# Characterization of shared and ancestry-specific signals driving complex traits using multi-ancestry fine-mapping

**DOI:** 10.1101/2025.11.13.25339614

**Authors:** Tara Mirmira, Nichole Ma, Jonathan Margoliash, Wilfredo G. Gonzalez Rivera, Tiffany Amariuta, Kelly A. Frazer, Alon Goren, Melissa Gymrek

## Abstract

While most signals identified by genome-wide association studies (GWAS) are shared across populations, the growing size and diversity of GWAS datasets provides evidence that a subset of signals are ancestry-specific. Yet, characterizing these signals remains challenging, since the underlying causal variants are often unknown. Statistical fine-mapping aims to identify candidate causal variants, but struggles to distinguish between variants in high linkage disequilibrium (LD). Multi-study fine-mapping methods can improve resolution by leveraging population-specific LD patterns, but typically assume causal variants are shared and/or polymorphic across studies, making it challenging to study ancestry-specific contributions. To overcome these limitations, we introduce PIPSORT, a multi-study fine-mapping method which simultaneously detects both shared and ancestry-specific signals and quantifies evidence of signal sharing across studies. We applied PIPSORT to fine-map platelet count and LDL cholesterol (LDL-C) in individuals of primarily African vs. European ancestry in the UK Biobank (UKB) and *All of Us* (AoU) datasets. Due to the bias of these datasets toward Europeans (94% in UKB, 49% in AoU), most trait-associated regions identified have strong signals in Europeans. We estimate 89%-99% of these regions are shared with Africans, but detect dozens of examples of ancestry-specific signals. Of these, 10, including known African-specific missense variants in *MPL* (platelet count) and *PCSK9* (LDL-C), could only be confidently detected in the more diverse AoU cohort. We additionally applied PIPSORT to fine-map schizophrenia signals in East Asians vs. Europeans, which identified multiple ancestry-specific signals including a known missense variant in *SLC39A8*. Finally, we leveraged the high degree of admixture within AoU to identify specific signals for platelet count and LDL-C that are driven by interaction with local vs. global ancestry. Overall, our finding that multiple strong ancestry-specific signals could be identified for all traits studied provides novel insights into the genetic architecture of complex traits in different populations and has important implications for development of future multi-ancestry methods for complex trait analysis.

## Supplementary material for "Characterization of shared and ancestry-specific signals driving complex traits using multi-ancestry fine-mapping": ldl_cholesterol_loci.txt

```
1 108475598 110283922 6
1 54539973 56750180 6
1 26195421 27195421 1
1 173490020 175437574 4
1 161659762 162659762 1
1 181656569 183645729 2
1 220297250 221777096 2
1 234217520 235473611 2
1 61990190 63251831 2
1 149881799 151486359 2
1 91856585 93455392 3
1 223979399 224979399 1
1 22958471 23958471 1
1 15683132 16683132 1
2 19671405 22317631 9
2 42724004 44345437 3
2 201678595 204056560 4
2 27008072 28008072 1
2 62767553 63767553 1
2 233113972 234113972 1
2 116855448 118587544 3
2 64179665 65179665 1
2 168472458 169472458 1
2 164145417 165145417 1
2 134414616 136525598 3
2 157110033 158110033 1
2 107949777 108949777 1
2 23773661 24773661 1
3 28839567 29839567 1
3 142430001 143430001 1
3 11785931 13087420 2
3 119313804 120569665 2
3 159824670 160824670 1
3 129059338 130059338 1
3 195715209 196715209 1
3 170539195 171539195 1
3 132016499 133016499 1
3 57920966 58920966 1
4 154027605 155027605 1
4 98818161 99818161 1
4 101767551 102767551 1
4 2942203 3942203 1
4 86555206 87555206 1
4 152770073 153770073 1
4 68010017 69010017 1
5 74561650 76780487 7
5 123066908 124324507 2
5 52279616 53279616 1
5 131897081 132897081 1
5 156065542 157463285 2
6 159371570 161738336 8
6 24952554 27187312 5
6 143630759 144630759 1
6 129568065 130568065 1
6 53144653 54144653 1
6 115525230 116525230 1
6 34665296 35919094 2
6 139021439 140021439 1
6 43289344 44289344 1
6 36562978 37562978 1
6 27968890 28968890 1
6 15626702 16626702 1
6 126052276 127634976 3
6 134598492 135598492 1
7 99528411 101395737 2
7 75726599 76726599 1
7 35629592 36629592 1
7 5900805 6900805 1
8 124978730 125987788 2
8 57692239 58980713 3
8 8825847 10607364 3
8 140228487 141228487 1
8 17915370 18915370 1
8 59894378 60894378 1
9 132766456 133766456 1
9 16384587 17384587 1
9 75093636 76615849 2
9 128204209 129204209 1
9 104399460 105399460 1
9 2140758 3140758 1
9 135986675 136986675 1
10 122427139 123427139 1
10 92271074 93579884 2
10 68833635 69833635 1
10 111662066 112662066 1
10 50314011 51314011 1
10 7547172 8547172 1
10 87545652 88545652 1
10 62995754 63995754 1
10 99815721 100815721 1
11 61281553 62307685 2
11 122164624 123164624 1
11 18117619 19117619 1
11 125855980 126855980 1
11 5179843 6179843 1
11 116278200 117890309 3
11 2442381 3442381 1
11 65961001 66961001 1
11 15417104 16417104 1
12 122800978 125327878 3
12 119778613 121478846 3
12 110488810 113197725 7
12 49756273 51891617 3
12 104652393 105652393 1
12 56888109 57888109 1
12 13962 1013962 1
12 114280030 115280030 1
12 52886939 53886939 1
12 3775677 4775677 1
12 132063742 133063742 1
13 109886722 110886722 1
14 69829055 70829055 1
14 23902719 24902719 1
14 63498632 64498632 1
15 61537182 62537182 1
15 63000057 64000057 1
15 56468721 57720085 2
16 56456804 57459973 2
16 71049955 74350122 7
16 83447359 84447359 1
16 69800268 70800268 1
16 88016462 89016462 1
17 65714461 66732877 2
17 68327663 70355154 5
17 77886709 78886709 1
17 6676996 8160508 2
18 48631206 50083584 2
19 9623790 12143998 11
19 18481624 20378869 5
19 43326489 46291964 13
19 15187204 16187204 1
19 40347201 41347201 1
19 48202850 49202850 1
19 16851284 17851284 1
20 34802257 36058539 2
20 43913723 44913723 1
20 40051181 42136442 3
20 17363847 18363847 1
20 12478038 13478038 1
20 24697283 25697283 1
21 38837691 39837691 1
22 34800937 35800937 1
22 40195114 41195114 1
```
