## Supplementary material for "Characterization of shared and ancestry-specific signals driving complex traits using multi-ancestry fine-mapping": mscaviar_results_study0_set.txt

```
chr1:109272630:A:G
chr1:109274968:G:T
chr1:109275908:C:T
chr1:110009600:T:A
```
