## Supplementary material for "Characterization of shared and ancestry-specific signals driving complex traits using multi-ancestry fine-mapping": mscaviar_results_study1_set.txt

```
chr2:21041028:G:A
chr2:21044589:G:A
chr2:21065354:G:A
chr2:21068440:T:C
chr2:21068657:G:A
chr2:21072103:G:A
```
