## Supplementary material for "Characterization of shared and ancestry-specific signals driving complex traits using multi-ancestry fine-mapping": mscaviar_results_study1_set.txt

```
chr2:43835959:G:C
chr2:43845437:G:T
chr2:43848344:T:C
```
