## Supplementary material for "Characterization of shared and ancestry-specific signals driving complex traits using multi-ancestry fine-mapping": mscaviar_results_study0_set.txt

```
chr5:75328657:T:C
chr5:75330257:T:C
chr5:75340659:C:A
chr5:75341886:A:T
chr5:75343434:T:G
chr5:75344665:C:T
chr5:75355259:A:G
chr5:75359901:C:T
```
