## Supplementary material for "Characterization of shared and ancestry-specific signals driving complex traits using multi-ancestry fine-mapping": mscaviar_results_study0_set.txt

```
chr6:160330499:G:T
chr6:160589086:A:G
chr6:160682773:T:A
```
