## Supplementary material for "Characterization of shared and ancestry-specific signals driving complex traits using multi-ancestry fine-mapping": mscaviar_results_study0_set.txt

```
chr8:125473054:T:C
chr8:125478730:A:T
chr8:125481504:A:G
chr8:125482075:A:G
chr8:125487789:C:G
chr8:125488108:C:G
chr8:125488935:T:C
chr8:125490284:A:G
chr8:125491673:G:A
chr8:125493898:C:T
chr8:125495147:C:A
```
