## Supplementary material for "Characterization of shared and ancestry-specific signals driving complex traits using multi-ancestry fine-mapping": mscaviar_results_study1_set.txt

```
chr8:125482075:A:G
chr8:125488108:C:G
chr8:125490284:A:G
```
