## Supplementary material for "Characterization of shared and ancestry-specific signals driving complex traits using multi-ancestry fine-mapping": mscaviar_results_study1_set.txt

```
chr11:61538732:G:C
chr11:61781553:G:A
chr11:61820833:A:G
chr11:61827448:CT:C
```
