## Supplementary material for "Characterization of shared and ancestry-specific signals driving complex traits using multi-ancestry fine-mapping": mscaviar_results_study0_set.txt

```
chr16:56955678:C:T
chr16:56956804:C:A
chr16:56972678:C:T
chr16:57302454:C:T
chr16:57302766:T:G
chr16:57438011:A:G
```
