## Supplementary material for "Characterization of shared and ancestry-specific signals driving complex traits using multi-ancestry fine-mapping": mscaviar_results_study1_set.txt

```
chr16:56872094:C:T
chr16:56874133:C:T
chr16:56874972:G:A
chr16:56955678:C:T
chr16:56956804:C:A
chr16:56972678:C:T
chr16:57118082:G:A
chr16:57118696:A:G
chr16:57131089:A:C
chr16:57398891:A:G
```
