## Supplementary material for "Characterization of shared and ancestry-specific signals driving complex traits using multi-ancestry fine-mapping": mscaviar_results_study0_set.txt

```
chr16:71853853:C:T
chr16:71969555:T:G
chr16:72044144:C:T
chr16:72045758:C:T
chr16:72072066:T:C
chr16:72080103:C:T
chr16:72098230:C:T
chr16:72171122:GA:G
chr16:72193499:T:C
```
