## Supplementary material for "Characterization of shared and ancestry-specific signals driving complex traits using multi-ancestry fine-mapping": mscaviar_results_study1_set.txt

```
chr16:72044144:C:T
chr16:72045758:C:T
chr16:72054562:A:C
chr16:72072066:T:C
chr16:72080103:C:T
```
