## Supplementary material for "Characterization of shared and ancestry-specific signals driving complex traits using multi-ancestry fine-mapping": mscaviar_results_study0_set.txt

```
chr19:19268740:C:T
chr19:19282905:G:A
chr19:19283081:A:AG
chr19:19321481:AG:A
chr19:19349732:G:C
```
