## Supplementary material for "Characterization of shared and ancestry-specific signals driving complex traits using multi-ancestry fine-mapping": mscaviar_results_study1_set.txt

```
chr1:109272630:A:G
chr1:109274968:G:T
chr1:109275216:T:C
chr1:109275684:G:T
chr1:109275908:C:T
chr1:109736350:C:T
```
