## Supplementary material for "Characterization of shared and ancestry-specific signals driving complex traits using multi-ancestry fine-mapping": mscaviar_results_study0_set.txt

```
chr2:43766309:G:C
chr2:43770220:C:T
chr2:43770233:GC:G
chr2:43770329:T:C
chr2:43770450:G:A
chr2:43770473:G:A
chr2:43770871:T:C
chr2:43771486:C:A
chr2:43771491:C:T
chr2:43772043:C:T
chr2:43835959:G:C
chr2:43842633:G:A
chr2:43845437:G:T
chr2:43848344:T:C
```
