## Supplementary material for "Characterization of shared and ancestry-specific signals driving complex traits using multi-ancestry fine-mapping": mscaviar_results_study0_set.txt

```
chr8:57701003:CA:AA
chr8:58375977:A:T
chr8:58413036:C:G
chr8:58418723:T:G
chr8:58420135:G:A
chr8:58423997:C:T
chr8:58426720:T:C
chr8:58427366:A:G
chr8:58434625:A:G
chr8:58440975:C:T
chr8:58453655:C:T
chr8:58464798:G:A
chr8:58480910:T:C
chr8:58799123:G:A
```
