## Supplementary material for "Characterization of shared and ancestry-specific signals driving complex traits using multi-ancestry fine-mapping": mscaviar_results_study1_set.txt

```
chr8:57701003:CA:AA
chr8:58375977:A:T
chr8:58420135:G:A
chr8:58426720:T:C
chr8:58464798:G:A
chr8:58799123:G:A
```
