## Supplementary material for "Characterization of shared and ancestry-specific signals driving complex traits using multi-ancestry fine-mapping": mscaviar_results_study1_set.txt

```
chr9:133266456:T:C
chr9:133273983:A:G
chr9:133274414:A:G
chr9:133279427:T:C
```
