## Supplementary material for "Characterization of shared and ancestry-specific signals driving complex traits using multi-ancestry fine-mapping": mscaviar_results_study0_set.txt

```
chr11:61781553:G:A
chr11:61785208:G:T
chr11:61790354:T:C
chr11:61802358:C:T
chr11:61803311:T:C
chr11:61804006:T:C
chr11:61811991:A:G
chr11:61820833:A:G
chr11:61827448:CT:C
```
