## Supplementary material for "Characterization of shared and ancestry-specific signals driving complex traits using multi-ancestry fine-mapping": mscaviar_results_study0_set.txt

```
chr19:11081053:C:T
chr19:11085680:AC:A
chr19:11116650:C:G
chr19:11116804:A:C
chr19:11116926:C:T
chr19:11118069:T:C
chr19:11118542:A:G
```
