## Supplementary material for "Characterization of shared and ancestry-specific signals driving complex traits using multi-ancestry fine-mapping": s1_data.bim

```
1	chr1:1742470:A:G	0	1742470	G	A
1	chr1:1742672:C:T	0	1742672	T	C
1	chr1:1747472:A:T	0	1747472	T	A
1	chr1:1748780:G:A	0	1748780	A	G
1	chr1:1749512:C:T	0	1749512	T	C
1	chr1:1752461:G:A	0	1752461	A	G
1	chr1:1753319:G:A	0	1753319	A	G
1	chr1:1753361:G:A	0	1753361	A	G
1	chr1:1754482:TCCCTGGGACCGAAGTCGCCCCA:T	0	1754482	T	TCCCTGGGACCGAAGTCGCCCCA
1	chr1:1755504:T:C	0	1755504	C	T
1	chr1:1755523:C:T	0	1755523	T	C
1	chr1:1756186:T:C	0	1756186	C	T
1	chr1:1756753:A:G	0	1756753	G	A
1	chr1:1756945:G:A	0	1756945	A	G
1	chr1:1757074:G:T	0	1757074	T	G
1	chr1:1758323:T:C	0	1758323	C	T
1	chr1:1758687:A:AAC	0	1758687	AAC	A
1	chr1:1759611:C:T	0	1759611	T	C
1	chr1:1760882:T:C	0	1760882	C	T
1	chr1:1761550:G:A	0	1761550	A	G
1	chr1:1762287:A:G	0	1762287	G	A
1	chr1:1762664:A:G	0	1762664	G	A
1	chr1:1764023:C:A	0	1764023	A	C
1	chr1:1764135:G:T	0	1764135	T	G
1	chr1:1764303:C:T	0	1764303	T	C
1	chr1:1764392:C:T	0	1764392	T	C
1	chr1:1765220:A:G	0	1765220	G	A
1	chr1:1766668:C:T	0	1766668	T	C
1	chr1:1767368:C:G	0	1767368	G	C
1	chr1:1767762:C:A	0	1767762	A	C
1	chr1:1770997:G:A	0	1770997	A	G
1	chr1:1771864:G:A	0	1771864	A	G
1	chr1:1772410:T:C	0	1772410	C	T
1	chr1:1772426:T:A	0	1772426	A	T
1	chr1:1773356:TC:T	0	1773356	T	TC
1	chr1:1773476:C:G	0	1773476	G	C
1	chr1:1774165:A:G	0	1774165	G	A
1	chr1:1774308:G:A	0	1774308	A	G
1	chr1:1774334:A:G	0	1774334	G	A
1	chr1:1774506:T:C	0	1774506	C	T
1	chr1:1774697:T:C	0	1774697	C	T
1	chr1:1775296:C:T	0	1775296	T	C
1	chr1:1775996:G:A	0	1775996	A	G
1	chr1:1776461:GAAAC:G	0	1776461	G	GAAAC
1	chr1:1777362:A:G	0	1777362	G	A
1	chr1:1780639:C:T	0	1780639	T	C
1	chr1:1780791:C:T	0	1780791	T	C
1	chr1:1781909:C:T	0	1781909	T	C
1	chr1:1782430:T:G	0	1782430	G	T
1	chr1:1782906:T:G	0	1782906	G	T
1	chr1:1783572:C:A	0	1783572	A	C
1	chr1:1787203:C:A	0	1787203	A	C
1	chr1:1791389:G:A	0	1791389	A	G
1	chr1:1791493:C:T	0	1791493	T	C
1	chr1:1791592:G:A	0	1791592	A	G
1	chr1:1792927:G:A	0	1792927	A	G
1	chr1:1794187:C:T	0	1794187	T	C
1	chr1:1794321:C:T	0	1794321	T	C
1	chr1:1797530:C:A	0	1797530	A	C
1	chr1:1801188:T:C	0	1801188	C	T
1	chr1:1801780:A:G	0	1801780	G	A
1	chr1:1803531:C:T	0	1803531	T	C
1	chr1:1805416:A:G	0	1805416	G	A
1	chr1:1806456:G:A	0	1806456	A	G
1	chr1:1806461:C:T	0	1806461	T	C
1	chr1:1806932:C:T	0	1806932	T	C
1	chr1:1808384:AC:A	0	1808384	A	AC
1	chr1:1808816:G:T	0	1808816	T	G
1	chr1:1810077:T:A	0	1810077	A	T
1	chr1:1811086:T:A	0	1811086	A	T
1	chr1:1811239:C:T	0	1811239	T	C
1	chr1:1812038:G:C	0	1812038	C	G
1	chr1:1813304:C:T	0	1813304	T	C
1	chr1:1817295:T:C	0	1817295	C	T
1	chr1:1821516:C:T	0	1821516	T	C
1	chr1:1827615:G:A	0	1827615	A	G
1	chr1:1827774:A:G	0	1827774	G	A
1	chr1:1829550:A:C	0	1829550	C	A
1	chr1:1829897:A:C	0	1829897	C	A
1	chr1:1830566:A:T	0	1830566	T	A
1	chr1:1830575:T:C	0	1830575	C	T
1	chr1:1831318:C:T	0	1831318	T	C
1	chr1:1832335:G:A	0	1832335	A	G
1	chr1:1834655:A:C	0	1834655	C	A
1	chr1:1836126:C:A	0	1836126	A	C
1	chr1:1837455:C:T	0	1837455	T	C
1	chr1:1841296:T:C	0	1841296	C	T
1	chr1:1842237:T:C	0	1842237	C	T
1	chr1:1842333:G:A	0	1842333	A	G
1	chr1:1842403:C:A	0	1842403	A	C
1	chr1:1843736:A:G	0	1843736	G	A
1	chr1:1844830:C:A	0	1844830	A	C
1	chr1:1844896:C:T	0	1844896	T	C
1	chr1:1847030:A:G	0	1847030	G	A
1	chr1:1847597:T:C	0	1847597	C	T
1	chr1:1849439:T:C	0	1849439	C	T
1	chr1:1849781:T:C	0	1849781	C	T
1	chr1:1851762:G:A	0	1851762	A	G
1	chr1:1852145:G:A	0	1852145	A	G
1	chr1:1855245:G:A	0	1855245	A	G
1	chr1:1856365:C:G	0	1856365	G	C
1	chr1:1857246:T:TAA	0	1857246	TAA	T
1	chr1:1857250:C:G	0	1857250	G	C
1	chr1:1860776:C:T	0	1860776	T	C
1	chr1:1861632:A:G	0	1861632	G	A
1	chr1:1861672:A:G	0	1861672	G	A
1	chr1:1862347:A:C	0	1862347	C	A
1	chr1:1865177:G:A	0	1865177	A	G
1	chr1:1866508:A:G	0	1866508	G	A
1	chr1:1868514:T:C	0	1868514	C	T
1	chr1:1869595:G:A	0	1869595	A	G
1	chr1:1872863:C:T	0	1872863	T	C
1	chr1:1873952:G:A	0	1873952	A	G
1	chr1:1874867:A:G	0	1874867	G	A
1	chr1:1878070:C:T	0	1878070	T	C
1	chr1:1878651:C:T	0	1878651	T	C
1	chr1:1879567:T:C	0	1879567	C	T
1	chr1:1879682:G:A	0	1879682	A	G
1	chr1:1880926:CA:C	0	1880926	C	CA
1	chr1:1881249:A:G	0	1881249	G	A
1	chr1:1881389:G:A	0	1881389	A	G
1	chr1:1881798:C:T	0	1881798	T	C
1	chr1:1882915:C:T	0	1882915	T	C
1	chr1:1884183:G:A	0	1884183	A	G
1	chr1:1885731:G:A	0	1885731	A	G
1	chr1:1886690:A:C	0	1886690	C	A
1	chr1:1886800:G:A	0	1886800	A	G
1	chr1:1888667:A:C	0	1888667	C	A
1	chr1:1889256:CTTAA:C	0	1889256	C	CTTAA
1	chr1:1890472:C:G	0	1890472	G	C
1	chr1:1890770:C:T	0	1890770	T	C
1	chr1:1897325:G:A	0	1897325	A	G
1	chr1:1897985:C:G	0	1897985	G	C
1	chr1:1898043:T:C	0	1898043	C	T
1	chr1:1898648:CACACACATAAGTTGGATAT:C	0	1898648	C	CACACACATAAGTTGGATAT
1	chr1:1899573:C:T	0	1899573	T	C
1	chr1:1900918:G:A	0	1900918	A	G
1	chr1:1901386:C:A	0	1901386	A	C
1	chr1:1902056:G:A	0	1902056	A	G
1	chr1:1903242:C:T	0	1903242	T	C
1	chr1:1903309:A:G	0	1903309	G	A
1	chr1:1905247:C:G	0	1905247	G	C
1	chr1:1905586:C:T	0	1905586	T	C
1	chr1:1906935:C:T	0	1906935	T	C
1	chr1:1908599:T:C	0	1908599	C	T
1	chr1:1909167:G:A	0	1909167	A	G
1	chr1:1910289:C:T	0	1910289	T	C
1	chr1:1910369:G:A	0	1910369	A	G
1	chr1:1910480:G:A	0	1910480	A	G
1	chr1:1912607:C:T	0	1912607	T	C
1	chr1:1913643:T:C	0	1913643	C	T
1	chr1:1914345:C:T	0	1914345	T	C
1	chr1:1914634:G:T	0	1914634	T	G
1	chr1:1914918:G:A	0	1914918	A	G
1	chr1:1915022:C:T	0	1915022	T	C
1	chr1:1915143:A:G	0	1915143	G	A
1	chr1:1915326:G:A	0	1915326	A	G
1	chr1:1916092:C:T	0	1916092	T	C
1	chr1:1916217:C:T	0	1916217	T	C
1	chr1:1916540:T:C	0	1916540	C	T
1	chr1:1916721:A:G	0	1916721	G	A
1	chr1:1917393:A:AAC	0	1917393	AAC	A
1	chr1:1918090:A:G	0	1918090	G	A
1	chr1:1918091:T:C	0	1918091	C	T
1	chr1:1918305:G:A	0	1918305	A	G
1	chr1:1918484:C:A	0	1918484	A	C
1	chr1:1918697:C:T	0	1918697	T	C
1	chr1:1918989:A:G	0	1918989	G	A
1	chr1:1919475:A:G	0	1919475	G	A
1	chr1:1919746:G:T	0	1919746	T	G
1	chr1:1919749:A:G	0	1919749	G	A
1	chr1:1920497:C:A	0	1920497	A	C
1	chr1:1920695:A:G	0	1920695	G	A
1	chr1:1921333:C:T	0	1921333	T	C
1	chr1:1921745:T:C	0	1921745	C	T
1	chr1:1921849:G:T	0	1921849	T	G
1	chr1:1921945:G:A	0	1921945	A	G
1	chr1:1921955:T:C	0	1921955	C	T
1	chr1:1922424:T:C	0	1922424	C	T
1	chr1:1922482:T:C	0	1922482	C	T
1	chr1:1922670:A:G	0	1922670	G	A
1	chr1:1922882:A:G	0	1922882	G	A
1	chr1:1923107:C:T	0	1923107	T	C
1	chr1:1923278:C:T	0	1923278	T	C
1	chr1:1923880:C:T	0	1923880	T	C
1	chr1:1924011:A:G	0	1924011	G	A
1	chr1:1924659:C:T	0	1924659	T	C
1	chr1:1924788:C:T	0	1924788	T	C
1	chr1:1924931:G:A	0	1924931	A	G
1	chr1:1925663:A:G	0	1925663	G	A
1	chr1:1926632:G:T	0	1926632	T	G
1	chr1:1926722:C:T	0	1926722	T	C
1	chr1:1926870:T:C	0	1926870	C	T
1	chr1:1927692:C:T	0	1927692	T	C
1	chr1:1927737:T:C	0	1927737	C	T
1	chr1:1927857:T:C	0	1927857	C	T
1	chr1:1928648:C:T	0	1928648	T	C
1	chr1:1928702:C:T	0	1928702	T	C
1	chr1:1929558:G:A	0	1929558	A	G
1	chr1:1929713:G:A	0	1929713	A	G
1	chr1:1929904:C:T	0	1929904	T	C
1	chr1:1929937:C:T	0	1929937	T	C
1	chr1:1930002:T:C	0	1930002	C	T
1	chr1:1930143:C:T	0	1930143	T	C
1	chr1:1931519:A:G	0	1931519	G	A
1	chr1:1933087:C:T	0	1933087	T	C
1	chr1:1933640:C:T	0	1933640	T	C
1	chr1:1933859:A:G	0	1933859	G	A
1	chr1:1935938:T:C	0	1935938	C	T
1	chr1:1935987:G:A	0	1935987	A	G
1	chr1:1937046:G:A	0	1937046	A	G
1	chr1:1937273:T:C	0	1937273	C	T
1	chr1:1937802:G:T	0	1937802	T	G
1	chr1:1938467:C:T	0	1938467	T	C
1	chr1:1939898:G:A	0	1939898	A	G
1	chr1:1939978:T:C	0	1939978	C	T
1	chr1:1940540:G:A	0	1940540	A	G
1	chr1:1942014:G:A	0	1942014	A	G
1	chr1:1942075:A:G	0	1942075	G	A
1	chr1:1942086:T:C	0	1942086	C	T
1	chr1:1942186:G:A	0	1942186	A	G
1	chr1:1942258:G:A	0	1942258	A	G
1	chr1:1942887:C:G	0	1942887	G	C
1	chr1:1943142:A:G	0	1943142	G	A
1	chr1:1943398:A:G	0	1943398	G	A
1	chr1:1943706:C:T	0	1943706	T	C
1	chr1:1943828:A:G	0	1943828	G	A
1	chr1:1943993:C:A	0	1943993	A	C
1	chr1:1944091:G:C	0	1944091	C	G
1	chr1:1944419:C:G	0	1944419	G	C
1	chr1:1944420:A:G	0	1944420	G	A
1	chr1:1945799:T:G	0	1945799	G	T
1	chr1:1945913:T:C	0	1945913	C	T
1	chr1:1947189:C:T	0	1947189	T	C
1	chr1:1947648:G:A	0	1947648	A	G
1	chr1:1948515:C:T	0	1948515	T	C
1	chr1:1948519:T:C	0	1948519	C	T
1	chr1:1949305:C:T	0	1949305	T	C
1	chr1:1949564:T:TG	0	1949564	TG	T
1	chr1:1949580:T:G	0	1949580	G	T
1	chr1:1949631:G:A	0	1949631	A	G
1	chr1:1949646:A:G	0	1949646	G	A
1	chr1:1950557:C:G	0	1950557	G	C
1	chr1:1950848:A:G	0	1950848	G	A
1	chr1:1951041:C:T	0	1951041	T	C
1	chr1:1951106:G:A	0	1951106	A	G
1	chr1:1951498:C:T	0	1951498	T	C
1	chr1:1951510:A:G	0	1951510	G	A
1	chr1:1951642:C:T	0	1951642	T	C
1	chr1:1951865:G:GT	0	1951865	GT	G
1	chr1:1951920:A:G	0	1951920	G	A
1	chr1:1952011:C:T	0	1952011	T	C
1	chr1:1952064:G:A	0	1952064	A	G
1	chr1:1952233:G:A	0	1952233	A	G
1	chr1:1952346:T:C	0	1952346	C	T
1	chr1:1953441:G:A	0	1953441	A	G
1	chr1:1954330:G:A	0	1954330	A	G
1	chr1:1954676:C:G	0	1954676	G	C
1	chr1:1954765:A:AGAGT	0	1954765	AGAGT	A
1	chr1:1954946:T:C	0	1954946	C	T
1	chr1:1955068:ACACCGGAAGTGC:A	0	1955068	A	ACACCGGAAGTGC
1	chr1:1955420:C:T	0	1955420	T	C
1	chr1:1955424:T:C	0	1955424	C	T
1	chr1:1955580:A:G	0	1955580	G	A
1	chr1:1955672:GC:G	0	1955672	G	GC
1	chr1:1955806:G:A	0	1955806	A	G
1	chr1:1956891:C:T	0	1956891	T	C
1	chr1:1957014:G:A	0	1957014	A	G
1	chr1:1957243:T:C	0	1957243	C	T
1	chr1:1957586:A:G	0	1957586	G	A
1	chr1:1957636:C:T	0	1957636	T	C
1	chr1:1957760:T:C	0	1957760	C	T
1	chr1:1958353:A:T	0	1958353	T	A
1	chr1:1959595:C:T	0	1959595	T	C
1	chr1:1960038:A:G	0	1960038	G	A
1	chr1:1960609:G:C	0	1960609	C	G
1	chr1:1960886:T:C	0	1960886	C	T
1	chr1:1962845:T:C	0	1962845	C	T
1	chr1:1962899:A:C	0	1962899	C	A
1	chr1:1963306:C:T	0	1963306	T	C
1	chr1:1963312:G:A	0	1963312	A	G
1	chr1:1963533:C:CA	0	1963533	CA	C
1	chr1:1963619:C:A	0	1963619	A	C
1	chr1:1964118:C:T	0	1964118	T	C
1	chr1:1964663:G:A	0	1964663	A	G
1	chr1:1964746:T:C	0	1964746	C	T
1	chr1:1964784:C:T	0	1964784	T	C
1	chr1:1965001:G:A	0	1965001	A	G
1	chr1:1965114:C:T	0	1965114	T	C
1	chr1:1965250:G:GA	0	1965250	GA	G
1	chr1:1965567:C:T	0	1965567	T	C
1	chr1:1966030:A:G	0	1966030	G	A
1	chr1:1966152:C:T	0	1966152	T	C
1	chr1:1966314:C:G	0	1966314	G	C
1	chr1:1966606:G:A	0	1966606	A	G
1	chr1:1966930:G:A	0	1966930	A	G
1	chr1:1967246:T:C	0	1967246	C	T
1	chr1:1967340:C:A	0	1967340	A	C
1	chr1:1967389:T:C	0	1967389	C	T
1	chr1:1967420:G:A	0	1967420	A	G
1	chr1:1967495:T:C	0	1967495	C	T
1	chr1:1967536:G:A	0	1967536	A	G
1	chr1:1968422:C:T	0	1968422	T	C
1	chr1:1968585:TG:T	0	1968585	T	TG
1	chr1:1968900:A:G	0	1968900	G	A
1	chr1:1969006:C:T	0	1969006	T	C
1	chr1:1969015:A:G	0	1969015	G	A
1	chr1:1970506:T:A	0	1970506	A	T
1	chr1:1971864:C:T	0	1971864	T	C
1	chr1:1973328:G:A	0	1973328	A	G
1	chr1:1973867:C:A	0	1973867	A	C
1	chr1:1974351:A:G	0	1974351	G	A
1	chr1:1975657:A:G	0	1975657	G	A
1	chr1:1975785:C:T	0	1975785	T	C
1	chr1:1976300:C:T	0	1976300	T	C
1	chr1:1976573:T:C	0	1976573	C	T
1	chr1:1976644:G:A	0	1976644	A	G
1	chr1:1976709:G:A	0	1976709	A	G
1	chr1:1976946:C:T	0	1976946	T	C
1	chr1:1976990:T:C	0	1976990	C	T
1	chr1:1977264:C:G	0	1977264	G	C
1	chr1:1977765:A:G	0	1977765	G	A
1	chr1:1977879:G:A	0	1977879	A	G
1	chr1:1978006:A:G	0	1978006	G	A
1	chr1:1978055:C:T	0	1978055	T	C
1	chr1:1978114:T:A	0	1978114	A	T
1	chr1:1978262:C:T	0	1978262	T	C
1	chr1:1978404:C:T	0	1978404	T	C
1	chr1:1978415:G:A	0	1978415	A	G
1	chr1:1978429:G:A	0	1978429	A	G
1	chr1:1978573:T:C	0	1978573	C	T
1	chr1:1978797:T:C	0	1978797	C	T
1	chr1:1979939:C:T	0	1979939	T	C
1	chr1:1980499:A:G	0	1980499	G	A
1	chr1:1980529:T:A	0	1980529	A	T
1	chr1:1980742:C:T	0	1980742	T	C
1	chr1:1980953:G:A	0	1980953	A	G
1	chr1:1981062:A:G	0	1981062	G	A
1	chr1:1981144:T:G	0	1981144	G	T
1	chr1:1981291:A:G	0	1981291	G	A
1	chr1:1981295:T:C	0	1981295	C	T
1	chr1:1981319:G:C	0	1981319	C	G
1	chr1:1982685:C:T	0	1982685	T	C
1	chr1:1982826:T:C	0	1982826	C	T
1	chr1:1983048:A:G	0	1983048	G	A
1	chr1:1983166:A:T	0	1983166	T	A
1	chr1:1983507:C:T	0	1983507	T	C
1	chr1:1983956:TGG:T	0	1983956	T	TGG
1	chr1:1984586:G:A	0	1984586	A	G
1	chr1:1985090:C:T	0	1985090	T	C
1	chr1:1985148:G:T	0	1985148	T	G
1	chr1:1985367:C:T	0	1985367	T	C
1	chr1:1985451:C:T	0	1985451	T	C
1	chr1:1985619:A:G	0	1985619	G	A
1	chr1:1986010:T:G	0	1986010	G	T
1	chr1:1986033:G:A	0	1986033	A	G
1	chr1:1986176:A:T	0	1986176	T	A
1	chr1:1986211:T:C	0	1986211	C	T
1	chr1:1986469:A:C	0	1986469	C	A
1	chr1:1986857:C:T	0	1986857	T	C
1	chr1:1987049:A:G	0	1987049	G	A
1	chr1:1987096:A:T	0	1987096	T	A
1	chr1:1987156:G:A	0	1987156	A	G
1	chr1:1987702:C:T	0	1987702	T	C
1	chr1:1987886:G:A	0	1987886	A	G
1	chr1:1989523:T:C	0	1989523	C	T
1	chr1:1989803:A:G	0	1989803	G	A
1	chr1:1990027:C:CT	0	1990027	CT	C
1	chr1:1991116:A:G	0	1991116	G	A
1	chr1:1991213:T:C	0	1991213	C	T
1	chr1:1991395:T:C	0	1991395	C	T
1	chr1:1991468:T:C	0	1991468	C	T
1	chr1:1991852:G:A	0	1991852	A	G
1	chr1:1992226:A:G	0	1992226	G	A
1	chr1:1992242:A:G	0	1992242	G	A
1	chr1:1992535:G:A	0	1992535	A	G
1	chr1:1993346:G:A	0	1993346	A	G
1	chr1:1993370:C:G	0	1993370	G	C
1	chr1:1994282:G:A	0	1994282	A	G
1	chr1:1994648:T:C	0	1994648	C	T
1	chr1:1994839:A:T	0	1994839	T	A
1	chr1:1995856:C:T	0	1995856	T	C
1	chr1:1997149:G:A	0	1997149	A	G
1	chr1:1997160:C:T	0	1997160	T	C
1	chr1:1997968:T:C	0	1997968	C	T
1	chr1:1998227:A:G	0	1998227	G	A
1	chr1:1998395:A:C	0	1998395	C	A
1	chr1:1998420:T:C	0	1998420	C	T
1	chr1:1998564:T:C	0	1998564	C	T
1	chr1:1998952:C:G	0	1998952	G	C
1	chr1:1999073:A:G	0	1999073	G	A
1	chr1:1999315:C:T	0	1999315	T	C
1	chr1:1999504:C:T	0	1999504	T	C
1	chr1:1999542:T:C	0	1999542	C	T
1	chr1:1999860:A:T	0	1999860	T	A
1	chr1:2000057:A:G	0	2000057	G	A
1	chr1:2000090:T:G	0	2000090	G	T
1	chr1:2001028:G:A	0	2001028	A	G
1	chr1:2001596:G:A	0	2001596	A	G
1	chr1:2002428:T:C	0	2002428	C	T
1	chr1:2003636:G:C	0	2003636	C	G
1	chr1:2004141:A:C	0	2004141	C	A
1	chr1:2004695:G:A	0	2004695	A	G
1	chr1:2005768:G:A	0	2005768	A	G
1	chr1:2006475:G:A	0	2006475	A	G
1	chr1:2007895:G:A	0	2007895	A	G
1	chr1:2008387:C:T	0	2008387	T	C
1	chr1:2008635:G:A	0	2008635	A	G
1	chr1:2009834:C:T	0	2009834	T	C
1	chr1:2010219:C:T	0	2010219	T	C
1	chr1:2010389:T:C	0	2010389	C	T
1	chr1:2010394:A:G	0	2010394	G	A
1	chr1:2010406:G:A	0	2010406	A	G
1	chr1:2010975:T:C	0	2010975	C	T
1	chr1:2011852:C:T	0	2011852	T	C
1	chr1:2012662:C:G	0	2012662	G	C
1	chr1:2015152:G:A	0	2015152	A	G
1	chr1:2015370:C:T	0	2015370	T	C
1	chr1:2016316:C:A	0	2016316	A	C
1	chr1:2017202:C:T	0	2017202	T	C
1	chr1:2017366:T:C	0	2017366	C	T
1	chr1:2018105:G:T	0	2018105	T	G
1	chr1:2020388:A:G	0	2020388	G	A
1	chr1:2021171:T:C	0	2021171	C	T
1	chr1:2021343:C:A	0	2021343	A	C
1	chr1:2021579:G:A	0	2021579	A	G
1	chr1:2021813:T:C	0	2021813	C	T
1	chr1:2022137:G:A	0	2022137	A	G
1	chr1:2022373:C:T	0	2022373	T	C
1	chr1:2022997:G:A	0	2022997	A	G
1	chr1:2023641:G:A	0	2023641	A	G
1	chr1:2024545:C:T	0	2024545	T	C
1	chr1:2024923:G:A	0	2024923	A	G
1	chr1:2025598:T:C	0	2025598	C	T
1	chr1:2025860:C:T	0	2025860	T	C
1	chr1:2027822:A:G	0	2027822	G	A
1	chr1:2028422:G:GC	0	2028422	GC	G
1	chr1:2028539:C:T	0	2028539	T	C
1	chr1:2029487:T:C	0	2029487	C	T
1	chr1:2031194:A:G	0	2031194	G	A
1	chr1:2031380:T:A	0	2031380	A	T
1	chr1:2031629:GTGTCTGGGGCGCTAC:G	0	2031629	G	GTGTCTGGGGCGCTAC
1	chr1:2031719:C:T	0	2031719	T	C
1	chr1:2031976:A:G	0	2031976	G	A
1	chr1:2033988:G:A	0	2033988	A	G
1	chr1:2034805:G:T	0	2034805	T	G
1	chr1:2034806:C:T	0	2034806	T	C
1	chr1:2035177:A:G	0	2035177	G	A
1	chr1:2035575:G:A	0	2035575	A	G
1	chr1:2035965:G:A	0	2035965	A	G
1	chr1:2036515:C:T	0	2036515	T	C
1	chr1:2037392:A:G	0	2037392	G	A
1	chr1:2037520:G:A	0	2037520	A	G
1	chr1:2037780:C:CA	0	2037780	CA	C
1	chr1:2038162:G:A	0	2038162	A	G
1	chr1:2039996:G:A	0	2039996	A	G
1	chr1:2040323:A:G	0	2040323	G	A
1	chr1:2040432:T:A	0	2040432	A	T
1	chr1:2041023:T:C	0	2041023	C	T
1	chr1:2042065:C:T	0	2042065	T	C
1	chr1:2043456:T:C	0	2043456	C	T
1	chr1:2043528:G:A	0	2043528	A	G
1	chr1:2045119:T:C	0	2045119	C	T
1	chr1:2045412:G:T	0	2045412	T	G
1	chr1:2047625:C:T	0	2047625	T	C
1	chr1:2047814:G:A	0	2047814	A	G
1	chr1:2048285:C:A	0	2048285	A	C
1	chr1:2048403:A:G	0	2048403	G	A
1	chr1:2048963:C:T	0	2048963	T	C
1	chr1:2049679:A:C	0	2049679	C	A
1	chr1:2050397:C:T	0	2050397	T	C
1	chr1:2050958:T:C	0	2050958	C	T
1	chr1:2051107:G:A	0	2051107	A	G
1	chr1:2051236:AC:A	0	2051236	A	AC
1	chr1:2051689:A:T	0	2051689	T	A
1	chr1:2051703:C:T	0	2051703	T	C
1	chr1:2051721:C:A	0	2051721	A	C
1	chr1:2051769:C:T	0	2051769	T	C
1	chr1:2051982:T:C	0	2051982	C	T
1	chr1:2052262:G:A	0	2052262	A	G
1	chr1:2052788:C:T	0	2052788	T	C
1	chr1:2053253:A:G	0	2053253	G	A
1	chr1:2053372:G:T	0	2053372	T	G
1	chr1:2053412:G:A	0	2053412	A	G
1	chr1:2053731:G:A	0	2053731	A	G
1	chr1:2054114:T:C	0	2054114	C	T
1	chr1:2055097:C:T	0	2055097	T	C
1	chr1:2055132:C:T	0	2055132	T	C
1	chr1:2055769:T:C	0	2055769	C	T
1	chr1:2056778:G:T	0	2056778	T	G
1	chr1:2057679:A:C	0	2057679	C	A
1	chr1:2058057:C:T	0	2058057	T	C
1	chr1:2059575:A:G	0	2059575	G	A
1	chr1:2059684:G:A	0	2059684	A	G
1	chr1:2059723:G:A	0	2059723	A	G
1	chr1:2060213:C:T	0	2060213	T	C
1	chr1:2060607:C:T	0	2060607	T	C
1	chr1:2061187:A:G	0	2061187	G	A
1	chr1:2061309:C:T	0	2061309	T	C
1	chr1:2061762:C:A	0	2061762	A	C
1	chr1:2062283:C:T	0	2062283	T	C
1	chr1:2063382:G:A	0	2063382	A	G
1	chr1:2063734:T:G	0	2063734	G	T
1	chr1:2064837:C:T	0	2064837	T	C
1	chr1:2065495:A:G	0	2065495	G	A
1	chr1:2065711:G:A	0	2065711	A	G
1	chr1:2065748:A:G	0	2065748	G	A
1	chr1:2067213:C:T	0	2067213	T	C
1	chr1:2067567:G:A	0	2067567	A	G
1	chr1:2067906:T:C	0	2067906	C	T
1	chr1:2068161:A:T	0	2068161	T	A
1	chr1:2068268:A:AC	0	2068268	AC	A
1	chr1:2068401:C:T	0	2068401	T	C
1	chr1:2068965:G:A	0	2068965	A	G
1	chr1:2069153:C:A	0	2069153	A	C
1	chr1:2069762:G:C	0	2069762	C	G
1	chr1:2069834:A:G	0	2069834	G	A
1	chr1:2069856:A:C	0	2069856	C	A
1	chr1:2070129:T:C	0	2070129	C	T
1	chr1:2072553:GC:G	0	2072553	G	GC
1	chr1:2072659:G:A	0	2072659	A	G
1	chr1:2073469:G:A	0	2073469	A	G
1	chr1:2073508:T:C	0	2073508	C	T
1	chr1:2074366:C:G	0	2074366	G	C
1	chr1:2074669:A:G	0	2074669	G	A
1	chr1:2075002:G:A	0	2075002	A	G
1	chr1:2075289:T:C	0	2075289	C	T
1	chr1:2075464:G:A	0	2075464	A	G
1	chr1:2075502:A:G	0	2075502	G	A
1	chr1:2075852:C:T	0	2075852	T	C
1	chr1:2075942:A:G	0	2075942	G	A
1	chr1:2076235:A:G	0	2076235	G	A
1	chr1:2076945:T:C	0	2076945	C	T
1	chr1:2077003:T:C	0	2077003	C	T
1	chr1:2077005:T:C	0	2077005	C	T
1	chr1:2077119:C:T	0	2077119	T	C
1	chr1:2077249:T:C	0	2077249	C	T
1	chr1:2077297:G:T	0	2077297	T	G
1	chr1:2078078:T:C	0	2078078	C	T
1	chr1:2078147:C:T	0	2078147	T	C
1	chr1:2079109:C:T	0	2079109	T	C
1	chr1:2079131:T:C	0	2079131	C	T
1	chr1:2079137:C:T	0	2079137	T	C
1	chr1:2079230:A:G	0	2079230	G	A
1	chr1:2079294:C:T	0	2079294	T	C
1	chr1:2079357:A:G	0	2079357	G	A
1	chr1:2079555:G:A	0	2079555	A	G
1	chr1:2079677:C:G	0	2079677	G	C
1	chr1:2079861:C:T	0	2079861	T	C
1	chr1:2079902:A:G	0	2079902	G	A
1	chr1:2080519:A:G	0	2080519	G	A
1	chr1:2080979:A:G	0	2080979	G	A
1	chr1:2081307:C:T	0	2081307	T	C
1	chr1:2081714:C:T	0	2081714	T	C
1	chr1:2083306:C:T	0	2083306	T	C
1	chr1:2084530:A:C	0	2084530	C	A
1	chr1:2084776:A:G	0	2084776	G	A
1	chr1:2084904:G:A	0	2084904	A	G
1	chr1:2085196:A:G	0	2085196	G	A
1	chr1:2085363:T:C	0	2085363	C	T
1	chr1:2085406:G:A	0	2085406	A	G
1	chr1:2085858:T:C	0	2085858	C	T
1	chr1:2087213:G:A	0	2087213	A	G
1	chr1:2087436:G:A	0	2087436	A	G
1	chr1:2087631:G:A	0	2087631	A	G
1	chr1:2087942:G:A	0	2087942	A	G
1	chr1:2088267:G:C	0	2088267	C	G
1	chr1:2088861:C:T	0	2088861	T	C
1	chr1:2088904:T:C	0	2088904	C	T
1	chr1:2089050:C:T	0	2089050	T	C
1	chr1:2089068:G:A	0	2089068	A	G
1	chr1:2089083:G:A	0	2089083	A	G
1	chr1:2089466:C:T	0	2089466	T	C
1	chr1:2089675:C:T	0	2089675	T	C
1	chr1:2089758:A:G	0	2089758	G	A
1	chr1:2089946:T:C	0	2089946	C	T
1	chr1:2090332:C:T	0	2090332	T	C
1	chr1:2090659:G:A	0	2090659	A	G
1	chr1:2090729:G:A	0	2090729	A	G
1	chr1:2090943:G:A	0	2090943	A	G
1	chr1:2091118:G:A	0	2091118	A	G
1	chr1:2091127:G:A	0	2091127	A	G
1	chr1:2091238:C:T	0	2091238	T	C
1	chr1:2091780:G:A	0	2091780	A	G
1	chr1:2092065:T:C	0	2092065	C	T
1	chr1:2092353:T:C	0	2092353	C	T
1	chr1:2092357:A:G	0	2092357	G	A
1	chr1:2092415:G:A	0	2092415	A	G
1	chr1:2092603:A:G	0	2092603	G	A
1	chr1:2093604:C:T	0	2093604	T	C
1	chr1:2093894:C:T	0	2093894	T	C
1	chr1:2094100:G:A	0	2094100	A	G
1	chr1:2094168:G:A	0	2094168	A	G
1	chr1:2094964:T:C	0	2094964	C	T
1	chr1:2095310:A:G	0	2095310	G	A
1	chr1:2096462:G:A	0	2096462	A	G
1	chr1:2097280:C:T	0	2097280	T	C
1	chr1:2097953:T:C	0	2097953	C	T
1	chr1:2098568:CCT:C	0	2098568	C	CCT
1	chr1:2099538:G:A	0	2099538	A	G
1	chr1:2099903:T:C	0	2099903	C	T
1	chr1:2099918:A:T	0	2099918	T	A
1	chr1:2101670:C:T	0	2101670	T	C
1	chr1:2101817:G:A	0	2101817	A	G
1	chr1:2101935:G:A	0	2101935	A	G
1	chr1:2101945:G:C	0	2101945	C	G
1	chr1:2102522:T:C	0	2102522	C	T
1	chr1:2103363:G:A	0	2103363	A	G
1	chr1:2103523:C:T	0	2103523	T	C
1	chr1:2104245:C:T	0	2104245	T	C
1	chr1:2104360:G:A	0	2104360	A	G
1	chr1:2104824:G:A	0	2104824	A	G
1	chr1:2105801:T:C	0	2105801	C	T
1	chr1:2105944:T:G	0	2105944	G	T
1	chr1:2107293:C:T	0	2107293	T	C
1	chr1:2107385:G:A	0	2107385	A	G
1	chr1:2108082:G:T	0	2108082	T	G
1	chr1:2108657:T:C	0	2108657	C	T
1	chr1:2108949:G:A	0	2108949	A	G
1	chr1:2109324:G:A	0	2109324	A	G
1	chr1:2109497:T:C	0	2109497	C	T
1	chr1:2109716:C:T	0	2109716	T	C
1	chr1:2109797:G:A	0	2109797	A	G
1	chr1:2110022:C:T	0	2110022	T	C
1	chr1:2110911:G:A	0	2110911	A	G
1	chr1:2111104:A:G	0	2111104	G	A
1	chr1:2111555:C:G	0	2111555	G	C
1	chr1:2111657:G:A	0	2111657	A	G
1	chr1:2112353:G:A	0	2112353	A	G
1	chr1:2112598:T:C	0	2112598	C	T
1	chr1:2113103:T:C	0	2113103	C	T
1	chr1:2113726:G:A	0	2113726	A	G
1	chr1:2114437:G:A	0	2114437	A	G
1	chr1:2115032:G:A	0	2115032	A	G
1	chr1:2115347:G:A	0	2115347	A	G
1	chr1:2115499:G:T	0	2115499	T	G
1	chr1:2117290:G:A	0	2117290	A	G
1	chr1:2120054:T:C	0	2120054	C	T
1	chr1:2121058:T:C	0	2121058	C	T
1	chr1:2121074:A:G	0	2121074	G	A
1	chr1:2121289:T:A	0	2121289	A	T
1	chr1:2124676:A:G	0	2124676	G	A
1	chr1:2126584:A:G	0	2126584	G	A
1	chr1:2127141:G:C	0	2127141	C	G
1	chr1:2127343:CA:C	0	2127343	C	CA
1	chr1:2127704:G:A	0	2127704	A	G
1	chr1:2128619:C:T	0	2128619	T	C
1	chr1:2129085:T:C	0	2129085	C	T
1	chr1:2129191:T:C	0	2129191	C	T
1	chr1:2129293:C:T	0	2129293	T	C
1	chr1:2130530:T:C	0	2130530	C	T
1	chr1:2131655:G:A	0	2131655	A	G
1	chr1:2131710:C:T	0	2131710	T	C
1	chr1:2132990:A:C	0	2132990	C	A
1	chr1:2133904:G:C	0	2133904	C	G
1	chr1:2134510:C:T	0	2134510	T	C
1	chr1:2134519:C:T	0	2134519	T	C
1	chr1:2137041:C:T	0	2137041	T	C
1	chr1:2137275:G:A	0	2137275	A	G
1	chr1:2137483:G:A	0	2137483	A	G
1	chr1:2137585:GCCT:G	0	2137585	G	GCCT
1	chr1:2138661:C:T	0	2138661	T	C
1	chr1:2139901:C:A	0	2139901	A	C
1	chr1:2140117:A:G	0	2140117	G	A
1	chr1:2140299:C:T	0	2140299	T	C
1	chr1:2140326:A:G	0	2140326	G	A
1	chr1:2141561:A:G	0	2141561	G	A
1	chr1:2143812:A:G	0	2143812	G	A
1	chr1:2144121:T:G	0	2144121	G	T
1	chr1:2144131:T:C	0	2144131	C	T
1	chr1:2144375:C:T	0	2144375	T	C
1	chr1:2144616:G:A	0	2144616	A	G
1	chr1:2145302:A:G	0	2145302	G	A
1	chr1:2145689:A:G	0	2145689	G	A
1	chr1:2145821:C:T	0	2145821	T	C
1	chr1:2145827:G:A	0	2145827	A	G
1	chr1:2145970:A:G	0	2145970	G	A
1	chr1:2146433:A:G	0	2146433	G	A
1	chr1:2147043:T:A	0	2147043	A	T
1	chr1:2147118:T:A	0	2147118	A	T
1	chr1:2147483:C:T	0	2147483	T	C
1	chr1:2148410:A:G	0	2148410	G	A
1	chr1:2149374:G:T	0	2149374	T	G
1	chr1:2151019:C:T	0	2151019	T	C
1	chr1:2151050:G:A	0	2151050	A	G
1	chr1:2151127:T:C	0	2151127	C	T
1	chr1:2151163:A:G	0	2151163	G	A
1	chr1:2151283:T:C	0	2151283	C	T
1	chr1:2151390:G:A	0	2151390	A	G
1	chr1:2151734:A:G	0	2151734	G	A
1	chr1:2152298:T:C	0	2152298	C	T
1	chr1:2153159:T:C	0	2153159	C	T
1	chr1:2153594:A:G	0	2153594	G	A
1	chr1:2153701:G:A	0	2153701	A	G
1	chr1:2154873:A:G	0	2154873	G	A
1	chr1:2156118:T:C	0	2156118	C	T
1	chr1:2156665:A:G	0	2156665	G	A
1	chr1:2157138:G:A	0	2157138	A	G
1	chr1:2157493:C:T	0	2157493	T	C
1	chr1:2158087:G:A	0	2158087	A	G
1	chr1:2159377:T:C	0	2159377	C	T
1	chr1:2159958:A:G	0	2159958	G	A
1	chr1:2160844:C:T	0	2160844	T	C
1	chr1:2161476:G:A	0	2161476	A	G
1	chr1:2162295:C:T	0	2162295	T	C
1	chr1:2163759:T:C	0	2163759	C	T
1	chr1:2164260:C:T	0	2164260	T	C
1	chr1:2164801:G:C	0	2164801	C	G
1	chr1:2165199:C:T	0	2165199	T	C
1	chr1:2166847:C:T	0	2166847	T	C
1	chr1:2166938:G:C	0	2166938	C	G
1	chr1:2167392:G:C	0	2167392	C	G
1	chr1:2170248:G:A	0	2170248	A	G
1	chr1:2172996:C:T	0	2172996	T	C
1	chr1:2173095:TCCAC:T	0	2173095	T	TCCAC
1	chr1:2173542:A:G	0	2173542	G	A
1	chr1:2174439:G:A	0	2174439	A	G
1	chr1:2178821:G:A	0	2178821	A	G
1	chr1:2179409:T:G	0	2179409	G	T
1	chr1:2179591:T:C	0	2179591	C	T
1	chr1:2179937:A:G	0	2179937	G	A
1	chr1:2181022:T:C	0	2181022	C	T
1	chr1:2181226:G:A	0	2181226	A	G
1	chr1:2181237:A:G	0	2181237	G	A
1	chr1:2181827:G:A	0	2181827	A	G
1	chr1:2185716:G:A	0	2185716	A	G
1	chr1:2186119:C:T	0	2186119	T	C
1	chr1:2186900:A:G	0	2186900	G	A
1	chr1:2187100:T:C	0	2187100	C	T
1	chr1:2189679:C:T	0	2189679	T	C
1	chr1:2193733:G:A	0	2193733	A	G
1	chr1:2196630:A:G	0	2196630	G	A
1	chr1:2197209:G:A	0	2197209	A	G
1	chr1:2197362:G:C	0	2197362	C	G
1	chr1:2197391:G:A	0	2197391	A	G
1	chr1:2201613:G:T	0	2201613	T	G
1	chr1:2202313:C:T	0	2202313	T	C
1	chr1:2204652:A:G	0	2204652	G	A
1	chr1:2205929:T:C	0	2205929	C	T
1	chr1:2206812:A:G	0	2206812	G	A
1	chr1:2207111:G:C	0	2207111	C	G
1	chr1:2207240:A:G	0	2207240	G	A
1	chr1:2207868:C:T	0	2207868	T	C
1	chr1:2208822:G:A	0	2208822	A	G
1	chr1:2209954:C:T	0	2209954	T	C
1	chr1:2210401:C:A	0	2210401	A	C
1	chr1:2210427:C:T	0	2210427	T	C
1	chr1:2211079:A:C	0	2211079	C	A
1	chr1:2212668:A:G	0	2212668	G	A
1	chr1:2213543:G:T	0	2213543	T	G
1	chr1:2214726:C:A	0	2214726	A	C
1	chr1:2215707:T:C	0	2215707	C	T
1	chr1:2216191:C:A	0	2216191	A	C
1	chr1:2217665:C:T	0	2217665	T	C
1	chr1:2217699:C:G	0	2217699	G	C
1	chr1:2217853:C:T	0	2217853	T	C
1	chr1:2220140:C:A	0	2220140	A	C
1	chr1:2221609:A:G	0	2221609	G	A
1	chr1:2221645:G:A	0	2221645	A	G
1	chr1:2222256:T:C	0	2222256	C	T
1	chr1:2222257:G:C	0	2222257	C	G
1	chr1:2222258:T:C	0	2222258	C	T
1	chr1:2222298:G:A	0	2222298	A	G
1	chr1:2224430:C:T	0	2224430	T	C
1	chr1:2224923:A:G	0	2224923	G	A
1	chr1:2225560:G:C	0	2225560	C	G
1	chr1:2228951:C:G	0	2228951	G	C
1	chr1:2230051:C:T	0	2230051	T	C
1	chr1:2231034:C:T	0	2231034	T	C
1	chr1:2231505:C:T	0	2231505	T	C
1	chr1:2232677:T:C	0	2232677	C	T
1	chr1:2233260:C:T	0	2233260	T	C
1	chr1:2233261:G:A	0	2233261	A	G
1	chr1:2234084:G:A	0	2234084	A	G
1	chr1:2234182:C:T	0	2234182	T	C
1	chr1:2234971:T:C	0	2234971	C	T
1	chr1:2235370:C:T	0	2235370	T	C
1	chr1:2237165:C:T	0	2237165	T	C
1	chr1:2237274:C:T	0	2237274	T	C
1	chr1:2238621:G:A	0	2238621	A	G
1	chr1:2241478:T:C	0	2241478	C	T
1	chr1:2241480:T:C	0	2241480	C	T
1	chr1:2241549:T:C	0	2241549	C	T
1	chr1:2244114:C:T	0	2244114	T	C
1	chr1:2244687:T:A	0	2244687	A	T
1	chr1:2244722:C:T	0	2244722	T	C
1	chr1:2245578:C:T	0	2245578	T	C
1	chr1:2245631:A:G	0	2245631	G	A
1	chr1:2245723:G:A	0	2245723	A	G
1	chr1:2246288:T:C	0	2246288	C	T
1	chr1:2247560:C:T	0	2247560	T	C
1	chr1:2249085:G:A	0	2249085	A	G
1	chr1:2250309:C:T	0	2250309	T	C
1	chr1:2250524:C:T	0	2250524	T	C
1	chr1:2250903:T:C	0	2250903	C	T
1	chr1:2251211:G:A	0	2251211	A	G
1	chr1:2251617:G:A	0	2251617	A	G
1	chr1:2252315:C:G	0	2252315	G	C
1	chr1:2252841:T:C	0	2252841	C	T
1	chr1:2253253:G:C	0	2253253	C	G
1	chr1:2253316:C:T	0	2253316	T	C
1	chr1:2253416:G:C	0	2253416	C	G
1	chr1:2253549:A:G	0	2253549	G	A
1	chr1:2253720:G:A	0	2253720	A	G
1	chr1:2253871:G:C	0	2253871	C	G
1	chr1:2253961:T:C	0	2253961	C	T
1	chr1:2254781:C:T	0	2254781	T	C
1	chr1:2256472:G:A	0	2256472	A	G
1	chr1:2256593:A:G	0	2256593	G	A
1	chr1:2257757:A:T	0	2257757	T	A
1	chr1:2258141:C:T	0	2258141	T	C
1	chr1:2260994:A:G	0	2260994	G	A
1	chr1:2261509:T:C	0	2261509	C	T
1	chr1:2268730:T:C	0	2268730	C	T
1	chr1:2268951:C:A	0	2268951	A	C
1	chr1:2268965:C:T	0	2268965	T	C
1	chr1:2269393:G:A	0	2269393	A	G
1	chr1:2270305:G:T	0	2270305	T	G
1	chr1:2270709:G:A	0	2270709	A	G
1	chr1:2271335:C:T	0	2271335	T	C
1	chr1:2271448:G:A	0	2271448	A	G
1	chr1:2271528:T:C	0	2271528	C	T
1	chr1:2272051:C:T	0	2272051	T	C
1	chr1:2273316:G:A	0	2273316	A	G
1	chr1:2273351:G:A	0	2273351	A	G
1	chr1:2274088:A:G	0	2274088	G	A
1	chr1:2274142:C:A	0	2274142	A	C
1	chr1:2275005:A:G	0	2275005	G	A
1	chr1:2275281:G:A	0	2275281	A	G
1	chr1:2276041:C:G	0	2276041	G	C
1	chr1:2276684:C:T	0	2276684	T	C
1	chr1:2277312:A:C	0	2277312	C	A
1	chr1:2277469:T:G	0	2277469	G	T
1	chr1:2278341:G:A	0	2278341	A	G
1	chr1:2279329:G:A	0	2279329	A	G
1	chr1:2280505:A:G	0	2280505	G	A
1	chr1:2282992:C:T	0	2282992	T	C
1	chr1:2283014:A:G	0	2283014	G	A
1	chr1:2283148:G:C	0	2283148	C	G
1	chr1:2283304:C:T	0	2283304	T	C
1	chr1:2283374:A:G	0	2283374	G	A
1	chr1:2283870:C:T	0	2283870	T	C
1	chr1:2284070:C:T	0	2284070	T	C
1	chr1:2284474:G:C	0	2284474	C	G
1	chr1:2284952:A:G	0	2284952	G	A
1	chr1:2286661:C:T	0	2286661	T	C
1	chr1:2286690:T:C	0	2286690	C	T
1	chr1:2286826:T:C	0	2286826	C	T
1	chr1:2287481:T:C	0	2287481	C	T
1	chr1:2287498:A:G	0	2287498	G	A
1	chr1:2287526:C:T	0	2287526	T	C
1	chr1:2287529:G:A	0	2287529	A	G
1	chr1:2288174:A:T	0	2288174	T	A
1	chr1:2288441:A:C	0	2288441	C	A
1	chr1:2288631:T:A	0	2288631	A	T
1	chr1:2288952:C:T	0	2288952	T	C
1	chr1:2288986:T:C	0	2288986	C	T
1	chr1:2289210:C:T	0	2289210	T	C
1	chr1:2289834:C:A	0	2289834	A	C
1	chr1:2290095:A:G	0	2290095	G	A
1	chr1:2290197:A:T	0	2290197	T	A
1	chr1:2290399:G:A	0	2290399	A	G
1	chr1:2290637:G:A	0	2290637	A	G
1	chr1:2290738:G:A	0	2290738	A	G
1	chr1:2290929:G:A	0	2290929	A	G
1	chr1:2291058:G:A	0	2291058	A	G
1	chr1:2291144:T:C	0	2291144	C	T
1	chr1:2291819:T:C	0	2291819	C	T
1	chr1:2292206:C:T	0	2292206	T	C
1	chr1:2292843:A:G	0	2292843	G	A
1	chr1:2293170:T:G	0	2293170	G	T
1	chr1:2293206:A:G	0	2293206	G	A
1	chr1:2293397:G:A	0	2293397	A	G
1	chr1:2293719:T:A	0	2293719	A	T
1	chr1:2293812:C:T	0	2293812	T	C
1	chr1:2293845:G:A	0	2293845	A	G
1	chr1:2293973:T:C	0	2293973	C	T
1	chr1:2295983:C:T	0	2295983	T	C
1	chr1:2297701:C:T	0	2297701	T	C
1	chr1:2297717:C:T	0	2297717	T	C
1	chr1:2297862:C:T	0	2297862	T	C
1	chr1:2298114:C:T	0	2298114	T	C
1	chr1:2298478:C:T	0	2298478	T	C
1	chr1:2299360:T:C	0	2299360	C	T
1	chr1:2300024:C:T	0	2300024	T	C
1	chr1:2300156:A:C	0	2300156	C	A
1	chr1:2301873:A:G	0	2301873	G	A
1	chr1:2302522:G:A	0	2302522	A	G
1	chr1:2302601:CAGG:C	0	2302601	C	CAGG
1	chr1:2302812:A:G	0	2302812	G	A
1	chr1:2303193:G:A	0	2303193	A	G
1	chr1:2303580:T:C	0	2303580	C	T
1	chr1:2304217:G:A	0	2304217	A	G
1	chr1:2304223:G:A	0	2304223	A	G
1	chr1:2304233:C:T	0	2304233	T	C
1	chr1:2304900:T:C	0	2304900	C	T
1	chr1:2305258:A:G	0	2305258	G	A
1	chr1:2305713:T:G	0	2305713	G	T
1	chr1:2306798:A:T	0	2306798	T	A
1	chr1:2311682:G:C	0	2311682	C	G
1	chr1:2312079:C:T	0	2312079	T	C
1	chr1:2313466:C:T	0	2313466	T	C
1	chr1:2314000:T:C	0	2314000	C	T
1	chr1:2314194:C:T	0	2314194	T	C
1	chr1:2315960:T:C	0	2315960	C	T
1	chr1:2316048:A:G	0	2316048	G	A
1	chr1:2316546:T:C	0	2316546	C	T
1	chr1:2316943:G:GC	0	2316943	GC	G
1	chr1:2316944:G:T	0	2316944	T	G
1	chr1:2317797:G:A	0	2317797	A	G
1	chr1:2319680:A:G	0	2319680	G	A
1	chr1:2319909:G:A	0	2319909	A	G
1	chr1:2319918:C:A	0	2319918	A	C
1	chr1:2320508:G:A	0	2320508	A	G
1	chr1:2320543:C:T	0	2320543	T	C
1	chr1:2320752:A:G	0	2320752	G	A
1	chr1:2320766:C:T	0	2320766	T	C
1	chr1:2320841:C:T	0	2320841	T	C
1	chr1:2321320:A:G	0	2321320	G	A
1	chr1:2321888:C:T	0	2321888	T	C
1	chr1:2323070:C:T	0	2323070	T	C
1	chr1:2323077:G:A	0	2323077	A	G
1	chr1:2323263:T:C	0	2323263	C	T
1	chr1:2324194:G:A	0	2324194	A	G
1	chr1:2324806:A:T	0	2324806	T	A
1	chr1:2324849:C:A	0	2324849	A	C
1	chr1:2325021:C:T	0	2325021	T	C
1	chr1:2325032:T:A	0	2325032	A	T
1	chr1:2325299:T:TGC	0	2325299	TGC	T
1	chr1:2326052:C:T	0	2326052	T	C
1	chr1:2326256:G:A	0	2326256	A	G
1	chr1:2326424:C:T	0	2326424	T	C
1	chr1:2328611:G:A	0	2328611	A	G
1	chr1:2329106:G:A	0	2329106	A	G
1	chr1:2329738:C:T	0	2329738	T	C
1	chr1:2330544:C:A	0	2330544	A	C
1	chr1:2331225:G:A	0	2331225	A	G
1	chr1:2332449:C:T	0	2332449	T	C
1	chr1:2333587:G:A	0	2333587	A	G
1	chr1:2333660:C:T	0	2333660	T	C
1	chr1:2333737:T:C	0	2333737	C	T
1	chr1:2333780:C:T	0	2333780	T	C
1	chr1:2333899:TGCTGGAAAGAACA:T	0	2333899	T	TGCTGGAAAGAACA
1	chr1:2334355:G:A	0	2334355	A	G
1	chr1:2334639:T:C	0	2334639	C	T
1	chr1:2334792:C:T	0	2334792	T	C
1	chr1:2334873:C:T	0	2334873	T	C
1	chr1:2335275:G:C	0	2335275	C	G
1	chr1:2335494:C:T	0	2335494	T	C
1	chr1:2335684:C:T	0	2335684	T	C
1	chr1:2337229:A:G	0	2337229	G	A
1	chr1:2337239:T:C	0	2337239	C	T
1	chr1:2337299:A:G	0	2337299	G	A
1	chr1:2337352:A:G	0	2337352	G	A
1	chr1:2338442:A:G	0	2338442	G	A
1	chr1:2338509:C:T	0	2338509	T	C
1	chr1:2338570:C:T	0	2338570	T	C
1	chr1:2339296:C:T	0	2339296	T	C
1	chr1:2340267:T:C	0	2340267	C	T
1	chr1:2340425:C:T	0	2340425	T	C
1	chr1:2340564:G:A	0	2340564	A	G
1	chr1:2340625:G:A	0	2340625	A	G
1	chr1:2340807:G:A	0	2340807	A	G
1	chr1:2341464:A:G	0	2341464	G	A
1	chr1:2342137:G:A	0	2342137	A	G
1	chr1:2342999:A:G	0	2342999	G	A
1	chr1:2344256:A:T	0	2344256	T	A
1	chr1:2344510:C:G	0	2344510	G	C
1	chr1:2344583:G:A	0	2344583	A	G
1	chr1:2344634:T:C	0	2344634	C	T
1	chr1:2344980:A:G	0	2344980	G	A
1	chr1:2345148:G:A	0	2345148	A	G
1	chr1:2345442:G:A	0	2345442	A	G
1	chr1:2345557:C:T	0	2345557	T	C
1	chr1:2345727:G:A	0	2345727	A	G
1	chr1:2345774:T:C	0	2345774	C	T
1	chr1:2345953:G:A	0	2345953	A	G
1	chr1:2346388:G:A	0	2346388	A	G
1	chr1:2346801:C:T	0	2346801	T	C
1	chr1:2347212:C:T	0	2347212	T	C
1	chr1:2347542:C:T	0	2347542	T	C
1	chr1:2348378:C:T	0	2348378	T	C
1	chr1:2349222:G:A	0	2349222	A	G
1	chr1:2350287:A:C	0	2350287	C	A
1	chr1:2350540:T:C	0	2350540	C	T
1	chr1:2350696:G:A	0	2350696	A	G
1	chr1:2350750:AGGGGTGGCACG:A	0	2350750	A	AGGGGTGGCACG
1	chr1:2351215:T:G	0	2351215	G	T
1	chr1:2351241:C:T	0	2351241	T	C
1	chr1:2351722:A:G	0	2351722	G	A
1	chr1:2352457:A:G	0	2352457	G	A
1	chr1:2352564:T:C	0	2352564	C	T
1	chr1:2353047:C:T	0	2353047	T	C
1	chr1:2353743:A:T	0	2353743	T	A
1	chr1:2353975:G:A	0	2353975	A	G
1	chr1:2354645:C:T	0	2354645	T	C
1	chr1:2354969:C:T	0	2354969	T	C
1	chr1:2355481:C:T	0	2355481	T	C
1	chr1:2355508:A:G	0	2355508	G	A
1	chr1:2355671:C:T	0	2355671	T	C
1	chr1:2356078:T:C	0	2356078	C	T
1	chr1:2356095:C:T	0	2356095	T	C
1	chr1:2356158:C:T	0	2356158	T	C
1	chr1:2356177:T:C	0	2356177	C	T
1	chr1:2356409:G:C	0	2356409	C	G
1	chr1:2357308:T:C	0	2357308	C	T
1	chr1:2357413:G:A	0	2357413	A	G
1	chr1:2357811:C:G	0	2357811	G	C
1	chr1:2357812:T:C	0	2357812	C	T
1	chr1:2357882:G:A	0	2357882	A	G
1	chr1:2358041:A:G	0	2358041	G	A
1	chr1:2358817:G:A	0	2358817	A	G
1	chr1:2359219:C:T	0	2359219	T	C
1	chr1:2359221:T:C	0	2359221	C	T
1	chr1:2359451:C:T	0	2359451	T	C
1	chr1:2359472:G:A	0	2359472	A	G
1	chr1:2360241:T:C	0	2360241	C	T
1	chr1:2360970:T:C	0	2360970	C	T
1	chr1:2361249:C:G	0	2361249	G	C
1	chr1:2361548:A:ACT	0	2361548	ACT	A
1	chr1:2361727:G:A	0	2361727	A	G
1	chr1:2362229:A:G	0	2362229	G	A
1	chr1:2362718:G:A	0	2362718	A	G
1	chr1:2363405:C:T	0	2363405	T	C
1	chr1:2363829:A:T	0	2363829	T	A
1	chr1:2366555:G:C	0	2366555	C	G
1	chr1:2366816:A:G	0	2366816	G	A
1	chr1:2367055:C:A	0	2367055	A	C
1	chr1:2367197:G:A	0	2367197	A	G
1	chr1:2367644:G:A	0	2367644	A	G
1	chr1:2367872:A:G	0	2367872	G	A
1	chr1:2368188:T:C	0	2368188	C	T
1	chr1:2368212:T:C	0	2368212	C	T
1	chr1:2368473:T:C	0	2368473	C	T
1	chr1:2368718:C:A	0	2368718	A	C
1	chr1:2368939:G:C	0	2368939	C	G
1	chr1:2369118:G:A	0	2369118	A	G
1	chr1:2369187:T:TA	0	2369187	TA	T
1	chr1:2369210:C:T	0	2369210	T	C
1	chr1:2369336:A:G	0	2369336	G	A
1	chr1:2369713:ATAAT:A	0	2369713	A	ATAAT
1	chr1:2370032:C:G	0	2370032	G	C
1	chr1:2370252:G:A	0	2370252	A	G
1	chr1:2371032:C:T	0	2371032	T	C
1	chr1:2371077:T:C	0	2371077	C	T
1	chr1:2371472:G:A	0	2371472	A	G
1	chr1:2372073:G:A	0	2372073	A	G
1	chr1:2372127:A:G	0	2372127	G	A
1	chr1:2374713:C:T	0	2374713	T	C
1	chr1:2375256:C:T	0	2375256	T	C
1	chr1:2375533:G:A	0	2375533	A	G
1	chr1:2375644:C:T	0	2375644	T	C
1	chr1:2375666:C:T	0	2375666	T	C
1	chr1:2375821:T:A	0	2375821	A	T
1	chr1:2376130:G:A	0	2376130	A	G
1	chr1:2376239:G:C	0	2376239	C	G
1	chr1:2376590:G:A	0	2376590	A	G
1	chr1:2377078:C:G	0	2377078	G	C
1	chr1:2377173:G:A	0	2377173	A	G
1	chr1:2378754:G:A	0	2378754	A	G
1	chr1:2379031:A:T	0	2379031	T	A
1	chr1:2379954:A:G	0	2379954	G	A
1	chr1:2380105:C:T	0	2380105	T	C
1	chr1:2380956:C:T	0	2380956	T	C
1	chr1:2381344:C:G	0	2381344	G	C
1	chr1:2382101:A:G	0	2382101	G	A
1	chr1:2382173:G:A	0	2382173	A	G
1	chr1:2382880:T:C	0	2382880	C	T
1	chr1:2383024:G:T	0	2383024	T	G
1	chr1:2383062:C:T	0	2383062	T	C
1	chr1:2383593:G:A	0	2383593	A	G
1	chr1:2383716:CA:C	0	2383716	C	CA
1	chr1:2383824:C:G	0	2383824	G	C
1	chr1:2383975:C:T	0	2383975	T	C
1	chr1:2384241:A:G	0	2384241	G	A
1	chr1:2384876:A:G	0	2384876	G	A
1	chr1:2385144:C:T	0	2385144	T	C
1	chr1:2386055:C:G	0	2386055	G	C
1	chr1:2386621:G:A	0	2386621	A	G
1	chr1:2387214:G:A	0	2387214	A	G
1	chr1:2389263:T:C	0	2389263	C	T
1	chr1:2389660:T:C	0	2389660	C	T
1	chr1:2391287:G:A	0	2391287	A	G
1	chr1:2392128:T:C	0	2392128	C	T
1	chr1:2392569:C:T	0	2392569	T	C
1	chr1:2392897:T:C	0	2392897	C	T
1	chr1:2394570:G:A	0	2394570	A	G
1	chr1:2395373:A:G	0	2395373	G	A
1	chr1:2395521:A:C	0	2395521	C	A
1	chr1:2395636:C:T	0	2395636	T	C
1	chr1:2396376:C:T	0	2396376	T	C
1	chr1:2397275:A:G	0	2397275	G	A
1	chr1:2398369:A:G	0	2398369	G	A
1	chr1:2398563:A:G	0	2398563	G	A
1	chr1:2398751:T:G	0	2398751	G	T
1	chr1:2399700:G:A	0	2399700	A	G
1	chr1:2400599:A:G	0	2400599	G	A
1	chr1:2400952:C:T	0	2400952	T	C
1	chr1:2401549:T:C	0	2401549	C	T
1	chr1:2404237:A:G	0	2404237	G	A
1	chr1:2404432:G:A	0	2404432	A	G
1	chr1:2404434:T:C	0	2404434	C	T
1	chr1:2404771:C:T	0	2404771	T	C
1	chr1:2405593:C:T	0	2405593	T	C
1	chr1:2405755:C:T	0	2405755	T	C
1	chr1:2405838:C:T	0	2405838	T	C
1	chr1:2407130:T:C	0	2407130	C	T
1	chr1:2407219:G:A	0	2407219	A	G
1	chr1:2407440:G:A	0	2407440	A	G
1	chr1:2407635:C:T	0	2407635	T	C
1	chr1:2407676:T:C	0	2407676	C	T
1	chr1:2407700:G:A	0	2407700	A	G
1	chr1:2407956:A:G	0	2407956	G	A
1	chr1:2408170:A:G	0	2408170	G	A
1	chr1:2408761:T:C	0	2408761	C	T
1	chr1:2409621:C:T	0	2409621	T	C
1	chr1:2411128:C:T	0	2411128	T	C
1	chr1:2411755:T:C	0	2411755	C	T
1	chr1:2413252:A:G	0	2413252	G	A
1	chr1:2413486:T:C	0	2413486	C	T
1	chr1:2414660:C:G	0	2414660	G	C
1	chr1:2416027:C:T	0	2416027	T	C
1	chr1:2416293:G:A	0	2416293	A	G
1	chr1:2416601:T:C	0	2416601	C	T
1	chr1:2418330:G:A	0	2418330	A	G
1	chr1:2418469:C:T	0	2418469	T	C
1	chr1:2419005:C:T	0	2419005	T	C
1	chr1:2419473:G:A	0	2419473	A	G
1	chr1:2419657:A:G	0	2419657	G	A
1	chr1:2419956:G:A	0	2419956	A	G
1	chr1:2420136:G:A	0	2420136	A	G
1	chr1:2420260:T:C	0	2420260	C	T
1	chr1:2420707:C:T	0	2420707	T	C
1	chr1:2420841:G:A	0	2420841	A	G
1	chr1:2421646:A:G	0	2421646	G	A
1	chr1:2421856:C:T	0	2421856	T	C
1	chr1:2421930:C:T	0	2421930	T	C
1	chr1:2422217:C:T	0	2422217	T	C
1	chr1:2422225:C:T	0	2422225	T	C
1	chr1:2422931:T:C	0	2422931	C	T
1	chr1:2423124:C:T	0	2423124	T	C
1	chr1:2424124:G:T	0	2424124	T	G
1	chr1:2424298:TA:T	0	2424298	T	TA
1	chr1:2424306:T:C	0	2424306	C	T
1	chr1:2424400:A:G	0	2424400	G	A
1	chr1:2425473:G:A	0	2425473	A	G
1	chr1:2426371:C:T	0	2426371	T	C
1	chr1:2426634:C:T	0	2426634	T	C
1	chr1:2427316:G:C	0	2427316	C	G
1	chr1:2428478:T:C	0	2428478	C	T
1	chr1:2428501:C:T	0	2428501	T	C
1	chr1:2428542:G:T	0	2428542	T	G
1	chr1:2428903:G:A	0	2428903	A	G
1	chr1:2429381:C:G	0	2429381	G	C
1	chr1:2429693:C:T	0	2429693	T	C
1	chr1:2429870:C:A	0	2429870	A	C
1	chr1:2430227:C:T	0	2430227	T	C
1	chr1:2430393:C:T	0	2430393	T	C
1	chr1:2430562:G:A	0	2430562	A	G
1	chr1:2430581:G:T	0	2430581	T	G
1	chr1:2431325:A:T	0	2431325	T	A
1	chr1:2431388:C:T	0	2431388	T	C
1	chr1:2431982:C:T	0	2431982	T	C
1	chr1:2433069:A:G	0	2433069	G	A
1	chr1:2434446:T:A	0	2434446	A	T
1	chr1:2435078:G:A	0	2435078	A	G
1	chr1:2435140:C:G	0	2435140	G	C
1	chr1:2435172:G:A	0	2435172	A	G
1	chr1:2435360:C:T	0	2435360	T	C
1	chr1:2436784:C:T	0	2436784	T	C
1	chr1:2436793:T:C	0	2436793	C	T
1	chr1:2437267:T:C	0	2437267	C	T
1	chr1:2437952:C:G	0	2437952	G	C
1	chr1:2438460:T:C	0	2438460	C	T
1	chr1:2440881:A:G	0	2440881	G	A
1	chr1:2440882:C:T	0	2440882	T	C
1	chr1:2441419:T:C	0	2441419	C	T
1	chr1:2442170:CT:C	0	2442170	C	CT
1	chr1:2442548:G:T	0	2442548	T	G
1	chr1:2442681:C:T	0	2442681	T	C
1	chr1:2442992:G:A	0	2442992	A	G
1	chr1:2443319:A:G	0	2443319	G	A
1	chr1:2443353:T:A	0	2443353	A	T
1	chr1:2443697:C:A	0	2443697	A	C
1	chr1:2444067:C:T	0	2444067	T	C
1	chr1:2444148:C:T	0	2444148	T	C
1	chr1:2444405:T:G	0	2444405	G	T
1	chr1:2444536:G:GT	0	2444536	GT	G
1	chr1:2444607:G:A	0	2444607	A	G
1	chr1:2445294:G:A	0	2445294	A	G
1	chr1:2446799:C:T	0	2446799	T	C
1	chr1:2447809:G:A	0	2447809	A	G
1	chr1:2448266:A:G	0	2448266	G	A
1	chr1:2448708:C:A	0	2448708	A	C
1	chr1:2448834:C:T	0	2448834	T	C
1	chr1:2448853:G:A	0	2448853	A	G
1	chr1:2448945:C:T	0	2448945	T	C
1	chr1:2449408:C:T	0	2449408	T	C
1	chr1:2450100:C:T	0	2450100	T	C
1	chr1:2450129:A:G	0	2450129	G	A
1	chr1:2450183:A:G	0	2450183	G	A
1	chr1:2451600:A:G	0	2451600	G	A
1	chr1:2451653:G:T	0	2451653	T	G
1	chr1:2451935:C:T	0	2451935	T	C
1	chr1:2452578:T:G	0	2452578	G	T
1	chr1:2452669:T:C	0	2452669	C	T
1	chr1:2453185:A:G	0	2453185	G	A
1	chr1:2453797:T:C	0	2453797	C	T
1	chr1:2454659:A:G	0	2454659	G	A
1	chr1:2455439:G:A	0	2455439	A	G
1	chr1:2455830:G:A	0	2455830	A	G
1	chr1:2456474:A:G	0	2456474	G	A
1	chr1:2456853:C:A	0	2456853	A	C
1	chr1:2457713:G:A	0	2457713	A	G
1	chr1:2457937:T:A	0	2457937	A	T
1	chr1:2457996:G:A	0	2457996	A	G
1	chr1:2458263:T:C	0	2458263	C	T
1	chr1:2458406:G:C	0	2458406	C	G
1	chr1:2458694:C:T	0	2458694	T	C
1	chr1:2458892:G:A	0	2458892	A	G
1	chr1:2458914:G:A	0	2458914	A	G
1	chr1:2459149:T:C	0	2459149	C	T
1	chr1:2459211:G:A	0	2459211	A	G
1	chr1:2459276:C:G	0	2459276	G	C
1	chr1:2459813:A:C	0	2459813	C	A
1	chr1:2459928:G:A	0	2459928	A	G
1	chr1:2460052:G:A	0	2460052	A	G
1	chr1:2460122:C:G	0	2460122	G	C
1	chr1:2460900:C:T	0	2460900	T	C
1	chr1:2462018:C:T	0	2462018	T	C
1	chr1:2462084:C:A	0	2462084	A	C
1	chr1:2462476:AC:A	0	2462476	A	AC
1	chr1:2463209:C:T	0	2463209	T	C
1	chr1:2463385:G:A	0	2463385	A	G
1	chr1:2464013:C:T	0	2464013	T	C
1	chr1:2464099:G:C	0	2464099	C	G
1	chr1:2464836:G:T	0	2464836	T	G
1	chr1:2465316:C:T	0	2465316	T	C
1	chr1:2465697:C:T	0	2465697	T	C
1	chr1:2465735:G:A	0	2465735	A	G
1	chr1:2465880:G:A	0	2465880	A	G
1	chr1:2466092:G:A	0	2466092	A	G
1	chr1:2466310:G:A	0	2466310	A	G
1	chr1:2466557:C:T	0	2466557	T	C
1	chr1:2466611:G:A	0	2466611	A	G
1	chr1:2466937:A:G	0	2466937	G	A
1	chr1:2467324:T:C	0	2467324	C	T
1	chr1:2467710:A:G	0	2467710	G	A
1	chr1:2467963:C:G	0	2467963	G	C
1	chr1:2468175:A:G	0	2468175	G	A
1	chr1:2469095:C:T	0	2469095	T	C
1	chr1:2469304:G:A	0	2469304	A	G
1	chr1:2469925:T:G	0	2469925	G	T
1	chr1:2470127:T:C	0	2470127	C	T
1	chr1:2472415:G:A	0	2472415	A	G
1	chr1:2472817:C:T	0	2472817	T	C
1	chr1:2472868:C:T	0	2472868	T	C
1	chr1:2472962:C:CA	0	2472962	CA	C
1	chr1:2474395:AG:A	0	2474395	A	AG
1	chr1:2475318:GGAGCCAGTA:G	0	2475318	G	GGAGCCAGTA
1	chr1:2475448:C:T	0	2475448	T	C
1	chr1:2476342:C:T	0	2476342	T	C
1	chr1:2477222:A:G	0	2477222	G	A
1	chr1:2477921:G:A	0	2477921	A	G
1	chr1:2477944:G:A	0	2477944	A	G
1	chr1:2479272:C:T	0	2479272	T	C
1	chr1:2480012:A:G	0	2480012	G	A
1	chr1:2480840:A:T	0	2480840	T	A
1	chr1:2482195:G:C	0	2482195	C	G
1	chr1:2483457:T:C	0	2483457	C	T
1	chr1:2484918:G:A	0	2484918	A	G
1	chr1:2486519:G:A	0	2486519	A	G
1	chr1:2487186:C:T	0	2487186	T	C
1	chr1:2487496:C:T	0	2487496	T	C
1	chr1:2489474:A:G	0	2489474	G	A
1	chr1:2491175:G:A	0	2491175	A	G
1	chr1:2492683:G:A	0	2492683	A	G
1	chr1:2492978:T:C	0	2492978	C	T
1	chr1:2493455:T:C	0	2493455	C	T
1	chr1:2494553:C:T	0	2494553	T	C
1	chr1:2494710:C:A	0	2494710	A	C
1	chr1:2495250:C:T	0	2495250	T	C
1	chr1:2495327:A:G	0	2495327	G	A
1	chr1:2495929:T:C	0	2495929	C	T
1	chr1:2499618:C:T	0	2499618	T	C
1	chr1:2501025:A:C	0	2501025	C	A
1	chr1:2501310:G:A	0	2501310	A	G
1	chr1:2501323:G:A	0	2501323	A	G
1	chr1:2503305:C:T	0	2503305	T	C
1	chr1:2504299:G:A	0	2504299	A	G
1	chr1:2506456:G:A	0	2506456	A	G
1	chr1:2506868:C:T	0	2506868	T	C
1	chr1:2507173:C:T	0	2507173	T	C
1	chr1:2507389:C:T	0	2507389	T	C
1	chr1:2507752:A:G	0	2507752	G	A
1	chr1:2507978:C:T	0	2507978	T	C
1	chr1:2508160:C:A	0	2508160	A	C
1	chr1:2508242:C:T	0	2508242	T	C
1	chr1:2509919:T:C	0	2509919	C	T
1	chr1:2509953:T:C	0	2509953	C	T
1	chr1:2511514:C:A	0	2511514	A	C
1	chr1:2511773:G:A	0	2511773	A	G
1	chr1:2512216:G:A	0	2512216	A	G
1	chr1:2512787:C:T	0	2512787	T	C
1	chr1:2512975:G:A	0	2512975	A	G
1	chr1:2513496:T:C	0	2513496	C	T
1	chr1:2513650:A:G	0	2513650	G	A
1	chr1:2513967:A:G	0	2513967	G	A
1	chr1:2514137:C:T	0	2514137	T	C
1	chr1:2515441:A:G	0	2515441	G	A
1	chr1:2515521:T:C	0	2515521	C	T
1	chr1:2516471:G:A	0	2516471	A	G
1	chr1:2516749:A:G	0	2516749	G	A
1	chr1:2518485:G:A	0	2518485	A	G
1	chr1:2518955:A:G	0	2518955	G	A
1	chr1:2520918:G:A	0	2520918	A	G
1	chr1:2521005:A:G	0	2521005	G	A
1	chr1:2521130:T:C	0	2521130	C	T
1	chr1:2522373:G:A	0	2522373	A	G
1	chr1:2523270:T:C	0	2523270	C	T
1	chr1:2523491:G:C	0	2523491	C	G
1	chr1:2524061:A:C	0	2524061	C	A
1	chr1:2525515:G:C	0	2525515	C	G
1	chr1:2529169:A:G	0	2529169	G	A
1	chr1:2530936:TGGAGCCCGGCACCCGGCAGCTCTCCCCGC:T	0	2530936	T	TGGAGCCCGGCACCCGGCAGCTCTCCCCGC
1	chr1:2531379:T:C	0	2531379	C	T
1	chr1:2531396:A:G	0	2531396	G	A
1	chr1:2531975:G:A	0	2531975	A	G
1	chr1:2532310:G:T	0	2532310	T	G
1	chr1:2532606:G:A	0	2532606	A	G
1	chr1:2533656:C:T	0	2533656	T	C
1	chr1:2533705:C:T	0	2533705	T	C
1	chr1:2533890:G:A	0	2533890	A	G
1	chr1:2533916:C:T	0	2533916	T	C
1	chr1:2534232:T:C	0	2534232	C	T
1	chr1:2534353:C:T	0	2534353	T	C
1	chr1:2534938:C:T	0	2534938	T	C
1	chr1:2534986:T:G	0	2534986	G	T
1	chr1:2535194:A:G	0	2535194	G	A
1	chr1:2536325:A:G	0	2536325	G	A
1	chr1:2536738:T:C	0	2536738	C	T
1	chr1:2537347:CT:C	0	2537347	C	CT
1	chr1:2537804:C:T	0	2537804	T	C
1	chr1:2538073:G:A	0	2538073	A	G
1	chr1:2538929:A:G	0	2538929	G	A
1	chr1:2539236:T:C	0	2539236	C	T
1	chr1:2539438:T:C	0	2539438	C	T
1	chr1:2540516:A:T	0	2540516	T	A
1	chr1:2540651:T:C	0	2540651	C	T
1	chr1:2541819:A:G	0	2541819	G	A
1	chr1:2542766:T:C	0	2542766	C	T
1	chr1:2543674:G:A	0	2543674	A	G
1	chr1:2544035:C:T	0	2544035	T	C
1	chr1:2545919:T:A	0	2545919	A	T
1	chr1:2548035:G:T	0	2548035	T	G
1	chr1:2548544:A:G	0	2548544	G	A
1	chr1:2551482:T:C	0	2551482	C	T
1	chr1:2551831:T:C	0	2551831	C	T
1	chr1:2555429:C:T	0	2555429	T	C
1	chr1:2556224:C:A	0	2556224	A	C
1	chr1:2556327:T:C	0	2556327	C	T
1	chr1:2556714:A:G	0	2556714	G	A
1	chr1:2557169:T:C	0	2557169	C	T
1	chr1:2559621:C:T	0	2559621	T	C
1	chr1:2561226:G:T	0	2561226	T	G
1	chr1:2562891:G:A	0	2562891	A	G
1	chr1:2563346:G:A	0	2563346	A	G
1	chr1:2564775:C:T	0	2564775	T	C
1	chr1:2565214:A:G	0	2565214	G	A
1	chr1:2566202:G:A	0	2566202	A	G
1	chr1:2566588:A:G	0	2566588	G	A
1	chr1:2566613:C:T	0	2566613	T	C
1	chr1:2567815:G:A	0	2567815	A	G
1	chr1:2569454:G:A	0	2569454	A	G
1	chr1:2569625:G:A	0	2569625	A	G
1	chr1:2569783:G:T	0	2569783	T	G
1	chr1:2569899:C:T	0	2569899	T	C
1	chr1:2570571:T:C	0	2570571	C	T
1	chr1:2571341:C:T	0	2571341	T	C
1	chr1:2571395:A:G	0	2571395	G	A
1	chr1:2572795:C:A	0	2572795	A	C
1	chr1:2572924:T:C	0	2572924	C	T
1	chr1:2575049:C:T	0	2575049	T	C
1	chr1:2576499:A:G	0	2576499	G	A
1	chr1:2579841:C:T	0	2579841	T	C
1	chr1:2579949:G:A	0	2579949	A	G
1	chr1:2581013:G:A	0	2581013	A	G
1	chr1:2581211:T:C	0	2581211	C	T
1	chr1:2581271:T:C	0	2581271	C	T
1	chr1:2581616:A:T	0	2581616	T	A
1	chr1:2581777:C:T	0	2581777	T	C
1	chr1:2582193:C:G	0	2582193	G	C
1	chr1:2582239:A:T	0	2582239	T	A
1	chr1:2583136:C:T	0	2583136	T	C
1	chr1:2588863:T:C	0	2588863	C	T
1	chr1:2589061:G:A	0	2589061	A	G
1	chr1:2589991:C:T	0	2589991	T	C
1	chr1:2590953:G:A	0	2590953	A	G
1	chr1:2591773:G:C	0	2591773	C	G
1	chr1:2592267:C:T	0	2592267	T	C
1	chr1:2592284:C:T	0	2592284	T	C
1	chr1:2592766:C:T	0	2592766	T	C
1	chr1:2593018:T:C	0	2593018	C	T
1	chr1:2593046:C:T	0	2593046	T	C
1	chr1:2593456:G:C	0	2593456	C	G
1	chr1:2593476:G:T	0	2593476	T	G
1	chr1:2593504:G:A	0	2593504	A	G
1	chr1:2593527:C:T	0	2593527	T	C
1	chr1:2593631:C:T	0	2593631	T	C
1	chr1:2593769:C:T	0	2593769	T	C
1	chr1:2594897:C:T	0	2594897	T	C
1	chr1:2595132:G:A	0	2595132	A	G
1	chr1:2595307:A:G	0	2595307	G	A
1	chr1:2596462:TG:T	0	2596462	T	TG
1	chr1:2596694:T:C	0	2596694	C	T
1	chr1:2597243:T:C	0	2597243	C	T
1	chr1:2597336:C:A	0	2597336	A	C
1	chr1:2597560:G:T	0	2597560	T	G
1	chr1:2597658:T:C	0	2597658	C	T
1	chr1:2597921:G:A	0	2597921	A	G
1	chr1:2598113:G:A	0	2598113	A	G
1	chr1:2599119:T:C	0	2599119	C	T
1	chr1:2599255:G:A	0	2599255	A	G
1	chr1:2600028:T:C	0	2600028	C	T
1	chr1:2600066:C:T	0	2600066	T	C
1	chr1:2600075:C:A	0	2600075	A	C
1	chr1:2600977:T:C	0	2600977	C	T
1	chr1:2601014:C:CT	0	2601014	CT	C
1	chr1:2601067:G:A	0	2601067	A	G
1	chr1:2601088:G:A	0	2601088	A	G
1	chr1:2601185:C:T	0	2601185	T	C
1	chr1:2601811:C:A	0	2601811	A	C
1	chr1:2602648:C:T	0	2602648	T	C
1	chr1:2602808:G:C	0	2602808	C	G
1	chr1:2602936:G:A	0	2602936	A	G
1	chr1:2603362:G:C	0	2603362	C	G
1	chr1:2603539:G:A	0	2603539	A	G
1	chr1:2603653:ACT:A	0	2603653	A	ACT
1	chr1:2604057:C:A	0	2604057	A	C
1	chr1:2604456:C:T	0	2604456	T	C
1	chr1:2605374:C:A	0	2605374	A	C
1	chr1:2605656:G:A	0	2605656	A	G
1	chr1:2605727:A:T	0	2605727	T	A
1	chr1:2606025:A:G	0	2606025	G	A
1	chr1:2606770:G:A	0	2606770	A	G
1	chr1:2606905:A:G	0	2606905	G	A
1	chr1:2606910:G:A	0	2606910	A	G
1	chr1:2607299:C:T	0	2607299	T	C
1	chr1:2607447:G:T	0	2607447	T	G
1	chr1:2607567:T:C	0	2607567	C	T
1	chr1:2607961:T:C	0	2607961	C	T
1	chr1:2608093:A:G	0	2608093	G	A
1	chr1:2608116:A:G	0	2608116	G	A
1	chr1:2608151:C:T	0	2608151	T	C
1	chr1:2608164:G:A	0	2608164	A	G
1	chr1:2608507:CAT:C	0	2608507	C	CAT
1	chr1:2608823:C:T	0	2608823	T	C
1	chr1:2608925:G:A	0	2608925	A	G
1	chr1:2609830:A:G	0	2609830	G	A
1	chr1:2610288:C:T	0	2610288	T	C
1	chr1:2613201:G:A	0	2613201	A	G
1	chr1:2614790:G:A	0	2614790	A	G
1	chr1:2615154:G:A	0	2615154	A	G
1	chr1:2619614:T:C	0	2619614	C	T
1	chr1:2620346:C:T	0	2620346	T	C
1	chr1:2620632:T:C	0	2620632	C	T
1	chr1:2621644:G:A	0	2621644	A	G
1	chr1:2622103:TAGG:T	0	2622103	T	TAGG
1	chr1:2622185:T:C	0	2622185	C	T
1	chr1:2622218:C:T	0	2622218	T	C
1	chr1:2622319:C:T	0	2622319	T	C
1	chr1:2622681:T:G	0	2622681	G	T
1	chr1:2622905:T:G	0	2622905	G	T
1	chr1:2623124:A:G	0	2623124	G	A
1	chr1:2623690:C:T	0	2623690	T	C
1	chr1:2624201:T:A	0	2624201	A	T
1	chr1:2624686:C:T	0	2624686	T	C
1	chr1:2625109:C:T	0	2625109	T	C
1	chr1:2625270:G:A	0	2625270	A	G
1	chr1:2625752:C:T	0	2625752	T	C
1	chr1:2626092:C:T	0	2626092	T	C
1	chr1:2626869:A:C	0	2626869	C	A
1	chr1:2627301:C:T	0	2627301	T	C
1	chr1:2628150:T:G	0	2628150	G	T
1	chr1:2629296:A:G	0	2629296	G	A
1	chr1:2630730:C:T	0	2630730	T	C
1	chr1:2631811:G:T	0	2631811	T	G
1	chr1:2632573:G:A	0	2632573	A	G
1	chr1:2632744:T:C	0	2632744	C	T
1	chr1:2633026:T:C	0	2633026	C	T
1	chr1:2633366:A:G	0	2633366	G	A
1	chr1:2634586:C:T	0	2634586	T	C
1	chr1:2635498:G:C	0	2635498	C	G
1	chr1:2636052:A:G	0	2636052	G	A
1	chr1:2636061:A:G	0	2636061	G	A
1	chr1:2636986:T:C	0	2636986	C	T
1	chr1:2638584:A:G	0	2638584	G	A
1	chr1:2640384:A:G	0	2640384	G	A
1	chr1:2641760:A:G	0	2641760	G	A
1	chr1:2642288:A:C	0	2642288	C	A
1	chr1:2642639:T:C	0	2642639	C	T
1	chr1:2646174:T:C	0	2646174	C	T
1	chr1:2646781:G:T	0	2646781	T	G
```
