## Supplementary material for "Characterization of shared and ancestry-specific signals driving complex traits using multi-ancestry fine-mapping": orig_s2_snps

```
rs36040967
rs11121044
rs76526946
rs6688115
rs1102184
rs6684933
rs228720
rs56341027
rs1891598
rs228719
rs35267144
rs4562654
rs744000
rs744001
rs145102188
rs528108
rs528110
rs129818
rs744002
rs35548004
rs6679569
rs12402143
rs150442886
rs72633047
rs228716
rs76620903
rs12046791
rs56230438
rs4908487
rs12044460
rs34990761
rs4908708
rs228715
rs66692705
rs228714
rs228712
rs2131628
rs117563500
rs228711
rs228710
rs228709
rs228708
rs113587451
rs228707
rs72868779
rs11121045
rs12023689
rs179265
rs228706
rs77711681
rs72633055
rs228705
rs228704
rs228703
rs60858600
rs113524929
rs55650133
rs228702
rs11121046
rs72633060
rs227164
rs60057745
rs4908713
rs76199632
rs4908714
rs79522322
rs79696002
rs35982383
rs112697022
rs71639206
rs57892796
rs227165
rs227166
rs227167
rs72868795
rs1040395
rs12035740
rs1040396
rs1040397
rs11121047
rs4908716
rs4908717
rs4908718
rs4908719
rs9803727
rs75353960
rs59381951
rs56867169
rs9803665
rs61772669
rs184474
rs170550
rs74423924
rs227147
rs227148
rs227149
rs12059274
rs12074701
rs74315081
rs170551
rs227152
rs227154
rs227156
rs190132
rs227157
rs11584201
rs227158
rs11121048
rs227160
rs58969455
rs60053761
rs58911040
rs12403520
rs12404402
rs117188151
rs72550038
rs12563693
rs12564368
rs227161
rs227162
rs12404742
rs12403908
rs75866446
rs12404752
rs78617231
rs227163
rs12068202
rs76391507
rs12407642
rs10489448
rs12405361
rs12405385
rs12405387
rs12404522
rs79314241
rs35554366
rs77615777
rs12025610
rs151168901
rs6694557
rs12404597
rs117951515
rs78539762
rs35087108
rs670738
rs11121052
rs74224566
rs61772673
rs143553868
rs4908721
rs113965662
rs112853802
rs141355527
rs664673
rs664689
rs666068
rs679563
rs680522
rs59523164
rs1776354
rs227145
rs585672
rs2172565
rs227146
rs106968
rs161805
rs161804
rs161803
rs74989011
rs12564367
rs226479
rs161824
rs161825
rs161826
rs9434555
rs9658035
rs226480
rs161827
rs11121054
rs17229081
rs226481
rs226482
rs9658025
rs226483
rs161818
rs161819
rs161820
rs161821
rs9658012
rs161822
rs226484
rs2453021
rs226485
rs226486
rs161823
rs2131630
rs2472862
rs79671887
rs863171
rs537801
rs2493214
rs531329
rs9657975
rs2300428
rs7545687
rs77740280
rs17848007
rs161813
rs161811
rs161810
rs519546
rs76413824
rs80303685
rs10864320
rs1546846
rs34878017
rs9434948
rs9434949
rs547503108
rs2493215
rs115845221
rs2493216
rs80349433
rs226474
rs75766272
rs12022570
rs11121062
rs193210887
rs225115
rs35731977
rs150914
rs75696564
rs225116
rs79415840
rs226248
rs546635263
rs17523802
rs226249
rs35675666
rs3766606
rs34157438
rs161815
rs4908488
rs226251
rs7517357
rs325960
rs226252
rs146442878
rs226253
rs12740409
rs379920
rs34124834
rs2641116
rs178932
rs406809
rs6703670
rs389298
rs367481
rs74560209
rs226242
rs34472269
rs12563704
rs161808
rs225092
rs12750531
rs184673625
rs172811
rs225093
rs67717282
rs161800
rs161802
rs2284662
rs225119
rs2235733
rs225120
rs225121
rs12727642
rs225122
rs225123
rs60094536
rs9434959
rs76527703
rs72854902
rs36016881
rs9434576
rs17367289
rs192578149
rs7532413
rs2745722
rs426561
rs4908723
rs111875777
rs117534336
rs28564589
rs225097
rs141147926
rs225098
rs117591111
rs225099
rs225100
rs172812
rs150163802
rs7556398
rs397349
rs76755344
rs370812
rs2294889
rs3753496
rs400736
rs12735338
rs10489450
rs442862
rs404381
rs419390
rs441467
rs441597
rs424436
rs117451191
rs448472
rs75397089
rs371452
rs28624
rs408320
rs2294890
rs190173067
rs12021543
rs225126
rs79134628
rs118010018
rs117649092
rs225128
rs225129
rs12745223
rs225130
rs225131
rs225132
rs7522911
rs225133
rs225134
rs6577459
rs1883679
rs9434586
rs76457027
rs225095
rs225096
rs12757968
rs117696170
rs79565107
rs225118
rs34823376
rs11121074
rs9730618
rs9434981
rs2050198
rs11121075
rs12753070
rs10864323
rs55911823
rs4908724
rs225103
rs225104
rs225105
rs225106
rs225107
rs225108
rs225109
rs225110
rs225111
rs225112
rs225113
rs225114
rs18784
rs71639211
rs142553500
rs9434596
rs12748993
rs34501555
rs225091
rs12730860
rs7539255
rs12140336
rs12736494
rs4500345
rs60074929
rs55755756
rs12117182
rs12094681
rs12758337
rs34968420
rs10864324
rs117550812
rs10864325
rs34466510
rs34196683
rs55634431
rs72634257
rs72634258
rs11121086
rs6668846
rs140246128
rs75762871
rs4908727
rs6694154
rs61772708
rs6689067
rs6697457
rs10864328
rs10864329
rs118073122
rs72634267
rs4573544
rs13374405
rs13374333
rs7545677
rs7545745
rs7553544
rs79778556
rs6703955
rs55907663
rs6699371
rs10746475
rs10864330
rs11121090
rs4601608
rs4325151
rs4369247
rs6577463
rs4908729
rs4908730
rs12128234
rs6577464
rs6672977
rs6664728
rs6662192
rs12129505
rs10864331
rs11584609
rs6665452
rs7524424
rs4405150
rs6682709
rs4268374
rs4418631
rs4489581
rs78152829
rs11585111
rs61772739
rs12134193
rs7537362
rs34617986
rs7514098
rs12030419
rs7551900
rs74822887
rs7540528
rs9434991
rs9434992
rs9434993
rs7523227
rs9651154
rs7523335
rs72634282
rs12711516
rs4908731
rs7550111
rs6577465
rs6577466
rs6577467
rs4908732
rs9434603
rs6698516
rs7539807
rs6577468
rs6689114
rs6701660
rs6577469
rs713194
rs61772247
rs9434999
rs10864332
rs4908734
rs4908735
rs35223180
rs9434608
rs11121098
rs11121099
rs6659849
rs7517626
rs12128768
rs12128769
rs9434609
rs56296862
rs61774165
rs7518209
rs7520669
rs78068609
rs4908736
rs56306261
rs72634286
rs2000044
rs34149270
rs35294398
rs9435004
rs9435005
1:8188316_T_A
rs9434611
rs9434612
rs61774166
rs11805216
rs12755372
rs71639216
rs61774167
rs6684694
rs9435012
rs12736361
rs34945562
rs34639761
rs12136685
rs12133365
rs12144409
rs11121104
rs11121105
rs7534867
rs7535151
rs7545284
rs12566369
rs12565167
rs148648696
rs1542388
rs1542387
rs6668504
rs6677033
rs1542386
rs6577470
rs6577471
rs7531634
rs9435013
rs7529511
rs10779692
rs7537677
rs10746477
rs12047518
rs78245003
rs150224534
rs6667345
rs7542367
rs7542575
rs9435019
rs57456491
rs9434617
rs9434618
rs6701300
rs78108742
rs12138044
rs55702221
rs117718878
rs78924983
rs9434622
rs9434623
rs6577472
rs6577473
rs61391705
rs6577474
rs112147823
rs71639217
rs80293268
rs6658624
rs6683857
rs77321792
rs74865018
rs12047115
rs2401132
rs11121111
rs80278967
rs6660607
rs6657975
rs6696608
rs12564077
rs10864333
rs1455702
rs1455701
rs4908739
rs4908740
rs2168328
rs2124323
rs139645538
rs2100516
rs12742518
rs9661870
rs11121115
rs147828851
rs11121116
rs12048097
rs61016178
rs11121117
rs11121118
rs11121119
rs11121120
rs17509146
rs7524007
rs77034884
rs116926201
rs7522186
rs6681757
rs6660901
rs140182848
rs10864334
rs10779695
rs12075108
rs35116709
rs10864335
rs10864336
rs117409228
rs4908741
rs17032281
rs141466939
rs7531182
rs7554396
rs7523553
rs7554498
rs7554596
rs7554600
rs7554665
rs7521313
rs57793328
rs12404792
rs12031489
rs12049106
rs10779696
rs10779697
rs10746478
rs10746479
rs10746480
rs10779698
rs11121124
rs61772071
rs2019445
rs2004255
rs897447
rs78056657
rs72859352
rs72859354
rs60598971
rs111805584
rs10864337
rs186771091
rs146722786
rs184553004
rs115844181
rs146204396
rs7555571
rs74546444
rs113732733
rs35589907
rs7551295
rs7515687
rs2078288
rs150648129
rs79937515
rs6663882
rs9660476
rs4908742
rs60650319
rs35584291
rs12139053
rs28510979
rs12082271
rs6676617
rs72859386
rs7542001
rs72859389
rs58604614
rs11121127
rs11121128
rs28643488
rs72635708
rs376969992
rs11585994
rs55724405
rs72635711
rs117545738
rs72635712
rs12562013
rs72635713
rs12140347
rs6700905
rs11588420
rs11587140
rs11588819
rs35579678
rs12138839
rs67746
rs417065
rs61264263
rs12745477
rs186081081
rs56025131
rs7548511
rs11121129
rs6661746
rs6701941
rs6687168
rs117762948
rs74562379
rs17032305
rs11121131
rs425371
rs6683408
rs6683603
rs12041676
rs405689
rs448202
rs376608
rs395859
rs395847
rs390468
rs413221
rs387118
rs365938
rs78732195
rs386146
rs411129
rs385814
rs411654
rs385137
rs421490
rs72635723
rs402660
rs384055
rs60526550
rs138980560
rs478128
rs79517480
rs2085260
rs102142
rs428180
rs78863888
rs6689647
rs652952
rs2004505
rs387458
rs367049
rs506403
rs396594
rs365725
rs541399026
rs56305036
rs6700470
rs11589958
rs11589993
rs74224589
rs371782
rs423909
rs7524364
rs642331
rs642012
rs403623
rs12049468
rs388933
rs11121136
rs72635735
rs2101573
1:8287308_C_G
rs12022242
rs11121137
rs406236
rs7553816
rs117633840
rs367915
rs367078
rs72635736
rs112846030
rs382192
rs148108408
rs385504
rs438650
rs534231
rs151182758
rs11121138
rs12022853
rs113115115
rs146794357
rs6679409
rs299501
rs6667177
rs299500
rs299499
rs58836820
rs11121141
rs11121142
rs7528376
rs7528874
rs67287437
rs299511
rs72635740
rs17032326
rs12403907
rs6577475
rs299509
rs299508
rs299507
rs12125294
rs299504
rs299502
rs10864341
rs10864342
rs17032328
rs7513908
rs2605074
rs4908744
rs424445
rs113763668
rs12403649
rs113903822
rs6678819
rs56055504
rs56112504
rs6694662
rs6657240
rs113437535
rs6657546
rs6697815
rs79902942
rs6685788
rs7553402
rs11580892
rs56273987
rs4908745
rs7519605
rs11583166
rs72861200
rs2401090
rs299494
rs2168329
rs2124324
rs4301655
rs11121146
rs2401089
rs79427464
rs2046845
rs299490
rs7520292
rs401691
rs75301720
rs389709
rs567443
rs567316
rs12750114
rs12754114
rs12754134
rs12086133
rs12086134
rs4908746
rs4908747
rs72635768
rs4908497
rs1890807
rs1890806
rs2791323
rs2661865
rs10779700
rs3105756
rs72862649
rs444966
rs488194
rs621818
rs374547
rs440534
rs436352
rs2661869
rs61785773
rs2791322
rs433590
rs12753024
rs148116031
rs409822
rs409811
rs72862657
rs115857792
rs2457019
rs75003519
rs10864343
rs438895
rs536218
rs406525
rs410194
rs111303751
rs377594
rs12749812
rs12732606
rs12754751
rs12741439
rs12755969
rs61785793
rs193386
rs149358
rs213540
rs78392922
rs12028671
rs159628
rs77969413
rs57844799
rs159629
rs159630
rs159631
rs17032407
rs77164387
rs143404391
rs159632
rs707481
rs2605077
rs823717
rs2605079
rs3100767
rs299686
rs299687
rs143184840
rs11582622
rs299688
rs11121149
rs72862684
rs299689
rs299690
rs299691
rs299692
rs299693
rs299694
rs299695
rs111540382
rs299696
rs299697
rs145422468
rs3850464
rs78232287
rs299698
rs11121151
rs299699
rs299700
rs11121152
rs6577481
rs6666479
rs12061726
rs116511884
rs12123212
rs72862694
rs116305284
rs140841910
rs2120459
rs1472878
rs12027657
rs141452542
rs35288526
rs78824818
rs11121153
1:8362754_T_C
rs4908749
rs12119486
rs12122933
rs7537923
rs11121154
rs11121155
rs12727604
rs12728882
rs2401093
rs12121507
rs10864345
rs12758680
rs2401092
rs2401091
rs12029226
rs12031739
rs12029259
rs11121156
rs10864346
rs6577482
rs142828326
rs77253658
rs11121157
rs72864229
rs77870794
rs114967627
rs11121159
rs76686985
rs1107286
rs79804582
rs1107285
rs1107284
rs966134
rs966133
rs10864348
rs6694282
rs78641116
rs114641984
rs6689410
rs6674518
rs1466655
rs1466654
rs1467013
rs72635792
rs61785826
rs11121161
rs11121162
rs10779701
rs55985071
rs112673896
rs55819363
rs4908750
rs78451362
rs11583580
rs11121164
rs76546460
rs72635795
rs74569858
rs149834301
rs12132135
rs7517675
rs1844583
rs11585805
rs72635796
rs72635798
rs2292241
rs2292242
rs148751263
rs2271200
rs9645401
rs147474248
rs9628987
rs141091829
rs11584036
rs11584095
rs11584485
rs137913067
rs79951140
rs1473309
rs76866917
rs12141444
rs80046868
rs72635800
rs10449318
rs1473497
rs1473496
rs12142465
rs2289730
rs12565834
rs56125713
rs1058619
rs2289731
rs12143547
rs148803921
rs11586622
rs11585385
rs11590467
rs58286176
rs7552012
rs7518563
rs11121165
rs35167234
rs147033554
rs79967847
rs12711517
rs11121167
rs10864350
rs4908753
rs66504733
rs2305016
rs7535752
rs3844030
rs3994814
rs3994821
rs7520373
rs7537649
rs12038661
rs12039434
rs7548093
rs193042745
rs138493444
rs12402088
rs111915429
rs6690548
rs4908499
rs72636907
rs75410574
rs79500154
rs1055236
rs13376065
rs77883943
rs11121168
rs61785859
rs114016237
rs74979441
rs10399665
rs11588961
rs7511857
rs11121169
rs2895933
rs10864351
rs80184934
rs8627
rs1064826
rs1058791
rs1058790
rs1889854
rs1889853
rs2289733
rs41278972
rs11121171
rs11121172
rs1058766
rs12047953
rs6577484
rs143710503
rs7525559
rs11581418
rs2784735
rs13596
rs2252865
rs10779702
rs2289732
rs12118524
rs9628991
rs3765972
rs3753275
rs6684863
rs140765266
rs61787660
rs10864352
rs11580417
rs12079653
rs11121174
rs3795310
rs894875
rs902356
rs902355
rs754346
rs17380817
rs11121175
rs17380831
rs34089283
rs6678140
rs11121176
rs2708633
rs117077854
rs11583012
rs2636314
rs56812469
rs3765971
rs11121177
rs2587513
rs2708630
rs2120461
rs2708628
rs114894025
rs72636929
rs72636930
rs117580521
rs2661863
rs2708629
rs11121179
rs1443929
rs2784736
rs12567722
rs1932529
rs55818451
rs55823627
rs2784737
rs2708631
rs2708632
rs117584052
rs2784738
rs116963104
rs301796
rs1884353
rs2748456
rs17385239
rs301795
rs301793
rs301792
rs301791
rs301790
rs301789
rs2661868
rs301788
rs1763838
rs1763839
rs12754538
rs28638379
rs78054286
rs75741779
rs144754886
rs116863460
rs12023132
rs159960
rs301804
rs2708625
rs12044042
rs149875147
rs11121181
rs77345978
rs115109046
rs301805
rs12095124
rs301806
rs72636935
rs159961
rs57310340
rs301807
rs12045438
rs302714
rs301808
rs301797
rs301798
rs301799
rs302719
rs301800
rs139009961
rs159962
rs78197715
rs35894032
rs12047377
rs172531
rs301801
rs301802
rs2784739
rs301803
rs12036510
rs2784740
rs301819
rs301818
rs301817
rs159963
rs74960248
rs301816
rs301815
rs35835152
rs11581328
rs118086051
rs140049163
rs301814
rs301813
rs74512512
rs76734567
rs159959
rs55650673
rs301811
rs17464614
rs301810
rs301809
rs80296853
rs75994246
rs11121182
rs301785
rs80337942
rs116609081
rs12080583
rs11589090
rs4908760
rs17385519
rs17381420
rs114812780
rs751790
rs117121422
rs910581
rs141582190
rs7543004
rs1922983
rs74443831
rs141518818
rs12061328
rs117288893
rs6577488
rs2399145
rs4995074
rs371541594
rs4351668
rs4463697
rs74593799
rs6577489
rs12040962
rs1024197
rs1884352
rs12409937
rs2399144
rs7551849
rs11121186
rs12568293
rs80243135
rs12724979
rs910582
rs11579481
rs12046643
rs67959876
rs12753546
rs6674651
rs6577490
rs7521809
rs10864353
rs10864354
rs11121188
rs4908761
rs6677736
rs6701803
rs4908501
rs55858268
rs112984832
rs7527389
rs12117910
rs7518608
rs7530745
rs12403339
rs4908503
rs12759741
rs11584261
rs4908762
rs6669503
rs10864355
rs12735687
rs10864356
rs11121194
rs2024774
rs77021367
rs78110809
rs7542312
rs7520617
rs6668508
rs6577491
rs6577492
rs6577494
rs6678982
rs7539382
rs2399143
rs7545384
rs6656249
rs6577496
rs2144463
rs11121197
rs2297867
rs11121198
rs12131864
rs61783642
rs7518744
rs7526121
rs10779703
rs55860300
rs17032657
rs1463051
rs1463050
rs1463049
rs10492966
rs10492965
rs139716612
rs142073794
rs11121199
rs12401496
rs117199896
rs12136689
rs77274268
rs57728793
rs148589213
rs35865480
rs17386003
rs12145445
rs116215107
rs6577497
rs6702060
rs926951
rs79938927
rs148330467
rs6577498
rs12120824
rs6697997
rs4581300
rs184504123
rs56227503
rs17032662
rs6577499
rs2016084
rs6577500
rs61783647
rs6577501
rs6577502
rs12122737
rs1473420
rs12756257
rs28422051
rs9730025
rs141616793
rs74324642
rs1463055
rs7530863
rs12410336
rs12405049
rs143771710
rs71641052
rs10492964
rs1150395
rs11121201
rs77794703
rs116358228
rs12122851
rs75332632
rs12733412
rs7547411
rs12029303
rs140723553
rs11121202
rs74564658
rs1000184
rs1535158
rs1061039
rs6663123
rs17386406
rs7537982
rs143199739
rs4908766
rs1934138
rs17386448
rs79203748
rs6670508
rs6698079
rs11121203
rs12037534
rs7526171
rs6675443
rs6675857
rs6664111
rs922366
rs11121204
rs76545421
rs4908767
rs4908768
rs1463054
rs7523186
rs12134896
rs1809332
rs4908504
rs76757652
rs11121205
rs6666191
rs79769442
rs6681362
rs1318218
rs2100888
rs4480384
rs6688329
rs6679948
rs12136766
rs1038008
rs55802878
rs117199076
rs182338342
rs74640733
rs188504173
rs3850467
rs76217715
rs6701331
rs3850466
rs2401133
rs3850465
rs12123980
rs74521170
rs12140566
rs112740513
rs7532459
rs7544052
rs1817367
rs1953827
rs7513420
rs55830087
rs11121207
rs12046127
rs111705054
rs11578142
rs6577506
rs1812457
rs117072188
rs11121209
rs78681787
rs4440881
rs1381928
rs6674832
rs2401137
rs10779704
rs12735554
rs6703577
rs7520025
rs10864359
rs6577509
rs6577510
rs10779705
rs1463052
rs4908769
rs6577513
rs2401138
rs1463053
rs80010783
rs6690050
rs6692693
rs6681316
rs11121210
rs12029088
rs12028347
rs78636481
rs192909898
rs61785507
rs2401139
rs4908770
rs76653984
rs6577514
rs148484108
rs6577515
rs11121211
rs6577516
rs117649104
rs3737670
rs9730449
rs12131717
rs34430711
rs4908771
rs10864360
rs75522067
rs56305243
rs11121212
rs10864361
rs12040568
rs11121213
rs11121214
rs4908505
rs4908506
rs6695867
rs10864362
rs11121215
rs116882330
rs6577517
rs2045820
rs4908507
rs11121216
rs10746481
rs7556169
rs12122666
rs11587482
rs118051959
rs11577530
rs6693009
rs7554164
rs6687239
rs6702457
rs139609369
rs35463090
rs2895941
rs11121218
rs6577518
rs34703782
rs7533442
rs79270989
rs6682498
rs6658881
rs56163601
rs77620146
rs12075458
rs146351254
rs12025126
rs7551149
rs7554486
rs369386413
rs117113595
rs10864363
rs11121221
rs10864364
rs11121222
rs185918739
rs4908773
rs12125525
rs4908774
rs7553298
rs11121223
rs11121224
rs953043
rs6693127
rs953535
rs12121933
rs114086880
rs12030885
rs75184602
rs61784167
rs12128827
rs7518204
rs12567592
rs12093157
rs139184490
rs4908775
rs4908508
rs79644886
rs4908776
rs4908777
rs17383360
rs4908778
rs3938719
rs4908510
rs11588260
rs12024032
rs12567502
rs61784171
rs10492963
rs146673215
rs2131679
rs12028160
rs4908511
rs7533113
rs12568634
rs12144098
rs12144099
rs11121225
rs61784172
rs142516680
rs12403640
rs6693466
rs12068006
rs2401189
rs2401190
rs187682095
rs1353130
rs78570027
rs145242265
rs6577521
rs79253564
rs12119207
rs4908512
rs11121227
rs11121228
rs12025941
rs11121229
rs7418128
rs4908513
rs10864366
rs6677718
rs117752639
rs11121230
rs6577522
rs6577523
rs12123076
rs7556144
rs7513880
rs139598732
rs76992094
rs4908514
rs11586056
rs59092168
rs145562672
rs10864367
rs11121232
rs58263761
rs11121233
rs80107370
rs6698830
rs7524437
rs6577524
rs6577525
rs12142911
rs117088526
rs6664000
rs146197586
rs6690928
rs115777450
rs55840223
rs12143686
rs55939938
rs74918616
rs1472228
rs6577527
rs61784176
rs2029706
rs12137865
rs7548307
rs7551510
rs7517436
rs12144387
rs7555126
rs7520572
rs7546225
rs75634300
rs12726274
rs7550782
rs76774435
rs56280806
rs11121237
rs1826583
rs12410886
rs12410893
rs4908516
rs11576478
rs2185205
rs12127888
rs2131676
rs146274314
rs6678590
rs4908517
rs4908781
rs4908782
rs11121239
rs59098906
rs7542102
rs6577528
rs6695310
rs4908518
rs6577529
rs7526802
rs12068123
rs11121240
rs148794902
rs7530406
rs6699790
rs77137441
rs11121241
rs74718979
rs75557229
rs6577531
rs4908783
rs3853436
rs11582339
rs3866804
rs6577532
1:8900568_C_T
1:8900568_C_G
rs6577533
rs12565639
rs61074911
rs12125668
rs12124851
rs367567117
rs11121242
rs2065603
rs6577534
rs4908785
rs6577536
rs12135416
rs6661010
rs6676113
rs6684644
rs6673587
rs4908786
rs6663876
rs184767548
rs6677249
rs6676285
rs4908787
rs12732817
rs6577538
rs11121245
rs2038903
rs11121246
rs914994
rs11590606
rs2047094
rs2047095
rs10864368
rs11121247
rs77299379
rs1971492
rs2071414
rs2071413
rs28999092
rs1543711
rs2781068
rs2765507
rs2781067
rs2781066
rs2781065
rs2781064
rs2071412
rs7540170
rs2781060
rs2765511
rs2274971
rs1006950
```
