## Supplementary material for "Characterization of shared and ancestry-specific signals driving complex traits using multi-ancestry fine-mapping": s2_data_1kg.pvar

```
##FILTER=<ID=PASS,Description="All filters passed">
##reference=ftp://ftp.1000genomes.ebi.ac.uk//vol1/ftp/technical/reference/phase2_reference_assembly_sequence/hs37d5.fa.gz
##contig=<ID=1,assembly=b37,length=249250621>
##ALT=<ID=CNV,Description="Copy Number Polymorphism">
##ALT=<ID=DEL,Description="Deletion">
##ALT=<ID=DUP,Description="Duplication">
##ALT=<ID=INS:ME:ALU,Description="Insertion of ALU element">
##ALT=<ID=INS:ME:LINE1,Description="Insertion of LINE1 element">
##ALT=<ID=INS:ME:SVA,Description="Insertion of SVA element">
##ALT=<ID=INS:MT,Description="Nuclear Mitochondrial Insertion">
##ALT=<ID=INV,Description="Inversion">
##ALT=<ID=CN0,Description="Copy number allele: 0 copies">
##ALT=<ID=CN1,Description="Copy number allele: 1 copy">
##ALT=<ID=CN2,Description="Copy number allele: 2 copies">
##ALT=<ID=CN3,Description="Copy number allele: 3 copies">
##ALT=<ID=CN4,Description="Copy number allele: 4 copies">
##ALT=<ID=CN5,Description="Copy number allele: 5 copies">
##ALT=<ID=CN6,Description="Copy number allele: 6 copies">
##ALT=<ID=CN7,Description="Copy number allele: 7 copies">
##ALT=<ID=CN8,Description="Copy number allele: 8 copies">
##ALT=<ID=CN9,Description="Copy number allele: 9 copies">
##ALT=<ID=CN10,Description="Copy number allele: 10 copies">
##ALT=<ID=CN11,Description="Copy number allele: 11 copies">
##ALT=<ID=CN12,Description="Copy number allele: 12 copies">
##ALT=<ID=CN13,Description="Copy number allele: 13 copies">
##ALT=<ID=CN14,Description="Copy number allele: 14 copies">
##ALT=<ID=CN15,Description="Copy number allele: 15 copies">
##ALT=<ID=CN16,Description="Copy number allele: 16 copies">
##ALT=<ID=CN17,Description="Copy number allele: 17 copies">
##ALT=<ID=CN18,Description="Copy number allele: 18 copies">
##ALT=<ID=CN19,Description="Copy number allele: 19 copies">
##ALT=<ID=CN20,Description="Copy number allele: 20 copies">
##ALT=<ID=CN21,Description="Copy number allele: 21 copies">
##ALT=<ID=CN22,Description="Copy number allele: 22 copies">
##ALT=<ID=CN23,Description="Copy number allele: 23 copies">
##ALT=<ID=CN24,Description="Copy number allele: 24 copies">
##ALT=<ID=CN25,Description="Copy number allele: 25 copies">
##ALT=<ID=CN26,Description="Copy number allele: 26 copies">
##ALT=<ID=CN27,Description="Copy number allele: 27 copies">
##ALT=<ID=CN28,Description="Copy number allele: 28 copies">
##ALT=<ID=CN29,Description="Copy number allele: 29 copies">
##ALT=<ID=CN30,Description="Copy number allele: 30 copies">
##ALT=<ID=CN31,Description="Copy number allele: 31 copies">
##ALT=<ID=CN32,Description="Copy number allele: 32 copies">
##ALT=<ID=CN33,Description="Copy number allele: 33 copies">
##ALT=<ID=CN34,Description="Copy number allele: 34 copies">
##ALT=<ID=CN35,Description="Copy number allele: 35 copies">
##ALT=<ID=CN36,Description="Copy number allele: 36 copies">
##ALT=<ID=CN37,Description="Copy number allele: 37 copies">
##ALT=<ID=CN38,Description="Copy number allele: 38 copies">
##ALT=<ID=CN39,Description="Copy number allele: 39 copies">
##ALT=<ID=CN40,Description="Copy number allele: 40 copies">
##ALT=<ID=CN41,Description="Copy number allele: 41 copies">
##ALT=<ID=CN42,Description="Copy number allele: 42 copies">
##ALT=<ID=CN43,Description="Copy number allele: 43 copies">
##ALT=<ID=CN44,Description="Copy number allele: 44 copies">
##ALT=<ID=CN45,Description="Copy number allele: 45 copies">
##ALT=<ID=CN46,Description="Copy number allele: 46 copies">
##ALT=<ID=CN47,Description="Copy number allele: 47 copies">
##ALT=<ID=CN48,Description="Copy number allele: 48 copies">
##ALT=<ID=CN49,Description="Copy number allele: 49 copies">
##ALT=<ID=CN50,Description="Copy number allele: 50 copies">
##ALT=<ID=CN51,Description="Copy number allele: 51 copies">
##ALT=<ID=CN52,Description="Copy number allele: 52 copies">
##ALT=<ID=CN53,Description="Copy number allele: 53 copies">
##ALT=<ID=CN54,Description="Copy number allele: 54 copies">
##ALT=<ID=CN55,Description="Copy number allele: 55 copies">
##ALT=<ID=CN56,Description="Copy number allele: 56 copies">
##ALT=<ID=CN57,Description="Copy number allele: 57 copies">
##ALT=<ID=CN58,Description="Copy number allele: 58 copies">
##ALT=<ID=CN59,Description="Copy number allele: 59 copies">
##ALT=<ID=CN60,Description="Copy number allele: 60 copies">
##ALT=<ID=CN61,Description="Copy number allele: 61 copies">
##ALT=<ID=CN62,Description="Copy number allele: 62 copies">
##ALT=<ID=CN63,Description="Copy number allele: 63 copies">
##ALT=<ID=CN64,Description="Copy number allele: 64 copies">
##ALT=<ID=CN65,Description="Copy number allele: 65 copies">
##ALT=<ID=CN66,Description="Copy number allele: 66 copies">
##ALT=<ID=CN67,Description="Copy number allele: 67 copies">
##ALT=<ID=CN68,Description="Copy number allele: 68 copies">
##ALT=<ID=CN69,Description="Copy number allele: 69 copies">
##ALT=<ID=CN70,Description="Copy number allele: 70 copies">
##ALT=<ID=CN71,Description="Copy number allele: 71 copies">
##ALT=<ID=CN72,Description="Copy number allele: 72 copies">
##ALT=<ID=CN73,Description="Copy number allele: 73 copies">
##ALT=<ID=CN74,Description="Copy number allele: 74 copies">
##ALT=<ID=CN75,Description="Copy number allele: 75 copies">
##ALT=<ID=CN76,Description="Copy number allele: 76 copies">
##ALT=<ID=CN77,Description="Copy number allele: 77 copies">
##ALT=<ID=CN78,Description="Copy number allele: 78 copies">
##ALT=<ID=CN79,Description="Copy number allele: 79 copies">
##ALT=<ID=CN80,Description="Copy number allele: 80 copies">
##ALT=<ID=CN81,Description="Copy number allele: 81 copies">
##ALT=<ID=CN82,Description="Copy number allele: 82 copies">
##ALT=<ID=CN83,Description="Copy number allele: 83 copies">
##ALT=<ID=CN84,Description="Copy number allele: 84 copies">
##ALT=<ID=CN85,Description="Copy number allele: 85 copies">
##ALT=<ID=CN86,Description="Copy number allele: 86 copies">
##ALT=<ID=CN87,Description="Copy number allele: 87 copies">
##ALT=<ID=CN88,Description="Copy number allele: 88 copies">
##ALT=<ID=CN89,Description="Copy number allele: 89 copies">
##ALT=<ID=CN90,Description="Copy number allele: 90 copies">
##ALT=<ID=CN91,Description="Copy number allele: 91 copies">
##ALT=<ID=CN92,Description="Copy number allele: 92 copies">
##ALT=<ID=CN93,Description="Copy number allele: 93 copies">
##ALT=<ID=CN94,Description="Copy number allele: 94 copies">
##ALT=<ID=CN95,Description="Copy number allele: 95 copies">
##ALT=<ID=CN96,Description="Copy number allele: 96 copies">
##ALT=<ID=CN97,Description="Copy number allele: 97 copies">
##ALT=<ID=CN98,Description="Copy number allele: 98 copies">
##ALT=<ID=CN99,Description="Copy number allele: 99 copies">
##ALT=<ID=CN100,Description="Copy number allele: 100 copies">
##ALT=<ID=CN101,Description="Copy number allele: 101 copies">
##ALT=<ID=CN102,Description="Copy number allele: 102 copies">
##ALT=<ID=CN103,Description="Copy number allele: 103 copies">
##ALT=<ID=CN104,Description="Copy number allele: 104 copies">
##ALT=<ID=CN105,Description="Copy number allele: 105 copies">
##ALT=<ID=CN106,Description="Copy number allele: 106 copies">
##ALT=<ID=CN107,Description="Copy number allele: 107 copies">
##ALT=<ID=CN108,Description="Copy number allele: 108 copies">
##ALT=<ID=CN109,Description="Copy number allele: 109 copies">
##ALT=<ID=CN110,Description="Copy number allele: 110 copies">
##ALT=<ID=CN111,Description="Copy number allele: 111 copies">
##ALT=<ID=CN112,Description="Copy number allele: 112 copies">
##ALT=<ID=CN113,Description="Copy number allele: 113 copies">
##ALT=<ID=CN114,Description="Copy number allele: 114 copies">
##ALT=<ID=CN115,Description="Copy number allele: 115 copies">
##ALT=<ID=CN116,Description="Copy number allele: 116 copies">
##ALT=<ID=CN117,Description="Copy number allele: 117 copies">
##ALT=<ID=CN118,Description="Copy number allele: 118 copies">
##ALT=<ID=CN119,Description="Copy number allele: 119 copies">
##ALT=<ID=CN120,Description="Copy number allele: 120 copies">
##ALT=<ID=CN121,Description="Copy number allele: 121 copies">
##ALT=<ID=CN122,Description="Copy number allele: 122 copies">
##ALT=<ID=CN123,Description="Copy number allele: 123 copies">
##ALT=<ID=CN124,Description="Copy number allele: 124 copies">
##INFO=<ID=CIEND,Number=2,Type=Integer,Description="Confidence interval around END for imprecise variants">
##INFO=<ID=CIPOS,Number=2,Type=Integer,Description="Confidence interval around POS for imprecise variants">
##INFO=<ID=CS,Number=1,Type=String,Description="Source call set.">
##INFO=<ID=END,Number=1,Type=Integer,Description="End coordinate of this variant">
##INFO=<ID=IMPRECISE,Number=0,Type=Flag,Description="Imprecise structural variation">
##INFO=<ID=MC,Number=.,Type=String,Description="Merged calls.">
##INFO=<ID=MEINFO,Number=4,Type=String,Description="Mobile element info of the form NAME,START,END<POLARITY; If there is only 5' OR 3' support for this call, will be NULL NULL for START and END">
##INFO=<ID=MEND,Number=1,Type=Integer,Description="Mitochondrial end coordinate of inserted sequence">
##INFO=<ID=MLEN,Number=1,Type=Integer,Description="Estimated length of mitochondrial insert">
##INFO=<ID=MSTART,Number=1,Type=Integer,Description="Mitochondrial start coordinate of inserted sequence">
##INFO=<ID=SVLEN,Number=.,Type=Integer,Description="SV length. It is only calculated for structural variation MEIs. For other types of SVs; one may calculate the SV length by INFO:END-START+1, or by finding the difference between lengthes of REF and ALT alleles">
##INFO=<ID=SVTYPE,Number=1,Type=String,Description="Type of structural variant">
##INFO=<ID=TSD,Number=1,Type=String,Description="Precise Target Site Duplication for bases, if unknown, value will be NULL">
##INFO=<ID=AC,Number=A,Type=Integer,Description="Total number of alternate alleles in called genotypes">
##INFO=<ID=AF,Number=A,Type=Float,Description="Estimated allele frequency in the range (0,1)">
##INFO=<ID=NS,Number=1,Type=Integer,Description="Number of samples with data">
##INFO=<ID=AN,Number=1,Type=Integer,Description="Total number of alleles in called genotypes">
##INFO=<ID=EAS_AF,Number=A,Type=Float,Description="Allele frequency in the EAS populations calculated from AC and AN, in the range (0,1)">
##INFO=<ID=EUR_AF,Number=A,Type=Float,Description="Allele frequency in the EUR populations calculated from AC and AN, in the range (0,1)">
##INFO=<ID=AFR_AF,Number=A,Type=Float,Description="Allele frequency in the AFR populations calculated from AC and AN, in the range (0,1)">
##INFO=<ID=AMR_AF,Number=A,Type=Float,Description="Allele frequency in the AMR populations calculated from AC and AN, in the range (0,1)">
##INFO=<ID=SAS_AF,Number=A,Type=Float,Description="Allele frequency in the SAS populations calculated from AC and AN, in the range (0,1)">
##INFO=<ID=DP,Number=1,Type=Integer,Description="Total read depth; only low coverage data were counted towards the DP, exome data were not used">
##INFO=<ID=AA,Number=1,Type=String,Description="Ancestral Allele. Format: AA|REF|ALT|IndelType. AA: Ancestral allele, REF:Reference Allele, ALT:Alternate Allele, IndelType:Type of Indel (REF, ALT and IndelType are only defined for indels)">
##INFO=<ID=VT,Number=.,Type=String,Description="indicates what type of variant the line represents">
##INFO=<ID=EX_TARGET,Number=0,Type=Flag,Description="indicates whether a variant is within the exon pull down target boundaries">
##INFO=<ID=MULTI_ALLELIC,Number=0,Type=Flag,Description="indicates whether a site is multi-allelic">
#CHROM	POS	ID	REF	ALT	QUAL	FILTER	INFO
1	7931804	rs36040967	A	G	100	PASS	AC=475;AF=0.0948482;AN=5008;NS=2504;DP=18159;EAS_AF=0.0377;AMR_AF=0.0994;AFR_AF=0.1067;EUR_AF=0.1869;SAS_AF=0.0399;AA=A|||;VT=SNP
1	7932217	rs11121044	C	T	100	PASS	AC=706;AF=0.140974;AN=5008;NS=2504;DP=12828;EAS_AF=0.4692;AMR_AF=0.2176;AFR_AF=0.0083;EUR_AF=0.0199;SAS_AF=0.0521;AA=C|||;VT=SNP
1	7932489	rs76526946	C	G	100	PASS	AC=112;AF=0.0223642;AN=5008;NS=2504;DP=18858;EAS_AF=0.1062;AMR_AF=0.0029;AFR_AF=0;EUR_AF=0;SAS_AF=0.0031;AA=C|||;VT=SNP
1	7932904	rs6688115	C	T	100	PASS	AC=1822;AF=0.363818;AN=5008;NS=2504;DP=20835;EAS_AF=0.251;AMR_AF=0.2637;AFR_AF=0.5575;EUR_AF=0.3966;SAS_AF=0.2556;AA=T|||;VT=SNP
1	7932949	rs1102184	G	A	100	PASS	AC=981;AF=0.195887;AN=5008;NS=2504;DP=20789;EAS_AF=0.2252;AMR_AF=0.1873;AFR_AF=0.0272;EUR_AF=0.2584;SAS_AF=0.3354;AA=G|||;VT=SNP
1	7932990	rs6684933	A	G	100	PASS	AC=1831;AF=0.365615;AN=5008;NS=2504;DP=20598;EAS_AF=0.251;AMR_AF=0.2637;AFR_AF=0.5643;EUR_AF=0.3966;SAS_AF=0.2556;AA=a|||;VT=SNP
1	7933457	rs228720	A	G	100	PASS	AC=3336;AF=0.666134;AN=5008;NS=2504;DP=22006;EAS_AF=0.7421;AMR_AF=0.7233;AFR_AF=0.6589;EUR_AF=0.6412;SAS_AF=0.5828;AA=G|||;VT=SNP
1	7933783	rs56341027	G	A	100	PASS	AC=364;AF=0.0726837;AN=5008;NS=2504;DP=21504;EAS_AF=0.0704;AMR_AF=0.0101;AFR_AF=0.2073;EUR_AF=0.003;SAS_AF=0.0092;AA=G|||;VT=SNP
1	7934154	rs1891598	G	A	100	PASS	AC=680;AF=0.135783;AN=5008;NS=2504;DP=20223;EAS_AF=0.0169;AMR_AF=0.1427;AFR_AF=0.121;EUR_AF=0.2068;SAS_AF=0.2004;AA=G|||;VT=SNP
1	7934171	rs228719	A	G	100	PASS	AC=3346;AF=0.668131;AN=5008;NS=2504;DP=19808;EAS_AF=0.7421;AMR_AF=0.7233;AFR_AF=0.6657;EUR_AF=0.6412;SAS_AF=0.5838;AA=G|||;VT=SNP
1	7934258	rs35267144	G	A	100	PASS	AC=713;AF=0.142372;AN=5008;NS=2504;DP=17254;EAS_AF=0.1637;AMR_AF=0.1052;AFR_AF=0.1823;EUR_AF=0.1869;SAS_AF=0.047;AA=G|||;VT=SNP
1	7934423	rs4562654	A	T	100	PASS	AC=457;AF=0.091254;AN=5008;NS=2504;DP=18142;EAS_AF=0.0377;AMR_AF=0.098;AFR_AF=0.093;EUR_AF=0.1869;SAS_AF=0.0409;AA=A|||;VT=SNP
1	7934518	rs744000	G	A	100	PASS	AC=705;AF=0.140775;AN=5008;NS=2504;DP=17939;EAS_AF=0.4692;AMR_AF=0.2176;AFR_AF=0.0076;EUR_AF=0.0199;SAS_AF=0.0521;AA=G|||;VT=SNP
1	7934557	rs744001	G	A	100	PASS	AC=417;AF=0.0832668;AN=5008;NS=2504;DP=18065;EAS_AF=0.0377;AMR_AF=0.0965;AFR_AF=0.0635;EUR_AF=0.1869;SAS_AF=0.0409;AA=G|||;VT=SNP
1	7934676	rs145102188	C	T	100	PASS	AC=21;AF=0.00419329;AN=5008;NS=2504;DP=16887;EAS_AF=0.0188;AMR_AF=0;AFR_AF=0;EUR_AF=0;SAS_AF=0.002;AA=c|||;VT=SNP
1	7934793	rs528108	C	T	100	PASS	AC=1374;AF=0.274361;AN=5008;NS=2504;DP=16793;EAS_AF=0.0387;AMR_AF=0.379;AFR_AF=0.1309;EUR_AF=0.4314;SAS_AF=0.4755;AA=C|||;VT=SNP
1	7934796	rs528110	G	A	100	PASS	AC=1374;AF=0.274361;AN=5008;NS=2504;DP=16806;EAS_AF=0.0387;AMR_AF=0.379;AFR_AF=0.1309;EUR_AF=0.4314;SAS_AF=0.4755;AA=A|||;VT=SNP
1	7934827	rs129818	A	C	100	PASS	AC=3378;AF=0.674521;AN=5008;NS=2504;DP=16827;EAS_AF=0.747;AMR_AF=0.7248;AFR_AF=0.6846;EUR_AF=0.6421;SAS_AF=0.5838;AA=C|||;VT=SNP
1	7934887	rs744002	C	A	100	PASS	AC=885;AF=0.176717;AN=5008;NS=2504;DP=15579;EAS_AF=0.4692;AMR_AF=0.2277;AFR_AF=0.1384;EUR_AF=0.0199;SAS_AF=0.0521;AA=C|||;VT=SNP
1	7935171	rs35548004	G	A	100	PASS	AC=709;AF=0.141573;AN=5008;NS=2504;DP=14383;EAS_AF=0.1687;AMR_AF=0.1052;AFR_AF=0.1755;EUR_AF=0.1869;SAS_AF=0.047;AA=G|||;VT=SNP
1	7935235	rs6679569	C	T	100	PASS	AC=364;AF=0.0726837;AN=5008;NS=2504;DP=12847;EAS_AF=0.0704;AMR_AF=0.0101;AFR_AF=0.2073;EUR_AF=0.003;SAS_AF=0.0092;AA=C|||;VT=SNP
1	7935254	rs12402143	C	T	100	PASS	AC=704;AF=0.140575;AN=5008;NS=2504;DP=11429;EAS_AF=0.4692;AMR_AF=0.2176;AFR_AF=0.0068;EUR_AF=0.0199;SAS_AF=0.0521;AA=C|||;VT=SNP
1	7935315	rs150442886	T	C	100	PASS	AC=163;AF=0.0325479;AN=5008;NS=2504;DP=12811;EAS_AF=0.0486;AMR_AF=0.0303;AFR_AF=0;EUR_AF=0.0388;SAS_AF=0.0552;AA=T|||;VT=SNP
1	7935440	rs72633047	G	A	100	PASS	AC=344;AF=0.0686901;AN=5008;NS=2504;DP=16343;EAS_AF=0.0377;AMR_AF=0.0922;AFR_AF=0.0106;EUR_AF=0.1869;SAS_AF=0.0409;AA=G|||;VT=SNP
1	7936272	rs228716	G	T	100	PASS	AC=3350;AF=0.66893;AN=5008;NS=2504;DP=18919;EAS_AF=0.747;AMR_AF=0.7233;AFR_AF=0.6649;EUR_AF=0.6412;SAS_AF=0.5838;AA=T|||;VT=SNP
1	7936605	rs76620903	G	A	100	PASS	AC=36;AF=0.0071885;AN=5008;NS=2504;DP=17188;EAS_AF=0.0347;AMR_AF=0;AFR_AF=0.0008;EUR_AF=0;SAS_AF=0;AA=G|||;VT=SNP
1	7936950	rs12046791	G	A	100	PASS	AC=1084;AF=0.216454;AN=5008;NS=2504;DP=16581;EAS_AF=0.2391;AMR_AF=0.1138;AFR_AF=0.3918;EUR_AF=0.1899;SAS_AF=0.0562;AA=G|||;VT=SNP
1	7937407	rs56230438	A	G	100	PASS	AC=233;AF=0.0465256;AN=5008;NS=2504;DP=15645;EAS_AF=0.131;AMR_AF=0.0058;AFR_AF=0.0688;EUR_AF=0;SAS_AF=0.0061;AA=A|||;VT=SNP
1	7937437	rs4908487	C	T	100	PASS	AC=417;AF=0.0832668;AN=5008;NS=2504;DP=16098;EAS_AF=0.0377;AMR_AF=0.098;AFR_AF=0.0628;EUR_AF=0.1869;SAS_AF=0.0409;AA=c|||;VT=SNP
1	7937656	rs12044460	T	C	100	PASS	AC=415;AF=0.0828674;AN=5008;NS=2504;DP=15761;EAS_AF=0.0298;AMR_AF=0.0504;AFR_AF=0.1762;EUR_AF=0.0547;SAS_AF=0.0634;AA=T|||;VT=SNP
1	7937706	rs34990761	G	A	100	PASS	AC=1074;AF=0.214457;AN=5008;NS=2504;DP=15548;EAS_AF=0.2391;AMR_AF=0.1153;AFR_AF=0.3835;EUR_AF=0.1899;SAS_AF=0.0562;AA=G|||;VT=SNP
1	7938113	rs4908708	G	C	100	PASS	AC=1085;AF=0.216653;AN=5008;NS=2504;DP=18137;EAS_AF=0.2391;AMR_AF=0.1153;AFR_AF=0.3918;EUR_AF=0.1899;SAS_AF=0.0562;AA=G|||;VT=SNP
1	7938334	rs228715	A	G	100	PASS	AC=3350;AF=0.66893;AN=5008;NS=2504;DP=18374;EAS_AF=0.747;AMR_AF=0.7233;AFR_AF=0.6649;EUR_AF=0.6412;SAS_AF=0.5838;AA=G|||;VT=SNP
1	7938565	rs66692705	T	C	100	PASS	AC=476;AF=0.0950479;AN=5008;NS=2504;DP=18136;EAS_AF=0.0377;AMR_AF=0.0994;AFR_AF=0.1067;EUR_AF=0.1869;SAS_AF=0.0409;AA=T|||;VT=SNP
1	7938648	rs228714	G	A	100	PASS	AC=3350;AF=0.66893;AN=5008;NS=2504;DP=17568;EAS_AF=0.747;AMR_AF=0.7233;AFR_AF=0.6649;EUR_AF=0.6412;SAS_AF=0.5838;AA=A|||;VT=SNP
1	7939923	rs228712	T	A	100	PASS	AC=2459;AF=0.491014;AN=5008;NS=2504;DP=20525;EAS_AF=0.2748;AMR_AF=0.4942;AFR_AF=0.5242;EUR_AF=0.6223;SAS_AF=0.5317;AA=A|||;VT=SNP
1	7940104	rs2131628	C	T	100	PASS	AC=894;AF=0.178514;AN=5008;NS=2504;DP=15103;EAS_AF=0.4732;AMR_AF=0.2291;AFR_AF=0.1415;EUR_AF=0.0199;SAS_AF=0.0521;AA=C|||;VT=SNP
1	7941051	rs117563500	C	T	100	PASS	AC=40;AF=0.00798722;AN=5008;NS=2504;DP=21499;EAS_AF=0.0337;AMR_AF=0;AFR_AF=0.0045;EUR_AF=0;SAS_AF=0;AA=C|||;VT=SNP
1	7941198	rs228711	T	A	100	PASS	AC=1490;AF=0.297524;AN=5008;NS=2504;DP=21532;EAS_AF=0.0387;AMR_AF=0.3862;AFR_AF=0.2201;EUR_AF=0.4314;SAS_AF=0.4683;AA=T|||;VT=SNP
1	7941218	rs228710	G	A	100	PASS	AC=3025;AF=0.604034;AN=5008;NS=2504;DP=21202;EAS_AF=0.3046;AMR_AF=0.5533;AFR_AF=0.8162;EUR_AF=0.675;SAS_AF=0.589;AA=A|||;VT=SNP
1	7941359	rs228709	G	T	100	PASS	AC=1490;AF=0.297524;AN=5008;NS=2504;DP=19967;EAS_AF=0.0387;AMR_AF=0.3862;AFR_AF=0.2201;EUR_AF=0.4314;SAS_AF=0.4683;AA=G|||;VT=SNP
1	7941471	rs228708	C	T	100	PASS	AC=1490;AF=0.297524;AN=5008;NS=2504;DP=17458;EAS_AF=0.0387;AMR_AF=0.3862;AFR_AF=0.2201;EUR_AF=0.4314;SAS_AF=0.4683;AA=C|||;VT=SNP
1	7941764	rs113587451	C	A	100	PASS	AC=456;AF=0.0910543;AN=5008;NS=2504;DP=17095;EAS_AF=0.0298;AMR_AF=0.0504;AFR_AF=0.2073;EUR_AF=0.0547;SAS_AF=0.0634;AA=C|||;VT=SNP
1	7941852	rs228707	T	G	100	PASS	AC=1490;AF=0.297524;AN=5008;NS=2504;DP=18762;EAS_AF=0.0387;AMR_AF=0.3862;AFR_AF=0.2201;EUR_AF=0.4314;SAS_AF=0.4683;AA=T|||;VT=SNP
1	7942121	rs72868779	G	A	100	PASS	AC=456;AF=0.0910543;AN=5008;NS=2504;DP=19887;EAS_AF=0.0298;AMR_AF=0.0504;AFR_AF=0.2073;EUR_AF=0.0547;SAS_AF=0.0634;AA=G|||;VT=SNP
1	7942373	rs11121045	C	A	100	PASS	AC=456;AF=0.0910543;AN=5008;NS=2504;DP=19445;EAS_AF=0.0298;AMR_AF=0.0504;AFR_AF=0.2073;EUR_AF=0.0547;SAS_AF=0.0634;AA=C|||;VT=SNP
1	7942421	rs12023689	G	A	100	PASS	AC=592;AF=0.118211;AN=5008;NS=2504;DP=19903;EAS_AF=0.1984;AMR_AF=0.0159;AFR_AF=0.2746;EUR_AF=0.003;SAS_AF=0.0153;AA=G|||;VT=SNP
1	7942692	rs179265	G	T	100	PASS	AC=1945;AF=0.388379;AN=5008;NS=2504;DP=19979;EAS_AF=0.0685;AMR_AF=0.4366;AFR_AF=0.4274;EUR_AF=0.4851;SAS_AF=0.5317;AA=T|||;VT=SNP
1	7942802	rs228706	A	C	100	PASS	AC=690;AF=0.13778;AN=5008;NS=2504;DP=20917;EAS_AF=0.0218;AMR_AF=0.2363;AFR_AF=0.0113;EUR_AF=0.2256;SAS_AF=0.2679;AA=A|||;VT=SNP
1	7942856	rs77711681	C	G	100	PASS	AC=86;AF=0.0171725;AN=5008;NS=2504;DP=21309;EAS_AF=0.002;AMR_AF=0.0231;AFR_AF=0.0038;EUR_AF=0.0408;SAS_AF=0.0225;AA=C|||;VT=SNP
1	7943319	rs72633055	G	A	100	PASS	AC=671;AF=0.133986;AN=5008;NS=2504;DP=21765;EAS_AF=0.0169;AMR_AF=0.1441;AFR_AF=0.1127;EUR_AF=0.2078;SAS_AF=0.2004;AA=G|||;VT=SNP
1	7943464	rs228705	G	A	100	PASS	AC=1491;AF=0.297724;AN=5008;NS=2504;DP=20076;EAS_AF=0.0387;AMR_AF=0.3862;AFR_AF=0.2209;EUR_AF=0.4314;SAS_AF=0.4683;AA=G|||;VT=SNP
1	7944125	rs228704	T	C	100	PASS	AC=3915;AF=0.781749;AN=5008;NS=2504;DP=18249;EAS_AF=0.7768;AMR_AF=0.7824;AFR_AF=0.9554;EUR_AF=0.6958;SAS_AF=0.6401;AA=C|||;VT=SNP
1	7944264	rs228703	A	G	100	PASS	AC=1489;AF=0.297324;AN=5008;NS=2504;DP=21561;EAS_AF=0.0387;AMR_AF=0.3862;AFR_AF=0.2209;EUR_AF=0.4314;SAS_AF=0.4663;AA=A|||;VT=SNP
1	7944900	rs60858600	A	C	100	PASS	AC=349;AF=0.0696885;AN=5008;NS=2504;DP=22026;EAS_AF=0.1508;AMR_AF=0.0101;AFR_AF=0.1369;EUR_AF=0.002;SAS_AF=0.0072;AA=C|||;VT=SNP
1	7945036	rs113524929	G	A	100	PASS	AC=458;AF=0.0914537;AN=5008;NS=2504;DP=19733;EAS_AF=0.0298;AMR_AF=0.0519;AFR_AF=0.208;EUR_AF=0.0547;SAS_AF=0.0634;AA=G|||;VT=SNP
1	7945393	rs55650133	C	T	100	PASS	AC=791;AF=0.157947;AN=5008;NS=2504;DP=18720;EAS_AF=0.1925;AMR_AF=0.0288;AFR_AF=0.4228;EUR_AF=0.003;SAS_AF=0.0153;AA=C|||;VT=SNP
1	7945520	rs228702	A	G	100	PASS	AC=3103;AF=0.619609;AN=5008;NS=2504;DP=14444;EAS_AF=0.2976;AMR_AF=0.562;AFR_AF=0.8775;EUR_AF=0.674;SAS_AF=0.5879;AA=G|||;VT=SNP
1	7946009	rs11121046	T	G	100	PASS	AC=2848;AF=0.56869;AN=5008;NS=2504;DP=4146;EAS_AF=0.753;AMR_AF=0.4914;AFR_AF=0.8411;EUR_AF=0.4095;SAS_AF=0.229;AA=G|||;VT=SNP
1	7946441	rs72633060	G	A	100	PASS	AC=456;AF=0.0910543;AN=5008;NS=2504;DP=19756;EAS_AF=0.0347;AMR_AF=0.098;AFR_AF=0.0961;EUR_AF=0.1849;SAS_AF=0.0409;AA=G|||;VT=SNP
1	7946604	rs227164	A	T	100	PASS	AC=1106;AF=0.220847;AN=5008;NS=2504;DP=16504;EAS_AF=0.0516;AMR_AF=0.2392;AFR_AF=0.3222;EUR_AF=0.1988;SAS_AF=0.2679;AA=A|||;VT=SNP
1	7946819	rs60057745	G	A	100	PASS	AC=463;AF=0.0924521;AN=5008;NS=2504;DP=18435;EAS_AF=0.0337;AMR_AF=0.0994;AFR_AF=0.1006;EUR_AF=0.1859;SAS_AF=0.0409;AA=A|||;VT=SNP
1	7946831	rs4908713	G	A	100	PASS	AC=460;AF=0.091853;AN=5008;NS=2504;DP=17782;EAS_AF=0.0337;AMR_AF=0.0994;AFR_AF=0.0998;EUR_AF=0.1839;SAS_AF=0.0409;AA=G|||;VT=SNP
1	7946877	rs76199632	C	T	100	PASS	AC=709;AF=0.141573;AN=5008;NS=2504;DP=17170;EAS_AF=0.4673;AMR_AF=0.2219;AFR_AF=0.0076;EUR_AF=0.0219;SAS_AF=0.0532;AA=C|||;VT=SNP
1	7946967	rs4908714	G	A	100	PASS	AC=461;AF=0.0920527;AN=5008;NS=2504;DP=14062;EAS_AF=0.0337;AMR_AF=0.0994;AFR_AF=0.0998;EUR_AF=0.1849;SAS_AF=0.0409;AA=G|||;VT=SNP
1	7947384	rs79522322	G	A	100	PASS	AC=696;AF=0.138978;AN=5008;NS=2504;DP=14994;EAS_AF=0.4554;AMR_AF=0.2233;AFR_AF=0.0076;EUR_AF=0.0219;SAS_AF=0.0511;AA=G|||;VT=SNP
1	7948955	rs79696002	C	T	100	PASS	AC=49;AF=0.00978435;AN=5008;NS=2504;DP=17855;EAS_AF=0.0446;AMR_AF=0;AFR_AF=0;EUR_AF=0;SAS_AF=0.0041;AA=C|||;VT=SNP
1	7949148	rs35982383	A	G	100	PASS	AC=445;AF=0.0888578;AN=5008;NS=2504;DP=14650;EAS_AF=0.0327;AMR_AF=0.0908;AFR_AF=0.0998;EUR_AF=0.1759;SAS_AF=0.0409;AA=A|||;VT=SNP
1	7949253	rs112697022	G	A	100	PASS	AC=457;AF=0.091254;AN=5008;NS=2504;DP=13265;EAS_AF=0.0327;AMR_AF=0.0951;AFR_AF=0.1006;EUR_AF=0.1839;SAS_AF=0.0409;AA=G|||;VT=SNP
1	7949667	rs71639206	C	A	100	PASS	AC=457;AF=0.091254;AN=5008;NS=2504;DP=15930;EAS_AF=0.0327;AMR_AF=0.0951;AFR_AF=0.0998;EUR_AF=0.1849;SAS_AF=0.0409;AA=C|||;VT=SNP
1	7949740	rs57892796	C	T	100	PASS	AC=1560;AF=0.311502;AN=5008;NS=2504;DP=16996;EAS_AF=0.4841;AMR_AF=0.3991;AFR_AF=0.1876;EUR_AF=0.2664;SAS_AF=0.2853;AA=C|||;VT=SNP
1	7950052	rs227165	G	A	100	PASS	AC=1208;AF=0.241214;AN=5008;NS=2504;DP=12532;EAS_AF=0.0496;AMR_AF=0.2435;AFR_AF=0.3971;EUR_AF=0.1879;SAS_AF=0.2812;AA=G|||;VT=SNP
1	7950239	rs227166	C	T	100	PASS	AC=1407;AF=0.28095;AN=5008;NS=2504;DP=15144;EAS_AF=0.0823;AMR_AF=0.3213;AFR_AF=0.3109;EUR_AF=0.3728;SAS_AF=0.3221;AA=c|||;VT=SNP
1	7951394	rs227167	T	C	100	PASS	AC=2248;AF=0.448882;AN=5008;NS=2504;DP=17699;EAS_AF=0.5317;AMR_AF=0.5432;AFR_AF=0.5174;EUR_AF=0.3469;SAS_AF=0.3088;AA=T|||;VT=SNP
1	7951510	rs72868795	G	A	100	PASS	AC=266;AF=0.053115;AN=5008;NS=2504;DP=16368;EAS_AF=0.0982;AMR_AF=0.0058;AFR_AF=0.115;EUR_AF=0;SAS_AF=0.0112;AA=G|||;VT=SNP
1	7952203	rs1040395	A	G	100	PASS	AC=3500;AF=0.698882;AN=5008;NS=2504;DP=20568;EAS_AF=0.6419;AMR_AF=0.7651;AFR_AF=0.8147;EUR_AF=0.66;SAS_AF=0.5941;AA=G|||;VT=SNP
1	7952350	rs12035740	C	T	100	PASS	AC=456;AF=0.0910543;AN=5008;NS=2504;DP=18232;EAS_AF=0.122;AMR_AF=0.0418;AFR_AF=0.1203;EUR_AF=0.0646;SAS_AF=0.0818;AA=C|||;VT=SNP
1	7952404	rs1040396	G	C	100	PASS	AC=990;AF=0.197684;AN=5008;NS=2504;DP=16367;EAS_AF=0.0595;AMR_AF=0.2579;AFR_AF=0.1225;EUR_AF=0.325;SAS_AF=0.2679;AA=G|||;VT=SNP
1	7952427	rs1040397	G	A	100	PASS	AC=988;AF=0.197284;AN=5008;NS=2504;DP=16793;EAS_AF=0.0595;AMR_AF=0.2565;AFR_AF=0.1218;EUR_AF=0.325;SAS_AF=0.2679;AA=G|||;VT=SNP
1	7952638	rs11121047	G	A	100	PASS	AC=2227;AF=0.444688;AN=5008;NS=2504;DP=17185;EAS_AF=0.5397;AMR_AF=0.5375;AFR_AF=0.4939;EUR_AF=0.3479;SAS_AF=0.3139;AA=A|||;VT=SNP
1	7952706	rs4908716	G	T	100	PASS	AC=2227;AF=0.444688;AN=5008;NS=2504;DP=16300;EAS_AF=0.5397;AMR_AF=0.5375;AFR_AF=0.4939;EUR_AF=0.3479;SAS_AF=0.3139;AA=T|||;VT=SNP
1	7952727	rs4908717	C	T	100	PASS	AC=2228;AF=0.444888;AN=5008;NS=2504;DP=16031;EAS_AF=0.5397;AMR_AF=0.5375;AFR_AF=0.4939;EUR_AF=0.3479;SAS_AF=0.3149;AA=C|||;VT=SNP
1	7952760	rs4908718	C	T	100	PASS	AC=988;AF=0.197284;AN=5008;NS=2504;DP=15286;EAS_AF=0.0595;AMR_AF=0.2565;AFR_AF=0.1218;EUR_AF=0.325;SAS_AF=0.2679;AA=C|||;VT=SNP
1	7952799	rs4908719	G	A	100	PASS	AC=1117;AF=0.223043;AN=5008;NS=2504;DP=15618;EAS_AF=0.0595;AMR_AF=0.2637;AFR_AF=0.2156;EUR_AF=0.325;SAS_AF=0.2679;AA=G|||;VT=SNP
1	7953446	rs9803727	G	A	100	PASS	AC=2607;AF=0.520567;AN=5008;NS=2504;DP=15052;EAS_AF=0.6369;AMR_AF=0.5879;AFR_AF=0.6082;EUR_AF=0.3986;SAS_AF=0.3599;AA=A|||;VT=SNP
1	7953454	rs59381951	G	A	100	PASS	AC=896;AF=0.178914;AN=5008;NS=2504;DP=15614;EAS_AF=0.4752;AMR_AF=0.255;AFR_AF=0.1218;EUR_AF=0.0239;SAS_AF=0.0562;AA=G|||;VT=SNP
1	7953531	rs56867169	G	A	100	PASS	AC=721;AF=0.14397;AN=5008;NS=2504;DP=16377;EAS_AF=0.4752;AMR_AF=0.2435;AFR_AF=0.0045;EUR_AF=0.0229;SAS_AF=0.045;AA=G|||;VT=SNP
1	7953944	rs9803665	T	C	100	PASS	AC=1872;AF=0.373802;AN=5008;NS=2504;DP=20236;EAS_AF=0.1667;AMR_AF=0.3401;AFR_AF=0.5908;EUR_AF=0.3757;SAS_AF=0.316;AA=T|||;VT=SNP
1	7954033	rs61772669	G	A	100	PASS	AC=510;AF=0.101837;AN=5008;NS=2504;DP=16530;EAS_AF=0.0228;AMR_AF=0.1643;AFR_AF=0.0136;EUR_AF=0.1362;SAS_AF=0.2229;AA=G|||;VT=SNP
1	7954463	rs184474	A	G	100	PASS	AC=1903;AF=0.379992;AN=5008;NS=2504;DP=13922;EAS_AF=0.1657;AMR_AF=0.3415;AFR_AF=0.615;EUR_AF=0.3757;SAS_AF=0.3149;AA=G|||;VT=SNP
1	7954647	rs170550	C	T	100	PASS	AC=1221;AF=0.24381;AN=5008;NS=2504;DP=17026;EAS_AF=0.1667;AMR_AF=0.2666;AFR_AF=0.2118;EUR_AF=0.3211;SAS_AF=0.271;AA=c|||;VT=SNP
1	7954993	rs74423924	A	G	100	PASS	AC=233;AF=0.0465256;AN=5008;NS=2504;DP=17255;EAS_AF=0.0982;AMR_AF=0.0058;AFR_AF=0.0946;EUR_AF=0;SAS_AF=0.0051;AA=A|||;VT=SNP
1	7955089	rs227147	G	A	100	PASS	AC=2613;AF=0.521765;AN=5008;NS=2504;DP=19135;EAS_AF=0.1637;AMR_AF=0.4885;AFR_AF=0.7254;EUR_AF=0.6083;SAS_AF=0.5501;AA=A|||;VT=SNP
1	7955251	rs227148	A	G	100	PASS	AC=598;AF=0.119409;AN=5008;NS=2504;DP=14382;EAS_AF=0.005;AMR_AF=0.1686;AFR_AF=0.093;EUR_AF=0.1282;SAS_AF=0.229;AA=A|||;VT=SNP
1	7955270	rs227149	A	T	100	PASS	AC=599;AF=0.119609;AN=5008;NS=2504;DP=14064;EAS_AF=0.005;AMR_AF=0.17;AFR_AF=0.093;EUR_AF=0.1282;SAS_AF=0.229;AA=A|||;VT=SNP
1	7955286	rs12059274	A	G	100	PASS	AC=950;AF=0.189696;AN=5008;NS=2504;DP=13938;EAS_AF=0.5575;AMR_AF=0.2522;AFR_AF=0.1067;EUR_AF=0.0229;SAS_AF=0.0501;AA=G|||;VT=SNP
1	7955504	rs12074701	C	T	100	PASS	AC=1089;AF=0.217452;AN=5008;NS=2504;DP=17896;EAS_AF=0.5833;AMR_AF=0.2522;AFR_AF=0.1921;EUR_AF=0.0219;SAS_AF=0.0511;AA=C|||;VT=SNP
1	7955510	rs74315081	C	T	100	PASS	AC=926;AF=0.184904;AN=5008;NS=2504;DP=18036;EAS_AF=0.5833;AMR_AF=0.2435;AFR_AF=0.0734;EUR_AF=0.0219;SAS_AF=0.0511;AA=C|||;VT=SNP
1	7955894	rs170551	A	G	100	PASS	AC=1721;AF=0.34365;AN=5008;NS=2504;DP=19389;EAS_AF=0.6875;AMR_AF=0.4193;AFR_AF=0.2345;EUR_AF=0.1471;SAS_AF=0.2853;AA=A|||;VT=SNP
1	7956099	rs227152	A	G	100	PASS	AC=1769;AF=0.353235;AN=5008;NS=2504;DP=18548;EAS_AF=0.6815;AMR_AF=0.4164;AFR_AF=0.2882;EUR_AF=0.1461;SAS_AF=0.271;AA=G|||;VT=SNP
1	7956633	rs227154	T	C	100	PASS	AC=1771;AF=0.353634;AN=5008;NS=2504;DP=11928;EAS_AF=0.6815;AMR_AF=0.4164;AFR_AF=0.2897;EUR_AF=0.1461;SAS_AF=0.271;AA=C|||;VT=SNP
1	7957807	rs227156	C	T	100	PASS	AC=1769;AF=0.353235;AN=5008;NS=2504;DP=16734;EAS_AF=0.6815;AMR_AF=0.4164;AFR_AF=0.2882;EUR_AF=0.1461;SAS_AF=0.271;AA=C|||;VT=SNP
1	7958080	rs190132	A	G	100	PASS	AC=1769;AF=0.353235;AN=5008;NS=2504;DP=18594;EAS_AF=0.6815;AMR_AF=0.4164;AFR_AF=0.2882;EUR_AF=0.1461;SAS_AF=0.271;AA=G|||;VT=SNP
1	7958087	rs227157	A	G	100	PASS	AC=1769;AF=0.353235;AN=5008;NS=2504;DP=18689;EAS_AF=0.6815;AMR_AF=0.4164;AFR_AF=0.2882;EUR_AF=0.1461;SAS_AF=0.271;AA=G|||;VT=SNP
1	7958247	rs11584201	C	G	100	PASS	AC=1085;AF=0.216653;AN=5008;NS=2504;DP=16799;EAS_AF=0.0506;AMR_AF=0.2536;AFR_AF=0.1021;EUR_AF=0.4433;SAS_AF=0.2832;AA=C|||;VT=SNP
1	7958574	rs227158	C	T	100	PASS	AC=1759;AF=0.351238;AN=5008;NS=2504;DP=15857;EAS_AF=0.6815;AMR_AF=0.4164;AFR_AF=0.2814;EUR_AF=0.1461;SAS_AF=0.2699;AA=C|||;VT=SNP
1	7958727	rs11121048	C	T	100	PASS	AC=1609;AF=0.321286;AN=5008;NS=2504;DP=15759;EAS_AF=0.0506;AMR_AF=0.2824;AFR_AF=0.4834;EUR_AF=0.4433;SAS_AF=0.2832;AA=C|||;VT=SNP
1	7959048	rs227160	G	A	100	PASS	AC=1677;AF=0.334864;AN=5008;NS=2504;DP=17254;EAS_AF=0.1548;AMR_AF=0.4179;AFR_AF=0.1293;EUR_AF=0.5646;SAS_AF=0.5031;AA=G|||;VT=SNP
1	7959069	rs58969455	T	C	100	PASS	AC=1198;AF=0.239217;AN=5008;NS=2504;DP=17044;EAS_AF=0.5774;AMR_AF=0.255;AFR_AF=0.2746;EUR_AF=0.0258;SAS_AF=0.0511;AA=C|||;VT=SNP
1	7959128	rs60053761	A	G	100	PASS	AC=1197;AF=0.239018;AN=5008;NS=2504;DP=18283;EAS_AF=0.5774;AMR_AF=0.255;AFR_AF=0.2746;EUR_AF=0.0249;SAS_AF=0.0511;AA=G|||;VT=SNP
1	7959238	rs58911040	C	T	100	PASS	AC=891;AF=0.177915;AN=5008;NS=2504;DP=16414;EAS_AF=0.5744;AMR_AF=0.2435;AFR_AF=0.053;EUR_AF=0.0229;SAS_AF=0.0511;AA=C|||;VT=SNP
1	7959562	rs12403520	T	C	100	PASS	AC=1197;AF=0.239018;AN=5008;NS=2504;DP=17855;EAS_AF=0.5774;AMR_AF=0.255;AFR_AF=0.2746;EUR_AF=0.0249;SAS_AF=0.0511;AA=C|||;VT=SNP
1	7959783	rs12404402	G	A	100	PASS	AC=1197;AF=0.239018;AN=5008;NS=2504;DP=21169;EAS_AF=0.5774;AMR_AF=0.255;AFR_AF=0.2746;EUR_AF=0.0249;SAS_AF=0.0511;AA=G|||;VT=SNP
1	7960036	rs117188151	A	G	100	PASS	AC=18;AF=0.00359425;AN=5008;NS=2504;DP=18425;EAS_AF=0.0179;AMR_AF=0;AFR_AF=0;EUR_AF=0;SAS_AF=0;AA=A|||;VT=SNP
1	7960147	rs72550038	T	C	100	PASS	AC=1199;AF=0.239417;AN=5008;NS=2504;DP=21141;EAS_AF=0.5784;AMR_AF=0.255;AFR_AF=0.2753;EUR_AF=0.0249;SAS_AF=0.0511;AA=C|||;VT=SNP
1	7960311	rs12563693	T	G	100	PASS	AC=1199;AF=0.239417;AN=5008;NS=2504;DP=17339;EAS_AF=0.5784;AMR_AF=0.255;AFR_AF=0.2753;EUR_AF=0.0249;SAS_AF=0.0511;AA=T|||;VT=SNP
1	7960341	rs12564368	G	C	100	PASS	AC=1199;AF=0.239417;AN=5008;NS=2504;DP=17638;EAS_AF=0.5784;AMR_AF=0.255;AFR_AF=0.2753;EUR_AF=0.0249;SAS_AF=0.0511;AA=C|||;VT=SNP
1	7960408	rs227161	T	A	100	PASS	AC=3639;AF=0.726637;AN=5008;NS=2504;DP=18443;EAS_AF=0.7351;AMR_AF=0.7147;AFR_AF=0.9546;EUR_AF=0.5905;SAS_AF=0.5583;AA=A|||;VT=SNP
1	7960565	rs227162	G	T	100	PASS	AC=1677;AF=0.334864;AN=5008;NS=2504;DP=19362;EAS_AF=0.1548;AMR_AF=0.4179;AFR_AF=0.1293;EUR_AF=0.5646;SAS_AF=0.5031;AA=G|||;VT=SNP
1	7960751	rs12404742	G	A	100	PASS	AC=1200;AF=0.239617;AN=5008;NS=2504;DP=17713;EAS_AF=0.5784;AMR_AF=0.255;AFR_AF=0.2753;EUR_AF=0.0258;SAS_AF=0.0511;AA=G|||;VT=SNP
1	7960827	rs12403908	T	C	100	PASS	AC=1201;AF=0.239816;AN=5008;NS=2504;DP=16692;EAS_AF=0.5784;AMR_AF=0.255;AFR_AF=0.2753;EUR_AF=0.0258;SAS_AF=0.0521;AA=C|||;VT=SNP
1	7960828	rs75866446	G	A	100	PASS	AC=1201;AF=0.239816;AN=5008;NS=2504;DP=16805;EAS_AF=0.5784;AMR_AF=0.255;AFR_AF=0.2753;EUR_AF=0.0258;SAS_AF=0.0521;AA=G|||;VT=SNP
1	7960863	rs12404752	G	A	100	PASS	AC=1201;AF=0.239816;AN=5008;NS=2504;DP=19080;EAS_AF=0.5784;AMR_AF=0.255;AFR_AF=0.2761;EUR_AF=0.0258;SAS_AF=0.0511;AA=A|||;VT=SNP
1	7960883	rs78617231	T	C	100	PASS	AC=1200;AF=0.239617;AN=5008;NS=2504;DP=19448;EAS_AF=0.5784;AMR_AF=0.255;AFR_AF=0.2753;EUR_AF=0.0258;SAS_AF=0.0511;AA=T|||;VT=SNP
1	7961206	rs227163	C	T	100	PASS	AC=3379;AF=0.67472;AN=5008;NS=2504;DP=21443;EAS_AF=0.7321;AMR_AF=0.6988;AFR_AF=0.7723;EUR_AF=0.5895;SAS_AF=0.5542;AA=T|||;VT=SNP
1	7961294	rs12068202	A	G	100	PASS	AC=1682;AF=0.335863;AN=5008;NS=2504;DP=20414;EAS_AF=0.5774;AMR_AF=0.281;AFR_AF=0.6278;EUR_AF=0.0249;SAS_AF=0.0511;AA=G|||;VT=SNP
1	7961499	rs76391507	A	C	100	PASS	AC=1199;AF=0.239417;AN=5008;NS=2504;DP=20124;EAS_AF=0.5784;AMR_AF=0.255;AFR_AF=0.2753;EUR_AF=0.0249;SAS_AF=0.0511;AA=A|||;VT=SNP
1	7961775	rs12407642	C	T	100	PASS	AC=1199;AF=0.239417;AN=5008;NS=2504;DP=16547;EAS_AF=0.5784;AMR_AF=0.255;AFR_AF=0.2753;EUR_AF=0.0249;SAS_AF=0.0511;AA=T|||;VT=SNP
1	7961801	rs10489448	C	T	100	PASS	AC=893;AF=0.178315;AN=5008;NS=2504;DP=16328;EAS_AF=0.5754;AMR_AF=0.2435;AFR_AF=0.053;EUR_AF=0.0239;SAS_AF=0.0511;AA=C|||;VT=SNP
1	7962027	rs12405361	G	A	100	PASS	AC=1198;AF=0.239217;AN=5008;NS=2504;DP=19609;EAS_AF=0.5784;AMR_AF=0.255;AFR_AF=0.2753;EUR_AF=0.0239;SAS_AF=0.0511;AA=G|||;VT=SNP
1	7962157	rs12405385	G	A	100	PASS	AC=1197;AF=0.239018;AN=5008;NS=2504;DP=16606;EAS_AF=0.5764;AMR_AF=0.255;AFR_AF=0.2753;EUR_AF=0.0249;SAS_AF=0.0511;AA=G|||;VT=SNP
1	7962213	rs12405387	G	C	100	PASS	AC=1197;AF=0.239018;AN=5008;NS=2504;DP=16709;EAS_AF=0.5764;AMR_AF=0.255;AFR_AF=0.2753;EUR_AF=0.0249;SAS_AF=0.0511;AA=G|||;VT=SNP
1	7962311	rs12404522	T	C	100	PASS	AC=1197;AF=0.239018;AN=5008;NS=2504;DP=17388;EAS_AF=0.5764;AMR_AF=0.255;AFR_AF=0.2753;EUR_AF=0.0249;SAS_AF=0.0511;AA=T|||;VT=SNP
1	7962498	rs79314241	C	G	100	PASS	AC=1203;AF=0.240216;AN=5008;NS=2504;DP=18000;EAS_AF=0.5764;AMR_AF=0.2565;AFR_AF=0.2791;EUR_AF=0.0249;SAS_AF=0.0511;AA=C|||;VT=SNP
1	7962661	rs35554366	T	C	100	PASS	AC=392;AF=0.0782748;AN=5008;NS=2504;DP=5997;EAS_AF=0.0496;AMR_AF=0.0908;AFR_AF=0.0416;EUR_AF=0.1799;SAS_AF=0.044;AA=T|||;VT=SNP
1	7962954	rs77615777	T	G	100	PASS	AC=846;AF=0.16893;AN=5008;NS=2504;DP=12711;EAS_AF=0.5833;AMR_AF=0.2421;AFR_AF=0.0098;EUR_AF=0.0249;SAS_AF=0.0532;AA=T|||;VT=SNP
1	7963452	rs12025610	A	T	100	PASS	AC=2219;AF=0.443091;AN=5008;NS=2504;DP=8621;EAS_AF=0.6865;AMR_AF=0.4236;AFR_AF=0.5968;EUR_AF=0.2734;SAS_AF=0.1728;AA=-|||;VT=SNP
1	7964048	rs151168901	G	A	100	PASS	AC=23;AF=0.00459265;AN=5008;NS=2504;DP=14924;EAS_AF=0.0228;AMR_AF=0;AFR_AF=0;EUR_AF=0;SAS_AF=0;AA=G|||;VT=SNP
1	7965367	rs12404597	G	A	100	PASS	AC=2438;AF=0.486821;AN=5008;NS=2504;DP=15918;EAS_AF=0.7232;AMR_AF=0.6095;AFR_AF=0.1278;EUR_AF=0.5835;SAS_AF=0.5419;AA=g|||;VT=SNP
1	7965503	rs117951515	G	A	100	PASS	AC=84;AF=0.0167732;AN=5008;NS=2504;DP=16875;EAS_AF=0.0744;AMR_AF=0;AFR_AF=0;EUR_AF=0;SAS_AF=0.0092;AA=g|||;VT=SNP
1	7965947	rs78539762	G	A	100	PASS	AC=830;AF=0.165735;AN=5008;NS=2504;DP=14546;EAS_AF=0.5615;AMR_AF=0.2406;AFR_AF=0.0182;EUR_AF=0.0229;SAS_AF=0.0511;AA=g|||;VT=SNP
1	7967462	rs35087108	T	C	100	PASS	AC=174;AF=0.0347444;AN=5008;NS=2504;DP=15817;EAS_AF=0.002;AMR_AF=0.0504;AFR_AF=0.0061;EUR_AF=0.1093;SAS_AF=0.0194;AA=T|||;VT=SNP
1	7967595	rs670738	G	A	100	PASS	AC=812;AF=0.162141;AN=5008;NS=2504;DP=14358;EAS_AF=0.1081;AMR_AF=0.1844;AFR_AF=0.025;EUR_AF=0.2008;SAS_AF=0.3476;AA=G|||;VT=SNP
1	7968288	rs11121052	T	G	100	PASS	AC=3350;AF=0.66893;AN=5008;NS=2504;DP=17299;EAS_AF=0.7262;AMR_AF=0.6931;AFR_AF=0.7655;EUR_AF=0.5915;SAS_AF=0.5419;AA=G|||;VT=SNP
1	7968719	rs74224566	C	T	100	PASS	AC=142;AF=0.0283546;AN=5008;NS=2504;DP=18867;EAS_AF=0.1339;AMR_AF=0.0043;AFR_AF=0;EUR_AF=0;SAS_AF=0.0041;AA=C|||;VT=SNP
1	7969014	rs61772673	G	A	100	PASS	AC=1253;AF=0.2502;AN=5008;NS=2504;DP=15798;EAS_AF=0.1091;AMR_AF=0.3141;AFR_AF=0.0643;EUR_AF=0.3986;SAS_AF=0.4489;AA=G|||;VT=SNP
1	7969267	rs143553868	G	A	100	PASS	AC=86;AF=0.0171725;AN=5008;NS=2504;DP=18496;EAS_AF=0.002;AMR_AF=0.0216;AFR_AF=0.0023;EUR_AF=0.0408;SAS_AF=0.0256;AA=G|||;VT=SNP
1	7969309	rs4908721	T	G	100	PASS	AC=3348;AF=0.66853;AN=5008;NS=2504;DP=16019;EAS_AF=0.7232;AMR_AF=0.6931;AFR_AF=0.7655;EUR_AF=0.5895;SAS_AF=0.545;AA=G|||;VT=SNP
1	7969507	rs113965662	G	A	100	PASS	AC=390;AF=0.0778754;AN=5008;NS=2504;DP=12953;EAS_AF=0.0685;AMR_AF=0.0893;AFR_AF=0.0416;EUR_AF=0.161;SAS_AF=0.0429;AA=g|||;VT=SNP
1	7969870	rs112853802	C	T	100	PASS	AC=388;AF=0.077476;AN=5008;NS=2504;DP=15165;EAS_AF=0.0714;AMR_AF=0.0922;AFR_AF=0.031;EUR_AF=0.167;SAS_AF=0.044;AA=c|||;VT=SNP
1	7969898	rs141355527	T	C	100	PASS	AC=666;AF=0.132987;AN=5008;NS=2504;DP=14980;EAS_AF=0.002;AMR_AF=0.1614;AFR_AF=0.0703;EUR_AF=0.2853;SAS_AF=0.1759;AA=t|||;VT=SNP
1	7970075	rs664673	C	T	100	PASS	AC=3697;AF=0.738219;AN=5008;NS=2504;DP=18003;EAS_AF=0.9028;AMR_AF=0.7536;AFR_AF=0.8691;EUR_AF=0.5636;SAS_AF=0.5603;AA=T|||;VT=SNP
1	7970092	rs664689	C	T	100	PASS	AC=891;AF=0.177915;AN=5008;NS=2504;DP=17669;EAS_AF=0.5804;AMR_AF=0.255;AFR_AF=0.0356;EUR_AF=0.0249;SAS_AF=0.0583;AA=C|||;VT=SNP
1	7970383	rs666068	T	C	100	PASS	AC=902;AF=0.180112;AN=5008;NS=2504;DP=11567;EAS_AF=0.6101;AMR_AF=0.2565;AFR_AF=0.0227;EUR_AF=0.0239;SAS_AF=0.0562;AA=T|||;VT=SNP
1	7971078	rs679563	G	A	100	PASS	AC=3640;AF=0.726837;AN=5008;NS=2504;DP=17634;EAS_AF=0.9276;AMR_AF=0.7104;AFR_AF=0.7398;EUR_AF=0.4732;SAS_AF=0.7751;AA=A|||;VT=SNP
1	7971301	rs680522	G	A	100	PASS	AC=3218;AF=0.642572;AN=5008;NS=2504;DP=19226;EAS_AF=0.9276;AMR_AF=0.6931;AFR_AF=0.4297;EUR_AF=0.4732;SAS_AF=0.7751;AA=G|||;VT=SNP
1	7971827	rs59523164	G	A	100	PASS	AC=445;AF=0.0888578;AN=5008;NS=2504;DP=15009;EAS_AF=0.0704;AMR_AF=0.0879;AFR_AF=0.0772;EUR_AF=0.169;SAS_AF=0.0419;AA=G|||;VT=SNP
1	7972201	rs1776354	A	G	100	PASS	AC=2158;AF=0.430911;AN=5008;NS=2504;DP=17321;EAS_AF=0.3522;AMR_AF=0.4294;AFR_AF=0.2648;EUR_AF=0.4483;SAS_AF=0.7198;AA=A|||;VT=SNP
1	7973170	rs585672	C	T	100	PASS	AC=4025;AF=0.803714;AN=5008;NS=2504;DP=16249;EAS_AF=0.998;AMR_AF=0.7968;AFR_AF=0.7716;EUR_AF=0.6431;SAS_AF=0.817;AA=T|||;VT=SNP
1	7973773	rs2172565	A	G	100	PASS	AC=4094;AF=0.817492;AN=5008;NS=2504;DP=15086;EAS_AF=0.998;AMR_AF=0.7997;AFR_AF=0.8215;EUR_AF=0.6441;SAS_AF=0.817;AA=G|||;VT=SNP
1	7974386	rs227146	C	G	100	PASS	AC=711;AF=0.141973;AN=5008;NS=2504;DP=6837;EAS_AF=0.002;AMR_AF=0.1916;AFR_AF=0.0318;EUR_AF=0.3549;SAS_AF=0.181;AA=C|||;VT=SNP
1	7974544	rs106968	C	G	100	PASS	AC=1353;AF=0.270168;AN=5008;NS=2504;DP=13823;EAS_AF=0.5516;AMR_AF=0.2709;AFR_AF=0.4009;EUR_AF=0.0268;SAS_AF=0.0532;AA=G|||;VT=SNP
1	7975595	rs161805	A	G	100	PASS	AC=1119;AF=0.223442;AN=5008;NS=2504;DP=15499;EAS_AF=0.5526;AMR_AF=0.2579;AFR_AF=0.23;EUR_AF=0.0268;SAS_AF=0.0532;AA=G|||;VT=SNP
1	7975638	rs161804	A	G	100	PASS	AC=4292;AF=0.857029;AN=5008;NS=2504;DP=13755;EAS_AF=0.997;AMR_AF=0.8098;AFR_AF=0.9675;EUR_AF=0.6421;SAS_AF=0.818;AA=G|||;VT=SNP
1	7975789	rs161803	A	G	100	PASS	AC=1640;AF=0.327476;AN=5008;NS=2504;DP=17461;EAS_AF=0.5526;AMR_AF=0.281;AFR_AF=0.6112;EUR_AF=0.0278;SAS_AF=0.0532;AA=G|||;VT=SNP
1	7978234	rs74989011	T	C	100	PASS	AC=70;AF=0.0139776;AN=5008;NS=2504;DP=11704;EAS_AF=0.0675;AMR_AF=0.0014;AFR_AF=0;EUR_AF=0;SAS_AF=0.001;AA=T|||;VT=SNP
1	7978325	rs12564367	T	C	100	PASS	AC=1116;AF=0.222843;AN=5008;NS=2504;DP=14130;EAS_AF=0.5516;AMR_AF=0.2579;AFR_AF=0.2307;EUR_AF=0.0258;SAS_AF=0.0511;AA=C|||;VT=SNP
1	7978402	rs226479	A	G	100	PASS	AC=1082;AF=0.216054;AN=5008;NS=2504;DP=18088;EAS_AF=0.5516;AMR_AF=0.2579;AFR_AF=0.2035;EUR_AF=0.0258;SAS_AF=0.0532;AA=A|||;VT=SNP
1	7978722	rs161824	C	T	100	PASS	AC=1079;AF=0.215455;AN=5008;NS=2504;DP=17494;EAS_AF=0.5506;AMR_AF=0.2579;AFR_AF=0.2035;EUR_AF=0.0258;SAS_AF=0.0511;AA=C|||;VT=SNP
1	7979574	rs161825	G	A	100	PASS	AC=1130;AF=0.225639;AN=5008;NS=2504;DP=18618;EAS_AF=0.5506;AMR_AF=0.2579;AFR_AF=0.2421;EUR_AF=0.0258;SAS_AF=0.0511;AA=A|||;VT=SNP
1	7980338	rs161826	A	G	100	PASS	AC=1681;AF=0.335663;AN=5008;NS=2504;DP=16277;EAS_AF=0.5506;AMR_AF=0.2867;AFR_AF=0.6422;EUR_AF=0.0278;SAS_AF=0.0511;AA=G|||;VT=SNP
1	7981453	rs9434555	C	T	100	PASS	AC=2527;AF=0.504593;AN=5008;NS=2504;DP=15082;EAS_AF=0.4474;AMR_AF=0.5187;AFR_AF=0.2663;EUR_AF=0.6123;SAS_AF=0.7648;AA=C|||;VT=SNP
1	7981642	rs9658035	C	A	100	PASS	AC=237;AF=0.0473243;AN=5008;NS=2504;DP=12798;EAS_AF=0.1012;AMR_AF=0.1787;AFR_AF=0.0015;EUR_AF=0.002;SAS_AF=0.0072;AA=C|||;VT=SNP
1	7981652	rs226480	T	C	100	PASS	AC=1761;AF=0.351637;AN=5008;NS=2504;DP=13045;EAS_AF=0.5506;AMR_AF=0.2896;AFR_AF=0.7027;EUR_AF=0.0258;SAS_AF=0.0511;AA=C|||;VT=SNP
1	7982034	rs161827	T	C	100	PASS	AC=1181;AF=0.235823;AN=5008;NS=2504;DP=16373;EAS_AF=0.5506;AMR_AF=0.2622;AFR_AF=0.2784;EUR_AF=0.0258;SAS_AF=0.0511;AA=C|||;VT=SNP
1	7982519	rs11121054	A	T	100	PASS	AC=808;AF=0.161342;AN=5008;NS=2504;DP=20658;EAS_AF=0.5506;AMR_AF=0.2493;AFR_AF=0.0053;EUR_AF=0.0239;SAS_AF=0.0501;AA=A|||;VT=SNP
1	7982816	rs17229081	G	A	100	PASS	AC=455;AF=0.0908546;AN=5008;NS=2504;DP=14270;EAS_AF=0.0565;AMR_AF=0.0865;AFR_AF=0.0522;EUR_AF=0.159;SAS_AF=0.1115;AA=G|||;VT=SNP
1	7984640	rs226481	C	A	100	PASS	AC=1075;AF=0.214657;AN=5008;NS=2504;DP=12770;EAS_AF=0.5516;AMR_AF=0.2608;AFR_AF=0.1982;EUR_AF=0.0258;SAS_AF=0.0511;AA=C|||;VT=SNP
1	7985800	rs226482	C	G	100	PASS	AC=1075;AF=0.214657;AN=5008;NS=2504;DP=16064;EAS_AF=0.5506;AMR_AF=0.2622;AFR_AF=0.1974;EUR_AF=0.0258;SAS_AF=0.0521;AA=G|||;VT=SNP
1	7986362	rs9658025	T	C	100	PASS	AC=126;AF=0.0251597;AN=5008;NS=2504;DP=21321;EAS_AF=0.002;AMR_AF=0.1744;AFR_AF=0.0008;EUR_AF=0;SAS_AF=0.002;AA=T|||;VT=SNP
1	7987071	rs226483	G	T	100	PASS	AC=1023;AF=0.204273;AN=5008;NS=2504;DP=19540;EAS_AF=0.5516;AMR_AF=0.2608;AFR_AF=0.1589;EUR_AF=0.0258;SAS_AF=0.0511;AA=G|||;VT=SNP
1	7987552	rs161818	T	C	100	PASS	AC=1081;AF=0.215855;AN=5008;NS=2504;DP=17136;EAS_AF=0.5516;AMR_AF=0.2622;AFR_AF=0.202;EUR_AF=0.0258;SAS_AF=0.0511;AA=C|||;VT=SNP
1	7987689	rs161819	T	A	100	PASS	AC=1017;AF=0.203075;AN=5008;NS=2504;DP=16510;EAS_AF=0.5516;AMR_AF=0.2608;AFR_AF=0.1543;EUR_AF=0.0258;SAS_AF=0.0511;AA=T|||;VT=SNP
1	7988145	rs161820	G	A	100	PASS	AC=1777;AF=0.354832;AN=5008;NS=2504;DP=20384;EAS_AF=0.5516;AMR_AF=0.2911;AFR_AF=0.7133;EUR_AF=0.0258;SAS_AF=0.0511;AA=A|||;VT=SNP
1	7988503	rs161821	A	C	100	PASS	AC=1017;AF=0.203075;AN=5008;NS=2504;DP=21871;EAS_AF=0.5516;AMR_AF=0.2608;AFR_AF=0.1543;EUR_AF=0.0258;SAS_AF=0.0511;AA=A|||;VT=SNP
1	7989022	rs9658012	C	T	100	PASS	AC=439;AF=0.0876597;AN=5008;NS=2504;DP=16528;EAS_AF=0.0575;AMR_AF=0.0865;AFR_AF=0.0401;EUR_AF=0.1581;SAS_AF=0.1115;AA=C|||;VT=SNP
1	7989139	rs161822	T	C	100	PASS	AC=1024;AF=0.204473;AN=5008;NS=2504;DP=15918;EAS_AF=0.5526;AMR_AF=0.2608;AFR_AF=0.1589;EUR_AF=0.0258;SAS_AF=0.0511;AA=T|||;VT=SNP
1	7989286	rs226484	T	C	100	PASS	AC=1324;AF=0.264377;AN=5008;NS=2504;DP=12128;EAS_AF=0.5526;AMR_AF=0.2738;AFR_AF=0.379;EUR_AF=0.0258;SAS_AF=0.0511;AA=C|||;VT=SNP
1	7989566	rs2453021	C	T	100	PASS	AC=1381;AF=0.275759;AN=5008;NS=2504;DP=18051;EAS_AF=0.2976;AMR_AF=0.3473;AFR_AF=0.0666;EUR_AF=0.333;SAS_AF=0.4264;AA=C|||;VT=SNP
1	7989698	rs226485	T	C	100	PASS	AC=1024;AF=0.204473;AN=5008;NS=2504;DP=19192;EAS_AF=0.5526;AMR_AF=0.2608;AFR_AF=0.1589;EUR_AF=0.0258;SAS_AF=0.0511;AA=T|||;VT=SNP
1	7990186	rs226486	C	T	100	PASS	AC=1025;AF=0.204673;AN=5008;NS=2504;DP=14998;EAS_AF=0.5546;AMR_AF=0.2594;AFR_AF=0.1589;EUR_AF=0.0258;SAS_AF=0.0511;AA=C|||;VT=SNP
1	7990291	rs161823	A	G	100	PASS	AC=1779;AF=0.355232;AN=5008;NS=2504;DP=14528;EAS_AF=0.5526;AMR_AF=0.2911;AFR_AF=0.7133;EUR_AF=0.0268;SAS_AF=0.0511;AA=G|||;VT=SNP
1	7990367	rs2131630	G	A	100	PASS	AC=2055;AF=0.410343;AN=5008;NS=2504;DP=16130;EAS_AF=0.3889;AMR_AF=0.4323;AFR_AF=0.2027;EUR_AF=0.4533;SAS_AF=0.6534;AA=G|||;VT=SNP
1	7991203	rs2472862	G	A	100	PASS	AC=2055;AF=0.410343;AN=5008;NS=2504;DP=21262;EAS_AF=0.3889;AMR_AF=0.4323;AFR_AF=0.2027;EUR_AF=0.4533;SAS_AF=0.6534;AA=G|||;VT=SNP
1	7992373	rs79671887	A	C	100	PASS	AC=18;AF=0.00359425;AN=5008;NS=2504;DP=16801;EAS_AF=0.0179;AMR_AF=0;AFR_AF=0;EUR_AF=0;SAS_AF=0;AA=A|||;VT=SNP
1	7992615	rs863171	C	T	100	PASS	AC=2111;AF=0.421526;AN=5008;NS=2504;DP=18251;EAS_AF=0.3899;AMR_AF=0.4337;AFR_AF=0.2443;EUR_AF=0.4533;SAS_AF=0.6524;AA=C|||;VT=SNP
1	7994031	rs537801	T	C	100	PASS	AC=1698;AF=0.339058;AN=5008;NS=2504;DP=16111;EAS_AF=0.5516;AMR_AF=0.2867;AFR_AF=0.6558;EUR_AF=0.0258;SAS_AF=0.0511;AA=C|||;VT=SNP
1	7994420	rs2493214	A	G	100	PASS	AC=2234;AF=0.446086;AN=5008;NS=2504;DP=16448;EAS_AF=0.6042;AMR_AF=0.3804;AFR_AF=0.767;EUR_AF=0.1839;SAS_AF=0.1656;AA=G|||;VT=SNP
1	7994744	rs531329	G	A	100	PASS	AC=1019;AF=0.203474;AN=5008;NS=2504;DP=15979;EAS_AF=0.5476;AMR_AF=0.2608;AFR_AF=0.1589;EUR_AF=0.0258;SAS_AF=0.0511;AA=G|||;VT=SNP
1	7996338	rs9657975	C	T	100	PASS	AC=806;AF=0.160942;AN=5008;NS=2504;DP=18884;EAS_AF=0.5476;AMR_AF=0.2493;AFR_AF=0.0061;EUR_AF=0.0239;SAS_AF=0.0501;AA=C|||;VT=SNP
1	7996894	rs2300428	A	G	100	PASS	AC=2060;AF=0.411342;AN=5008;NS=2504;DP=17948;EAS_AF=0.3938;AMR_AF=0.4323;AFR_AF=0.2042;EUR_AF=0.4533;SAS_AF=0.6513;AA=A|||;VT=SNP
1	7997183	rs7545687	G	A	100	PASS	AC=537;AF=0.107228;AN=5008;NS=2504;DP=21775;EAS_AF=0.0565;AMR_AF=0.0937;AFR_AF=0.1097;EUR_AF=0.1581;SAS_AF=0.1135;AA=G|||;VT=SNP
1	7997250	rs77740280	T	A	100	PASS	AC=72;AF=0.014377;AN=5008;NS=2504;DP=20784;EAS_AF=0.0694;AMR_AF=0.0014;AFR_AF=0;EUR_AF=0;SAS_AF=0.001;AA=T|||;VT=SNP
1	7998101	rs17848007	A	C	100	PASS	AC=72;AF=0.014377;AN=5008;NS=2504;DP=12726;EAS_AF=0.0694;AMR_AF=0.0014;AFR_AF=0;EUR_AF=0;SAS_AF=0.001;AA=a|||;VT=SNP
1	7999185	rs161813	G	C	100	PASS	AC=1014;AF=0.202476;AN=5008;NS=2504;DP=17483;EAS_AF=0.5476;AMR_AF=0.2637;AFR_AF=0.1543;EUR_AF=0.0258;SAS_AF=0.0501;AA=G|||;VT=SNP
1	7999602	rs161811	C	T	100	PASS	AC=1013;AF=0.202276;AN=5008;NS=2504;DP=17482;EAS_AF=0.5476;AMR_AF=0.2608;AFR_AF=0.1543;EUR_AF=0.0268;SAS_AF=0.0501;AA=C|||;VT=SNP
1	8000797	rs161810	T	C	100	PASS	AC=1267;AF=0.252995;AN=5008;NS=2504;DP=16945;EAS_AF=0.5397;AMR_AF=0.2738;AFR_AF=0.3457;EUR_AF=0.0258;SAS_AF=0.0511;AA=C|||;VT=SNP
1	8001466	rs519546	A	C	100	PASS	AC=1379;AF=0.275359;AN=5008;NS=2504;DP=18582;EAS_AF=0.5446;AMR_AF=0.281;AFR_AF=0.4244;EUR_AF=0.0258;SAS_AF=0.0491;AA=C|||;VT=SNP
1	8002431	rs76413824	C	T	100	PASS	AC=557;AF=0.111222;AN=5008;NS=2504;DP=10407;EAS_AF=0.4762;AMR_AF=0.0749;AFR_AF=0.0015;EUR_AF=0.003;SAS_AF=0.0204;AA=C|||;VT=SNP
1	8002510	rs80303685	G	A	100	PASS	AC=67;AF=0.0133786;AN=5008;NS=2504;DP=11761;EAS_AF=0.0645;AMR_AF=0.0014;AFR_AF=0;EUR_AF=0;SAS_AF=0.001;AA=G|||;VT=SNP
1	8003064	rs10864320	G	A	100	PASS	AC=986;AF=0.196885;AN=5008;NS=2504;DP=23076;EAS_AF=0.5903;AMR_AF=0.2666;AFR_AF=0.1074;EUR_AF=0.0159;SAS_AF=0.0491;AA=G|||;VT=SNP
1	8004259	rs1546846	C	T	100	PASS	AC=1884;AF=0.376198;AN=5008;NS=2504;DP=15126;EAS_AF=0.3571;AMR_AF=0.3934;AFR_AF=0.1316;EUR_AF=0.4384;SAS_AF=0.6503;AA=C|||;VT=SNP
1	8004440	rs34878017	T	C	100	PASS	AC=250;AF=0.0499201;AN=5008;NS=2504;DP=11723;EAS_AF=0.006;AMR_AF=0.0778;AFR_AF=0.0068;EUR_AF=0.1551;SAS_AF=0.0256;AA=T|||;VT=SNP
1	8004963	rs9434948	A	C	100	PASS	AC=1886;AF=0.376597;AN=5008;NS=2504;DP=17354;EAS_AF=0.3581;AMR_AF=0.3934;AFR_AF=0.1316;EUR_AF=0.4384;SAS_AF=0.6513;AA=A|||;VT=SNP
1	8006083	rs9434949	C	G	100	PASS	AC=1881;AF=0.375599;AN=5008;NS=2504;DP=14561;EAS_AF=0.3581;AMR_AF=0.3919;AFR_AF=0.1301;EUR_AF=0.4374;SAS_AF=0.6503;AA=C|||;VT=SNP
1	8007716	rs2493215	A	G	100	PASS	AC=1886;AF=0.376597;AN=5008;NS=2504;DP=21319;EAS_AF=0.3581;AMR_AF=0.3934;AFR_AF=0.1324;EUR_AF=0.4384;SAS_AF=0.6503;AA=A|||;VT=SNP
1	8008262	rs115845221	C	T	100	PASS	AC=89;AF=0.0177716;AN=5008;NS=2504;DP=21189;EAS_AF=0.0446;AMR_AF=0.0029;AFR_AF=0.0303;EUR_AF=0.001;SAS_AF=0.001;AA=C|||;VT=SNP
1	8008366	rs2493216	C	A	100	PASS	AC=1879;AF=0.3752;AN=5008;NS=2504;DP=22682;EAS_AF=0.3562;AMR_AF=0.389;AFR_AF=0.1316;EUR_AF=0.4374;SAS_AF=0.6503;AA=C|||;VT=SNP
1	8009150	rs80349433	G	A	100	PASS	AC=15;AF=0.00299521;AN=5008;NS=2504;DP=21715;EAS_AF=0.0149;AMR_AF=0;AFR_AF=0;EUR_AF=0;SAS_AF=0;AA=G|||;VT=SNP
1	8009763	rs226474	C	T	100	PASS	AC=3631;AF=0.72504;AN=5008;NS=2504;DP=19423;EAS_AF=0.9464;AMR_AF=0.7003;AFR_AF=0.7958;EUR_AF=0.4523;SAS_AF=0.6994;AA=T|||;VT=SNP
1	8011800	rs12022570	G	C	100	PASS	AC=987;AF=0.197085;AN=5008;NS=2504;DP=19628;EAS_AF=0.5883;AMR_AF=0.2695;AFR_AF=0.1082;EUR_AF=0.0149;SAS_AF=0.0501;AA=G|||;VT=SNP
1	8012554	rs11121062	G	A	100	PASS	AC=971;AF=0.19389;AN=5008;NS=2504;DP=18140;EAS_AF=0.5754;AMR_AF=0.2666;AFR_AF=0.1082;EUR_AF=0.0149;SAS_AF=0.0491;AA=-|||;VT=SNP
1	8012639	rs193210887	G	C	100	PASS	AC=33;AF=0.00658946;AN=5008;NS=2504;DP=15219;EAS_AF=0.0248;AMR_AF=0.0086;AFR_AF=0;EUR_AF=0;SAS_AF=0.002;AA=-|||;VT=SNP
1	8014448	rs225115	C	T	100	PASS	AC=2934;AF=0.585863;AN=5008;NS=2504;DP=13499;EAS_AF=0.6448;AMR_AF=0.5951;AFR_AF=0.767;EUR_AF=0.5348;SAS_AF=0.3262;AA=T|||;VT=SNP
1	8014568	rs35731977	G	A	100	PASS	AC=256;AF=0.0511182;AN=5008;NS=2504;DP=13794;EAS_AF=0.006;AMR_AF=0.0764;AFR_AF=0.0068;EUR_AF=0.162;SAS_AF=0.0256;AA=G|||;VT=SNP
1	8015436	rs150914	G	T	100	PASS	AC=877;AF=0.17512;AN=5008;NS=2504;DP=17777;EAS_AF=0.5913;AMR_AF=0.2637;AFR_AF=0.0567;EUR_AF=0.004;SAS_AF=0.0194;AA=G|||;VT=SNP
1	8015994	rs75696564	T	G	100	PASS	AC=172;AF=0.034345;AN=5008;NS=2504;DP=19981;EAS_AF=0.1657;AMR_AF=0.0058;AFR_AF=0;EUR_AF=0;SAS_AF=0.001;AA=T|||;VT=SNP
1	8017651	rs225116	G	A	100	PASS	AC=1597;AF=0.31889;AN=5008;NS=2504;DP=13988;EAS_AF=0.5933;AMR_AF=0.4582;AFR_AF=0.0681;EUR_AF=0.3787;SAS_AF=0.2147;AA=G|||;VT=SNP
1	8018736	rs79415840	G	A	100	PASS	AC=874;AF=0.174521;AN=5008;NS=2504;DP=12324;EAS_AF=0.5913;AMR_AF=0.2637;AFR_AF=0.0552;EUR_AF=0.003;SAS_AF=0.0194;AA=G|||;VT=SNP
1	8019035	rs226248	A	C	100	PASS	AC=3097;AF=0.618411;AN=5008;NS=2504;DP=14083;EAS_AF=0.6548;AMR_AF=0.6023;AFR_AF=0.8729;EUR_AF=0.5398;SAS_AF=0.3292;AA=C|||;VT=SNP
1	8021740	rs17523802	G	A	100	PASS	AC=884;AF=0.176518;AN=5008;NS=2504;DP=13895;EAS_AF=0.0615;AMR_AF=0.1153;AFR_AF=0.3563;EUR_AF=0.159;SAS_AF=0.1135;AA=G|||;VT=SNP
1	8021778	rs226249	T	C	100	PASS	AC=3192;AF=0.63738;AN=5008;NS=2504;DP=13368;EAS_AF=0.6577;AMR_AF=0.634;AFR_AF=0.8797;EUR_AF=0.5934;SAS_AF=0.3364;AA=C|||;VT=SNP
1	8021973	rs35675666	G	T	100	PASS	AC=742;AF=0.148163;AN=5008;NS=2504;DP=12438;EAS_AF=0.0615;AMR_AF=0.1124;AFR_AF=0.2496;EUR_AF=0.16;SAS_AF=0.1135;AA=G|||;VT=SNP
1	8022197	rs3766606	G	T	100	PASS	AC=889;AF=0.177516;AN=5008;NS=2504;DP=16796;EAS_AF=0.0615;AMR_AF=0.1153;AFR_AF=0.3585;EUR_AF=0.161;SAS_AF=0.1135;AA=G|||;VT=SNP
1	8023586	rs34157438	C	T	100	PASS	AC=534;AF=0.106629;AN=5008;NS=2504;DP=14215;EAS_AF=0.0635;AMR_AF=0.0994;AFR_AF=0.0998;EUR_AF=0.16;SAS_AF=0.1104;AA=C|||;VT=SNP
1	8023634	rs161815	C	G	100	PASS	AC=1397;AF=0.278954;AN=5008;NS=2504;DP=13945;EAS_AF=0.0655;AMR_AF=0.3069;AFR_AF=0.2042;EUR_AF=0.5447;SAS_AF=0.3067;AA=C|||;VT=SNP
1	8024592	rs4908488	T	C	100	PASS	AC=777;AF=0.155152;AN=5008;NS=2504;DP=21620;EAS_AF=0.0734;AMR_AF=0.2147;AFR_AF=0.0946;EUR_AF=0.1451;SAS_AF=0.2894;AA=T|||;VT=SNP
1	8024690	rs226251	T	C	100	PASS	AC=3195;AF=0.637979;AN=5008;NS=2504;DP=18352;EAS_AF=0.6607;AMR_AF=0.634;AFR_AF=0.8805;EUR_AF=0.5944;SAS_AF=0.3344;AA=C|||;VT=SNP
1	8025275	rs7517357	C	T	100	PASS	AC=508;AF=0.101438;AN=5008;NS=2504;DP=19517;EAS_AF=0.0635;AMR_AF=0.0951;AFR_AF=0.0825;EUR_AF=0.16;SAS_AF=0.1104;AA=C|||;VT=SNP
1	8025723	rs325960	A	C	100	PASS	AC=878;AF=0.175319;AN=5008;NS=2504;DP=17182;EAS_AF=0.5942;AMR_AF=0.2637;AFR_AF=0.056;EUR_AF=0.003;SAS_AF=0.0194;AA=A|||;VT=SNP
1	8026003	rs226252	C	G	100	PASS	AC=3954;AF=0.789537;AN=5008;NS=2504;DP=16846;EAS_AF=0.7341;AMR_AF=0.8386;AFR_AF=0.9841;EUR_AF=0.7386;SAS_AF=0.6012;AA=G|||;VT=SNP
1	8026988	rs146442878	G	A	100	PASS	AC=44;AF=0.00878594;AN=5008;NS=2504;DP=18373;EAS_AF=0.003;AMR_AF=0.0548;AFR_AF=0.0008;EUR_AF=0.002;SAS_AF=0;AA=G|||;VT=SNP
1	8027706	rs226253	T	C	100	PASS	AC=3195;AF=0.637979;AN=5008;NS=2504;DP=17182;EAS_AF=0.6597;AMR_AF=0.634;AFR_AF=0.8805;EUR_AF=0.5944;SAS_AF=0.3354;AA=C|||;VT=SNP
1	8027830	rs12740409	A	C	100	PASS	AC=407;AF=0.08127;AN=5008;NS=2504;DP=14162;EAS_AF=0.0625;AMR_AF=0.0865;AFR_AF=0.0106;EUR_AF=0.16;SAS_AF=0.1115;AA=A|||;VT=SNP
1	8028865	rs379920	G	C	100	PASS	AC=3194;AF=0.63778;AN=5008;NS=2504;DP=18236;EAS_AF=0.6587;AMR_AF=0.634;AFR_AF=0.8805;EUR_AF=0.5934;SAS_AF=0.3364;AA=C|||;VT=SNP
1	8028930	rs34124834	T	G	100	PASS	AC=454;AF=0.090655;AN=5008;NS=2504;DP=20680;EAS_AF=0.0724;AMR_AF=0.0908;AFR_AF=0.0371;EUR_AF=0.16;SAS_AF=0.1104;AA=T|||;VT=SNP
1	8029494	rs2641116	T	G	100	PASS	AC=1583;AF=0.316094;AN=5008;NS=2504;DP=13025;EAS_AF=0.6538;AMR_AF=0.3631;AFR_AF=0.2874;EUR_AF=0.165;SAS_AF=0.1288;AA=T|||;VT=SNP;EX_TARGET
1	8030300	rs178932	G	A	100	PASS	AC=3692;AF=0.73722;AN=5008;NS=2504;DP=22240;EAS_AF=0.6627;AMR_AF=0.7392;AFR_AF=0.9675;EUR_AF=0.675;SAS_AF=0.5654;AA=A|||;VT=SNP
1	8030415	rs406809	A	G	100	PASS	AC=873;AF=0.174321;AN=5008;NS=2504;DP=21169;EAS_AF=0.6012;AMR_AF=0.2594;AFR_AF=0.0484;EUR_AF=0.004;SAS_AF=0.0194;AA=a|||;VT=SNP
1	8030856	rs6703670	G	A	100	PASS	AC=327;AF=0.0652955;AN=5008;NS=2504;DP=20086;EAS_AF=0.004;AMR_AF=0.0375;AFR_AF=0.1059;EUR_AF=0.0577;SAS_AF=0.1012;AA=G|||;VT=SNP
1	8031054	rs389298	G	A	100	PASS	AC=857;AF=0.171126;AN=5008;NS=2504;DP=17159;EAS_AF=0.5863;AMR_AF=0.2622;AFR_AF=0.0461;EUR_AF=0.004;SAS_AF=0.0194;AA=G|||;VT=SNP
1	8032921	rs367481	A	G	100	PASS	AC=1671;AF=0.333666;AN=5008;NS=2504;DP=17002;EAS_AF=0.6498;AMR_AF=0.3617;AFR_AF=0.3495;EUR_AF=0.163;SAS_AF=0.1421;AA=A|||;VT=SNP
1	8033226	rs74560209	A	G	100	PASS	AC=52;AF=0.0103834;AN=5008;NS=2504;DP=18194;EAS_AF=0.0496;AMR_AF=0.0014;AFR_AF=0;EUR_AF=0;SAS_AF=0.001;AA=A|||;VT=SNP
1	8033468	rs226242	G	A	100	PASS	AC=3199;AF=0.638778;AN=5008;NS=2504;DP=18507;EAS_AF=0.6518;AMR_AF=0.6311;AFR_AF=0.8858;EUR_AF=0.5915;SAS_AF=0.3456;AA=G|||;VT=SNP
1	8033634	rs34472269	C	A	100	PASS	AC=860;AF=0.171725;AN=5008;NS=2504;DP=13777;EAS_AF=0.5883;AMR_AF=0.2608;AFR_AF=0.0484;EUR_AF=0.003;SAS_AF=0.0194;AA=C|||;VT=SNP
1	8033837	rs12563704	G	A	100	PASS	AC=1382;AF=0.275958;AN=5008;NS=2504;DP=13511;EAS_AF=0.6488;AMR_AF=0.3516;AFR_AF=0.1377;EUR_AF=0.162;SAS_AF=0.1421;AA=G|||;VT=SNP
1	8035714	rs161808	T	C	100	PASS	AC=860;AF=0.171725;AN=5008;NS=2504;DP=18402;EAS_AF=0.5883;AMR_AF=0.2608;AFR_AF=0.0484;EUR_AF=0.003;SAS_AF=0.0194;AA=T|||;VT=SNP
1	8036075	rs225092	G	C	100	PASS	AC=3197;AF=0.638379;AN=5008;NS=2504;DP=18610;EAS_AF=0.6498;AMR_AF=0.6311;AFR_AF=0.8858;EUR_AF=0.5915;SAS_AF=0.3456;AA=C|||;VT=SNP
1	8038177	rs12750531	C	T	100	PASS	AC=457;AF=0.091254;AN=5008;NS=2504;DP=15394;EAS_AF=0.0605;AMR_AF=0.0879;AFR_AF=0.0416;EUR_AF=0.159;SAS_AF=0.1227;AA=c|||;VT=SNP
1	8039405	rs184673625	C	T	100	PASS	AC=16;AF=0.00319489;AN=5008;NS=2504;DP=16480;EAS_AF=0.0149;AMR_AF=0;AFR_AF=0;EUR_AF=0;SAS_AF=0.001;AA=C|||;VT=SNP
1	8039949	rs172811	A	G	100	PASS	AC=3202;AF=0.639377;AN=5008;NS=2504;DP=16694;EAS_AF=0.6518;AMR_AF=0.6311;AFR_AF=0.8865;EUR_AF=0.5924;SAS_AF=0.3466;AA=G|||;VT=SNP
1	8040177	rs225093	T	C	100	PASS	AC=3345;AF=0.667931;AN=5008;NS=2504;DP=11467;EAS_AF=0.6548;AMR_AF=0.6484;AFR_AF=0.888;EUR_AF=0.6451;SAS_AF=0.4213;AA=t|||;VT=SNP
1	8041290	rs67717282	C	T	100	PASS	AC=453;AF=0.0904553;AN=5008;NS=2504;DP=20291;EAS_AF=0.0565;AMR_AF=0.0879;AFR_AF=0.0416;EUR_AF=0.159;SAS_AF=0.1227;AA=c|||;VT=SNP
1	8042402	rs161800	A	T	100	PASS	AC=1372;AF=0.273962;AN=5008;NS=2504;DP=16718;EAS_AF=0.6488;AMR_AF=0.3501;AFR_AF=0.1309;EUR_AF=0.162;SAS_AF=0.1421;AA=A|||;VT=SNP
1	8042826	rs161802	G	T	100	PASS	AC=1648;AF=0.329073;AN=5008;NS=2504;DP=21571;EAS_AF=0.6478;AMR_AF=0.3602;AFR_AF=0.3336;EUR_AF=0.164;SAS_AF=0.1421;AA=G|||;VT=SNP
1	8042970	rs2284662	G	T	100	PASS	AC=795;AF=0.158746;AN=5008;NS=2504;DP=19541;EAS_AF=0.5863;AMR_AF=0.2565;AFR_AF=0.003;EUR_AF=0.003;SAS_AF=0.0194;AA=G|||;VT=SNP
1	8044361	rs225119	T	C	100	PASS	AC=3218;AF=0.642572;AN=5008;NS=2504;DP=18587;EAS_AF=0.6518;AMR_AF=0.6254;AFR_AF=0.9062;EUR_AF=0.5875;SAS_AF=0.3456;AA=C|||;VT=SNP
1	8044905	rs2235733	T	C	100	PASS	AC=75;AF=0.014976;AN=5008;NS=2504;DP=20760;EAS_AF=0.0704;AMR_AF=0;AFR_AF=0.0008;EUR_AF=0;SAS_AF=0.0031;AA=T|||;VT=SNP
1	8046378	rs225120	C	T	100	PASS	AC=1372;AF=0.273962;AN=5008;NS=2504;DP=20766;EAS_AF=0.6488;AMR_AF=0.3501;AFR_AF=0.1309;EUR_AF=0.162;SAS_AF=0.1421;AA=C|||;VT=SNP
1	8046547	rs225121	G	T	100	PASS	AC=862;AF=0.172125;AN=5008;NS=2504;DP=20002;EAS_AF=0.5903;AMR_AF=0.2608;AFR_AF=0.0484;EUR_AF=0.003;SAS_AF=0.0194;AA=G|||;VT=SNP
1	8046672	rs12727642	C	A	100	PASS	AC=412;AF=0.0822684;AN=5008;NS=2504;DP=20571;EAS_AF=0.0585;AMR_AF=0.085;AFR_AF=0.0106;EUR_AF=0.159;SAS_AF=0.1227;AA=C|||;VT=SNP
1	8047123	rs225122	C	T	100	PASS	AC=863;AF=0.172324;AN=5008;NS=2504;DP=14371;EAS_AF=0.5903;AMR_AF=0.2608;AFR_AF=0.0492;EUR_AF=0.003;SAS_AF=0.0194;AA=C|||;VT=SNP
1	8047668	rs225123	G	A	100	PASS	AC=3152;AF=0.629393;AN=5008;NS=2504;DP=18545;EAS_AF=0.6518;AMR_AF=0.6311;AFR_AF=0.8495;EUR_AF=0.5924;SAS_AF=0.3456;AA=A|||;VT=SNP
1	8047676	rs60094536	C	T	100	PASS	AC=455;AF=0.0908546;AN=5008;NS=2504;DP=18609;EAS_AF=0.0585;AMR_AF=0.0879;AFR_AF=0.0408;EUR_AF=0.16;SAS_AF=0.1227;AA=C|||;VT=SNP
1	8048142	rs9434959	C	G	100	PASS	AC=862;AF=0.172125;AN=5008;NS=2504;DP=19062;EAS_AF=0.5903;AMR_AF=0.2608;AFR_AF=0.0484;EUR_AF=0.003;SAS_AF=0.0194;AA=c|||;VT=SNP
1	8048286	rs76527703	T	A	100	PASS	AC=53;AF=0.0105831;AN=5008;NS=2504;DP=16456;EAS_AF=0.0506;AMR_AF=0.0014;AFR_AF=0;EUR_AF=0;SAS_AF=0.001;AA=t|||;VT=SNP
1	8048357	rs72854902	T	C	100	PASS	AC=3190;AF=0.636981;AN=5008;NS=2504;DP=14972;EAS_AF=0.6518;AMR_AF=0.6297;AFR_AF=0.879;EUR_AF=0.5924;SAS_AF=0.3456;AA=t|||;VT=SNP
1	8051241	rs36016881	A	G	100	PASS	AC=456;AF=0.0910543;AN=5008;NS=2504;DP=15858;EAS_AF=0.0585;AMR_AF=0.0879;AFR_AF=0.0416;EUR_AF=0.16;SAS_AF=0.1227;AA=A|||;VT=SNP
1	8053050	rs9434576	T	C	100	PASS	AC=861;AF=0.171925;AN=5008;NS=2504;DP=15545;EAS_AF=0.5893;AMR_AF=0.2608;AFR_AF=0.0484;EUR_AF=0.003;SAS_AF=0.0194;AA=t|||;VT=SNP
1	8053135	rs17367289	A	G	100	PASS	AC=1371;AF=0.273762;AN=5008;NS=2504;DP=15182;EAS_AF=0.6478;AMR_AF=0.3501;AFR_AF=0.1301;EUR_AF=0.163;SAS_AF=0.1421;AA=a|||;VT=SNP
1	8053879	rs192578149	C	T	100	PASS	AC=26;AF=0.00519169;AN=5008;NS=2504;DP=16609;EAS_AF=0.0188;AMR_AF=0.0086;AFR_AF=0;EUR_AF=0;SAS_AF=0.001;AA=C|||;VT=SNP
1	8056453	rs7532413	A	G	100	PASS	AC=3199;AF=0.638778;AN=5008;NS=2504;DP=15150;EAS_AF=0.6518;AMR_AF=0.6311;AFR_AF=0.885;EUR_AF=0.5924;SAS_AF=0.3456;AA=G|||;VT=SNP
1	8056669	rs2745722	G	A	100	PASS	AC=3152;AF=0.629393;AN=5008;NS=2504;DP=19929;EAS_AF=0.6518;AMR_AF=0.6311;AFR_AF=0.8495;EUR_AF=0.5924;SAS_AF=0.3456;AA=A|||;VT=SNP
1	8057254	rs426561	T	C	100	PASS	AC=3949;AF=0.788538;AN=5008;NS=2504;DP=18658;EAS_AF=0.7272;AMR_AF=0.8357;AFR_AF=0.975;EUR_AF=0.7286;SAS_AF=0.6278;AA=N|||;VT=SNP
1	8060551	rs4908723	C	G	100	PASS	AC=748;AF=0.149361;AN=5008;NS=2504;DP=17759;EAS_AF=0.0734;AMR_AF=0.2046;AFR_AF=0.09;EUR_AF=0.1362;SAS_AF=0.2822;AA=C|||;VT=SNP
1	8060699	rs111875777	C	A	100	PASS	AC=453;AF=0.0904553;AN=5008;NS=2504;DP=17189;EAS_AF=0.0585;AMR_AF=0.0865;AFR_AF=0.0416;EUR_AF=0.1581;SAS_AF=0.1227;AA=C|||;VT=SNP
1	8060952	rs117534336	A	T	100	PASS	AC=40;AF=0.00798722;AN=5008;NS=2504;DP=4772;EAS_AF=0.0298;AMR_AF=0.0072;AFR_AF=0;EUR_AF=0.004;SAS_AF=0.001;AA=A|||;VT=SNP
1	8061669	rs28564589	G	T	100	PASS	AC=861;AF=0.171925;AN=5008;NS=2504;DP=14185;EAS_AF=0.5893;AMR_AF=0.2608;AFR_AF=0.0484;EUR_AF=0.003;SAS_AF=0.0194;AA=G|||;VT=SNP
1	8062139	rs225097	G	A	100	PASS	AC=859;AF=0.171526;AN=5008;NS=2504;DP=15724;EAS_AF=0.5873;AMR_AF=0.2608;AFR_AF=0.0484;EUR_AF=0.003;SAS_AF=0.0194;AA=G|||;VT=SNP
1	8062270	rs141147926	G	A	100	PASS	AC=124;AF=0.0247604;AN=5008;NS=2504;DP=18758;EAS_AF=0.002;AMR_AF=0.1729;AFR_AF=0.0008;EUR_AF=0;SAS_AF=0.001;AA=G|||;VT=SNP
1	8062898	rs225098	G	A	100	PASS	AC=862;AF=0.172125;AN=5008;NS=2504;DP=17085;EAS_AF=0.5903;AMR_AF=0.2608;AFR_AF=0.0484;EUR_AF=0.003;SAS_AF=0.0194;AA=G|||;VT=SNP
1	8065991	rs117591111	T	C	100	PASS	AC=86;AF=0.0171725;AN=5008;NS=2504;DP=17605;EAS_AF=0.0823;AMR_AF=0.0029;AFR_AF=0;EUR_AF=0;SAS_AF=0.001;AA=T|||;VT=SNP
1	8066164	rs225099	T	G	100	PASS	AC=862;AF=0.172125;AN=5008;NS=2504;DP=18549;EAS_AF=0.5903;AMR_AF=0.2608;AFR_AF=0.0484;EUR_AF=0.003;SAS_AF=0.0194;AA=T|||;VT=SNP
1	8066914	rs225100	T	C	100	PASS	AC=3199;AF=0.638778;AN=5008;NS=2504;DP=19034;EAS_AF=0.6508;AMR_AF=0.6311;AFR_AF=0.8858;EUR_AF=0.5924;SAS_AF=0.3456;AA=C|||;VT=SNP
1	8067795	rs150163802	C	A	100	PASS	AC=703;AF=0.140375;AN=5008;NS=2504;DP=8723;EAS_AF=0.0734;AMR_AF=0.1859;AFR_AF=0.0877;EUR_AF=0.1312;SAS_AF=0.2577;AA=C|||;VT=SNP
1	8069022	rs7556398	A	G	100	PASS	AC=3200;AF=0.638978;AN=5008;NS=2504;DP=14386;EAS_AF=0.6508;AMR_AF=0.6326;AFR_AF=0.8858;EUR_AF=0.5924;SAS_AF=0.3456;AA=G|||;VT=SNP
1	8074872	rs397349	A	C	100	PASS	AC=1647;AF=0.328874;AN=5008;NS=2504;DP=22623;EAS_AF=0.6488;AMR_AF=0.3573;AFR_AF=0.3321;EUR_AF=0.166;SAS_AF=0.1421;AA=A|||;VT=SNP
1	8075312	rs76755344	G	A	100	PASS	AC=11;AF=0.00219649;AN=5008;NS=2504;DP=20112;EAS_AF=0.0089;AMR_AF=0.0029;AFR_AF=0;EUR_AF=0;SAS_AF=0;AA=G|||;VT=SNP
1	8075894	rs370812	C	T	100	PASS	AC=3197;AF=0.638379;AN=5008;NS=2504;DP=20580;EAS_AF=0.6498;AMR_AF=0.6311;AFR_AF=0.885;EUR_AF=0.5924;SAS_AF=0.3456;AA=T|||;VT=SNP
1	8075934	rs2294889	A	G	100	PASS	AC=526;AF=0.105032;AN=5008;NS=2504;DP=20801;EAS_AF=0.0575;AMR_AF=0.0908;AFR_AF=0.093;EUR_AF=0.161;SAS_AF=0.1227;AA=A|||;VT=SNP
1	8078061	rs3753496	A	T	100	PASS	AC=727;AF=0.145168;AN=5008;NS=2504;DP=14129;EAS_AF=0.0754;AMR_AF=0.1916;AFR_AF=0.0961;EUR_AF=0.1352;SAS_AF=0.2607;AA=A|||;VT=SNP
1	8078309	rs400736	T	C	100	PASS	AC=3161;AF=0.63119;AN=5008;NS=2504;DP=13382;EAS_AF=0.6518;AMR_AF=0.6239;AFR_AF=0.885;EUR_AF=0.5845;SAS_AF=0.32;AA=C|||;VT=SNP
1	8078569	rs12735338	T	C	100	PASS	AC=454;AF=0.090655;AN=5008;NS=2504;DP=14944;EAS_AF=0.0556;AMR_AF=0.0879;AFR_AF=0.0416;EUR_AF=0.161;SAS_AF=0.1227;AA=T|||;VT=SNP
1	8079301	rs10489450	C	T	100	PASS	AC=455;AF=0.0908546;AN=5008;NS=2504;DP=18430;EAS_AF=0.0565;AMR_AF=0.0879;AFR_AF=0.0416;EUR_AF=0.161;SAS_AF=0.1227;AA=C|||;VT=SNP
1	8079494	rs442862	T	C	100	PASS	AC=3200;AF=0.638978;AN=5008;NS=2504;DP=15656;EAS_AF=0.6508;AMR_AF=0.6311;AFR_AF=0.8865;EUR_AF=0.5924;SAS_AF=0.3456;AA=C|||;VT=SNP
1	8080745	rs404381	C	T	100	PASS	AC=1987;AF=0.396765;AN=5008;NS=2504;DP=13916;EAS_AF=0.6488;AMR_AF=0.3775;AFR_AF=0.5787;EUR_AF=0.166;SAS_AF=0.1421;AA=T|||;VT=SNP
1	8080787	rs419390	T	C	100	PASS	AC=1988;AF=0.396965;AN=5008;NS=2504;DP=14504;EAS_AF=0.6488;AMR_AF=0.3775;AFR_AF=0.5794;EUR_AF=0.166;SAS_AF=0.1421;AA=T|||;VT=SNP
1	8080807	rs441467	A	G	100	PASS	AC=1531;AF=0.305711;AN=5008;NS=2504;DP=15202;EAS_AF=0.6488;AMR_AF=0.3559;AFR_AF=0.2451;EUR_AF=0.166;SAS_AF=0.1421;AA=G|||;VT=SNP
1	8080895	rs441597	A	G	100	PASS	AC=1388;AF=0.277157;AN=5008;NS=2504;DP=15305;EAS_AF=0.6478;AMR_AF=0.3516;AFR_AF=0.1415;EUR_AF=0.164;SAS_AF=0.1421;AA=G|||;VT=SNP
1	8082678	rs424436	T	C	100	PASS	AC=863;AF=0.172324;AN=5008;NS=2504;DP=21233;EAS_AF=0.5913;AMR_AF=0.2608;AFR_AF=0.0484;EUR_AF=0.003;SAS_AF=0.0194;AA=T|||;VT=SNP
1	8082764	rs117451191	G	A	100	PASS	AC=23;AF=0.00459265;AN=5008;NS=2504;DP=20861;EAS_AF=0.0228;AMR_AF=0;AFR_AF=0;EUR_AF=0;SAS_AF=0;AA=G|||;VT=SNP
1	8082870	rs448472	C	A	100	PASS	AC=863;AF=0.172324;AN=5008;NS=2504;DP=20107;EAS_AF=0.5913;AMR_AF=0.2608;AFR_AF=0.0484;EUR_AF=0.003;SAS_AF=0.0194;AA=C|||;VT=SNP
1	8082897	rs75397089	A	T	100	PASS	AC=86;AF=0.0171725;AN=5008;NS=2504;DP=20371;EAS_AF=0.0823;AMR_AF=0.0029;AFR_AF=0;EUR_AF=0;SAS_AF=0.001;AA=A|||;VT=SNP
1	8084051	rs371452	C	T	100	PASS	AC=3197;AF=0.638379;AN=5008;NS=2504;DP=19313;EAS_AF=0.6508;AMR_AF=0.6311;AFR_AF=0.8865;EUR_AF=0.5895;SAS_AF=0.3456;AA=T|||;VT=SNP
1	8084355	rs28624	A	C	100	PASS	AC=1650;AF=0.329473;AN=5008;NS=2504;DP=20089;EAS_AF=0.6488;AMR_AF=0.3602;AFR_AF=0.3328;EUR_AF=0.166;SAS_AF=0.1421;AA=A|||;VT=SNP
1	8085328	rs408320	T	C	100	PASS	AC=3207;AF=0.640375;AN=5008;NS=2504;DP=21987;EAS_AF=0.6508;AMR_AF=0.6326;AFR_AF=0.8873;EUR_AF=0.5924;SAS_AF=0.3507;AA=C|||;VT=SNP
1	8086527	rs2294890	T	G	100	PASS	AC=3214;AF=0.641773;AN=5008;NS=2504;DP=9924;EAS_AF=0.6518;AMR_AF=0.6369;AFR_AF=0.8873;EUR_AF=0.5954;SAS_AF=0.3507;AA=G|||;VT=SNP
1	8086821	rs190173067	G	C	100	PASS	AC=23;AF=0.00459265;AN=5008;NS=2504;DP=16823;EAS_AF=0.0228;AMR_AF=0;AFR_AF=0;EUR_AF=0;SAS_AF=0;AA=G|||;VT=SNP
1	8089038	rs12021543	A	C	100	PASS	AC=81;AF=0.0161741;AN=5008;NS=2504;DP=17754;EAS_AF=0.0754;AMR_AF=0;AFR_AF=0;EUR_AF=0;SAS_AF=0.0051;AA=A|||;VT=SNP
1	8090615	rs225126	A	G	100	PASS	AC=3200;AF=0.638978;AN=5008;NS=2504;DP=15871;EAS_AF=0.6538;AMR_AF=0.6369;AFR_AF=0.8805;EUR_AF=0.5915;SAS_AF=0.3476;AA=G|||;VT=SNP
1	8092275	rs79134628	T	A	100	PASS	AC=251;AF=0.0501198;AN=5008;NS=2504;DP=18612;EAS_AF=0.0595;AMR_AF=0.0432;AFR_AF=0.0008;EUR_AF=0.0547;SAS_AF=0.1074;AA=T|||;VT=SNP
1	8092587	rs118010018	A	T	100	PASS	AC=61;AF=0.0121805;AN=5008;NS=2504;DP=19108;EAS_AF=0.0169;AMR_AF=0.0576;AFR_AF=0.0008;EUR_AF=0.002;SAS_AF=0.001;AA=A|||;VT=SNP
1	8092888	rs117649092	G	A	100	PASS	AC=45;AF=0.00898562;AN=5008;NS=2504;DP=17720;EAS_AF=0.0407;AMR_AF=0;AFR_AF=0;EUR_AF=0;SAS_AF=0.0041;AA=G|||;VT=SNP
1	8093195	rs225128	C	T	100	PASS	AC=1236;AF=0.246805;AN=5008;NS=2504;DP=17168;EAS_AF=0.5883;AMR_AF=0.2939;AFR_AF=0.3139;EUR_AF=0.004;SAS_AF=0.0204;AA=C|||;VT=SNP
1	8094164	rs225129	T	A	100	PASS	AC=3223;AF=0.64357;AN=5008;NS=2504;DP=15786;EAS_AF=0.6558;AMR_AF=0.6455;AFR_AF=0.8805;EUR_AF=0.6054;SAS_AF=0.3487;AA=A|||;VT=SNP
1	8094978	rs12745223	C	T	100	PASS	AC=459;AF=0.0916534;AN=5008;NS=2504;DP=11690;EAS_AF=0.0595;AMR_AF=0.0908;AFR_AF=0.0416;EUR_AF=0.161;SAS_AF=0.1217;AA=c|||;VT=SNP
1	8095312	rs225130	G	A	100	PASS	AC=1242;AF=0.248003;AN=5008;NS=2504;DP=20546;EAS_AF=0.5942;AMR_AF=0.2939;AFR_AF=0.3139;EUR_AF=0.004;SAS_AF=0.0204;AA=G|||;VT=SNP
1	8095486	rs225131	T	C	100	PASS	AC=1766;AF=0.352636;AN=5008;NS=2504;DP=21491;EAS_AF=0.6538;AMR_AF=0.3905;AFR_AF=0.4024;EUR_AF=0.165;SAS_AF=0.1411;AA=T|||;VT=SNP
1	8095500	rs225132	T	G	100	PASS	AC=1767;AF=0.352835;AN=5008;NS=2504;DP=22110;EAS_AF=0.6538;AMR_AF=0.3905;AFR_AF=0.4024;EUR_AF=0.165;SAS_AF=0.1421;AA=T|||;VT=SNP
1	8097145	rs7522911	C	T	100	PASS	AC=457;AF=0.091254;AN=5008;NS=2504;DP=17189;EAS_AF=0.0585;AMR_AF=0.0908;AFR_AF=0.0416;EUR_AF=0.161;SAS_AF=0.1207;AA=C|||;VT=SNP
1	8098462	rs225133	G	A	100	PASS	AC=2112;AF=0.421725;AN=5008;NS=2504;DP=17055;EAS_AF=0.5972;AMR_AF=0.5274;AFR_AF=0.3585;EUR_AF=0.4453;SAS_AF=0.227;AA=G|||;VT=SNP
1	8098730	rs225134	A	G	100	PASS	AC=3225;AF=0.64397;AN=5008;NS=2504;DP=18326;EAS_AF=0.6558;AMR_AF=0.647;AFR_AF=0.8805;EUR_AF=0.6064;SAS_AF=0.3487;AA=G|||;VT=SNP
1	8100173	rs6577459	G	T	100	PASS	AC=524;AF=0.104633;AN=5008;NS=2504;DP=21124;EAS_AF=0.0605;AMR_AF=0.0937;AFR_AF=0.0885;EUR_AF=0.161;SAS_AF=0.1217;AA=g|||;VT=SNP
1	8100451	rs1883679	T	G	100	PASS	AC=524;AF=0.104633;AN=5008;NS=2504;DP=18597;EAS_AF=0.0605;AMR_AF=0.0937;AFR_AF=0.0885;EUR_AF=0.161;SAS_AF=0.1217;AA=t|||;VT=SNP
1	8100639	rs9434586	G	A	100	PASS	AC=868;AF=0.173323;AN=5008;NS=2504;DP=20378;EAS_AF=0.5933;AMR_AF=0.2637;AFR_AF=0.0492;EUR_AF=0.003;SAS_AF=0.0194;AA=g|||;VT=SNP
1	8101617	rs76457027	G	A	100	PASS	AC=38;AF=0.00758786;AN=5008;NS=2504;DP=17611;EAS_AF=0.0308;AMR_AF=0.0072;AFR_AF=0;EUR_AF=0;SAS_AF=0.002;AA=a|||;VT=SNP
1	8102801	rs225095	T	C	100	PASS	AC=3224;AF=0.64377;AN=5008;NS=2504;DP=15141;EAS_AF=0.6558;AMR_AF=0.647;AFR_AF=0.8797;EUR_AF=0.6064;SAS_AF=0.3487;AA=c|||;VT=SNP
1	8105600	rs225096	G	C	100	PASS	AC=3223;AF=0.64357;AN=5008;NS=2504;DP=16743;EAS_AF=0.6558;AMR_AF=0.6441;AFR_AF=0.8805;EUR_AF=0.6064;SAS_AF=0.3487;AA=C|||;VT=SNP
1	8106201	rs12757968	A	G	100	PASS	AC=457;AF=0.091254;AN=5008;NS=2504;DP=18796;EAS_AF=0.0585;AMR_AF=0.0908;AFR_AF=0.0416;EUR_AF=0.161;SAS_AF=0.1207;AA=A|||;VT=SNP
1	8107568	rs117696170	C	T	100	PASS	AC=30;AF=0.00599042;AN=5008;NS=2504;DP=21129;EAS_AF=0.0258;AMR_AF=0.0029;AFR_AF=0;EUR_AF=0;SAS_AF=0.002;AA=c|||;VT=SNP
1	8108754	rs225118	G	A	100	PASS	AC=2635;AF=0.526158;AN=5008;NS=2504;DP=16254;EAS_AF=0.6548;AMR_AF=0.6196;AFR_AF=0.4516;EUR_AF=0.6034;SAS_AF=0.3487;AA=G|||;VT=SNP
1	8109836	rs34823376	G	A	100	PASS	AC=459;AF=0.0916534;AN=5008;NS=2504;DP=20669;EAS_AF=0.0585;AMR_AF=0.0908;AFR_AF=0.0416;EUR_AF=0.161;SAS_AF=0.1227;AA=G|||;VT=SNP
1	8110493	rs11121074	T	C	100	PASS	AC=2108;AF=0.420927;AN=5008;NS=2504;DP=16926;EAS_AF=0.5962;AMR_AF=0.5288;AFR_AF=0.3578;EUR_AF=0.4423;SAS_AF=0.227;AA=T|||;VT=SNP
1	8110906	rs9730618	G	C	100	PASS	AC=3230;AF=0.644968;AN=5008;NS=2504;DP=13960;EAS_AF=0.6558;AMR_AF=0.647;AFR_AF=0.885;EUR_AF=0.6054;SAS_AF=0.3487;AA=C|||;VT=SNP
1	8111314	rs9434981	G	C	100	PASS	AC=3224;AF=0.64377;AN=5008;NS=2504;DP=15967;EAS_AF=0.6558;AMR_AF=0.647;AFR_AF=0.8805;EUR_AF=0.6054;SAS_AF=0.3487;AA=C|||;VT=SNP
1	8111839	rs2050198	T	G	100	PASS	AC=524;AF=0.104633;AN=5008;NS=2504;DP=19186;EAS_AF=0.0605;AMR_AF=0.0937;AFR_AF=0.0885;EUR_AF=0.161;SAS_AF=0.1217;AA=T|||;VT=SNP
1	8112351	rs11121075	A	G	100	PASS	AC=3224;AF=0.64377;AN=5008;NS=2504;DP=14642;EAS_AF=0.6558;AMR_AF=0.647;AFR_AF=0.8805;EUR_AF=0.6054;SAS_AF=0.3487;AA=a|||;VT=SNP
1	8114319	rs12753070	C	G	100	PASS	AC=459;AF=0.0916534;AN=5008;NS=2504;DP=19996;EAS_AF=0.0585;AMR_AF=0.0908;AFR_AF=0.0416;EUR_AF=0.162;SAS_AF=0.1217;AA=C|||;VT=SNP
1	8114530	rs10864323	A	G	100	PASS	AC=807;AF=0.161142;AN=5008;NS=2504;DP=19745;EAS_AF=0.5942;AMR_AF=0.2622;AFR_AF=0.0023;EUR_AF=0.003;SAS_AF=0.0204;AA=A|||;VT=SNP
1	8115442	rs55911823	G	A	100	PASS	AC=171;AF=0.0341454;AN=5008;NS=2504;DP=17262;EAS_AF=0.002;AMR_AF=0.0288;AFR_AF=0.003;EUR_AF=0.0527;SAS_AF=0.0941;AA=G|||;VT=SNP
1	8119251	rs4908724	G	T	100	PASS	AC=461;AF=0.0920527;AN=5008;NS=2504;DP=16701;EAS_AF=0.0605;AMR_AF=0.0908;AFR_AF=0.0416;EUR_AF=0.162;SAS_AF=0.1217;AA=G|||;VT=SNP
1	8119714	rs225103	C	T	100	PASS	AC=1737;AF=0.346845;AN=5008;NS=2504;DP=16030;EAS_AF=0.5962;AMR_AF=0.5;AFR_AF=0.0938;EUR_AF=0.4414;SAS_AF=0.226;AA=C|||;VT=SNP
1	8119903	rs225104	A	G	100	PASS	AC=2951;AF=0.589257;AN=5008;NS=2504;DP=15616;EAS_AF=0.6558;AMR_AF=0.634;AFR_AF=0.6793;EUR_AF=0.6074;SAS_AF=0.3487;AA=G|||;VT=SNP
1	8121125	rs225105	A	G	100	PASS	AC=2854;AF=0.569888;AN=5008;NS=2504;DP=12358;EAS_AF=0.6558;AMR_AF=0.6182;AFR_AF=0.6157;EUR_AF=0.6064;SAS_AF=0.3476;AA=G|||;VT=SNP
1	8121822	rs225106	T	C	100	PASS	AC=3227;AF=0.644369;AN=5008;NS=2504;DP=19971;EAS_AF=0.6567;AMR_AF=0.6484;AFR_AF=0.8805;EUR_AF=0.6064;SAS_AF=0.3487;AA=C|||;VT=SNP
1	8121828	rs225107	G	C	100	PASS	AC=872;AF=0.174121;AN=5008;NS=2504;DP=19767;EAS_AF=0.5952;AMR_AF=0.2666;AFR_AF=0.0492;EUR_AF=0.003;SAS_AF=0.0194;AA=G|||;VT=SNP
1	8122621	rs225108	T	C	100	PASS	AC=4818;AF=0.962061;AN=5008;NS=2504;DP=15635;EAS_AF=0.996;AMR_AF=0.9251;AFR_AF=0.9939;EUR_AF=0.8976;SAS_AF=0.9765;AA=C|||;VT=SNP
1	8123062	rs225109	T	C	100	PASS	AC=3227;AF=0.644369;AN=5008;NS=2504;DP=15936;EAS_AF=0.6558;AMR_AF=0.6484;AFR_AF=0.8805;EUR_AF=0.6074;SAS_AF=0.3487;AA=C|||;VT=SNP
1	8123684	rs225110	A	G	100	PASS	AC=3228;AF=0.644569;AN=5008;NS=2504;DP=20699;EAS_AF=0.6558;AMR_AF=0.6484;AFR_AF=0.8805;EUR_AF=0.6074;SAS_AF=0.3497;AA=G|||;VT=SNP
1	8124315	rs225111	C	A	100	PASS	AC=1737;AF=0.346845;AN=5008;NS=2504;DP=12443;EAS_AF=0.5962;AMR_AF=0.5;AFR_AF=0.0938;EUR_AF=0.4414;SAS_AF=0.226;AA=C|||;VT=SNP
1	8124457	rs225112	G	A	100	PASS	AC=871;AF=0.173922;AN=5008;NS=2504;DP=15099;EAS_AF=0.5942;AMR_AF=0.2666;AFR_AF=0.0492;EUR_AF=0.003;SAS_AF=0.0194;AA=G|||;VT=SNP
1	8125087	rs225113	A	G	100	PASS	AC=2854;AF=0.569888;AN=5008;NS=2504;DP=17802;EAS_AF=0.6558;AMR_AF=0.6182;AFR_AF=0.6157;EUR_AF=0.6064;SAS_AF=0.3476;AA=G|||;VT=SNP
1	8125107	rs225114	A	G	100	PASS	AC=3226;AF=0.644169;AN=5008;NS=2504;DP=17704;EAS_AF=0.6558;AMR_AF=0.6484;AFR_AF=0.8797;EUR_AF=0.6074;SAS_AF=0.3487;AA=G|||;VT=SNP
1	8125984	rs18784	G	A	100	PASS	AC=1746;AF=0.348642;AN=5008;NS=2504;DP=16782;EAS_AF=0.5962;AMR_AF=0.5014;AFR_AF=0.0946;EUR_AF=0.4423;SAS_AF=0.2321;AA=G|||;VT=SNP
1	8125990	rs71639211	C	T	100	PASS	AC=457;AF=0.091254;AN=5008;NS=2504;DP=17576;EAS_AF=0.0585;AMR_AF=0.0908;AFR_AF=0.0401;EUR_AF=0.162;SAS_AF=0.1217;AA=C|||;VT=SNP
1	8126811	rs142553500	G	A	100	PASS	AC=25;AF=0.00499201;AN=5008;NS=2504;DP=14520;EAS_AF=0.0179;AMR_AF=0.0086;AFR_AF=0;EUR_AF=0;SAS_AF=0.001;AA=G|||;VT=SNP
1	8129199	rs9434596	C	A	100	PASS	AC=870;AF=0.173722;AN=5008;NS=2504;DP=12635;EAS_AF=0.5942;AMR_AF=0.2666;AFR_AF=0.0484;EUR_AF=0.003;SAS_AF=0.0194;AA=C|||;VT=SNP
1	8129507	rs12748993	A	G	100	PASS	AC=459;AF=0.0916534;AN=5008;NS=2504;DP=10780;EAS_AF=0.0585;AMR_AF=0.0908;AFR_AF=0.0416;EUR_AF=0.162;SAS_AF=0.1217;AA=A|||;VT=SNP
1	8130254	rs34501555	T	C	100	PASS	AC=459;AF=0.0916534;AN=5008;NS=2504;DP=15226;EAS_AF=0.0595;AMR_AF=0.0893;AFR_AF=0.0416;EUR_AF=0.162;SAS_AF=0.1217;AA=t|||;VT=SNP
1	8131627	rs225091	C	T	100	PASS	AC=869;AF=0.173522;AN=5008;NS=2504;DP=16134;EAS_AF=0.5933;AMR_AF=0.2666;AFR_AF=0.0484;EUR_AF=0.003;SAS_AF=0.0194;AA=C|||;VT=SNP
1	8132462	rs12730860	T	C	100	PASS	AC=525;AF=0.104832;AN=5008;NS=2504;DP=20293;EAS_AF=0.0595;AMR_AF=0.0937;AFR_AF=0.0893;EUR_AF=0.162;SAS_AF=0.1217;AA=T|||;VT=SNP
1	8133352	rs7539255	T	C	100	PASS	AC=460;AF=0.091853;AN=5008;NS=2504;DP=18829;EAS_AF=0.0595;AMR_AF=0.0908;AFR_AF=0.0416;EUR_AF=0.162;SAS_AF=0.1217;AA=T|||;VT=SNP
1	8134951	rs12140336	G	A	100	PASS	AC=4140;AF=0.826677;AN=5008;NS=2504;DP=19176;EAS_AF=0.4077;AMR_AF=0.7334;AFR_AF=0.9516;EUR_AF=0.997;SAS_AF=0.9806;AA=-|||;VT=SNP
1	8136016	rs12736494	G	A	100	PASS	AC=459;AF=0.0916534;AN=5008;NS=2504;DP=17771;EAS_AF=0.0585;AMR_AF=0.0908;AFR_AF=0.0416;EUR_AF=0.162;SAS_AF=0.1217;AA=G|||;VT=SNP
1	8136468	rs4500345	G	A	100	PASS	AC=245;AF=0.0489217;AN=5008;NS=2504;DP=16892;EAS_AF=0.0119;AMR_AF=0.0937;AFR_AF=0.0061;EUR_AF=0.0348;SAS_AF=0.1278;AA=G|||;VT=SNP
1	8137400	rs60074929	G	A	100	PASS	AC=252;AF=0.0503195;AN=5008;NS=2504;DP=16975;EAS_AF=0.119;AMR_AF=0.1787;AFR_AF=0.0015;EUR_AF=0;SAS_AF=0.0061;AA=G|||;VT=SNP
1	8139631	rs55755756	G	A	100	PASS	AC=153;AF=0.0305511;AN=5008;NS=2504;DP=19438;EAS_AF=0.002;AMR_AF=0.0303;AFR_AF=0.0023;EUR_AF=0.0408;SAS_AF=0.0879;AA=g|||;VT=SNP
1	8141713	rs12117182	G	A	100	PASS	AC=920;AF=0.183706;AN=5008;NS=2504;DP=16717;EAS_AF=0.003;AMR_AF=0.245;AFR_AF=0.0454;EUR_AF=0.4712;SAS_AF=0.2178;AA=G|||;VT=SNP
1	8141820	rs12094681	A	G	100	PASS	AC=3208;AF=0.640575;AN=5008;NS=2504;DP=13758;EAS_AF=0.3948;AMR_AF=0.4885;AFR_AF=0.9054;EUR_AF=0.5268;SAS_AF=0.7607;AA=G|||;VT=SNP
1	8145294	rs12758337	C	T	100	PASS	AC=1719;AF=0.343251;AN=5008;NS=2504;DP=18504;EAS_AF=0.3383;AMR_AF=0.3357;AFR_AF=0.1135;EUR_AF=0.3638;SAS_AF=0.6431;AA=C|||;VT=SNP
1	8145927	rs34968420	G	A	100	PASS	AC=1046;AF=0.208866;AN=5008;NS=2504;DP=16240;EAS_AF=0.2698;AMR_AF=0.1744;AFR_AF=0.0257;EUR_AF=0.2803;SAS_AF=0.3446;AA=G|||;VT=SNP
1	8146689	rs10864324	T	C	100	PASS	AC=4129;AF=0.824481;AN=5008;NS=2504;DP=20584;EAS_AF=0.3988;AMR_AF=0.7334;AFR_AF=0.9508;EUR_AF=0.998;SAS_AF=0.9785;AA=C|||;VT=SNP
1	8146704	rs117550812	T	A	100	PASS	AC=11;AF=0.00219649;AN=5008;NS=2504;DP=20107;EAS_AF=0.0099;AMR_AF=0.0014;AFR_AF=0;EUR_AF=0;SAS_AF=0;AA=T|||;VT=SNP
1	8146949	rs10864325	T	C	100	PASS	AC=4131;AF=0.82488;AN=5008;NS=2504;DP=19932;EAS_AF=0.3988;AMR_AF=0.7334;AFR_AF=0.9523;EUR_AF=0.998;SAS_AF=0.9785;AA=T|||;VT=SNP
1	8147412	rs34466510	T	C	100	PASS	AC=515;AF=0.102835;AN=5008;NS=2504;DP=17027;EAS_AF=0.0565;AMR_AF=0.098;AFR_AF=0.0877;EUR_AF=0.159;SAS_AF=0.1166;AA=T|||;VT=SNP
1	8147698	rs34196683	C	T	100	PASS	AC=458;AF=0.0914537;AN=5008;NS=2504;DP=15445;EAS_AF=0.0565;AMR_AF=0.0951;AFR_AF=0.0454;EUR_AF=0.16;SAS_AF=0.1166;AA=C|||;VT=SNP
1	8149549	rs55634431	G	A	100	PASS	AC=1734;AF=0.346246;AN=5008;NS=2504;DP=20850;EAS_AF=0.3363;AMR_AF=0.3386;AFR_AF=0.1241;EUR_AF=0.3648;SAS_AF=0.6431;AA=G|||;VT=SNP
1	8149779	rs72634257	C	T	100	PASS	AC=167;AF=0.0333466;AN=5008;NS=2504;DP=20509;EAS_AF=0.002;AMR_AF=0.0303;AFR_AF=0.0023;EUR_AF=0.0408;SAS_AF=0.1022;AA=C|||;VT=SNP
1	8150638	rs72634258	T	C	100	PASS	AC=454;AF=0.090655;AN=5008;NS=2504;DP=19805;EAS_AF=0.0565;AMR_AF=0.0937;AFR_AF=0.0454;EUR_AF=0.159;SAS_AF=0.1145;AA=T|||;VT=SNP
1	8151224	rs11121086	G	A	100	PASS	AC=1796;AF=0.358626;AN=5008;NS=2504;DP=20151;EAS_AF=0.2827;AMR_AF=0.3357;AFR_AF=0.2163;EUR_AF=0.3628;SAS_AF=0.6411;AA=G|||;VT=SNP
1	8152102	rs6668846	C	G	100	PASS	AC=3501;AF=0.699081;AN=5008;NS=2504;DP=17286;EAS_AF=0.2986;AMR_AF=0.6282;AFR_AF=0.8797;EUR_AF=0.83;SAS_AF=0.7832;AA=G|||;VT=SNP
1	8152226	rs140246128	C	T	100	PASS	AC=28;AF=0.00559105;AN=5008;NS=2504;DP=15229;EAS_AF=0.0278;AMR_AF=0;AFR_AF=0;EUR_AF=0;SAS_AF=0;AA=C|||;VT=SNP
1	8156505	rs75762871	C	T	100	PASS	AC=37;AF=0.00738818;AN=5008;NS=2504;DP=19711;EAS_AF=0.0288;AMR_AF=0.0086;AFR_AF=0;EUR_AF=0.001;SAS_AF=0.001;AA=C|||;VT=SNP
1	8163122	rs4908727	T	C	100	PASS	AC=3488;AF=0.696486;AN=5008;NS=2504;DP=18544;EAS_AF=0.2966;AMR_AF=0.6297;AFR_AF=0.8737;EUR_AF=0.83;SAS_AF=0.7791;AA=C|||;VT=SNP
1	8163520	rs6694154	G	A	100	PASS	AC=1946;AF=0.388578;AN=5008;NS=2504;DP=15861;EAS_AF=0.2927;AMR_AF=0.3415;AFR_AF=0.3752;EUR_AF=0.3628;SAS_AF=0.5654;AA=G|||;VT=SNP
1	8164134	rs61772708	G	A	100	PASS	AC=3489;AF=0.696685;AN=5008;NS=2504;DP=15678;EAS_AF=0.2966;AMR_AF=0.6297;AFR_AF=0.8737;EUR_AF=0.83;SAS_AF=0.7802;AA=g|||;VT=SNP
1	8164368	rs6689067	T	C	100	PASS	AC=915;AF=0.182708;AN=5008;NS=2504;DP=18848;EAS_AF=0.003;AMR_AF=0.2435;AFR_AF=0.0461;EUR_AF=0.4672;SAS_AF=0.2168;AA=T|||;VT=SNP
1	8164403	rs6697457	G	A	100	PASS	AC=1010;AF=0.201677;AN=5008;NS=2504;DP=18246;EAS_AF=0.003;AMR_AF=0.255;AFR_AF=0.112;EUR_AF=0.4672;SAS_AF=0.2168;AA=A|||;VT=SNP
1	8164456	rs10864328	G	C	100	PASS	AC=2458;AF=0.490815;AN=5008;NS=2504;DP=17027;EAS_AF=0.2927;AMR_AF=0.3746;AFR_AF=0.7466;EUR_AF=0.3628;SAS_AF=0.5634;AA=C|||;VT=SNP
1	8164460	rs10864329	G	A	100	PASS	AC=2458;AF=0.490815;AN=5008;NS=2504;DP=16917;EAS_AF=0.2927;AMR_AF=0.3746;AFR_AF=0.7466;EUR_AF=0.3628;SAS_AF=0.5634;AA=G|||;VT=SNP
1	8165012	rs118073122	G	T	100	PASS	AC=39;AF=0.00778754;AN=5008;NS=2504;DP=19740;EAS_AF=0.0367;AMR_AF=0.0029;AFR_AF=0;EUR_AF=0;SAS_AF=0;AA=G|||;VT=SNP
1	8165092	rs72634267	G	A	100	PASS	AC=915;AF=0.182708;AN=5008;NS=2504;DP=20481;EAS_AF=0.003;AMR_AF=0.2435;AFR_AF=0.0461;EUR_AF=0.4672;SAS_AF=0.2168;AA=G|||;VT=SNP
1	8165247	rs4573544	C	T	100	PASS	AC=1932;AF=0.385783;AN=5008;NS=2504;DP=21184;EAS_AF=0.2927;AMR_AF=0.3415;AFR_AF=0.3661;EUR_AF=0.3628;SAS_AF=0.5634;AA=C|||;VT=SNP
1	8165400	rs13374405	T	C	100	PASS	AC=938;AF=0.1873;AN=5008;NS=2504;DP=22383;EAS_AF=0.003;AMR_AF=0.2493;AFR_AF=0.0605;EUR_AF=0.4672;SAS_AF=0.2168;AA=T|||;VT=SNP
1	8165574	rs13374333	A	G	100	PASS	AC=915;AF=0.182708;AN=5008;NS=2504;DP=19375;EAS_AF=0.003;AMR_AF=0.2435;AFR_AF=0.0461;EUR_AF=0.4672;SAS_AF=0.2168;AA=A|||;VT=SNP
1	8165619	rs7545677	T	C	100	PASS	AC=3442;AF=0.6873;AN=5008;NS=2504;DP=18998;EAS_AF=0.2966;AMR_AF=0.6268;AFR_AF=0.8396;EUR_AF=0.83;SAS_AF=0.7802;AA=t|||;VT=SNP
1	8165667	rs7545745	T	A	100	PASS	AC=3347;AF=0.668331;AN=5008;NS=2504;DP=17245;EAS_AF=0.2966;AMR_AF=0.6153;AFR_AF=0.7738;EUR_AF=0.83;SAS_AF=0.7802;AA=T|||;VT=SNP
1	8165719	rs7553544	G	A	100	PASS	AC=1815;AF=0.36242;AN=5008;NS=2504;DP=18311;EAS_AF=0.2927;AMR_AF=0.3357;AFR_AF=0.2821;EUR_AF=0.3618;SAS_AF=0.5624;AA=G|||;VT=SNP
1	8165745	rs79778556	C	T	100	PASS	AC=636;AF=0.126997;AN=5008;NS=2504;DP=18887;EAS_AF=0.0754;AMR_AF=0.1585;AFR_AF=0.0983;EUR_AF=0.0855;SAS_AF=0.2393;AA=T|||;VT=SNP
1	8165975	rs6703955	G	C	100	PASS	AC=3395;AF=0.677915;AN=5008;NS=2504;DP=17955;EAS_AF=0.2966;AMR_AF=0.6182;AFR_AF=0.8079;EUR_AF=0.831;SAS_AF=0.7802;AA=G|||;VT=SNP
1	8167242	rs55907663	C	A	100	PASS	AC=204;AF=0.0407348;AN=5008;NS=2504;DP=22934;EAS_AF=0.0694;AMR_AF=0.0231;AFR_AF=0.0015;EUR_AF=0.0169;SAS_AF=0.1012;AA=C|||;VT=SNP
1	8167441	rs6699371	T	C	100	PASS	AC=1571;AF=0.313698;AN=5008;NS=2504;DP=15631;EAS_AF=0.003;AMR_AF=0.2867;AFR_AF=0.5197;EUR_AF=0.4672;SAS_AF=0.2168;AA=C|||;VT=SNP
1	8168261	rs10746475	T	A	100	PASS	AC=3343;AF=0.667532;AN=5008;NS=2504;DP=20932;EAS_AF=0.2937;AMR_AF=0.6167;AFR_AF=0.7716;EUR_AF=0.83;SAS_AF=0.7812;AA=A|||;VT=SNP
1	8168564	rs10864330	C	T	100	PASS	AC=1921;AF=0.383586;AN=5008;NS=2504;DP=21257;EAS_AF=0.2897;AMR_AF=0.3415;AFR_AF=0.3593;EUR_AF=0.3628;SAS_AF=0.5644;AA=C|||;VT=SNP
1	8168634	rs11121090	C	T	100	PASS	AC=1946;AF=0.388578;AN=5008;NS=2504;DP=20299;EAS_AF=0.2907;AMR_AF=0.3429;AFR_AF=0.3767;EUR_AF=0.3628;SAS_AF=0.5644;AA=C|||;VT=SNP
1	8168808	rs4601608	A	G	100	PASS	AC=1921;AF=0.383586;AN=5008;NS=2504;DP=20898;EAS_AF=0.2897;AMR_AF=0.3415;AFR_AF=0.3593;EUR_AF=0.3628;SAS_AF=0.5644;AA=A|||;VT=SNP
1	8168917	rs4325151	T	A	100	PASS	AC=3420;AF=0.682907;AN=5008;NS=2504;DP=21756;EAS_AF=0.2937;AMR_AF=0.6182;AFR_AF=0.8283;EUR_AF=0.83;SAS_AF=0.7822;AA=A|||;VT=SNP
1	8168993	rs4369247	C	T	100	PASS	AC=3342;AF=0.667332;AN=5008;NS=2504;DP=21311;EAS_AF=0.2937;AMR_AF=0.6153;AFR_AF=0.7716;EUR_AF=0.83;SAS_AF=0.7812;AA=T|||;VT=SNP
1	8169485	rs6577463	T	G	100	PASS	AC=3515;AF=0.701877;AN=5008;NS=2504;DP=18950;EAS_AF=0.2937;AMR_AF=0.6297;AFR_AF=0.8949;EUR_AF=0.83;SAS_AF=0.7812;AA=G|||;VT=SNP
1	8169750	rs4908729	A	G	100	PASS	AC=3345;AF=0.667931;AN=5008;NS=2504;DP=16640;EAS_AF=0.2937;AMR_AF=0.6153;AFR_AF=0.7738;EUR_AF=0.83;SAS_AF=0.7812;AA=G|||;VT=SNP
1	8169795	rs4908730	C	T	100	PASS	AC=1919;AF=0.383187;AN=5008;NS=2504;DP=16312;EAS_AF=0.2897;AMR_AF=0.3415;AFR_AF=0.3585;EUR_AF=0.3628;SAS_AF=0.5634;AA=C|||;VT=SNP
1	8170219	rs12128234	T	C	100	PASS	AC=3515;AF=0.701877;AN=5008;NS=2504;DP=21990;EAS_AF=0.2937;AMR_AF=0.6297;AFR_AF=0.8949;EUR_AF=0.83;SAS_AF=0.7812;AA=C|||;VT=SNP
1	8171302	rs6577464	T	C	100	PASS	AC=3418;AF=0.682508;AN=5008;NS=2504;DP=17311;EAS_AF=0.2927;AMR_AF=0.6196;AFR_AF=0.829;EUR_AF=0.831;SAS_AF=0.7781;AA=C|||;VT=SNP
1	8171447	rs6672977	G	A	100	PASS	AC=1922;AF=0.383786;AN=5008;NS=2504;DP=16771;EAS_AF=0.2897;AMR_AF=0.3415;AFR_AF=0.3585;EUR_AF=0.3648;SAS_AF=0.5644;AA=G|||;VT=SNP
1	8171586	rs6664728	T	C	100	PASS	AC=1670;AF=0.333466;AN=5008;NS=2504;DP=14883;EAS_AF=0.2897;AMR_AF=0.3314;AFR_AF=0.1762;EUR_AF=0.3618;SAS_AF=0.5634;AA=T|||;VT=SNP
1	8171697	rs6662192	A	G	100	PASS	AC=3422;AF=0.683307;AN=5008;NS=2504;DP=17416;EAS_AF=0.2937;AMR_AF=0.6182;AFR_AF=0.829;EUR_AF=0.831;SAS_AF=0.7822;AA=G|||;VT=SNP
1	8171734	rs12129505	T	C	100	PASS	AC=1670;AF=0.333466;AN=5008;NS=2504;DP=17287;EAS_AF=0.2897;AMR_AF=0.3314;AFR_AF=0.1762;EUR_AF=0.3618;SAS_AF=0.5634;AA=T|||;VT=SNP
1	8172178	rs10864331	A	G	100	PASS	AC=2380;AF=0.47524;AN=5008;NS=2504;DP=18292;EAS_AF=0.2937;AMR_AF=0.3718;AFR_AF=0.6861;EUR_AF=0.3648;SAS_AF=0.5644;AA=A|||;VT=SNP
1	8172304	rs11584609	G	A	100	PASS	AC=1673;AF=0.334065;AN=5008;NS=2504;DP=16699;EAS_AF=0.2927;AMR_AF=0.3314;AFR_AF=0.1762;EUR_AF=0.3618;SAS_AF=0.5634;AA=G|||;VT=SNP
1	8172492	rs6665452	A	T	100	PASS	AC=3347;AF=0.668331;AN=5008;NS=2504;DP=21046;EAS_AF=0.2966;AMR_AF=0.6153;AFR_AF=0.7723;EUR_AF=0.831;SAS_AF=0.7812;AA=A|||;VT=SNP
1	8173369	rs7524424	C	T	100	PASS	AC=3347;AF=0.668331;AN=5008;NS=2504;DP=18800;EAS_AF=0.2966;AMR_AF=0.6153;AFR_AF=0.7723;EUR_AF=0.831;SAS_AF=0.7812;AA=T|||;VT=SNP
1	8173672	rs4405150	T	C	100	PASS	AC=3519;AF=0.702676;AN=5008;NS=2504;DP=17127;EAS_AF=0.2966;AMR_AF=0.6297;AFR_AF=0.8949;EUR_AF=0.831;SAS_AF=0.7812;AA=C|||;VT=SNP
1	8173796	rs6682709	A	C	100	PASS	AC=3346;AF=0.668131;AN=5008;NS=2504;DP=14035;EAS_AF=0.2976;AMR_AF=0.6153;AFR_AF=0.7716;EUR_AF=0.831;SAS_AF=0.7802;AA=A|||;VT=SNP
1	8174083	rs4268374	G	T	100	PASS	AC=3347;AF=0.668331;AN=5008;NS=2504;DP=15992;EAS_AF=0.2966;AMR_AF=0.6153;AFR_AF=0.7723;EUR_AF=0.831;SAS_AF=0.7812;AA=G|||;VT=SNP
1	8174197	rs4418631	G	A	100	PASS	AC=1784;AF=0.35623;AN=5008;NS=2504;DP=17016;EAS_AF=0.2927;AMR_AF=0.3372;AFR_AF=0.2587;EUR_AF=0.3598;SAS_AF=0.5634;AA=G|||;VT=SNP
1	8174495	rs4489581	A	C	100	PASS	AC=3394;AF=0.677716;AN=5008;NS=2504;DP=17444;EAS_AF=0.2976;AMR_AF=0.6182;AFR_AF=0.8056;EUR_AF=0.831;SAS_AF=0.7812;AA=A|||;VT=SNP
1	8175434	rs78152829	T	A	100	PASS	AC=40;AF=0.00798722;AN=5008;NS=2504;DP=18238;EAS_AF=0.0317;AMR_AF=0.0072;AFR_AF=0.0015;EUR_AF=0;SAS_AF=0.001;AA=T|||;VT=SNP
1	8175962	rs11585111	C	G	100	PASS	AC=1639;AF=0.327276;AN=5008;NS=2504;DP=19512;EAS_AF=0.004;AMR_AF=0.281;AFR_AF=0.5696;EUR_AF=0.4712;SAS_AF=0.2178;AA=G|||;VT=SNP
1	8175993	rs61772739	G	A	100	PASS	AC=211;AF=0.0421326;AN=5008;NS=2504;DP=18889;EAS_AF=0.005;AMR_AF=0.0908;AFR_AF=0.0053;EUR_AF=0.0388;SAS_AF=0.0992;AA=G|||;VT=SNP
1	8176626	rs12134193	C	T	100	PASS	AC=627;AF=0.1252;AN=5008;NS=2504;DP=19078;EAS_AF=0.0784;AMR_AF=0.1585;AFR_AF=0.0968;EUR_AF=0.0865;SAS_AF=0.228;AA=C|||;VT=SNP
1	8177564	rs7537362	C	T	100	PASS	AC=1506;AF=0.300719;AN=5008;NS=2504;DP=11398;EAS_AF=0.7034;AMR_AF=0.3761;AFR_AF=0.112;EUR_AF=0.172;SAS_AF=0.2198;AA=C|||;VT=SNP
1	8177565	rs34617986	G	A	100	PASS	AC=1779;AF=0.355232;AN=5008;NS=2504;DP=11363;EAS_AF=0.2937;AMR_AF=0.3357;AFR_AF=0.2549;EUR_AF=0.3598;SAS_AF=0.5634;AA=G|||;VT=SNP
1	8177632	rs7514098	G	A	100	PASS	AC=1588;AF=0.317093;AN=5008;NS=2504;DP=10915;EAS_AF=0.7034;AMR_AF=0.3833;AFR_AF=0.1717;EUR_AF=0.17;SAS_AF=0.2198;AA=G|||;VT=SNP
1	8178020	rs12030419	T	G	100	PASS	AC=3418;AF=0.682508;AN=5008;NS=2504;DP=14186;EAS_AF=0.997;AMR_AF=0.7233;AFR_AF=0.4902;EUR_AF=0.5288;SAS_AF=0.7474;AA=G|||;VT=SNP
1	8178526	rs7551900	A	C	100	PASS	AC=1923;AF=0.383986;AN=5008;NS=2504;DP=15686;EAS_AF=0.2887;AMR_AF=0.3545;AFR_AF=0.3585;EUR_AF=0.3598;SAS_AF=0.5624;AA=A|||;VT=SNP
1	8178563	rs74822887	G	A	100	PASS	AC=153;AF=0.0305511;AN=5008;NS=2504;DP=15224;EAS_AF=0.1419;AMR_AF=0.0043;AFR_AF=0.0008;EUR_AF=0.001;SAS_AF=0.0051;AA=G|||;VT=SNP
1	8178624	rs7540528	C	T	100	PASS	AC=2379;AF=0.47504;AN=5008;NS=2504;DP=18223;EAS_AF=0.2887;AMR_AF=0.3732;AFR_AF=0.6921;EUR_AF=0.3618;SAS_AF=0.5624;AA=C|||;VT=SNP
1	8178708	rs9434991	G	C	100	PASS	AC=1699;AF=0.339257;AN=5008;NS=2504;DP=19930;EAS_AF=0.7073;AMR_AF=0.3919;AFR_AF=0.2474;EUR_AF=0.17;SAS_AF=0.2209;AA=C|||;VT=SNP
1	8179392	rs9434992	G	T	100	PASS	AC=1712;AF=0.341853;AN=5008;NS=2504;DP=14488;EAS_AF=0.7083;AMR_AF=0.3948;AFR_AF=0.2557;EUR_AF=0.169;SAS_AF=0.2209;AA=G|||;VT=SNP
1	8179744	rs9434993	G	C	100	PASS	AC=1765;AF=0.352436;AN=5008;NS=2504;DP=13757;EAS_AF=0.7093;AMR_AF=0.3948;AFR_AF=0.295;EUR_AF=0.169;SAS_AF=0.2209;AA=C|||;VT=SNP
1	8180097	rs7523227	G	A	100	PASS	AC=1713;AF=0.342053;AN=5008;NS=2504;DP=15612;EAS_AF=0.7093;AMR_AF=0.3948;AFR_AF=0.2557;EUR_AF=0.169;SAS_AF=0.2209;AA=G|||;VT=SNP
1	8180124	rs9651154	G	A	100	PASS	AC=1655;AF=0.330471;AN=5008;NS=2504;DP=15428;EAS_AF=0.2877;AMR_AF=0.3285;AFR_AF=0.177;EUR_AF=0.3579;SAS_AF=0.5552;AA=A|||;VT=SNP
1	8180210	rs7523335	G	A	100	PASS	AC=1712;AF=0.341853;AN=5008;NS=2504;DP=18090;EAS_AF=0.7083;AMR_AF=0.3948;AFR_AF=0.2557;EUR_AF=0.169;SAS_AF=0.2209;AA=A|||;VT=SNP
1	8180383	rs72634282	G	A	100	PASS	AC=228;AF=0.0455272;AN=5008;NS=2504;DP=18738;EAS_AF=0.0615;AMR_AF=0.0317;AFR_AF=0.0008;EUR_AF=0.0229;SAS_AF=0.1227;AA=G|||;VT=SNP
1	8181227	rs12711516	G	C	100	PASS	AC=1828;AF=0.365016;AN=5008;NS=2504;DP=17733;EAS_AF=0.2887;AMR_AF=0.3357;AFR_AF=0.2897;EUR_AF=0.3598;SAS_AF=0.5716;AA=g|||;VT=SNP
1	8181599	rs4908731	T	C	100	PASS	AC=3988;AF=0.796326;AN=5008;NS=2504;DP=18890;EAS_AF=0.997;AMR_AF=0.7421;AFR_AF=0.8835;EUR_AF=0.5308;SAS_AF=0.7832;AA=C|||;VT=SNP
1	8181825	rs7550111	C	T	100	PASS	AC=2427;AF=0.484625;AN=5008;NS=2504;DP=18369;EAS_AF=0.2877;AMR_AF=0.3617;AFR_AF=0.73;EUR_AF=0.3618;SAS_AF=0.5695;AA=T|||;VT=SNP
1	8182405	rs6577465	C	G	100	PASS	AC=3469;AF=0.692692;AN=5008;NS=2504;DP=14631;EAS_AF=0.996;AMR_AF=0.7219;AFR_AF=0.503;EUR_AF=0.5288;SAS_AF=0.7843;AA=G|||;VT=SNP
1	8182535	rs6577466	G	T	100	PASS	AC=3439;AF=0.686701;AN=5008;NS=2504;DP=18703;EAS_AF=0.996;AMR_AF=0.7248;AFR_AF=0.4803;EUR_AF=0.5278;SAS_AF=0.7832;AA=T|||;VT=SNP
1	8182588	rs6577467	T	A	100	PASS	AC=3443;AF=0.6875;AN=5008;NS=2504;DP=17739;EAS_AF=0.996;AMR_AF=0.7248;AFR_AF=0.4818;EUR_AF=0.5288;SAS_AF=0.7843;AA=T|||;VT=SNP
1	8183028	rs4908732	T	G	100	PASS	AC=3345;AF=0.667931;AN=5008;NS=2504;DP=19646;EAS_AF=0.997;AMR_AF=0.7262;AFR_AF=0.4085;EUR_AF=0.5308;SAS_AF=0.7791;AA=T|||;VT=SNP
1	8183560	rs9434603	G	A	100	PASS	AC=3350;AF=0.66893;AN=5008;NS=2504;DP=20896;EAS_AF=0.997;AMR_AF=0.7262;AFR_AF=0.4123;EUR_AF=0.5308;SAS_AF=0.7791;AA=A|||;VT=SNP
1	8183615	rs6698516	A	G	100	PASS	AC=4092;AF=0.817093;AN=5008;NS=2504;DP=20144;EAS_AF=0.996;AMR_AF=0.7579;AFR_AF=0.9501;EUR_AF=0.5338;SAS_AF=0.7863;AA=G|||;VT=SNP
1	8183789	rs7539807	C	T	100	PASS	AC=1542;AF=0.307907;AN=5008;NS=2504;DP=18582;EAS_AF=0.7073;AMR_AF=0.3775;AFR_AF=0.1415;EUR_AF=0.169;SAS_AF=0.2147;AA=C|||;VT=SNP
1	8183921	rs6577468	T	C	100	PASS	AC=1497;AF=0.298922;AN=5008;NS=2504;DP=21126;EAS_AF=0.7103;AMR_AF=0.3718;AFR_AF=0.1082;EUR_AF=0.169;SAS_AF=0.2147;AA=T|||;VT=SNP
1	8184231	rs6689114	C	A	100	PASS	AC=1721;AF=0.34365;AN=5008;NS=2504;DP=18824;EAS_AF=0.2877;AMR_AF=0.3343;AFR_AF=0.2027;EUR_AF=0.3648;SAS_AF=0.5767;AA=C|||;VT=SNP
1	8184303	rs6701660	A	C	100	PASS	AC=1703;AF=0.340056;AN=5008;NS=2504;DP=20402;EAS_AF=0.2867;AMR_AF=0.3314;AFR_AF=0.1906;EUR_AF=0.3668;SAS_AF=0.5757;AA=A|||;VT=SNP
1	8184307	rs6577469	G	C	100	PASS	AC=3400;AF=0.678914;AN=5008;NS=2504;DP=20483;EAS_AF=0.997;AMR_AF=0.7248;AFR_AF=0.4387;EUR_AF=0.5368;SAS_AF=0.7894;AA=G|||;VT=SNP
1	8184495	rs713194	G	C	100	PASS	AC=4097;AF=0.818091;AN=5008;NS=2504;DP=19129;EAS_AF=0.997;AMR_AF=0.755;AFR_AF=0.9501;EUR_AF=0.5358;SAS_AF=0.7904;AA=G|||;VT=SNP
1	8185052	rs61772247	G	A	100	PASS	AC=1669;AF=0.333267;AN=5008;NS=2504;DP=20951;EAS_AF=0.2837;AMR_AF=0.3271;AFR_AF=0.1785;EUR_AF=0.3648;SAS_AF=0.5654;AA=G|||;VT=SNP
1	8185177	rs9434999	A	C	100	PASS	AC=3327;AF=0.664337;AN=5008;NS=2504;DP=19902;EAS_AF=0.997;AMR_AF=0.7176;AFR_AF=0.4002;EUR_AF=0.5328;SAS_AF=0.7761;AA=A|||;VT=SNP
1	8185194	rs10864332	T	C	100	PASS	AC=4087;AF=0.816094;AN=5008;NS=2504;DP=19585;EAS_AF=0.997;AMR_AF=0.7522;AFR_AF=0.9486;EUR_AF=0.5358;SAS_AF=0.7843;AA=C|||;VT=SNP
1	8185643	rs4908734	C	T	100	PASS	AC=3304;AF=0.659744;AN=5008;NS=2504;DP=17112;EAS_AF=0.997;AMR_AF=0.7176;AFR_AF=0.3835;EUR_AF=0.5318;SAS_AF=0.7761;AA=C|||;VT=SNP
1	8185656	rs4908735	G	A	100	PASS	AC=3305;AF=0.659944;AN=5008;NS=2504;DP=16844;EAS_AF=0.997;AMR_AF=0.7176;AFR_AF=0.3835;EUR_AF=0.5328;SAS_AF=0.7761;AA=G|||;VT=SNP
1	8185902	rs35223180	G	T	100	PASS	AC=581;AF=0.116014;AN=5008;NS=2504;DP=19685;EAS_AF=0.0694;AMR_AF=0.1023;AFR_AF=0.0673;EUR_AF=0.167;SAS_AF=0.1871;AA=G|||;VT=SNP
1	8185985	rs9434608	T	C	100	PASS	AC=2373;AF=0.473842;AN=5008;NS=2504;DP=19466;EAS_AF=0.7986;AMR_AF=0.5548;AFR_AF=0.3623;EUR_AF=0.2584;SAS_AF=0.454;AA=C|||;VT=SNP
1	8186087	rs11121098	G	A	100	PASS	AC=2379;AF=0.47504;AN=5008;NS=2504;DP=18367;EAS_AF=0.8006;AMR_AF=0.5576;AFR_AF=0.3631;EUR_AF=0.2604;SAS_AF=0.453;AA=g|||;VT=SNP
1	8186090	rs11121099	G	A	100	PASS	AC=2387;AF=0.476637;AN=5008;NS=2504;DP=18391;EAS_AF=0.8006;AMR_AF=0.5576;AFR_AF=0.3691;EUR_AF=0.2604;SAS_AF=0.453;AA=G|||;VT=SNP
1	8186141	rs6659849	A	C	100	PASS	AC=4114;AF=0.821486;AN=5008;NS=2504;DP=17457;EAS_AF=0.997;AMR_AF=0.768;AFR_AF=0.9448;EUR_AF=0.5517;SAS_AF=0.7894;AA=C|||;VT=SNP
1	8186274	rs7517626	T	C	100	PASS	AC=4142;AF=0.827077;AN=5008;NS=2504;DP=17035;EAS_AF=0.997;AMR_AF=0.7767;AFR_AF=0.9455;EUR_AF=0.5686;SAS_AF=0.7935;AA=C|||;VT=SNP
1	8186321	rs12128768	T	C	100	PASS	AC=2408;AF=0.480831;AN=5008;NS=2504;DP=16556;EAS_AF=0.7639;AMR_AF=0.5677;AFR_AF=0.3926;EUR_AF=0.2714;SAS_AF=0.4622;AA=T|||;VT=SNP
1	8186329	rs12128769	T	C	100	PASS	AC=2418;AF=0.482827;AN=5008;NS=2504;DP=16968;EAS_AF=0.7808;AMR_AF=0.5677;AFR_AF=0.385;EUR_AF=0.2714;SAS_AF=0.4652;AA=C|||;VT=SNP
1	8186430	rs9434609	C	G	100	PASS	AC=1332;AF=0.265974;AN=5008;NS=2504;DP=20436;EAS_AF=0.6667;AMR_AF=0.3372;AFR_AF=0.1384;EUR_AF=0.0696;SAS_AF=0.1769;AA=C|||;VT=SNP
1	8186775	rs56296862	C	T	100	PASS	AC=327;AF=0.0652955;AN=5008;NS=2504;DP=21065;EAS_AF=0.1052;AMR_AF=0.0259;AFR_AF=0.0401;EUR_AF=0.0239;SAS_AF=0.1288;AA=C|||;VT=SNP
1	8186839	rs61774165	C	A	100	PASS	AC=833;AF=0.166334;AN=5008;NS=2504;DP=21876;EAS_AF=0.0595;AMR_AF=0.219;AFR_AF=0.0953;EUR_AF=0.2207;SAS_AF=0.2791;AA=C|||;VT=SNP
1	8186935	rs7518209	T	C	100	PASS	AC=1796;AF=0.358626;AN=5008;NS=2504;DP=19427;EAS_AF=0.6865;AMR_AF=0.4452;AFR_AF=0.3245;EUR_AF=0.1074;SAS_AF=0.2638;AA=T|||;VT=SNP
1	8186947	rs7520669	T	G	100	PASS	AC=1795;AF=0.358427;AN=5008;NS=2504;DP=19121;EAS_AF=0.6865;AMR_AF=0.4452;AFR_AF=0.3245;EUR_AF=0.1074;SAS_AF=0.2628;AA=T|||;VT=SNP
1	8187012	rs78068609	G	A	100	PASS	AC=35;AF=0.00698882;AN=5008;NS=2504;DP=18196;EAS_AF=0.0317;AMR_AF=0.0029;AFR_AF=0.0008;EUR_AF=0;SAS_AF=0;AA=G|||;VT=SNP
1	8187211	rs4908736	A	G	100	PASS	AC=1800;AF=0.359425;AN=5008;NS=2504;DP=22063;EAS_AF=0.6954;AMR_AF=0.4452;AFR_AF=0.3215;EUR_AF=0.1074;SAS_AF=0.2628;AA=G|||;VT=SNP
1	8187229	rs56306261	A	C	100	PASS	AC=243;AF=0.0485224;AN=5008;NS=2504;DP=22312;EAS_AF=0.0804;AMR_AF=0.0173;AFR_AF=0.0234;EUR_AF=0.0189;SAS_AF=0.1022;AA=A|||;VT=SNP
1	8187607	rs72634286	G	A	100	PASS	AC=242;AF=0.0483227;AN=5008;NS=2504;DP=18215;EAS_AF=0.0813;AMR_AF=0.0173;AFR_AF=0.0234;EUR_AF=0.0189;SAS_AF=0.1002;AA=G|||;VT=SNP
1	8187793	rs2000044	C	T	100	PASS	AC=2389;AF=0.477037;AN=5008;NS=2504;DP=10979;EAS_AF=0.745;AMR_AF=0.5576;AFR_AF=0.3903;EUR_AF=0.2783;SAS_AF=0.4652;AA=C|||;VT=SNP
1	8187926	rs34149270	C	A	100	PASS	AC=588;AF=0.117412;AN=5008;NS=2504;DP=13362;EAS_AF=0.0496;AMR_AF=0.1124;AFR_AF=0.0651;EUR_AF=0.171;SAS_AF=0.2065;AA=C|||;VT=SNP
1	8187928	rs35294398	G	T	100	PASS	AC=589;AF=0.117612;AN=5008;NS=2504;DP=13437;EAS_AF=0.0496;AMR_AF=0.1124;AFR_AF=0.0658;EUR_AF=0.171;SAS_AF=0.2065;AA=G|||;VT=SNP
1	8188123	rs9435004	T	A	100	PASS	AC=3242;AF=0.647364;AN=5008;NS=2504;DP=17364;EAS_AF=0.9474;AMR_AF=0.7061;AFR_AF=0.5189;EUR_AF=0.5159;SAS_AF=0.6053;AA=T|||;VT=SNP
1	8188173	rs9435005	T	C	100	PASS	AC=1200;AF=0.239617;AN=5008;NS=2504;DP=19515;EAS_AF=0.6032;AMR_AF=0.304;AFR_AF=0.2133;EUR_AF=0.0487;SAS_AF=0.0511;AA=T|||;VT=SNP
1	8188316	rs9434611	T	G	100	PASS	AC=3233;AF=0.645567;AN=5008;NS=2504;DP=15816;EAS_AF=0.9454;AMR_AF=0.7032;AFR_AF=0.5136;EUR_AF=0.5159;SAS_AF=0.6074;AA=T|||;VT=SNP
1	8188455	rs9434612	C	A	100	PASS	AC=1202;AF=0.240016;AN=5008;NS=2504;DP=9829;EAS_AF=0.6022;AMR_AF=0.3026;AFR_AF=0.2163;EUR_AF=0.0487;SAS_AF=0.0511;AA=C|||;VT=SNP
1	8188694	rs61774166	T	G	100	PASS	AC=306;AF=0.0611022;AN=5008;NS=2504;DP=15089;EAS_AF=0.0139;AMR_AF=0.1297;AFR_AF=0.0053;EUR_AF=0.0746;SAS_AF=0.1227;AA=T|||;VT=SNP
1	8188797	rs11805216	A	G	100	PASS	AC=1303;AF=0.260184;AN=5008;NS=2504;DP=10755;EAS_AF=0.128;AMR_AF=0.1441;AFR_AF=0.4387;EUR_AF=0.1928;SAS_AF=0.3067;AA=A|||;VT=SNP
1	8188805	rs12755372	A	C	100	PASS	AC=506;AF=0.101038;AN=5008;NS=2504;DP=10640;EAS_AF=0.0466;AMR_AF=0.1037;AFR_AF=0.0106;EUR_AF=0.17;SAS_AF=0.2065;AA=A|||;VT=SNP
1	8189392	rs71639216	G	T	100	PASS	AC=759;AF=0.151558;AN=5008;NS=2504;DP=10945;EAS_AF=0.1181;AMR_AF=0.1225;AFR_AF=0.0484;EUR_AF=0.1909;SAS_AF=0.3057;AA=G|||;VT=SNP
1	8189606	rs61774167	A	G	100	PASS	AC=310;AF=0.061901;AN=5008;NS=2504;DP=15926;EAS_AF=0.0139;AMR_AF=0.1138;AFR_AF=0.0552;EUR_AF=0.0398;SAS_AF=0.1063;AA=A|||;VT=SNP
1	8190186	rs6684694	G	T	100	PASS	AC=2216;AF=0.442492;AN=5008;NS=2504;DP=15160;EAS_AF=0.374;AMR_AF=0.3876;AFR_AF=0.2413;EUR_AF=0.6034;SAS_AF=0.6585;AA=T|||;VT=SNP
1	8190707	rs9435012	G	A	100	PASS	AC=3563;AF=0.711462;AN=5008;NS=2504;DP=15355;EAS_AF=0.878;AMR_AF=0.7133;AFR_AF=0.8964;EUR_AF=0.499;SAS_AF=0.5072;AA=A|||;VT=SNP
1	8191204	rs12736361	T	C	100	PASS	AC=2263;AF=0.451877;AN=5008;NS=2504;DP=14428;EAS_AF=0.373;AMR_AF=0.3934;AFR_AF=0.264;EUR_AF=0.6143;SAS_AF=0.6616;AA=C|||;VT=SNP
1	8191476	rs34945562	T	A	100	PASS	AC=2417;AF=0.482628;AN=5008;NS=2504;DP=19238;EAS_AF=0.5208;AMR_AF=0.3991;AFR_AF=0.2663;EUR_AF=0.6133;SAS_AF=0.6605;AA=T|||;VT=SNP
1	8191590	rs34639761	G	T	100	PASS	AC=1656;AF=0.330671;AN=5008;NS=2504;DP=17165;EAS_AF=0.4028;AMR_AF=0.2925;AFR_AF=0.1747;EUR_AF=0.4573;SAS_AF=0.364;AA=G|||;VT=SNP
1	8191792	rs12136685	G	T	100	PASS	AC=2477;AF=0.494609;AN=5008;NS=2504;DP=20394;EAS_AF=0.5208;AMR_AF=0.4179;AFR_AF=0.2693;EUR_AF=0.6521;SAS_AF=0.6646;AA=C|||;VT=SNP
1	8191820	rs12133365	A	C	100	PASS	AC=2478;AF=0.494808;AN=5008;NS=2504;DP=19900;EAS_AF=0.5208;AMR_AF=0.4179;AFR_AF=0.27;EUR_AF=0.6521;SAS_AF=0.6646;AA=C|||;VT=SNP
1	8191889	rs12144409	C	T	100	PASS	AC=2473;AF=0.49381;AN=5008;NS=2504;DP=19584;EAS_AF=0.5208;AMR_AF=0.4179;AFR_AF=0.267;EUR_AF=0.6511;SAS_AF=0.6646;AA=T|||;VT=SNP
1	8191998	rs11121104	G	A	100	PASS	AC=1661;AF=0.331669;AN=5008;NS=2504;DP=17182;EAS_AF=0.4048;AMR_AF=0.2939;AFR_AF=0.177;EUR_AF=0.4563;SAS_AF=0.364;AA=G|||;VT=SNP
1	8192095	rs11121105	T	G	100	PASS	AC=2317;AF=0.46266;AN=5008;NS=2504;DP=16690;EAS_AF=0.5208;AMR_AF=0.4107;AFR_AF=0.2095;EUR_AF=0.6501;SAS_AF=0.589;AA=T|||;VT=SNP
1	8192626	rs7534867	A	G	100	PASS	AC=2316;AF=0.46246;AN=5008;NS=2504;DP=17655;EAS_AF=0.5208;AMR_AF=0.4092;AFR_AF=0.2095;EUR_AF=0.6501;SAS_AF=0.589;AA=a|||;VT=SNP
1	8192887	rs7535151	A	G	100	PASS	AC=3980;AF=0.794728;AN=5008;NS=2504;DP=12576;EAS_AF=0.9831;AMR_AF=0.7334;AFR_AF=0.8775;EUR_AF=0.6938;SAS_AF=0.636;AA=G|||;VT=SNP
1	8192898	rs7545284	G	A	100	PASS	AC=1659;AF=0.33127;AN=5008;NS=2504;DP=12368;EAS_AF=0.4048;AMR_AF=0.2925;AFR_AF=0.1793;EUR_AF=0.4543;SAS_AF=0.362;AA=G|||;VT=SNP
1	8192925	rs12566369	A	G	100	PASS	AC=2374;AF=0.474042;AN=5008;NS=2504;DP=12085;EAS_AF=0.5208;AMR_AF=0.4092;AFR_AF=0.2526;EUR_AF=0.6501;SAS_AF=0.59;AA=G|||;VT=SNP
1	8193062	rs12565167	A	T	100	PASS	AC=2408;AF=0.480831;AN=5008;NS=2504;DP=11956;EAS_AF=0.5218;AMR_AF=0.4135;AFR_AF=0.2663;EUR_AF=0.6491;SAS_AF=0.6033;AA=T|||;VT=SNP
1	8193065	rs148648696	A	T	100	PASS	AC=35;AF=0.00698882;AN=5008;NS=2504;DP=11704;EAS_AF=0.0327;AMR_AF=0.0014;AFR_AF=0;EUR_AF=0;SAS_AF=0.001;AA=A|||;VT=SNP
1	8193218	rs1542388	A	G	100	PASS	AC=3029;AF=0.604832;AN=5008;NS=2504;DP=11623;EAS_AF=0.5218;AMR_AF=0.4395;AFR_AF=0.7209;EUR_AF=0.6511;SAS_AF=0.6033;AA=G|||;VT=SNP
1	8193294	rs1542387	C	T	100	PASS	AC=4013;AF=0.801318;AN=5008;NS=2504;DP=10746;EAS_AF=0.9831;AMR_AF=0.7363;AFR_AF=0.8918;EUR_AF=0.6938;SAS_AF=0.6483;AA=C|||;VT=SNP
1	8193308	rs6668504	T	C	100	PASS	AC=2158;AF=0.430911;AN=5008;NS=2504;DP=10618;EAS_AF=0.4405;AMR_AF=0.3948;AFR_AF=0.239;EUR_AF=0.6302;SAS_AF=0.501;AA=t|||;VT=SNP
1	8193432	rs6677033	G	A	100	PASS	AC=2084;AF=0.416134;AN=5008;NS=2504;DP=12892;EAS_AF=0.4405;AMR_AF=0.3905;AFR_AF=0.1861;EUR_AF=0.6302;SAS_AF=0.5;AA=G|||;VT=SNP
1	8193457	rs1542386	C	A	100	PASS	AC=3033;AF=0.605631;AN=5008;NS=2504;DP=13089;EAS_AF=0.5218;AMR_AF=0.4395;AFR_AF=0.7247;EUR_AF=0.6511;SAS_AF=0.6022;AA=A|||;VT=SNP
1	8193584	rs6577470	G	C	100	PASS	AC=2399;AF=0.479034;AN=5008;NS=2504;DP=16104;EAS_AF=0.5228;AMR_AF=0.4135;AFR_AF=0.2595;EUR_AF=0.6491;SAS_AF=0.6022;AA=G|||;VT=SNP
1	8193791	rs6577471	A	G	100	PASS	AC=2329;AF=0.465056;AN=5008;NS=2504;DP=15432;EAS_AF=0.5238;AMR_AF=0.4092;AFR_AF=0.208;EUR_AF=0.6491;SAS_AF=0.6022;AA=A|||;VT=SNP
1	8193868	rs7531634	G	A	100	PASS	AC=2202;AF=0.439696;AN=5008;NS=2504;DP=14991;EAS_AF=0.4345;AMR_AF=0.3977;AFR_AF=0.2761;EUR_AF=0.6302;SAS_AF=0.5;AA=A|||;VT=SNP
1	8195020	rs9435013	G	T	100	PASS	AC=3354;AF=0.669728;AN=5008;NS=2504;DP=21082;EAS_AF=0.5228;AMR_AF=0.4798;AFR_AF=0.8782;EUR_AF=0.67;SAS_AF=0.6738;AA=T|||;VT=SNP
1	8195226	rs7529511	T	C	100	PASS	AC=3026;AF=0.604233;AN=5008;NS=2504;DP=21224;EAS_AF=0.6379;AMR_AF=0.4524;AFR_AF=0.5265;EUR_AF=0.674;SAS_AF=0.7106;AA=T|||;VT=SNP
1	8195460	rs10779692	A	G	100	PASS	AC=2401;AF=0.479433;AN=5008;NS=2504;DP=20972;EAS_AF=0.5813;AMR_AF=0.3934;AFR_AF=0.2814;EUR_AF=0.6292;SAS_AF=0.5491;AA=A|||;VT=SNP
1	8195520	rs7537677	G	A	100	PASS	AC=2845;AF=0.568091;AN=5008;NS=2504;DP=20779;EAS_AF=0.623;AMR_AF=0.4597;AFR_AF=0.3661;EUR_AF=0.6889;SAS_AF=0.7372;AA=G|||;VT=SNP
1	8196406	rs12047518	C	T	100	PASS	AC=21;AF=0.00419329;AN=5008;NS=2504;DP=20687;EAS_AF=0.0198;AMR_AF=0.0014;AFR_AF=0;EUR_AF=0;SAS_AF=0;AA=C|||;VT=SNP
1	8196994	rs78245003	G	A	100	PASS	AC=37;AF=0.00738818;AN=5008;NS=2504;DP=16697;EAS_AF=0.0357;AMR_AF=0.0014;AFR_AF=0;EUR_AF=0;SAS_AF=0;AA=G|||;VT=SNP
1	8197219	rs150224534	C	T	100	PASS	AC=25;AF=0.00499201;AN=5008;NS=2504;DP=16781;EAS_AF=0.0248;AMR_AF=0;AFR_AF=0;EUR_AF=0;SAS_AF=0;AA=C|||;VT=SNP
1	8197477	rs6667345	C	T	100	PASS	AC=1494;AF=0.298323;AN=5008;NS=2504;DP=13936;EAS_AF=0.2728;AMR_AF=0.2075;AFR_AF=0.2474;EUR_AF=0.2903;SAS_AF=0.4663;AA=C|||;VT=SNP
1	8199263	rs7542367	T	C	100	PASS	AC=533;AF=0.10643;AN=5008;NS=2504;DP=16509;EAS_AF=0.006;AMR_AF=0.0865;AFR_AF=0.2209;EUR_AF=0.1441;SAS_AF=0.0307;AA=T|||;VT=SNP
1	8199506	rs7542575	T	C	100	PASS	AC=3295;AF=0.657947;AN=5008;NS=2504;DP=15281;EAS_AF=0.6825;AMR_AF=0.5893;AFR_AF=0.9009;EUR_AF=0.4692;SAS_AF=0.547;AA=C|||;VT=SNP
1	8200146	rs9435019	C	G	100	PASS	AC=1634;AF=0.326278;AN=5008;NS=2504;DP=17160;EAS_AF=0.5268;AMR_AF=0.3141;AFR_AF=0.525;EUR_AF=0.0964;SAS_AF=0.0961;AA=G|||;VT=SNP
1	8200157	rs57456491	A	G	100	PASS	AC=660;AF=0.131789;AN=5008;NS=2504;DP=16499;EAS_AF=0.2649;AMR_AF=0.072;AFR_AF=0.0877;EUR_AF=0.1133;SAS_AF=0.1155;AA=G|||;VT=SNP
1	8200328	rs9434617	T	C	100	PASS	AC=2011;AF=0.401558;AN=5008;NS=2504;DP=18303;EAS_AF=0.2252;AMR_AF=0.281;AFR_AF=0.7383;EUR_AF=0.3648;SAS_AF=0.2515;AA=T|||;VT=SNP
1	8200578	rs9434618	A	G	100	PASS	AC=4551;AF=0.908746;AN=5008;NS=2504;DP=17747;EAS_AF=0.875;AMR_AF=0.9625;AFR_AF=0.9985;EUR_AF=0.9543;SAS_AF=0.7372;AA=G|||;VT=SNP
1	8200690	rs6701300	G	A	100	PASS	AC=3472;AF=0.693291;AN=5008;NS=2504;DP=15214;EAS_AF=0.8036;AMR_AF=0.719;AFR_AF=0.8888;EUR_AF=0.5288;SAS_AF=0.4663;AA=T|||;VT=SNP
1	8200710	rs78108742	C	A	100	PASS	AC=88;AF=0.0175719;AN=5008;NS=2504;DP=14632;EAS_AF=0.0843;AMR_AF=0.0014;AFR_AF=0;EUR_AF=0;SAS_AF=0.002;AA=C|||;VT=SNP
1	8204101	rs117718878	A	G	100	PASS	AC=97;AF=0.019369;AN=5008;NS=2504;DP=18888;EAS_AF=0.0913;AMR_AF=0.0014;AFR_AF=0.0008;EUR_AF=0;SAS_AF=0.0031;AA=A|||;VT=SNP
1	8204596	rs78924983	C	T	100	PASS	AC=105;AF=0.0209665;AN=5008;NS=2504;DP=15587;EAS_AF=0.0079;AMR_AF=0.0259;AFR_AF=0.0106;EUR_AF=0.0547;SAS_AF=0.0102;AA=C|||;VT=SNP
1	8205085	rs9434622	A	T	100	PASS	AC=3817;AF=0.762181;AN=5008;NS=2504;DP=13251;EAS_AF=0.7391;AMR_AF=0.7997;AFR_AF=0.9206;EUR_AF=0.674;SAS_AF=0.636;AA=C|||;VT=SNP
1	8205400	rs9434623	G	C	100	PASS	AC=4819;AF=0.96226;AN=5008;NS=2504;DP=18039;EAS_AF=0.996;AMR_AF=0.9467;AFR_AF=0.9985;EUR_AF=0.9085;SAS_AF=0.9448;AA=C|||;VT=SNP
1	8206130	rs6577472	C	T	100	PASS	AC=3139;AF=0.626797;AN=5008;NS=2504;DP=19778;EAS_AF=0.7381;AMR_AF=0.7608;AFR_AF=0.4327;EUR_AF=0.674;SAS_AF=0.6309;AA=C|||;VT=SNP
1	8206326	rs6577473	C	A	100	PASS	AC=3351;AF=0.669129;AN=5008;NS=2504;DP=19685;EAS_AF=0.7381;AMR_AF=0.7723;AFR_AF=0.5862;EUR_AF=0.674;SAS_AF=0.6319;AA=C|||;VT=SNP
1	8206343	rs61391705	A	G	100	PASS	AC=89;AF=0.0177716;AN=5008;NS=2504;DP=20406;EAS_AF=0.0863;AMR_AF=0;AFR_AF=0;EUR_AF=0;SAS_AF=0.002;AA=A|||;VT=SNP
1	8206620	rs6577474	C	T	100	PASS	AC=3891;AF=0.776957;AN=5008;NS=2504;DP=17754;EAS_AF=0.7371;AMR_AF=0.8026;AFR_AF=0.9909;EUR_AF=0.659;SAS_AF=0.6319;AA=T|||;VT=SNP
1	8206827	rs112147823	T	C	100	PASS	AC=239;AF=0.0477236;AN=5008;NS=2504;DP=11799;EAS_AF=0.0843;AMR_AF=0.0259;AFR_AF=0.0045;EUR_AF=0.0915;SAS_AF=0.0389;AA=T|||;VT=SNP
1	8207746	rs6658624	G	A	100	PASS	AC=3120;AF=0.623003;AN=5008;NS=2504;DP=12121;EAS_AF=0.7331;AMR_AF=0.755;AFR_AF=0.4357;EUR_AF=0.6501;SAS_AF=0.6411;AA=G|||;VT=SNP
1	8207789	rs6683857	C	T	100	PASS	AC=3215;AF=0.641973;AN=5008;NS=2504;DP=13830;EAS_AF=0.7331;AMR_AF=0.7608;AFR_AF=0.5098;EUR_AF=0.6501;SAS_AF=0.6339;AA=c|||;VT=SNP
1	8207838	rs77321792	C	T	100	PASS	AC=122;AF=0.024361;AN=5008;NS=2504;DP=14781;EAS_AF=0.1022;AMR_AF=0.0043;AFR_AF=0;EUR_AF=0;SAS_AF=0.0164;AA=C|||;VT=SNP
1	8208573	rs74865018	G	A	100	PASS	AC=217;AF=0.0433307;AN=5008;NS=2504;DP=16386;EAS_AF=0.0764;AMR_AF=0.0245;AFR_AF=0.0053;EUR_AF=0.0775;SAS_AF=0.0389;AA=G|||;VT=SNP
1	8208921	rs12047115	G	A	100	PASS	AC=3269;AF=0.652756;AN=5008;NS=2504;DP=16812;EAS_AF=0.7361;AMR_AF=0.7608;AFR_AF=0.5469;EUR_AF=0.6511;SAS_AF=0.635;AA=G|||;VT=SNP
1	8209103	rs2401132	T	A	100	PASS	AC=3457;AF=0.690296;AN=5008;NS=2504;DP=16548;EAS_AF=0.7361;AMR_AF=0.7695;AFR_AF=0.6762;EUR_AF=0.6511;SAS_AF=0.6462;AA=T|||;VT=SNP
1	8209130	rs11121111	T	C	100	PASS	AC=3279;AF=0.654752;AN=5008;NS=2504;DP=17422;EAS_AF=0.7361;AMR_AF=0.7608;AFR_AF=0.5461;EUR_AF=0.6511;SAS_AF=0.6462;AA=T|||;VT=SNP
1	8209572	rs80278967	G	A	100	PASS	AC=232;AF=0.0463259;AN=5008;NS=2504;DP=18950;EAS_AF=0.0823;AMR_AF=0.0259;AFR_AF=0.0121;EUR_AF=0.0775;SAS_AF=0.0378;AA=G|||;VT=SNP
1	8210772	rs6660607	T	A	100	PASS	AC=3241;AF=0.647165;AN=5008;NS=2504;DP=16948;EAS_AF=0.7381;AMR_AF=0.7594;AFR_AF=0.5098;EUR_AF=0.6581;SAS_AF=0.6483;AA=T|||;VT=SNP
1	8210935	rs6657975	A	G	100	PASS	AC=3291;AF=0.657149;AN=5008;NS=2504;DP=17720;EAS_AF=0.7381;AMR_AF=0.7594;AFR_AF=0.5461;EUR_AF=0.6581;SAS_AF=0.6503;AA=A|||;VT=SNP
1	8210950	rs6696608	C	G	100	PASS	AC=3290;AF=0.656949;AN=5008;NS=2504;DP=18263;EAS_AF=0.7381;AMR_AF=0.7594;AFR_AF=0.5461;EUR_AF=0.6581;SAS_AF=0.6493;AA=G|||;VT=SNP
1	8212425	rs12564077	C	T	100	PASS	AC=3290;AF=0.656949;AN=5008;NS=2504;DP=19962;EAS_AF=0.7381;AMR_AF=0.7594;AFR_AF=0.5461;EUR_AF=0.659;SAS_AF=0.6483;AA=C|||;VT=SNP
1	8212590	rs10864333	A	G	100	PASS	AC=3291;AF=0.657149;AN=5008;NS=2504;DP=16838;EAS_AF=0.7381;AMR_AF=0.7594;AFR_AF=0.5469;EUR_AF=0.659;SAS_AF=0.6483;AA=A|||;VT=SNP
1	8212903	rs1455702	G	A	100	PASS	AC=3255;AF=0.64996;AN=5008;NS=2504;DP=17979;EAS_AF=0.7381;AMR_AF=0.7594;AFR_AF=0.5197;EUR_AF=0.659;SAS_AF=0.6483;AA=g|||;VT=SNP
1	8213010	rs1455701	T	C	100	PASS	AC=3662;AF=0.73123;AN=5008;NS=2504;DP=18602;EAS_AF=0.7381;AMR_AF=0.7824;AFR_AF=0.8169;EUR_AF=0.6581;SAS_AF=0.6472;AA=C|||;VT=SNP
1	8213427	rs4908739	T	C	100	PASS	AC=3869;AF=0.772564;AN=5008;NS=2504;DP=20286;EAS_AF=0.7391;AMR_AF=0.7954;AFR_AF=0.9637;EUR_AF=0.66;SAS_AF=0.6483;AA=C|||;VT=SNP
1	8213510	rs4908740	A	G	100	PASS	AC=3687;AF=0.736222;AN=5008;NS=2504;DP=19803;EAS_AF=0.7391;AMR_AF=0.7839;AFR_AF=0.8313;EUR_AF=0.659;SAS_AF=0.6503;AA=G|||;VT=SNP
1	8213781	rs2168328	T	G	100	PASS	AC=3893;AF=0.777356;AN=5008;NS=2504;DP=18713;EAS_AF=0.7569;AMR_AF=0.7954;AFR_AF=0.969;EUR_AF=0.659;SAS_AF=0.6483;AA=G|||;VT=SNP
1	8214062	rs2124323	A	T	100	PASS	AC=3515;AF=0.701877;AN=5008;NS=2504;DP=16807;EAS_AF=0.7411;AMR_AF=0.7622;AFR_AF=0.7095;EUR_AF=0.66;SAS_AF=0.6513;AA=A|||;VT=SNP
1	8214737	rs139645538	C	G	100	PASS	AC=17;AF=0.00339457;AN=5008;NS=2504;DP=16008;EAS_AF=0.0169;AMR_AF=0;AFR_AF=0;EUR_AF=0;SAS_AF=0;AA=C|||;VT=SNP
1	8214803	rs2100516	G	T	100	PASS	AC=3400;AF=0.678914;AN=5008;NS=2504;DP=17766;EAS_AF=0.7381;AMR_AF=0.7666;AFR_AF=0.6362;EUR_AF=0.667;SAS_AF=0.6258;AA=T|||;VT=SNP
1	8215507	rs12742518	T	A	100	PASS	AC=1690;AF=0.33746;AN=5008;NS=2504;DP=14279;EAS_AF=0.2946;AMR_AF=0.4755;AFR_AF=0.289;EUR_AF=0.3091;SAS_AF=0.3783;AA=T|||;VT=SNP
1	8215938	rs9661870	A	G	100	PASS	AC=3974;AF=0.79353;AN=5008;NS=2504;DP=18621;EAS_AF=0.7708;AMR_AF=0.804;AFR_AF=0.9584;EUR_AF=0.6839;SAS_AF=0.6994;AA=G|||;VT=SNP
1	8216712	rs11121115	A	G	100	PASS	AC=4025;AF=0.803714;AN=5008;NS=2504;DP=16791;EAS_AF=0.7917;AMR_AF=0.7911;AFR_AF=0.9871;EUR_AF=0.6948;SAS_AF=0.6892;AA=G|||;VT=SNP
1	8216986	rs11121116	G	A	100	PASS	AC=3848;AF=0.768371;AN=5008;NS=2504;DP=16786;EAS_AF=0.7887;AMR_AF=0.781;AFR_AF=0.8623;EUR_AF=0.6938;SAS_AF=0.6881;AA=G|||;VT=SNP
1	8217087	rs12048097	T	C	100	PASS	AC=3848;AF=0.768371;AN=5008;NS=2504;DP=19389;EAS_AF=0.7887;AMR_AF=0.781;AFR_AF=0.8631;EUR_AF=0.6938;SAS_AF=0.6871;AA=T|||;VT=SNP
1	8217134	rs61016178	T	C	100	PASS	AC=4023;AF=0.803315;AN=5008;NS=2504;DP=19419;EAS_AF=0.7887;AMR_AF=0.7911;AFR_AF=0.9871;EUR_AF=0.6948;SAS_AF=0.6902;AA=C|||;VT=SNP
1	8217303	rs11121117	C	T	100	PASS	AC=3959;AF=0.790535;AN=5008;NS=2504;DP=16413;EAS_AF=0.7897;AMR_AF=0.8228;AFR_AF=0.8646;EUR_AF=0.7455;SAS_AF=0.7147;AA=T|||;VT=SNP
1	8217385	rs11121118	C	T	100	PASS	AC=3949;AF=0.788538;AN=5008;NS=2504;DP=14149;EAS_AF=0.7837;AMR_AF=0.8228;AFR_AF=0.8646;EUR_AF=0.7416;SAS_AF=0.7147;AA=T|||;VT=SNP
1	8217477	rs11121119	G	C	100	PASS	AC=3958;AF=0.790335;AN=5008;NS=2504;DP=16052;EAS_AF=0.7897;AMR_AF=0.8228;AFR_AF=0.8638;EUR_AF=0.7455;SAS_AF=0.7147;AA=g|||;VT=SNP
1	8217551	rs11121120	G	C	100	PASS	AC=4023;AF=0.803315;AN=5008;NS=2504;DP=15052;EAS_AF=0.7897;AMR_AF=0.8242;AFR_AF=0.9123;EUR_AF=0.7455;SAS_AF=0.7147;AA=C|||;VT=SNP
1	8218115	rs17509146	C	G	100	PASS	AC=1536;AF=0.306709;AN=5008;NS=2504;DP=18649;EAS_AF=0.4603;AMR_AF=0.2795;AFR_AF=0.0976;EUR_AF=0.3757;SAS_AF=0.3793;AA=C|||;VT=SNP
1	8218206	rs7524007	T	C	100	PASS	AC=3960;AF=0.790735;AN=5008;NS=2504;DP=19263;EAS_AF=0.7897;AMR_AF=0.8228;AFR_AF=0.8654;EUR_AF=0.7455;SAS_AF=0.7147;AA=T|||;VT=SNP
1	8218401	rs77034884	T	G	100	PASS	AC=86;AF=0.0171725;AN=5008;NS=2504;DP=20957;EAS_AF=0.0804;AMR_AF=0.0014;AFR_AF=0.0008;EUR_AF=0;SAS_AF=0.0031;AA=T|||;VT=SNP
1	8218410	rs116926201	G	A	100	PASS	AC=8;AF=0.00159744;AN=5008;NS=2504;DP=20868;EAS_AF=0.0079;AMR_AF=0;AFR_AF=0;EUR_AF=0;SAS_AF=0;AA=G|||;VT=SNP
1	8218817	rs7522186	A	G	100	PASS	AC=4016;AF=0.801917;AN=5008;NS=2504;DP=18731;EAS_AF=0.7897;AMR_AF=0.8285;AFR_AF=0.907;EUR_AF=0.7425;SAS_AF=0.7147;AA=A|||;VT=SNP
1	8219710	rs6681757	G	A	100	PASS	AC=1546;AF=0.308706;AN=5008;NS=2504;DP=19162;EAS_AF=0.4583;AMR_AF=0.2767;AFR_AF=0.115;EUR_AF=0.3688;SAS_AF=0.3773;AA=G|||;VT=SNP
1	8220065	rs6660901	C	T	100	PASS	AC=4013;AF=0.801318;AN=5008;NS=2504;DP=21703;EAS_AF=0.7877;AMR_AF=0.8285;AFR_AF=0.9062;EUR_AF=0.7425;SAS_AF=0.7147;AA=C|||;VT=SNP
1	8220090	rs140182848	A	G	100	PASS	AC=58;AF=0.0115815;AN=5008;NS=2504;DP=19720;EAS_AF=0.0575;AMR_AF=0;AFR_AF=0;EUR_AF=0;SAS_AF=0;AA=A|||;VT=SNP
1	8220106	rs10864334	T	C	100	PASS	AC=4015;AF=0.801717;AN=5008;NS=2504;DP=18259;EAS_AF=0.7897;AMR_AF=0.8285;AFR_AF=0.9062;EUR_AF=0.7425;SAS_AF=0.7147;AA=C|||;VT=SNP
1	8220244	rs10779695	G	A	100	PASS	AC=3783;AF=0.755391;AN=5008;NS=2504;DP=15392;EAS_AF=0.7897;AMR_AF=0.8127;AFR_AF=0.7375;EUR_AF=0.7416;SAS_AF=0.7178;AA=G|||;VT=SNP
1	8221224	rs12075108	C	T	100	PASS	AC=242;AF=0.0483227;AN=5008;NS=2504;DP=16223;EAS_AF=0.0149;AMR_AF=0.0202;AFR_AF=0.0885;EUR_AF=0.0706;SAS_AF=0.0256;AA=C|||;VT=SNP
1	8221773	rs10864335	G	A	100	PASS	AC=3952;AF=0.789137;AN=5008;NS=2504;DP=17863;EAS_AF=0.7897;AMR_AF=0.8228;AFR_AF=0.8623;EUR_AF=0.7366;SAS_AF=0.7198;AA=G|||;VT=SNP
1	8221839	rs10864336	T	C	100	PASS	AC=4019;AF=0.802516;AN=5008;NS=2504;DP=15970;EAS_AF=0.7927;AMR_AF=0.8256;AFR_AF=0.9085;EUR_AF=0.7376;SAS_AF=0.7198;AA=C|||;VT=SNP
1	8222078	rs117409228	A	G	100	PASS	AC=18;AF=0.00359425;AN=5008;NS=2504;DP=20941;EAS_AF=0.0179;AMR_AF=0;AFR_AF=0;EUR_AF=0;SAS_AF=0;AA=A|||;VT=SNP
1	8222082	rs4908741	C	T	100	PASS	AC=4067;AF=0.812101;AN=5008;NS=2504;DP=20736;EAS_AF=0.7897;AMR_AF=0.83;AFR_AF=0.9516;EUR_AF=0.7376;SAS_AF=0.7106;AA=T|||;VT=SNP
1	8222156	rs17032281	G	A	100	PASS	AC=1705;AF=0.340455;AN=5008;NS=2504;DP=20542;EAS_AF=0.3264;AMR_AF=0.5101;AFR_AF=0.2466;EUR_AF=0.3658;SAS_AF=0.3354;AA=T|||;VT=SNP
1	8222951	rs141466939	T	A	100	PASS	AC=59;AF=0.0117812;AN=5008;NS=2504;DP=15800;EAS_AF=0.0585;AMR_AF=0;AFR_AF=0;EUR_AF=0;SAS_AF=0;AA=T|||;VT=SNP
1	8223452	rs7531182	G	A	100	PASS	AC=3849;AF=0.76857;AN=5008;NS=2504;DP=15919;EAS_AF=0.7897;AMR_AF=0.8199;AFR_AF=0.7844;EUR_AF=0.7386;SAS_AF=0.7198;AA=G|||;VT=SNP
1	8223588	rs7554396	C	T	100	PASS	AC=3928;AF=0.784345;AN=5008;NS=2504;DP=16841;EAS_AF=0.7897;AMR_AF=0.8271;AFR_AF=0.8396;EUR_AF=0.7396;SAS_AF=0.7198;AA=C|||;VT=SNP
1	8223662	rs7523553	T	C	100	PASS	AC=4019;AF=0.802516;AN=5008;NS=2504;DP=16366;EAS_AF=0.7887;AMR_AF=0.8285;AFR_AF=0.9085;EUR_AF=0.7396;SAS_AF=0.7198;AA=C|||;VT=SNP
1	8223692	rs7554498	C	T	100	PASS	AC=4023;AF=0.803315;AN=5008;NS=2504;DP=15439;EAS_AF=0.7907;AMR_AF=0.83;AFR_AF=0.9085;EUR_AF=0.7406;SAS_AF=0.7198;AA=T|||;VT=SNP
1	8223820	rs7554596	C	T	100	PASS	AC=4090;AF=0.816693;AN=5008;NS=2504;DP=16308;EAS_AF=0.7917;AMR_AF=0.8372;AFR_AF=0.9516;EUR_AF=0.7416;SAS_AF=0.7229;AA=T|||;VT=SNP
1	8223832	rs7554600	C	T	100	PASS	AC=4023;AF=0.803315;AN=5008;NS=2504;DP=16620;EAS_AF=0.7897;AMR_AF=0.8314;AFR_AF=0.9085;EUR_AF=0.7396;SAS_AF=0.7209;AA=C|||;VT=SNP
1	8223845	rs7554665	C	T	100	PASS	AC=3850;AF=0.76877;AN=5008;NS=2504;DP=16756;EAS_AF=0.7897;AMR_AF=0.8213;AFR_AF=0.7837;EUR_AF=0.7386;SAS_AF=0.7209;AA=C|||;VT=SNP
1	8223936	rs7521313	A	G	100	PASS	AC=4021;AF=0.802915;AN=5008;NS=2504;DP=17533;EAS_AF=0.7897;AMR_AF=0.83;AFR_AF=0.9085;EUR_AF=0.7396;SAS_AF=0.7198;AA=G|||;VT=SNP
1	8224094	rs57793328	C	T	100	PASS	AC=4021;AF=0.802915;AN=5008;NS=2504;DP=15961;EAS_AF=0.7897;AMR_AF=0.83;AFR_AF=0.9085;EUR_AF=0.7396;SAS_AF=0.7198;AA=T|||;VT=SNP
1	8224107	rs12404792	C	T	100	PASS	AC=4025;AF=0.803714;AN=5008;NS=2504;DP=15601;EAS_AF=0.7917;AMR_AF=0.83;AFR_AF=0.9085;EUR_AF=0.7416;SAS_AF=0.7198;AA=T|||;VT=SNP
1	8224139	rs12031489	C	T	100	PASS	AC=4022;AF=0.803115;AN=5008;NS=2504;DP=15322;EAS_AF=0.7897;AMR_AF=0.83;AFR_AF=0.9085;EUR_AF=0.7406;SAS_AF=0.7198;AA=T|||;VT=SNP
1	8224176	rs12049106	A	C	100	PASS	AC=4019;AF=0.802516;AN=5008;NS=2504;DP=14329;EAS_AF=0.7897;AMR_AF=0.8285;AFR_AF=0.9077;EUR_AF=0.7396;SAS_AF=0.7198;AA=A|||;VT=SNP
1	8224282	rs10779696	C	T	100	PASS	AC=4081;AF=0.814896;AN=5008;NS=2504;DP=14973;EAS_AF=0.7897;AMR_AF=0.8329;AFR_AF=0.9516;EUR_AF=0.7406;SAS_AF=0.7198;AA=T|||;VT=SNP
1	8224399	rs10779697	C	T	100	PASS	AC=4026;AF=0.803914;AN=5008;NS=2504;DP=13228;EAS_AF=0.7897;AMR_AF=0.8285;AFR_AF=0.9123;EUR_AF=0.7406;SAS_AF=0.7198;AA=N|||;VT=SNP
1	8224516	rs10746478	C	T	100	PASS	AC=4021;AF=0.802915;AN=5008;NS=2504;DP=15542;EAS_AF=0.7897;AMR_AF=0.8285;AFR_AF=0.9085;EUR_AF=0.7406;SAS_AF=0.7198;AA=C|||;VT=SNP
1	8224561	rs10746479	C	A	100	PASS	AC=3942;AF=0.787141;AN=5008;NS=2504;DP=17823;EAS_AF=0.7897;AMR_AF=0.8213;AFR_AF=0.8533;EUR_AF=0.7396;SAS_AF=0.7198;AA=c|||;VT=SNP
1	8224617	rs10746480	C	T	100	PASS	AC=3849;AF=0.76857;AN=5008;NS=2504;DP=18454;EAS_AF=0.7897;AMR_AF=0.8199;AFR_AF=0.7844;EUR_AF=0.7386;SAS_AF=0.7198;AA=c|||;VT=SNP
1	8224663	rs10779698	G	A	100	PASS	AC=4018;AF=0.802316;AN=5008;NS=2504;DP=20816;EAS_AF=0.7887;AMR_AF=0.8285;AFR_AF=0.9077;EUR_AF=0.7396;SAS_AF=0.7198;AA=g|||;VT=SNP
1	8225003	rs11121124	T	A	100	PASS	AC=4019;AF=0.802516;AN=5008;NS=2504;DP=18901;EAS_AF=0.7897;AMR_AF=0.8285;AFR_AF=0.9077;EUR_AF=0.7396;SAS_AF=0.7198;AA=t|||;VT=SNP
1	8225388	rs61772071	G	A	100	PASS	AC=1616;AF=0.322684;AN=5008;NS=2504;DP=16723;EAS_AF=0.4534;AMR_AF=0.2867;AFR_AF=0.1838;EUR_AF=0.3469;SAS_AF=0.3763;AA=g|||;VT=SNP
1	8225715	rs2019445	A	G	100	PASS	AC=3986;AF=0.795927;AN=5008;NS=2504;DP=17217;EAS_AF=0.7956;AMR_AF=0.8242;AFR_AF=0.879;EUR_AF=0.7406;SAS_AF=0.7209;AA=a|||;VT=SNP
1	8225741	rs2004255	C	T	100	PASS	AC=2155;AF=0.430312;AN=5008;NS=2504;DP=17466;EAS_AF=0.4603;AMR_AF=0.3069;AFR_AF=0.5741;EUR_AF=0.3479;SAS_AF=0.3773;AA=c|||;VT=SNP
1	8225796	rs897447	G	A	100	PASS	AC=3969;AF=0.792532;AN=5008;NS=2504;DP=16414;EAS_AF=0.7966;AMR_AF=0.8228;AFR_AF=0.8707;EUR_AF=0.7396;SAS_AF=0.7157;AA=g|||;VT=SNP
1	8226088	rs78056657	C	T	100	PASS	AC=523;AF=0.104433;AN=5008;NS=2504;DP=18886;EAS_AF=0.0179;AMR_AF=0.0288;AFR_AF=0.2943;EUR_AF=0.0716;SAS_AF=0.0245;AA=c|||;VT=SNP
1	8226322	rs72859352	C	T	100	PASS	AC=742;AF=0.148163;AN=5008;NS=2504;DP=14287;EAS_AF=0.0179;AMR_AF=0.0403;AFR_AF=0.4531;EUR_AF=0.0726;SAS_AF=0.0245;AA=T|||;VT=SNP
1	8226374	rs72859354	G	A	100	PASS	AC=687;AF=0.137181;AN=5008;NS=2504;DP=14425;EAS_AF=0.0179;AMR_AF=0.036;AFR_AF=0.4123;EUR_AF=0.0726;SAS_AF=0.0266;AA=G|||;VT=SNP
1	8227719	rs60598971	C	T	100	PASS	AC=892;AF=0.178115;AN=5008;NS=2504;DP=15455;EAS_AF=0.0099;AMR_AF=0.0461;AFR_AF=0.5575;EUR_AF=0.0239;SAS_AF=0.091;AA=T|||;VT=SNP
1	8228694	rs10864337	A	G	100	PASS	AC=912;AF=0.182109;AN=5008;NS=2504;DP=16221;EAS_AF=0.0099;AMR_AF=0.049;AFR_AF=0.5719;EUR_AF=0.0239;SAS_AF=0.09;AA=G|||;VT=SNP
1	8228802	rs186771091	G	A	100	PASS	AC=33;AF=0.00658946;AN=5008;NS=2504;DP=16497;EAS_AF=0.0317;AMR_AF=0;AFR_AF=0;EUR_AF=0.001;SAS_AF=0;AA=A|||;VT=SNP
1	8229428	rs146722786	C	T	100	PASS	AC=46;AF=0.0091853;AN=5008;NS=2504;DP=19120;EAS_AF=0.006;AMR_AF=0.0187;AFR_AF=0.0015;EUR_AF=0.0189;SAS_AF=0.0061;AA=c|||;VT=SNP
1	8229786	rs184553004	G	C	100	PASS	AC=47;AF=0.00938498;AN=5008;NS=2504;DP=18754;EAS_AF=0.0456;AMR_AF=0;AFR_AF=0;EUR_AF=0;SAS_AF=0.001;AA=G|||;VT=SNP
1	8235113	rs115844181	G	A	100	PASS	AC=267;AF=0.0533147;AN=5008;NS=2504;DP=15310;EAS_AF=0.0645;AMR_AF=0.0115;AFR_AF=0.0779;EUR_AF=0.004;SAS_AF=0.089;AA=G|||;VT=SNP
1	8235923	rs146204396	G	A	100	PASS	AC=136;AF=0.0271565;AN=5008;NS=2504;DP=15973;EAS_AF=0.0079;AMR_AF=0.0187;AFR_AF=0.0023;EUR_AF=0.0278;SAS_AF=0.0859;AA=A|||;VT=SNP
1	8236394	rs7555571	G	A	100	PASS	AC=227;AF=0.0453275;AN=5008;NS=2504;DP=17227;EAS_AF=0.0099;AMR_AF=0.0159;AFR_AF=0.0946;EUR_AF=0.0219;SAS_AF=0.0603;AA=G|||;VT=SNP
1	8237123	rs113732733	C	T	100	PASS	AC=120;AF=0.0239617;AN=5008;NS=2504;DP=16489;EAS_AF=0.0069;AMR_AF=0.0159;AFR_AF=0.0061;EUR_AF=0.0706;SAS_AF=0.0235;AA=C|||;VT=SNP
1	8237193	rs35589907	C	T	100	PASS	AC=3080;AF=0.615016;AN=5008;NS=2504;DP=15719;EAS_AF=0.7907;AMR_AF=0.7277;AFR_AF=0.4183;EUR_AF=0.6402;SAS_AF=0.5941;AA=C|||;VT=SNP
1	8238140	rs7551295	A	G	100	PASS	AC=4173;AF=0.833267;AN=5008;NS=2504;DP=12783;EAS_AF=0.8016;AMR_AF=0.8314;AFR_AF=0.9917;EUR_AF=0.7336;SAS_AF=0.7556;AA=G|||;VT=SNP
1	8240711	rs7515687	T	C	100	PASS	AC=4174;AF=0.833466;AN=5008;NS=2504;DP=10512;EAS_AF=0.8026;AMR_AF=0.8314;AFR_AF=0.9909;EUR_AF=0.7346;SAS_AF=0.7556;AA=C|||;VT=SNP
1	8242487	rs2078288	C	T	100	PASS	AC=752;AF=0.15016;AN=5008;NS=2504;DP=20177;EAS_AF=0.0099;AMR_AF=0.0389;AFR_AF=0.4796;EUR_AF=0.0229;SAS_AF=0.0593;AA=T|||;VT=SNP
1	8243261	rs150648129	A	G	100	PASS	AC=205;AF=0.0409345;AN=5008;NS=2504;DP=16539;EAS_AF=0.0427;AMR_AF=0.2248;AFR_AF=0.0015;EUR_AF=0;SAS_AF=0.0041;AA=A|||;VT=SNP
1	8244145	rs6663882	G	A	100	PASS	AC=3054;AF=0.609824;AN=5008;NS=2504;DP=18004;EAS_AF=0.7986;AMR_AF=0.7219;AFR_AF=0.3979;EUR_AF=0.6412;SAS_AF=0.59;AA=G|||;VT=SNP
1	8244847	rs9660476	C	T	100	PASS	AC=131;AF=0.0261581;AN=5008;NS=2504;DP=17127;EAS_AF=0.0159;AMR_AF=0.0159;AFR_AF=0.0061;EUR_AF=0.0706;SAS_AF=0.0256;AA=C|||;VT=SNP
1	8245030	rs4908742	A	C	100	PASS	AC=3342;AF=0.667332;AN=5008;NS=2504;DP=18865;EAS_AF=0.8155;AMR_AF=0.7421;AFR_AF=0.5015;EUR_AF=0.6909;SAS_AF=0.6616;AA=A|||;VT=SNP
1	8246289	rs60650319	C	A	100	PASS	AC=1357;AF=0.270966;AN=5008;NS=2504;DP=17052;EAS_AF=0.2242;AMR_AF=0.4265;AFR_AF=0.1997;EUR_AF=0.2704;SAS_AF=0.3057;AA=C|||;VT=SNP
1	8246818	rs35584291	A	T	100	PASS	AC=1361;AF=0.271765;AN=5008;NS=2504;DP=17822;EAS_AF=0.2282;AMR_AF=0.4265;AFR_AF=0.1997;EUR_AF=0.2704;SAS_AF=0.3057;AA=A|||;VT=SNP
1	8247386	rs28510979	G	A	100	PASS	AC=475;AF=0.0948482;AN=5008;NS=2504;DP=12203;EAS_AF=0.0079;AMR_AF=0.0317;AFR_AF=0.2405;EUR_AF=0.0527;SAS_AF=0.0757;AA=G|||;VT=SNP
1	8249555	rs12082271	G	T	100	PASS	AC=1998;AF=0.398962;AN=5008;NS=2504;DP=18053;EAS_AF=0.252;AMR_AF=0.464;AFR_AF=0.5703;EUR_AF=0.3171;SAS_AF=0.3569;AA=T|||;VT=SNP
1	8250742	rs6676617	T	A	100	PASS	AC=2004;AF=0.40016;AN=5008;NS=2504;DP=13751;EAS_AF=0.256;AMR_AF=0.4683;AFR_AF=0.5696;EUR_AF=0.2972;SAS_AF=0.3773;AA=T|||;VT=SNP
1	8251425	rs72859386	A	G	100	PASS	AC=518;AF=0.103435;AN=5008;NS=2504;DP=15266;EAS_AF=0.0427;AMR_AF=0.2666;AFR_AF=0.0915;EUR_AF=0.0477;SAS_AF=0.1237;AA=A|||;VT=SNP
1	8251938	rs7542001	G	C	100	PASS	AC=630;AF=0.125799;AN=5008;NS=2504;DP=17043;EAS_AF=0.0308;AMR_AF=0.2752;AFR_AF=0.1808;EUR_AF=0.0477;SAS_AF=0.1237;AA=C|||;VT=SNP
1	8252684	rs72859389	A	C	100	PASS	AC=747;AF=0.149161;AN=5008;NS=2504;DP=18912;EAS_AF=0.0347;AMR_AF=0.2767;AFR_AF=0.264;EUR_AF=0.0487;SAS_AF=0.1247;AA=C|||;VT=SNP
1	8255618	rs58604614	G	C	100	PASS	AC=709;AF=0.141573;AN=5008;NS=2504;DP=16973;EAS_AF=0.0357;AMR_AF=0.2723;AFR_AF=0.236;EUR_AF=0.0477;SAS_AF=0.1268;AA=C|||;VT=SNP
1	8256313	rs11121127	G	A	100	PASS	AC=1045;AF=0.208666;AN=5008;NS=2504;DP=13078;EAS_AF=0.2629;AMR_AF=0.1729;AFR_AF=0.1694;EUR_AF=0.2316;SAS_AF=0.2076;AA=G|||;VT=SNP
1	8256431	rs11121128	A	T	100	PASS	AC=1084;AF=0.216454;AN=5008;NS=2504;DP=16624;EAS_AF=0.2629;AMR_AF=0.1772;AFR_AF=0.1967;EUR_AF=0.2316;SAS_AF=0.2076;AA=T|||;VT=SNP
1	8257782	rs28643488	G	A	100	PASS	AC=1022;AF=0.204073;AN=5008;NS=2504;DP=14566;EAS_AF=0.2569;AMR_AF=0.1715;AFR_AF=0.1611;EUR_AF=0.2306;SAS_AF=0.2035;AA=g|||;VT=SNP
1	8257960	rs72635708	T	C	100	PASS	AC=896;AF=0.178914;AN=5008;NS=2504;DP=15796;EAS_AF=0.254;AMR_AF=0.1657;AFR_AF=0.0719;EUR_AF=0.2286;SAS_AF=0.2045;AA=T|||;VT=SNP
1	8258224	rs376969992	A	G	100	PASS	AC=31;AF=0.0061901;AN=5008;NS=2504;DP=20353;EAS_AF=0.0288;AMR_AF=0;AFR_AF=0.0008;EUR_AF=0;SAS_AF=0.001;AA=A|||;VT=SNP
1	8258226	rs11585994	T	C	100	PASS	AC=1020;AF=0.203674;AN=5008;NS=2504;DP=20571;EAS_AF=0.2569;AMR_AF=0.1715;AFR_AF=0.1589;EUR_AF=0.2316;SAS_AF=0.2035;AA=C|||;VT=SNP
1	8259274	rs55724405	T	C	100	PASS	AC=2062;AF=0.411741;AN=5008;NS=2504;DP=15773;EAS_AF=0.2907;AMR_AF=0.4712;AFR_AF=0.5923;EUR_AF=0.2992;SAS_AF=0.3661;AA=C|||;VT=SNP
1	8259303	rs72635711	G	T	100	PASS	AC=896;AF=0.178914;AN=5008;NS=2504;DP=19195;EAS_AF=0.255;AMR_AF=0.1657;AFR_AF=0.0719;EUR_AF=0.2286;SAS_AF=0.2035;AA=G|||;VT=SNP
1	8259441	rs117545738	C	T	100	PASS	AC=12;AF=0.00239617;AN=5008;NS=2504;DP=20575;EAS_AF=0.0099;AMR_AF=0;AFR_AF=0;EUR_AF=0.002;SAS_AF=0;AA=c|||;VT=SNP
1	8259475	rs72635712	C	T	100	PASS	AC=895;AF=0.178714;AN=5008;NS=2504;DP=20685;EAS_AF=0.254;AMR_AF=0.1657;AFR_AF=0.0719;EUR_AF=0.2286;SAS_AF=0.2035;AA=C|||;VT=SNP
1	8259803	rs12562013	C	T	100	PASS	AC=1108;AF=0.221246;AN=5008;NS=2504;DP=18592;EAS_AF=0.2579;AMR_AF=0.1758;AFR_AF=0.2216;EUR_AF=0.2326;SAS_AF=0.2035;AA=T|||;VT=SNP
1	8260199	rs12140347	G	A	100	PASS	AC=1104;AF=0.220447;AN=5008;NS=2504;DP=16422;EAS_AF=0.2579;AMR_AF=0.1758;AFR_AF=0.2209;EUR_AF=0.2306;SAS_AF=0.2025;AA=G|||;VT=SNP
1	8260449	rs6700905	G	C	100	PASS	AC=1556;AF=0.310703;AN=5008;NS=2504;DP=17043;EAS_AF=0.2798;AMR_AF=0.4409;AFR_AF=0.3011;EUR_AF=0.2753;SAS_AF=0.2996;AA=G|||;VT=SNP
1	8260756	rs11588420	G	A	100	PASS	AC=894;AF=0.178514;AN=5008;NS=2504;DP=16979;EAS_AF=0.254;AMR_AF=0.1657;AFR_AF=0.0719;EUR_AF=0.2286;SAS_AF=0.2025;AA=G|||;VT=SNP
1	8260834	rs11587140	T	C	100	PASS	AC=940;AF=0.1877;AN=5008;NS=2504;DP=19869;EAS_AF=0.254;AMR_AF=0.1715;AFR_AF=0.1036;EUR_AF=0.2286;SAS_AF=0.2025;AA=T|||;VT=SNP
1	8260945	rs11588819	G	A	100	PASS	AC=942;AF=0.188099;AN=5008;NS=2504;DP=16943;EAS_AF=0.255;AMR_AF=0.1715;AFR_AF=0.1036;EUR_AF=0.2296;SAS_AF=0.2025;AA=G|||;VT=SNP
1	8261122	rs35579678	C	T	100	PASS	AC=894;AF=0.178514;AN=5008;NS=2504;DP=17046;EAS_AF=0.254;AMR_AF=0.1657;AFR_AF=0.0719;EUR_AF=0.2286;SAS_AF=0.2025;AA=C|||;VT=SNP
1	8261393	rs12138839	T	G	100	PASS	AC=1883;AF=0.375998;AN=5008;NS=2504;DP=17776;EAS_AF=0.2768;AMR_AF=0.464;AFR_AF=0.4849;EUR_AF=0.2982;SAS_AF=0.3487;AA=T|||;VT=SNP
1	8262513	rs67746	A	G	100	PASS	AC=805;AF=0.160743;AN=5008;NS=2504;DP=20988;EAS_AF=0.0298;AMR_AF=0.281;AFR_AF=0.3306;EUR_AF=0.0497;SAS_AF=0.0951;AA=A|||;VT=SNP
1	8264112	rs417065	C	A	100	PASS	AC=1065;AF=0.21266;AN=5008;NS=2504;DP=20633;EAS_AF=0.254;AMR_AF=0.1729;AFR_AF=0.1929;EUR_AF=0.2296;SAS_AF=0.2076;AA=C|||;VT=SNP
1	8264284	rs61264263	G	T	100	PASS	AC=560;AF=0.111821;AN=5008;NS=2504;DP=17823;EAS_AF=0.0298;AMR_AF=0.2651;AFR_AF=0.1573;EUR_AF=0.0457;SAS_AF=0.0941;AA=G|||;VT=SNP
1	8264457	rs12745477	A	G	100	PASS	AC=897;AF=0.179113;AN=5008;NS=2504;DP=20338;EAS_AF=0.254;AMR_AF=0.1657;AFR_AF=0.0726;EUR_AF=0.2266;SAS_AF=0.2065;AA=A|||;VT=SNP
1	8267257	rs186081081	A	G	100	PASS	AC=39;AF=0.00778754;AN=5008;NS=2504;DP=20199;EAS_AF=0.0367;AMR_AF=0;AFR_AF=0;EUR_AF=0.001;SAS_AF=0.001;AA=A|||;VT=SNP
1	8267284	rs56025131	A	G	100	PASS	AC=1325;AF=0.264577;AN=5008;NS=2504;DP=18875;EAS_AF=0.2946;AMR_AF=0.4222;AFR_AF=0.1407;EUR_AF=0.2555;SAS_AF=0.2986;AA=A|||;VT=SNP
1	8267513	rs7548511	A	G	100	PASS	AC=1441;AF=0.28774;AN=5008;NS=2504;DP=18276;EAS_AF=0.2946;AMR_AF=0.4265;AFR_AF=0.2292;EUR_AF=0.2555;SAS_AF=0.2945;AA=A|||;VT=SNP
1	8268095	rs11121129	G	A	100	PASS	AC=1316;AF=0.26278;AN=5008;NS=2504;DP=16628;EAS_AF=0.2907;AMR_AF=0.4207;AFR_AF=0.1407;EUR_AF=0.2535;SAS_AF=0.2965;AA=G|||;VT=SNP
1	8268620	rs6661746	G	A	100	PASS	AC=1310;AF=0.261581;AN=5008;NS=2504;DP=19980;EAS_AF=0.2847;AMR_AF=0.4207;AFR_AF=0.1415;EUR_AF=0.2535;SAS_AF=0.2955;AA=G|||;VT=SNP
1	8268715	rs6701941	T	C	100	PASS	AC=1312;AF=0.261981;AN=5008;NS=2504;DP=20690;EAS_AF=0.2857;AMR_AF=0.4222;AFR_AF=0.1415;EUR_AF=0.2535;SAS_AF=0.2955;AA=T|||;VT=SNP
1	8268913	rs6687168	C	T	100	PASS	AC=1310;AF=0.261581;AN=5008;NS=2504;DP=17634;EAS_AF=0.2847;AMR_AF=0.4207;AFR_AF=0.1415;EUR_AF=0.2535;SAS_AF=0.2955;AA=C|||;VT=SNP
1	8269228	rs117762948	G	A	100	PASS	AC=14;AF=0.00279553;AN=5008;NS=2504;DP=17640;EAS_AF=0.0139;AMR_AF=0;AFR_AF=0;EUR_AF=0;SAS_AF=0;AA=G|||;VT=SNP
1	8270490	rs17032305	G	C	100	PASS	AC=449;AF=0.0896565;AN=5008;NS=2504;DP=18466;EAS_AF=0.0387;AMR_AF=0.2637;AFR_AF=0.0681;EUR_AF=0.0447;SAS_AF=0.0941;AA=G|||;VT=SNP
1	8272231	rs11121131	G	A	100	PASS	AC=1307;AF=0.260982;AN=5008;NS=2504;DP=24077;EAS_AF=0.2817;AMR_AF=0.4222;AFR_AF=0.1415;EUR_AF=0.2535;SAS_AF=0.2945;AA=G|||;VT=SNP
1	8272526	rs425371	G	A	100	PASS	AC=2078;AF=0.414936;AN=5008;NS=2504;DP=22084;EAS_AF=0.4831;AMR_AF=0.4352;AFR_AF=0.5287;EUR_AF=0.2475;SAS_AF=0.3487;AA=A|||;VT=SNP
1	8273008	rs6683408	T	A	100	PASS	AC=1912;AF=0.381789;AN=5008;NS=2504;DP=20329;EAS_AF=0.4583;AMR_AF=0.353;AFR_AF=0.3979;EUR_AF=0.2694;SAS_AF=0.4172;AA=T|||;VT=SNP
1	8273177	rs6683603	T	G	100	PASS	AC=1563;AF=0.312101;AN=5008;NS=2504;DP=22494;EAS_AF=0.4544;AMR_AF=0.3357;AFR_AF=0.2103;EUR_AF=0.2535;SAS_AF=0.3466;AA=T|||;VT=SNP
1	8273392	rs12041676	G	A	100	PASS	AC=923;AF=0.184305;AN=5008;NS=2504;DP=22530;EAS_AF=0.4147;AMR_AF=0.1239;AFR_AF=0.0068;EUR_AF=0.1799;SAS_AF=0.2342;AA=G|||;VT=SNP
1	8273551	rs405689	C	T	100	PASS	AC=3125;AF=0.624002;AN=5008;NS=2504;DP=23189;EAS_AF=0.2262;AMR_AF=0.732;AFR_AF=0.9198;EUR_AF=0.6819;SAS_AF=0.498;AA=T|||;VT=SNP
1	8273851	rs448202	C	T	100	PASS	AC=2706;AF=0.540335;AN=5008;NS=2504;DP=22991;EAS_AF=0.127;AMR_AF=0.5879;AFR_AF=0.8283;EUR_AF=0.6372;SAS_AF=0.4438;AA=T|||;VT=SNP
1	8273868	rs376608	A	G	100	PASS	AC=505;AF=0.100839;AN=5008;NS=2504;DP=22975;EAS_AF=0.0397;AMR_AF=0.0461;AFR_AF=0.2027;EUR_AF=0.0666;SAS_AF=0.1002;AA=G|||;VT=SNP
1	8273922	rs395859	T	C	100	PASS	AC=505;AF=0.100839;AN=5008;NS=2504;DP=21523;EAS_AF=0.0397;AMR_AF=0.0461;AFR_AF=0.2042;EUR_AF=0.0656;SAS_AF=0.0992;AA=C|||;VT=SNP
1	8273940	rs395847	T	C	100	PASS	AC=4558;AF=0.910144;AN=5008;NS=2504;DP=20174;EAS_AF=0.869;AMR_AF=0.9063;AFR_AF=0.9939;EUR_AF=0.8688;SAS_AF=0.8845;AA=C|||;VT=SNP
1	8274018	rs390468	G	A	100	PASS	AC=464;AF=0.0926518;AN=5008;NS=2504;DP=19595;EAS_AF=0.0397;AMR_AF=0.0461;AFR_AF=0.2027;EUR_AF=0.0626;SAS_AF=0.0624;AA=A|||;VT=SNP
1	8274163	rs413221	A	C	100	PASS	AC=343;AF=0.0684904;AN=5008;NS=2504;DP=20541;EAS_AF=0.0387;AMR_AF=0.0389;AFR_AF=0.087;EUR_AF=0.0626;SAS_AF=0.1012;AA=A|||;VT=SNP
1	8274368	rs387118	T	C	100	PASS	AC=497;AF=0.0992412;AN=5008;NS=2504;DP=15819;EAS_AF=0.0397;AMR_AF=0.0447;AFR_AF=0.2012;EUR_AF=0.0636;SAS_AF=0.0982;AA=T|||;VT=SNP
1	8274515	rs365938	A	G	100	PASS	AC=501;AF=0.10004;AN=5008;NS=2504;DP=18829;EAS_AF=0.0397;AMR_AF=0.0447;AFR_AF=0.2012;EUR_AF=0.0636;SAS_AF=0.1022;AA=G|||;VT=SNP
1	8274569	rs78732195	G	A	100	PASS	AC=605;AF=0.120807;AN=5008;NS=2504;DP=20523;EAS_AF=0.0536;AMR_AF=0.0634;AFR_AF=0.2829;EUR_AF=0.0477;SAS_AF=0.0869;AA=G|||;VT=SNP
1	8274679	rs386146	T	G	100	PASS	AC=501;AF=0.10004;AN=5008;NS=2504;DP=17720;EAS_AF=0.0397;AMR_AF=0.0447;AFR_AF=0.2012;EUR_AF=0.0636;SAS_AF=0.1022;AA=G|||;VT=SNP
1	8274765	rs411129	G	T	100	PASS	AC=489;AF=0.0976438;AN=5008;NS=2504;DP=17052;EAS_AF=0.0387;AMR_AF=0.0447;AFR_AF=0.1952;EUR_AF=0.0626;SAS_AF=0.1002;AA=G|||;VT=SNP
1	8274771	rs385814	T	C	100	PASS	AC=497;AF=0.0992412;AN=5008;NS=2504;DP=17212;EAS_AF=0.0387;AMR_AF=0.0447;AFR_AF=0.2012;EUR_AF=0.0626;SAS_AF=0.1002;AA=C|||;VT=SNP
1	8274807	rs411654	A	G	100	PASS	AC=1070;AF=0.213658;AN=5008;NS=2504;DP=16827;EAS_AF=0.0962;AMR_AF=0.1052;AFR_AF=0.4561;EUR_AF=0.1123;SAS_AF=0.1881;AA=G|||;VT=SNP
1	8274963	rs385137	T	C	100	PASS	AC=1126;AF=0.22484;AN=5008;NS=2504;DP=14448;EAS_AF=0.0952;AMR_AF=0.1095;AFR_AF=0.497;EUR_AF=0.1123;SAS_AF=0.1881;AA=C|||;VT=SNP
1	8275284	rs421490	A	G	100	PASS	AC=944;AF=0.188498;AN=5008;NS=2504;DP=12286;EAS_AF=0.0933;AMR_AF=0.1037;AFR_AF=0.3638;EUR_AF=0.1123;SAS_AF=0.1881;AA=A|||;VT=SNP
1	8275790	rs72635723	G	A	100	PASS	AC=346;AF=0.0690895;AN=5008;NS=2504;DP=17993;EAS_AF=0.0268;AMR_AF=0.1037;AFR_AF=0.0068;EUR_AF=0.1262;SAS_AF=0.1135;AA=T|||;VT=SNP
1	8276509	rs402660	T	C	100	PASS	AC=1396;AF=0.278754;AN=5008;NS=2504;DP=10422;EAS_AF=0.1071;AMR_AF=0.1326;AFR_AF=0.6067;EUR_AF=0.1302;SAS_AF=0.2689;AA=C|||;VT=SNP
1	8276656	rs384055	C	T	100	PASS	AC=1397;AF=0.278954;AN=5008;NS=2504;DP=14057;EAS_AF=0.1071;AMR_AF=0.1326;AFR_AF=0.6074;EUR_AF=0.1302;SAS_AF=0.2689;AA=T|||;VT=SNP
1	8276745	rs60526550	G	A	100	PASS	AC=463;AF=0.0924521;AN=5008;NS=2504;DP=16257;EAS_AF=0.0556;AMR_AF=0.0562;AFR_AF=0.1785;EUR_AF=0.0467;SAS_AF=0.0869;AA=G|||;VT=SNP
1	8276795	rs138980560	G	T	100	PASS	AC=20;AF=0.00399361;AN=5008;NS=2504;DP=18449;EAS_AF=0.0198;AMR_AF=0;AFR_AF=0;EUR_AF=0;SAS_AF=0;AA=G|||;VT=SNP
1	8276909	rs478128	A	G	100	PASS	AC=1358;AF=0.271166;AN=5008;NS=2504;DP=15555;EAS_AF=0.1081;AMR_AF=0.1297;AFR_AF=0.5787;EUR_AF=0.1302;SAS_AF=0.2689;AA=A|||;VT=SNP
1	8276945	rs79517480	G	C	100	PASS	AC=74;AF=0.0147764;AN=5008;NS=2504;DP=14891;EAS_AF=0.0714;AMR_AF=0;AFR_AF=0;EUR_AF=0;SAS_AF=0.002;AA=G|||;VT=SNP
1	8278116	rs2085260	G	A	100	PASS	AC=1025;AF=0.204673;AN=5008;NS=2504;DP=15937;EAS_AF=0.4167;AMR_AF=0.134;AFR_AF=0.0076;EUR_AF=0.1839;SAS_AF=0.3241;AA=g|||;VT=SNP
1	8278218	rs102142	G	T	100	PASS	AC=753;AF=0.150359;AN=5008;NS=2504;DP=19862;EAS_AF=0.0903;AMR_AF=0.0893;AFR_AF=0.2852;EUR_AF=0.1014;SAS_AF=0.1237;AA=T|||;VT=SNP
1	8278899	rs428180	A	C	100	PASS	AC=1861;AF=0.371605;AN=5008;NS=2504;DP=21964;EAS_AF=0.4345;AMR_AF=0.2075;AFR_AF=0.444;EUR_AF=0.2604;SAS_AF=0.4397;AA=C|||;VT=SNP
1	8279716	rs78863888	T	C	100	PASS	AC=514;AF=0.102636;AN=5008;NS=2504;DP=14194;EAS_AF=0.1706;AMR_AF=0.0648;AFR_AF=0.0983;EUR_AF=0.0527;SAS_AF=0.1166;AA=T|||;VT=SNP
1	8279814	rs6689647	C	A	100	PASS	AC=1176;AF=0.234824;AN=5008;NS=2504;DP=14115;EAS_AF=0.4216;AMR_AF=0.1585;AFR_AF=0.084;EUR_AF=0.1978;SAS_AF=0.3384;AA=C|||;VT=SNP
1	8279963	rs652952	C	T	100	PASS	AC=1014;AF=0.202476;AN=5008;NS=2504;DP=18534;EAS_AF=0.1796;AMR_AF=0.1037;AFR_AF=0.3275;EUR_AF=0.1153;SAS_AF=0.2168;AA=C|||;VT=SNP
1	8280181	rs2004505	A	G	100	PASS	AC=1784;AF=0.35623;AN=5008;NS=2504;DP=15407;EAS_AF=0.4345;AMR_AF=0.2046;AFR_AF=0.388;EUR_AF=0.2604;SAS_AF=0.4387;AA=G|||;VT=SNP
1	8280828	rs387458	T	C	100	PASS	AC=2416;AF=0.482428;AN=5008;NS=2504;DP=17611;EAS_AF=0.6131;AMR_AF=0.2709;AFR_AF=0.5681;EUR_AF=0.3141;SAS_AF=0.5552;AA=C|||;VT=SNP
1	8280835	rs367049	T	G	100	PASS	AC=1485;AF=0.296526;AN=5008;NS=2504;DP=16974;EAS_AF=0.4454;AMR_AF=0.1859;AFR_AF=0.1641;EUR_AF=0.2594;SAS_AF=0.4387;AA=T|||;VT=SNP
1	8281564	rs506403	C	T	100	PASS	AC=3886;AF=0.775958;AN=5008;NS=2504;DP=19745;EAS_AF=0.6468;AMR_AF=0.7277;AFR_AF=0.9115;EUR_AF=0.8012;SAS_AF=0.7342;AA=T|||;VT=SNP
1	8282129	rs396594	A	G	100	PASS	AC=1734;AF=0.346246;AN=5008;NS=2504;DP=15694;EAS_AF=0.4474;AMR_AF=0.1988;AFR_AF=0.3419;EUR_AF=0.2634;SAS_AF=0.4376;AA=G|||;VT=SNP
1	8282463	rs365725	T	C	100	PASS	AC=2438;AF=0.486821;AN=5008;NS=2504;DP=12466;EAS_AF=0.6141;AMR_AF=0.2738;AFR_AF=0.5809;EUR_AF=0.3151;SAS_AF=0.5562;AA=C|||;VT=SNP
1	8282984	rs541399026	G	T	100	PASS	AC=20;AF=0.00399361;AN=5008;NS=2504;DP=5382;EAS_AF=0.0198;AMR_AF=0;AFR_AF=0;EUR_AF=0;SAS_AF=0;AA=G|||;VT=SNP
1	8283288	rs56305036	C	A	100	PASS	AC=238;AF=0.047524;AN=5008;NS=2504;DP=15450;EAS_AF=0.0655;AMR_AF=0.0519;AFR_AF=0.0015;EUR_AF=0.0477;SAS_AF=0.0879;AA=C|||;VT=SNP
1	8284152	rs6700470	A	G	100	PASS	AC=2427;AF=0.484625;AN=5008;NS=2504;DP=18475;EAS_AF=0.6101;AMR_AF=0.2738;AFR_AF=0.5787;EUR_AF=0.3151;SAS_AF=0.5521;AA=G|||;VT=SNP
1	8284250	rs11589958	G	A	100	PASS	AC=1809;AF=0.361222;AN=5008;NS=2504;DP=15728;EAS_AF=0.4425;AMR_AF=0.2061;AFR_AF=0.4002;EUR_AF=0.2634;SAS_AF=0.4356;AA=A|||;VT=SNP
1	8284497	rs11589993	G	A	100	PASS	AC=1170;AF=0.233626;AN=5008;NS=2504;DP=19003;EAS_AF=0.4306;AMR_AF=0.1571;AFR_AF=0.0734;EUR_AF=0.1988;SAS_AF=0.3374;AA=G|||;VT=SNP
1	8284707	rs74224589	G	A	100	PASS	AC=91;AF=0.0181709;AN=5008;NS=2504;DP=16575;EAS_AF=0.0863;AMR_AF=0.0014;AFR_AF=0;EUR_AF=0;SAS_AF=0.0031;AA=G|||;VT=SNP
1	8285186	rs423909	A	C	100	PASS	AC=1746;AF=0.348642;AN=5008;NS=2504;DP=19825;EAS_AF=0.4504;AMR_AF=0.1988;AFR_AF=0.3517;EUR_AF=0.2614;SAS_AF=0.4356;AA=A|||;VT=SNP
1	8286009	rs7524364	G	A	100	PASS	AC=936;AF=0.186901;AN=5008;NS=2504;DP=17587;EAS_AF=0.3978;AMR_AF=0.1268;AFR_AF=0.0083;EUR_AF=0.1769;SAS_AF=0.2638;AA=G|||;VT=SNP
1	8286376	rs642331	A	G	100	PASS	AC=376;AF=0.0750799;AN=5008;NS=2504;DP=16831;EAS_AF=0.0129;AMR_AF=0.0303;AFR_AF=0.1392;EUR_AF=0.0596;SAS_AF=0.1002;AA=A|||;VT=SNP
1	8286602	rs642012	G	A	100	PASS	AC=444;AF=0.0886581;AN=5008;NS=2504;DP=18636;EAS_AF=0.0119;AMR_AF=0.0303;AFR_AF=0.1906;EUR_AF=0.0616;SAS_AF=0.0992;AA=G|||;VT=SNP
1	8286665	rs403623	A	G	100	PASS	AC=528;AF=0.105431;AN=5008;NS=2504;DP=19330;EAS_AF=0.0119;AMR_AF=0.0389;AFR_AF=0.2496;EUR_AF=0.0626;SAS_AF=0.0982;AA=G|||;VT=SNP
1	8286693	rs12049468	G	A	100	PASS	AC=1256;AF=0.250799;AN=5008;NS=2504;DP=20388;EAS_AF=0.4395;AMR_AF=0.1758;AFR_AF=0.1188;EUR_AF=0.1998;SAS_AF=0.3405;AA=G|||;VT=SNP
1	8286816	rs388933	G	A	100	PASS	AC=1532;AF=0.305911;AN=5008;NS=2504;DP=19622;EAS_AF=0.4504;AMR_AF=0.1902;AFR_AF=0.1929;EUR_AF=0.2604;SAS_AF=0.4387;AA=G|||;VT=SNP
1	8286990	rs11121136	T	C	100	PASS	AC=1693;AF=0.338059;AN=5008;NS=2504;DP=18408;EAS_AF=0.4534;AMR_AF=0.2046;AFR_AF=0.2912;EUR_AF=0.2674;SAS_AF=0.4499;AA=C|||;VT=SNP
1	8287101	rs72635735	T	C	100	PASS	AC=199;AF=0.0397364;AN=5008;NS=2504;DP=20493;EAS_AF=0.0119;AMR_AF=0.0216;AFR_AF=0.0113;EUR_AF=0.0596;SAS_AF=0.0992;AA=C|||;VT=SNP
1	8287244	rs2101573	A	G	100	PASS	AC=288;AF=0.057508;AN=5008;NS=2504;DP=22443;EAS_AF=0.0119;AMR_AF=0.0274;AFR_AF=0.0756;EUR_AF=0.0596;SAS_AF=0.0992;AA=A|||;VT=SNP
1	8287378	rs12022242	G	T	100	PASS	AC=1246;AF=0.248802;AN=5008;NS=2504;DP=18856;EAS_AF=0.4375;AMR_AF=0.1715;AFR_AF=0.1006;EUR_AF=0.2068;SAS_AF=0.3528;AA=G|||;VT=SNP
1	8287391	rs11121137	G	A	100	PASS	AC=1405;AF=0.280551;AN=5008;NS=2504;DP=19078;EAS_AF=0.4375;AMR_AF=0.1772;AFR_AF=0.2163;EUR_AF=0.2087;SAS_AF=0.3528;AA=g|||;VT=SNP
1	8287500	rs406236	G	A	100	PASS	AC=288;AF=0.057508;AN=5008;NS=2504;DP=21014;EAS_AF=0.0119;AMR_AF=0.0259;AFR_AF=0.0764;EUR_AF=0.0596;SAS_AF=0.0992;AA=G|||;VT=SNP
1	8287962	rs7553816	C	T	100	PASS	AC=1467;AF=0.292931;AN=5008;NS=2504;DP=22009;EAS_AF=0.4385;AMR_AF=0.1816;AFR_AF=0.2602;EUR_AF=0.2097;SAS_AF=0.3517;AA=C|||;VT=SNP
1	8288250	rs117633840	T	C	100	PASS	AC=120;AF=0.0239617;AN=5008;NS=2504;DP=22118;EAS_AF=0.0218;AMR_AF=0.1354;AFR_AF=0.0008;EUR_AF=0.002;SAS_AF=0.001;AA=T|||;VT=SNP
1	8288440	rs367915	T	C	100	PASS	AC=1763;AF=0.352037;AN=5008;NS=2504;DP=20298;EAS_AF=0.4504;AMR_AF=0.2075;AFR_AF=0.3427;EUR_AF=0.2704;SAS_AF=0.4499;AA=C|||;VT=SNP
1	8288720	rs367078	T	C	100	PASS	AC=1614;AF=0.322284;AN=5008;NS=2504;DP=15977;EAS_AF=0.4385;AMR_AF=0.1888;AFR_AF=0.3646;EUR_AF=0.2137;SAS_AF=0.3517;AA=C|||;VT=SNP
1	8289252	rs72635736	T	C	100	PASS	AC=1372;AF=0.273962;AN=5008;NS=2504;DP=11206;EAS_AF=0.4841;AMR_AF=0.1657;AFR_AF=0.1604;EUR_AF=0.2127;SAS_AF=0.3507;AA=T|||;VT=SNP
1	8289345	rs112846030	C	T	100	PASS	AC=1178;AF=0.235224;AN=5008;NS=2504;DP=10518;EAS_AF=0.4167;AMR_AF=0.1585;AFR_AF=0.0681;EUR_AF=0.2087;SAS_AF=0.3558;AA=C|||;VT=SNP
1	8289660	rs382192	A	G	100	PASS	AC=2399;AF=0.479034;AN=5008;NS=2504;DP=16337;EAS_AF=0.6657;AMR_AF=0.2911;AFR_AF=0.4871;EUR_AF=0.3449;SAS_AF=0.547;AA=G|||;VT=SNP
1	8289919	rs385504	A	G	100	PASS	AC=2170;AF=0.433307;AN=5008;NS=2504;DP=19131;EAS_AF=0.6458;AMR_AF=0.3862;AFR_AF=0.3691;EUR_AF=0.3062;SAS_AF=0.4652;AA=G|||;VT=SNP
1	8290082	rs438650	T	C	100	PASS	AC=1426;AF=0.284744;AN=5008;NS=2504;DP=14965;EAS_AF=0.4603;AMR_AF=0.1686;AFR_AF=0.2375;EUR_AF=0.2157;SAS_AF=0.3211;AA=C|||;VT=SNP
1	8290279	rs534231	C	T	100	PASS	AC=3010;AF=0.601038;AN=5008;NS=2504;DP=18985;EAS_AF=0.8016;AMR_AF=0.4827;AFR_AF=0.5424;EUR_AF=0.4781;SAS_AF=0.684;AA=T|||;VT=SNP
1	8290727	rs151182758	G	A	100	PASS	AC=39;AF=0.00778754;AN=5008;NS=2504;DP=16849;EAS_AF=0.0367;AMR_AF=0;AFR_AF=0;EUR_AF=0;SAS_AF=0.002;AA=G|||;VT=SNP
1	8290743	rs11121138	C	G	100	PASS	AC=3085;AF=0.616014;AN=5008;NS=2504;DP=16147;EAS_AF=0.8026;AMR_AF=0.4899;AFR_AF=0.5635;EUR_AF=0.4811;SAS_AF=0.7229;AA=G|||;VT=SNP
1	8290762	rs12022853	T	A	100	PASS	AC=2431;AF=0.485423;AN=5008;NS=2504;DP=14662;EAS_AF=0.7837;AMR_AF=0.4568;AFR_AF=0.2035;EUR_AF=0.4404;SAS_AF=0.6258;AA=T|||;VT=SNP
1	8290848	rs113115115	C	G	100	PASS	AC=546;AF=0.109026;AN=5008;NS=2504;DP=14619;EAS_AF=0.1607;AMR_AF=0.0836;AFR_AF=0.0809;EUR_AF=0.0865;SAS_AF=0.135;AA=C|||;VT=SNP
1	8291024	rs146794357	C	T	100	PASS	AC=32;AF=0.00638978;AN=5008;NS=2504;DP=16607;EAS_AF=0.0308;AMR_AF=0;AFR_AF=0.0008;EUR_AF=0;SAS_AF=0;AA=c|||;VT=SNP
1	8291894	rs6679409	T	C	100	PASS	AC=160;AF=0.0319489;AN=5008;NS=2504;DP=16950;EAS_AF=0.1022;AMR_AF=0.0144;AFR_AF=0.0121;EUR_AF=0.0139;SAS_AF=0.0174;AA=T|||;VT=SNP
1	8292195	rs299501	G	A	100	PASS	AC=3188;AF=0.636581;AN=5008;NS=2504;DP=17607;EAS_AF=0.8095;AMR_AF=0.4928;AFR_AF=0.6528;EUR_AF=0.4861;SAS_AF=0.6933;AA=A|||;VT=SNP
1	8292429	rs6667177	C	T	100	PASS	AC=2781;AF=0.555312;AN=5008;NS=2504;DP=17013;EAS_AF=0.8105;AMR_AF=0.4784;AFR_AF=0.3578;EUR_AF=0.4821;SAS_AF=0.6892;AA=c|||;VT=SNP
1	8292471	rs299500	T	G	100	PASS	AC=3193;AF=0.63758;AN=5008;NS=2504;DP=16939;EAS_AF=0.8105;AMR_AF=0.4899;AFR_AF=0.6596;EUR_AF=0.4871;SAS_AF=0.6892;AA=G|||;VT=SNP
1	8292761	rs299499	G	A	100	PASS	AC=3041;AF=0.607228;AN=5008;NS=2504;DP=18542;EAS_AF=0.8095;AMR_AF=0.4885;AFR_AF=0.5469;EUR_AF=0.4861;SAS_AF=0.6892;AA=A|||;VT=SNP
1	8293953	rs58836820	C	T	100	PASS	AC=1827;AF=0.364816;AN=5008;NS=2504;DP=6897;EAS_AF=0.6577;AMR_AF=0.3386;AFR_AF=0.1203;EUR_AF=0.3062;SAS_AF=0.4724;AA=C|||;VT=SNP
1	8294662	rs11121141	G	A	100	PASS	AC=592;AF=0.118211;AN=5008;NS=2504;DP=18852;EAS_AF=0.0556;AMR_AF=0.1124;AFR_AF=0.1346;EUR_AF=0.1392;SAS_AF=0.1431;AA=G|||;VT=SNP
1	8294762	rs11121142	T	C	100	PASS	AC=592;AF=0.118211;AN=5008;NS=2504;DP=19397;EAS_AF=0.0556;AMR_AF=0.1124;AFR_AF=0.1346;EUR_AF=0.1392;SAS_AF=0.1431;AA=T|||;VT=SNP
1	8295130	rs7528376	T	C	100	PASS	AC=2023;AF=0.403954;AN=5008;NS=2504;DP=17870;EAS_AF=0.6677;AMR_AF=0.3516;AFR_AF=0.1808;EUR_AF=0.34;SAS_AF=0.5368;AA=C|||;VT=SNP
1	8295576	rs7528874	T	C	100	PASS	AC=2019;AF=0.403155;AN=5008;NS=2504;DP=14521;EAS_AF=0.6687;AMR_AF=0.353;AFR_AF=0.1762;EUR_AF=0.34;SAS_AF=0.5368;AA=T|||;VT=SNP
1	8296550	rs67287437	C	G	100	PASS	AC=841;AF=0.167931;AN=5008;NS=2504;DP=10862;EAS_AF=0.0685;AMR_AF=0.1282;AFR_AF=0.2375;EUR_AF=0.171;SAS_AF=0.2014;AA=G|||;VT=SNP
1	8297858	rs299511	C	G	100	PASS	AC=3294;AF=0.657748;AN=5008;NS=2504;DP=16513;EAS_AF=0.8264;AMR_AF=0.5072;AFR_AF=0.7057;EUR_AF=0.493;SAS_AF=0.6953;AA=G|||;VT=SNP
1	8298418	rs72635740	C	A	100	PASS	AC=333;AF=0.0664936;AN=5008;NS=2504;DP=22246;EAS_AF=0.0298;AMR_AF=0.1052;AFR_AF=0.0068;EUR_AF=0.1302;SAS_AF=0.092;AA=C|||;VT=SNP
1	8298742	rs17032326	T	C	100	PASS	AC=163;AF=0.0325479;AN=5008;NS=2504;DP=16393;EAS_AF=0.1002;AMR_AF=0.0159;AFR_AF=0.0144;EUR_AF=0.0149;SAS_AF=0.0174;AA=T|||;VT=SNP
1	8298994	rs12403907	G	A	100	PASS	AC=159;AF=0.0317492;AN=5008;NS=2504;DP=10963;EAS_AF=0.1002;AMR_AF=0.0144;AFR_AF=0.0121;EUR_AF=0.0149;SAS_AF=0.0174;AA=G|||;VT=SNP
1	8299109	rs6577475	G	A	100	PASS	AC=1894;AF=0.378195;AN=5008;NS=2504;DP=13196;EAS_AF=0.6597;AMR_AF=0.3429;AFR_AF=0.1694;EUR_AF=0.3052;SAS_AF=0.4703;AA=G|||;VT=SNP
1	8299370	rs299509	G	A	100	PASS	AC=3274;AF=0.653754;AN=5008;NS=2504;DP=16339;EAS_AF=0.8274;AMR_AF=0.5029;AFR_AF=0.6967;EUR_AF=0.493;SAS_AF=0.6892;AA=-|||;VT=SNP
1	8299392	rs299508	A	G	100	PASS	AC=3272;AF=0.653355;AN=5008;NS=2504;DP=16483;EAS_AF=0.8274;AMR_AF=0.5029;AFR_AF=0.6952;EUR_AF=0.493;SAS_AF=0.6892;AA=G|||;VT=SNP
1	8299475	rs299507	A	G	100	PASS	AC=3273;AF=0.653554;AN=5008;NS=2504;DP=17337;EAS_AF=0.8274;AMR_AF=0.5029;AFR_AF=0.6967;EUR_AF=0.492;SAS_AF=0.6892;AA=G|||;VT=SNP
1	8300252	rs12125294	G	C	100	PASS	AC=1896;AF=0.378594;AN=5008;NS=2504;DP=14539;EAS_AF=0.6399;AMR_AF=0.3343;AFR_AF=0.1921;EUR_AF=0.3072;SAS_AF=0.4663;AA=G|||;VT=SNP
1	8300926	rs299504	A	G	100	PASS	AC=3223;AF=0.64357;AN=5008;NS=2504;DP=14631;EAS_AF=0.8115;AMR_AF=0.4942;AFR_AF=0.6702;EUR_AF=0.501;SAS_AF=0.6871;AA=G|||;VT=SNP
1	8301116	rs299502	A	G	100	PASS	AC=3026;AF=0.604233;AN=5008;NS=2504;DP=15920;EAS_AF=0.7103;AMR_AF=0.4784;AFR_AF=0.6301;EUR_AF=0.4871;SAS_AF=0.6697;AA=N|||;VT=SNP
1	8301267	rs10864341	G	A	100	PASS	AC=1883;AF=0.375998;AN=5008;NS=2504;DP=16562;EAS_AF=0.6409;AMR_AF=0.3329;AFR_AF=0.1793;EUR_AF=0.3072;SAS_AF=0.4703;AA=g|||;VT=SNP
1	8301382	rs10864342	G	A	100	PASS	AC=1919;AF=0.383187;AN=5008;NS=2504;DP=16822;EAS_AF=0.6409;AMR_AF=0.3329;AFR_AF=0.2065;EUR_AF=0.3072;SAS_AF=0.4703;AA=N|||;VT=SNP
1	8301494	rs17032328	G	A	100	PASS	AC=166;AF=0.033147;AN=5008;NS=2504;DP=17620;EAS_AF=0.1032;AMR_AF=0.0144;AFR_AF=0.0151;EUR_AF=0.0149;SAS_AF=0.0174;AA=G|||;VT=SNP
1	8302619	rs7513908	G	A	100	PASS	AC=913;AF=0.182308;AN=5008;NS=2504;DP=13270;EAS_AF=0.0694;AMR_AF=0.134;AFR_AF=0.2897;EUR_AF=0.169;SAS_AF=0.2014;AA=G|||;VT=SNP
1	8303742	rs2605074	A	G	100	PASS	AC=766;AF=0.152955;AN=5008;NS=2504;DP=12891;EAS_AF=0.0704;AMR_AF=0.1326;AFR_AF=0.1823;EUR_AF=0.163;SAS_AF=0.2025;AA=N|||;VT=SNP
1	8304607	rs4908744	G	A	100	PASS	AC=1322;AF=0.263978;AN=5008;NS=2504;DP=19354;EAS_AF=0.0784;AMR_AF=0.4265;AFR_AF=0.2716;EUR_AF=0.4155;SAS_AF=0.1738;AA=-|||;VT=SNP
1	8304897	rs424445	A	G	100	PASS	AC=927;AF=0.185104;AN=5008;NS=2504;DP=20345;EAS_AF=0.0704;AMR_AF=0.1369;AFR_AF=0.298;EUR_AF=0.165;SAS_AF=0.2055;AA=-|||;VT=SNP
1	8305742	rs113763668	A	G	100	PASS	AC=615;AF=0.122804;AN=5008;NS=2504;DP=13792;EAS_AF=0.1438;AMR_AF=0.0346;AFR_AF=0.2458;EUR_AF=0.0408;SAS_AF=0.0818;AA=G|||;VT=SNP
1	8306031	rs12403649	T	C	100	PASS	AC=209;AF=0.0417332;AN=5008;NS=2504;DP=15278;EAS_AF=0.13;AMR_AF=0.0144;AFR_AF=0.0257;EUR_AF=0.0159;SAS_AF=0.0184;AA=T|||;VT=SNP
1	8306178	rs113903822	G	A	100	PASS	AC=592;AF=0.118211;AN=5008;NS=2504;DP=15432;EAS_AF=0.0526;AMR_AF=0.1167;AFR_AF=0.149;EUR_AF=0.1243;SAS_AF=0.1391;AA=G|||;VT=SNP
1	8306307	rs6678819	C	G	100	PASS	AC=3627;AF=0.724241;AN=5008;NS=2504;DP=14125;EAS_AF=0.5804;AMR_AF=0.7032;AFR_AF=0.8631;EUR_AF=0.8062;SAS_AF=0.6155;AA=G|||;VT=SNP
1	8306823	rs56055504	G	A	100	PASS	AC=547;AF=0.109225;AN=5008;NS=2504;DP=16324;EAS_AF=0.0516;AMR_AF=0.1052;AFR_AF=0.1218;EUR_AF=0.1243;SAS_AF=0.1391;AA=G|||;VT=SNP
1	8307076	rs56112504	C	T	100	PASS	AC=561;AF=0.112021;AN=5008;NS=2504;DP=12542;EAS_AF=0.0516;AMR_AF=0.1081;AFR_AF=0.1309;EUR_AF=0.1243;SAS_AF=0.1391;AA=c|||;VT=SNP
1	8307319	rs6694662	A	G	100	PASS	AC=3632;AF=0.72524;AN=5008;NS=2504;DP=11718;EAS_AF=0.5804;AMR_AF=0.7032;AFR_AF=0.8676;EUR_AF=0.8062;SAS_AF=0.6145;AA=G|||;VT=SNP
1	8307467	rs6657240	G	A	100	PASS	AC=3632;AF=0.72524;AN=5008;NS=2504;DP=14097;EAS_AF=0.5813;AMR_AF=0.7032;AFR_AF=0.8669;EUR_AF=0.8062;SAS_AF=0.6145;AA=G|||;VT=SNP
1	8307570	rs113437535	T	C	100	PASS	AC=562;AF=0.11222;AN=5008;NS=2504;DP=14263;EAS_AF=0.0516;AMR_AF=0.1081;AFR_AF=0.1309;EUR_AF=0.1252;SAS_AF=0.1391;AA=T|||;VT=SNP
1	8307825	rs6657546	G	T	100	PASS	AC=3615;AF=0.721845;AN=5008;NS=2504;DP=17918;EAS_AF=0.5784;AMR_AF=0.7017;AFR_AF=0.857;EUR_AF=0.8062;SAS_AF=0.6145;AA=G|||;VT=SNP
1	8307849	rs6697815	T	G	100	PASS	AC=2545;AF=0.508187;AN=5008;NS=2504;DP=18318;EAS_AF=0.5139;AMR_AF=0.5706;AFR_AF=0.4304;EUR_AF=0.659;SAS_AF=0.408;AA=T|||;VT=SNP
1	8308419	rs6685788	C	G	100	PASS	AC=3625;AF=0.723842;AN=5008;NS=2504;DP=13660;EAS_AF=0.5804;AMR_AF=0.7032;AFR_AF=0.8623;EUR_AF=0.8062;SAS_AF=0.6145;AA=G|||;VT=SNP
1	8308715	rs7553402	T	C	100	PASS	AC=3626;AF=0.724042;AN=5008;NS=2504;DP=15657;EAS_AF=0.5813;AMR_AF=0.7032;AFR_AF=0.8623;EUR_AF=0.8062;SAS_AF=0.6145;AA=C|||;VT=SNP
1	8308828	rs11580892	T	G	100	PASS	AC=540;AF=0.107827;AN=5008;NS=2504;DP=13705;EAS_AF=0.0516;AMR_AF=0.1081;AFR_AF=0.1142;EUR_AF=0.1252;SAS_AF=0.1391;AA=T|||;VT=SNP
1	8309136	rs56273987	A	G	100	PASS	AC=579;AF=0.115615;AN=5008;NS=2504;DP=15428;EAS_AF=0.0516;AMR_AF=0.1095;AFR_AF=0.143;EUR_AF=0.1252;SAS_AF=0.1391;AA=A|||;VT=SNP
1	8309648	rs4908745	T	C	100	PASS	AC=3077;AF=0.614417;AN=5008;NS=2504;DP=16495;EAS_AF=0.5278;AMR_AF=0.5965;AFR_AF=0.7421;EUR_AF=0.6809;SAS_AF=0.4755;AA=C|||;VT=SNP
1	8309903	rs7519605	G	A	100	PASS	AC=2541;AF=0.507388;AN=5008;NS=2504;DP=18282;EAS_AF=0.5109;AMR_AF=0.572;AFR_AF=0.4297;EUR_AF=0.659;SAS_AF=0.407;AA=G|||;VT=SNP
1	8310062	rs11583166	G	A	100	PASS	AC=633;AF=0.126398;AN=5008;NS=2504;DP=18092;EAS_AF=0.0516;AMR_AF=0.1138;AFR_AF=0.1823;EUR_AF=0.1243;SAS_AF=0.1391;AA=G|||;VT=SNP
1	8310158	rs72861200	C	G	100	PASS	AC=385;AF=0.076877;AN=5008;NS=2504;DP=19713;EAS_AF=0.1498;AMR_AF=0.0519;AFR_AF=0.0484;EUR_AF=0.0408;SAS_AF=0.0951;AA=C|||;VT=SNP
1	8310747	rs2401090	C	T	100	PASS	AC=3514;AF=0.701677;AN=5008;NS=2504;DP=17725;EAS_AF=0.5734;AMR_AF=0.6988;AFR_AF=0.7867;EUR_AF=0.8062;SAS_AF=0.6135;AA=T|||;VT=SNP
1	8311053	rs299494	T	G	100	PASS	AC=3682;AF=0.735224;AN=5008;NS=2504;DP=18078;EAS_AF=0.5754;AMR_AF=0.7075;AFR_AF=0.9002;EUR_AF=0.8121;SAS_AF=0.6176;AA=G|||;VT=SNP
1	8312231	rs2168329	T	C	100	PASS	AC=3551;AF=0.709065;AN=5008;NS=2504;DP=14021;EAS_AF=0.5754;AMR_AF=0.6988;AFR_AF=0.8124;EUR_AF=0.8072;SAS_AF=0.6135;AA=C|||;VT=SNP
1	8312278	rs2124324	T	G	100	PASS	AC=3552;AF=0.709265;AN=5008;NS=2504;DP=14961;EAS_AF=0.5744;AMR_AF=0.7017;AFR_AF=0.8124;EUR_AF=0.8072;SAS_AF=0.6135;AA=a|||;VT=SNP
1	8313894	rs4301655	A	G	100	PASS	AC=3356;AF=0.670128;AN=5008;NS=2504;DP=18084;EAS_AF=0.5565;AMR_AF=0.6844;AFR_AF=0.7572;EUR_AF=0.7853;SAS_AF=0.5409;AA=a|||;VT=SNP
1	8314447	rs11121146	T	C	100	PASS	AC=1033;AF=0.20627;AN=5008;NS=2504;DP=16409;EAS_AF=0.4256;AMR_AF=0.1095;AFR_AF=0.093;EUR_AF=0.1968;SAS_AF=0.2117;AA=T|||;VT=SNP
1	8315255	rs2401089	G	T	100	PASS	AC=2948;AF=0.588658;AN=5008;NS=2504;DP=10052;EAS_AF=0.5565;AMR_AF=0.6715;AFR_AF=0.4592;EUR_AF=0.7843;SAS_AF=0.5368;AA=G|||;VT=SNP
1	8316599	rs79427464	G	A	100	PASS	AC=51;AF=0.0101837;AN=5008;NS=2504;DP=20245;EAS_AF=0.0407;AMR_AF=0.0072;AFR_AF=0.0008;EUR_AF=0;SAS_AF=0.0041;AA=G|||;VT=SNP
1	8316732	rs2046845	A	T	100	PASS	AC=2983;AF=0.595647;AN=5008;NS=2504;DP=21026;EAS_AF=0.5496;AMR_AF=0.6744;AFR_AF=0.4879;EUR_AF=0.7843;SAS_AF=0.5389;AA=A|||;VT=SNP
1	8317691	rs299490	T	G	100	PASS	AC=3672;AF=0.733227;AN=5008;NS=2504;DP=20053;EAS_AF=0.5724;AMR_AF=0.7118;AFR_AF=0.8918;EUR_AF=0.8201;SAS_AF=0.6104;AA=G|||;VT=SNP
1	8317958	rs7520292	A	C	100	PASS	AC=3511;AF=0.701078;AN=5008;NS=2504;DP=17956;EAS_AF=0.5982;AMR_AF=0.696;AFR_AF=0.7632;EUR_AF=0.8082;SAS_AF=0.6166;AA=C|||;VT=SNP
1	8319635	rs401691	C	T	100	PASS	AC=3655;AF=0.729832;AN=5008;NS=2504;DP=20418;EAS_AF=0.5714;AMR_AF=0.7032;AFR_AF=0.8933;EUR_AF=0.8101;SAS_AF=0.6084;AA=T|||;VT=SNP
1	8319671	rs75301720	G	T	100	PASS	AC=36;AF=0.0071885;AN=5008;NS=2504;DP=19180;EAS_AF=0.0347;AMR_AF=0;AFR_AF=0;EUR_AF=0;SAS_AF=0.001;AA=G|||;VT=SNP
1	8320045	rs389709	G	A	100	PASS	AC=3683;AF=0.735423;AN=5008;NS=2504;DP=20812;EAS_AF=0.5952;AMR_AF=0.7032;AFR_AF=0.8949;EUR_AF=0.8111;SAS_AF=0.6094;AA=A|||;VT=SNP
1	8320758	rs567443	G	A	100	PASS	AC=2975;AF=0.59405;AN=5008;NS=2504;DP=14219;EAS_AF=0.5744;AMR_AF=0.67;AFR_AF=0.4614;EUR_AF=0.7883;SAS_AF=0.5399;AA=G|||;VT=SNP
1	8320800	rs567316	G	A	100	PASS	AC=2973;AF=0.59365;AN=5008;NS=2504;DP=16735;EAS_AF=0.5744;AMR_AF=0.6686;AFR_AF=0.4614;EUR_AF=0.7883;SAS_AF=0.5389;AA=G|||;VT=SNP
1	8321932	rs12750114	C	T	100	PASS	AC=3390;AF=0.676917;AN=5008;NS=2504;DP=12222;EAS_AF=0.5913;AMR_AF=0.6873;AFR_AF=0.6876;EUR_AF=0.8101;SAS_AF=0.6063;AA=c|||;VT=SNP
1	8321961	rs12754114	C	A	100	PASS	AC=3556;AF=0.710064;AN=5008;NS=2504;DP=11133;EAS_AF=0.5913;AMR_AF=0.696;AFR_AF=0.8086;EUR_AF=0.8101;SAS_AF=0.6063;AA=a|||;VT=SNP
1	8322371	rs12086133	G	C	100	PASS	AC=3285;AF=0.65595;AN=5008;NS=2504;DP=11393;EAS_AF=0.5903;AMR_AF=0.6816;AFR_AF=0.6157;EUR_AF=0.8042;SAS_AF=0.6074;AA=G|||;VT=SNP
1	8322374	rs12086134	G	A	100	PASS	AC=3551;AF=0.709065;AN=5008;NS=2504;DP=11516;EAS_AF=0.5903;AMR_AF=0.696;AFR_AF=0.8094;EUR_AF=0.8042;SAS_AF=0.6074;AA=A|||;VT=SNP
1	8322593	rs4908746	T	A	100	PASS	AC=3384;AF=0.675719;AN=5008;NS=2504;DP=9793;EAS_AF=0.5903;AMR_AF=0.6873;AFR_AF=0.6876;EUR_AF=0.8042;SAS_AF=0.6074;AA=A|||;VT=SNP
1	8322603	rs4908747	G	A	100	PASS	AC=3384;AF=0.675719;AN=5008;NS=2504;DP=9920;EAS_AF=0.5903;AMR_AF=0.6873;AFR_AF=0.6876;EUR_AF=0.8042;SAS_AF=0.6074;AA=G|||;VT=SNP
1	8323162	rs4908497	A	T	100	PASS	AC=3413;AF=0.68151;AN=5008;NS=2504;DP=15519;EAS_AF=0.5903;AMR_AF=0.6931;AFR_AF=0.7057;EUR_AF=0.8052;SAS_AF=0.6074;AA=T|||;VT=SNP
1	8323720	rs1890807	G	A	100	PASS	AC=3587;AF=0.716254;AN=5008;NS=2504;DP=15824;EAS_AF=0.5903;AMR_AF=0.7003;AFR_AF=0.8253;EUR_AF=0.8141;SAS_AF=0.6094;AA=A|||;VT=SNP
1	8323955	rs1890806	T	C	100	PASS	AC=3303;AF=0.659545;AN=5008;NS=2504;DP=19581;EAS_AF=0.5903;AMR_AF=0.6859;AFR_AF=0.6165;EUR_AF=0.8141;SAS_AF=0.6115;AA=T|||;VT=SNP
1	8325084	rs2791323	T	C	100	PASS	AC=3370;AF=0.672923;AN=5008;NS=2504;DP=16965;EAS_AF=0.5903;AMR_AF=0.6902;AFR_AF=0.6664;EUR_AF=0.8121;SAS_AF=0.6115;AA=C|||;VT=SNP
1	8325211	rs2661865	A	G	100	PASS	AC=3689;AF=0.736621;AN=5008;NS=2504;DP=17836;EAS_AF=0.5903;AMR_AF=0.7061;AFR_AF=0.8979;EUR_AF=0.8131;SAS_AF=0.6125;AA=G|||;VT=SNP
1	8325842	rs10779700	C	T	100	PASS	AC=3515;AF=0.701877;AN=5008;NS=2504;DP=17122;EAS_AF=0.5942;AMR_AF=0.6945;AFR_AF=0.7685;EUR_AF=0.8151;SAS_AF=0.6115;AA=c|||;VT=SNP
1	8326572	rs3105756	G	C	100	PASS	AC=3509;AF=0.700679;AN=5008;NS=2504;DP=17542;EAS_AF=0.5952;AMR_AF=0.696;AFR_AF=0.7655;EUR_AF=0.8082;SAS_AF=0.6145;AA=C|||;VT=SNP
1	8326968	rs72862649	G	A	100	PASS	AC=175;AF=0.0349441;AN=5008;NS=2504;DP=17568;EAS_AF=0.0208;AMR_AF=0.0346;AFR_AF=0.0227;EUR_AF=0.0258;SAS_AF=0.0757;AA=G|||;VT=SNP
1	8327648	rs444966	C	T	100	PASS	AC=2967;AF=0.592452;AN=5008;NS=2504;DP=14609;EAS_AF=0.5823;AMR_AF=0.6715;AFR_AF=0.438;EUR_AF=0.7962;SAS_AF=0.546;AA=C|||;VT=SNP
1	8328424	rs488194	T	C	100	PASS	AC=3418;AF=0.682508;AN=5008;NS=2504;DP=13579;EAS_AF=0.5833;AMR_AF=0.6888;AFR_AF=0.7791;EUR_AF=0.7853;SAS_AF=0.544;AA=C|||;VT=SNP
1	8328437	rs621818	A	G	100	PASS	AC=3608;AF=0.720447;AN=5008;NS=2504;DP=12538;EAS_AF=0.6002;AMR_AF=0.7003;AFR_AF=0.885;EUR_AF=0.7873;SAS_AF=0.5675;AA=G|||;VT=SNP
1	8328764	rs374547	A	G	100	PASS	AC=3640;AF=0.726837;AN=5008;NS=2504;DP=15957;EAS_AF=0.6012;AMR_AF=0.7003;AFR_AF=0.9085;EUR_AF=0.7873;SAS_AF=0.5675;AA=G|||;VT=SNP
1	8329099	rs440534	G	A	100	PASS	AC=3640;AF=0.726837;AN=5008;NS=2504;DP=15900;EAS_AF=0.6012;AMR_AF=0.7003;AFR_AF=0.9085;EUR_AF=0.7873;SAS_AF=0.5675;AA=A|||;VT=SNP
1	8329433	rs436352	G	A	100	PASS	AC=3652;AF=0.729233;AN=5008;NS=2504;DP=13481;EAS_AF=0.6012;AMR_AF=0.7075;AFR_AF=0.9085;EUR_AF=0.7952;SAS_AF=0.5665;AA=A|||;VT=SNP
1	8329710	rs2661869	C	T	100	PASS	AC=2993;AF=0.597644;AN=5008;NS=2504;DP=17038;EAS_AF=0.5833;AMR_AF=0.6772;AFR_AF=0.4592;EUR_AF=0.7903;SAS_AF=0.545;AA=C|||;VT=SNP
1	8332297	rs2791322	T	C	100	PASS	AC=3198;AF=0.638578;AN=5008;NS=2504;DP=16302;EAS_AF=0.5744;AMR_AF=0.6859;AFR_AF=0.6165;EUR_AF=0.7922;SAS_AF=0.5429;AA=T|||;VT=SNP
1	8333279	rs433590	C	T	100	PASS	AC=2947;AF=0.588458;AN=5008;NS=2504;DP=18067;EAS_AF=0.5754;AMR_AF=0.6729;AFR_AF=0.4357;EUR_AF=0.7903;SAS_AF=0.5409;AA=C|||;VT=SNP
1	8335155	rs12753024	T	C	100	PASS	AC=3475;AF=0.69389;AN=5008;NS=2504;DP=15446;EAS_AF=0.6825;AMR_AF=0.7233;AFR_AF=0.4932;EUR_AF=0.9026;SAS_AF=0.7413;AA=C|||;VT=SNP
1	8336032	rs409822	C	T	100	PASS	AC=4719;AF=0.942292;AN=5008;NS=2504;DP=14404;EAS_AF=0.9851;AMR_AF=0.8646;AFR_AF=0.9644;EUR_AF=0.9602;SAS_AF=0.9049;AA=t|||;VT=SNP
1	8336037	rs409811	C	T	100	PASS	AC=4549;AF=0.908347;AN=5008;NS=2504;DP=15294;EAS_AF=0.9851;AMR_AF=0.8487;AFR_AF=0.8457;EUR_AF=0.9583;SAS_AF=0.9049;AA=c|||;VT=SNP
1	8336374	rs72862657	C	T	100	PASS	AC=400;AF=0.0798722;AN=5008;NS=2504;DP=17308;EAS_AF=0.1815;AMR_AF=0.062;AFR_AF=0.0393;EUR_AF=0.0318;SAS_AF=0.092;AA=c|||;VT=SNP
1	8337553	rs2457019	C	T	100	PASS	AC=4579;AF=0.914337;AN=5008;NS=2504;DP=16927;EAS_AF=0.9831;AMR_AF=0.8343;AFR_AF=0.9274;EUR_AF=0.9354;SAS_AF=0.8609;AA=c|||;VT=SNP
1	8337587	rs75003519	C	T	100	PASS	AC=638;AF=0.127396;AN=5008;NS=2504;DP=15446;EAS_AF=0.1498;AMR_AF=0.0793;AFR_AF=0.2292;EUR_AF=0.0378;SAS_AF=0.093;AA=c|||;VT=SNP
1	8337974	rs10864343	A	G	100	PASS	AC=4583;AF=0.915136;AN=5008;NS=2504;DP=11436;EAS_AF=0.9812;AMR_AF=0.8357;AFR_AF=0.9289;EUR_AF=0.9354;SAS_AF=0.864;AA=G|||;VT=SNP
1	8338355	rs438895	G	A	100	PASS	AC=4127;AF=0.824081;AN=5008;NS=2504;DP=16207;EAS_AF=0.9831;AMR_AF=0.8098;AFR_AF=0.5991;EUR_AF=0.9344;SAS_AF=0.8609;AA=G|||;VT=SNP
1	8338637	rs536218	T	A	100	PASS	AC=4557;AF=0.909944;AN=5008;NS=2504;DP=19271;EAS_AF=0.9831;AMR_AF=0.8329;AFR_AF=0.9115;EUR_AF=0.9354;SAS_AF=0.8609;AA=T|||;VT=SNP
1	8338737	rs406525	G	A	100	PASS	AC=4391;AF=0.876797;AN=5008;NS=2504;DP=17660;EAS_AF=0.9831;AMR_AF=0.8199;AFR_AF=0.7935;EUR_AF=0.9344;SAS_AF=0.8609;AA=G|||;VT=SNP
1	8338753	rs410194	A	G	100	PASS	AC=4558;AF=0.910144;AN=5008;NS=2504;DP=17526;EAS_AF=0.9831;AMR_AF=0.8329;AFR_AF=0.9123;EUR_AF=0.9354;SAS_AF=0.8609;AA=A|||;VT=SNP
1	8338772	rs111303751	T	A	100	PASS	AC=316;AF=0.063099;AN=5008;NS=2504;DP=17456;EAS_AF=0.0536;AMR_AF=0.0533;AFR_AF=0.0794;EUR_AF=0.0348;SAS_AF=0.0869;AA=T|||;VT=SNP
1	8338803	rs377594	C	T	100	PASS	AC=4113;AF=0.821286;AN=5008;NS=2504;DP=17800;EAS_AF=0.9831;AMR_AF=0.8069;AFR_AF=0.5908;EUR_AF=0.9334;SAS_AF=0.8609;AA=C|||;VT=SNP
1	8339330	rs12749812	G	T	100	PASS	AC=4572;AF=0.912939;AN=5008;NS=2504;DP=16500;EAS_AF=0.9831;AMR_AF=0.8343;AFR_AF=0.9221;EUR_AF=0.9354;SAS_AF=0.8609;AA=T|||;VT=SNP
1	8339510	rs12732606	A	G	100	PASS	AC=4551;AF=0.908746;AN=5008;NS=2504;DP=10010;EAS_AF=0.9762;AMR_AF=0.8329;AFR_AF=0.9123;EUR_AF=0.9354;SAS_AF=0.8609;AA=G|||;VT=SNP
1	8339953	rs12754751	G	A	100	PASS	AC=4128;AF=0.824281;AN=5008;NS=2504;DP=13358;EAS_AF=0.9831;AMR_AF=0.8084;AFR_AF=0.6006;EUR_AF=0.9344;SAS_AF=0.8609;AA=g|||;VT=SNP
1	8339978	rs12741439	T	G	100	PASS	AC=4558;AF=0.910144;AN=5008;NS=2504;DP=12590;EAS_AF=0.9831;AMR_AF=0.8329;AFR_AF=0.9123;EUR_AF=0.9354;SAS_AF=0.8609;AA=t|||;VT=SNP
1	8340021	rs12755969	C	T	100	PASS	AC=4127;AF=0.824081;AN=5008;NS=2504;DP=12691;EAS_AF=0.9831;AMR_AF=0.8084;AFR_AF=0.5998;EUR_AF=0.9344;SAS_AF=0.8609;AA=c|||;VT=SNP
1	8340081	rs61785793	C	T	100	PASS	AC=4393;AF=0.877196;AN=5008;NS=2504;DP=11505;EAS_AF=0.9831;AMR_AF=0.8199;AFR_AF=0.7943;EUR_AF=0.9344;SAS_AF=0.862;AA=c|||;VT=SNP
1	8340188	rs193386	G	C	100	PASS	AC=4559;AF=0.910343;AN=5008;NS=2504;DP=15570;EAS_AF=0.9831;AMR_AF=0.8343;AFR_AF=0.9123;EUR_AF=0.9354;SAS_AF=0.8609;AA=G|||;VT=SNP
1	8340329	rs149358	T	C	100	PASS	AC=4559;AF=0.910343;AN=5008;NS=2504;DP=15694;EAS_AF=0.9831;AMR_AF=0.8343;AFR_AF=0.9123;EUR_AF=0.9354;SAS_AF=0.8609;AA=C|||;VT=SNP
1	8340820	rs213540	T	G	100	PASS	AC=4128;AF=0.824281;AN=5008;NS=2504;DP=18199;EAS_AF=0.9831;AMR_AF=0.8098;AFR_AF=0.5998;EUR_AF=0.9344;SAS_AF=0.8609;AA=T|||;VT=SNP
1	8341017	rs12028671	C	G	100	PASS	AC=1169;AF=0.233427;AN=5008;NS=2504;DP=16699;EAS_AF=0.4702;AMR_AF=0.1715;AFR_AF=0.0113;EUR_AF=0.3161;SAS_AF=0.2485;AA=C|||;VT=SNP
1	8341151	rs159628	C	T	100	PASS	AC=4559;AF=0.910343;AN=5008;NS=2504;DP=20987;EAS_AF=0.9831;AMR_AF=0.8343;AFR_AF=0.9123;EUR_AF=0.9354;SAS_AF=0.8609;AA=T|||;VT=SNP
1	8341165	rs77969413	A	G	100	PASS	AC=112;AF=0.0223642;AN=5008;NS=2504;DP=21665;EAS_AF=0.0982;AMR_AF=0.0072;AFR_AF=0.0008;EUR_AF=0.002;SAS_AF=0.0051;AA=A|||;VT=SNP
1	8341608	rs57844799	G	C	100	PASS	AC=382;AF=0.076278;AN=5008;NS=2504;DP=18593;EAS_AF=0.2004;AMR_AF=0.0663;AFR_AF=0.0348;EUR_AF=0.0308;SAS_AF=0.0583;AA=G|||;VT=SNP
1	8342293	rs159629	T	C	100	PASS	AC=4640;AF=0.926518;AN=5008;NS=2504;DP=17169;EAS_AF=0.9831;AMR_AF=0.8386;AFR_AF=0.9713;EUR_AF=0.9354;SAS_AF=0.8609;AA=C|||;VT=SNP
1	8342571	rs159630	G	C	100	PASS	AC=4640;AF=0.926518;AN=5008;NS=2504;DP=19536;EAS_AF=0.9831;AMR_AF=0.8386;AFR_AF=0.9713;EUR_AF=0.9354;SAS_AF=0.8609;AA=C|||;VT=SNP
1	8342712	rs159631	A	G	100	PASS	AC=4560;AF=0.910543;AN=5008;NS=2504;DP=18017;EAS_AF=0.9831;AMR_AF=0.8343;AFR_AF=0.9123;EUR_AF=0.9354;SAS_AF=0.862;AA=G|||;VT=SNP
1	8343647	rs17032407	A	T	100	PASS	AC=112;AF=0.0223642;AN=5008;NS=2504;DP=17518;EAS_AF=0.1071;AMR_AF=0.0014;AFR_AF=0;EUR_AF=0;SAS_AF=0.0031;AA=A|||;VT=SNP
1	8343712	rs77164387	C	T	100	PASS	AC=41;AF=0.0081869;AN=5008;NS=2504;DP=18785;EAS_AF=0.0238;AMR_AF=0.0216;AFR_AF=0.0008;EUR_AF=0.001;SAS_AF=0;AA=C|||;VT=SNP
1	8344743	rs143404391	A	G	100	PASS	AC=56;AF=0.0111821;AN=5008;NS=2504;DP=18447;EAS_AF=0.0347;AMR_AF=0.0274;AFR_AF=0;EUR_AF=0.002;SAS_AF=0;AA=A|||;VT=SNP
1	8345298	rs159632	A	G	100	PASS	AC=4550;AF=0.908546;AN=5008;NS=2504;DP=17223;EAS_AF=0.9831;AMR_AF=0.8329;AFR_AF=0.907;EUR_AF=0.9354;SAS_AF=0.8599;AA=G|||;VT=SNP
1	8347601	rs707481	T	C	100	PASS	AC=896;AF=0.178914;AN=5008;NS=2504;DP=15487;EAS_AF=0.0169;AMR_AF=0.1931;AFR_AF=0.4107;EUR_AF=0.0656;SAS_AF=0.1391;AA=t|||;VT=SNP
1	8347805	rs2605077	G	C	100	PASS	AC=477;AF=0.0952476;AN=5008;NS=2504;DP=17203;EAS_AF=0.0169;AMR_AF=0.1715;AFR_AF=0.1044;EUR_AF=0.0666;SAS_AF=0.1391;AA=G|||;VT=SNP
1	8348505	rs823717	A	G	100	PASS	AC=369;AF=0.0736821;AN=5008;NS=2504;DP=16026;EAS_AF=0.0169;AMR_AF=0.1614;AFR_AF=0.0295;EUR_AF=0.0646;SAS_AF=0.1391;AA=A|||;VT=SNP
1	8348642	rs2605079	T	C	100	PASS	AC=455;AF=0.0908546;AN=5008;NS=2504;DP=16653;EAS_AF=0.0169;AMR_AF=0.1657;AFR_AF=0.093;EUR_AF=0.0646;SAS_AF=0.138;AA=T|||;VT=SNP
1	8350271	rs3100767	C	T	100	PASS	AC=313;AF=0.0625;AN=5008;NS=2504;DP=12071;EAS_AF=0.0079;AMR_AF=0.1239;AFR_AF=0.0651;EUR_AF=0.0179;SAS_AF=0.1176;AA=C|||;VT=SNP
1	8350594	rs299686	T	C	100	PASS	AC=527;AF=0.105232;AN=5008;NS=2504;DP=10697;EAS_AF=0.0635;AMR_AF=0.183;AFR_AF=0.1452;EUR_AF=0.0278;SAS_AF=0.1186;AA=N|||;VT=SNP
1	8350757	rs299687	T	C	100	PASS	AC=610;AF=0.121805;AN=5008;NS=2504;DP=15534;EAS_AF=0.0069;AMR_AF=0.0836;AFR_AF=0.2126;EUR_AF=0.1362;SAS_AF=0.1299;AA=t|||;VT=SNP
1	8350772	rs143184840	C	T	100	PASS	AC=670;AF=0.133786;AN=5008;NS=2504;DP=15690;EAS_AF=0.0417;AMR_AF=0.2378;AFR_AF=0.121;EUR_AF=0.1163;SAS_AF=0.1902;AA=c|||;VT=SNP
1	8351611	rs11582622	C	T	100	PASS	AC=1619;AF=0.323283;AN=5008;NS=2504;DP=14136;EAS_AF=0.5228;AMR_AF=0.3473;AFR_AF=0.0711;EUR_AF=0.3817;SAS_AF=0.3814;AA=C|||;VT=SNP
1	8352039	rs299688	G	T	100	PASS	AC=3057;AF=0.610423;AN=5008;NS=2504;DP=17714;EAS_AF=0.7649;AMR_AF=0.6571;AFR_AF=0.348;EUR_AF=0.6839;SAS_AF=0.6973;AA=T|||;VT=SNP
1	8352154	rs11121149	T	C	100	PASS	AC=2036;AF=0.40655;AN=5008;NS=2504;DP=17886;EAS_AF=0.6905;AMR_AF=0.4222;AFR_AF=0.0991;EUR_AF=0.4523;SAS_AF=0.4714;AA=T|||;VT=SNP
1	8352240	rs72862684	C	T	100	PASS	AC=147;AF=0.029353;AN=5008;NS=2504;DP=18027;EAS_AF=0.0179;AMR_AF=0.0245;AFR_AF=0.0121;EUR_AF=0.0298;SAS_AF=0.0675;AA=C|||;VT=SNP
1	8352398	rs299689	T	C	100	PASS	AC=3051;AF=0.609225;AN=5008;NS=2504;DP=19813;EAS_AF=0.7629;AMR_AF=0.6758;AFR_AF=0.3487;EUR_AF=0.6968;SAS_AF=0.6656;AA=C|||;VT=SNP
1	8352404	rs299690	G	A	100	PASS	AC=3487;AF=0.696286;AN=5008;NS=2504;DP=19677;EAS_AF=0.7629;AMR_AF=0.7003;AFR_AF=0.6641;EUR_AF=0.6978;SAS_AF=0.6667;AA=A|||;VT=SNP
1	8352623	rs299691	C	T	100	PASS	AC=719;AF=0.14357;AN=5008;NS=2504;DP=16242;EAS_AF=0.0694;AMR_AF=0.2147;AFR_AF=0.0356;EUR_AF=0.2306;SAS_AF=0.226;AA=C|||;VT=SNP
1	8352642	rs299692	G	T	100	PASS	AC=3053;AF=0.609625;AN=5008;NS=2504;DP=16945;EAS_AF=0.7669;AMR_AF=0.6801;AFR_AF=0.3086;EUR_AF=0.7107;SAS_AF=0.7004;AA=G|||;VT=SNP
1	8352656	rs299693	G	A	100	PASS	AC=3491;AF=0.697085;AN=5008;NS=2504;DP=16781;EAS_AF=0.7669;AMR_AF=0.7061;AFR_AF=0.6256;EUR_AF=0.7117;SAS_AF=0.7004;AA=A|||;VT=SNP
1	8352798	rs299694	C	G	100	PASS	AC=3491;AF=0.697085;AN=5008;NS=2504;DP=15160;EAS_AF=0.7679;AMR_AF=0.7089;AFR_AF=0.6233;EUR_AF=0.7117;SAS_AF=0.7004;AA=G|||;VT=SNP
1	8352853	rs299695	C	T	100	PASS	AC=3029;AF=0.604832;AN=5008;NS=2504;DP=17068;EAS_AF=0.7669;AMR_AF=0.6801;AFR_AF=0.2905;EUR_AF=0.7097;SAS_AF=0.7014;AA=C|||;VT=SNP
1	8353020	rs111540382	C	T	100	PASS	AC=440;AF=0.0878594;AN=5008;NS=2504;DP=16138;EAS_AF=0.0357;AMR_AF=0.1326;AFR_AF=0.0272;EUR_AF=0.1233;SAS_AF=0.1554;AA=C|||;VT=SNP
1	8353465	rs299696	C	G	100	PASS	AC=3122;AF=0.623403;AN=5008;NS=2504;DP=13165;EAS_AF=0.7688;AMR_AF=0.6844;AFR_AF=0.357;EUR_AF=0.7097;SAS_AF=0.7014;AA=C|||;VT=SNP
1	8353490	rs299697	T	G	100	PASS	AC=3122;AF=0.623403;AN=5008;NS=2504;DP=14064;EAS_AF=0.7688;AMR_AF=0.6844;AFR_AF=0.357;EUR_AF=0.7097;SAS_AF=0.7014;AA=G|||;VT=SNP
1	8355467	rs3850464	T	A	100	PASS	AC=2590;AF=0.517173;AN=5008;NS=2504;DP=21376;EAS_AF=0.745;AMR_AF=0.4741;AFR_AF=0.4319;EUR_AF=0.4821;SAS_AF=0.4642;AA=A|||;VT=SNP
1	8355669	rs78232287	C	A	100	PASS	AC=431;AF=0.0860623;AN=5008;NS=2504;DP=15383;EAS_AF=0.0972;AMR_AF=0.0908;AFR_AF=0.0204;EUR_AF=0.1113;SAS_AF=0.1339;AA=C|||;VT=SNP
1	8355752	rs299698	T	C	100	PASS	AC=710;AF=0.141773;AN=5008;NS=2504;DP=11140;EAS_AF=0.0704;AMR_AF=0.2061;AFR_AF=0.0325;EUR_AF=0.2276;SAS_AF=0.229;AA=T|||;VT=SNP
1	8355807	rs11121151	C	T	100	PASS	AC=352;AF=0.0702875;AN=5008;NS=2504;DP=12698;EAS_AF=0.1171;AMR_AF=0.0634;AFR_AF=0.028;EUR_AF=0.0785;SAS_AF=0.0757;AA=C|||;VT=SNP
1	8356249	rs299700	T	G	100	PASS	AC=4543;AF=0.907149;AN=5008;NS=2504;DP=15872;EAS_AF=0.9653;AMR_AF=0.8689;AFR_AF=0.9682;EUR_AF=0.8698;SAS_AF=0.8303;AA=G|||;VT=SNP
1	8357221	rs11121152	C	T	100	PASS	AC=3484;AF=0.695687;AN=5008;NS=2504;DP=21161;EAS_AF=0.8135;AMR_AF=0.6974;AFR_AF=0.6044;EUR_AF=0.7038;SAS_AF=0.6881;AA=C|||;VT=SNP
1	8357338	rs6577481	T	C	100	PASS	AC=1359;AF=0.271366;AN=5008;NS=2504;DP=19646;EAS_AF=0.1508;AMR_AF=0.1816;AFR_AF=0.5862;EUR_AF=0.167;SAS_AF=0.1411;AA=C|||;VT=SNP
1	8357863	rs6666479	C	T	100	PASS	AC=4514;AF=0.901358;AN=5008;NS=2504;DP=17260;EAS_AF=0.9643;AMR_AF=0.8646;AFR_AF=0.9501;EUR_AF=0.8708;SAS_AF=0.8282;AA=T|||;VT=SNP
1	8357940	rs12061726	T	C	100	PASS	AC=1069;AF=0.213458;AN=5008;NS=2504;DP=18277;EAS_AF=0.1508;AMR_AF=0.1628;AFR_AF=0.3775;EUR_AF=0.166;SAS_AF=0.1411;AA=C|||;VT=SNP
1	8358680	rs12123212	G	A	100	PASS	AC=3073;AF=0.613618;AN=5008;NS=2504;DP=13921;EAS_AF=0.8938;AMR_AF=0.6009;AFR_AF=0.3956;EUR_AF=0.6392;SAS_AF=0.6022;AA=G|||;VT=SNP
1	8358767	rs72862694	C	T	100	PASS	AC=836;AF=0.166933;AN=5008;NS=2504;DP=13951;EAS_AF=0.1508;AMR_AF=0.1527;AFR_AF=0.2065;EUR_AF=0.166;SAS_AF=0.1411;AA=C|||;VT=SNP
1	8359922	rs140841910	G	A	100	PASS	AC=324;AF=0.0646965;AN=5008;NS=2504;DP=16319;EAS_AF=0.0605;AMR_AF=0.013;AFR_AF=0.0991;EUR_AF=0.0139;SAS_AF=0.1115;AA=g|||;VT=SNP
1	8360487	rs2120459	A	G	100	PASS	AC=2576;AF=0.514377;AN=5008;NS=2504;DP=16805;EAS_AF=0.6865;AMR_AF=0.5951;AFR_AF=0.2156;EUR_AF=0.674;SAS_AF=0.5194;AA=A|||;VT=SNP
1	8360494	rs1472878	A	G	100	PASS	AC=2550;AF=0.509185;AN=5008;NS=2504;DP=16720;EAS_AF=0.6865;AMR_AF=0.5836;AFR_AF=0.202;EUR_AF=0.674;SAS_AF=0.5194;AA=A|||;VT=SNP
1	8361312	rs12027657	A	T	100	PASS	AC=2734;AF=0.545927;AN=5008;NS=2504;DP=16585;EAS_AF=0.6865;AMR_AF=0.5965;AFR_AF=0.3351;EUR_AF=0.674;SAS_AF=0.5184;AA=C|||;VT=SNP
1	8361620	rs35288526	T	C	100	PASS	AC=2725;AF=0.544129;AN=5008;NS=2504;DP=15204;EAS_AF=0.6806;AMR_AF=0.5965;AFR_AF=0.3336;EUR_AF=0.674;SAS_AF=0.5174;AA=T|||;VT=SNP
1	8362023	rs78824818	T	C	100	PASS	AC=208;AF=0.0415335;AN=5008;NS=2504;DP=16603;EAS_AF=0.0605;AMR_AF=0.0029;AFR_AF=0.0159;EUR_AF=0.0139;SAS_AF=0.1125;AA=T|||;VT=SNP
1	8362460	rs11121153	G	A	100	PASS	AC=2531;AF=0.505391;AN=5008;NS=2504;DP=17849;EAS_AF=0.6875;AMR_AF=0.5821;AFR_AF=0.1838;EUR_AF=0.6799;SAS_AF=0.5184;AA=G|||;VT=SNP
1	8363042	rs4908749	C	A	100	PASS	AC=4466;AF=0.891773;AN=5008;NS=2504;DP=19539;EAS_AF=0.9692;AMR_AF=0.8501;AFR_AF=0.9584;EUR_AF=0.8519;SAS_AF=0.7924;AA=A|||;VT=SNP
1	8363442	rs12119486	A	G	100	PASS	AC=3653;AF=0.729433;AN=5008;NS=2504;DP=18504;EAS_AF=0.9087;AMR_AF=0.8055;AFR_AF=0.5076;EUR_AF=0.837;SAS_AF=0.68;AA=G|||;VT=SNP
1	8363795	rs12122933	G	A	100	PASS	AC=2529;AF=0.504992;AN=5008;NS=2504;DP=17989;EAS_AF=0.6875;AMR_AF=0.5807;AFR_AF=0.1815;EUR_AF=0.6789;SAS_AF=0.5215;AA=G|||;VT=SNP
1	8364393	rs7537923	A	G	100	PASS	AC=2881;AF=0.57528;AN=5008;NS=2504;DP=19186;EAS_AF=0.6905;AMR_AF=0.6571;AFR_AF=0.4047;EUR_AF=0.6799;SAS_AF=0.5215;AA=G|||;VT=SNP
1	8364567	rs11121154	T	C	100	PASS	AC=2832;AF=0.565495;AN=5008;NS=2504;DP=17644;EAS_AF=0.6905;AMR_AF=0.6556;AFR_AF=0.3684;EUR_AF=0.6799;SAS_AF=0.5215;AA=C|||;VT=SNP
1	8364628	rs11121155	T	C	100	PASS	AC=4323;AF=0.863219;AN=5008;NS=2504;DP=17606;EAS_AF=0.9683;AMR_AF=0.8487;AFR_AF=0.8525;EUR_AF=0.8519;SAS_AF=0.7914;AA=C|||;VT=SNP
1	8365102	rs12727604	G	A	100	PASS	AC=2834;AF=0.565895;AN=5008;NS=2504;DP=14138;EAS_AF=0.6905;AMR_AF=0.6571;AFR_AF=0.3691;EUR_AF=0.6799;SAS_AF=0.5215;AA=G|||;VT=SNP
1	8365177	rs12728882	C	T	100	PASS	AC=2672;AF=0.533546;AN=5008;NS=2504;DP=14492;EAS_AF=0.6905;AMR_AF=0.647;AFR_AF=0.2519;EUR_AF=0.6799;SAS_AF=0.5215;AA=C|||;VT=SNP
1	8365188	rs2401093	G	C	100	PASS	AC=4458;AF=0.890176;AN=5008;NS=2504;DP=14514;EAS_AF=0.9692;AMR_AF=0.8516;AFR_AF=0.9516;EUR_AF=0.8519;SAS_AF=0.7924;AA=C|||;VT=SNP
1	8365479	rs12121507	A	G	100	PASS	AC=2833;AF=0.565695;AN=5008;NS=2504;DP=16192;EAS_AF=0.6905;AMR_AF=0.6571;AFR_AF=0.3684;EUR_AF=0.6799;SAS_AF=0.5215;AA=N|||;VT=SNP
1	8366090	rs10864345	A	T	100	PASS	AC=2808;AF=0.560703;AN=5008;NS=2504;DP=19824;EAS_AF=0.6905;AMR_AF=0.6542;AFR_AF=0.351;EUR_AF=0.6799;SAS_AF=0.5215;AA=a|||;VT=SNP
1	8366429	rs12758680	T	C	100	PASS	AC=837;AF=0.167133;AN=5008;NS=2504;DP=19178;EAS_AF=0.121;AMR_AF=0.2594;AFR_AF=0.0454;EUR_AF=0.2972;SAS_AF=0.18;AA=T|||;VT=SNP
1	8367247	rs2401092	G	A	100	PASS	AC=1369;AF=0.273363;AN=5008;NS=2504;DP=14820;EAS_AF=0.2768;AMR_AF=0.1816;AFR_AF=0.3994;EUR_AF=0.172;SAS_AF=0.2689;AA=G|||;VT=SNP
1	8367378	rs2401091	T	G	100	PASS	AC=4259;AF=0.850439;AN=5008;NS=2504;DP=16272;EAS_AF=0.9692;AMR_AF=0.8458;AFR_AF=0.8056;EUR_AF=0.8509;SAS_AF=0.7914;AA=T|||;VT=SNP
1	8367677	rs12029226	T	C	100	PASS	AC=4325;AF=0.863618;AN=5008;NS=2504;DP=17781;EAS_AF=0.9692;AMR_AF=0.8487;AFR_AF=0.8525;EUR_AF=0.8519;SAS_AF=0.7924;AA=C|||;VT=SNP
1	8367704	rs12031739	G	C	100	PASS	AC=4325;AF=0.863618;AN=5008;NS=2504;DP=17844;EAS_AF=0.9692;AMR_AF=0.8487;AFR_AF=0.8525;EUR_AF=0.8519;SAS_AF=0.7924;AA=C|||;VT=SNP
1	8368012	rs12029259	A	G	100	PASS	AC=4300;AF=0.858626;AN=5008;NS=2504;DP=17978;EAS_AF=0.9692;AMR_AF=0.8458;AFR_AF=0.8351;EUR_AF=0.8519;SAS_AF=0.7924;AA=G|||;VT=SNP
1	8368463	rs11121156	C	T	100	PASS	AC=990;AF=0.197684;AN=5008;NS=2504;DP=16119;EAS_AF=0.2222;AMR_AF=0.1671;AFR_AF=0.2549;EUR_AF=0.1571;SAS_AF=0.1585;AA=C|||;VT=SNP
1	8368980	rs10864346	A	C	100	PASS	AC=3981;AF=0.794928;AN=5008;NS=2504;DP=15828;EAS_AF=0.9692;AMR_AF=0.8242;AFR_AF=0.6059;EUR_AF=0.8509;SAS_AF=0.7924;AA=A|||;VT=SNP
1	8369429	rs6577482	A	G	100	PASS	AC=4427;AF=0.883986;AN=5008;NS=2504;DP=18019;EAS_AF=0.9692;AMR_AF=0.8516;AFR_AF=0.9259;EUR_AF=0.8519;SAS_AF=0.7955;AA=G|||;VT=SNP
1	8369651	rs142828326	C	T	100	PASS	AC=162;AF=0.0323482;AN=5008;NS=2504;DP=16519;EAS_AF=0.0565;AMR_AF=0;AFR_AF=0.0008;EUR_AF=0.003;SAS_AF=0.1033;AA=C|||;VT=SNP
1	8370068	rs77253658	A	C	100	PASS	AC=710;AF=0.141773;AN=5008;NS=2504;DP=19402;EAS_AF=0.2232;AMR_AF=0.1628;AFR_AF=0.0545;EUR_AF=0.161;SAS_AF=0.1411;AA=A|||;VT=SNP
1	8370088	rs11121157	G	A	100	PASS	AC=787;AF=0.157149;AN=5008;NS=2504;DP=19268;EAS_AF=0.1151;AMR_AF=0.1744;AFR_AF=0.031;EUR_AF=0.3171;SAS_AF=0.1943;AA=A|||;VT=SNP
1	8370729	rs72864229	A	G	100	PASS	AC=1206;AF=0.240815;AN=5008;NS=2504;DP=21649;EAS_AF=0.2014;AMR_AF=0.1816;AFR_AF=0.3858;EUR_AF=0.173;SAS_AF=0.1973;AA=A|||;VT=SNP
1	8370908	rs77870794	G	A	100	PASS	AC=132;AF=0.0263578;AN=5008;NS=2504;DP=21352;EAS_AF=0.0417;AMR_AF=0.0331;AFR_AF=0.003;EUR_AF=0.0517;SAS_AF=0.0112;AA=G|||;VT=SNP
1	8370959	rs114967627	G	A	100	PASS	AC=256;AF=0.0511182;AN=5008;NS=2504;DP=19509;EAS_AF=0.0526;AMR_AF=0.0058;AFR_AF=0.1165;EUR_AF=0.001;SAS_AF=0.045;AA=g|||;VT=SNP
1	8371186	rs11121159	T	C	100	PASS	AC=3415;AF=0.681909;AN=5008;NS=2504;DP=17668;EAS_AF=0.751;AMR_AF=0.6844;AFR_AF=0.7126;EUR_AF=0.6083;SAS_AF=0.6431;AA=C|||;VT=SNP
1	8371979	rs76686985	C	T	100	PASS	AC=35;AF=0.00698882;AN=5008;NS=2504;DP=17847;EAS_AF=0.0308;AMR_AF=0;AFR_AF=0;EUR_AF=0.003;SAS_AF=0.001;AA=C|||;VT=SNP
1	8372328	rs1107286	G	A	100	PASS	AC=853;AF=0.170327;AN=5008;NS=2504;DP=16465;EAS_AF=0.1458;AMR_AF=0.1628;AFR_AF=0.211;EUR_AF=0.169;SAS_AF=0.1472;AA=A|||;VT=SNP
1	8372445	rs79804582	G	C	100	PASS	AC=277;AF=0.0553115;AN=5008;NS=2504;DP=14106;EAS_AF=0.0704;AMR_AF=0.0605;AFR_AF=0.0083;EUR_AF=0.1123;SAS_AF=0.0409;AA=G|||;VT=SNP
1	8372487	rs1107285	A	G	100	PASS	AC=4165;AF=0.831669;AN=5008;NS=2504;DP=15182;EAS_AF=0.9454;AMR_AF=0.8256;AFR_AF=0.9115;EUR_AF=0.7753;SAS_AF=0.6687;AA=G|||;VT=SNP
1	8372536	rs1107284	C	T	100	PASS	AC=2611;AF=0.521366;AN=5008;NS=2504;DP=18125;EAS_AF=0.746;AMR_AF=0.6254;AFR_AF=0.2685;EUR_AF=0.6034;SAS_AF=0.4734;AA=C|||;VT=SNP
1	8373208	rs966134	A	G	100	PASS	AC=2625;AF=0.524161;AN=5008;NS=2504;DP=21494;EAS_AF=0.748;AMR_AF=0.6268;AFR_AF=0.2746;EUR_AF=0.6044;SAS_AF=0.4755;AA=A|||;VT=SNP
1	8373305	rs966133	G	A	100	PASS	AC=3595;AF=0.717851;AN=5008;NS=2504;DP=21804;EAS_AF=0.9464;AMR_AF=0.7867;AFR_AF=0.4977;EUR_AF=0.7744;SAS_AF=0.6728;AA=G|||;VT=SNP
1	8373752	rs10864348	A	C	100	PASS	AC=4244;AF=0.847444;AN=5008;NS=2504;DP=19940;EAS_AF=0.9464;AMR_AF=0.8329;AFR_AF=0.9629;EUR_AF=0.7763;SAS_AF=0.6728;AA=C|||;VT=SNP
1	8374187	rs6694282	G	A	100	PASS	AC=983;AF=0.196286;AN=5008;NS=2504;DP=19698;EAS_AF=0.1974;AMR_AF=0.1614;AFR_AF=0.2322;EUR_AF=0.172;SAS_AF=0.1963;AA=G|||;VT=SNP
1	8374297	rs78641116	G	C	100	PASS	AC=474;AF=0.0946486;AN=5008;NS=2504;DP=22246;EAS_AF=0.1081;AMR_AF=0.1153;AFR_AF=0.0234;EUR_AF=0.1173;SAS_AF=0.1391;AA=G|||;VT=SNP
1	8374374	rs114641984	C	A	100	PASS	AC=144;AF=0.028754;AN=5008;NS=2504;DP=22770;EAS_AF=0.0496;AMR_AF=0;AFR_AF=0.0356;EUR_AF=0.001;SAS_AF=0.047;AA=C|||;VT=SNP
1	8375333	rs6689410	T	C	100	PASS	AC=4243;AF=0.847244;AN=5008;NS=2504;DP=17631;EAS_AF=0.9435;AMR_AF=0.8329;AFR_AF=0.9637;EUR_AF=0.7783;SAS_AF=0.6718;AA=t|||;VT=SNP
1	8375618	rs6674518	C	G	100	PASS	AC=4176;AF=0.833866;AN=5008;NS=2504;DP=16952;EAS_AF=0.9435;AMR_AF=0.8285;AFR_AF=0.9153;EUR_AF=0.7783;SAS_AF=0.6718;AA=C|||;VT=SNP
1	8375842	rs1466655	C	T	100	PASS	AC=2497;AF=0.498602;AN=5008;NS=2504;DP=19352;EAS_AF=0.7431;AMR_AF=0.5793;AFR_AF=0.264;EUR_AF=0.5398;SAS_AF=0.4642;AA=C|||;VT=SNP
1	8375913	rs1466654	G	T	100	PASS	AC=2991;AF=0.597244;AN=5008;NS=2504;DP=21948;EAS_AF=0.7431;AMR_AF=0.6153;AFR_AF=0.6165;EUR_AF=0.5427;SAS_AF=0.4642;AA=G|||;VT=SNP
1	8377828	rs1467013	G	A	100	PASS	AC=2511;AF=0.501398;AN=5008;NS=2504;DP=12715;EAS_AF=0.7569;AMR_AF=0.5793;AFR_AF=0.264;EUR_AF=0.5427;SAS_AF=0.4611;AA=G|||;VT=SNP
1	8378599	rs72635792	C	G	100	PASS	AC=1794;AF=0.358227;AN=5008;NS=2504;DP=16067;EAS_AF=0.2609;AMR_AF=0.3703;AFR_AF=0.2163;EUR_AF=0.4563;SAS_AF=0.5409;AA=C|||;VT=SNP
1	8379309	rs11121161	T	C	100	PASS	AC=2776;AF=0.554313;AN=5008;NS=2504;DP=17821;EAS_AF=0.7569;AMR_AF=0.6023;AFR_AF=0.4508;EUR_AF=0.5447;SAS_AF=0.4611;AA=T|||;VT=SNP
1	8379448	rs11121162	G	A	100	PASS	AC=2653;AF=0.529752;AN=5008;NS=2504;DP=19822;EAS_AF=0.7569;AMR_AF=0.5879;AFR_AF=0.3661;EUR_AF=0.5447;SAS_AF=0.4601;AA=G|||;VT=SNP
1	8379626	rs10779701	G	A	100	PASS	AC=2650;AF=0.529153;AN=5008;NS=2504;DP=18668;EAS_AF=0.7569;AMR_AF=0.5879;AFR_AF=0.3654;EUR_AF=0.5427;SAS_AF=0.4601;AA=G|||;VT=SNP
1	8379967	rs55985071	G	A	100	PASS	AC=1177;AF=0.235024;AN=5008;NS=2504;DP=15538;EAS_AF=0.1885;AMR_AF=0.2104;AFR_AF=0.3011;EUR_AF=0.2356;SAS_AF=0.2106;AA=G|||;VT=SNP
1	8380054	rs112673896	A	C	100	PASS	AC=886;AF=0.176917;AN=5008;NS=2504;DP=16761;EAS_AF=0.0546;AMR_AF=0.1715;AFR_AF=0.1278;EUR_AF=0.2197;SAS_AF=0.3292;AA=A|||;VT=SNP
1	8380123	rs55819363	A	G	100	PASS	AC=1177;AF=0.235024;AN=5008;NS=2504;DP=18684;EAS_AF=0.1885;AMR_AF=0.2104;AFR_AF=0.3011;EUR_AF=0.2356;SAS_AF=0.2106;AA=A|||;VT=SNP
1	8380971	rs4908750	A	G	100	PASS	AC=3680;AF=0.734824;AN=5008;NS=2504;DP=17837;EAS_AF=0.8115;AMR_AF=0.7695;AFR_AF=0.5961;EUR_AF=0.7634;SAS_AF=0.7894;AA=G|||;VT=SNP
1	8381000	rs78451362	G	A	100	PASS	AC=52;AF=0.0103834;AN=5008;NS=2504;DP=17588;EAS_AF=0.0437;AMR_AF=0.0101;AFR_AF=0;EUR_AF=0;SAS_AF=0.001;AA=G|||;VT=SNP
1	8381159	rs11583580	G	A	100	PASS	AC=1177;AF=0.235024;AN=5008;NS=2504;DP=19429;EAS_AF=0.1885;AMR_AF=0.2104;AFR_AF=0.3011;EUR_AF=0.2356;SAS_AF=0.2106;AA=g|||;VT=SNP
1	8381276	rs11121164	T	G	100	PASS	AC=2756;AF=0.550319;AN=5008;NS=2504;DP=22058;EAS_AF=0.7569;AMR_AF=0.5922;AFR_AF=0.4425;EUR_AF=0.5437;SAS_AF=0.4601;AA=T|||;VT=SNP
1	8381412	rs76546460	G	C	100	PASS	AC=1177;AF=0.235024;AN=5008;NS=2504;DP=19531;EAS_AF=0.1885;AMR_AF=0.2104;AFR_AF=0.3011;EUR_AF=0.2356;SAS_AF=0.2106;AA=G|||;VT=SNP
1	8381764	rs72635795	G	A	100	PASS	AC=770;AF=0.153754;AN=5008;NS=2504;DP=17461;EAS_AF=0.0546;AMR_AF=0.1643;AFR_AF=0.0439;EUR_AF=0.2197;SAS_AF=0.3292;AA=g|||;VT=SNP
1	8382593	rs149834301	A	G	100	PASS	AC=139;AF=0.0277556;AN=5008;NS=2504;DP=15969;EAS_AF=0.0427;AMR_AF=0;AFR_AF=0.0378;EUR_AF=0.001;SAS_AF=0.046;AA=A|||;VT=SNP
1	8382607	rs12132135	G	A	100	PASS	AC=3546;AF=0.708067;AN=5008;NS=2504;DP=15890;EAS_AF=0.8105;AMR_AF=0.7608;AFR_AF=0.4985;EUR_AF=0.7634;SAS_AF=0.7914;AA=A|||;VT=SNP
1	8382681	rs7517675	A	G	100	PASS	AC=2649;AF=0.528954;AN=5008;NS=2504;DP=16813;EAS_AF=0.7569;AMR_AF=0.5879;AFR_AF=0.3638;EUR_AF=0.5437;SAS_AF=0.4601;AA=A|||;VT=SNP
1	8383469	rs1844583	T	A	100	PASS	AC=2614;AF=0.521965;AN=5008;NS=2504;DP=14180;EAS_AF=0.7569;AMR_AF=0.5965;AFR_AF=0.3003;EUR_AF=0.5805;SAS_AF=0.4663;AA=T|||;VT=SNP
1	8383778	rs11585805	C	G	100	PASS	AC=898;AF=0.179313;AN=5008;NS=2504;DP=18186;EAS_AF=0.1458;AMR_AF=0.2089;AFR_AF=0.1566;EUR_AF=0.2346;SAS_AF=0.1667;AA=C|||;VT=SNP
1	8383987	rs72635796	G	C	100	PASS	AC=711;AF=0.141973;AN=5008;NS=2504;DP=18536;EAS_AF=0.0546;AMR_AF=0.1484;AFR_AF=0.0408;EUR_AF=0.1819;SAS_AF=0.3231;AA=G|||;VT=SNP
1	8385004	rs72635798	G	A	100	PASS	AC=711;AF=0.141973;AN=5008;NS=2504;DP=19770;EAS_AF=0.0546;AMR_AF=0.1484;AFR_AF=0.0408;EUR_AF=0.1819;SAS_AF=0.3231;AA=G|||;VT=SNP
1	8385016	rs2292241	C	T	100	PASS	AC=52;AF=0.0103834;AN=5008;NS=2504;DP=20182;EAS_AF=0.0456;AMR_AF=0;AFR_AF=0.003;EUR_AF=0.001;SAS_AF=0.001;AA=c|||;VT=SNP
1	8385059	rs2292242	C	T	100	PASS	AC=2601;AF=0.519369;AN=5008;NS=2504;DP=20624;EAS_AF=0.7599;AMR_AF=0.598;AFR_AF=0.2882;EUR_AF=0.5805;SAS_AF=0.4652;AA=C|||;VT=SNP
1	8385814	rs148751263	G	A	100	PASS	AC=40;AF=0.00798722;AN=5008;NS=2504;DP=15749;EAS_AF=0.0387;AMR_AF=0;AFR_AF=0;EUR_AF=0.001;SAS_AF=0;AA=G|||;VT=SNP
1	8385824	rs2271200	G	A	100	PASS	AC=142;AF=0.0283546;AN=5008;NS=2504;DP=15834;EAS_AF=0.0427;AMR_AF=0.0014;AFR_AF=0.0393;EUR_AF=0.001;SAS_AF=0.046;AA=G|||;VT=SNP
1	8386658	rs9645401	A	G	100	PASS	AC=1198;AF=0.239217;AN=5008;NS=2504;DP=22450;EAS_AF=0.1905;AMR_AF=0.219;AFR_AF=0.3139;EUR_AF=0.2356;SAS_AF=0.2065;AA=A|||;VT=SNP
1	8386678	rs147474248	A	C	100	PASS	AC=34;AF=0.00678914;AN=5008;NS=2504;DP=21955;EAS_AF=0.0337;AMR_AF=0;AFR_AF=0;EUR_AF=0;SAS_AF=0;AA=A|||;VT=SNP
1	8386730	rs9628987	A	C	100	PASS	AC=712;AF=0.142173;AN=5008;NS=2504;DP=20236;EAS_AF=0.0575;AMR_AF=0.1484;AFR_AF=0.0401;EUR_AF=0.1819;SAS_AF=0.3221;AA=A|||;VT=SNP
1	8387137	rs141091829	C	T	100	PASS	AC=90;AF=0.0179712;AN=5008;NS=2504;DP=22127;EAS_AF=0.0427;AMR_AF=0;AFR_AF=0.0008;EUR_AF=0.001;SAS_AF=0.046;AA=c|||;VT=SNP
1	8387463	rs11584036	G	A	100	PASS	AC=1343;AF=0.268171;AN=5008;NS=2504;DP=20607;EAS_AF=0.1905;AMR_AF=0.2219;AFR_AF=0.4213;EUR_AF=0.2366;SAS_AF=0.2065;AA=g|||;VT=SNP
1	8387779	rs11584095	G	A	100	PASS	AC=838;AF=0.167332;AN=5008;NS=2504;DP=17591;EAS_AF=0.0565;AMR_AF=0.1527;AFR_AF=0.1339;EUR_AF=0.1819;SAS_AF=0.3221;AA=g|||;VT=SNP
1	8387962	rs11584485	G	A	100	PASS	AC=710;AF=0.141773;AN=5008;NS=2504;DP=13661;EAS_AF=0.0565;AMR_AF=0.1484;AFR_AF=0.0401;EUR_AF=0.1819;SAS_AF=0.3211;AA=g|||;VT=SNP
1	8388422	rs137913067	C	T	100	PASS	AC=29;AF=0.00579073;AN=5008;NS=2504;DP=14607;EAS_AF=0.0278;AMR_AF=0.0014;AFR_AF=0;EUR_AF=0;SAS_AF=0;AA=c|||;VT=SNP
1	8388540	rs79951140	C	T	100	PASS	AC=173;AF=0.0345447;AN=5008;NS=2504;DP=18579;EAS_AF=0.0843;AMR_AF=0.1239;AFR_AF=0.0008;EUR_AF=0;SAS_AF=0.001;AA=c|||;VT=SNP
1	8388571	rs1473309	G	A	100	PASS	AC=136;AF=0.0271565;AN=5008;NS=2504;DP=17911;EAS_AF=0.131;AMR_AF=0;AFR_AF=0;EUR_AF=0;SAS_AF=0.0041;AA=g|||;VT=SNP
1	8389131	rs76866917	C	T	100	PASS	AC=233;AF=0.0465256;AN=5008;NS=2504;DP=16052;EAS_AF=0.0427;AMR_AF=0.0043;AFR_AF=0.1059;EUR_AF=0;SAS_AF=0.0481;AA=c|||;VT=SNP
1	8389153	rs12141444	C	T	100	PASS	AC=214;AF=0.0427316;AN=5008;NS=2504;DP=16248;EAS_AF=0.0069;AMR_AF=0.0548;AFR_AF=0.0061;EUR_AF=0.1004;SAS_AF=0.0613;AA=c|||;VT=SNP
1	8389154	rs80046868	G	A	100	PASS	AC=968;AF=0.193291;AN=5008;NS=2504;DP=16158;EAS_AF=0.131;AMR_AF=0.2349;AFR_AF=0.1392;EUR_AF=0.2883;SAS_AF=0.2035;AA=g|||;VT=SNP
1	8389715	rs72635800	G	A	100	PASS	AC=696;AF=0.138978;AN=5008;NS=2504;DP=19294;EAS_AF=0.0536;AMR_AF=0.147;AFR_AF=0.0401;EUR_AF=0.1799;SAS_AF=0.3129;AA=G|||;VT=SNP
1	8389894	rs10449318	C	T	100	PASS	AC=1756;AF=0.350639;AN=5008;NS=2504;DP=19520;EAS_AF=0.1815;AMR_AF=0.2651;AFR_AF=0.6399;EUR_AF=0.2903;SAS_AF=0.2566;AA=C|||;VT=SNP
1	8390008	rs1473497	A	G	100	PASS	AC=3183;AF=0.635583;AN=5008;NS=2504;DP=16582;EAS_AF=0.8155;AMR_AF=0.719;AFR_AF=0.32;EUR_AF=0.7078;SAS_AF=0.7434;AA=g|||;VT=SNP
1	8390051	rs1473496	G	A	100	PASS	AC=2359;AF=0.471046;AN=5008;NS=2504;DP=16306;EAS_AF=0.7599;AMR_AF=0.5548;AFR_AF=0.2118;EUR_AF=0.5109;SAS_AF=0.4233;AA=G|||;VT=SNP
1	8390054	rs12142465	C	A	100	PASS	AC=934;AF=0.186502;AN=5008;NS=2504;DP=16270;EAS_AF=0.1409;AMR_AF=0.2291;AFR_AF=0.1006;EUR_AF=0.2913;SAS_AF=0.2117;AA=C|||;VT=SNP
1	8390213	rs2289730	G	A	100	PASS	AC=271;AF=0.0541134;AN=5008;NS=2504;DP=15945;EAS_AF=0.2202;AMR_AF=0.0346;AFR_AF=0;EUR_AF=0.0169;SAS_AF=0.0082;AA=G|||;VT=SNP;EX_TARGET
1	8390246	rs12565834	T	C	100	PASS	AC=1645;AF=0.328474;AN=5008;NS=2504;DP=15806;EAS_AF=0.1845;AMR_AF=0.2622;AFR_AF=0.5507;EUR_AF=0.2932;SAS_AF=0.2597;AA=T|||;VT=SNP;EX_TARGET
1	8390384	rs56125713	G	C	100	PASS	AC=683;AF=0.136382;AN=5008;NS=2504;DP=13280;EAS_AF=0.0575;AMR_AF=0.1225;AFR_AF=0.0416;EUR_AF=0.1759;SAS_AF=0.3149;AA=G|||;VT=SNP;EX_TARGET
1	8390495	rs1058619	A	G	100	PASS	AC=3888;AF=0.776358;AN=5008;NS=2504;DP=12425;EAS_AF=0.8482;AMR_AF=0.7824;AFR_AF=0.7368;EUR_AF=0.7366;SAS_AF=0.7924;AA=G|||;VT=SNP;EX_TARGET
1	8390888	rs2289731	G	A	100	PASS	AC=1705;AF=0.340455;AN=5008;NS=2504;DP=15582;EAS_AF=0.1746;AMR_AF=0.2911;AFR_AF=0.5363;EUR_AF=0.325;SAS_AF=0.2975;AA=G|||;VT=SNP;EX_TARGET
1	8391251	rs12143547	C	T	100	PASS	AC=1532;AF=0.305911;AN=5008;NS=2504;DP=11861;EAS_AF=0.1825;AMR_AF=0.2536;AFR_AF=0.466;EUR_AF=0.2922;SAS_AF=0.2679;AA=C|||;VT=SNP
1	8391892	rs148803921	G	A	100	PASS	AC=189;AF=0.0377396;AN=5008;NS=2504;DP=11002;EAS_AF=0.0427;AMR_AF=0.0029;AFR_AF=0.0794;EUR_AF=0.001;SAS_AF=0.0389;AA=G|||;VT=SNP
1	8392395	rs11586622	G	A	100	PASS	AC=2990;AF=0.597045;AN=5008;NS=2504;DP=15634;EAS_AF=0.7758;AMR_AF=0.6167;AFR_AF=0.612;EUR_AF=0.4901;SAS_AF=0.4888;AA=A|||;VT=SNP
1	8392446	rs11585385	T	G	100	PASS	AC=931;AF=0.185903;AN=5008;NS=2504;DP=17451;EAS_AF=0.1399;AMR_AF=0.2104;AFR_AF=0.1014;EUR_AF=0.2823;SAS_AF=0.2311;AA=T|||;VT=SNP
1	8392520	rs11590467	C	T	100	PASS	AC=2991;AF=0.597244;AN=5008;NS=2504;DP=17148;EAS_AF=0.7758;AMR_AF=0.6167;AFR_AF=0.615;EUR_AF=0.4901;SAS_AF=0.4857;AA=c|||;VT=SNP
1	8392548	rs58286176	G	A	100	PASS	AC=1751;AF=0.349641;AN=5008;NS=2504;DP=15460;EAS_AF=0.6369;AMR_AF=0.3746;AFR_AF=0.2935;EUR_AF=0.2068;SAS_AF=0.2587;AA=G|||;VT=SNP
1	8393145	rs7552012	C	T	100	PASS	AC=2994;AF=0.597843;AN=5008;NS=2504;DP=13675;EAS_AF=0.7768;AMR_AF=0.6167;AFR_AF=0.6165;EUR_AF=0.4901;SAS_AF=0.4857;AA=C|||;VT=SNP
1	8393218	rs7518563	A	G	100	PASS	AC=2992;AF=0.597444;AN=5008;NS=2504;DP=16241;EAS_AF=0.7778;AMR_AF=0.6153;AFR_AF=0.6157;EUR_AF=0.4901;SAS_AF=0.4847;AA=G|||;VT=SNP
1	8393398	rs11121165	T	C	100	PASS	AC=3090;AF=0.617013;AN=5008;NS=2504;DP=17310;EAS_AF=0.8185;AMR_AF=0.621;AFR_AF=0.6263;EUR_AF=0.4911;SAS_AF=0.5235;AA=T|||;VT=SNP
1	8393871	rs35167234	C	T	100	PASS	AC=750;AF=0.14976;AN=5008;NS=2504;DP=19379;EAS_AF=0.119;AMR_AF=0.1816;AFR_AF=0.0666;EUR_AF=0.2853;SAS_AF=0.1319;AA=C|||;VT=SNP
1	8393883	rs147033554	G	A	100	PASS	AC=37;AF=0.00738818;AN=5008;NS=2504;DP=19721;EAS_AF=0.0357;AMR_AF=0;AFR_AF=0;EUR_AF=0;SAS_AF=0.001;AA=G|||;VT=SNP
1	8394078	rs79967847	G	A	100	PASS	AC=171;AF=0.0341454;AN=5008;NS=2504;DP=19860;EAS_AF=0.0843;AMR_AF=0.1196;AFR_AF=0.0015;EUR_AF=0.001;SAS_AF=0;AA=G|||;VT=SNP
1	8394236	rs12711517	C	T	100	PASS	AC=1777;AF=0.354832;AN=5008;NS=2504;DP=21352;EAS_AF=0.1796;AMR_AF=0.3156;AFR_AF=0.3578;EUR_AF=0.4523;SAS_AF=0.4591;AA=C|||;VT=SNP
1	8394397	rs11121167	A	G	100	PASS	AC=1695;AF=0.338458;AN=5008;NS=2504;DP=16123;EAS_AF=0.2937;AMR_AF=0.3977;AFR_AF=0.1672;EUR_AF=0.5656;SAS_AF=0.3405;AA=A|||;VT=SNP
1	8394796	rs10864350	A	G	100	PASS	AC=1651;AF=0.329673;AN=5008;NS=2504;DP=19223;EAS_AF=0.6518;AMR_AF=0.4409;AFR_AF=0.0862;EUR_AF=0.2734;SAS_AF=0.3057;AA=A|||;VT=SNP
1	8394816	rs4908753	T	C	100	PASS	AC=589;AF=0.117612;AN=5008;NS=2504;DP=19611;EAS_AF=0.1508;AMR_AF=0.1282;AFR_AF=0.0567;EUR_AF=0.1958;SAS_AF=0.0777;AA=T|||;VT=SNP
1	8395122	rs66504733	C	T	100	PASS	AC=1639;AF=0.327276;AN=5008;NS=2504;DP=19215;EAS_AF=0.256;AMR_AF=0.3833;AFR_AF=0.1558;EUR_AF=0.5775;SAS_AF=0.3354;AA=C|||;VT=SNP
1	8395441	rs2305016	T	C	100	PASS	AC=1894;AF=0.378195;AN=5008;NS=2504;DP=16945;EAS_AF=0.2857;AMR_AF=0.3977;AFR_AF=0.2761;EUR_AF=0.5785;SAS_AF=0.3916;AA=C|||;VT=SNP;EX_TARGET
1	8395560	rs7535752	G	T	100	PASS	AC=773;AF=0.154353;AN=5008;NS=2504;DP=16601;EAS_AF=0.0228;AMR_AF=0.1859;AFR_AF=0.0961;EUR_AF=0.1839;SAS_AF=0.316;AA=G|||;VT=SNP;EX_TARGET
1	8397058	rs3844030	A	G	100	PASS	AC=1590;AF=0.317492;AN=5008;NS=2504;DP=19162;EAS_AF=0.6448;AMR_AF=0.3746;AFR_AF=0.1672;EUR_AF=0.2187;SAS_AF=0.2444;AA=A|||;VT=SNP
1	8397518	rs3994814	G	A	100	PASS	AC=1473;AF=0.294129;AN=5008;NS=2504;DP=18311;EAS_AF=0.6438;AMR_AF=0.3703;AFR_AF=0.0825;EUR_AF=0.2187;SAS_AF=0.2434;AA=G|||;VT=SNP
1	8397522	rs3994821	G	A	100	PASS	AC=1473;AF=0.294129;AN=5008;NS=2504;DP=18462;EAS_AF=0.6438;AMR_AF=0.3703;AFR_AF=0.0825;EUR_AF=0.2187;SAS_AF=0.2434;AA=G|||;VT=SNP
1	8397803	rs7520373	C	T	100	PASS	AC=1571;AF=0.313698;AN=5008;NS=2504;DP=19263;EAS_AF=0.6438;AMR_AF=0.3746;AFR_AF=0.1573;EUR_AF=0.2177;SAS_AF=0.2403;AA=c|||;VT=SNP
1	8398834	rs12038661	A	G	100	PASS	AC=1589;AF=0.317292;AN=5008;NS=2504;DP=15576;EAS_AF=0.6458;AMR_AF=0.379;AFR_AF=0.1649;EUR_AF=0.2177;SAS_AF=0.2434;AA=A|||;VT=SNP
1	8399193	rs12039434	A	G	100	PASS	AC=1760;AF=0.351438;AN=5008;NS=2504;DP=17738;EAS_AF=0.6468;AMR_AF=0.389;AFR_AF=0.2844;EUR_AF=0.2177;SAS_AF=0.2485;AA=A|||;VT=SNP
1	8399282	rs7548093	G	A	100	PASS	AC=986;AF=0.196885;AN=5008;NS=2504;DP=17847;EAS_AF=0.0714;AMR_AF=0.1902;AFR_AF=0.18;EUR_AF=0.1918;SAS_AF=0.3589;AA=G|||;VT=SNP
1	8400276	rs193042745	G	A	100	PASS	AC=15;AF=0.00299521;AN=5008;NS=2504;DP=11326;EAS_AF=0.0149;AMR_AF=0;AFR_AF=0;EUR_AF=0;SAS_AF=0;AA=G|||;VT=SNP
1	8400286	rs138493444	G	A	100	PASS	AC=15;AF=0.00299521;AN=5008;NS=2504;DP=11835;EAS_AF=0.0149;AMR_AF=0;AFR_AF=0;EUR_AF=0;SAS_AF=0;AA=G|||;VT=SNP
1	8401588	rs12402088	C	T	100	PASS	AC=1694;AF=0.338259;AN=5008;NS=2504;DP=13245;EAS_AF=0.2639;AMR_AF=0.3833;AFR_AF=0.1573;EUR_AF=0.5765;SAS_AF=0.3824;AA=C|||;VT=SNP
1	8402221	rs111915429	C	T	100	PASS	AC=672;AF=0.134185;AN=5008;NS=2504;DP=16441;EAS_AF=0.0546;AMR_AF=0.1729;AFR_AF=0.0144;EUR_AF=0.1799;SAS_AF=0.3037;AA=c|||;VT=SNP
1	8403112	rs4908499	A	T	100	PASS	AC=1807;AF=0.360823;AN=5008;NS=2504;DP=16388;EAS_AF=0.1845;AMR_AF=0.3746;AFR_AF=0.2602;EUR_AF=0.4821;SAS_AF=0.544;AA=A|||;VT=SNP
1	8403155	rs72636907	C	T	100	PASS	AC=306;AF=0.0611022;AN=5008;NS=2504;DP=16711;EAS_AF=0.002;AMR_AF=0.062;AFR_AF=0.0076;EUR_AF=0.1093;SAS_AF=0.1442;AA=C|||;VT=SNP
1	8403317	rs75410574	T	C	100	PASS	AC=38;AF=0.00758786;AN=5008;NS=2504;DP=18308;EAS_AF=0.0337;AMR_AF=0;AFR_AF=0;EUR_AF=0.003;SAS_AF=0.001;AA=T|||;VT=SNP
1	8403393	rs79500154	G	A	100	PASS	AC=196;AF=0.0391374;AN=5008;NS=2504;DP=19130;EAS_AF=0.0476;AMR_AF=0.0086;AFR_AF=0.056;EUR_AF=0.0159;SAS_AF=0.0532;AA=G|||;VT=SNP
1	8404093	rs1055236	C	T	100	PASS	AC=937;AF=0.187101;AN=5008;NS=2504;DP=16473;EAS_AF=0.126;AMR_AF=0.1902;AFR_AF=0.1051;EUR_AF=0.3062;SAS_AF=0.2362;AA=T|||;VT=SNP;EX_TARGET
1	8405662	rs13376065	G	A	100	PASS	AC=691;AF=0.137979;AN=5008;NS=2504;DP=16220;EAS_AF=0.0248;AMR_AF=0.1744;AFR_AF=0.053;EUR_AF=0.1799;SAS_AF=0.3006;AA=G|||;VT=SNP
1	8405690	rs77883943	C	T	100	PASS	AC=834;AF=0.166534;AN=5008;NS=2504;DP=17678;EAS_AF=0.1409;AMR_AF=0.2003;AFR_AF=0.0424;EUR_AF=0.2913;SAS_AF=0.2086;AA=C|||;VT=SNP
1	8406334	rs11121168	C	T	100	PASS	AC=1355;AF=0.270567;AN=5008;NS=2504;DP=17095;EAS_AF=0.6716;AMR_AF=0.3631;AFR_AF=0.0136;EUR_AF=0.2237;SAS_AF=0.1871;AA=C|||;VT=SNP
1	8406865	rs74979441	C	T	100	PASS	AC=76;AF=0.0151757;AN=5008;NS=2504;DP=20103;EAS_AF=0.0734;AMR_AF=0;AFR_AF=0;EUR_AF=0;SAS_AF=0.002;AA=C|||;VT=SNP
1	8407287	rs10399665	C	T	100	PASS	AC=2618;AF=0.522764;AN=5008;NS=2504;DP=17771;EAS_AF=0.7996;AMR_AF=0.5749;AFR_AF=0.3132;EUR_AF=0.5268;SAS_AF=0.4796;AA=C|||;VT=SNP
1	8407458	rs11588961	G	A	100	PASS	AC=729;AF=0.145567;AN=5008;NS=2504;DP=15881;EAS_AF=0.1022;AMR_AF=0.1787;AFR_AF=0.0295;EUR_AF=0.2833;SAS_AF=0.182;AA=G|||;VT=SNP
1	8407508	rs7511857	G	A	100	PASS	AC=1115;AF=0.222644;AN=5008;NS=2504;DP=15568;EAS_AF=0.1429;AMR_AF=0.2219;AFR_AF=0.2383;EUR_AF=0.2932;SAS_AF=0.2117;AA=G|||;VT=SNP
1	8408936	rs11121169	G	A	100	PASS	AC=142;AF=0.0283546;AN=5008;NS=2504;DP=15258;EAS_AF=0.0337;AMR_AF=0.0432;AFR_AF=0.0023;EUR_AF=0.0557;SAS_AF=0.0194;AA=G|||;VT=SNP
1	8409139	rs2895933	C	T	100	PASS	AC=1930;AF=0.385383;AN=5008;NS=2504;DP=15672;EAS_AF=0.6905;AMR_AF=0.5245;AFR_AF=0.0348;EUR_AF=0.3907;SAS_AF=0.4407;AA=C|||;VT=SNP
1	8409672	rs10864351	C	A	100	PASS	AC=2510;AF=0.501198;AN=5008;NS=2504;DP=19011;EAS_AF=0.8403;AMR_AF=0.5764;AFR_AF=0.2784;EUR_AF=0.492;SAS_AF=0.409;AA=C|||;VT=SNP
1	8409704	rs80184934	G	A	100	PASS	AC=316;AF=0.063099;AN=5008;NS=2504;DP=17131;EAS_AF=0.0218;AMR_AF=0.013;AFR_AF=0.1286;EUR_AF=0.0378;SAS_AF=0.0787;AA=G|||;VT=SNP
1	8412935	rs8627	C	T	100	PASS	AC=2504;AF=0.5;AN=5008;NS=2504;DP=20715;EAS_AF=0.8413;AMR_AF=0.5634;AFR_AF=0.298;EUR_AF=0.4712;SAS_AF=0.4059;AA=C|||;VT=SNP
1	8412989	rs1064826	A	G	100	PASS	AC=4251;AF=0.848842;AN=5008;NS=2504;DP=19717;EAS_AF=0.9286;AMR_AF=0.7911;AFR_AF=0.9463;EUR_AF=0.7068;SAS_AF=0.8221;AA=G|||;VT=SNP
1	8413317	rs1058791	A	C	100	PASS	AC=1219;AF=0.243411;AN=5008;NS=2504;DP=20525;EAS_AF=0.0575;AMR_AF=0.1988;AFR_AF=0.3843;EUR_AF=0.1899;SAS_AF=0.3313;AA=A|||;VT=SNP
1	8413839	rs1058790	A	G	100	PASS	AC=1181;AF=0.235823;AN=5008;NS=2504;DP=19096;EAS_AF=0.0575;AMR_AF=0.1859;AFR_AF=0.3623;EUR_AF=0.1889;SAS_AF=0.3323;AA=G|||;VT=SNP
1	8415235	rs1889854	C	T	100	PASS	AC=688;AF=0.13738;AN=5008;NS=2504;DP=16690;EAS_AF=0.1141;AMR_AF=0.1686;AFR_AF=0.0265;EUR_AF=0.2515;SAS_AF=0.1718;AA=C|||;VT=SNP
1	8415290	rs1889853	C	A	100	PASS	AC=754;AF=0.150559;AN=5008;NS=2504;DP=16142;EAS_AF=0.1151;AMR_AF=0.1715;AFR_AF=0.0734;EUR_AF=0.2515;SAS_AF=0.1728;AA=C|||;VT=SNP
1	8415418	rs2289733	G	A	100	PASS	AC=1171;AF=0.233826;AN=5008;NS=2504;DP=16149;EAS_AF=0.0575;AMR_AF=0.1902;AFR_AF=0.3222;EUR_AF=0.2008;SAS_AF=0.3609;AA=G|||;VT=SNP
1	8415682	rs41278972	C	T	100	PASS	AC=132;AF=0.0263578;AN=5008;NS=2504;DP=17082;EAS_AF=0.0228;AMR_AF=0.0461;AFR_AF=0.0023;EUR_AF=0.0586;SAS_AF=0.0153;AA=C|||;VT=SNP;EX_TARGET
1	8416957	rs11121171	G	C	100	PASS	AC=813;AF=0.16234;AN=5008;NS=2504;DP=17013;EAS_AF=0.0258;AMR_AF=0.1657;AFR_AF=0.1241;EUR_AF=0.1859;SAS_AF=0.3282;AA=G|||;VT=SNP
1	8418644	rs11121172	C	A	100	PASS	AC=3994;AF=0.797524;AN=5008;NS=2504;DP=12531;EAS_AF=0.8978;AMR_AF=0.7795;AFR_AF=0.8638;EUR_AF=0.669;SAS_AF=0.7495;AA=A|||;VT=SNP;EX_TARGET
1	8418650	rs1058766	T	C	100	PASS	AC=4007;AF=0.80012;AN=5008;NS=2504;DP=12471;EAS_AF=0.8998;AMR_AF=0.7795;AFR_AF=0.8691;EUR_AF=0.671;SAS_AF=0.7515;AA=C|||;VT=SNP;EX_TARGET
1	8418920	rs12047953	A	G	100	PASS	AC=54;AF=0.0107827;AN=5008;NS=2504;DP=15570;EAS_AF=0.0496;AMR_AF=0;AFR_AF=0;EUR_AF=0;SAS_AF=0.0041;AA=A|||;VT=SNP;EX_TARGET
1	8419420	rs6577484	A	G	100	PASS	AC=396;AF=0.0790735;AN=5008;NS=2504;DP=19033;EAS_AF=0.006;AMR_AF=0.1282;AFR_AF=0.0113;EUR_AF=0.1481;SAS_AF=0.1401;AA=A|||;VT=SNP
1	8419586	rs143710503	G	A	100	PASS	AC=25;AF=0.00499201;AN=5008;NS=2504;DP=19674;EAS_AF=0.0238;AMR_AF=0;AFR_AF=0;EUR_AF=0;SAS_AF=0.001;AA=G|||;VT=SNP
1	8419629	rs7525559	T	C	100	PASS	AC=2392;AF=0.477636;AN=5008;NS=2504;DP=19130;EAS_AF=0.7718;AMR_AF=0.5706;AFR_AF=0.1452;EUR_AF=0.4632;SAS_AF=0.5726;AA=T|||;VT=SNP
1	8419766	rs11581418	C	T	100	PASS	AC=971;AF=0.19389;AN=5008;NS=2504;DP=14149;EAS_AF=0.0506;AMR_AF=0.1369;AFR_AF=0.2912;EUR_AF=0.1352;SAS_AF=0.3108;AA=C|||;VT=SNP;EX_TARGET
1	8421092	rs2784735	C	T	100	PASS	AC=2293;AF=0.457867;AN=5008;NS=2504;DP=12102;EAS_AF=0.8353;AMR_AF=0.5115;AFR_AF=0.1899;EUR_AF=0.4553;SAS_AF=0.3957;AA=c|||;VT=SNP;EX_TARGET
1	8421203	rs13596	T	C	100	PASS	AC=4006;AF=0.79992;AN=5008;NS=2504;DP=12992;EAS_AF=0.9206;AMR_AF=0.7925;AFR_AF=0.8411;EUR_AF=0.6819;SAS_AF=0.7464;AA=t|||;VT=SNP;EX_TARGET
1	8422676	rs2252865	T	C	100	PASS	AC=3997;AF=0.798123;AN=5008;NS=2504;DP=19574;EAS_AF=0.9196;AMR_AF=0.7839;AFR_AF=0.8381;EUR_AF=0.6819;SAS_AF=0.7485;AA=C|||;VT=SNP
1	8423510	rs10779702	A	G	100	PASS	AC=3998;AF=0.798323;AN=5008;NS=2504;DP=12540;EAS_AF=0.9187;AMR_AF=0.7853;AFR_AF=0.8381;EUR_AF=0.6809;SAS_AF=0.7505;AA=a|||;VT=SNP
1	8423877	rs2289732	G	C	100	PASS	AC=1053;AF=0.210264;AN=5008;NS=2504;DP=15028;EAS_AF=0.0585;AMR_AF=0.1816;AFR_AF=0.2776;EUR_AF=0.1968;SAS_AF=0.3098;AA=G|||;VT=SNP
1	8424029	rs12118524	G	A	100	PASS	AC=138;AF=0.0275559;AN=5008;NS=2504;DP=15126;EAS_AF=0.0169;AMR_AF=0.013;AFR_AF=0.003;EUR_AF=0.0328;SAS_AF=0.0767;AA=G|||;VT=SNP
1	8424039	rs9628991	C	G	100	PASS	AC=1236;AF=0.246805;AN=5008;NS=2504;DP=15202;EAS_AF=0.0585;AMR_AF=0.1945;AFR_AF=0.4092;EUR_AF=0.1968;SAS_AF=0.3098;AA=C|||;VT=SNP
1	8425798	rs3765972	C	T	100	PASS	AC=1234;AF=0.246406;AN=5008;NS=2504;DP=14459;EAS_AF=0.0575;AMR_AF=0.1945;AFR_AF=0.4092;EUR_AF=0.1958;SAS_AF=0.3098;AA=C|||;VT=SNP
1	8425900	rs3753275	T	C	100	PASS	AC=1243;AF=0.248203;AN=5008;NS=2504;DP=16536;EAS_AF=0.0575;AMR_AF=0.1945;AFR_AF=0.413;EUR_AF=0.1978;SAS_AF=0.3119;AA=T|||;VT=SNP;EX_TARGET
1	8426236	rs6684863	G	A	100	PASS	AC=1236;AF=0.246805;AN=5008;NS=2504;DP=17880;EAS_AF=0.0575;AMR_AF=0.1945;AFR_AF=0.41;EUR_AF=0.1958;SAS_AF=0.3108;AA=G|||;VT=SNP
1	8426659	rs140765266	T	C	100	PASS	AC=27;AF=0.00539137;AN=5008;NS=2504;DP=18559;EAS_AF=0.0248;AMR_AF=0;AFR_AF=0;EUR_AF=0.001;SAS_AF=0.001;AA=T|||;VT=SNP
1	8429224	rs61787660	G	A	100	PASS	AC=1442;AF=0.287939;AN=5008;NS=2504;DP=16070;EAS_AF=0.755;AMR_AF=0.3602;AFR_AF=0.0189;EUR_AF=0.1928;SAS_AF=0.2168;AA=G|||;VT=SNP
1	8429899	rs10864352	G	C	100	PASS	AC=2499;AF=0.499002;AN=5008;NS=2504;DP=12618;EAS_AF=0.8621;AMR_AF=0.5764;AFR_AF=0.2088;EUR_AF=0.493;SAS_AF=0.4683;AA=G|||;VT=SNP
1	8430224	rs11580417	G	A	100	PASS	AC=742;AF=0.148163;AN=5008;NS=2504;DP=19062;EAS_AF=0.0575;AMR_AF=0.1657;AFR_AF=0.053;EUR_AF=0.1948;SAS_AF=0.3098;AA=G|||;VT=SNP
1	8430594	rs12079653	C	A	100	PASS	AC=835;AF=0.166733;AN=5008;NS=2504;DP=20877;EAS_AF=0.0575;AMR_AF=0.17;AFR_AF=0.121;EUR_AF=0.1948;SAS_AF=0.3098;AA=C|||;VT=SNP
1	8431105	rs11121174	C	G	100	PASS	AC=1236;AF=0.246805;AN=5008;NS=2504;DP=21300;EAS_AF=0.0595;AMR_AF=0.1945;AFR_AF=0.4092;EUR_AF=0.1958;SAS_AF=0.3098;AA=C|||;VT=SNP
1	8431607	rs3795310	C	T	100	PASS	AC=2600;AF=0.519169;AN=5008;NS=2504;DP=16614;EAS_AF=0.1667;AMR_AF=0.4337;AFR_AF=0.8207;EUR_AF=0.495;SAS_AF=0.5603;AA=T|||;VT=SNP
1	8432136	rs894875	C	T	100	PASS	AC=4041;AF=0.806909;AN=5008;NS=2504;DP=20671;EAS_AF=0.9216;AMR_AF=0.7939;AFR_AF=0.8381;EUR_AF=0.6889;SAS_AF=0.7771;AA=T|||;VT=SNP
1	8432653	rs902356	G	A	100	PASS	AC=1499;AF=0.299321;AN=5008;NS=2504;DP=17960;EAS_AF=0.755;AMR_AF=0.3732;AFR_AF=0.0189;EUR_AF=0.2167;SAS_AF=0.2413;AA=G|||;VT=SNP
1	8433124	rs902355	T	C	100	PASS	AC=1238;AF=0.247204;AN=5008;NS=2504;DP=20466;EAS_AF=0.0605;AMR_AF=0.1945;AFR_AF=0.41;EUR_AF=0.1958;SAS_AF=0.3098;AA=T|||;VT=SNP
1	8433747	rs754346	T	C	100	PASS	AC=2500;AF=0.499201;AN=5008;NS=2504;DP=18285;EAS_AF=0.8621;AMR_AF=0.5764;AFR_AF=0.2095;EUR_AF=0.493;SAS_AF=0.4683;AA=T|||;VT=SNP
1	8435046	rs11121175	C	A	100	PASS	AC=1616;AF=0.322684;AN=5008;NS=2504;DP=16199;EAS_AF=0.751;AMR_AF=0.3732;AFR_AF=0.1452;EUR_AF=0.1938;SAS_AF=0.2178;AA=C|||;VT=SNP
1	8436131	rs17380831	T	C	100	PASS	AC=155;AF=0.0309505;AN=5008;NS=2504;DP=16916;EAS_AF=0.0129;AMR_AF=0.0043;AFR_AF=0.0522;EUR_AF=0.0229;SAS_AF=0.0481;AA=T|||;VT=SNP
1	8436571	rs34089283	G	A	100	PASS	AC=129;AF=0.0257588;AN=5008;NS=2504;DP=19764;EAS_AF=0.0208;AMR_AF=0.0476;AFR_AF=0.0023;EUR_AF=0.0596;SAS_AF=0.0123;AA=G|||;VT=SNP
1	8436802	rs6678140	C	T	100	PASS	AC=3996;AF=0.797923;AN=5008;NS=2504;DP=17853;EAS_AF=0.9216;AMR_AF=0.7911;AFR_AF=0.8048;EUR_AF=0.6889;SAS_AF=0.7781;AA=C|||;VT=SNP
1	8437032	rs11121176	T	C	100	PASS	AC=838;AF=0.167332;AN=5008;NS=2504;DP=14575;EAS_AF=0.0605;AMR_AF=0.17;AFR_AF=0.1218;EUR_AF=0.1948;SAS_AF=0.3088;AA=T|||;VT=SNP
1	8439625	rs2708633	C	A	100	PASS	AC=4040;AF=0.806709;AN=5008;NS=2504;DP=18310;EAS_AF=0.9206;AMR_AF=0.7939;AFR_AF=0.8381;EUR_AF=0.6889;SAS_AF=0.7771;AA=A|||;VT=SNP
1	8440113	rs117077854	C	T	100	PASS	AC=46;AF=0.0091853;AN=5008;NS=2504;DP=14749;EAS_AF=0.0228;AMR_AF=0.0331;AFR_AF=0;EUR_AF=0;SAS_AF=0;AA=C|||;VT=SNP
1	8440132	rs11583012	G	A	100	PASS	AC=743;AF=0.148363;AN=5008;NS=2504;DP=13930;EAS_AF=0.0605;AMR_AF=0.1657;AFR_AF=0.053;EUR_AF=0.1938;SAS_AF=0.3088;AA=G|||;VT=SNP
1	8440643	rs2636314	G	A	100	PASS	AC=810;AF=0.161741;AN=5008;NS=2504;DP=18462;EAS_AF=0.1052;AMR_AF=0.1888;AFR_AF=0.0552;EUR_AF=0.2763;SAS_AF=0.227;AA=G|||;VT=SNP
1	8444230	rs56812469	T	C	100	PASS	AC=1186;AF=0.236821;AN=5008;NS=2504;DP=15660;EAS_AF=0.0605;AMR_AF=0.1916;AFR_AF=0.3759;EUR_AF=0.1948;SAS_AF=0.3057;AA=C|||;VT=SNP
1	8445360	rs3765971	C	T	100	PASS	AC=3780;AF=0.754792;AN=5008;NS=2504;DP=19385;EAS_AF=0.9206;AMR_AF=0.781;AFR_AF=0.6467;EUR_AF=0.6899;SAS_AF=0.7781;AA=C|||;VT=SNP
1	8445946	rs11121177	G	A	100	PASS	AC=1186;AF=0.236821;AN=5008;NS=2504;DP=8052;EAS_AF=0.0605;AMR_AF=0.1916;AFR_AF=0.3759;EUR_AF=0.1948;SAS_AF=0.3057;AA=G|||;VT=SNP
1	8447237	rs2587513	T	C	100	PASS	AC=2508;AF=0.500799;AN=5008;NS=2504;DP=17891;EAS_AF=0.8621;AMR_AF=0.5764;AFR_AF=0.211;EUR_AF=0.495;SAS_AF=0.4724;AA=T|||;VT=SNP
1	8447404	rs2708630	C	T	100	PASS	AC=3956;AF=0.789936;AN=5008;NS=2504;DP=18615;EAS_AF=0.9226;AMR_AF=0.7896;AFR_AF=0.7708;EUR_AF=0.6918;SAS_AF=0.7802;AA=T|||;VT=SNP
1	8447722	rs2120461	C	T	100	PASS	AC=3784;AF=0.755591;AN=5008;NS=2504;DP=18964;EAS_AF=0.9196;AMR_AF=0.7824;AFR_AF=0.6467;EUR_AF=0.6918;SAS_AF=0.7802;AA=C|||;VT=SNP
1	8450448	rs2708628	T	C	100	PASS	AC=823;AF=0.164337;AN=5008;NS=2504;DP=15112;EAS_AF=0.1091;AMR_AF=0.1902;AFR_AF=0.056;EUR_AF=0.2783;SAS_AF=0.2321;AA=T|||;VT=SNP
1	8451643	rs72636929	C	A	100	PASS	AC=255;AF=0.0509185;AN=5008;NS=2504;DP=17826;EAS_AF=0.0625;AMR_AF=0.0591;AFR_AF=0.0098;EUR_AF=0.1123;SAS_AF=0.0256;AA=C|||;VT=SNP
1	8451923	rs117580521	T	C	100	PASS	AC=318;AF=0.0634984;AN=5008;NS=2504;DP=13625;EAS_AF=0.2937;AMR_AF=0.0216;AFR_AF=0.0008;EUR_AF=0.003;SAS_AF=0.0031;AA=T|||;VT=SNP
1	8452725	rs2661863	T	C	100	PASS	AC=4052;AF=0.809105;AN=5008;NS=2504;DP=18589;EAS_AF=0.9226;AMR_AF=0.7968;AFR_AF=0.8381;EUR_AF=0.6918;SAS_AF=0.7822;AA=C|||;VT=SNP
1	8454792	rs2708629	T	C	100	PASS	AC=2516;AF=0.502396;AN=5008;NS=2504;DP=17593;EAS_AF=0.8621;AMR_AF=0.5821;AFR_AF=0.2118;EUR_AF=0.495;SAS_AF=0.4755;AA=T|||;VT=SNP
1	8455712	rs11121179	G	T	100	PASS	AC=829;AF=0.165535;AN=5008;NS=2504;DP=17830;EAS_AF=0.0605;AMR_AF=0.1686;AFR_AF=0.118;EUR_AF=0.1948;SAS_AF=0.3057;AA=G|||;VT=SNP
1	8457623	rs1443929	G	T	100	PASS	AC=830;AF=0.165735;AN=5008;NS=2504;DP=17952;EAS_AF=0.0605;AMR_AF=0.1686;AFR_AF=0.118;EUR_AF=0.1968;SAS_AF=0.3047;AA=G|||;VT=SNP
1	8460503	rs12567722	G	A	100	PASS	AC=1250;AF=0.249601;AN=5008;NS=2504;DP=14032;EAS_AF=0.6002;AMR_AF=0.3631;AFR_AF=0.0159;EUR_AF=0.1938;SAS_AF=0.181;AA=G|||;VT=SNP
1	8461129	rs1932529	A	G	100	PASS	AC=2499;AF=0.499002;AN=5008;NS=2504;DP=4505;EAS_AF=0.8581;AMR_AF=0.5778;AFR_AF=0.2088;EUR_AF=0.4911;SAS_AF=0.4734;AA=A|||;VT=SNP
1	8462000	rs55818451	A	G	100	PASS	AC=1000;AF=0.199681;AN=5008;NS=2504;DP=17145;EAS_AF=0.0605;AMR_AF=0.1772;AFR_AF=0.239;EUR_AF=0.1978;SAS_AF=0.3078;AA=A|||;VT=SNP
1	8462079	rs55823627	C	T	100	PASS	AC=743;AF=0.148363;AN=5008;NS=2504;DP=15658;EAS_AF=0.0605;AMR_AF=0.1643;AFR_AF=0.053;EUR_AF=0.1968;SAS_AF=0.3067;AA=C|||;VT=SNP
1	8463176	rs2784737	T	C	100	PASS	AC=4051;AF=0.808906;AN=5008;NS=2504;DP=14223;EAS_AF=0.9226;AMR_AF=0.7939;AFR_AF=0.8389;EUR_AF=0.6918;SAS_AF=0.7822;AA=C|||;VT=SNP
1	8463510	rs2708631	C	T	100	PASS	AC=824;AF=0.164537;AN=5008;NS=2504;DP=13708;EAS_AF=0.1091;AMR_AF=0.1916;AFR_AF=0.056;EUR_AF=0.2783;SAS_AF=0.2321;AA=C|||;VT=SNP
1	8464509	rs2708632	T	C	100	PASS	AC=4048;AF=0.808307;AN=5008;NS=2504;DP=15322;EAS_AF=0.9226;AMR_AF=0.7939;AFR_AF=0.8389;EUR_AF=0.6918;SAS_AF=0.7791;AA=C|||;VT=SNP
1	8464596	rs117584052	G	C	100	PASS	AC=30;AF=0.00599042;AN=5008;NS=2504;DP=16810;EAS_AF=0.0288;AMR_AF=0;AFR_AF=0;EUR_AF=0;SAS_AF=0.001;AA=G|||;VT=SNP
1	8466217	rs2784738	G	A	100	PASS	AC=827;AF=0.165136;AN=5008;NS=2504;DP=15892;EAS_AF=0.1101;AMR_AF=0.1916;AFR_AF=0.056;EUR_AF=0.2803;SAS_AF=0.2321;AA=G|||;VT=SNP
1	8466343	rs116963104	G	C	100	PASS	AC=34;AF=0.00678914;AN=5008;NS=2504;DP=16111;EAS_AF=0.0327;AMR_AF=0;AFR_AF=0;EUR_AF=0;SAS_AF=0.001;AA=G|||;VT=SNP
1	8466730	rs301796	T	C	100	PASS	AC=985;AF=0.196685;AN=5008;NS=2504;DP=17825;EAS_AF=0.0804;AMR_AF=0.2104;AFR_AF=0.1747;EUR_AF=0.3091;SAS_AF=0.2209;AA=T|||;VT=SNP
1	8466745	rs1884353	G	A	100	PASS	AC=2507;AF=0.500599;AN=5008;NS=2504;DP=17693;EAS_AF=0.8591;AMR_AF=0.5793;AFR_AF=0.2095;EUR_AF=0.495;SAS_AF=0.4744;AA=G|||;VT=SNP
1	8466750	rs2748456	C	T	100	PASS	AC=825;AF=0.164736;AN=5008;NS=2504;DP=17633;EAS_AF=0.1101;AMR_AF=0.1916;AFR_AF=0.056;EUR_AF=0.2783;SAS_AF=0.2321;AA=C|||;VT=SNP
1	8467156	rs17385239	C	A	100	PASS	AC=25;AF=0.00499201;AN=5008;NS=2504;DP=20424;EAS_AF=0.0099;AMR_AF=0.0058;AFR_AF=0;EUR_AF=0.0089;SAS_AF=0.002;AA=C|||;VT=SNP
1	8467353	rs301795	G	A	100	PASS	AC=985;AF=0.196685;AN=5008;NS=2504;DP=18302;EAS_AF=0.0804;AMR_AF=0.2104;AFR_AF=0.1747;EUR_AF=0.3091;SAS_AF=0.2209;AA=G|||;VT=SNP
1	8467534	rs301793	T	C	100	PASS	AC=3887;AF=0.776158;AN=5008;NS=2504;DP=18237;EAS_AF=0.9395;AMR_AF=0.8141;AFR_AF=0.6694;EUR_AF=0.8052;SAS_AF=0.6953;AA=C|||;VT=SNP
1	8468278	rs301792	A	G	100	PASS	AC=1085;AF=0.216653;AN=5008;NS=2504;DP=17455;EAS_AF=0.0804;AMR_AF=0.2133;AFR_AF=0.2489;EUR_AF=0.3091;SAS_AF=0.2209;AA=G|||;VT=SNP
1	8468372	rs301791	A	T	100	PASS	AC=985;AF=0.196685;AN=5008;NS=2504;DP=18319;EAS_AF=0.0804;AMR_AF=0.2104;AFR_AF=0.1747;EUR_AF=0.3091;SAS_AF=0.2209;AA=A|||;VT=SNP
1	8469284	rs301790	G	C	100	PASS	AC=1086;AF=0.216853;AN=5008;NS=2504;DP=21022;EAS_AF=0.0804;AMR_AF=0.2133;AFR_AF=0.2496;EUR_AF=0.3091;SAS_AF=0.2209;AA=C|||;VT=SNP
1	8469337	rs301789	A	G	100	PASS	AC=985;AF=0.196685;AN=5008;NS=2504;DP=21666;EAS_AF=0.0804;AMR_AF=0.2104;AFR_AF=0.1747;EUR_AF=0.3091;SAS_AF=0.2209;AA=A|||;VT=SNP
1	8469789	rs2661868	C	T	100	PASS	AC=832;AF=0.166134;AN=5008;NS=2504;DP=19970;EAS_AF=0.1121;AMR_AF=0.1916;AFR_AF=0.0567;EUR_AF=0.2803;SAS_AF=0.2342;AA=C|||;VT=SNP
1	8472164	rs301788	C	T	100	PASS	AC=3842;AF=0.767173;AN=5008;NS=2504;DP=18028;EAS_AF=0.9385;AMR_AF=0.8141;AFR_AF=0.6362;EUR_AF=0.8042;SAS_AF=0.6963;AA=T|||;VT=SNP
1	8473331	rs1763838	G	A	100	PASS	AC=1195;AF=0.238618;AN=5008;NS=2504;DP=17793;EAS_AF=0.0764;AMR_AF=0.2219;AFR_AF=0.3328;EUR_AF=0.3082;SAS_AF=0.2188;AA=A|||;VT=SNP
1	8473336	rs1763839	G	A	100	PASS	AC=1196;AF=0.238818;AN=5008;NS=2504;DP=17859;EAS_AF=0.0764;AMR_AF=0.2219;AFR_AF=0.3336;EUR_AF=0.3082;SAS_AF=0.2188;AA=A|||;VT=SNP
1	8473813	rs12754538	C	T	100	PASS	AC=1507;AF=0.300919;AN=5008;NS=2504;DP=17239;EAS_AF=0.752;AMR_AF=0.3746;AFR_AF=0.0272;EUR_AF=0.2167;SAS_AF=0.2403;AA=C|||;VT=SNP
1	8473985	rs28638379	C	T	100	PASS	AC=2767;AF=0.552516;AN=5008;NS=2504;DP=16120;EAS_AF=0.8621;AMR_AF=0.6023;AFR_AF=0.388;EUR_AF=0.497;SAS_AF=0.4775;AA=C|||;VT=SNP
1	8475050	rs78054286	G	C	100	PASS	AC=259;AF=0.0517173;AN=5008;NS=2504;DP=16512;EAS_AF=0.251;AMR_AF=0;AFR_AF=0.0008;EUR_AF=0.003;SAS_AF=0.002;AA=G|||;VT=SNP
1	8475053	rs75741779	T	G	100	PASS	AC=256;AF=0.0511182;AN=5008;NS=2504;DP=16694;EAS_AF=0.247;AMR_AF=0;AFR_AF=0.0015;EUR_AF=0.003;SAS_AF=0.002;AA=T|||;VT=SNP
1	8475856	rs116863460	T	C	100	PASS	AC=25;AF=0.00499201;AN=5008;NS=2504;DP=18003;EAS_AF=0.0238;AMR_AF=0;AFR_AF=0;EUR_AF=0;SAS_AF=0.001;AA=T|||;VT=SNP
1	8476420	rs12023132	C	T	100	PASS	AC=1496;AF=0.298722;AN=5008;NS=2504;DP=16451;EAS_AF=0.752;AMR_AF=0.3732;AFR_AF=0.0197;EUR_AF=0.2147;SAS_AF=0.2423;AA=C|||;VT=SNP
1	8476428	rs159960	A	G	100	PASS	AC=2294;AF=0.458067;AN=5008;NS=2504;DP=15926;EAS_AF=0.8224;AMR_AF=0.5821;AFR_AF=0.084;EUR_AF=0.5119;SAS_AF=0.4448;AA=A|||;VT=SNP
1	8476441	rs301804	C	G	100	PASS	AC=763;AF=0.152356;AN=5008;NS=2504;DP=15667;EAS_AF=0.0665;AMR_AF=0.2061;AFR_AF=0.0666;EUR_AF=0.2853;SAS_AF=0.182;AA=C|||;VT=SNP
1	8476455	rs2708625	T	C	100	PASS	AC=836;AF=0.166933;AN=5008;NS=2504;DP=15274;EAS_AF=0.1151;AMR_AF=0.1859;AFR_AF=0.0507;EUR_AF=0.2843;SAS_AF=0.2434;AA=T|||;VT=SNP
1	8476563	rs12044042	G	A	100	PASS	AC=37;AF=0.00738818;AN=5008;NS=2504;DP=13133;EAS_AF=0.0327;AMR_AF=0;AFR_AF=0.0023;EUR_AF=0;SAS_AF=0.001;AA=G|||;VT=SNP
1	8477006	rs11121181	G	A	100	PASS	AC=1671;AF=0.333666;AN=5008;NS=2504;DP=17890;EAS_AF=0.749;AMR_AF=0.3876;AFR_AF=0.1536;EUR_AF=0.2147;SAS_AF=0.2331;AA=G|||;VT=SNP
1	8477359	rs77345978	T	C	100	PASS	AC=65;AF=0.0129792;AN=5008;NS=2504;DP=16426;EAS_AF=0.0625;AMR_AF=0;AFR_AF=0;EUR_AF=0;SAS_AF=0.002;AA=T|||;VT=SNP
1	8481016	rs301805	T	G	100	PASS	AC=3406;AF=0.680112;AN=5008;NS=2504;DP=19366;EAS_AF=0.8313;AMR_AF=0.647;AFR_AF=0.8578;EUR_AF=0.5278;SAS_AF=0.4642;AA=G|||;VT=SNP
1	8482032	rs12095124	T	C	100	PASS	AC=1685;AF=0.336462;AN=5008;NS=2504;DP=17309;EAS_AF=0.755;AMR_AF=0.389;AFR_AF=0.1536;EUR_AF=0.2147;SAS_AF=0.2403;AA=T|||;VT=SNP
1	8482078	rs301806	C	T	100	PASS	AC=3200;AF=0.638978;AN=5008;NS=2504;DP=18371;EAS_AF=0.8304;AMR_AF=0.634;AFR_AF=0.7103;EUR_AF=0.5268;SAS_AF=0.4642;AA=T|||;VT=SNP
1	8484228	rs159961	C	T	100	PASS	AC=1122;AF=0.224042;AN=5008;NS=2504;DP=8920;EAS_AF=0.0754;AMR_AF=0.2176;AFR_AF=0.2738;EUR_AF=0.3121;SAS_AF=0.2239;AA=C|||;VT=SNP
1	8484529	rs57310340	A	G	100	PASS	AC=256;AF=0.0511182;AN=5008;NS=2504;DP=20223;EAS_AF=0.0605;AMR_AF=0.0591;AFR_AF=0.0106;EUR_AF=0.1143;SAS_AF=0.0256;AA=A|||;VT=SNP
1	8484823	rs301807	A	G	100	PASS	AC=3199;AF=0.638778;AN=5008;NS=2504;DP=21359;EAS_AF=0.8294;AMR_AF=0.6326;AFR_AF=0.7103;EUR_AF=0.5278;SAS_AF=0.4642;AA=G|||;VT=SNP
1	8485904	rs12045438	T	C	100	PASS	AC=1810;AF=0.361422;AN=5008;NS=2504;DP=19297;EAS_AF=0.756;AMR_AF=0.4063;AFR_AF=0.2368;EUR_AF=0.2167;SAS_AF=0.2403;AA=T|||;VT=SNP
1	8486131	rs302714	A	C	100	PASS	AC=997;AF=0.199081;AN=5008;NS=2504;DP=17833;EAS_AF=0.0754;AMR_AF=0.2104;AFR_AF=0.1838;EUR_AF=0.3111;SAS_AF=0.2239;AA=A|||;VT=SNP
1	8486341	rs301808	C	G	100	PASS	AC=1114;AF=0.222444;AN=5008;NS=2504;DP=15137;EAS_AF=0.0754;AMR_AF=0.2176;AFR_AF=0.2678;EUR_AF=0.3121;SAS_AF=0.2239;AA=C|||;VT=SNP
1	8487323	rs301797	C	A	100	PASS	AC=1115;AF=0.222644;AN=5008;NS=2504;DP=18834;EAS_AF=0.0754;AMR_AF=0.219;AFR_AF=0.2678;EUR_AF=0.3121;SAS_AF=0.2239;AA=c|||;VT=SNP
1	8488565	rs301798	A	G	100	PASS	AC=1146;AF=0.228834;AN=5008;NS=2504;DP=18795;EAS_AF=0.0764;AMR_AF=0.2219;AFR_AF=0.2867;EUR_AF=0.3141;SAS_AF=0.2249;AA=A|||;VT=SNP
1	8489302	rs301799	C	T	100	PASS	AC=3129;AF=0.6248;AN=5008;NS=2504;DP=19871;EAS_AF=0.8264;AMR_AF=0.6326;AFR_AF=0.6611;EUR_AF=0.5268;SAS_AF=0.4632;AA=c|||;VT=SNP
1	8490320	rs302719	T	G	100	PASS	AC=1296;AF=0.258786;AN=5008;NS=2504;DP=17654;EAS_AF=0.0754;AMR_AF=0.2305;AFR_AF=0.3979;EUR_AF=0.3131;SAS_AF=0.2239;AA=T|||;VT=SNP
1	8490603	rs301800	T	C	100	PASS	AC=4243;AF=0.847244;AN=5008;NS=2504;DP=20617;EAS_AF=0.9395;AMR_AF=0.8343;AFR_AF=0.9342;EUR_AF=0.8042;SAS_AF=0.6881;AA=C|||;VT=SNP
1	8490707	rs139009961	C	T	100	PASS	AC=40;AF=0.00798722;AN=5008;NS=2504;DP=20402;EAS_AF=0.0377;AMR_AF=0.0014;AFR_AF=0;EUR_AF=0;SAS_AF=0.001;AA=C|||;VT=SNP
1	8490983	rs159962	C	T	100	PASS	AC=1135;AF=0.226637;AN=5008;NS=2504;DP=21786;EAS_AF=0.0714;AMR_AF=0.2219;AFR_AF=0.2852;EUR_AF=0.3121;SAS_AF=0.2229;AA=c|||;VT=SNP
1	8492467	rs78197715	C	T	100	PASS	AC=175;AF=0.0349441;AN=5008;NS=2504;DP=22471;EAS_AF=0.0119;AMR_AF=0.0072;AFR_AF=0.0673;EUR_AF=0.0229;SAS_AF=0.047;AA=C|||;VT=SNP
1	8493933	rs12047377	A	T	100	PASS	AC=1826;AF=0.364617;AN=5008;NS=2504;DP=15447;EAS_AF=0.752;AMR_AF=0.402;AFR_AF=0.2549;EUR_AF=0.2157;SAS_AF=0.2403;AA=A|||;VT=SNP
1	8495590	rs172531	A	G	100	PASS	AC=1187;AF=0.237021;AN=5008;NS=2504;DP=21664;EAS_AF=0.0774;AMR_AF=0.2248;AFR_AF=0.3162;EUR_AF=0.3131;SAS_AF=0.2249;AA=A|||;VT=SNP
1	8495945	rs301801	T	C	100	PASS	AC=1189;AF=0.23742;AN=5008;NS=2504;DP=22452;EAS_AF=0.0774;AMR_AF=0.2248;AFR_AF=0.3177;EUR_AF=0.3131;SAS_AF=0.2249;AA=C|||;VT=SNP
1	8497307	rs301802	T	A	100	PASS	AC=3206;AF=0.640176;AN=5008;NS=2504;DP=17330;EAS_AF=0.8304;AMR_AF=0.634;AFR_AF=0.7133;EUR_AF=0.5288;SAS_AF=0.4642;AA=A|||;VT=SNP
1	8497558	rs2784739	T	G	100	PASS	AC=774;AF=0.154553;AN=5008;NS=2504;DP=16739;EAS_AF=0.1081;AMR_AF=0.1873;AFR_AF=0.0303;EUR_AF=0.2744;SAS_AF=0.2239;AA=T|||;VT=SNP
1	8498680	rs301803	A	T	100	PASS	AC=1135;AF=0.226637;AN=5008;NS=2504;DP=16357;EAS_AF=0.0595;AMR_AF=0.2233;AFR_AF=0.2912;EUR_AF=0.3141;SAS_AF=0.2239;AA=A|||;VT=SNP
1	8499961	rs12036510	C	T	100	PASS	AC=35;AF=0.00698882;AN=5008;NS=2504;DP=18901;EAS_AF=0.0327;AMR_AF=0;AFR_AF=0;EUR_AF=0;SAS_AF=0.002;AA=C|||;VT=SNP
1	8501057	rs2784740	T	A	100	PASS	AC=800;AF=0.159744;AN=5008;NS=2504;DP=7809;EAS_AF=0.1111;AMR_AF=0.1888;AFR_AF=0.0461;EUR_AF=0.2744;SAS_AF=0.2249;AA=T|||;VT=SNP
1	8501786	rs301819	A	G	100	PASS	AC=3172;AF=0.633387;AN=5008;NS=2504;DP=20215;EAS_AF=0.8313;AMR_AF=0.634;AFR_AF=0.6838;EUR_AF=0.5338;SAS_AF=0.4632;AA=G|||;VT=SNP
1	8503242	rs301818	G	A	100	PASS	AC=999;AF=0.199481;AN=5008;NS=2504;DP=18466;EAS_AF=0.0714;AMR_AF=0.2133;AFR_AF=0.1868;EUR_AF=0.3141;SAS_AF=0.2209;AA=G|||;VT=SNP
1	8504421	rs159963	C	A	100	PASS	AC=2689;AF=0.536941;AN=5008;NS=2504;DP=20226;EAS_AF=0.8304;AMR_AF=0.5937;AFR_AF=0.3457;EUR_AF=0.5258;SAS_AF=0.4642;AA=C|||;VT=SNP
1	8504566	rs74960248	A	C	100	PASS	AC=14;AF=0.00279553;AN=5008;NS=2504;DP=19583;EAS_AF=0.0139;AMR_AF=0;AFR_AF=0;EUR_AF=0;SAS_AF=0;AA=A|||;VT=SNP
1	8505058	rs301816	G	A	100	PASS	AC=2825;AF=0.564097;AN=5008;NS=2504;DP=14755;EAS_AF=0.8294;AMR_AF=0.611;AFR_AF=0.4418;EUR_AF=0.5258;SAS_AF=0.4622;AA=G|||;VT=SNP
1	8507773	rs11581328	G	A	100	PASS	AC=706;AF=0.140974;AN=5008;NS=2504;DP=21826;EAS_AF=0.1022;AMR_AF=0.1729;AFR_AF=0.025;EUR_AF=0.2346;SAS_AF=0.2188;AA=g|||;VT=SNP
1	8507988	rs118086051	T	C	100	PASS	AC=23;AF=0.00459265;AN=5008;NS=2504;DP=21168;EAS_AF=0.0218;AMR_AF=0;AFR_AF=0;EUR_AF=0;SAS_AF=0.001;AA=T|||;VT=SNP
1	8508633	rs140049163	A	C	100	PASS	AC=31;AF=0.0061901;AN=5008;NS=2504;DP=16402;EAS_AF=0.0298;AMR_AF=0;AFR_AF=0;EUR_AF=0;SAS_AF=0.001;AA=a|||;VT=SNP
1	8510577	rs301814	T	C	100	PASS	AC=2949;AF=0.588858;AN=5008;NS=2504;DP=20887;EAS_AF=0.8343;AMR_AF=0.5821;AFR_AF=0.4652;EUR_AF=0.5855;SAS_AF=0.5112;AA=-|||;VT=SNP
1	8510595	rs301813	T	C	100	PASS	AC=4243;AF=0.847244;AN=5008;NS=2504;DP=20544;EAS_AF=0.9395;AMR_AF=0.8458;AFR_AF=0.9304;EUR_AF=0.8032;SAS_AF=0.6861;AA=-|||;VT=SNP
1	8512103	rs74512512	A	T	100	PASS	AC=33;AF=0.00658946;AN=5008;NS=2504;DP=19793;EAS_AF=0.0298;AMR_AF=0;AFR_AF=0;EUR_AF=0.003;SAS_AF=0;AA=a|||;VT=SNP
1	8514064	rs76734567	A	G	100	PASS	AC=19;AF=0.00379393;AN=5008;NS=2504;DP=16505;EAS_AF=0.0188;AMR_AF=0;AFR_AF=0;EUR_AF=0;SAS_AF=0;AA=a|||;VT=SNP
1	8514796	rs159959	T	C	100	PASS	AC=4255;AF=0.849641;AN=5008;NS=2504;DP=15005;EAS_AF=0.9385;AMR_AF=0.8473;AFR_AF=0.9425;EUR_AF=0.8012;SAS_AF=0.684;AA=N|||;VT=SNP
1	8515050	rs301811	C	T	100	PASS	AC=4256;AF=0.84984;AN=5008;NS=2504;DP=15329;EAS_AF=0.9385;AMR_AF=0.8473;AFR_AF=0.9425;EUR_AF=0.8022;SAS_AF=0.684;AA=t|||;VT=SNP
1	8516388	rs301810	G	C	100	PASS	AC=4256;AF=0.84984;AN=5008;NS=2504;DP=19524;EAS_AF=0.9395;AMR_AF=0.8473;AFR_AF=0.9425;EUR_AF=0.8012;SAS_AF=0.684;AA=N|||;VT=SNP
1	8520108	rs80296853	G	A	100	PASS	AC=210;AF=0.0419329;AN=5008;NS=2504;DP=18289;EAS_AF=0.1032;AMR_AF=0.1196;AFR_AF=0.0166;EUR_AF=0;SAS_AF=0.001;AA=g|||;VT=SNP
1	8521916	rs75994246	T	A	100	PASS	AC=106;AF=0.0211661;AN=5008;NS=2504;DP=15554;EAS_AF=0.0298;AMR_AF=0.098;AFR_AF=0.0023;EUR_AF=0.002;SAS_AF=0.0031;AA=t|||;VT=SNP
1	8522553	rs11121182	C	A	100	PASS	AC=719;AF=0.14357;AN=5008;NS=2504;DP=18339;EAS_AF=0.1032;AMR_AF=0.2248;AFR_AF=0.0499;EUR_AF=0.2177;SAS_AF=0.1779;AA=c|||;VT=SNP
1	8524193	rs301785	A	C	100	PASS	AC=4255;AF=0.849641;AN=5008;NS=2504;DP=20205;EAS_AF=0.9395;AMR_AF=0.8458;AFR_AF=0.9418;EUR_AF=0.8022;SAS_AF=0.684;AA=N|||;VT=SNP
1	8524877	rs12080583	G	A	100	PASS	AC=3020;AF=0.603035;AN=5008;NS=2504;DP=18323;EAS_AF=0.8343;AMR_AF=0.5879;AFR_AF=0.5219;EUR_AF=0.5835;SAS_AF=0.5051;AA=g|||;VT=SNP
1	8525615	rs11589090	C	T	100	PASS	AC=634;AF=0.126597;AN=5008;NS=2504;DP=19215;EAS_AF=0.0833;AMR_AF=0.2046;AFR_AF=0.0295;EUR_AF=0.2058;SAS_AF=0.1656;AA=c|||;VT=SNP
1	8526142	rs4908760	G	A	100	PASS	AC=3459;AF=0.690695;AN=5008;NS=2504;DP=21115;EAS_AF=0.8304;AMR_AF=0.621;AFR_AF=0.8389;EUR_AF=0.5845;SAS_AF=0.5051;AA=a|||;VT=SNP
1	8527520	rs17385519	C	T	100	PASS	AC=1568;AF=0.313099;AN=5008;NS=2504;DP=17495;EAS_AF=0.7688;AMR_AF=0.3631;AFR_AF=0.0446;EUR_AF=0.2376;SAS_AF=0.2485;AA=a|||;VT=SNP
1	8528854	rs114812780	G	T	100	PASS	AC=707;AF=0.141174;AN=5008;NS=2504;DP=16134;EAS_AF=0.1052;AMR_AF=0.2233;AFR_AF=0.0401;EUR_AF=0.2167;SAS_AF=0.1789;AA=g|||;VT=SNP
1	8529141	rs751790	T	C	100	PASS	AC=723;AF=0.144369;AN=5008;NS=2504;DP=15922;EAS_AF=0.1052;AMR_AF=0.2248;AFR_AF=0.053;EUR_AF=0.2167;SAS_AF=0.1769;AA=t|||;VT=SNP
1	8529503	rs117121422	C	T	100	PASS	AC=22;AF=0.00439297;AN=5008;NS=2504;DP=14669;EAS_AF=0.0218;AMR_AF=0;AFR_AF=0;EUR_AF=0;SAS_AF=0;AA=c|||;VT=SNP
1	8529524	rs910581	T	C	100	PASS	AC=3462;AF=0.691294;AN=5008;NS=2504;DP=14378;EAS_AF=0.8343;AMR_AF=0.621;AFR_AF=0.8381;EUR_AF=0.5845;SAS_AF=0.5051;AA=N|||;VT=SNP
1	8530497	rs141582190	A	G	100	PASS	AC=193;AF=0.0385383;AN=5008;NS=2504;DP=16257;EAS_AF=0.002;AMR_AF=0.062;AFR_AF=0.0113;EUR_AF=0.1113;SAS_AF=0.0215;AA=a|||;VT=SNP
1	8531111	rs7543004	A	G	100	PASS	AC=3462;AF=0.691294;AN=5008;NS=2504;DP=14837;EAS_AF=0.8343;AMR_AF=0.621;AFR_AF=0.8381;EUR_AF=0.5845;SAS_AF=0.5051;AA=N|||;VT=SNP
1	8531326	rs1922983	A	G	100	PASS	AC=3213;AF=0.641573;AN=5008;NS=2504;DP=19432;EAS_AF=0.8343;AMR_AF=0.6023;AFR_AF=0.6596;EUR_AF=0.5845;SAS_AF=0.5051;AA=a|||;VT=SNP
1	8531417	rs74443831	C	T	100	PASS	AC=82;AF=0.0163738;AN=5008;NS=2504;DP=16037;EAS_AF=0.0069;AMR_AF=0.0994;AFR_AF=0.0015;EUR_AF=0.002;SAS_AF=0.002;AA=c|||;VT=SNP
1	8531719	rs141518818	T	C	100	PASS	AC=20;AF=0.00399361;AN=5008;NS=2504;DP=17821;EAS_AF=0.0188;AMR_AF=0;AFR_AF=0;EUR_AF=0;SAS_AF=0.001;AA=t|||;VT=SNP
1	8531963	rs12061328	C	T	100	PASS	AC=3019;AF=0.602835;AN=5008;NS=2504;DP=19568;EAS_AF=0.8343;AMR_AF=0.5879;AFR_AF=0.5212;EUR_AF=0.5835;SAS_AF=0.5051;AA=c|||;VT=SNP
1	8534029	rs117288893	T	C	100	PASS	AC=22;AF=0.00439297;AN=5008;NS=2504;DP=19126;EAS_AF=0.0218;AMR_AF=0;AFR_AF=0;EUR_AF=0;SAS_AF=0;AA=t|||;VT=SNP
1	8534529	rs6577488	T	C	100	PASS	AC=2978;AF=0.594649;AN=5008;NS=2504;DP=19230;EAS_AF=0.8333;AMR_AF=0.5836;AFR_AF=0.4924;EUR_AF=0.5835;SAS_AF=0.5061;AA=t|||;VT=SNP
1	8535087	rs2399145	G	A	100	PASS	AC=4255;AF=0.849641;AN=5008;NS=2504;DP=15204;EAS_AF=0.9385;AMR_AF=0.8473;AFR_AF=0.9425;EUR_AF=0.8012;SAS_AF=0.684;AA=a|||;VT=SNP
1	8535164	rs4995074	T	G	100	PASS	AC=1270;AF=0.253594;AN=5008;NS=2504;DP=15745;EAS_AF=0.0694;AMR_AF=0.2075;AFR_AF=0.3457;EUR_AF=0.3459;SAS_AF=0.2566;AA=t|||;VT=SNP
1	8535818	rs4351668	C	T	100	PASS	AC=2978;AF=0.594649;AN=5008;NS=2504;DP=19097;EAS_AF=0.8333;AMR_AF=0.5836;AFR_AF=0.4924;EUR_AF=0.5835;SAS_AF=0.5061;AA=c|||;VT=SNP
1	8535863	rs4463697	T	C	100	PASS	AC=4255;AF=0.849641;AN=5008;NS=2504;DP=19501;EAS_AF=0.9385;AMR_AF=0.8473;AFR_AF=0.9425;EUR_AF=0.8012;SAS_AF=0.684;AA=N|||;VT=SNP
1	8535864	rs74593799	G	A	100	PASS	AC=317;AF=0.0632987;AN=5008;NS=2504;DP=19424;EAS_AF=0.2907;AMR_AF=0.0231;AFR_AF=0.0008;EUR_AF=0.003;SAS_AF=0.0041;AA=g|||;VT=SNP
1	8536575	rs6577489	A	C	100	PASS	AC=878;AF=0.175319;AN=5008;NS=2504;DP=19194;EAS_AF=0.0585;AMR_AF=0.1873;AFR_AF=0.1157;EUR_AF=0.3241;SAS_AF=0.2147;AA=a|||;VT=SNP
1	8536901	rs12040962	A	C	100	PASS	AC=1534;AF=0.30631;AN=5008;NS=2504;DP=16259;EAS_AF=0.7698;AMR_AF=0.3617;AFR_AF=0.0182;EUR_AF=0.2386;SAS_AF=0.2485;AA=a|||;VT=SNP
1	8537058	rs1024197	C	G	100	PASS	AC=3463;AF=0.691494;AN=5008;NS=2504;DP=17224;EAS_AF=0.8333;AMR_AF=0.621;AFR_AF=0.8381;EUR_AF=0.5855;SAS_AF=0.5061;AA=g|||;VT=SNP
1	8537289	rs1884352	G	A	100	PASS	AC=2952;AF=0.589457;AN=5008;NS=2504;DP=16836;EAS_AF=0.8333;AMR_AF=0.5821;AFR_AF=0.4879;EUR_AF=0.5676;SAS_AF=0.5031;AA=g|||;VT=SNP
1	8538302	rs12409937	G	C	100	PASS	AC=719;AF=0.14357;AN=5008;NS=2504;DP=19227;EAS_AF=0.1052;AMR_AF=0.2248;AFR_AF=0.0499;EUR_AF=0.2157;SAS_AF=0.1779;AA=g|||;VT=SNP
1	8539269	rs2399144	C	A	100	PASS	AC=4254;AF=0.849441;AN=5008;NS=2504;DP=11556;EAS_AF=0.9385;AMR_AF=0.8473;AFR_AF=0.9418;EUR_AF=0.8012;SAS_AF=0.684;AA=-|||;VT=SNP
1	8539463	rs7551849	A	G	100	PASS	AC=2980;AF=0.595048;AN=5008;NS=2504;DP=11336;EAS_AF=0.8333;AMR_AF=0.5836;AFR_AF=0.4924;EUR_AF=0.5845;SAS_AF=0.5072;AA=a|||;VT=SNP
1	8540341	rs11121186	G	A	100	PASS	AC=3255;AF=0.64996;AN=5008;NS=2504;DP=13057;EAS_AF=0.8333;AMR_AF=0.6037;AFR_AF=0.6899;EUR_AF=0.5855;SAS_AF=0.5061;AA=a|||;VT=SNP
1	8540912	rs12568293	T	C	100	PASS	AC=705;AF=0.140775;AN=5008;NS=2504;DP=18613;EAS_AF=0.1052;AMR_AF=0.2233;AFR_AF=0.0401;EUR_AF=0.2157;SAS_AF=0.1779;AA=t|||;VT=SNP
1	8542448	rs80243135	A	C	100	PASS	AC=522;AF=0.104233;AN=5008;NS=2504;DP=15956;EAS_AF=0.0833;AMR_AF=0.1484;AFR_AF=0.0212;EUR_AF=0.1809;SAS_AF=0.1278;AA=A|||;VT=SNP
1	8542700	rs12724979	G	C	100	PASS	AC=3463;AF=0.691494;AN=5008;NS=2504;DP=10138;EAS_AF=0.8333;AMR_AF=0.621;AFR_AF=0.8381;EUR_AF=0.5855;SAS_AF=0.5061;AA=C|||;VT=SNP
1	8543060	rs910582	T	A	100	PASS	AC=4255;AF=0.849641;AN=5008;NS=2504;DP=15900;EAS_AF=0.9385;AMR_AF=0.8473;AFR_AF=0.9425;EUR_AF=0.8012;SAS_AF=0.684;AA=A|||;VT=SNP
1	8547866	rs12046643	A	C	100	PASS	AC=2981;AF=0.595248;AN=5008;NS=2504;DP=18145;EAS_AF=0.8343;AMR_AF=0.5836;AFR_AF=0.4932;EUR_AF=0.5845;SAS_AF=0.5061;AA=A|||;VT=SNP
1	8548098	rs67959876	A	C	100	PASS	AC=767;AF=0.153155;AN=5008;NS=2504;DP=12295;EAS_AF=0.0595;AMR_AF=0.1859;AFR_AF=0.0325;EUR_AF=0.3221;SAS_AF=0.2157;AA=A|||;VT=SNP
1	8548558	rs6674651	G	T	100	PASS	AC=3188;AF=0.636581;AN=5008;NS=2504;DP=14559;EAS_AF=0.8343;AMR_AF=0.6009;AFR_AF=0.6407;EUR_AF=0.5845;SAS_AF=0.5061;AA=G|||;VT=SNP
1	8549133	rs6577490	G	A	100	PASS	AC=4255;AF=0.849641;AN=5008;NS=2504;DP=17423;EAS_AF=0.9395;AMR_AF=0.8473;AFR_AF=0.9418;EUR_AF=0.8012;SAS_AF=0.684;AA=A|||;VT=SNP
1	8549403	rs7521809	A	G	100	PASS	AC=4286;AF=0.855831;AN=5008;NS=2504;DP=14896;EAS_AF=0.9692;AMR_AF=0.8473;AFR_AF=0.9418;EUR_AF=0.8012;SAS_AF=0.6851;AA=G|||;VT=SNP
1	8549716	rs10864353	A	G	100	PASS	AC=2980;AF=0.595048;AN=5008;NS=2504;DP=15988;EAS_AF=0.8343;AMR_AF=0.5836;AFR_AF=0.4924;EUR_AF=0.5845;SAS_AF=0.5061;AA=A|||;VT=SNP
1	8549741	rs10864354	C	T	100	PASS	AC=3464;AF=0.691693;AN=5008;NS=2504;DP=16679;EAS_AF=0.8343;AMR_AF=0.621;AFR_AF=0.8381;EUR_AF=0.5855;SAS_AF=0.5061;AA=T|||;VT=SNP
1	8549971	rs11121188	G	A	100	PASS	AC=876;AF=0.17492;AN=5008;NS=2504;DP=15965;EAS_AF=0.0575;AMR_AF=0.1859;AFR_AF=0.1142;EUR_AF=0.3241;SAS_AF=0.2168;AA=G|||;VT=SNP
1	8552219	rs4908761	G	A	100	PASS	AC=3267;AF=0.652356;AN=5008;NS=2504;DP=17322;EAS_AF=0.8333;AMR_AF=0.6023;AFR_AF=0.7005;EUR_AF=0.5845;SAS_AF=0.5061;AA=A|||;VT=SNP
1	8552804	rs6677736	A	T	100	PASS	AC=2981;AF=0.595248;AN=5008;NS=2504;DP=17956;EAS_AF=0.8333;AMR_AF=0.585;AFR_AF=0.4924;EUR_AF=0.5845;SAS_AF=0.5072;AA=a|||;VT=SNP
1	8554248	rs6701803	C	T	100	PASS	AC=252;AF=0.0503195;AN=5008;NS=2504;DP=16424;EAS_AF=0.0546;AMR_AF=0.062;AFR_AF=0.0113;EUR_AF=0.1153;SAS_AF=0.0235;AA=C|||;VT=SNP
1	8554471	rs4908501	T	G	100	PASS	AC=780;AF=0.155751;AN=5008;NS=2504;DP=15497;EAS_AF=0.0595;AMR_AF=0.1859;AFR_AF=0.059;EUR_AF=0.3231;SAS_AF=0.1922;AA=T|||;VT=SNP
1	8554696	rs55858268	C	T	100	PASS	AC=706;AF=0.140974;AN=5008;NS=2504;DP=15826;EAS_AF=0.1062;AMR_AF=0.2219;AFR_AF=0.0401;EUR_AF=0.2157;SAS_AF=0.1789;AA=c|||;VT=SNP
1	8556545	rs7527389	A	G	100	PASS	AC=2987;AF=0.596446;AN=5008;NS=2504;DP=17780;EAS_AF=0.8333;AMR_AF=0.5865;AFR_AF=0.4962;EUR_AF=0.5845;SAS_AF=0.5072;AA=A|||;VT=SNP
1	8556953	rs12117910	A	C	100	PASS	AC=705;AF=0.140775;AN=5008;NS=2504;DP=18815;EAS_AF=0.1052;AMR_AF=0.2233;AFR_AF=0.0393;EUR_AF=0.2157;SAS_AF=0.1789;AA=A|||;VT=SNP
1	8557320	rs7518608	C	G	100	PASS	AC=2988;AF=0.596645;AN=5008;NS=2504;DP=19725;EAS_AF=0.8333;AMR_AF=0.5865;AFR_AF=0.497;EUR_AF=0.5845;SAS_AF=0.5072;AA=C|||;VT=SNP
1	8557691	rs7530745	A	C	100	PASS	AC=3477;AF=0.694289;AN=5008;NS=2504;DP=22484;EAS_AF=0.8323;AMR_AF=0.6225;AFR_AF=0.8487;EUR_AF=0.5845;SAS_AF=0.5072;AA=C|||;VT=SNP
1	8558292	rs12403339	G	A	100	PASS	AC=705;AF=0.140775;AN=5008;NS=2504;DP=11826;EAS_AF=0.1052;AMR_AF=0.2233;AFR_AF=0.0401;EUR_AF=0.2157;SAS_AF=0.1779;AA=G|||;VT=SNP
1	8558876	rs4908503	T	G	100	PASS	AC=4320;AF=0.86262;AN=5008;NS=2504;DP=11736;EAS_AF=0.9385;AMR_AF=0.8516;AFR_AF=0.9871;EUR_AF=0.8012;SAS_AF=0.6871;AA=G|||;VT=SNP
1	8559660	rs12759741	G	A	100	PASS	AC=1143;AF=0.228235;AN=5008;NS=2504;DP=19139;EAS_AF=0.0655;AMR_AF=0.1988;AFR_AF=0.2557;EUR_AF=0.3459;SAS_AF=0.2587;AA=G|||;VT=SNP
1	8560366	rs11584261	C	A	100	PASS	AC=706;AF=0.140974;AN=5008;NS=2504;DP=19045;EAS_AF=0.1052;AMR_AF=0.2262;AFR_AF=0.0393;EUR_AF=0.2157;SAS_AF=0.1779;AA=C|||;VT=SNP
1	8563663	rs4908762	C	T	100	PASS	AC=4051;AF=0.808906;AN=5008;NS=2504;DP=19012;EAS_AF=0.9375;AMR_AF=0.83;AFR_AF=0.798;EUR_AF=0.8002;SAS_AF=0.6851;AA=T|||;VT=SNP
1	8564301	rs6669503	C	G	100	PASS	AC=3266;AF=0.652157;AN=5008;NS=2504;DP=16155;EAS_AF=0.8333;AMR_AF=0.6052;AFR_AF=0.7012;EUR_AF=0.5855;SAS_AF=0.501;AA=G|||;VT=SNP
1	8566300	rs10864355	T	C	100	PASS	AC=4206;AF=0.839856;AN=5008;NS=2504;DP=16112;EAS_AF=0.9385;AMR_AF=0.8429;AFR_AF=0.9085;EUR_AF=0.8002;SAS_AF=0.684;AA=C|||;VT=SNP
1	8567498	rs12735687	G	T	100	PASS	AC=877;AF=0.17512;AN=5008;NS=2504;DP=17384;EAS_AF=0.0575;AMR_AF=0.1859;AFR_AF=0.1157;EUR_AF=0.3241;SAS_AF=0.2157;AA=G|||;VT=SNP
1	8569871	rs10864356	A	T	100	PASS	AC=2982;AF=0.595447;AN=5008;NS=2504;DP=20704;EAS_AF=0.8343;AMR_AF=0.585;AFR_AF=0.497;EUR_AF=0.5845;SAS_AF=0.501;AA=A|||;VT=SNP
1	8569906	rs11121194	C	T	100	PASS	AC=2980;AF=0.595048;AN=5008;NS=2504;DP=22303;EAS_AF=0.8343;AMR_AF=0.585;AFR_AF=0.4955;EUR_AF=0.5845;SAS_AF=0.501;AA=C|||;VT=SNP
1	8570456	rs2024774	C	G	100	PASS	AC=1657;AF=0.330871;AN=5008;NS=2504;DP=18968;EAS_AF=0.7698;AMR_AF=0.3718;AFR_AF=0.1278;EUR_AF=0.2157;SAS_AF=0.2423;AA=C|||;VT=SNP
1	8572767	rs77021367	C	G	100	PASS	AC=151;AF=0.0301518;AN=5008;NS=2504;DP=19532;EAS_AF=0.1458;AMR_AF=0;AFR_AF=0;EUR_AF=0;SAS_AF=0.0041;AA=C|||;VT=SNP
1	8573008	rs78110809	C	T	100	PASS	AC=776;AF=0.154952;AN=5008;NS=2504;DP=15426;EAS_AF=0.1042;AMR_AF=0.2248;AFR_AF=0.0946;EUR_AF=0.2147;SAS_AF=0.1779;AA=C|||;VT=SNP
1	8573471	rs7542312	G	C	100	PASS	AC=3147;AF=0.628395;AN=5008;NS=2504;DP=16349;EAS_AF=0.8343;AMR_AF=0.5994;AFR_AF=0.6127;EUR_AF=0.5855;SAS_AF=0.502;AA=G|||;VT=SNP
1	8573717	rs7520617	C	T	100	PASS	AC=3271;AF=0.653155;AN=5008;NS=2504;DP=17685;EAS_AF=0.8343;AMR_AF=0.6066;AFR_AF=0.7027;EUR_AF=0.5855;SAS_AF=0.502;AA=T|||;VT=SNP
1	8574118	rs6668508	C	T	100	PASS	AC=2987;AF=0.596446;AN=5008;NS=2504;DP=19177;EAS_AF=0.8343;AMR_AF=0.5879;AFR_AF=0.4985;EUR_AF=0.5845;SAS_AF=0.502;AA=C|||;VT=SNP
1	8574972	rs6577491	G	T	100	PASS	AC=3268;AF=0.652556;AN=5008;NS=2504;DP=17611;EAS_AF=0.8333;AMR_AF=0.6066;AFR_AF=0.702;EUR_AF=0.5855;SAS_AF=0.501;AA=T|||;VT=SNP
1	8575064	rs6577492	C	A	100	PASS	AC=3172;AF=0.633387;AN=5008;NS=2504;DP=19587;EAS_AF=0.8333;AMR_AF=0.5951;AFR_AF=0.6346;EUR_AF=0.5855;SAS_AF=0.502;AA=A|||;VT=SNP
1	8576925	rs6577494	C	T	100	PASS	AC=2984;AF=0.595847;AN=5008;NS=2504;DP=20317;EAS_AF=0.8343;AMR_AF=0.5865;AFR_AF=0.4955;EUR_AF=0.5845;SAS_AF=0.5041;AA=C|||;VT=SNP
1	8577185	rs6678982	C	A	100	PASS	AC=779;AF=0.155551;AN=5008;NS=2504;DP=19738;EAS_AF=0.1042;AMR_AF=0.2248;AFR_AF=0.0968;EUR_AF=0.2147;SAS_AF=0.1779;AA=C|||;VT=SNP
1	8579301	rs7539382	C	T	100	PASS	AC=722;AF=0.144169;AN=5008;NS=2504;DP=18323;EAS_AF=0.1042;AMR_AF=0.2248;AFR_AF=0.053;EUR_AF=0.2147;SAS_AF=0.1789;AA=C|||;VT=SNP
1	8579449	rs2399143	A	G	100	PASS	AC=4319;AF=0.86242;AN=5008;NS=2504;DP=17210;EAS_AF=0.9395;AMR_AF=0.8516;AFR_AF=0.9879;EUR_AF=0.8002;SAS_AF=0.6851;AA=G|||;VT=SNP
1	8580960	rs7545384	C	A	100	PASS	AC=1532;AF=0.305911;AN=5008;NS=2504;DP=14322;EAS_AF=0.7728;AMR_AF=0.3631;AFR_AF=0.0166;EUR_AF=0.2356;SAS_AF=0.2474;AA=C|||;VT=SNP
1	8581015	rs6656249	A	C	100	PASS	AC=795;AF=0.158746;AN=5008;NS=2504;DP=15940;EAS_AF=0.1042;AMR_AF=0.2262;AFR_AF=0.1074;EUR_AF=0.2147;SAS_AF=0.1789;AA=A|||;VT=SNP
1	8581227	rs6577496	C	A	100	PASS	AC=2985;AF=0.596046;AN=5008;NS=2504;DP=12268;EAS_AF=0.8343;AMR_AF=0.585;AFR_AF=0.4955;EUR_AF=0.5845;SAS_AF=0.5061;AA=C|||;VT=SNP
1	8583293	rs2144463	C	A	100	PASS	AC=704;AF=0.140575;AN=5008;NS=2504;DP=22002;EAS_AF=0.1042;AMR_AF=0.2233;AFR_AF=0.0416;EUR_AF=0.2147;SAS_AF=0.1769;AA=C|||;VT=SNP
1	8586333	rs11121197	G	A	100	PASS	AC=4203;AF=0.839257;AN=5008;NS=2504;DP=17013;EAS_AF=0.9355;AMR_AF=0.8429;AFR_AF=0.907;EUR_AF=0.8002;SAS_AF=0.6861;AA=A|||;VT=SNP
1	8586563	rs2297867	C	A	100	PASS	AC=4048;AF=0.808307;AN=5008;NS=2504;DP=16981;EAS_AF=0.9355;AMR_AF=0.83;AFR_AF=0.7973;EUR_AF=0.8002;SAS_AF=0.6851;AA=A|||;VT=SNP
1	8590427	rs11121198	C	G	100	PASS	AC=4068;AF=0.8123;AN=5008;NS=2504;DP=16675;EAS_AF=0.9385;AMR_AF=0.8314;AFR_AF=0.8086;EUR_AF=0.8012;SAS_AF=0.6851;AA=G|||;VT=SNP
1	8591162	rs12131864	A	G	100	PASS	AC=2985;AF=0.596046;AN=5008;NS=2504;DP=16325;EAS_AF=0.8343;AMR_AF=0.5865;AFR_AF=0.497;EUR_AF=0.5845;SAS_AF=0.5031;AA=A|||;VT=SNP
1	8591397	rs61783642	T	C	100	PASS	AC=3150;AF=0.628994;AN=5008;NS=2504;DP=15242;EAS_AF=0.8343;AMR_AF=0.5994;AFR_AF=0.6104;EUR_AF=0.5855;SAS_AF=0.5082;AA=T|||;VT=SNP
1	8592943	rs7518744	T	C	100	PASS	AC=4208;AF=0.840256;AN=5008;NS=2504;DP=14902;EAS_AF=0.9375;AMR_AF=0.8444;AFR_AF=0.9085;EUR_AF=0.8012;SAS_AF=0.6851;AA=C|||;VT=SNP
1	8595894	rs7526121	T	C	100	PASS	AC=4070;AF=0.8127;AN=5008;NS=2504;DP=15739;EAS_AF=0.9395;AMR_AF=0.8329;AFR_AF=0.8086;EUR_AF=0.8012;SAS_AF=0.6851;AA=N|||;VT=SNP
1	8596182	rs10779703	C	T	100	PASS	AC=4054;AF=0.809505;AN=5008;NS=2504;DP=15858;EAS_AF=0.9395;AMR_AF=0.83;AFR_AF=0.798;EUR_AF=0.8012;SAS_AF=0.6851;AA=T|||;VT=SNP
1	8596335	rs55860300	G	A	100	PASS	AC=779;AF=0.155551;AN=5008;NS=2504;DP=15576;EAS_AF=0.1052;AMR_AF=0.2248;AFR_AF=0.0961;EUR_AF=0.2157;SAS_AF=0.1769;AA=G|||;VT=SNP
1	8596742	rs17032657	T	G	100	PASS	AC=352;AF=0.0702875;AN=5008;NS=2504;DP=18476;EAS_AF=0.3185;AMR_AF=0.0259;AFR_AF=0.0008;EUR_AF=0.005;SAS_AF=0.0072;AA=T|||;VT=SNP
1	8596893	rs1463051	T	A	100	PASS	AC=3148;AF=0.628594;AN=5008;NS=2504;DP=20084;EAS_AF=0.8343;AMR_AF=0.598;AFR_AF=0.6104;EUR_AF=0.5855;SAS_AF=0.5072;AA=T|||;VT=SNP
1	8597042	rs1463050	G	A	100	PASS	AC=2986;AF=0.596246;AN=5008;NS=2504;DP=18438;EAS_AF=0.8343;AMR_AF=0.585;AFR_AF=0.4955;EUR_AF=0.5845;SAS_AF=0.5072;AA=G|||;VT=SNP
1	8597108	rs1463049	A	T	100	PASS	AC=3150;AF=0.628994;AN=5008;NS=2504;DP=16474;EAS_AF=0.8353;AMR_AF=0.598;AFR_AF=0.6112;EUR_AF=0.5855;SAS_AF=0.5072;AA=A|||;VT=SNP
1	8598005	rs10492966	C	T	100	PASS	AC=765;AF=0.152756;AN=5008;NS=2504;DP=19420;EAS_AF=0.1052;AMR_AF=0.2233;AFR_AF=0.0855;EUR_AF=0.2167;SAS_AF=0.1769;AA=C|||;VT=SNP
1	8598127	rs10492965	G	A	100	PASS	AC=703;AF=0.140375;AN=5008;NS=2504;DP=20863;EAS_AF=0.1052;AMR_AF=0.2219;AFR_AF=0.0416;EUR_AF=0.2147;SAS_AF=0.1759;AA=G|||;VT=SNP
1	8598135	rs139716612	A	G	100	PASS	AC=19;AF=0.00379393;AN=5008;NS=2504;DP=20792;EAS_AF=0.0188;AMR_AF=0;AFR_AF=0;EUR_AF=0;SAS_AF=0;AA=A|||;VT=SNP
1	8600146	rs142073794	A	T	100	PASS	AC=22;AF=0.00439297;AN=5008;NS=2504;DP=11702;EAS_AF=0.0198;AMR_AF=0.0014;AFR_AF=0;EUR_AF=0;SAS_AF=0.001;AA=A|||;VT=SNP
1	8600192	rs11121199	G	A	100	PASS	AC=3105;AF=0.620008;AN=5008;NS=2504;DP=13600;EAS_AF=0.8333;AMR_AF=0.5965;AFR_AF=0.612;EUR_AF=0.5855;SAS_AF=0.4632;AA=G|||;VT=SNP
1	8600401	rs12401496	C	T	100	PASS	AC=704;AF=0.140575;AN=5008;NS=2504;DP=14768;EAS_AF=0.1032;AMR_AF=0.2233;AFR_AF=0.0416;EUR_AF=0.2157;SAS_AF=0.1769;AA=c|||;VT=SNP
1	8600729	rs117199896	T	C	100	PASS	AC=48;AF=0.00958466;AN=5008;NS=2504;DP=16889;EAS_AF=0.0476;AMR_AF=0;AFR_AF=0;EUR_AF=0;SAS_AF=0;AA=T|||;VT=SNP
1	8601118	rs12136689	A	C	100	PASS	AC=887;AF=0.177117;AN=5008;NS=2504;DP=16777;EAS_AF=0.0585;AMR_AF=0.1873;AFR_AF=0.118;EUR_AF=0.327;SAS_AF=0.2178;AA=A|||;VT=SNP
1	8601448	rs77274268	G	T	100	PASS	AC=14;AF=0.00279553;AN=5008;NS=2504;DP=17436;EAS_AF=0.0139;AMR_AF=0;AFR_AF=0;EUR_AF=0;SAS_AF=0;AA=G|||;VT=SNP
1	8602167	rs57728793	G	A	100	PASS	AC=186;AF=0.0371406;AN=5008;NS=2504;DP=20956;EAS_AF=0.1012;AMR_AF=0.1167;AFR_AF=0.0008;EUR_AF=0;SAS_AF=0.002;AA=G|||;VT=SNP
1	8603065	rs148589213	T	C	100	PASS	AC=36;AF=0.0071885;AN=5008;NS=2504;DP=16548;EAS_AF=0.0347;AMR_AF=0;AFR_AF=0;EUR_AF=0;SAS_AF=0.001;AA=T|||;VT=SNP
1	8603777	rs35865480	C	T	100	PASS	AC=2945;AF=0.588059;AN=5008;NS=2504;DP=18589;EAS_AF=0.8353;AMR_AF=0.585;AFR_AF=0.4962;EUR_AF=0.5845;SAS_AF=0.4632;AA=C|||;VT=SNP
1	8604370	rs12145445	C	G	100	PASS	AC=706;AF=0.140974;AN=5008;NS=2504;DP=17366;EAS_AF=0.1032;AMR_AF=0.2248;AFR_AF=0.0416;EUR_AF=0.2157;SAS_AF=0.1779;AA=C|||;VT=SNP
1	8605667	rs6577497	A	T	100	PASS	AC=1277;AF=0.254992;AN=5008;NS=2504;DP=11598;EAS_AF=0.0605;AMR_AF=0.2089;AFR_AF=0.3517;EUR_AF=0.3489;SAS_AF=0.2607;AA=A|||;VT=SNP
1	8607024	rs6702060	G	A	100	PASS	AC=2949;AF=0.588858;AN=5008;NS=2504;DP=14826;EAS_AF=0.8363;AMR_AF=0.5836;AFR_AF=0.4962;EUR_AF=0.5845;SAS_AF=0.4673;AA=G|||;VT=SNP
1	8608106	rs926951	A	G	100	PASS	AC=4217;AF=0.842053;AN=5008;NS=2504;DP=20977;EAS_AF=0.9395;AMR_AF=0.8458;AFR_AF=0.9433;EUR_AF=0.8012;SAS_AF=0.6442;AA=G|||;VT=SNP
1	8608453	rs148330467	A	C	100	PASS	AC=21;AF=0.00419329;AN=5008;NS=2504;DP=21425;EAS_AF=0.0119;AMR_AF=0.0043;AFR_AF=0;EUR_AF=0.002;SAS_AF=0.0041;AA=A|||;VT=SNP
1	8608824	rs6577498	C	A	100	PASS	AC=4217;AF=0.842053;AN=5008;NS=2504;DP=14083;EAS_AF=0.9395;AMR_AF=0.8458;AFR_AF=0.9433;EUR_AF=0.8012;SAS_AF=0.6442;AA=A|||;VT=SNP
1	8608999	rs12120824	C	T	100	PASS	AC=704;AF=0.140575;AN=5008;NS=2504;DP=18086;EAS_AF=0.1032;AMR_AF=0.2233;AFR_AF=0.0416;EUR_AF=0.2157;SAS_AF=0.1769;AA=C|||;VT=SNP
1	8609111	rs6697997	A	G	100	PASS	AC=3945;AF=0.78774;AN=5008;NS=2504;DP=19387;EAS_AF=0.9395;AMR_AF=0.8285;AFR_AF=0.7458;EUR_AF=0.8012;SAS_AF=0.6452;AA=G|||;VT=SNP
1	8610505	rs4581300	T	G	100	PASS	AC=4189;AF=0.836462;AN=5008;NS=2504;DP=19135;EAS_AF=0.9395;AMR_AF=0.8473;AFR_AF=0.9077;EUR_AF=0.8171;SAS_AF=0.6462;AA=G|||;VT=SNP
1	8610700	rs184504123	G	A	100	PASS	AC=47;AF=0.00938498;AN=5008;NS=2504;DP=17361;EAS_AF=0.0288;AMR_AF=0.0259;AFR_AF=0;EUR_AF=0;SAS_AF=0;AA=G|||;VT=SNP
1	8610837	rs56227503	C	T	100	PASS	AC=905;AF=0.180711;AN=5008;NS=2504;DP=17330;EAS_AF=0.1032;AMR_AF=0.2334;AFR_AF=0.1876;EUR_AF=0.2167;SAS_AF=0.1769;AA=C|||;VT=SNP
1	8611717	rs17032662	T	C	100	PASS	AC=180;AF=0.0359425;AN=5008;NS=2504;DP=21697;EAS_AF=0.1567;AMR_AF=0;AFR_AF=0;EUR_AF=0;SAS_AF=0.0225;AA=T|||;VT=SNP
1	8612104	rs6577499	G	C	100	PASS	AC=2923;AF=0.583666;AN=5008;NS=2504;DP=20617;EAS_AF=0.8353;AMR_AF=0.585;AFR_AF=0.4818;EUR_AF=0.5835;SAS_AF=0.4611;AA=G|||;VT=SNP
1	8613418	rs2016084	C	A	100	PASS	AC=3105;AF=0.620008;AN=5008;NS=2504;DP=24449;EAS_AF=0.8343;AMR_AF=0.598;AFR_AF=0.6112;EUR_AF=0.5855;SAS_AF=0.4622;AA=C|||;VT=SNP
1	8614571	rs6577500	G	C	100	PASS	AC=4015;AF=0.801717;AN=5008;NS=2504;DP=16798;EAS_AF=0.9395;AMR_AF=0.8314;AFR_AF=0.798;EUR_AF=0.8012;SAS_AF=0.6442;AA=C|||;VT=SNP
1	8614926	rs6577501	T	C	100	PASS	AC=3519;AF=0.702676;AN=5008;NS=2504;DP=17220;EAS_AF=0.8571;AMR_AF=0.634;AFR_AF=0.8775;EUR_AF=0.5845;SAS_AF=0.4775;AA=C|||;VT=SNP
1	8615577	rs6577502	T	C	100	PASS	AC=2949;AF=0.588858;AN=5008;NS=2504;DP=19607;EAS_AF=0.8363;AMR_AF=0.585;AFR_AF=0.4962;EUR_AF=0.5835;SAS_AF=0.4673;AA=T|||;VT=SNP
1	8616404	rs12122737	C	A	100	PASS	AC=905;AF=0.180711;AN=5008;NS=2504;DP=18126;EAS_AF=0.1032;AMR_AF=0.2334;AFR_AF=0.1876;EUR_AF=0.2167;SAS_AF=0.1769;AA=A|||;VT=SNP
1	8616838	rs1473420	T	G	100	PASS	AC=2948;AF=0.588658;AN=5008;NS=2504;DP=17223;EAS_AF=0.8353;AMR_AF=0.585;AFR_AF=0.4962;EUR_AF=0.5835;SAS_AF=0.4673;AA=T|||;VT=SNP
1	8616933	rs12756257	C	A	100	PASS	AC=3102;AF=0.619409;AN=5008;NS=2504;DP=17123;EAS_AF=0.8343;AMR_AF=0.598;AFR_AF=0.6104;EUR_AF=0.5845;SAS_AF=0.4611;AA=C|||;VT=SNP
1	8618337	rs28422051	T	C	100	PASS	AC=713;AF=0.142372;AN=5008;NS=2504;DP=20095;EAS_AF=0.1042;AMR_AF=0.2248;AFR_AF=0.0416;EUR_AF=0.2167;SAS_AF=0.183;AA=T|||;VT=SNP
1	8619073	rs9730025	A	G	100	PASS	AC=4217;AF=0.842053;AN=5008;NS=2504;DP=14209;EAS_AF=0.9395;AMR_AF=0.8473;AFR_AF=0.9425;EUR_AF=0.8012;SAS_AF=0.6442;AA=G|||;VT=SNP
1	8619154	rs141616793	G	A	100	PASS	AC=21;AF=0.00419329;AN=5008;NS=2504;DP=13178;EAS_AF=0.0119;AMR_AF=0.0043;AFR_AF=0;EUR_AF=0.002;SAS_AF=0.0041;AA=G|||;VT=SNP
1	8620172	rs74324642	A	C	100	PASS	AC=715;AF=0.142772;AN=5008;NS=2504;DP=17521;EAS_AF=0.1042;AMR_AF=0.2248;AFR_AF=0.0416;EUR_AF=0.2177;SAS_AF=0.184;AA=A|||;VT=SNP
1	8621586	rs1463055	G	A	100	PASS	AC=4218;AF=0.842252;AN=5008;NS=2504;DP=19203;EAS_AF=0.9395;AMR_AF=0.8473;AFR_AF=0.9433;EUR_AF=0.8012;SAS_AF=0.6442;AA=A|||;VT=SNP
1	8622793	rs7530863	A	G	100	PASS	AC=4170;AF=0.832668;AN=5008;NS=2504;DP=16422;EAS_AF=0.9395;AMR_AF=0.8444;AFR_AF=0.9085;EUR_AF=0.8012;SAS_AF=0.6442;AA=G|||;VT=SNP
1	8623664	rs12410336	A	G	100	PASS	AC=709;AF=0.141573;AN=5008;NS=2504;DP=19977;EAS_AF=0.1042;AMR_AF=0.2248;AFR_AF=0.0416;EUR_AF=0.2177;SAS_AF=0.1779;AA=A|||;VT=SNP
1	8626117	rs12405049	C	T	100	PASS	AC=706;AF=0.140974;AN=5008;NS=2504;DP=17823;EAS_AF=0.1032;AMR_AF=0.2248;AFR_AF=0.0416;EUR_AF=0.2167;SAS_AF=0.1769;AA=C|||;VT=SNP
1	8627136	rs143771710	C	T	100	PASS	AC=17;AF=0.00339457;AN=5008;NS=2504;DP=18535;EAS_AF=0.0159;AMR_AF=0;AFR_AF=0;EUR_AF=0;SAS_AF=0.001;AA=C|||;VT=SNP
1	8629380	rs10492964	T	G	100	PASS	AC=1612;AF=0.321885;AN=5008;NS=2504;DP=16502;EAS_AF=0.7748;AMR_AF=0.3775;AFR_AF=0.0197;EUR_AF=0.3022;SAS_AF=0.2444;AA=T|||;VT=SNP
1	8632791	rs11121201	A	T	100	PASS	AC=2959;AF=0.590855;AN=5008;NS=2504;DP=16205;EAS_AF=0.8363;AMR_AF=0.5865;AFR_AF=0.503;EUR_AF=0.5835;SAS_AF=0.4673;AA=A|||;VT=SNP
1	8633617	rs116358228	T	C	100	PASS	AC=21;AF=0.00419329;AN=5008;NS=2504;DP=16458;EAS_AF=0.0119;AMR_AF=0.0043;AFR_AF=0;EUR_AF=0.002;SAS_AF=0.0041;AA=T|||;VT=SNP
1	8634290	rs12122851	G	A	100	PASS	AC=916;AF=0.182907;AN=5008;NS=2504;DP=16733;EAS_AF=0.1032;AMR_AF=0.2378;AFR_AF=0.1921;EUR_AF=0.2177;SAS_AF=0.1779;AA=G|||;VT=SNP
1	8635335	rs75332632	T	C	100	PASS	AC=68;AF=0.0135783;AN=5008;NS=2504;DP=14690;EAS_AF=0.0665;AMR_AF=0;AFR_AF=0;EUR_AF=0;SAS_AF=0.001;AA=T|||;VT=SNP
1	8637090	rs12733412	G	T	100	PASS	AC=1158;AF=0.23123;AN=5008;NS=2504;DP=13421;EAS_AF=0.6081;AMR_AF=0.2579;AFR_AF=0.0129;EUR_AF=0.2058;SAS_AF=0.1452;AA=G|||;VT=SNP
1	8638145	rs7547411	A	G	100	PASS	AC=3223;AF=0.64357;AN=5008;NS=2504;DP=13865;EAS_AF=0.8333;AMR_AF=0.6196;AFR_AF=0.6846;EUR_AF=0.5885;SAS_AF=0.4663;AA=G|||;VT=SNP
1	8638666	rs12029303	T	C	100	PASS	AC=1491;AF=0.297724;AN=5008;NS=2504;DP=18776;EAS_AF=0.7728;AMR_AF=0.3631;AFR_AF=0.0151;EUR_AF=0.2366;SAS_AF=0.2065;AA=T|||;VT=SNP
1	8638943	rs140723553	T	A	100	PASS	AC=36;AF=0.0071885;AN=5008;NS=2504;DP=19051;EAS_AF=0.0327;AMR_AF=0.0014;AFR_AF=0;EUR_AF=0;SAS_AF=0.002;AA=T|||;VT=SNP
1	8639357	rs11121202	T	C	100	PASS	AC=3012;AF=0.601438;AN=5008;NS=2504;DP=18572;EAS_AF=0.8323;AMR_AF=0.6081;AFR_AF=0.5325;EUR_AF=0.5875;SAS_AF=0.4663;AA=T|||;VT=SNP
1	8639825	rs74564658	G	T	100	PASS	AC=177;AF=0.0353435;AN=5008;NS=2504;DP=18464;EAS_AF=0.1538;AMR_AF=0;AFR_AF=0;EUR_AF=0;SAS_AF=0.0225;AA=G|||;VT=SNP
1	8640831	rs1000184	G	C	100	PASS	AC=1492;AF=0.297923;AN=5008;NS=2504;DP=18632;EAS_AF=0.7738;AMR_AF=0.3631;AFR_AF=0.0151;EUR_AF=0.2366;SAS_AF=0.2065;AA=G|||;VT=SNP
1	8640892	rs1535158	T	C	100	PASS	AC=4206;AF=0.839856;AN=5008;NS=2504;DP=19822;EAS_AF=0.9395;AMR_AF=0.8559;AFR_AF=0.9077;EUR_AF=0.8121;SAS_AF=0.6626;AA=C|||;VT=SNP
1	8642588	rs1061039	T	C	100	PASS	AC=3256;AF=0.65016;AN=5008;NS=2504;DP=14925;EAS_AF=0.8323;AMR_AF=0.621;AFR_AF=0.7095;EUR_AF=0.5885;SAS_AF=0.4663;AA=C|||;VT=SNP
1	8642931	rs6663123	T	C	100	PASS	AC=3149;AF=0.628794;AN=5008;NS=2504;DP=19270;EAS_AF=0.8323;AMR_AF=0.6167;AFR_AF=0.6309;EUR_AF=0.5885;SAS_AF=0.4663;AA=T|||;VT=SNP
1	8644007	rs7537982	C	T	100	PASS	AC=3207;AF=0.640375;AN=5008;NS=2504;DP=11982;EAS_AF=0.8323;AMR_AF=0.6182;AFR_AF=0.6755;EUR_AF=0.5885;SAS_AF=0.4642;AA=T|||;VT=SNP
1	8644341	rs143199739	A	G	100	PASS	AC=25;AF=0.00499201;AN=5008;NS=2504;DP=18885;EAS_AF=0.0238;AMR_AF=0;AFR_AF=0;EUR_AF=0;SAS_AF=0.001;AA=A|||;VT=SNP
1	8645044	rs4908766	C	A	100	PASS	AC=4190;AF=0.836661;AN=5008;NS=2504;DP=16256;EAS_AF=0.9385;AMR_AF=0.8545;AFR_AF=0.8971;EUR_AF=0.8121;SAS_AF=0.6626;AA=A|||;VT=SNP
1	8645816	rs1934138	G	A	100	PASS	AC=2981;AF=0.595248;AN=5008;NS=2504;DP=19168;EAS_AF=0.8313;AMR_AF=0.6037;AFR_AF=0.5166;EUR_AF=0.5875;SAS_AF=0.4601;AA=G|||;VT=SNP
1	8647917	rs6670508	G	C	100	PASS	AC=3084;AF=0.615815;AN=5008;NS=2504;DP=21070;EAS_AF=0.8313;AMR_AF=0.6081;AFR_AF=0.5946;EUR_AF=0.5875;SAS_AF=0.4571;AA=C|||;VT=SNP
1	8648041	rs6698079	C	T	100	PASS	AC=4201;AF=0.838858;AN=5008;NS=2504;DP=19345;EAS_AF=0.9395;AMR_AF=0.8545;AFR_AF=0.9077;EUR_AF=0.8121;SAS_AF=0.6585;AA=T|||;VT=SNP
1	8648240	rs11121203	T	C	100	PASS	AC=721;AF=0.14397;AN=5008;NS=2504;DP=19377;EAS_AF=0.1071;AMR_AF=0.219;AFR_AF=0.028;EUR_AF=0.2237;SAS_AF=0.2035;AA=T|||;VT=SNP
1	8649924	rs12037534	G	A	100	PASS	AC=1360;AF=0.271565;AN=5008;NS=2504;DP=21111;EAS_AF=0.7708;AMR_AF=0.255;AFR_AF=0.0136;EUR_AF=0.2137;SAS_AF=0.1769;AA=G|||;VT=SNP
1	8650185	rs7526171	T	C	100	PASS	AC=3009;AF=0.600839;AN=5008;NS=2504;DP=19553;EAS_AF=0.8333;AMR_AF=0.6066;AFR_AF=0.5333;EUR_AF=0.5875;SAS_AF=0.4622;AA=T|||;VT=SNP
1	8651582	rs6675443	T	A	100	PASS	AC=2995;AF=0.598043;AN=5008;NS=2504;DP=20731;EAS_AF=0.8333;AMR_AF=0.6052;AFR_AF=0.5227;EUR_AF=0.5875;SAS_AF=0.4632;AA=T|||;VT=SNP
1	8652154	rs6675857	A	G	100	PASS	AC=1493;AF=0.298123;AN=5008;NS=2504;DP=22175;EAS_AF=0.7748;AMR_AF=0.3631;AFR_AF=0.0151;EUR_AF=0.2366;SAS_AF=0.2065;AA=A|||;VT=SNP
1	8653484	rs6664111	T	A	100	PASS	AC=3229;AF=0.644768;AN=5008;NS=2504;DP=20839;EAS_AF=0.8333;AMR_AF=0.6182;AFR_AF=0.6936;EUR_AF=0.5885;SAS_AF=0.4611;AA=A|||;VT=SNP
1	8653733	rs922366	C	A	100	PASS	AC=3115;AF=0.622005;AN=5008;NS=2504;DP=21081;EAS_AF=0.8333;AMR_AF=0.6153;AFR_AF=0.6089;EUR_AF=0.5885;SAS_AF=0.4611;AA=C|||;VT=SNP
1	8654305	rs11121204	G	A	100	PASS	AC=3131;AF=0.6252;AN=5008;NS=2504;DP=20059;EAS_AF=0.8333;AMR_AF=0.6153;AFR_AF=0.6241;EUR_AF=0.5885;SAS_AF=0.4571;AA=G|||;VT=SNP
1	8654642	rs76545421	A	G	100	PASS	AC=155;AF=0.0309505;AN=5008;NS=2504;DP=18344;EAS_AF=0.1488;AMR_AF=0;AFR_AF=0;EUR_AF=0;SAS_AF=0.0051;AA=A|||;VT=SNP
1	8654717	rs4908767	A	C	100	PASS	AC=4187;AF=0.836062;AN=5008;NS=2504;DP=17398;EAS_AF=0.9395;AMR_AF=0.8545;AFR_AF=0.8964;EUR_AF=0.8121;SAS_AF=0.6595;AA=C|||;VT=SNP
1	8654764	rs4908768	G	A	100	PASS	AC=716;AF=0.142971;AN=5008;NS=2504;DP=18040;EAS_AF=0.1062;AMR_AF=0.2205;AFR_AF=0.028;EUR_AF=0.2237;SAS_AF=0.1984;AA=G|||;VT=SNP
1	8655419	rs1463054	A	G	100	PASS	AC=4201;AF=0.838858;AN=5008;NS=2504;DP=11274;EAS_AF=0.9395;AMR_AF=0.8559;AFR_AF=0.9062;EUR_AF=0.8121;SAS_AF=0.6595;AA=G|||;VT=SNP
1	8655495	rs7523186	A	G	100	PASS	AC=1053;AF=0.210264;AN=5008;NS=2504;DP=11044;EAS_AF=0.1062;AMR_AF=0.2392;AFR_AF=0.2693;EUR_AF=0.2237;SAS_AF=0.2035;AA=G|||;VT=SNP
1	8656227	rs12134896	G	A	100	PASS	AC=715;AF=0.142772;AN=5008;NS=2504;DP=19085;EAS_AF=0.1062;AMR_AF=0.2205;AFR_AF=0.028;EUR_AF=0.2237;SAS_AF=0.1973;AA=G|||;VT=SNP
1	8656434	rs1809332	C	T	100	PASS	AC=3242;AF=0.647364;AN=5008;NS=2504;DP=18857;EAS_AF=0.8333;AMR_AF=0.6196;AFR_AF=0.702;EUR_AF=0.5885;SAS_AF=0.4622;AA=c|||;VT=SNP
1	8657199	rs4908504	C	T	100	PASS	AC=4185;AF=0.835663;AN=5008;NS=2504;DP=12794;EAS_AF=0.9395;AMR_AF=0.8545;AFR_AF=0.8956;EUR_AF=0.8121;SAS_AF=0.6585;AA=T|||;VT=SNP
1	8657610	rs76757652	A	G	100	PASS	AC=27;AF=0.00539137;AN=5008;NS=2504;DP=17444;EAS_AF=0.0248;AMR_AF=0;AFR_AF=0;EUR_AF=0.001;SAS_AF=0.001;AA=A|||;VT=SNP
1	8658085	rs11121205	G	A	100	PASS	AC=3134;AF=0.625799;AN=5008;NS=2504;DP=17757;EAS_AF=0.8333;AMR_AF=0.6153;AFR_AF=0.6263;EUR_AF=0.5885;SAS_AF=0.4571;AA=G|||;VT=SNP
1	8658442	rs6666191	C	T	100	PASS	AC=2847;AF=0.56849;AN=5008;NS=2504;DP=20401;EAS_AF=0.8333;AMR_AF=0.5937;AFR_AF=0.4175;EUR_AF=0.5875;SAS_AF=0.4622;AA=C|||;VT=SNP
1	8658477	rs79769442	C	T	100	PASS	AC=725;AF=0.144768;AN=5008;NS=2504;DP=20131;EAS_AF=0.1062;AMR_AF=0.2248;AFR_AF=0.0295;EUR_AF=0.2286;SAS_AF=0.1973;AA=C|||;VT=SNP
1	8658527	rs6681362	T	G	100	PASS	AC=2984;AF=0.595847;AN=5008;NS=2504;DP=18339;EAS_AF=0.8333;AMR_AF=0.6037;AFR_AF=0.5166;EUR_AF=0.5875;SAS_AF=0.4611;AA=T|||;VT=SNP
1	8658712	rs1318218	T	C	100	PASS	AC=2983;AF=0.595647;AN=5008;NS=2504;DP=20459;EAS_AF=0.8333;AMR_AF=0.6037;AFR_AF=0.5159;EUR_AF=0.5875;SAS_AF=0.4611;AA=T|||;VT=SNP
1	8659282	rs2100888	T	A	100	PASS	AC=3140;AF=0.626997;AN=5008;NS=2504;DP=19509;EAS_AF=0.8333;AMR_AF=0.6153;AFR_AF=0.6271;EUR_AF=0.5895;SAS_AF=0.4611;AA=T|||;VT=SNP
1	8659714	rs4480384	A	G	100	PASS	AC=3177;AF=0.634385;AN=5008;NS=2504;DP=19421;EAS_AF=0.8333;AMR_AF=0.6167;AFR_AF=0.6543;EUR_AF=0.5895;SAS_AF=0.4611;AA=G|||;VT=SNP
1	8663058	rs6688329	G	A	100	PASS	AC=4187;AF=0.836062;AN=5008;NS=2504;DP=17210;EAS_AF=0.9395;AMR_AF=0.8545;AFR_AF=0.8964;EUR_AF=0.8121;SAS_AF=0.6595;AA=A|||;VT=SNP
1	8663096	rs6679948	T	C	100	PASS	AC=4187;AF=0.836062;AN=5008;NS=2504;DP=18189;EAS_AF=0.9395;AMR_AF=0.8545;AFR_AF=0.8964;EUR_AF=0.8121;SAS_AF=0.6595;AA=C|||;VT=SNP
1	8663821	rs12136766	G	A	100	PASS	AC=2994;AF=0.597843;AN=5008;NS=2504;DP=17680;EAS_AF=0.8333;AMR_AF=0.6138;AFR_AF=0.5159;EUR_AF=0.5964;SAS_AF=0.456;AA=G|||;VT=SNP
1	8664922	rs1038008	T	C	100	PASS	AC=4187;AF=0.836062;AN=5008;NS=2504;DP=16298;EAS_AF=0.9395;AMR_AF=0.8545;AFR_AF=0.8964;EUR_AF=0.8121;SAS_AF=0.6595;AA=C|||;VT=SNP
1	8666411	rs55802878	T	C	100	PASS	AC=721;AF=0.14397;AN=5008;NS=2504;DP=14333;EAS_AF=0.1062;AMR_AF=0.219;AFR_AF=0.028;EUR_AF=0.2247;SAS_AF=0.2035;AA=t|||;VT=SNP
1	8667249	rs117199076	G	A	100	PASS	AC=29;AF=0.00579073;AN=5008;NS=2504;DP=13393;EAS_AF=0.0268;AMR_AF=0;AFR_AF=0;EUR_AF=0.001;SAS_AF=0.001;AA=G|||;VT=SNP
1	8668048	rs74640733	G	C	100	PASS	AC=701;AF=0.139976;AN=5008;NS=2504;DP=17844;EAS_AF=0.1062;AMR_AF=0.2176;AFR_AF=0.028;EUR_AF=0.2247;SAS_AF=0.184;AA=G|||;VT=SNP
1	8669170	rs3850467	A	G	100	PASS	AC=4187;AF=0.836062;AN=5008;NS=2504;DP=17435;EAS_AF=0.9395;AMR_AF=0.8545;AFR_AF=0.8964;EUR_AF=0.8121;SAS_AF=0.6595;AA=G|||;VT=SNP
1	8670206	rs6701331	A	C	100	PASS	AC=3008;AF=0.600639;AN=5008;NS=2504;DP=18618;EAS_AF=0.8343;AMR_AF=0.6153;AFR_AF=0.5219;EUR_AF=0.5974;SAS_AF=0.4591;AA=A|||;VT=SNP
1	8670466	rs3850466	A	G	100	PASS	AC=4218;AF=0.842252;AN=5008;NS=2504;DP=14455;EAS_AF=0.9425;AMR_AF=0.8559;AFR_AF=0.9085;EUR_AF=0.8131;SAS_AF=0.6697;AA=G|||;VT=SNP
1	8670993	rs2401133	T	C	100	PASS	AC=4189;AF=0.836462;AN=5008;NS=2504;DP=14996;EAS_AF=0.9395;AMR_AF=0.853;AFR_AF=0.8964;EUR_AF=0.8141;SAS_AF=0.6605;AA=C|||;VT=SNP
1	8671779	rs3850465	G	C	100	PASS	AC=4176;AF=0.833866;AN=5008;NS=2504;DP=22473;EAS_AF=0.9395;AMR_AF=0.853;AFR_AF=0.8964;EUR_AF=0.8131;SAS_AF=0.6483;AA=C|||;VT=SNP
1	8676924	rs74521170	C	A	100	PASS	AC=705;AF=0.140775;AN=5008;NS=2504;DP=14950;EAS_AF=0.1042;AMR_AF=0.2147;AFR_AF=0.0287;EUR_AF=0.2286;SAS_AF=0.1871;AA=C|||;VT=SNP
1	8677188	rs12140566	G	T	100	PASS	AC=682;AF=0.136182;AN=5008;NS=2504;DP=12930;EAS_AF=0.1042;AMR_AF=0.2147;AFR_AF=0.0272;EUR_AF=0.2167;SAS_AF=0.1779;AA=G|||;VT=SNP
1	8677773	rs7532459	C	G	100	PASS	AC=3177;AF=0.634385;AN=5008;NS=2504;DP=15033;EAS_AF=0.8343;AMR_AF=0.6153;AFR_AF=0.6596;EUR_AF=0.5835;SAS_AF=0.4601;AA=G|||;VT=SNP
1	8677774	rs7544052	A	T	100	PASS	AC=3177;AF=0.634385;AN=5008;NS=2504;DP=15090;EAS_AF=0.8343;AMR_AF=0.6153;AFR_AF=0.6596;EUR_AF=0.5835;SAS_AF=0.4601;AA=T|||;VT=SNP
1	8678784	rs1817367	C	T	100	PASS	AC=4299;AF=0.858427;AN=5008;NS=2504;DP=22571;EAS_AF=0.9395;AMR_AF=0.8602;AFR_AF=0.9871;EUR_AF=0.8121;SAS_AF=0.6472;AA=T|||;VT=SNP
1	8679848	rs1953827	G	A	100	PASS	AC=3119;AF=0.622804;AN=5008;NS=2504;DP=19091;EAS_AF=0.8343;AMR_AF=0.6254;AFR_AF=0.6067;EUR_AF=0.5934;SAS_AF=0.455;AA=G|||;VT=SNP
1	8681044	rs7513420	T	C	100	PASS	AC=2974;AF=0.59385;AN=5008;NS=2504;DP=18879;EAS_AF=0.8353;AMR_AF=0.6153;AFR_AF=0.4985;EUR_AF=0.5924;SAS_AF=0.4601;AA=T|||;VT=SNP
1	8681550	rs55830087	C	T	100	PASS	AC=700;AF=0.139776;AN=5008;NS=2504;DP=17423;EAS_AF=0.1042;AMR_AF=0.2061;AFR_AF=0.0295;EUR_AF=0.2167;SAS_AF=0.1994;AA=A|||;VT=SNP
1	8681848	rs11121207	C	A	100	PASS	AC=698;AF=0.139377;AN=5008;NS=2504;DP=15758;EAS_AF=0.1042;AMR_AF=0.2061;AFR_AF=0.028;EUR_AF=0.2167;SAS_AF=0.1994;AA=C|||;VT=SNP
1	8681869	rs12046127	T	C	100	PASS	AC=32;AF=0.00638978;AN=5008;NS=2504;DP=16351;EAS_AF=0.0308;AMR_AF=0;AFR_AF=0;EUR_AF=0;SAS_AF=0.001;AA=T|||;VT=SNP
1	8684774	rs11578142	C	T	100	PASS	AC=698;AF=0.139377;AN=5008;NS=2504;DP=16636;EAS_AF=0.1042;AMR_AF=0.2061;AFR_AF=0.028;EUR_AF=0.2167;SAS_AF=0.1994;AA=C|||;VT=SNP
1	8685037	rs6577506	A	C	100	PASS	AC=4201;AF=0.838858;AN=5008;NS=2504;DP=19984;EAS_AF=0.9395;AMR_AF=0.8545;AFR_AF=0.9077;EUR_AF=0.8111;SAS_AF=0.6595;AA=C|||;VT=SNP
1	8685520	rs1812457	C	T	100	PASS	AC=4168;AF=0.832268;AN=5008;NS=2504;DP=21537;EAS_AF=0.9395;AMR_AF=0.8516;AFR_AF=0.8949;EUR_AF=0.8101;SAS_AF=0.6462;AA=T|||;VT=SNP
1	8685523	rs117072188	T	C	100	PASS	AC=17;AF=0.00339457;AN=5008;NS=2504;DP=21577;EAS_AF=0.0169;AMR_AF=0;AFR_AF=0;EUR_AF=0;SAS_AF=0;AA=T|||;VT=SNP
1	8686862	rs11121209	G	A	100	PASS	AC=2985;AF=0.596046;AN=5008;NS=2504;DP=20878;EAS_AF=0.8353;AMR_AF=0.6167;AFR_AF=0.5098;EUR_AF=0.5924;SAS_AF=0.455;AA=G|||;VT=SNP
1	8688754	rs78681787	A	G	100	PASS	AC=104;AF=0.0207668;AN=5008;NS=2504;DP=15953;EAS_AF=0.0992;AMR_AF=0;AFR_AF=0;EUR_AF=0;SAS_AF=0.0041;AA=A|||;VT=SNP
1	8689006	rs4440881	T	C	100	PASS	AC=1511;AF=0.301717;AN=5008;NS=2504;DP=14569;EAS_AF=0.7748;AMR_AF=0.3732;AFR_AF=0.0144;EUR_AF=0.2475;SAS_AF=0.2076;AA=T|||;VT=SNP
1	8690933	rs1381928	G	A	100	PASS	AC=3233;AF=0.645567;AN=5008;NS=2504;DP=20771;EAS_AF=0.8353;AMR_AF=0.6196;AFR_AF=0.702;EUR_AF=0.5845;SAS_AF=0.455;AA=A|||;VT=SNP
1	8691879	rs6674832	T	C	100	PASS	AC=2973;AF=0.59365;AN=5008;NS=2504;DP=19607;EAS_AF=0.8353;AMR_AF=0.6138;AFR_AF=0.4977;EUR_AF=0.5934;SAS_AF=0.4601;AA=T|||;VT=SNP
1	8693324	rs2401137	T	A	100	PASS	AC=2905;AF=0.580072;AN=5008;NS=2504;DP=16503;EAS_AF=0.8204;AMR_AF=0.5965;AFR_AF=0.4902;EUR_AF=0.5736;SAS_AF=0.4489;AA=T|||;VT=SNP
1	8693537	rs10779704	A	C	100	PASS	AC=2976;AF=0.594249;AN=5008;NS=2504;DP=19557;EAS_AF=0.8343;AMR_AF=0.6167;AFR_AF=0.5023;EUR_AF=0.5915;SAS_AF=0.4581;AA=C|||;VT=SNP
1	8695395	rs12735554	C	G	100	PASS	AC=1413;AF=0.282149;AN=5008;NS=2504;DP=19009;EAS_AF=0.7738;AMR_AF=0.2608;AFR_AF=0.0129;EUR_AF=0.2356;SAS_AF=0.2025;AA=C|||;VT=SNP
1	8695522	rs6703577	C	A	100	PASS	AC=4185;AF=0.835663;AN=5008;NS=2504;DP=18688;EAS_AF=0.9395;AMR_AF=0.853;AFR_AF=0.907;EUR_AF=0.8101;SAS_AF=0.6462;AA=A|||;VT=SNP
1	8698277	rs7520025	C	T	100	PASS	AC=2948;AF=0.588658;AN=5008;NS=2504;DP=18738;EAS_AF=0.8353;AMR_AF=0.6037;AFR_AF=0.4962;EUR_AF=0.5825;SAS_AF=0.455;AA=C|||;VT=SNP
1	8698610	rs10864359	G	C	100	PASS	AC=4192;AF=0.837061;AN=5008;NS=2504;DP=17578;EAS_AF=0.9395;AMR_AF=0.8516;AFR_AF=0.9024;EUR_AF=0.8111;SAS_AF=0.6595;AA=C|||;VT=SNP
1	8699047	rs6577509	T	C	100	PASS	AC=2958;AF=0.590655;AN=5008;NS=2504;DP=14705;EAS_AF=0.8353;AMR_AF=0.6037;AFR_AF=0.4992;EUR_AF=0.5835;SAS_AF=0.4601;AA=T|||;VT=SNP
1	8699079	rs6577510	A	G	100	PASS	AC=4197;AF=0.838059;AN=5008;NS=2504;DP=15553;EAS_AF=0.9395;AMR_AF=0.853;AFR_AF=0.9054;EUR_AF=0.8111;SAS_AF=0.6595;AA=G|||;VT=SNP
1	8699682	rs10779705	G	A	100	PASS	AC=4185;AF=0.835663;AN=5008;NS=2504;DP=19379;EAS_AF=0.9395;AMR_AF=0.853;AFR_AF=0.907;EUR_AF=0.8101;SAS_AF=0.6462;AA=A|||;VT=SNP
1	8701231	rs1463052	A	G	100	PASS	AC=2971;AF=0.593251;AN=5008;NS=2504;DP=18433;EAS_AF=0.8353;AMR_AF=0.6138;AFR_AF=0.497;EUR_AF=0.5924;SAS_AF=0.4601;AA=A|||;VT=SNP
1	8701288	rs4908769	C	T	100	PASS	AC=900;AF=0.179712;AN=5008;NS=2504;DP=19144;EAS_AF=0.0565;AMR_AF=0.2017;AFR_AF=0.1309;EUR_AF=0.3231;SAS_AF=0.2096;AA=C|||;VT=SNP
1	8702753	rs6577513	G	A	100	PASS	AC=3184;AF=0.635783;AN=5008;NS=2504;DP=16669;EAS_AF=0.8353;AMR_AF=0.6167;AFR_AF=0.6672;EUR_AF=0.5835;SAS_AF=0.455;AA=A|||;VT=SNP
1	8704059	rs2401138	G	C	100	PASS	AC=3254;AF=0.64976;AN=5008;NS=2504;DP=20162;EAS_AF=0.8353;AMR_AF=0.6311;AFR_AF=0.7057;EUR_AF=0.5924;SAS_AF=0.455;AA=C|||;VT=SNP
1	8705037	rs1463053	G	A	100	PASS	AC=2969;AF=0.592851;AN=5008;NS=2504;DP=20819;EAS_AF=0.8353;AMR_AF=0.6138;AFR_AF=0.497;EUR_AF=0.5915;SAS_AF=0.4591;AA=G|||;VT=SNP
1	8707100	rs6690050	A	G	100	PASS	AC=4309;AF=0.860423;AN=5008;NS=2504;DP=22428;EAS_AF=0.9395;AMR_AF=0.8602;AFR_AF=0.9871;EUR_AF=0.8101;SAS_AF=0.6595;AA=a|||;VT=SNP
1	8707116	rs6692693	T	G	100	PASS	AC=3219;AF=0.642772;AN=5008;NS=2504;DP=21542;EAS_AF=0.8353;AMR_AF=0.6268;AFR_AF=0.6755;EUR_AF=0.5954;SAS_AF=0.4601;AA=g|||;VT=SNP
1	8708340	rs6681316	C	G	100	PASS	AC=4185;AF=0.835663;AN=5008;NS=2504;DP=18725;EAS_AF=0.9395;AMR_AF=0.853;AFR_AF=0.907;EUR_AF=0.8101;SAS_AF=0.6462;AA=G|||;VT=SNP
1	8708529	rs11121210	T	C	100	PASS	AC=3257;AF=0.650359;AN=5008;NS=2504;DP=18600;EAS_AF=0.8353;AMR_AF=0.6297;AFR_AF=0.7042;EUR_AF=0.5934;SAS_AF=0.4601;AA=C|||;VT=SNP
1	8708876	rs12029088	T	C	100	PASS	AC=1512;AF=0.301917;AN=5008;NS=2504;DP=17146;EAS_AF=0.7758;AMR_AF=0.3732;AFR_AF=0.0151;EUR_AF=0.2465;SAS_AF=0.2076;AA=T|||;VT=SNP
1	8708925	rs12028347	A	G	100	PASS	AC=1511;AF=0.301717;AN=5008;NS=2504;DP=17087;EAS_AF=0.7758;AMR_AF=0.3732;AFR_AF=0.0151;EUR_AF=0.2455;SAS_AF=0.2076;AA=A|||;VT=SNP
1	8709248	rs78636481	G	A	100	PASS	AC=47;AF=0.00938498;AN=5008;NS=2504;DP=14783;EAS_AF=0.0446;AMR_AF=0;AFR_AF=0;EUR_AF=0;SAS_AF=0.002;AA=G|||;VT=SNP
1	8710836	rs2401139	A	G	100	PASS	AC=4184;AF=0.835463;AN=5008;NS=2504;DP=10556;EAS_AF=0.9395;AMR_AF=0.8516;AFR_AF=0.8964;EUR_AF=0.8111;SAS_AF=0.6595;AA=G|||;VT=SNP
1	8711372	rs4908770	G	A	100	PASS	AC=641;AF=0.127995;AN=5008;NS=2504;DP=18911;EAS_AF=0.1042;AMR_AF=0.2003;AFR_AF=0.0166;EUR_AF=0.2147;SAS_AF=0.1626;AA=G|||;VT=SNP
1	8712533	rs76653984	T	C	100	PASS	AC=191;AF=0.038139;AN=5008;NS=2504;DP=21514;EAS_AF=0.1002;AMR_AF=0.1268;AFR_AF=0.0008;EUR_AF=0;SAS_AF=0.001;AA=T|||;VT=SNP
1	8712743	rs6577514	T	G	100	PASS	AC=3201;AF=0.639177;AN=5008;NS=2504;DP=19920;EAS_AF=0.8353;AMR_AF=0.6254;AFR_AF=0.6762;EUR_AF=0.5795;SAS_AF=0.4581;AA=G|||;VT=SNP
1	8713684	rs148484108	G	A	100	PASS	AC=48;AF=0.00958466;AN=5008;NS=2504;DP=13625;EAS_AF=0.0466;AMR_AF=0;AFR_AF=0;EUR_AF=0;SAS_AF=0.001;AA=G|||;VT=SNP
1	8714202	rs6577515	G	C	100	PASS	AC=2946;AF=0.588259;AN=5008;NS=2504;DP=18878;EAS_AF=0.8353;AMR_AF=0.6138;AFR_AF=0.4962;EUR_AF=0.5765;SAS_AF=0.4519;AA=G|||;VT=SNP
1	8714239	rs11121211	C	T	100	PASS	AC=493;AF=0.0984425;AN=5008;NS=2504;DP=18420;EAS_AF=0.0823;AMR_AF=0.1383;AFR_AF=0.0076;EUR_AF=0.1899;SAS_AF=0.1155;AA=C|||;VT=SNP
1	8714342	rs6577516	G	A	100	PASS	AC=2929;AF=0.584864;AN=5008;NS=2504;DP=17206;EAS_AF=0.8194;AMR_AF=0.6138;AFR_AF=0.4962;EUR_AF=0.5765;SAS_AF=0.4509;AA=G|||;VT=SNP
1	8715128	rs117649104	T	C	100	PASS	AC=59;AF=0.0117812;AN=5008;NS=2504;DP=19667;EAS_AF=0.0565;AMR_AF=0;AFR_AF=0.0008;EUR_AF=0;SAS_AF=0.001;AA=T|||;VT=SNP
1	8716543	rs3737670	G	C	100	PASS	AC=3097;AF=0.618411;AN=5008;NS=2504;DP=17628;EAS_AF=0.8194;AMR_AF=0.6254;AFR_AF=0.615;EUR_AF=0.5785;SAS_AF=0.4519;AA=G|||;VT=SNP
1	8718085	rs12131717	G	A	100	PASS	AC=732;AF=0.146166;AN=5008;NS=2504;DP=14658;EAS_AF=0.1042;AMR_AF=0.2104;AFR_AF=0.0598;EUR_AF=0.2167;SAS_AF=0.1881;AA=G|||;VT=SNP
1	8721402	rs34430711	G	A	100	PASS	AC=885;AF=0.176717;AN=5008;NS=2504;DP=19444;EAS_AF=0.0575;AMR_AF=0.2017;AFR_AF=0.1309;EUR_AF=0.3101;SAS_AF=0.2065;AA=G|||;VT=SNP
1	8722507	rs4908771	A	G	100	PASS	AC=4168;AF=0.832268;AN=5008;NS=2504;DP=20617;EAS_AF=0.9395;AMR_AF=0.8516;AFR_AF=0.8964;EUR_AF=0.7962;SAS_AF=0.6585;AA=G|||;VT=SNP
1	8724522	rs10864360	C	T	100	PASS	AC=3214;AF=0.641773;AN=5008;NS=2504;DP=17794;EAS_AF=0.8363;AMR_AF=0.6196;AFR_AF=0.7012;EUR_AF=0.5676;SAS_AF=0.453;AA=t|||;VT=SNP
1	8725420	rs56305243	T	C	100	PASS	AC=857;AF=0.171126;AN=5008;NS=2504;DP=22408;EAS_AF=0.1042;AMR_AF=0.2277;AFR_AF=0.1241;EUR_AF=0.2276;SAS_AF=0.2055;AA=T|||;VT=SNP
1	8725993	rs11121212	C	T	100	PASS	AC=3214;AF=0.641773;AN=5008;NS=2504;DP=21944;EAS_AF=0.8353;AMR_AF=0.6196;AFR_AF=0.7012;EUR_AF=0.5686;SAS_AF=0.453;AA=T|||;VT=SNP
1	8726721	rs10864361	T	C	100	PASS	AC=3413;AF=0.68151;AN=5008;NS=2504;DP=22654;EAS_AF=0.8353;AMR_AF=0.6412;AFR_AF=0.8298;EUR_AF=0.5775;SAS_AF=0.4581;AA=C|||;VT=SNP
1	8727944	rs12040568	G	T	100	PASS	AC=1489;AF=0.297324;AN=5008;NS=2504;DP=18101;EAS_AF=0.7748;AMR_AF=0.3646;AFR_AF=0.0144;EUR_AF=0.2366;SAS_AF=0.2025;AA=G|||;VT=SNP
1	8728187	rs11121213	C	A	100	PASS	AC=686;AF=0.136981;AN=5008;NS=2504;DP=21891;EAS_AF=0.1042;AMR_AF=0.2075;AFR_AF=0.028;EUR_AF=0.2167;SAS_AF=0.1861;AA=C|||;VT=SNP
1	8728665	rs11121214	C	T	100	PASS	AC=688;AF=0.13738;AN=5008;NS=2504;DP=20980;EAS_AF=0.1042;AMR_AF=0.2075;AFR_AF=0.028;EUR_AF=0.2177;SAS_AF=0.1871;AA=C|||;VT=SNP
1	8728864	rs4908505	G	A	100	PASS	AC=2952;AF=0.589457;AN=5008;NS=2504;DP=17846;EAS_AF=0.8353;AMR_AF=0.6153;AFR_AF=0.4962;EUR_AF=0.5765;SAS_AF=0.4571;AA=G|||;VT=SNP
1	8728978	rs4908506	A	C	100	PASS	AC=3080;AF=0.615016;AN=5008;NS=2504;DP=11068;EAS_AF=0.8353;AMR_AF=0.6196;AFR_AF=0.5908;EUR_AF=0.5765;SAS_AF=0.4571;AA=A|||;VT=SNP
1	8730779	rs6695867	G	A	100	PASS	AC=3217;AF=0.642372;AN=5008;NS=2504;DP=22097;EAS_AF=0.8353;AMR_AF=0.6196;AFR_AF=0.7042;EUR_AF=0.5686;SAS_AF=0.4519;AA=A|||;VT=SNP
1	8732454	rs10864362	A	C	100	PASS	AC=2963;AF=0.591653;AN=5008;NS=2504;DP=16717;EAS_AF=0.8363;AMR_AF=0.6153;AFR_AF=0.5008;EUR_AF=0.5795;SAS_AF=0.4581;AA=A|||;VT=SNP
1	8733128	rs11121215	T	C	100	PASS	AC=3257;AF=0.650359;AN=5008;NS=2504;DP=17961;EAS_AF=0.8363;AMR_AF=0.6311;AFR_AF=0.711;EUR_AF=0.5825;SAS_AF=0.4601;AA=C|||;VT=SNP
1	8734417	rs116882330	A	C	100	PASS	AC=46;AF=0.0091853;AN=5008;NS=2504;DP=16902;EAS_AF=0.0446;AMR_AF=0;AFR_AF=0;EUR_AF=0;SAS_AF=0.001;AA=A|||;VT=SNP
1	8735664	rs6577517	C	T	100	PASS	AC=2946;AF=0.588259;AN=5008;NS=2504;DP=16066;EAS_AF=0.8333;AMR_AF=0.6138;AFR_AF=0.4962;EUR_AF=0.5775;SAS_AF=0.453;AA=C|||;VT=SNP
1	8738135	rs2045820	A	G	100	PASS	AC=2848;AF=0.56869;AN=5008;NS=2504;DP=16605;EAS_AF=0.8353;AMR_AF=0.6009;AFR_AF=0.4327;EUR_AF=0.5706;SAS_AF=0.453;AA=A|||;VT=SNP
1	8738937	rs4908507	C	T	100	PASS	AC=3131;AF=0.6252;AN=5008;NS=2504;DP=15179;EAS_AF=0.8353;AMR_AF=0.6182;AFR_AF=0.6377;EUR_AF=0.5726;SAS_AF=0.4509;AA=T|||;VT=SNP
1	8738944	rs11121216	A	G	100	PASS	AC=3150;AF=0.628994;AN=5008;NS=2504;DP=15329;EAS_AF=0.8363;AMR_AF=0.6182;AFR_AF=0.6513;EUR_AF=0.5726;SAS_AF=0.4509;AA=G|||;VT=SNP
1	8740713	rs10746481	A	G	100	PASS	AC=4170;AF=0.832668;AN=5008;NS=2504;DP=20642;EAS_AF=0.9385;AMR_AF=0.8545;AFR_AF=0.907;EUR_AF=0.7972;SAS_AF=0.6442;AA=G|||;VT=SNP
1	8741401	rs7556169	A	G	100	PASS	AC=2957;AF=0.590455;AN=5008;NS=2504;DP=16463;EAS_AF=0.8363;AMR_AF=0.6153;AFR_AF=0.4962;EUR_AF=0.5795;SAS_AF=0.4581;AA=A|||;VT=SNP
1	8741438	rs12122666	C	A	100	PASS	AC=700;AF=0.139776;AN=5008;NS=2504;DP=16601;EAS_AF=0.1032;AMR_AF=0.2161;AFR_AF=0.028;EUR_AF=0.2256;SAS_AF=0.1861;AA=C|||;VT=SNP
1	8743195	rs11587482	T	G	100	PASS	AC=679;AF=0.135583;AN=5008;NS=2504;DP=18269;EAS_AF=0.1032;AMR_AF=0.2046;AFR_AF=0.028;EUR_AF=0.2147;SAS_AF=0.184;AA=T|||;VT=SNP
1	8743329	rs118051959	C	T	100	PASS	AC=35;AF=0.00698882;AN=5008;NS=2504;DP=17589;EAS_AF=0.0337;AMR_AF=0;AFR_AF=0;EUR_AF=0;SAS_AF=0.001;AA=C|||;VT=SNP
1	8743444	rs11577530	C	T	100	PASS	AC=679;AF=0.135583;AN=5008;NS=2504;DP=15705;EAS_AF=0.1032;AMR_AF=0.2046;AFR_AF=0.028;EUR_AF=0.2147;SAS_AF=0.184;AA=C|||;VT=SNP
1	8743710	rs6693009	A	G	100	PASS	AC=3169;AF=0.632788;AN=5008;NS=2504;DP=17709;EAS_AF=0.8383;AMR_AF=0.6297;AFR_AF=0.6437;EUR_AF=0.5825;SAS_AF=0.4601;AA=A|||;VT=SNP
1	8745124	rs7554164	T	C	100	PASS	AC=4087;AF=0.816094;AN=5008;NS=2504;DP=18908;EAS_AF=0.9405;AMR_AF=0.8516;AFR_AF=0.8449;EUR_AF=0.7972;SAS_AF=0.6431;AA=C|||;VT=SNP
1	8745476	rs6687239	C	T	100	PASS	AC=4088;AF=0.816294;AN=5008;NS=2504;DP=16143;EAS_AF=0.9405;AMR_AF=0.8516;AFR_AF=0.8449;EUR_AF=0.7972;SAS_AF=0.6442;AA=C|||;VT=SNP
1	8745711	rs6702457	T	C	100	PASS	AC=4112;AF=0.821086;AN=5008;NS=2504;DP=17358;EAS_AF=0.9405;AMR_AF=0.8516;AFR_AF=0.8638;EUR_AF=0.7972;SAS_AF=0.6431;AA=T|||;VT=SNP
1	8745783	rs139609369	C	T	100	PASS	AC=60;AF=0.0119808;AN=5008;NS=2504;DP=17736;EAS_AF=0.0526;AMR_AF=0;AFR_AF=0.0008;EUR_AF=0;SAS_AF=0.0061;AA=C|||;VT=SNP
1	8746164	rs2895941	C	T	100	PASS	AC=4112;AF=0.821086;AN=5008;NS=2504;DP=17883;EAS_AF=0.9405;AMR_AF=0.8516;AFR_AF=0.8638;EUR_AF=0.7972;SAS_AF=0.6431;AA=T|||;VT=SNP
1	8748524	rs11121218	G	A	100	PASS	AC=685;AF=0.136781;AN=5008;NS=2504;DP=17636;EAS_AF=0.1042;AMR_AF=0.2075;AFR_AF=0.028;EUR_AF=0.2167;SAS_AF=0.1851;AA=G|||;VT=SNP
1	8748923	rs6577518	T	C	100	PASS	AC=1529;AF=0.305312;AN=5008;NS=2504;DP=17803;EAS_AF=0.7778;AMR_AF=0.3761;AFR_AF=0.0257;EUR_AF=0.2445;SAS_AF=0.2086;AA=T|||;VT=SNP
1	8750591	rs7533442	G	T	100	PASS	AC=4110;AF=0.820687;AN=5008;NS=2504;DP=18250;EAS_AF=0.9395;AMR_AF=0.8501;AFR_AF=0.8638;EUR_AF=0.7952;SAS_AF=0.6452;AA=T|||;VT=SNP
1	8751146	rs6682498	G	C	100	PASS	AC=4097;AF=0.818091;AN=5008;NS=2504;DP=12927;EAS_AF=0.9395;AMR_AF=0.8516;AFR_AF=0.8427;EUR_AF=0.7962;SAS_AF=0.6585;AA=G|||;VT=SNP
1	8751268	rs6658881	C	T	100	PASS	AC=4124;AF=0.823482;AN=5008;NS=2504;DP=15309;EAS_AF=0.9415;AMR_AF=0.8501;AFR_AF=0.8631;EUR_AF=0.7962;SAS_AF=0.6575;AA=T|||;VT=SNP
1	8751897	rs56163601	G	A	100	PASS	AC=684;AF=0.136581;AN=5008;NS=2504;DP=19519;EAS_AF=0.0933;AMR_AF=0.2061;AFR_AF=0.028;EUR_AF=0.2167;SAS_AF=0.1963;AA=G|||;VT=SNP
1	8753159	rs77620146	T	C	100	PASS	AC=45;AF=0.00898562;AN=5008;NS=2504;DP=21088;EAS_AF=0.0437;AMR_AF=0;AFR_AF=0;EUR_AF=0;SAS_AF=0.001;AA=T|||;VT=SNP
1	8758794	rs12075458	C	A	100	PASS	AC=2904;AF=0.579872;AN=5008;NS=2504;DP=16733;EAS_AF=0.8343;AMR_AF=0.6037;AFR_AF=0.4561;EUR_AF=0.5746;SAS_AF=0.4734;AA=C|||;VT=SNP
1	8759493	rs146351254	T	C	100	PASS	AC=18;AF=0.00359425;AN=5008;NS=2504;DP=19532;EAS_AF=0.0089;AMR_AF=0.0043;AFR_AF=0;EUR_AF=0.002;SAS_AF=0.0041;AA=T|||;VT=SNP
1	8759554	rs12025126	T	C	100	PASS	AC=1732;AF=0.345847;AN=5008;NS=2504;DP=18810;EAS_AF=0.7768;AMR_AF=0.4092;AFR_AF=0.1293;EUR_AF=0.2664;SAS_AF=0.2311;AA=T|||;VT=SNP
1	8761302	rs7551149	G	A	100	PASS	AC=4265;AF=0.851637;AN=5008;NS=2504;DP=15990;EAS_AF=0.9375;AMR_AF=0.8674;AFR_AF=0.9433;EUR_AF=0.8141;SAS_AF=0.6667;AA=A|||;VT=SNP
1	8762357	rs7554486	G	A	100	PASS	AC=2924;AF=0.583866;AN=5008;NS=2504;DP=17805;EAS_AF=0.8363;AMR_AF=0.6196;AFR_AF=0.4561;EUR_AF=0.5825;SAS_AF=0.4724;AA=G|||;VT=SNP
1	8767180	rs117113595	T	A	100	PASS	AC=26;AF=0.00519169;AN=5008;NS=2504;DP=18995;EAS_AF=0.0248;AMR_AF=0;AFR_AF=0;EUR_AF=0;SAS_AF=0.001;AA=T|||;VT=SNP
1	8767311	rs10864363	T	G	100	PASS	AC=1581;AF=0.315695;AN=5008;NS=2504;DP=20564;EAS_AF=0.7837;AMR_AF=0.379;AFR_AF=0.0287;EUR_AF=0.2594;SAS_AF=0.2342;AA=T|||;VT=SNP
1	8767529	rs11121221	A	G	100	PASS	AC=1097;AF=0.21905;AN=5008;NS=2504;DP=20738;EAS_AF=0.1032;AMR_AF=0.2421;AFR_AF=0.2882;EUR_AF=0.2406;SAS_AF=0.2065;AA=G|||;VT=SNP
1	8767780	rs10864364	C	A	100	PASS	AC=4152;AF=0.829073;AN=5008;NS=2504;DP=20447;EAS_AF=0.9335;AMR_AF=0.8602;AFR_AF=0.8661;EUR_AF=0.8141;SAS_AF=0.6646;AA=A|||;VT=SNP
1	8769173	rs11121222	G	A	100	PASS	AC=1074;AF=0.214457;AN=5008;NS=2504;DP=11381;EAS_AF=0.0933;AMR_AF=0.2421;AFR_AF=0.292;EUR_AF=0.2396;SAS_AF=0.1892;AA=G|||;VT=SNP
1	8769256	rs185918739	G	A	100	PASS	AC=16;AF=0.00319489;AN=5008;NS=2504;DP=13728;EAS_AF=0.0149;AMR_AF=0;AFR_AF=0;EUR_AF=0;SAS_AF=0.001;AA=G|||;VT=SNP
1	8769728	rs4908773	T	C	100	PASS	AC=4198;AF=0.838259;AN=5008;NS=2504;DP=19258;EAS_AF=0.9345;AMR_AF=0.8631;AFR_AF=0.8971;EUR_AF=0.8141;SAS_AF=0.6667;AA=C|||;VT=SNP
1	8770538	rs12125525	A	G	100	PASS	AC=865;AF=0.172724;AN=5008;NS=2504;DP=20496;EAS_AF=0.0605;AMR_AF=0.1931;AFR_AF=0.1293;EUR_AF=0.2952;SAS_AF=0.2065;AA=A|||;VT=SNP
1	8770696	rs4908774	G	A	100	PASS	AC=734;AF=0.146565;AN=5008;NS=2504;DP=17122;EAS_AF=0.1042;AMR_AF=0.2248;AFR_AF=0.0318;EUR_AF=0.2396;SAS_AF=0.1943;AA=G|||;VT=SNP
1	8770883	rs7553298	A	G	100	PASS	AC=828;AF=0.165335;AN=5008;NS=2504;DP=17609;EAS_AF=0.1042;AMR_AF=0.2277;AFR_AF=0.1006;EUR_AF=0.2406;SAS_AF=0.1943;AA=A|||;VT=SNP
1	8772845	rs11121223	T	A	100	PASS	AC=633;AF=0.126398;AN=5008;NS=2504;DP=16190;EAS_AF=0.0823;AMR_AF=0.2032;AFR_AF=0.0166;EUR_AF=0.2237;SAS_AF=0.1656;AA=T|||;VT=SNP
1	8773515	rs11121224	A	G	100	PASS	AC=2930;AF=0.585064;AN=5008;NS=2504;DP=13826;EAS_AF=0.8433;AMR_AF=0.6081;AFR_AF=0.4607;EUR_AF=0.5746;SAS_AF=0.4816;AA=A|||;VT=SNP
1	8774451	rs953043	T	C	100	PASS	AC=751;AF=0.14996;AN=5008;NS=2504;DP=17231;EAS_AF=0.0595;AMR_AF=0.1888;AFR_AF=0.0469;EUR_AF=0.2932;SAS_AF=0.2076;AA=T|||;VT=SNP
1	8774973	rs6693127	G	A	100	PASS	AC=1067;AF=0.213059;AN=5008;NS=2504;DP=14636;EAS_AF=0.0942;AMR_AF=0.2406;AFR_AF=0.2874;EUR_AF=0.2396;SAS_AF=0.1881;AA=G|||;VT=SNP
1	8776719	rs953535	A	C	100	PASS	AC=844;AF=0.16853;AN=5008;NS=2504;DP=14885;EAS_AF=0.1042;AMR_AF=0.2262;AFR_AF=0.1029;EUR_AF=0.2406;SAS_AF=0.2086;AA=A|||;VT=SNP
1	8777081	rs12121933	A	T	100	PASS	AC=1083;AF=0.216254;AN=5008;NS=2504;DP=15656;EAS_AF=0.0942;AMR_AF=0.2406;AFR_AF=0.2874;EUR_AF=0.2406;SAS_AF=0.2035;AA=A|||;VT=SNP
1	8781396	rs12030885	A	G	100	PASS	AC=2931;AF=0.585264;AN=5008;NS=2504;DP=15016;EAS_AF=0.8403;AMR_AF=0.6081;AFR_AF=0.4637;EUR_AF=0.5755;SAS_AF=0.4806;AA=A|||;VT=SNP
1	8782708	rs75184602	T	G	100	PASS	AC=30;AF=0.00599042;AN=5008;NS=2504;DP=19789;EAS_AF=0.0288;AMR_AF=0;AFR_AF=0;EUR_AF=0;SAS_AF=0.001;AA=T|||;VT=SNP
1	8788155	rs12128827	T	C	100	PASS	AC=744;AF=0.148562;AN=5008;NS=2504;DP=16810;EAS_AF=0.0565;AMR_AF=0.1888;AFR_AF=0.0461;EUR_AF=0.2913;SAS_AF=0.2065;AA=T|||;VT=SNP
1	8788636	rs7518204	T	C	100	PASS	AC=4195;AF=0.83766;AN=5008;NS=2504;DP=18360;EAS_AF=0.9355;AMR_AF=0.8602;AFR_AF=0.885;EUR_AF=0.8151;SAS_AF=0.68;AA=C|||;VT=SNP
1	8788907	rs12567592	C	T	100	PASS	AC=1075;AF=0.214657;AN=5008;NS=2504;DP=18145;EAS_AF=0.0933;AMR_AF=0.2392;AFR_AF=0.2874;EUR_AF=0.2406;SAS_AF=0.1973;AA=C|||;VT=SNP
1	8791894	rs12093157	C	T	100	PASS	AC=1707;AF=0.340855;AN=5008;NS=2504;DP=17690;EAS_AF=0.7768;AMR_AF=0.3919;AFR_AF=0.1301;EUR_AF=0.2575;SAS_AF=0.226;AA=C|||;VT=SNP
1	8792032	rs139184490	T	G	100	PASS	AC=730;AF=0.145767;AN=5008;NS=2504;DP=15975;EAS_AF=0.0942;AMR_AF=0.2233;AFR_AF=0.0325;EUR_AF=0.2406;SAS_AF=0.1994;AA=T|||;VT=SNP
1	8794410	rs4908775	G	A	100	PASS	AC=712;AF=0.142173;AN=5008;NS=2504;DP=17066;EAS_AF=0.0933;AMR_AF=0.2233;AFR_AF=0.0287;EUR_AF=0.2406;SAS_AF=0.1871;AA=G|||;VT=SNP
1	8800780	rs4908508	T	C	100	PASS	AC=930;AF=0.185703;AN=5008;NS=2504;DP=15999;EAS_AF=0.1052;AMR_AF=0.2378;AFR_AF=0.1619;EUR_AF=0.2406;SAS_AF=0.2076;AA=T|||;VT=SNP
1	8803216	rs79644886	A	C	100	PASS	AC=929;AF=0.185503;AN=5008;NS=2504;DP=15426;EAS_AF=0.1071;AMR_AF=0.232;AFR_AF=0.1082;EUR_AF=0.2654;SAS_AF=0.2556;AA=A|||;VT=SNP
1	8804033	rs4908776	T	C	100	PASS	AC=3559;AF=0.710663;AN=5008;NS=2504;DP=19835;EAS_AF=0.9345;AMR_AF=0.8184;AFR_AF=0.4372;EUR_AF=0.8121;SAS_AF=0.6687;AA=T|||;VT=SNP
1	8804237	rs4908777	A	G	100	PASS	AC=963;AF=0.192292;AN=5008;NS=2504;DP=18534;EAS_AF=0.1181;AMR_AF=0.2493;AFR_AF=0.0635;EUR_AF=0.3052;SAS_AF=0.2863;AA=A|||;VT=SNP
1	8804443	rs17383360	A	G	100	PASS	AC=186;AF=0.0371406;AN=5008;NS=2504;DP=20772;EAS_AF=0.005;AMR_AF=0.0288;AFR_AF=0.0363;EUR_AF=0.0527;SAS_AF=0.0613;AA=A|||;VT=SNP
1	8804888	rs4908778	C	G	100	PASS	AC=929;AF=0.185503;AN=5008;NS=2504;DP=19820;EAS_AF=0.1091;AMR_AF=0.2334;AFR_AF=0.121;EUR_AF=0.2654;SAS_AF=0.2352;AA=C|||;VT=SNP
1	8804997	rs3938719	A	G	100	PASS	AC=992;AF=0.198083;AN=5008;NS=2504;DP=20050;EAS_AF=0.1091;AMR_AF=0.2349;AFR_AF=0.1679;EUR_AF=0.2654;SAS_AF=0.2352;AA=G|||;VT=SNP
1	8806345	rs4908510	G	C	100	PASS	AC=977;AF=0.195088;AN=5008;NS=2504;DP=18871;EAS_AF=0.1091;AMR_AF=0.2334;AFR_AF=0.1611;EUR_AF=0.2654;SAS_AF=0.2301;AA=C|||;VT=SNP
1	8807186	rs11588260	G	A	100	PASS	AC=937;AF=0.187101;AN=5008;NS=2504;DP=15464;EAS_AF=0.1091;AMR_AF=0.2349;AFR_AF=0.1278;EUR_AF=0.2644;SAS_AF=0.2342;AA=G|||;VT=SNP
1	8808185	rs12024032	C	T	100	PASS	AC=2750;AF=0.549121;AN=5008;NS=2504;DP=21267;EAS_AF=0.8244;AMR_AF=0.5951;AFR_AF=0.4009;EUR_AF=0.5517;SAS_AF=0.4305;AA=C|||;VT=SNP
1	8808820	rs12567502	T	A	100	PASS	AC=1534;AF=0.30631;AN=5008;NS=2504;DP=19951;EAS_AF=0.7738;AMR_AF=0.3646;AFR_AF=0.0356;EUR_AF=0.2336;SAS_AF=0.2239;AA=T|||;VT=SNP
1	8810341	rs10492963	C	T	100	PASS	AC=833;AF=0.166334;AN=5008;NS=2504;DP=18089;EAS_AF=0.1101;AMR_AF=0.2291;AFR_AF=0.0499;EUR_AF=0.2654;SAS_AF=0.2352;AA=C|||;VT=SNP
1	8811768	rs2131679	G	A	100	PASS	AC=1509;AF=0.301318;AN=5008;NS=2504;DP=16870;EAS_AF=0.7728;AMR_AF=0.366;AFR_AF=0.0189;EUR_AF=0.2336;SAS_AF=0.2209;AA=G|||;VT=SNP
1	8812214	rs12028160	C	T	100	PASS	AC=2770;AF=0.553115;AN=5008;NS=2504;DP=13743;EAS_AF=0.8244;AMR_AF=0.5965;AFR_AF=0.4153;EUR_AF=0.5517;SAS_AF=0.4305;AA=C|||;VT=SNP
1	8812390	rs4908511	G	C	100	PASS	AC=2761;AF=0.551318;AN=5008;NS=2504;DP=17141;EAS_AF=0.8244;AMR_AF=0.5951;AFR_AF=0.4085;EUR_AF=0.5517;SAS_AF=0.4315;AA=G|||;VT=SNP
1	8813243	rs7533113	C	T	100	PASS	AC=4210;AF=0.840655;AN=5008;NS=2504;DP=14731;EAS_AF=0.9345;AMR_AF=0.8588;AFR_AF=0.9077;EUR_AF=0.8171;SAS_AF=0.6646;AA=T|||;VT=SNP
1	8815935	rs12568634	G	C	100	PASS	AC=1510;AF=0.301518;AN=5008;NS=2504;DP=14875;EAS_AF=0.7748;AMR_AF=0.366;AFR_AF=0.0197;EUR_AF=0.2336;SAS_AF=0.2188;AA=G|||;VT=SNP
1	8816173	rs12144098	G	A	100	PASS	AC=1117;AF=0.223043;AN=5008;NS=2504;DP=14672;EAS_AF=0.0506;AMR_AF=0.2161;AFR_AF=0.2935;EUR_AF=0.3191;SAS_AF=0.2117;AA=G|||;VT=SNP
1	8816175	rs12144099	G	A	100	PASS	AC=930;AF=0.185703;AN=5008;NS=2504;DP=14550;EAS_AF=0.1091;AMR_AF=0.2349;AFR_AF=0.1271;EUR_AF=0.2634;SAS_AF=0.229;AA=G|||;VT=SNP
1	8816438	rs11121225	G	A	100	PASS	AC=613;AF=0.122404;AN=5008;NS=2504;DP=15134;EAS_AF=0.1062;AMR_AF=0.196;AFR_AF=0.0098;EUR_AF=0.2087;SAS_AF=0.1503;AA=G|||;VT=SNP
1	8817041	rs142516680	T	G	100	PASS	AC=47;AF=0.00938498;AN=5008;NS=2504;DP=17229;EAS_AF=0.0427;AMR_AF=0.0043;AFR_AF=0;EUR_AF=0;SAS_AF=0.001;AA=T|||;VT=SNP
1	8817863	rs12403640	C	T	100	PASS	AC=2775;AF=0.554113;AN=5008;NS=2504;DP=19592;EAS_AF=0.8254;AMR_AF=0.5951;AFR_AF=0.4153;EUR_AF=0.5517;SAS_AF=0.4356;AA=C|||;VT=SNP
1	8817938	rs6693466	C	T	100	PASS	AC=976;AF=0.194888;AN=5008;NS=2504;DP=18684;EAS_AF=0.1091;AMR_AF=0.2349;AFR_AF=0.1611;EUR_AF=0.2644;SAS_AF=0.229;AA=T|||;VT=SNP
1	8818600	rs2401189	G	A	100	PASS	AC=2773;AF=0.553714;AN=5008;NS=2504;DP=14413;EAS_AF=0.8244;AMR_AF=0.5951;AFR_AF=0.4138;EUR_AF=0.5517;SAS_AF=0.4366;AA=G|||;VT=SNP
1	8818612	rs2401190	A	G	100	PASS	AC=3905;AF=0.779752;AN=5008;NS=2504;DP=14423;EAS_AF=0.9345;AMR_AF=0.8415;AFR_AF=0.6853;EUR_AF=0.8171;SAS_AF=0.6656;AA=G|||;VT=SNP
1	8822364	rs1353130	T	C	100	PASS	AC=970;AF=0.19369;AN=5008;NS=2504;DP=21539;EAS_AF=0.1101;AMR_AF=0.2349;AFR_AF=0.152;EUR_AF=0.2644;SAS_AF=0.2342;AA=T|||;VT=SNP
1	8824015	rs145242265	G	T	100	PASS	AC=22;AF=0.00439297;AN=5008;NS=2504;DP=16313;EAS_AF=0.0179;AMR_AF=0;AFR_AF=0;EUR_AF=0.001;SAS_AF=0.0031;AA=G|||;VT=SNP
1	8826589	rs6577521	C	G	100	PASS	AC=4210;AF=0.840655;AN=5008;NS=2504;DP=12147;EAS_AF=0.9345;AMR_AF=0.8588;AFR_AF=0.907;EUR_AF=0.8171;SAS_AF=0.6656;AA=G|||;VT=SNP
1	8829331	rs79253564	A	G	100	PASS	AC=63;AF=0.0125799;AN=5008;NS=2504;DP=17666;EAS_AF=0.0595;AMR_AF=0;AFR_AF=0;EUR_AF=0;SAS_AF=0.0031;AA=A|||;VT=SNP
1	8829499	rs12119207	A	G	100	PASS	AC=832;AF=0.166134;AN=5008;NS=2504;DP=18766;EAS_AF=0.1101;AMR_AF=0.2305;AFR_AF=0.0499;EUR_AF=0.2644;SAS_AF=0.2342;AA=A|||;VT=SNP
1	8830366	rs4908512	A	T	100	PASS	AC=830;AF=0.165735;AN=5008;NS=2504;DP=17188;EAS_AF=0.1101;AMR_AF=0.232;AFR_AF=0.0514;EUR_AF=0.2644;SAS_AF=0.229;AA=A|||;VT=SNP
1	8830640	rs11121227	C	T	100	PASS	AC=831;AF=0.165935;AN=5008;NS=2504;DP=19590;EAS_AF=0.1101;AMR_AF=0.2305;AFR_AF=0.0499;EUR_AF=0.2634;SAS_AF=0.2342;AA=C|||;VT=SNP
1	8830642	rs11121228	T	C	100	PASS	AC=936;AF=0.186901;AN=5008;NS=2504;DP=19717;EAS_AF=0.1101;AMR_AF=0.2349;AFR_AF=0.1271;EUR_AF=0.2634;SAS_AF=0.2342;AA=T|||;VT=SNP
1	8830803	rs12025941	T	C	100	PASS	AC=42;AF=0.00838658;AN=5008;NS=2504;DP=19767;EAS_AF=0.0397;AMR_AF=0;AFR_AF=0;EUR_AF=0;SAS_AF=0.002;AA=T|||;VT=SNP
1	8831283	rs11121229	T	C	100	PASS	AC=938;AF=0.1873;AN=5008;NS=2504;DP=15239;EAS_AF=0.1111;AMR_AF=0.2349;AFR_AF=0.1271;EUR_AF=0.2654;SAS_AF=0.2331;AA=T|||;VT=SNP
1	8831692	rs7418128	G	A	100	PASS	AC=964;AF=0.192492;AN=5008;NS=2504;DP=14732;EAS_AF=0.1101;AMR_AF=0.2349;AFR_AF=0.152;EUR_AF=0.2634;SAS_AF=0.229;AA=G|||;VT=SNP
1	8832374	rs4908513	T	C	100	PASS	AC=3928;AF=0.784345;AN=5008;NS=2504;DP=19752;EAS_AF=0.9335;AMR_AF=0.8415;AFR_AF=0.7042;EUR_AF=0.8171;SAS_AF=0.6646;AA=C|||;VT=SNP
1	8832499	rs10864366	T	C	100	PASS	AC=3772;AF=0.753195;AN=5008;NS=2504;DP=19090;EAS_AF=0.9335;AMR_AF=0.83;AFR_AF=0.593;EUR_AF=0.8161;SAS_AF=0.6646;AA=T|||;VT=SNP
1	8832944	rs6677718	T	C	100	PASS	AC=2772;AF=0.553514;AN=5008;NS=2504;DP=16433;EAS_AF=0.8234;AMR_AF=0.5951;AFR_AF=0.4138;EUR_AF=0.5527;SAS_AF=0.4356;AA=T|||;VT=SNP
1	8834167	rs117752639	C	G	100	PASS	AC=14;AF=0.00279553;AN=5008;NS=2504;DP=17608;EAS_AF=0.0139;AMR_AF=0;AFR_AF=0;EUR_AF=0;SAS_AF=0;AA=c|||;VT=SNP
1	8834706	rs11121230	C	T	100	PASS	AC=851;AF=0.169928;AN=5008;NS=2504;DP=14956;EAS_AF=0.1101;AMR_AF=0.2363;AFR_AF=0.0507;EUR_AF=0.2753;SAS_AF=0.2372;AA=C|||;VT=SNP
1	8834979	rs6577522	A	G	100	PASS	AC=3928;AF=0.784345;AN=5008;NS=2504;DP=12407;EAS_AF=0.9325;AMR_AF=0.8415;AFR_AF=0.7042;EUR_AF=0.8181;SAS_AF=0.6646;AA=a|||;VT=SNP
1	8836450	rs6577523	A	G	100	PASS	AC=4209;AF=0.840455;AN=5008;NS=2504;DP=13703;EAS_AF=0.9325;AMR_AF=0.8588;AFR_AF=0.9077;EUR_AF=0.8181;SAS_AF=0.6646;AA=G|||;VT=SNP
1	8838528	rs12123076	A	G	100	PASS	AC=1071;AF=0.213858;AN=5008;NS=2504;DP=19335;EAS_AF=0.0496;AMR_AF=0.2032;AFR_AF=0.2988;EUR_AF=0.2863;SAS_AF=0.2014;AA=A|||;VT=SNP
1	8838731	rs7556144	G	A	100	PASS	AC=3904;AF=0.779553;AN=5008;NS=2504;DP=15521;EAS_AF=0.9325;AMR_AF=0.8429;AFR_AF=0.6853;EUR_AF=0.8181;SAS_AF=0.6646;AA=A|||;VT=SNP
1	8839300	rs7513880	G	A	100	PASS	AC=2748;AF=0.548722;AN=5008;NS=2504;DP=18780;EAS_AF=0.8224;AMR_AF=0.5879;AFR_AF=0.4138;EUR_AF=0.5427;SAS_AF=0.4274;AA=G|||;VT=SNP
1	8839703	rs139598732	C	G	100	PASS	AC=44;AF=0.00878594;AN=5008;NS=2504;DP=16522;EAS_AF=0.0397;AMR_AF=0.0043;AFR_AF=0;EUR_AF=0;SAS_AF=0.001;AA=C|||;VT=SNP
1	8843724	rs76992094	A	T	100	PASS	AC=44;AF=0.00878594;AN=5008;NS=2504;DP=18034;EAS_AF=0.0397;AMR_AF=0.0043;AFR_AF=0;EUR_AF=0;SAS_AF=0.001;AA=A|||;VT=SNP
1	8844600	rs4908514	C	T	100	PASS	AC=3904;AF=0.779553;AN=5008;NS=2504;DP=18279;EAS_AF=0.9335;AMR_AF=0.8415;AFR_AF=0.6846;EUR_AF=0.8191;SAS_AF=0.6646;AA=T|||;VT=SNP
1	8845199	rs11586056	C	A	100	PASS	AC=587;AF=0.117212;AN=5008;NS=2504;DP=22600;EAS_AF=0.0843;AMR_AF=0.1873;AFR_AF=0.0091;EUR_AF=0.2207;SAS_AF=0.1411;AA=C|||;VT=SNP
1	8845410	rs59092168	A	T	100	PASS	AC=187;AF=0.0373403;AN=5008;NS=2504;DP=22120;EAS_AF=0.003;AMR_AF=0.0303;AFR_AF=0.0371;EUR_AF=0.0527;SAS_AF=0.0624;AA=A|||;VT=SNP
1	8845766	rs145562672	C	T	100	PASS	AC=17;AF=0.00339457;AN=5008;NS=2504;DP=17975;EAS_AF=0.0159;AMR_AF=0;AFR_AF=0;EUR_AF=0;SAS_AF=0.001;AA=C|||;VT=SNP
1	8847380	rs10864367	C	T	100	PASS	AC=2769;AF=0.552915;AN=5008;NS=2504;DP=4470;EAS_AF=0.8234;AMR_AF=0.5879;AFR_AF=0.4319;EUR_AF=0.5427;SAS_AF=0.4233;AA=C|||;VT=SNP
1	8850709	rs11121232	C	A	100	PASS	AC=2644;AF=0.527955;AN=5008;NS=2504;DP=17111;EAS_AF=0.8234;AMR_AF=0.5764;AFR_AF=0.3442;EUR_AF=0.5427;SAS_AF=0.4223;AA=C|||;VT=SNP
1	8851929	rs58263761	T	A	100	PASS	AC=224;AF=0.0447284;AN=5008;NS=2504;DP=19048;EAS_AF=0.0298;AMR_AF=0.0634;AFR_AF=0.0113;EUR_AF=0.1113;SAS_AF=0.0235;AA=T|||;VT=SNP
1	8852954	rs11121233	G	A	100	PASS	AC=1056;AF=0.210863;AN=5008;NS=2504;DP=15213;EAS_AF=0.1101;AMR_AF=0.2536;AFR_AF=0.1974;EUR_AF=0.2753;SAS_AF=0.2362;AA=G|||;VT=SNP
1	8854545	rs6698830	C	T	100	PASS	AC=2751;AF=0.549321;AN=5008;NS=2504;DP=15682;EAS_AF=0.8244;AMR_AF=0.5879;AFR_AF=0.4138;EUR_AF=0.5427;SAS_AF=0.4284;AA=C|||;VT=SNP
1	8856603	rs7524437	A	G	100	PASS	AC=1541;AF=0.307708;AN=5008;NS=2504;DP=17077;EAS_AF=0.7738;AMR_AF=0.3732;AFR_AF=0.0182;EUR_AF=0.2565;SAS_AF=0.2249;AA=A|||;VT=SNP
1	8856972	rs6577524	C	T	100	PASS	AC=4324;AF=0.863419;AN=5008;NS=2504;DP=18884;EAS_AF=0.9335;AMR_AF=0.866;AFR_AF=0.9894;EUR_AF=0.8191;SAS_AF=0.6646;AA=T|||;VT=SNP
1	8857104	rs6577525	G	A	100	PASS	AC=4210;AF=0.840655;AN=5008;NS=2504;DP=16772;EAS_AF=0.9335;AMR_AF=0.8588;AFR_AF=0.907;EUR_AF=0.8191;SAS_AF=0.6646;AA=A|||;VT=SNP
1	8857245	rs12142911	C	G	100	PASS	AC=854;AF=0.170527;AN=5008;NS=2504;DP=18768;EAS_AF=0.1101;AMR_AF=0.2349;AFR_AF=0.0507;EUR_AF=0.2753;SAS_AF=0.2413;AA=C|||;VT=SNP
1	8857976	rs117088526	T	C	100	PASS	AC=19;AF=0.00379393;AN=5008;NS=2504;DP=17824;EAS_AF=0.0188;AMR_AF=0;AFR_AF=0;EUR_AF=0;SAS_AF=0;AA=T|||;VT=SNP
1	8858532	rs6664000	C	T	100	PASS	AC=4325;AF=0.863618;AN=5008;NS=2504;DP=17281;EAS_AF=0.9335;AMR_AF=0.8674;AFR_AF=0.9894;EUR_AF=0.8191;SAS_AF=0.6646;AA=T|||;VT=SNP
1	8858923	rs146197586	G	A	100	PASS	AC=138;AF=0.0275559;AN=5008;NS=2504;DP=16007;EAS_AF=0.0169;AMR_AF=0.0648;AFR_AF=0.0197;EUR_AF=0.0209;SAS_AF=0.0297;AA=G|||;VT=SNP
1	8859491	rs6690928	G	C	100	PASS	AC=2648;AF=0.528754;AN=5008;NS=2504;DP=15805;EAS_AF=0.8234;AMR_AF=0.5764;AFR_AF=0.3464;EUR_AF=0.5427;SAS_AF=0.4233;AA=G|||;VT=SNP
1	8862787	rs55840223	G	C	100	PASS	AC=855;AF=0.170727;AN=5008;NS=2504;DP=18273;EAS_AF=0.1101;AMR_AF=0.2363;AFR_AF=0.0507;EUR_AF=0.2753;SAS_AF=0.2413;AA=G|||;VT=SNP
1	8863453	rs12143686	C	T	100	PASS	AC=2652;AF=0.529553;AN=5008;NS=2504;DP=15767;EAS_AF=0.8244;AMR_AF=0.5764;AFR_AF=0.3472;EUR_AF=0.5427;SAS_AF=0.4254;AA=c|||;VT=SNP
1	8863664	rs55939938	A	T	100	PASS	AC=1061;AF=0.211861;AN=5008;NS=2504;DP=16965;EAS_AF=0.1101;AMR_AF=0.2536;AFR_AF=0.1974;EUR_AF=0.2753;SAS_AF=0.2413;AA=A|||;VT=SNP
1	8864680	rs1472228	C	T	100	PASS	AC=3908;AF=0.780351;AN=5008;NS=2504;DP=21006;EAS_AF=0.9335;AMR_AF=0.8415;AFR_AF=0.6876;EUR_AF=0.8191;SAS_AF=0.6646;AA=T|||;VT=SNP
1	8865497	rs6577527	G	C	100	PASS	AC=4212;AF=0.841054;AN=5008;NS=2504;DP=15822;EAS_AF=0.9335;AMR_AF=0.8588;AFR_AF=0.9085;EUR_AF=0.8191;SAS_AF=0.6646;AA=C|||;VT=SNP
1	8865639	rs61784176	C	T	100	PASS	AC=1506;AF=0.300719;AN=5008;NS=2504;DP=14132;EAS_AF=0.7738;AMR_AF=0.366;AFR_AF=0.0182;EUR_AF=0.2326;SAS_AF=0.2188;AA=C|||;VT=SNP
1	8867301	rs2029706	G	A	100	PASS	AC=1103;AF=0.220248;AN=5008;NS=2504;DP=17642;EAS_AF=0.0496;AMR_AF=0.2104;AFR_AF=0.2988;EUR_AF=0.3101;SAS_AF=0.2045;AA=G|||;VT=SNP
1	8868406	rs12137865	A	G	100	PASS	AC=1006;AF=0.200879;AN=5008;NS=2504;DP=18042;EAS_AF=0.1091;AMR_AF=0.2406;AFR_AF=0.1634;EUR_AF=0.2753;SAS_AF=0.2413;AA=G|||;VT=SNP
1	8868981	rs7548307	A	G	100	PASS	AC=1004;AF=0.200479;AN=5008;NS=2504;DP=17323;EAS_AF=0.1091;AMR_AF=0.2392;AFR_AF=0.1626;EUR_AF=0.2753;SAS_AF=0.2413;AA=G|||;VT=SNP
1	8870134	rs7551510	A	G	100	PASS	AC=1010;AF=0.201677;AN=5008;NS=2504;DP=15499;EAS_AF=0.1121;AMR_AF=0.2406;AFR_AF=0.1626;EUR_AF=0.2753;SAS_AF=0.2434;AA=T|||;VT=SNP
1	8870876	rs7517436	G	T	100	PASS	AC=4253;AF=0.849241;AN=5008;NS=2504;DP=15352;EAS_AF=0.9355;AMR_AF=0.8588;AFR_AF=0.9448;EUR_AF=0.8131;SAS_AF=0.6616;AA=T|||;VT=SNP
1	8871485	rs7555126	A	G	100	PASS	AC=3956;AF=0.789936;AN=5008;NS=2504;DP=21468;EAS_AF=0.9335;AMR_AF=0.8429;AFR_AF=0.7277;EUR_AF=0.8131;SAS_AF=0.6646;AA=G|||;VT=SNP
1	8871690	rs7520572	G	A	100	PASS	AC=955;AF=0.190695;AN=5008;NS=2504;DP=21530;EAS_AF=0.1091;AMR_AF=0.2406;AFR_AF=0.1286;EUR_AF=0.2753;SAS_AF=0.2362;AA=G|||;VT=SNP
1	8871965	rs7546225	C	T	100	PASS	AC=1105;AF=0.220647;AN=5008;NS=2504;DP=20524;EAS_AF=0.0496;AMR_AF=0.2104;AFR_AF=0.3011;EUR_AF=0.3091;SAS_AF=0.2045;AA=C|||;VT=SNP
1	8872455	rs75634300	C	T	100	PASS	AC=955;AF=0.190695;AN=5008;NS=2504;DP=17446;EAS_AF=0.1091;AMR_AF=0.2406;AFR_AF=0.1286;EUR_AF=0.2753;SAS_AF=0.2362;AA=C|||;VT=SNP
1	8874460	rs76774435	C	A	100	PASS	AC=63;AF=0.0125799;AN=5008;NS=2504;DP=20030;EAS_AF=0.0595;AMR_AF=0;AFR_AF=0;EUR_AF=0;SAS_AF=0.0031;AA=C|||;VT=SNP
1	8875542	rs56280806	G	A	100	PASS	AC=942;AF=0.188099;AN=5008;NS=2504;DP=17974;EAS_AF=0.1091;AMR_AF=0.2392;AFR_AF=0.1157;EUR_AF=0.2753;SAS_AF=0.2413;AA=G|||;VT=SNP
1	8876392	rs11121237	A	G	100	PASS	AC=967;AF=0.193091;AN=5008;NS=2504;DP=18311;EAS_AF=0.1091;AMR_AF=0.2392;AFR_AF=0.1346;EUR_AF=0.2753;SAS_AF=0.2413;AA=A|||;VT=SNP
1	8878481	rs1826583	C	A	100	PASS	AC=4056;AF=0.809904;AN=5008;NS=2504;DP=16945;EAS_AF=0.9246;AMR_AF=0.853;AFR_AF=0.8238;EUR_AF=0.8151;SAS_AF=0.637;AA=A|||;VT=SNP
1	8878809	rs12410886	A	C	100	PASS	AC=851;AF=0.169928;AN=5008;NS=2504;DP=17590;EAS_AF=0.1141;AMR_AF=0.2349;AFR_AF=0.0484;EUR_AF=0.2753;SAS_AF=0.2372;AA=A|||;VT=SNP
1	8878885	rs12410893	A	G	100	PASS	AC=851;AF=0.169928;AN=5008;NS=2504;DP=17775;EAS_AF=0.1141;AMR_AF=0.2363;AFR_AF=0.0477;EUR_AF=0.2753;SAS_AF=0.2372;AA=A|||;VT=SNP
1	8879610	rs4908516	G	C	100	PASS	AC=589;AF=0.117612;AN=5008;NS=2504;DP=16527;EAS_AF=0.0863;AMR_AF=0.1873;AFR_AF=0.0083;EUR_AF=0.2217;SAS_AF=0.1411;AA=G|||;VT=SNP
1	8880540	rs11576478	A	G	100	PASS	AC=854;AF=0.170527;AN=5008;NS=2504;DP=9882;EAS_AF=0.1151;AMR_AF=0.2363;AFR_AF=0.0477;EUR_AF=0.2773;SAS_AF=0.2372;AA=A|||;VT=SNP
1	8882664	rs2185205	T	A	100	PASS	AC=2669;AF=0.532947;AN=5008;NS=2504;DP=20338;EAS_AF=0.8095;AMR_AF=0.585;AFR_AF=0.3775;EUR_AF=0.5388;SAS_AF=0.4151;AA=T|||;VT=SNP
1	8885202	rs12127888	C	T	100	PASS	AC=865;AF=0.172724;AN=5008;NS=2504;DP=13047;EAS_AF=0.1141;AMR_AF=0.2334;AFR_AF=0.084;EUR_AF=0.2734;SAS_AF=0.2065;AA=C|||;VT=SNP
1	8885551	rs2131676	A	C	100	PASS	AC=2670;AF=0.533147;AN=5008;NS=2504;DP=15255;EAS_AF=0.8105;AMR_AF=0.585;AFR_AF=0.3775;EUR_AF=0.5388;SAS_AF=0.4151;AA=A|||;VT=SNP
1	8886422	rs6678590	T	C	100	PASS	AC=3813;AF=0.761382;AN=5008;NS=2504;DP=16770;EAS_AF=0.9246;AMR_AF=0.8357;AFR_AF=0.6384;EUR_AF=0.8151;SAS_AF=0.6513;AA=C|||;VT=SNP
1	8887005	rs4908517	T	A	100	PASS	AC=813;AF=0.16234;AN=5008;NS=2504;DP=18578;EAS_AF=0.1141;AMR_AF=0.2291;AFR_AF=0.0469;EUR_AF=0.2734;SAS_AF=0.2065;AA=T|||;VT=SNP
1	8887937	rs4908781	T	C	100	PASS	AC=2670;AF=0.533147;AN=5008;NS=2504;DP=21620;EAS_AF=0.8105;AMR_AF=0.585;AFR_AF=0.3775;EUR_AF=0.5388;SAS_AF=0.4151;AA=T|||;VT=SNP
1	8888114	rs4908782	C	T	100	PASS	AC=802;AF=0.160144;AN=5008;NS=2504;DP=19925;EAS_AF=0.0486;AMR_AF=0.1916;AFR_AF=0.0847;EUR_AF=0.3062;SAS_AF=0.2045;AA=C|||;VT=SNP
1	8888842	rs11121239	G	A	100	PASS	AC=767;AF=0.153155;AN=5008;NS=2504;DP=15181;EAS_AF=0.0486;AMR_AF=0.1916;AFR_AF=0.0582;EUR_AF=0.3062;SAS_AF=0.2045;AA=G|||;VT=SNP
1	8888846	rs59098906	C	A	100	PASS	AC=179;AF=0.0357428;AN=5008;NS=2504;DP=15450;EAS_AF=0.0913;AMR_AF=0.1196;AFR_AF=0.0008;EUR_AF=0;SAS_AF=0.0031;AA=C|||;VT=SNP
1	8889352	rs7542102	T	C	100	PASS	AC=819;AF=0.163538;AN=5008;NS=2504;DP=16169;EAS_AF=0.12;AMR_AF=0.2305;AFR_AF=0.0469;EUR_AF=0.2734;SAS_AF=0.2055;AA=T|||;VT=SNP
1	8891032	rs6577528	C	T	100	PASS	AC=2671;AF=0.533347;AN=5008;NS=2504;DP=14857;EAS_AF=0.8026;AMR_AF=0.5821;AFR_AF=0.3896;EUR_AF=0.5378;SAS_AF=0.411;AA=C|||;VT=SNP
1	8891125	rs6695310	T	C	100	PASS	AC=650;AF=0.129792;AN=5008;NS=2504;DP=15179;EAS_AF=0.1141;AMR_AF=0.2032;AFR_AF=0.0121;EUR_AF=0.2217;SAS_AF=0.1585;AA=T|||;VT=SNP
1	8892577	rs4908518	A	G	100	PASS	AC=2587;AF=0.516573;AN=5008;NS=2504;DP=17263;EAS_AF=0.7768;AMR_AF=0.5764;AFR_AF=0.3593;EUR_AF=0.5368;SAS_AF=0.3978;AA=A|||;VT=SNP
1	8893500	rs6577529	A	G	100	PASS	AC=3839;AF=0.766573;AN=5008;NS=2504;DP=12122;EAS_AF=0.9226;AMR_AF=0.8386;AFR_AF=0.6611;EUR_AF=0.8211;SAS_AF=0.6411;AA=G|||;VT=SNP
1	8894096	rs7526802	C	T	100	PASS	AC=989;AF=0.197484;AN=5008;NS=2504;DP=11221;EAS_AF=0.1498;AMR_AF=0.2334;AFR_AF=0.1392;EUR_AF=0.2813;SAS_AF=0.2137;AA=C|||;VT=SNP
1	8894346	rs12068123	G	A	100	PASS	AC=2572;AF=0.513578;AN=5008;NS=2504;DP=12341;EAS_AF=0.7728;AMR_AF=0.5764;AFR_AF=0.3472;EUR_AF=0.5427;SAS_AF=0.3967;AA=G|||;VT=SNP
1	8894357	rs11121240	A	T	100	PASS	AC=2572;AF=0.513578;AN=5008;NS=2504;DP=13250;EAS_AF=0.7728;AMR_AF=0.5764;AFR_AF=0.3472;EUR_AF=0.5427;SAS_AF=0.3967;AA=A|||;VT=SNP
1	8895237	rs148794902	G	A	100	PASS	AC=894;AF=0.178514;AN=5008;NS=2504;DP=16557;EAS_AF=0.1498;AMR_AF=0.2305;AFR_AF=0.0681;EUR_AF=0.2813;SAS_AF=0.2147;AA=G|||;VT=SNP
1	8895448	rs7530406	C	T	100	PASS	AC=2571;AF=0.513379;AN=5008;NS=2504;DP=15569;EAS_AF=0.7718;AMR_AF=0.5778;AFR_AF=0.3464;EUR_AF=0.5427;SAS_AF=0.3967;AA=C|||;VT=SNP
1	8895866	rs77137441	C	T	100	PASS	AC=704;AF=0.140575;AN=5008;NS=2504;DP=14394;EAS_AF=0.1478;AMR_AF=0.1988;AFR_AF=0.0303;EUR_AF=0.2266;SAS_AF=0.1524;AA=C|||;VT=SNP
1	8895970	rs11121241	C	G	100	PASS	AC=1225;AF=0.244609;AN=5008;NS=2504;DP=15732;EAS_AF=0.1508;AMR_AF=0.2478;AFR_AF=0.3079;EUR_AF=0.2823;SAS_AF=0.2147;AA=G|||;VT=SNP
1	8895987	rs74718979	G	A	100	PASS	AC=21;AF=0.00419329;AN=5008;NS=2504;DP=15379;EAS_AF=0.0198;AMR_AF=0;AFR_AF=0;EUR_AF=0;SAS_AF=0.001;AA=G|||;VT=SNP
1	8896328	rs75557229	G	T	100	PASS	AC=11;AF=0.00219649;AN=5008;NS=2504;DP=18695;EAS_AF=0.0109;AMR_AF=0;AFR_AF=0;EUR_AF=0;SAS_AF=0;AA=G|||;VT=SNP
1	8896717	rs6577531	G	C	100	PASS	AC=3835;AF=0.765775;AN=5008;NS=2504;DP=17797;EAS_AF=0.9206;AMR_AF=0.8401;AFR_AF=0.6505;EUR_AF=0.8181;SAS_AF=0.6554;AA=C|||;VT=SNP
1	8897040	rs4908783	C	T	100	PASS	AC=1185;AF=0.236621;AN=5008;NS=2504;DP=13998;EAS_AF=0.1448;AMR_AF=0.2622;AFR_AF=0.2481;EUR_AF=0.3171;SAS_AF=0.2147;AA=C|||;VT=SNP
1	8898022	rs3853436	A	T	100	PASS	AC=1425;AF=0.284545;AN=5008;NS=2504;DP=18363;EAS_AF=0.7272;AMR_AF=0.353;AFR_AF=0.0371;EUR_AF=0.2048;SAS_AF=0.1963;AA=A|||;VT=SNP
1	8898807	rs11582339	G	T	100	PASS	AC=1183;AF=0.236222;AN=5008;NS=2504;DP=18489;EAS_AF=0.1429;AMR_AF=0.2622;AFR_AF=0.2481;EUR_AF=0.3171;SAS_AF=0.2147;AA=G|||;VT=SNP
1	8898975	rs3866804	G	C	100	PASS	AC=4238;AF=0.846246;AN=5008;NS=2504;DP=16201;EAS_AF=0.9206;AMR_AF=0.8617;AFR_AF=0.9455;EUR_AF=0.8171;SAS_AF=0.6544;AA=C|||;VT=SNP
1	8899305	rs6577532	C	T	100	PASS	AC=3849;AF=0.76857;AN=5008;NS=2504;DP=16358;EAS_AF=0.9206;AMR_AF=0.8415;AFR_AF=0.6626;EUR_AF=0.8171;SAS_AF=0.6534;AA=T|||;VT=SNP
1	8900944	rs6577533	A	G	100	PASS	AC=3969;AF=0.792532;AN=5008;NS=2504;DP=20374;EAS_AF=0.9196;AMR_AF=0.8444;AFR_AF=0.7504;EUR_AF=0.8171;SAS_AF=0.6564;AA=G|||;VT=SNP
1	8901391	rs12565639	G	A	100	PASS	AC=1450;AF=0.289537;AN=5008;NS=2504;DP=22764;EAS_AF=0.7292;AMR_AF=0.3573;AFR_AF=0.0507;EUR_AF=0.2048;SAS_AF=0.1984;AA=G|||;VT=SNP
1	8903544	rs61074911	C	T	100	PASS	AC=69;AF=0.013778;AN=5008;NS=2504;DP=16376;EAS_AF=0.0635;AMR_AF=0.0058;AFR_AF=0;EUR_AF=0;SAS_AF=0.001;AA=C|||;VT=SNP
1	8903858	rs12125668	T	C	100	PASS	AC=4137;AF=0.826078;AN=5008;NS=2504;DP=15500;EAS_AF=0.8998;AMR_AF=0.8804;AFR_AF=0.8676;EUR_AF=0.8211;SAS_AF=0.6605;AA=C|||;VT=SNP
1	8903931	rs12124851	A	G	100	PASS	AC=775;AF=0.154752;AN=5008;NS=2504;DP=17553;EAS_AF=0.0377;AMR_AF=0.1916;AFR_AF=0.1112;EUR_AF=0.2773;SAS_AF=0.182;AA=A|||;VT=SNP
1	8904243	rs367567117	C	T	100	PASS	AC=17;AF=0.00339457;AN=5008;NS=2504;DP=13032;EAS_AF=0.0169;AMR_AF=0;AFR_AF=0;EUR_AF=0;SAS_AF=0;AA=C|||;VT=SNP
1	8906301	rs11121242	A	G	100	PASS	AC=2439;AF=0.487021;AN=5008;NS=2504;DP=21074;EAS_AF=0.876;AMR_AF=0.6124;AFR_AF=0.1309;EUR_AF=0.5348;SAS_AF=0.4294;AA=A|||;VT=SNP
1	8908212	rs2065603	G	A	100	PASS	AC=2973;AF=0.59365;AN=5008;NS=2504;DP=17330;EAS_AF=0.876;AMR_AF=0.6527;AFR_AF=0.5159;EUR_AF=0.5348;SAS_AF=0.4264;AA=G|||;VT=SNP
1	8908750	rs6577534	G	A	100	PASS	AC=4300;AF=0.858626;AN=5008;NS=2504;DP=20878;EAS_AF=0.9157;AMR_AF=0.8804;AFR_AF=0.9909;EUR_AF=0.8181;SAS_AF=0.6472;AA=A|||;VT=SNP
1	8909078	rs4908785	T	C	100	PASS	AC=4236;AF=0.845847;AN=5008;NS=2504;DP=11396;EAS_AF=0.9147;AMR_AF=0.879;AFR_AF=0.938;EUR_AF=0.825;SAS_AF=0.6483;AA=C|||;VT=SNP
1	8910110	rs6577536	A	G	100	PASS	AC=2659;AF=0.53095;AN=5008;NS=2504;DP=18012;EAS_AF=0.876;AMR_AF=0.6225;AFR_AF=0.292;EUR_AF=0.5348;SAS_AF=0.4294;AA=a|||;VT=SNP
1	8910347	rs12135416	G	A	100	PASS	AC=829;AF=0.165535;AN=5008;NS=2504;DP=18302;EAS_AF=0.0367;AMR_AF=0.1931;AFR_AF=0.1498;EUR_AF=0.2823;SAS_AF=0.18;AA=A|||;VT=SNP
1	8910542	rs6661010	C	T	100	PASS	AC=2438;AF=0.486821;AN=5008;NS=2504;DP=14842;EAS_AF=0.876;AMR_AF=0.6124;AFR_AF=0.1301;EUR_AF=0.5348;SAS_AF=0.4294;AA=C|||;VT=SNP
1	8910544	rs6676113	T	C	100	PASS	AC=4230;AF=0.844649;AN=5008;NS=2504;DP=14908;EAS_AF=0.9157;AMR_AF=0.8775;AFR_AF=0.9357;EUR_AF=0.8221;SAS_AF=0.6483;AA=C|||;VT=SNP
1	8910578	rs6684644	G	C	100	PASS	AC=789;AF=0.157548;AN=5008;NS=2504;DP=15982;EAS_AF=0.0367;AMR_AF=0.1931;AFR_AF=0.1195;EUR_AF=0.2813;SAS_AF=0.181;AA=G|||;VT=SNP
1	8910705	rs6673587	A	T	100	PASS	AC=1085;AF=0.216653;AN=5008;NS=2504;DP=16756;EAS_AF=0.0367;AMR_AF=0.2219;AFR_AF=0.329;EUR_AF=0.2823;SAS_AF=0.1789;AA=A|||;VT=SNP
1	8910943	rs4908786	A	G	100	PASS	AC=4230;AF=0.844649;AN=5008;NS=2504;DP=13296;EAS_AF=0.9157;AMR_AF=0.8775;AFR_AF=0.9357;EUR_AF=0.8221;SAS_AF=0.6483;AA=G|||;VT=SNP
1	8910986	rs6663876	C	T	100	PASS	AC=1334;AF=0.266374;AN=5008;NS=2504;DP=12899;EAS_AF=0.0367;AMR_AF=0.2334;AFR_AF=0.5098;EUR_AF=0.2823;SAS_AF=0.181;AA=C|||;VT=SNP
1	8911503	rs184767548	G	T	100	PASS	AC=30;AF=0.00599042;AN=5008;NS=2504;DP=16077;EAS_AF=0.0208;AMR_AF=0.013;AFR_AF=0;EUR_AF=0;SAS_AF=0;AA=G|||;VT=SNP
1	8911834	rs6677249	A	G	100	PASS	AC=3690;AF=0.736821;AN=5008;NS=2504;DP=19868;EAS_AF=0.9157;AMR_AF=0.8343;AFR_AF=0.553;EUR_AF=0.8181;SAS_AF=0.6483;AA=G|||;VT=SNP
1	8913181	rs6676285	G	T	100	PASS	AC=3688;AF=0.736422;AN=5008;NS=2504;DP=15651;EAS_AF=0.9177;AMR_AF=0.8314;AFR_AF=0.553;EUR_AF=0.8161;SAS_AF=0.6483;AA=T|||;VT=SNP
1	8913369	rs4908787	T	A	100	PASS	AC=3986;AF=0.795927;AN=5008;NS=2504;DP=12540;EAS_AF=0.9177;AMR_AF=0.8602;AFR_AF=0.7625;EUR_AF=0.8161;SAS_AF=0.6493;AA=T|||;VT=SNP
1	8913612	rs12732817	C	G	100	PASS	AC=3956;AF=0.789936;AN=5008;NS=2504;DP=11788;EAS_AF=0.9177;AMR_AF=0.8573;AFR_AF=0.7421;EUR_AF=0.8101;SAS_AF=0.6544;AA=C|||;VT=SNP
1	8914396	rs6577538	T	C	100	PASS	AC=3986;AF=0.795927;AN=5008;NS=2504;DP=17909;EAS_AF=0.9177;AMR_AF=0.8602;AFR_AF=0.7625;EUR_AF=0.8101;SAS_AF=0.6554;AA=C|||;VT=SNP
1	8916224	rs11121245	T	C	100	PASS	AC=2412;AF=0.481629;AN=5008;NS=2504;DP=16344;EAS_AF=0.878;AMR_AF=0.6124;AFR_AF=0.1293;EUR_AF=0.5229;SAS_AF=0.4141;AA=T|||;VT=SNP
1	8916517	rs2038903	G	T	100	PASS	AC=2186;AF=0.436502;AN=5008;NS=2504;DP=19596;EAS_AF=0.872;AMR_AF=0.5476;AFR_AF=0.0968;EUR_AF=0.4712;SAS_AF=0.3323;AA=G|||;VT=SNP
1	8917102	rs11121246	T	G	100	PASS	AC=2405;AF=0.480232;AN=5008;NS=2504;DP=18397;EAS_AF=0.878;AMR_AF=0.6124;AFR_AF=0.1316;EUR_AF=0.5219;SAS_AF=0.4049;AA=T|||;VT=SNP
1	8917212	rs914994	G	T	100	PASS	AC=795;AF=0.158746;AN=5008;NS=2504;DP=19339;EAS_AF=0.0367;AMR_AF=0.183;AFR_AF=0.1044;EUR_AF=0.2843;SAS_AF=0.2117;AA=G|||;VT=SNP
1	8917669	rs11590606	C	T	100	PASS	AC=2406;AF=0.480431;AN=5008;NS=2504;DP=17400;EAS_AF=0.878;AMR_AF=0.6138;AFR_AF=0.1316;EUR_AF=0.5219;SAS_AF=0.4049;AA=C|||;VT=SNP
1	8917815	rs2047094	C	A	100	PASS	AC=2403;AF=0.479832;AN=5008;NS=2504;DP=16943;EAS_AF=0.878;AMR_AF=0.6095;AFR_AF=0.1316;EUR_AF=0.5219;SAS_AF=0.4049;AA=C|||;VT=SNP
1	8917956	rs2047095	T	C	100	PASS	AC=3892;AF=0.777157;AN=5008;NS=2504;DP=17234;EAS_AF=0.9177;AMR_AF=0.8473;AFR_AF=0.6944;EUR_AF=0.8111;SAS_AF=0.6595;AA=C|||;VT=SNP
1	8918313	rs10864368	T	C	100	PASS	AC=2404;AF=0.480032;AN=5008;NS=2504;DP=19703;EAS_AF=0.878;AMR_AF=0.611;AFR_AF=0.1316;EUR_AF=0.5219;SAS_AF=0.4049;AA=T|||;VT=SNP
1	8918795	rs11121247	T	C	100	PASS	AC=3891;AF=0.776957;AN=5008;NS=2504;DP=16068;EAS_AF=0.9177;AMR_AF=0.8487;AFR_AF=0.6944;EUR_AF=0.8121;SAS_AF=0.6564;AA=C|||;VT=SNP
1	8919560	rs77299379	T	C	100	PASS	AC=38;AF=0.00758786;AN=5008;NS=2504;DP=19646;EAS_AF=0.0288;AMR_AF=0.0043;AFR_AF=0;EUR_AF=0.002;SAS_AF=0.0041;AA=C|||;VT=SNP
1	8920030	rs1971492	T	C	100	PASS	AC=3896;AF=0.777955;AN=5008;NS=2504;DP=19142;EAS_AF=0.9177;AMR_AF=0.8501;AFR_AF=0.6982;EUR_AF=0.8111;SAS_AF=0.6564;AA=t|||;VT=SNP
1	8920712	rs2071414	T	G	100	PASS	AC=1723;AF=0.34405;AN=5008;NS=2504;DP=21279;EAS_AF=0.7431;AMR_AF=0.415;AFR_AF=0.121;EUR_AF=0.2475;SAS_AF=0.2832;AA=T|||;VT=SNP
1	8921735	rs2071413	C	T	100	PASS	AC=93;AF=0.0185703;AN=5008;NS=2504;DP=16148;EAS_AF=0.0893;AMR_AF=0.0029;AFR_AF=0;EUR_AF=0;SAS_AF=0.001;AA=C|||;VT=SNP
1	8924243	rs28999092	C	T	100	PASS	AC=428;AF=0.0854633;AN=5008;NS=2504;DP=20135;EAS_AF=0.3274;AMR_AF=0.1254;AFR_AF=0.0015;EUR_AF=0.005;SAS_AF=0.0041;AA=C|||;VT=SNP
1	8924282	rs1543711	A	G	100	PASS	AC=3795;AF=0.757788;AN=5008;NS=2504;DP=19552;EAS_AF=0.9167;AMR_AF=0.8429;AFR_AF=0.6082;EUR_AF=0.8111;SAS_AF=0.681;AA=G|||;VT=SNP
1	8924921	rs2781068	C	T	100	PASS	AC=4014;AF=0.801518;AN=5008;NS=2504;DP=20807;EAS_AF=0.9157;AMR_AF=0.8588;AFR_AF=0.7663;EUR_AF=0.8111;SAS_AF=0.681;AA=T|||;VT=SNP
1	8925112	rs2765507	T	C	100	PASS	AC=1649;AF=0.329273;AN=5008;NS=2504;DP=22107;EAS_AF=0.1825;AMR_AF=0.3991;AFR_AF=0.208;EUR_AF=0.5596;SAS_AF=0.3579;AA=A|||;VT=SNP
1	8925929	rs2781067	A	G	100	PASS	AC=4256;AF=0.84984;AN=5008;NS=2504;DP=13799;EAS_AF=0.9167;AMR_AF=0.8703;AFR_AF=0.9418;EUR_AF=0.8121;SAS_AF=0.681;AA=G|||;VT=SNP
1	8926329	rs2781066	C	T	100	PASS	AC=348;AF=0.0694888;AN=5008;NS=2504;DP=11127;EAS_AF=0.004;AMR_AF=0.049;AFR_AF=0.0166;EUR_AF=0.1581;SAS_AF=0.1319;AA=C|||;VT=SNP;EX_TARGET
1	8926752	rs2781065	T	C	100	PASS	AC=4136;AF=0.825879;AN=5008;NS=2504;DP=19182;EAS_AF=0.9167;AMR_AF=0.8588;AFR_AF=0.8578;EUR_AF=0.8111;SAS_AF=0.681;AA=C|||;VT=SNP
1	8926868	rs2781064	C	T	100	PASS	AC=1597;AF=0.31889;AN=5008;NS=2504;DP=22501;EAS_AF=0.1706;AMR_AF=0.3948;AFR_AF=0.18;EUR_AF=0.5606;SAS_AF=0.3569;AA=C|||;VT=SNP
1	8928125	rs2071412	G	T	100	PASS	AC=1720;AF=0.34345;AN=5008;NS=2504;DP=19174;EAS_AF=0.7401;AMR_AF=0.4135;AFR_AF=0.1233;EUR_AF=0.2445;SAS_AF=0.2843;AA=G|||;VT=SNP;EX_TARGET
1	8928811	rs7540170	C	T	100	PASS	AC=1722;AF=0.34385;AN=5008;NS=2504;DP=16343;EAS_AF=0.7411;AMR_AF=0.4135;AFR_AF=0.1233;EUR_AF=0.2455;SAS_AF=0.2843;AA=C|||;VT=SNP
1	8930369	rs2781060	T	C	100	PASS	AC=3917;AF=0.782149;AN=5008;NS=2504;DP=17836;EAS_AF=0.9157;AMR_AF=0.8516;AFR_AF=0.6967;EUR_AF=0.8111;SAS_AF=0.681;AA=C|||;VT=SNP
1	8930385	rs2765511	G	A	100	PASS	AC=3915;AF=0.781749;AN=5008;NS=2504;DP=17945;EAS_AF=0.9137;AMR_AF=0.8516;AFR_AF=0.6967;EUR_AF=0.8111;SAS_AF=0.681;AA=A|||;VT=SNP
1	8931149	rs2274971	C	T	100	PASS	AC=1735;AF=0.346446;AN=5008;NS=2504;DP=22052;EAS_AF=0.7421;AMR_AF=0.415;AFR_AF=0.1316;EUR_AF=0.2455;SAS_AF=0.2843;AA=C|||;VT=SNP
1	8931463	rs1006950	T	C	100	PASS	AC=3786;AF=0.75599;AN=5008;NS=2504;DP=21048;EAS_AF=0.9157;AMR_AF=0.8444;AFR_AF=0.6014;EUR_AF=0.8111;SAS_AF=0.681;AA=T|||;VT=SNP
```
