## Supplementary material for "Characterization of shared and ancestry-specific signals driving complex traits using multi-ancestry fine-mapping": s1_data.bim

```
1	chr1:9423329:G:A	0	9423329	A	G
1	chr1:9423772:G:A	0	9423772	A	G
1	chr1:9423906:G:A	0	9423906	A	G
1	chr1:9424464:A:T	0	9424464	T	A
1	chr1:9424612:G:T	0	9424612	T	G
1	chr1:9424619:A:T	0	9424619	T	A
1	chr1:9424761:G:A	0	9424761	A	G
1	chr1:9425075:T:G	0	9425075	G	T
1	chr1:9425375:T:A	0	9425375	A	T
1	chr1:9425395:T:C	0	9425395	C	T
1	chr1:9425974:G:A	0	9425974	A	G
1	chr1:9426267:C:T	0	9426267	T	C
1	chr1:9427377:G:A	0	9427377	A	G
1	chr1:9428285:C:T	0	9428285	T	C
1	chr1:9428336:T:C	0	9428336	C	T
1	chr1:9429153:G:A	0	9429153	A	G
1	chr1:9429347:C:T	0	9429347	T	C
1	chr1:9429913:A:G	0	9429913	G	A
1	chr1:9430280:A:G	0	9430280	G	A
1	chr1:9430644:G:C	0	9430644	C	G
1	chr1:9431071:G:A	0	9431071	A	G
1	chr1:9431760:G:A	0	9431760	A	G
1	chr1:9431785:G:A	0	9431785	A	G
1	chr1:9431829:A:G	0	9431829	G	A
1	chr1:9431951:C:T	0	9431951	T	C
1	chr1:9431965:A:C	0	9431965	C	A
1	chr1:9431996:A:G	0	9431996	G	A
1	chr1:9432021:T:C	0	9432021	C	T
1	chr1:9432487:C:T	0	9432487	T	C
1	chr1:9432570:G:A	0	9432570	A	G
1	chr1:9432614:C:G	0	9432614	G	C
1	chr1:9433056:A:G	0	9433056	G	A
1	chr1:9433185:G:A	0	9433185	A	G
1	chr1:9433231:C:T	0	9433231	T	C
1	chr1:9433542:C:T	0	9433542	T	C
1	chr1:9433742:T:A	0	9433742	A	T
1	chr1:9433760:C:G	0	9433760	G	C
1	chr1:9434003:A:G	0	9434003	G	A
1	chr1:9434083:T:C	0	9434083	C	T
1	chr1:9434166:T:C	0	9434166	C	T
1	chr1:9434181:G:A	0	9434181	A	G
1	chr1:9434404:T:G	0	9434404	G	T
1	chr1:9434427:A:G	0	9434427	G	A
1	chr1:9435041:T:A	0	9435041	A	T
1	chr1:9435422:C:T	0	9435422	T	C
1	chr1:9435468:A:G	0	9435468	G	A
1	chr1:9435494:G:A	0	9435494	A	G
1	chr1:9435528:T:C	0	9435528	C	T
1	chr1:9436409:T:C	0	9436409	C	T
1	chr1:9436422:C:T	0	9436422	T	C
1	chr1:9436457:A:G	0	9436457	G	A
1	chr1:9436587:A:G	0	9436587	G	A
1	chr1:9436609:T:C	0	9436609	C	T
1	chr1:9437042:T:C	0	9437042	C	T
1	chr1:9437231:A:G	0	9437231	G	A
1	chr1:9437305:C:T	0	9437305	T	C
1	chr1:9437418:T:C	0	9437418	C	T
1	chr1:9437593:T:C	0	9437593	C	T
1	chr1:9437609:T:C	0	9437609	C	T
1	chr1:9438054:T:C	0	9438054	C	T
1	chr1:9439187:G:A	0	9439187	A	G
1	chr1:9440513:T:C	0	9440513	C	T
1	chr1:9440545:C:T	0	9440545	T	C
1	chr1:9440581:G:A	0	9440581	A	G
1	chr1:9440736:G:A	0	9440736	A	G
1	chr1:9442017:A:G	0	9442017	G	A
1	chr1:9442594:T:C	0	9442594	C	T
1	chr1:9442949:T:C	0	9442949	C	T
1	chr1:9443413:T:C	0	9443413	C	T
1	chr1:9443585:A:G	0	9443585	G	A
1	chr1:9443822:A:G	0	9443822	G	A
1	chr1:9444774:A:G	0	9444774	G	A
1	chr1:9445285:G:A	0	9445285	A	G
1	chr1:9445651:G:A	0	9445651	A	G
1	chr1:9445762:T:C	0	9445762	C	T
1	chr1:9446122:T:C	0	9446122	C	T
1	chr1:9446216:T:C	0	9446216	C	T
1	chr1:9446507:G:A	0	9446507	A	G
1	chr1:9446692:C:T	0	9446692	T	C
1	chr1:9446945:T:G	0	9446945	G	T
1	chr1:9447507:T:C	0	9447507	C	T
1	chr1:9447562:G:A	0	9447562	A	G
1	chr1:9447740:A:G	0	9447740	G	A
1	chr1:9448039:AT:A	0	9448039	A	AT
1	chr1:9448051:C:T	0	9448051	T	C
1	chr1:9448896:T:C	0	9448896	C	T
1	chr1:9449231:T:C	0	9449231	C	T
1	chr1:9449723:C:T	0	9449723	T	C
1	chr1:9449762:G:C	0	9449762	C	G
1	chr1:9449918:A:G	0	9449918	G	A
1	chr1:9449961:A:G	0	9449961	G	A
1	chr1:9450029:G:T	0	9450029	T	G
1	chr1:9450091:T:C	0	9450091	C	T
1	chr1:9450187:C:T	0	9450187	T	C
1	chr1:9450467:T:C	0	9450467	C	T
1	chr1:9450869:T:C	0	9450869	C	T
1	chr1:9453107:G:A	0	9453107	A	G
1	chr1:9454514:T:C	0	9454514	C	T
1	chr1:9454787:T:C	0	9454787	C	T
1	chr1:9454859:T:C	0	9454859	C	T
1	chr1:9455990:A:G	0	9455990	G	A
1	chr1:9458801:A:G	0	9458801	G	A
1	chr1:9459230:T:C	0	9459230	C	T
1	chr1:9461418:A:G	0	9461418	G	A
1	chr1:9462697:A:T	0	9462697	T	A
1	chr1:9462744:T:C	0	9462744	C	T
1	chr1:9463424:C:T	0	9463424	T	C
1	chr1:9463803:A:T	0	9463803	T	A
1	chr1:9464281:C:T	0	9464281	T	C
1	chr1:9465176:G:A	0	9465176	A	G
1	chr1:9465235:C:A	0	9465235	A	C
1	chr1:9465359:T:C	0	9465359	C	T
1	chr1:9465360:G:A	0	9465360	A	G
1	chr1:9465638:G:A	0	9465638	A	G
1	chr1:9465943:GC:G	0	9465943	G	GC
1	chr1:9466667:G:A	0	9466667	A	G
1	chr1:9466897:G:A	0	9466897	A	G
1	chr1:9466920:A:G	0	9466920	G	A
1	chr1:9467741:C:T	0	9467741	T	C
1	chr1:9467801:C:T	0	9467801	T	C
1	chr1:9468043:G:A	0	9468043	A	G
1	chr1:9468218:G:A	0	9468218	A	G
1	chr1:9468436:G:T	0	9468436	T	G
1	chr1:9469144:T:C	0	9469144	C	T
1	chr1:9469234:A:G	0	9469234	G	A
1	chr1:9469618:A:G	0	9469618	G	A
1	chr1:9469773:G:A	0	9469773	A	G
1	chr1:9473179:C:T	0	9473179	T	C
1	chr1:9474096:G:A	0	9474096	A	G
1	chr1:9474992:A:T	0	9474992	T	A
1	chr1:9475244:A:G	0	9475244	G	A
1	chr1:9475717:T:C	0	9475717	C	T
1	chr1:9476146:TGC:T	0	9476146	T	TGC
1	chr1:9476438:C:T	0	9476438	T	C
1	chr1:9476837:G:A	0	9476837	A	G
1	chr1:9480278:G:A	0	9480278	A	G
1	chr1:9481526:A:C	0	9481526	C	A
1	chr1:9482912:A:G	0	9482912	G	A
1	chr1:9484800:G:A	0	9484800	A	G
1	chr1:9486114:G:GT	0	9486114	GT	G
1	chr1:9486211:C:T	0	9486211	T	C
1	chr1:9488042:A:G	0	9488042	G	A
1	chr1:9488075:T:C	0	9488075	C	T
1	chr1:9488312:G:C	0	9488312	C	G
1	chr1:9488918:G:A	0	9488918	A	G
1	chr1:9489269:A:G	0	9489269	G	A
1	chr1:9489291:A:G	0	9489291	G	A
1	chr1:9489844:G:A	0	9489844	A	G
1	chr1:9490859:A:G	0	9490859	G	A
1	chr1:9491207:T:C	0	9491207	C	T
1	chr1:9492516:C:T	0	9492516	T	C
1	chr1:9493358:T:C	0	9493358	C	T
1	chr1:9494145:T:C	0	9494145	C	T
1	chr1:9494152:T:C	0	9494152	C	T
1	chr1:9494802:T:C	0	9494802	C	T
1	chr1:9494944:T:A	0	9494944	A	T
1	chr1:9495829:G:C	0	9495829	C	G
1	chr1:9496204:G:C	0	9496204	C	G
1	chr1:9496499:A:G	0	9496499	G	A
1	chr1:9496644:A:G	0	9496644	G	A
1	chr1:9497489:A:AC	0	9497489	AC	A
1	chr1:9497949:T:C	0	9497949	C	T
1	chr1:9498108:C:A	0	9498108	A	C
1	chr1:9498782:C:T	0	9498782	T	C
1	chr1:9499004:G:C	0	9499004	C	G
1	chr1:9501704:A:AG	0	9501704	AG	A
1	chr1:9501775:G:A	0	9501775	A	G
1	chr1:9501780:C:T	0	9501780	T	C
1	chr1:9502012:C:T	0	9502012	T	C
1	chr1:9502443:T:A	0	9502443	A	T
1	chr1:9503313:C:A	0	9503313	A	C
1	chr1:9506031:A:G	0	9506031	G	A
1	chr1:9506240:A:G	0	9506240	G	A
1	chr1:9507730:G:A	0	9507730	A	G
1	chr1:9508696:C:T	0	9508696	T	C
1	chr1:9509630:G:C	0	9509630	C	G
1	chr1:9509693:C:A	0	9509693	A	C
1	chr1:9510665:T:A	0	9510665	A	T
1	chr1:9511881:A:T	0	9511881	T	A
1	chr1:9513904:A:G	0	9513904	G	A
1	chr1:9515653:A:G	0	9515653	G	A
1	chr1:9515825:A:G	0	9515825	G	A
1	chr1:9516156:A:G	0	9516156	G	A
1	chr1:9516616:A:G	0	9516616	G	A
1	chr1:9516730:A:G	0	9516730	G	A
1	chr1:9518781:A:G	0	9518781	G	A
1	chr1:9519905:A:G	0	9519905	G	A
1	chr1:9520118:G:A	0	9520118	A	G
1	chr1:9520945:T:C	0	9520945	C	T
1	chr1:9521172:G:A	0	9521172	A	G
1	chr1:9522986:C:T	0	9522986	T	C
1	chr1:9523197:G:A	0	9523197	A	G
1	chr1:9525782:C:T	0	9525782	T	C
1	chr1:9526334:G:A	0	9526334	A	G
1	chr1:9527550:A:G	0	9527550	G	A
1	chr1:9527822:C:A	0	9527822	A	C
1	chr1:9527850:G:C	0	9527850	C	G
1	chr1:9528480:G:A	0	9528480	A	G
1	chr1:9529123:G:A	0	9529123	A	G
1	chr1:9530874:T:C	0	9530874	C	T
1	chr1:9531440:T:C	0	9531440	C	T
1	chr1:9532982:G:T	0	9532982	T	G
1	chr1:9533643:G:A	0	9533643	A	G
1	chr1:9535121:T:C	0	9535121	C	T
1	chr1:9537788:T:G	0	9537788	G	T
1	chr1:9537864:C:G	0	9537864	G	C
1	chr1:9539060:A:T	0	9539060	T	A
1	chr1:9539138:CT:C	0	9539138	C	CT
1	chr1:9539589:C:T	0	9539589	T	C
1	chr1:9539764:A:G	0	9539764	G	A
1	chr1:9540309:C:T	0	9540309	T	C
1	chr1:9540715:T:C	0	9540715	C	T
1	chr1:9541300:C:T	0	9541300	T	C
1	chr1:9544710:G:A	0	9544710	A	G
1	chr1:9544844:G:A	0	9544844	A	G
1	chr1:9545870:T:G	0	9545870	G	T
1	chr1:9545895:G:A	0	9545895	A	G
1	chr1:9546983:C:T	0	9546983	T	C
1	chr1:9552716:T:A	0	9552716	A	T
1	chr1:9552987:C:T	0	9552987	T	C
1	chr1:9553460:G:C	0	9553460	C	G
1	chr1:9553476:A:G	0	9553476	G	A
1	chr1:9554508:C:T	0	9554508	T	C
1	chr1:9555100:G:A	0	9555100	A	G
1	chr1:9557001:T:C	0	9557001	C	T
1	chr1:9557294:T:C	0	9557294	C	T
1	chr1:9557624:G:A	0	9557624	A	G
1	chr1:9559912:C:T	0	9559912	T	C
1	chr1:9560906:A:AT	0	9560906	AT	A
1	chr1:9561349:A:G	0	9561349	G	A
1	chr1:9562123:G:A	0	9562123	A	G
1	chr1:9563878:T:C	0	9563878	C	T
1	chr1:9565248:G:A	0	9565248	A	G
1	chr1:9567045:G:A	0	9567045	A	G
1	chr1:9567463:A:G	0	9567463	G	A
1	chr1:9571879:A:G	0	9571879	G	A
1	chr1:9572044:C:T	0	9572044	T	C
1	chr1:9577169:A:G	0	9577169	G	A
1	chr1:9577533:G:A	0	9577533	A	G
1	chr1:9577903:C:T	0	9577903	T	C
1	chr1:9585314:C:T	0	9585314	T	C
1	chr1:9585422:A:G	0	9585422	G	A
1	chr1:9586792:T:C	0	9586792	C	T
1	chr1:9587079:G:A	0	9587079	A	G
1	chr1:9590671:A:G	0	9590671	G	A
1	chr1:9592641:TCCGTGCTCAGGGCTCTGGAGTGGTGTCATCATTAAGGACACGTGC:T	0	9592641	T	TCCGTGCTCAGGGCTCTGGAGTGGTGTCATCATTAAGGACACGTGC
1	chr1:9593777:A:G	0	9593777	G	A
1	chr1:9594139:T:C	0	9594139	C	T
1	chr1:9594523:C:T	0	9594523	T	C
1	chr1:9595555:A:T	0	9595555	T	A
1	chr1:9595572:C:T	0	9595572	T	C
1	chr1:9595607:G:A	0	9595607	A	G
1	chr1:9596513:G:T	0	9596513	T	G
1	chr1:9598407:T:G	0	9598407	G	T
1	chr1:9598751:A:G	0	9598751	G	A
1	chr1:9601003:A:G	0	9601003	G	A
1	chr1:9603837:C:T	0	9603837	T	C
1	chr1:9606306:A:G	0	9606306	G	A
1	chr1:9607969:G:A	0	9607969	A	G
1	chr1:9610425:T:A	0	9610425	A	T
1	chr1:9610776:C:T	0	9610776	T	C
1	chr1:9612033:G:A	0	9612033	A	G
1	chr1:9613643:A:C	0	9613643	C	A
1	chr1:9613721:C:A	0	9613721	A	C
1	chr1:9615318:A:G	0	9615318	G	A
1	chr1:9616944:C:T	0	9616944	T	C
1	chr1:9617795:T:C	0	9617795	C	T
1	chr1:9621144:G:T	0	9621144	T	G
1	chr1:9621427:T:G	0	9621427	G	T
1	chr1:9621562:A:G	0	9621562	G	A
1	chr1:9621887:A:C	0	9621887	C	A
1	chr1:9622200:A:G	0	9622200	G	A
1	chr1:9622476:C:T	0	9622476	T	C
1	chr1:9622573:G:A	0	9622573	A	G
1	chr1:9624358:G:A	0	9624358	A	G
1	chr1:9625049:T:G	0	9625049	G	T
1	chr1:9626366:A:G	0	9626366	G	A
1	chr1:9627142:C:T	0	9627142	T	C
1	chr1:9628454:A:G	0	9628454	G	A
1	chr1:9630418:A:G	0	9630418	G	A
1	chr1:9630560:A:G	0	9630560	G	A
1	chr1:9631917:C:G	0	9631917	G	C
1	chr1:9632983:A:T	0	9632983	T	A
1	chr1:9633099:G:A	0	9633099	A	G
1	chr1:9633103:C:T	0	9633103	T	C
1	chr1:9633610:ATGTCATGAAATCTTATGCGGT:A	0	9633610	A	ATGTCATGAAATCTTATGCGGT
1	chr1:9633930:C:T	0	9633930	T	C
1	chr1:9634000:C:T	0	9634000	T	C
1	chr1:9635373:G:C	0	9635373	C	G
1	chr1:9635686:G:A	0	9635686	A	G
1	chr1:9635830:T:C	0	9635830	C	T
1	chr1:9636336:G:A	0	9636336	A	G
1	chr1:9636632:G:A	0	9636632	A	G
1	chr1:9637133:A:G	0	9637133	G	A
1	chr1:9637301:GGGA:G	0	9637301	G	GGGA
1	chr1:9637625:A:G	0	9637625	G	A
1	chr1:9637837:T:C	0	9637837	C	T
1	chr1:9637996:A:G	0	9637996	G	A
1	chr1:9638582:G:A	0	9638582	A	G
1	chr1:9638967:A:G	0	9638967	G	A
1	chr1:9639319:T:A	0	9639319	A	T
1	chr1:9639502:T:A	0	9639502	A	T
1	chr1:9641126:A:G	0	9641126	G	A
1	chr1:9641468:TCA:T	0	9641468	T	TCA
1	chr1:9641810:C:T	0	9641810	T	C
1	chr1:9642004:T:C	0	9642004	C	T
1	chr1:9642150:T:C	0	9642150	C	T
1	chr1:9643537:C:T	0	9643537	T	C
1	chr1:9643751:G:A	0	9643751	A	G
1	chr1:9643802:C:T	0	9643802	T	C
1	chr1:9644449:C:T	0	9644449	T	C
1	chr1:9646509:G:A	0	9646509	A	G
1	chr1:9647370:A:G	0	9647370	G	A
1	chr1:9648613:C:T	0	9648613	T	C
1	chr1:9649014:G:A	0	9649014	A	G
1	chr1:9649677:T:C	0	9649677	C	T
1	chr1:9650194:C:T	0	9650194	T	C
1	chr1:9650336:T:C	0	9650336	C	T
1	chr1:9650501:G:A	0	9650501	A	G
1	chr1:9650581:A:G	0	9650581	G	A
1	chr1:9650817:AC:A	0	9650817	A	AC
1	chr1:9650838:A:AT	0	9650838	AT	A
1	chr1:9650958:C:T	0	9650958	T	C
1	chr1:9651429:T:C	0	9651429	C	T
1	chr1:9651584:A:G	0	9651584	G	A
1	chr1:9651616:A:G	0	9651616	G	A
1	chr1:9651948:C:T	0	9651948	T	C
1	chr1:9652041:C:A	0	9652041	A	C
1	chr1:9653328:C:T	0	9653328	T	C
1	chr1:9654189:A:G	0	9654189	G	A
1	chr1:9654481:T:G	0	9654481	G	T
1	chr1:9654904:G:A	0	9654904	A	G
1	chr1:9655678:ACTTT:A	0	9655678	A	ACTTT
1	chr1:9656067:G:A	0	9656067	A	G
1	chr1:9658029:T:C	0	9658029	C	T
1	chr1:9658129:T:A	0	9658129	A	T
1	chr1:9658145:A:G	0	9658145	G	A
1	chr1:9660001:C:T	0	9660001	T	C
1	chr1:9660438:C:T	0	9660438	T	C
1	chr1:9660468:A:G	0	9660468	G	A
1	chr1:9661053:G:A	0	9661053	A	G
1	chr1:9661231:G:A	0	9661231	A	G
1	chr1:9661322:T:C	0	9661322	C	T
1	chr1:9662465:G:C	0	9662465	C	G
1	chr1:9665467:G:A	0	9665467	A	G
1	chr1:9666798:G:A	0	9666798	A	G
1	chr1:9669541:G:A	0	9669541	A	G
1	chr1:9671443:C:T	0	9671443	T	C
1	chr1:9671800:A:G	0	9671800	G	A
1	chr1:9672808:T:G	0	9672808	G	T
1	chr1:9672853:C:T	0	9672853	T	C
1	chr1:9674811:T:C	0	9674811	C	T
1	chr1:9675015:A:G	0	9675015	G	A
1	chr1:9676745:G:C	0	9676745	C	G
1	chr1:9679377:T:C	0	9679377	C	T
1	chr1:9680308:A:G	0	9680308	G	A
1	chr1:9681135:A:G	0	9681135	G	A
1	chr1:9681575:C:T	0	9681575	T	C
1	chr1:9681654:C:G	0	9681654	G	C
1	chr1:9681734:A:G	0	9681734	G	A
1	chr1:9682096:T:C	0	9682096	C	T
1	chr1:9683176:T:C	0	9683176	C	T
1	chr1:9683470:AC:A	0	9683470	A	AC
1	chr1:9683564:T:A	0	9683564	A	T
1	chr1:9683768:A:T	0	9683768	T	A
1	chr1:9683894:C:T	0	9683894	T	C
1	chr1:9684186:T:C	0	9684186	C	T
1	chr1:9685144:T:G	0	9685144	G	T
1	chr1:9685658:A:G	0	9685658	G	A
1	chr1:9686190:A:G	0	9686190	G	A
1	chr1:9686554:G:A	0	9686554	A	G
1	chr1:9686601:G:A	0	9686601	A	G
1	chr1:9686938:C:A	0	9686938	A	C
1	chr1:9687712:C:T	0	9687712	T	C
1	chr1:9688387:T:G	0	9688387	G	T
1	chr1:9690399:T:C	0	9690399	C	T
1	chr1:9694435:G:A	0	9694435	A	G
1	chr1:9694823:A:G	0	9694823	G	A
1	chr1:9695215:G:A	0	9695215	A	G
1	chr1:9696917:A:G	0	9696917	G	A
1	chr1:9697694:T:C	0	9697694	C	T
1	chr1:9699332:G:A	0	9699332	A	G
1	chr1:9699657:T:C	0	9699657	C	T
1	chr1:9705621:G:C	0	9705621	C	G
1	chr1:9707759:G:A	0	9707759	A	G
1	chr1:9711506:A:G	0	9711506	G	A
1	chr1:9714920:C:T	0	9714920	T	C
1	chr1:9716281:A:G	0	9716281	G	A
1	chr1:9717393:G:GGA	0	9717393	GGA	G
1	chr1:9719230:A:T	0	9719230	T	A
1	chr1:9719813:T:C	0	9719813	C	T
1	chr1:9722498:C:T	0	9722498	T	C
1	chr1:9722708:C:T	0	9722708	T	C
1	chr1:9724365:C:T	0	9724365	T	C
1	chr1:9725471:T:C	0	9725471	C	T
1	chr1:9725832:A:G	0	9725832	G	A
1	chr1:9727450:T:C	0	9727450	C	T
1	chr1:9729519:G:A	0	9729519	A	G
1	chr1:9729833:T:C	0	9729833	C	T
1	chr1:9730937:A:G	0	9730937	G	A
1	chr1:9731428:G:A	0	9731428	A	G
1	chr1:9731581:G:A	0	9731581	A	G
1	chr1:9734247:C:T	0	9734247	T	C
1	chr1:9734924:C:T	0	9734924	T	C
1	chr1:9735192:G:A	0	9735192	A	G
1	chr1:9735661:C:T	0	9735661	T	C
1	chr1:9738836:G:A	0	9738836	A	G
1	chr1:9739438:G:C	0	9739438	C	G
1	chr1:9739845:T:C	0	9739845	C	T
1	chr1:9741283:G:A	0	9741283	A	G
1	chr1:9744635:C:T	0	9744635	T	C
1	chr1:9746566:G:T	0	9746566	T	G
1	chr1:9748244:A:G	0	9748244	G	A
1	chr1:9751377:A:G	0	9751377	G	A
1	chr1:9751483:A:G	0	9751483	G	A
1	chr1:9754906:A:G	0	9754906	G	A
1	chr1:9761415:T:C	0	9761415	C	T
1	chr1:9762273:T:C	0	9762273	C	T
1	chr1:9776172:C:T	0	9776172	T	C
1	chr1:9776498:A:G	0	9776498	G	A
1	chr1:9777155:G:A	0	9777155	A	G
1	chr1:9780080:T:C	0	9780080	C	T
1	chr1:9782518:C:T	0	9782518	T	C
1	chr1:9783128:G:A	0	9783128	A	G
1	chr1:9786209:A:G	0	9786209	G	A
1	chr1:9786283:T:C	0	9786283	C	T
1	chr1:9786563:G:A	0	9786563	A	G
1	chr1:9787178:CAGA:C	0	9787178	C	CAGA
1	chr1:9790354:T:C	0	9790354	C	T
1	chr1:9790451:AAC:A	0	9790451	A	AAC
1	chr1:9790865:G:A	0	9790865	A	G
1	chr1:9790915:T:C	0	9790915	C	T
1	chr1:9799766:A:C	0	9799766	C	A
1	chr1:9799992:C:A	0	9799992	A	C
1	chr1:9800886:C:T	0	9800886	T	C
1	chr1:9802314:C:T	0	9802314	T	C
1	chr1:9804394:A:G	0	9804394	G	A
1	chr1:9804435:C:T	0	9804435	T	C
1	chr1:9805575:G:A	0	9805575	A	G
1	chr1:9809863:C:T	0	9809863	T	C
1	chr1:9811167:G:A	0	9811167	A	G
1	chr1:9813493:T:A	0	9813493	A	T
1	chr1:9813494:G:A	0	9813494	A	G
1	chr1:9814744:T:C	0	9814744	C	T
1	chr1:9815289:C:T	0	9815289	T	C
1	chr1:9815575:C:T	0	9815575	T	C
1	chr1:9818386:C:T	0	9818386	T	C
1	chr1:9821484:G:A	0	9821484	A	G
1	chr1:9821907:C:T	0	9821907	T	C
1	chr1:9822049:C:A	0	9822049	A	C
1	chr1:9822608:C:T	0	9822608	T	C
1	chr1:9824341:T:G	0	9824341	G	T
1	chr1:9825232:C:T	0	9825232	T	C
1	chr1:9826076:G:C	0	9826076	C	G
1	chr1:9826247:T:A	0	9826247	A	T
1	chr1:9827290:C:T	0	9827290	T	C
1	chr1:9828144:C:T	0	9828144	T	C
1	chr1:9829031:C:T	0	9829031	T	C
1	chr1:9829909:C:T	0	9829909	T	C
1	chr1:9830100:C:T	0	9830100	T	C
1	chr1:9830837:C:T	0	9830837	T	C
1	chr1:9831696:C:T	0	9831696	T	C
1	chr1:9832163:A:G	0	9832163	G	A
1	chr1:9832226:A:G	0	9832226	G	A
1	chr1:9832254:G:A	0	9832254	A	G
1	chr1:9832285:G:C	0	9832285	C	G
1	chr1:9833101:T:A	0	9833101	A	T
1	chr1:9833102:C:A	0	9833102	A	C
1	chr1:9833315:A:G	0	9833315	G	A
1	chr1:9833631:T:C	0	9833631	C	T
1	chr1:9834023:A:T	0	9834023	T	A
1	chr1:9834031:A:G	0	9834031	G	A
1	chr1:9835214:C:T	0	9835214	T	C
1	chr1:9835232:G:A	0	9835232	A	G
1	chr1:9835574:A:G	0	9835574	G	A
1	chr1:9835944:A:AG	0	9835944	AG	A
1	chr1:9836439:C:T	0	9836439	T	C
1	chr1:9836943:A:C	0	9836943	C	A
1	chr1:9837170:G:A	0	9837170	A	G
1	chr1:9838135:G:A	0	9838135	A	G
1	chr1:9838375:G:A	0	9838375	A	G
1	chr1:9839118:C:T	0	9839118	T	C
1	chr1:9840468:G:A	0	9840468	A	G
1	chr1:9840913:TC:T	0	9840913	T	TC
1	chr1:9842070:T:C	0	9842070	C	T
1	chr1:9842762:A:G	0	9842762	G	A
1	chr1:9846554:G:A	0	9846554	A	G
1	chr1:9846745:G:A	0	9846745	A	G
1	chr1:9848063:T:C	0	9848063	C	T
1	chr1:9848622:C:T	0	9848622	T	C
1	chr1:9849448:G:A	0	9849448	A	G
1	chr1:9852451:G:A	0	9852451	A	G
1	chr1:9854958:T:G	0	9854958	G	T
1	chr1:9862372:C:T	0	9862372	T	C
1	chr1:9863683:A:G	0	9863683	G	A
1	chr1:9864095:G:A	0	9864095	A	G
1	chr1:9864461:C:T	0	9864461	T	C
1	chr1:9864462:A:G	0	9864462	G	A
1	chr1:9864899:C:A	0	9864899	A	C
1	chr1:9866171:T:C	0	9866171	C	T
1	chr1:9867196:A:G	0	9867196	G	A
1	chr1:9868639:A:T	0	9868639	T	A
1	chr1:9868817:A:G	0	9868817	G	A
1	chr1:9870199:G:A	0	9870199	A	G
1	chr1:9873223:G:T	0	9873223	T	G
1	chr1:9873549:CA:C	0	9873549	C	CA
1	chr1:9874284:G:A	0	9874284	A	G
1	chr1:9874618:GC:G	0	9874618	G	GC
1	chr1:9876983:C:T	0	9876983	T	C
1	chr1:9880835:T:C	0	9880835	C	T
1	chr1:9885480:C:T	0	9885480	T	C
1	chr1:9888347:T:C	0	9888347	C	T
1	chr1:9888955:C:T	0	9888955	T	C
1	chr1:9891117:A:G	0	9891117	G	A
1	chr1:9892228:C:T	0	9892228	T	C
1	chr1:9893075:G:A	0	9893075	A	G
1	chr1:9895158:C:T	0	9895158	T	C
1	chr1:9895970:C:T	0	9895970	T	C
1	chr1:9896127:C:A	0	9896127	A	C
1	chr1:9896145:T:TA	0	9896145	TA	T
1	chr1:9898536:A:T	0	9898536	T	A
1	chr1:9898836:C:T	0	9898836	T	C
1	chr1:9899690:C:T	0	9899690	T	C
1	chr1:9900125:C:T	0	9900125	T	C
1	chr1:9904650:A:G	0	9904650	G	A
1	chr1:9905367:G:A	0	9905367	A	G
1	chr1:9906570:T:A	0	9906570	A	T
1	chr1:9907488:C:T	0	9907488	T	C
1	chr1:9908035:T:C	0	9908035	C	T
1	chr1:9908479:T:C	0	9908479	C	T
1	chr1:9910721:A:G	0	9910721	G	A
1	chr1:9910797:T:A	0	9910797	A	T
1	chr1:9915513:T:C	0	9915513	C	T
1	chr1:9916273:G:A	0	9916273	A	G
1	chr1:9918189:A:G	0	9918189	G	A
1	chr1:9918938:G:A	0	9918938	A	G
1	chr1:9919127:C:T	0	9919127	T	C
1	chr1:9919625:C:T	0	9919625	T	C
1	chr1:9920972:G:C	0	9920972	C	G
1	chr1:9921596:G:T	0	9921596	T	G
1	chr1:9921639:G:A	0	9921639	A	G
1	chr1:9921733:G:A	0	9921733	A	G
1	chr1:9922329:G:T	0	9922329	T	G
1	chr1:9923510:C:T	0	9923510	T	C
1	chr1:9923913:C:T	0	9923913	T	C
1	chr1:9924313:A:G	0	9924313	G	A
1	chr1:9924500:G:A	0	9924500	A	G
1	chr1:9924821:C:T	0	9924821	T	C
1	chr1:9925635:G:A	0	9925635	A	G
1	chr1:9926949:C:T	0	9926949	T	C
1	chr1:9927264:A:G	0	9927264	G	A
1	chr1:9928228:G:A	0	9928228	A	G
1	chr1:9928242:G:A	0	9928242	A	G
1	chr1:9928893:ATAT:A	0	9928893	A	ATAT
1	chr1:9929023:G:A	0	9929023	A	G
1	chr1:9930054:A:G	0	9930054	G	A
1	chr1:9932244:A:C	0	9932244	C	A
1	chr1:9933920:AC:A	0	9933920	A	AC
1	chr1:9934185:G:A	0	9934185	A	G
1	chr1:9934281:A:G	0	9934281	G	A
1	chr1:9935196:G:A	0	9935196	A	G
1	chr1:9936649:C:T	0	9936649	T	C
1	chr1:9937021:T:C	0	9937021	C	T
1	chr1:9937501:C:T	0	9937501	T	C
1	chr1:9941343:C:T	0	9941343	T	C
1	chr1:9941923:A:T	0	9941923	T	A
1	chr1:9943262:G:A	0	9943262	A	G
1	chr1:9944550:G:A	0	9944550	A	G
1	chr1:9948133:G:A	0	9948133	A	G
1	chr1:9948163:G:A	0	9948163	A	G
1	chr1:9948372:C:T	0	9948372	T	C
1	chr1:9949056:C:T	0	9949056	T	C
1	chr1:9949080:A:G	0	9949080	G	A
1	chr1:9949867:T:C	0	9949867	C	T
1	chr1:9950286:T:G	0	9950286	G	T
1	chr1:9951054:A:G	0	9951054	G	A
1	chr1:9952088:G:A	0	9952088	A	G
1	chr1:9954328:A:G	0	9954328	G	A
1	chr1:9954620:C:T	0	9954620	T	C
1	chr1:9955640:C:T	0	9955640	T	C
1	chr1:9956277:C:A	0	9956277	A	C
1	chr1:9958483:A:C	0	9958483	C	A
1	chr1:9962042:A:G	0	9962042	G	A
1	chr1:9963333:C:G	0	9963333	G	C
1	chr1:9964821:A:G	0	9964821	G	A
1	chr1:9965024:T:C	0	9965024	C	T
1	chr1:9965206:G:A	0	9965206	A	G
1	chr1:9965730:C:T	0	9965730	T	C
1	chr1:9965926:T:C	0	9965926	C	T
1	chr1:9966339:G:A	0	9966339	A	G
1	chr1:9967588:A:G	0	9967588	G	A
1	chr1:9969855:A:G	0	9969855	G	A
1	chr1:9971378:G:A	0	9971378	A	G
1	chr1:9975951:G:A	0	9975951	A	G
1	chr1:9977410:A:T	0	9977410	T	A
1	chr1:9981919:G:A	0	9981919	A	G
1	chr1:9982075:C:T	0	9982075	T	C
1	chr1:9983084:G:A	0	9983084	A	G
1	chr1:9983400:A:G	0	9983400	G	A
1	chr1:9983782:G:T	0	9983782	T	G
1	chr1:9987461:G:A	0	9987461	A	G
1	chr1:9987689:C:A	0	9987689	A	C
1	chr1:9988817:C:T	0	9988817	T	C
1	chr1:9989119:T:G	0	9989119	G	T
1	chr1:9992156:G:A	0	9992156	A	G
1	chr1:9996642:A:C	0	9996642	C	A
1	chr1:9998046:G:A	0	9998046	A	G
1	chr1:9998498:A:C	0	9998498	C	A
1	chr1:9998812:A:G	0	9998812	G	A
1	chr1:9999051:T:TG	0	9999051	TG	T
1	chr1:9999317:C:T	0	9999317	T	C
1	chr1:9999440:T:C	0	9999440	C	T
1	chr1:9999660:A:C	0	9999660	C	A
1	chr1:9999878:C:T	0	9999878	T	C
1	chr1:10000044:A:T	0	10000044	T	A
1	chr1:10000458:T:C	0	10000458	C	T
1	chr1:10000518:C:A	0	10000518	A	C
1	chr1:10000766:C:T	0	10000766	T	C
1	chr1:10002030:G:A	0	10002030	A	G
1	chr1:10003040:A:G	0	10003040	G	A
1	chr1:10004424:G:A	0	10004424	A	G
1	chr1:10005569:T:G	0	10005569	G	T
1	chr1:10006768:G:T	0	10006768	T	G
1	chr1:10008521:A:G	0	10008521	G	A
1	chr1:10010808:TC:T	0	10010808	T	TC
1	chr1:10012539:T:C	0	10012539	C	T
1	chr1:10014446:C:T	0	10014446	T	C
1	chr1:10021724:T:C	0	10021724	C	T
1	chr1:10023651:C:T	0	10023651	T	C
1	chr1:10023878:A:G	0	10023878	G	A
1	chr1:10026334:G:A	0	10026334	A	G
1	chr1:10032712:T:A	0	10032712	A	T
1	chr1:10033012:G:C	0	10033012	C	G
1	chr1:10033399:C:T	0	10033399	T	C
1	chr1:10035569:TG:T	0	10035569	T	TG
1	chr1:10037150:C:G	0	10037150	G	C
1	chr1:10037614:A:G	0	10037614	G	A
1	chr1:10038929:A:G	0	10038929	G	A
1	chr1:10039093:AAAAC:A	0	10039093	A	AAAAC
1	chr1:10042633:T:C	0	10042633	C	T
1	chr1:10043073:A:C	0	10043073	C	A
1	chr1:10044777:TTTACTATGTTGGC:T	0	10044777	T	TTTACTATGTTGGC
1	chr1:10047547:T:C	0	10047547	C	T
1	chr1:10048126:A:G	0	10048126	G	A
1	chr1:10052095:C:A	0	10052095	A	C
1	chr1:10054894:T:C	0	10054894	C	T
1	chr1:10055384:A:G	0	10055384	G	A
1	chr1:10058673:G:GT	0	10058673	GT	G
1	chr1:10058720:C:T	0	10058720	T	C
1	chr1:10061341:G:A	0	10061341	A	G
1	chr1:10062620:C:T	0	10062620	T	C
1	chr1:10062958:A:G	0	10062958	G	A
1	chr1:10063337:A:G	0	10063337	G	A
1	chr1:10063980:T:C	0	10063980	C	T
1	chr1:10064174:T:C	0	10064174	C	T
1	chr1:10065578:G:A	0	10065578	A	G
1	chr1:10065707:C:T	0	10065707	T	C
1	chr1:10067975:A:G	0	10067975	G	A
1	chr1:10073031:G:A	0	10073031	A	G
1	chr1:10074168:C:T	0	10074168	T	C
1	chr1:10076213:G:C	0	10076213	C	G
1	chr1:10078427:A:G	0	10078427	G	A
1	chr1:10080195:A:G	0	10080195	G	A
1	chr1:10080604:C:G	0	10080604	G	C
1	chr1:10080605:T:C	0	10080605	C	T
1	chr1:10080669:C:G	0	10080669	G	C
1	chr1:10081288:G:A	0	10081288	A	G
1	chr1:10086121:G:A	0	10086121	A	G
1	chr1:10086128:C:T	0	10086128	T	C
1	chr1:10086322:T:C	0	10086322	C	T
1	chr1:10087586:G:C	0	10087586	C	G
1	chr1:10088487:T:C	0	10088487	C	T
1	chr1:10088740:C:T	0	10088740	T	C
1	chr1:10090126:TG:T	0	10090126	T	TG
1	chr1:10092824:A:G	0	10092824	G	A
1	chr1:10093095:A:G	0	10093095	G	A
1	chr1:10094516:C:T	0	10094516	T	C
1	chr1:10094578:C:T	0	10094578	T	C
1	chr1:10095225:A:G	0	10095225	G	A
1	chr1:10097055:T:A	0	10097055	A	T
1	chr1:10097873:G:A	0	10097873	A	G
1	chr1:10098987:C:T	0	10098987	T	C
1	chr1:10102893:C:T	0	10102893	T	C
1	chr1:10105243:T:G	0	10105243	G	T
1	chr1:10108808:C:T	0	10108808	T	C
1	chr1:10109055:C:T	0	10109055	T	C
1	chr1:10109912:G:A	0	10109912	A	G
1	chr1:10111260:T:C	0	10111260	C	T
1	chr1:10112592:A:G	0	10112592	G	A
1	chr1:10115326:T:G	0	10115326	G	T
1	chr1:10117732:A:G	0	10117732	G	A
1	chr1:10120850:A:C	0	10120850	C	A
1	chr1:10120980:C:T	0	10120980	T	C
1	chr1:10121154:T:C	0	10121154	C	T
1	chr1:10123772:T:G	0	10123772	G	T
1	chr1:10124729:GATAA:G	0	10124729	G	GATAA
1	chr1:10130066:C:G	0	10130066	G	C
1	chr1:10130517:G:C	0	10130517	C	G
1	chr1:10130826:A:T	0	10130826	T	A
1	chr1:10131895:C:G	0	10131895	G	C
1	chr1:10132968:C:T	0	10132968	T	C
1	chr1:10133763:C:T	0	10133763	T	C
1	chr1:10134203:TG:T	0	10134203	T	TG
1	chr1:10134381:G:A	0	10134381	A	G
1	chr1:10134449:T:C	0	10134449	C	T
1	chr1:10135338:A:G	0	10135338	G	A
1	chr1:10135475:A:G	0	10135475	G	A
1	chr1:10135548:T:C	0	10135548	C	T
1	chr1:10135882:G:A	0	10135882	A	G
1	chr1:10135912:A:T	0	10135912	T	A
1	chr1:10136495:A:G	0	10136495	G	A
1	chr1:10136676:T:A	0	10136676	A	T
1	chr1:10137554:C:T	0	10137554	T	C
1	chr1:10138159:A:G	0	10138159	G	A
1	chr1:10140516:C:T	0	10140516	T	C
1	chr1:10140946:A:T	0	10140946	T	A
1	chr1:10141464:G:A	0	10141464	A	G
1	chr1:10143930:T:C	0	10143930	C	T
1	chr1:10144128:T:G	0	10144128	G	T
1	chr1:10147533:T:A	0	10147533	A	T
1	chr1:10148710:T:C	0	10148710	C	T
1	chr1:10149361:C:A	0	10149361	A	C
1	chr1:10149913:A:G	0	10149913	G	A
1	chr1:10151032:A:G	0	10151032	G	A
1	chr1:10153676:G:A	0	10153676	A	G
1	chr1:10154031:A:G	0	10154031	G	A
1	chr1:10154385:A:T	0	10154385	T	A
1	chr1:10154747:C:T	0	10154747	T	C
1	chr1:10156333:G:A	0	10156333	A	G
1	chr1:10158319:A:G	0	10158319	G	A
1	chr1:10158381:T:C	0	10158381	C	T
1	chr1:10159144:C:T	0	10159144	T	C
1	chr1:10159996:G:A	0	10159996	A	G
1	chr1:10161789:C:T	0	10161789	T	C
1	chr1:10162265:C:G	0	10162265	G	C
1	chr1:10162408:T:C	0	10162408	C	T
1	chr1:10163560:T:C	0	10163560	C	T
1	chr1:10163818:T:C	0	10163818	C	T
1	chr1:10164635:T:C	0	10164635	C	T
1	chr1:10165540:G:A	0	10165540	A	G
1	chr1:10168470:G:A	0	10168470	A	G
1	chr1:10171405:C:T	0	10171405	T	C
1	chr1:10171754:G:C	0	10171754	C	G
1	chr1:10171927:A:G	0	10171927	G	A
1	chr1:10172066:G:C	0	10172066	C	G
1	chr1:10172376:A:G	0	10172376	G	A
1	chr1:10172476:C:G	0	10172476	G	C
1	chr1:10172526:C:T	0	10172526	T	C
1	chr1:10172595:A:C	0	10172595	C	A
1	chr1:10173398:C:T	0	10173398	T	C
1	chr1:10173698:A:G	0	10173698	G	A
1	chr1:10173885:G:C	0	10173885	C	G
1	chr1:10173889:G:A	0	10173889	A	G
1	chr1:10174471:C:T	0	10174471	T	C
1	chr1:10174530:G:A	0	10174530	A	G
1	chr1:10175654:T:A	0	10175654	A	T
1	chr1:10175678:A:T	0	10175678	T	A
1	chr1:10176931:G:A	0	10176931	A	G
1	chr1:10177902:T:C	0	10177902	C	T
1	chr1:10178712:A:G	0	10178712	G	A
1	chr1:10179589:A:G	0	10179589	G	A
1	chr1:10181529:C:T	0	10181529	T	C
1	chr1:10181582:A:G	0	10181582	G	A
1	chr1:10181778:C:T	0	10181778	T	C
1	chr1:10182596:A:G	0	10182596	G	A
1	chr1:10182921:TTTGA:T	0	10182921	T	TTTGA
1	chr1:10184214:A:G	0	10184214	G	A
1	chr1:10184734:C:T	0	10184734	T	C
1	chr1:10186633:C:T	0	10186633	T	C
1	chr1:10187255:A:G	0	10187255	G	A
1	chr1:10188793:G:C	0	10188793	C	G
1	chr1:10189467:T:C	0	10189467	C	T
1	chr1:10189638:C:T	0	10189638	T	C
1	chr1:10191024:G:A	0	10191024	A	G
1	chr1:10191310:C:T	0	10191310	T	C
1	chr1:10192127:C:T	0	10192127	T	C
1	chr1:10192595:G:A	0	10192595	A	G
1	chr1:10192609:C:T	0	10192609	T	C
1	chr1:10192720:A:G	0	10192720	G	A
1	chr1:10192787:C:T	0	10192787	T	C
1	chr1:10192978:G:A	0	10192978	A	G
1	chr1:10193343:A:G	0	10193343	G	A
1	chr1:10193466:T:A	0	10193466	A	T
1	chr1:10194822:C:T	0	10194822	T	C
1	chr1:10197109:A:G	0	10197109	G	A
1	chr1:10198122:C:T	0	10198122	T	C
1	chr1:10198285:C:A	0	10198285	A	C
1	chr1:10198631:G:A	0	10198631	A	G
1	chr1:10198908:T:TTA	0	10198908	TTA	T
1	chr1:10199806:C:T	0	10199806	T	C
1	chr1:10199859:C:T	0	10199859	T	C
1	chr1:10201963:A:C	0	10201963	C	A
1	chr1:10202421:C:T	0	10202421	T	C
1	chr1:10203371:G:A	0	10203371	A	G
1	chr1:10203766:G:A	0	10203766	A	G
1	chr1:10204452:A:G	0	10204452	G	A
1	chr1:10204723:C:T	0	10204723	T	C
1	chr1:10205460:T:C	0	10205460	C	T
1	chr1:10205548:G:A	0	10205548	A	G
1	chr1:10206023:C:G	0	10206023	G	C
1	chr1:10206271:AAC:A	0	10206271	A	AAC
1	chr1:10206613:A:T	0	10206613	T	A
1	chr1:10206826:T:C	0	10206826	C	T
1	chr1:10207285:T:C	0	10207285	C	T
1	chr1:10207332:T:A	0	10207332	A	T
1	chr1:10208112:A:G	0	10208112	G	A
1	chr1:10208636:C:T	0	10208636	T	C
1	chr1:10208829:C:G	0	10208829	G	C
1	chr1:10210328:G:C	0	10210328	C	G
1	chr1:10210438:G:A	0	10210438	A	G
1	chr1:10211432:C:T	0	10211432	T	C
1	chr1:10211630:C:G	0	10211630	G	C
1	chr1:10213121:C:T	0	10213121	T	C
1	chr1:10213858:C:T	0	10213858	T	C
1	chr1:10214383:G:A	0	10214383	A	G
1	chr1:10214443:C:T	0	10214443	T	C
1	chr1:10214637:T:C	0	10214637	C	T
1	chr1:10214783:G:A	0	10214783	A	G
1	chr1:10215360:A:G	0	10215360	G	A
1	chr1:10215395:C:T	0	10215395	T	C
1	chr1:10215534:C:T	0	10215534	T	C
1	chr1:10216585:G:T	0	10216585	T	G
1	chr1:10216662:T:G	0	10216662	G	T
1	chr1:10217299:G:A	0	10217299	A	G
1	chr1:10217439:A:T	0	10217439	T	A
1	chr1:10217840:G:T	0	10217840	T	G
1	chr1:10219250:T:C	0	10219250	C	T
1	chr1:10219290:A:G	0	10219290	G	A
1	chr1:10220798:G:A	0	10220798	A	G
1	chr1:10220954:T:C	0	10220954	C	T
1	chr1:10221387:T:C	0	10221387	C	T
1	chr1:10222108:G:A	0	10222108	A	G
1	chr1:10222128:A:G	0	10222128	G	A
1	chr1:10223903:A:G	0	10223903	G	A
1	chr1:10224209:C:T	0	10224209	T	C
1	chr1:10224601:T:C	0	10224601	C	T
1	chr1:10224675:T:C	0	10224675	C	T
1	chr1:10224951:T:C	0	10224951	C	T
1	chr1:10225389:A:G	0	10225389	G	A
1	chr1:10225651:A:G	0	10225651	G	A
1	chr1:10226300:T:C	0	10226300	C	T
1	chr1:10227254:T:C	0	10227254	C	T
1	chr1:10227593:A:G	0	10227593	G	A
1	chr1:10228046:G:A	0	10228046	A	G
1	chr1:10228365:A:T	0	10228365	T	A
1	chr1:10228405:C:T	0	10228405	T	C
1	chr1:10228583:C:G	0	10228583	G	C
1	chr1:10230068:T:C	0	10230068	C	T
1	chr1:10230210:T:C	0	10230210	C	T
1	chr1:10230582:T:C	0	10230582	C	T
1	chr1:10230946:A:G	0	10230946	G	A
1	chr1:10231108:G:A	0	10231108	A	G
1	chr1:10235179:C:T	0	10235179	T	C
1	chr1:10236054:C:T	0	10236054	T	C
1	chr1:10236394:C:T	0	10236394	T	C
1	chr1:10236460:A:C	0	10236460	C	A
1	chr1:10236864:A:T	0	10236864	T	A
1	chr1:10237172:T:C	0	10237172	C	T
1	chr1:10238543:A:G	0	10238543	G	A
1	chr1:10239974:G:C	0	10239974	C	G
1	chr1:10240012:T:C	0	10240012	C	T
1	chr1:10240061:T:C	0	10240061	C	T
1	chr1:10240118:G:A	0	10240118	A	G
1	chr1:10240923:A:G	0	10240923	G	A
1	chr1:10242538:A:G	0	10242538	G	A
1	chr1:10242718:T:C	0	10242718	C	T
1	chr1:10242807:G:A	0	10242807	A	G
1	chr1:10243884:A:T	0	10243884	T	A
1	chr1:10245653:T:C	0	10245653	C	T
1	chr1:10245883:A:G	0	10245883	G	A
1	chr1:10245980:A:G	0	10245980	G	A
1	chr1:10247237:A:G	0	10247237	G	A
1	chr1:10248487:T:C	0	10248487	C	T
1	chr1:10248900:C:T	0	10248900	T	C
1	chr1:10248968:G:A	0	10248968	A	G
1	chr1:10249221:G:C	0	10249221	C	G
1	chr1:10250156:A:T	0	10250156	T	A
1	chr1:10250643:G:A	0	10250643	A	G
1	chr1:10251058:G:C	0	10251058	C	G
1	chr1:10251819:G:A	0	10251819	A	G
1	chr1:10251925:A:C	0	10251925	C	A
1	chr1:10252066:G:A	0	10252066	A	G
1	chr1:10252165:A:G	0	10252165	G	A
1	chr1:10253753:T:C	0	10253753	C	T
1	chr1:10253781:T:C	0	10253781	C	T
1	chr1:10254292:G:T	0	10254292	T	G
1	chr1:10254569:G:A	0	10254569	A	G
1	chr1:10254648:G:A	0	10254648	A	G
1	chr1:10255239:G:A	0	10255239	A	G
1	chr1:10255355:G:A	0	10255355	A	G
1	chr1:10256569:C:G	0	10256569	G	C
1	chr1:10256671:A:G	0	10256671	G	A
1	chr1:10256857:G:A	0	10256857	A	G
1	chr1:10257387:C:T	0	10257387	T	C
1	chr1:10257821:A:G	0	10257821	G	A
1	chr1:10258991:G:A	0	10258991	A	G
1	chr1:10259401:T:A	0	10259401	A	T
1	chr1:10259564:G:A	0	10259564	A	G
1	chr1:10259834:A:G	0	10259834	G	A
1	chr1:10260591:A:G	0	10260591	G	A
1	chr1:10261996:G:A	0	10261996	A	G
1	chr1:10262095:A:G	0	10262095	G	A
1	chr1:10262300:C:G	0	10262300	G	C
1	chr1:10263863:T:C	0	10263863	C	T
1	chr1:10264489:C:T	0	10264489	T	C
1	chr1:10264739:T:G	0	10264739	G	T
1	chr1:10265552:A:G	0	10265552	G	A
1	chr1:10266126:C:G	0	10266126	G	C
1	chr1:10266632:A:G	0	10266632	G	A
1	chr1:10266905:C:T	0	10266905	T	C
1	chr1:10267349:A:T	0	10267349	T	A
1	chr1:10267809:A:G	0	10267809	G	A
1	chr1:10269168:A:G	0	10269168	G	A
1	chr1:10269814:G:A	0	10269814	A	G
1	chr1:10270848:C:T	0	10270848	T	C
1	chr1:10270952:T:G	0	10270952	G	T
1	chr1:10271392:T:G	0	10271392	G	T
1	chr1:10272044:C:T	0	10272044	T	C
1	chr1:10274197:C:CA	0	10274197	CA	C
1	chr1:10274866:C:T	0	10274866	T	C
1	chr1:10276753:GT:G	0	10276753	G	GT
1	chr1:10276942:G:A	0	10276942	A	G
1	chr1:10278540:A:G	0	10278540	G	A
1	chr1:10278599:C:T	0	10278599	T	C
1	chr1:10279151:CAT:C	0	10279151	C	CAT
1	chr1:10280441:A:G	0	10280441	G	A
1	chr1:10281458:C:T	0	10281458	T	C
1	chr1:10281937:G:A	0	10281937	A	G
1	chr1:10282294:C:T	0	10282294	T	C
1	chr1:10282464:G:A	0	10282464	A	G
1	chr1:10282571:G:A	0	10282571	A	G
1	chr1:10282917:G:A	0	10282917	A	G
1	chr1:10285267:T:A	0	10285267	A	T
1	chr1:10285404:A:G	0	10285404	G	A
1	chr1:10285714:T:C	0	10285714	C	T
1	chr1:10286145:C:T	0	10286145	T	C
1	chr1:10286153:C:A	0	10286153	A	C
1	chr1:10286752:A:G	0	10286752	G	A
1	chr1:10287984:C:T	0	10287984	T	C
1	chr1:10288654:A:C	0	10288654	C	A
1	chr1:10289929:TCA:T	0	10289929	T	TCA
1	chr1:10290523:T:C	0	10290523	C	T
1	chr1:10293054:T:C	0	10293054	C	T
1	chr1:10293165:A:G	0	10293165	G	A
1	chr1:10294213:G:T	0	10294213	T	G
1	chr1:10294543:A:G	0	10294543	G	A
1	chr1:10295776:C:T	0	10295776	T	C
1	chr1:10296504:C:A	0	10296504	A	C
1	chr1:10296790:A:G	0	10296790	G	A
1	chr1:10297348:A:G	0	10297348	G	A
1	chr1:10299241:G:GA	0	10299241	GA	G
1	chr1:10300034:C:T	0	10300034	T	C
1	chr1:10301621:G:A	0	10301621	A	G
1	chr1:10306429:T:G	0	10306429	G	T
1	chr1:10307533:T:C	0	10307533	C	T
1	chr1:10308041:A:G	0	10308041	G	A
1	chr1:10310254:T:C	0	10310254	C	T
1	chr1:10310654:CTGTG:C	0	10310654	C	CTGTG
1	chr1:10311466:G:C	0	10311466	C	G
1	chr1:10311796:A:G	0	10311796	G	A
1	chr1:10311929:C:T	0	10311929	T	C
1	chr1:10312052:T:C	0	10312052	C	T
1	chr1:10312122:CTGA:C	0	10312122	C	CTGA
1	chr1:10313445:A:G	0	10313445	G	A
1	chr1:10314525:TC:T	0	10314525	T	TC
1	chr1:10315121:G:A	0	10315121	A	G
1	chr1:10316223:AC:A	0	10316223	A	AC
1	chr1:10316745:G:A	0	10316745	A	G
1	chr1:10318358:G:T	0	10318358	T	G
1	chr1:10318370:A:G	0	10318370	G	A
1	chr1:10318393:C:G	0	10318393	G	C
1	chr1:10318856:T:C	0	10318856	C	T
1	chr1:10321448:A:T	0	10321448	T	A
1	chr1:10323387:G:A	0	10323387	A	G
1	chr1:10324381:A:G	0	10324381	G	A
1	chr1:10325413:A:G	0	10325413	G	A
1	chr1:10325606:G:A	0	10325606	A	G
1	chr1:10326448:T:C	0	10326448	C	T
1	chr1:10326492:A:G	0	10326492	G	A
1	chr1:10326765:A:G	0	10326765	G	A
1	chr1:10327428:A:G	0	10327428	G	A
1	chr1:10327646:A:T	0	10327646	T	A
1	chr1:10327730:A:G	0	10327730	G	A
1	chr1:10328562:T:C	0	10328562	C	T
1	chr1:10330638:T:C	0	10330638	C	T
1	chr1:10331172:C:T	0	10331172	T	C
1	chr1:10331430:T:C	0	10331430	C	T
1	chr1:10331828:A:G	0	10331828	G	A
1	chr1:10331882:G:A	0	10331882	A	G
1	chr1:10331976:T:TA	0	10331976	TA	T
1	chr1:10333556:G:A	0	10333556	A	G
1	chr1:10333862:G:A	0	10333862	A	G
1	chr1:10335076:A:G	0	10335076	G	A
1	chr1:10335472:G:C	0	10335472	C	G
1	chr1:10335625:G:T	0	10335625	T	G
1	chr1:10337509:A:G	0	10337509	G	A
1	chr1:10338724:C:T	0	10338724	T	C
1	chr1:10338927:T:C	0	10338927	C	T
1	chr1:10338950:G:A	0	10338950	A	G
1	chr1:10339753:TA:T	0	10339753	T	TA
1	chr1:10340660:A:G	0	10340660	G	A
1	chr1:10342783:C:T	0	10342783	T	C
1	chr1:10342784:A:G	0	10342784	G	A
1	chr1:10343424:G:A	0	10343424	A	G
1	chr1:10346585:G:A	0	10346585	A	G
1	chr1:10347302:T:C	0	10347302	C	T
1	chr1:10347895:T:C	0	10347895	C	T
1	chr1:10348843:A:G	0	10348843	G	A
1	chr1:10350184:A:G	0	10350184	G	A
1	chr1:10350484:T:TG	0	10350484	TG	T
1	chr1:10350858:A:G	0	10350858	G	A
1	chr1:10351153:A:G	0	10351153	G	A
1	chr1:10352590:C:T	0	10352590	T	C
1	chr1:10353065:G:A	0	10353065	A	G
1	chr1:10353389:C:T	0	10353389	T	C
1	chr1:10354288:A:G	0	10354288	G	A
1	chr1:10354374:A:G	0	10354374	G	A
1	chr1:10354412:T:C	0	10354412	C	T
1	chr1:10354587:A:G	0	10354587	G	A
1	chr1:10354639:A:G	0	10354639	G	A
1	chr1:10355591:T:C	0	10355591	C	T
1	chr1:10355854:T:C	0	10355854	C	T
1	chr1:10356544:G:A	0	10356544	A	G
1	chr1:10356935:G:A	0	10356935	A	G
1	chr1:10357041:C:A	0	10357041	A	C
1	chr1:10357795:G:A	0	10357795	A	G
1	chr1:10357996:T:C	0	10357996	C	T
1	chr1:10358037:T:A	0	10358037	A	T
1	chr1:10358087:GCAGCAAGTC:G	0	10358087	G	GCAGCAAGTC
1	chr1:10358757:G:A	0	10358757	A	G
1	chr1:10358768:G:A	0	10358768	A	G
1	chr1:10358915:T:C	0	10358915	C	T
1	chr1:10358925:G:C	0	10358925	C	G
1	chr1:10359605:C:T	0	10359605	T	C
1	chr1:10360027:C:T	0	10360027	T	C
1	chr1:10360860:G:A	0	10360860	A	G
1	chr1:10360879:C:T	0	10360879	T	C
1	chr1:10361548:A:G	0	10361548	G	A
1	chr1:10361820:A:G	0	10361820	G	A
1	chr1:10362167:A:G	0	10362167	G	A
1	chr1:10363261:T:C	0	10363261	C	T
1	chr1:10363930:A:G	0	10363930	G	A
1	chr1:10364194:C:T	0	10364194	T	C
1	chr1:10364501:GC:G	0	10364501	G	GC
1	chr1:10364743:A:T	0	10364743	T	A
1	chr1:10364778:A:G	0	10364778	G	A
1	chr1:10365808:C:T	0	10365808	T	C
1	chr1:10366100:G:A	0	10366100	A	G
1	chr1:10366359:G:A	0	10366359	A	G
1	chr1:10366416:G:A	0	10366416	A	G
1	chr1:10366927:C:T	0	10366927	T	C
1	chr1:10367401:T:G	0	10367401	G	T
1	chr1:10368394:G:A	0	10368394	A	G
1	chr1:10368894:G:A	0	10368894	A	G
1	chr1:10368922:TC:T	0	10368922	T	TC
1	chr1:10369371:G:A	0	10369371	A	G
1	chr1:10369913:C:G	0	10369913	G	C
1	chr1:10370089:G:A	0	10370089	A	G
1	chr1:10370421:G:A	0	10370421	A	G
1	chr1:10371074:C:T	0	10371074	T	C
1	chr1:10371100:T:C	0	10371100	C	T
1	chr1:10371271:C:T	0	10371271	T	C
1	chr1:10372821:A:G	0	10372821	G	A
1	chr1:10373392:G:A	0	10373392	A	G
1	chr1:10375112:T:C	0	10375112	C	T
1	chr1:10375266:C:A	0	10375266	A	C
1	chr1:10376137:A:C	0	10376137	C	A
1	chr1:10377720:C:T	0	10377720	T	C
1	chr1:10377746:G:A	0	10377746	A	G
1	chr1:10378834:G:A	0	10378834	A	G
1	chr1:10379741:A:G	0	10379741	G	A
1	chr1:10380498:A:G	0	10380498	G	A
1	chr1:10380979:A:G	0	10380979	G	A
1	chr1:10381606:T:C	0	10381606	C	T
1	chr1:10382334:C:G	0	10382334	G	C
1	chr1:10382410:A:G	0	10382410	G	A
1	chr1:10382432:T:C	0	10382432	C	T
1	chr1:10382475:A:G	0	10382475	G	A
1	chr1:10382798:C:T	0	10382798	T	C
1	chr1:10382809:T:C	0	10382809	C	T
1	chr1:10382845:A:G	0	10382845	G	A
1	chr1:10382868:G:C	0	10382868	C	G
1	chr1:10383502:G:A	0	10383502	A	G
1	chr1:10383532:A:AC	0	10383532	AC	A
1	chr1:10383809:G:A	0	10383809	A	G
1	chr1:10384144:A:G	0	10384144	G	A
1	chr1:10387565:G:A	0	10387565	A	G
1	chr1:10387735:T:A	0	10387735	A	T
1	chr1:10388203:T:G	0	10388203	G	T
1	chr1:10388539:C:T	0	10388539	T	C
1	chr1:10388942:T:C	0	10388942	C	T
1	chr1:10390748:C:T	0	10390748	T	C
1	chr1:10391133:T:G	0	10391133	G	T
1	chr1:10391525:C:G	0	10391525	G	C
1	chr1:10391742:C:T	0	10391742	T	C
1	chr1:10393173:T:A	0	10393173	A	T
1	chr1:10394070:G:A	0	10394070	A	G
1	chr1:10394445:A:T	0	10394445	T	A
1	chr1:10394657:G:A	0	10394657	A	G
1	chr1:10394716:T:C	0	10394716	C	T
1	chr1:10395091:G:A	0	10395091	A	G
1	chr1:10397483:T:C	0	10397483	C	T
1	chr1:10398321:A:T	0	10398321	T	A
1	chr1:10398376:C:T	0	10398376	T	C
1	chr1:10399416:G:A	0	10399416	A	G
1	chr1:10399722:G:A	0	10399722	A	G
1	chr1:10400428:T:C	0	10400428	C	T
1	chr1:10401050:T:C	0	10401050	C	T
1	chr1:10401120:A:G	0	10401120	G	A
1	chr1:10401876:G:A	0	10401876	A	G
1	chr1:10402340:GA:G	0	10402340	G	GA
1	chr1:10402818:T:C	0	10402818	C	T
1	chr1:10403297:C:T	0	10403297	T	C
1	chr1:10403515:T:C	0	10403515	C	T
1	chr1:10403831:C:A	0	10403831	A	C
1	chr1:10405242:G:A	0	10405242	A	G
1	chr1:10405386:AAAAC:A	0	10405386	A	AAAAC
1	chr1:10405983:G:A	0	10405983	A	G
1	chr1:10405989:A:G	0	10405989	G	A
1	chr1:10407017:G:A	0	10407017	A	G
1	chr1:10408889:G:A	0	10408889	A	G
1	chr1:10409584:A:G	0	10409584	G	A
1	chr1:10410923:T:G	0	10410923	G	T
1	chr1:10411336:T:C	0	10411336	C	T
1	chr1:10411969:C:A	0	10411969	A	C
1	chr1:10413139:C:T	0	10413139	T	C
1	chr1:10414373:A:T	0	10414373	T	A
1	chr1:10414400:T:A	0	10414400	A	T
1	chr1:10414954:A:G	0	10414954	G	A
1	chr1:10415063:G:C	0	10415063	C	G
1	chr1:10418082:CTT:C	0	10418082	C	CTT
1	chr1:10418529:C:T	0	10418529	T	C
1	chr1:10418670:G:A	0	10418670	A	G
1	chr1:10419734:G:A	0	10419734	A	G
1	chr1:10420926:T:C	0	10420926	C	T
1	chr1:10421498:A:G	0	10421498	G	A
1	chr1:10424113:C:T	0	10424113	T	C
1	chr1:10424359:T:G	0	10424359	G	T
1	chr1:10424823:G:A	0	10424823	A	G
1	chr1:10424962:G:A	0	10424962	A	G
1	chr1:10425256:C:T	0	10425256	T	C
1	chr1:10425285:G:A	0	10425285	A	G
1	chr1:10426138:T:C	0	10426138	C	T
1	chr1:10426225:G:A	0	10426225	A	G
1	chr1:10426540:T:C	0	10426540	C	T
1	chr1:10427351:G:A	0	10427351	A	G
1	chr1:10427771:A:AT	0	10427771	AT	A
1	chr1:10428257:A:G	0	10428257	G	A
1	chr1:10428429:C:T	0	10428429	T	C
1	chr1:10428498:A:G	0	10428498	G	A
1	chr1:10428731:T:C	0	10428731	C	T
1	chr1:10429085:A:G	0	10429085	G	A
1	chr1:10430228:T:C	0	10430228	C	T
1	chr1:10430482:G:C	0	10430482	C	G
1	chr1:10430702:TTGGCTTAAC:T	0	10430702	T	TTGGCTTAAC
1	chr1:10430732:G:C	0	10430732	C	G
1	chr1:10430742:G:A	0	10430742	A	G
1	chr1:10430824:G:A	0	10430824	A	G
1	chr1:10432111:T:G	0	10432111	G	T
1	chr1:10432348:A:G	0	10432348	G	A
1	chr1:10432658:A:G	0	10432658	G	A
1	chr1:10433238:T:C	0	10433238	C	T
1	chr1:10433358:C:T	0	10433358	T	C
1	chr1:10435053:C:T	0	10435053	T	C
1	chr1:10435451:C:T	0	10435451	T	C
1	chr1:10436566:C:T	0	10436566	T	C
1	chr1:10436797:G:A	0	10436797	A	G
1	chr1:10436886:T:A	0	10436886	A	T
1	chr1:10437396:A:T	0	10437396	T	A
1	chr1:10437854:G:A	0	10437854	A	G
1	chr1:10437858:A:G	0	10437858	G	A
1	chr1:10438213:C:T	0	10438213	T	C
1	chr1:10438396:C:T	0	10438396	T	C
1	chr1:10438985:CA:C	0	10438985	C	CA
1	chr1:10439007:T:C	0	10439007	C	T
1	chr1:10440879:T:TA	0	10440879	TA	T
1	chr1:10442016:G:T	0	10442016	T	G
1	chr1:10442943:A:G	0	10442943	G	A
1	chr1:10443584:G:A	0	10443584	A	G
1	chr1:10446427:A:G	0	10446427	G	A
1	chr1:10447179:A:G	0	10447179	G	A
1	chr1:10448079:C:G	0	10448079	G	C
1	chr1:10448622:T:C	0	10448622	C	T
1	chr1:10449352:C:T	0	10449352	T	C
1	chr1:10449646:C:T	0	10449646	T	C
1	chr1:10450625:A:G	0	10450625	G	A
1	chr1:10451487:C:T	0	10451487	T	C
1	chr1:10451532:T:C	0	10451532	C	T
1	chr1:10451999:T:C	0	10451999	C	T
1	chr1:10452452:T:C	0	10452452	C	T
1	chr1:10453793:C:T	0	10453793	T	C
1	chr1:10453989:T:TG	0	10453989	TG	T
1	chr1:10454273:G:A	0	10454273	A	G
1	chr1:10455357:T:C	0	10455357	C	T
1	chr1:10457216:T:C	0	10457216	C	T
1	chr1:10459033:C:T	0	10459033	T	C
1	chr1:10461592:C:T	0	10461592	T	C
1	chr1:10462093:T:C	0	10462093	C	T
1	chr1:10462109:T:C	0	10462109	C	T
1	chr1:10462133:C:T	0	10462133	T	C
1	chr1:10462219:C:T	0	10462219	T	C
1	chr1:10462232:C:T	0	10462232	T	C
1	chr1:10462349:C:T	0	10462349	T	C
1	chr1:10463873:C:T	0	10463873	T	C
1	chr1:10464375:A:T	0	10464375	T	A
1	chr1:10464387:C:T	0	10464387	T	C
1	chr1:10464410:T:C	0	10464410	C	T
1	chr1:10465019:G:A	0	10465019	A	G
1	chr1:10465402:A:AT	0	10465402	AT	A
1	chr1:10465803:T:C	0	10465803	C	T
1	chr1:10465857:A:T	0	10465857	T	A
1	chr1:10466087:G:A	0	10466087	A	G
1	chr1:10467404:A:G	0	10467404	G	A
1	chr1:10469137:T:C	0	10469137	C	T
1	chr1:10472924:A:G	0	10472924	G	A
1	chr1:10476578:G:A	0	10476578	A	G
1	chr1:10477033:C:A	0	10477033	A	C
1	chr1:10477380:C:G	0	10477380	G	C
1	chr1:10478090:A:G	0	10478090	G	A
1	chr1:10478894:T:C	0	10478894	C	T
1	chr1:10479486:C:T	0	10479486	T	C
1	chr1:10479776:A:G	0	10479776	G	A
1	chr1:10481236:C:T	0	10481236	T	C
1	chr1:10481767:G:C	0	10481767	C	G
1	chr1:10481928:C:T	0	10481928	T	C
1	chr1:10482527:G:A	0	10482527	A	G
1	chr1:10482552:G:A	0	10482552	A	G
1	chr1:10482657:G:A	0	10482657	A	G
1	chr1:10482863:G:T	0	10482863	T	G
1	chr1:10482883:T:A	0	10482883	A	T
1	chr1:10483760:A:AC	0	10483760	AC	A
1	chr1:10484001:T:C	0	10484001	C	T
1	chr1:10484177:A:AC	0	10484177	AC	A
1	chr1:10484331:T:C	0	10484331	C	T
1	chr1:10484490:G:A	0	10484490	A	G
1	chr1:10484668:A:G	0	10484668	G	A
1	chr1:10486184:G:A	0	10486184	A	G
1	chr1:10487206:C:T	0	10487206	T	C
1	chr1:10487630:G:A	0	10487630	A	G
1	chr1:10489323:A:G	0	10489323	G	A
1	chr1:10489571:C:A	0	10489571	A	C
1	chr1:10489791:G:C	0	10489791	C	G
1	chr1:10490820:A:G	0	10490820	G	A
1	chr1:10494448:A:G	0	10494448	G	A
1	chr1:10494737:T:C	0	10494737	C	T
1	chr1:10495200:C:T	0	10495200	T	C
1	chr1:10496390:G:T	0	10496390	T	G
1	chr1:10496428:T:C	0	10496428	C	T
1	chr1:10497194:T:C	0	10497194	C	T
1	chr1:10497487:A:G	0	10497487	G	A
1	chr1:10498153:G:A	0	10498153	A	G
1	chr1:10499541:C:T	0	10499541	T	C
1	chr1:10501225:A:G	0	10501225	G	A
1	chr1:10501406:T:C	0	10501406	C	T
1	chr1:10501547:C:T	0	10501547	T	C
1	chr1:10501866:C:T	0	10501866	T	C
1	chr1:10501897:T:C	0	10501897	C	T
1	chr1:10502106:C:T	0	10502106	T	C
1	chr1:10503552:A:G	0	10503552	G	A
1	chr1:10503878:C:T	0	10503878	T	C
1	chr1:10504772:C:T	0	10504772	T	C
1	chr1:10505286:C:T	0	10505286	T	C
1	chr1:10505315:G:A	0	10505315	A	G
1	chr1:10506091:T:C	0	10506091	C	T
1	chr1:10506158:A:G	0	10506158	G	A
1	chr1:10506215:C:T	0	10506215	T	C
1	chr1:10506465:C:T	0	10506465	T	C
1	chr1:10506611:A:G	0	10506611	G	A
1	chr1:10506771:C:T	0	10506771	T	C
1	chr1:10507001:C:T	0	10507001	T	C
1	chr1:10509201:G:A	0	10509201	A	G
1	chr1:10510664:G:A	0	10510664	A	G
1	chr1:10511085:GCAGAGCT:G	0	10511085	G	GCAGAGCT
1	chr1:10512910:G:T	0	10512910	T	G
1	chr1:10513239:GT:G	0	10513239	G	GT
1	chr1:10513810:G:A	0	10513810	A	G
1	chr1:10514620:C:T	0	10514620	T	C
1	chr1:10518734:T:C	0	10518734	C	T
1	chr1:10519593:G:C	0	10519593	C	G
1	chr1:10519751:T:C	0	10519751	C	T
1	chr1:10520218:C:G	0	10520218	G	C
1	chr1:10520834:C:T	0	10520834	T	C
1	chr1:10521143:T:C	0	10521143	C	T
1	chr1:10521457:A:G	0	10521457	G	A
1	chr1:10521601:G:A	0	10521601	A	G
1	chr1:10522070:C:T	0	10522070	T	C
1	chr1:10523474:A:G	0	10523474	G	A
1	chr1:10523679:G:T	0	10523679	T	G
1	chr1:10524289:T:C	0	10524289	C	T
1	chr1:10524615:G:A	0	10524615	A	G
1	chr1:10524989:C:T	0	10524989	T	C
1	chr1:10525082:A:T	0	10525082	T	A
1	chr1:10525258:A:G	0	10525258	G	A
1	chr1:10525470:C:A	0	10525470	A	C
1	chr1:10526744:T:A	0	10526744	A	T
1	chr1:10527107:A:G	0	10527107	G	A
1	chr1:10527737:G:A	0	10527737	A	G
1	chr1:10529779:A:G	0	10529779	G	A
1	chr1:10531047:T:C	0	10531047	C	T
1	chr1:10532174:C:G	0	10532174	G	C
1	chr1:10533239:G:T	0	10533239	T	G
1	chr1:10533484:T:A	0	10533484	A	T
1	chr1:10534733:A:G	0	10534733	G	A
1	chr1:10535965:C:T	0	10535965	T	C
1	chr1:10536284:C:T	0	10536284	T	C
1	chr1:10536565:G:A	0	10536565	A	G
1	chr1:10536567:C:T	0	10536567	T	C
1	chr1:10536967:A:G	0	10536967	G	A
1	chr1:10537011:T:C	0	10537011	C	T
1	chr1:10537494:C:T	0	10537494	T	C
1	chr1:10538116:G:A	0	10538116	A	G
1	chr1:10538159:G:A	0	10538159	A	G
1	chr1:10539586:CAT:C	0	10539586	C	CAT
1	chr1:10540548:TTG:T	0	10540548	T	TTG
1	chr1:10541704:G:A	0	10541704	A	G
1	chr1:10542701:C:T	0	10542701	T	C
1	chr1:10542727:C:CTCCA	0	10542727	CTCCA	C
1	chr1:10543293:C:T	0	10543293	T	C
1	chr1:10543659:T:C	0	10543659	C	T
1	chr1:10543835:A:G	0	10543835	G	A
1	chr1:10543867:T:C	0	10543867	C	T
1	chr1:10544482:G:A	0	10544482	A	G
1	chr1:10545739:C:A	0	10545739	A	C
1	chr1:10546730:G:A	0	10546730	A	G
1	chr1:10546939:G:T	0	10546939	T	G
1	chr1:10547394:T:C	0	10547394	C	T
1	chr1:10547838:C:T	0	10547838	T	C
1	chr1:10548200:G:C	0	10548200	C	G
1	chr1:10548341:A:G	0	10548341	G	A
1	chr1:10549033:C:T	0	10549033	T	C
1	chr1:10549338:C:T	0	10549338	T	C
1	chr1:10549820:G:T	0	10549820	T	G
1	chr1:10549916:G:T	0	10549916	T	G
1	chr1:10550623:C:T	0	10550623	T	C
1	chr1:10551346:T:C	0	10551346	C	T
1	chr1:10551360:G:A	0	10551360	A	G
1	chr1:10551537:A:T	0	10551537	T	A
1	chr1:10552018:G:A	0	10552018	A	G
1	chr1:10552101:A:T	0	10552101	T	A
1	chr1:10552753:T:C	0	10552753	C	T
1	chr1:10553287:T:G	0	10553287	G	T
1	chr1:10553440:T:C	0	10553440	C	T
1	chr1:10553503:A:G	0	10553503	G	A
1	chr1:10553603:C:T	0	10553603	T	C
1	chr1:10553640:GCTTCTCCCTC:G	0	10553640	G	GCTTCTCCCTC
1	chr1:10554176:C:T	0	10554176	T	C
1	chr1:10554747:A:G	0	10554747	G	A
1	chr1:10556427:C:T	0	10556427	T	C
1	chr1:10556717:A:AG	0	10556717	AG	A
1	chr1:10556977:G:A	0	10556977	A	G
1	chr1:10557215:A:T	0	10557215	T	A
1	chr1:10557302:T:C	0	10557302	C	T
1	chr1:10557534:T:C	0	10557534	C	T
1	chr1:10557867:T:C	0	10557867	C	T
1	chr1:10558052:A:G	0	10558052	G	A
1	chr1:10558937:C:A	0	10558937	A	C
1	chr1:10559908:G:C	0	10559908	C	G
1	chr1:10559937:G:T	0	10559937	T	G
1	chr1:10560182:C:T	0	10560182	T	C
1	chr1:10560213:A:G	0	10560213	G	A
1	chr1:10560662:T:C	0	10560662	C	T
1	chr1:10560993:A:G	0	10560993	G	A
1	chr1:10561909:A:C	0	10561909	C	A
1	chr1:10562317:A:G	0	10562317	G	A
1	chr1:10562858:T:C	0	10562858	C	T
1	chr1:10563119:T:C	0	10563119	C	T
1	chr1:10563182:T:C	0	10563182	C	T
1	chr1:10563651:G:A	0	10563651	A	G
1	chr1:10563729:G:A	0	10563729	A	G
1	chr1:10563784:T:C	0	10563784	C	T
1	chr1:10564000:CAT:C	0	10564000	C	CAT
1	chr1:10564258:A:G	0	10564258	G	A
1	chr1:10564411:A:G	0	10564411	G	A
1	chr1:10565597:C:T	0	10565597	T	C
1	chr1:10566230:G:T	0	10566230	T	G
1	chr1:10566865:G:C	0	10566865	C	G
1	chr1:10567562:C:T	0	10567562	T	C
1	chr1:10567848:C:T	0	10567848	T	C
1	chr1:10568293:G:A	0	10568293	A	G
1	chr1:10568825:C:T	0	10568825	T	C
1	chr1:10569505:G:A	0	10569505	A	G
1	chr1:10569875:C:T	0	10569875	T	C
1	chr1:10570481:C:T	0	10570481	T	C
1	chr1:10570909:G:A	0	10570909	A	G
1	chr1:10571180:C:T	0	10571180	T	C
1	chr1:10571682:G:A	0	10571682	A	G
1	chr1:10571707:G:T	0	10571707	T	G
1	chr1:10571758:G:A	0	10571758	A	G
1	chr1:10572178:C:T	0	10572178	T	C
1	chr1:10572558:A:G	0	10572558	G	A
1	chr1:10572590:G:A	0	10572590	A	G
1	chr1:10573188:G:A	0	10573188	A	G
1	chr1:10573216:G:A	0	10573216	A	G
1	chr1:10573396:G:A	0	10573396	A	G
1	chr1:10573432:A:G	0	10573432	G	A
1	chr1:10573486:C:A	0	10573486	A	C
1	chr1:10573594:G:A	0	10573594	A	G
1	chr1:10574114:T:C	0	10574114	C	T
1	chr1:10575064:G:A	0	10575064	A	G
1	chr1:10575271:C:T	0	10575271	T	C
1	chr1:10575305:C:T	0	10575305	T	C
1	chr1:10575599:T:C	0	10575599	C	T
1	chr1:10576386:G:A	0	10576386	A	G
1	chr1:10576817:C:T	0	10576817	T	C
1	chr1:10576898:A:T	0	10576898	T	A
1	chr1:10578145:G:A	0	10578145	A	G
1	chr1:10578547:C:T	0	10578547	T	C
1	chr1:10579593:C:T	0	10579593	T	C
1	chr1:10580276:A:G	0	10580276	G	A
1	chr1:10580381:C:T	0	10580381	T	C
1	chr1:10581746:TTAATTTA:T	0	10581746	T	TTAATTTA
1	chr1:10582011:GATTAA:G	0	10582011	G	GATTAA
1	chr1:10582449:A:G	0	10582449	G	A
1	chr1:10582826:C:T	0	10582826	T	C
1	chr1:10583140:G:A	0	10583140	A	G
1	chr1:10584092:G:A	0	10584092	A	G
1	chr1:10584294:G:A	0	10584294	A	G
1	chr1:10584341:C:T	0	10584341	T	C
1	chr1:10584437:T:C	0	10584437	C	T
1	chr1:10585599:G:C	0	10585599	C	G
1	chr1:10585677:C:T	0	10585677	T	C
1	chr1:10587223:G:A	0	10587223	A	G
1	chr1:10587867:C:T	0	10587867	T	C
1	chr1:10589166:G:A	0	10589166	A	G
1	chr1:10589908:C:A	0	10589908	A	C
1	chr1:10590011:C:T	0	10590011	T	C
1	chr1:10590068:G:A	0	10590068	A	G
1	chr1:10590144:G:A	0	10590144	A	G
1	chr1:10591363:C:CT	0	10591363	CT	C
1	chr1:10591403:C:T	0	10591403	T	C
1	chr1:10591546:T:C	0	10591546	C	T
1	chr1:10592488:G:A	0	10592488	A	G
1	chr1:10592548:G:A	0	10592548	A	G
1	chr1:10592920:T:C	0	10592920	C	T
1	chr1:10593565:T:C	0	10593565	C	T
1	chr1:10594312:A:G	0	10594312	G	A
1	chr1:10594495:C:T	0	10594495	T	C
1	chr1:10594631:T:C	0	10594631	C	T
1	chr1:10594780:G:A	0	10594780	A	G
1	chr1:10595652:G:A	0	10595652	A	G
1	chr1:10595862:A:AG	0	10595862	AG	A
1	chr1:10596267:C:T	0	10596267	T	C
1	chr1:10596278:C:T	0	10596278	T	C
1	chr1:10596607:G:T	0	10596607	T	G
1	chr1:10597410:A:G	0	10597410	G	A
1	chr1:10598145:G:A	0	10598145	A	G
1	chr1:10598164:T:C	0	10598164	C	T
1	chr1:10598876:CCT:C	0	10598876	C	CCT
1	chr1:10603516:C:T	0	10603516	T	C
1	chr1:10604509:G:A	0	10604509	A	G
1	chr1:10606460:T:G	0	10606460	G	T
1	chr1:10606535:TG:T	0	10606535	T	TG
1	chr1:10606589:C:T	0	10606589	T	C
1	chr1:10606678:A:G	0	10606678	G	A
1	chr1:10609041:C:G	0	10609041	G	C
1	chr1:10609460:T:A	0	10609460	A	T
1	chr1:10611266:A:G	0	10611266	G	A
1	chr1:10611370:C:T	0	10611370	T	C
1	chr1:10611508:G:A	0	10611508	A	G
1	chr1:10612372:C:G	0	10612372	G	C
1	chr1:10612878:A:G	0	10612878	G	A
1	chr1:10613137:G:A	0	10613137	A	G
1	chr1:10618553:G:A	0	10618553	A	G
1	chr1:10618786:C:T	0	10618786	T	C
1	chr1:10619557:C:T	0	10619557	T	C
1	chr1:10619980:C:T	0	10619980	T	C
1	chr1:10622187:C:T	0	10622187	T	C
1	chr1:10622800:C:T	0	10622800	T	C
1	chr1:10623185:C:T	0	10623185	T	C
1	chr1:10623626:G:T	0	10623626	T	G
1	chr1:10625873:C:T	0	10625873	T	C
1	chr1:10627669:G:C	0	10627669	C	G
1	chr1:10629867:C:T	0	10629867	T	C
1	chr1:10630826:C:T	0	10630826	T	C
1	chr1:10632240:T:C	0	10632240	C	T
1	chr1:10632325:T:A	0	10632325	A	T
1	chr1:10632326:C:A	0	10632326	A	C
1	chr1:10633237:A:G	0	10633237	G	A
1	chr1:10634068:G:A	0	10634068	A	G
1	chr1:10634217:C:G	0	10634217	G	C
1	chr1:10634850:C:T	0	10634850	T	C
1	chr1:10637335:C:T	0	10637335	T	C
1	chr1:10639009:G:C	0	10639009	C	G
1	chr1:10640748:T:C	0	10640748	C	T
1	chr1:10641381:C:A	0	10641381	A	C
1	chr1:10641567:C:G	0	10641567	G	C
1	chr1:10641809:G:A	0	10641809	A	G
1	chr1:10642655:C:T	0	10642655	T	C
1	chr1:10643571:C:T	0	10643571	T	C
1	chr1:10644490:A:T	0	10644490	T	A
1	chr1:10644631:C:T	0	10644631	T	C
1	chr1:10644831:G:C	0	10644831	C	G
1	chr1:10645053:G:A	0	10645053	A	G
1	chr1:10645803:G:A	0	10645803	A	G
1	chr1:10645823:A:G	0	10645823	G	A
1	chr1:10647755:G:A	0	10647755	A	G
1	chr1:10648085:A:G	0	10648085	G	A
1	chr1:10649210:C:T	0	10649210	T	C
1	chr1:10650198:G:A	0	10650198	A	G
1	chr1:10650792:G:GC	0	10650792	GC	G
1	chr1:10651221:C:T	0	10651221	T	C
1	chr1:10654237:G:C	0	10654237	C	G
1	chr1:10654345:C:T	0	10654345	T	C
1	chr1:10654379:C:T	0	10654379	T	C
1	chr1:10654854:T:C	0	10654854	C	T
1	chr1:10659101:TC:T	0	10659101	T	TC
1	chr1:10659321:GT:G	0	10659321	G	GT
1	chr1:10659327:TGTCATGG:T	0	10659327	T	TGTCATGG
1	chr1:10659492:G:A	0	10659492	A	G
1	chr1:10659588:A:G	0	10659588	G	A
1	chr1:10661136:G:A	0	10661136	A	G
1	chr1:10661345:G:A	0	10661345	A	G
1	chr1:10662009:C:T	0	10662009	T	C
1	chr1:10662447:C:T	0	10662447	T	C
1	chr1:10664179:G:A	0	10664179	A	G
1	chr1:10665330:T:C	0	10665330	C	T
1	chr1:10665441:G:A	0	10665441	A	G
1	chr1:10665838:A:AAATG	0	10665838	AAATG	A
1	chr1:10666563:C:T	0	10666563	T	C
1	chr1:10666632:G:A	0	10666632	A	G
1	chr1:10666963:T:C	0	10666963	C	T
1	chr1:10667434:C:T	0	10667434	T	C
1	chr1:10667560:G:A	0	10667560	A	G
1	chr1:10667716:A:G	0	10667716	G	A
1	chr1:10667991:C:T	0	10667991	T	C
1	chr1:10668084:C:T	0	10668084	T	C
1	chr1:10668490:C:T	0	10668490	T	C
1	chr1:10669038:C:G	0	10669038	G	C
1	chr1:10669324:C:T	0	10669324	T	C
1	chr1:10669543:G:A	0	10669543	A	G
1	chr1:10669945:A:G	0	10669945	G	A
1	chr1:10670078:A:T	0	10670078	T	A
1	chr1:10670204:C:T	0	10670204	T	C
1	chr1:10671250:AAG:A	0	10671250	A	AAG
1	chr1:10671568:A:G	0	10671568	G	A
1	chr1:10671872:G:A	0	10671872	A	G
1	chr1:10672074:C:T	0	10672074	T	C
1	chr1:10672321:C:T	0	10672321	T	C
1	chr1:10673024:T:C	0	10673024	C	T
1	chr1:10674278:G:A	0	10674278	A	G
1	chr1:10674743:A:G	0	10674743	G	A
1	chr1:10676377:A:G	0	10676377	G	A
1	chr1:10676988:T:C	0	10676988	C	T
1	chr1:10677385:C:A	0	10677385	A	C
1	chr1:10677505:C:T	0	10677505	T	C
1	chr1:10677616:C:T	0	10677616	T	C
1	chr1:10677875:C:T	0	10677875	T	C
1	chr1:10678194:G:A	0	10678194	A	G
1	chr1:10678474:G:A	0	10678474	A	G
1	chr1:10678503:GC:G	0	10678503	G	GC
1	chr1:10679198:T:C	0	10679198	C	T
1	chr1:10679466:C:T	0	10679466	T	C
1	chr1:10679483:T:C	0	10679483	C	T
1	chr1:10679806:C:A	0	10679806	A	C
1	chr1:10680348:C:T	0	10680348	T	C
1	chr1:10680387:T:A	0	10680387	A	T
1	chr1:10680569:G:T	0	10680569	T	G
1	chr1:10680863:A:C	0	10680863	C	A
1	chr1:10681369:T:C	0	10681369	C	T
1	chr1:10681612:A:C	0	10681612	C	A
1	chr1:10682063:G:A	0	10682063	A	G
1	chr1:10682859:G:A	0	10682859	A	G
1	chr1:10682985:T:C	0	10682985	C	T
1	chr1:10683120:C:T	0	10683120	T	C
1	chr1:10683306:T:C	0	10683306	C	T
1	chr1:10683890:G:A	0	10683890	A	G
1	chr1:10685066:A:T	0	10685066	T	A
1	chr1:10686991:C:G	0	10686991	G	C
1	chr1:10687205:T:C	0	10687205	C	T
1	chr1:10687585:T:C	0	10687585	C	T
1	chr1:10687592:G:T	0	10687592	T	G
1	chr1:10688666:A:C	0	10688666	C	A
1	chr1:10690375:A:G	0	10690375	G	A
1	chr1:10691522:C:T	0	10691522	T	C
1	chr1:10691664:T:C	0	10691664	C	T
1	chr1:10692381:T:C	0	10692381	C	T
1	chr1:10692472:A:G	0	10692472	G	A
1	chr1:10692522:T:G	0	10692522	G	T
1	chr1:10692660:A:C	0	10692660	C	A
1	chr1:10692933:A:G	0	10692933	G	A
1	chr1:10693037:T:A	0	10693037	A	T
1	chr1:10693436:C:T	0	10693436	T	C
1	chr1:10694978:G:T	0	10694978	T	G
1	chr1:10697142:G:T	0	10697142	T	G
1	chr1:10698006:C:T	0	10698006	T	C
1	chr1:10698955:T:G	0	10698955	G	T
1	chr1:10699171:C:T	0	10699171	T	C
1	chr1:10699684:C:T	0	10699684	T	C
1	chr1:10700398:G:T	0	10700398	T	G
1	chr1:10700415:G:A	0	10700415	A	G
1	chr1:10700453:T:C	0	10700453	C	T
1	chr1:10701484:C:T	0	10701484	T	C
1	chr1:10702147:T:C	0	10702147	C	T
1	chr1:10702278:A:C	0	10702278	C	A
1	chr1:10702284:T:C	0	10702284	C	T
1	chr1:10702292:C:T	0	10702292	T	C
1	chr1:10703184:C:T	0	10703184	T	C
1	chr1:10705326:C:T	0	10705326	T	C
1	chr1:10707322:G:A	0	10707322	A	G
1	chr1:10707728:T:C	0	10707728	C	T
1	chr1:10709113:G:A	0	10709113	A	G
1	chr1:10711003:C:T	0	10711003	T	C
1	chr1:10711431:C:T	0	10711431	T	C
```
