## Supplementary material for "Characterization of shared and ancestry-specific signals driving complex traits using multi-ancestry fine-mapping": s1_data.bim

```
1	chr1:11485221:G:A	0	11485221	A	G
1	chr1:11485789:G:T	0	11485789	T	G
1	chr1:11485805:C:T	0	11485805	T	C
1	chr1:11487221:A:G	0	11487221	G	A
1	chr1:11487407:G:A	0	11487407	A	G
1	chr1:11488344:C:G	0	11488344	G	C
1	chr1:11490136:T:C	0	11490136	C	T
1	chr1:11490824:G:A	0	11490824	A	G
1	chr1:11491516:G:A	0	11491516	A	G
1	chr1:11491759:G:A	0	11491759	A	G
1	chr1:11491840:T:C	0	11491840	C	T
1	chr1:11493325:A:G	0	11493325	G	A
1	chr1:11493332:T:C	0	11493332	C	T
1	chr1:11493399:A:C	0	11493399	C	A
1	chr1:11493703:A:G	0	11493703	G	A
1	chr1:11493772:C:T	0	11493772	T	C
1	chr1:11494507:G:A	0	11494507	A	G
1	chr1:11494630:T:C	0	11494630	C	T
1	chr1:11495347:C:T	0	11495347	T	C
1	chr1:11495805:C:T	0	11495805	T	C
1	chr1:11496187:T:C	0	11496187	C	T
1	chr1:11496291:A:G	0	11496291	G	A
1	chr1:11496361:T:C	0	11496361	C	T
1	chr1:11496510:C:T	0	11496510	T	C
1	chr1:11496540:A:G	0	11496540	G	A
1	chr1:11497913:A:G	0	11497913	G	A
1	chr1:11498144:G:C	0	11498144	C	G
1	chr1:11499729:GTCTC:G	0	11499729	G	GTCTC
1	chr1:11501107:G:A	0	11501107	A	G
1	chr1:11501536:G:A	0	11501536	A	G
1	chr1:11501880:C:T	0	11501880	T	C
1	chr1:11502219:C:T	0	11502219	T	C
1	chr1:11502433:G:A	0	11502433	A	G
1	chr1:11502856:C:T	0	11502856	T	C
1	chr1:11503115:G:A	0	11503115	A	G
1	chr1:11504450:G:A	0	11504450	A	G
1	chr1:11506127:T:C	0	11506127	C	T
1	chr1:11506532:G:T	0	11506532	T	G
1	chr1:11507133:C:T	0	11507133	T	C
1	chr1:11508405:A:G	0	11508405	G	A
1	chr1:11508775:T:C	0	11508775	C	T
1	chr1:11508948:C:T	0	11508948	T	C
1	chr1:11509028:A:G	0	11509028	G	A
1	chr1:11510021:C:T	0	11510021	T	C
1	chr1:11510880:T:A	0	11510880	A	T
1	chr1:11511635:A:G	0	11511635	G	A
1	chr1:11512102:G:A	0	11512102	A	G
1	chr1:11512899:G:A	0	11512899	A	G
1	chr1:11513068:G:A	0	11513068	A	G
1	chr1:11513543:TGCTTTTTAA:T	0	11513543	T	TGCTTTTTAA
1	chr1:11513952:T:G	0	11513952	G	T
1	chr1:11514309:C:G	0	11514309	G	C
1	chr1:11514885:C:T	0	11514885	T	C
1	chr1:11515274:A:G	0	11515274	G	A
1	chr1:11515318:T:A	0	11515318	A	T
1	chr1:11515341:G:A	0	11515341	A	G
1	chr1:11517068:C:T	0	11517068	T	C
1	chr1:11517142:TC:T	0	11517142	T	TC
1	chr1:11518916:T:C	0	11518916	C	T
1	chr1:11519413:G:A	0	11519413	A	G
1	chr1:11521798:T:G	0	11521798	G	T
1	chr1:11521978:C:T	0	11521978	T	C
1	chr1:11522185:C:T	0	11522185	T	C
1	chr1:11523071:C:T	0	11523071	T	C
1	chr1:11523169:G:T	0	11523169	T	G
1	chr1:11524107:A:G	0	11524107	G	A
1	chr1:11524571:C:T	0	11524571	T	C
1	chr1:11526620:T:C	0	11526620	C	T
1	chr1:11526939:C:T	0	11526939	T	C
1	chr1:11527061:G:A	0	11527061	A	G
1	chr1:11527074:A:G	0	11527074	G	A
1	chr1:11527353:T:G	0	11527353	G	T
1	chr1:11527429:A:G	0	11527429	G	A
1	chr1:11527509:C:T	0	11527509	T	C
1	chr1:11527866:C:T	0	11527866	T	C
1	chr1:11527907:T:G	0	11527907	G	T
1	chr1:11528050:G:A	0	11528050	A	G
1	chr1:11528174:T:C	0	11528174	C	T
1	chr1:11528709:G:A	0	11528709	A	G
1	chr1:11528810:C:T	0	11528810	T	C
1	chr1:11529392:A:T	0	11529392	T	A
1	chr1:11529854:G:A	0	11529854	A	G
1	chr1:11530118:C:T	0	11530118	T	C
1	chr1:11530417:G:A	0	11530417	A	G
1	chr1:11530719:T:A	0	11530719	A	T
1	chr1:11530721:T:A	0	11530721	A	T
1	chr1:11533207:C:T	0	11533207	T	C
1	chr1:11533583:A:G	0	11533583	G	A
1	chr1:11534343:T:C	0	11534343	C	T
1	chr1:11534624:C:T	0	11534624	T	C
1	chr1:11534981:A:G	0	11534981	G	A
1	chr1:11535146:A:G	0	11535146	G	A
1	chr1:11535274:G:A	0	11535274	A	G
1	chr1:11535333:C:T	0	11535333	T	C
1	chr1:11536398:C:T	0	11536398	T	C
1	chr1:11536705:C:T	0	11536705	T	C
1	chr1:11536855:T:C	0	11536855	C	T
1	chr1:11538007:T:C	0	11538007	C	T
1	chr1:11538962:C:T	0	11538962	T	C
1	chr1:11539015:T:A	0	11539015	A	T
1	chr1:11539099:C:A	0	11539099	A	C
1	chr1:11539371:C:G	0	11539371	G	C
1	chr1:11539484:A:T	0	11539484	T	A
1	chr1:11539608:T:A	0	11539608	A	T
1	chr1:11539703:C:T	0	11539703	T	C
1	chr1:11539712:C:T	0	11539712	T	C
1	chr1:11539876:A:G	0	11539876	G	A
1	chr1:11540128:T:C	0	11540128	C	T
1	chr1:11540447:G:T	0	11540447	T	G
1	chr1:11540860:C:T	0	11540860	T	C
1	chr1:11540997:G:A	0	11540997	A	G
1	chr1:11541332:C:G	0	11541332	G	C
1	chr1:11542052:G:T	0	11542052	T	G
1	chr1:11542573:G:A	0	11542573	A	G
1	chr1:11542855:C:T	0	11542855	T	C
1	chr1:11543006:C:T	0	11543006	T	C
1	chr1:11544302:A:G	0	11544302	G	A
1	chr1:11545126:C:T	0	11545126	T	C
1	chr1:11547875:G:A	0	11547875	A	G
1	chr1:11548595:G:T	0	11548595	T	G
1	chr1:11549184:C:G	0	11549184	G	C
1	chr1:11550605:C:T	0	11550605	T	C
1	chr1:11551313:T:A	0	11551313	A	T
1	chr1:11551724:G:A	0	11551724	A	G
1	chr1:11553106:C:T	0	11553106	T	C
1	chr1:11553518:C:T	0	11553518	T	C
1	chr1:11553632:T:C	0	11553632	C	T
1	chr1:11554211:T:C	0	11554211	C	T
1	chr1:11555170:C:T	0	11555170	T	C
1	chr1:11556705:G:A	0	11556705	A	G
1	chr1:11557534:A:G	0	11557534	G	A
1	chr1:11557561:C:T	0	11557561	T	C
1	chr1:11557575:C:T	0	11557575	T	C
1	chr1:11557606:C:T	0	11557606	T	C
1	chr1:11557624:T:C	0	11557624	C	T
1	chr1:11557975:TG:T	0	11557975	T	TG
1	chr1:11558115:T:C	0	11558115	C	T
1	chr1:11558252:T:C	0	11558252	C	T
1	chr1:11558273:T:C	0	11558273	C	T
1	chr1:11558357:C:T	0	11558357	T	C
1	chr1:11558535:T:G	0	11558535	G	T
1	chr1:11559276:C:T	0	11559276	T	C
1	chr1:11559810:C:T	0	11559810	T	C
1	chr1:11559871:G:A	0	11559871	A	G
1	chr1:11559876:C:T	0	11559876	T	C
1	chr1:11559936:C:T	0	11559936	T	C
1	chr1:11560531:G:A	0	11560531	A	G
1	chr1:11560597:TG:T	0	11560597	T	TG
1	chr1:11560723:G:A	0	11560723	A	G
1	chr1:11561205:G:A	0	11561205	A	G
1	chr1:11562048:C:A	0	11562048	A	C
1	chr1:11564267:A:G	0	11564267	G	A
1	chr1:11565587:C:T	0	11565587	T	C
1	chr1:11565802:G:A	0	11565802	A	G
1	chr1:11565833:A:C	0	11565833	C	A
1	chr1:11565920:T:G	0	11565920	G	T
1	chr1:11566732:T:C	0	11566732	C	T
1	chr1:11566733:A:G	0	11566733	G	A
1	chr1:11566844:G:A	0	11566844	A	G
1	chr1:11566921:G:A	0	11566921	A	G
1	chr1:11567952:C:T	0	11567952	T	C
1	chr1:11567992:G:A	0	11567992	A	G
1	chr1:11568158:C:T	0	11568158	T	C
1	chr1:11568258:A:G	0	11568258	G	A
1	chr1:11568275:C:T	0	11568275	T	C
1	chr1:11568465:A:G	0	11568465	G	A
1	chr1:11569600:T:C	0	11569600	C	T
1	chr1:11570065:C:T	0	11570065	T	C
1	chr1:11570173:T:G	0	11570173	G	T
1	chr1:11570262:C:T	0	11570262	T	C
1	chr1:11570625:T:C	0	11570625	C	T
1	chr1:11570626:G:T	0	11570626	T	G
1	chr1:11570654:G:A	0	11570654	A	G
1	chr1:11572817:C:A	0	11572817	A	C
1	chr1:11572834:C:T	0	11572834	T	C
1	chr1:11572911:C:T	0	11572911	T	C
1	chr1:11573610:C:T	0	11573610	T	C
1	chr1:11574693:C:T	0	11574693	T	C
1	chr1:11575034:T:C	0	11575034	C	T
1	chr1:11575145:A:G	0	11575145	G	A
1	chr1:11575616:G:T	0	11575616	T	G
1	chr1:11575655:A:G	0	11575655	G	A
1	chr1:11575986:G:C	0	11575986	C	G
1	chr1:11576422:T:C	0	11576422	C	T
1	chr1:11577033:C:T	0	11577033	T	C
1	chr1:11577430:CAT:C	0	11577430	C	CAT
1	chr1:11578097:A:T	0	11578097	T	A
1	chr1:11578306:G:A	0	11578306	A	G
1	chr1:11579550:A:AG	0	11579550	AG	A
1	chr1:11580144:T:G	0	11580144	G	T
1	chr1:11580504:G:A	0	11580504	A	G
1	chr1:11580747:C:T	0	11580747	T	C
1	chr1:11580998:C:T	0	11580998	T	C
1	chr1:11581226:G:A	0	11581226	A	G
1	chr1:11581745:T:A	0	11581745	A	T
1	chr1:11582329:A:G	0	11582329	G	A
1	chr1:11582352:T:C	0	11582352	C	T
1	chr1:11582487:G:A	0	11582487	A	G
1	chr1:11582538:C:T	0	11582538	T	C
1	chr1:11582743:C:T	0	11582743	T	C
1	chr1:11582790:T:C	0	11582790	C	T
1	chr1:11583394:G:A	0	11583394	A	G
1	chr1:11584095:A:C	0	11584095	C	A
1	chr1:11584116:C:T	0	11584116	T	C
1	chr1:11584208:C:G	0	11584208	G	C
1	chr1:11585541:G:A	0	11585541	A	G
1	chr1:11586533:C:T	0	11586533	T	C
1	chr1:11587120:T:A	0	11587120	A	T
1	chr1:11587175:T:C	0	11587175	C	T
1	chr1:11587612:C:T	0	11587612	T	C
1	chr1:11587746:A:G	0	11587746	G	A
1	chr1:11587882:C:T	0	11587882	T	C
1	chr1:11587885:T:C	0	11587885	C	T
1	chr1:11588392:T:TTTA	0	11588392	TTTA	T
1	chr1:11588431:A:T	0	11588431	T	A
1	chr1:11588790:T:G	0	11588790	G	T
1	chr1:11588836:CT:C	0	11588836	C	CT
1	chr1:11588838:T:A	0	11588838	A	T
1	chr1:11589041:C:T	0	11589041	T	C
1	chr1:11589411:T:G	0	11589411	G	T
1	chr1:11589829:A:G	0	11589829	G	A
1	chr1:11589963:G:A	0	11589963	A	G
1	chr1:11591196:A:G	0	11591196	G	A
1	chr1:11591437:ATAC:A	0	11591437	A	ATAC
1	chr1:11591972:C:T	0	11591972	T	C
1	chr1:11592148:A:G	0	11592148	G	A
1	chr1:11593423:C:G	0	11593423	G	C
1	chr1:11593619:G:A	0	11593619	A	G
1	chr1:11593621:C:T	0	11593621	T	C
1	chr1:11594200:C:T	0	11594200	T	C
1	chr1:11594434:A:G	0	11594434	G	A
1	chr1:11595012:A:G	0	11595012	G	A
1	chr1:11595279:A:G	0	11595279	G	A
1	chr1:11595360:G:A	0	11595360	A	G
1	chr1:11595866:T:C	0	11595866	C	T
1	chr1:11595878:T:C	0	11595878	C	T
1	chr1:11596075:T:C	0	11596075	C	T
1	chr1:11596206:T:C	0	11596206	C	T
1	chr1:11596302:C:G	0	11596302	G	C
1	chr1:11596507:G:A	0	11596507	A	G
1	chr1:11596627:A:G	0	11596627	G	A
1	chr1:11596767:C:T	0	11596767	T	C
1	chr1:11597142:A:G	0	11597142	G	A
1	chr1:11597226:A:G	0	11597226	G	A
1	chr1:11597521:A:AG	0	11597521	AG	A
1	chr1:11597522:A:G	0	11597522	G	A
1	chr1:11597626:G:A	0	11597626	A	G
1	chr1:11598196:T:A	0	11598196	A	T
1	chr1:11599402:G:A	0	11599402	A	G
1	chr1:11600653:T:C	0	11600653	C	T
1	chr1:11601008:G:A	0	11601008	A	G
1	chr1:11601152:A:G	0	11601152	G	A
1	chr1:11602832:G:A	0	11602832	A	G
1	chr1:11603026:T:C	0	11603026	C	T
1	chr1:11603204:G:A	0	11603204	A	G
1	chr1:11603956:C:A	0	11603956	A	C
1	chr1:11604156:C:T	0	11604156	T	C
1	chr1:11604715:G:A	0	11604715	A	G
1	chr1:11604864:T:C	0	11604864	C	T
1	chr1:11604865:G:A	0	11604865	A	G
1	chr1:11604898:T:C	0	11604898	C	T
1	chr1:11605141:T:C	0	11605141	C	T
1	chr1:11605518:A:G	0	11605518	G	A
1	chr1:11605977:G:A	0	11605977	A	G
1	chr1:11607074:G:C	0	11607074	C	G
1	chr1:11608772:A:G	0	11608772	G	A
1	chr1:11609862:G:C	0	11609862	C	G
1	chr1:11609899:A:G	0	11609899	G	A
1	chr1:11610672:C:T	0	11610672	T	C
1	chr1:11611007:G:C	0	11611007	C	G
1	chr1:11611017:C:T	0	11611017	T	C
1	chr1:11611285:T:G	0	11611285	G	T
1	chr1:11612350:C:A	0	11612350	A	C
1	chr1:11612444:T:C	0	11612444	C	T
1	chr1:11612552:G:A	0	11612552	A	G
1	chr1:11613509:T:TG	0	11613509	TG	T
1	chr1:11614143:G:A	0	11614143	A	G
1	chr1:11614443:G:A	0	11614443	A	G
1	chr1:11614968:C:A	0	11614968	A	C
1	chr1:11615002:T:G	0	11615002	G	T
1	chr1:11615253:C:T	0	11615253	T	C
1	chr1:11615817:A:G	0	11615817	G	A
1	chr1:11616043:C:A	0	11616043	A	C
1	chr1:11616230:A:G	0	11616230	G	A
1	chr1:11617155:A:G	0	11617155	G	A
1	chr1:11617204:C:G	0	11617204	G	C
1	chr1:11617658:G:A	0	11617658	A	G
1	chr1:11618138:A:G	0	11618138	G	A
1	chr1:11618881:G:A	0	11618881	A	G
1	chr1:11619068:A:G	0	11619068	G	A
1	chr1:11619808:C:T	0	11619808	T	C
1	chr1:11620042:T:G	0	11620042	G	T
1	chr1:11620172:C:CACT	0	11620172	CACT	C
1	chr1:11620226:C:T	0	11620226	T	C
1	chr1:11621144:T:A	0	11621144	A	T
1	chr1:11621511:C:T	0	11621511	T	C
1	chr1:11623226:T:C	0	11623226	C	T
1	chr1:11623735:C:T	0	11623735	T	C
1	chr1:11624639:A:G	0	11624639	G	A
1	chr1:11625512:A:G	0	11625512	G	A
1	chr1:11625668:G:A	0	11625668	A	G
1	chr1:11625910:T:C	0	11625910	C	T
1	chr1:11626497:G:A	0	11626497	A	G
1	chr1:11626711:T:G	0	11626711	G	T
1	chr1:11626715:C:CTAT	0	11626715	CTAT	C
1	chr1:11626961:T:A	0	11626961	A	T
1	chr1:11626988:G:A	0	11626988	A	G
1	chr1:11627009:C:T	0	11627009	T	C
1	chr1:11627562:AT:A	0	11627562	A	AT
1	chr1:11628256:G:A	0	11628256	A	G
1	chr1:11628330:T:A	0	11628330	A	T
1	chr1:11628665:T:C	0	11628665	C	T
1	chr1:11629156:G:A	0	11629156	A	G
1	chr1:11629606:A:G	0	11629606	G	A
1	chr1:11630114:G:A	0	11630114	A	G
1	chr1:11630312:G:A	0	11630312	A	G
1	chr1:11630506:A:C	0	11630506	C	A
1	chr1:11630599:G:A	0	11630599	A	G
1	chr1:11631104:G:A	0	11631104	A	G
1	chr1:11631404:A:G	0	11631404	G	A
1	chr1:11633753:A:T	0	11633753	T	A
1	chr1:11634311:T:C	0	11634311	C	T
1	chr1:11634590:G:A	0	11634590	A	G
1	chr1:11634716:A:C	0	11634716	C	A
1	chr1:11634873:G:A	0	11634873	A	G
1	chr1:11634881:C:CT	0	11634881	CT	C
1	chr1:11635046:C:T	0	11635046	T	C
1	chr1:11635123:C:G	0	11635123	G	C
1	chr1:11635398:C:T	0	11635398	T	C
1	chr1:11635899:C:T	0	11635899	T	C
1	chr1:11635911:A:G	0	11635911	G	A
1	chr1:11637561:C:T	0	11637561	T	C
1	chr1:11638060:G:A	0	11638060	A	G
1	chr1:11638845:A:G	0	11638845	G	A
1	chr1:11642025:A:G	0	11642025	G	A
1	chr1:11642640:C:G	0	11642640	G	C
1	chr1:11642933:C:T	0	11642933	T	C
1	chr1:11643809:A:C	0	11643809	C	A
1	chr1:11644096:T:C	0	11644096	C	T
1	chr1:11645739:T:A	0	11645739	A	T
1	chr1:11645758:A:T	0	11645758	T	A
1	chr1:11646179:G:A	0	11646179	A	G
1	chr1:11646274:G:T	0	11646274	T	G
1	chr1:11646350:T:C	0	11646350	C	T
1	chr1:11646734:T:C	0	11646734	C	T
1	chr1:11647532:G:C	0	11647532	C	G
1	chr1:11648679:T:C	0	11648679	C	T
1	chr1:11649282:C:T	0	11649282	T	C
1	chr1:11650255:C:T	0	11650255	T	C
1	chr1:11650504:T:G	0	11650504	G	T
1	chr1:11651119:T:G	0	11651119	G	T
1	chr1:11651147:C:T	0	11651147	T	C
1	chr1:11651348:G:A	0	11651348	A	G
1	chr1:11651532:G:T	0	11651532	T	G
1	chr1:11651991:G:A	0	11651991	A	G
1	chr1:11652052:C:T	0	11652052	T	C
1	chr1:11652686:C:T	0	11652686	T	C
1	chr1:11653109:A:G	0	11653109	G	A
1	chr1:11653506:G:A	0	11653506	A	G
1	chr1:11654311:T:G	0	11654311	G	T
1	chr1:11654736:A:G	0	11654736	G	A
1	chr1:11656530:C:T	0	11656530	T	C
1	chr1:11656698:G:A	0	11656698	A	G
1	chr1:11659535:G:A	0	11659535	A	G
1	chr1:11660515:C:T	0	11660515	T	C
1	chr1:11660525:C:G	0	11660525	G	C
1	chr1:11661797:C:T	0	11661797	T	C
1	chr1:11663828:G:A	0	11663828	A	G
1	chr1:11664035:G:C	0	11664035	C	G
1	chr1:11664651:T:C	0	11664651	C	T
1	chr1:11665149:T:A	0	11665149	A	T
1	chr1:11665379:T:C	0	11665379	C	T
1	chr1:11665802:G:A	0	11665802	A	G
1	chr1:11666269:A:G	0	11666269	G	A
1	chr1:11666442:T:C	0	11666442	C	T
1	chr1:11666625:G:A	0	11666625	A	G
1	chr1:11666877:G:C	0	11666877	C	G
1	chr1:11667134:T:C	0	11667134	C	T
1	chr1:11667863:T:C	0	11667863	C	T
1	chr1:11667867:C:T	0	11667867	T	C
1	chr1:11668107:AAG:A	0	11668107	A	AAG
1	chr1:11668837:G:A	0	11668837	A	G
1	chr1:11668895:C:T	0	11668895	T	C
1	chr1:11669253:C:G	0	11669253	G	C
1	chr1:11669467:A:C	0	11669467	C	A
1	chr1:11669607:T:C	0	11669607	C	T
1	chr1:11672541:C:T	0	11672541	T	C
1	chr1:11672875:C:T	0	11672875	T	C
1	chr1:11673018:T:C	0	11673018	C	T
1	chr1:11673992:C:G	0	11673992	G	C
1	chr1:11674236:A:G	0	11674236	G	A
1	chr1:11675188:A:C	0	11675188	C	A
1	chr1:11675212:G:A	0	11675212	A	G
1	chr1:11675784:C:A	0	11675784	A	C
1	chr1:11675820:A:G	0	11675820	G	A
1	chr1:11676353:C:T	0	11676353	T	C
1	chr1:11676475:G:A	0	11676475	A	G
1	chr1:11676543:C:T	0	11676543	T	C
1	chr1:11677825:C:T	0	11677825	T	C
1	chr1:11678268:A:G	0	11678268	G	A
1	chr1:11678749:A:C	0	11678749	C	A
1	chr1:11678922:G:A	0	11678922	A	G
1	chr1:11679095:T:C	0	11679095	C	T
1	chr1:11679215:T:C	0	11679215	C	T
1	chr1:11679279:G:A	0	11679279	A	G
1	chr1:11679301:G:A	0	11679301	A	G
1	chr1:11679575:G:A	0	11679575	A	G
1	chr1:11679894:T:A	0	11679894	A	T
1	chr1:11680272:AGGCGTGAGCCAC:A	0	11680272	A	AGGCGTGAGCCAC
1	chr1:11680755:A:C	0	11680755	C	A
1	chr1:11681247:A:C	0	11681247	C	A
1	chr1:11681739:T:A	0	11681739	A	T
1	chr1:11683067:G:A	0	11683067	A	G
1	chr1:11683695:C:T	0	11683695	T	C
1	chr1:11684155:C:T	0	11684155	T	C
1	chr1:11684161:G:T	0	11684161	T	G
1	chr1:11685139:G:T	0	11685139	T	G
1	chr1:11685285:G:A	0	11685285	A	G
1	chr1:11685402:A:G	0	11685402	G	A
1	chr1:11687056:T:C	0	11687056	C	T
1	chr1:11687280:C:G	0	11687280	G	C
1	chr1:11687811:C:T	0	11687811	T	C
1	chr1:11689428:T:A	0	11689428	A	T
1	chr1:11689851:C:T	0	11689851	T	C
1	chr1:11689900:A:C	0	11689900	C	A
1	chr1:11690264:G:A	0	11690264	A	G
1	chr1:11690455:C:A	0	11690455	A	C
1	chr1:11690703:G:A	0	11690703	A	G
1	chr1:11692083:G:A	0	11692083	A	G
1	chr1:11693901:C:A	0	11693901	A	C
1	chr1:11694434:G:C	0	11694434	C	G
1	chr1:11694530:A:G	0	11694530	G	A
1	chr1:11694961:G:A	0	11694961	A	G
1	chr1:11695566:C:CA	0	11695566	CA	C
1	chr1:11695868:G:T	0	11695868	T	G
1	chr1:11695990:G:A	0	11695990	A	G
1	chr1:11696710:G:A	0	11696710	A	G
1	chr1:11697117:G:T	0	11697117	T	G
1	chr1:11697438:C:T	0	11697438	T	C
1	chr1:11698493:G:A	0	11698493	A	G
1	chr1:11698581:C:T	0	11698581	T	C
1	chr1:11698883:C:A	0	11698883	A	C
1	chr1:11699778:T:A	0	11699778	A	T
1	chr1:11700971:C:T	0	11700971	T	C
1	chr1:11701195:C:T	0	11701195	T	C
1	chr1:11701411:A:C	0	11701411	C	A
1	chr1:11701446:A:G	0	11701446	G	A
1	chr1:11701529:T:C	0	11701529	C	T
1	chr1:11701657:T:C	0	11701657	C	T
1	chr1:11701762:C:T	0	11701762	T	C
1	chr1:11701767:T:C	0	11701767	C	T
1	chr1:11701887:C:T	0	11701887	T	C
1	chr1:11702129:ACT:A	0	11702129	A	ACT
1	chr1:11702217:T:C	0	11702217	C	T
1	chr1:11702241:GCT:G	0	11702241	G	GCT
1	chr1:11703609:G:A	0	11703609	A	G
1	chr1:11703620:G:A	0	11703620	A	G
1	chr1:11704236:A:G	0	11704236	G	A
1	chr1:11704594:G:A	0	11704594	A	G
1	chr1:11705010:C:T	0	11705010	T	C
1	chr1:11706367:C:T	0	11706367	T	C
1	chr1:11706832:A:G	0	11706832	G	A
1	chr1:11706979:C:T	0	11706979	T	C
1	chr1:11707673:C:T	0	11707673	T	C
1	chr1:11707881:T:C	0	11707881	C	T
1	chr1:11708283:G:A	0	11708283	A	G
1	chr1:11708526:A:T	0	11708526	T	A
1	chr1:11708812:A:C	0	11708812	C	A
1	chr1:11709982:C:T	0	11709982	T	C
1	chr1:11710129:G:A	0	11710129	A	G
1	chr1:11710500:A:G	0	11710500	G	A
1	chr1:11710596:G:A	0	11710596	A	G
1	chr1:11710690:A:G	0	11710690	G	A
1	chr1:11710697:A:G	0	11710697	G	A
1	chr1:11711464:G:A	0	11711464	A	G
1	chr1:11711931:A:G	0	11711931	G	A
1	chr1:11712172:A:G	0	11712172	G	A
1	chr1:11712246:A:G	0	11712246	G	A
1	chr1:11712283:G:A	0	11712283	A	G
1	chr1:11712434:C:A	0	11712434	A	C
1	chr1:11712469:A:G	0	11712469	G	A
1	chr1:11713405:A:G	0	11713405	G	A
1	chr1:11713522:G:T	0	11713522	T	G
1	chr1:11714525:G:A	0	11714525	A	G
1	chr1:11714899:C:T	0	11714899	T	C
1	chr1:11714922:GC:G	0	11714922	G	GC
1	chr1:11718074:T:C	0	11718074	C	T
1	chr1:11718201:A:T	0	11718201	T	A
1	chr1:11719705:C:T	0	11719705	T	C
1	chr1:11721916:G:A	0	11721916	A	G
1	chr1:11722035:T:C	0	11722035	C	T
1	chr1:11722449:T:C	0	11722449	C	T
1	chr1:11722757:G:A	0	11722757	A	G
1	chr1:11723394:T:A	0	11723394	A	T
1	chr1:11723506:TC:T	0	11723506	T	TC
1	chr1:11723719:C:A	0	11723719	A	C
1	chr1:11723950:C:A	0	11723950	A	C
1	chr1:11724194:C:T	0	11724194	T	C
1	chr1:11724929:A:G	0	11724929	G	A
1	chr1:11727635:A:G	0	11727635	G	A
1	chr1:11728507:A:G	0	11728507	G	A
1	chr1:11728706:A:G	0	11728706	G	A
1	chr1:11729726:C:T	0	11729726	T	C
1	chr1:11730037:A:G	0	11730037	G	A
1	chr1:11730125:G:A	0	11730125	A	G
1	chr1:11730527:T:A	0	11730527	A	T
1	chr1:11730627:C:T	0	11730627	T	C
1	chr1:11730630:A:G	0	11730630	G	A
1	chr1:11730868:C:T	0	11730868	T	C
1	chr1:11730997:C:T	0	11730997	T	C
1	chr1:11731111:A:G	0	11731111	G	A
1	chr1:11731165:G:A	0	11731165	A	G
1	chr1:11732262:T:C	0	11732262	C	T
1	chr1:11733242:A:G	0	11733242	G	A
1	chr1:11733586:C:G	0	11733586	G	C
1	chr1:11734619:G:A	0	11734619	A	G
1	chr1:11736874:CGGGTCT:C	0	11736874	C	CGGGTCT
1	chr1:11736967:G:T	0	11736967	T	G
1	chr1:11736973:T:C	0	11736973	C	T
1	chr1:11737129:T:C	0	11737129	C	T
1	chr1:11737177:T:C	0	11737177	C	T
1	chr1:11739171:T:A	0	11739171	A	T
1	chr1:11739991:T:C	0	11739991	C	T
1	chr1:11740464:C:T	0	11740464	T	C
1	chr1:11740646:C:T	0	11740646	T	C
1	chr1:11740966:T:C	0	11740966	C	T
1	chr1:11741030:G:A	0	11741030	A	G
1	chr1:11742377:G:T	0	11742377	T	G
1	chr1:11742674:A:G	0	11742674	G	A
1	chr1:11742810:G:A	0	11742810	A	G
1	chr1:11743023:G:A	0	11743023	A	G
1	chr1:11743229:A:G	0	11743229	G	A
1	chr1:11743428:TAG:T	0	11743428	T	TAG
1	chr1:11744231:C:T	0	11744231	T	C
1	chr1:11744232:G:A	0	11744232	A	G
1	chr1:11744533:T:G	0	11744533	G	T
1	chr1:11747369:C:T	0	11747369	T	C
1	chr1:11747370:G:C	0	11747370	C	G
1	chr1:11748179:A:G	0	11748179	G	A
1	chr1:11749104:C:T	0	11749104	T	C
1	chr1:11749345:T:G	0	11749345	G	T
1	chr1:11749678:A:T	0	11749678	T	A
1	chr1:11750448:C:T	0	11750448	T	C
1	chr1:11750617:G:A	0	11750617	A	G
1	chr1:11750634:C:T	0	11750634	T	C
1	chr1:11750787:A:G	0	11750787	G	A
1	chr1:11751177:A:G	0	11751177	G	A
1	chr1:11751226:A:G	0	11751226	G	A
1	chr1:11751727:G:A	0	11751727	A	G
1	chr1:11751978:C:T	0	11751978	T	C
1	chr1:11753261:G:A	0	11753261	A	G
1	chr1:11753332:A:G	0	11753332	G	A
1	chr1:11753817:C:G	0	11753817	G	C
1	chr1:11754159:G:A	0	11754159	A	G
1	chr1:11754574:A:G	0	11754574	G	A
1	chr1:11756432:G:A	0	11756432	A	G
1	chr1:11759535:G:A	0	11759535	A	G
1	chr1:11759539:C:T	0	11759539	T	C
1	chr1:11759583:G:C	0	11759583	C	G
1	chr1:11761284:G:C	0	11761284	C	G
1	chr1:11762538:G:T	0	11762538	T	G
1	chr1:11762677:A:G	0	11762677	G	A
1	chr1:11763216:A:G	0	11763216	G	A
1	chr1:11763270:T:C	0	11763270	C	T
1	chr1:11764289:G:A	0	11764289	A	G
1	chr1:11764499:A:G	0	11764499	G	A
1	chr1:11764518:T:C	0	11764518	C	T
1	chr1:11764521:C:T	0	11764521	T	C
1	chr1:11764564:T:C	0	11764564	C	T
1	chr1:11764957:A:G	0	11764957	G	A
1	chr1:11765002:C:T	0	11765002	T	C
1	chr1:11765487:T:C	0	11765487	C	T
1	chr1:11765583:C:CA	0	11765583	CA	C
1	chr1:11765794:G:C	0	11765794	C	G
1	chr1:11766028:G:A	0	11766028	A	G
1	chr1:11766573:C:T	0	11766573	T	C
1	chr1:11767298:A:G	0	11767298	G	A
1	chr1:11767739:T:C	0	11767739	C	T
1	chr1:11768181:G:A	0	11768181	A	G
1	chr1:11768262:G:A	0	11768262	A	G
1	chr1:11768307:G:A	0	11768307	A	G
1	chr1:11769740:C:T	0	11769740	T	C
1	chr1:11770112:T:C	0	11770112	C	T
1	chr1:11770123:A:T	0	11770123	T	A
1	chr1:11770866:G:A	0	11770866	A	G
1	chr1:11771246:G:T	0	11771246	T	G
1	chr1:11771486:C:T	0	11771486	T	C
1	chr1:11771538:G:A	0	11771538	A	G
1	chr1:11771558:C:T	0	11771558	T	C
1	chr1:11771699:A:G	0	11771699	G	A
1	chr1:11771818:A:G	0	11771818	G	A
1	chr1:11772043:T:A	0	11772043	A	T
1	chr1:11772254:G:C	0	11772254	C	G
1	chr1:11772566:C:G	0	11772566	G	C
1	chr1:11772602:A:G	0	11772602	G	A
1	chr1:11773038:C:T	0	11773038	T	C
1	chr1:11773090:A:G	0	11773090	G	A
1	chr1:11773102:T:C	0	11773102	C	T
1	chr1:11773309:A:G	0	11773309	G	A
1	chr1:11773434:G:A	0	11773434	A	G
1	chr1:11773468:G:A	0	11773468	A	G
1	chr1:11773505:T:C	0	11773505	C	T
1	chr1:11773853:A:G	0	11773853	G	A
1	chr1:11774050:A:C	0	11774050	C	A
1	chr1:11774397:G:A	0	11774397	A	G
1	chr1:11774652:G:A	0	11774652	A	G
1	chr1:11775013:G:A	0	11775013	A	G
1	chr1:11775032:T:C	0	11775032	C	T
1	chr1:11775398:T:G	0	11775398	G	T
1	chr1:11775878:T:C	0	11775878	C	T
1	chr1:11775980:C:T	0	11775980	T	C
1	chr1:11776273:AAAAAAC:A	0	11776273	A	AAAAAAC
1	chr1:11776385:G:A	0	11776385	A	G
1	chr1:11776393:A:G	0	11776393	G	A
1	chr1:11776571:T:C	0	11776571	C	T
1	chr1:11776625:C:T	0	11776625	T	C
1	chr1:11776811:A:G	0	11776811	G	A
1	chr1:11776991:C:G	0	11776991	G	C
1	chr1:11776994:C:T	0	11776994	T	C
1	chr1:11777416:C:T	0	11777416	T	C
1	chr1:11777625:A:G	0	11777625	G	A
1	chr1:11777648:A:G	0	11777648	G	A
1	chr1:11777700:A:T	0	11777700	T	A
1	chr1:11777701:T:G	0	11777701	G	T
1	chr1:11777954:T:C	0	11777954	C	T
1	chr1:11778042:A:G	0	11778042	G	A
1	chr1:11778459:C:T	0	11778459	T	C
1	chr1:11778639:A:G	0	11778639	G	A
1	chr1:11778705:G:A	0	11778705	A	G
1	chr1:11778791:G:T	0	11778791	T	G
1	chr1:11778952:C:T	0	11778952	T	C
1	chr1:11778977:G:A	0	11778977	A	G
1	chr1:11779151:C:T	0	11779151	T	C
1	chr1:11779169:A:G	0	11779169	G	A
1	chr1:11779378:T:C	0	11779378	C	T
1	chr1:11779735:T:C	0	11779735	C	T
1	chr1:11779793:CT:C	0	11779793	C	CT
1	chr1:11779866:C:T	0	11779866	T	C
1	chr1:11779914:C:T	0	11779914	T	C
1	chr1:11779915:G:A	0	11779915	A	G
1	chr1:11779941:T:C	0	11779941	C	T
1	chr1:11780323:A:G	0	11780323	G	A
1	chr1:11780805:G:A	0	11780805	A	G
1	chr1:11780886:T:C	0	11780886	C	T
1	chr1:11781294:G:A	0	11781294	A	G
1	chr1:11781309:C:T	0	11781309	T	C
1	chr1:11781632:C:T	0	11781632	T	C
1	chr1:11781824:G:A	0	11781824	A	G
1	chr1:11781852:G:A	0	11781852	A	G
1	chr1:11781888:T:C	0	11781888	C	T
1	chr1:11782087:C:G	0	11782087	G	C
1	chr1:11782434:G:A	0	11782434	A	G
1	chr1:11783110:A:G	0	11783110	G	A
1	chr1:11783575:C:G	0	11783575	G	C
1	chr1:11783626:G:A	0	11783626	A	G
1	chr1:11783783:G:A	0	11783783	A	G
1	chr1:11784397:A:C	0	11784397	C	A
1	chr1:11785165:T:C	0	11785165	C	T
1	chr1:11785467:G:A	0	11785467	A	G
1	chr1:11785513:C:T	0	11785513	T	C
1	chr1:11786195:G:A	0	11786195	A	G
1	chr1:11786685:C:T	0	11786685	T	C
1	chr1:11787277:G:GGAA	0	11787277	GGAA	G
1	chr1:11787379:T:C	0	11787379	C	T
1	chr1:11787392:G:A	0	11787392	A	G
1	chr1:11787715:G:T	0	11787715	T	G
1	chr1:11787804:G:A	0	11787804	A	G
1	chr1:11787845:C:A	0	11787845	A	C
1	chr1:11788011:G:C	0	11788011	C	G
1	chr1:11788082:G:A	0	11788082	A	G
1	chr1:11788915:G:A	0	11788915	A	G
1	chr1:11790870:C:T	0	11790870	T	C
1	chr1:11791061:A:G	0	11791061	G	A
1	chr1:11792053:C:T	0	11792053	T	C
1	chr1:11792243:C:T	0	11792243	T	C
1	chr1:11792459:C:T	0	11792459	T	C
1	chr1:11794400:G:A	0	11794400	A	G
1	chr1:11794419:T:G	0	11794419	G	T
1	chr1:11794614:C:A	0	11794614	A	C
1	chr1:11794698:G:A	0	11794698	A	G
1	chr1:11794839:G:A	0	11794839	A	G
1	chr1:11795810:G:A	0	11795810	A	G
1	chr1:11796027:G:A	0	11796027	A	G
1	chr1:11796321:G:A	0	11796321	A	G
1	chr1:11796790:G:A	0	11796790	A	G
1	chr1:11797183:C:T	0	11797183	T	C
1	chr1:11797324:T:C	0	11797324	C	T
1	chr1:11797353:A:G	0	11797353	G	A
1	chr1:11797519:T:C	0	11797519	C	T
1	chr1:11797654:T:C	0	11797654	C	T
1	chr1:11797731:G:A	0	11797731	A	G
1	chr1:11797869:G:A	0	11797869	A	G
1	chr1:11797894:T:C	0	11797894	C	T
1	chr1:11797979:A:G	0	11797979	G	A
1	chr1:11798493:C:T	0	11798493	T	C
1	chr1:11798900:T:C	0	11798900	C	T
1	chr1:11799690:G:A	0	11799690	A	G
1	chr1:11800060:A:G	0	11800060	G	A
1	chr1:11800063:T:C	0	11800063	C	T
1	chr1:11800626:T:C	0	11800626	C	T
1	chr1:11800750:C:T	0	11800750	T	C
1	chr1:11800786:G:A	0	11800786	A	G
1	chr1:11801798:A:G	0	11801798	G	A
1	chr1:11801990:C:T	0	11801990	T	C
1	chr1:11802106:C:A	0	11802106	A	C
1	chr1:11802157:T:C	0	11802157	C	T
1	chr1:11802721:A:G	0	11802721	G	A
1	chr1:11803000:G:A	0	11803000	A	G
1	chr1:11803847:C:T	0	11803847	T	C
1	chr1:11804092:G:A	0	11804092	A	G
1	chr1:11804205:T:C	0	11804205	C	T
1	chr1:11804321:G:A	0	11804321	A	G
1	chr1:11804529:T:C	0	11804529	C	T
1	chr1:11805006:ATTGC:A	0	11805006	A	ATTGC
1	chr1:11805227:A:AC	0	11805227	AC	A
1	chr1:11805485:A:C	0	11805485	C	A
1	chr1:11806394:G:A	0	11806394	A	G
1	chr1:11806987:T:C	0	11806987	C	T
1	chr1:11807680:A:G	0	11807680	G	A
1	chr1:11808454:A:G	0	11808454	G	A
1	chr1:11808723:A:AC	0	11808723	AC	A
1	chr1:11808965:G:A	0	11808965	A	G
1	chr1:11809044:T:C	0	11809044	C	T
1	chr1:11809053:G:A	0	11809053	A	G
1	chr1:11809458:C:G	0	11809458	G	C
1	chr1:11809464:A:G	0	11809464	G	A
1	chr1:11809521:T:C	0	11809521	C	T
1	chr1:11809559:G:A	0	11809559	A	G
1	chr1:11809596:T:G	0	11809596	G	T
1	chr1:11809793:G:C	0	11809793	C	G
1	chr1:11810076:A:G	0	11810076	G	A
1	chr1:11810184:T:C	0	11810184	C	T
1	chr1:11810326:G:A	0	11810326	A	G
1	chr1:11810674:G:A	0	11810674	A	G
1	chr1:11810803:C:T	0	11810803	T	C
1	chr1:11811529:T:C	0	11811529	C	T
1	chr1:11811651:G:A	0	11811651	A	G
1	chr1:11811657:C:T	0	11811657	T	C
1	chr1:11811718:T:C	0	11811718	C	T
1	chr1:11812263:A:G	0	11812263	G	A
1	chr1:11812338:T:C	0	11812338	C	T
1	chr1:11812419:TG:T	0	11812419	T	TG
1	chr1:11812632:A:C	0	11812632	C	A
1	chr1:11812763:G:A	0	11812763	A	G
1	chr1:11812927:A:G	0	11812927	G	A
1	chr1:11812963:T:C	0	11812963	C	T
1	chr1:11812995:T:C	0	11812995	C	T
1	chr1:11812998:C:T	0	11812998	T	C
1	chr1:11813439:G:A	0	11813439	A	G
1	chr1:11813449:A:G	0	11813449	G	A
1	chr1:11813794:C:T	0	11813794	T	C
1	chr1:11813812:G:T	0	11813812	T	G
1	chr1:11813928:G:C	0	11813928	C	G
1	chr1:11814097:A:C	0	11814097	C	A
1	chr1:11814132:G:A	0	11814132	A	G
1	chr1:11814798:T:C	0	11814798	C	T
1	chr1:11814815:G:A	0	11814815	A	G
1	chr1:11814974:A:G	0	11814974	G	A
1	chr1:11815556:T:C	0	11815556	C	T
1	chr1:11816338:A:G	0	11816338	G	A
1	chr1:11816360:C:T	0	11816360	T	C
1	chr1:11816605:G:A	0	11816605	A	G
1	chr1:11817209:C:T	0	11817209	T	C
1	chr1:11818562:T:C	0	11818562	C	T
1	chr1:11819105:G:A	0	11819105	A	G
1	chr1:11819210:A:G	0	11819210	G	A
1	chr1:11819642:A:G	0	11819642	G	A
1	chr1:11820674:G:T	0	11820674	T	G
1	chr1:11820680:T:C	0	11820680	C	T
1	chr1:11820681:G:T	0	11820681	T	G
1	chr1:11820691:T:C	0	11820691	C	T
1	chr1:11820692:G:A	0	11820692	A	G
1	chr1:11820698:C:T	0	11820698	T	C
1	chr1:11820703:C:G	0	11820703	G	C
1	chr1:11820711:A:G	0	11820711	G	A
1	chr1:11820762:G:A	0	11820762	A	G
1	chr1:11821090:A:C	0	11821090	C	A
1	chr1:11821263:G:C	0	11821263	C	G
1	chr1:11821384:C:G	0	11821384	G	C
1	chr1:11822429:G:A	0	11822429	A	G
1	chr1:11822575:T:G	0	11822575	G	T
1	chr1:11823275:A:G	0	11823275	G	A
1	chr1:11823285:T:C	0	11823285	C	T
1	chr1:11823474:C:T	0	11823474	T	C
1	chr1:11823572:T:A	0	11823572	A	T
1	chr1:11823674:C:T	0	11823674	T	C
1	chr1:11824090:T:C	0	11824090	C	T
1	chr1:11825590:A:G	0	11825590	G	A
1	chr1:11826326:C:CTG	0	11826326	CTG	C
1	chr1:11826747:G:T	0	11826747	T	G
1	chr1:11827246:A:G	0	11827246	G	A
1	chr1:11827259:C:A	0	11827259	A	C
1	chr1:11827325:A:G	0	11827325	G	A
1	chr1:11828004:C:T	0	11828004	T	C
1	chr1:11828327:A:G	0	11828327	G	A
1	chr1:11829156:T:G	0	11829156	G	T
1	chr1:11829168:G:A	0	11829168	A	G
1	chr1:11829411:A:G	0	11829411	G	A
1	chr1:11830147:T:C	0	11830147	C	T
1	chr1:11830617:T:G	0	11830617	G	T
1	chr1:11830638:C:T	0	11830638	T	C
1	chr1:11831166:T:C	0	11831166	C	T
1	chr1:11831170:TG:T	0	11831170	T	TG
1	chr1:11831423:A:G	0	11831423	G	A
1	chr1:11831439:G:GC	0	11831439	GC	G
1	chr1:11831556:A:G	0	11831556	G	A
1	chr1:11831945:A:G	0	11831945	G	A
1	chr1:11832037:T:C	0	11832037	C	T
1	chr1:11832558:G:C	0	11832558	C	G
1	chr1:11832593:C:T	0	11832593	T	C
1	chr1:11832594:G:A	0	11832594	A	G
1	chr1:11832722:A:G	0	11832722	G	A
1	chr1:11833232:A:G	0	11833232	G	A
1	chr1:11833773:T:A	0	11833773	A	T
1	chr1:11834076:A:G	0	11834076	G	A
1	chr1:11835567:A:G	0	11835567	G	A
1	chr1:11835618:A:G	0	11835618	G	A
1	chr1:11836288:T:C	0	11836288	C	T
1	chr1:11836545:T:C	0	11836545	C	T
1	chr1:11836597:G:A	0	11836597	A	G
1	chr1:11836799:C:A	0	11836799	A	C
1	chr1:11837214:T:C	0	11837214	C	T
1	chr1:11837701:G:A	0	11837701	A	G
1	chr1:11837869:T:C	0	11837869	C	T
1	chr1:11837904:G:A	0	11837904	A	G
1	chr1:11838073:T:A	0	11838073	A	T
1	chr1:11838171:T:C	0	11838171	C	T
1	chr1:11838732:G:T	0	11838732	T	G
1	chr1:11838792:T:G	0	11838792	G	T
1	chr1:11838976:G:T	0	11838976	T	G
1	chr1:11839578:T:C	0	11839578	C	T
1	chr1:11839579:G:A	0	11839579	A	G
1	chr1:11840328:C:T	0	11840328	T	C
1	chr1:11840380:T:C	0	11840380	C	T
1	chr1:11840745:T:C	0	11840745	C	T
1	chr1:11840768:G:T	0	11840768	T	G
1	chr1:11840781:A:G	0	11840781	G	A
1	chr1:11841535:T:C	0	11841535	C	T
1	chr1:11841637:G:A	0	11841637	A	G
1	chr1:11842953:G:A	0	11842953	A	G
1	chr1:11844019:T:C	0	11844019	C	T
1	chr1:11845243:CCTGG:C	0	11845243	C	CCTGG
1	chr1:11845576:T:C	0	11845576	C	T
1	chr1:11845740:TCACTTTCAAAC:T	0	11845740	T	TCACTTTCAAAC
1	chr1:11845794:A:G	0	11845794	G	A
1	chr1:11845924:A:G	0	11845924	G	A
1	chr1:11845938:C:A	0	11845938	A	C
1	chr1:11846011:A:G	0	11846011	G	A
1	chr1:11846380:T:C	0	11846380	C	T
1	chr1:11846412:C:T	0	11846412	T	C
1	chr1:11846552:C:T	0	11846552	T	C
1	chr1:11846584:C:T	0	11846584	T	C
1	chr1:11846764:C:T	0	11846764	T	C
1	chr1:11846903:T:C	0	11846903	C	T
1	chr1:11847546:G:A	0	11847546	A	G
1	chr1:11848448:G:C	0	11848448	C	G
1	chr1:11849457:G:A	0	11849457	A	G
1	chr1:11850620:A:G	0	11850620	G	A
1	chr1:11851787:C:T	0	11851787	T	C
1	chr1:11853512:G:A	0	11853512	A	G
1	chr1:11853700:T:C	0	11853700	C	T
1	chr1:11853986:G:A	0	11853986	A	G
1	chr1:11854017:G:A	0	11854017	A	G
1	chr1:11854094:G:A	0	11854094	A	G
1	chr1:11854139:A:G	0	11854139	G	A
1	chr1:11854772:G:A	0	11854772	A	G
1	chr1:11855410:T:C	0	11855410	C	T
1	chr1:11855692:A:G	0	11855692	G	A
1	chr1:11855828:C:T	0	11855828	T	C
1	chr1:11856176:C:T	0	11856176	T	C
1	chr1:11856861:A:G	0	11856861	G	A
1	chr1:11857283:C:T	0	11857283	T	C
1	chr1:11857407:G:A	0	11857407	A	G
1	chr1:11859214:A:G	0	11859214	G	A
1	chr1:11860395:G:A	0	11860395	A	G
1	chr1:11861124:C:G	0	11861124	G	C
1	chr1:11861186:A:G	0	11861186	G	A
1	chr1:11861936:C:A	0	11861936	A	C
1	chr1:11862241:T:G	0	11862241	G	T
1	chr1:11863088:G:A	0	11863088	A	G
1	chr1:11863281:G:C	0	11863281	C	G
1	chr1:11863680:A:G	0	11863680	G	A
1	chr1:11863973:T:C	0	11863973	C	T
1	chr1:11865187:T:C	0	11865187	C	T
1	chr1:11865243:A:G	0	11865243	G	A
1	chr1:11865724:A:G	0	11865724	G	A
1	chr1:11865881:G:A	0	11865881	A	G
1	chr1:11865897:A:G	0	11865897	G	A
1	chr1:11865982:T:C	0	11865982	C	T
1	chr1:11866664:A:T	0	11866664	T	A
1	chr1:11866690:T:G	0	11866690	G	T
1	chr1:11866701:C:T	0	11866701	T	C
1	chr1:11866999:T:C	0	11866999	C	T
1	chr1:11867307:A:G	0	11867307	G	A
1	chr1:11867703:A:G	0	11867703	G	A
1	chr1:11867768:C:T	0	11867768	T	C
1	chr1:11867821:T:C	0	11867821	C	T
1	chr1:11868124:T:C	0	11868124	C	T
1	chr1:11868584:T:C	0	11868584	C	T
1	chr1:11868657:C:G	0	11868657	G	C
1	chr1:11868762:T:C	0	11868762	C	T
1	chr1:11868773:T:C	0	11868773	C	T
1	chr1:11868838:G:A	0	11868838	A	G
1	chr1:11869115:C:G	0	11869115	G	C
1	chr1:11869650:C:T	0	11869650	T	C
1	chr1:11869704:T:C	0	11869704	C	T
1	chr1:11870096:A:C	0	11870096	C	A
1	chr1:11870806:T:A	0	11870806	A	T
1	chr1:11871124:G:A	0	11871124	A	G
1	chr1:11871388:C:T	0	11871388	T	C
1	chr1:11871534:A:G	0	11871534	G	A
1	chr1:11871570:G:A	0	11871570	A	G
1	chr1:11872410:A:G	0	11872410	G	A
1	chr1:11872621:G:A	0	11872621	A	G
1	chr1:11872790:T:A	0	11872790	A	T
1	chr1:11873583:G:A	0	11873583	A	G
1	chr1:11874321:G:A	0	11874321	A	G
1	chr1:11874596:T:C	0	11874596	C	T
1	chr1:11874785:C:T	0	11874785	T	C
1	chr1:11874871:T:C	0	11874871	C	T
1	chr1:11875109:G:A	0	11875109	A	G
1	chr1:11875658:T:G	0	11875658	G	T
1	chr1:11875666:G:T	0	11875666	T	G
1	chr1:11876432:A:G	0	11876432	G	A
1	chr1:11876457:G:A	0	11876457	A	G
1	chr1:11876587:C:T	0	11876587	T	C
1	chr1:11876856:C:T	0	11876856	T	C
1	chr1:11877060:G:A	0	11877060	A	G
1	chr1:11877347:T:C	0	11877347	C	T
1	chr1:11877993:G:A	0	11877993	A	G
1	chr1:11878146:A:G	0	11878146	G	A
1	chr1:11878283:T:C	0	11878283	C	T
1	chr1:11879213:T:TCCCTTCAGCCA	0	11879213	TCCCTTCAGCCA	T
1	chr1:11879536:A:C	0	11879536	C	A
1	chr1:11879663:G:A	0	11879663	A	G
1	chr1:11880209:G:A	0	11880209	A	G
1	chr1:11881201:G:A	0	11881201	A	G
1	chr1:11881264:A:T	0	11881264	T	A
1	chr1:11881879:C:T	0	11881879	T	C
1	chr1:11882002:A:G	0	11882002	G	A
1	chr1:11882631:G:A	0	11882631	A	G
1	chr1:11883735:G:A	0	11883735	A	G
1	chr1:11886138:C:T	0	11886138	T	C
1	chr1:11886332:G:A	0	11886332	A	G
1	chr1:11886432:T:C	0	11886432	C	T
1	chr1:11886487:C:T	0	11886487	T	C
1	chr1:11886516:G:A	0	11886516	A	G
1	chr1:11886531:C:T	0	11886531	T	C
1	chr1:11887572:T:C	0	11887572	C	T
1	chr1:11887712:A:T	0	11887712	T	A
1	chr1:11887900:A:G	0	11887900	G	A
1	chr1:11888603:C:G	0	11888603	G	C
1	chr1:11889068:G:A	0	11889068	A	G
1	chr1:11889612:A:T	0	11889612	T	A
1	chr1:11889684:G:A	0	11889684	A	G
1	chr1:11889700:T:G	0	11889700	G	T
1	chr1:11889763:G:T	0	11889763	T	G
1	chr1:11889767:G:T	0	11889767	T	G
1	chr1:11889771:G:T	0	11889771	T	G
1	chr1:11889913:G:A	0	11889913	A	G
1	chr1:11890148:T:C	0	11890148	C	T
1	chr1:11890334:T:C	0	11890334	C	T
1	chr1:11890813:G:A	0	11890813	A	G
1	chr1:11890834:T:C	0	11890834	C	T
1	chr1:11891261:C:T	0	11891261	T	C
1	chr1:11891569:G:A	0	11891569	A	G
1	chr1:11891804:T:C	0	11891804	C	T
1	chr1:11891870:CT:C	0	11891870	C	CT
1	chr1:11892155:T:C	0	11892155	C	T
1	chr1:11892349:T:C	0	11892349	C	T
1	chr1:11892570:T:C	0	11892570	C	T
1	chr1:11893257:T:C	0	11893257	C	T
1	chr1:11894287:C:CAGAAAG	0	11894287	CAGAAAG	C
1	chr1:11895754:G:A	0	11895754	A	G
1	chr1:11895927:C:T	0	11895927	T	C
1	chr1:11896095:G:A	0	11896095	A	G
1	chr1:11896172:C:T	0	11896172	T	C
1	chr1:11896427:C:T	0	11896427	T	C
1	chr1:11896708:G:A	0	11896708	A	G
1	chr1:11896848:G:A	0	11896848	A	G
1	chr1:11897152:G:A	0	11897152	A	G
1	chr1:11897489:CTT:C	0	11897489	C	CTT
1	chr1:11897582:C:T	0	11897582	T	C
1	chr1:11897958:A:G	0	11897958	G	A
1	chr1:11898597:G:A	0	11898597	A	G
1	chr1:11898666:A:G	0	11898666	G	A
1	chr1:11898722:C:T	0	11898722	T	C
1	chr1:11899028:G:A	0	11899028	A	G
1	chr1:11899181:C:G	0	11899181	G	C
1	chr1:11899305:C:T	0	11899305	T	C
1	chr1:11899999:A:G	0	11899999	G	A
1	chr1:11900337:T:C	0	11900337	C	T
1	chr1:11901073:G:C	0	11901073	C	G
1	chr1:11901174:T:TA	0	11901174	TA	T
1	chr1:11901477:AGGCTGT:A	0	11901477	A	AGGCTGT
1	chr1:11901599:G:A	0	11901599	A	G
1	chr1:11903953:G:T	0	11903953	T	G
1	chr1:11904090:T:C	0	11904090	C	T
1	chr1:11904091:G:A	0	11904091	A	G
1	chr1:11904510:G:A	0	11904510	A	G
1	chr1:11905043:G:A	0	11905043	A	G
1	chr1:11905385:C:T	0	11905385	T	C
1	chr1:11905593:G:A	0	11905593	A	G
1	chr1:11907299:C:T	0	11907299	T	C
1	chr1:11907699:C:A	0	11907699	A	C
1	chr1:11907848:G:C	0	11907848	C	G
1	chr1:11908598:C:T	0	11908598	T	C
1	chr1:11909512:C:G	0	11909512	G	C
1	chr1:11909787:A:G	0	11909787	G	A
1	chr1:11910946:C:G	0	11910946	G	C
1	chr1:11911731:C:T	0	11911731	T	C
1	chr1:11912240:TTCAC:T	0	11912240	T	TTCAC
1	chr1:11912612:G:A	0	11912612	A	G
1	chr1:11912754:C:T	0	11912754	T	C
1	chr1:11913014:C:T	0	11913014	T	C
1	chr1:11913785:A:G	0	11913785	G	A
1	chr1:11913831:A:G	0	11913831	G	A
1	chr1:11914457:G:A	0	11914457	A	G
1	chr1:11915109:G:A	0	11915109	A	G
1	chr1:11915586:C:T	0	11915586	T	C
1	chr1:11915626:T:C	0	11915626	C	T
1	chr1:11916162:C:T	0	11916162	T	C
1	chr1:11916174:G:A	0	11916174	A	G
1	chr1:11916688:A:G	0	11916688	G	A
1	chr1:11917341:C:G	0	11917341	G	C
1	chr1:11917752:T:C	0	11917752	C	T
1	chr1:11917914:T:C	0	11917914	C	T
1	chr1:11918145:G:T	0	11918145	T	G
1	chr1:11919050:G:T	0	11919050	T	G
1	chr1:11919174:C:T	0	11919174	T	C
1	chr1:11919409:C:T	0	11919409	T	C
1	chr1:11920392:T:C	0	11920392	C	T
1	chr1:11920855:T:G	0	11920855	G	T
1	chr1:11921750:G:A	0	11921750	A	G
1	chr1:11922045:G:A	0	11922045	A	G
1	chr1:11922523:G:A	0	11922523	A	G
1	chr1:11922984:G:A	0	11922984	A	G
1	chr1:11923149:A:G	0	11923149	G	A
1	chr1:11923774:C:G	0	11923774	G	C
1	chr1:11923968:G:A	0	11923968	A	G
1	chr1:11926807:T:C	0	11926807	C	T
1	chr1:11927038:C:G	0	11927038	G	C
1	chr1:11927463:T:C	0	11927463	C	T
1	chr1:11927581:A:G	0	11927581	G	A
1	chr1:11928382:A:G	0	11928382	G	A
1	chr1:11930140:G:C	0	11930140	C	G
1	chr1:11930227:T:C	0	11930227	C	T
1	chr1:11932229:C:A	0	11932229	A	C
1	chr1:11934499:A:AC	0	11934499	AC	A
1	chr1:11935119:A:G	0	11935119	G	A
1	chr1:11935354:G:A	0	11935354	A	G
1	chr1:11935503:C:T	0	11935503	T	C
1	chr1:11935984:A:G	0	11935984	G	A
1	chr1:11937036:C:T	0	11937036	T	C
1	chr1:11937461:G:A	0	11937461	A	G
1	chr1:11938172:C:CG	0	11938172	CG	C
1	chr1:11939067:C:T	0	11939067	T	C
1	chr1:11939139:C:T	0	11939139	T	C
1	chr1:11939499:G:A	0	11939499	A	G
1	chr1:11939885:G:A	0	11939885	A	G
1	chr1:11939914:T:C	0	11939914	C	T
1	chr1:11940575:A:G	0	11940575	G	A
1	chr1:11940613:T:C	0	11940613	C	T
1	chr1:11940783:A:G	0	11940783	G	A
1	chr1:11941093:G:A	0	11941093	A	G
1	chr1:11942107:T:C	0	11942107	C	T
1	chr1:11943146:T:C	0	11943146	C	T
1	chr1:11943174:A:G	0	11943174	G	A
1	chr1:11943284:G:A	0	11943284	A	G
1	chr1:11943454:G:A	0	11943454	A	G
1	chr1:11943598:C:T	0	11943598	T	C
1	chr1:11944094:G:A	0	11944094	A	G
1	chr1:11944942:G:A	0	11944942	A	G
1	chr1:11945193:G:A	0	11945193	A	G
1	chr1:11945624:G:A	0	11945624	A	G
1	chr1:11946757:CA:C	0	11946757	C	CA
1	chr1:11946795:C:T	0	11946795	T	C
1	chr1:11947443:G:A	0	11947443	A	G
1	chr1:11948599:A:G	0	11948599	G	A
1	chr1:11948601:G:A	0	11948601	A	G
1	chr1:11948679:G:A	0	11948679	A	G
1	chr1:11948806:A:G	0	11948806	G	A
1	chr1:11948967:A:G	0	11948967	G	A
1	chr1:11949166:G:C	0	11949166	C	G
1	chr1:11949401:A:C	0	11949401	C	A
1	chr1:11949405:G:A	0	11949405	A	G
1	chr1:11949677:C:T	0	11949677	T	C
1	chr1:11949854:G:A	0	11949854	A	G
1	chr1:11949898:C:T	0	11949898	T	C
1	chr1:11949899:G:A	0	11949899	A	G
1	chr1:11949989:G:A	0	11949989	A	G
1	chr1:11950412:G:T	0	11950412	T	G
1	chr1:11950721:A:G	0	11950721	G	A
1	chr1:11950954:C:T	0	11950954	T	C
1	chr1:11951294:G:A	0	11951294	A	G
1	chr1:11951811:C:T	0	11951811	T	C
1	chr1:11952271:G:A	0	11952271	A	G
1	chr1:11952352:A:G	0	11952352	G	A
1	chr1:11952923:G:A	0	11952923	A	G
1	chr1:11953092:A:G	0	11953092	G	A
1	chr1:11953143:C:T	0	11953143	T	C
1	chr1:11953166:G:A	0	11953166	A	G
1	chr1:11953516:G:A	0	11953516	A	G
1	chr1:11953770:T:C	0	11953770	C	T
1	chr1:11953812:A:G	0	11953812	G	A
1	chr1:11955097:G:A	0	11955097	A	G
1	chr1:11955435:TTTACAAAAGG:T	0	11955435	T	TTTACAAAAGG
1	chr1:11956365:T:C	0	11956365	C	T
1	chr1:11956900:T:G	0	11956900	G	T
1	chr1:11957422:C:T	0	11957422	T	C
1	chr1:11958233:T:C	0	11958233	C	T
1	chr1:11959078:G:A	0	11959078	A	G
1	chr1:11959312:C:T	0	11959312	T	C
1	chr1:11960097:G:A	0	11960097	A	G
1	chr1:11960102:C:G	0	11960102	G	C
1	chr1:11960355:A:G	0	11960355	G	A
1	chr1:11960987:T:C	0	11960987	C	T
1	chr1:11962436:C:T	0	11962436	T	C
1	chr1:11962437:C:T	0	11962437	T	C
1	chr1:11962734:C:A	0	11962734	A	C
1	chr1:11964178:C:T	0	11964178	T	C
1	chr1:11964866:T:C	0	11964866	C	T
1	chr1:11965296:T:C	0	11965296	C	T
1	chr1:11967147:C:T	0	11967147	T	C
1	chr1:11967251:G:A	0	11967251	A	G
1	chr1:11968098:C:T	0	11968098	T	C
1	chr1:11968598:C:T	0	11968598	T	C
1	chr1:11970390:G:A	0	11970390	A	G
1	chr1:11971524:T:C	0	11971524	C	T
1	chr1:11971748:C:T	0	11971748	T	C
1	chr1:11971809:C:T	0	11971809	T	C
1	chr1:11971973:A:G	0	11971973	G	A
1	chr1:11972012:CA:C	0	11972012	C	CA
1	chr1:11972024:T:C	0	11972024	C	T
1	chr1:11972338:G:A	0	11972338	A	G
1	chr1:11973056:A:G	0	11973056	G	A
1	chr1:11973063:G:C	0	11973063	C	G
1	chr1:11973373:A:G	0	11973373	G	A
1	chr1:11973455:A:G	0	11973455	G	A
1	chr1:11973851:G:A	0	11973851	A	G
1	chr1:11975964:T:C	0	11975964	C	T
1	chr1:11976223:T:C	0	11976223	C	T
1	chr1:11976861:T:G	0	11976861	G	T
1	chr1:11977576:C:T	0	11977576	T	C
1	chr1:11977863:A:T	0	11977863	T	A
1	chr1:11978002:A:G	0	11978002	G	A
1	chr1:11978327:AC:A	0	11978327	A	AC
1	chr1:11978366:CTT:C	0	11978366	C	CTT
1	chr1:11978534:G:A	0	11978534	A	G
1	chr1:11978933:A:G	0	11978933	G	A
1	chr1:11979234:G:GAC	0	11979234	GAC	G
1	chr1:11982204:A:G	0	11982204	G	A
1	chr1:11982241:C:T	0	11982241	T	C
1	chr1:11982386:C:T	0	11982386	T	C
1	chr1:11982449:T:C	0	11982449	C	T
1	chr1:11982698:G:A	0	11982698	A	G
1	chr1:11983412:T:C	0	11983412	C	T
1	chr1:11983660:G:A	0	11983660	A	G
1	chr1:11984107:C:T	0	11984107	T	C
1	chr1:11985725:C:T	0	11985725	T	C
1	chr1:11986006:G:T	0	11986006	T	G
1	chr1:11986032:G:A	0	11986032	A	G
1	chr1:11986277:C:G	0	11986277	G	C
1	chr1:11986772:G:A	0	11986772	A	G
1	chr1:11986971:T:C	0	11986971	C	T
1	chr1:11987139:G:GTC	0	11987139	GTC	G
1	chr1:11987176:T:C	0	11987176	C	T
1	chr1:11987302:ACT:A	0	11987302	A	ACT
1	chr1:11987370:C:T	0	11987370	T	C
1	chr1:11988073:A:G	0	11988073	G	A
1	chr1:11988083:T:TG	0	11988083	TG	T
1	chr1:11988538:C:T	0	11988538	T	C
1	chr1:11988826:A:G	0	11988826	G	A
1	chr1:11990577:T:C	0	11990577	C	T
1	chr1:11991651:G:A	0	11991651	A	G
1	chr1:11992348:G:A	0	11992348	A	G
1	chr1:11993043:C:T	0	11993043	T	C
1	chr1:11993207:T:C	0	11993207	C	T
1	chr1:11993973:G:A	0	11993973	A	G
1	chr1:11994854:A:G	0	11994854	G	A
1	chr1:11996383:C:T	0	11996383	T	C
1	chr1:11996758:T:C	0	11996758	C	T
1	chr1:11996888:A:C	0	11996888	C	A
1	chr1:11998745:T:C	0	11998745	C	T
1	chr1:11999355:C:T	0	11999355	T	C
1	chr1:11999441:G:A	0	11999441	A	G
1	chr1:11999491:A:G	0	11999491	G	A
1	chr1:12000279:A:G	0	12000279	G	A
1	chr1:12000812:A:G	0	12000812	G	A
1	chr1:12002148:A:G	0	12002148	G	A
1	chr1:12002450:T:G	0	12002450	G	T
1	chr1:12003174:TC:T	0	12003174	T	TC
1	chr1:12005113:A:G	0	12005113	G	A
1	chr1:12005784:C:T	0	12005784	T	C
1	chr1:12006161:T:TA	0	12006161	TA	T
1	chr1:12006987:T:G	0	12006987	G	T
1	chr1:12007331:C:T	0	12007331	T	C
1	chr1:12007837:A:G	0	12007837	G	A
1	chr1:12008394:G:A	0	12008394	A	G
1	chr1:12008532:C:T	0	12008532	T	C
1	chr1:12008769:G:A	0	12008769	A	G
1	chr1:12008795:T:C	0	12008795	C	T
1	chr1:12008884:T:C	0	12008884	C	T
1	chr1:12008964:G:A	0	12008964	A	G
1	chr1:12009741:T:C	0	12009741	C	T
1	chr1:12010235:G:A	0	12010235	A	G
1	chr1:12011035:C:T	0	12011035	T	C
1	chr1:12012477:C:T	0	12012477	T	C
1	chr1:12012665:A:G	0	12012665	G	A
1	chr1:12013593:G:T	0	12013593	T	G
1	chr1:12013728:C:A	0	12013728	A	C
1	chr1:12013880:G:A	0	12013880	A	G
1	chr1:12014253:C:T	0	12014253	T	C
1	chr1:12015018:G:A	0	12015018	A	G
1	chr1:12015116:A:G	0	12015116	G	A
1	chr1:12015506:G:A	0	12015506	A	G
1	chr1:12015623:G:A	0	12015623	A	G
1	chr1:12016171:A:G	0	12016171	G	A
1	chr1:12016290:T:C	0	12016290	C	T
1	chr1:12016480:A:T	0	12016480	T	A
1	chr1:12016841:C:G	0	12016841	G	C
1	chr1:12017057:T:C	0	12017057	C	T
1	chr1:12017107:G:T	0	12017107	T	G
1	chr1:12018573:ACTGCAATCTCTGCCTC:A	0	12018573	A	ACTGCAATCTCTGCCTC
1	chr1:12018699:G:A	0	12018699	A	G
1	chr1:12020065:G:C	0	12020065	C	G
1	chr1:12022404:C:T	0	12022404	T	C
1	chr1:12022824:C:T	0	12022824	T	C
1	chr1:12022869:A:G	0	12022869	G	A
1	chr1:12023126:T:C	0	12023126	C	T
1	chr1:12023230:A:G	0	12023230	G	A
1	chr1:12024008:G:A	0	12024008	A	G
1	chr1:12025395:T:C	0	12025395	C	T
1	chr1:12027692:G:A	0	12027692	A	G
1	chr1:12029944:T:C	0	12029944	C	T
1	chr1:12030967:G:A	0	12030967	A	G
1	chr1:12031153:T:C	0	12031153	C	T
1	chr1:12033989:G:A	0	12033989	A	G
1	chr1:12034973:C:T	0	12034973	T	C
1	chr1:12035019:C:T	0	12035019	T	C
1	chr1:12035464:G:A	0	12035464	A	G
1	chr1:12037285:G:A	0	12037285	A	G
1	chr1:12037453:A:ACCAG	0	12037453	ACCAG	A
1	chr1:12037511:C:T	0	12037511	T	C
1	chr1:12039288:A:G	0	12039288	G	A
1	chr1:12040928:T:C	0	12040928	C	T
1	chr1:12042208:T:C	0	12042208	C	T
1	chr1:12042254:T:C	0	12042254	C	T
1	chr1:12043907:A:G	0	12043907	G	A
1	chr1:12044283:G:C	0	12044283	C	G
1	chr1:12044991:T:C	0	12044991	C	T
1	chr1:12045275:T:G	0	12045275	G	T
1	chr1:12045979:G:A	0	12045979	A	G
1	chr1:12048307:T:C	0	12048307	C	T
1	chr1:12048707:T:C	0	12048707	C	T
1	chr1:12048777:T:C	0	12048777	C	T
1	chr1:12049147:A:G	0	12049147	G	A
1	chr1:12049550:T:C	0	12049550	C	T
1	chr1:12050589:G:A	0	12050589	A	G
1	chr1:12050683:G:A	0	12050683	A	G
1	chr1:12050714:T:A	0	12050714	A	T
1	chr1:12050870:A:G	0	12050870	G	A
1	chr1:12051140:C:T	0	12051140	T	C
1	chr1:12051718:T:G	0	12051718	G	T
1	chr1:12052663:C:T	0	12052663	T	C
1	chr1:12052886:T:C	0	12052886	C	T
1	chr1:12052893:C:T	0	12052893	T	C
1	chr1:12053183:G:A	0	12053183	A	G
1	chr1:12053501:C:T	0	12053501	T	C
1	chr1:12053897:T:A	0	12053897	A	T
1	chr1:12053995:G:T	0	12053995	T	G
1	chr1:12054235:G:A	0	12054235	A	G
1	chr1:12055634:T:C	0	12055634	C	T
1	chr1:12056320:T:G	0	12056320	G	T
1	chr1:12056438:T:C	0	12056438	C	T
1	chr1:12056445:A:G	0	12056445	G	A
1	chr1:12056709:A:G	0	12056709	G	A
1	chr1:12057634:G:A	0	12057634	A	G
1	chr1:12057844:A:G	0	12057844	G	A
1	chr1:12060247:C:T	0	12060247	T	C
1	chr1:12060484:T:C	0	12060484	C	T
1	chr1:12063968:G:A	0	12063968	A	G
1	chr1:12066600:A:G	0	12066600	G	A
1	chr1:12068378:A:G	0	12068378	G	A
1	chr1:12069912:G:A	0	12069912	A	G
1	chr1:12070460:C:T	0	12070460	T	C
1	chr1:12071713:G:A	0	12071713	A	G
1	chr1:12072575:G:A	0	12072575	A	G
1	chr1:12073892:A:G	0	12073892	G	A
1	chr1:12074633:A:G	0	12074633	G	A
1	chr1:12075093:G:A	0	12075093	A	G
1	chr1:12075354:G:T	0	12075354	T	G
1	chr1:12075469:A:G	0	12075469	G	A
1	chr1:12075835:G:C	0	12075835	C	G
1	chr1:12075859:A:T	0	12075859	T	A
1	chr1:12076336:G:A	0	12076336	A	G
1	chr1:12078409:T:C	0	12078409	C	T
1	chr1:12078572:A:G	0	12078572	G	A
1	chr1:12078630:A:G	0	12078630	G	A
1	chr1:12080379:T:C	0	12080379	C	T
1	chr1:12081404:A:G	0	12081404	G	A
1	chr1:12081819:A:G	0	12081819	G	A
1	chr1:12082060:T:C	0	12082060	C	T
1	chr1:12082168:A:G	0	12082168	G	A
1	chr1:12082186:T:A	0	12082186	A	T
1	chr1:12082641:C:T	0	12082641	T	C
1	chr1:12083623:G:T	0	12083623	T	G
1	chr1:12084377:G:A	0	12084377	A	G
1	chr1:12084605:T:A	0	12084605	A	T
1	chr1:12084744:CTG:C	0	12084744	C	CTG
1	chr1:12087696:G:A	0	12087696	A	G
1	chr1:12093131:G:A	0	12093131	A	G
1	chr1:12095014:C:G	0	12095014	G	C
1	chr1:12096179:A:G	0	12096179	G	A
1	chr1:12096411:A:G	0	12096411	G	A
1	chr1:12097019:A:C	0	12097019	C	A
1	chr1:12097231:T:C	0	12097231	C	T
1	chr1:12098250:T:C	0	12098250	C	T
1	chr1:12098510:C:T	0	12098510	T	C
1	chr1:12099763:C:A	0	12099763	A	C
1	chr1:12100124:A:G	0	12100124	G	A
1	chr1:12100889:G:A	0	12100889	A	G
1	chr1:12101695:G:T	0	12101695	T	G
1	chr1:12101863:C:T	0	12101863	T	C
1	chr1:12101964:C:T	0	12101964	T	C
1	chr1:12102778:G:A	0	12102778	A	G
1	chr1:12103224:C:T	0	12103224	T	C
1	chr1:12103534:A:G	0	12103534	G	A
1	chr1:12103582:G:A	0	12103582	A	G
1	chr1:12103626:T:G	0	12103626	G	T
1	chr1:12103662:C:T	0	12103662	T	C
1	chr1:12104021:C:T	0	12104021	T	C
1	chr1:12104022:C:A	0	12104022	A	C
1	chr1:12104080:A:G	0	12104080	G	A
1	chr1:12104380:C:T	0	12104380	T	C
1	chr1:12105073:G:A	0	12105073	A	G
1	chr1:12106112:C:T	0	12106112	T	C
1	chr1:12106798:G:T	0	12106798	T	G
1	chr1:12107122:C:T	0	12107122	T	C
1	chr1:12107335:T:C	0	12107335	C	T
1	chr1:12107374:G:A	0	12107374	A	G
1	chr1:12107569:A:AAATATACT	0	12107569	AAATATACT	A
1	chr1:12108034:C:T	0	12108034	T	C
1	chr1:12108272:GT:G	0	12108272	G	GT
1	chr1:12108466:C:T	0	12108466	T	C
1	chr1:12108527:G:A	0	12108527	A	G
1	chr1:12108799:T:C	0	12108799	C	T
1	chr1:12109343:C:T	0	12109343	T	C
1	chr1:12110231:G:A	0	12110231	A	G
1	chr1:12110917:C:T	0	12110917	T	C
1	chr1:12110955:T:C	0	12110955	C	T
1	chr1:12111277:G:A	0	12111277	A	G
1	chr1:12112810:G:T	0	12112810	T	G
1	chr1:12113304:A:G	0	12113304	G	A
1	chr1:12113389:G:A	0	12113389	A	G
1	chr1:12114043:G:A	0	12114043	A	G
1	chr1:12115761:A:G	0	12115761	G	A
1	chr1:12115974:G:A	0	12115974	A	G
1	chr1:12116181:A:G	0	12116181	G	A
1	chr1:12116200:C:T	0	12116200	T	C
1	chr1:12118220:T:TA	0	12118220	TA	T
1	chr1:12118221:G:A	0	12118221	A	G
1	chr1:12120061:A:T	0	12120061	T	A
1	chr1:12123117:A:C	0	12123117	C	A
1	chr1:12123188:G:T	0	12123188	T	G
1	chr1:12124174:T:C	0	12124174	C	T
1	chr1:12124318:T:C	0	12124318	C	T
1	chr1:12124462:A:G	0	12124462	G	A
1	chr1:12124606:G:A	0	12124606	A	G
1	chr1:12124694:C:T	0	12124694	T	C
1	chr1:12124894:G:A	0	12124894	A	G
1	chr1:12125278:T:C	0	12125278	C	T
1	chr1:12125717:A:G	0	12125717	G	A
1	chr1:12125726:T:C	0	12125726	C	T
1	chr1:12126001:A:G	0	12126001	G	A
1	chr1:12126299:C:T	0	12126299	T	C
1	chr1:12126335:G:A	0	12126335	A	G
1	chr1:12126570:G:T	0	12126570	T	G
1	chr1:12126994:G:C	0	12126994	C	G
1	chr1:12127073:C:T	0	12127073	T	C
1	chr1:12127484:T:C	0	12127484	C	T
1	chr1:12127537:G:A	0	12127537	A	G
1	chr1:12127655:A:G	0	12127655	G	A
1	chr1:12127971:C:A	0	12127971	A	C
1	chr1:12128037:A:G	0	12128037	G	A
1	chr1:12128288:G:A	0	12128288	A	G
1	chr1:12128370:T:C	0	12128370	C	T
1	chr1:12128425:G:A	0	12128425	A	G
1	chr1:12128556:G:A	0	12128556	A	G
1	chr1:12128715:G:C	0	12128715	C	G
1	chr1:12129176:T:A	0	12129176	A	T
1	chr1:12129504:G:A	0	12129504	A	G
1	chr1:12130684:G:A	0	12130684	A	G
1	chr1:12132196:A:G	0	12132196	G	A
1	chr1:12132213:A:G	0	12132213	G	A
1	chr1:12132569:A:G	0	12132569	G	A
1	chr1:12133868:C:T	0	12133868	T	C
1	chr1:12134688:G:A	0	12134688	A	G
1	chr1:12135167:T:A	0	12135167	A	T
1	chr1:12135294:T:C	0	12135294	C	T
1	chr1:12136091:G:A	0	12136091	A	G
1	chr1:12136110:TC:T	0	12136110	T	TC
1	chr1:12136284:C:G	0	12136284	G	C
1	chr1:12136622:C:T	0	12136622	T	C
1	chr1:12137045:C:T	0	12137045	T	C
1	chr1:12138122:G:A	0	12138122	A	G
1	chr1:12138240:T:C	0	12138240	C	T
1	chr1:12138578:T:C	0	12138578	C	T
1	chr1:12143138:A:G	0	12143138	G	A
1	chr1:12143821:G:A	0	12143821	A	G
1	chr1:12145829:T:G	0	12145829	G	T
1	chr1:12146176:C:T	0	12146176	T	C
1	chr1:12146698:G:A	0	12146698	A	G
1	chr1:12146809:G:T	0	12146809	T	G
1	chr1:12147725:A:G	0	12147725	G	A
1	chr1:12148607:A:G	0	12148607	G	A
1	chr1:12149151:A:G	0	12149151	G	A
1	chr1:12149303:T:C	0	12149303	C	T
1	chr1:12149365:G:A	0	12149365	A	G
1	chr1:12150128:A:G	0	12150128	G	A
1	chr1:12150629:A:G	0	12150629	G	A
1	chr1:12151199:C:T	0	12151199	T	C
1	chr1:12152328:T:G	0	12152328	G	T
1	chr1:12152576:T:A	0	12152576	A	T
1	chr1:12153108:T:C	0	12153108	C	T
1	chr1:12153280:A:G	0	12153280	G	A
1	chr1:12157083:C:T	0	12157083	T	C
1	chr1:12159313:T:G	0	12159313	G	T
1	chr1:12159362:C:T	0	12159362	T	C
1	chr1:12159804:C:G	0	12159804	G	C
1	chr1:12160312:A:G	0	12160312	G	A
1	chr1:12160969:C:T	0	12160969	T	C
1	chr1:12161549:A:G	0	12161549	G	A
1	chr1:12163394:G:A	0	12163394	A	G
1	chr1:12163425:G:A	0	12163425	A	G
1	chr1:12163581:A:G	0	12163581	G	A
1	chr1:12163624:G:A	0	12163624	A	G
1	chr1:12163793:A:G	0	12163793	G	A
1	chr1:12163943:A:T	0	12163943	T	A
1	chr1:12164182:C:A	0	12164182	A	C
1	chr1:12164396:A:G	0	12164396	G	A
1	chr1:12166660:G:A	0	12166660	A	G
1	chr1:12172749:T:C	0	12172749	C	T
1	chr1:12173697:T:C	0	12173697	C	T
1	chr1:12174565:A:G	0	12174565	G	A
1	chr1:12177148:G:A	0	12177148	A	G
1	chr1:12177921:C:T	0	12177921	T	C
1	chr1:12179032:G:A	0	12179032	A	G
1	chr1:12179463:C:T	0	12179463	T	C
1	chr1:12179473:G:A	0	12179473	A	G
1	chr1:12180619:G:A	0	12180619	A	G
1	chr1:12180665:T:G	0	12180665	G	T
1	chr1:12180767:T:G	0	12180767	G	T
1	chr1:12180993:T:C	0	12180993	C	T
1	chr1:12181412:A:G	0	12181412	G	A
1	chr1:12181798:T:G	0	12181798	G	T
1	chr1:12181934:G:A	0	12181934	A	G
1	chr1:12182039:C:T	0	12182039	T	C
1	chr1:12182401:T:C	0	12182401	C	T
1	chr1:12182736:T:G	0	12182736	G	T
1	chr1:12182892:A:G	0	12182892	G	A
1	chr1:12183217:C:T	0	12183217	T	C
1	chr1:12184201:A:G	0	12184201	G	A
1	chr1:12184261:T:C	0	12184261	C	T
1	chr1:12184972:T:C	0	12184972	C	T
1	chr1:12185303:CCTTTTT:C	0	12185303	C	CCTTTTT
1	chr1:12185675:T:A	0	12185675	A	T
1	chr1:12186118:C:T	0	12186118	T	C
1	chr1:12186951:C:G	0	12186951	G	C
1	chr1:12187253:A:G	0	12187253	G	A
1	chr1:12187883:C:T	0	12187883	T	C
1	chr1:12188183:ATG:A	0	12188183	A	ATG
1	chr1:12188234:G:C	0	12188234	C	G
1	chr1:12188368:T:A	0	12188368	A	T
1	chr1:12188446:G:A	0	12188446	A	G
1	chr1:12188885:A:G	0	12188885	G	A
1	chr1:12188974:A:G	0	12188974	G	A
1	chr1:12189586:A:T	0	12189586	T	A
1	chr1:12189713:G:A	0	12189713	A	G
1	chr1:12189772:A:G	0	12189772	G	A
1	chr1:12189808:G:C	0	12189808	C	G
1	chr1:12190380:G:A	0	12190380	A	G
1	chr1:12190831:T:C	0	12190831	C	T
1	chr1:12190922:C:T	0	12190922	T	C
1	chr1:12191134:T:A	0	12191134	A	T
1	chr1:12191261:G:A	0	12191261	A	G
1	chr1:12191708:T:G	0	12191708	G	T
1	chr1:12192835:C:T	0	12192835	T	C
1	chr1:12192898:T:G	0	12192898	G	T
1	chr1:12193005:G:A	0	12193005	A	G
1	chr1:12193294:T:C	0	12193294	C	T
1	chr1:12194144:G:A	0	12194144	A	G
1	chr1:12196884:C:G	0	12196884	G	C
1	chr1:12198174:T:C	0	12198174	C	T
1	chr1:12198884:G:T	0	12198884	T	G
1	chr1:12201733:T:C	0	12201733	C	T
1	chr1:12201915:A:G	0	12201915	G	A
1	chr1:12202241:G:A	0	12202241	A	G
1	chr1:12202632:G:A	0	12202632	A	G
1	chr1:12202633:A:C	0	12202633	C	A
1	chr1:12202735:A:G	0	12202735	G	A
1	chr1:12203488:C:T	0	12203488	T	C
1	chr1:12203760:T:C	0	12203760	C	T
1	chr1:12203862:C:T	0	12203862	T	C
1	chr1:12204166:T:C	0	12204166	C	T
1	chr1:12204298:A:G	0	12204298	G	A
1	chr1:12204404:G:A	0	12204404	A	G
1	chr1:12205019:A:G	0	12205019	G	A
1	chr1:12206555:A:G	0	12206555	G	A
1	chr1:12207208:A:G	0	12207208	G	A
1	chr1:12207235:C:T	0	12207235	T	C
1	chr1:12207407:C:A	0	12207407	A	C
1	chr1:12207942:C:T	0	12207942	T	C
1	chr1:12208442:G:A	0	12208442	A	G
1	chr1:12208514:A:G	0	12208514	G	A
1	chr1:12208664:G:A	0	12208664	A	G
1	chr1:12209275:A:G	0	12209275	G	A
1	chr1:12209890:A:G	0	12209890	G	A
1	chr1:12210165:C:T	0	12210165	T	C
1	chr1:12211126:G:A	0	12211126	A	G
1	chr1:12213345:C:T	0	12213345	T	C
1	chr1:12213563:T:A	0	12213563	A	T
1	chr1:12213759:C:T	0	12213759	T	C
1	chr1:12215463:G:C	0	12215463	C	G
1	chr1:12216926:CA:C	0	12216926	C	CA
1	chr1:12217607:C:G	0	12217607	G	C
1	chr1:12218493:T:C	0	12218493	C	T
1	chr1:12218875:A:G	0	12218875	G	A
1	chr1:12219261:G:C	0	12219261	C	G
1	chr1:12219524:T:C	0	12219524	C	T
1	chr1:12219976:A:G	0	12219976	G	A
1	chr1:12220353:G:A	0	12220353	A	G
1	chr1:12222065:G:T	0	12222065	T	G
1	chr1:12223842:G:A	0	12223842	A	G
1	chr1:12223904:G:A	0	12223904	A	G
1	chr1:12223995:C:T	0	12223995	T	C
1	chr1:12225164:C:T	0	12225164	T	C
1	chr1:12225595:T:C	0	12225595	C	T
1	chr1:12226407:T:C	0	12226407	C	T
1	chr1:12226582:C:T	0	12226582	T	C
1	chr1:12226870:T:C	0	12226870	C	T
1	chr1:12226881:C:T	0	12226881	T	C
1	chr1:12226958:A:G	0	12226958	G	A
1	chr1:12227213:T:C	0	12227213	C	T
1	chr1:12227560:G:A	0	12227560	A	G
1	chr1:12228812:C:T	0	12228812	T	C
1	chr1:12228878:C:T	0	12228878	T	C
1	chr1:12229081:T:C	0	12229081	C	T
1	chr1:12229378:T:G	0	12229378	G	T
1	chr1:12229410:A:T	0	12229410	T	A
1	chr1:12231765:G:A	0	12231765	A	G
1	chr1:12232414:G:A	0	12232414	A	G
1	chr1:12233555:G:A	0	12233555	A	G
1	chr1:12235131:T:C	0	12235131	C	T
1	chr1:12236369:T:C	0	12236369	C	T
1	chr1:12237095:G:A	0	12237095	A	G
1	chr1:12238360:C:T	0	12238360	T	C
1	chr1:12238801:G:A	0	12238801	A	G
1	chr1:12239394:C:T	0	12239394	T	C
1	chr1:12239947:A:G	0	12239947	G	A
1	chr1:12242330:G:A	0	12242330	A	G
1	chr1:12243231:G:A	0	12243231	A	G
1	chr1:12245229:G:A	0	12245229	A	G
1	chr1:12246557:T:C	0	12246557	C	T
1	chr1:12246677:T:G	0	12246677	G	T
1	chr1:12247750:C:T	0	12247750	T	C
1	chr1:12247772:C:T	0	12247772	T	C
1	chr1:12249867:A:G	0	12249867	G	A
1	chr1:12250211:T:A	0	12250211	A	T
1	chr1:12251989:G:A	0	12251989	A	G
1	chr1:12252928:A:G	0	12252928	G	A
1	chr1:12253218:T:G	0	12253218	G	T
1	chr1:12254192:A:T	0	12254192	T	A
1	chr1:12254241:C:G	0	12254241	G	C
1	chr1:12254821:C:A	0	12254821	A	C
1	chr1:12255614:T:C	0	12255614	C	T
1	chr1:12256022:A:G	0	12256022	G	A
1	chr1:12256314:G:T	0	12256314	T	G
1	chr1:12256527:A:G	0	12256527	G	A
1	chr1:12256794:G:A	0	12256794	A	G
1	chr1:12257778:T:TG	0	12257778	TG	T
1	chr1:12259134:T:C	0	12259134	C	T
1	chr1:12259188:C:T	0	12259188	T	C
1	chr1:12260216:G:A	0	12260216	A	G
1	chr1:12260892:T:G	0	12260892	G	T
1	chr1:12263144:C:T	0	12263144	T	C
1	chr1:12264715:A:G	0	12264715	G	A
1	chr1:12265147:T:C	0	12265147	C	T
1	chr1:12267219:G:C	0	12267219	C	G
1	chr1:12268305:A:G	0	12268305	G	A
1	chr1:12269238:C:T	0	12269238	T	C
1	chr1:12270620:T:TC	0	12270620	TC	T
1	chr1:12270966:ACT:A	0	12270966	A	ACT
1	chr1:12271558:G:A	0	12271558	A	G
1	chr1:12271954:A:G	0	12271954	G	A
1	chr1:12272449:AATTAGT:A	0	12272449	A	AATTAGT
1	chr1:12274547:A:G	0	12274547	G	A
1	chr1:12274941:A:G	0	12274941	G	A
1	chr1:12275284:A:G	0	12275284	G	A
1	chr1:12276090:T:C	0	12276090	C	T
1	chr1:12278683:A:G	0	12278683	G	A
1	chr1:12279562:A:T	0	12279562	T	A
1	chr1:12280047:CAG:C	0	12280047	C	CAG
1	chr1:12280538:C:G	0	12280538	G	C
1	chr1:12280991:A:G	0	12280991	G	A
1	chr1:12281471:T:C	0	12281471	C	T
1	chr1:12281650:T:C	0	12281650	C	T
1	chr1:12282127:G:A	0	12282127	A	G
1	chr1:12282624:G:A	0	12282624	A	G
1	chr1:12285429:T:C	0	12285429	C	T
1	chr1:12286439:G:A	0	12286439	A	G
1	chr1:12293815:T:C	0	12293815	C	T
1	chr1:12293816:G:A	0	12293816	A	G
1	chr1:12298850:TC:T	0	12298850	T	TC
1	chr1:12299815:C:T	0	12299815	T	C
1	chr1:12300714:A:C	0	12300714	C	A
1	chr1:12303754:C:T	0	12303754	T	C
1	chr1:12304175:C:T	0	12304175	T	C
1	chr1:12306451:G:A	0	12306451	A	G
1	chr1:12307109:A:C	0	12307109	C	A
1	chr1:12307781:C:T	0	12307781	T	C
1	chr1:12308279:A:C	0	12308279	C	A
1	chr1:12310100:AC:A	0	12310100	A	AC
1	chr1:12310235:G:GCA	0	12310235	GCA	G
1	chr1:12311750:G:A	0	12311750	A	G
1	chr1:12312225:T:C	0	12312225	C	T
1	chr1:12313691:C:T	0	12313691	T	C
1	chr1:12314005:A:T	0	12314005	T	A
1	chr1:12315725:A:G	0	12315725	G	A
1	chr1:12315902:C:T	0	12315902	T	C
1	chr1:12316722:T:G	0	12316722	G	T
1	chr1:12319732:A:C	0	12319732	C	A
1	chr1:12319924:G:A	0	12319924	A	G
1	chr1:12320286:C:A	0	12320286	A	C
1	chr1:12320292:G:T	0	12320292	T	G
1	chr1:12320381:C:T	0	12320381	T	C
1	chr1:12322968:CAG:C	0	12322968	C	CAG
1	chr1:12324673:C:T	0	12324673	T	C
1	chr1:12325107:A:T	0	12325107	T	A
1	chr1:12325509:T:C	0	12325509	C	T
1	chr1:12326496:G:A	0	12326496	A	G
1	chr1:12327007:C:CCT	0	12327007	CCT	C
1	chr1:12328056:G:A	0	12328056	A	G
1	chr1:12329256:C:T	0	12329256	T	C
1	chr1:12329311:C:T	0	12329311	T	C
1	chr1:12329896:T:C	0	12329896	C	T
1	chr1:12330102:T:C	0	12330102	C	T
1	chr1:12330613:G:T	0	12330613	T	G
1	chr1:12330944:C:G	0	12330944	G	C
1	chr1:12331414:T:C	0	12331414	C	T
1	chr1:12331896:T:C	0	12331896	C	T
1	chr1:12332948:T:C	0	12332948	C	T
1	chr1:12334637:T:C	0	12334637	C	T
1	chr1:12335356:C:T	0	12335356	T	C
1	chr1:12336648:A:C	0	12336648	C	A
1	chr1:12338356:T:G	0	12338356	G	T
1	chr1:12339342:T:C	0	12339342	C	T
1	chr1:12340522:T:C	0	12340522	C	T
1	chr1:12342218:G:T	0	12342218	T	G
1	chr1:12344984:A:G	0	12344984	G	A
1	chr1:12345988:C:T	0	12345988	T	C
1	chr1:12346055:G:C	0	12346055	C	G
1	chr1:12346805:C:G	0	12346805	G	C
1	chr1:12346872:A:G	0	12346872	G	A
1	chr1:12349743:T:C	0	12349743	C	T
1	chr1:12350254:T:C	0	12350254	C	T
1	chr1:12350310:A:G	0	12350310	G	A
1	chr1:12350630:T:C	0	12350630	C	T
1	chr1:12351648:A:G	0	12351648	G	A
1	chr1:12351733:A:G	0	12351733	G	A
1	chr1:12352742:T:A	0	12352742	A	T
1	chr1:12357037:A:G	0	12357037	G	A
1	chr1:12358644:C:T	0	12358644	T	C
1	chr1:12358984:T:C	0	12358984	C	T
1	chr1:12360953:A:G	0	12360953	G	A
1	chr1:12363648:A:G	0	12363648	G	A
1	chr1:12364918:T:C	0	12364918	C	T
1	chr1:12365006:T:A	0	12365006	A	T
1	chr1:12365502:C:T	0	12365502	T	C
1	chr1:12368983:A:G	0	12368983	G	A
1	chr1:12370319:G:A	0	12370319	A	G
1	chr1:12371414:G:A	0	12371414	A	G
1	chr1:12372331:G:A	0	12372331	A	G
1	chr1:12375603:A:T	0	12375603	T	A
1	chr1:12376212:G:A	0	12376212	A	G
1	chr1:12376843:A:G	0	12376843	G	A
1	chr1:12378061:G:A	0	12378061	A	G
1	chr1:12378659:A:C	0	12378659	C	A
1	chr1:12379830:A:G	0	12379830	G	A
1	chr1:12379959:T:C	0	12379959	C	T
1	chr1:12380866:T:A	0	12380866	A	T
1	chr1:12382499:A:G	0	12382499	G	A
1	chr1:12382642:A:G	0	12382642	G	A
1	chr1:12383452:TTAA:T	0	12383452	T	TTAA
1	chr1:12383625:CT:C	0	12383625	C	CT
1	chr1:12387570:G:A	0	12387570	A	G
1	chr1:12387817:A:G	0	12387817	G	A
1	chr1:12389248:C:T	0	12389248	T	C
1	chr1:12389743:T:G	0	12389743	G	T
1	chr1:12391503:T:TC	0	12391503	TC	T
1	chr1:12391800:A:G	0	12391800	G	A
1	chr1:12393584:C:T	0	12393584	T	C
1	chr1:12394844:A:C	0	12394844	C	A
1	chr1:12396934:T:C	0	12396934	C	T
1	chr1:12396991:T:C	0	12396991	C	T
1	chr1:12397079:G:A	0	12397079	A	G
1	chr1:12398207:A:G	0	12398207	G	A
1	chr1:12398515:C:G	0	12398515	G	C
1	chr1:12398740:G:A	0	12398740	A	G
1	chr1:12399945:G:C	0	12399945	C	G
1	chr1:12400886:C:T	0	12400886	T	C
1	chr1:12402073:C:A	0	12402073	A	C
1	chr1:12405094:C:T	0	12405094	T	C
1	chr1:12407567:C:T	0	12407567	T	C
1	chr1:12407780:CTA:C	0	12407780	C	CTA
1	chr1:12408066:C:T	0	12408066	T	C
1	chr1:12409966:T:G	0	12409966	G	T
1	chr1:12411470:A:C	0	12411470	C	A
1	chr1:12411793:T:C	0	12411793	C	T
1	chr1:12412714:G:T	0	12412714	T	G
1	chr1:12412788:T:C	0	12412788	C	T
1	chr1:12413173:G:T	0	12413173	T	G
1	chr1:12414485:TAATGTTGTCTATGAG:T	0	12414485	T	TAATGTTGTCTATGAG
1	chr1:12414592:T:C	0	12414592	C	T
1	chr1:12415894:A:AG	0	12415894	AG	A
1	chr1:12417036:G:A	0	12417036	A	G
1	chr1:12417985:C:T	0	12417985	T	C
1	chr1:12420451:T:C	0	12420451	C	T
1	chr1:12421323:T:A	0	12421323	A	T
1	chr1:12423375:G:A	0	12423375	A	G
1	chr1:12423624:T:G	0	12423624	G	T
1	chr1:12424727:G:A	0	12424727	A	G
1	chr1:12426739:G:A	0	12426739	A	G
1	chr1:12428419:C:A	0	12428419	A	C
1	chr1:12430787:T:C	0	12430787	C	T
1	chr1:12432526:A:G	0	12432526	G	A
1	chr1:12432784:G:A	0	12432784	A	G
1	chr1:12433972:A:T	0	12433972	T	A
1	chr1:12435411:T:C	0	12435411	C	T
1	chr1:12435965:T:C	0	12435965	C	T
1	chr1:12440786:C:G	0	12440786	G	C
1	chr1:12442371:T:C	0	12442371	C	T
1	chr1:12442836:A:AC	0	12442836	AC	A
1	chr1:12443878:T:C	0	12443878	C	T
1	chr1:12444240:T:C	0	12444240	C	T
1	chr1:12445101:T:C	0	12445101	C	T
1	chr1:12446904:A:G	0	12446904	G	A
1	chr1:12447333:A:T	0	12447333	T	A
1	chr1:12455535:C:T	0	12455535	T	C
1	chr1:12455570:CA:C	0	12455570	C	CA
1	chr1:12455851:G:A	0	12455851	A	G
1	chr1:12461207:T:C	0	12461207	C	T
1	chr1:12462253:G:C	0	12462253	C	G
1	chr1:12464597:T:C	0	12464597	C	T
1	chr1:12465864:T:C	0	12465864	C	T
1	chr1:12466404:C:G	0	12466404	G	C
1	chr1:12466725:A:G	0	12466725	G	A
1	chr1:12468617:G:A	0	12468617	A	G
1	chr1:12469173:G:C	0	12469173	C	G
1	chr1:12471029:T:C	0	12471029	C	T
1	chr1:12472011:A:C	0	12472011	C	A
1	chr1:12473296:GTTC:G	0	12473296	G	GTTC
1	chr1:12473401:C:T	0	12473401	T	C
1	chr1:12473574:G:A	0	12473574	A	G
1	chr1:12477297:T:G	0	12477297	G	T
1	chr1:12477891:G:A	0	12477891	A	G
1	chr1:12479620:A:T	0	12479620	T	A
1	chr1:12481129:C:T	0	12481129	T	C
```
