## Supplementary material for "Characterization of shared and ancestry-specific signals driving complex traits using multi-ancestry fine-mapping": mesusiecsinfo

```
*************************************************************

  Multiple Ancestry Sum of Single Effect Model (MESuSiE)          

   Visit http://www.xzlab.org/software.html For Update            

            (C) 2022 Boran Gao, Xiang Zhou                        

              GNU General Public License                          

*************************************************************
# Start data processing for sufficient statistics 
# Create MESuSiE object 
# Start data analysis 

# Data analysis is done, and now generates result 

Potential causal SNPs with PIP > 0.5:  chr1:25257119:C:G 

Credible sets for effects: 
$cs
$cs$L1
[1] 818 825

$cs$L2
 [1] 1074 1075 1077 1079 1080 1083 1085 1086 1087 1090 1091 1092 1093 1094

$cs$L3
 [1]  4  7 10 11 12 14 15 16 17 18 19 24 25 26 27 28 30 32 35 40 42 44 47 48 51
[26] 52 53 54 55


$cs_category
       L1        L2        L3 
"eur_afr" "eur_afr" "eur_afr" 

$purity
   min.abs.corr mean.abs.corr median.abs.corr
L1     0.994112     0.9970560        0.997056
L2     0.866581     0.9461345        0.940517
L3     0.849410     0.9531779        0.975802

$cs_index
[1] 1 2 3

$coverage
[1] 0.9981328 0.9629762 0.9509792

$requested_coverage
[1] 0.95


 Use MESuSiE_Plot() for visualization
# Total time used for the analysis: 0.07 mins
```
