## Supplementary material for "Characterization of shared and ancestry-specific signals driving complex traits using multi-ancestry fine-mapping": mesusieoutput

```
                 eur          afr      eur_afr
   [1,] 1.917302e-06 2.722416e-06 7.440384e-07
   [2,] 2.071611e-06 4.233698e-06 4.245103e-07
   [3,] 3.255115e-06 2.559892e-06 1.782984e-06
   [4,] 4.911230e-03 4.570269e-06 7.324879e-03
   [5,] 1.880821e-06 2.546793e-06 6.174414e-07
   [6,] 2.675605e-04 2.283678e-06 1.382375e-04
   [7,] 5.642439e-03 6.789923e-06 1.404422e-02
   [8,] 1.955953e-06 2.721127e-06 7.602185e-07
   [9,] 3.198373e-03 1.896033e-06 1.205834e-03
  [10,] 5.422715e-03 4.698067e-06 8.368320e-03
  [11,] 5.612580e-03 4.712888e-06 8.688624e-03
  [12,] 1.067806e-02 1.621882e-05 7.337537e-02
  [13,] 3.203307e-06 3.021595e-06 1.964080e-06
  [14,] 7.096839e-03 1.590645e-05 4.722587e-02
  [15,] 1.276193e-02 1.419578e-05 7.588489e-02
  [16,] 4.287704e-03 4.322113e-06 5.950336e-03
  [17,] 3.601369e-03 4.312690e-06 5.015912e-03
  [18,] 6.745511e-03 1.691453e-05 4.791980e-02
  [19,] 7.059585e-03 1.282103e-05 3.710245e-02
  [20,] 1.272918e-04 2.370681e-06 4.004481e-05
  [21,] 2.145653e-06 3.987102e-06 1.614916e-06
  [22,] 1.405180e-04 1.657173e-05 7.921762e-04
  [23,] 1.739835e-03 1.897598e-06 6.907338e-04
  [24,] 4.228502e-03 1.584019e-05 2.761661e-02
  [25,] 3.450216e-03 4.912886e-06 5.732993e-03
  [26,] 3.511224e-03 4.789697e-06 5.638782e-03
  [27,] 3.403121e-03 4.575923e-06 5.146602e-03
  [28,] 3.408801e-03 4.531509e-06 5.087639e-03
  [29,] 2.189166e-03 1.954392e-06 9.059565e-04
  [30,] 8.898028e-03 1.683410e-05 6.338283e-02
  [31,] 2.898520e-06 2.982073e-06 1.738056e-06
  [32,] 4.609788e-03 8.915955e-06 1.583828e-02
  [33,] 1.628047e-03 1.796453e-06 5.807331e-04
  [34,] 3.171860e-06 3.303221e-06 2.064422e-06
  [35,] 4.786109e-03 9.081089e-06 1.680245e-02
  [36,] 1.054126e-05 3.825205e-06 1.114025e-05
  [37,] 1.494293e-03 1.686575e-06 4.688706e-04
  [38,] 1.825203e-03 1.750621e-06 6.122918e-04
  [39,] 2.062478e-03 1.653649e-06 5.978566e-04
  [40,] 9.994350e-03 1.437582e-05 6.003687e-02
  [41,] 2.100993e-06 1.781509e-06 4.891440e-07
  [42,] 5.214709e-03 2.247561e-06 2.616725e-03
  [43,] 4.141066e-03 2.265453e-06 2.144001e-03
  [44,] 2.385856e-03 7.344306e-06 6.501239e-03
  [45,] 2.089186e-06 1.651972e-06 4.675153e-07
  [46,] 2.091479e-06 1.619547e-06 4.589930e-07
  [47,] 4.264837e-03 7.300661e-06 1.159194e-02
  [48,] 4.265012e-03 7.683264e-06 1.231190e-02
  [49,] 1.021175e-06 6.088279e-06 2.644840e-07
  [50,] 1.393429e-06 1.715046e-06 4.211760e-07
  [51,] 2.652432e-02 5.369800e-06 4.658393e-02
  [52,] 8.046681e-03 1.060614e-05 3.401176e-02
  [53,] 6.161642e-03 1.531732e-06 1.235041e-03
  [54,] 1.097393e-02 1.205795e-05 5.398300e-02
  [55,] 8.909517e-03 1.332410e-05 4.884652e-02
  [56,] 2.933168e-05 2.683756e-06 1.229566e-05
  [57,] 8.813577e-07 1.370460e-06 2.994283e-07
  [58,] 1.028621e-06 1.951292e-06 3.603092e-07
  [59,] 1.883938e-06 1.755118e-06 9.300025e-07
  [60,] 1.224762e-06 1.296313e-06 3.532015e-07
  [61,] 9.983894e-07 2.047589e-06 3.597195e-07
  [62,] 5.557531e-06 1.113067e-06 1.116173e-06
  [63,] 7.406148e-06 1.618351e-06 3.268610e-06
  [64,] 9.836961e-07 1.715716e-06 3.509196e-07
  [65,] 6.072481e-06 1.657764e-06 2.773966e-06
  [66,] 7.955992e-07 1.595115e-06 2.640290e-07
  [67,] 7.837280e-07 1.571846e-06 2.571247e-07
  [68,] 7.730995e-07 1.565662e-06 2.522728e-07
  [69,] 1.608686e-06 1.539204e-06 6.159418e-07
  [70,] 6.693253e-06 1.110546e-06 1.204569e-06
  [71,] 7.906948e-07 1.624493e-06 2.717804e-07
  [72,] 7.605235e-07 1.575876e-06 2.278372e-07
  [73,] 8.024293e-07 1.570277e-06 2.629383e-07
  [74,] 1.019437e-06 2.812140e-06 4.758646e-07
  [75,] 1.112624e-06 2.171450e-06 4.616657e-07
  [76,] 1.003054e-06 2.320597e-06 4.218797e-07
  [77,] 8.485945e-07 2.528796e-06 3.573525e-07
  [78,] 2.153425e-06 2.077857e-06 3.869633e-07
  [79,] 5.622207e-06 1.183880e-06 1.348853e-06
  [80,] 1.578397e-06 2.569809e-06 5.289643e-07
  [81,] 1.875590e-06 4.394383e-06 2.150216e-07
  [82,] 7.072076e-07 2.888947e-06 3.599845e-07
  [83,] 6.133705e-06 1.251410e-06 1.727321e-06
  [84,] 1.573420e-06 2.564717e-06 5.137365e-07
  [85,] 1.318862e-05 1.140564e-06 1.651662e-06
  [86,] 1.134765e-05 1.726989e-06 1.356946e-06
  [87,] 6.671986e-07 3.439464e-06 2.051033e-07
  [88,] 4.586667e-06 1.644741e-06 2.118291e-06
  [89,] 1.594897e-06 2.198341e-06 4.787797e-07
  [90,] 1.576361e-06 2.546356e-06 5.810468e-07
  [91,] 4.722037e-06 1.318561e-06 1.591364e-06
  [92,] 3.470942e-06 1.540070e-06 1.466833e-06
  [93,] 2.688897e-06 7.087262e-06 4.016628e-06
  [94,] 1.260738e-06 1.569774e-06 2.652901e-07
  [95,] 2.136639e-06 2.141554e-06 7.551709e-07
  [96,] 2.463091e-06 2.641099e-06 1.766533e-06
  [97,] 1.479738e-06 8.291313e-06 1.002226e-06
  [98,] 5.835016e-07 1.321147e-06 1.871474e-07
  [99,] 6.256823e-07 1.243850e-06 2.033497e-07
 [100,] 3.036741e-06 1.412806e-06 4.625668e-07
 [101,] 1.098020e-06 1.272527e-06 3.497362e-07
 [102,] 5.861057e-07 3.338600e-06 2.081765e-07
 [103,] 1.059368e-06 1.427936e-06 3.781619e-07
 [104,] 2.007354e-06 1.299188e-06 4.011262e-07
 [105,] 1.062144e-06 3.475745e-06 7.194872e-07
 [106,] 4.358787e-06 2.913142e-06 4.490985e-07
 [107,] 1.665065e-06 1.346420e-06 2.999396e-07
 [108,] 6.669755e-06 2.095635e-06 6.331748e-07
 [109,] 4.457111e-06 2.711682e-06 4.502330e-07
 [110,] 6.222852e-06 2.377804e-06 5.542751e-07
 [111,] 8.285867e-07 1.419570e-06 2.799225e-07
 [112,] 1.447694e-06 1.286536e-06 3.354396e-07
 [113,] 1.701684e-06 1.934150e-06 7.883519e-07
 [114,] 1.745123e-06 1.465357e-06 5.812579e-07
 [115,] 1.026142e-06 2.205173e-06 3.122883e-07
 [116,] 5.974309e-07 1.797905e-06 1.902580e-07
 [117,] 1.899303e-06 1.499303e-06 6.510877e-07
 [118,] 1.567482e-06 1.459547e-06 5.690494e-07
 [119,] 1.540953e-06 3.575936e-06 5.913898e-07
 [120,] 7.657934e-07 1.243425e-06 2.263107e-07
 [121,] 2.047503e-06 1.452031e-06 6.655244e-07
 [122,] 1.482681e-06 1.784400e-05 1.605862e-06
 [123,] 1.466204e-05 1.971264e-06 3.832233e-06
 [124,] 8.896125e-07 4.856468e-06 1.834119e-07
 [125,] 1.927379e-06 1.456748e-06 6.324587e-07
 [126,] 1.486033e-06 1.669101e-05 1.472699e-06
 [127,] 2.048516e-06 1.455972e-06 6.688618e-07
 [128,] 1.907077e-06 1.517493e-06 6.649862e-07
 [129,] 2.330521e-06 1.425668e-06 7.143449e-07
 [130,] 2.082078e-06 1.444753e-06 6.701543e-07
 [131,] 2.405170e-06 1.653994e-06 9.707818e-07
 [132,] 1.249681e-06 7.886496e-06 2.034524e-07
 [133,] 9.755764e-06 2.551843e-06 2.975012e-06
 [134,] 1.467329e-06 6.467169e-06 1.124382e-06
 [135,] 9.852436e-07 1.560109e-06 3.051963e-07
 [136,] 9.338031e-07 3.313428e-06 1.850265e-07
 [137,] 1.190796e-06 3.501567e-06 2.115063e-07
 [138,] 1.545169e-06 1.543911e-06 4.332641e-07
 [139,] 1.688759e-06 2.308185e-06 8.797402e-07
 [140,] 1.079887e-06 1.485886e-06 2.384036e-07
 [141,] 1.579499e-06 1.546741e-06 4.360757e-07
 [142,] 5.852934e-07 1.342749e-06 1.821451e-07
 [143,] 1.401683e-06 1.547402e-06 3.991553e-07
 [144,] 1.565869e-06 2.413804e-06 8.317625e-07
 [145,] 6.386871e-06 1.665361e-06 6.642578e-07
 [146,] 1.075618e-06 1.640245e-06 2.658412e-07
 [147,] 1.112996e-06 1.548000e-06 3.208299e-07
 [148,] 1.221965e-05 2.178778e-06 1.234337e-06
 [149,] 6.191408e-07 1.760768e-06 1.953375e-07
 [150,] 1.171853e-06 1.984774e-06 2.966102e-07
 [151,] 9.907781e-07 1.793480e-06 2.477781e-07
 [152,] 2.304400e-06 1.171131e-06 4.843878e-07
 [153,] 1.386083e-06 1.161376e-06 2.997472e-07
 [154,] 1.072731e-06 2.616814e-06 1.898603e-07
 [155,] 1.154984e-06 2.442500e-06 3.920532e-07
 [156,] 6.438331e-07 1.306100e-06 1.938334e-07
 [157,] 1.044573e-06 1.730669e-06 2.047859e-07
 [158,] 1.079629e-06 2.055762e-06 2.004964e-07
 [159,] 1.901675e-06 1.410868e-06 5.914188e-07
 [160,] 9.797097e-06 7.760476e-06 2.325540e-05
 [161,] 2.053113e-06 1.765867e-06 7.983417e-07
 [162,] 6.578161e-07 5.146326e-06 3.653543e-07
 [163,] 7.540990e-07 1.216298e-06 2.186262e-07
 [164,] 7.875599e-07 1.214545e-06 2.326037e-07
 [165,] 1.114566e-06 2.539334e-06 3.591819e-07
 [166,] 2.442343e-06 7.318831e-06 3.229356e-06
 [167,] 6.986462e-07 1.823258e-06 2.007729e-07
 [168,] 4.351790e-06 3.355196e-06 3.644155e-06
 [169,] 6.313207e-07 1.597702e-06 1.913522e-07
 [170,] 3.494701e-06 1.173750e-05 7.366597e-06
 [171,] 6.637922e-07 4.459292e-06 3.807761e-07
 [172,] 1.783498e-06 2.306850e-05 6.364645e-06
 [173,] 1.986321e-06 2.049670e-06 3.421694e-07
 [174,] 1.516326e-06 7.160199e-06 1.601707e-06
 [175,] 1.527938e-06 7.524137e-06 1.709947e-06
 [176,] 1.673909e-06 1.462394e-05 3.734096e-06
 [177,] 6.445775e-07 1.963059e-06 1.759034e-07
 [178,] 5.057848e-06 2.162173e-06 2.120907e-06
 [179,] 2.507557e-06 2.201409e-06 9.336471e-07
 [180,] 5.987366e-07 1.741830e-06 2.157285e-07
 [181,] 5.830512e-07 1.360531e-06 1.818335e-07
 [182,] 5.849392e-07 1.293738e-06 1.824089e-07
 [183,] 5.933899e-07 1.723201e-06 2.095987e-07
 [184,] 6.061257e-07 2.083171e-06 2.360842e-07
 [185,] 5.833121e-07 1.672215e-06 1.870045e-07
 [186,] 5.853868e-07 1.689022e-06 1.969847e-07
 [187,] 5.880699e-07 1.326702e-06 1.820899e-07
 [188,] 5.905511e-07 1.653235e-06 2.037960e-07
 [189,] 6.156757e-07 1.966597e-06 2.403429e-07
 [190,] 5.906099e-07 1.624982e-06 2.028160e-07
 [191,] 5.832056e-07 1.557055e-06 1.857702e-07
 [192,] 3.059311e-06 1.762972e-06 1.108037e-06
 [193,] 6.732454e-07 1.345722e-06 1.983858e-07
 [194,] 1.053651e-06 2.116606e-06 4.166771e-07
 [195,] 1.111192e-06 1.901289e-06 4.165427e-07
 [196,] 6.629190e-07 7.142367e-06 1.886001e-07
 [197,] 1.260722e-06 1.932665e-06 3.881498e-07
 [198,] 1.371933e-06 1.900606e-06 4.622088e-07
 [199,] 2.099095e-06 2.140202e-06 6.132647e-07
 [200,] 6.230989e-07 2.919907e-06 2.846691e-07
 [201,] 8.496289e-07 1.435930e-06 2.541555e-07
 [202,] 6.823971e-07 2.210071e-06 2.073366e-07
 [203,] 1.028859e-06 1.343636e-06 3.055096e-07
 [204,] 8.481166e-07 1.886438e-06 3.793907e-07
 [205,] 6.809289e-07 2.084490e-06 2.043553e-07
 [206,] 7.380675e-07 1.202659e-06 2.424927e-07
 [207,] 1.409845e-06 1.339520e-06 4.106407e-07
 [208,] 1.358206e-06 1.316503e-06 3.812696e-07
 [209,] 6.125153e-07 1.719402e-06 1.978542e-07
 [210,] 6.118710e-07 1.716902e-06 1.971072e-07
 [211,] 6.117380e-07 1.709698e-06 1.967865e-07
 [212,] 6.108208e-07 1.365082e-06 1.879143e-07
 [213,] 6.118741e-07 1.667200e-06 1.950708e-07
 [214,] 6.124268e-07 1.636447e-06 1.951619e-07
 [215,] 2.325888e-06 1.466443e-06 3.954606e-07
 [216,] 1.156176e-06 1.606931e-06 2.567503e-07
 [217,] 1.078228e-06 1.615931e-06 2.729156e-07
 [218,] 1.220248e-06 1.535407e-06 2.589595e-07
 [219,] 1.082309e-06 1.823498e-06 2.696629e-07
 [220,] 9.471676e-07 1.687376e-06 2.520703e-07
 [221,] 6.471199e-07 3.239307e-06 1.845154e-07
 [222,] 9.600510e-07 2.106910e-06 2.615695e-07
 [223,] 9.563744e-07 1.724999e-06 2.514973e-07
 [224,] 8.089290e-07 1.547557e-06 1.865913e-07
 [225,] 1.471809e-06 3.708480e-06 3.951786e-07
 [226,] 2.721010e-06 3.037241e-06 4.745887e-07
 [227,] 6.605547e-07 1.252371e-06 2.074931e-07
 [228,] 6.610455e-07 1.366662e-06 2.228635e-07
 [229,] 6.735277e-07 1.362047e-06 2.276135e-07
 [230,] 6.655226e-07 1.267356e-06 2.114863e-07
 [231,] 3.353018e-06 2.589950e-06 1.188013e-06
 [232,] 6.459070e-07 1.347199e-06 2.154219e-07
 [233,] 7.019893e-07 1.797078e-06 2.906312e-07
 [234,] 6.681054e-07 1.385738e-06 2.277308e-07
 [235,] 6.746148e-07 1.360725e-06 2.279060e-07
 [236,] 6.343695e-07 1.287758e-06 2.032113e-07
 [237,] 6.696400e-07 1.385778e-06 2.283826e-07
 [238,] 6.586685e-07 1.298887e-06 2.129052e-07
 [239,] 6.469095e-07 1.320897e-06 2.113819e-07
 [240,] 6.591426e-07 1.369400e-06 2.223502e-07
 [241,] 6.473212e-07 1.300156e-06 2.129025e-07
 [242,] 2.235654e-06 1.118147e-05 1.722385e-06
 [243,] 7.350907e-07 1.446227e-06 2.752589e-07
 [244,] 7.618413e-07 1.292953e-06 2.027155e-07
 [245,] 1.225612e-06 1.120856e-06 2.896103e-07
 [246,] 1.282305e-06 1.648894e-06 3.401182e-07
 [247,] 1.279984e-06 1.657654e-06 3.416236e-07
 [248,] 8.708597e-07 3.183562e-06 1.896760e-07
 [249,] 6.655298e-07 1.231996e-06 2.034418e-07
 [250,] 1.060102e-06 2.487218e-06 2.547514e-07
 [251,] 1.029269e-06 1.890583e-06 2.479324e-07
 [252,] 1.021839e-06 1.792744e-06 2.472186e-07
 [253,] 1.027406e-06 3.588342e-06 2.789499e-07
 [254,] 6.239493e-07 1.293298e-06 1.977723e-07
 [255,] 1.020677e-06 1.857176e-06 2.487630e-07
 [256,] 1.035332e-06 1.818237e-06 2.466987e-07
 [257,] 1.033680e-06 1.827370e-06 2.469018e-07
 [258,] 9.841735e-07 1.891961e-06 2.539378e-07
 [259,] 1.818653e-06 6.706852e-06 6.364507e-07
 [260,] 7.378608e-07 4.003009e-06 1.797682e-07
 [261,] 1.001439e-06 2.690989e-06 2.687189e-07
 [262,] 7.519952e-07 3.869604e-06 1.788758e-07
 [263,] 7.368160e-07 4.113388e-06 1.800443e-07
 [264,] 7.326998e-07 4.309398e-06 1.807356e-07
 [265,] 7.363718e-07 4.291451e-06 1.804730e-07
 [266,] 7.319192e-07 3.923748e-06 1.799328e-07
 [267,] 7.294134e-07 4.148329e-06 1.805499e-07
 [268,] 7.443701e-07 3.975030e-06 1.794089e-07
 [269,] 6.226974e-07 2.503314e-06 2.002608e-07
 [270,] 7.352855e-07 3.998038e-06 1.798906e-07
 [271,] 7.324796e-07 4.053757e-06 1.801689e-07
 [272,] 1.015343e-06 2.649282e-06 2.654598e-07
 [273,] 6.521408e-07 1.771120e-06 1.934637e-07
 [274,] 7.301521e-07 4.020901e-06 1.802587e-07
 [275,] 7.041033e-07 4.131639e-06 1.824576e-07
 [276,] 1.038522e-06 2.663892e-06 2.625158e-07
 [277,] 1.278599e-06 2.533644e-06 2.495109e-07
 [278,] 7.344265e-07 3.971254e-06 1.798951e-07
 [279,] 6.245196e-07 2.547199e-06 1.999819e-07
 [280,] 7.324591e-07 4.098832e-06 1.803251e-07
 [281,] 7.275321e-07 2.568830e-06 1.771139e-07
 [282,] 7.188076e-07 2.828496e-06 1.774839e-07
 [283,] 6.264041e-07 1.628880e-06 1.774376e-07
 [284,] 6.594029e-07 2.487969e-06 1.795730e-07
 [285,] 6.740129e-07 2.473094e-06 1.782626e-07
 [286,] 6.829629e-07 2.549688e-06 1.780077e-07
 [287,] 6.165582e-07 2.337524e-06 2.102687e-07
 [288,] 6.182181e-07 2.117158e-06 2.095549e-07
 [289,] 1.950487e-06 2.676573e-06 4.916300e-07
 [290,] 9.095578e-07 1.691711e-06 3.088858e-07
 [291,] 5.978243e-07 1.289744e-06 1.858704e-07
 [292,] 6.477933e-07 1.433898e-06 2.026350e-07
 [293,] 1.154757e-06 2.462827e-06 6.848418e-07
 [294,] 1.117121e-06 1.615510e-05 1.657140e-06
 [295,] 6.231664e-07 1.474475e-06 1.953317e-07
 [296,] 6.249342e-07 1.385793e-06 1.915547e-07
 [297,] 2.498088e-06 2.620826e-06 9.082567e-07
 [298,] 8.096667e-07 3.137592e-06 2.015487e-07
 [299,] 1.957683e-06 2.560427e-06 6.491453e-07
 [300,] 2.368522e-06 1.535462e-06 6.339122e-07
 [301,] 1.006388e-06 1.387463e-06 2.853492e-07
 [302,] 8.490861e-07 9.480564e-06 5.178474e-07
 [303,] 1.726290e-06 2.325798e-04 5.711439e-06
 [304,] 9.895577e-07 7.531747e-06 2.332013e-07
 [305,] 1.668856e-06 2.357463e-04 8.116656e-06
 [306,] 1.666996e-06 2.521083e-04 8.629151e-06
 [307,] 1.044165e-06 1.687111e-06 2.708382e-07
 [308,] 1.707375e-06 6.530077e-05 4.260815e-06
 [309,] 1.670646e-06 2.432141e-04 8.101495e-06
 [310,] 1.671212e-06 2.485662e-04 8.024323e-06
 [311,] 1.679678e-06 2.446091e-04 7.663083e-06
 [312,] 2.748774e-06 6.570879e-04 6.011814e-07
 [313,] 9.541387e-07 1.799915e-06 2.752186e-07
 [314,] 1.758014e-06 4.544033e-06 2.514022e-07
 [315,] 1.041175e-06 1.732121e-06 2.750954e-07
 [316,] 1.468604e-06 3.078768e-06 2.286924e-07
 [317,] 1.039288e-06 1.627474e-06 2.783563e-07
 [318,] 7.659390e-07 1.620547e-06 2.514494e-07
 [319,] 7.749258e-07 2.091047e-06 2.510849e-07
 [320,] 7.801622e-07 1.757023e-06 2.467483e-07
 [321,] 6.717904e-07 2.633912e-04 8.437164e-07
 [322,] 1.127367e-06 2.363554e-06 5.172311e-07
 [323,] 8.308327e-07 1.710028e-06 2.560572e-07
 [324,] 8.439143e-07 5.456581e-06 3.544927e-07
 [325,] 7.038627e-07 1.764104e-06 1.801254e-07
 [326,] 6.764672e-07 3.698153e-06 1.852356e-07
 [327,] 8.827133e-07 6.737057e-06 6.136936e-07
 [328,] 1.600020e-06 1.395053e-06 3.992585e-07
 [329,] 8.275350e-07 2.061393e-06 3.147585e-07
 [330,] 6.658292e-07 2.123945e-06 1.935526e-07
 [331,] 8.126199e-07 1.220467e-06 2.333040e-07
 [332,] 7.949307e-07 2.300287e-06 2.568254e-07
 [333,] 8.572044e-07 1.930145e-06 3.588432e-07
 [334,] 3.298952e-06 2.825796e-06 3.997561e-07
 [335,] 1.530503e-06 3.042688e-05 3.246577e-06
 [336,] 7.906022e-07 2.327510e-06 2.564549e-07
 [337,] 1.032837e-06 2.374890e-06 4.571333e-07
 [338,] 1.098800e-06 1.348612e-06 3.128108e-07
 [339,] 3.666049e-06 2.305390e-06 4.580071e-07
 [340,] 7.940181e-07 2.317571e-06 2.566059e-07
 [341,] 4.260156e-06 2.118622e-06 5.441966e-07
 [342,] 1.107851e-06 1.349581e-06 3.173084e-07
 [343,] 7.854440e-07 2.976341e-06 2.641377e-07
 [344,] 1.013634e-06 1.226649e-06 3.166285e-07
 [345,] 2.623212e-06 5.399401e-06 3.461961e-06
 [346,] 1.029714e-06 1.214809e-06 3.153123e-07
 [347,] 1.025523e-06 1.274597e-06 3.365962e-07
 [348,] 6.862140e-07 2.005351e-06 1.978067e-07
 [349,] 6.853142e-07 1.986820e-06 1.979673e-07
 [350,] 8.308735e-07 4.116405e-06 4.022310e-07
 [351,] 8.507383e-07 6.131405e-06 5.103726e-07
 [352,] 1.034137e-06 5.028538e-06 4.190879e-07
 [353,] 3.336876e-06 1.977249e-06 4.688999e-07
 [354,] 4.705271e-06 1.710451e-06 7.133449e-07
 [355,] 9.298198e-07 2.740290e-06 2.690780e-07
 [356,] 1.293515e-06 4.170135e-06 2.054247e-07
 [357,] 1.276976e-06 1.287942e-06 4.223516e-07
 [358,] 1.274820e-06 1.124676e-06 2.991812e-07
 [359,] 7.807280e-07 1.151416e-06 2.217944e-07
 [360,] 7.835870e-07 1.146177e-06 2.235962e-07
 [361,] 8.586048e-07 2.117235e-06 3.638706e-07
 [362,] 3.528142e-06 1.895561e-06 5.222270e-07
 [363,] 1.276326e-06 1.124293e-06 2.998343e-07
 [364,] 1.285252e-06 1.127993e-06 2.977675e-07
 [365,] 9.316588e-07 4.286775e-06 3.594007e-07
 [366,] 1.248048e-06 1.201604e-06 3.749110e-07
 [367,] 2.086961e-06 1.733189e-06 4.164575e-07
 [368,] 1.059760e-06 1.686834e-06 2.691321e-07
 [369,] 8.116951e-07 1.857883e-06 2.555444e-07
 [370,] 2.143343e-06 1.895365e-06 3.912503e-07
 [371,] 5.893759e-06 2.431088e-06 1.650026e-06
 [372,] 1.865335e-06 1.219848e-06 3.869675e-07
 [373,] 2.421673e-06 1.390334e-06 3.874927e-07
 [374,] 2.801628e-06 1.533161e-06 3.871429e-07
 [375,] 2.818817e-06 1.534704e-06 3.880574e-07
 [376,] 2.423868e-06 1.574313e-06 3.485927e-07
 [377,] 2.455333e-06 1.925438e-06 3.037722e-07
 [378,] 2.382886e-06 1.965482e-06 2.965906e-07
 [379,] 1.951285e-06 1.608626e-06 2.964211e-07
 [380,] 8.788808e-07 1.848382e-06 2.470502e-07
 [381,] 1.874106e-06 2.235001e-06 7.793300e-07
 [382,] 9.772400e-07 1.627399e-06 2.622803e-07
 [383,] 1.391535e-06 1.870007e-06 5.870196e-07
 [384,] 1.661508e-06 1.599922e-06 6.286666e-07
 [385,] 1.217730e-06 7.115357e-06 2.189922e-07
 [386,] 1.207647e-06 4.508195e-06 2.249140e-07
 [387,] 7.492617e-07 2.081987e-06 1.817971e-07
 [388,] 1.445412e-06 1.604687e-06 3.731449e-07
 [389,] 6.366630e-07 2.143764e-06 2.303941e-07
 [390,] 9.344285e-07 2.322240e-06 3.040393e-07
 [391,] 9.175118e-07 2.097376e-06 3.818763e-07
 [392,] 1.862085e-06 1.333543e-06 3.974923e-07
 [393,] 1.948183e-06 1.339123e-06 3.973834e-07
 [394,] 2.139276e-06 2.627431e-06 5.052979e-07
 [395,] 3.227703e-06 1.793477e-06 7.244753e-07
 [396,] 1.385511e-06 1.678198e-06 4.335164e-07
 [397,] 1.455313e-06 1.676443e-06 4.517931e-07
 [398,] 1.898897e-06 2.514330e-06 6.231386e-07
 [399,] 1.766483e-06 2.887154e-06 3.631306e-07
 [400,] 1.635714e-06 2.854400e-06 3.633861e-07
 [401,] 9.772165e-07 1.819990e-06 2.574540e-07
 [402,] 1.945662e-06 1.369420e-06 4.284480e-07
 [403,] 7.530298e-07 1.472917e-06 2.303011e-07
 [404,] 7.532135e-07 1.484981e-06 2.303315e-07
 [405,] 3.299688e-06 2.001086e-06 9.401145e-07
 [406,] 1.291096e-06 2.532098e-06 2.804653e-07
 [407,] 6.565685e-07 1.296154e-06 2.091906e-07
 [408,] 6.587658e-07 1.320867e-06 2.118600e-07
 [409,] 1.766515e-06 2.133206e-06 3.865129e-07
 [410,] 4.100951e-06 4.070487e-06 3.896254e-06
 [411,] 1.661004e-06 1.641774e-06 5.751232e-07
 [412,] 1.824147e-06 1.339611e-06 4.502853e-07
 [413,] 7.221398e-07 1.483793e-06 2.026843e-07
 [414,] 7.053265e-07 3.022064e-06 3.553894e-07
 [415,] 8.855924e-07 1.277957e-06 2.509630e-07
 [416,] 1.076782e-06 4.848970e-06 4.580832e-07
 [417,] 1.665391e-06 3.990797e-06 1.299318e-06
 [418,] 9.283532e-07 1.327805e-06 2.531675e-07
 [419,] 6.586598e-07 6.134481e-06 3.579346e-07
 [420,] 6.716048e-07 2.408177e-06 2.702594e-07
 [421,] 1.038833e-06 2.002141e-06 3.883702e-07
 [422,] 1.593087e-06 2.217184e-06 4.045658e-07
 [423,] 1.027858e-06 1.898496e-06 3.738845e-07
 [424,] 5.931736e-07 1.382776e-06 1.783924e-07
 [425,] 1.316002e-06 2.294559e-06 3.437098e-07
 [426,] 2.048351e-06 1.789782e-06 7.094264e-07
 [427,] 5.902433e-07 5.932471e-06 2.286268e-07
 [428,] 1.323368e-06 1.920747e-06 3.008397e-07
 [429,] 1.260461e-06 1.954932e-06 2.911912e-07
 [430,] 5.829503e-07 3.905802e-06 2.128610e-07
 [431,] 1.599555e-06 1.860958e-06 4.218070e-07
 [432,] 1.337437e-06 2.220399e-06 2.726590e-07
 [433,] 1.309434e-06 2.020189e-06 2.941607e-07
 [434,] 1.619482e-06 1.866685e-06 4.205891e-07
 [435,] 1.290129e-06 2.394474e-06 3.316134e-07
 [436,] 1.172399e-06 1.944697e-06 2.823025e-07
 [437,] 1.230359e-06 1.996981e-06 2.866464e-07
 [438,] 1.430737e-06 2.320687e-06 4.550940e-07
 [439,] 9.665679e-07 2.084109e-06 2.730836e-07
 [440,] 1.121764e-06 2.337553e-06 4.746817e-07
 [441,] 1.048193e-06 2.221454e-06 2.784156e-07
 [442,] 1.032438e-06 2.232683e-06 2.756710e-07
 [443,] 1.083278e-06 2.278790e-06 3.428359e-07
 [444,] 4.952447e-06 2.175797e-06 2.648361e-06
 [445,] 1.050079e-06 2.190930e-06 2.797917e-07
 [446,] 5.824202e-07 4.205935e-06 2.179082e-07
 [447,] 1.054155e-06 2.238814e-06 2.785760e-07
 [448,] 7.644015e-07 2.194672e-06 3.495925e-07
 [449,] 1.080053e-06 2.211017e-06 2.835242e-07
 [450,] 7.780108e-07 1.306082e-06 2.211929e-07
 [451,] 1.049251e-06 2.236411e-06 2.779248e-07
 [452,] 1.060757e-06 2.371196e-06 2.755502e-07
 [453,] 6.641491e-07 2.088709e-06 2.750531e-07
 [454,] 8.755919e-07 4.165059e-06 1.924435e-07
 [455,] 1.146716e-06 3.622608e-06 2.324160e-07
 [456,] 1.184226e-06 4.233341e-06 2.300491e-07
 [457,] 2.231129e-06 1.536230e-06 5.543005e-07
 [458,] 3.607685e-06 1.295560e-06 5.322863e-07
 [459,] 8.700388e-07 1.465657e-06 2.297849e-07
 [460,] 5.662175e-06 2.709462e-06 9.480641e-07
 [461,] 5.846672e-06 2.799126e-06 9.469193e-07
 [462,] 8.958382e-07 1.411583e-06 2.886478e-07
 [463,] 9.906901e-07 1.906035e-06 3.307607e-07
 [464,] 8.021512e-07 1.974456e-06 1.799275e-07
 [465,] 8.841866e-07 1.459011e-06 2.887897e-07
 [466,] 6.367566e-06 2.917844e-06 9.835881e-07
 [467,] 1.055394e-06 1.829818e-06 3.297172e-07
 [468,] 6.279506e-06 2.810773e-06 9.980662e-07
 [469,] 1.061676e-06 2.282634e-06 3.353972e-07
 [470,] 8.897381e-07 1.219165e-06 2.624952e-07
 [471,] 3.552982e-06 2.816476e-06 6.491207e-07
 [472,] 8.636593e-07 1.658350e-06 2.147358e-07
 [473,] 3.482591e-06 1.823818e-06 9.882721e-07
 [474,] 8.940680e-07 1.798805e-06 2.141118e-07
 [475,] 1.071926e-06 1.209906e-06 2.426246e-07
 [476,] 1.224465e-06 1.924787e-06 4.084034e-07
 [477,] 7.757206e-07 1.355510e-06 2.614633e-07
 [478,] 7.007456e-07 1.501079e-06 1.810732e-07
 [479,] 1.121508e-06 5.641998e-06 2.328286e-07
 [480,] 3.875158e-06 2.301960e-06 8.479274e-07
 [481,] 9.035926e-07 1.480224e-06 2.025607e-07
 [482,] 1.637008e-06 1.909056e-06 3.507322e-07
 [483,] 4.332300e-06 2.369313e-06 5.645236e-07
 [484,] 7.246376e-07 1.263199e-06 2.283494e-07
 [485,] 7.323346e-07 1.267367e-06 2.316266e-07
 [486,] 8.341255e-07 1.466738e-06 2.985803e-07
 [487,] 1.792118e-06 2.562319e-06 6.058712e-07
 [488,] 6.404173e-07 1.339936e-06 2.025458e-07
 [489,] 9.053643e-07 2.912893e-06 1.801890e-07
 [490,] 1.005417e-06 2.368056e-06 3.374602e-07
 [491,] 2.520490e-06 1.179604e-06 4.699375e-07
 [492,] 3.303062e-06 4.617877e-06 3.340653e-06
 [493,] 5.883077e-07 1.300244e-06 1.820507e-07
 [494,] 8.733724e-07 1.383981e-06 3.240444e-07
 [495,] 1.631497e-06 2.697485e-06 8.352648e-07
 [496,] 4.725606e-06 2.875117e-06 2.786732e-06
 [497,] 2.265151e-06 2.381752e-06 1.111082e-06
 [498,] 1.460476e-06 2.266827e-06 5.112754e-07
 [499,] 1.400992e-06 2.158062e-06 5.663439e-07
 [500,] 2.198854e-06 2.296813e-06 7.835760e-07
 [501,] 7.972648e-07 2.778940e-06 2.156340e-07
 [502,] 1.039820e-05 2.856781e-06 6.292487e-06
 [503,] 9.083862e-07 2.865555e-06 2.295761e-07
 [504,] 2.099446e-06 2.527258e-06 3.485441e-07
 [505,] 7.578163e-07 2.739290e-06 2.113177e-07
 [506,] 1.116642e-06 1.121503e-06 2.759048e-07
 [507,] 2.846417e-06 2.701481e-06 3.099927e-07
 [508,] 1.269028e-06 1.953869e-06 2.553056e-07
 [509,] 5.983344e-07 1.712774e-06 1.805984e-07
 [510,] 7.846725e-07 2.921940e-06 2.521017e-07
 [511,] 8.380751e-07 1.682285e-06 2.221391e-07
 [512,] 7.868518e-07 2.933123e-06 2.511416e-07
 [513,] 7.855470e-07 2.874219e-06 2.506896e-07
 [514,] 5.992411e-07 2.084389e-06 1.964621e-07
 [515,] 8.397931e-07 1.636884e-06 2.214956e-07
 [516,] 8.047751e-07 2.990614e-06 2.440359e-07
 [517,] 1.494991e-06 1.916183e-06 4.410399e-07
 [518,] 5.982341e-07 1.477579e-06 1.870065e-07
 [519,] 8.200634e-07 1.809783e-06 2.255017e-07
 [520,] 1.515099e-06 1.913757e-06 4.525029e-07
 [521,] 1.437707e-06 1.797448e-06 5.399983e-07
 [522,] 1.958921e-06 2.643449e-06 5.194931e-07
 [523,] 6.076319e-07 1.982807e-06 1.912436e-07
 [524,] 1.507738e-06 1.946507e-06 4.240586e-07
 [525,] 8.474933e-07 1.764950e-06 2.220057e-07
 [526,] 1.545146e-06 1.958252e-06 4.365600e-07
 [527,] 1.011028e-06 1.844213e-06 1.988809e-07
 [528,] 1.668655e-06 2.618305e-06 5.899162e-07
 [529,] 9.322102e-07 1.363244e-06 2.359887e-07
 [530,] 7.223442e-07 1.341304e-06 1.997202e-07
 [531,] 8.526608e-07 1.355738e-06 2.226123e-07
 [532,] 8.427443e-07 1.376814e-06 2.185346e-07
 [533,] 8.308951e-07 1.416564e-06 2.128019e-07
 [534,] 8.225032e-07 1.378517e-06 2.147674e-07
 [535,] 8.433197e-07 1.124179e-06 2.329083e-07
 [536,] 8.805541e-07 1.348560e-06 2.289564e-07
 [537,] 8.709435e-07 1.925569e-06 2.048575e-07
 [538,] 7.977224e-07 1.373634e-06 2.108804e-07
 [539,] 8.526140e-07 1.123126e-06 2.377204e-07
 [540,] 1.315724e-06 1.600257e-06 4.178614e-07
 [541,] 1.373242e-06 1.581796e-06 4.230193e-07
 [542,] 1.508045e-06 1.615737e-06 4.850066e-07
 [543,] 8.760061e-07 1.263265e-06 2.665177e-07
 [544,] 1.002261e-06 1.751147e-06 2.133369e-07
 [545,] 4.642059e-06 1.565234e-06 8.869420e-07
 [546,] 1.149650e-06 3.377127e-06 2.369716e-07
 [547,] 1.473426e-06 3.088387e-06 2.859771e-07
 [548,] 1.053370e-06 5.861544e-06 2.018807e-07
 [549,] 6.829580e-06 7.683705e-06 3.069980e-07
 [550,] 1.028297e-06 1.314244e-06 2.253002e-07
 [551,] 7.428059e-06 8.020980e-06 3.146522e-07
 [552,] 9.463864e-07 1.352189e-06 2.136485e-07
 [553,] 8.330303e-07 5.881085e-06 2.183896e-07
 [554,] 9.134344e-07 6.025537e-06 2.228852e-07
 [555,] 6.789084e-06 7.904080e-06 3.039424e-07
 [556,] 1.115187e-06 3.253328e-06 1.996534e-07
 [557,] 7.522929e-06 8.514213e-06 3.116998e-07
 [558,] 1.021200e-06 1.308998e-06 2.250396e-07
 [559,] 6.001068e-06 1.923178e-06 6.000315e-07
 [560,] 8.900066e-07 6.238832e-06 2.209741e-07
 [561,] 2.565781e-06 6.705703e-06 2.643664e-07
 [562,] 5.945178e-07 2.125139e-06 1.853034e-07
 [563,] 2.659463e-06 6.221894e-06 2.722181e-07
 [564,] 2.845841e-06 3.014690e-06 5.520864e-07
 [565,] 9.546124e-07 1.318869e-06 2.167641e-07
 [566,] 9.097242e-07 1.306131e-06 2.128842e-07
 [567,] 5.964426e-07 2.101137e-06 1.844400e-07
 [568,] 6.017993e-07 2.027501e-06 1.827492e-07
 [569,] 6.022691e-07 2.109456e-06 1.832008e-07
 [570,] 5.998607e-07 2.181445e-06 1.842122e-07
 [571,] 9.570181e-07 6.816165e-06 2.246224e-07
 [572,] 9.246120e-07 3.796666e-06 2.307781e-07
 [573,] 4.649995e-06 1.902775e-06 5.562641e-07
 [574,] 1.264620e-06 1.494424e-06 3.418773e-07
 [575,] 6.017582e-07 2.119004e-06 1.833765e-07
 [576,] 1.271006e-06 1.493895e-06 3.433847e-07
 [577,] 1.536570e-06 2.319452e-06 3.576667e-07
 [578,] 1.122720e-06 2.174156e-06 3.500271e-07
 [579,] 9.730303e-07 1.347471e-06 2.168126e-07
 [580,] 1.139422e-06 2.169151e-06 3.664275e-07
 [581,] 1.536722e-06 2.334922e-06 3.565008e-07
 [582,] 9.131174e-07 1.370209e-06 2.093719e-07
 [583,] 9.804022e-07 1.389658e-06 2.150480e-07
 [584,] 9.880220e-07 1.416134e-06 2.143340e-07
 [585,] 1.474780e-06 2.319446e-06 3.470892e-07
 [586,] 1.271219e-06 1.495287e-06 3.394468e-07
 [587,] 5.950254e-07 2.318197e-06 1.870547e-07
 [588,] 6.081482e-07 2.113683e-06 1.819337e-07
 [589,] 6.763723e-06 1.900827e-06 6.931486e-07
 [590,] 1.364563e-06 1.635359e-06 3.481266e-07
 [591,] 5.835661e-07 2.415026e-06 1.984760e-07
 [592,] 5.894614e-07 2.061157e-06 1.865808e-07
 [593,] 1.820390e-05 1.819599e-06 7.913495e-06
 [594,] 1.424755e-06 2.216421e-06 3.471659e-07
 [595,] 5.851109e-07 2.010144e-06 1.890668e-07
 [596,] 1.284766e-06 2.524044e-06 3.992195e-07
 [597,] 8.213287e-07 6.050600e-06 2.181069e-07
 [598,] 1.250474e-06 1.566927e-06 3.684729e-07
 [599,] 1.752765e-06 1.456860e-06 6.215661e-07
 [600,] 1.281535e-06 2.484091e-06 4.055732e-07
 [601,] 2.784682e-05 1.791169e-06 1.620713e-06
 [602,] 2.038879e-06 3.688164e-06 4.084631e-07
 [603,] 7.464070e-07 1.952703e-06 2.830920e-07
 [604,] 7.538165e-07 1.230089e-06 2.162054e-07
 [605,] 2.678496e-06 3.642968e-06 5.011332e-07
 [606,] 8.937906e-07 1.713166e-06 2.781347e-07
 [607,] 1.454911e-06 1.505611e-06 4.641364e-07
 [608,] 1.556579e-05 1.603532e-06 1.749903e-06
 [609,] 1.177081e-06 2.676937e-06 1.994899e-07
 [610,] 1.879107e-06 3.207982e-06 3.553218e-07
 [611,] 3.419849e-06 3.360357e-06 6.164625e-07
 [612,] 3.108740e-06 1.571338e-06 5.336863e-07
 [613,] 3.403685e-06 1.555246e-06 5.833504e-07
 [614,] 2.065118e-06 1.134457e-06 5.292325e-07
 [615,] 2.432811e-06 1.787072e-06 6.404068e-07
 [616,] 1.036867e-06 1.642910e-06 2.378297e-07
 [617,] 2.257154e-06 1.798675e-06 5.799485e-07
 [618,] 8.262666e-07 1.895619e-06 2.016654e-07
 [619,] 7.713396e-07 2.632304e-06 1.836949e-07
 [620,] 8.767309e-07 1.908855e-06 2.079869e-07
 [621,] 1.980957e-05 1.745218e-06 1.014334e-06
 [622,] 2.569228e-06 2.331449e-06 4.642609e-07
 [623,] 1.084991e-06 1.683202e-06 2.259303e-07
 [624,] 1.909949e-06 1.618928e-06 4.545543e-07
 [625,] 4.391479e-06 8.736520e-06 9.426514e-06
 [626,] 1.011490e-05 3.125678e-06 8.832562e-06
 [627,] 9.496195e-06 3.072741e-06 8.125835e-06
 [628,] 3.817871e-06 7.988395e-06 7.119287e-06
 [629,] 7.766971e-06 2.958771e-06 6.327884e-06
 [630,] 1.199202e-05 1.770666e-06 5.300982e-06
 [631,] 1.857028e-06 1.753926e-06 4.796558e-07
 [632,] 1.878688e-06 1.677336e-06 4.792699e-07
 [633,] 2.784279e-06 1.864494e-06 8.571726e-07
 [634,] 5.289545e-06 2.323305e-06 1.997814e-06
 [635,] 2.549835e-05 1.465413e-06 7.872668e-06
 [636,] 1.856960e-06 1.740719e-06 4.614333e-07
 [637,] 1.835850e-05 2.213036e-06 9.712474e-06
 [638,] 2.561196e-05 1.496541e-06 9.672769e-06
 [639,] 2.180318e-05 1.489349e-06 7.054763e-06
 [640,] 4.964310e-06 2.463237e-06 2.079797e-06
 [641,] 1.401831e-06 2.381276e-06 4.586294e-07
 [642,] 4.523430e-06 2.261991e-06 1.680496e-06
 [643,] 8.652375e-06 2.082282e-06 1.696607e-06
 [644,] 2.576370e-06 2.237803e-06 1.190708e-06
 [645,] 2.355536e-06 1.676203e-06 7.237992e-07
 [646,] 1.558395e-06 3.943211e-06 2.901649e-07
 [647,] 1.885565e-06 1.723154e-06 5.021185e-07
 [648,] 1.813594e-06 1.416163e-06 4.201681e-07
 [649,] 3.081043e-06 1.688303e-06 1.011382e-06
 [650,] 1.859022e-06 1.598974e-06 4.522188e-07
 [651,] 1.857827e-06 1.561625e-06 4.424016e-07
 [652,] 2.124344e-06 1.225150e-06 3.902050e-07
 [653,] 1.856128e-06 1.560299e-06 4.405353e-07
 [654,] 1.874921e-06 1.580195e-06 4.935257e-07
 [655,] 1.857014e-06 1.557596e-06 4.409583e-07
 [656,] 1.334928e-05 1.542089e-06 9.724852e-07
 [657,] 1.855337e-06 1.562567e-06 4.409044e-07
 [658,] 1.857665e-06 1.550900e-06 4.399785e-07
 [659,] 1.726775e-06 1.452943e-06 3.810234e-07
 [660,] 1.856645e-06 1.549443e-06 4.387346e-07
 [661,] 1.856552e-06 1.556481e-06 4.404752e-07
 [662,] 1.880441e-06 1.652111e-06 4.853928e-07
 [663,] 1.151377e-06 2.853079e-06 3.784495e-07
 [664,] 2.692513e-06 1.284140e-06 5.688812e-07
 [665,] 2.778639e-06 1.301067e-06 5.941706e-07
 [666,] 7.152382e-06 3.469274e-06 7.941241e-07
 [667,] 1.883541e-06 1.678126e-06 4.946913e-07
 [668,] 1.858119e-06 1.502697e-06 4.619480e-07
 [669,] 1.875346e-06 1.567387e-06 4.447971e-07
 [670,] 1.856198e-06 1.580128e-06 4.460412e-07
 [671,] 2.341840e-06 1.959523e-06 5.794961e-07
 [672,] 1.862259e-06 1.547045e-06 4.488234e-07
 [673,] 1.856287e-06 1.576762e-06 4.446239e-07
 [674,] 1.838665e-06 1.402124e-06 4.207698e-07
 [675,] 1.854024e-06 1.573497e-06 4.425029e-07
 [676,] 3.118080e-06 1.378926e-06 7.535698e-07
 [677,] 1.854711e-06 1.556607e-06 4.390685e-07
 [678,] 1.916965e-06 1.548063e-06 3.253166e-07
 [679,] 1.607847e-06 2.842959e-06 6.270564e-07
 [680,] 1.959023e-06 1.584595e-06 4.675406e-07
 [681,] 1.230549e-06 1.137184e-06 2.865563e-07
 [682,] 2.178191e-06 1.957725e-06 5.390139e-07
 [683,] 2.405903e-06 2.020851e-06 5.721684e-07
 [684,] 1.959375e-06 1.769709e-06 4.833290e-07
 [685,] 1.945101e-06 2.275719e-06 8.038361e-07
 [686,] 4.384683e-06 2.188414e-06 8.884951e-07
 [687,] 1.790933e-06 2.001114e-06 5.700732e-07
 [688,] 4.596879e-06 2.017859e-06 9.513500e-07
 [689,] 1.179420e-06 1.136231e-06 3.417879e-07
 [690,] 1.074898e-06 1.219366e-06 3.545660e-07
 [691,] 1.120469e-06 1.197622e-06 3.598131e-07
 [692,] 1.377702e-06 1.925869e-06 7.066217e-07
 [693,] 1.894030e-06 1.633414e-06 4.503321e-07
 [694,] 1.637635e-06 3.422712e-06 1.194342e-06
 [695,] 1.924149e-06 1.290055e-06 4.017652e-07
 [696,] 1.845679e-06 1.817881e-06 5.642784e-07
 [697,] 1.256240e-06 1.414600e-06 4.905854e-07
 [698,] 1.285422e-06 1.467379e-06 5.203956e-07
 [699,] 2.184116e-06 1.226443e-06 4.231327e-07
 [700,] 1.451911e-06 1.570379e-06 6.333642e-07
 [701,] 2.860489e-06 1.088601e-05 3.734751e-06
 [702,] 3.040448e-06 1.041019e-05 3.957256e-06
 [703,] 2.109522e-06 1.316612e-06 4.599179e-07
 [704,] 2.203211e-06 1.235510e-06 4.321485e-07
 [705,] 1.366052e-06 1.485019e-06 5.627351e-07
 [706,] 2.106746e-06 1.302749e-06 4.529102e-07
 [707,] 2.394858e-06 1.249306e-06 4.691465e-07
 [708,] 1.347770e-06 4.494548e-06 1.118447e-06
 [709,] 4.805709e-06 1.610271e-06 9.082424e-07
 [710,] 1.620669e-06 2.775069e-06 9.492159e-07
 [711,] 8.189505e-07 1.748128e-06 1.901524e-07
 [712,] 9.150643e-07 1.402976e-06 3.277854e-07
 [713,] 1.755289e-06 2.261358e-06 5.116937e-07
 [714,] 8.638522e-07 1.200889e-06 2.120603e-07
 [715,] 7.954960e-07 2.053789e-06 2.640373e-07
 [716,] 1.301559e-06 2.588285e-06 4.196192e-07
 [717,] 7.546323e-07 1.521349e-06 2.550941e-07
 [718,] 2.040276e-06 1.965745e-06 5.370576e-07
 [719,] 1.630756e-06 1.242408e-06 3.512802e-07
 [720,] 7.528467e-07 1.410849e-06 2.104487e-07
 [721,] 7.536874e-07 1.399888e-06 2.108591e-07
 [722,] 2.361454e-06 2.573339e-06 8.044148e-07
 [723,] 8.588094e-07 1.319725e-06 2.235311e-07
 [724,] 1.391443e-06 1.475768e-06 3.072209e-07
 [725,] 8.811964e-07 1.165933e-06 2.573405e-07
 [726,] 9.825701e-07 2.078318e-06 2.981039e-07
 [727,] 8.695985e-07 1.346656e-06 3.052326e-07
 [728,] 8.845612e-07 1.332883e-06 3.083853e-07
 [729,] 8.809983e-07 1.163377e-06 2.586114e-07
 [730,] 1.092040e-06 2.089929e-06 3.483654e-07
 [731,] 8.569444e-07 1.268059e-06 2.221212e-07
 [732,] 1.973627e-06 3.742435e-06 1.018500e-06
 [733,] 8.307807e-07 1.163528e-06 2.411815e-07
 [734,] 8.645200e-07 1.163079e-06 2.492110e-07
 [735,] 8.547409e-07 1.162608e-06 2.463702e-07
 [736,] 9.095976e-07 1.383858e-06 3.286531e-07
 [737,] 1.417226e-06 1.404988e-06 3.892083e-07
 [738,] 1.429921e-06 1.730859e-06 4.733407e-07
 [739,] 1.826747e-06 2.355649e-06 6.021098e-07
 [740,] 8.540196e-07 1.162317e-06 2.452118e-07
 [741,] 8.468349e-07 1.160763e-06 2.424060e-07
 [742,] 8.573169e-07 1.226307e-06 2.296496e-07
 [743,] 9.034678e-07 1.183602e-06 2.559305e-07
 [744,] 9.277182e-07 1.176749e-06 2.648308e-07
 [745,] 8.607332e-07 1.165577e-06 2.497774e-07
 [746,] 8.825412e-07 1.165975e-06 2.554849e-07
 [747,] 9.112489e-07 1.187611e-06 2.618643e-07
 [748,] 9.272900e-07 1.333733e-06 3.092153e-07
 [749,] 9.051094e-07 1.350981e-06 3.024049e-07
 [750,] 7.240827e-07 3.474078e-06 2.315633e-07
 [751,] 8.948894e-07 1.184490e-06 2.548958e-07
 [752,] 9.194141e-07 1.185509e-06 2.618703e-07
 [753,] 9.123706e-07 1.185387e-06 2.599490e-07
 [754,] 9.693431e-07 1.399973e-06 3.521711e-07
 [755,] 1.468191e-06 1.917206e-06 5.441771e-07
 [756,] 1.279168e-06 2.086988e-06 3.749771e-07
 [757,] 1.165244e-06 1.502770e-06 3.856628e-07
 [758,] 1.345519e-06 1.199523e-06 3.808497e-07
 [759,] 1.333685e-06 1.236736e-06 2.833644e-07
 [760,] 1.465120e-06 1.248526e-06 2.975801e-07
 [761,] 1.288950e-06 1.157532e-06 3.051747e-07
 [762,] 1.332994e-06 1.217110e-06 2.892375e-07
 [763,] 1.316988e-06 1.216602e-06 3.113777e-07
 [764,] 1.318148e-06 1.225063e-06 3.116971e-07
 [765,] 1.087873e-06 1.628353e-06 2.286260e-07
 [766,] 1.151707e-06 1.764311e-06 2.151809e-07
 [767,] 1.268656e-06 1.177975e-06 3.117350e-07
 [768,] 1.455236e-06 1.532822e-06 2.723738e-07
 [769,] 1.550310e-06 1.357317e-06 2.994066e-07
 [770,] 1.185382e-06 2.069018e-06 2.343342e-07
 [771,] 1.534041e-06 1.127864e-06 3.569353e-07
 [772,] 1.674166e-06 1.454103e-06 5.522947e-07
 [773,] 1.701219e-06 1.540628e-06 5.792524e-07
 [774,] 1.474109e-06 1.307247e-06 2.763806e-07
 [775,] 1.942447e-06 1.358207e-06 6.607385e-07
 [776,] 2.098712e-06 2.126616e-06 4.935996e-07
 [777,] 6.197442e-07 1.602453e-06 1.998746e-07
 [778,] 1.938772e-06 2.079413e-06 6.183587e-07
 [779,] 2.997701e-06 1.483936e-06 4.723447e-07
 [780,] 2.963631e-06 1.485223e-06 4.698472e-07
 [781,] 5.563217e-06 1.860164e-06 3.036621e-06
 [782,] 6.019435e-07 1.413248e-06 1.975896e-07
 [783,] 1.184835e-06 1.964579e-06 4.164970e-07
 [784,] 9.109236e-07 1.307088e-06 3.197374e-07
 [785,] 5.970020e-07 1.174183e-06 1.785487e-07
 [786,] 1.066926e-06 1.074816e-05 8.137500e-07
 [787,] 8.957673e-07 2.012409e-06 2.831726e-07
 [788,] 7.706210e-07 9.518160e-06 2.405257e-07
 [789,] 7.099005e-07 2.145474e-06 2.014743e-07
 [790,] 6.856828e-07 1.328038e-06 1.949050e-07
 [791,] 6.693565e-07 4.456035e-06 3.494712e-07
 [792,] 6.145204e-07 1.653546e-06 2.063190e-07
 [793,] 1.273468e-06 1.497139e-06 3.237513e-07
 [794,] 3.545113e-06 1.550493e-06 6.650291e-07
 [795,] 6.441933e-07 1.451141e-05 2.369228e-07
 [796,] 1.114103e-06 1.490392e-06 2.942842e-07
 [797,] 2.308278e-06 1.762299e-06 6.581607e-07
 [798,] 2.271597e-06 3.219639e-06 3.562260e-07
 [799,] 9.836558e-06 3.935976e-06 8.312646e-07
 [800,] 2.652972e-06 1.562199e-06 2.989894e-07
 [801,] 8.271226e-06 2.343849e-06 4.013268e-06
 [802,] 2.130542e-06 1.267218e-06 3.796689e-07
 [803,] 2.151228e-06 1.730740e-06 6.069052e-07
 [804,] 2.066737e-06 1.679992e-06 5.272622e-07
 [805,] 2.198984e-06 2.939882e-06 6.449244e-07
 [806,] 2.103488e-06 2.248305e-06 5.802837e-07
 [807,] 3.436934e-06 2.205391e-06 1.280617e-06
 [808,] 1.766393e-05 2.286927e-06 5.934624e-06
 [809,] 1.308007e-05 3.060263e-06 8.729570e-06
 [810,] 2.156153e-06 2.085302e-06 5.216937e-07
 [811,] 2.140101e-06 1.870802e-06 4.876399e-07
 [812,] 2.707334e-06 1.554609e-06 6.610743e-07
 [813,] 2.819688e-06 1.788797e-06 8.270328e-07
 [814,] 1.804995e-06 2.235665e-06 4.992353e-07
 [815,] 2.205528e-06 2.621889e-06 5.921204e-07
 [816,] 2.200535e-06 1.970951e-06 4.867158e-07
 [817,] 2.201630e-06 2.397623e-06 5.565347e-07
 [818,] 1.000217e-01 2.326727e-06 3.754563e-01
 [819,] 2.074122e-06 1.920047e-06 5.205333e-07
 [820,] 3.665099e-06 2.108700e-06 9.306477e-07
 [821,] 2.118810e-06 1.886540e-06 4.978110e-07
 [822,] 3.350962e-06 2.439709e-06 1.164100e-06
 [823,] 3.395393e-06 2.439010e-06 1.178431e-06
 [824,] 8.830500e-06 1.679316e-06 1.179309e-06
 [825,] 2.613079e-01 2.003082e-06 2.613470e-01
 [826,] 1.530489e-05 2.317918e-06 4.906470e-06
 [827,] 2.175144e-06 1.706336e-06 4.461126e-07
 [828,] 6.251403e-06 2.311208e-06 1.205022e-06
 [829,] 2.123590e-06 2.637035e-06 5.776501e-07
 [830,] 3.332515e-06 1.257077e-06 4.046249e-07
 [831,] 4.456974e-06 1.231182e-06 5.047946e-07
 [832,] 4.367228e-06 1.231157e-06 5.006413e-07
 [833,] 4.506513e-06 1.231829e-06 5.088789e-07
 [834,] 4.452980e-06 1.230691e-06 5.017756e-07
 [835,] 4.409319e-06 1.230747e-06 5.004809e-07
 [836,] 3.814705e-06 1.227376e-06 3.890670e-07
 [837,] 9.875163e-06 1.264979e-06 1.976689e-06
 [838,] 4.466664e-06 1.229911e-06 4.969518e-07
 [839,] 2.740818e-05 1.553587e-06 2.526577e-06
 [840,] 2.120984e-05 2.322021e-06 6.916553e-06
 [841,] 4.453285e-06 1.231288e-06 5.046169e-07
 [842,] 4.329409e-06 1.231035e-06 4.983252e-07
 [843,] 3.317136e-06 1.193369e-06 4.458235e-07
 [844,] 1.199337e-06 2.784751e-06 4.705589e-07
 [845,] 1.000678e-05 1.262418e-06 2.066152e-06
 [846,] 9.905919e-06 1.263683e-06 2.108716e-06
 [847,] 3.909806e-06 1.236911e-06 3.876853e-07
 [848,] 4.455253e-06 1.231822e-06 5.052679e-07
 [849,] 2.289775e-05 1.682580e-06 2.662286e-06
 [850,] 1.467068e-06 3.214238e-06 6.371583e-07
 [851,] 1.166115e-05 1.340961e-06 1.822775e-06
 [852,] 4.433384e-06 1.230128e-06 4.957727e-07
 [853,] 2.075654e-05 1.713509e-06 2.400684e-06
 [854,] 3.567654e-06 1.242709e-06 3.797229e-07
 [855,] 2.131203e-05 1.721165e-06 2.436015e-06
 [856,] 3.685197e-05 1.925567e-06 1.275829e-05
 [857,] 3.998267e-06 1.627475e-06 3.794539e-07
 [858,] 4.157425e-06 1.642431e-06 3.795253e-07
 [859,] 3.957661e-06 1.632207e-06 3.795928e-07
 [860,] 1.767942e-05 1.828080e-06 1.758671e-06
 [861,] 3.941016e-06 1.640194e-06 3.800294e-07
 [862,] 3.966829e-06 1.683172e-06 3.805248e-07
 [863,] 3.905617e-06 1.685415e-06 3.811747e-07
 [864,] 3.585403e-06 1.655795e-06 3.785139e-07
 [865,] 3.998499e-06 1.681441e-06 3.770536e-07
 [866,] 3.862523e-06 1.649949e-06 3.769554e-07
 [867,] 3.072610e-06 1.468060e-06 3.792959e-07
 [868,] 3.043356e-06 1.456129e-06 3.795825e-07
 [869,] 4.923635e-05 2.303299e-06 1.715351e-05
 [870,] 2.560754e-06 1.944006e-06 4.188557e-07
 [871,] 2.876430e-06 2.010111e-06 4.121718e-07
 [872,] 2.598070e-06 1.870049e-06 4.125009e-07
 [873,] 1.503375e-05 7.184200e-06 6.713146e-07
 [874,] 2.762942e-06 1.739284e-06 3.948372e-07
 [875,] 2.829777e-06 1.476658e-06 4.752705e-07
 [876,] 6.773224e-06 1.866877e-06 7.038600e-07
 [877,] 2.922460e-06 1.994136e-06 4.087565e-07
 [878,] 1.203927e-05 1.130941e-06 2.453423e-06
 [879,] 8.736695e-05 1.717998e-06 2.299672e-05
 [880,] 3.541353e-05 1.359376e-06 5.544068e-06
 [881,] 4.334470e-05 1.102221e-06 5.412446e-06
 [882,] 4.527788e-05 1.362982e-06 6.670191e-06
 [883,] 3.892822e-06 1.153650e-06 6.617127e-07
 [884,] 4.040573e-06 1.145780e-06 6.971049e-07
 [885,] 4.837180e-05 1.104223e-06 5.663039e-06
 [886,] 4.292543e-05 1.408788e-06 5.690769e-06
 [887,] 8.512869e-06 1.618944e-06 9.463152e-07
 [888,] 3.062660e-05 1.348854e-06 3.792615e-06
 [889,] 2.906023e-05 1.290957e-06 4.271105e-06
 [890,] 1.672222e-05 1.735582e-06 2.098845e-06
 [891,] 5.777377e-06 2.494453e-06 5.752078e-07
 [892,] 7.389677e-05 1.272227e-06 1.357295e-05
 [893,] 3.447535e-05 1.930256e-06 3.249238e-06
 [894,] 7.206233e-05 1.275414e-06 1.320112e-05
 [895,] 3.817698e-05 1.903011e-06 3.585828e-06
 [896,] 5.762240e-05 1.372734e-06 1.279360e-05
 [897,] 2.639937e-06 3.711644e-06 5.034413e-07
 [898,] 4.911410e-04 2.022781e-06 6.633318e-04
 [899,] 3.522216e-05 1.990783e-06 3.189365e-06
 [900,] 1.998272e-05 1.408259e-06 6.797536e-06
 [901,] 1.944467e-06 3.226055e-06 6.893730e-07
 [902,] 7.914886e-05 1.323294e-06 1.149829e-05
 [903,] 3.235182e-05 1.974629e-06 2.997825e-06
 [904,] 3.328168e-05 1.994369e-06 3.030298e-06
 [905,] 6.335481e-05 1.264312e-06 1.116464e-05
 [906,] 1.161327e-06 2.436440e-06 4.094856e-07
 [907,] 6.986761e-05 1.260947e-06 1.175545e-05
 [908,] 5.298483e-05 2.377124e-06 3.902079e-05
 [909,] 6.526211e-05 1.259339e-06 1.087291e-05
 [910,] 1.686301e-05 1.456255e-06 1.994596e-06
 [911,] 4.740022e-05 1.157305e-06 8.207402e-06
 [912,] 1.608279e-05 1.416960e-06 2.055866e-06
 [913,] 5.898894e-05 2.584862e-06 4.813092e-05
 [914,] 1.652614e-05 1.445249e-06 1.977804e-06
 [915,] 3.973531e-05 1.552932e-06 5.121202e-06
 [916,] 6.744206e-05 2.678579e-06 5.740589e-05
 [917,] 8.013705e-05 3.361412e-06 5.894791e-05
 [918,] 6.281814e-05 1.320218e-06 1.411964e-05
 [919,] 5.748926e-05 2.296234e-06 4.045872e-05
 [920,] 1.265589e-06 2.625377e-06 4.574759e-07
 [921,] 5.111609e-05 1.342562e-06 9.946583e-06
 [922,] 1.219144e-05 1.199393e-06 2.157475e-06
 [923,] 5.961881e-05 1.262695e-06 1.044115e-05
 [924,] 5.618481e-05 2.676938e-06 4.783919e-05
 [925,] 4.006066e-05 1.434824e-06 1.257910e-05
 [926,] 1.729472e-05 3.550307e-06 8.169110e-07
 [927,] 9.878208e-05 1.307557e-06 1.090494e-05
 [928,] 1.522724e-04 3.608646e-06 1.834792e-04
 [929,] 2.389930e-05 1.270385e-06 3.623019e-06
 [930,] 1.581299e-05 9.372362e-06 3.564652e-05
 [931,] 1.204702e-04 1.309575e-06 1.275804e-05
 [932,] 8.227049e-05 1.414297e-06 2.409111e-05
 [933,] 4.502925e-06 2.221457e-06 1.743353e-06
 [934,] 7.861894e-05 1.415244e-06 2.314985e-05
 [935,] 1.318578e-04 3.509773e-06 1.536500e-04
 [936,] 3.506816e-05 1.640157e-06 3.009527e-06
 [937,] 3.455602e-05 1.867931e-06 2.450464e-06
 [938,] 1.546258e-06 2.418321e-06 4.514754e-07
 [939,] 1.864192e-03 1.606104e-06 7.549243e-05
 [940,] 7.856467e-05 1.412405e-06 2.302301e-05
 [941,] 1.699065e-05 1.006323e-05 4.181589e-05
 [942,] 8.063787e-05 1.422287e-06 2.398155e-05
 [943,] 1.698630e-05 1.058860e-05 4.485325e-05
 [944,] 3.286771e-05 1.862906e-06 2.366721e-06
 [945,] 1.332186e-04 3.548677e-06 1.573031e-04
 [946,] 3.356014e-05 2.021471e-06 2.136074e-06
 [947,] 3.113792e-05 1.986249e-06 2.059760e-06
 [948,] 3.219989e-05 1.963052e-06 2.148030e-06
 [949,] 1.021560e-04 1.310750e-06 1.106594e-05
 [950,] 1.069742e-04 1.303952e-06 1.185767e-05
 [951,] 1.217423e-04 3.108499e-06 1.232463e-04
 [952,] 2.745416e-06 2.405271e-06 1.143918e-06
 [953,] 1.035744e-04 1.300642e-06 1.169076e-05
 [954,] 1.336132e-04 3.674140e-06 1.641401e-04
 [955,] 1.202902e-04 1.306223e-06 1.289316e-05
 [956,] 1.083278e-04 1.307463e-06 1.176596e-05
 [957,] 5.711191e-05 2.066260e-06 4.514787e-06
 [958,] 3.247686e-05 1.776363e-06 2.491413e-06
 [959,] 3.273688e-05 1.811866e-06 2.449619e-06
 [960,] 1.103360e-04 1.299198e-06 1.231076e-05
 [961,] 1.118699e-04 1.295203e-06 1.269075e-05
 [962,] 2.051179e-06 6.911866e-06 1.974036e-06
 [963,] 1.291417e-04 3.908696e-06 1.698726e-04
 [964,] 3.963227e-04 2.283547e-06 2.471682e-04
 [965,] 1.105893e-04 1.290843e-06 1.287980e-05
 [966,] 1.114818e-04 1.299524e-06 1.239973e-05
 [967,] 2.044033e-06 6.779732e-06 1.902679e-06
 [968,] 1.086051e-04 1.293628e-06 1.247586e-05
 [969,] 5.186831e-05 2.193552e-06 3.933980e-06
 [970,] 3.073291e-05 1.813124e-06 2.318769e-06
 [971,] 1.402187e-06 2.382787e-06 4.878770e-07
 [972,] 1.936280e-05 1.359421e-06 5.832937e-06
 [973,] 1.931893e-06 3.993364e-06 4.388805e-07
 [974,] 1.727411e-05 1.031659e-05 4.387911e-05
 [975,] 8.773046e-05 1.500488e-06 2.925182e-05
 [976,] 3.064521e-05 1.753269e-06 2.408130e-06
 [977,] 3.339873e-05 1.762256e-06 2.552255e-06
 [978,] 1.290270e-04 1.311793e-06 1.329250e-05
 [979,] 1.511541e-03 1.520426e-06 9.385391e-05
 [980,] 8.375393e-05 1.394323e-06 2.365866e-05
 [981,] 3.324428e-05 1.745652e-06 2.573579e-06
 [982,] 2.958171e-05 1.788716e-06 2.289621e-06
 [983,] 8.466791e-05 2.664937e-06 2.476294e-04
 [984,] 7.639819e-05 2.673112e-06 2.244859e-04
 [985,] 8.779863e-05 1.324505e-06 2.136659e-05
 [986,] 3.863195e-05 2.028186e-06 4.018917e-05
 [987,] 1.584117e-05 1.850059e-05 8.869500e-05
 [988,] 9.229378e-05 1.420577e-06 2.707124e-05
 [989,] 1.262031e-04 1.295231e-06 1.397390e-05
 [990,] 1.459007e-04 3.697437e-06 1.806002e-04
 [991,] 1.563858e-04 5.316133e-06 2.874003e-04
 [992,] 7.285443e-05 1.361897e-06 1.962204e-05
 [993,] 9.847889e-05 1.419190e-06 2.865650e-05
 [994,] 1.603947e-04 1.246864e-06 1.911677e-05
 [995,] 3.589275e-05 1.626586e-06 3.017375e-06
 [996,] 3.687693e-05 1.261723e-06 6.591424e-06
 [997,] 3.048004e-05 1.261495e-06 5.569888e-06
 [998,] 1.763393e-06 1.358506e-06 3.333741e-07
 [999,] 3.345733e-05 4.061868e-06 1.811233e-06
[1000,] 2.628134e-05 1.240787e-06 4.738725e-06
[1001,] 2.602608e-05 1.245153e-06 4.956463e-06
[1002,] 2.908705e-05 1.341585e-06 3.595204e-06
[1003,] 3.121591e-05 1.344625e-06 3.779271e-06
[1004,] 2.037007e-05 1.252026e-06 5.497415e-06
[1005,] 2.092296e-06 2.071436e-06 5.455262e-07
[1006,] 2.090034e-06 2.379427e-06 7.103154e-07
[1007,] 2.263932e-05 1.555142e-06 9.389801e-06
[1008,] 2.102750e-06 2.397568e-06 6.031668e-07
[1009,] 2.411022e-06 2.264724e-06 4.859860e-07
[1010,] 2.288135e-06 2.786303e-06 9.512229e-07
[1011,] 2.109423e-06 2.203268e-06 5.609551e-07
[1012,] 2.093400e-06 2.225996e-06 5.772836e-07
[1013,] 2.054003e-06 2.360373e-06 6.255147e-07
[1014,] 2.089772e-06 2.227892e-06 5.804024e-07
[1015,] 2.069083e-06 2.136949e-06 5.818087e-07
[1016,] 2.089625e-06 2.225540e-06 5.800508e-07
[1017,] 2.261931e-06 1.591312e-06 4.215646e-07
[1018,] 1.066321e-05 1.343659e-06 1.207321e-06
[1019,] 2.514086e-05 1.483315e-06 3.022398e-06
[1020,] 2.004319e-06 1.164120e-06 3.575084e-07
[1021,] 1.222767e-05 1.647163e-06 1.320508e-06
[1022,] 1.295212e-05 1.229304e-06 1.456087e-06
[1023,] 1.018110e-06 2.492396e-06 3.354613e-07
[1024,] 9.721516e-06 1.141443e-06 2.069898e-06
[1025,] 1.054333e-05 1.335456e-06 1.777726e-06
[1026,] 1.365060e-05 1.136434e-06 2.675385e-06
[1027,] 1.393607e-05 1.136891e-06 2.729497e-06
[1028,] 1.408573e-05 1.720944e-06 2.260451e-06
[1029,] 1.197834e-05 1.374719e-06 1.910206e-06
[1030,] 1.350947e-05 1.745188e-06 9.306059e-07
[1031,] 2.009694e-06 1.264485e-06 4.003773e-07
[1032,] 2.101525e-06 1.429152e-06 4.834105e-07
[1033,] 2.118634e-06 1.197730e-06 3.800797e-07
[1034,] 2.044617e-06 1.200920e-06 3.688674e-07
[1035,] 2.039478e-06 1.228229e-06 3.832361e-07
[1036,] 2.196662e-06 1.186606e-06 3.584310e-07
[1037,] 6.433881e-07 1.260311e-06 2.134494e-07
[1038,] 2.937564e-06 1.533171e-06 4.486734e-07
[1039,] 1.442512e-06 2.878167e-06 6.621119e-07
[1040,] 3.296937e-06 2.089520e-06 1.691677e-06
[1041,] 4.326627e-06 1.525581e-06 6.686508e-07
[1042,] 1.431277e-06 6.655594e-06 1.166242e-06
[1043,] 1.455748e-06 4.694115e-06 9.593609e-07
[1044,] 3.708118e-06 1.924684e-06 1.692983e-06
[1045,] 3.375877e-06 1.605389e-06 1.202267e-06
[1046,] 1.412597e-06 1.644141e-06 3.908018e-07
[1047,] 3.065995e-06 2.355371e-06 1.815227e-06
[1048,] 3.050108e-06 2.274047e-06 1.735130e-06
[1049,] 3.244896e-06 2.166754e-06 1.741127e-06
[1050,] 3.341428e-06 1.908639e-06 1.518045e-06
[1051,] 9.247971e-06 1.624929e-06 1.569589e-06
[1052,] 3.338504e-06 2.343059e-06 1.968315e-06
[1053,] 3.529210e-06 1.910611e-06 1.601906e-06
[1054,] 9.233107e-06 1.642717e-06 1.631831e-06
[1055,] 1.372776e-06 1.350504e-06 3.406131e-07
[1056,] 1.454680e-06 1.860510e-06 3.886589e-07
[1057,] 1.123809e-06 2.438112e-06 3.739833e-07
[1058,] 2.595386e-06 1.135637e-06 4.941580e-07
[1059,] 3.189057e-06 2.735455e-06 2.242689e-06
[1060,] 2.711473e-06 1.823601e-06 1.171249e-06
[1061,] 1.102435e-05 1.155202e-06 7.058554e-07
[1062,] 2.931268e-06 1.416910e-06 8.837407e-07
[1063,] 1.387292e-06 2.224135e-06 4.358634e-07
[1064,] 1.273078e-06 1.269871e-06 3.310347e-07
[1065,] 1.872367e-05 1.380207e-06 1.703257e-06
[1066,] 2.266972e-06 2.492013e-06 6.386206e-07
[1067,] 7.652656e-06 1.776613e-06 2.229794e-06
[1068,] 6.981824e-06 1.718228e-06 1.516465e-06
[1069,] 1.818934e-06 4.170986e-06 8.300443e-07
[1070,] 7.196771e-07 7.158047e-06 9.518598e-07
[1071,] 5.892524e-07 6.525220e-06 5.845011e-07
[1072,] 2.175994e-06 1.644346e-06 5.870425e-07
[1073,] 1.151700e-03 1.290806e-06 2.068781e-04
[1074,] 6.823181e-02 2.255539e-06 1.426537e-01
[1075,] 2.030224e-02 1.386453e-06 1.020580e-02
[1076,] 1.471758e-06 3.540422e-06 5.531297e-07
[1077,] 1.661103e-02 1.833935e-06 2.925509e-02
[1078,] 1.581060e-06 3.702225e-06 6.076968e-07
[1079,] 2.937136e-02 1.299307e-06 1.969191e-02
[1080,] 1.003558e-02 1.791675e-06 1.678457e-02
[1081,] 4.766901e-04 1.488172e-06 2.234546e-04
[1082,] 2.105741e-06 1.387003e-06 4.695916e-07
[1083,] 1.046065e-02 1.813750e-06 1.792605e-02
[1084,] 7.551032e-03 1.893326e-06 1.163596e-02
[1085,] 9.931267e-03 1.484261e-06 1.133634e-02
[1086,] 1.666245e-02 1.709961e-06 2.640150e-02
[1087,] 7.262973e-02 1.413573e-06 6.796188e-02
[1088,] 2.137442e-03 1.386569e-06 7.219409e-04
[1089,] 1.518389e-06 2.606355e-06 4.489738e-07
[1090,] 7.760092e-03 3.232537e-06 2.744277e-02
[1091,] 1.201853e-02 1.989238e-06 2.542560e-02
[1092,] 5.229838e-02 1.557627e-06 6.338798e-02
[1093,] 4.167609e-02 1.499209e-06 4.529718e-02
[1094,] 3.759001e-02 1.676511e-06 5.362039e-02
[1095,] 6.370146e-03 1.152588e-06 1.957041e-03
[1096,] 1.464387e-05 1.599458e-06 1.327647e-05
[1097,] 2.379594e-06 2.159009e-06 1.560258e-06
[1098,] 1.000689e-06 1.217859e-06 2.303485e-07
[1099,] 1.056752e-06 1.300305e-06 3.224669e-07
[1100,] 8.380518e-07 1.180968e-06 2.118453e-07
[1101,] 1.756398e-06 3.564532e-06 4.967846e-07
[1102,] 8.623528e-07 1.116070e-06 2.294629e-07
[1103,] 1.676761e-06 2.718230e-06 4.799889e-07
[1104,] 1.016377e-06 1.152578e-06 3.064549e-07
[1105,] 9.685168e-07 1.132778e-06 2.447503e-07
[1106,] 1.049729e-06 1.190824e-06 3.194788e-07
[1107,] 9.954840e-07 1.210440e-06 2.318018e-07
[1108,] 7.400818e-07 1.253783e-06 2.015353e-07
[1109,] 6.965509e-07 1.601375e-06 1.980117e-07
[1110,] 6.974078e-07 2.825289e-06 2.199137e-07
[1111,] 6.903455e-07 2.514187e-06 2.545147e-07
[1112,] 7.578743e-07 1.938589e-06 2.654459e-07
[1113,] 2.225046e-06 1.468879e-06 3.941539e-07
[1114,] 6.862041e-07 2.627544e-06 2.225337e-07
[1115,] 2.195282e-06 1.544370e-06 4.086131e-07
[1116,] 2.100149e-06 1.546689e-06 4.230218e-07
[1117,] 2.089779e-06 1.540280e-06 4.241153e-07
[1118,] 2.104654e-06 1.479766e-06 4.101784e-07
[1119,] 2.040521e-06 2.908873e-06 8.599327e-07
[1120,] 2.100336e-06 1.525893e-06 4.192007e-07
[1121,] 2.111688e-06 1.492604e-06 4.106386e-07
[1122,] 2.092041e-06 1.544660e-06 4.242583e-07
[1123,] 7.354598e-07 1.762093e-06 2.553892e-07
[1124,] 1.231002e-06 2.668269e-06 4.185471e-07
[1125,] 1.094959e-06 1.974229e-06 3.949213e-07
[1126,] 1.034764e-06 1.385214e-06 3.662881e-07
[1127,] 9.107059e-07 1.474795e-06 3.183375e-07
[1128,] 9.741017e-07 1.813619e-06 3.408513e-07
[1129,] 5.006239e-06 2.138299e-06 1.197654e-06
[1130,] 9.106783e-07 1.849308e-06 3.207857e-07
[1131,] 1.178215e-06 2.536111e-06 3.839168e-07
[1132,] 8.947640e-07 1.639521e-06 3.230545e-07
[1133,] 9.221679e-07 1.380569e-06 2.924798e-07
[1134,] 9.202552e-07 1.730878e-06 3.058875e-07
[1135,] 2.377893e-06 1.336214e-06 3.804163e-07
[1136,] 8.943335e-07 1.407656e-06 2.910786e-07
[1137,] 2.153676e-06 1.233969e-06 3.961708e-07
[1138,] 8.726395e-07 1.108778e-06 2.452658e-07
[1139,] 9.100797e-06 1.621397e-06 4.000003e-07
[1140,] 2.129944e-06 2.240588e-06 5.769643e-07
[1141,] 1.146275e-06 1.418662e-06 2.995860e-07
[1142,] 1.861210e-06 2.081561e-06 5.294466e-07
[1143,] 9.031100e-07 1.118008e-06 2.407268e-07
[1144,] 1.113546e-06 1.737319e-06 3.438356e-07
[1145,] 1.248763e-06 1.414609e-06 3.196632e-07
[1146,] 5.856920e-07 1.792640e-06 1.862148e-07
[1147,] 1.197172e-06 2.800319e-06 4.169866e-07
[1148,] 2.110504e-06 2.574436e-06 6.455239e-07
[1149,] 1.209373e-06 1.724558e-06 3.370928e-07
[1150,] 3.870079e-06 2.863939e-06 1.922780e-06
[1151,] 8.966219e-07 1.118041e-06 2.405531e-07
[1152,] 8.970111e-07 1.118009e-06 2.405796e-07
[1153,] 8.963994e-07 1.118990e-06 2.405751e-07
[1154,] 8.980793e-07 1.117874e-06 2.407012e-07
[1155,] 1.239484e-06 1.710234e-06 3.275244e-07
[1156,] 8.954591e-07 1.118416e-06 2.401912e-07
[1157,] 1.240202e-06 1.679128e-06 3.261339e-07
[1158,] 2.161665e-06 2.638002e-06 6.344808e-07
[1159,] 1.662126e-06 2.087801e-06 4.777378e-07
[1160,] 8.832522e-07 1.117955e-06 2.382085e-07
[1161,] 8.978305e-07 1.118268e-06 2.409480e-07
[1162,] 8.832559e-07 1.118011e-06 2.381901e-07
[1163,] 1.617953e-06 2.520197e-06 5.172710e-07
[1164,] 8.582226e-07 1.135431e-06 2.342079e-07
[1165,] 8.586094e-07 1.131761e-06 2.338038e-07
[1166,] 8.579865e-07 1.147186e-06 2.346324e-07
[1167,] 1.190002e-06 1.590950e-06 3.339474e-07
[1168,] 8.952654e-07 1.142497e-06 2.503607e-07
[1169,] 1.634198e-06 2.527914e-06 5.232210e-07
[1170,] 1.327160e-06 2.563760e-06 3.890290e-07
[1171,] 1.477684e-06 2.426892e-06 4.282429e-07
[1172,] 1.525102e-06 2.443616e-06 4.355791e-07
[1173,] 1.161849e-06 2.594002e-06 3.689067e-07
[1174,] 1.726956e-06 2.589457e-06 6.468416e-07
[1175,] 1.079012e-06 1.281472e-06 2.904168e-07
[1176,] 1.252498e-06 2.661377e-06 4.014873e-07
[1177,] 1.330945e-06 2.477641e-06 3.944583e-07
[1178,] 1.245268e-06 2.642035e-06 4.036588e-07
[1179,] 8.272308e-07 1.162211e-06 2.313770e-07
[1180,] 8.696643e-07 1.161207e-06 2.446761e-07
[1181,] 1.085647e-06 1.254969e-06 2.785661e-07
[1182,] 1.256666e-06 1.628079e-06 3.488431e-07
[1183,] 1.198971e-06 1.527850e-06 3.244577e-07
[1184,] 9.367698e-07 1.764886e-06 3.033429e-07
[1185,] 8.496293e-07 1.189488e-06 2.439442e-07
[1186,] 8.579092e-07 1.213823e-06 2.407911e-07
[1187,] 8.591534e-07 1.211024e-06 2.445756e-07
[1188,] 8.868130e-07 1.237061e-06 2.483412e-07
[1189,] 1.046051e-06 1.199063e-06 2.763301e-07
[1190,] 1.043119e-06 1.203028e-06 2.811874e-07
[1191,] 1.141460e-06 1.228258e-06 3.027905e-07
[1192,] 9.197069e-07 1.244281e-06 2.616384e-07
[1193,] 1.294889e-06 1.309016e-06 3.519771e-07
[1194,] 8.980029e-07 1.778382e-06 2.921602e-07
[1195,] 1.306628e-06 1.328406e-06 3.636498e-07
[1196,] 1.971892e-06 2.388330e-06 6.138853e-07
[1197,] 1.425598e-06 1.313443e-06 3.750331e-07
[1198,] 1.459009e-06 2.728134e-06 6.962456e-07
[1199,] 9.221362e-07 2.627150e-06 4.179115e-07
[1200,] 1.419398e-06 2.160302e-06 5.583987e-07
[1201,] 2.714225e-06 2.458715e-06 8.346726e-07
[1202,] 2.116491e-06 2.518448e-06 6.937940e-07
[1203,] 8.839264e-07 2.063372e-06 3.299254e-07
[1204,] 1.278441e-06 2.577694e-06 4.241432e-07
[1205,] 1.340520e-06 1.598757e-06 3.998732e-07
[1206,] 1.679108e-06 2.530581e-06 5.495502e-07
[1207,] 1.306273e-06 1.717317e-06 4.093147e-07
[1208,] 1.258423e-06 1.719835e-06 3.887345e-07
[1209,] 1.064023e-06 3.900486e-06 6.145415e-07
[1210,] 1.064409e-06 2.030014e-06 3.648991e-07
[1211,] 1.162942e-06 1.814663e-06 3.420723e-07
[1212,] 1.137454e-06 2.033307e-06 3.822898e-07
[1213,] 6.804738e-07 2.685531e-06 1.924706e-07
[1214,] 1.251033e-06 2.624467e-06 2.940253e-07
[1215,] 1.450720e-06 2.527567e-06 4.557564e-07
[1216,] 1.090815e-06 1.653552e-06 3.020284e-07
[1217,] 1.195832e-06 2.145061e-06 3.116945e-07
[1218,] 9.591271e-07 2.458325e-06 3.070576e-07
[1219,] 1.233817e-06 1.358389e-06 2.533358e-07
[1220,] 9.482649e-07 2.257276e-06 3.058054e-07
[1221,] 9.415447e-07 1.802039e-06 2.878735e-07
[1222,] 1.246016e-06 2.201672e-06 2.066508e-07
[1223,] 1.230545e-06 1.255474e-06 3.771596e-07
[1224,] 1.468652e-06 1.216254e-06 3.543718e-07
[1225,] 1.135889e-06 2.935993e-06 3.322052e-07
[1226,] 1.563587e-06 2.036347e-06 4.618422e-07
[1227,] 9.541012e-07 1.434497e-06 2.778291e-07
[1228,] 7.800285e-07 1.241715e-06 2.588119e-07
[1229,] 9.781393e-07 2.261935e-06 3.176948e-07
[1230,] 8.252361e-07 1.665333e-06 2.519612e-07
[1231,] 9.508834e-07 1.216571e-06 3.107422e-07
[1232,] 9.477265e-07 1.234347e-06 3.151422e-07
[1233,] 9.771468e-07 2.260692e-06 3.169812e-07
[1234,] 9.480087e-07 1.234959e-06 3.153055e-07
[1235,] 9.654484e-07 2.236542e-06 3.140568e-07
```
