## Supplementary material for "Characterization of shared and ancestry-specific signals driving complex traits using multi-ancestry fine-mapping": s1_data.bim

```
1	chr1:24757135:T:A	0	24757135	A	T
1	chr1:24757559:G:A	0	24757559	A	G
1	chr1:24759549:A:G	0	24759549	G	A
1	chr1:24763955:G:C	0	24763955	C	G
1	chr1:24766857:T:C	0	24766857	C	T
1	chr1:24766982:C:T	0	24766982	T	C
1	chr1:24767742:G:T	0	24767742	T	G
1	chr1:24769155:CATA:C	0	24769155	C	CATA
1	chr1:24770901:A:G	0	24770901	G	A
1	chr1:24771754:T:C	0	24771754	C	T
1	chr1:24771850:C:T	0	24771850	T	C
1	chr1:24772947:G:T	0	24772947	T	G
1	chr1:24785680:C:T	0	24785680	T	C
1	chr1:24786996:C:G	0	24786996	G	C
1	chr1:24787739:G:T	0	24787739	T	G
1	chr1:24795383:A:G	0	24795383	G	A
1	chr1:24803592:T:C	0	24803592	C	T
1	chr1:24804292:T:C	0	24804292	C	T
1	chr1:24808513:C:T	0	24808513	T	C
1	chr1:24809712:C:T	0	24809712	T	C
1	chr1:24811650:T:A	0	24811650	A	T
1	chr1:24813045:TC:T	0	24813045	T	TC
1	chr1:24813758:G:A	0	24813758	A	G
1	chr1:24819995:C:T	0	24819995	T	C
1	chr1:24820719:TTCTC:T	0	24820719	T	TTCTC
1	chr1:24821259:G:A	0	24821259	A	G
1	chr1:24821800:G:T	0	24821800	T	G
1	chr1:24822195:G:A	0	24822195	A	G
1	chr1:24832009:T:C	0	24832009	C	T
1	chr1:24835171:C:T	0	24835171	T	C
1	chr1:24836469:TA:T	0	24836469	T	TA
1	chr1:24836682:A:T	0	24836682	T	A
1	chr1:24837622:A:G	0	24837622	G	A
1	chr1:24839591:G:A	0	24839591	A	G
1	chr1:24844597:A:G	0	24844597	G	A
1	chr1:24845182:A:C	0	24845182	C	A
1	chr1:24846546:T:C	0	24846546	C	T
1	chr1:24848755:A:G	0	24848755	G	A
1	chr1:24850174:G:A	0	24850174	A	G
1	chr1:24850548:T:A	0	24850548	A	T
1	chr1:24854021:A:G	0	24854021	G	A
1	chr1:24854645:G:A	0	24854645	A	G
1	chr1:24854823:A:G	0	24854823	G	A
1	chr1:24855625:C:T	0	24855625	T	C
1	chr1:24855761:C:T	0	24855761	T	C
1	chr1:24855784:C:T	0	24855784	T	C
1	chr1:24855950:TCA:T	0	24855950	T	TCA
1	chr1:24856057:T:G	0	24856057	G	T
1	chr1:24856628:G:A	0	24856628	A	G
1	chr1:24856862:G:A	0	24856862	A	G
1	chr1:24857485:AG:A	0	24857485	A	AG
1	chr1:24857801:C:A	0	24857801	A	C
1	chr1:24857989:C:T	0	24857989	T	C
1	chr1:24858227:C:G	0	24858227	G	C
1	chr1:24858706:T:C	0	24858706	C	T
1	chr1:24859186:C:T	0	24859186	T	C
1	chr1:24859216:G:A	0	24859216	A	G
1	chr1:24859295:G:A	0	24859295	A	G
1	chr1:24859578:T:C	0	24859578	C	T
1	chr1:24859660:A:G	0	24859660	G	A
1	chr1:24860204:C:T	0	24860204	T	C
1	chr1:24860225:A:G	0	24860225	G	A
1	chr1:24860330:C:A	0	24860330	A	C
1	chr1:24860658:G:A	0	24860658	A	G
1	chr1:24861067:G:A	0	24861067	A	G
1	chr1:24861120:G:A	0	24861120	A	G
1	chr1:24861387:T:C	0	24861387	C	T
1	chr1:24861461:T:C	0	24861461	C	T
1	chr1:24861573:G:A	0	24861573	A	G
1	chr1:24861636:C:A	0	24861636	A	C
1	chr1:24861711:G:A	0	24861711	A	G
1	chr1:24861890:G:A	0	24861890	A	G
1	chr1:24861904:C:T	0	24861904	T	C
1	chr1:24862811:C:A	0	24862811	A	C
1	chr1:24862886:T:C	0	24862886	C	T
1	chr1:24863000:T:A	0	24863000	A	T
1	chr1:24863311:G:A	0	24863311	A	G
1	chr1:24864297:T:C	0	24864297	C	T
1	chr1:24864312:A:G	0	24864312	G	A
1	chr1:24864897:A:G	0	24864897	G	A
1	chr1:24865914:C:A	0	24865914	A	C
1	chr1:24866068:A:G	0	24866068	G	A
1	chr1:24866151:G:A	0	24866151	A	G
1	chr1:24866347:A:G	0	24866347	G	A
1	chr1:24866518:C:T	0	24866518	T	C
1	chr1:24866664:G:A	0	24866664	A	G
1	chr1:24866708:T:C	0	24866708	C	T
1	chr1:24866787:A:G	0	24866787	G	A
1	chr1:24867072:T:C	0	24867072	C	T
1	chr1:24867323:G:A	0	24867323	A	G
1	chr1:24867436:A:G	0	24867436	G	A
1	chr1:24867569:G:C	0	24867569	C	G
1	chr1:24867808:A:G	0	24867808	G	A
1	chr1:24868209:A:G	0	24868209	G	A
1	chr1:24869473:A:C	0	24869473	C	A
1	chr1:24869879:T:G	0	24869879	G	T
1	chr1:24870459:A:G	0	24870459	G	A
1	chr1:24870664:G:A	0	24870664	A	G
1	chr1:24871095:C:T	0	24871095	T	C
1	chr1:24871691:C:T	0	24871691	T	C
1	chr1:24873231:T:G	0	24873231	G	T
1	chr1:24873755:C:G	0	24873755	G	C
1	chr1:24874375:G:A	0	24874375	A	G
1	chr1:24874523:G:C	0	24874523	C	G
1	chr1:24874527:T:C	0	24874527	C	T
1	chr1:24875437:G:A	0	24875437	A	G
1	chr1:24875820:C:T	0	24875820	T	C
1	chr1:24875976:G:A	0	24875976	A	G
1	chr1:24876179:C:A	0	24876179	A	C
1	chr1:24876827:C:T	0	24876827	T	C
1	chr1:24877668:A:G	0	24877668	G	A
1	chr1:24878262:T:C	0	24878262	C	T
1	chr1:24879913:T:C	0	24879913	C	T
1	chr1:24880578:AATATATAG:A	0	24880578	A	AATATATAG
1	chr1:24880645:C:A	0	24880645	A	C
1	chr1:24881138:A:G	0	24881138	G	A
1	chr1:24881669:G:T	0	24881669	T	G
1	chr1:24882924:T:TA	0	24882924	TA	T
1	chr1:24883248:TG:T	0	24883248	T	TG
1	chr1:24883875:T:C	0	24883875	C	T
1	chr1:24884503:A:G	0	24884503	G	A
1	chr1:24884707:T:C	0	24884707	C	T
1	chr1:24885887:A:G	0	24885887	G	A
1	chr1:24886182:C:A	0	24886182	A	C
1	chr1:24886555:T:C	0	24886555	C	T
1	chr1:24887051:G:A	0	24887051	A	G
1	chr1:24887312:A:G	0	24887312	G	A
1	chr1:24887322:A:C	0	24887322	C	A
1	chr1:24887542:A:G	0	24887542	G	A
1	chr1:24887793:A:G	0	24887793	G	A
1	chr1:24888417:A:G	0	24888417	G	A
1	chr1:24888756:T:C	0	24888756	C	T
1	chr1:24888760:G:A	0	24888760	A	G
1	chr1:24888830:G:A	0	24888830	A	G
1	chr1:24889141:G:A	0	24889141	A	G
1	chr1:24889259:T:C	0	24889259	C	T
1	chr1:24889498:G:A	0	24889498	A	G
1	chr1:24889540:A:G	0	24889540	G	A
1	chr1:24889555:A:G	0	24889555	G	A
1	chr1:24889661:T:A	0	24889661	A	T
1	chr1:24889674:T:A	0	24889674	A	T
1	chr1:24889887:G:A	0	24889887	A	G
1	chr1:24890003:A:G	0	24890003	G	A
1	chr1:24890513:C:T	0	24890513	T	C
1	chr1:24890855:G:A	0	24890855	A	G
1	chr1:24891503:T:C	0	24891503	C	T
1	chr1:24891635:A:C	0	24891635	C	A
1	chr1:24892194:G:A	0	24892194	A	G
1	chr1:24892650:T:C	0	24892650	C	T
1	chr1:24894050:T:G	0	24894050	G	T
1	chr1:24894099:C:T	0	24894099	T	C
1	chr1:24894180:A:G	0	24894180	G	A
1	chr1:24894998:C:T	0	24894998	T	C
1	chr1:24895888:T:C	0	24895888	C	T
1	chr1:24896454:G:A	0	24896454	A	G
1	chr1:24897345:A:G	0	24897345	G	A
1	chr1:24897920:A:G	0	24897920	G	A
1	chr1:24897921:A:G	0	24897921	G	A
1	chr1:24898018:C:T	0	24898018	T	C
1	chr1:24901186:G:A	0	24901186	A	G
1	chr1:24903640:C:T	0	24903640	T	C
1	chr1:24905071:G:T	0	24905071	T	G
1	chr1:24907571:T:G	0	24907571	G	T
1	chr1:24908617:T:C	0	24908617	C	T
1	chr1:24910443:C:T	0	24910443	T	C
1	chr1:24911495:C:T	0	24911495	T	C
1	chr1:24912140:A:G	0	24912140	G	A
1	chr1:24912798:T:C	0	24912798	C	T
1	chr1:24913850:T:C	0	24913850	C	T
1	chr1:24914565:G:A	0	24914565	A	G
1	chr1:24914625:A:G	0	24914625	G	A
1	chr1:24915702:C:T	0	24915702	T	C
1	chr1:24916085:C:T	0	24916085	T	C
1	chr1:24916435:G:A	0	24916435	A	G
1	chr1:24916703:A:G	0	24916703	G	A
1	chr1:24916983:G:A	0	24916983	A	G
1	chr1:24917276:A:G	0	24917276	G	A
1	chr1:24918590:G:T	0	24918590	T	G
1	chr1:24918594:G:T	0	24918594	T	G
1	chr1:24924042:CA:C	0	24924042	C	CA
1	chr1:24924339:C:T	0	24924339	T	C
1	chr1:24924835:G:A	0	24924835	A	G
1	chr1:24924933:G:A	0	24924933	A	G
1	chr1:24925215:T:C	0	24925215	C	T
1	chr1:24925432:A:T	0	24925432	T	A
1	chr1:24927826:C:T	0	24927826	T	C
1	chr1:24929953:G:A	0	24929953	A	G
1	chr1:24931810:G:T	0	24931810	T	G
1	chr1:24932094:G:C	0	24932094	C	G
1	chr1:24932376:G:C	0	24932376	C	G
1	chr1:24935469:T:A	0	24935469	A	T
1	chr1:24937506:G:A	0	24937506	A	G
1	chr1:24937671:G:A	0	24937671	A	G
1	chr1:24942864:G:A	0	24942864	A	G
1	chr1:24943760:C:A	0	24943760	A	C
1	chr1:24944081:T:C	0	24944081	C	T
1	chr1:24944861:A:G	0	24944861	G	A
1	chr1:24946318:G:A	0	24946318	A	G
1	chr1:24946532:G:A	0	24946532	A	G
1	chr1:24946709:T:C	0	24946709	C	T
1	chr1:24948507:G:A	0	24948507	A	G
1	chr1:24949368:C:T	0	24949368	T	C
1	chr1:24950046:G:A	0	24950046	A	G
1	chr1:24951491:C:T	0	24951491	T	C
1	chr1:24951960:A:C	0	24951960	C	A
1	chr1:24952689:C:T	0	24952689	T	C
1	chr1:24954417:A:T	0	24954417	T	A
1	chr1:24954524:G:A	0	24954524	A	G
1	chr1:24956578:C:T	0	24956578	T	C
1	chr1:24956635:G:A	0	24956635	A	G
1	chr1:24956671:C:T	0	24956671	T	C
1	chr1:24956865:C:G	0	24956865	G	C
1	chr1:24957101:G:A	0	24957101	A	G
1	chr1:24958187:T:C	0	24958187	C	T
1	chr1:24960248:A:C	0	24960248	C	A
1	chr1:24961822:A:G	0	24961822	G	A
1	chr1:24962341:A:C	0	24962341	C	A
1	chr1:24962784:T:C	0	24962784	C	T
1	chr1:24962936:G:A	0	24962936	A	G
1	chr1:24963121:T:C	0	24963121	C	T
1	chr1:24963243:C:G	0	24963243	G	C
1	chr1:24963303:G:C	0	24963303	C	G
1	chr1:24963955:A:G	0	24963955	G	A
1	chr1:24964519:A:T	0	24964519	T	A
1	chr1:24965825:G:A	0	24965825	A	G
1	chr1:24966107:C:T	0	24966107	T	C
1	chr1:24966177:C:T	0	24966177	T	C
1	chr1:24966710:A:G	0	24966710	G	A
1	chr1:24966746:G:A	0	24966746	A	G
1	chr1:24966865:C:T	0	24966865	T	C
1	chr1:24967191:A:G	0	24967191	G	A
1	chr1:24967411:C:T	0	24967411	T	C
1	chr1:24967450:G:A	0	24967450	A	G
1	chr1:24967704:G:A	0	24967704	A	G
1	chr1:24967717:C:T	0	24967717	T	C
1	chr1:24967773:G:A	0	24967773	A	G
1	chr1:24967854:A:C	0	24967854	C	A
1	chr1:24968082:G:A	0	24968082	A	G
1	chr1:24968116:T:C	0	24968116	C	T
1	chr1:24968387:T:C	0	24968387	C	T
1	chr1:24968411:A:G	0	24968411	G	A
1	chr1:24968909:T:C	0	24968909	C	T
1	chr1:24969089:G:A	0	24969089	A	G
1	chr1:24969987:T:C	0	24969987	C	T
1	chr1:24970069:A:C	0	24970069	C	A
1	chr1:24970072:T:G	0	24970072	G	T
1	chr1:24970073:C:T	0	24970073	T	C
1	chr1:24970252:A:C	0	24970252	C	A
1	chr1:24970693:G:A	0	24970693	A	G
1	chr1:24970726:G:T	0	24970726	T	G
1	chr1:24970792:A:G	0	24970792	G	A
1	chr1:24970876:G:A	0	24970876	A	G
1	chr1:24970970:GTC:G	0	24970970	G	GTC
1	chr1:24971117:AGT:A	0	24971117	A	AGT
1	chr1:24971149:TGG:T	0	24971149	T	TGG
1	chr1:24971167:T:C	0	24971167	C	T
1	chr1:24971206:A:G	0	24971206	G	A
1	chr1:24971789:G:A	0	24971789	A	G
1	chr1:24972350:C:T	0	24972350	T	C
1	chr1:24972913:T:A	0	24972913	A	T
1	chr1:24972935:C:T	0	24972935	T	C
1	chr1:24972941:T:A	0	24972941	A	T
1	chr1:24973111:C:T	0	24973111	T	C
1	chr1:24973257:CCA:C	0	24973257	C	CCA
1	chr1:24973325:G:A	0	24973325	A	G
1	chr1:24973345:T:C	0	24973345	C	T
1	chr1:24973551:G:A	0	24973551	A	G
1	chr1:24973765:A:G	0	24973765	G	A
1	chr1:24973945:T:C	0	24973945	C	T
1	chr1:24974050:T:C	0	24974050	C	T
1	chr1:24974141:C:T	0	24974141	T	C
1	chr1:24974178:G:A	0	24974178	A	G
1	chr1:24974879:G:A	0	24974879	A	G
1	chr1:24974986:T:A	0	24974986	A	T
1	chr1:24975378:T:C	0	24975378	C	T
1	chr1:24975422:C:T	0	24975422	T	C
1	chr1:24975523:T:C	0	24975523	C	T
1	chr1:24976004:G:A	0	24976004	A	G
1	chr1:24976267:G:A	0	24976267	A	G
1	chr1:24977085:A:G	0	24977085	G	A
1	chr1:24977643:A:G	0	24977643	G	A
1	chr1:24977973:C:T	0	24977973	T	C
1	chr1:24978061:C:T	0	24978061	T	C
1	chr1:24978623:T:C	0	24978623	C	T
1	chr1:24978666:A:G	0	24978666	G	A
1	chr1:24978681:C:T	0	24978681	T	C
1	chr1:24979116:G:A	0	24979116	A	G
1	chr1:24979182:T:G	0	24979182	G	T
1	chr1:24979951:G:A	0	24979951	A	G
1	chr1:24981766:C:T	0	24981766	T	C
1	chr1:24982768:A:G	0	24982768	G	A
1	chr1:24983218:G:C	0	24983218	C	G
1	chr1:24983331:A:G	0	24983331	G	A
1	chr1:24985537:T:C	0	24985537	C	T
1	chr1:24986471:T:C	0	24986471	C	T
1	chr1:24987355:A:AC	0	24987355	AC	A
1	chr1:24987627:G:A	0	24987627	A	G
1	chr1:24988403:T:C	0	24988403	C	T
1	chr1:24988919:G:A	0	24988919	A	G
1	chr1:24989097:G:C	0	24989097	C	G
1	chr1:24989486:A:G	0	24989486	G	A
1	chr1:24990433:C:T	0	24990433	T	C
1	chr1:24990583:G:A	0	24990583	A	G
1	chr1:24990794:A:G	0	24990794	G	A
1	chr1:24990959:C:T	0	24990959	T	C
1	chr1:24991081:T:C	0	24991081	C	T
1	chr1:24991193:C:T	0	24991193	T	C
1	chr1:24991255:G:C	0	24991255	C	G
1	chr1:24991311:A:AT	0	24991311	AT	A
1	chr1:24991540:A:G	0	24991540	G	A
1	chr1:24991628:G:A	0	24991628	A	G
1	chr1:24991630:G:T	0	24991630	T	G
1	chr1:24993745:G:A	0	24993745	A	G
1	chr1:24994727:A:G	0	24994727	G	A
1	chr1:24995106:A:G	0	24995106	G	A
1	chr1:24995263:C:G	0	24995263	G	C
1	chr1:24995274:C:T	0	24995274	T	C
1	chr1:24996083:A:G	0	24996083	G	A
1	chr1:24996320:A:C	0	24996320	C	A
1	chr1:24996348:G:A	0	24996348	A	G
1	chr1:24996556:G:A	0	24996556	A	G
1	chr1:24996973:A:T	0	24996973	T	A
1	chr1:24998278:G:A	0	24998278	A	G
1	chr1:24999267:G:A	0	24999267	A	G
1	chr1:24999346:A:G	0	24999346	G	A
1	chr1:24999822:C:T	0	24999822	T	C
1	chr1:25000166:T:A	0	25000166	A	T
1	chr1:25000197:C:T	0	25000197	T	C
1	chr1:25000295:G:A	0	25000295	A	G
1	chr1:25001162:C:T	0	25001162	T	C
1	chr1:25001518:G:A	0	25001518	A	G
1	chr1:25001816:A:C	0	25001816	C	A
1	chr1:25001856:C:T	0	25001856	T	C
1	chr1:25002533:CAT:C	0	25002533	C	CAT
1	chr1:25002604:ATATAT:A	0	25002604	A	ATATAT
1	chr1:25003231:C:G	0	25003231	G	C
1	chr1:25003261:G:A	0	25003261	A	G
1	chr1:25003287:T:C	0	25003287	C	T
1	chr1:25003492:A:G	0	25003492	G	A
1	chr1:25003500:T:C	0	25003500	C	T
1	chr1:25003968:G:A	0	25003968	A	G
1	chr1:25004463:T:C	0	25004463	C	T
1	chr1:25004977:A:G	0	25004977	G	A
1	chr1:25005094:A:G	0	25005094	G	A
1	chr1:25005302:T:C	0	25005302	C	T
1	chr1:25005357:A:G	0	25005357	G	A
1	chr1:25005381:C:G	0	25005381	G	C
1	chr1:25005428:A:T	0	25005428	T	A
1	chr1:25005762:G:A	0	25005762	A	G
1	chr1:25006571:T:C	0	25006571	C	T
1	chr1:25006630:A:G	0	25006630	G	A
1	chr1:25006643:A:G	0	25006643	G	A
1	chr1:25006773:G:A	0	25006773	A	G
1	chr1:25006938:T:C	0	25006938	C	T
1	chr1:25007294:G:A	0	25007294	A	G
1	chr1:25007408:T:C	0	25007408	C	T
1	chr1:25007622:C:T	0	25007622	T	C
1	chr1:25008573:A:G	0	25008573	G	A
1	chr1:25010163:A:G	0	25010163	G	A
1	chr1:25011096:G:A	0	25011096	A	G
1	chr1:25011447:T:C	0	25011447	C	T
1	chr1:25011541:C:G	0	25011541	G	C
1	chr1:25012308:G:A	0	25012308	A	G
1	chr1:25012729:G:A	0	25012729	A	G
1	chr1:25013051:A:G	0	25013051	G	A
1	chr1:25013839:A:G	0	25013839	G	A
1	chr1:25015765:T:A	0	25015765	A	T
1	chr1:25016076:T:C	0	25016076	C	T
1	chr1:25016163:A:G	0	25016163	G	A
1	chr1:25016928:C:T	0	25016928	T	C
1	chr1:25016955:C:G	0	25016955	G	C
1	chr1:25017004:G:A	0	25017004	A	G
1	chr1:25017053:T:C	0	25017053	C	T
1	chr1:25017579:T:C	0	25017579	C	T
1	chr1:25017631:A:G	0	25017631	G	A
1	chr1:25017664:A:G	0	25017664	G	A
1	chr1:25017705:G:A	0	25017705	A	G
1	chr1:25017774:C:T	0	25017774	T	C
1	chr1:25018519:G:A	0	25018519	A	G
1	chr1:25019463:A:G	0	25019463	G	A
1	chr1:25021086:C:T	0	25021086	T	C
1	chr1:25021220:G:A	0	25021220	A	G
1	chr1:25022166:G:A	0	25022166	A	G
1	chr1:25023695:G:C	0	25023695	C	G
1	chr1:25024006:T:C	0	25024006	C	T
1	chr1:25024097:C:G	0	25024097	G	C
1	chr1:25025090:G:A	0	25025090	A	G
1	chr1:25025344:A:G	0	25025344	G	A
1	chr1:25026701:A:G	0	25026701	G	A
1	chr1:25026744:T:A	0	25026744	A	T
1	chr1:25026765:T:C	0	25026765	C	T
1	chr1:25026970:C:A	0	25026970	A	C
1	chr1:25027212:G:A	0	25027212	A	G
1	chr1:25027303:G:A	0	25027303	A	G
1	chr1:25027455:G:C	0	25027455	C	G
1	chr1:25027529:A:G	0	25027529	G	A
1	chr1:25027783:T:G	0	25027783	G	T
1	chr1:25027963:A:G	0	25027963	G	A
1	chr1:25028592:A:G	0	25028592	G	A
1	chr1:25028877:C:T	0	25028877	T	C
1	chr1:25029367:C:T	0	25029367	T	C
1	chr1:25029439:G:A	0	25029439	A	G
1	chr1:25030213:G:C	0	25030213	C	G
1	chr1:25030228:A:G	0	25030228	G	A
1	chr1:25030876:C:T	0	25030876	T	C
1	chr1:25031522:G:A	0	25031522	A	G
1	chr1:25031720:G:A	0	25031720	A	G
1	chr1:25032215:G:A	0	25032215	A	G
1	chr1:25033080:C:G	0	25033080	G	C
1	chr1:25033438:T:C	0	25033438	C	T
1	chr1:25033797:T:C	0	25033797	C	T
1	chr1:25034470:C:T	0	25034470	T	C
1	chr1:25035233:C:T	0	25035233	T	C
1	chr1:25035286:A:G	0	25035286	G	A
1	chr1:25035974:CACCACCATTATCATCAGCACTACCATA:C	0	25035974	C	CACCACCATTATCATCAGCACTACCATA
1	chr1:25036367:C:T	0	25036367	T	C
1	chr1:25037021:A:G	0	25037021	G	A
1	chr1:25037032:C:T	0	25037032	T	C
1	chr1:25037165:G:A	0	25037165	A	G
1	chr1:25037216:A:C	0	25037216	C	A
1	chr1:25037227:G:T	0	25037227	T	G
1	chr1:25037769:A:C	0	25037769	C	A
1	chr1:25038145:A:G	0	25038145	G	A
1	chr1:25038161:T:C	0	25038161	C	T
1	chr1:25038864:C:A	0	25038864	A	C
1	chr1:25038874:C:T	0	25038874	T	C
1	chr1:25039556:T:A	0	25039556	A	T
1	chr1:25039691:A:G	0	25039691	G	A
1	chr1:25040149:A:G	0	25040149	G	A
1	chr1:25040496:C:T	0	25040496	T	C
1	chr1:25040525:T:C	0	25040525	C	T
1	chr1:25041246:C:T	0	25041246	T	C
1	chr1:25041739:C:T	0	25041739	T	C
1	chr1:25042277:T:C	0	25042277	C	T
1	chr1:25042747:T:C	0	25042747	C	T
1	chr1:25043013:A:G	0	25043013	G	A
1	chr1:25043085:G:A	0	25043085	A	G
1	chr1:25043353:G:T	0	25043353	T	G
1	chr1:25043608:A:G	0	25043608	G	A
1	chr1:25043702:C:G	0	25043702	G	C
1	chr1:25044030:T:C	0	25044030	C	T
1	chr1:25044377:C:T	0	25044377	T	C
1	chr1:25044586:C:G	0	25044586	G	C
1	chr1:25044591:C:T	0	25044591	T	C
1	chr1:25044725:A:G	0	25044725	G	A
1	chr1:25044791:C:T	0	25044791	T	C
1	chr1:25045129:G:C	0	25045129	C	G
1	chr1:25045302:G:A	0	25045302	A	G
1	chr1:25045421:A:G	0	25045421	G	A
1	chr1:25045425:C:T	0	25045425	T	C
1	chr1:25045449:G:A	0	25045449	A	G
1	chr1:25045887:A:G	0	25045887	G	A
1	chr1:25046089:G:A	0	25046089	A	G
1	chr1:25046098:G:T	0	25046098	T	G
1	chr1:25046316:G:A	0	25046316	A	G
1	chr1:25046524:G:A	0	25046524	A	G
1	chr1:25047689:T:C	0	25047689	C	T
1	chr1:25047756:G:C	0	25047756	C	G
1	chr1:25048095:C:G	0	25048095	G	C
1	chr1:25048166:C:T	0	25048166	T	C
1	chr1:25048317:A:T	0	25048317	T	A
1	chr1:25048346:A:G	0	25048346	G	A
1	chr1:25048378:A:G	0	25048378	G	A
1	chr1:25048977:G:A	0	25048977	A	G
1	chr1:25049092:G:A	0	25049092	A	G
1	chr1:25049606:G:A	0	25049606	A	G
1	chr1:25050057:T:C	0	25050057	C	T
1	chr1:25050132:G:A	0	25050132	A	G
1	chr1:25050275:T:C	0	25050275	C	T
1	chr1:25050535:G:A	0	25050535	A	G
1	chr1:25051417:C:A	0	25051417	A	C
1	chr1:25051774:G:A	0	25051774	A	G
1	chr1:25051853:A:G	0	25051853	G	A
1	chr1:25051867:A:G	0	25051867	G	A
1	chr1:25051953:A:G	0	25051953	G	A
1	chr1:25051988:G:A	0	25051988	A	G
1	chr1:25052022:C:T	0	25052022	T	C
1	chr1:25052177:G:A	0	25052177	A	G
1	chr1:25052229:C:T	0	25052229	T	C
1	chr1:25052672:C:T	0	25052672	T	C
1	chr1:25052828:A:C	0	25052828	C	A
1	chr1:25052869:A:G	0	25052869	G	A
1	chr1:25052993:C:G	0	25052993	G	C
1	chr1:25053532:C:T	0	25053532	T	C
1	chr1:25053648:G:A	0	25053648	A	G
1	chr1:25054572:T:C	0	25054572	C	T
1	chr1:25054590:A:G	0	25054590	G	A
1	chr1:25054820:G:A	0	25054820	A	G
1	chr1:25054894:C:G	0	25054894	G	C
1	chr1:25055184:C:G	0	25055184	G	C
1	chr1:25055747:C:G	0	25055747	G	C
1	chr1:25056065:G:A	0	25056065	A	G
1	chr1:25058042:T:G	0	25058042	G	T
1	chr1:25058695:C:T	0	25058695	T	C
1	chr1:25059045:C:T	0	25059045	T	C
1	chr1:25060180:C:T	0	25060180	T	C
1	chr1:25060246:C:T	0	25060246	T	C
1	chr1:25060608:G:A	0	25060608	A	G
1	chr1:25060920:G:A	0	25060920	A	G
1	chr1:25062427:A:T	0	25062427	T	A
1	chr1:25065113:C:T	0	25065113	T	C
1	chr1:25065138:G:T	0	25065138	T	G
1	chr1:25065179:CCA:C	0	25065179	C	CCA
1	chr1:25065836:G:A	0	25065836	A	G
1	chr1:25065873:G:A	0	25065873	A	G
1	chr1:25066513:G:A	0	25066513	A	G
1	chr1:25067055:A:G	0	25067055	G	A
1	chr1:25068260:C:T	0	25068260	T	C
1	chr1:25068642:G:A	0	25068642	A	G
1	chr1:25068718:G:A	0	25068718	A	G
1	chr1:25068781:C:T	0	25068781	T	C
1	chr1:25068782:A:G	0	25068782	G	A
1	chr1:25068849:G:T	0	25068849	T	G
1	chr1:25068853:T:G	0	25068853	G	T
1	chr1:25068860:A:G	0	25068860	G	A
1	chr1:25068898:A:T	0	25068898	T	A
1	chr1:25069247:G:A	0	25069247	A	G
1	chr1:25069268:G:A	0	25069268	A	G
1	chr1:25069388:G:A	0	25069388	A	G
1	chr1:25069431:C:A	0	25069431	A	C
1	chr1:25069459:T:A	0	25069459	A	T
1	chr1:25069820:G:A	0	25069820	A	G
1	chr1:25070342:C:T	0	25070342	T	C
1	chr1:25070407:C:A	0	25070407	A	C
1	chr1:25070414:A:G	0	25070414	G	A
1	chr1:25070775:G:A	0	25070775	A	G
1	chr1:25070975:T:A	0	25070975	A	T
1	chr1:25070981:C:A	0	25070981	A	C
1	chr1:25071039:C:CTG	0	25071039	CTG	C
1	chr1:25071121:C:T	0	25071121	T	C
1	chr1:25071216:G:A	0	25071216	A	G
1	chr1:25071223:T:G	0	25071223	G	T
1	chr1:25071476:C:T	0	25071476	T	C
1	chr1:25071584:T:C	0	25071584	C	T
1	chr1:25071602:G:A	0	25071602	A	G
1	chr1:25071648:A:C	0	25071648	C	A
1	chr1:25071683:A:C	0	25071683	C	A
1	chr1:25071715:G:A	0	25071715	A	G
1	chr1:25071881:G:A	0	25071881	A	G
1	chr1:25071987:G:A	0	25071987	A	G
1	chr1:25072197:C:A	0	25072197	A	C
1	chr1:25072412:G:T	0	25072412	T	G
1	chr1:25072598:G:A	0	25072598	A	G
1	chr1:25072983:C:T	0	25072983	T	C
1	chr1:25073178:C:T	0	25073178	T	C
1	chr1:25074101:G:A	0	25074101	A	G
1	chr1:25074136:G:A	0	25074136	A	G
1	chr1:25074184:G:T	0	25074184	T	G
1	chr1:25074946:G:A	0	25074946	A	G
1	chr1:25075001:C:A	0	25075001	A	C
1	chr1:25075143:GT:G	0	25075143	G	GT
1	chr1:25075235:C:A	0	25075235	A	C
1	chr1:25075269:T:C	0	25075269	C	T
1	chr1:25075294:A:G	0	25075294	G	A
1	chr1:25075359:A:G	0	25075359	G	A
1	chr1:25075427:C:T	0	25075427	T	C
1	chr1:25075527:G:A	0	25075527	A	G
1	chr1:25075613:C:T	0	25075613	T	C
1	chr1:25075848:C:T	0	25075848	T	C
1	chr1:25076120:A:G	0	25076120	G	A
1	chr1:25076133:C:T	0	25076133	T	C
1	chr1:25076389:A:T	0	25076389	T	A
1	chr1:25076700:G:A	0	25076700	A	G
1	chr1:25076914:C:T	0	25076914	T	C
1	chr1:25076966:TAAAC:T	0	25076966	T	TAAAC
1	chr1:25077292:G:T	0	25077292	T	G
1	chr1:25077394:T:C	0	25077394	C	T
1	chr1:25077439:G:A	0	25077439	A	G
1	chr1:25077517:A:T	0	25077517	T	A
1	chr1:25077539:G:A	0	25077539	A	G
1	chr1:25077607:G:A	0	25077607	A	G
1	chr1:25077618:C:T	0	25077618	T	C
1	chr1:25077957:G:A	0	25077957	A	G
1	chr1:25078521:G:A	0	25078521	A	G
1	chr1:25078615:C:T	0	25078615	T	C
1	chr1:25078761:C:T	0	25078761	T	C
1	chr1:25079217:C:T	0	25079217	T	C
1	chr1:25079318:T:A	0	25079318	A	T
1	chr1:25080078:C:T	0	25080078	T	C
1	chr1:25080156:A:G	0	25080156	G	A
1	chr1:25080366:C:T	0	25080366	T	C
1	chr1:25080515:C:G	0	25080515	G	C
1	chr1:25080830:T:A	0	25080830	A	T
1	chr1:25080843:A:G	0	25080843	G	A
1	chr1:25081363:G:T	0	25081363	T	G
1	chr1:25081442:C:G	0	25081442	G	C
1	chr1:25081942:G:T	0	25081942	T	G
1	chr1:25082028:G:A	0	25082028	A	G
1	chr1:25082177:C:T	0	25082177	T	C
1	chr1:25082194:G:T	0	25082194	T	G
1	chr1:25082452:C:T	0	25082452	T	C
1	chr1:25082572:A:G	0	25082572	G	A
1	chr1:25082765:A:G	0	25082765	G	A
1	chr1:25082951:G:A	0	25082951	A	G
1	chr1:25083116:A:G	0	25083116	G	A
1	chr1:25083151:G:A	0	25083151	A	G
1	chr1:25085299:C:T	0	25085299	T	C
1	chr1:25086680:A:G	0	25086680	G	A
1	chr1:25086975:G:A	0	25086975	A	G
1	chr1:25088270:G:A	0	25088270	A	G
1	chr1:25088691:G:C	0	25088691	C	G
1	chr1:25089012:A:G	0	25089012	G	A
1	chr1:25089032:C:T	0	25089032	T	C
1	chr1:25089092:A:T	0	25089092	T	A
1	chr1:25089191:T:C	0	25089191	C	T
1	chr1:25089592:G:C	0	25089592	C	G
1	chr1:25090541:AC:A	0	25090541	A	AC
1	chr1:25090868:G:A	0	25090868	A	G
1	chr1:25091519:G:A	0	25091519	A	G
1	chr1:25091800:G:A	0	25091800	A	G
1	chr1:25092912:A:G	0	25092912	G	A
1	chr1:25093274:G:A	0	25093274	A	G
1	chr1:25093943:A:G	0	25093943	G	A
1	chr1:25094616:A:G	0	25094616	G	A
1	chr1:25095286:C:T	0	25095286	T	C
1	chr1:25095499:T:C	0	25095499	C	T
1	chr1:25096012:C:A	0	25096012	A	C
1	chr1:25096844:A:G	0	25096844	G	A
1	chr1:25097067:A:G	0	25097067	G	A
1	chr1:25097185:G:A	0	25097185	A	G
1	chr1:25098171:TGGGCTGTGGCA:T	0	25098171	T	TGGGCTGTGGCA
1	chr1:25098681:G:C	0	25098681	C	G
1	chr1:25098809:A:T	0	25098809	T	A
1	chr1:25099138:A:G	0	25099138	G	A
1	chr1:25100140:A:G	0	25100140	G	A
1	chr1:25100710:T:C	0	25100710	C	T
1	chr1:25100726:G:A	0	25100726	A	G
1	chr1:25101031:G:A	0	25101031	A	G
1	chr1:25101413:CCT:C	0	25101413	C	CCT
1	chr1:25102982:T:C	0	25102982	C	T
1	chr1:25103727:A:T	0	25103727	T	A
1	chr1:25104944:A:G	0	25104944	G	A
1	chr1:25105234:C:T	0	25105234	T	C
1	chr1:25106548:T:C	0	25106548	C	T
1	chr1:25107282:C:G	0	25107282	G	C
1	chr1:25107381:G:A	0	25107381	A	G
1	chr1:25107388:A:G	0	25107388	G	A
1	chr1:25107647:C:G	0	25107647	G	C
1	chr1:25107751:T:C	0	25107751	C	T
1	chr1:25108411:T:G	0	25108411	G	T
1	chr1:25109257:T:C	0	25109257	C	T
1	chr1:25110676:A:C	0	25110676	C	A
1	chr1:25111691:G:A	0	25111691	A	G
1	chr1:25112010:G:A	0	25112010	A	G
1	chr1:25112416:G:C	0	25112416	C	G
1	chr1:25112958:A:G	0	25112958	G	A
1	chr1:25113077:C:T	0	25113077	T	C
1	chr1:25113085:C:T	0	25113085	T	C
1	chr1:25113342:T:C	0	25113342	C	T
1	chr1:25114525:C:G	0	25114525	G	C
1	chr1:25114816:G:A	0	25114816	A	G
1	chr1:25115076:C:T	0	25115076	T	C
1	chr1:25115260:G:A	0	25115260	A	G
1	chr1:25115263:A:G	0	25115263	G	A
1	chr1:25115336:T:C	0	25115336	C	T
1	chr1:25115519:A:T	0	25115519	T	A
1	chr1:25115558:C:T	0	25115558	T	C
1	chr1:25116545:C:T	0	25116545	T	C
1	chr1:25116558:T:C	0	25116558	C	T
1	chr1:25116561:G:A	0	25116561	A	G
1	chr1:25116622:G:A	0	25116622	A	G
1	chr1:25116870:G:C	0	25116870	C	G
1	chr1:25117106:C:T	0	25117106	T	C
1	chr1:25117551:T:C	0	25117551	C	T
1	chr1:25118323:C:T	0	25118323	T	C
1	chr1:25118369:T:C	0	25118369	C	T
1	chr1:25118736:T:C	0	25118736	C	T
1	chr1:25119019:T:C	0	25119019	C	T
1	chr1:25119347:G:A	0	25119347	A	G
1	chr1:25120131:A:ATC	0	25120131	ATC	A
1	chr1:25120898:A:G	0	25120898	G	A
1	chr1:25120931:T:C	0	25120931	C	T
1	chr1:25121334:C:A	0	25121334	A	C
1	chr1:25121883:T:C	0	25121883	C	T
1	chr1:25122533:G:A	0	25122533	A	G
1	chr1:25122620:AAC:A	0	25122620	A	AAC
1	chr1:25122792:A:C	0	25122792	C	A
1	chr1:25122919:G:A	0	25122919	A	G
1	chr1:25124136:C:G	0	25124136	G	C
1	chr1:25125876:A:G	0	25125876	G	A
1	chr1:25126180:G:A	0	25126180	A	G
1	chr1:25126962:C:T	0	25126962	T	C
1	chr1:25127372:C:T	0	25127372	T	C
1	chr1:25128455:G:T	0	25128455	T	G
1	chr1:25128742:C:T	0	25128742	T	C
1	chr1:25129034:A:G	0	25129034	G	A
1	chr1:25129044:G:A	0	25129044	A	G
1	chr1:25129620:T:C	0	25129620	C	T
1	chr1:25130547:A:G	0	25130547	G	A
1	chr1:25132179:G:A	0	25132179	A	G
1	chr1:25132460:A:G	0	25132460	G	A
1	chr1:25132941:T:C	0	25132941	C	T
1	chr1:25132994:T:G	0	25132994	G	T
1	chr1:25133253:C:T	0	25133253	T	C
1	chr1:25134389:T:C	0	25134389	C	T
1	chr1:25134587:T:C	0	25134587	C	T
1	chr1:25135432:T:C	0	25135432	C	T
1	chr1:25135588:A:G	0	25135588	G	A
1	chr1:25135678:T:C	0	25135678	C	T
1	chr1:25136651:T:A	0	25136651	A	T
1	chr1:25137010:C:A	0	25137010	A	C
1	chr1:25137145:G:C	0	25137145	C	G
1	chr1:25137935:C:T	0	25137935	T	C
1	chr1:25140092:T:G	0	25140092	G	T
1	chr1:25140202:A:G	0	25140202	G	A
1	chr1:25140670:G:A	0	25140670	A	G
1	chr1:25141383:A:G	0	25141383	G	A
1	chr1:25141755:C:G	0	25141755	G	C
1	chr1:25141907:C:T	0	25141907	T	C
1	chr1:25141948:G:C	0	25141948	C	G
1	chr1:25143422:G:A	0	25143422	A	G
1	chr1:25143910:G:A	0	25143910	A	G
1	chr1:25145026:G:A	0	25145026	A	G
1	chr1:25145212:G:A	0	25145212	A	G
1	chr1:25145298:A:C	0	25145298	C	A
1	chr1:25145300:A:C	0	25145300	C	A
1	chr1:25145324:A:C	0	25145324	C	A
1	chr1:25145480:G:A	0	25145480	A	G
1	chr1:25146047:G:A	0	25146047	A	G
1	chr1:25147049:G:GC	0	25147049	GC	G
1	chr1:25147051:AGG:A	0	25147051	A	AGG
1	chr1:25148105:G:A	0	25148105	A	G
1	chr1:25148535:T:G	0	25148535	G	T
1	chr1:25148704:A:G	0	25148704	G	A
1	chr1:25148854:A:G	0	25148854	G	A
1	chr1:25148927:T:C	0	25148927	C	T
1	chr1:25151111:A:G	0	25151111	G	A
1	chr1:25151263:A:G	0	25151263	G	A
1	chr1:25151536:A:G	0	25151536	G	A
1	chr1:25151759:T:C	0	25151759	C	T
1	chr1:25152153:C:T	0	25152153	T	C
1	chr1:25152772:A:G	0	25152772	G	A
1	chr1:25153789:G:C	0	25153789	C	G
1	chr1:25154096:T:C	0	25154096	C	T
1	chr1:25154550:G:A	0	25154550	A	G
1	chr1:25154873:A:G	0	25154873	G	A
1	chr1:25155309:C:T	0	25155309	T	C
1	chr1:25155655:C:T	0	25155655	T	C
1	chr1:25155705:G:A	0	25155705	A	G
1	chr1:25155758:T:C	0	25155758	C	T
1	chr1:25156645:C:G	0	25156645	G	C
1	chr1:25156899:A:G	0	25156899	G	A
1	chr1:25159712:G:A	0	25159712	A	G
1	chr1:25159808:A:G	0	25159808	G	A
1	chr1:25160551:A:G	0	25160551	G	A
1	chr1:25160688:G:A	0	25160688	A	G
1	chr1:25161350:G:A	0	25161350	A	G
1	chr1:25161373:A:T	0	25161373	T	A
1	chr1:25161377:C:T	0	25161377	T	C
1	chr1:25161398:G:A	0	25161398	A	G
1	chr1:25161922:A:T	0	25161922	T	A
1	chr1:25161934:ACATT:A	0	25161934	A	ACATT
1	chr1:25162300:G:A	0	25162300	A	G
1	chr1:25162373:A:G	0	25162373	G	A
1	chr1:25162547:A:G	0	25162547	G	A
1	chr1:25162990:C:T	0	25162990	T	C
1	chr1:25163444:G:A	0	25163444	A	G
1	chr1:25163709:G:A	0	25163709	A	G
1	chr1:25165080:C:A	0	25165080	A	C
1	chr1:25165179:G:A	0	25165179	A	G
1	chr1:25165219:T:C	0	25165219	C	T
1	chr1:25166021:C:T	0	25166021	T	C
1	chr1:25166408:T:A	0	25166408	A	T
1	chr1:25166425:T:A	0	25166425	A	T
1	chr1:25166526:A:G	0	25166526	G	A
1	chr1:25166600:A:C	0	25166600	C	A
1	chr1:25167485:T:A	0	25167485	A	T
1	chr1:25168013:G:C	0	25168013	C	G
1	chr1:25168567:T:C	0	25168567	C	T
1	chr1:25168789:T:C	0	25168789	C	T
1	chr1:25171301:T:A	0	25171301	A	T
1	chr1:25172159:G:A	0	25172159	A	G
1	chr1:25172539:G:A	0	25172539	A	G
1	chr1:25173711:A:T	0	25173711	T	A
1	chr1:25173813:G:A	0	25173813	A	G
1	chr1:25176408:C:T	0	25176408	T	C
1	chr1:25176831:C:T	0	25176831	T	C
1	chr1:25177977:T:C	0	25177977	C	T
1	chr1:25177987:G:A	0	25177987	A	G
1	chr1:25178082:CCTCGT:C	0	25178082	C	CCTCGT
1	chr1:25178581:A:G	0	25178581	G	A
1	chr1:25181500:C:T	0	25181500	T	C
1	chr1:25181570:C:T	0	25181570	T	C
1	chr1:25181700:C:T	0	25181700	T	C
1	chr1:25181780:C:T	0	25181780	T	C
1	chr1:25183620:G:T	0	25183620	T	G
1	chr1:25184592:A:G	0	25184592	G	A
1	chr1:25184867:A:G	0	25184867	G	A
1	chr1:25185016:G:A	0	25185016	A	G
1	chr1:25185272:G:A	0	25185272	A	G
1	chr1:25193132:T:C	0	25193132	C	T
1	chr1:25193792:T:C	0	25193792	C	T
1	chr1:25199220:C:T	0	25199220	T	C
1	chr1:25199390:G:A	0	25199390	A	G
1	chr1:25199416:C:T	0	25199416	T	C
1	chr1:25199424:A:G	0	25199424	G	A
1	chr1:25200764:G:T	0	25200764	T	G
1	chr1:25201096:G:T	0	25201096	T	G
1	chr1:25201290:G:A	0	25201290	A	G
1	chr1:25201453:C:T	0	25201453	T	C
1	chr1:25202547:A:G	0	25202547	G	A
1	chr1:25202871:C:T	0	25202871	T	C
1	chr1:25204035:A:G	0	25204035	G	A
1	chr1:25208209:A:G	0	25208209	G	A
1	chr1:25213084:T:G	0	25213084	G	T
1	chr1:25214488:A:G	0	25214488	G	A
1	chr1:25214699:A:T	0	25214699	T	A
1	chr1:25215440:T:C	0	25215440	C	T
1	chr1:25216993:A:C	0	25216993	C	A
1	chr1:25217686:T:C	0	25217686	C	T
1	chr1:25221841:A:G	0	25221841	G	A
1	chr1:25221966:A:G	0	25221966	G	A
1	chr1:25223246:A:G	0	25223246	G	A
1	chr1:25223859:A:T	0	25223859	T	A
1	chr1:25224125:T:C	0	25224125	C	T
1	chr1:25231190:T:C	0	25231190	C	T
1	chr1:25233694:A:G	0	25233694	G	A
1	chr1:25235176:G:A	0	25235176	A	G
1	chr1:25240428:T:C	0	25240428	C	T
1	chr1:25243590:T:C	0	25243590	C	T
1	chr1:25245824:T:G	0	25245824	G	T
1	chr1:25251005:A:T	0	25251005	T	A
1	chr1:25252453:A:G	0	25252453	G	A
1	chr1:25253604:G:A	0	25253604	A	G
1	chr1:25257119:C:G	0	25257119	G	C
1	chr1:25258485:G:A	0	25258485	A	G
1	chr1:25261104:T:C	0	25261104	C	T
1	chr1:25263174:G:C	0	25263174	C	G
1	chr1:25264032:G:A	0	25264032	A	G
1	chr1:25337098:T:C	0	25337098	C	T
1	chr1:25338950:C:G	0	25338950	G	C
1	chr1:25339247:A:G	0	25339247	G	A
1	chr1:25339752:C:T	0	25339752	T	C
1	chr1:25339912:A:T	0	25339912	T	A
1	chr1:25341092:G:A	0	25341092	A	G
1	chr1:25341289:A:G	0	25341289	G	A
1	chr1:25341420:G:A	0	25341420	A	G
1	chr1:25341555:T:A	0	25341555	A	T
1	chr1:25341835:C:T	0	25341835	T	C
1	chr1:25342566:A:C	0	25342566	C	A
1	chr1:25343165:T:C	0	25343165	C	T
1	chr1:25345429:C:A	0	25345429	A	C
1	chr1:25346293:T:C	0	25346293	C	T
1	chr1:25346313:A:T	0	25346313	T	A
1	chr1:25348294:C:T	0	25348294	T	C
1	chr1:25348422:C:T	0	25348422	T	C
1	chr1:25349115:A:G	0	25349115	G	A
1	chr1:25349688:T:C	0	25349688	C	T
1	chr1:25351353:T:A	0	25351353	A	T
1	chr1:25356601:G:A	0	25356601	A	G
1	chr1:25357521:C:T	0	25357521	T	C
1	chr1:25358159:G:A	0	25358159	A	G
1	chr1:25358993:G:A	0	25358993	A	G
1	chr1:25359392:G:A	0	25359392	A	G
1	chr1:25361410:T:C	0	25361410	C	T
1	chr1:25369344:G:A	0	25369344	A	G
1	chr1:25370035:A:G	0	25370035	G	A
1	chr1:25370263:T:C	0	25370263	C	T
1	chr1:25370613:TTG:T	0	25370613	T	TTG
1	chr1:25371863:T:C	0	25371863	C	T
1	chr1:25371948:GTTA:G	0	25371948	G	GTTA
1	chr1:25372164:G:A	0	25372164	A	G
1	chr1:25372425:A:G	0	25372425	G	A
1	chr1:25373006:GGA:G	0	25373006	G	GGA
1	chr1:25373280:T:C	0	25373280	C	T
1	chr1:25373299:A:G	0	25373299	G	A
1	chr1:25374565:T:C	0	25374565	C	T
1	chr1:25374568:T:C	0	25374568	C	T
1	chr1:25376665:C:T	0	25376665	T	C
1	chr1:25377082:A:C	0	25377082	C	A
1	chr1:25377316:C:T	0	25377316	T	C
1	chr1:25378515:C:T	0	25378515	T	C
1	chr1:25382767:A:C	0	25382767	C	A
1	chr1:25384477:G:A	0	25384477	A	G
1	chr1:25386743:A:T	0	25386743	T	A
1	chr1:25389394:C:A	0	25389394	A	C
1	chr1:25389824:A:G	0	25389824	G	A
1	chr1:25390648:C:T	0	25390648	T	C
1	chr1:25390874:C:G	0	25390874	G	C
1	chr1:25392744:A:C	0	25392744	C	A
1	chr1:25393020:T:C	0	25393020	C	T
1	chr1:25393108:T:A	0	25393108	A	T
1	chr1:25393597:G:A	0	25393597	A	G
1	chr1:25393610:G:C	0	25393610	C	G
1	chr1:25393810:C:T	0	25393810	T	C
1	chr1:25393879:A:G	0	25393879	G	A
1	chr1:25394663:A:G	0	25394663	G	A
1	chr1:25395599:A:G	0	25395599	G	A
1	chr1:25395715:T:C	0	25395715	C	T
1	chr1:25397655:T:C	0	25397655	C	T
1	chr1:25397875:G:A	0	25397875	A	G
1	chr1:25400895:C:T	0	25400895	T	C
1	chr1:25400995:T:C	0	25400995	C	T
1	chr1:25401477:C:T	0	25401477	T	C
1	chr1:25402439:G:T	0	25402439	T	G
1	chr1:25404222:G:A	0	25404222	A	G
1	chr1:25405118:G:A	0	25405118	A	G
1	chr1:25409878:C:T	0	25409878	T	C
1	chr1:25413312:T:C	0	25413312	C	T
1	chr1:25413699:C:T	0	25413699	T	C
1	chr1:25414288:A:G	0	25414288	G	A
1	chr1:25414356:A:C	0	25414356	C	A
1	chr1:25416115:C:T	0	25416115	T	C
1	chr1:25416125:G:A	0	25416125	A	G
1	chr1:25416624:C:T	0	25416624	T	C
1	chr1:25416937:A:G	0	25416937	G	A
1	chr1:25417674:C:T	0	25417674	T	C
1	chr1:25417977:C:T	0	25417977	T	C
1	chr1:25418570:T:C	0	25418570	C	T
1	chr1:25419154:C:T	0	25419154	T	C
1	chr1:25420072:C:T	0	25420072	T	C
1	chr1:25420908:G:T	0	25420908	T	G
1	chr1:25421164:C:T	0	25421164	T	C
1	chr1:25421744:G:A	0	25421744	A	G
1	chr1:25421866:T:C	0	25421866	C	T
1	chr1:25422304:G:A	0	25422304	A	G
1	chr1:25422778:G:A	0	25422778	A	G
1	chr1:25422968:C:T	0	25422968	T	C
1	chr1:25425141:C:T	0	25425141	T	C
1	chr1:25425797:A:C	0	25425797	C	A
1	chr1:25426126:A:G	0	25426126	G	A
1	chr1:25427074:G:A	0	25427074	A	G
1	chr1:25427147:C:T	0	25427147	T	C
1	chr1:25428523:G:A	0	25428523	A	G
1	chr1:25430369:T:C	0	25430369	C	T
1	chr1:25432164:G:A	0	25432164	A	G
1	chr1:25434800:T:C	0	25434800	C	T
1	chr1:25435433:A:T	0	25435433	T	A
1	chr1:25436411:A:T	0	25436411	T	A
1	chr1:25437173:C:T	0	25437173	T	C
1	chr1:25437686:A:G	0	25437686	G	A
1	chr1:25438992:A:G	0	25438992	G	A
1	chr1:25439360:C:T	0	25439360	T	C
1	chr1:25439974:T:C	0	25439974	C	T
1	chr1:25439997:A:G	0	25439997	G	A
1	chr1:25440010:C:CT	0	25440010	CT	C
1	chr1:25440132:A:G	0	25440132	G	A
1	chr1:25440407:A:G	0	25440407	G	A
1	chr1:25441483:C:A	0	25441483	A	C
1	chr1:25442446:A:G	0	25442446	G	A
1	chr1:25443218:C:T	0	25443218	T	C
1	chr1:25443697:C:G	0	25443697	G	C
1	chr1:25446535:G:T	0	25446535	T	G
1	chr1:25448152:CTT:C	0	25448152	C	CTT
1	chr1:25449242:A:T	0	25449242	T	A
1	chr1:25451252:C:T	0	25451252	T	C
1	chr1:25451615:C:T	0	25451615	T	C
1	chr1:25452341:G:A	0	25452341	A	G
1	chr1:25452476:T:A	0	25452476	A	T
1	chr1:25452745:T:G	0	25452745	G	T
1	chr1:25452758:G:A	0	25452758	A	G
1	chr1:25453167:G:A	0	25453167	A	G
1	chr1:25454662:A:G	0	25454662	G	A
1	chr1:25457332:A:G	0	25457332	G	A
1	chr1:25457827:A:G	0	25457827	G	A
1	chr1:25458060:G:A	0	25458060	A	G
1	chr1:25460822:G:A	0	25460822	A	G
1	chr1:25461931:A:G	0	25461931	G	A
1	chr1:25461934:C:A	0	25461934	A	C
1	chr1:25462796:G:GT	0	25462796	GT	G
1	chr1:25463707:A:T	0	25463707	T	A
1	chr1:25464019:CCA:C	0	25464019	C	CCA
1	chr1:25464254:A:G	0	25464254	G	A
1	chr1:25464716:A:G	0	25464716	G	A
1	chr1:25464913:A:T	0	25464913	T	A
1	chr1:25465415:G:A	0	25465415	A	G
1	chr1:25466031:AT:A	0	25466031	A	AT
1	chr1:25466474:C:T	0	25466474	T	C
1	chr1:25469095:GGC:G	0	25469095	G	GGC
1	chr1:25471632:G:A	0	25471632	A	G
1	chr1:25473527:T:G	0	25473527	G	T
1	chr1:25474299:C:T	0	25474299	T	C
1	chr1:25475269:C:T	0	25475269	T	C
1	chr1:25476671:T:C	0	25476671	C	T
1	chr1:25478252:T:A	0	25478252	A	T
1	chr1:25479621:T:C	0	25479621	C	T
1	chr1:25482457:T:C	0	25482457	C	T
1	chr1:25482566:A:G	0	25482566	G	A
1	chr1:25484997:G:A	0	25484997	A	G
1	chr1:25486368:A:G	0	25486368	G	A
1	chr1:25487129:T:C	0	25487129	C	T
1	chr1:25487320:C:A	0	25487320	A	C
1	chr1:25490167:CATA:C	0	25490167	C	CATA
1	chr1:25490356:T:C	0	25490356	C	T
1	chr1:25491907:G:A	0	25491907	A	G
1	chr1:25491961:C:T	0	25491961	T	C
1	chr1:25492383:A:G	0	25492383	G	A
1	chr1:25495197:G:T	0	25495197	T	G
1	chr1:25495346:C:T	0	25495346	T	C
1	chr1:25495711:A:C	0	25495711	C	A
1	chr1:25495734:T:C	0	25495734	C	T
1	chr1:25495780:A:G	0	25495780	G	A
1	chr1:25499290:G:A	0	25499290	A	G
1	chr1:25500011:A:G	0	25500011	G	A
1	chr1:25502267:T:C	0	25502267	C	T
1	chr1:25506757:C:T	0	25506757	T	C
1	chr1:25508241:T:G	0	25508241	G	T
1	chr1:25508477:C:T	0	25508477	T	C
1	chr1:25511874:C:T	0	25511874	T	C
1	chr1:25513555:T:C	0	25513555	C	T
1	chr1:25513735:G:A	0	25513735	A	G
1	chr1:25514283:C:T	0	25514283	T	C
1	chr1:25515140:C:T	0	25515140	T	C
1	chr1:25516454:A:C	0	25516454	C	A
1	chr1:25516681:T:C	0	25516681	C	T
1	chr1:25516791:G:A	0	25516791	A	G
1	chr1:25518223:G:A	0	25518223	A	G
1	chr1:25518759:T:G	0	25518759	G	T
1	chr1:25518808:T:C	0	25518808	C	T
1	chr1:25518956:G:T	0	25518956	T	G
1	chr1:25519872:G:A	0	25519872	A	G
1	chr1:25520013:A:G	0	25520013	G	A
1	chr1:25520159:A:G	0	25520159	G	A
1	chr1:25520458:A:G	0	25520458	G	A
1	chr1:25520913:A:G	0	25520913	G	A
1	chr1:25521017:G:A	0	25521017	A	G
1	chr1:25521427:A:G	0	25521427	G	A
1	chr1:25523360:T:C	0	25523360	C	T
1	chr1:25523451:C:T	0	25523451	T	C
1	chr1:25525728:G:A	0	25525728	A	G
1	chr1:25526102:A:T	0	25526102	T	A
1	chr1:25526432:A:G	0	25526432	G	A
1	chr1:25528117:C:T	0	25528117	T	C
1	chr1:25528603:A:G	0	25528603	G	A
1	chr1:25531592:G:A	0	25531592	A	G
1	chr1:25531809:C:T	0	25531809	T	C
1	chr1:25531834:G:A	0	25531834	A	G
1	chr1:25532533:G:T	0	25532533	T	G
1	chr1:25534025:G:A	0	25534025	A	G
1	chr1:25536688:A:G	0	25536688	G	A
1	chr1:25536886:T:C	0	25536886	C	T
1	chr1:25537541:T:G	0	25537541	G	T
1	chr1:25538964:CT:C	0	25538964	C	CT
1	chr1:25539159:G:A	0	25539159	A	G
1	chr1:25539380:G:A	0	25539380	A	G
1	chr1:25539479:A:G	0	25539479	G	A
1	chr1:25540347:T:C	0	25540347	C	T
1	chr1:25541624:G:A	0	25541624	A	G
1	chr1:25542711:T:C	0	25542711	C	T
1	chr1:25542771:A:C	0	25542771	C	A
1	chr1:25543063:T:C	0	25543063	C	T
1	chr1:25545139:A:G	0	25545139	G	A
1	chr1:25545665:A:C	0	25545665	C	A
1	chr1:25545976:T:C	0	25545976	C	T
1	chr1:25547573:A:G	0	25547573	G	A
1	chr1:25548185:T:C	0	25548185	C	T
1	chr1:25548197:C:T	0	25548197	T	C
1	chr1:25548539:A:G	0	25548539	G	A
1	chr1:25548617:G:A	0	25548617	A	G
1	chr1:25548635:T:C	0	25548635	C	T
1	chr1:25548885:G:A	0	25548885	A	G
1	chr1:25549191:A:C	0	25549191	C	A
1	chr1:25549265:T:C	0	25549265	C	T
1	chr1:25549918:A:G	0	25549918	G	A
1	chr1:25549972:A:G	0	25549972	G	A
1	chr1:25550826:G:A	0	25550826	A	G
1	chr1:25551082:C:A	0	25551082	A	C
1	chr1:25551456:G:A	0	25551456	A	G
1	chr1:25551789:A:G	0	25551789	G	A
1	chr1:25551808:C:G	0	25551808	G	C
1	chr1:25552037:G:A	0	25552037	A	G
1	chr1:25552241:A:G	0	25552241	G	A
1	chr1:25552488:A:C	0	25552488	C	A
1	chr1:25553165:G:A	0	25553165	A	G
1	chr1:25553403:T:C	0	25553403	C	T
1	chr1:25553628:G:C	0	25553628	C	G
1	chr1:25553703:A:G	0	25553703	G	A
1	chr1:25555309:C:T	0	25555309	T	C
1	chr1:25557351:G:A	0	25557351	A	G
1	chr1:25558001:G:A	0	25558001	A	G
1	chr1:25558006:T:G	0	25558006	G	T
1	chr1:25558149:T:C	0	25558149	C	T
1	chr1:25559037:G:A	0	25559037	A	G
1	chr1:25559101:G:A	0	25559101	A	G
1	chr1:25561034:G:A	0	25561034	A	G
1	chr1:25561749:A:G	0	25561749	G	A
1	chr1:25562851:CAG:C	0	25562851	C	CAG
1	chr1:25562904:A:G	0	25562904	G	A
1	chr1:25563181:G:A	0	25563181	A	G
1	chr1:25563559:A:G	0	25563559	G	A
1	chr1:25563698:A:G	0	25563698	G	A
1	chr1:25563882:G:A	0	25563882	A	G
1	chr1:25564344:G:A	0	25564344	A	G
1	chr1:25565468:G:A	0	25565468	A	G
1	chr1:25565480:C:T	0	25565480	T	C
1	chr1:25566034:T:C	0	25566034	C	T
1	chr1:25566751:T:C	0	25566751	C	T
1	chr1:25566752:G:A	0	25566752	A	G
1	chr1:25568786:G:A	0	25568786	A	G
1	chr1:25568915:C:T	0	25568915	T	C
1	chr1:25569035:G:A	0	25569035	A	G
1	chr1:25569108:T:C	0	25569108	C	T
1	chr1:25569530:A:G	0	25569530	G	A
1	chr1:25569574:T:C	0	25569574	C	T
1	chr1:25570535:G:A	0	25570535	A	G
1	chr1:25573724:T:C	0	25573724	C	T
1	chr1:25573749:G:A	0	25573749	A	G
1	chr1:25576089:G:A	0	25576089	A	G
1	chr1:25576877:G:A	0	25576877	A	G
1	chr1:25576956:T:C	0	25576956	C	T
1	chr1:25577034:C:T	0	25577034	T	C
1	chr1:25578291:C:T	0	25578291	T	C
1	chr1:25579153:A:G	0	25579153	G	A
1	chr1:25579814:AT:A	0	25579814	A	AT
1	chr1:25580311:C:G	0	25580311	G	C
1	chr1:25580385:T:A	0	25580385	A	T
1	chr1:25580596:G:A	0	25580596	A	G
1	chr1:25581704:G:A	0	25581704	A	G
1	chr1:25581750:C:T	0	25581750	T	C
1	chr1:25584042:A:T	0	25584042	T	A
1	chr1:25585369:A:G	0	25585369	G	A
1	chr1:25595330:G:A	0	25595330	A	G
1	chr1:25600918:G:A	0	25600918	A	G
1	chr1:25605695:C:T	0	25605695	T	C
1	chr1:25610935:G:A	0	25610935	A	G
1	chr1:25611361:A:C	0	25611361	C	A
1	chr1:25611397:C:T	0	25611397	T	C
1	chr1:25612272:C:T	0	25612272	T	C
1	chr1:25612456:G:C	0	25612456	C	G
1	chr1:25613117:G:T	0	25613117	T	G
1	chr1:25614440:G:A	0	25614440	A	G
1	chr1:25614523:A:G	0	25614523	G	A
1	chr1:25616654:C:T	0	25616654	T	C
1	chr1:25617022:G:A	0	25617022	A	G
1	chr1:25627045:A:T	0	25627045	T	A
1	chr1:25630173:T:C	0	25630173	C	T
1	chr1:25637712:G:A	0	25637712	A	G
1	chr1:25641071:T:C	0	25641071	C	T
1	chr1:25643250:A:AT	0	25643250	AT	A
1	chr1:25645155:T:C	0	25645155	C	T
1	chr1:25646229:C:G	0	25646229	G	C
1	chr1:25655298:G:A	0	25655298	A	G
1	chr1:25665407:A:G	0	25665407	G	A
1	chr1:25666235:A:G	0	25666235	G	A
1	chr1:25666444:T:C	0	25666444	C	T
1	chr1:25666453:C:T	0	25666453	T	C
1	chr1:25672412:T:A	0	25672412	A	T
1	chr1:25676094:G:A	0	25676094	A	G
1	chr1:25677990:A:G	0	25677990	G	A
1	chr1:25678869:C:T	0	25678869	T	C
1	chr1:25679745:T:G	0	25679745	G	T
1	chr1:25680205:G:A	0	25680205	A	G
1	chr1:25680635:G:A	0	25680635	A	G
1	chr1:25681673:T:C	0	25681673	C	T
1	chr1:25681681:T:C	0	25681681	C	T
1	chr1:25682168:T:C	0	25682168	C	T
1	chr1:25682759:T:C	0	25682759	C	T
1	chr1:25682760:G:A	0	25682760	A	G
1	chr1:25683022:A:G	0	25683022	G	A
1	chr1:25683720:C:G	0	25683720	G	C
1	chr1:25683847:G:A	0	25683847	A	G
1	chr1:25684120:C:T	0	25684120	T	C
1	chr1:25684612:T:G	0	25684612	G	T
1	chr1:25684872:C:G	0	25684872	G	C
1	chr1:25686761:T:C	0	25686761	C	T
1	chr1:25686998:G:A	0	25686998	A	G
1	chr1:25687533:A:G	0	25687533	G	A
1	chr1:25688321:A:G	0	25688321	G	A
1	chr1:25688945:G:A	0	25688945	A	G
1	chr1:25689289:G:A	0	25689289	A	G
1	chr1:25689314:G:A	0	25689314	A	G
1	chr1:25689555:G:T	0	25689555	T	G
1	chr1:25689728:T:C	0	25689728	C	T
1	chr1:25693492:G:A	0	25693492	A	G
1	chr1:25694293:C:A	0	25694293	A	C
1	chr1:25696476:T:A	0	25696476	A	T
1	chr1:25696586:C:T	0	25696586	T	C
1	chr1:25696858:G:A	0	25696858	A	G
1	chr1:25697625:C:T	0	25697625	T	C
1	chr1:25697734:T:A	0	25697734	A	T
1	chr1:25699126:G:A	0	25699126	A	G
1	chr1:25699325:G:A	0	25699325	A	G
1	chr1:25700070:G:C	0	25700070	C	G
1	chr1:25700573:T:G	0	25700573	G	T
1	chr1:25702121:A:G	0	25702121	G	A
1	chr1:25702284:C:T	0	25702284	T	C
1	chr1:25704329:C:T	0	25704329	T	C
1	chr1:25704523:G:T	0	25704523	T	G
1	chr1:25704702:A:C	0	25704702	C	A
1	chr1:25705543:G:T	0	25705543	T	G
1	chr1:25708000:A:G	0	25708000	G	A
1	chr1:25708181:T:G	0	25708181	G	T
1	chr1:25708651:G:A	0	25708651	A	G
1	chr1:25712208:C:T	0	25712208	T	C
1	chr1:25713648:C:T	0	25713648	T	C
1	chr1:25717639:A:G	0	25717639	G	A
1	chr1:25717778:A:G	0	25717778	G	A
1	chr1:25718760:G:A	0	25718760	A	G
1	chr1:25719664:G:A	0	25719664	A	G
1	chr1:25721481:A:T	0	25721481	T	A
1	chr1:25722122:C:T	0	25722122	T	C
1	chr1:25724097:C:T	0	25724097	T	C
1	chr1:25726285:C:T	0	25726285	T	C
1	chr1:25727467:C:T	0	25727467	T	C
1	chr1:25729308:A:T	0	25729308	T	A
1	chr1:25730549:C:T	0	25730549	T	C
1	chr1:25733159:C:T	0	25733159	T	C
1	chr1:25733610:T:C	0	25733610	C	T
1	chr1:25734294:G:A	0	25734294	A	G
1	chr1:25734775:C:A	0	25734775	A	C
1	chr1:25735727:C:T	0	25735727	T	C
1	chr1:25736155:T:C	0	25736155	C	T
1	chr1:25736165:G:A	0	25736165	A	G
1	chr1:25736565:C:T	0	25736565	T	C
1	chr1:25737291:A:G	0	25737291	G	A
1	chr1:25737789:C:T	0	25737789	T	C
1	chr1:25740522:C:T	0	25740522	T	C
1	chr1:25740970:G:A	0	25740970	A	G
1	chr1:25742924:G:A	0	25742924	A	G
1	chr1:25743016:A:G	0	25743016	G	A
1	chr1:25743693:G:A	0	25743693	A	G
1	chr1:25744239:C:G	0	25744239	G	C
1	chr1:25744418:C:T	0	25744418	T	C
1	chr1:25746952:T:C	0	25746952	C	T
1	chr1:25747033:T:A	0	25747033	A	T
1	chr1:25747238:C:T	0	25747238	T	C
1	chr1:25747546:C:T	0	25747546	T	C
1	chr1:25748472:C:T	0	25748472	T	C
1	chr1:25748886:A:G	0	25748886	G	A
1	chr1:25749990:G:A	0	25749990	A	G
1	chr1:25750083:C:T	0	25750083	T	C
1	chr1:25750223:TCTC:T	0	25750223	T	TCTC
1	chr1:25750439:CAA:C	0	25750439	C	CAA
1	chr1:25750865:A:G	0	25750865	G	A
1	chr1:25751079:G:A	0	25751079	A	G
1	chr1:25751203:T:G	0	25751203	G	T
1	chr1:25753726:C:T	0	25753726	T	C
1	chr1:25754560:G:A	0	25754560	A	G
1	chr1:25754679:CA:C	0	25754679	C	CA
1	chr1:25755775:C:T	0	25755775	T	C
1	chr1:25755839:G:A	0	25755839	A	G
1	chr1:25756055:A:G	0	25756055	G	A
1	chr1:25756321:C:T	0	25756321	T	C
1	chr1:25756706:T:A	0	25756706	A	T
1	chr1:25756917:C:G	0	25756917	G	C
```
