## Supplementary material for "Characterization of shared and ancestry-specific signals driving complex traits using multi-ancestry fine-mapping": mesusieoutput

```
                 eur          afr      eur_afr
   [1,] 0.0002134136 0.0001252577 2.768446e-05
   [2,] 0.0002394207 0.0001964368 8.908435e-05
   [3,] 0.0002122842 0.0001615187 5.316114e-05
   [4,] 0.0002377450 0.0002658148 1.294057e-04
   [5,] 0.0002086814 0.0001185979 2.396594e-05
   [6,] 0.0002397129 0.0003025420 1.537924e-04
   [7,] 0.0002132533 0.0001215349 2.578152e-05
   [8,] 0.0002115096 0.0001409914 3.743056e-05
   [9,] 0.0002135530 0.0002213746 7.394547e-05
  [10,] 0.0002124562 0.0001607100 5.255676e-05
  [11,] 0.0002110910 0.0001320487 3.201053e-05
  [12,] 0.0002351213 0.0002852280 1.386357e-04
  [13,] 0.0002134184 0.0001414615 3.487100e-05
  [14,] 0.0002096092 0.0001251896 2.823490e-05
  [15,] 0.0002172333 0.0001289686 3.135759e-05
  [16,] 0.0002088586 0.0001702507 4.969984e-05
  [17,] 0.0002210965 0.0001367051 3.592525e-05
  [18,] 0.0002120522 0.0001492264 4.001940e-05
  [19,] 0.0002218609 0.0001371497 3.626856e-05
  [20,] 0.0002199514 0.0001310887 3.274020e-05
  [21,] 0.0002141573 0.0002936396 1.021056e-04
  [22,] 0.0002142893 0.0003140109 1.098843e-04
  [23,] 0.0003221002 0.0002059264 9.162908e-05
  [24,] 0.0002143521 0.0002901853 1.016475e-04
  [25,] 0.0002111346 0.0001526785 4.430236e-05
  [26,] 0.0002362467 0.0001604773 5.236146e-05
  [27,] 0.0002330090 0.0001550324 5.110810e-05
  [28,] 0.0002269544 0.0001310399 3.255243e-05
  [29,] 0.0002281348 0.0001790695 6.174296e-05
  [30,] 0.0002242291 0.0003457473 1.481008e-04
  [31,] 0.0002222519 0.0001955954 7.207947e-05
  [32,] 0.0002045489 0.0001329506 2.989173e-05
  [33,] 0.0002153211 0.0001912771 6.512318e-05
  [34,] 0.0002232208 0.0002234056 8.804056e-05
  [35,] 0.0002190478 0.0001208898 2.584105e-05
  [36,] 0.0002395118 0.0001195468 4.749706e-05
  [37,] 0.0002203408 0.0002137099 8.110865e-05
  [38,] 0.0002655043 0.0001491366 9.701072e-05
  [39,] 0.0002192282 0.0001558920 4.395457e-05
  [40,] 0.0003629650 0.0001312921 1.477158e-04
  [41,] 0.0004525749 0.0001291875 1.813089e-04
  [42,] 0.0002409344 0.0001570089 5.178947e-05
  [43,] 0.0002183025 0.0002598432 1.014404e-04
  [44,] 0.0003284488 0.0001505787 1.514928e-04
  [45,] 0.0002125294 0.0001597408 4.441961e-05
  [46,] 0.0002136261 0.0001564350 4.781820e-05
  [47,] 0.0002627630 0.0001718518 1.112607e-04
  [48,] 0.0002130635 0.0001529418 4.114601e-05
  [49,] 0.0002466543 0.0001446771 5.893829e-05
  [50,] 0.0002139096 0.0001564970 4.799758e-05
  [51,] 0.0002492139 0.0001825012 7.420896e-05
  [52,] 0.0002490215 0.0001922831 7.640952e-05
  [53,] 0.0002317999 0.0001901452 6.917960e-05
  [54,] 0.0002541354 0.0002244792 1.038747e-04
  [55,] 0.0002110214 0.0001333800 3.077489e-05
  [56,] 0.0002117028 0.0001361980 3.275520e-05
  [57,] 0.0002120073 0.0001364358 3.295401e-05
  [58,] 0.0002523070 0.0001376585 6.220017e-05
  [59,] 0.0002131921 0.0001615975 5.549048e-05
  [60,] 0.0002479846 0.0001408011 5.995821e-05
  [61,] 0.0002500084 0.0001233382 5.623449e-05
  [62,] 0.0002135499 0.0001442843 3.845110e-05
  [63,] 0.0002336719 0.0001357692 3.773913e-05
  [64,] 0.0002297994 0.0001199864 2.344459e-05
  [65,] 0.0002083612 0.0001438686 3.402992e-05
  [66,] 0.0002100084 0.0001501915 4.141249e-05
  [67,] 0.0002117795 0.0001531016 4.548416e-05
  [68,] 0.0002096899 0.0001412073 3.541458e-05
  [69,] 0.0002085491 0.0001604625 3.913460e-05
  [70,] 0.0002094028 0.0001619336 3.930398e-05
  [71,] 0.0002095809 0.0001597423 3.835552e-05
  [72,] 0.0002078589 0.0001268057 2.782445e-05
  [73,] 0.0002090348 0.0001405478 3.164395e-05
  [74,] 0.0002077647 0.0001252507 2.727203e-05
  [75,] 0.0002083469 0.0001521066 3.631537e-05
  [76,] 0.0002079040 0.0001266625 2.780390e-05
  [77,] 0.0002092777 0.0001338162 2.912638e-05
  [78,] 0.0002083891 0.0002170477 6.426451e-05
  [79,] 0.0002129207 0.0001310145 2.934206e-05
  [80,] 0.0002194205 0.0002580510 1.001392e-04
  [81,] 0.0002172563 0.0001698652 6.381464e-05
  [82,] 0.0002191725 0.0001544541 4.879540e-05
  [83,] 0.0002164454 0.0001318167 3.033813e-05
  [84,] 0.0002121461 0.0001590647 3.693814e-05
  [85,] 0.0002167229 0.0001333098 3.142664e-05
  [86,] 0.0002119734 0.0001416902 3.239244e-05
  [87,] 0.0002187675 0.0001387084 3.738133e-05
  [88,] 0.0002122042 0.0001367162 3.054301e-05
  [89,] 0.0002111904 0.0001410263 3.229444e-05
  [90,] 0.0002160587 0.0001310458 2.954878e-05
  [91,] 0.0002160538 0.0001311461 2.971241e-05
  [92,] 0.0002186436 0.0001521784 4.346640e-05
  [93,] 0.0002207764 0.0001330408 3.371818e-05
  [94,] 0.0002158002 0.0001310330 2.954663e-05
  [95,] 0.0002109442 0.0001781986 4.555377e-05
  [96,] 0.0002109972 0.0001738824 4.379811e-05
  [97,] 0.0002096834 0.0002386250 7.279222e-05
  [98,] 0.0002117063 0.0001442951 3.344389e-05
  [99,] 0.0002095342 0.0001983193 5.414890e-05
 [100,] 0.0002164172 0.0001314593 3.004988e-05
 [101,] 0.0002119285 0.0001405075 3.195797e-05
 [102,] 0.0002113708 0.0001419471 3.263723e-05
 [103,] 0.0002124495 0.0001391364 3.136725e-05
 [104,] 0.0002124218 0.0001433943 3.294259e-05
 [105,] 0.0002119727 0.0001452322 3.375561e-05
 [106,] 0.0002115044 0.0001529783 3.700889e-05
 [107,] 0.0002121796 0.0001465085 3.420486e-05
 [108,] 0.0002121714 0.0001471243 3.444322e-05
 [109,] 0.0002119860 0.0001486507 3.509692e-05
 [110,] 0.0002119903 0.0001466919 3.431713e-05
 [111,] 0.0002122553 0.0001464950 3.417131e-05
 [112,] 0.0002093190 0.0002184343 6.356882e-05
 [113,] 0.0002202849 0.0001533523 4.692233e-05
 [114,] 0.0002164287 0.0001310804 2.960898e-05
 [115,] 0.0002117674 0.0001472437 3.459204e-05
 [116,] 0.0002126118 0.0001452830 3.362776e-05
 [117,] 0.0002120818 0.0001448860 3.358867e-05
 [118,] 0.0002127803 0.0001460019 3.386953e-05
 [119,] 0.0002109743 0.0001760342 4.466082e-05
 [120,] 0.0002117097 0.0001466379 3.436127e-05
 [121,] 0.0002119309 0.0001461013 3.409472e-05
 [122,] 0.0002161848 0.0001320983 3.052064e-05
 [123,] 0.0002090651 0.0002224029 6.585894e-05
 [124,] 0.0002123254 0.0001444980 3.339838e-05
 [125,] 0.0002162362 0.0001310722 2.957136e-05
 [126,] 0.0002121674 0.0001442864 3.334649e-05
 [127,] 0.0002094685 0.0002225370 6.533237e-05
 [128,] 0.0002094686 0.0002294802 6.863418e-05
 [129,] 0.0002180718 0.0001538013 4.742292e-05
 [130,] 0.0002164302 0.0001319382 3.041254e-05
 [131,] 0.0002252127 0.0001333560 3.410094e-05
 [132,] 0.0002149666 0.0001693293 6.065319e-05
 [133,] 0.0002119334 0.0001451587 3.373677e-05
 [134,] 0.0002087049 0.0001305697 2.991701e-05
 [135,] 0.0002127068 0.0001452206 3.363117e-05
 [136,] 0.0002125194 0.0001455708 3.376971e-05
 [137,] 0.0002121008 0.0001451427 3.264014e-05
 [138,] 0.0002118196 0.0001411002 3.232727e-05
 [139,] 0.0002097820 0.0002435045 7.462833e-05
 [140,] 0.0002130671 0.0001451858 3.354972e-05
 [141,] 0.0002415669 0.0004953781 3.299237e-04
 [142,] 0.0002637116 0.0002903523 2.625180e-04
 [143,] 0.0002185818 0.0003497773 2.225764e-04
 [144,] 0.0002824970 0.0003652636 3.402778e-04
 [145,] 0.0002768329 0.0003753964 3.379688e-04
 [146,] 0.0002211502 0.0001364431 3.606100e-05
 [147,] 0.0002377927 0.0012885443 6.571905e-04
 [148,] 0.0002302831 0.0002593396 1.122798e-04
 [149,] 0.0002239721 0.0001472763 4.166850e-05
 [150,] 0.0002128789 0.0001339571 3.357074e-05
 [151,] 0.0002146068 0.0001275146 2.959893e-05
 [152,] 0.0002368594 0.0001265808 3.332732e-05
 [153,] 0.0002360062 0.0001260263 3.163898e-05
 [154,] 0.0002295342 0.0002807019 1.217356e-04
 [155,] 0.0002375705 0.0003541181 1.635616e-04
 [156,] 0.0002334860 0.0002365255 1.030370e-04
 [157,] 0.0002194493 0.0001472851 4.437555e-05
 [158,] 0.0002353588 0.0003731266 1.711364e-04
 [159,] 0.0002197999 0.0001313753 3.261905e-05
 [160,] 0.0002199224 0.0001326654 3.354122e-05
 [161,] 0.0002344283 0.0004976102 2.324362e-04
 [162,] 0.0002171980 0.0001543087 4.777606e-05
 [163,] 0.0002212776 0.0001310297 3.247873e-05
 [164,] 0.0002196427 0.0001279071 3.033424e-05
 [165,] 0.0002295770 0.0003542047 1.565317e-04
 [166,] 0.0002273089 0.0003605527 1.573738e-04
 [167,] 0.0002320755 0.0004740405 2.174185e-04
 [168,] 0.0002126865 0.0001589899 5.001933e-05
 [169,] 0.0002149143 0.0006582693 2.683247e-04
 [170,] 0.0002200419 0.0001307459 3.108050e-05
 [171,] 0.0002080483 0.0002399037 8.541937e-05
 [172,] 0.0002165560 0.0004383229 1.784533e-04
 [173,] 0.0002163451 0.0001557991 5.033064e-05
 [174,] 0.0002222293 0.0001264169 2.820201e-05
 [175,] 0.0002165796 0.0004642626 1.895831e-04
 [176,] 0.0002099445 0.0001304493 3.109964e-05
 [177,] 0.0002166376 0.0004452131 1.815461e-04
 [178,] 0.0002175661 0.0002589181 9.852038e-05
 [179,] 0.0002196552 0.0001256139 2.708124e-05
 [180,] 0.0002108279 0.0001603261 4.607205e-05
 [181,] 0.0002183589 0.0003084512 1.866969e-04
 [182,] 0.0002057615 0.0001320055 3.129534e-05
 [183,] 0.0002126669 0.0001336347 3.315343e-05
 [184,] 0.0002139933 0.0002859189 1.088734e-04
 [185,] 0.0002145210 0.0001319859 3.255520e-05
 [186,] 0.0002130795 0.0001305501 3.155976e-05
 [187,] 0.0002102101 0.0001288132 3.022581e-05
 [188,] 0.0002136322 0.0002142568 8.022086e-05
 [189,] 0.0002150706 0.0001812518 6.013445e-05
 [190,] 0.0002196739 0.0001622992 3.467476e-05
 [191,] 0.0002176642 0.0002516405 1.020908e-04
 [192,] 0.0002112115 0.0001206768 2.593332e-05
 [193,] 0.0002143183 0.0002991911 1.186216e-04
 [194,] 0.0002067845 0.0001169756 2.448898e-05
 [195,] 0.0002068790 0.0001158068 2.348992e-05
 [196,] 0.0002065419 0.0001188219 2.485952e-05
 [197,] 0.0002066498 0.0001385214 3.442827e-05
 [198,] 0.0002065296 0.0001157240 2.357618e-05
 [199,] 0.0002064045 0.0001158309 2.362752e-05
 [200,] 0.0002150983 0.0001772264 6.702948e-05
 [201,] 0.0002160147 0.0001834102 7.027861e-05
 [202,] 0.0002063857 0.0001163133 2.336573e-05
 [203,] 0.0002109630 0.0001596716 5.091551e-05
 [204,] 0.0002065494 0.0001159953 2.333192e-05
 [205,] 0.0002064697 0.0001163987 2.337458e-05
 [206,] 0.0002064641 0.0001174746 2.459530e-05
 [207,] 0.0002039474 0.0001159339 2.323963e-05
 [208,] 0.0002501933 0.0001944983 9.071916e-05
 [209,] 0.0002110378 0.0003187868 1.196515e-04
 [210,] 0.0002038949 0.0001339348 3.121240e-05
 [211,] 0.0002040531 0.0001397812 3.141031e-05
 [212,] 0.0002103333 0.0001466940 3.536858e-05
 [213,] 0.0002107871 0.0001461787 3.551174e-05
 [214,] 0.0002084336 0.0001546945 4.186154e-05
 [215,] 0.0002105425 0.0001243254 2.645519e-05
 [216,] 0.0002054028 0.0001256074 2.676479e-05
 [217,] 0.0002057341 0.0001312845 2.870714e-05
 [218,] 0.0002065750 0.0001277515 2.783692e-05
 [219,] 0.0002123089 0.0001588910 4.164343e-05
 [220,] 0.0002132996 0.0001685285 4.667636e-05
 [221,] 0.0002108558 0.0001389178 3.262512e-05
 [222,] 0.0002105844 0.0001506526 3.696541e-05
 [223,] 0.0002110044 0.0001342420 3.081557e-05
 [224,] 0.0002108261 0.0001232117 2.610620e-05
 [225,] 0.0002128242 0.0001300014 2.776114e-05
 [226,] 0.0002166386 0.0001229353 2.517461e-05
 [227,] 0.0002087706 0.0001948921 6.182147e-05
 [228,] 0.0002089798 0.0001279093 2.754571e-05
 [229,] 0.0002113989 0.0001271019 2.753479e-05
 [230,] 0.0002096374 0.0001304119 2.983452e-05
 [231,] 0.0002167917 0.0001237468 2.579180e-05
 [232,] 0.0002230918 0.0001594184 5.801517e-05
 [233,] 0.0002085066 0.0001872657 5.909440e-05
 [234,] 0.0002147028 0.0001411606 3.897090e-05
 [235,] 0.0002131259 0.0001378903 3.368165e-05
 [236,] 0.0002146935 0.0001549315 4.562013e-05
 [237,] 0.0002166229 0.0001560164 5.186621e-05
 [238,] 0.0002170607 0.0001386079 3.716776e-05
 [239,] 0.0002171660 0.0001474240 4.460608e-05
 [240,] 0.0002158768 0.0001511624 4.745945e-05
 [241,] 0.0002167697 0.0001388828 3.732026e-05
 [242,] 0.0002159142 0.0001177624 2.401269e-05
 [243,] 0.0002187883 0.0004260783 1.853323e-04
 [244,] 0.0002161102 0.0001418752 3.923091e-05
 [245,] 0.0002148051 0.0001513421 4.734393e-05
 [246,] 0.0002171706 0.0002401799 9.529018e-05
 [247,] 0.0002082142 0.0001412871 3.453398e-05
 [248,] 0.0002173373 0.0004514719 1.184409e-04
 [249,] 0.0002162952 0.0001427372 3.985033e-05
 [250,] 0.0002188888 0.0001596223 5.708935e-05
 [251,] 0.0002151510 0.0001399733 3.775146e-05
 [252,] 0.0002176242 0.0001422371 3.975177e-05
 [253,] 0.0002193694 0.0001384103 3.737710e-05
 [254,] 0.0002121925 0.0001648567 5.408162e-05
 [255,] 0.0002125052 0.0001317428 3.128893e-05
 [256,] 0.0002083891 0.0001438289 3.583902e-05
 [257,] 0.0002188420 0.0001171348 2.382206e-05
 [258,] 0.0002167200 0.0001553256 5.134764e-05
 [259,] 0.0002176189 0.0004380022 1.144906e-04
 [260,] 0.0002150323 0.0001522027 4.811736e-05
 [261,] 0.0002170384 0.0001340886 3.422057e-05
 [262,] 0.0002177716 0.0001366092 3.598683e-05
 [263,] 0.0002168001 0.0001350366 3.471720e-05
 [264,] 0.0002157113 0.0001529195 4.894217e-05
 [265,] 0.0002194068 0.0001446985 4.179827e-05
 [266,] 0.0002072511 0.0001679276 5.333919e-05
 [267,] 0.0002149336 0.0001523233 4.817575e-05
 [268,] 0.0002166518 0.0001413507 3.898036e-05
 [269,] 0.0002162751 0.0001606944 5.224939e-05
 [270,] 0.0002201437 0.0001360371 3.581226e-05
 [271,] 0.0002204763 0.0001398390 3.854859e-05
 [272,] 0.0002147367 0.0001202475 2.457428e-05
 [273,] 0.0002175737 0.0004373821 1.144184e-04
 [274,] 0.0002082117 0.0001513633 3.915782e-05
 [275,] 0.0002152970 0.0004056597 1.103476e-04
 [276,] 0.0002221537 0.0001390258 3.822934e-05
 [277,] 0.0002202430 0.0001360915 3.588855e-05
 [278,] 0.0002143212 0.0001640898 5.802582e-05
 [279,] 0.0002170225 0.0001356719 3.518966e-05
 [280,] 0.0002142410 0.0001508714 4.677292e-05
 [281,] 0.0002117924 0.0002679771 8.652103e-05
 [282,] 0.0002084655 0.0002686637 9.162908e-05
 [283,] 0.0002171946 0.0001448380 4.233076e-05
 [284,] 0.0002140461 0.0001463042 4.291914e-05
 [285,] 0.0002169036 0.0001989191 6.924367e-05
 [286,] 0.0002193571 0.0001548787 5.174031e-05
 [287,] 0.0002137949 0.0001278314 2.643088e-05
 [288,] 0.0002193356 0.0001640201 6.002754e-05
 [289,] 0.0002132383 0.0001214022 2.493270e-05
 [290,] 0.0002143092 0.0001542585 4.963935e-05
 [291,] 0.0002132904 0.0001257315 2.643866e-05
 [292,] 0.0002077922 0.0001943232 5.038951e-05
 [293,] 0.0002131213 0.0001216753 2.627898e-05
 [294,] 0.0002142919 0.0001516281 4.732102e-05
 [295,] 0.0002109539 0.0001233638 2.702306e-05
 [296,] 0.0002167792 0.0001617537 5.951780e-05
 [297,] 0.0002256088 0.0001268777 2.618620e-05
 [298,] 0.0002109585 0.0001486751 3.789295e-05
 [299,] 0.0002116763 0.0001549372 4.790840e-05
 [300,] 0.0002117650 0.0001741396 6.144794e-05
 [301,] 0.0002167063 0.0001439772 3.675116e-05
 [302,] 0.0002285229 0.0001573165 3.772054e-05
 [303,] 0.0002089369 0.0001655508 5.305725e-05
 [304,] 0.0002231237 0.0001492428 3.546729e-05
 [305,] 0.0002128599 0.0001457777 3.615479e-05
 [306,] 0.0002137593 0.0001818583 6.616754e-05
 [307,] 0.0002211246 0.0001245351 2.599393e-05
 [308,] 0.0002131201 0.0001469548 3.663729e-05
 [309,] 0.0002113511 0.0002565753 9.586824e-05
 [310,] 0.0002120301 0.0001451960 3.600368e-05
 [311,] 0.0002159098 0.0002773048 1.026263e-04
 [312,] 0.0005874642 0.0001238811 1.133635e-04
 [313,] 0.0002217912 0.0001247480 2.599691e-05
 [314,] 0.0002087766 0.0002115313 6.655444e-05
 [315,] 0.0002119777 0.0001780059 6.308875e-05
 [316,] 0.0002167394 0.0001508589 4.207108e-05
 [317,] 0.0002172577 0.0002653563 7.562113e-05
 [318,] 0.0002167086 0.0001452127 3.752583e-05
 [319,] 0.0007259038 0.0001252409 1.072232e-04
 [320,] 0.0002093945 0.0001258888 2.768617e-05
 [321,] 0.0002186402 0.0001477806 3.563638e-05
 [322,] 0.0002136012 0.0001847135 6.170414e-05
 [323,] 0.0002168042 0.0001528586 4.388237e-05
 [324,] 0.0002147285 0.0001332144 3.060445e-05
 [325,] 0.0002168086 0.0001519001 4.311906e-05
 [326,] 0.0002206078 0.0001331749 3.003137e-05
 [327,] 0.0002167437 0.0001518256 4.290911e-05
 [328,] 0.0002127524 0.0010570477 4.114874e-04
 [329,] 0.0002195232 0.0001196102 2.680578e-05
 [330,] 0.0002213048 0.0001194025 2.597633e-05
 [331,] 0.0002229359 0.0001163408 2.677795e-05
 [332,] 0.0002256937 0.0001346456 3.505419e-05
 [333,] 0.0002249172 0.0001374814 3.680051e-05
 [334,] 0.0002211324 0.0001244441 2.932001e-05
 [335,] 0.0002232834 0.0001197890 2.908488e-05
 [336,] 0.0002167446 0.0001556536 4.490704e-05
 [337,] 0.0002300439 0.0001502196 4.586872e-05
 [338,] 0.0002191793 0.0001318629 2.947843e-05
 [339,] 0.0002294222 0.0002599301 1.114870e-04
 [340,] 0.0002281289 0.0001599817 5.301593e-05
 [341,] 0.0002175245 0.0016810645 7.103722e-04
 [342,] 0.0002147664 0.0001260758 2.577222e-05
 [343,] 0.0002222201 0.0001284341 3.382730e-05
 [344,] 0.0002149318 0.0001285406 2.656313e-05
 [345,] 0.0002143971 0.0001192589 2.410712e-05
 [346,] 0.0002175752 0.0003166609 1.303106e-04
 [347,] 0.0002148517 0.0001182871 2.393376e-05
 [348,] 0.0002197515 0.0001556421 4.319783e-05
 [349,] 0.0003483522 0.0001414133 1.536117e-04
 [350,] 0.0002296998 0.0001331005 5.288509e-05
 [351,] 0.0002319104 0.0001340277 4.317000e-05
 [352,] 0.0002767536 0.0001407949 1.202383e-04
 [353,] 0.0002283295 0.0001473436 4.385941e-05
 [354,] 0.0002514194 0.0001459391 1.087664e-04
 [355,] 0.0002326978 0.0001308793 4.333804e-05
 [356,] 0.0002137715 0.0002279054 7.789703e-05
 [357,] 0.0002312041 0.0001212369 4.455264e-05
 [358,] 0.0002174727 0.0001238868 3.541390e-05
 [359,] 0.0002260587 0.0001298463 3.272570e-05
 [360,] 0.0002279778 0.0001475412 3.826278e-05
 [361,] 0.0002227251 0.0004237828 1.977753e-04
 [362,] 0.0002134034 0.0010158280 3.985209e-04
 [363,] 0.0002096916 0.0008358694 2.999950e-04
 [364,] 0.0002128091 0.0001495950 4.178460e-05
 [365,] 0.0002114748 0.0007603778 2.818047e-04
 [366,] 0.0002217004 0.0004399820 1.856443e-04
 [367,] 0.0002128217 0.0001944212 6.074028e-05
 [368,] 0.0002315145 0.0003147138 1.355371e-04
 [369,] 0.0002348667 0.0003817976 1.737709e-04
 [370,] 0.0003789979 0.0001510959 1.780172e-04
 [371,] 0.0002700578 0.0001552297 1.313400e-04
 [372,] 0.0003049431 0.0001642226 1.578158e-04
 [373,] 0.0003240884 0.0001799592 1.792781e-04
 [374,] 0.0002449899 0.0005358199 1.529125e-04
 [375,] 0.0002317826 0.0001724524 9.585280e-05
 [376,] 0.0003188936 0.0001451757 1.224327e-04
 [377,] 0.0004259930 0.0001578977 1.708311e-04
 [378,] 0.0004687184 0.0001625175 1.978709e-04
 [379,] 0.0003986509 0.0001421357 1.471789e-04
 [380,] 0.0002136218 0.0002050213 6.878273e-05
 [381,] 0.0002152538 0.0002101549 7.583419e-05
 [382,] 0.0002160225 0.0001999260 6.308902e-05
 [383,] 0.0002342378 0.0002301232 1.348804e-04
 [384,] 0.0004069793 0.0001534100 1.662960e-04
 [385,] 0.0002350392 0.0002299071 1.430162e-04
 [386,] 0.0002228418 0.0003625551 1.485037e-04
 [387,] 0.0003984099 0.0001509508 1.586317e-04
 [388,] 0.0002304513 0.0001646742 8.796088e-05
 [389,] 0.0002177356 0.0001739545 5.150289e-05
 [390,] 0.0003586716 0.0001240366 1.044221e-04
 [391,] 0.0002177929 0.0001698492 4.904540e-05
 [392,] 0.0002300319 0.0001923689 9.378424e-05
 [393,] 0.0002183414 0.0001807093 6.318614e-05
 [394,] 0.0006666875 0.0001274359 2.273955e-04
 [395,] 0.0002337833 0.0001509951 9.967050e-05
 [396,] 0.0002329155 0.0001530063 9.389596e-05
 [397,] 0.0002328179 0.0001520913 9.287568e-05
 [398,] 0.0002295656 0.0001473091 7.378477e-05
 [399,] 0.0002310247 0.0001533514 8.388631e-05
 [400,] 0.0002170128 0.0001579643 4.760648e-05
 [401,] 0.0002310019 0.0001722860 9.046031e-05
 [402,] 0.0002316403 0.0001551590 8.806921e-05
 [403,] 0.0002319980 0.0001232871 6.957790e-05
 [404,] 0.0002312688 0.0001223894 6.460993e-05
 [405,] 0.0003380362 0.0001232753 1.039600e-04
 [406,] 0.0006520422 0.0001505437 2.426260e-04
 [407,] 0.0003308989 0.0001685919 1.586422e-04
 [408,] 0.0004458699 0.0001524965 1.807275e-04
 [409,] 0.0002171708 0.0001302676 3.365593e-05
 [410,] 0.0003561588 0.0001548042 1.487659e-04
 [411,] 0.0003670703 0.0001649096 1.673881e-04
 [412,] 0.0002170996 0.0001309771 3.304110e-05
 [413,] 0.0003631936 0.0001479035 1.416239e-04
 [414,] 0.0002171820 0.0001316456 3.373468e-05
 [415,] 0.0004620473 0.0001245173 1.645118e-04
 [416,] 0.0004555131 0.0001205576 1.470187e-04
 [417,] 0.0002171616 0.0001315006 3.365901e-05
 [418,] 0.0004478420 0.0001243782 1.591796e-04
 [419,] 0.0003554350 0.0001224112 1.211897e-04
 [420,] 0.0005336820 0.0001512477 2.005008e-04
 [421,] 0.0006489945 0.0001241182 2.248568e-04
 [422,] 0.0004195697 0.0001253857 1.515370e-04
 [423,] 0.0003846291 0.0001455401 1.419783e-04
 [424,] 0.0002172193 0.0001221076 3.220352e-05
 [425,] 0.0002171800 0.0001229128 3.162872e-05
 [426,] 0.0002172180 0.0001251507 3.132521e-05
 [427,] 0.0002264574 0.0003657701 1.541054e-04
 [428,] 0.0002171738 0.0001232172 3.151041e-05
 [429,] 0.0007034803 0.0001504469 2.550971e-04
 [430,] 0.0002170485 0.0001218066 3.121397e-05
 [431,] 0.0002133397 0.0002179248 7.169412e-05
 [432,] 0.0003476975 0.0001370788 1.375895e-04
 [433,] 0.0002309235 0.0001308508 7.375437e-05
 [434,] 0.0002827713 0.0001350895 1.180599e-04
 [435,] 0.0009315442 0.0001412651 3.776690e-04
 [436,] 0.0005438875 0.0001395794 1.900805e-04
 [437,] 0.0002202636 0.0001695435 5.774524e-05
 [438,] 0.0002318593 0.0001458540 8.660220e-05
 [439,] 0.0005961948 0.0001410329 2.193349e-04
 [440,] 0.0002319546 0.0001423892 8.485446e-05
 [441,] 0.0002299894 0.0001281017 6.775599e-05
 [442,] 0.0006757483 0.0001283212 1.984615e-04
 [443,] 0.0003241063 0.0001353492 1.258604e-04
 [444,] 0.0002340067 0.0001254380 8.147937e-05
 [445,] 0.0005984750 0.0001289733 1.808839e-04
 [446,] 0.0005178732 0.0001289425 1.612650e-04
 [447,] 0.0002127245 0.0001899829 6.254901e-05
 [448,] 0.0007260511 0.0001301677 2.055214e-04
 [449,] 0.0011803026 0.0001297682 3.719040e-04
 [450,] 0.0002307725 0.0001262765 6.967932e-05
 [451,] 0.0002176634 0.0002078758 7.202168e-05
 [452,] 0.0007216245 0.0001283018 2.104436e-04
 [453,] 0.0006960156 0.0001283156 2.005214e-04
 [454,] 0.0007142627 0.0001283324 2.066296e-04
 [455,] 0.0007155725 0.0001282910 2.080823e-04
 [456,] 0.0006786364 0.0001282682 1.953846e-04
 [457,] 0.0002377874 0.0001289062 9.269510e-05
 [458,] 0.0007289421 0.0001282718 2.099006e-04
 [459,] 0.0006960343 0.0001282729 2.012048e-04
 [460,] 0.0002344910 0.0002015168 1.303804e-04
 [461,] 0.0007307025 0.0001282560 2.114886e-04
 [462,] 0.0002151494 0.0001977477 6.721563e-05
 [463,] 0.0007003994 0.0001300916 1.978373e-04
 [464,] 0.0004635551 0.0001297032 1.750423e-04
 [465,] 0.0006943876 0.0001302966 1.975559e-04
 [466,] 0.0002347687 0.0001269915 8.679047e-05
 [467,] 0.0006800179 0.0001283356 1.976015e-04
 [468,] 0.0007325288 0.0001282998 2.079930e-04
 [469,] 0.0006979413 0.0001283288 1.967378e-04
 [470,] 0.0007407942 0.0001282938 2.132529e-04
 [471,] 0.0004646824 0.0001283997 1.325314e-04
 [472,] 0.0007020554 0.0001282764 1.999799e-04
 [473,] 0.0004683272 0.0001287218 1.747252e-04
 [474,] 0.0007075636 0.0001282593 2.032591e-04
 [475,] 0.0006979172 0.0001303148 1.929964e-04
 [476,] 0.0005019303 0.0001277904 1.837241e-04
 [477,] 0.0007936766 0.0001282551 2.245726e-04
 [478,] 0.0002322415 0.0001224936 7.083140e-05
 [479,] 0.0006550153 0.0001301710 1.850863e-04
 [480,] 0.0008003989 0.0001283706 2.239011e-04
 [481,] 0.0007410379 0.0001282479 2.142124e-04
 [482,] 0.0006460656 0.0001302138 1.824926e-04
 [483,] 0.0007073428 0.0001283215 2.034783e-04
 [484,] 0.0007007921 0.0001301454 2.003783e-04
 [485,] 0.0002321892 0.0002011981 1.124811e-04
 [486,] 0.0002314678 0.0001883034 1.024419e-04
 [487,] 0.0004657797 0.0001502450 2.211502e-04
 [488,] 0.0002319189 0.0001648055 9.562852e-05
 [489,] 0.0005637083 0.0001300322 1.653898e-04
 [490,] 0.0002186218 0.0001353413 3.621470e-05
 [491,] 0.0002267956 0.0001374010 5.866855e-05
 [492,] 0.0006039903 0.0001297385 1.927430e-04
 [493,] 0.0002275450 0.0001388680 6.214728e-05
 [494,] 0.0002264010 0.0001905660 7.307706e-05
 [495,] 0.0002283019 0.0001290500 6.017717e-05
 [496,] 0.0006966386 0.0001304125 2.283583e-04
 [497,] 0.0003458212 0.0001218238 1.071561e-04
 [498,] 0.0003540085 0.0001183615 1.040979e-04
 [499,] 0.0003632149 0.0001192481 9.949864e-05
 [500,] 0.0002499651 0.0001297360 9.766205e-05
 [501,] 0.0002165078 0.0001439091 3.644572e-05
 [502,] 0.0002321736 0.0001352987 4.531104e-05
 [503,] 0.0023279033 0.0001210443 6.202866e-04
 [504,] 0.0002427323 0.0002281968 1.117950e-04
 [505,] 0.0002513458 0.0002488698 1.261343e-04
 [506,] 0.0002504902 0.0002487913 1.255713e-04
 [507,] 0.0002398985 0.0003138306 1.613365e-04
 [508,] 0.0002285634 0.0001572921 4.725109e-05
 [509,] 0.0002297852 0.0001719060 5.646802e-05
 [510,] 0.0002449456 0.0003868046 2.156220e-04
 [511,] 0.0002302371 0.0001678433 5.407135e-05
 [512,] 0.0007743930 0.0001489470 3.193824e-04
 [513,] 0.0002354772 0.0001715608 5.754653e-05
 [514,] 0.0002054159 0.0001252689 2.677244e-05
 [515,] 0.0002354844 0.0001703541 5.672093e-05
 [516,] 0.0002231288 0.0001658702 3.976465e-05
 [517,] 0.0002076585 0.0003957654 1.459284e-04
 [518,] 0.0002364695 0.0001908494 7.471774e-05
 [519,] 0.0002047951 0.0001320655 3.026335e-05
 [520,] 0.0002049425 0.0001250722 2.622552e-05
 [521,] 0.0002160662 0.0001529056 4.470000e-05
 [522,] 0.0002469456 0.0006252927 3.849273e-04
 [523,] 0.0002050676 0.0001239376 2.655599e-05
 [524,] 0.0002048498 0.0001199704 2.454672e-05
 [525,] 0.0002066432 0.0001537086 4.257463e-05
 [526,] 0.0002050361 0.0001223936 2.594472e-05
 [527,] 0.0002254419 0.0001495565 4.287384e-05
 [528,] 0.0002054176 0.0001178297 2.404386e-05
 [529,] 0.0002050862 0.0001240257 2.661801e-05
 [530,] 0.0002052240 0.0001284785 2.844492e-05
 [531,] 0.0002521588 0.0001293073 5.024855e-05
 [532,] 0.0002050172 0.0001220703 2.581866e-05
 [533,] 0.0002252612 0.0001519230 4.601329e-05
 [534,] 0.0002053877 0.0001189688 2.443879e-05
 [535,] 0.0002207492 0.0001448250 3.360629e-05
 [536,] 0.0002213293 0.0001592999 5.768714e-05
 [537,] 0.0002049647 0.0001204438 2.515896e-05
 [538,] 0.0002050481 0.0001213782 2.562213e-05
 [539,] 0.0002049951 0.0001203259 2.513791e-05
 [540,] 0.0002195863 0.0001459221 3.410181e-05
 [541,] 0.0002170232 0.0001233728 3.311792e-05
 [542,] 0.0002169554 0.0001540623 4.506509e-05
 [543,] 0.0002229112 0.0001583586 4.824488e-05
 [544,] 0.0002302106 0.0001368729 3.761048e-05
 [545,] 0.0002058194 0.0001165682 2.368316e-05
 [546,] 0.0002267992 0.0001161311 2.477200e-05
 [547,] 0.0002163642 0.0001320333 2.833694e-05
 [548,] 0.0002534806 0.0001266649 5.429740e-05
 [549,] 0.0002158042 0.0001225532 2.625706e-05
 [550,] 0.0002179347 0.0001313523 2.813062e-05
 [551,] 0.0002153766 0.0001276290 2.772171e-05
 [552,] 0.0002156679 0.0001225086 2.622453e-05
 [553,] 0.0002301897 0.0001483694 3.834834e-05
 [554,] 0.0002215901 0.0001626950 4.975167e-05
 [555,] 0.0002255969 0.0001933068 5.890666e-05
 [556,] 0.0002148783 0.0001265965 2.853513e-05
 [557,] 0.0002206416 0.0001606810 4.929739e-05
 [558,] 0.0002158649 0.0001270665 2.781754e-05
 [559,] 0.0002160031 0.0001271991 2.780665e-05
 [560,] 0.0002041044 0.0002236293 7.185041e-05
 [561,] 0.0002212185 0.0001606537 4.935496e-05
 [562,] 0.0002170469 0.0001269889 2.771639e-05
 [563,] 0.0002258485 0.0001471810 3.485681e-05
 [564,] 0.0002172004 0.0001269724 2.785854e-05
 [565,] 0.0002168472 0.0001275283 2.773194e-05
 [566,] 0.0002219362 0.0001280658 3.044272e-05
 [567,] 0.0002139039 0.0001792507 6.154224e-05
 [568,] 0.0002148903 0.0001225322 2.574278e-05
 [569,] 0.0002080475 0.0001183820 2.465256e-05
 [570,] 0.0002260031 0.0017605857 9.685564e-04
 [571,] 0.0002145127 0.0001304320 2.847085e-05
 [572,] 0.0002136963 0.0001308115 3.328059e-05
 [573,] 0.0002129042 0.0001303769 3.288464e-05
 [574,] 0.0002130181 0.0001300286 3.270367e-05
 [575,] 0.0002133486 0.0001296678 3.255434e-05
 [576,] 0.0002112386 0.0001525894 4.489928e-05
 [577,] 0.0002174301 0.0001831903 6.963534e-05
 [578,] 0.0002217430 0.0005184068 2.427788e-04
 [579,] 0.0002107033 0.0001543061 4.602936e-05
 [580,] 0.0002107141 0.0001551014 4.649946e-05
 [581,] 0.0002277867 0.0002205102 6.226428e-05
 [582,] 0.0002235123 0.0001919597 7.798835e-05
 [583,] 0.0002357429 0.0001442688 4.186036e-05
 [584,] 0.0002109815 0.0001249515 2.692338e-05
 [585,] 0.0002041063 0.0001215612 2.470580e-05
 [586,] 0.0002040911 0.0001197274 2.423478e-05
 [587,] 0.0002041576 0.0001182987 2.394396e-05
 [588,] 0.0002137179 0.0001675158 5.410846e-05
 [589,] 0.0002189664 0.0002433749 6.968552e-05
 [590,] 0.0002158797 0.0001801715 6.391269e-05
 [591,] 0.0002100550 0.0001282848 2.833866e-05
 [592,] 0.0002099055 0.0001286284 2.851968e-05
 [593,] 0.0002104812 0.0001260154 2.746804e-05
 [594,] 0.0002040952 0.0001187246 2.406011e-05
 [595,] 0.0002100601 0.0001259894 2.749697e-05
 [596,] 0.0002154492 0.0001556069 4.370823e-05
 [597,] 0.0002041233 0.0001186144 2.405510e-05
 [598,] 0.0002159644 0.0001523535 4.205680e-05
 [599,] 0.0002152155 0.0001721826 5.751023e-05
 [600,] 0.0002054101 0.0001199663 2.469839e-05
 [601,] 0.0002142464 0.0001699928 5.519444e-05
 [602,] 0.0002149910 0.0001620372 5.015556e-05
 [603,] 0.0002156622 0.0001572028 4.471957e-05
 [604,] 0.0002145770 0.0001716457 5.663544e-05
 [605,] 0.0002041057 0.0001188961 2.414718e-05
 [606,] 0.0002155379 0.0001555846 4.373129e-05
 [607,] 0.0002094414 0.0001285171 2.856215e-05
 [608,] 0.0002149006 0.0001576767 4.711485e-05
 [609,] 0.0002084960 0.0001402012 3.662804e-05
 [610,] 0.0002041190 0.0001174249 2.369637e-05
 [611,] 0.0002143147 0.0001704084 5.557198e-05
 [612,] 0.0002133180 0.0001173511 2.405562e-05
 [613,] 0.0002093995 0.0001282090 2.842255e-05
 [614,] 0.0002041020 0.0001170983 2.375219e-05
 [615,] 0.0002141128 0.0001714659 5.616686e-05
 [616,] 0.0002041304 0.0001169666 2.362528e-05
 [617,] 0.0002141235 0.0001732696 5.748862e-05
 [618,] 0.0002157187 0.0001515078 4.147684e-05
 [619,] 0.0002040981 0.0001175112 2.370843e-05
 [620,] 0.0002093042 0.0001276254 2.810846e-05
 [621,] 0.0002041709 0.0001172057 2.370254e-05
 [622,] 0.0002143272 0.0001737415 5.800669e-05
 [623,] 0.0002140030 0.0001737032 5.769976e-05
 [624,] 0.0002140954 0.0001718407 5.642151e-05
 [625,] 0.0002140230 0.0001687838 5.417733e-05
 [626,] 0.0002091746 0.0001283089 2.852907e-05
 [627,] 0.0002142488 0.0001713272 5.617982e-05
 [628,] 0.0002143045 0.0001708116 5.585162e-05
 [629,] 0.0002134394 0.0001640187 5.050178e-05
 [630,] 0.0002101742 0.0001343957 3.131506e-05
 [631,] 0.0002142878 0.0001728917 5.734609e-05
 [632,] 0.0002091897 0.0001271168 2.788046e-05
 [633,] 0.0002143288 0.0001624374 5.000391e-05
 [634,] 0.0002207359 0.0003785462 1.623687e-04
 [635,] 0.0002144971 0.0001603457 4.866035e-05
 [636,] 0.0002144230 0.0001636196 5.087816e-05
 [637,] 0.0002143849 0.0001657252 5.232767e-05
 [638,] 0.0002143526 0.0001621959 4.984935e-05
 [639,] 0.0002130921 0.0001588305 4.985243e-05
 [640,] 0.0002168939 0.0002394376 9.043431e-05
 [641,] 0.0002135993 0.0001503906 4.181420e-05
 [642,] 0.0002160610 0.0001153180 2.329499e-05
 [643,] 0.0002041217 0.0001173595 2.391134e-05
 [644,] 0.0002156800 0.0001659058 5.948183e-05
 [645,] 0.0002145753 0.0001450058 3.878355e-05
 [646,] 0.0002084047 0.0001318386 3.264173e-05
 [647,] 0.0002041201 0.0001168358 2.368307e-05
 [648,] 0.0002166638 0.0001445105 3.842316e-05
 [649,] 0.0002041143 0.0001169004 2.365996e-05
 [650,] 0.0002104556 0.0001275541 2.835175e-05
 [651,] 0.0002147457 0.0001563171 4.640577e-05
 [652,] 0.0002040994 0.0001167926 2.382414e-05
 [653,] 0.0002118610 0.0001394822 3.383135e-05
 [654,] 0.0002129633 0.0001573824 4.678101e-05
 [655,] 0.0002198010 0.0002540313 7.181576e-05
 [656,] 0.0002130768 0.0001636391 5.111360e-05
 [657,] 0.0002041130 0.0001168586 2.368106e-05
 [658,] 0.0002131044 0.0001615453 4.967991e-05
 [659,] 0.0002130079 0.0001580689 4.722834e-05
 [660,] 0.0002128446 0.0001602329 4.863214e-05
 [661,] 0.0002133606 0.0001608264 4.931102e-05
 [662,] 0.0002145908 0.0002386268 8.952750e-05
 [663,] 0.0002134623 0.0001602819 4.898595e-05
 [664,] 0.0002040949 0.0001173002 2.421911e-05
 [665,] 0.0002149804 0.0002381525 8.984533e-05
 [666,] 0.0002041396 0.0001173461 2.390834e-05
 [667,] 0.0002113300 0.0001278403 2.823109e-05
 [668,] 0.0002131242 0.0001586136 4.768689e-05
 [669,] 0.0002108016 0.0003071441 1.162221e-04
 [670,] 0.0002129283 0.0001602369 4.867745e-05
 [671,] 0.0002112672 0.0001347536 3.158391e-05
 [672,] 0.0002133519 0.0001602116 4.888289e-05
 [673,] 0.0002131703 0.0001603242 4.886934e-05
 [674,] 0.0002132418 0.0001609917 4.936390e-05
 [675,] 0.0002113361 0.0001277391 2.817117e-05
 [676,] 0.0002043875 0.0001168763 2.365760e-05
 [677,] 0.0002048071 0.0001173459 2.392181e-05
 [678,] 0.0002118071 0.0001404384 3.428063e-05
 [679,] 0.0002089092 0.0001697540 5.625795e-05
 [680,] 0.0002046728 0.0001175152 2.404885e-05
 [681,] 0.0002099860 0.0004563928 1.735243e-04
 [682,] 0.0002130267 0.0001608542 4.915640e-05
 [683,] 0.0002130039 0.0001625341 5.030622e-05
 [684,] 0.0002131617 0.0001657825 5.270314e-05
 [685,] 0.0002124616 0.0002062655 6.665514e-05
 [686,] 0.0002112872 0.0001362355 3.227126e-05
 [687,] 0.0002134848 0.0001618332 5.007446e-05
 [688,] 0.0002118696 0.0001444105 3.608207e-05
 [689,] 0.0002111347 0.0001274874 2.806311e-05
 [690,] 0.0002044457 0.0001169221 2.386090e-05
 [691,] 0.0002112731 0.0001357645 3.205845e-05
 [692,] 0.0002128404 0.0001613198 4.937122e-05
 [693,] 0.0002129051 0.0001585623 4.752297e-05
 [694,] 0.0002123727 0.0001599682 4.821245e-05
 [695,] 0.0002113848 0.0001275490 2.805981e-05
 [696,] 0.0002130308 0.0001580365 4.724342e-05
 [697,] 0.0002045059 0.0001180837 2.446873e-05
 [698,] 0.0002124754 0.0001643306 5.123713e-05
 [699,] 0.0002117689 0.0002038916 7.210444e-05
 [700,] 0.0002132199 0.0001272265 2.774455e-05
 [701,] 0.0002105606 0.0001589951 4.616879e-05
 [702,] 0.0002132013 0.0001274412 2.785274e-05
 [703,] 0.0002105210 0.0001572335 4.502935e-05
 [704,] 0.0002116167 0.0002336250 8.276311e-05
 [705,] 0.0002042633 0.0001178759 2.442594e-05
 [706,] 0.0002103754 0.0001549727 4.350721e-05
 [707,] 0.0002042908 0.0001180275 2.449118e-05
 [708,] 0.0002105093 0.0001557422 4.409340e-05
 [709,] 0.0002044356 0.0001411397 3.527418e-05
 [710,] 0.0002104260 0.0001580383 4.544233e-05
 [711,] 0.0002159586 0.0001245885 2.706740e-05
 [712,] 0.0002125765 0.0001286902 2.880591e-05
 [713,] 0.0002131937 0.0001277244 2.796521e-05
 [714,] 0.0002103186 0.0001574677 4.497144e-05
 [715,] 0.0002105763 0.0001557043 4.412865e-05
 [716,] 0.0002116142 0.0002337437 8.277723e-05
 [717,] 0.0002043439 0.0001166491 2.370433e-05
 [718,] 0.0002108431 0.0001684475 5.300668e-05
 [719,] 0.0002043089 0.0001166860 2.372274e-05
 [720,] 0.0002105052 0.0001556233 4.401632e-05
 [721,] 0.0002104526 0.0001550633 4.361636e-05
 [722,] 0.0002104331 0.0001545472 4.328471e-05
 [723,] 0.0002104385 0.0001497220 4.038907e-05
 [724,] 0.0002105097 0.0001531887 4.252291e-05
 [725,] 0.0002184513 0.0002156457 8.213599e-05
 [726,] 0.0002040979 0.0001167558 2.358600e-05
 [727,] 0.0002103600 0.0001499263 4.047901e-05
 [728,] 0.0002118047 0.0002150198 7.621275e-05
 [729,] 0.0002132765 0.0001278896 2.804493e-05
 [730,] 0.0002094794 0.0004180560 1.563012e-04
 [731,] 0.0002133444 0.0001279268 2.806086e-05
 [732,] 0.0002041025 0.0001173313 2.386678e-05
 [733,] 0.0002128267 0.0001275005 2.786036e-05
 [734,] 0.0002130935 0.0001641770 5.151462e-05
 [735,] 0.0002185561 0.0010448010 4.778907e-04
 [736,] 0.0002113068 0.0001279077 2.822362e-05
 [737,] 0.0002130380 0.0001623183 5.019318e-05
 [738,] 0.0002041166 0.0001167258 2.381382e-05
 [739,] 0.0002156177 0.0001445779 3.942618e-05
 [740,] 0.0002061686 0.0001558953 4.775859e-05
 [741,] 0.0002133918 0.0001867590 6.771232e-05
 [742,] 0.0002154690 0.0002238400 8.461803e-05
 [743,] 0.0002192278 0.0002562682 7.272622e-05
 [744,] 0.0002121588 0.0001287279 2.854080e-05
 [745,] 0.0002136575 0.0001480269 4.091440e-05
 [746,] 0.0002185528 0.0001152532 2.315666e-05
 [747,] 0.0002145979 0.0001294987 2.971540e-05
 [748,] 0.0002042317 0.0001173344 2.388029e-05
 [749,] 0.0002042303 0.0001173312 2.384427e-05
 [750,] 0.0002114787 0.0001266932 2.750479e-05
 [751,] 0.0063420424 0.0001264161 4.935614e-02
 [752,] 0.0002114665 0.0001277756 2.810262e-05
 [753,] 0.0002167509 0.0001528384 4.186452e-05
 [754,] 0.0002070790 0.0004613345 1.616060e-04
 [755,] 0.0002144105 0.0001377712 3.398176e-05
 [756,] 0.0002148228 0.0001349480 3.253675e-05
 [757,] 0.0089657081 0.0001279295 7.876251e-02
 [758,] 0.0102253000 0.0001300300 1.029187e-01
 [759,] 0.0103157988 0.0001288426 9.690095e-02
 [760,] 0.0095940487 0.0001283818 8.754418e-02
 [761,] 0.0002154501 0.0001523355 4.119476e-05
 [762,] 0.0098438399 0.0001273558 8.407190e-02
 [763,] 0.0002115925 0.0001282163 2.836594e-05
 [764,] 0.0081265734 0.0001289747 7.666403e-02
 [765,] 0.0068938210 0.0001303531 7.010044e-02
 [766,] 0.0079658881 0.0001295442 7.750326e-02
 [767,] 0.0002050944 0.0001192239 2.414910e-05
 [768,] 0.0002041466 0.0001230582 2.497380e-05
 [769,] 0.0135025687 0.0001404468 1.886750e-03
 [770,] 0.0002043381 0.0001181717 2.381938e-05
 [771,] 0.0002112584 0.0001291786 2.834342e-05
 [772,] 0.0002133678 0.0001625830 5.044589e-05
 [773,] 0.0002166616 0.0001497781 4.013808e-05
 [774,] 0.0002117352 0.0001284287 2.846214e-05
 [775,] 0.0002117013 0.0001290878 2.881665e-05
 [776,] 0.0069806067 0.0001223245 3.023004e-02
 [777,] 0.0002159738 0.0003841729 1.508389e-04
 [778,] 0.0002144670 0.0002534628 9.478226e-05
 [779,] 0.0002042129 0.0001177583 2.410126e-05
 [780,] 0.0002041188 0.0001173209 2.385152e-05
 [781,] 0.0002146168 0.0002651503 9.958728e-05
 [782,] 0.0002162914 0.0003477710 1.372377e-04
 [783,] 0.0002060607 0.0001656932 5.428098e-05
 [784,] 0.0002152991 0.0002524872 9.546960e-05
 [785,] 0.0002115299 0.0001277605 2.784498e-05
 [786,] 0.0002041401 0.0001175881 2.382785e-05
 [787,] 0.0002154012 0.0002487655 9.412035e-05
 [788,] 0.0002147915 0.0002669315 1.005475e-04
 [789,] 0.0002142872 0.0002723780 1.019323e-04
 [790,] 0.0002056151 0.0001681239 5.510198e-05
 [791,] 0.0069894757 0.0001183799 1.356217e-02
 [792,] 0.0040446935 0.0001170025 8.423315e-03
 [793,] 0.0002087993 0.0001711806 5.617981e-05
 [794,] 0.0002112642 0.0001277431 2.785992e-05
 [795,] 0.0082614700 0.0001182298 1.374564e-02
 [796,] 0.0081787541 0.0001182534 1.274276e-02
 [797,] 0.0330004856 0.0001199101 1.371310e-02
 [798,] 0.0002137566 0.0001707387 5.483009e-05
 [799,] 0.0073207260 0.0001191149 1.394556e-02
 [800,] 0.0002131307 0.0001969790 7.135149e-05
 [801,] 0.0002140487 0.0001226506 2.575222e-05
 [802,] 0.0002120630 0.0001487058 3.919367e-05
 [803,] 0.0002154642 0.0014671976 6.192952e-04
 [804,] 0.0002135444 0.0001693677 5.459978e-05
 [805,] 0.0002140598 0.0013932105 5.768176e-04
 [806,] 0.0002065807 0.0005042158 1.733870e-04
 [807,] 0.0002194021 0.0002234925 8.687462e-05
 [808,] 0.0002117833 0.0002226094 8.103520e-05
 [809,] 0.0002151177 0.0003437467 1.375974e-04
 [810,] 0.0002092805 0.0023190108 8.944786e-04
 [811,] 0.0002120918 0.0001544987 4.645311e-05
 [812,] 0.0002118581 0.0001362965 3.171309e-05
 [813,] 0.0002153363 0.0006233289 2.572958e-04
 [814,] 0.0002141926 0.0011051277 4.572359e-04
 [815,] 0.0002081608 0.0003127625 1.126629e-04
 [816,] 0.0002152049 0.0005991056 2.462073e-04
 [817,] 0.0002117523 0.0001828894 6.592469e-05
 [818,] 0.0002126415 0.0001799637 6.556579e-05
 [819,] 0.0002126285 0.0001536427 4.609468e-05
 [820,] 0.0002107254 0.0030721989 1.224136e-03
 [821,] 0.0002083213 0.0004354184 1.585600e-04
 [822,] 0.0002139317 0.0001596988 5.119906e-05
 [823,] 0.0002124051 0.0001649767 5.384309e-05
 [824,] 0.0002132020 0.0001791283 6.566996e-05
 [825,] 0.0002086254 0.0004214090 1.545139e-04
 [826,] 0.0002131753 0.0011797884 4.848562e-04
 [827,] 0.0002065173 0.0004558069 1.576475e-04
 [828,] 0.0002062435 0.0320774775 1.148897e-02
 [829,] 0.0002177423 0.0008110573 3.438157e-04
 [830,] 0.0002133488 0.0001555082 4.605917e-05
 [831,] 0.0002178370 0.0003395770 1.386720e-04
 [832,] 0.0002169734 0.0004189365 1.716513e-04
 [833,] 0.0002110074 0.0001349191 3.115893e-05
 [834,] 0.0002133966 0.0001573526 4.809141e-05
 [835,] 0.0002119808 0.0001372124 3.231561e-05
 [836,] 0.0002076751 0.0005106154 1.833290e-04
 [837,] 0.0002074764 0.0005662537 2.022543e-04
 [838,] 0.0002111632 0.0001260020 2.716514e-05
 [839,] 0.0002130174 0.0001371921 3.222414e-05
 [840,] 0.0002130661 0.0001364968 3.188854e-05
 [841,] 0.0002126223 0.0001360140 3.168120e-05
 [842,] 0.0002122507 0.0001254305 2.698248e-05
 [843,] 0.0002122981 0.0001363251 3.185659e-05
 [844,] 0.0002129255 0.0001354557 3.139634e-05
 [845,] 0.0002121654 0.0001301273 2.888398e-05
 [846,] 0.0002122200 0.0001301223 2.888267e-05
 [847,] 0.0002113586 0.0001261532 2.722463e-05
 [848,] 0.0002124386 0.0001347922 3.076940e-05
 [849,] 0.0002163585 0.0001685294 5.622014e-05
 [850,] 0.0002161548 0.0002069820 6.221578e-05
 [851,] 0.0002073478 0.0007416287 2.626064e-04
 [852,] 0.0002152816 0.0001917933 5.824656e-05
 [853,] 0.0002138966 0.0027122557 1.143324e-03
 [854,] 0.0002055673 0.0001559801 4.478477e-05
 [855,] 0.0002170209 0.0003343498 1.374903e-04
 [856,] 0.0002216229 0.0002437627 9.918116e-05
 [857,] 0.0002060222 0.0002154411 7.464150e-05
 [858,] 0.0002209901 0.0001768543 6.807591e-05
 [859,] 0.0002131146 0.0002202995 7.030485e-05
 [860,] 0.0002070835 0.0001402975 3.518974e-05
 [861,] 0.0002134752 0.0001598375 5.012552e-05
 [862,] 0.0002086350 0.0001309071 2.927733e-05
 [863,] 0.0002131639 0.0001309557 2.971281e-05
 [864,] 0.0002131785 0.0001322368 3.027843e-05
 [865,] 0.0002131290 0.0001290472 2.886129e-05
 [866,] 0.0002134123 0.0001594090 4.980084e-05
 [867,] 0.0002130493 0.0002132381 6.832971e-05
 [868,] 0.0002077378 0.0001834000 5.195772e-05
 [869,] 0.0002076752 0.0001842990 5.223896e-05
 [870,] 0.0002064324 0.0001394262 3.472308e-05
 [871,] 0.0002154746 0.0002711219 8.089177e-05
 [872,] 0.0002061066 0.0001557032 4.417408e-05
 [873,] 0.0002133930 0.0001735825 5.569623e-05
 [874,] 0.0002076198 0.0001812618 5.057442e-05
 [875,] 0.0002058360 0.0001998906 6.895216e-05
 [876,] 0.0002058137 0.0001380161 3.416918e-05
 [877,] 0.0002066622 0.0001836377 6.165241e-05
 [878,] 0.0002087049 0.0001476206 3.602166e-05
 [879,] 0.0002079494 0.0001905310 5.634858e-05
 [880,] 0.0002079266 0.0001923679 5.733174e-05
 [881,] 0.0002041382 0.0001197491 2.663700e-05
 [882,] 0.0002078688 0.0001682948 4.493170e-05
 [883,] 0.0002038659 0.0001225800 2.808340e-05
 [884,] 0.0002054451 0.0001542252 4.729506e-05
 [885,] 0.0002134527 0.0001902961 6.069265e-05
 [886,] 0.0002214223 0.0001441163 3.450679e-05
 [887,] 0.0002087647 0.0001708945 4.712049e-05
 [888,] 0.0002061166 0.0001485772 4.333808e-05
 [889,] 0.0002131379 0.0001520999 3.824181e-05
 [890,] 0.0002131551 0.0001520999 3.822135e-05
 [891,] 0.0002216233 0.0001504247 3.689184e-05
 [892,] 0.0002055251 0.0001520798 4.492927e-05
 [893,] 0.0002078032 0.0003282808 1.187094e-04
 [894,] 0.0002072682 0.0003097994 1.107857e-04
 [895,] 0.0002125803 0.0001210270 2.539390e-05
 [896,] 0.0002131615 0.0001638690 4.394913e-05
 [897,] 0.0002125491 0.0001173479 2.396064e-05
 [898,] 0.0002051594 0.0001656474 4.024030e-05
 [899,] 0.0002051428 0.0001617800 3.885317e-05
 [900,] 0.0002055856 0.0001898631 4.910107e-05
 [901,] 0.0002076519 0.0001718675 4.608493e-05
 [902,] 0.0002132392 0.0001196899 2.476224e-05
 [903,] 0.0002075998 0.0001729800 4.637225e-05
 [904,] 0.0002243797 0.0001966093 7.960002e-05
 [905,] 0.0002078349 0.0001623179 4.199371e-05
 [906,] 0.0002081940 0.0001612395 4.193093e-05
 [907,] 0.0002051435 0.0001597158 3.811366e-05
 [908,] 0.0002053582 0.0006290080 1.997149e-04
 [909,] 0.0002056281 0.0001575138 3.610622e-05
 [910,] 0.0002146686 0.0001532342 4.409978e-05
 [911,] 0.0002186408 0.0002216300 6.749107e-05
 [912,] 0.0002160701 0.0001805667 5.497551e-05
 [913,] 0.0002125982 0.0001196604 2.432419e-05
 [914,] 0.0002052435 0.0001310453 2.904889e-05
 [915,] 0.0002047694 0.0001371411 3.218709e-05
 [916,] 0.0002130189 0.0001491833 4.080820e-05
 [917,] 0.0002043948 0.0001362698 3.149696e-05
 [918,] 0.0002079205 0.0001282098 2.757245e-05
 [919,] 0.0002055166 0.0001321904 2.806764e-05
 [920,] 0.0002081046 0.0001269442 2.716550e-05
 [921,] 0.0002170260 0.0001217744 2.479323e-05
 [922,] 0.0002189483 0.0001284415 2.698955e-05
 [923,] 0.0002087740 0.0001151160 2.311740e-05
 [924,] 0.0002212992 0.0001945010 6.516247e-05
 [925,] 0.0002057432 0.0004417996 1.336029e-04
 [926,] 0.0002099363 0.0001289808 2.826760e-05
 [927,] 0.0002173899 0.0002006886 6.450652e-05
 [928,] 0.0002142785 0.0002087530 6.918791e-05
 [929,] 0.0002180912 0.0003811431 1.379879e-04
 [930,] 0.0006246866 0.0001880598 4.034784e-04
 [931,] 0.0002173019 0.0001440331 4.806912e-05
 [932,] 0.0002215038 0.0001185493 3.072520e-05
 [933,] 0.0004051028 0.0002226050 2.860031e-04
 [934,] 0.0002174392 0.0001881528 6.070600e-05
 [935,] 0.0003959865 0.0002114186 2.684777e-04
 [936,] 0.0002175698 0.0001739029 5.628683e-05
 [937,] 0.0002119125 0.0001510087 5.323742e-05
 [938,] 0.0002169005 0.0001340990 3.442144e-05
 [939,] 0.0002227839 0.0001541020 4.567499e-05
 [940,] 0.0002035544 0.0001335096 3.097350e-05
 [941,] 0.0002175589 0.0001831794 6.354392e-05
 [942,] 0.0002136073 0.0001430642 3.488300e-05
 [943,] 0.0004055895 0.0002790651 3.379243e-04
 [944,] 0.0002174883 0.0001716772 5.574185e-05
 [945,] 0.0002174586 0.0001787662 5.790467e-05
 [946,] 0.0011517456 0.0001406809 4.114050e-04
 [947,] 0.0002176431 0.0001722121 5.572227e-05
 [948,] 0.0002201437 0.0001545651 4.389297e-05
 [949,] 0.0002174890 0.0001744022 5.655467e-05
 [950,] 0.0002056740 0.0001269266 2.749211e-05
 [951,] 0.0002174792 0.0001701034 5.528767e-05
 [952,] 0.0002043729 0.0001272129 2.763616e-05
 [953,] 0.0002144710 0.0001440366 3.649008e-05
 [954,] 0.0002059145 0.0001277596 2.781271e-05
 [955,] 0.0004124864 0.0002144106 2.789785e-04
 [956,] 0.0002174677 0.0001714958 5.571486e-05
 [957,] 0.0002144374 0.0001440868 3.655643e-05
 [958,] 0.0002144638 0.0001440868 3.655703e-05
 [959,] 0.0010809596 0.0001266515 2.760197e-04
 [960,] 0.0002064085 0.0001278984 2.781313e-05
 [961,] 0.0002103436 0.0001574215 5.482394e-05
 [962,] 0.0002102354 0.0001578186 5.531804e-05
 [963,] 0.0002174862 0.0001742206 5.650210e-05
 [964,] 0.0002062808 0.0001275746 2.769713e-05
 [965,] 0.0002064073 0.0001278691 2.780138e-05
 [966,] 0.0002045831 0.0001274652 2.775078e-05
 [967,] 0.0002061160 0.0001275263 2.769570e-05
 [968,] 0.0002102464 0.0001575308 5.492401e-05
 [969,] 0.0003925898 0.0002442302 2.931036e-04
 [970,] 0.0003913495 0.0002442387 2.920712e-04
 [971,] 0.0002643818 0.0001602064 1.283429e-04
 [972,] 0.0002174714 0.0001669918 5.437720e-05
 [973,] 0.0002045292 0.0001334169 3.167954e-05
 [974,] 0.0002058967 0.0001271835 2.757906e-05
 [975,] 0.0002065605 0.0001264715 2.723255e-05
 [976,] 0.0002153330 0.0001684425 5.042477e-05
 [977,] 0.0002175364 0.0001594137 5.204124e-05
 [978,] 0.0002174598 0.0001611376 5.264341e-05
 [979,] 0.0002157022 0.0001814876 6.176022e-05
 [980,] 0.0002206063 0.0003992993 1.669669e-04
 [981,] 0.0002174711 0.0001622031 5.297580e-05
 [982,] 0.0002215221 0.0001342613 3.155562e-05
 [983,] 0.0002145942 0.0001449927 3.742804e-05
 [984,] 0.0002179225 0.0001528345 4.154172e-05
 [985,] 0.0002173956 0.0001580460 5.048135e-05
 [986,] 0.0002050416 0.0001705344 5.840543e-05
 [987,] 0.0002221894 0.0001603291 5.400101e-05
 [988,] 0.0002157537 0.0001491041 4.087718e-05
 [989,] 0.0002124544 0.0001233445 2.588048e-05
 [990,] 0.0002153615 0.0001243463 2.661689e-05
 [991,] 0.0002196092 0.0001408998 3.432961e-05
 [992,] 0.0002126587 0.0001158199 2.399487e-05
 [993,] 0.0002096940 0.0001428597 3.428638e-05
 [994,] 0.0002161935 0.0001237303 2.610335e-05
 [995,] 0.0002059055 0.0001493467 4.581770e-05
 [996,] 0.0002070373 0.0001284589 2.767308e-05
 [997,] 0.0002105593 0.0001623604 4.742303e-05
 [998,] 0.0002234043 0.0001415129 3.529006e-05
 [999,] 0.0002060925 0.0001495401 4.018013e-05
[1000,] 0.0002107671 0.0001637937 4.526012e-05
[1001,] 0.0002112089 0.0001429113 3.470244e-05
[1002,] 0.0002073572 0.0001406148 3.237139e-05
[1003,] 0.0002150989 0.0001150509 2.320738e-05
[1004,] 0.0002081680 0.0001676910 5.265760e-05
[1005,] 0.0002070859 0.0001530069 4.963522e-05
[1006,] 0.0002075124 0.0001472707 3.519773e-05
[1007,] 0.0002162874 0.0001605457 5.350901e-05
[1008,] 0.0002113105 0.0001216348 2.649510e-05
[1009,] 0.0002114830 0.0001213693 2.626211e-05
[1010,] 0.0002128060 0.0001318772 3.422231e-05
[1011,] 0.0002100114 0.0001199638 2.478106e-05
[1012,] 0.0002080776 0.0002178059 6.646136e-05
[1013,] 0.0002258567 0.0008656308 1.682137e-04
[1014,] 0.0002264211 0.0008994743 1.726674e-04
[1015,] 0.0002166623 0.0001612764 5.475170e-05
[1016,] 0.0002305406 0.0001199976 3.168645e-05
[1017,] 0.0002162977 0.0001154574 2.371810e-05
[1018,] 0.0002068218 0.0002205635 7.463679e-05
[1019,] 0.0002234887 0.0003923977 8.875488e-05
[1020,] 0.0002064722 0.0002191731 7.299649e-05
[1021,] 0.0002108413 0.0001646537 4.934079e-05
[1022,] 0.0002234792 0.0001172532 2.360758e-05
[1023,] 0.0002215048 0.0001441024 3.997222e-05
[1024,] 0.0002142806 0.0002102108 6.901276e-05
[1025,] 0.0002144422 0.0001549256 4.617036e-05
[1026,] 0.0002108222 0.0001666330 5.088646e-05
[1027,] 0.0002145375 0.0001150729 2.346005e-05
[1028,] 0.0002107862 0.0001816415 6.052909e-05
[1029,] 0.0002132633 0.0001151637 2.358320e-05
[1030,] 0.0002205756 0.0001153368 2.353958e-05
[1031,] 0.0002248112 0.0001407331 3.506190e-05
[1032,] 0.0002143478 0.0001532012 4.416263e-05
[1033,] 0.0002171150 0.0001607179 5.441366e-05
[1034,] 0.0002131343 0.0001153026 2.371151e-05
[1035,] 0.0002240672 0.0001414295 3.517907e-05
[1036,] 0.0002144717 0.0001552197 4.652713e-05
[1037,] 0.0002153697 0.0001443192 3.662489e-05
[1038,] 0.0002218802 0.0001175182 2.365888e-05
[1039,] 0.0002145363 0.0001549318 4.628031e-05
[1040,] 0.0002248962 0.0001415261 3.637070e-05
[1041,] 0.0002171288 0.0001245919 2.673091e-05
[1042,] 0.0002059893 0.0001863799 6.130707e-05
[1043,] 0.0002143750 0.0001159247 2.408399e-05
[1044,] 0.0002239842 0.0001423250 3.792635e-05
[1045,] 0.0002180230 0.0002585895 9.560421e-05
[1046,] 0.0002230739 0.0001175810 2.372116e-05
[1047,] 0.0002144329 0.0001558282 4.712346e-05
[1048,] 0.0002106754 0.0001651936 4.890746e-05
[1049,] 0.0002162074 0.0001747078 5.824006e-05
[1050,] 0.0002164656 0.0001751940 5.870908e-05
[1051,] 0.0002124716 0.0001396665 3.892201e-05
[1052,] 0.0002206340 0.0001156430 2.383812e-05
[1053,] 0.0002186271 0.0001414057 3.630749e-05
[1054,] 0.0002128527 0.0001417982 3.993414e-05
[1055,] 0.0002167973 0.0001609381 5.428894e-05
[1056,] 0.0002153380 0.0001517010 4.361479e-05
[1057,] 0.0002317135 0.0001181825 3.204806e-05
[1058,] 0.0002144208 0.0001565282 4.772087e-05
[1059,] 0.0002145082 0.0001569879 4.832169e-05
[1060,] 0.0002184634 0.0002001334 7.146572e-05
[1061,] 0.0002113881 0.0001657685 5.085597e-05
[1062,] 0.0002126720 0.0001391890 3.847634e-05
[1063,] 0.0002146686 0.0001157848 2.400468e-05
[1064,] 0.0002146642 0.0001157848 2.400485e-05
[1065,] 0.0002151224 0.0001157547 2.396892e-05
[1066,] 0.0002062692 0.0001585335 5.102133e-05
[1067,] 0.0002135209 0.0001379784 3.755423e-05
[1068,] 0.0002165780 0.0001161449 2.412257e-05
[1069,] 0.0002131616 0.0001386964 3.806492e-05
[1070,] 0.0002143011 0.0001550084 4.594987e-05
[1071,] 0.0002143495 0.0001560419 4.713405e-05
[1072,] 0.0002144038 0.0001548147 4.593771e-05
[1073,] 0.0002152783 0.0001161647 2.420786e-05
[1074,] 0.0002154995 0.0001159408 2.407127e-05
[1075,] 0.0002142212 0.0001158677 2.407459e-05
[1076,] 0.0002259439 0.0004504561 9.699049e-05
[1077,] 0.0002164494 0.0001409505 3.457674e-05
[1078,] 0.0002146069 0.0001561852 4.758934e-05
[1079,] 0.0002127893 0.0001274983 2.843751e-05
[1080,] 0.0002151914 0.0001159223 2.405554e-05
[1081,] 0.0002144279 0.0001563741 4.762168e-05
[1082,] 0.0002222849 0.0001168059 2.344634e-05
[1083,] 0.0002145040 0.0001903935 6.307456e-05
[1084,] 0.0002144854 0.0001891046 6.256618e-05
[1085,] 0.0002107859 0.0001152353 2.377492e-05
[1086,] 0.0002112870 0.0001181043 2.574930e-05
[1087,] 0.0002065073 0.0002193651 7.270559e-05
[1088,] 0.0002066110 0.0001583272 5.145154e-05
[1089,] 0.0002189370 0.0001413905 3.463431e-05
[1090,] 0.0002191388 0.0001414524 3.428520e-05
[1091,] 0.0002152664 0.0002137986 7.286550e-05
[1092,] 0.0002182334 0.0001618356 5.684551e-05
[1093,] 0.0002156822 0.0001197517 2.391469e-05
[1094,] 0.0002180729 0.0001554522 4.910555e-05
[1095,] 0.0002093798 0.0001197090 2.649344e-05
[1096,] 0.0002147574 0.0002162558 7.209378e-05
[1097,] 0.0002093737 0.0001165113 2.461369e-05
[1098,] 0.0002182085 0.0001624761 5.709428e-05
[1099,] 0.0002181505 0.0001607703 5.489000e-05
[1100,] 0.0002083616 0.0001156971 2.430963e-05
[1101,] 0.0002081510 0.0001185152 2.609500e-05
[1102,] 0.0002108448 0.0001577558 4.482137e-05
[1103,] 0.0002068489 0.0001729065 5.845760e-05
[1104,] 0.0002233902 0.0001168792 2.366096e-05
[1105,] 0.0002080612 0.0001253225 3.195849e-05
[1106,] 0.0002145580 0.0001888369 6.255863e-05
[1107,] 0.0002082284 0.0001153214 2.400085e-05
[1108,] 0.0002175866 0.0001599132 5.349517e-05
[1109,] 0.0002074494 0.0001180761 2.593814e-05
[1110,] 0.0002179620 0.0001595250 5.325067e-05
[1111,] 0.0002069666 0.0001415149 4.284277e-05
[1112,] 0.0002176677 0.0001577539 5.094760e-05
[1113,] 0.0002074344 0.0001183478 2.609721e-05
[1114,] 0.0002075301 0.0001166904 2.507380e-05
[1115,] 0.0002076340 0.0001362749 3.732502e-05
[1116,] 0.0002073452 0.0001366247 3.913426e-05
[1117,] 0.0002179367 0.0001843562 6.678508e-05
[1118,] 0.0002092045 0.0001414022 3.344178e-05
[1119,] 0.0002079805 0.0002420150 8.478797e-05
[1120,] 0.0002150139 0.0001868983 6.250593e-05
[1121,] 0.0002036691 0.0001160138 2.403535e-05
[1122,] 0.0002130047 0.0002370885 7.722907e-05
[1123,] 0.0002950417 0.0001232285 8.000541e-05
[1124,] 0.0002204892 0.0001920288 7.871071e-05
[1125,] 0.0006200983 0.0001232668 1.363330e-04
[1126,] 0.0005156732 0.0001232768 1.308903e-04
[1127,] 0.0002151025 0.0001197405 2.500310e-05
[1128,] 0.0002103398 0.0008452070 2.213223e-04
[1129,] 0.0002191298 0.0002174414 6.443918e-05
[1130,] 0.0002057704 0.0003241595 1.070486e-04
[1131,] 0.0002254244 0.0013990862 2.859708e-04
[1132,] 0.0002172851 0.0001426926 3.937290e-05
[1133,] 0.0002182440 0.0001219081 4.124247e-05
[1134,] 0.0002109916 0.0001610949 4.497365e-05
[1135,] 0.0002058229 0.0004082177 1.290242e-04
[1136,] 0.0002149057 0.0002151607 6.768524e-05
[1137,] 0.0002196914 0.0001432214 3.400926e-05
[1138,] 0.0002205389 0.0001429553 4.035100e-05
[1139,] 0.0002056163 0.0007225978 2.276356e-04
[1140,] 0.0002161420 0.0001591447 5.388363e-05
[1141,] 0.0002056665 0.0008537710 2.798976e-04
[1142,] 0.0002072191 0.0136874052 4.119177e-03
[1143,] 0.0002111524 0.0001479060 3.903811e-05
[1144,] 0.0002255993 0.0001841225 7.652646e-05
[1145,] 0.0002210433 0.0001401767 3.751930e-05
[1146,] 0.0002112127 0.0001510376 4.025631e-05
[1147,] 0.0002062880 0.0005029210 1.700095e-04
[1148,] 0.0002113122 0.0001529934 4.083849e-05
[1149,] 0.0002265911 0.0001248668 3.823355e-05
[1150,] 0.0002072622 0.0217045203 7.723109e-03
[1151,] 0.0002062334 0.0199460082 6.686378e-03
[1152,] 0.0002181748 0.0013414078 3.090605e-04
[1153,] 0.0002056628 0.0009000305 2.984385e-04
[1154,] 0.0002113445 0.0002049247 6.990457e-05
[1155,] 0.0002107509 0.0001967342 6.517793e-05
[1156,] 0.0002115146 0.0001783292 6.343998e-05
[1157,] 0.0002065584 0.0252022817 8.685029e-03
[1158,] 0.0002069862 0.0005395829 1.719649e-04
[1159,] 0.0002057080 0.0068183610 2.236945e-03
[1160,] 0.0002157150 0.0001596114 5.119880e-05
[1161,] 0.0002062641 0.0009803520 3.365548e-04
[1162,] 0.0002059063 0.0009873648 3.329043e-04
[1163,] 0.0002071917 0.0015442612 5.067619e-04
[1164,] 0.0002065806 0.0006239678 2.153804e-04
[1165,] 0.0002058755 0.0092735877 3.094120e-03
[1166,] 0.0002069867 0.0265209280 9.377581e-03
[1167,] 0.0002055494 0.0009652039 3.183820e-04
[1168,] 0.0002057111 0.0109308999 3.596741e-03
[1169,] 0.0002058168 0.0114530840 3.801054e-03
[1170,] 0.0002057064 0.0120445023 3.955035e-03
[1171,] 0.0002061909 0.0188345904 6.404988e-03
[1172,] 0.0002059643 0.0020342588 6.886892e-04
[1173,] 0.0002063178 0.0221263126 7.581826e-03
[1174,] 0.0002229509 0.0011583596 2.563142e-04
[1175,] 0.0002062901 0.0021875646 7.532533e-04
[1176,] 0.0002069143 0.0229114142 8.019263e-03
[1177,] 0.0002067360 0.0007718425 2.682614e-04
[1178,] 0.0002060546 0.0171856194 5.789625e-03
[1179,] 0.0002059383 0.0150122450 5.023665e-03
[1180,] 0.0002054787 0.0016339527 5.315033e-04
[1181,] 0.0002219869 0.0001357108 3.418948e-05
[1182,] 0.0002063973 0.0001435651 4.158311e-05
[1183,] 0.0002115923 0.0001479409 3.908162e-05
[1184,] 0.0002152148 0.0002988548 8.192896e-05
[1185,] 0.0002115631 0.0001646478 5.523736e-05
[1186,] 0.0002114377 0.0002146643 6.920736e-05
[1187,] 0.0002098508 0.0001219685 2.577770e-05
[1188,] 0.0002057851 0.0001552564 5.020177e-05
[1189,] 0.0002100290 0.0001780214 6.136105e-05
[1190,] 0.0002171496 0.0006036256 1.522221e-04
[1191,] 0.0002092846 0.0001680313 5.668772e-05
[1192,] 0.0002142640 0.0001503677 4.053417e-05
[1193,] 0.0002059537 0.0002263349 6.708309e-05
[1194,] 0.0002036187 0.0001302981 2.858531e-05
[1195,] 0.0002062841 0.0002383460 7.368932e-05
[1196,] 0.0002079560 0.0001252352 2.697935e-05
[1197,] 0.0002154228 0.0002130869 6.635023e-05
[1198,] 0.0002066264 0.0001868547 5.935191e-05
[1199,] 0.0002147785 0.0005023594 1.520859e-04
[1200,] 0.0002046632 0.0001742608 4.916250e-05
[1201,] 0.0002069931 0.0001769299 5.333429e-05
[1202,] 0.0002140146 0.0001320889 3.252758e-05
[1203,] 0.0002144538 0.0003394934 1.121414e-04
[1204,] 0.0002153547 0.0002471126 7.594475e-05
[1205,] 0.0002155431 0.0001497200 4.157914e-05
[1206,] 0.0002067272 0.0001403771 3.441937e-05
[1207,] 0.0002034175 0.0001155234 2.353101e-05
[1208,] 0.0002173631 0.0001605750 5.272523e-05
[1209,] 0.0002164991 0.0001184832 2.701154e-05
[1210,] 0.0002156608 0.0001236140 2.654110e-05
[1211,] 0.0002161256 0.0001165219 2.441473e-05
[1212,] 0.0002160731 0.0001167536 2.471978e-05
[1213,] 0.0002159624 0.0001166247 2.425410e-05
[1214,] 0.0002159027 0.0001172093 2.447287e-05
[1215,] 0.0002059016 0.0001377993 3.303601e-05
[1216,] 0.0002162264 0.0001190158 2.647759e-05
[1217,] 0.0002172046 0.0001555371 4.613897e-05
[1218,] 0.0002187827 0.0001215603 3.995936e-05
[1219,] 0.0002182549 0.0001199158 3.728665e-05
[1220,] 0.0002171010 0.0001554190 4.597882e-05
[1221,] 0.0002238372 0.0001259761 4.351518e-05
[1222,] 0.0002186020 0.0001214843 3.868836e-05
[1223,] 0.0002115936 0.0002703358 9.078653e-05
[1224,] 0.0002185958 0.0001262936 4.235849e-05
[1225,] 0.0002214879 0.0001781121 6.206260e-05
[1226,] 0.0002212889 0.0001253484 4.378520e-05
[1227,] 0.0002374465 0.0001222715 5.679663e-05
[1228,] 0.0002337382 0.0001204704 4.361117e-05
[1229,] 0.0002136636 0.0002338896 8.215763e-05
[1230,] 0.0002170403 0.0001567302 4.715907e-05
[1231,] 0.0002395062 0.0001219420 4.424862e-05
[1232,] 0.0002144919 0.0002228587 7.521308e-05
[1233,] 0.0002176020 0.0001548927 4.570420e-05
[1234,] 0.0002176161 0.0001570242 4.775324e-05
[1235,] 0.0002159885 0.0002067310 6.484548e-05
[1236,] 0.0002169830 0.0001582539 4.856011e-05
[1237,] 0.0002118288 0.0002793292 9.692514e-05
[1238,] 0.0002132715 0.0002634950 9.184505e-05
[1239,] 0.0002137863 0.0002411201 8.511889e-05
[1240,] 0.0002098322 0.0001551530 3.975468e-05
[1241,] 0.0002260395 0.0002037554 8.070568e-05
[1242,] 0.0002234491 0.0011648133 2.532676e-04
[1243,] 0.0002135961 0.0001479821 3.638747e-05
[1244,] 0.0004279115 0.0002008908 1.859833e-04
[1245,] 0.0003789882 0.0001536901 1.437023e-04
[1246,] 0.0002187654 0.0001590153 5.166684e-05
[1247,] 0.0002161042 0.0002078620 6.469055e-05
[1248,] 0.0003518056 0.0002205749 9.551232e-05
[1249,] 0.0003434495 0.0002096548 9.565297e-05
[1250,] 0.0004647565 0.0001772233 1.851612e-04
[1251,] 0.0051669617 0.0001818294 2.212227e-03
[1252,] 0.0038644348 0.0001770391 1.606616e-03
[1253,] 0.0033856804 0.0001580027 1.093847e-03
[1254,] 0.0033085314 0.0001921816 1.295271e-03
[1255,] 0.0034421160 0.0001694920 1.377396e-03
[1256,] 0.0002198252 0.0001838928 5.727635e-05
[1257,] 0.0002174972 0.0001622022 5.293823e-05
[1258,] 0.0002185265 0.0001821623 5.728452e-05
[1259,] 0.0046301619 0.0001809514 1.689064e-03
[1260,] 0.0038359771 0.0001844195 1.122680e-03
[1261,] 0.0002135442 0.0001243963 2.581940e-05
[1262,] 0.0060255679 0.0001689599 2.393005e-03
[1263,] 0.0060047073 0.0001622465 2.240242e-03
[1264,] 0.0002124450 0.0001330003 3.204988e-05
[1265,] 0.0002178653 0.0002016513 6.142351e-05
[1266,] 0.0066464038 0.0001981111 3.114974e-03
[1267,] 0.0002183224 0.0001825106 5.721611e-05
[1268,] 0.0052414290 0.0001523763 1.916026e-03
[1269,] 0.0055486254 0.0001698798 2.218612e-03
[1270,] 0.0002191095 0.0001587868 5.121390e-05
[1271,] 0.0063822215 0.0001662717 2.466239e-03
[1272,] 0.0002193121 0.0001827333 5.711388e-05
[1273,] 0.0060685539 0.0001662003 2.342087e-03
[1274,] 0.0040262539 0.0001843022 1.188051e-03
[1275,] 0.0065427204 0.0001667732 2.547651e-03
[1276,] 0.0045445857 0.0001725411 1.830401e-03
[1277,] 0.0053007052 0.0001674207 2.070651e-03
[1278,] 0.0052249685 0.0001653247 2.007117e-03
[1279,] 0.0064105165 0.0001665227 2.482371e-03
[1280,] 0.0058585374 0.0001661959 2.260846e-03
[1281,] 0.0061304813 0.0001671933 2.397141e-03
[1282,] 0.0002164941 0.0001331593 2.842114e-05
[1283,] 0.0002179270 0.0002009259 6.131109e-05
[1284,] 0.0030175281 0.0001437984 8.822089e-04
[1285,] 0.0065252149 0.0001732247 2.664593e-03
[1286,] 0.0066020479 0.0001679963 2.610334e-03
[1287,] 0.0062339766 0.0001732412 2.544213e-03
[1288,] 0.0057312660 0.0001954585 2.704547e-03
[1289,] 0.0056096244 0.0001678224 2.212004e-03
[1290,] 0.0064903095 0.0001732985 2.651428e-03
[1291,] 0.0060760620 0.0001692337 2.421928e-03
[1292,] 0.0046501092 0.0001502902 1.558581e-03
[1293,] 0.0054981767 0.0001730700 2.237644e-03
[1294,] 0.0002186814 0.0001960325 6.015577e-05
[1295,] 0.0053430060 0.0001867534 2.034836e-03
[1296,] 0.0071768358 0.0001701352 2.858597e-03
[1297,] 0.0061975795 0.0001830631 2.299371e-03
[1298,] 0.0047728661 0.0001841951 1.400694e-03
[1299,] 0.0049637622 0.0001859120 1.427862e-03
[1300,] 0.0059479729 0.0001693808 2.350822e-03
[1301,] 0.0002177076 0.0002066874 6.263098e-05
[1302,] 0.0070803181 0.0001710735 2.839450e-03
[1303,] 0.0005091532 0.0002834386 8.550172e-05
[1304,] 0.0060513302 0.0001681250 2.392883e-03
[1305,] 0.0067576392 0.0001730700 2.757968e-03
[1306,] 0.0061820637 0.0001741150 2.537418e-03
[1307,] 0.0060905478 0.0001730597 2.482042e-03
[1308,] 0.0002138668 0.0001429326 3.390209e-05
[1309,] 0.0033495716 0.0002020773 1.293436e-03
[1310,] 0.0002147748 0.0002293945 7.132892e-05
[1311,] 0.0069416924 0.0001738121 2.847310e-03
[1312,] 0.0063612649 0.0001678524 2.487072e-03
[1313,] 0.0057683586 0.0001737426 2.360577e-03
[1314,] 0.0062439512 0.0001731259 2.546637e-03
[1315,] 0.0002168772 0.0001746937 5.843909e-05
[1316,] 0.0002165448 0.0001762528 5.833072e-05
[1317,] 0.0002148824 0.0002252131 7.007434e-05
[1318,] 0.0052170415 0.0001813854 2.000271e-03
[1319,] 0.0054634133 0.0001529139 1.875827e-03
[1320,] 0.0006174830 0.0001666398 2.167118e-04
[1321,] 0.0069467299 0.0001735813 2.534588e-03
[1322,] 0.0002190698 0.0001844714 5.735804e-05
[1323,] 0.0065501835 0.0001772597 2.452887e-03
[1324,] 0.0052123314 0.0001526570 1.758373e-03
[1325,] 0.0002223361 0.0001589519 5.177575e-05
[1326,] 0.0046186050 0.0001837460 1.368591e-03
[1327,] 0.0003655627 0.0001645927 1.168971e-04
[1328,] 0.0059342359 0.0002009838 2.642407e-03
[1329,] 0.0002157090 0.0003684359 1.494326e-04
[1330,] 0.0038610560 0.0001461005 1.103016e-03
[1331,] 0.0063485237 0.0001824497 2.456750e-03
[1332,] 0.0002182761 0.0001858769 5.773623e-05
[1333,] 0.0052671358 0.0001836851 1.558552e-03
[1334,] 0.0002206407 0.0001854228 5.742799e-05
[1335,] 0.0058066269 0.0001822756 2.240656e-03
[1336,] 0.0002149667 0.0001491743 4.273341e-05
[1337,] 0.0047909685 0.0001464103 1.329335e-03
[1338,] 0.0066494526 0.0001837691 2.597785e-03
[1339,] 0.0067928881 0.0001811702 2.606643e-03
[1340,] 0.0054514848 0.0001686534 1.890233e-03
[1341,] 0.0070526985 0.0001646389 2.283014e-03
[1342,] 0.0070016759 0.0001773433 2.586082e-03
[1343,] 0.0002145379 0.0001954038 6.163184e-05
[1344,] 0.0055121005 0.0001531341 1.934598e-03
[1345,] 0.0002184173 0.0002784013 1.147342e-04
[1346,] 0.0002174414 0.0001947778 6.033512e-05
[1347,] 0.0048380636 0.0001734906 1.748809e-03
[1348,] 0.0050675367 0.0001810826 1.938033e-03
[1349,] 0.0059723451 0.0001815160 2.293100e-03
[1350,] 0.0002171438 0.0001532853 4.504812e-05
[1351,] 0.0002167658 0.0002097806 6.379236e-05
[1352,] 0.0002167165 0.0001922656 5.958654e-05
[1353,] 0.0060553322 0.0001729117 2.191206e-03
[1354,] 0.0033934090 0.0001543413 1.102750e-03
[1355,] 0.0058787095 0.0001812917 2.253623e-03
[1356,] 0.0039332818 0.0001505940 1.236387e-03
[1357,] 0.0043644028 0.0001812917 1.668144e-03
[1358,] 0.0027180688 0.0001461406 7.210573e-04
[1359,] 0.0002171142 0.0001746037 5.525475e-05
[1360,] 0.0059873262 0.0001716443 2.141807e-03
[1361,] 0.0027860738 0.0001461411 7.417699e-04
```
