## Supplementary material for "Characterization of shared and ancestry-specific signals driving complex traits using multi-ancestry fine-mapping": s1_data.bim

```
1	chr1:25761253:G:A	0	25761253	A	G
1	chr1:25761687:T:C	0	25761687	C	T
1	chr1:25761748:G:A	0	25761748	A	G
1	chr1:25762540:T:C	0	25762540	C	T
1	chr1:25762760:A:G	0	25762760	G	A
1	chr1:25763581:A:G	0	25763581	G	A
1	chr1:25764526:A:G	0	25764526	G	A
1	chr1:25764537:C:T	0	25764537	T	C
1	chr1:25764638:G:A	0	25764638	A	G
1	chr1:25765346:G:A	0	25765346	A	G
1	chr1:25765757:A:C	0	25765757	C	A
1	chr1:25766161:T:C	0	25766161	C	T
1	chr1:25769485:C:T	0	25769485	T	C
1	chr1:25771240:C:T	0	25771240	T	C
1	chr1:25771616:G:A	0	25771616	A	G
1	chr1:25771859:G:A	0	25771859	A	G
1	chr1:25772906:G:A	0	25772906	A	G
1	chr1:25773673:A:G	0	25773673	G	A
1	chr1:25774453:G:C	0	25774453	C	G
1	chr1:25774672:C:G	0	25774672	G	C
1	chr1:25774863:T:C	0	25774863	C	T
1	chr1:25775741:GC:G	0	25775741	G	GC
1	chr1:25776534:C:CAA	0	25776534	CAA	C
1	chr1:25777407:A:G	0	25777407	G	A
1	chr1:25778482:G:A	0	25778482	A	G
1	chr1:25779741:G:A	0	25779741	A	G
1	chr1:25780830:A:C	0	25780830	C	A
1	chr1:25781903:A:G	0	25781903	G	A
1	chr1:25782063:C:T	0	25782063	T	C
1	chr1:25782215:C:T	0	25782215	T	C
1	chr1:25783652:G:A	0	25783652	A	G
1	chr1:25785252:G:A	0	25785252	A	G
1	chr1:25785639:C:T	0	25785639	T	C
1	chr1:25789053:C:T	0	25789053	T	C
1	chr1:25789585:G:A	0	25789585	A	G
1	chr1:25790832:G:A	0	25790832	A	G
1	chr1:25791658:G:A	0	25791658	A	G
1	chr1:25791808:G:A	0	25791808	A	G
1	chr1:25792159:G:A	0	25792159	A	G
1	chr1:25793826:C:T	0	25793826	T	C
1	chr1:25793876:G:A	0	25793876	A	G
1	chr1:25794378:A:G	0	25794378	G	A
1	chr1:25795064:T:C	0	25795064	C	T
1	chr1:25795707:G:C	0	25795707	C	G
1	chr1:25796488:G:A	0	25796488	A	G
1	chr1:25796725:T:C	0	25796725	C	T
1	chr1:25797480:G:A	0	25797480	A	G
1	chr1:25797516:T:C	0	25797516	C	T
1	chr1:25798120:A:G	0	25798120	G	A
1	chr1:25798569:A:G	0	25798569	G	A
1	chr1:25798684:T:C	0	25798684	C	T
1	chr1:25799343:C:G	0	25799343	G	C
1	chr1:25799785:C:A	0	25799785	A	C
1	chr1:25799884:A:G	0	25799884	G	A
1	chr1:25800529:G:A	0	25800529	A	G
1	chr1:25800711:T:G	0	25800711	G	T
1	chr1:25800712:T:C	0	25800712	C	T
1	chr1:25800934:G:A	0	25800934	A	G
1	chr1:25801816:C:T	0	25801816	T	C
1	chr1:25802947:G:T	0	25802947	T	G
1	chr1:25803140:C:T	0	25803140	T	C
1	chr1:25804501:G:C	0	25804501	C	G
1	chr1:25804530:T:C	0	25804530	C	T
1	chr1:25804968:G:A	0	25804968	A	G
1	chr1:25805163:G:A	0	25805163	A	G
1	chr1:25806301:A:G	0	25806301	G	A
1	chr1:25806608:A:G	0	25806608	G	A
1	chr1:25809422:T:C	0	25809422	C	T
1	chr1:25811645:C:A	0	25811645	A	C
1	chr1:25811771:T:C	0	25811771	C	T
1	chr1:25811960:A:G	0	25811960	G	A
1	chr1:25812646:C:T	0	25812646	T	C
1	chr1:25812901:A:G	0	25812901	G	A
1	chr1:25812953:G:A	0	25812953	A	G
1	chr1:25813388:C:G	0	25813388	G	C
1	chr1:25814082:C:A	0	25814082	A	C
1	chr1:25814688:G:C	0	25814688	C	G
1	chr1:25817330:T:C	0	25817330	C	T
1	chr1:25817440:T:C	0	25817440	C	T
1	chr1:25818054:A:T	0	25818054	T	A
1	chr1:25818183:G:A	0	25818183	A	G
1	chr1:25819958:C:T	0	25819958	T	C
1	chr1:25820048:A:C	0	25820048	C	A
1	chr1:25820393:C:G	0	25820393	G	C
1	chr1:25821520:G:A	0	25821520	A	G
1	chr1:25822865:GCT:G	0	25822865	G	GCT
1	chr1:25825590:T:G	0	25825590	G	T
1	chr1:25826175:T:C	0	25826175	C	T
1	chr1:25827647:A:G	0	25827647	G	A
1	chr1:25828444:A:G	0	25828444	G	A
1	chr1:25828710:G:T	0	25828710	T	G
1	chr1:25829039:T:G	0	25829039	G	T
1	chr1:25829059:G:C	0	25829059	C	G
1	chr1:25829183:T:A	0	25829183	A	T
1	chr1:25829315:C:T	0	25829315	T	C
1	chr1:25830389:A:G	0	25830389	G	A
1	chr1:25830411:T:C	0	25830411	C	T
1	chr1:25830771:C:T	0	25830771	T	C
1	chr1:25831163:C:G	0	25831163	G	C
1	chr1:25831846:C:T	0	25831846	T	C
1	chr1:25832471:A:G	0	25832471	G	A
1	chr1:25834546:G:C	0	25834546	C	G
1	chr1:25834595:A:G	0	25834595	G	A
1	chr1:25836616:G:A	0	25836616	A	G
1	chr1:25836667:C:A	0	25836667	A	C
1	chr1:25838243:A:G	0	25838243	G	A
1	chr1:25838622:G:A	0	25838622	A	G
1	chr1:25839000:A:C	0	25839000	C	A
1	chr1:25839034:G:A	0	25839034	A	G
1	chr1:25841131:C:G	0	25841131	G	C
1	chr1:25841295:G:A	0	25841295	A	G
1	chr1:25841352:A:G	0	25841352	G	A
1	chr1:25842290:C:T	0	25842290	T	C
1	chr1:25842987:C:T	0	25842987	T	C
1	chr1:25843382:C:T	0	25843382	T	C
1	chr1:25844137:G:A	0	25844137	A	G
1	chr1:25844193:A:G	0	25844193	G	A
1	chr1:25845059:C:A	0	25845059	A	C
1	chr1:25845620:A:G	0	25845620	G	A
1	chr1:25845940:G:A	0	25845940	A	G
1	chr1:25846607:A:C	0	25846607	C	A
1	chr1:25846629:G:A	0	25846629	A	G
1	chr1:25848430:T:C	0	25848430	C	T
1	chr1:25849355:C:T	0	25849355	T	C
1	chr1:25851021:T:C	0	25851021	C	T
1	chr1:25851498:G:A	0	25851498	A	G
1	chr1:25851726:C:CTCTTA	0	25851726	CTCTTA	C
1	chr1:25852189:G:A	0	25852189	A	G
1	chr1:25852599:A:C	0	25852599	C	A
1	chr1:25853664:C:T	0	25853664	T	C
1	chr1:25853941:C:T	0	25853941	T	C
1	chr1:25853953:C:T	0	25853953	T	C
1	chr1:25854083:C:T	0	25854083	T	C
1	chr1:25854617:G:A	0	25854617	A	G
1	chr1:25855018:G:A	0	25855018	A	G
1	chr1:25855791:T:C	0	25855791	C	T
1	chr1:25856984:A:T	0	25856984	T	A
1	chr1:25857443:T:G	0	25857443	G	T
1	chr1:25858200:T:C	0	25858200	C	T
1	chr1:25858853:G:T	0	25858853	T	G
1	chr1:25859106:G:A	0	25859106	A	G
1	chr1:25860021:G:GT	0	25860021	GT	G
1	chr1:25860172:T:A	0	25860172	A	T
1	chr1:25860841:A:G	0	25860841	G	A
1	chr1:25861484:T:C	0	25861484	C	T
1	chr1:25861747:G:A	0	25861747	A	G
1	chr1:25874111:A:G	0	25874111	G	A
1	chr1:25874673:G:A	0	25874673	A	G
1	chr1:25875935:C:T	0	25875935	T	C
1	chr1:25876233:C:G	0	25876233	G	C
1	chr1:25876606:A:T	0	25876606	T	A
1	chr1:25878717:A:G	0	25878717	G	A
1	chr1:25880753:A:G	0	25880753	G	A
1	chr1:25881887:G:A	0	25881887	A	G
1	chr1:25882166:A:G	0	25882166	G	A
1	chr1:25883186:T:C	0	25883186	C	T
1	chr1:25883194:C:T	0	25883194	T	C
1	chr1:25883673:C:T	0	25883673	T	C
1	chr1:25885282:C:T	0	25885282	T	C
1	chr1:25886521:C:T	0	25886521	T	C
1	chr1:25886795:A:C	0	25886795	C	A
1	chr1:25887059:T:C	0	25887059	C	T
1	chr1:25887500:G:T	0	25887500	T	G
1	chr1:25888825:C:T	0	25888825	T	C
1	chr1:25892337:C:T	0	25892337	T	C
1	chr1:25893111:T:C	0	25893111	C	T
1	chr1:25893357:A:G	0	25893357	G	A
1	chr1:25894981:A:G	0	25894981	G	A
1	chr1:25897037:A:G	0	25897037	G	A
1	chr1:25897324:AAAG:A	0	25897324	A	AAAG
1	chr1:25898142:A:G	0	25898142	G	A
1	chr1:25899307:T:TC	0	25899307	TC	T
1	chr1:25901918:A:G	0	25901918	G	A
1	chr1:25905865:C:A	0	25905865	A	C
1	chr1:25908492:A:G	0	25908492	G	A
1	chr1:25909214:C:T	0	25909214	T	C
1	chr1:25909425:T:C	0	25909425	C	T
1	chr1:25910844:A:G	0	25910844	G	A
1	chr1:25911798:A:G	0	25911798	G	A
1	chr1:25912787:T:C	0	25912787	C	T
1	chr1:25912868:A:G	0	25912868	G	A
1	chr1:25914964:G:T	0	25914964	T	G
1	chr1:25916391:G:A	0	25916391	A	G
1	chr1:25920636:G:A	0	25920636	A	G
1	chr1:25921291:TA:T	0	25921291	T	TA
1	chr1:25923568:C:T	0	25923568	T	C
1	chr1:25924351:A:G	0	25924351	G	A
1	chr1:25925313:T:C	0	25925313	C	T
1	chr1:25925681:T:C	0	25925681	C	T
1	chr1:25928724:G:A	0	25928724	A	G
1	chr1:25932251:C:T	0	25932251	T	C
1	chr1:25934237:G:A	0	25934237	A	G
1	chr1:25934423:C:A	0	25934423	A	C
1	chr1:25936290:A:C	0	25936290	C	A
1	chr1:25938055:A:T	0	25938055	T	A
1	chr1:25938560:T:C	0	25938560	C	T
1	chr1:25939647:C:T	0	25939647	T	C
1	chr1:25940022:C:G	0	25940022	G	C
1	chr1:25940206:A:G	0	25940206	G	A
1	chr1:25940769:C:T	0	25940769	T	C
1	chr1:25941030:A:G	0	25941030	G	A
1	chr1:25941195:A:G	0	25941195	G	A
1	chr1:25942222:C:T	0	25942222	T	C
1	chr1:25943293:T:C	0	25943293	C	T
1	chr1:25943612:C:G	0	25943612	G	C
1	chr1:25944222:A:C	0	25944222	C	A
1	chr1:25945648:T:G	0	25945648	G	T
1	chr1:25946548:A:G	0	25946548	G	A
1	chr1:25947468:C:T	0	25947468	T	C
1	chr1:25947665:G:A	0	25947665	A	G
1	chr1:25947722:G:C	0	25947722	C	G
1	chr1:25949057:G:T	0	25949057	T	G
1	chr1:25949192:A:C	0	25949192	C	A
1	chr1:25949380:C:T	0	25949380	T	C
1	chr1:25949844:T:C	0	25949844	C	T
1	chr1:25951033:T:C	0	25951033	C	T
1	chr1:25952209:C:A	0	25952209	A	C
1	chr1:25952342:C:G	0	25952342	G	C
1	chr1:25952376:T:C	0	25952376	C	T
1	chr1:25952377:G:A	0	25952377	A	G
1	chr1:25953649:C:G	0	25953649	G	C
1	chr1:25953801:C:T	0	25953801	T	C
1	chr1:25954080:G:A	0	25954080	A	G
1	chr1:25954105:A:G	0	25954105	G	A
1	chr1:25955070:A:G	0	25955070	G	A
1	chr1:25955457:A:T	0	25955457	T	A
1	chr1:25956200:C:G	0	25956200	G	C
1	chr1:25956558:T:C	0	25956558	C	T
1	chr1:25957288:C:CCT	0	25957288	CCT	C
1	chr1:25957470:C:T	0	25957470	T	C
1	chr1:25957626:C:G	0	25957626	G	C
1	chr1:25959432:C:T	0	25959432	T	C
1	chr1:25960349:G:A	0	25960349	A	G
1	chr1:25962931:C:A	0	25962931	A	C
1	chr1:25963678:T:G	0	25963678	G	T
1	chr1:25963965:G:A	0	25963965	A	G
1	chr1:25964574:C:G	0	25964574	G	C
1	chr1:25965291:G:T	0	25965291	T	G
1	chr1:25966014:A:T	0	25966014	T	A
1	chr1:25966101:TA:T	0	25966101	T	TA
1	chr1:25966521:C:T	0	25966521	T	C
1	chr1:25967059:A:G	0	25967059	G	A
1	chr1:25968091:G:T	0	25968091	T	G
1	chr1:25969279:G:A	0	25969279	A	G
1	chr1:25971418:G:A	0	25971418	A	G
1	chr1:25971493:T:G	0	25971493	G	T
1	chr1:25974943:CATTT:C	0	25974943	C	CATTT
1	chr1:25977097:A:G	0	25977097	G	A
1	chr1:25977438:C:T	0	25977438	T	C
1	chr1:25977524:G:A	0	25977524	A	G
1	chr1:25977775:T:C	0	25977775	C	T
1	chr1:25978200:A:G	0	25978200	G	A
1	chr1:25978205:A:T	0	25978205	T	A
1	chr1:25978458:T:A	0	25978458	A	T
1	chr1:25979072:T:C	0	25979072	C	T
1	chr1:25979079:G:C	0	25979079	C	G
1	chr1:25979442:A:T	0	25979442	T	A
1	chr1:25979463:A:G	0	25979463	G	A
1	chr1:25980210:T:C	0	25980210	C	T
1	chr1:25980385:C:T	0	25980385	T	C
1	chr1:25980415:T:C	0	25980415	C	T
1	chr1:25980592:C:T	0	25980592	T	C
1	chr1:25980824:C:T	0	25980824	T	C
1	chr1:25982990:T:C	0	25982990	C	T
1	chr1:25983549:C:A	0	25983549	A	C
1	chr1:25983561:AC:A	0	25983561	A	AC
1	chr1:25983722:T:C	0	25983722	C	T
1	chr1:25984345:G:T	0	25984345	T	G
1	chr1:25985487:T:A	0	25985487	A	T
1	chr1:25987217:G:A	0	25987217	A	G
1	chr1:25987920:C:T	0	25987920	T	C
1	chr1:25988073:T:C	0	25988073	C	T
1	chr1:25988134:G:A	0	25988134	A	G
1	chr1:25990892:G:A	0	25990892	A	G
1	chr1:25991207:C:T	0	25991207	T	C
1	chr1:25992073:T:C	0	25992073	C	T
1	chr1:25992105:AT:A	0	25992105	A	AT
1	chr1:25993344:G:A	0	25993344	A	G
1	chr1:25994408:T:A	0	25994408	A	T
1	chr1:25994423:T:C	0	25994423	C	T
1	chr1:25995590:T:C	0	25995590	C	T
1	chr1:25996879:C:A	0	25996879	A	C
1	chr1:25997617:C:A	0	25997617	A	C
1	chr1:25998029:T:C	0	25998029	C	T
1	chr1:26000442:T:A	0	26000442	A	T
1	chr1:26001180:C:A	0	26001180	A	C
1	chr1:26001260:A:G	0	26001260	G	A
1	chr1:26001334:T:C	0	26001334	C	T
1	chr1:26002572:T:C	0	26002572	C	T
1	chr1:26004436:G:A	0	26004436	A	G
1	chr1:26006534:T:C	0	26006534	C	T
1	chr1:26007693:C:T	0	26007693	T	C
1	chr1:26008487:T:C	0	26008487	C	T
1	chr1:26008820:A:T	0	26008820	T	A
1	chr1:26009438:G:A	0	26009438	A	G
1	chr1:26011814:A:G	0	26011814	G	A
1	chr1:26013412:G:A	0	26013412	A	G
1	chr1:26013719:C:A	0	26013719	A	C
1	chr1:26014806:C:G	0	26014806	G	C
1	chr1:26014886:C:T	0	26014886	T	C
1	chr1:26016156:A:G	0	26016156	G	A
1	chr1:26016621:T:C	0	26016621	C	T
1	chr1:26017419:G:C	0	26017419	C	G
1	chr1:26017986:G:A	0	26017986	A	G
1	chr1:26018536:A:G	0	26018536	G	A
1	chr1:26019046:C:T	0	26019046	T	C
1	chr1:26019793:T:C	0	26019793	C	T
1	chr1:26020058:A:G	0	26020058	G	A
1	chr1:26021558:G:A	0	26021558	A	G
1	chr1:26022618:C:CT	0	26022618	CT	C
1	chr1:26022754:C:T	0	26022754	T	C
1	chr1:26023134:G:A	0	26023134	A	G
1	chr1:26023476:C:T	0	26023476	T	C
1	chr1:26024891:T:C	0	26024891	C	T
1	chr1:26024981:C:T	0	26024981	T	C
1	chr1:26026876:G:A	0	26026876	A	G
1	chr1:26026938:C:A	0	26026938	A	C
1	chr1:26027565:G:A	0	26027565	A	G
1	chr1:26027715:A:T	0	26027715	T	A
1	chr1:26027788:G:A	0	26027788	A	G
1	chr1:26028252:T:C	0	26028252	C	T
1	chr1:26028859:G:A	0	26028859	A	G
1	chr1:26030386:G:A	0	26030386	A	G
1	chr1:26031176:G:A	0	26031176	A	G
1	chr1:26031711:G:A	0	26031711	A	G
1	chr1:26032261:T:TA	0	26032261	TA	T
1	chr1:26033403:G:A	0	26033403	A	G
1	chr1:26035510:C:T	0	26035510	T	C
1	chr1:26035703:T:C	0	26035703	C	T
1	chr1:26037264:C:T	0	26037264	T	C
1	chr1:26037758:C:T	0	26037758	T	C
1	chr1:26037880:T:C	0	26037880	C	T
1	chr1:26038883:T:G	0	26038883	G	T
1	chr1:26039058:C:T	0	26039058	T	C
1	chr1:26040907:C:A	0	26040907	A	C
1	chr1:26041770:G:A	0	26041770	A	G
1	chr1:26042296:C:T	0	26042296	T	C
1	chr1:26042806:T:C	0	26042806	C	T
1	chr1:26043673:G:A	0	26043673	A	G
1	chr1:26043776:C:T	0	26043776	T	C
1	chr1:26044790:A:G	0	26044790	G	A
1	chr1:26045297:G:A	0	26045297	A	G
1	chr1:26045653:A:G	0	26045653	G	A
1	chr1:26046114:G:C	0	26046114	C	G
1	chr1:26047203:C:G	0	26047203	G	C
1	chr1:26047795:C:T	0	26047795	T	C
1	chr1:26047935:T:C	0	26047935	C	T
1	chr1:26048288:T:C	0	26048288	C	T
1	chr1:26048841:A:G	0	26048841	G	A
1	chr1:26049086:A:G	0	26049086	G	A
1	chr1:26050140:C:T	0	26050140	T	C
1	chr1:26050580:G:C	0	26050580	C	G
1	chr1:26051104:G:A	0	26051104	A	G
1	chr1:26051389:G:A	0	26051389	A	G
1	chr1:26051511:C:T	0	26051511	T	C
1	chr1:26052525:C:T	0	26052525	T	C
1	chr1:26054314:T:C	0	26054314	C	T
1	chr1:26054538:TC:T	0	26054538	T	TC
1	chr1:26055360:C:G	0	26055360	G	C
1	chr1:26055789:A:G	0	26055789	G	A
1	chr1:26057154:CCAGGGGT:C	0	26057154	C	CCAGGGGT
1	chr1:26057522:A:G	0	26057522	G	A
1	chr1:26058199:T:G	0	26058199	G	T
1	chr1:26058659:G:C	0	26058659	C	G
1	chr1:26059169:T:C	0	26059169	C	T
1	chr1:26059806:A:G	0	26059806	G	A
1	chr1:26060932:G:A	0	26060932	A	G
1	chr1:26061750:C:G	0	26061750	G	C
1	chr1:26063142:T:C	0	26063142	C	T
1	chr1:26063156:G:A	0	26063156	A	G
1	chr1:26063663:C:T	0	26063663	T	C
1	chr1:26063690:T:A	0	26063690	A	T
1	chr1:26063837:A:G	0	26063837	G	A
1	chr1:26064010:G:A	0	26064010	A	G
1	chr1:26064342:A:G	0	26064342	G	A
1	chr1:26065171:G:A	0	26065171	A	G
1	chr1:26065358:A:C	0	26065358	C	A
1	chr1:26065946:G:A	0	26065946	A	G
1	chr1:26066044:C:T	0	26066044	T	C
1	chr1:26066333:C:A	0	26066333	A	C
1	chr1:26067014:G:A	0	26067014	A	G
1	chr1:26067710:C:T	0	26067710	T	C
1	chr1:26068506:A:C	0	26068506	C	A
1	chr1:26069048:C:T	0	26069048	T	C
1	chr1:26069126:T:G	0	26069126	G	T
1	chr1:26069250:G:A	0	26069250	A	G
1	chr1:26069407:C:T	0	26069407	T	C
1	chr1:26069574:A:G	0	26069574	G	A
1	chr1:26070708:G:A	0	26070708	A	G
1	chr1:26070795:C:T	0	26070795	T	C
1	chr1:26070892:G:A	0	26070892	A	G
1	chr1:26072097:G:T	0	26072097	T	G
1	chr1:26072501:C:T	0	26072501	T	C
1	chr1:26072739:G:A	0	26072739	A	G
1	chr1:26074912:C:T	0	26074912	T	C
1	chr1:26075532:A:G	0	26075532	G	A
1	chr1:26076130:A:G	0	26076130	G	A
1	chr1:26076329:A:C	0	26076329	C	A
1	chr1:26076607:G:A	0	26076607	A	G
1	chr1:26076890:G:A	0	26076890	A	G
1	chr1:26076979:G:A	0	26076979	A	G
1	chr1:26077039:T:G	0	26077039	G	T
1	chr1:26077500:C:T	0	26077500	T	C
1	chr1:26078967:A:G	0	26078967	G	A
1	chr1:26079143:A:T	0	26079143	T	A
1	chr1:26079234:GC:G	0	26079234	G	GC
1	chr1:26082277:G:A	0	26082277	A	G
1	chr1:26082635:G:C	0	26082635	C	G
1	chr1:26083095:T:C	0	26083095	C	T
1	chr1:26083310:C:T	0	26083310	T	C
1	chr1:26083670:A:G	0	26083670	G	A
1	chr1:26083860:C:T	0	26083860	T	C
1	chr1:26084618:G:A	0	26084618	A	G
1	chr1:26085113:C:T	0	26085113	T	C
1	chr1:26085427:A:G	0	26085427	G	A
1	chr1:26085480:C:T	0	26085480	T	C
1	chr1:26085678:C:T	0	26085678	T	C
1	chr1:26085708:T:G	0	26085708	G	T
1	chr1:26089712:A:G	0	26089712	G	A
1	chr1:26089885:A:G	0	26089885	G	A
1	chr1:26089958:A:G	0	26089958	G	A
1	chr1:26090156:A:G	0	26090156	G	A
1	chr1:26090433:G:T	0	26090433	T	G
1	chr1:26092551:C:T	0	26092551	T	C
1	chr1:26092719:T:C	0	26092719	C	T
1	chr1:26092862:A:G	0	26092862	G	A
1	chr1:26093469:A:G	0	26093469	G	A
1	chr1:26093622:T:C	0	26093622	C	T
1	chr1:26094521:A:G	0	26094521	G	A
1	chr1:26096376:A:G	0	26096376	G	A
1	chr1:26100228:A:G	0	26100228	G	A
1	chr1:26100564:A:C	0	26100564	C	A
1	chr1:26102373:G:A	0	26102373	A	G
1	chr1:26102853:A:C	0	26102853	C	A
1	chr1:26102865:A:C	0	26102865	C	A
1	chr1:26103353:G:A	0	26103353	A	G
1	chr1:26103387:C:T	0	26103387	T	C
1	chr1:26103563:G:A	0	26103563	A	G
1	chr1:26103888:C:T	0	26103888	T	C
1	chr1:26103956:T:C	0	26103956	C	T
1	chr1:26104010:C:T	0	26104010	T	C
1	chr1:26105440:T:C	0	26105440	C	T
1	chr1:26105467:G:A	0	26105467	A	G
1	chr1:26105630:T:C	0	26105630	C	T
1	chr1:26105748:A:T	0	26105748	T	A
1	chr1:26105755:G:A	0	26105755	A	G
1	chr1:26105879:A:G	0	26105879	G	A
1	chr1:26106228:C:T	0	26106228	T	C
1	chr1:26107239:G:A	0	26107239	A	G
1	chr1:26108547:G:C	0	26108547	C	G
1	chr1:26109028:TTAA:T	0	26109028	T	TTAA
1	chr1:26109428:C:T	0	26109428	T	C
1	chr1:26109740:C:A	0	26109740	A	C
1	chr1:26110197:G:C	0	26110197	C	G
1	chr1:26110771:A:C	0	26110771	C	A
1	chr1:26111250:G:C	0	26111250	C	G
1	chr1:26111964:T:C	0	26111964	C	T
1	chr1:26112007:G:C	0	26112007	C	G
1	chr1:26112442:T:C	0	26112442	C	T
1	chr1:26112735:C:T	0	26112735	T	C
1	chr1:26113095:C:T	0	26113095	T	C
1	chr1:26113587:CAAAATT:C	0	26113587	C	CAAAATT
1	chr1:26115147:G:A	0	26115147	A	G
1	chr1:26119013:G:A	0	26119013	A	G
1	chr1:26120371:TTA:T	0	26120371	T	TTA
1	chr1:26120395:AT:A	0	26120395	A	AT
1	chr1:26120844:T:C	0	26120844	C	T
1	chr1:26121379:A:T	0	26121379	T	A
1	chr1:26121956:A:G	0	26121956	G	A
1	chr1:26122358:T:C	0	26122358	C	T
1	chr1:26122836:A:G	0	26122836	G	A
1	chr1:26123104:G:A	0	26123104	A	G
1	chr1:26123518:C:T	0	26123518	T	C
1	chr1:26123610:A:G	0	26123610	G	A
1	chr1:26125895:G:A	0	26125895	A	G
1	chr1:26128390:C:T	0	26128390	T	C
1	chr1:26128477:T:C	0	26128477	C	T
1	chr1:26128691:A:G	0	26128691	G	A
1	chr1:26129321:C:T	0	26129321	T	C
1	chr1:26129464:G:C	0	26129464	C	G
1	chr1:26130218:A:G	0	26130218	G	A
1	chr1:26130456:G:A	0	26130456	A	G
1	chr1:26131171:A:C	0	26131171	C	A
1	chr1:26131824:G:C	0	26131824	C	G
1	chr1:26132499:A:T	0	26132499	T	A
1	chr1:26139698:T:C	0	26139698	C	T
1	chr1:26139762:G:A	0	26139762	A	G
1	chr1:26140340:A:G	0	26140340	G	A
1	chr1:26142544:A:G	0	26142544	G	A
1	chr1:26145772:G:C	0	26145772	C	G
1	chr1:26147760:A:T	0	26147760	T	A
1	chr1:26147999:A:G	0	26147999	G	A
1	chr1:26148138:T:C	0	26148138	C	T
1	chr1:26148766:G:A	0	26148766	A	G
1	chr1:26149725:C:T	0	26149725	T	C
1	chr1:26151863:A:C	0	26151863	C	A
1	chr1:26152356:TTAA:T	0	26152356	T	TTAA
1	chr1:26152454:G:A	0	26152454	A	G
1	chr1:26152905:G:A	0	26152905	A	G
1	chr1:26153409:C:T	0	26153409	T	C
1	chr1:26154619:A:C	0	26154619	C	A
1	chr1:26155920:G:A	0	26155920	A	G
1	chr1:26156065:T:C	0	26156065	C	T
1	chr1:26156890:C:T	0	26156890	T	C
1	chr1:26157414:A:T	0	26157414	T	A
1	chr1:26158230:G:T	0	26158230	T	G
1	chr1:26159026:G:C	0	26159026	C	G
1	chr1:26159601:T:C	0	26159601	C	T
1	chr1:26160389:T:C	0	26160389	C	T
1	chr1:26163142:T:G	0	26163142	G	T
1	chr1:26163229:T:G	0	26163229	G	T
1	chr1:26164357:T:C	0	26164357	C	T
1	chr1:26164864:C:A	0	26164864	A	C
1	chr1:26165001:C:T	0	26165001	T	C
1	chr1:26166496:A:T	0	26166496	T	A
1	chr1:26166535:TC:T	0	26166535	T	TC
1	chr1:26166680:G:A	0	26166680	A	G
1	chr1:26166749:T:C	0	26166749	C	T
1	chr1:26168395:C:G	0	26168395	G	C
1	chr1:26169059:A:G	0	26169059	G	A
1	chr1:26169892:G:T	0	26169892	T	G
1	chr1:26169964:C:T	0	26169964	T	C
1	chr1:26170160:T:C	0	26170160	C	T
1	chr1:26170379:A:G	0	26170379	G	A
1	chr1:26171145:G:A	0	26171145	A	G
1	chr1:26172079:T:C	0	26172079	C	T
1	chr1:26172447:G:A	0	26172447	A	G
1	chr1:26173591:T:C	0	26173591	C	T
1	chr1:26174553:A:G	0	26174553	G	A
1	chr1:26174658:T:C	0	26174658	C	T
1	chr1:26174754:C:G	0	26174754	G	C
1	chr1:26175336:A:C	0	26175336	C	A
1	chr1:26175415:C:A	0	26175415	A	C
1	chr1:26176185:T:A	0	26176185	A	T
1	chr1:26177545:G:A	0	26177545	A	G
1	chr1:26177927:G:A	0	26177927	A	G
1	chr1:26178206:A:G	0	26178206	G	A
1	chr1:26178250:G:A	0	26178250	A	G
1	chr1:26178774:A:G	0	26178774	G	A
1	chr1:26179057:T:C	0	26179057	C	T
1	chr1:26180095:C:G	0	26180095	G	C
1	chr1:26180903:G:A	0	26180903	A	G
1	chr1:26184648:G:A	0	26184648	A	G
1	chr1:26185209:A:G	0	26185209	G	A
1	chr1:26185742:C:G	0	26185742	G	C
1	chr1:26190354:T:C	0	26190354	C	T
1	chr1:26190776:A:G	0	26190776	G	A
1	chr1:26191176:T:C	0	26191176	C	T
1	chr1:26191282:T:C	0	26191282	C	T
1	chr1:26191303:A:G	0	26191303	G	A
1	chr1:26191400:C:T	0	26191400	T	C
1	chr1:26191979:C:T	0	26191979	T	C
1	chr1:26192528:T:C	0	26192528	C	T
1	chr1:26192690:G:A	0	26192690	A	G
1	chr1:26193801:G:T	0	26193801	T	G
1	chr1:26194649:G:A	0	26194649	A	G
1	chr1:26195400:C:T	0	26195400	T	C
1	chr1:26195440:C:G	0	26195440	G	C
1	chr1:26195544:G:A	0	26195544	A	G
1	chr1:26195723:T:C	0	26195723	C	T
1	chr1:26197016:T:C	0	26197016	C	T
1	chr1:26197055:G:A	0	26197055	A	G
1	chr1:26197091:A:G	0	26197091	G	A
1	chr1:26197152:T:C	0	26197152	C	T
1	chr1:26197153:G:A	0	26197153	A	G
1	chr1:26197910:A:G	0	26197910	G	A
1	chr1:26198029:G:A	0	26198029	A	G
1	chr1:26198892:T:C	0	26198892	C	T
1	chr1:26199364:G:A	0	26199364	A	G
1	chr1:26199726:C:T	0	26199726	T	C
1	chr1:26199948:A:G	0	26199948	G	A
1	chr1:26200716:GGGCCTTA:G	0	26200716	G	GGGCCTTA
1	chr1:26200764:G:A	0	26200764	A	G
1	chr1:26200769:A:G	0	26200769	G	A
1	chr1:26200813:T:C	0	26200813	C	T
1	chr1:26200819:C:G	0	26200819	G	C
1	chr1:26201208:T:C	0	26201208	C	T
1	chr1:26201292:G:A	0	26201292	A	G
1	chr1:26201318:A:C	0	26201318	C	A
1	chr1:26201319:G:A	0	26201319	A	G
1	chr1:26201393:G:A	0	26201393	A	G
1	chr1:26201942:G:A	0	26201942	A	G
1	chr1:26202431:C:G	0	26202431	G	C
1	chr1:26204328:CT:C	0	26204328	C	CT
1	chr1:26204543:C:T	0	26204543	T	C
1	chr1:26204917:T:C	0	26204917	C	T
1	chr1:26205465:T:A	0	26205465	A	T
1	chr1:26207320:T:C	0	26207320	C	T
1	chr1:26207488:G:T	0	26207488	T	G
1	chr1:26207641:C:T	0	26207641	T	C
1	chr1:26207726:G:A	0	26207726	A	G
1	chr1:26208655:G:A	0	26208655	A	G
1	chr1:26209650:G:A	0	26209650	A	G
1	chr1:26210637:AAC:A	0	26210637	A	AAC
1	chr1:26211991:A:G	0	26211991	G	A
1	chr1:26212999:A:G	0	26212999	G	A
1	chr1:26213258:T:C	0	26213258	C	T
1	chr1:26213524:G:T	0	26213524	T	G
1	chr1:26213595:C:A	0	26213595	A	C
1	chr1:26213865:G:T	0	26213865	T	G
1	chr1:26214106:G:A	0	26214106	A	G
1	chr1:26214958:A:G	0	26214958	G	A
1	chr1:26215762:G:A	0	26215762	A	G
1	chr1:26215772:A:G	0	26215772	G	A
1	chr1:26216081:G:A	0	26216081	A	G
1	chr1:26216455:C:T	0	26216455	T	C
1	chr1:26216606:T:A	0	26216606	A	T
1	chr1:26217638:G:A	0	26217638	A	G
1	chr1:26218151:C:T	0	26218151	T	C
1	chr1:26218756:A:G	0	26218756	G	A
1	chr1:26218786:T:C	0	26218786	C	T
1	chr1:26219373:T:C	0	26219373	C	T
1	chr1:26219374:G:A	0	26219374	A	G
1	chr1:26219740:A:T	0	26219740	T	A
1	chr1:26220552:G:A	0	26220552	A	G
1	chr1:26220688:C:T	0	26220688	T	C
1	chr1:26220825:G:C	0	26220825	C	G
1	chr1:26221001:A:G	0	26221001	G	A
1	chr1:26221538:G:C	0	26221538	C	G
1	chr1:26221564:A:C	0	26221564	C	A
1	chr1:26221730:G:A	0	26221730	A	G
1	chr1:26221771:A:G	0	26221771	G	A
1	chr1:26221871:C:T	0	26221871	T	C
1	chr1:26221986:A:C	0	26221986	C	A
1	chr1:26222536:T:C	0	26222536	C	T
1	chr1:26222908:C:T	0	26222908	T	C
1	chr1:26223146:G:A	0	26223146	A	G
1	chr1:26223325:G:A	0	26223325	A	G
1	chr1:26223498:G:A	0	26223498	A	G
1	chr1:26224136:G:A	0	26224136	A	G
1	chr1:26224986:G:C	0	26224986	C	G
1	chr1:26225747:G:A	0	26225747	A	G
1	chr1:26226340:C:T	0	26226340	T	C
1	chr1:26226430:T:C	0	26226430	C	T
1	chr1:26226474:T:C	0	26226474	C	T
1	chr1:26226996:A:G	0	26226996	G	A
1	chr1:26227605:C:G	0	26227605	G	C
1	chr1:26227943:C:T	0	26227943	T	C
1	chr1:26228630:G:C	0	26228630	C	G
1	chr1:26229288:C:G	0	26229288	G	C
1	chr1:26229525:A:G	0	26229525	G	A
1	chr1:26229794:T:A	0	26229794	A	T
1	chr1:26229894:A:C	0	26229894	C	A
1	chr1:26230811:T:C	0	26230811	C	T
1	chr1:26232046:G:C	0	26232046	C	G
1	chr1:26232815:G:T	0	26232815	T	G
1	chr1:26233233:G:A	0	26233233	A	G
1	chr1:26233678:T:C	0	26233678	C	T
1	chr1:26233990:C:A	0	26233990	A	C
1	chr1:26234254:G:A	0	26234254	A	G
1	chr1:26234471:C:T	0	26234471	T	C
1	chr1:26235813:C:A	0	26235813	A	C
1	chr1:26237359:T:G	0	26237359	G	T
1	chr1:26238347:C:T	0	26238347	T	C
1	chr1:26239696:G:A	0	26239696	A	G
1	chr1:26240553:A:G	0	26240553	G	A
1	chr1:26240751:C:T	0	26240751	T	C
1	chr1:26241446:A:G	0	26241446	G	A
1	chr1:26241674:A:G	0	26241674	G	A
1	chr1:26242207:A:G	0	26242207	G	A
1	chr1:26242421:G:A	0	26242421	A	G
1	chr1:26242435:G:A	0	26242435	A	G
1	chr1:26243330:G:A	0	26243330	A	G
1	chr1:26243499:C:A	0	26243499	A	C
1	chr1:26243518:G:A	0	26243518	A	G
1	chr1:26244502:T:A	0	26244502	A	T
1	chr1:26245484:A:G	0	26245484	G	A
1	chr1:26246532:G:A	0	26246532	A	G
1	chr1:26246726:CT:C	0	26246726	C	CT
1	chr1:26247839:G:A	0	26247839	A	G
1	chr1:26247941:G:T	0	26247941	T	G
1	chr1:26249032:A:G	0	26249032	G	A
1	chr1:26249343:A:G	0	26249343	G	A
1	chr1:26249448:G:A	0	26249448	A	G
1	chr1:26250165:CAG:C	0	26250165	C	CAG
1	chr1:26252036:C:T	0	26252036	T	C
1	chr1:26252314:C:T	0	26252314	T	C
1	chr1:26253070:T:C	0	26253070	C	T
1	chr1:26254299:C:T	0	26254299	T	C
1	chr1:26254446:T:G	0	26254446	G	T
1	chr1:26255600:G:A	0	26255600	A	G
1	chr1:26256220:G:A	0	26256220	A	G
1	chr1:26256222:C:T	0	26256222	T	C
1	chr1:26257087:C:T	0	26257087	T	C
1	chr1:26257122:G:A	0	26257122	A	G
1	chr1:26257169:G:A	0	26257169	A	G
1	chr1:26258542:TA:T	0	26258542	T	TA
1	chr1:26258640:A:G	0	26258640	G	A
1	chr1:26262180:G:A	0	26262180	A	G
1	chr1:26262239:G:A	0	26262239	A	G
1	chr1:26262335:G:A	0	26262335	A	G
1	chr1:26263145:A:G	0	26263145	G	A
1	chr1:26263207:T:A	0	26263207	A	T
1	chr1:26263691:G:A	0	26263691	A	G
1	chr1:26264110:A:G	0	26264110	G	A
1	chr1:26264764:A:G	0	26264764	G	A
1	chr1:26265145:G:A	0	26265145	A	G
1	chr1:26266223:G:T	0	26266223	T	G
1	chr1:26266380:C:T	0	26266380	T	C
1	chr1:26267012:T:C	0	26267012	C	T
1	chr1:26267353:CAG:C	0	26267353	C	CAG
1	chr1:26269156:C:G	0	26269156	G	C
1	chr1:26269589:G:A	0	26269589	A	G
1	chr1:26270123:G:A	0	26270123	A	G
1	chr1:26270218:G:A	0	26270218	A	G
1	chr1:26270595:C:A	0	26270595	A	C
1	chr1:26270653:G:A	0	26270653	A	G
1	chr1:26270698:G:A	0	26270698	A	G
1	chr1:26271182:G:A	0	26271182	A	G
1	chr1:26271290:C:T	0	26271290	T	C
1	chr1:26271790:T:C	0	26271790	C	T
1	chr1:26272586:C:G	0	26272586	G	C
1	chr1:26272998:A:G	0	26272998	G	A
1	chr1:26273051:G:A	0	26273051	A	G
1	chr1:26273992:A:G	0	26273992	G	A
1	chr1:26274192:CACTT:C	0	26274192	C	CACTT
1	chr1:26274894:G:A	0	26274894	A	G
1	chr1:26275079:A:G	0	26275079	G	A
1	chr1:26275760:C:T	0	26275760	T	C
1	chr1:26275765:T:G	0	26275765	G	T
1	chr1:26276034:C:T	0	26276034	T	C
1	chr1:26276076:TGA:T	0	26276076	T	TGA
1	chr1:26277392:G:GAA	0	26277392	GAA	G
1	chr1:26278578:T:C	0	26278578	C	T
1	chr1:26279800:C:T	0	26279800	T	C
1	chr1:26280632:C:T	0	26280632	T	C
1	chr1:26281235:T:G	0	26281235	G	T
1	chr1:26282270:C:T	0	26282270	T	C
1	chr1:26282278:C:T	0	26282278	T	C
1	chr1:26282291:C:T	0	26282291	T	C
1	chr1:26282602:A:T	0	26282602	T	A
1	chr1:26282768:C:T	0	26282768	T	C
1	chr1:26283539:C:T	0	26283539	T	C
1	chr1:26286202:T:A	0	26286202	A	T
1	chr1:26286435:G:T	0	26286435	T	G
1	chr1:26286670:AC:A	0	26286670	A	AC
1	chr1:26286760:T:C	0	26286760	C	T
1	chr1:26287842:G:A	0	26287842	A	G
1	chr1:26288608:A:G	0	26288608	G	A
1	chr1:26289125:C:T	0	26289125	T	C
1	chr1:26289789:G:A	0	26289789	A	G
1	chr1:26289829:T:C	0	26289829	C	T
1	chr1:26290773:G:A	0	26290773	A	G
1	chr1:26291572:G:T	0	26291572	T	G
1	chr1:26291879:A:G	0	26291879	G	A
1	chr1:26293158:C:T	0	26293158	T	C
1	chr1:26294610:G:A	0	26294610	A	G
1	chr1:26295105:G:A	0	26295105	A	G
1	chr1:26295675:AC:A	0	26295675	A	AC
1	chr1:26296142:G:A	0	26296142	A	G
1	chr1:26296398:G:A	0	26296398	A	G
1	chr1:26296420:G:A	0	26296420	A	G
1	chr1:26297150:C:T	0	26297150	T	C
1	chr1:26297779:C:T	0	26297779	T	C
1	chr1:26299917:C:A	0	26299917	A	C
1	chr1:26300008:TA:T	0	26300008	T	TA
1	chr1:26300121:C:T	0	26300121	T	C
1	chr1:26300476:C:A	0	26300476	A	C
1	chr1:26300634:A:ACT	0	26300634	ACT	A
1	chr1:26300987:T:C	0	26300987	C	T
1	chr1:26301416:G:C	0	26301416	C	G
1	chr1:26303391:G:A	0	26303391	A	G
1	chr1:26304616:G:A	0	26304616	A	G
1	chr1:26305436:T:C	0	26305436	C	T
1	chr1:26306290:C:T	0	26306290	T	C
1	chr1:26306340:C:A	0	26306340	A	C
1	chr1:26306896:A:G	0	26306896	G	A
1	chr1:26307816:G:A	0	26307816	A	G
1	chr1:26309058:A:G	0	26309058	G	A
1	chr1:26309225:G:A	0	26309225	A	G
1	chr1:26309334:T:C	0	26309334	C	T
1	chr1:26309340:G:A	0	26309340	A	G
1	chr1:26310173:G:T	0	26310173	T	G
1	chr1:26310280:G:T	0	26310280	T	G
1	chr1:26310398:T:A	0	26310398	A	T
1	chr1:26310620:C:T	0	26310620	T	C
1	chr1:26311731:G:A	0	26311731	A	G
1	chr1:26312009:C:A	0	26312009	A	C
1	chr1:26313114:T:C	0	26313114	C	T
1	chr1:26313143:G:A	0	26313143	A	G
1	chr1:26313644:G:A	0	26313644	A	G
1	chr1:26314001:C:T	0	26314001	T	C
1	chr1:26317032:T:C	0	26317032	C	T
1	chr1:26317115:C:T	0	26317115	T	C
1	chr1:26317544:ACAAACTCATTTACGGAATATC:A	0	26317544	A	ACAAACTCATTTACGGAATATC
1	chr1:26317588:A:G	0	26317588	G	A
1	chr1:26317908:C:T	0	26317908	T	C
1	chr1:26319175:G:A	0	26319175	A	G
1	chr1:26319240:CAGG:C	0	26319240	C	CAGG
1	chr1:26319249:G:A	0	26319249	A	G
1	chr1:26319315:C:T	0	26319315	T	C
1	chr1:26319329:G:A	0	26319329	A	G
1	chr1:26319980:C:T	0	26319980	T	C
1	chr1:26320083:G:A	0	26320083	A	G
1	chr1:26320235:A:G	0	26320235	G	A
1	chr1:26320239:A:G	0	26320239	G	A
1	chr1:26321458:G:C	0	26321458	C	G
1	chr1:26321542:C:T	0	26321542	T	C
1	chr1:26321543:C:T	0	26321543	T	C
1	chr1:26321597:A:G	0	26321597	G	A
1	chr1:26321890:C:T	0	26321890	T	C
1	chr1:26322335:G:A	0	26322335	A	G
1	chr1:26324059:C:A	0	26324059	A	C
1	chr1:26324478:G:A	0	26324478	A	G
1	chr1:26325286:G:A	0	26325286	A	G
1	chr1:26326828:G:A	0	26326828	A	G
1	chr1:26328077:C:T	0	26328077	T	C
1	chr1:26328446:G:C	0	26328446	C	G
1	chr1:26328717:C:T	0	26328717	T	C
1	chr1:26329123:A:G	0	26329123	G	A
1	chr1:26329741:T:G	0	26329741	G	T
1	chr1:26329817:C:T	0	26329817	T	C
1	chr1:26330075:T:C	0	26330075	C	T
1	chr1:26330500:G:A	0	26330500	A	G
1	chr1:26330736:A:G	0	26330736	G	A
1	chr1:26330818:C:T	0	26330818	T	C
1	chr1:26331070:T:C	0	26331070	C	T
1	chr1:26331194:C:T	0	26331194	T	C
1	chr1:26331900:A:C	0	26331900	C	A
1	chr1:26333201:C:T	0	26333201	T	C
1	chr1:26333246:C:G	0	26333246	G	C
1	chr1:26333605:T:C	0	26333605	C	T
1	chr1:26335385:G:A	0	26335385	A	G
1	chr1:26336283:C:T	0	26336283	T	C
1	chr1:26336413:C:T	0	26336413	T	C
1	chr1:26336871:C:T	0	26336871	T	C
1	chr1:26337728:T:C	0	26337728	C	T
1	chr1:26338987:G:A	0	26338987	A	G
1	chr1:26339500:C:G	0	26339500	G	C
1	chr1:26339577:T:C	0	26339577	C	T
1	chr1:26339692:T:C	0	26339692	C	T
1	chr1:26339705:A:C	0	26339705	C	A
1	chr1:26340011:C:T	0	26340011	T	C
1	chr1:26340318:A:G	0	26340318	G	A
1	chr1:26341905:C:T	0	26341905	T	C
1	chr1:26343953:G:T	0	26343953	T	G
1	chr1:26344118:C:T	0	26344118	T	C
1	chr1:26344261:C:T	0	26344261	T	C
1	chr1:26344757:A:G	0	26344757	G	A
1	chr1:26346585:G:A	0	26346585	A	G
1	chr1:26346617:C:T	0	26346617	T	C
1	chr1:26346729:A:G	0	26346729	G	A
1	chr1:26346975:C:A	0	26346975	A	C
1	chr1:26348428:G:A	0	26348428	A	G
1	chr1:26348434:G:A	0	26348434	A	G
1	chr1:26348435:C:G	0	26348435	G	C
1	chr1:26348770:G:A	0	26348770	A	G
1	chr1:26349124:A:G	0	26349124	G	A
1	chr1:26349183:A:T	0	26349183	T	A
1	chr1:26350182:T:C	0	26350182	C	T
1	chr1:26351230:C:T	0	26351230	T	C
1	chr1:26352039:G:T	0	26352039	T	G
1	chr1:26353477:A:G	0	26353477	G	A
1	chr1:26353756:A:G	0	26353756	G	A
1	chr1:26353772:A:C	0	26353772	C	A
1	chr1:26354172:C:T	0	26354172	T	C
1	chr1:26354204:A:G	0	26354204	G	A
1	chr1:26354328:C:T	0	26354328	T	C
1	chr1:26354781:T:C	0	26354781	C	T
1	chr1:26354815:G:A	0	26354815	A	G
1	chr1:26354862:G:A	0	26354862	A	G
1	chr1:26355543:G:A	0	26355543	A	G
1	chr1:26355693:T:C	0	26355693	C	T
1	chr1:26355994:G:A	0	26355994	A	G
1	chr1:26356675:C:T	0	26356675	T	C
1	chr1:26356948:C:T	0	26356948	T	C
1	chr1:26356983:G:A	0	26356983	A	G
1	chr1:26357057:G:A	0	26357057	A	G
1	chr1:26357084:C:T	0	26357084	T	C
1	chr1:26357597:T:C	0	26357597	C	T
1	chr1:26357753:G:A	0	26357753	A	G
1	chr1:26357813:G:A	0	26357813	A	G
1	chr1:26357883:C:A	0	26357883	A	C
1	chr1:26357912:G:A	0	26357912	A	G
1	chr1:26358071:T:C	0	26358071	C	T
1	chr1:26358330:A:T	0	26358330	T	A
1	chr1:26358699:C:T	0	26358699	T	C
1	chr1:26359664:A:G	0	26359664	G	A
1	chr1:26360346:C:A	0	26360346	A	C
1	chr1:26360373:G:A	0	26360373	A	G
1	chr1:26360502:G:A	0	26360502	A	G
1	chr1:26360579:G:C	0	26360579	C	G
1	chr1:26360797:T:C	0	26360797	C	T
1	chr1:26361070:C:A	0	26361070	A	C
1	chr1:26362595:T:A	0	26362595	A	T
1	chr1:26362694:A:G	0	26362694	G	A
1	chr1:26362729:A:G	0	26362729	G	A
1	chr1:26363168:G:A	0	26363168	A	G
1	chr1:26363479:C:T	0	26363479	T	C
1	chr1:26363480:T:G	0	26363480	G	T
1	chr1:26363689:G:A	0	26363689	A	G
1	chr1:26363892:C:G	0	26363892	G	C
1	chr1:26363990:T:C	0	26363990	C	T
1	chr1:26364254:G:A	0	26364254	A	G
1	chr1:26364795:CCCACCGAGCGCTGGGGTGCCCCAG:C	0	26364795	C	CCCACCGAGCGCTGGGGTGCCCCAG
1	chr1:26365559:A:G	0	26365559	G	A
1	chr1:26366991:A:G	0	26366991	G	A
1	chr1:26367754:T:C	0	26367754	C	T
1	chr1:26368804:G:A	0	26368804	A	G
1	chr1:26370135:C:T	0	26370135	T	C
1	chr1:26370145:CA:C	0	26370145	C	CA
1	chr1:26370241:T:C	0	26370241	C	T
1	chr1:26370675:G:A	0	26370675	A	G
1	chr1:26370907:T:C	0	26370907	C	T
1	chr1:26371939:G:A	0	26371939	A	G
1	chr1:26372393:T:C	0	26372393	C	T
1	chr1:26372447:A:G	0	26372447	G	A
1	chr1:26372612:T:C	0	26372612	C	T
1	chr1:26372666:T:C	0	26372666	C	T
1	chr1:26374694:A:G	0	26374694	G	A
1	chr1:26374957:C:T	0	26374957	T	C
1	chr1:26375723:G:A	0	26375723	A	G
1	chr1:26375876:TTTTC:T	0	26375876	T	TTTTC
1	chr1:26377538:C:T	0	26377538	T	C
1	chr1:26378545:G:A	0	26378545	A	G
1	chr1:26380047:C:T	0	26380047	T	C
1	chr1:26383013:T:C	0	26383013	C	T
1	chr1:26383229:G:A	0	26383229	A	G
1	chr1:26383738:ATGGCTGCC:A	0	26383738	A	ATGGCTGCC
1	chr1:26384008:C:A	0	26384008	A	C
1	chr1:26384308:C:T	0	26384308	T	C
1	chr1:26385487:T:C	0	26385487	C	T
1	chr1:26388741:G:A	0	26388741	A	G
1	chr1:26389303:G:A	0	26389303	A	G
1	chr1:26389645:C:T	0	26389645	T	C
1	chr1:26390306:C:T	0	26390306	T	C
1	chr1:26391077:G:A	0	26391077	A	G
1	chr1:26391097:C:T	0	26391097	T	C
1	chr1:26391889:C:T	0	26391889	T	C
1	chr1:26392390:C:T	0	26392390	T	C
1	chr1:26392624:T:C	0	26392624	C	T
1	chr1:26392740:A:AG	0	26392740	AG	A
1	chr1:26394123:C:T	0	26394123	T	C
1	chr1:26394524:G:A	0	26394524	A	G
1	chr1:26394843:G:A	0	26394843	A	G
1	chr1:26395375:C:T	0	26395375	T	C
1	chr1:26395432:G:A	0	26395432	A	G
1	chr1:26395893:G:A	0	26395893	A	G
1	chr1:26396025:G:A	0	26396025	A	G
1	chr1:26396722:G:A	0	26396722	A	G
1	chr1:26396785:G:A	0	26396785	A	G
1	chr1:26397512:C:T	0	26397512	T	C
1	chr1:26397561:T:C	0	26397561	C	T
1	chr1:26398293:G:A	0	26398293	A	G
1	chr1:26398400:C:T	0	26398400	T	C
1	chr1:26399184:G:A	0	26399184	A	G
1	chr1:26399356:G:A	0	26399356	A	G
1	chr1:26400003:C:G	0	26400003	G	C
1	chr1:26400095:C:T	0	26400095	T	C
1	chr1:26400714:G:A	0	26400714	A	G
1	chr1:26401112:C:T	0	26401112	T	C
1	chr1:26403083:A:T	0	26403083	T	A
1	chr1:26403201:T:C	0	26403201	C	T
1	chr1:26403505:A:T	0	26403505	T	A
1	chr1:26403576:T:C	0	26403576	C	T
1	chr1:26403681:T:C	0	26403681	C	T
1	chr1:26403754:GA:G	0	26403754	G	GA
1	chr1:26403756:G:T	0	26403756	T	G
1	chr1:26404302:C:T	0	26404302	T	C
1	chr1:26404329:G:A	0	26404329	A	G
1	chr1:26404538:A:G	0	26404538	G	A
1	chr1:26404544:T:G	0	26404544	G	T
1	chr1:26404723:G:GA	0	26404723	GA	G
1	chr1:26404727:T:A	0	26404727	A	T
1	chr1:26404925:C:T	0	26404925	T	C
1	chr1:26405268:A:G	0	26405268	G	A
1	chr1:26405449:G:A	0	26405449	A	G
1	chr1:26405460:G:T	0	26405460	T	G
1	chr1:26405477:A:C	0	26405477	C	A
1	chr1:26405479:T:C	0	26405479	C	T
1	chr1:26406748:G:A	0	26406748	A	G
1	chr1:26407356:C:T	0	26407356	T	C
1	chr1:26408542:A:C	0	26408542	C	A
1	chr1:26409174:C:G	0	26409174	G	C
1	chr1:26409282:A:G	0	26409282	G	A
1	chr1:26413442:C:G	0	26413442	G	C
1	chr1:26413877:G:C	0	26413877	C	G
1	chr1:26414031:G:A	0	26414031	A	G
1	chr1:26414206:GGGGAGGAGGAAAGTGTTCCCGAAGCAGAGGGTAAGAAA:G	0	26414206	G	GGGGAGGAGGAAAGTGTTCCCGAAGCAGAGGGTAAGAAA
1	chr1:26415053:A:G	0	26415053	G	A
1	chr1:26416677:G:C	0	26416677	C	G
1	chr1:26417187:T:G	0	26417187	G	T
1	chr1:26417864:G:A	0	26417864	A	G
1	chr1:26417970:T:G	0	26417970	G	T
1	chr1:26418047:C:G	0	26418047	G	C
1	chr1:26419708:A:G	0	26419708	G	A
1	chr1:26420577:A:C	0	26420577	C	A
1	chr1:26420801:C:T	0	26420801	T	C
1	chr1:26421717:G:A	0	26421717	A	G
1	chr1:26423782:C:T	0	26423782	T	C
1	chr1:26423823:C:T	0	26423823	T	C
1	chr1:26424492:A:G	0	26424492	G	A
1	chr1:26426501:T:C	0	26426501	C	T
1	chr1:26427451:T:C	0	26427451	C	T
1	chr1:26428384:A:AC	0	26428384	AC	A
1	chr1:26428582:A:G	0	26428582	G	A
1	chr1:26429428:A:G	0	26429428	G	A
1	chr1:26429683:G:A	0	26429683	A	G
1	chr1:26430365:T:C	0	26430365	C	T
1	chr1:26431553:C:T	0	26431553	T	C
1	chr1:26432111:T:C	0	26432111	C	T
1	chr1:26432257:G:A	0	26432257	A	G
1	chr1:26432282:G:A	0	26432282	A	G
1	chr1:26435558:C:T	0	26435558	T	C
1	chr1:26436217:G:A	0	26436217	A	G
1	chr1:26437510:A:G	0	26437510	G	A
1	chr1:26438624:C:T	0	26438624	T	C
1	chr1:26439050:C:A	0	26439050	A	C
1	chr1:26439094:A:G	0	26439094	G	A
1	chr1:26440876:C:T	0	26440876	T	C
1	chr1:26441274:G:A	0	26441274	A	G
1	chr1:26443563:CA:C	0	26443563	C	CA
1	chr1:26444508:G:A	0	26444508	A	G
1	chr1:26445475:G:C	0	26445475	C	G
1	chr1:26446909:C:T	0	26446909	T	C
1	chr1:26448732:G:T	0	26448732	T	G
1	chr1:26452779:C:T	0	26452779	T	C
1	chr1:26453952:AC:A	0	26453952	A	AC
1	chr1:26454233:G:A	0	26454233	A	G
1	chr1:26455663:C:T	0	26455663	T	C
1	chr1:26456189:A:G	0	26456189	G	A
1	chr1:26456209:A:G	0	26456209	G	A
1	chr1:26456219:T:G	0	26456219	G	T
1	chr1:26457037:T:C	0	26457037	C	T
1	chr1:26459295:AGGCTATC:A	0	26459295	A	AGGCTATC
1	chr1:26459435:G:A	0	26459435	A	G
1	chr1:26460136:G:A	0	26460136	A	G
1	chr1:26461828:A:G	0	26461828	G	A
1	chr1:26463296:T:C	0	26463296	C	T
1	chr1:26463322:G:A	0	26463322	A	G
1	chr1:26463440:C:T	0	26463440	T	C
1	chr1:26468377:G:A	0	26468377	A	G
1	chr1:26469760:C:T	0	26469760	T	C
1	chr1:26471017:C:T	0	26471017	T	C
1	chr1:26471414:G:A	0	26471414	A	G
1	chr1:26471849:T:G	0	26471849	G	T
1	chr1:26472153:G:T	0	26472153	T	G
1	chr1:26474358:A:G	0	26474358	G	A
1	chr1:26474799:A:T	0	26474799	T	A
1	chr1:26475974:G:A	0	26475974	A	G
1	chr1:26476057:T:C	0	26476057	C	T
1	chr1:26476939:T:C	0	26476939	C	T
1	chr1:26477599:G:A	0	26477599	A	G
1	chr1:26477915:G:C	0	26477915	C	G
1	chr1:26479100:A:G	0	26479100	G	A
1	chr1:26479502:T:C	0	26479502	C	T
1	chr1:26480097:C:T	0	26480097	T	C
1	chr1:26480821:G:A	0	26480821	A	G
1	chr1:26482554:C:T	0	26482554	T	C
1	chr1:26482911:A:G	0	26482911	G	A
1	chr1:26483970:C:T	0	26483970	T	C
1	chr1:26484121:C:G	0	26484121	G	C
1	chr1:26485135:A:G	0	26485135	G	A
1	chr1:26485807:G:A	0	26485807	A	G
1	chr1:26486401:C:T	0	26486401	T	C
1	chr1:26486861:G:A	0	26486861	A	G
1	chr1:26486875:T:C	0	26486875	C	T
1	chr1:26488041:A:T	0	26488041	T	A
1	chr1:26488042:AAAAAATGG:A	0	26488042	A	AAAAAATGG
1	chr1:26488136:G:A	0	26488136	A	G
1	chr1:26488320:A:G	0	26488320	G	A
1	chr1:26491334:G:A	0	26491334	A	G
1	chr1:26492392:T:C	0	26492392	C	T
1	chr1:26492393:T:C	0	26492393	C	T
1	chr1:26492403:A:G	0	26492403	G	A
1	chr1:26492562:GGTT:G	0	26492562	G	GGTT
1	chr1:26493727:G:A	0	26493727	A	G
1	chr1:26494739:A:G	0	26494739	G	A
1	chr1:26495397:G:C	0	26495397	C	G
1	chr1:26495841:G:A	0	26495841	A	G
1	chr1:26496417:C:T	0	26496417	T	C
1	chr1:26496869:C:A	0	26496869	A	C
1	chr1:26497140:C:T	0	26497140	T	C
1	chr1:26498625:C:T	0	26498625	T	C
1	chr1:26499158:CCTAT:C	0	26499158	C	CCTAT
1	chr1:26499414:T:C	0	26499414	C	T
1	chr1:26499620:G:A	0	26499620	A	G
1	chr1:26500039:A:C	0	26500039	C	A
1	chr1:26500566:C:T	0	26500566	T	C
1	chr1:26501691:A:G	0	26501691	G	A
1	chr1:26502567:T:A	0	26502567	A	T
1	chr1:26502580:A:G	0	26502580	G	A
1	chr1:26503091:A:G	0	26503091	G	A
1	chr1:26504136:A:G	0	26504136	G	A
1	chr1:26504769:A:G	0	26504769	G	A
1	chr1:26504886:T:C	0	26504886	C	T
1	chr1:26507901:A:G	0	26507901	G	A
1	chr1:26508469:G:A	0	26508469	A	G
1	chr1:26508959:A:G	0	26508959	G	A
1	chr1:26509040:C:T	0	26509040	T	C
1	chr1:26509183:C:T	0	26509183	T	C
1	chr1:26510446:A:G	0	26510446	G	A
1	chr1:26512163:A:G	0	26512163	G	A
1	chr1:26513065:T:C	0	26513065	C	T
1	chr1:26513087:C:T	0	26513087	T	C
1	chr1:26513103:G:A	0	26513103	A	G
1	chr1:26513177:A:G	0	26513177	G	A
1	chr1:26513678:T:C	0	26513678	C	T
1	chr1:26513749:C:T	0	26513749	T	C
1	chr1:26514335:G:A	0	26514335	A	G
1	chr1:26514413:C:T	0	26514413	T	C
1	chr1:26515303:C:T	0	26515303	T	C
1	chr1:26517479:A:G	0	26517479	G	A
1	chr1:26517583:G:C	0	26517583	C	G
1	chr1:26518875:A:G	0	26518875	G	A
1	chr1:26519219:G:C	0	26519219	C	G
1	chr1:26519704:C:T	0	26519704	T	C
1	chr1:26520313:T:C	0	26520313	C	T
1	chr1:26521149:C:T	0	26521149	T	C
1	chr1:26521515:A:G	0	26521515	G	A
1	chr1:26521895:C:T	0	26521895	T	C
1	chr1:26522133:T:C	0	26522133	C	T
1	chr1:26522821:G:A	0	26522821	A	G
1	chr1:26523415:T:C	0	26523415	C	T
1	chr1:26523482:T:C	0	26523482	C	T
1	chr1:26524174:C:T	0	26524174	T	C
1	chr1:26525273:A:G	0	26525273	G	A
1	chr1:26525395:A:T	0	26525395	T	A
1	chr1:26526216:T:C	0	26526216	C	T
1	chr1:26527826:A:T	0	26527826	T	A
1	chr1:26528183:C:T	0	26528183	T	C
1	chr1:26529657:C:T	0	26529657	T	C
1	chr1:26530180:C:G	0	26530180	G	C
1	chr1:26531463:T:A	0	26531463	A	T
1	chr1:26532261:G:A	0	26532261	A	G
1	chr1:26532288:C:T	0	26532288	T	C
1	chr1:26533204:T:C	0	26533204	C	T
1	chr1:26534508:G:A	0	26534508	A	G
1	chr1:26534790:C:T	0	26534790	T	C
1	chr1:26535654:C:G	0	26535654	G	C
1	chr1:26535736:G:C	0	26535736	C	G
1	chr1:26536448:T:C	0	26536448	C	T
1	chr1:26537244:A:G	0	26537244	G	A
1	chr1:26539014:C:T	0	26539014	T	C
1	chr1:26539431:G:A	0	26539431	A	G
1	chr1:26539480:T:C	0	26539480	C	T
1	chr1:26540962:A:G	0	26540962	G	A
1	chr1:26542148:A:G	0	26542148	G	A
1	chr1:26544239:C:G	0	26544239	G	C
1	chr1:26545855:C:T	0	26545855	T	C
1	chr1:26546063:A:G	0	26546063	G	A
1	chr1:26546341:G:A	0	26546341	A	G
1	chr1:26546642:C:T	0	26546642	T	C
1	chr1:26546754:A:G	0	26546754	G	A
1	chr1:26548942:A:G	0	26548942	G	A
1	chr1:26550384:A:G	0	26550384	G	A
1	chr1:26551217:G:A	0	26551217	A	G
1	chr1:26551899:G:A	0	26551899	A	G
1	chr1:26553301:T:C	0	26553301	C	T
1	chr1:26553797:C:T	0	26553797	T	C
1	chr1:26554498:T:C	0	26554498	C	T
1	chr1:26555074:AG:A	0	26555074	A	AG
1	chr1:26555315:C:A	0	26555315	A	C
1	chr1:26555367:C:T	0	26555367	T	C
1	chr1:26556219:C:T	0	26556219	T	C
1	chr1:26557020:A:C	0	26557020	C	A
1	chr1:26557925:T:C	0	26557925	C	T
1	chr1:26558185:G:A	0	26558185	A	G
1	chr1:26558373:G:A	0	26558373	A	G
1	chr1:26560072:A:T	0	26560072	T	A
1	chr1:26560659:A:G	0	26560659	G	A
1	chr1:26561101:T:C	0	26561101	C	T
1	chr1:26564345:G:A	0	26564345	A	G
1	chr1:26564359:C:T	0	26564359	T	C
1	chr1:26564413:C:T	0	26564413	T	C
1	chr1:26564780:TTTAA:T	0	26564780	T	TTTAA
1	chr1:26564869:T:G	0	26564869	G	T
1	chr1:26565518:T:C	0	26565518	C	T
1	chr1:26565599:C:T	0	26565599	T	C
1	chr1:26565613:T:A	0	26565613	A	T
1	chr1:26566576:T:C	0	26566576	C	T
1	chr1:26566578:T:C	0	26566578	C	T
1	chr1:26566738:C:T	0	26566738	T	C
1	chr1:26566767:G:T	0	26566767	T	G
1	chr1:26566815:A:G	0	26566815	G	A
1	chr1:26567020:A:ACT	0	26567020	ACT	A
1	chr1:26567345:G:A	0	26567345	A	G
1	chr1:26569311:A:G	0	26569311	G	A
1	chr1:26571019:A:AG	0	26571019	AG	A
1	chr1:26572634:C:T	0	26572634	T	C
1	chr1:26573180:C:G	0	26573180	G	C
1	chr1:26573196:C:A	0	26573196	A	C
1	chr1:26574217:G:A	0	26574217	A	G
1	chr1:26574244:C:G	0	26574244	G	C
1	chr1:26574314:G:A	0	26574314	A	G
1	chr1:26574429:A:T	0	26574429	T	A
1	chr1:26574599:C:T	0	26574599	T	C
1	chr1:26574828:G:A	0	26574828	A	G
1	chr1:26575897:T:G	0	26575897	G	T
1	chr1:26576137:C:T	0	26576137	T	C
1	chr1:26576203:A:T	0	26576203	T	A
1	chr1:26576684:G:A	0	26576684	A	G
1	chr1:26576921:C:T	0	26576921	T	C
1	chr1:26577079:T:C	0	26577079	C	T
1	chr1:26578169:G:A	0	26578169	A	G
1	chr1:26578547:T:C	0	26578547	C	T
1	chr1:26578745:A:G	0	26578745	G	A
1	chr1:26578862:G:A	0	26578862	A	G
1	chr1:26579076:A:G	0	26579076	G	A
1	chr1:26579304:CA:C	0	26579304	C	CA
1	chr1:26580095:A:G	0	26580095	G	A
1	chr1:26581593:A:G	0	26581593	G	A
1	chr1:26582028:T:C	0	26582028	C	T
1	chr1:26582566:A:G	0	26582566	G	A
1	chr1:26582656:C:G	0	26582656	G	C
1	chr1:26583175:G:A	0	26583175	A	G
1	chr1:26583274:C:T	0	26583274	T	C
1	chr1:26583302:G:A	0	26583302	A	G
1	chr1:26587166:A:G	0	26587166	G	A
1	chr1:26587868:C:A	0	26587868	A	C
1	chr1:26590164:A:G	0	26590164	G	A
1	chr1:26590523:A:G	0	26590523	G	A
1	chr1:26590755:C:T	0	26590755	T	C
1	chr1:26591346:AC:A	0	26591346	A	AC
1	chr1:26592923:C:T	0	26592923	T	C
1	chr1:26594972:A:T	0	26594972	T	A
1	chr1:26600053:T:A	0	26600053	A	T
1	chr1:26600502:T:C	0	26600502	C	T
1	chr1:26601752:C:T	0	26601752	T	C
1	chr1:26602853:A:G	0	26602853	G	A
1	chr1:26603086:T:C	0	26603086	C	T
1	chr1:26605619:T:A	0	26605619	A	T
1	chr1:26606265:A:C	0	26606265	C	A
1	chr1:26607165:C:G	0	26607165	G	C
1	chr1:26609604:G:A	0	26609604	A	G
1	chr1:26610085:C:T	0	26610085	T	C
1	chr1:26610283:A:T	0	26610283	T	A
1	chr1:26612623:G:A	0	26612623	A	G
1	chr1:26614190:A:G	0	26614190	G	A
1	chr1:26614945:C:T	0	26614945	T	C
1	chr1:26615395:T:TTA	0	26615395	TTA	T
1	chr1:26619675:A:G	0	26619675	G	A
1	chr1:26621348:G:C	0	26621348	C	G
1	chr1:26621596:C:T	0	26621596	T	C
1	chr1:26627805:T:G	0	26627805	G	T
1	chr1:26633920:G:C	0	26633920	C	G
1	chr1:26642627:C:T	0	26642627	T	C
1	chr1:26643596:G:A	0	26643596	A	G
1	chr1:26647745:CAA:C	0	26647745	C	CAA
1	chr1:26649933:G:A	0	26649933	A	G
1	chr1:26654988:T:C	0	26654988	C	T
1	chr1:26663616:G:A	0	26663616	A	G
1	chr1:26666204:C:T	0	26666204	T	C
1	chr1:26667754:A:T	0	26667754	T	A
1	chr1:26668271:A:G	0	26668271	G	A
1	chr1:26669688:G:A	0	26669688	A	G
1	chr1:26671431:T:G	0	26671431	G	T
1	chr1:26672324:C:T	0	26672324	T	C
1	chr1:26672975:C:T	0	26672975	T	C
1	chr1:26673744:A:G	0	26673744	G	A
1	chr1:26674088:G:A	0	26674088	A	G
1	chr1:26675220:A:G	0	26675220	G	A
1	chr1:26676156:T:C	0	26676156	C	T
1	chr1:26681776:T:C	0	26681776	C	T
1	chr1:26684958:A:G	0	26684958	G	A
1	chr1:26685042:T:C	0	26685042	C	T
1	chr1:26687599:G:A	0	26687599	A	G
1	chr1:26688847:A:T	0	26688847	T	A
1	chr1:26691718:A:T	0	26691718	T	A
1	chr1:26693253:T:C	0	26693253	C	T
1	chr1:26693521:C:T	0	26693521	T	C
1	chr1:26693642:C:T	0	26693642	T	C
1	chr1:26694100:T:C	0	26694100	C	T
1	chr1:26695193:G:A	0	26695193	A	G
1	chr1:26699127:A:C	0	26699127	C	A
1	chr1:26699449:C:G	0	26699449	G	C
1	chr1:26700833:C:T	0	26700833	T	C
1	chr1:26701730:A:G	0	26701730	G	A
1	chr1:26701808:A:G	0	26701808	G	A
1	chr1:26704541:A:G	0	26704541	G	A
1	chr1:26707898:A:C	0	26707898	C	A
1	chr1:26708612:G:A	0	26708612	A	G
1	chr1:26708818:C:G	0	26708818	G	C
1	chr1:26709671:G:A	0	26709671	A	G
1	chr1:26709981:G:A	0	26709981	A	G
1	chr1:26710207:G:A	0	26710207	A	G
1	chr1:26710663:T:G	0	26710663	G	T
1	chr1:26711084:A:G	0	26711084	G	A
1	chr1:26711498:A:G	0	26711498	G	A
1	chr1:26711725:T:C	0	26711725	C	T
1	chr1:26714018:T:C	0	26714018	C	T
1	chr1:26715223:T:C	0	26715223	C	T
1	chr1:26716977:T:C	0	26716977	C	T
1	chr1:26720491:G:A	0	26720491	A	G
1	chr1:26721033:G:A	0	26721033	A	G
1	chr1:26721402:A:G	0	26721402	G	A
1	chr1:26721463:A:G	0	26721463	G	A
1	chr1:26724732:A:G	0	26724732	G	A
1	chr1:26724828:G:A	0	26724828	A	G
1	chr1:26725756:G:A	0	26725756	A	G
1	chr1:26726121:T:C	0	26726121	C	T
1	chr1:26726219:A:C	0	26726219	C	A
1	chr1:26727525:A:G	0	26727525	G	A
1	chr1:26727633:G:A	0	26727633	A	G
1	chr1:26728289:G:C	0	26728289	C	G
1	chr1:26730152:G:A	0	26730152	A	G
1	chr1:26731130:A:C	0	26731130	C	A
1	chr1:26733269:A:T	0	26733269	T	A
1	chr1:26736052:T:C	0	26736052	C	T
1	chr1:26736928:C:T	0	26736928	T	C
1	chr1:26737891:G:T	0	26737891	T	G
1	chr1:26738708:G:A	0	26738708	A	G
1	chr1:26741711:C:T	0	26741711	T	C
1	chr1:26741747:C:T	0	26741747	T	C
1	chr1:26742480:A:G	0	26742480	G	A
1	chr1:26742678:T:C	0	26742678	C	T
1	chr1:26744038:T:C	0	26744038	C	T
1	chr1:26744132:T:C	0	26744132	C	T
1	chr1:26747851:AAAAC:A	0	26747851	A	AAAAC
1	chr1:26748923:G:C	0	26748923	C	G
1	chr1:26749193:G:A	0	26749193	A	G
1	chr1:26752685:C:T	0	26752685	T	C
1	chr1:26753403:A:G	0	26753403	G	A
1	chr1:26753440:T:C	0	26753440	C	T
1	chr1:26756915:T:G	0	26756915	G	T
1	chr1:26756991:T:C	0	26756991	C	T
1	chr1:26758084:A:G	0	26758084	G	A
1	chr1:26759071:T:C	0	26759071	C	T
1	chr1:26759736:G:C	0	26759736	C	G
1	chr1:26760698:T:A	0	26760698	A	T
1	chr1:26761777:G:A	0	26761777	A	G
1	chr1:26761870:A:G	0	26761870	G	A
1	chr1:26762955:G:C	0	26762955	C	G
1	chr1:26764281:A:T	0	26764281	T	A
1	chr1:26765006:GC:G	0	26765006	G	GC
1	chr1:26765491:A:C	0	26765491	C	A
1	chr1:26765821:A:G	0	26765821	G	A
1	chr1:26765831:T:C	0	26765831	C	T
1	chr1:26767166:A:G	0	26767166	G	A
1	chr1:26767665:A:G	0	26767665	G	A
1	chr1:26768641:A:G	0	26768641	G	A
1	chr1:26771024:A:G	0	26771024	G	A
1	chr1:26771828:G:A	0	26771828	A	G
1	chr1:26776046:C:T	0	26776046	T	C
1	chr1:26776337:T:C	0	26776337	C	T
1	chr1:26778119:G:A	0	26778119	A	G
1	chr1:26778121:T:C	0	26778121	C	T
1	chr1:26778568:C:T	0	26778568	T	C
1	chr1:26781648:A:T	0	26781648	T	A
1	chr1:26781754:T:C	0	26781754	C	T
1	chr1:26787521:T:C	0	26787521	C	T
1	chr1:26787956:G:A	0	26787956	A	G
1	chr1:26789972:C:T	0	26789972	T	C
1	chr1:26791680:T:C	0	26791680	C	T
1	chr1:26796649:G:T	0	26796649	T	G
1	chr1:26797373:G:A	0	26797373	A	G
1	chr1:26798054:A:G	0	26798054	G	A
1	chr1:26804737:C:T	0	26804737	T	C
1	chr1:26807930:T:C	0	26807930	C	T
1	chr1:26809221:A:T	0	26809221	T	A
1	chr1:26809345:C:T	0	26809345	T	C
1	chr1:26809388:ATCT:A	0	26809388	A	ATCT
1	chr1:26811902:C:T	0	26811902	T	C
1	chr1:26812738:A:G	0	26812738	G	A
1	chr1:26813370:G:A	0	26813370	A	G
1	chr1:26813658:G:A	0	26813658	A	G
1	chr1:26815377:A:G	0	26815377	G	A
1	chr1:26816063:T:C	0	26816063	C	T
1	chr1:26816585:G:A	0	26816585	A	G
1	chr1:26817084:T:C	0	26817084	C	T
1	chr1:26820453:G:T	0	26820453	T	G
```
