## Supplementary material for "Characterization of shared and ancestry-specific signals driving complex traits using multi-ancestry fine-mapping": mesusieoutput

```
                 eur          afr      eur_afr
   [1,] 0.0002336813 0.0002336813 7.789375e-05
   [2,] 0.0002336813 0.0002336812 7.789375e-05
   [3,] 0.0002336813 0.0002336813 7.789375e-05
   [4,] 0.0002336813 0.0002336813 7.789375e-05
   [5,] 0.0002619605 0.0002336813 8.595541e-05
   [6,] 0.0002336813 0.0002336813 7.789375e-05
   [7,] 0.0002336813 0.0002336813 7.789375e-05
   [8,] 0.0002342480 0.0002336813 9.229403e-05
   [9,] 0.0002336813 0.0002336813 7.789376e-05
  [10,] 0.0002336813 0.0002336812 7.789375e-05
  [11,] 0.0002336813 0.0002336812 7.789375e-05
  [12,] 0.0002336813 0.0002336812 7.789375e-05
  [13,] 0.0002336813 0.0002336813 7.789375e-05
  [14,] 0.0002336813 0.0002336814 8.530771e-05
  [15,] 0.0002565652 0.0002336813 1.012065e-04
  [16,] 0.0002398156 0.0002336813 7.880292e-05
  [17,] 0.0002336813 0.0002336813 7.789375e-05
  [18,] 0.0002336813 0.0002336813 7.789375e-05
  [19,] 0.0002545768 0.0002336813 1.001013e-04
  [20,] 0.0002336813 0.0002336813 7.789375e-05
  [21,] 0.0002382285 0.0002336813 7.811157e-05
  [22,] 0.0002336813 0.0002336813 7.789375e-05
  [23,] 0.0002336813 0.0002336813 7.789375e-05
  [24,] 0.0002336813 0.0002336813 7.789377e-05
  [25,] 0.0002336813 0.0002336813 7.789375e-05
  [26,] 0.0002336813 0.0002336813 7.789375e-05
  [27,] 0.0002336813 0.0002336813 7.789377e-05
  [28,] 0.0002336813 0.0002336813 7.789377e-05
  [29,] 0.0002336813 0.0002336813 7.789377e-05
  [30,] 0.0002463472 0.0002336813 8.182561e-05
  [31,] 0.0002336813 0.0002336813 7.789376e-05
  [32,] 0.0002357365 0.0002336813 7.789376e-05
  [33,] 0.0002336813 0.0002336813 7.789377e-05
  [34,] 0.0002451819 0.0002336813 8.143577e-05
  [35,] 0.0002336813 0.0002336813 7.789375e-05
  [36,] 0.0002336813 0.0002336813 7.789375e-05
  [37,] 0.0002336813 0.0002336813 7.789375e-05
  [38,] 0.0002336813 0.0002336813 7.789375e-05
  [39,] 0.0002336813 0.0002336813 7.789375e-05
  [40,] 0.0002336813 0.0002336813 7.789375e-05
  [41,] 0.0002336813 0.0002336813 7.789375e-05
  [42,] 0.0002336813 0.0002336813 7.789375e-05
  [43,] 0.0002336813 0.0002336812 7.789375e-05
  [44,] 0.0002336813 0.0002336813 7.789375e-05
  [45,] 0.0002336813 0.0002336813 7.789375e-05
  [46,] 0.0002336813 0.0002336813 7.789377e-05
  [47,] 0.0002336813 0.0002336813 7.789375e-05
  [48,] 0.0002382399 0.0002336813 8.950524e-05
  [49,] 0.0002336813 0.0002336813 7.789375e-05
  [50,] 0.0002336813 0.0002336813 7.789375e-05
  [51,] 0.0002336813 0.0002336813 7.789377e-05
  [52,] 0.0002336813 0.0002336813 7.789377e-05
  [53,] 0.0002336813 0.0002336813 7.789375e-05
  [54,] 0.0002336813 0.0002336813 7.789376e-05
  [55,] 0.0002336813 0.0002336813 7.789377e-05
  [56,] 0.0002336813 0.0002336813 7.789377e-05
  [57,] 0.0002336813 0.0002336813 7.789377e-05
  [58,] 0.0002336813 0.0002336813 7.789375e-05
  [59,] 0.0002336813 0.0002336813 7.789377e-05
  [60,] 0.0002336813 0.0002336813 7.789377e-05
  [61,] 0.0003820582 0.0002336813 1.258078e-04
  [62,] 0.0002336813 0.0002336813 7.789375e-05
  [63,] 0.0002336813 0.0002336813 7.789377e-05
  [64,] 0.0002336813 0.0002336813 7.789377e-05
  [65,] 0.0003707497 0.0002336813 1.214030e-04
  [66,] 0.0004024591 0.0002336813 1.317515e-04
  [67,] 0.0002336813 0.0002336813 7.789377e-05
  [68,] 0.0004294180 0.0002336813 1.405948e-04
  [69,] 0.0002336813 0.0002336812 7.789375e-05
  [70,] 0.0002336813 0.0002336813 7.789375e-05
  [71,] 0.0002336813 0.0002336813 7.789376e-05
  [72,] 0.0004198171 0.0002336813 1.373529e-04
  [73,] 0.0002336813 0.0002336813 7.789375e-05
  [74,] 0.0002336813 0.0002336813 7.789375e-05
  [75,] 0.0002336813 0.0002336813 7.789376e-05
  [76,] 0.0002336813 0.0002336813 7.789375e-05
  [77,] 0.0002336813 0.0002336813 7.789376e-05
  [78,] 0.0002336813 0.0002336813 7.789375e-05
  [79,] 0.0002336813 0.0002336813 7.789375e-05
  [80,] 0.0005170300 0.0002336813 1.948356e-04
  [81,] 0.0002336813 0.0002336813 7.789375e-05
  [82,] 0.0002336813 0.0002336813 7.789375e-05
  [83,] 0.0003522314 0.0002336813 1.147384e-04
  [84,] 0.0002336813 0.0002336813 7.789375e-05
  [85,] 0.0002336813 0.0002336813 7.789375e-05
  [86,] 0.0002544826 0.0002336812 8.515588e-05
  [87,] 0.0002336813 0.0002336813 7.789375e-05
  [88,] 0.0002336813 0.0002336813 8.175360e-05
  [89,] 0.0002336813 0.0002336813 7.789375e-05
  [90,] 0.0002336813 0.0002336813 7.789375e-05
  [91,] 0.0002336813 0.0002336813 7.789375e-05
  [92,] 0.0002336813 0.0002336813 7.789375e-05
  [93,] 0.0002514891 0.0002336813 9.299012e-05
  [94,] 0.0002336813 0.0002336812 7.789375e-05
  [95,] 0.0002360146 0.0002336813 7.789375e-05
  [96,] 0.0002336813 0.0002336813 7.789375e-05
  [97,] 0.0002336813 0.0002336813 7.789375e-05
  [98,] 0.0002336813 0.0002336813 7.789375e-05
  [99,] 0.0002336813 0.0002336813 7.789376e-05
 [100,] 0.0002518315 0.0002336813 9.330923e-05
 [101,] 0.0003976937 0.0002336813 1.467704e-04
 [102,] 0.0002406445 0.0002336812 7.906850e-05
 [103,] 0.0002336813 0.0002336813 7.992233e-05
 [104,] 0.0002336813 0.0002336813 7.789375e-05
 [105,] 0.0002336813 0.0002336813 8.426062e-05
 [106,] 0.0002493995 0.0002336812 8.408271e-05
 [107,] 0.0002448249 0.0002336813 9.037459e-05
 [108,] 0.0002556526 0.0002336812 8.622720e-05
 [109,] 0.0002874546 0.0002336813 1.064523e-04
 [110,] 0.0002474474 0.0002336813 7.979086e-05
 [111,] 0.0002470236 0.0002336812 7.980113e-05
 [112,] 0.0002443160 0.0002336812 7.931606e-05
 [113,] 0.0002472722 0.0002336812 8.003961e-05
 [114,] 0.0002336813 0.0002336813 7.789375e-05
 [115,] 0.0002492853 0.0002336813 7.986785e-05
 [116,] 0.0004224428 0.0002336813 1.370437e-04
 [117,] 0.0002336813 0.0002336813 7.789375e-05
 [118,] 0.0002336813 0.0002336813 7.789375e-05
 [119,] 0.0002336813 0.0002336813 7.789375e-05
 [120,] 0.0002336813 0.0002336813 7.789375e-05
 [121,] 0.0002336813 0.0002336813 7.789375e-05
 [122,] 0.0002336813 0.0002336813 7.789376e-05
 [123,] 0.0002336813 0.0002336813 7.789375e-05
 [124,] 0.0002336813 0.0002336813 7.789375e-05
 [125,] 0.0002336813 0.0002336813 7.789376e-05
 [126,] 0.0002336813 0.0002336813 7.789375e-05
 [127,] 0.0002336813 0.0002336813 7.789375e-05
 [128,] 0.0002336813 0.0002336813 7.789375e-05
 [129,] 0.0002336813 0.0002336813 7.789376e-05
 [130,] 0.0002336813 0.0002336813 7.789375e-05
 [131,] 0.0002336813 0.0002336813 7.789375e-05
 [132,] 0.0002336813 0.0002336813 7.789375e-05
 [133,] 0.0002336813 0.0002336813 7.789376e-05
 [134,] 0.0002336813 0.0002336813 7.789375e-05
 [135,] 0.0002336813 0.0002336813 7.789375e-05
 [136,] 0.0002336813 0.0002336813 7.789376e-05
 [137,] 0.0002336813 0.0002336813 7.789375e-05
 [138,] 0.0002336813 0.0002336813 8.264514e-05
 [139,] 0.0002336813 0.0002336813 7.789376e-05
 [140,] 0.0002336813 0.0002336813 7.789375e-05
 [141,] 0.0002336813 0.0002336812 7.789375e-05
 [142,] 0.0002336813 0.0002336813 7.789375e-05
 [143,] 0.0002336813 0.0002336813 7.789375e-05
 [144,] 0.0002336813 0.0002336813 7.789375e-05
 [145,] 0.0002336813 0.0002336813 7.789376e-05
 [146,] 0.0002336813 0.0002336813 7.789375e-05
 [147,] 0.0002336813 0.0002336813 7.789376e-05
 [148,] 0.0002336813 0.0002336813 7.789375e-05
 [149,] 0.0002336813 0.0002336813 7.789375e-05
 [150,] 0.0002336813 0.0002336813 7.789375e-05
 [151,] 0.0002336813 0.0002336813 7.789375e-05
 [152,] 0.0002336813 0.0002336813 7.789375e-05
 [153,] 0.0002336813 0.0002336813 7.789375e-05
 [154,] 0.0002336813 0.0002336813 7.789375e-05
 [155,] 0.0002336813 0.0002336813 7.789375e-05
 [156,] 0.0002336813 0.0002336813 7.789375e-05
 [157,] 0.0002336813 0.0002336813 8.495726e-05
 [158,] 0.0002336813 0.0002336813 7.789375e-05
 [159,] 0.0002336813 0.0002336813 7.789375e-05
 [160,] 0.0002537677 0.0002336813 8.695898e-05
 [161,] 0.0002336813 0.0002336813 7.789376e-05
 [162,] 0.0002336813 0.0002336813 7.789375e-05
 [163,] 0.0002336813 0.0002336813 7.789375e-05
 [164,] 0.0002336813 0.0002336813 7.789375e-05
 [165,] 0.0002957865 0.0002336813 9.849566e-05
 [166,] 0.0002336813 0.0002336813 7.789375e-05
 [167,] 0.0002481238 0.0002336813 8.291783e-05
 [168,] 0.0002336813 0.0002336813 7.789375e-05
 [169,] 0.0002336813 0.0002336813 7.789375e-05
 [170,] 0.0002336813 0.0002336813 7.789375e-05
 [171,] 0.0002355958 0.0002336813 8.305574e-05
 [172,] 0.0002441831 0.0002336812 7.935490e-05
 [173,] 0.0002336813 0.0002336813 7.789375e-05
 [174,] 0.0002503222 0.0002336813 8.410343e-05
 [175,] 0.0003132048 0.0002336813 1.160601e-04
 [176,] 0.0002336813 0.0002336813 7.789376e-05
 [177,] 0.0002336813 0.0002336813 7.789375e-05
 [178,] 0.0002336813 0.0002336813 7.789375e-05
 [179,] 0.0002531278 0.0002336813 8.878925e-05
 [180,] 0.0002336813 0.0002336813 8.130698e-05
 [181,] 0.0003108512 0.0002336813 1.144310e-04
 [182,] 0.0002649644 0.0002336813 9.329444e-05
 [183,] 0.0002896023 0.0002336813 1.062275e-04
 [184,] 0.0002406231 0.0002336813 8.483128e-05
 [185,] 0.0002336813 0.0002336813 7.789375e-05
 [186,] 0.0002336813 0.0002336813 7.789375e-05
 [187,] 0.0003449707 0.0002336813 1.268128e-04
 [188,] 0.0002621402 0.0002336813 9.344368e-05
 [189,] 0.0002336813 0.0002336813 7.789375e-05
 [190,] 0.0002336813 0.0002336813 7.789375e-05
 [191,] 0.0002807502 0.0002336813 9.501222e-05
 [192,] 0.0002336813 0.0002336813 7.789376e-05
 [193,] 0.0004225223 0.0002336813 1.438826e-04
 [194,] 0.0003122941 0.0002336813 1.016646e-04
 [195,] 0.0002336813 0.0002336813 7.789375e-05
 [196,] 0.0002336813 0.0002336812 7.789375e-05
 [197,] 0.0006302409 0.0002336813 2.373964e-04
 [198,] 0.0002336813 0.0002336813 7.789375e-05
 [199,] 0.0003555236 0.0002336813 1.153769e-04
 [200,] 0.0002336813 0.0002336813 7.789375e-05
 [201,] 0.0002336813 0.0002336813 7.789375e-05
 [202,] 0.0006395741 0.0002336813 2.092675e-04
 [203,] 0.0002336813 0.0002336813 7.789375e-05
 [204,] 0.0004430943 0.0002336813 1.626126e-04
 [205,] 0.0003721271 0.0002336812 1.268391e-04
 [206,] 0.0002336813 0.0002336813 7.789375e-05
 [207,] 0.0004436719 0.0002336812 1.503366e-04
 [208,] 0.0002336813 0.0002336813 7.789375e-05
 [209,] 0.0003371395 0.0002336813 1.090668e-04
 [210,] 0.0002336813 0.0002336813 7.789375e-05
 [211,] 0.0002336813 0.0002336813 7.789375e-05
 [212,] 0.0002336813 0.0002336813 7.789375e-05
 [213,] 0.0002336813 0.0002336813 7.789375e-05
 [214,] 0.0002336813 0.0002336813 7.789376e-05
 [215,] 0.0003513813 0.0002336813 1.137368e-04
 [216,] 0.0002336813 0.0002336812 7.789375e-05
 [217,] 0.0002336813 0.0002336813 7.789375e-05
 [218,] 0.0002336813 0.0002336813 7.789375e-05
 [219,] 0.0002336813 0.0002336813 7.789375e-05
 [220,] 0.0002336813 0.0002336813 7.789375e-05
 [221,] 0.0005307036 0.0002336813 1.937767e-04
 [222,] 0.0002336813 0.0002336813 7.789375e-05
 [223,] 0.0004458533 0.0002336813 1.447149e-04
 [224,] 0.0002336813 0.0002336813 7.789375e-05
 [225,] 0.0002336813 0.0002336813 7.789375e-05
 [226,] 0.0002336813 0.0002336813 7.789375e-05
 [227,] 0.0002336813 0.0002336813 7.789375e-05
 [228,] 0.0002336813 0.0002336813 7.789375e-05
 [229,] 0.0002433052 0.0002336813 8.152849e-05
 [230,] 0.0006387853 0.0002336813 2.375597e-04
 [231,] 0.0002336813 0.0002336813 7.789375e-05
 [232,] 0.0002336813 0.0002336813 7.789375e-05
 [233,] 0.0002336813 0.0002336812 7.789375e-05
 [234,] 0.0002336813 0.0002336813 7.789375e-05
 [235,] 0.0002336813 0.0002336813 7.789375e-05
 [236,] 0.0002336813 0.0002336813 7.789375e-05
 [237,] 0.0002336813 0.0002336813 7.789375e-05
 [238,] 0.0006496149 0.0002336813 2.448161e-04
 [239,] 0.0002586177 0.0002336813 8.441132e-05
 [240,] 0.0002336813 0.0002336813 7.789375e-05
 [241,] 0.0002336813 0.0002336813 7.789375e-05
 [242,] 0.0002336813 0.0002336813 7.789375e-05
 [243,] 0.0003932049 0.0002336813 1.377346e-04
 [244,] 0.0006686161 0.0002336813 2.472694e-04
 [245,] 0.0002336813 0.0002336813 7.789375e-05
 [246,] 0.0002336813 0.0002336812 7.789375e-05
 [247,] 0.0003481761 0.0002336813 1.096278e-04
 [248,] 0.0002336813 0.0002336813 7.789375e-05
 [249,] 0.0002336813 0.0002336813 7.789375e-05
 [250,] 0.0002336813 0.0002336813 7.789375e-05
 [251,] 0.0002336813 0.0002336813 7.789375e-05
 [252,] 0.0002336813 0.0002336813 7.789375e-05
 [253,] 0.0002336813 0.0002336812 7.789375e-05
 [254,] 0.0002336813 0.0002336813 7.789375e-05
 [255,] 0.0002336813 0.0002336813 7.789375e-05
 [256,] 0.0002336813 0.0002336813 7.789375e-05
 [257,] 0.0002336813 0.0002336813 7.789375e-05
 [258,] 0.0002336813 0.0002336813 7.789376e-05
 [259,] 0.0002336813 0.0002336813 7.789375e-05
 [260,] 0.0002336813 0.0002336812 7.789375e-05
 [261,] 0.0002336813 0.0002336813 7.789376e-05
 [262,] 0.0002336813 0.0002336813 7.789375e-05
 [263,] 0.0003536146 0.0002336813 1.327435e-04
 [264,] 0.0002336813 0.0002336813 7.789375e-05
 [265,] 0.0004014134 0.0002336813 1.291027e-04
 [266,] 0.0002336813 0.0002336813 7.789375e-05
 [267,] 0.0002336813 0.0002336813 7.789376e-05
 [268,] 0.0002336813 0.0002336813 7.789375e-05
 [269,] 0.0004766429 0.0002336813 1.797772e-04
 [270,] 0.0002336813 0.0002336813 7.789375e-05
 [271,] 0.0002336813 0.0002336813 7.789375e-05
 [272,] 0.0002336813 0.0002336813 7.789375e-05
 [273,] 0.0002336813 0.0002336813 7.789375e-05
 [274,] 0.0002336813 0.0002336813 7.789376e-05
 [275,] 0.0002941323 0.0002336813 9.628280e-05
 [276,] 0.0006060103 0.0002336813 1.942948e-04
 [277,] 0.0002336813 0.0002336813 7.789375e-05
 [278,] 0.0004003624 0.0002336812 1.338058e-04
 [279,] 0.0002336813 0.0002336813 7.789375e-05
 [280,] 0.0002336813 0.0002336813 7.789375e-05
 [281,] 0.0002336813 0.0002336813 7.789375e-05
 [282,] 0.0004878004 0.0002336813 1.568786e-04
 [283,] 0.0002336813 0.0002336813 8.574027e-05
 [284,] 0.0004741506 0.0002336812 1.624953e-04
 [285,] 0.0002336813 0.0002336813 7.789376e-05
 [286,] 0.0002336813 0.0002336813 7.789375e-05
 [287,] 0.0002336813 0.0002336813 7.789375e-05
 [288,] 0.0002336813 0.0002336813 7.789375e-05
 [289,] 0.0002336813 0.0002336813 7.789375e-05
 [290,] 0.0003038395 0.0002336813 1.018837e-04
 [291,] 0.0002336813 0.0002336813 7.789375e-05
 [292,] 0.0004125258 0.0002336813 1.585651e-04
 [293,] 0.0002336813 0.0002336813 7.789375e-05
 [294,] 0.0002789329 0.0002336812 9.319972e-05
 [295,] 0.0002336813 0.0002336813 7.789375e-05
 [296,] 0.0002336813 0.0002336813 7.789375e-05
 [297,] 0.0002336813 0.0002336813 7.789375e-05
 [298,] 0.0002336813 0.0002336813 7.789376e-05
 [299,] 0.0002336813 0.0002336813 7.789375e-05
 [300,] 0.0002336813 0.0002336813 7.789375e-05
 [301,] 0.0002336813 0.0002336813 7.789375e-05
 [302,] 0.0002336813 0.0002336813 7.789375e-05
 [303,] 0.0002336813 0.0002336813 7.789375e-05
 [304,] 0.0002336813 0.0002336813 7.789375e-05
 [305,] 0.0002336813 0.0002336813 7.789376e-05
 [306,] 0.0004482812 0.0002336813 1.446908e-04
 [307,] 0.0002336813 0.0002336813 7.789375e-05
 [308,] 0.0002336813 0.0002336813 7.789375e-05
 [309,] 0.0002336813 0.0002336813 7.789375e-05
 [310,] 0.0002336813 0.0002336813 7.789375e-05
 [311,] 0.0002336813 0.0002336813 7.789375e-05
 [312,] 0.0002336813 0.0002336813 7.789375e-05
 [313,] 0.0008764523 0.0002336812 3.012387e-04
 [314,] 0.0003166418 0.0002336812 1.054102e-04
 [315,] 0.0002336813 0.0002336813 7.789375e-05
 [316,] 0.0005827437 0.0002336812 1.902289e-04
 [317,] 0.0002336813 0.0002336813 7.789375e-05
 [318,] 0.0002336813 0.0002336813 7.789375e-05
 [319,] 0.0005682116 0.0002336813 1.850089e-04
 [320,] 0.0002336813 0.0002336813 7.789375e-05
 [321,] 0.0004298637 0.0002336813 1.399799e-04
 [322,] 0.0002336813 0.0002336813 7.789375e-05
 [323,] 0.0002336813 0.0002336813 7.789375e-05
 [324,] 0.0002336813 0.0002336813 7.789375e-05
 [325,] 0.0002487562 0.0002336813 7.882494e-05
 [326,] 0.0002336813 0.0002336813 7.789375e-05
 [327,] 0.0002336813 0.0002336813 7.789375e-05
 [328,] 0.0002336813 0.0002336813 7.789375e-05
 [329,] 0.0002551225 0.0002336812 8.107287e-05
 [330,] 0.0002336813 0.0002336813 7.789376e-05
 [331,] 0.0002336813 0.0002336812 7.789375e-05
 [332,] 0.0002336813 0.0002336812 7.789375e-05
 [333,] 0.0002336813 0.0002336812 7.789375e-05
 [334,] 0.0002336813 0.0002336812 7.789375e-05
 [335,] 0.0002336813 0.0002336813 7.789376e-05
 [336,] 0.0002336813 0.0002336812 7.789375e-05
 [337,] 0.0002336813 0.0002336812 7.789375e-05
 [338,] 0.0002336813 0.0002336812 7.789375e-05
 [339,] 0.0002336813 0.0002336813 7.789375e-05
 [340,] 0.0002336813 0.0002336813 7.789375e-05
 [341,] 0.0002336813 0.0002336813 7.789375e-05
 [342,] 0.0002336813 0.0002336813 7.789375e-05
 [343,] 0.0002336813 0.0002336812 7.789375e-05
 [344,] 0.0002336813 0.0002336813 7.789375e-05
 [345,] 0.0002336813 0.0002336812 7.789375e-05
 [346,] 0.0002336813 0.0002336813 7.789375e-05
 [347,] 0.0002336813 0.0002336813 7.789375e-05
 [348,] 0.0002336813 0.0002336813 7.789375e-05
 [349,] 0.0002336813 0.0002336813 7.789375e-05
 [350,] 0.0002336813 0.0002336813 7.789375e-05
 [351,] 0.0002336813 0.0002336813 7.789375e-05
 [352,] 0.0002336813 0.0002336813 7.789375e-05
 [353,] 0.0002336813 0.0002336813 7.789375e-05
 [354,] 0.0002336813 0.0002336813 7.789375e-05
 [355,] 0.0002336813 0.0002336813 7.789375e-05
 [356,] 0.0002336813 0.0002336813 7.789375e-05
 [357,] 0.0002336813 0.0002336813 7.789375e-05
 [358,] 0.0002336813 0.0002336813 7.789376e-05
 [359,] 0.0002336813 0.0002336813 7.789375e-05
 [360,] 0.0002473726 0.0002336813 7.789375e-05
 [361,] 0.0002590725 0.0002336812 8.688927e-05
 [362,] 0.0006025765 0.0002336812 2.052814e-04
 [363,] 0.0006249404 0.0002336812 2.133500e-04
 [364,] 0.0002564463 0.0002336813 7.960469e-05
 [365,] 0.0002336813 0.0002336813 7.789375e-05
 [366,] 0.0002336813 0.0002336813 7.789375e-05
 [367,] 0.0007173396 0.0002336812 2.439485e-04
 [368,] 0.0002518756 0.0002336812 8.509799e-05
 [369,] 0.0002462426 0.0002336812 8.277777e-05
 [370,] 0.0002336813 0.0002336813 7.789375e-05
 [371,] 0.0002336813 0.0002336812 7.789375e-05
 [372,] 0.0002336813 0.0002336813 7.789376e-05
 [373,] 0.0002336813 0.0002336813 7.789375e-05
 [374,] 0.0002336813 0.0002336812 7.789375e-05
 [375,] 0.0002336813 0.0002336813 7.789375e-05
 [376,] 0.0002336813 0.0002336813 7.789375e-05
 [377,] 0.0002336813 0.0002336812 7.789375e-05
 [378,] 0.0002336813 0.0002336813 7.789375e-05
 [379,] 0.0002336813 0.0002336813 7.789375e-05
 [380,] 0.0002336813 0.0002336812 7.789375e-05
 [381,] 0.0002336813 0.0002336813 7.789375e-05
 [382,] 0.0002336813 0.0002336812 7.789375e-05
 [383,] 0.0002336813 0.0002336812 7.789375e-05
 [384,] 0.0002336813 0.0002336812 7.789375e-05
 [385,] 0.0002336813 0.0002336812 7.789375e-05
 [386,] 0.0002336813 0.0002336812 7.789375e-05
 [387,] 0.0002336813 0.0002336813 7.789375e-05
 [388,] 0.0002336813 0.0002336813 7.789375e-05
 [389,] 0.0002336813 0.0002336812 7.789375e-05
 [390,] 0.0002336813 0.0002336813 7.789375e-05
 [391,] 0.0002336813 0.0002336812 7.789375e-05
 [392,] 0.0004097523 0.0002336813 1.401572e-04
 [393,] 0.0002336813 0.0002336813 7.789376e-05
 [394,] 0.0002336813 0.0002336813 7.789375e-05
 [395,] 0.0002336813 0.0002336813 7.789375e-05
 [396,] 0.0002336813 0.0002336813 7.789375e-05
 [397,] 0.0002336813 0.0002336813 7.789375e-05
 [398,] 0.0002360875 0.0002336813 7.982324e-05
 [399,] 0.0002336813 0.0002336813 7.789375e-05
 [400,] 0.0002336813 0.0002336813 7.789375e-05
 [401,] 0.0002336813 0.0002336813 7.789375e-05
 [402,] 0.0002336813 0.0002336813 7.789375e-05
 [403,] 0.0002346727 0.0002336812 7.789375e-05
 [404,] 0.0002336813 0.0002336813 7.789375e-05
 [405,] 0.0002336813 0.0002336813 7.789376e-05
 [406,] 0.0002336813 0.0002336813 7.789375e-05
 [407,] 0.0002495419 0.0002336813 8.995647e-05
 [408,] 0.0002336813 0.0002336813 7.789375e-05
 [409,] 0.0002336813 0.0002336813 7.789376e-05
 [410,] 0.0002336813 0.0002336813 7.789376e-05
 [411,] 0.0002336813 0.0002336813 7.789375e-05
 [412,] 0.0002336813 0.0002336813 7.789375e-05
 [413,] 0.0002336813 0.0002336813 7.789375e-05
 [414,] 0.0002943370 0.0002336813 9.984367e-05
 [415,] 0.0002336813 0.0002336813 7.789375e-05
 [416,] 0.0002336813 0.0002336813 7.789376e-05
 [417,] 0.0002336813 0.0002336813 7.789375e-05
 [418,] 0.0002336813 0.0002336813 7.789375e-05
 [419,] 0.0002336813 0.0002336812 7.789375e-05
 [420,] 0.0002336813 0.0002336813 7.789375e-05
 [421,] 0.0002336813 0.0002336813 7.789375e-05
 [422,] 0.0002336813 0.0002336813 7.789376e-05
 [423,] 0.0002336813 0.0002336813 7.789376e-05
 [424,] 0.0002336813 0.0002336813 7.789375e-05
 [425,] 0.0002336813 0.0002336813 7.789375e-05
 [426,] 0.0002336813 0.0002336813 7.789375e-05
 [427,] 0.0002336813 0.0002336813 7.789375e-05
 [428,] 0.0002336813 0.0002336813 7.959249e-05
 [429,] 0.0002336813 0.0002336813 7.789375e-05
 [430,] 0.0002336813 0.0002336813 7.789375e-05
 [431,] 0.0002336813 0.0002336813 7.789376e-05
 [432,] 0.0002336813 0.0002336813 7.789375e-05
 [433,] 0.0002336813 0.0002336813 7.789376e-05
 [434,] 0.0002336813 0.0002336813 7.789375e-05
 [435,] 0.0002336813 0.0002336813 7.789375e-05
 [436,] 0.0002336813 0.0002336813 7.789375e-05
 [437,] 0.0002336813 0.0002336813 7.789375e-05
 [438,] 0.0002336813 0.0002336813 7.789375e-05
 [439,] 0.0002336813 0.0002336813 7.789375e-05
 [440,] 0.0002336813 0.0002336813 7.789375e-05
 [441,] 0.0002883335 0.0002336813 1.025490e-04
 [442,] 0.0002336813 0.0002336813 7.789375e-05
 [443,] 0.0002336813 0.0002336813 7.789375e-05
 [444,] 0.0002336813 0.0002336813 7.789376e-05
 [445,] 0.0002336813 0.0002336813 7.789376e-05
 [446,] 0.0002336813 0.0002336813 7.789376e-05
 [447,] 0.0002336813 0.0002336813 7.789376e-05
 [448,] 0.0002336813 0.0002336813 7.789375e-05
 [449,] 0.0002336813 0.0002336813 7.789375e-05
 [450,] 0.0003693077 0.0002336813 1.250591e-04
 [451,] 0.0004679124 0.0002336812 1.628008e-04
 [452,] 0.0004599816 0.0002336812 1.606048e-04
 [453,] 0.0004587187 0.0002336812 1.594786e-04
 [454,] 0.0002336813 0.0002336813 7.789376e-05
 [455,] 0.0002336813 0.0002336813 7.789375e-05
 [456,] 0.0003314900 0.0002336813 1.121080e-04
 [457,] 0.0002336813 0.0002336813 7.789375e-05
 [458,] 0.0002336813 0.0002336812 7.789375e-05
 [459,] 0.0002336813 0.0002336813 7.789375e-05
 [460,] 0.0002336813 0.0002336813 7.789375e-05
 [461,] 0.0002336813 0.0002336813 7.789375e-05
 [462,] 0.0002336813 0.0002336813 7.789375e-05
 [463,] 0.0002336813 0.0002336813 7.789375e-05
 [464,] 0.0003503915 0.0002336812 1.212392e-04
 [465,] 0.0002336813 0.0002336813 7.789375e-05
 [466,] 0.0002336813 0.0002336813 7.789375e-05
 [467,] 0.0002336813 0.0002336813 7.789375e-05
 [468,] 0.0002336813 0.0002336813 7.789375e-05
 [469,] 0.0002336813 0.0002336813 7.789375e-05
 [470,] 0.0002336813 0.0002336812 7.789375e-05
 [471,] 0.0002336813 0.0002336813 7.789375e-05
 [472,] 0.0002336813 0.0002336813 7.789375e-05
 [473,] 0.0002336813 0.0002336813 7.789375e-05
 [474,] 0.0002336813 0.0002336813 7.789376e-05
 [475,] 0.0002469713 0.0002336813 7.807098e-05
 [476,] 0.0002336813 0.0002336813 7.789375e-05
 [477,] 0.0002336813 0.0002336813 7.789375e-05
 [478,] 0.0002336813 0.0002336812 7.789375e-05
 [479,] 0.0002336813 0.0002336813 7.789376e-05
 [480,] 0.0002336813 0.0002336813 7.789375e-05
 [481,] 0.0002336813 0.0002336813 7.789375e-05
 [482,] 0.0002336813 0.0002336812 7.789375e-05
 [483,] 0.0002336813 0.0002336813 7.789375e-05
 [484,] 0.0002336813 0.0002336812 7.789375e-05
 [485,] 0.0002831467 0.0002336812 9.261676e-05
 [486,] 0.0002336813 0.0002336812 7.789375e-05
 [487,] 0.0002336813 0.0002336813 7.789375e-05
 [488,] 0.0002336813 0.0002336812 7.789375e-05
 [489,] 0.0002336813 0.0002336813 7.789375e-05
 [490,] 0.0002336813 0.0002336812 7.789375e-05
 [491,] 0.0002336813 0.0002336812 7.789375e-05
 [492,] 0.0002336813 0.0002336812 7.789375e-05
 [493,] 0.0002336813 0.0002336813 7.789375e-05
 [494,] 0.0002369677 0.0002336812 7.789375e-05
 [495,] 0.0002336813 0.0002336813 7.789375e-05
 [496,] 0.0002336813 0.0002336813 7.789375e-05
 [497,] 0.0002519202 0.0002336812 8.199650e-05
 [498,] 0.0002336813 0.0002336813 7.789375e-05
 [499,] 0.0002336813 0.0002336812 7.789375e-05
 [500,] 0.0002336813 0.0002336812 7.789375e-05
 [501,] 0.0002336813 0.0002336812 7.789375e-05
 [502,] 0.0002336813 0.0002336812 7.789375e-05
 [503,] 0.0002336813 0.0002336813 7.789375e-05
 [504,] 0.0002336813 0.0002336813 7.789375e-05
 [505,] 0.0003272501 0.0002336812 1.123179e-04
 [506,] 0.0002336813 0.0002336813 7.789375e-05
 [507,] 0.0002336813 0.0002336813 7.789375e-05
 [508,] 0.0002336813 0.0002336813 7.789375e-05
 [509,] 0.0002336813 0.0002336812 7.789375e-05
 [510,] 0.0002336813 0.0002336812 7.789375e-05
 [511,] 0.0002336813 0.0002336813 7.789375e-05
 [512,] 0.0002336813 0.0002336812 7.789375e-05
 [513,] 0.0002336813 0.0002336812 7.789375e-05
 [514,] 0.0002336813 0.0002336813 7.789375e-05
 [515,] 0.0002336813 0.0002336813 7.789375e-05
 [516,] 0.0002336813 0.0002336812 7.789375e-05
 [517,] 0.0002336813 0.0002336812 7.789375e-05
 [518,] 0.0002336813 0.0002336813 7.789375e-05
 [519,] 0.0002336813 0.0002336813 7.789375e-05
 [520,] 0.0002336813 0.0002336813 7.789375e-05
 [521,] 0.0002336813 0.0002336812 7.789375e-05
 [522,] 0.0002336813 0.0002336812 7.789375e-05
 [523,] 0.0002336813 0.0002336812 7.789375e-05
 [524,] 0.0002336813 0.0002336813 7.789375e-05
 [525,] 0.0002336813 0.0002336813 7.789375e-05
 [526,] 0.0002336813 0.0002336813 7.789375e-05
 [527,] 0.0002336813 0.0002336813 7.789375e-05
 [528,] 0.0002336813 0.0002336812 7.789375e-05
 [529,] 0.0002336813 0.0002336813 7.789375e-05
 [530,] 0.0002336813 0.0002336813 7.789375e-05
 [531,] 0.0002336813 0.0002336813 7.789375e-05
 [532,] 0.0002336813 0.0002336813 7.789375e-05
 [533,] 0.0002336813 0.0002336813 7.789375e-05
 [534,] 0.0002336813 0.0002336813 7.789375e-05
 [535,] 0.0002336813 0.0002336813 7.789375e-05
 [536,] 0.0002336813 0.0002336813 7.789375e-05
 [537,] 0.0002336813 0.0002336813 7.789375e-05
 [538,] 0.0002336813 0.0002336812 7.789375e-05
 [539,] 0.0002336813 0.0002336813 7.789375e-05
 [540,] 0.0002336813 0.0002336813 7.789375e-05
 [541,] 0.0002336813 0.0002336813 7.789375e-05
 [542,] 0.0002336813 0.0002336813 7.789375e-05
 [543,] 0.0002336813 0.0002336813 7.789375e-05
 [544,] 0.0002336813 0.0002336813 7.789375e-05
 [545,] 0.0002336813 0.0002336813 7.789375e-05
 [546,] 0.0002336813 0.0002336813 7.789375e-05
 [547,] 0.0002336813 0.0002336813 7.789375e-05
 [548,] 0.0002336813 0.0002336813 7.789375e-05
 [549,] 0.0002336813 0.0002336813 7.789375e-05
 [550,] 0.0002336813 0.0002336813 7.789375e-05
 [551,] 0.0002336813 0.0002336813 7.789375e-05
 [552,] 0.0002336813 0.0002336813 7.789375e-05
 [553,] 0.0002336813 0.0002336813 7.789375e-05
 [554,] 0.0002336813 0.0002336813 7.789375e-05
 [555,] 0.0002336813 0.0002336813 7.789375e-05
 [556,] 0.0002336813 0.0002336813 7.789375e-05
 [557,] 0.0002336813 0.0002336812 7.789375e-05
 [558,] 0.0002336813 0.0002336813 7.789375e-05
 [559,] 0.0002336813 0.0002336812 7.789375e-05
 [560,] 0.0002336813 0.0002336813 7.789375e-05
 [561,] 0.0002336813 0.0002336813 7.789375e-05
 [562,] 0.0002336813 0.0002336813 7.789375e-05
 [563,] 0.0004596141 0.0002336813 1.524110e-04
 [564,] 0.0002336813 0.0002336813 7.789375e-05
 [565,] 0.0002336813 0.0002336813 7.789375e-05
 [566,] 0.0002336813 0.0002336813 7.789375e-05
 [567,] 0.0002336813 0.0002336813 7.789375e-05
 [568,] 0.0002574588 0.0002336812 8.791037e-05
 [569,] 0.0002555335 0.0002336812 8.717862e-05
 [570,] 0.0002336813 0.0002336812 7.789375e-05
 [571,] 0.0002336813 0.0002336813 7.789375e-05
 [572,] 0.0002336813 0.0002336813 7.789375e-05
 [573,] 0.0002336813 0.0002336812 7.789375e-05
 [574,] 0.0002336813 0.0002336812 7.789375e-05
 [575,] 0.0004208941 0.0002336812 1.411665e-04
 [576,] 0.0002336813 0.0002336813 7.789375e-05
 [577,] 0.0002336813 0.0002336813 7.789375e-05
 [578,] 0.0002336813 0.0002336813 7.789375e-05
 [579,] 0.0008535045 0.0002336813 2.725902e-04
 [580,] 0.0002336813 0.0002336813 7.789375e-05
 [581,] 0.0002450016 0.0002336813 7.965422e-05
 [582,] 0.0002400871 0.0002336813 7.807095e-05
 [583,] 0.0002336813 0.0002336813 7.789376e-05
 [584,] 0.0003580757 0.0002336813 1.274430e-04
 [585,] 0.0010118482 0.0002336813 3.734784e-04
 [586,] 0.0010583998 0.0002336813 3.961333e-04
 [587,] 0.0002396166 0.0002336813 8.592730e-05
 [588,] 0.0006935543 0.0002336813 2.469508e-04
 [589,] 0.0004162935 0.0002336813 1.362669e-04
 [590,] 0.0006810732 0.0002336813 2.420498e-04
 [591,] 0.0004051985 0.0002336813 1.225926e-04
 [592,] 0.0003624287 0.0002336813 1.141807e-04
 [593,] 0.0003617208 0.0002336813 1.140249e-04
 [594,] 0.0002336813 0.0002336813 7.789375e-05
 [595,] 0.0003587096 0.0002336813 1.129808e-04
 [596,] 0.0003534894 0.0002336813 1.113676e-04
 [597,] 0.0003580290 0.0002336813 1.128780e-04
 [598,] 0.0003668970 0.0002336813 1.154731e-04
 [599,] 0.0003601777 0.0002336813 1.134133e-04
 [600,] 0.0003524064 0.0002336813 1.117273e-04
 [601,] 0.0003639272 0.0002336813 1.145416e-04
 [602,] 0.0003645711 0.0002336813 1.148674e-04
 [603,] 0.0012729439 0.0002336813 4.575804e-04
 [604,] 0.0003642911 0.0002336813 1.145809e-04
 [605,] 0.0002336813 0.0002336813 7.789375e-05
 [606,] 0.0003607915 0.0002336813 1.135643e-04
 [607,] 0.0003557260 0.0002336813 1.120299e-04
 [608,] 0.0003856238 0.0002336813 1.178614e-04
 [609,] 0.0003732650 0.0002336813 1.177408e-04
 [610,] 0.0003669125 0.0002336813 1.155168e-04
 [611,] 0.0003563512 0.0002336813 1.124212e-04
 [612,] 0.0003653072 0.0002336813 1.150192e-04
 [613,] 0.0003589071 0.0002336813 1.129173e-04
 [614,] 0.0002556599 0.0002336813 9.241948e-05
 [615,] 0.0003679637 0.0002336813 1.159139e-04
 [616,] 0.0002336813 0.0002336813 7.789376e-05
 [617,] 0.0003542209 0.0002336813 1.118474e-04
 [618,] 0.0003677651 0.0002336813 1.124101e-04
 [619,] 0.0116277357 0.0002336812 4.130080e-03
 [620,] 0.0004614007 0.0002336813 1.453178e-04
 [621,] 0.0011040282 0.0002336813 3.861072e-04
 [622,] 0.0014666463 0.0002336813 5.254279e-04
 [623,] 0.0011056720 0.0002336813 3.879704e-04
 [624,] 0.0004673976 0.0002336813 1.472367e-04
 [625,] 0.0009367004 0.0002336813 3.294917e-04
 [626,] 0.0013122785 0.0002336813 4.742766e-04
 [627,] 0.0003956465 0.0002336813 1.230048e-04
 [628,] 0.0004572976 0.0002336813 1.490850e-04
 [629,] 0.0004406641 0.0002336813 1.362928e-04
 [630,] 0.0002336813 0.0002336813 7.789375e-05
 [631,] 0.0002336813 0.0002336813 7.789376e-05
 [632,] 0.0004373557 0.0002336813 1.352281e-04
 [633,] 0.0010189393 0.0002336813 3.813953e-04
 [634,] 0.0018571407 0.0002336813 6.711799e-04
 [635,] 0.0005182607 0.0002336813 1.665216e-04
 [636,] 0.0016898479 0.0002336813 6.112761e-04
 [637,] 0.0002336813 0.0002336813 7.789375e-05
 [638,] 0.0002336813 0.0002336813 7.789376e-05
 [639,] 0.0002336813 0.0002336813 7.789375e-05
 [640,] 0.0002336813 0.0002336813 7.789376e-05
 [641,] 0.0004767956 0.0002336813 1.496606e-04
 [642,] 0.0002336813 0.0002336813 7.789375e-05
 [643,] 0.0004879916 0.0002336813 1.580028e-04
 [644,] 0.0002336813 0.0002336813 7.789375e-05
 [645,] 0.0017336482 0.0002336812 5.775703e-04
 [646,] 0.0004817264 0.0002336813 1.590591e-04
 [647,] 0.0002336813 0.0002336812 7.971228e-05
 [648,] 0.0002336813 0.0002336813 7.789376e-05
 [649,] 0.0002878222 0.0002336812 9.866258e-05
 [650,] 0.0005022520 0.0002336813 1.635999e-04
 [651,] 0.0002336813 0.0002336813 7.789375e-05
 [652,] 0.0003880507 0.0002336813 1.259409e-04
 [653,] 0.0003978431 0.0002336813 1.306233e-04
 [654,] 0.0003738049 0.0002336813 1.341646e-04
 [655,] 0.0003644331 0.0002336813 1.308500e-04
 [656,] 0.0002336813 0.0002336813 7.789376e-05
 [657,] 0.0002336813 0.0002336813 7.789375e-05
 [658,] 0.0011168485 0.0002336813 3.984827e-04
 [659,] 0.0002336813 0.0002336813 7.789376e-05
 [660,] 0.0016186702 0.0002336813 5.623114e-04
 [661,] 0.0002808420 0.0002336813 9.737446e-05
 [662,] 0.0002336813 0.0002336813 7.789377e-05
 [663,] 0.0002336813 0.0002336813 7.789376e-05
 [664,] 0.0004118215 0.0002336812 1.369530e-04
 [665,] 0.0013069993 0.0002336813 4.653098e-04
 [666,] 0.0010818125 0.0002336813 3.861770e-04
 [667,] 0.0002336813 0.0002336813 7.789375e-05
 [668,] 0.0011360109 0.0002336813 4.079194e-04
 [669,] 0.0002336813 0.0002336813 7.789375e-05
 [670,] 0.0002336813 0.0002336813 7.789375e-05
 [671,] 0.0002336813 0.0002336813 7.789375e-05
 [672,] 0.0016574177 0.0002336812 5.731628e-04
 [673,] 0.0009538456 0.0002336813 3.028102e-04
 [674,] 0.0002336813 0.0002336813 7.789375e-05
 [675,] 0.0009438613 0.0002336813 3.009299e-04
 [676,] 0.0012602183 0.0002336813 4.041013e-04
 [677,] 0.0004078494 0.0002336812 1.384893e-04
 [678,] 0.0011855701 0.0002336812 3.921404e-04
 [679,] 0.0014329243 0.0002336812 4.778148e-04
 [680,] 0.0002336813 0.0002336813 7.789375e-05
 [681,] 0.0003467543 0.0002336813 1.280224e-04
 [682,] 0.0006421663 0.0002336813 2.424200e-04
 [683,] 0.0002878956 0.0002336813 9.645913e-05
 [684,] 0.0007393348 0.0002336812 2.425134e-04
 [685,] 0.0002336813 0.0002336813 7.789375e-05
 [686,] 0.0002336813 0.0002336813 7.789375e-05
 [687,] 0.0003163880 0.0002336813 1.078658e-04
 [688,] 0.0002336813 0.0002336813 7.789375e-05
 [689,] 0.0002336813 0.0002336813 7.789375e-05
 [690,] 0.0002723153 0.0002336813 9.064638e-05
 [691,] 0.0017822660 0.0002336813 6.051157e-04
 [692,] 0.0002962382 0.0002336813 1.028483e-04
 [693,] 0.0003163506 0.0002336812 1.050706e-04
 [694,] 0.0006515277 0.0002336813 2.335872e-04
 [695,] 0.0005653486 0.0002336813 1.999715e-04
 [696,] 0.0003011687 0.0002336813 1.035052e-04
 [697,] 0.0002624969 0.0002336813 8.754029e-05
 [698,] 0.0006682352 0.0002336813 2.530548e-04
 [699,] 0.0002336813 0.0002336813 7.789375e-05
 [700,] 0.0004154579 0.0002336813 1.371082e-04
 [701,] 0.0003062600 0.0002336813 1.054981e-04
 [702,] 0.0002457019 0.0002336813 8.517979e-05
 [703,] 0.0004449987 0.0002336813 1.465720e-04
 [704,] 0.0005969991 0.0002336813 2.282278e-04
 [705,] 0.0002336813 0.0002336812 7.789375e-05
 [706,] 0.0002336813 0.0002336812 7.789375e-05
 [707,] 0.0007444529 0.0002336813 2.688977e-04
 [708,] 0.0002336813 0.0002336812 7.789375e-05
 [709,] 0.0009757948 0.0002336813 3.579824e-04
 [710,] 0.0005998087 0.0002336813 2.069512e-04
 [711,] 0.0007404094 0.0002336813 2.661323e-04
 [712,] 0.0003828195 0.0002336813 1.243042e-04
 [713,] 0.0003742143 0.0002336813 1.220200e-04
 [714,] 0.0004806754 0.0002336813 1.248310e-04
 [715,] 0.0002336813 0.0002336812 7.789375e-05
 [716,] 0.0002336813 0.0002336813 7.789375e-05
 [717,] 0.0003073027 0.0002336813 1.059119e-04
 [718,] 0.0002336813 0.0002336813 7.789375e-05
 [719,] 0.0007602612 0.0002336813 2.732710e-04
 [720,] 0.0002336813 0.0002336813 7.789375e-05
 [721,] 0.0002336813 0.0002336813 7.789375e-05
 [722,] 0.0002619396 0.0002336813 8.738465e-05
 [723,] 0.0002653961 0.0002336813 8.855109e-05
 [724,] 0.0010992143 0.0002336813 4.040129e-04
 [725,] 0.0003682222 0.0002336813 1.177723e-04
 [726,] 0.0002336813 0.0002336812 7.789375e-05
 [727,] 0.0003930575 0.0002336813 1.284192e-04
 [728,] 0.0005252741 0.0002336813 1.731163e-04
 [729,] 0.0002336813 0.0002336813 7.789375e-05
 [730,] 0.0003171492 0.0002336813 1.092076e-04
 [731,] 0.0002336813 0.0002336812 7.789375e-05
 [732,] 0.0004143351 0.0002336813 1.294608e-04
 [733,] 0.0010339839 0.0002336813 3.789587e-04
 [734,] 0.0004002981 0.0002336813 1.305069e-04
 [735,] 0.0007182599 0.0002336813 2.765118e-04
 [736,] 0.0006931511 0.0002336813 2.700004e-04
 [737,] 0.0006284486 0.0002336813 2.618412e-04
 [738,] 0.0005551405 0.0002336813 1.446848e-04
 [739,] 0.0010023741 0.0002336813 3.676816e-04
 [740,] 0.0003909680 0.0002336813 1.271053e-04
 [741,] 0.0002908624 0.0002336813 9.935579e-05
 [742,] 0.0005461432 0.0002336813 1.418390e-04
 [743,] 0.0002951874 0.0002336812 1.005140e-04
 [744,] 0.0002336813 0.0002336813 7.789375e-05
 [745,] 0.0007028516 0.0002336813 2.657697e-04
 [746,] 0.0008353196 0.0002336813 3.005065e-04
 [747,] 0.0002486790 0.0002336813 7.789375e-05
 [748,] 0.0005414671 0.0002336813 1.407368e-04
 [749,] 0.0002942108 0.0002336813 1.006142e-04
 [750,] 0.0008399561 0.0002336813 3.019443e-04
 [751,] 0.0008633577 0.0002336813 3.113632e-04
 [752,] 0.0008400258 0.0002336813 3.025189e-04
 [753,] 0.0003857900 0.0002336813 1.261530e-04
 [754,] 0.0003853627 0.0002336813 1.258530e-04
 [755,] 0.0003041343 0.0002336813 1.040222e-04
 [756,] 0.0002336813 0.0002336813 7.789375e-05
 [757,] 0.0003626569 0.0002336813 1.187564e-04
 [758,] 0.0006507702 0.0002336813 2.568231e-04
 [759,] 0.0002336813 0.0002336813 7.789375e-05
 [760,] 0.0002639786 0.0002336813 8.826281e-05
 [761,] 0.0002942279 0.0002336812 1.002873e-04
 [762,] 0.0003046528 0.0002336813 1.041669e-04
 [763,] 0.0005534125 0.0002336813 1.491178e-04
 [764,] 0.0002450881 0.0002336812 7.815112e-05
 [765,] 0.0002603626 0.0002336813 8.709761e-05
 [766,] 0.0003848202 0.0002336813 1.257638e-04
 [767,] 0.0003834728 0.0002336813 1.253410e-04
 [768,] 0.0005911635 0.0002336813 1.523677e-04
 [769,] 0.0002629886 0.0002336813 8.786351e-05
 [770,] 0.0006945089 0.0002336813 2.720826e-04
 [771,] 0.0003804589 0.0002336813 1.240719e-04
 [772,] 0.0005982705 0.0002336813 1.561300e-04
 [773,] 0.0010665575 0.0002336813 3.911975e-04
 [774,] 0.0002336813 0.0002336812 7.789375e-05
 [775,] 0.0003778378 0.0002336813 1.235020e-04
 [776,] 0.0002708938 0.0002336813 7.943483e-05
 [777,] 0.0003782031 0.0002336813 1.235234e-04
 [778,] 0.0007085427 0.0002336813 2.304595e-04
 [779,] 0.0008020761 0.0002336813 3.085108e-04
 [780,] 0.0008530862 0.0002336813 3.163811e-04
 [781,] 0.0004717496 0.0002336813 1.550949e-04
 [782,] 0.0002336813 0.0002336813 7.789375e-05
 [783,] 0.0003737086 0.0002336813 2.019908e-04
 [784,] 0.0004729539 0.0002336813 1.554298e-04
 [785,] 0.0005924074 0.0002336813 1.960169e-04
 [786,] 0.0009069275 0.0002336813 3.329925e-04
 [787,] 0.0002336813 0.0002336812 7.789375e-05
 [788,] 0.0002336813 0.0002336812 7.789375e-05
 [789,] 0.0003782268 0.0002336813 1.236104e-04
 [790,] 0.0002336813 0.0002336813 7.789375e-05
 [791,] 0.0002336813 0.0002336813 7.789375e-05
 [792,] 0.0002336813 0.0002336813 7.789375e-05
 [793,] 0.0007503502 0.0002336813 2.722638e-04
 [794,] 0.0003836745 0.0002336813 1.247632e-04
 [795,] 0.0002366072 0.0002336812 7.804113e-05
 [796,] 0.0002336813 0.0002336813 7.789375e-05
 [797,] 0.0002932824 0.0002336813 1.006524e-04
 [798,] 0.0004660932 0.0002336813 1.535257e-04
 [799,] 0.0006894327 0.0002336813 2.493756e-04
 [800,] 0.0004633454 0.0002336813 1.525660e-04
 [801,] 0.0003408858 0.0002336813 1.095520e-04
 [802,] 0.0002336813 0.0002336813 7.789376e-05
 [803,] 0.0002336813 0.0002336813 7.789375e-05
 [804,] 0.0003470386 0.0002336813 1.107022e-04
 [805,] 0.0002336813 0.0002336813 7.789375e-05
 [806,] 0.0006026732 0.0002336813 1.524497e-04
 [807,] 0.0016312578 0.0002336812 5.468997e-04
 [808,] 0.0007166455 0.0002336813 2.651396e-04
 [809,] 0.0002336813 0.0002336812 7.789375e-05
 [810,] 0.0014717393 0.0002336813 5.621368e-04
 [811,] 0.0002508870 0.0002336812 8.240276e-05
 [812,] 0.0020879127 0.0002336812 7.124292e-04
 [813,] 0.0002336813 0.0002336813 7.789375e-05
 [814,] 0.0005917495 0.0002336813 1.536116e-04
 [815,] 0.0002595127 0.0002336812 8.771823e-05
 [816,] 0.0002592770 0.0002336812 8.759531e-05
 [817,] 0.0019029752 0.0002336813 6.962715e-04
 [818,] 0.0002953334 0.0002336813 1.011015e-04
 [819,] 0.0002336813 0.0002336813 7.789375e-05
 [820,] 0.0002459310 0.0002336813 7.789375e-05
 [821,] 0.0006070168 0.0002336813 2.197771e-04
 [822,] 0.0002706898 0.0002336813 9.102349e-05
 [823,] 0.0002336813 0.0002336813 7.789375e-05
 [824,] 0.0003644225 0.0002336813 1.216116e-04
 [825,] 0.0002917425 0.0002336813 9.817953e-05
 [826,] 0.0002336813 0.0002336812 7.789375e-05
 [827,] 0.0006679403 0.0002336813 2.450344e-04
 [828,] 0.0002336813 0.0002336812 7.789375e-05
 [829,] 0.0002336813 0.0002336812 7.789375e-05
 [830,] 0.0003007497 0.0002336813 9.962690e-05
 [831,] 0.0003163274 0.0002336813 1.056392e-04
 [832,] 0.0003396942 0.0002336813 1.000220e-04
 [833,] 0.0003243319 0.0002336813 1.076865e-04
 [834,] 0.0004423816 0.0002336813 1.494145e-04
 [835,] 0.0006501841 0.0002336813 2.376259e-04
 [836,] 0.0002336813 0.0002336812 7.789375e-05
 [837,] 0.0002336813 0.0002336813 7.888504e-05
 [838,] 0.0004373287 0.0002336813 1.575667e-04
 [839,] 0.0002336813 0.0002336813 7.789375e-05
 [840,] 0.0004532804 0.0002336813 1.618286e-04
 [841,] 0.0002336813 0.0002336813 7.789375e-05
 [842,] 0.0002336813 0.0002336813 7.789375e-05
 [843,] 0.0002336813 0.0002336813 7.789376e-05
 [844,] 0.0002336813 0.0002336812 7.789375e-05
 [845,] 0.0018329130 0.0002336813 6.266117e-04
 [846,] 0.0003049976 0.0002336813 9.735686e-05
 [847,] 0.0002336813 0.0002336813 7.789375e-05
 [848,] 0.0002336813 0.0002336813 7.789375e-05
 [849,] 0.0002336813 0.0002336813 7.789375e-05
 [850,] 0.0002336813 0.0002336812 7.789375e-05
 [851,] 0.0004329116 0.0002336813 2.414735e-04
 [852,] 0.0047075882 0.0002336813 1.493865e-03
 [853,] 0.0066598679 0.0002336812 2.379865e-03
 [854,] 0.0314253123 0.0002336812 8.392300e-03
 [855,] 0.0002336813 0.0002336813 7.789375e-05
 [856,] 0.0002336813 0.0002336813 7.789375e-05
 [857,] 0.0323589070 0.0002336812 1.183540e-02
 [858,] 0.0004088573 0.0002336813 2.229986e-04
 [859,] 0.0002336813 0.0002336813 7.789375e-05
 [860,] 0.1109597140 0.0002336813 1.075302e-01
 [861,] 0.0060288046 0.0002336813 2.006203e-03
 [862,] 0.0002336813 0.0002336813 7.789375e-05
 [863,] 0.0002336813 0.0002336813 7.789376e-05
 [864,] 0.0929830712 0.0002336813 5.241662e-02
 [865,] 0.1443775404 0.0002336813 7.855971e-02
 [866,] 0.0784935407 0.0002336813 4.077684e-02
 [867,] 0.0002336813 0.0002336813 7.789375e-05
 [868,] 0.0079283314 0.0002336813 2.398312e-03
 [869,] 0.0078990543 0.0002336813 2.267285e-03
 [870,] 0.0002336813 0.0002336813 7.789375e-05
 [871,] 0.0003807547 0.0002336813 2.100011e-04
 [872,] 0.0002336813 0.0002336813 7.789375e-05
 [873,] 0.0064281590 0.0002336813 1.915509e-03
 [874,] 0.0003010354 0.0002336813 1.570165e-04
 [875,] 0.0002336813 0.0002336813 7.789375e-05
 [876,] 0.0002336813 0.0002336813 1.096669e-04
 [877,] 0.0015085341 0.0002336813 1.981284e-04
 [878,] 0.0013264593 0.0002336813 3.938426e-04
 [879,] 0.0002336813 0.0002336813 7.789376e-05
 [880,] 0.0002336813 0.0002336813 7.789375e-05
 [881,] 0.0002336813 0.0002336813 7.789375e-05
 [882,] 0.0002336813 0.0002336813 7.789375e-05
 [883,] 0.0002955529 0.0002336813 2.130216e-04
 [884,] 0.0016310896 0.0002336813 4.815527e-04
 [885,] 0.0002336813 0.0002336813 7.789375e-05
 [886,] 0.0002593734 0.0002336813 1.844096e-04
 [887,] 0.0002336813 0.0002336813 7.789375e-05
 [888,] 0.0046617875 0.0002336813 1.467260e-03
 [889,] 0.0002336813 0.0002336813 7.789375e-05
 [890,] 0.0002336813 0.0002336813 7.789375e-05
 [891,] 0.0002336813 0.0002336813 7.789375e-05
 [892,] 0.0002336813 0.0002336812 7.789375e-05
 [893,] 0.0002336813 0.0002336813 7.789375e-05
 [894,] 0.0002336813 0.0002336813 7.789375e-05
 [895,] 0.0002353977 0.0002336813 7.813353e-05
 [896,] 0.0002336813 0.0002336812 7.789375e-05
 [897,] 0.0002336813 0.0002336812 7.789375e-05
 [898,] 0.0002336813 0.0002336812 7.789375e-05
 [899,] 0.0002336813 0.0002336813 7.789375e-05
 [900,] 0.0002336813 0.0002336813 7.789375e-05
 [901,] 0.0002336813 0.0002336813 7.789375e-05
 [902,] 0.0002336813 0.0002336813 7.789375e-05
 [903,] 0.0002336813 0.0002336813 7.789375e-05
 [904,] 0.0002336813 0.0002336813 7.789376e-05
 [905,] 0.0002336813 0.0002336813 7.789375e-05
 [906,] 0.0002336813 0.0002336813 7.789377e-05
 [907,] 0.0006673105 0.0002336813 2.335520e-04
 [908,] 0.0002336813 0.0002336813 7.789376e-05
 [909,] 0.0002336813 0.0002336813 7.789375e-05
 [910,] 0.0002336813 0.0002336813 7.789376e-05
 [911,] 0.0002336813 0.0002336813 8.238198e-05
 [912,] 0.0002336813 0.0002336813 8.456285e-05
 [913,] 0.0002336813 0.0002336813 7.789375e-05
 [914,] 0.0002336813 0.0002336813 7.789376e-05
 [915,] 0.0002336813 0.0002336813 7.789375e-05
 [916,] 0.0002336813 0.0002336813 7.789375e-05
 [917,] 0.0002336813 0.0002336813 7.789376e-05
 [918,] 0.0002336813 0.0002336813 7.789375e-05
 [919,] 0.0002854291 0.0002336813 1.142271e-04
 [920,] 0.0002336813 0.0002336813 7.789375e-05
 [921,] 0.0003475080 0.0002336813 1.363945e-04
 [922,] 0.0002336813 0.0002336812 7.789375e-05
 [923,] 0.0002336813 0.0002336812 7.789375e-05
 [924,] 0.0002336813 0.0002336812 7.789375e-05
 [925,] 0.0002336813 0.0002336812 7.789375e-05
 [926,] 0.0002336813 0.0002336812 7.789375e-05
 [927,] 0.0002336813 0.0002336812 7.789375e-05
 [928,] 0.0002336813 0.0002336812 7.789375e-05
 [929,] 0.0002336813 0.0002336812 7.789375e-05
 [930,] 0.0002336813 0.0002336812 7.789375e-05
 [931,] 0.0002336813 0.0002336812 7.789375e-05
 [932,] 0.0002336813 0.0002336812 7.789375e-05
 [933,] 0.0002336813 0.0002336812 7.789375e-05
 [934,] 0.0002336813 0.0002336812 7.789375e-05
 [935,] 0.0002336813 0.0002336812 7.789375e-05
 [936,] 0.0002336813 0.0002336813 7.789376e-05
 [937,] 0.0003788276 0.0002336813 1.464142e-04
 [938,] 0.0002514319 0.0002336813 8.459110e-05
 [939,] 0.0006703615 0.0002336812 2.186309e-04
 [940,] 0.0002336813 0.0002336813 7.789375e-05
 [941,] 0.0002336813 0.0002336813 7.789375e-05
 [942,] 0.0005789534 0.0002336813 2.072994e-04
 [943,] 0.0002760324 0.0002336813 9.607886e-05
 [944,] 0.0002336813 0.0002336813 7.789376e-05
 [945,] 0.0003700256 0.0002336813 1.416742e-04
 [946,] 0.0003688809 0.0002336813 1.253654e-04
 [947,] 0.0002578605 0.0002336813 8.711581e-05
 [948,] 0.0003218507 0.0002336813 1.089488e-04
 [949,] 0.0005033280 0.0002336813 1.959036e-04
 [950,] 0.0014871508 0.0002336812 4.800533e-04
 [951,] 0.0002336813 0.0002336813 7.789375e-05
 [952,] 0.0003412239 0.0002336813 1.282585e-04
 [953,] 0.0007099777 0.0002336813 2.579578e-04
 [954,] 0.0008884308 0.0002336812 3.062160e-04
 [955,] 0.0006400176 0.0002336812 2.149034e-04
 [956,] 0.0007391153 0.0002336812 2.490139e-04
 [957,] 0.0003492409 0.0002336813 1.210311e-04
 [958,] 0.0006905639 0.0002336812 2.336399e-04
 [959,] 0.0005834401 0.0002336812 1.982799e-04
 [960,] 0.0006182472 0.0002336812 2.099738e-04
 [961,] 0.0006165435 0.0002336812 2.093421e-04
 [962,] 0.0006918115 0.0002336812 2.337956e-04
 [963,] 0.0006909536 0.0002336812 2.356214e-04
 [964,] 0.0006816394 0.0002336812 2.314150e-04
 [965,] 0.0002654487 0.0002336813 9.254384e-05
 [966,] 0.0003848736 0.0002336813 1.352436e-04
 [967,] 0.0003869655 0.0002336813 1.346273e-04
 [968,] 0.0004487924 0.0002336813 1.586955e-04
 [969,] 0.0002336813 0.0002336813 8.330467e-05
 [970,] 0.0003979586 0.0002336813 1.391250e-04
 [971,] 0.0003906519 0.0002336813 1.361614e-04
 [972,] 0.0006676336 0.0002336812 2.252740e-04
 [973,] 0.0004345333 0.0002336812 1.457200e-04
 [974,] 0.0004320280 0.0002336812 1.448239e-04
 [975,] 0.0012316841 0.0002336812 3.881308e-04
 [976,] 0.0004434975 0.0002336813 1.403541e-04
 [977,] 0.0004701352 0.0002336813 1.489937e-04
 [978,] 0.0004722581 0.0002336813 1.495664e-04
 [979,] 0.0003468280 0.0002336813 1.248110e-04
 [980,] 0.0004347757 0.0002336812 1.397711e-04
 [981,] 0.0004376660 0.0002336813 1.384971e-04
 [982,] 0.0005968792 0.0002336812 1.903639e-04
 [983,] 0.0004726977 0.0002336813 1.488736e-04
 [984,] 0.0004411606 0.0002336813 1.394808e-04
 [985,] 0.0004336504 0.0002336813 1.375011e-04
 [986,] 0.0004612944 0.0002336813 1.456020e-04
 [987,] 0.0004395336 0.0002336813 1.390210e-04
 [988,] 0.0003470396 0.0002336813 1.120449e-04
 [989,] 0.0004064609 0.0002336813 1.283398e-04
 [990,] 0.0004371350 0.0002336813 1.398292e-04
 [991,] 0.0003142813 0.0002336813 1.117039e-04
 [992,] 0.0004199407 0.0002336813 1.324592e-04
 [993,] 0.0007270839 0.0002336813 2.392723e-04
 [994,] 0.0002647307 0.0002336812 8.745384e-05
 [995,] 0.0003129578 0.0002336813 1.001971e-04
 [996,] 0.0004147289 0.0002336813 1.310453e-04
 [997,] 0.0003536149 0.0002336813 1.243759e-04
 [998,] 0.0002928677 0.0002336813 1.037937e-04
 [999,] 0.0004415784 0.0002336812 1.421983e-04
[1000,] 0.0006236592 0.0002336812 2.058225e-04
[1001,] 0.0004078976 0.0002336812 1.386683e-04
[1002,] 0.0003086088 0.0002336812 1.022748e-04
[1003,] 0.0002650290 0.0002336813 8.766130e-05
[1004,] 0.0004541634 0.0002336813 1.454917e-04
[1005,] 0.0003245141 0.0002336812 1.079612e-04
[1006,] 0.0002976151 0.0002336813 1.107925e-04
[1007,] 0.0003862756 0.0002336813 1.271318e-04
[1008,] 0.0004606591 0.0002336813 1.465880e-04
[1009,] 0.0002336813 0.0002336813 8.174585e-05
[1010,] 0.0002336813 0.0002336813 8.029326e-05
[1011,] 0.0003066199 0.0002336812 1.005907e-04
[1012,] 0.0002336813 0.0002336813 8.544512e-05
[1013,] 0.0003465306 0.0002336813 1.121585e-04
[1014,] 0.0004803603 0.0002336813 1.387242e-04
[1015,] 0.0005512948 0.0002336813 1.587572e-04
[1016,] 0.0007450013 0.0002336813 2.124488e-04
[1017,] 0.0005464751 0.0002336813 1.560617e-04
[1018,] 0.0003734072 0.0002336813 1.158350e-04
[1019,] 0.0005765372 0.0002336813 1.638448e-04
[1020,] 0.0002336813 0.0002336813 7.789375e-05
[1021,] 0.0005922313 0.0002336813 1.700558e-04
[1022,] 0.0005914453 0.0002336813 1.696641e-04
[1023,] 0.0005453542 0.0002336813 1.583155e-04
[1024,] 0.0005636383 0.0002336813 1.619868e-04
[1025,] 0.0006052780 0.0002336813 1.737110e-04
[1026,] 0.0002351748 0.0002336813 8.692200e-05
[1027,] 0.0003518669 0.0002336813 1.152359e-04
[1028,] 0.0006035534 0.0002336813 1.755935e-04
[1029,] 0.0003848152 0.0002336813 1.256682e-04
[1030,] 0.0006260703 0.0002336813 1.831846e-04
[1031,] 0.0005982284 0.0002336813 1.744325e-04
[1032,] 0.0006454111 0.0002336813 1.881268e-04
[1033,] 0.0006281109 0.0002336813 1.826864e-04
[1034,] 0.0002336813 0.0002336813 7.789377e-05
[1035,] 0.0002336813 0.0002336813 8.158440e-05
[1036,] 0.0004224709 0.0002336813 1.351457e-04
[1037,] 0.0003084316 0.0002336812 1.030892e-04
[1038,] 0.0002336813 0.0002336813 7.789375e-05
[1039,] 0.0006841884 0.0002336813 1.982235e-04
[1040,] 0.0006540368 0.0002336813 1.907887e-04
[1041,] 0.0004099035 0.0002336813 1.309304e-04
[1042,] 0.0003867660 0.0002336813 1.273400e-04
[1043,] 0.0002949936 0.0002336812 9.924507e-05
[1044,] 0.0003582609 0.0002336813 1.182480e-04
[1045,] 0.0006417658 0.0002336813 1.859864e-04
[1046,] 0.0003202216 0.0002336812 1.061395e-04
[1047,] 0.0004127874 0.0002336813 1.361149e-04
[1048,] 0.0002343094 0.0002336812 7.966419e-05
[1049,] 0.0007046589 0.0002336813 2.100394e-04
[1050,] 0.0003850149 0.0002336813 1.232054e-04
[1051,] 0.0006011905 0.0002336813 1.758115e-04
[1052,] 0.0002480564 0.0002336813 8.614072e-05
[1053,] 0.0003790336 0.0002336813 1.211605e-04
[1054,] 0.0006634273 0.0002336813 1.908344e-04
[1055,] 0.0006460511 0.0002336813 1.859977e-04
[1056,] 0.0006663005 0.0002336813 1.911163e-04
[1057,] 0.0006600754 0.0002336813 1.906825e-04
[1058,] 0.0005961856 0.0002336813 1.726175e-04
[1059,] 0.0006657545 0.0002336813 1.904596e-04
[1060,] 0.0002336813 0.0002336813 7.789376e-05
[1061,] 0.0006634028 0.0002336813 1.906677e-04
[1062,] 0.0003952307 0.0002336813 1.263569e-04
[1063,] 0.0002403066 0.0002336812 8.146697e-05
[1064,] 0.0006429921 0.0002336813 1.860355e-04
[1065,] 0.0002336813 0.0002336813 7.791740e-05
[1066,] 0.0006463346 0.0002336813 1.863570e-04
[1067,] 0.0006223204 0.0002336813 1.804932e-04
[1068,] 0.0006613866 0.0002336813 1.910776e-04
[1069,] 0.0003523071 0.0002336812 1.168956e-04
[1070,] 0.0003655211 0.0002336813 1.203515e-04
[1071,] 0.0006453061 0.0002336813 1.859970e-04
[1072,] 0.0002336813 0.0002336813 7.920959e-05
[1073,] 0.0006353435 0.0002336813 1.834524e-04
[1074,] 0.0006366312 0.0002336813 1.823556e-04
[1075,] 0.0006417065 0.0002336813 1.848546e-04
[1076,] 0.0005924240 0.0002336813 1.720357e-04
[1077,] 0.0002568712 0.0002336812 8.705484e-05
[1078,] 0.0006609033 0.0002336813 1.886228e-04
[1079,] 0.0006730385 0.0002336813 1.923627e-04
[1080,] 0.0006425219 0.0002336813 1.858731e-04
[1081,] 0.0019953391 0.0002336812 6.629561e-04
[1082,] 0.0002563102 0.0002336812 8.720040e-05
[1083,] 0.0018864550 0.0002336812 6.283132e-04
[1084,] 0.0020914342 0.0002336812 6.914348e-04
[1085,] 0.0002926745 0.0002336812 9.782677e-05
[1086,] 0.0002959367 0.0002336812 9.884792e-05
[1087,] 0.0019308021 0.0002336812 6.456749e-04
[1088,] 0.0018370358 0.0002336812 6.120331e-04
[1089,] 0.0020574725 0.0002336812 6.866106e-04
[1090,] 0.0020139639 0.0002336812 6.713190e-04
[1091,] 0.0025599794 0.0002336812 8.747496e-04
[1092,] 0.0019857996 0.0002336812 6.615889e-04
[1093,] 0.0018493956 0.0002336812 6.170162e-04
[1094,] 0.0003031184 0.0002336812 1.013498e-04
[1095,] 0.0002336813 0.0002336813 7.802223e-05
[1096,] 0.0002336813 0.0002336813 7.789375e-05
[1097,] 0.0003571560 0.0002336812 1.183543e-04
[1098,] 0.0019930262 0.0002336812 6.644431e-04
[1099,] 0.0004004348 0.0002336813 1.324105e-04
[1100,] 0.0017856373 0.0002336812 5.965651e-04
[1101,] 0.0019075941 0.0002336812 6.376149e-04
[1102,] 0.0002336813 0.0002336813 7.913465e-05
[1103,] 0.0002336813 0.0002336812 7.884324e-05
[1104,] 0.0003297213 0.0002336813 1.176384e-04
[1105,] 0.0003753050 0.0002336813 1.233502e-04
[1106,] 0.0004076146 0.0002336813 1.343119e-04
[1107,] 0.0004041930 0.0002336813 1.332400e-04
[1108,] 0.0018560764 0.0002336812 6.139987e-04
[1109,] 0.0003087139 0.0002336812 1.010530e-04
[1110,] 0.0002336813 0.0002336813 7.789376e-05
[1111,] 0.0003630590 0.0002336812 1.202137e-04
[1112,] 0.0015333495 0.0002336812 5.101659e-04
[1113,] 0.0002336813 0.0002336812 7.789375e-05
[1114,] 0.0004713230 0.0002336813 1.533020e-04
[1115,] 0.0002336813 0.0002336813 7.789375e-05
[1116,] 0.0018156062 0.0002336812 6.166655e-04
[1117,] 0.0002566015 0.0002336812 8.426892e-05
[1118,] 0.0003046168 0.0002336813 1.027789e-04
[1119,] 0.0002743060 0.0002336813 9.664759e-05
[1120,] 0.0002336813 0.0002336813 7.789375e-05
[1121,] 0.0020537076 0.0002336812 6.840693e-04
[1122,] 0.0002766164 0.0002336813 9.845989e-05
[1123,] 0.0002795971 0.0002336812 9.216364e-05
[1124,] 0.0003097035 0.0002336812 1.063338e-04
[1125,] 0.0002336813 0.0002336813 7.852774e-05
[1126,] 0.0004655727 0.0002336813 1.776995e-04
[1127,] 0.0002336813 0.0002336812 7.789375e-05
[1128,] 0.0002336813 0.0002336813 7.789375e-05
[1129,] 0.0002336813 0.0002336813 7.789375e-05
[1130,] 0.0002336813 0.0002336813 7.789375e-05
[1131,] 0.0002496756 0.0002336813 8.331077e-05
[1132,] 0.0002336813 0.0002336813 7.789375e-05
[1133,] 0.0002336813 0.0002336813 7.789375e-05
[1134,] 0.0002336813 0.0002336813 7.789375e-05
[1135,] 0.0002336813 0.0002336813 7.789375e-05
[1136,] 0.0002376373 0.0002336813 8.224718e-05
[1137,] 0.0002336813 0.0002336813 7.789375e-05
[1138,] 0.0002336813 0.0002336813 7.789375e-05
[1139,] 0.0002480313 0.0002336813 8.169353e-05
[1140,] 0.0002336813 0.0002336813 7.789375e-05
[1141,] 0.0002336813 0.0002336813 7.789375e-05
[1142,] 0.0002336813 0.0002336813 7.789375e-05
[1143,] 0.0002336813 0.0002336813 7.789375e-05
[1144,] 0.0002336813 0.0002336813 7.789375e-05
[1145,] 0.0002336813 0.0002336812 7.789375e-05
[1146,] 0.0003091367 0.0002336813 1.074208e-04
[1147,] 0.0003741129 0.0002336813 1.303400e-04
[1148,] 0.0003219419 0.0002336813 1.123174e-04
[1149,] 0.0002465060 0.0002336813 8.276216e-05
[1150,] 0.0002482271 0.0002336813 8.204041e-05
[1151,] 0.0002445397 0.0002336813 8.663697e-05
[1152,] 0.0002336813 0.0002336813 7.789375e-05
[1153,] 0.0002513470 0.0002336813 8.334054e-05
[1154,] 0.0003094834 0.0002336813 1.017023e-04
[1155,] 0.0002336813 0.0002336813 7.789375e-05
[1156,] 0.0002336813 0.0002336813 7.789375e-05
[1157,] 0.0002483638 0.0002336813 8.229358e-05
[1158,] 0.0002336813 0.0002336813 7.789375e-05
[1159,] 0.0002336813 0.0002336813 7.789375e-05
[1160,] 0.0002336813 0.0002336813 7.789375e-05
[1161,] 0.0002336813 0.0002336813 7.789375e-05
[1162,] 0.0002336813 0.0002336813 7.789376e-05
[1163,] 0.0002336813 0.0002336813 7.789376e-05
[1164,] 0.0002336813 0.0002336813 7.789376e-05
[1165,] 0.0002336813 0.0002336813 7.789376e-05
[1166,] 0.0002336813 0.0002336812 7.789375e-05
[1167,] 0.0002336813 0.0002336813 7.789375e-05
[1168,] 0.0002336813 0.0002336813 7.789375e-05
[1169,] 0.0002336813 0.0002336813 7.789375e-05
[1170,] 0.0002336813 0.0002336813 7.789376e-05
[1171,] 0.0002336813 0.0002336813 7.789375e-05
[1172,] 0.0002336813 0.0002336813 7.789375e-05
[1173,] 0.0002336813 0.0002336813 7.789375e-05
[1174,] 0.0002336813 0.0002336812 7.789375e-05
[1175,] 0.0002336813 0.0002336812 7.789375e-05
[1176,] 0.0002336813 0.0002336813 7.789375e-05
[1177,] 0.0002452173 0.0002336813 8.444218e-05
[1178,] 0.0002336813 0.0002336813 7.789375e-05
[1179,] 0.0002336813 0.0002336813 7.789376e-05
[1180,] 0.0002336813 0.0002336813 7.789375e-05
[1181,] 0.0002336813 0.0002336813 7.789375e-05
[1182,] 0.0002607424 0.0002336813 9.544750e-05
[1183,] 0.0002826238 0.0002336813 1.041734e-04
[1184,] 0.0002336813 0.0002336813 7.789376e-05
[1185,] 0.0003116953 0.0002336813 1.152363e-04
[1186,] 0.0002336813 0.0002336813 7.789376e-05
[1187,] 0.0002336813 0.0002336813 7.789375e-05
[1188,] 0.0002336813 0.0002336813 7.789375e-05
[1189,] 0.0002336813 0.0002336813 7.789375e-05
[1190,] 0.0002336813 0.0002336812 7.789375e-05
[1191,] 0.0002336813 0.0002336812 7.789375e-05
[1192,] 0.0002336813 0.0002336813 7.789375e-05
[1193,] 0.0002536821 0.0002336813 8.915557e-05
[1194,] 0.0002336813 0.0002336813 7.789375e-05
[1195,] 0.0002812935 0.0002336813 9.888417e-05
[1196,] 0.0002543724 0.0002336813 8.348322e-05
[1197,] 0.0002834690 0.0002336813 9.889748e-05
[1198,] 0.0002336813 0.0002336813 7.789375e-05
[1199,] 0.0002336813 0.0002336812 7.789375e-05
[1200,] 0.0002336813 0.0002336813 7.789375e-05
[1201,] 0.0002336813 0.0002336812 7.789375e-05
[1202,] 0.0002796719 0.0002336813 8.485521e-05
[1203,] 0.0002336813 0.0002336813 7.789375e-05
[1204,] 0.0002336813 0.0002336813 7.789375e-05
[1205,] 0.0002336813 0.0002336812 7.789375e-05
[1206,] 0.0002336813 0.0002336812 7.789375e-05
[1207,] 0.0002336813 0.0002336812 7.789375e-05
[1208,] 0.0002336813 0.0002336812 7.789375e-05
[1209,] 0.0002336813 0.0002336812 7.789375e-05
[1210,] 0.0002336813 0.0002336813 7.789375e-05
[1211,] 0.0002336813 0.0002336812 7.789375e-05
[1212,] 0.0002336813 0.0002336812 7.789375e-05
[1213,] 0.0002336813 0.0002336812 7.789375e-05
[1214,] 0.0002336813 0.0002336812 7.789375e-05
[1215,] 0.0002336813 0.0002336813 7.789375e-05
[1216,] 0.0002336813 0.0002336813 7.789375e-05
[1217,] 0.0002336813 0.0002336812 7.789375e-05
[1218,] 0.0002336813 0.0002336812 7.789375e-05
[1219,] 0.0002336813 0.0002336812 7.789375e-05
[1220,] 0.0002336813 0.0002336812 7.789375e-05
[1221,] 0.0002336813 0.0002336812 7.789375e-05
[1222,] 0.0002336813 0.0002336812 7.789375e-05
[1223,] 0.0002336813 0.0002336813 7.789375e-05
[1224,] 0.0002336813 0.0002336812 7.789375e-05
[1225,] 0.0002336813 0.0002336812 7.789375e-05
[1226,] 0.0002336813 0.0002336812 7.789375e-05
[1227,] 0.0002336813 0.0002336812 7.789375e-05
[1228,] 0.0002336813 0.0002336812 7.789375e-05
[1229,] 0.0002336813 0.0002336812 7.789375e-05
[1230,] 0.0002336813 0.0002336812 7.789375e-05
[1231,] 0.0002336813 0.0002336812 7.789375e-05
[1232,] 0.0002336813 0.0002336813 7.789376e-05
[1233,] 0.0002336813 0.0002336813 7.789375e-05
[1234,] 0.0002336813 0.0002336812 7.789375e-05
[1235,] 0.0002336813 0.0002336812 7.789375e-05
[1236,] 0.0002336813 0.0002336812 7.789375e-05
[1237,] 0.0002336813 0.0002336812 7.789375e-05
[1238,] 0.0002336813 0.0002336812 7.789375e-05
[1239,] 0.0002336813 0.0002336812 7.789375e-05
[1240,] 0.0002336813 0.0002336812 7.789375e-05
[1241,] 0.0002336813 0.0002336812 7.789375e-05
[1242,] 0.0002336813 0.0002336812 7.789375e-05
[1243,] 0.0002336813 0.0002336813 7.789375e-05
[1244,] 0.0002336813 0.0002336812 7.789375e-05
[1245,] 0.0002336813 0.0002336812 7.789375e-05
[1246,] 0.0002336813 0.0002336813 7.789375e-05
[1247,] 0.0002336813 0.0002336813 7.789375e-05
[1248,] 0.0002336813 0.0002336812 7.789375e-05
[1249,] 0.0002336813 0.0002336812 7.789375e-05
[1250,] 0.0002336813 0.0002336812 7.789375e-05
[1251,] 0.0002388678 0.0002336813 7.855126e-05
[1252,] 0.0002336813 0.0002336812 7.789375e-05
[1253,] 0.0002336813 0.0002336813 7.789375e-05
[1254,] 0.0002336813 0.0002336812 7.789375e-05
[1255,] 0.0002336813 0.0002336813 7.789375e-05
[1256,] 0.0002336813 0.0002336812 7.789375e-05
[1257,] 0.0002336813 0.0002336812 7.789375e-05
[1258,] 0.0002336813 0.0002336812 7.789375e-05
[1259,] 0.0002336813 0.0002336813 7.789375e-05
[1260,] 0.0002336813 0.0002336813 7.789375e-05
[1261,] 0.0002336813 0.0002336813 7.789375e-05
[1262,] 0.0002336813 0.0002336812 7.789375e-05
[1263,] 0.0002336813 0.0002336812 7.789375e-05
[1264,] 0.0002336813 0.0002336813 7.789375e-05
[1265,] 0.0002336813 0.0002336813 7.789375e-05
[1266,] 0.0002336813 0.0002336813 7.789375e-05
[1267,] 0.0002336813 0.0002336812 7.789375e-05
[1268,] 0.0002336813 0.0002336813 7.789375e-05
[1269,] 0.0002336813 0.0002336813 7.789375e-05
[1270,] 0.0002336813 0.0002336812 7.789375e-05
[1271,] 0.0002336813 0.0002336813 7.789375e-05
[1272,] 0.0002336813 0.0002336813 7.789375e-05
[1273,] 0.0002336813 0.0002336813 7.789376e-05
[1274,] 0.0002336813 0.0002336813 7.789375e-05
[1275,] 0.0002336813 0.0002336813 7.789375e-05
[1276,] 0.0002336813 0.0002336813 7.789375e-05
[1277,] 0.0002336813 0.0002336813 7.789375e-05
[1278,] 0.0002336813 0.0002336813 7.789375e-05
[1279,] 0.0002336813 0.0002336812 7.789375e-05
[1280,] 0.0002336813 0.0002336813 7.789375e-05
[1281,] 0.0002336813 0.0002336813 7.789375e-05
[1282,] 0.0002336813 0.0002336813 7.789375e-05
[1283,] 0.0002336813 0.0002336813 7.789375e-05
[1284,] 0.0002336813 0.0002336813 7.789375e-05
[1285,] 0.0002336813 0.0002336813 7.789375e-05
[1286,] 0.0002336813 0.0002336812 7.789375e-05
[1287,] 0.0002336813 0.0002336812 7.789375e-05
[1288,] 0.0002336813 0.0002336812 7.789375e-05
[1289,] 0.0002336813 0.0002336813 7.789375e-05
[1290,] 0.0002336813 0.0002336812 7.789375e-05
[1291,] 0.0002336813 0.0002336813 7.789375e-05
[1292,] 0.0002336813 0.0002336813 7.789375e-05
[1293,] 0.0002336813 0.0002336813 7.789375e-05
[1294,] 0.0002336813 0.0002336813 7.789375e-05
[1295,] 0.0002336813 0.0002336813 7.789375e-05
[1296,] 0.0002336813 0.0002336813 7.789375e-05
[1297,] 0.0002336813 0.0002336813 7.789375e-05
[1298,] 0.0002336813 0.0002336813 7.789375e-05
[1299,] 0.0002336813 0.0002336813 7.789375e-05
[1300,] 0.0002336813 0.0002336813 7.789375e-05
[1301,] 0.0002336813 0.0002336813 7.789375e-05
[1302,] 0.0002336813 0.0002336813 7.789375e-05
[1303,] 0.0002336813 0.0002336813 7.789375e-05
[1304,] 0.0002336813 0.0002336813 7.789375e-05
[1305,] 0.0002336813 0.0002336813 7.789375e-05
[1306,] 0.0002336813 0.0002336813 7.789375e-05
[1307,] 0.0002336813 0.0002336813 7.789375e-05
[1308,] 0.0002336813 0.0002336813 7.789375e-05
[1309,] 0.0002336813 0.0002336813 7.789375e-05
[1310,] 0.0002336813 0.0002336813 7.789375e-05
[1311,] 0.0002336813 0.0002336812 7.789375e-05
[1312,] 0.0002336813 0.0002336813 7.789375e-05
[1313,] 0.0002336813 0.0002336812 7.789375e-05
[1314,] 0.0002336813 0.0002336813 7.789375e-05
[1315,] 0.0002336813 0.0002336813 7.789375e-05
[1316,] 0.0002336813 0.0002336813 7.789375e-05
[1317,] 0.0002336813 0.0002336812 7.789375e-05
[1318,] 0.0002336813 0.0002336812 7.789375e-05
[1319,] 0.0002336813 0.0002336813 7.789375e-05
[1320,] 0.0002336813 0.0002336813 7.789375e-05
[1321,] 0.0002336813 0.0002336813 7.789375e-05
[1322,] 0.0002336813 0.0002336813 7.789375e-05
[1323,] 0.0002336813 0.0002336813 7.789375e-05
[1324,] 0.0002336813 0.0002336813 7.789375e-05
[1325,] 0.0002336813 0.0002336813 7.789375e-05
[1326,] 0.0002336813 0.0002336812 7.789375e-05
[1327,] 0.0002360092 0.0002336813 7.789375e-05
[1328,] 0.0002336813 0.0002336813 7.789375e-05
[1329,] 0.0002336813 0.0002336813 7.789375e-05
[1330,] 0.0002336813 0.0002336812 7.789375e-05
[1331,] 0.0002336813 0.0002336813 7.789375e-05
[1332,] 0.0002336813 0.0002336812 7.789375e-05
[1333,] 0.0002336813 0.0002336812 7.789375e-05
[1334,] 0.0002336813 0.0002336813 7.789375e-05
[1335,] 0.0002336813 0.0002336813 7.789375e-05
[1336,] 0.0002336813 0.0002336813 7.789375e-05
[1337,] 0.0002336813 0.0002336812 7.789375e-05
[1338,] 0.0002336813 0.0002336813 7.789375e-05
[1339,] 0.0002336813 0.0002336813 7.789375e-05
[1340,] 0.0002336813 0.0002336813 7.789375e-05
[1341,] 0.0002336813 0.0002336813 7.789375e-05
[1342,] 0.0002336813 0.0002336813 7.789375e-05
[1343,] 0.0002336813 0.0002336812 7.789375e-05
[1344,] 0.0002336813 0.0002336812 7.789375e-05
[1345,] 0.0002336813 0.0002336813 7.789375e-05
[1346,] 0.0002336813 0.0002336813 7.789375e-05
[1347,] 0.0002336813 0.0002336812 7.789375e-05
[1348,] 0.0002336813 0.0002336812 7.789375e-05
[1349,] 0.0002336813 0.0002336812 7.789375e-05
[1350,] 0.0002336813 0.0002336813 7.789375e-05
[1351,] 0.0002336813 0.0002336813 7.789375e-05
[1352,] 0.0002336813 0.0002336812 7.789375e-05
[1353,] 0.0002336813 0.0002336812 7.789375e-05
[1354,] 0.0002336813 0.0002336813 7.789375e-05
[1355,] 0.0002336813 0.0002336812 7.789375e-05
[1356,] 0.0002336813 0.0002336812 7.789375e-05
[1357,] 0.0002336813 0.0002336812 7.789375e-05
[1358,] 0.0002336813 0.0002336812 7.789375e-05
[1359,] 0.0002336813 0.0002336812 7.789375e-05
[1360,] 0.0002336813 0.0002336813 7.789376e-05
[1361,] 0.0002336813 0.0002336813 7.789375e-05
[1362,] 0.0002336813 0.0002336813 7.789375e-05
[1363,] 0.0002336813 0.0002336812 7.789375e-05
[1364,] 0.0002336813 0.0002336813 7.789375e-05
[1365,] 0.0002336813 0.0002336812 7.789375e-05
[1366,] 0.0002336813 0.0002336813 7.789375e-05
[1367,] 0.0002336813 0.0002336812 7.789375e-05
[1368,] 0.0002336813 0.0002336813 7.789375e-05
[1369,] 0.0002336813 0.0002336813 7.789375e-05
[1370,] 0.0002336813 0.0002336813 7.789375e-05
[1371,] 0.0002336813 0.0002336812 7.789375e-05
[1372,] 0.0002336813 0.0002336813 7.789375e-05
[1373,] 0.0002336813 0.0002336813 7.789375e-05
[1374,] 0.0002336813 0.0002336813 7.789375e-05
[1375,] 0.0002336813 0.0002336812 7.789375e-05
[1376,] 0.0002336813 0.0002336813 7.789375e-05
[1377,] 0.0002336813 0.0002336812 7.789375e-05
[1378,] 0.0002336813 0.0002336813 7.789375e-05
[1379,] 0.0002336813 0.0002336812 7.789375e-05
[1380,] 0.0002336813 0.0002336813 7.789375e-05
[1381,] 0.0002336813 0.0002336813 7.789375e-05
[1382,] 0.0002336813 0.0002336813 7.789375e-05
[1383,] 0.0002336813 0.0002336813 7.789375e-05
[1384,] 0.0002336813 0.0002336813 7.789375e-05
[1385,] 0.0002336813 0.0002336813 7.789375e-05
[1386,] 0.0002336813 0.0002336813 7.789375e-05
[1387,] 0.0002336813 0.0002336812 7.789375e-05
[1388,] 0.0002336813 0.0002336812 7.789375e-05
[1389,] 0.0002336813 0.0002336813 7.789375e-05
[1390,] 0.0002336813 0.0002336812 7.789375e-05
[1391,] 0.0002336813 0.0002336812 7.789375e-05
[1392,] 0.0002336813 0.0002336812 7.789375e-05
[1393,] 0.0002336813 0.0002336812 7.789375e-05
[1394,] 0.0002336813 0.0002336812 7.789375e-05
[1395,] 0.0002336813 0.0002336812 7.789375e-05
[1396,] 0.0002336813 0.0002336812 7.789375e-05
[1397,] 0.0002336813 0.0002336813 7.789375e-05
[1398,] 0.0002336813 0.0002336813 7.789375e-05
[1399,] 0.0002336813 0.0002336813 7.789375e-05
[1400,] 0.0002336813 0.0002336812 7.789375e-05
[1401,] 0.0002336813 0.0002336812 7.789375e-05
[1402,] 0.0002336813 0.0002336813 7.789375e-05
[1403,] 0.0002336813 0.0002336812 7.789375e-05
[1404,] 0.0002336813 0.0002336812 7.789375e-05
[1405,] 0.0002336813 0.0002336813 7.789375e-05
[1406,] 0.0002336813 0.0002336813 7.789375e-05
[1407,] 0.0002336813 0.0002336812 7.789375e-05
[1408,] 0.0002336813 0.0002336812 7.789375e-05
[1409,] 0.0002336813 0.0002336813 7.789375e-05
[1410,] 0.0002336813 0.0002336813 7.789375e-05
[1411,] 0.0002528682 0.0002336813 8.033233e-05
[1412,] 0.0002336813 0.0002336813 7.789375e-05
[1413,] 0.0002336813 0.0002336813 7.789375e-05
[1414,] 0.0002336813 0.0002336813 7.789375e-05
[1415,] 0.0002336813 0.0002336813 7.789375e-05
[1416,] 0.0002336813 0.0002336812 7.789375e-05
[1417,] 0.0002336813 0.0002336812 7.789375e-05
[1418,] 0.0002336813 0.0002336812 7.789375e-05
[1419,] 0.0002336813 0.0002336812 7.789375e-05
[1420,] 0.0002336813 0.0002336812 7.789375e-05
[1421,] 0.0002336813 0.0002336812 7.789375e-05
[1422,] 0.0002336813 0.0002336813 7.789375e-05
[1423,] 0.0002336813 0.0002336813 7.789375e-05
[1424,] 0.0002336813 0.0002336812 7.789375e-05
[1425,] 0.0002336813 0.0002336813 7.789375e-05
[1426,] 0.0002336813 0.0002336813 7.789375e-05
[1427,] 0.0002336813 0.0002336812 7.789375e-05
[1428,] 0.0002336813 0.0002336812 7.789375e-05
[1429,] 0.0002336813 0.0002336812 7.789375e-05
[1430,] 0.0002336813 0.0002336812 7.789375e-05
[1431,] 0.0002336813 0.0002336813 7.789375e-05
[1432,] 0.0002336813 0.0002336813 7.789375e-05
[1433,] 0.0002336813 0.0002336812 7.789375e-05
[1434,] 0.0002336813 0.0002336813 7.789375e-05
[1435,] 0.0002336813 0.0002336813 7.789375e-05
[1436,] 0.0002336813 0.0002336812 7.789375e-05
[1437,] 0.0002336813 0.0002336813 7.789375e-05
[1438,] 0.0002336813 0.0002336812 7.789375e-05
[1439,] 0.0002336813 0.0002336813 7.789375e-05
[1440,] 0.0002336813 0.0002336812 7.789375e-05
[1441,] 0.0002336813 0.0002336812 7.789375e-05
[1442,] 0.0002336813 0.0002336813 7.789375e-05
[1443,] 0.0002336813 0.0002336813 7.789375e-05
[1444,] 0.0002336813 0.0002336812 7.789375e-05
[1445,] 0.0002336813 0.0002336812 7.789375e-05
[1446,] 0.0002336813 0.0002336812 7.789375e-05
[1447,] 0.0002336813 0.0002336812 7.789375e-05
[1448,] 0.0002336813 0.0002336812 7.789375e-05
[1449,] 0.0002336813 0.0002336813 7.789375e-05
[1450,] 0.0002336813 0.0002336813 7.789375e-05
[1451,] 0.0002336813 0.0002336812 7.789375e-05
[1452,] 0.0002336813 0.0002336812 7.789375e-05
[1453,] 0.0002336813 0.0002336812 7.789375e-05
[1454,] 0.0002336813 0.0002336813 7.789375e-05
[1455,] 0.0002336813 0.0002336813 7.789375e-05
[1456,] 0.0002336813 0.0002336812 7.789375e-05
[1457,] 0.0002336813 0.0002336812 7.789375e-05
[1458,] 0.0002336813 0.0002336813 7.789375e-05
[1459,] 0.0002336813 0.0002336813 7.789375e-05
[1460,] 0.0002336813 0.0002336813 7.789375e-05
[1461,] 0.0002336813 0.0002336813 7.789375e-05
[1462,] 0.0002336813 0.0002336812 7.789375e-05
[1463,] 0.0002336813 0.0002336812 7.789375e-05
[1464,] 0.0002336813 0.0002336812 7.789375e-05
[1465,] 0.0002336813 0.0002336812 7.789375e-05
[1466,] 0.0002336813 0.0002336812 7.789375e-05
[1467,] 0.0002336813 0.0002336813 7.789375e-05
[1468,] 0.0002336813 0.0002336813 7.789375e-05
[1469,] 0.0002336813 0.0002336813 7.789375e-05
[1470,] 0.0002336813 0.0002336813 7.789375e-05
[1471,] 0.0002336813 0.0002336812 7.789375e-05
[1472,] 0.0002336813 0.0002336813 7.789375e-05
[1473,] 0.0002336813 0.0002336813 7.789375e-05
[1474,] 0.0002336813 0.0002336813 7.789375e-05
[1475,] 0.0002336813 0.0002336812 7.789375e-05
[1476,] 0.0002336813 0.0002336812 7.789375e-05
[1477,] 0.0002336813 0.0002336812 7.789375e-05
[1478,] 0.0002336813 0.0002336813 7.789376e-05
[1479,] 0.0002336813 0.0002336813 7.789375e-05
[1480,] 0.0002336813 0.0002336812 7.789375e-05
[1481,] 0.0002336813 0.0002336813 7.789375e-05
[1482,] 0.0002336813 0.0002336813 7.789375e-05
[1483,] 0.0002336813 0.0002336813 7.789375e-05
[1484,] 0.0002336813 0.0002336813 7.789375e-05
[1485,] 0.0002336813 0.0002336813 7.789375e-05
[1486,] 0.0002336813 0.0002336813 7.789375e-05
[1487,] 0.0002336813 0.0002336813 7.789375e-05
[1488,] 0.0002336813 0.0002336812 7.789375e-05
[1489,] 0.0002336813 0.0002336813 7.789375e-05
[1490,] 0.0002336813 0.0002336812 7.789375e-05
[1491,] 0.0002336813 0.0002336813 7.789375e-05
[1492,] 0.0002336813 0.0002336812 7.789375e-05
[1493,] 0.0002336813 0.0002336813 7.789375e-05
[1494,] 0.0002336813 0.0002336813 7.789375e-05
[1495,] 0.0002336813 0.0002336813 7.789375e-05
[1496,] 0.0002336813 0.0002336813 7.789376e-05
[1497,] 0.0002336813 0.0002336813 7.789375e-05
[1498,] 0.0002336813 0.0002336813 7.789375e-05
[1499,] 0.0002336813 0.0002336813 7.789376e-05
[1500,] 0.0002336813 0.0002336813 7.789375e-05
[1501,] 0.0002336813 0.0002336813 7.789375e-05
[1502,] 0.0002336813 0.0002336813 7.789375e-05
[1503,] 0.0002336813 0.0002336812 7.789375e-05
[1504,] 0.0002336813 0.0002336813 7.789375e-05
[1505,] 0.0002336813 0.0002336813 7.789375e-05
[1506,] 0.0002336813 0.0002336813 7.789375e-05
[1507,] 0.0002336813 0.0002336813 7.789375e-05
[1508,] 0.0002336813 0.0002336813 7.789375e-05
[1509,] 0.0002336813 0.0002336813 7.789375e-05
[1510,] 0.0002336813 0.0002336813 7.789375e-05
[1511,] 0.0002647932 0.0002336813 8.928808e-05
[1512,] 0.0002336813 0.0002336813 7.789375e-05
[1513,] 0.0002336813 0.0002336813 7.789375e-05
[1514,] 0.0002336813 0.0002336813 7.789375e-05
[1515,] 0.0002336813 0.0002336813 7.789375e-05
[1516,] 0.0002454623 0.0002336813 8.153181e-05
[1517,] 0.0002336813 0.0002336813 7.789375e-05
[1518,] 0.0002336813 0.0002336813 7.789375e-05
[1519,] 0.0002336813 0.0002336813 7.789375e-05
[1520,] 0.0002336813 0.0002336813 7.789375e-05
[1521,] 0.0002336813 0.0002336813 7.789375e-05
[1522,] 0.0002336813 0.0002336813 7.789375e-05
[1523,] 0.0002336813 0.0002336813 7.789375e-05
[1524,] 0.0002336813 0.0002336813 7.789378e-05
[1525,] 0.0002336813 0.0002336813 7.789375e-05
[1526,] 0.0002336813 0.0002336813 7.789376e-05
[1527,] 0.0002336813 0.0002336813 7.789376e-05
[1528,] 0.0002336813 0.0002336813 7.789376e-05
[1529,] 0.0002336813 0.0002336813 7.789376e-05
[1530,] 0.0002336813 0.0002336813 7.789375e-05
[1531,] 0.0002336813 0.0002336813 7.789377e-05
[1532,] 0.0002336813 0.0002336813 7.789376e-05
[1533,] 0.0002336813 0.0002336813 7.789375e-05
[1534,] 0.0002336813 0.0002336813 7.789375e-05
[1535,] 0.0002336813 0.0002336813 7.789375e-05
[1536,] 0.0002336813 0.0002336813 7.789375e-05
[1537,] 0.0002336813 0.0002336813 7.789375e-05
[1538,] 0.0002336813 0.0002336813 7.789376e-05
[1539,] 0.0002336813 0.0002336813 7.789375e-05
[1540,] 0.0002336813 0.0002336813 7.789375e-05
[1541,] 0.0002336813 0.0002336813 7.789375e-05
[1542,] 0.0002366166 0.0002336813 7.848936e-05
[1543,] 0.0002336813 0.0002336813 7.789375e-05
[1544,] 0.0002336813 0.0002336813 7.789376e-05
[1545,] 0.0002336813 0.0002336813 7.789376e-05
[1546,] 0.0002336813 0.0002336813 7.789375e-05
[1547,] 0.0002336813 0.0002336813 7.789376e-05
[1548,] 0.0002336813 0.0002336813 7.789376e-05
[1549,] 0.0002336813 0.0002336813 7.789377e-05
[1550,] 0.0002336813 0.0002336813 7.789376e-05
[1551,] 0.0002336813 0.0002336813 7.789375e-05
[1552,] 0.0002336813 0.0002336813 7.789376e-05
[1553,] 0.0002336813 0.0002336813 7.789375e-05
[1554,] 0.0002336813 0.0002336813 7.789376e-05
[1555,] 0.0002336813 0.0002336813 7.789376e-05
[1556,] 0.0002336813 0.0002336813 7.789376e-05
[1557,] 0.0002336813 0.0002336813 7.789376e-05
[1558,] 0.0002336813 0.0002336813 7.789376e-05
[1559,] 0.0002336813 0.0002336813 7.789375e-05
[1560,] 0.0002336813 0.0002336813 7.789376e-05
[1561,] 0.0002336813 0.0002336813 7.789375e-05
[1562,] 0.0002336813 0.0002336813 7.789375e-05
[1563,] 0.0002336813 0.0002336813 7.789375e-05
[1564,] 0.0002336813 0.0002336813 7.789376e-05
[1565,] 0.0002336813 0.0002336813 7.789376e-05
[1566,] 0.0002336813 0.0002336813 7.789376e-05
[1567,] 0.0002336813 0.0002336813 7.789376e-05
[1568,] 0.0002336813 0.0002336813 7.789376e-05
[1569,] 0.0002336813 0.0002336813 7.789376e-05
[1570,] 0.0002336813 0.0002336813 7.789375e-05
[1571,] 0.0002336813 0.0002336813 7.789376e-05
[1572,] 0.0002336813 0.0002336813 7.789376e-05
[1573,] 0.0002336813 0.0002336813 7.789376e-05
[1574,] 0.0002336813 0.0002336813 7.789375e-05
[1575,] 0.0002336813 0.0002336813 7.789376e-05
[1576,] 0.0002336813 0.0002336813 7.789376e-05
[1577,] 0.0002336813 0.0002336813 7.789375e-05
[1578,] 0.0002336813 0.0002336813 7.789376e-05
[1579,] 0.0002336813 0.0002336813 7.789375e-05
[1580,] 0.0002336813 0.0002336813 7.789376e-05
[1581,] 0.0002336813 0.0002336813 7.789376e-05
[1582,] 0.0002336813 0.0002336813 7.789376e-05
[1583,] 0.0002336813 0.0002336813 7.789376e-05
[1584,] 0.0002336813 0.0002336813 7.789376e-05
[1585,] 0.0002336813 0.0002336813 7.789375e-05
[1586,] 0.0002336813 0.0002336813 7.789376e-05
[1587,] 0.0002336813 0.0002336813 7.789375e-05
[1588,] 0.0002744490 0.0002336813 8.882690e-05
[1589,] 0.0002336813 0.0002336813 7.789376e-05
[1590,] 0.0002336813 0.0002336813 7.789376e-05
[1591,] 0.0002336813 0.0002336812 7.789375e-05
[1592,] 0.0002336813 0.0002336813 7.789375e-05
[1593,] 0.0002336813 0.0002336812 7.789375e-05
[1594,] 0.0002336813 0.0002336813 7.789375e-05
[1595,] 0.0002336813 0.0002336813 7.789376e-05
[1596,] 0.0002336813 0.0002336813 7.789376e-05
[1597,] 0.0002336813 0.0002336812 7.789375e-05
[1598,] 0.0002336813 0.0002336813 7.789376e-05
[1599,] 0.0002336813 0.0002336813 7.789375e-05
[1600,] 0.0002336813 0.0002336813 7.789375e-05
[1601,] 0.0002336813 0.0002336813 7.789376e-05
[1602,] 0.0002336813 0.0002336813 7.789375e-05
[1603,] 0.0002336813 0.0002336812 7.789375e-05
[1604,] 0.0002336813 0.0002336812 7.789375e-05
[1605,] 0.0002336813 0.0002336813 7.789375e-05
[1606,] 0.0002336813 0.0002336813 7.789375e-05
[1607,] 0.0002336813 0.0002336813 7.789375e-05
[1608,] 0.0002336813 0.0002336813 7.789376e-05
[1609,] 0.0002336813 0.0002336813 7.789375e-05
[1610,] 0.0002336813 0.0002336813 8.008852e-05
[1611,] 0.0002336813 0.0002336813 7.789375e-05
[1612,] 0.0002336813 0.0002336812 7.789375e-05
[1613,] 0.0002336813 0.0002336812 7.789375e-05
[1614,] 0.0002336813 0.0002336813 7.789375e-05
[1615,] 0.0002336813 0.0002336812 7.789375e-05
[1616,] 0.0002336813 0.0002336813 7.789375e-05
[1617,] 0.0002336813 0.0002336813 8.012900e-05
[1618,] 0.0002336813 0.0002336813 7.789376e-05
[1619,] 0.0002336813 0.0002336813 7.789376e-05
[1620,] 0.0002336813 0.0002336812 7.789375e-05
[1621,] 0.0002336813 0.0002336813 7.789375e-05
[1622,] 0.0002336813 0.0002336813 7.789375e-05
[1623,] 0.0002336813 0.0002336813 7.789375e-05
[1624,] 0.0002336813 0.0002336813 7.789376e-05
[1625,] 0.0002336813 0.0002336813 7.789376e-05
[1626,] 0.0003535776 0.0002336813 1.331421e-04
[1627,] 0.0002336813 0.0002336813 7.789375e-05
[1628,] 0.0002336813 0.0002336813 7.789375e-05
[1629,] 0.0002336813 0.0002336813 7.789375e-05
[1630,] 0.0002336813 0.0002336813 7.789375e-05
[1631,] 0.0002336813 0.0002336813 7.789376e-05
[1632,] 0.0002336813 0.0002336813 7.789376e-05
[1633,] 0.0002878429 0.0002336813 9.902755e-05
[1634,] 0.0002336813 0.0002336813 7.789375e-05
[1635,] 0.0002336813 0.0002336813 7.789375e-05
[1636,] 0.0002336813 0.0002336813 7.789375e-05
[1637,] 0.0002336813 0.0002336812 7.789375e-05
[1638,] 0.0002336813 0.0002336813 7.789375e-05
[1639,] 0.0002880475 0.0002336813 9.909754e-05
[1640,] 0.0002336813 0.0002336813 7.789375e-05
[1641,] 0.0002369807 0.0002336813 7.789375e-05
[1642,] 0.0006743814 0.0002336813 2.440242e-04
[1643,] 0.0002336813 0.0002336812 7.789375e-05
[1644,] 0.0002336813 0.0002336813 7.789375e-05
[1645,] 0.0002336813 0.0002336813 7.789375e-05
[1646,] 0.0002546779 0.0002336813 8.064901e-05
[1647,] 0.0002336813 0.0002336812 7.789375e-05
[1648,] 0.0002336813 0.0002336813 7.789375e-05
[1649,] 0.0002336813 0.0002336813 7.789375e-05
[1650,] 0.0002336813 0.0002336813 7.789376e-05
[1651,] 0.0002336813 0.0002336813 7.789376e-05
[1652,] 0.0002336813 0.0002336813 7.789376e-05
[1653,] 0.0003057685 0.0002336812 9.743280e-05
[1654,] 0.0002336813 0.0002336813 7.789375e-05
[1655,] 0.0002336813 0.0002336813 7.789375e-05
[1656,] 0.0002336813 0.0002336813 7.789375e-05
[1657,] 0.0002336813 0.0002336813 7.789375e-05
[1658,] 0.0002336813 0.0002336813 7.789375e-05
[1659,] 0.0002336813 0.0002336813 7.789375e-05
[1660,] 0.0002336813 0.0002336813 7.789376e-05
[1661,] 0.0003044805 0.0002336812 9.688241e-05
[1662,] 0.0002336813 0.0002336813 7.789375e-05
[1663,] 0.0002336813 0.0002336813 7.789376e-05
[1664,] 0.0002336813 0.0002336813 7.789376e-05
[1665,] 0.0002336813 0.0002336813 7.789375e-05
[1666,] 0.0005535275 0.0002336813 1.896950e-04
[1667,] 0.0003890109 0.0002336813 1.231824e-04
[1668,] 0.0002336813 0.0002336813 7.789375e-05
[1669,] 0.0002336813 0.0002336813 7.789375e-05
[1670,] 0.0002336813 0.0002336813 7.789375e-05
[1671,] 0.0002336813 0.0002336813 7.789376e-05
[1672,] 0.0004955004 0.0002336813 1.559735e-04
[1673,] 0.0002336813 0.0002336812 7.789375e-05
[1674,] 0.0002336813 0.0002336813 7.789376e-05
[1675,] 0.0002336813 0.0002336812 7.789375e-05
[1676,] 0.0002336813 0.0002336813 7.789376e-05
[1677,] 0.0002336813 0.0002336813 7.789376e-05
[1678,] 0.0005750254 0.0002336813 1.666389e-04
[1679,] 0.0002336813 0.0002336813 7.789375e-05
[1680,] 0.0002336813 0.0002336813 7.789376e-05
[1681,] 0.0002336813 0.0002336813 7.789376e-05
[1682,] 0.0005655673 0.0002336813 1.692716e-04
[1683,] 0.0002336813 0.0002336812 7.789375e-05
[1684,] 0.0006246629 0.0002336812 1.997148e-04
[1685,] 0.0006845354 0.0002336812 2.195395e-04
[1686,] 0.0005302868 0.0002336813 1.595115e-04
[1687,] 0.0002336813 0.0002336813 7.789375e-05
[1688,] 0.0006219921 0.0002336813 1.942188e-04
[1689,] 0.0002336813 0.0002336812 7.789375e-05
[1690,] 0.0002336813 0.0002336813 7.789375e-05
[1691,] 0.0002336813 0.0002336813 7.789375e-05
[1692,] 0.0002336813 0.0002336813 7.789375e-05
[1693,] 0.0002336813 0.0002336813 7.789375e-05
[1694,] 0.0005117118 0.0002336812 1.647468e-04
[1695,] 0.0002336813 0.0002336812 7.789375e-05
[1696,] 0.0002336813 0.0002336813 7.789375e-05
[1697,] 0.0002336813 0.0002336813 7.789375e-05
[1698,] 0.0003094861 0.0002336813 1.122550e-04
[1699,] 0.0002336813 0.0002336813 7.789375e-05
[1700,] 0.0002336813 0.0002336813 7.789375e-05
[1701,] 0.0002336813 0.0002336813 7.789375e-05
[1702,] 0.0004019292 0.0002336813 1.286768e-04
[1703,] 0.0002336813 0.0002336813 7.789375e-05
[1704,] 0.0002336813 0.0002336813 7.789375e-05
[1705,] 0.0005145328 0.0002336813 1.799292e-04
[1706,] 0.0002336813 0.0002336812 7.789375e-05
[1707,] 0.0002336813 0.0002336813 7.789375e-05
[1708,] 0.0002336813 0.0002336813 7.789375e-05
[1709,] 0.0003950852 0.0002336813 1.357250e-04
[1710,] 0.0002336813 0.0002336812 7.789375e-05
[1711,] 0.0003666118 0.0002336813 1.258221e-04
[1712,] 0.0006274447 0.0002336812 2.013709e-04
[1713,] 0.0004921117 0.0002336813 1.721300e-04
[1714,] 0.0002336813 0.0002336812 7.789375e-05
[1715,] 0.0002336813 0.0002336813 7.789375e-05
[1716,] 0.0005253729 0.0002336813 1.839892e-04
[1717,] 0.0005482317 0.0002336813 1.661005e-04
[1718,] 0.0002336813 0.0002336813 7.789375e-05
[1719,] 0.0002544896 0.0002336812 8.266593e-05
[1720,] 0.0005537444 0.0002336812 1.782082e-04
[1721,] 0.0002336813 0.0002336813 7.789375e-05
[1722,] 0.0002336813 0.0002336813 7.789375e-05
[1723,] 0.0005444493 0.0002336813 1.654057e-04
[1724,] 0.0004021067 0.0002336813 1.401340e-04
[1725,] 0.0002336813 0.0002336813 7.789375e-05
[1726,] 0.0003009516 0.0002336813 1.042948e-04
[1727,] 0.0002336813 0.0002336812 7.789375e-05
[1728,] 0.0002336813 0.0002336813 7.789375e-05
[1729,] 0.0002336813 0.0002336813 7.789375e-05
[1730,] 0.0002336813 0.0002336812 7.789375e-05
[1731,] 0.0002336813 0.0002336813 7.789375e-05
[1732,] 0.0005059502 0.0002336813 1.760850e-04
[1733,] 0.0003251960 0.0002336813 1.138970e-04
[1734,] 0.0003217606 0.0002336813 1.126678e-04
[1735,] 0.0005183499 0.0002336813 1.783780e-04
[1736,] 0.0002336813 0.0002336813 7.789375e-05
[1737,] 0.0003713046 0.0002336813 1.188413e-04
[1738,] 0.0002847959 0.0002336813 9.399777e-05
[1739,] 0.0007514389 0.0002336813 2.102446e-04
[1740,] 0.0002336813 0.0002336813 7.789375e-05
[1741,] 0.0002336813 0.0002336813 7.789375e-05
[1742,] 0.0002603888 0.0002336813 8.985155e-05
[1743,] 0.0004093824 0.0002336813 1.316477e-04
[1744,] 0.0002336813 0.0002336813 7.789375e-05
[1745,] 0.0002723948 0.0002336813 9.175489e-05
[1746,] 0.0002698662 0.0002336813 9.172079e-05
[1747,] 0.0002336813 0.0002336813 7.789375e-05
[1748,] 0.0002336813 0.0002336813 7.789375e-05
[1749,] 0.0002336813 0.0002336813 7.789375e-05
[1750,] 0.0002336813 0.0002336813 7.789375e-05
[1751,] 0.0002336813 0.0002336813 7.789375e-05
[1752,] 0.0002336813 0.0002336813 7.789375e-05
[1753,] 0.0002336813 0.0002336813 7.789375e-05
[1754,] 0.0007349545 0.0002336813 2.062946e-04
[1755,] 0.0002768574 0.0002336813 9.430922e-05
[1756,] 0.0002336813 0.0002336813 7.789375e-05
[1757,] 0.0004074397 0.0002336813 1.304925e-04
[1758,] 0.0002770975 0.0002336813 8.733449e-05
[1759,] 0.0002336813 0.0002336813 7.789375e-05
[1760,] 0.0002336813 0.0002336812 7.789375e-05
[1761,] 0.0002336813 0.0002336813 7.789375e-05
[1762,] 0.0003716327 0.0002336813 1.194513e-04
[1763,] 0.0002336813 0.0002336813 7.789375e-05
[1764,] 0.0002336813 0.0002336813 7.789375e-05
[1765,] 0.0002336813 0.0002336813 7.789375e-05
[1766,] 0.0002336813 0.0002336813 7.789375e-05
[1767,] 0.0002336813 0.0002336813 7.789376e-05
[1768,] 0.0006045777 0.0002336813 1.569755e-04
[1769,] 0.0002336813 0.0002336813 7.789375e-05
[1770,] 0.0002336813 0.0002336813 7.789375e-05
[1771,] 0.0002336813 0.0002336813 7.789375e-05
[1772,] 0.0002336813 0.0002336813 7.789375e-05
[1773,] 0.0002336813 0.0002336813 7.789375e-05
[1774,] 0.0002336813 0.0002336812 7.789375e-05
[1775,] 0.0002336813 0.0002336813 7.789376e-05
[1776,] 0.0005469688 0.0002336813 1.600057e-04
[1777,] 0.0002336813 0.0002336813 7.789375e-05
[1778,] 0.0002336813 0.0002336813 7.789375e-05
[1779,] 0.0002336813 0.0002336813 7.789375e-05
[1780,] 0.0002336813 0.0002336813 7.789375e-05
[1781,] 0.0002336813 0.0002336813 7.789375e-05
[1782,] 0.0002336813 0.0002336813 7.789375e-05
[1783,] 0.0002336813 0.0002336813 7.789375e-05
[1784,] 0.0002336813 0.0002336813 7.789375e-05
[1785,] 0.0002336813 0.0002336813 7.789375e-05
[1786,] 0.0002336813 0.0002336813 7.789375e-05
[1787,] 0.0002336813 0.0002336813 7.789375e-05
[1788,] 0.0002336813 0.0002336813 7.789375e-05
[1789,] 0.0002336813 0.0002336813 7.789375e-05
[1790,] 0.0006317761 0.0002336813 1.668597e-04
[1791,] 0.0002336813 0.0002336813 7.789375e-05
[1792,] 0.0002336813 0.0002336813 7.789375e-05
[1793,] 0.0002336813 0.0002336813 7.789375e-05
[1794,] 0.0002336813 0.0002336813 7.789375e-05
[1795,] 0.0002336813 0.0002336813 7.789375e-05
[1796,] 0.0002336813 0.0002336813 7.789375e-05
[1797,] 0.0006994153 0.0002336813 1.798445e-04
[1798,] 0.0002336813 0.0002336813 7.789375e-05
[1799,] 0.0002336813 0.0002336813 7.789375e-05
[1800,] 0.0002336813 0.0002336813 7.789375e-05
[1801,] 0.0002336813 0.0002336813 7.789375e-05
[1802,] 0.0002336813 0.0002336813 7.789375e-05
[1803,] 0.0002336813 0.0002336812 7.789375e-05
[1804,] 0.0002336813 0.0002336813 7.789375e-05
[1805,] 0.0006155258 0.0002336813 1.596558e-04
[1806,] 0.0002336813 0.0002336812 7.789375e-05
[1807,] 0.0002336813 0.0002336813 7.789375e-05
[1808,] 0.0004067370 0.0002336813 1.194718e-04
[1809,] 0.0002336813 0.0002336813 7.789375e-05
[1810,] 0.0002336813 0.0002336813 7.789375e-05
[1811,] 0.0002336813 0.0002336813 7.789375e-05
[1812,] 0.0002336813 0.0002336813 7.789375e-05
[1813,] 0.0002336813 0.0002336813 7.789375e-05
[1814,] 0.0002336813 0.0002336813 7.789375e-05
[1815,] 0.0002336813 0.0002336813 7.789375e-05
[1816,] 0.0002336813 0.0002336813 7.789375e-05
[1817,] 0.0002336813 0.0002336813 7.789375e-05
[1818,] 0.0002336813 0.0002336813 7.789375e-05
[1819,] 0.0002336813 0.0002336813 7.789375e-05
[1820,] 0.0002336813 0.0002336813 7.789375e-05
[1821,] 0.0002336813 0.0002336813 7.789375e-05
[1822,] 0.0002336813 0.0002336813 7.789375e-05
[1823,] 0.0002336813 0.0002336813 7.789375e-05
[1824,] 0.0002336813 0.0002336813 7.789375e-05
[1825,] 0.0002336813 0.0002336813 7.789375e-05
[1826,] 0.0002336813 0.0002336813 7.789375e-05
[1827,] 0.0002336813 0.0002336813 7.789376e-05
[1828,] 0.0002336813 0.0002336813 7.789375e-05
[1829,] 0.0002336813 0.0002336813 7.789375e-05
[1830,] 0.0002336813 0.0002336813 7.789375e-05
[1831,] 0.0002336813 0.0002336813 7.789375e-05
[1832,] 0.0002336813 0.0002336813 7.789376e-05
[1833,] 0.0002336813 0.0002336813 7.789376e-05
[1834,] 0.0002336813 0.0002336813 7.789375e-05
```
