## Supplementary material for "Characterization of shared and ancestry-specific signals driving complex traits using multi-ancestry fine-mapping": s1_data.bim

```
1	chr1:39454706:A:G	0	39454706	G	A
1	chr1:39455355:C:T	0	39455355	T	C
1	chr1:39456754:G:A	0	39456754	A	G
1	chr1:39457318:G:T	0	39457318	T	G
1	chr1:39458726:G:A	0	39458726	A	G
1	chr1:39461648:C:T	0	39461648	T	C
1	chr1:39461835:G:A	0	39461835	A	G
1	chr1:39463312:C:A	0	39463312	A	C
1	chr1:39463568:T:C	0	39463568	C	T
1	chr1:39463744:C:T	0	39463744	T	C
1	chr1:39464584:T:TA	0	39464584	TA	T
1	chr1:39467366:A:G	0	39467366	G	A
1	chr1:39468827:G:C	0	39468827	C	G
1	chr1:39469104:A:T	0	39469104	T	A
1	chr1:39472024:G:A	0	39472024	A	G
1	chr1:39472585:C:T	0	39472585	T	C
1	chr1:39473276:C:T	0	39473276	T	C
1	chr1:39474029:A:G	0	39474029	G	A
1	chr1:39474551:C:T	0	39474551	T	C
1	chr1:39474617:C:T	0	39474617	T	C
1	chr1:39474827:T:C	0	39474827	C	T
1	chr1:39476689:A:G	0	39476689	G	A
1	chr1:39477781:A:C	0	39477781	C	A
1	chr1:39478508:A:G	0	39478508	G	A
1	chr1:39478719:G:A	0	39478719	A	G
1	chr1:39478816:T:G	0	39478816	G	T
1	chr1:39479096:C:T	0	39479096	T	C
1	chr1:39479625:C:T	0	39479625	T	C
1	chr1:39482552:A:G	0	39482552	G	A
1	chr1:39482667:C:T	0	39482667	T	C
1	chr1:39484408:C:T	0	39484408	T	C
1	chr1:39487073:G:A	0	39487073	A	G
1	chr1:39487150:T:C	0	39487150	C	T
1	chr1:39487795:A:G	0	39487795	G	A
1	chr1:39489044:G:C	0	39489044	C	G
1	chr1:39489218:T:TCA	0	39489218	TCA	T
1	chr1:39489257:A:C	0	39489257	C	A
1	chr1:39490006:A:G	0	39490006	G	A
1	chr1:39490229:C:A	0	39490229	A	C
1	chr1:39490237:AT:A	0	39490237	A	AT
1	chr1:39490244:G:A	0	39490244	A	G
1	chr1:39490383:G:A	0	39490383	A	G
1	chr1:39490429:G:C	0	39490429	C	G
1	chr1:39491437:G:A	0	39491437	A	G
1	chr1:39491596:G:A	0	39491596	A	G
1	chr1:39492241:A:G	0	39492241	G	A
1	chr1:39492307:A:G	0	39492307	G	A
1	chr1:39492408:C:G	0	39492408	G	C
1	chr1:39492423:A:G	0	39492423	G	A
1	chr1:39492473:G:A	0	39492473	A	G
1	chr1:39492798:C:T	0	39492798	T	C
1	chr1:39493413:C:T	0	39493413	T	C
1	chr1:39493648:A:G	0	39493648	G	A
1	chr1:39493819:C:T	0	39493819	T	C
1	chr1:39494528:T:C	0	39494528	C	T
1	chr1:39496327:G:A	0	39496327	A	G
1	chr1:39496849:A:T	0	39496849	T	A
1	chr1:39496921:G:A	0	39496921	A	G
1	chr1:39498201:A:G	0	39498201	G	A
1	chr1:39498238:G:T	0	39498238	T	G
1	chr1:39499240:G:C	0	39499240	C	G
1	chr1:39500089:A:G	0	39500089	G	A
1	chr1:39501046:A:C	0	39501046	C	A
1	chr1:39501419:G:A	0	39501419	A	G
1	chr1:39501551:G:A	0	39501551	A	G
1	chr1:39501608:T:C	0	39501608	C	T
1	chr1:39503152:A:G	0	39503152	G	A
1	chr1:39503387:C:T	0	39503387	T	C
1	chr1:39504156:G:A	0	39504156	A	G
1	chr1:39504903:C:T	0	39504903	T	C
1	chr1:39505033:A:G	0	39505033	G	A
1	chr1:39505256:C:A	0	39505256	A	C
1	chr1:39505412:C:T	0	39505412	T	C
1	chr1:39506786:C:T	0	39506786	T	C
1	chr1:39507202:C:T	0	39507202	T	C
1	chr1:39508017:C:T	0	39508017	T	C
1	chr1:39509508:T:C	0	39509508	C	T
1	chr1:39509569:C:G	0	39509569	G	C
1	chr1:39509662:T:C	0	39509662	C	T
1	chr1:39509736:T:C	0	39509736	C	T
1	chr1:39509943:G:A	0	39509943	A	G
1	chr1:39510350:G:C	0	39510350	C	G
1	chr1:39510387:C:CA	0	39510387	CA	C
1	chr1:39510691:C:T	0	39510691	T	C
1	chr1:39510894:C:T	0	39510894	T	C
1	chr1:39516936:T:C	0	39516936	C	T
1	chr1:39517350:C:G	0	39517350	G	C
1	chr1:39517602:C:T	0	39517602	T	C
1	chr1:39522559:A:G	0	39522559	G	A
1	chr1:39523127:G:A	0	39523127	A	G
1	chr1:39523295:C:A	0	39523295	A	C
1	chr1:39523340:G:A	0	39523340	A	G
1	chr1:39523655:C:T	0	39523655	T	C
1	chr1:39524254:T:C	0	39524254	C	T
1	chr1:39524621:G:A	0	39524621	A	G
1	chr1:39524856:G:A	0	39524856	A	G
1	chr1:39525261:TAAG:T	0	39525261	T	TAAG
1	chr1:39525802:A:C	0	39525802	C	A
1	chr1:39525811:A:G	0	39525811	G	A
1	chr1:39527136:T:C	0	39527136	C	T
1	chr1:39527206:T:G	0	39527206	G	T
1	chr1:39527266:C:T	0	39527266	T	C
1	chr1:39527728:G:A	0	39527728	A	G
1	chr1:39528131:A:G	0	39528131	G	A
1	chr1:39528717:A:T	0	39528717	T	A
1	chr1:39528818:T:C	0	39528818	C	T
1	chr1:39528873:A:T	0	39528873	T	A
1	chr1:39528874:A:T	0	39528874	T	A
1	chr1:39531044:C:T	0	39531044	T	C
1	chr1:39532133:A:G	0	39532133	G	A
1	chr1:39532326:C:G	0	39532326	G	C
1	chr1:39532551:T:G	0	39532551	G	T
1	chr1:39535805:T:C	0	39535805	C	T
1	chr1:39536141:C:T	0	39536141	T	C
1	chr1:39537069:C:T	0	39537069	T	C
1	chr1:39537738:C:T	0	39537738	T	C
1	chr1:39538470:T:C	0	39538470	C	T
1	chr1:39539462:C:G	0	39539462	G	C
1	chr1:39540231:G:A	0	39540231	A	G
1	chr1:39540428:C:T	0	39540428	T	C
1	chr1:39541341:T:C	0	39541341	C	T
1	chr1:39541605:C:A	0	39541605	A	C
1	chr1:39544157:G:A	0	39544157	A	G
1	chr1:39544563:T:C	0	39544563	C	T
1	chr1:39544875:C:CT	0	39544875	CT	C
1	chr1:39545488:A:T	0	39545488	T	A
1	chr1:39545910:C:T	0	39545910	T	C
1	chr1:39546018:G:T	0	39546018	T	G
1	chr1:39546512:G:A	0	39546512	A	G
1	chr1:39546558:C:T	0	39546558	T	C
1	chr1:39546761:C:T	0	39546761	T	C
1	chr1:39547811:C:A	0	39547811	A	C
1	chr1:39551323:A:G	0	39551323	G	A
1	chr1:39552837:C:T	0	39552837	T	C
1	chr1:39553686:C:T	0	39553686	T	C
1	chr1:39554832:T:C	0	39554832	C	T
1	chr1:39555744:A:C	0	39555744	C	A
1	chr1:39555972:A:G	0	39555972	G	A
1	chr1:39556451:T:C	0	39556451	C	T
1	chr1:39557105:C:G	0	39557105	G	C
1	chr1:39557375:T:A	0	39557375	A	T
1	chr1:39557624:T:C	0	39557624	C	T
1	chr1:39561422:T:C	0	39561422	C	T
1	chr1:39565151:C:T	0	39565151	T	C
1	chr1:39566567:T:C	0	39566567	C	T
1	chr1:39566770:A:G	0	39566770	G	A
1	chr1:39567008:C:CTA	0	39567008	CTA	C
1	chr1:39567160:C:T	0	39567160	T	C
1	chr1:39567979:C:T	0	39567979	T	C
1	chr1:39568233:G:A	0	39568233	A	G
1	chr1:39569510:A:G	0	39569510	G	A
1	chr1:39570014:C:T	0	39570014	T	C
1	chr1:39570256:G:T	0	39570256	T	G
1	chr1:39571175:G:C	0	39571175	C	G
1	chr1:39572230:A:G	0	39572230	G	A
1	chr1:39572899:C:T	0	39572899	T	C
1	chr1:39572925:G:C	0	39572925	C	G
1	chr1:39573191:C:T	0	39573191	T	C
1	chr1:39573264:G:A	0	39573264	A	G
1	chr1:39573939:G:A	0	39573939	A	G
1	chr1:39574963:G:C	0	39574963	C	G
1	chr1:39575699:G:GA	0	39575699	GA	G
1	chr1:39577125:G:A	0	39577125	A	G
1	chr1:39577175:GA:G	0	39577175	G	GA
1	chr1:39578100:G:A	0	39578100	A	G
1	chr1:39579220:T:C	0	39579220	C	T
1	chr1:39579628:A:C	0	39579628	C	A
1	chr1:39580379:T:C	0	39580379	C	T
1	chr1:39580383:C:T	0	39580383	T	C
1	chr1:39580421:G:A	0	39580421	A	G
1	chr1:39581225:C:T	0	39581225	T	C
1	chr1:39582126:A:G	0	39582126	G	A
1	chr1:39582235:T:C	0	39582235	C	T
1	chr1:39582337:G:A	0	39582337	A	G
1	chr1:39583432:A:G	0	39583432	G	A
1	chr1:39583512:G:A	0	39583512	A	G
1	chr1:39583519:C:A	0	39583519	A	C
1	chr1:39583648:G:A	0	39583648	A	G
1	chr1:39583839:C:T	0	39583839	T	C
1	chr1:39584896:A:G	0	39584896	G	A
1	chr1:39585944:T:C	0	39585944	C	T
1	chr1:39587137:T:G	0	39587137	G	T
1	chr1:39587294:G:A	0	39587294	A	G
1	chr1:39587326:A:G	0	39587326	G	A
1	chr1:39587349:C:T	0	39587349	T	C
1	chr1:39587382:A:G	0	39587382	G	A
1	chr1:39587389:C:T	0	39587389	T	C
1	chr1:39587969:G:A	0	39587969	A	G
1	chr1:39588989:C:T	0	39588989	T	C
1	chr1:39591737:A:G	0	39591737	G	A
1	chr1:39591871:A:G	0	39591871	G	A
1	chr1:39594106:A:G	0	39594106	G	A
1	chr1:39594353:G:A	0	39594353	A	G
1	chr1:39594801:G:A	0	39594801	A	G
1	chr1:39594841:C:T	0	39594841	T	C
1	chr1:39597541:A:G	0	39597541	G	A
1	chr1:39598989:G:T	0	39598989	T	G
1	chr1:39599094:C:A	0	39599094	A	C
1	chr1:39599289:G:A	0	39599289	A	G
1	chr1:39600604:A:G	0	39600604	G	A
1	chr1:39603534:G:A	0	39603534	A	G
1	chr1:39604267:G:A	0	39604267	A	G
1	chr1:39604526:G:T	0	39604526	T	G
1	chr1:39605116:T:C	0	39605116	C	T
1	chr1:39605577:A:G	0	39605577	G	A
1	chr1:39607807:C:T	0	39607807	T	C
1	chr1:39607957:A:G	0	39607957	G	A
1	chr1:39609786:C:T	0	39609786	T	C
1	chr1:39610222:G:A	0	39610222	A	G
1	chr1:39610438:C:T	0	39610438	T	C
1	chr1:39610601:T:G	0	39610601	G	T
1	chr1:39610649:G:A	0	39610649	A	G
1	chr1:39611170:T:C	0	39611170	C	T
1	chr1:39611634:G:C	0	39611634	C	G
1	chr1:39611865:G:A	0	39611865	A	G
1	chr1:39611908:T:C	0	39611908	C	T
1	chr1:39612269:T:G	0	39612269	G	T
1	chr1:39612277:G:A	0	39612277	A	G
1	chr1:39612594:G:A	0	39612594	A	G
1	chr1:39612775:T:C	0	39612775	C	T
1	chr1:39613039:A:C	0	39613039	C	A
1	chr1:39613243:C:T	0	39613243	T	C
1	chr1:39613442:A:G	0	39613442	G	A
1	chr1:39613524:G:T	0	39613524	T	G
1	chr1:39613574:C:T	0	39613574	T	C
1	chr1:39613587:C:T	0	39613587	T	C
1	chr1:39613790:C:T	0	39613790	T	C
1	chr1:39614046:T:C	0	39614046	C	T
1	chr1:39615577:CTT:C	0	39615577	C	CTT
1	chr1:39616330:A:G	0	39616330	G	A
1	chr1:39617435:G:A	0	39617435	A	G
1	chr1:39617994:A:G	0	39617994	G	A
1	chr1:39618147:C:A	0	39618147	A	C
1	chr1:39618299:C:A	0	39618299	A	C
1	chr1:39618816:G:T	0	39618816	T	G
1	chr1:39619412:G:A	0	39619412	A	G
1	chr1:39620213:A:G	0	39620213	G	A
1	chr1:39620620:T:C	0	39620620	C	T
1	chr1:39622092:G:A	0	39622092	A	G
1	chr1:39622232:T:C	0	39622232	C	T
1	chr1:39622371:G:A	0	39622371	A	G
1	chr1:39622920:TCTC:T	0	39622920	T	TCTC
1	chr1:39623923:C:T	0	39623923	T	C
1	chr1:39624273:A:G	0	39624273	G	A
1	chr1:39625133:C:G	0	39625133	G	C
1	chr1:39625447:A:G	0	39625447	G	A
1	chr1:39625988:TC:T	0	39625988	T	TC
1	chr1:39627633:C:T	0	39627633	T	C
1	chr1:39627659:C:T	0	39627659	T	C
1	chr1:39628231:G:A	0	39628231	A	G
1	chr1:39629558:T:C	0	39629558	C	T
1	chr1:39629862:C:T	0	39629862	T	C
1	chr1:39630381:T:C	0	39630381	C	T
1	chr1:39631464:T:C	0	39631464	C	T
1	chr1:39631846:C:T	0	39631846	T	C
1	chr1:39632191:A:G	0	39632191	G	A
1	chr1:39633947:C:T	0	39633947	T	C
1	chr1:39635240:A:G	0	39635240	G	A
1	chr1:39635253:G:C	0	39635253	C	G
1	chr1:39635841:C:T	0	39635841	T	C
1	chr1:39637108:A:G	0	39637108	G	A
1	chr1:39638789:T:C	0	39638789	C	T
1	chr1:39638912:G:A	0	39638912	A	G
1	chr1:39639142:G:A	0	39639142	A	G
1	chr1:39639339:C:T	0	39639339	T	C
1	chr1:39640410:C:T	0	39640410	T	C
1	chr1:39640423:G:A	0	39640423	A	G
1	chr1:39641113:T:C	0	39641113	C	T
1	chr1:39641949:C:T	0	39641949	T	C
1	chr1:39642133:G:A	0	39642133	A	G
1	chr1:39643376:CAT:C	0	39643376	C	CAT
1	chr1:39643937:T:C	0	39643937	C	T
1	chr1:39644371:A:T	0	39644371	T	A
1	chr1:39644645:A:C	0	39644645	C	A
1	chr1:39645078:A:C	0	39645078	C	A
1	chr1:39646383:G:A	0	39646383	A	G
1	chr1:39646699:T:C	0	39646699	C	T
1	chr1:39647148:A:G	0	39647148	G	A
1	chr1:39648069:A:G	0	39648069	G	A
1	chr1:39648976:C:T	0	39648976	T	C
1	chr1:39649842:A:G	0	39649842	G	A
1	chr1:39650740:A:T	0	39650740	T	A
1	chr1:39651538:T:C	0	39651538	C	T
1	chr1:39651751:C:T	0	39651751	T	C
1	chr1:39652365:T:C	0	39652365	C	T
1	chr1:39652404:A:G	0	39652404	G	A
1	chr1:39653085:G:A	0	39653085	A	G
1	chr1:39653226:G:A	0	39653226	A	G
1	chr1:39654303:C:T	0	39654303	T	C
1	chr1:39654351:T:C	0	39654351	C	T
1	chr1:39654934:GTTTCT:G	0	39654934	G	GTTTCT
1	chr1:39655194:C:T	0	39655194	T	C
1	chr1:39655682:G:A	0	39655682	A	G
1	chr1:39656074:AG:A	0	39656074	A	AG
1	chr1:39657267:T:C	0	39657267	C	T
1	chr1:39657622:A:G	0	39657622	G	A
1	chr1:39657974:C:T	0	39657974	T	C
1	chr1:39659725:A:G	0	39659725	G	A
1	chr1:39660032:T:C	0	39660032	C	T
1	chr1:39660092:A:C	0	39660092	C	A
1	chr1:39660316:T:A	0	39660316	A	T
1	chr1:39662374:A:G	0	39662374	G	A
1	chr1:39663705:GGCCATAGCT:G	0	39663705	G	GGCCATAGCT
1	chr1:39664192:C:T	0	39664192	T	C
1	chr1:39664221:T:C	0	39664221	C	T
1	chr1:39665321:T:C	0	39665321	C	T
1	chr1:39665417:G:T	0	39665417	T	G
1	chr1:39666706:CATCT:C	0	39666706	C	CATCT
1	chr1:39667434:G:T	0	39667434	T	G
1	chr1:39669345:C:T	0	39669345	T	C
1	chr1:39669918:A:G	0	39669918	G	A
1	chr1:39670398:C:G	0	39670398	G	C
1	chr1:39671579:C:A	0	39671579	A	C
1	chr1:39672082:G:A	0	39672082	A	G
1	chr1:39672442:T:C	0	39672442	C	T
1	chr1:39672573:G:A	0	39672573	A	G
1	chr1:39672673:G:A	0	39672673	A	G
1	chr1:39672835:A:G	0	39672835	G	A
1	chr1:39672930:C:T	0	39672930	T	C
1	chr1:39672946:G:A	0	39672946	A	G
1	chr1:39673690:C:T	0	39673690	T	C
1	chr1:39673881:C:T	0	39673881	T	C
1	chr1:39674022:A:G	0	39674022	G	A
1	chr1:39674099:C:G	0	39674099	G	C
1	chr1:39674449:G:A	0	39674449	A	G
1	chr1:39674887:A:T	0	39674887	T	A
1	chr1:39674988:T:C	0	39674988	C	T
1	chr1:39675377:T:C	0	39675377	C	T
1	chr1:39675841:C:A	0	39675841	A	C
1	chr1:39676179:C:T	0	39676179	T	C
1	chr1:39678197:G:A	0	39678197	A	G
1	chr1:39678417:T:A	0	39678417	A	T
1	chr1:39678418:C:A	0	39678418	A	C
1	chr1:39678425:T:C	0	39678425	C	T
1	chr1:39678629:G:C	0	39678629	C	G
1	chr1:39678814:A:C	0	39678814	C	A
1	chr1:39679146:A:T	0	39679146	T	A
1	chr1:39679625:C:T	0	39679625	T	C
1	chr1:39680178:G:C	0	39680178	C	G
1	chr1:39680581:T:C	0	39680581	C	T
1	chr1:39682088:A:C	0	39682088	C	A
1	chr1:39682145:C:A	0	39682145	A	C
1	chr1:39682946:C:T	0	39682946	T	C
1	chr1:39683108:T:C	0	39683108	C	T
1	chr1:39683115:C:A	0	39683115	A	C
1	chr1:39683137:C:G	0	39683137	G	C
1	chr1:39683141:C:A	0	39683141	A	C
1	chr1:39683843:A:G	0	39683843	G	A
1	chr1:39683970:G:T	0	39683970	T	G
1	chr1:39684698:C:T	0	39684698	T	C
1	chr1:39684851:G:T	0	39684851	T	G
1	chr1:39684992:A:G	0	39684992	G	A
1	chr1:39685706:T:C	0	39685706	C	T
1	chr1:39685754:C:T	0	39685754	T	C
1	chr1:39685811:G:C	0	39685811	C	G
1	chr1:39685817:A:T	0	39685817	T	A
1	chr1:39685904:G:A	0	39685904	A	G
1	chr1:39685996:A:G	0	39685996	G	A
1	chr1:39686113:G:A	0	39686113	A	G
1	chr1:39686238:A:C	0	39686238	C	A
1	chr1:39686445:G:A	0	39686445	A	G
1	chr1:39686757:G:A	0	39686757	A	G
1	chr1:39686925:G:T	0	39686925	T	G
1	chr1:39687004:T:C	0	39687004	C	T
1	chr1:39687469:T:C	0	39687469	C	T
1	chr1:39687724:G:T	0	39687724	T	G
1	chr1:39687800:A:G	0	39687800	G	A
1	chr1:39688076:T:C	0	39688076	C	T
1	chr1:39688095:C:T	0	39688095	T	C
1	chr1:39688272:A:G	0	39688272	G	A
1	chr1:39688511:A:G	0	39688511	G	A
1	chr1:39688962:C:T	0	39688962	T	C
1	chr1:39689311:T:C	0	39689311	C	T
1	chr1:39689516:A:G	0	39689516	G	A
1	chr1:39689814:A:G	0	39689814	G	A
1	chr1:39689914:C:T	0	39689914	T	C
1	chr1:39689951:G:A	0	39689951	A	G
1	chr1:39690060:G:A	0	39690060	A	G
1	chr1:39690194:C:G	0	39690194	G	C
1	chr1:39690420:C:T	0	39690420	T	C
1	chr1:39690804:A:G	0	39690804	G	A
1	chr1:39690883:G:A	0	39690883	A	G
1	chr1:39691095:T:C	0	39691095	C	T
1	chr1:39691106:A:G	0	39691106	G	A
1	chr1:39691471:C:T	0	39691471	T	C
1	chr1:39691588:C:A	0	39691588	A	C
1	chr1:39691815:G:A	0	39691815	A	G
1	chr1:39691971:C:T	0	39691971	T	C
1	chr1:39693156:C:T	0	39693156	T	C
1	chr1:39693503:A:G	0	39693503	G	A
1	chr1:39693986:C:T	0	39693986	T	C
1	chr1:39694913:G:A	0	39694913	A	G
1	chr1:39695341:A:G	0	39695341	G	A
1	chr1:39695880:A:G	0	39695880	G	A
1	chr1:39696062:C:A	0	39696062	A	C
1	chr1:39697460:AG:A	0	39697460	A	AG
1	chr1:39698633:G:A	0	39698633	A	G
1	chr1:39698660:G:C	0	39698660	C	G
1	chr1:39698721:C:T	0	39698721	T	C
1	chr1:39698880:A:G	0	39698880	G	A
1	chr1:39699304:G:C	0	39699304	C	G
1	chr1:39699762:A:G	0	39699762	G	A
1	chr1:39700433:G:A	0	39700433	A	G
1	chr1:39701104:T:C	0	39701104	C	T
1	chr1:39702400:G:C	0	39702400	C	G
1	chr1:39702915:C:T	0	39702915	T	C
1	chr1:39703132:G:T	0	39703132	T	G
1	chr1:39703193:G:A	0	39703193	A	G
1	chr1:39703894:C:T	0	39703894	T	C
1	chr1:39704052:G:A	0	39704052	A	G
1	chr1:39704452:A:G	0	39704452	G	A
1	chr1:39704471:T:C	0	39704471	C	T
1	chr1:39704717:T:C	0	39704717	C	T
1	chr1:39704847:T:A	0	39704847	A	T
1	chr1:39704887:T:TA	0	39704887	TA	T
1	chr1:39704982:C:G	0	39704982	G	C
1	chr1:39705399:T:A	0	39705399	A	T
1	chr1:39705554:C:T	0	39705554	T	C
1	chr1:39706199:A:G	0	39706199	G	A
1	chr1:39706786:G:A	0	39706786	A	G
1	chr1:39707346:G:A	0	39707346	A	G
1	chr1:39707682:G:A	0	39707682	A	G
1	chr1:39708875:G:A	0	39708875	A	G
1	chr1:39710374:T:C	0	39710374	C	T
1	chr1:39710740:T:C	0	39710740	C	T
1	chr1:39711815:A:AATC	0	39711815	AATC	A
1	chr1:39711826:G:A	0	39711826	A	G
1	chr1:39712596:A:G	0	39712596	G	A
1	chr1:39712900:G:A	0	39712900	A	G
1	chr1:39713759:T:C	0	39713759	C	T
1	chr1:39713942:T:C	0	39713942	C	T
1	chr1:39714509:C:T	0	39714509	T	C
1	chr1:39714893:C:T	0	39714893	T	C
1	chr1:39715247:A:G	0	39715247	G	A
1	chr1:39716612:A:T	0	39716612	T	A
1	chr1:39716729:C:A	0	39716729	A	C
1	chr1:39716874:C:G	0	39716874	G	C
1	chr1:39716883:G:A	0	39716883	A	G
1	chr1:39717000:G:T	0	39717000	T	G
1	chr1:39717535:T:G	0	39717535	G	T
1	chr1:39717556:A:G	0	39717556	G	A
1	chr1:39717570:G:A	0	39717570	A	G
1	chr1:39717906:G:A	0	39717906	A	G
1	chr1:39718030:G:A	0	39718030	A	G
1	chr1:39718220:G:C	0	39718220	C	G
1	chr1:39718250:C:T	0	39718250	T	C
1	chr1:39718776:G:A	0	39718776	A	G
1	chr1:39719328:G:A	0	39719328	A	G
1	chr1:39720031:C:CT	0	39720031	CT	C
1	chr1:39720269:C:G	0	39720269	G	C
1	chr1:39720284:T:G	0	39720284	G	T
1	chr1:39720369:C:A	0	39720369	A	C
1	chr1:39720370:T:A	0	39720370	A	T
1	chr1:39720504:A:G	0	39720504	G	A
1	chr1:39721391:C:T	0	39721391	T	C
1	chr1:39721468:A:G	0	39721468	G	A
1	chr1:39722135:C:T	0	39722135	T	C
1	chr1:39722441:C:T	0	39722441	T	C
1	chr1:39722644:G:A	0	39722644	A	G
1	chr1:39723105:C:T	0	39723105	T	C
1	chr1:39723215:G:C	0	39723215	C	G
1	chr1:39724430:G:A	0	39724430	A	G
1	chr1:39725073:TA:T	0	39725073	T	TA
1	chr1:39726139:CATTT:C	0	39726139	C	CATTT
1	chr1:39727917:C:T	0	39727917	T	C
1	chr1:39728010:G:C	0	39728010	C	G
1	chr1:39728100:A:G	0	39728100	G	A
1	chr1:39728876:T:C	0	39728876	C	T
1	chr1:39729092:TCCTAGGGGGCAC:T	0	39729092	T	TCCTAGGGGGCAC
1	chr1:39729231:G:A	0	39729231	A	G
1	chr1:39729359:G:A	0	39729359	A	G
1	chr1:39729891:A:C	0	39729891	C	A
1	chr1:39730945:A:G	0	39730945	G	A
1	chr1:39731185:A:G	0	39731185	G	A
1	chr1:39731198:T:C	0	39731198	C	T
1	chr1:39731292:G:A	0	39731292	A	G
1	chr1:39731633:A:C	0	39731633	C	A
1	chr1:39731859:C:CTCAG	0	39731859	CTCAG	C
1	chr1:39733101:G:A	0	39733101	A	G
1	chr1:39733674:A:G	0	39733674	G	A
1	chr1:39734182:G:A	0	39734182	A	G
1	chr1:39737050:A:T	0	39737050	T	A
1	chr1:39737843:C:T	0	39737843	T	C
1	chr1:39738050:T:C	0	39738050	C	T
1	chr1:39738256:G:T	0	39738256	T	G
1	chr1:39738494:G:T	0	39738494	T	G
1	chr1:39739130:ACTT:A	0	39739130	A	ACTT
1	chr1:39739151:C:T	0	39739151	T	C
1	chr1:39739351:G:A	0	39739351	A	G
1	chr1:39739455:TAAAG:T	0	39739455	T	TAAAG
1	chr1:39740626:G:A	0	39740626	A	G
1	chr1:39740838:A:G	0	39740838	G	A
1	chr1:39741060:T:C	0	39741060	C	T
1	chr1:39741497:T:G	0	39741497	G	T
1	chr1:39742905:T:C	0	39742905	C	T
1	chr1:39743736:A:G	0	39743736	G	A
1	chr1:39744383:G:A	0	39744383	A	G
1	chr1:39744444:C:T	0	39744444	T	C
1	chr1:39744796:G:C	0	39744796	C	G
1	chr1:39745845:C:A	0	39745845	A	C
1	chr1:39746065:T:C	0	39746065	C	T
1	chr1:39747285:T:C	0	39747285	C	T
1	chr1:39747998:A:T	0	39747998	T	A
1	chr1:39748218:C:T	0	39748218	T	C
1	chr1:39748703:G:C	0	39748703	C	G
1	chr1:39748853:T:A	0	39748853	A	T
1	chr1:39749272:A:G	0	39749272	G	A
1	chr1:39749505:A:G	0	39749505	G	A
1	chr1:39750562:A:G	0	39750562	G	A
1	chr1:39751586:T:C	0	39751586	C	T
1	chr1:39751700:A:G	0	39751700	G	A
1	chr1:39753393:C:T	0	39753393	T	C
1	chr1:39753608:T:C	0	39753608	C	T
1	chr1:39754773:G:A	0	39754773	A	G
1	chr1:39754821:G:T	0	39754821	T	G
1	chr1:39755395:G:A	0	39755395	A	G
1	chr1:39755792:T:C	0	39755792	C	T
1	chr1:39756183:G:C	0	39756183	C	G
1	chr1:39757456:T:C	0	39757456	C	T
1	chr1:39757468:T:G	0	39757468	G	T
1	chr1:39758415:T:C	0	39758415	C	T
1	chr1:39760374:G:A	0	39760374	A	G
1	chr1:39761071:G:A	0	39761071	A	G
1	chr1:39761385:A:G	0	39761385	G	A
1	chr1:39761829:A:G	0	39761829	G	A
1	chr1:39762990:G:A	0	39762990	A	G
1	chr1:39775171:C:T	0	39775171	T	C
1	chr1:39775486:C:T	0	39775486	T	C
1	chr1:39776353:A:G	0	39776353	G	A
1	chr1:39776584:A:G	0	39776584	G	A
1	chr1:39777370:T:C	0	39777370	C	T
1	chr1:39777384:A:C	0	39777384	C	A
1	chr1:39777803:T:G	0	39777803	G	T
1	chr1:39777804:C:T	0	39777804	T	C
1	chr1:39778870:A:G	0	39778870	G	A
1	chr1:39779941:AG:A	0	39779941	A	AG
1	chr1:39780232:G:C	0	39780232	C	G
1	chr1:39780877:C:T	0	39780877	T	C
1	chr1:39781069:T:C	0	39781069	C	T
1	chr1:39781077:T:G	0	39781077	G	T
1	chr1:39781442:A:G	0	39781442	G	A
1	chr1:39781557:G:C	0	39781557	C	G
1	chr1:39781984:C:T	0	39781984	T	C
1	chr1:39782015:G:A	0	39782015	A	G
1	chr1:39782616:T:C	0	39782616	C	T
1	chr1:39782666:C:T	0	39782666	T	C
1	chr1:39782695:T:C	0	39782695	C	T
1	chr1:39783061:G:A	0	39783061	A	G
1	chr1:39783259:A:G	0	39783259	G	A
1	chr1:39783710:C:A	0	39783710	A	C
1	chr1:39783746:A:G	0	39783746	G	A
1	chr1:39783754:G:A	0	39783754	A	G
1	chr1:39784159:C:T	0	39784159	T	C
1	chr1:39785619:C:T	0	39785619	T	C
1	chr1:39785810:C:T	0	39785810	T	C
1	chr1:39786897:T:C	0	39786897	C	T
1	chr1:39786972:G:A	0	39786972	A	G
1	chr1:39787126:G:A	0	39787126	A	G
1	chr1:39787228:A:G	0	39787228	G	A
1	chr1:39787243:G:T	0	39787243	T	G
1	chr1:39787248:T:A	0	39787248	A	T
1	chr1:39787357:T:G	0	39787357	G	T
1	chr1:39787599:A:C	0	39787599	C	A
1	chr1:39787880:C:T	0	39787880	T	C
1	chr1:39788054:C:T	0	39788054	T	C
1	chr1:39788098:C:T	0	39788098	T	C
1	chr1:39788114:C:T	0	39788114	T	C
1	chr1:39788138:GC:G	0	39788138	G	GC
1	chr1:39788140:G:A	0	39788140	A	G
1	chr1:39788559:A:G	0	39788559	G	A
1	chr1:39788850:G:A	0	39788850	A	G
1	chr1:39789001:A:C	0	39789001	C	A
1	chr1:39789243:C:G	0	39789243	G	C
1	chr1:39789828:G:A	0	39789828	A	G
1	chr1:39789858:C:A	0	39789858	A	C
1	chr1:39789901:T:C	0	39789901	C	T
1	chr1:39790132:A:G	0	39790132	G	A
1	chr1:39791076:C:G	0	39791076	G	C
1	chr1:39791139:A:G	0	39791139	G	A
1	chr1:39791369:C:A	0	39791369	A	C
1	chr1:39791523:C:T	0	39791523	T	C
1	chr1:39791527:A:AT	0	39791527	AT	A
1	chr1:39791577:A:G	0	39791577	G	A
1	chr1:39792292:G:A	0	39792292	A	G
1	chr1:39792920:G:A	0	39792920	A	G
1	chr1:39793023:C:T	0	39793023	T	C
1	chr1:39793321:G:A	0	39793321	A	G
1	chr1:39794722:T:TG	0	39794722	TG	T
1	chr1:39794913:A:G	0	39794913	G	A
1	chr1:39794916:G:A	0	39794916	A	G
1	chr1:39795369:G:T	0	39795369	T	G
1	chr1:39795740:T:C	0	39795740	C	T
1	chr1:39795777:T:C	0	39795777	C	T
1	chr1:39796430:AC:A	0	39796430	A	AC
1	chr1:39796471:G:T	0	39796471	T	G
1	chr1:39796489:T:TA	0	39796489	TA	T
1	chr1:39796506:A:G	0	39796506	G	A
1	chr1:39796581:T:A	0	39796581	A	T
1	chr1:39796662:A:G	0	39796662	G	A
1	chr1:39796700:T:C	0	39796700	C	T
1	chr1:39797116:T:TTCTC	0	39797116	TTCTC	T
1	chr1:39797242:G:A	0	39797242	A	G
1	chr1:39797321:T:A	0	39797321	A	T
1	chr1:39797382:G:A	0	39797382	A	G
1	chr1:39797594:C:T	0	39797594	T	C
1	chr1:39797694:A:G	0	39797694	G	A
1	chr1:39797741:T:C	0	39797741	C	T
1	chr1:39797915:A:G	0	39797915	G	A
1	chr1:39798029:C:T	0	39798029	T	C
1	chr1:39798275:GGAA:G	0	39798275	G	GGAA
1	chr1:39798410:T:C	0	39798410	C	T
1	chr1:39798474:C:T	0	39798474	T	C
1	chr1:39798496:T:C	0	39798496	C	T
1	chr1:39798728:G:T	0	39798728	T	G
1	chr1:39799080:T:C	0	39799080	C	T
1	chr1:39799684:C:T	0	39799684	T	C
1	chr1:39799850:G:A	0	39799850	A	G
1	chr1:39801680:T:C	0	39801680	C	T
1	chr1:39802452:A:G	0	39802452	G	A
1	chr1:39802696:G:A	0	39802696	A	G
1	chr1:39803339:A:G	0	39803339	G	A
1	chr1:39803449:G:A	0	39803449	A	G
1	chr1:39803576:C:T	0	39803576	T	C
1	chr1:39805248:G:T	0	39805248	T	G
1	chr1:39805893:A:G	0	39805893	G	A
1	chr1:39806628:T:C	0	39806628	C	T
1	chr1:39806765:A:G	0	39806765	G	A
1	chr1:39808238:G:A	0	39808238	A	G
1	chr1:39809086:T:C	0	39809086	C	T
1	chr1:39809399:G:A	0	39809399	A	G
1	chr1:39809417:A:T	0	39809417	T	A
1	chr1:39809431:A:G	0	39809431	G	A
1	chr1:39809448:G:C	0	39809448	C	G
1	chr1:39809569:A:G	0	39809569	G	A
1	chr1:39809653:C:T	0	39809653	T	C
1	chr1:39809877:T:C	0	39809877	C	T
1	chr1:39810848:T:C	0	39810848	C	T
1	chr1:39811265:A:G	0	39811265	G	A
1	chr1:39811650:T:C	0	39811650	C	T
1	chr1:39811821:T:C	0	39811821	C	T
1	chr1:39812323:A:G	0	39812323	G	A
1	chr1:39812345:A:G	0	39812345	G	A
1	chr1:39812622:T:G	0	39812622	G	T
1	chr1:39813484:T:C	0	39813484	C	T
1	chr1:39813536:T:C	0	39813536	C	T
1	chr1:39813858:C:T	0	39813858	T	C
1	chr1:39813930:T:A	0	39813930	A	T
1	chr1:39814237:T:G	0	39814237	G	T
1	chr1:39814545:A:C	0	39814545	C	A
1	chr1:39814631:C:T	0	39814631	T	C
1	chr1:39815579:A:G	0	39815579	G	A
1	chr1:39815769:C:T	0	39815769	T	C
1	chr1:39816152:G:C	0	39816152	C	G
1	chr1:39816963:A:G	0	39816963	G	A
1	chr1:39816965:A:G	0	39816965	G	A
1	chr1:39817036:C:T	0	39817036	T	C
1	chr1:39817146:A:G	0	39817146	G	A
1	chr1:39817379:T:G	0	39817379	G	T
1	chr1:39817687:A:G	0	39817687	G	A
1	chr1:39818381:A:G	0	39818381	G	A
1	chr1:39819695:A:T	0	39819695	T	A
1	chr1:39820333:C:T	0	39820333	T	C
1	chr1:39820378:A:G	0	39820378	G	A
1	chr1:39820388:T:C	0	39820388	C	T
1	chr1:39820600:A:G	0	39820600	G	A
1	chr1:39820724:A:G	0	39820724	G	A
1	chr1:39821607:C:T	0	39821607	T	C
1	chr1:39822147:T:C	0	39822147	C	T
1	chr1:39822151:G:A	0	39822151	A	G
1	chr1:39822245:C:T	0	39822245	T	C
1	chr1:39822260:T:A	0	39822260	A	T
1	chr1:39822379:G:A	0	39822379	A	G
1	chr1:39822745:G:A	0	39822745	A	G
1	chr1:39822792:C:T	0	39822792	T	C
1	chr1:39822802:T:C	0	39822802	C	T
1	chr1:39824140:A:C	0	39824140	C	A
1	chr1:39824605:T:C	0	39824605	C	T
1	chr1:39824925:C:A	0	39824925	A	C
1	chr1:39825024:A:G	0	39825024	G	A
1	chr1:39825196:A:G	0	39825196	G	A
1	chr1:39825292:T:C	0	39825292	C	T
1	chr1:39825759:C:T	0	39825759	T	C
1	chr1:39826470:A:G	0	39826470	G	A
1	chr1:39826549:C:A	0	39826549	A	C
1	chr1:39826792:C:T	0	39826792	T	C
1	chr1:39827026:A:C	0	39827026	C	A
1	chr1:39827070:C:G	0	39827070	G	C
1	chr1:39828514:A:C	0	39828514	C	A
1	chr1:39829198:G:GT	0	39829198	GT	G
1	chr1:39829228:T:C	0	39829228	C	T
1	chr1:39829780:C:T	0	39829780	T	C
1	chr1:39829834:ACTC:A	0	39829834	A	ACTC
1	chr1:39830110:T:C	0	39830110	C	T
1	chr1:39830208:C:A	0	39830208	A	C
1	chr1:39830899:C:T	0	39830899	T	C
1	chr1:39831403:G:A	0	39831403	A	G
1	chr1:39832519:G:A	0	39832519	A	G
1	chr1:39833523:T:C	0	39833523	C	T
1	chr1:39833788:GAA:G	0	39833788	G	GAA
1	chr1:39834012:C:CA	0	39834012	CA	C
1	chr1:39834043:G:GTAA	0	39834043	GTAA	G
1	chr1:39834149:A:G	0	39834149	G	A
1	chr1:39835182:A:T	0	39835182	T	A
1	chr1:39835420:T:C	0	39835420	C	T
1	chr1:39835594:T:C	0	39835594	C	T
1	chr1:39837125:T:C	0	39837125	C	T
1	chr1:39837417:G:T	0	39837417	T	G
1	chr1:39837431:T:G	0	39837431	G	T
1	chr1:39837955:C:T	0	39837955	T	C
1	chr1:39838414:T:C	0	39838414	C	T
1	chr1:39838975:A:G	0	39838975	G	A
1	chr1:39839599:T:C	0	39839599	C	T
1	chr1:39840652:C:T	0	39840652	T	C
1	chr1:39841193:C:T	0	39841193	T	C
1	chr1:39841226:T:C	0	39841226	C	T
1	chr1:39842047:A:G	0	39842047	G	A
1	chr1:39842345:T:C	0	39842345	C	T
1	chr1:39842380:T:C	0	39842380	C	T
1	chr1:39843246:T:C	0	39843246	C	T
1	chr1:39846071:A:G	0	39846071	G	A
1	chr1:39846760:A:G	0	39846760	G	A
1	chr1:39847077:AT:A	0	39847077	A	AT
1	chr1:39847090:A:G	0	39847090	G	A
1	chr1:39847435:G:A	0	39847435	A	G
1	chr1:39848489:T:G	0	39848489	G	T
1	chr1:39848660:C:T	0	39848660	T	C
1	chr1:39848940:C:A	0	39848940	A	C
1	chr1:39849260:A:C	0	39849260	C	A
1	chr1:39849596:G:A	0	39849596	A	G
1	chr1:39850044:C:T	0	39850044	T	C
1	chr1:39850216:A:T	0	39850216	T	A
1	chr1:39850483:C:T	0	39850483	T	C
1	chr1:39851773:C:G	0	39851773	G	C
1	chr1:39853337:G:A	0	39853337	A	G
1	chr1:39853703:C:T	0	39853703	T	C
1	chr1:39854640:T:G	0	39854640	G	T
1	chr1:39854921:AGCCTCAACCTCCCAGGGCTC:A	0	39854921	A	AGCCTCAACCTCCCAGGGCTC
1	chr1:39855510:T:C	0	39855510	C	T
1	chr1:39855522:T:C	0	39855522	C	T
1	chr1:39856678:C:T	0	39856678	T	C
1	chr1:39858301:T:C	0	39858301	C	T
1	chr1:39858439:T:C	0	39858439	C	T
1	chr1:39858621:T:C	0	39858621	C	T
1	chr1:39858981:A:G	0	39858981	G	A
1	chr1:39858994:G:A	0	39858994	A	G
1	chr1:39859048:C:T	0	39859048	T	C
1	chr1:39859112:G:T	0	39859112	T	G
1	chr1:39860434:C:T	0	39860434	T	C
1	chr1:39860576:C:T	0	39860576	T	C
1	chr1:39861531:C:G	0	39861531	G	C
1	chr1:39862009:G:A	0	39862009	A	G
1	chr1:39863220:C:T	0	39863220	T	C
1	chr1:39864722:A:C	0	39864722	C	A
1	chr1:39866291:G:C	0	39866291	C	G
1	chr1:39867175:C:T	0	39867175	T	C
1	chr1:39867306:T:C	0	39867306	C	T
1	chr1:39867436:C:T	0	39867436	T	C
1	chr1:39867630:C:T	0	39867630	T	C
1	chr1:39867851:A:G	0	39867851	G	A
1	chr1:39868308:G:A	0	39868308	A	G
1	chr1:39868581:T:G	0	39868581	G	T
1	chr1:39868669:A:C	0	39868669	C	A
1	chr1:39869314:G:A	0	39869314	A	G
1	chr1:39869953:T:C	0	39869953	C	T
1	chr1:39870219:C:T	0	39870219	T	C
1	chr1:39870673:G:C	0	39870673	C	G
1	chr1:39870675:A:C	0	39870675	C	A
1	chr1:39870931:C:T	0	39870931	T	C
1	chr1:39870958:C:G	0	39870958	G	C
1	chr1:39870996:C:T	0	39870996	T	C
1	chr1:39871549:C:G	0	39871549	G	C
1	chr1:39871908:A:T	0	39871908	T	A
1	chr1:39873795:G:A	0	39873795	A	G
1	chr1:39874915:G:A	0	39874915	A	G
1	chr1:39875048:C:T	0	39875048	T	C
1	chr1:39876090:C:CA	0	39876090	CA	C
1	chr1:39877692:T:C	0	39877692	C	T
1	chr1:39877760:C:T	0	39877760	T	C
1	chr1:39878503:A:G	0	39878503	G	A
1	chr1:39878996:G:A	0	39878996	A	G
1	chr1:39879586:C:T	0	39879586	T	C
1	chr1:39879621:T:C	0	39879621	C	T
1	chr1:39879939:G:A	0	39879939	A	G
1	chr1:39879942:T:C	0	39879942	C	T
1	chr1:39880059:T:C	0	39880059	C	T
1	chr1:39880101:G:A	0	39880101	A	G
1	chr1:39880329:A:C	0	39880329	C	A
1	chr1:39880457:G:C	0	39880457	C	G
1	chr1:39881324:T:C	0	39881324	C	T
1	chr1:39881339:T:C	0	39881339	C	T
1	chr1:39881701:C:T	0	39881701	T	C
1	chr1:39882348:T:C	0	39882348	C	T
1	chr1:39882380:G:A	0	39882380	A	G
1	chr1:39882581:C:T	0	39882581	T	C
1	chr1:39882916:G:C	0	39882916	C	G
1	chr1:39883661:G:A	0	39883661	A	G
1	chr1:39883721:G:A	0	39883721	A	G
1	chr1:39883738:T:C	0	39883738	C	T
1	chr1:39885979:A:G	0	39885979	G	A
1	chr1:39886355:A:G	0	39886355	G	A
1	chr1:39888081:C:T	0	39888081	T	C
1	chr1:39888152:A:G	0	39888152	G	A
1	chr1:39888872:C:G	0	39888872	G	C
1	chr1:39889146:C:T	0	39889146	T	C
1	chr1:39889337:T:G	0	39889337	G	T
1	chr1:39890483:A:G	0	39890483	G	A
1	chr1:39891255:T:C	0	39891255	C	T
1	chr1:39891305:G:T	0	39891305	T	G
1	chr1:39891568:A:C	0	39891568	C	A
1	chr1:39891596:A:G	0	39891596	G	A
1	chr1:39891773:C:T	0	39891773	T	C
1	chr1:39892380:A:T	0	39892380	T	A
1	chr1:39893054:G:A	0	39893054	A	G
1	chr1:39894252:C:T	0	39894252	T	C
1	chr1:39894560:G:T	0	39894560	T	G
1	chr1:39894585:TAAG:T	0	39894585	T	TAAG
1	chr1:39896111:G:C	0	39896111	C	G
1	chr1:39896171:A:C	0	39896171	C	A
1	chr1:39896394:C:A	0	39896394	A	C
1	chr1:39896789:T:C	0	39896789	C	T
1	chr1:39897382:G:C	0	39897382	C	G
1	chr1:39899131:C:A	0	39899131	A	C
1	chr1:39899316:C:T	0	39899316	T	C
1	chr1:39903560:T:C	0	39903560	C	T
1	chr1:39903967:C:T	0	39903967	T	C
1	chr1:39905123:T:C	0	39905123	C	T
1	chr1:39905631:C:T	0	39905631	T	C
1	chr1:39907560:A:G	0	39907560	G	A
1	chr1:39908714:T:C	0	39908714	C	T
1	chr1:39909062:T:C	0	39909062	C	T
1	chr1:39909333:G:A	0	39909333	A	G
1	chr1:39911069:G:A	0	39911069	A	G
1	chr1:39911171:A:G	0	39911171	G	A
1	chr1:39911950:C:T	0	39911950	T	C
1	chr1:39914309:T:C	0	39914309	C	T
1	chr1:39916592:T:C	0	39916592	C	T
1	chr1:39917880:G:T	0	39917880	T	G
1	chr1:39919296:G:A	0	39919296	A	G
1	chr1:39919623:A:C	0	39919623	C	A
1	chr1:39919703:T:C	0	39919703	C	T
1	chr1:39920262:T:C	0	39920262	C	T
1	chr1:39920539:A:T	0	39920539	T	A
1	chr1:39920755:G:A	0	39920755	A	G
1	chr1:39920841:A:G	0	39920841	G	A
1	chr1:39921438:T:G	0	39921438	G	T
1	chr1:39922076:C:T	0	39922076	T	C
1	chr1:39922704:G:T	0	39922704	T	G
1	chr1:39923493:G:A	0	39923493	A	G
1	chr1:39923864:A:G	0	39923864	G	A
1	chr1:39924860:T:C	0	39924860	C	T
1	chr1:39925481:G:A	0	39925481	A	G
1	chr1:39925583:C:T	0	39925583	T	C
1	chr1:39926080:C:T	0	39926080	T	C
1	chr1:39926485:G:C	0	39926485	C	G
1	chr1:39926655:T:C	0	39926655	C	T
1	chr1:39926810:C:T	0	39926810	T	C
1	chr1:39927488:A:G	0	39927488	G	A
1	chr1:39927523:G:A	0	39927523	A	G
1	chr1:39929329:C:T	0	39929329	T	C
1	chr1:39929497:A:G	0	39929497	G	A
1	chr1:39929523:A:G	0	39929523	G	A
1	chr1:39930542:A:G	0	39930542	G	A
1	chr1:39931983:G:T	0	39931983	T	G
1	chr1:39933056:C:T	0	39933056	T	C
1	chr1:39933170:C:T	0	39933170	T	C
1	chr1:39933269:A:G	0	39933269	G	A
1	chr1:39934062:T:C	0	39934062	C	T
1	chr1:39934725:C:T	0	39934725	T	C
1	chr1:39936166:T:A	0	39936166	A	T
1	chr1:39936715:T:C	0	39936715	C	T
1	chr1:39937742:G:T	0	39937742	T	G
1	chr1:39938569:A:G	0	39938569	G	A
1	chr1:39941043:C:T	0	39941043	T	C
1	chr1:39941209:A:G	0	39941209	G	A
1	chr1:39942709:A:G	0	39942709	G	A
1	chr1:39943611:T:C	0	39943611	C	T
1	chr1:39947426:T:C	0	39947426	C	T
1	chr1:39948651:T:C	0	39948651	C	T
1	chr1:39950765:C:T	0	39950765	T	C
1	chr1:39951870:C:T	0	39951870	T	C
1	chr1:39952101:C:T	0	39952101	T	C
1	chr1:39952892:T:C	0	39952892	C	T
1	chr1:39952917:A:G	0	39952917	G	A
1	chr1:39952958:G:T	0	39952958	T	G
1	chr1:39953350:C:T	0	39953350	T	C
1	chr1:39954009:A:G	0	39954009	G	A
1	chr1:39959406:C:T	0	39959406	T	C
1	chr1:39962303:C:T	0	39962303	T	C
1	chr1:39962915:G:T	0	39962915	T	G
1	chr1:39968099:A:G	0	39968099	G	A
1	chr1:39969485:A:G	0	39969485	G	A
1	chr1:39971793:T:C	0	39971793	C	T
1	chr1:39972066:C:A	0	39972066	A	C
1	chr1:39972657:C:T	0	39972657	T	C
1	chr1:39973623:T:G	0	39973623	G	T
1	chr1:39973926:G:A	0	39973926	A	G
1	chr1:39973928:G:A	0	39973928	A	G
1	chr1:39974478:T:C	0	39974478	C	T
1	chr1:39974950:T:C	0	39974950	C	T
1	chr1:39975600:G:A	0	39975600	A	G
1	chr1:39975939:C:T	0	39975939	T	C
1	chr1:39976055:G:T	0	39976055	T	G
1	chr1:39976099:T:C	0	39976099	C	T
1	chr1:39976292:T:A	0	39976292	A	T
1	chr1:39977351:T:TA	0	39977351	TA	T
1	chr1:39977723:G:A	0	39977723	A	G
1	chr1:39977955:C:T	0	39977955	T	C
1	chr1:39979297:A:G	0	39979297	G	A
1	chr1:39979527:T:C	0	39979527	C	T
1	chr1:39979824:T:C	0	39979824	C	T
1	chr1:39979995:A:G	0	39979995	G	A
1	chr1:39980198:A:G	0	39980198	G	A
1	chr1:39980282:A:G	0	39980282	G	A
1	chr1:39980468:C:T	0	39980468	T	C
1	chr1:39981381:C:T	0	39981381	T	C
1	chr1:39982548:T:C	0	39982548	C	T
1	chr1:39984346:T:A	0	39984346	A	T
1	chr1:39985184:G:A	0	39985184	A	G
1	chr1:39987168:T:TC	0	39987168	TC	T
1	chr1:39990190:C:T	0	39990190	T	C
1	chr1:39990763:G:A	0	39990763	A	G
1	chr1:39991653:A:C	0	39991653	C	A
1	chr1:39992935:C:T	0	39992935	T	C
1	chr1:39993248:T:C	0	39993248	C	T
1	chr1:39993719:G:A	0	39993719	A	G
1	chr1:39993796:T:C	0	39993796	C	T
1	chr1:39993833:T:C	0	39993833	C	T
1	chr1:39993864:A:C	0	39993864	C	A
1	chr1:39994127:T:C	0	39994127	C	T
1	chr1:39994149:T:C	0	39994149	C	T
1	chr1:39994255:C:T	0	39994255	T	C
1	chr1:39994479:C:G	0	39994479	G	C
1	chr1:39994726:C:T	0	39994726	T	C
1	chr1:39994736:G:C	0	39994736	C	G
1	chr1:39995204:A:G	0	39995204	G	A
1	chr1:39995293:C:T	0	39995293	T	C
1	chr1:39996990:T:C	0	39996990	C	T
1	chr1:39997826:G:A	0	39997826	A	G
1	chr1:39998049:T:G	0	39998049	G	T
1	chr1:39999222:C:G	0	39999222	G	C
1	chr1:39999914:C:T	0	39999914	T	C
1	chr1:40003912:C:T	0	40003912	T	C
1	chr1:40004522:G:A	0	40004522	A	G
1	chr1:40005267:G:A	0	40005267	A	G
1	chr1:40005564:A:G	0	40005564	G	A
1	chr1:40007093:G:GC	0	40007093	GC	G
1	chr1:40007451:A:G	0	40007451	G	A
1	chr1:40007489:C:T	0	40007489	T	C
1	chr1:40007875:T:C	0	40007875	C	T
1	chr1:40008370:G:A	0	40008370	A	G
1	chr1:40008602:C:T	0	40008602	T	C
1	chr1:40008855:G:A	0	40008855	A	G
1	chr1:40008939:A:G	0	40008939	G	A
1	chr1:40009198:T:C	0	40009198	C	T
1	chr1:40009346:T:C	0	40009346	C	T
1	chr1:40009501:A:G	0	40009501	G	A
1	chr1:40009707:G:A	0	40009707	A	G
1	chr1:40010163:A:T	0	40010163	T	A
1	chr1:40010515:A:G	0	40010515	G	A
1	chr1:40010548:A:G	0	40010548	G	A
1	chr1:40010555:A:G	0	40010555	G	A
1	chr1:40010563:G:A	0	40010563	A	G
1	chr1:40010565:T:C	0	40010565	C	T
1	chr1:40010930:G:T	0	40010930	T	G
1	chr1:40011129:A:G	0	40011129	G	A
1	chr1:40011973:C:T	0	40011973	T	C
1	chr1:40012078:A:T	0	40012078	T	A
1	chr1:40012647:C:T	0	40012647	T	C
1	chr1:40012742:A:G	0	40012742	G	A
1	chr1:40012933:A:G	0	40012933	G	A
1	chr1:40012996:A:G	0	40012996	G	A
1	chr1:40013602:G:A	0	40013602	A	G
1	chr1:40013762:A:G	0	40013762	G	A
1	chr1:40013784:G:GT	0	40013784	GT	G
1	chr1:40014052:T:A	0	40014052	A	T
1	chr1:40014771:G:A	0	40014771	A	G
1	chr1:40014812:A:G	0	40014812	G	A
1	chr1:40015150:T:A	0	40015150	A	T
1	chr1:40015428:G:A	0	40015428	A	G
1	chr1:40015651:T:C	0	40015651	C	T
1	chr1:40016144:T:A	0	40016144	A	T
1	chr1:40016433:T:C	0	40016433	C	T
1	chr1:40016676:G:A	0	40016676	A	G
1	chr1:40016842:A:G	0	40016842	G	A
1	chr1:40016937:T:C	0	40016937	C	T
1	chr1:40018200:C:T	0	40018200	T	C
1	chr1:40018386:C:T	0	40018386	T	C
1	chr1:40019958:T:G	0	40019958	G	T
1	chr1:40020462:T:TCTC	0	40020462	TCTC	T
1	chr1:40020703:G:A	0	40020703	A	G
1	chr1:40022182:C:T	0	40022182	T	C
1	chr1:40022185:A:G	0	40022185	G	A
1	chr1:40022207:G:A	0	40022207	A	G
1	chr1:40022498:C:T	0	40022498	T	C
1	chr1:40022591:A:G	0	40022591	G	A
1	chr1:40023005:G:T	0	40023005	T	G
1	chr1:40023871:G:A	0	40023871	A	G
1	chr1:40024519:A:C	0	40024519	C	A
1	chr1:40024990:C:A	0	40024990	A	C
1	chr1:40025090:T:C	0	40025090	C	T
1	chr1:40027064:G:C	0	40027064	C	G
1	chr1:40027605:C:T	0	40027605	T	C
1	chr1:40028744:C:T	0	40028744	T	C
1	chr1:40028932:T:C	0	40028932	C	T
1	chr1:40029146:C:T	0	40029146	T	C
1	chr1:40030006:C:T	0	40030006	T	C
1	chr1:40030054:G:A	0	40030054	A	G
1	chr1:40032036:C:T	0	40032036	T	C
1	chr1:40032934:A:C	0	40032934	C	A
1	chr1:40033003:A:G	0	40033003	G	A
1	chr1:40033415:A:C	0	40033415	C	A
1	chr1:40033630:G:A	0	40033630	A	G
1	chr1:40034207:C:T	0	40034207	T	C
1	chr1:40035528:A:G	0	40035528	G	A
1	chr1:40035826:A:C	0	40035826	C	A
1	chr1:40035850:T:C	0	40035850	C	T
1	chr1:40036120:A:T	0	40036120	T	A
1	chr1:40036315:C:T	0	40036315	T	C
1	chr1:40036477:C:T	0	40036477	T	C
1	chr1:40036582:C:T	0	40036582	T	C
1	chr1:40036661:G:A	0	40036661	A	G
1	chr1:40037247:C:A	0	40037247	A	C
1	chr1:40037462:C:T	0	40037462	T	C
1	chr1:40037963:T:C	0	40037963	C	T
1	chr1:40038053:T:C	0	40038053	C	T
1	chr1:40038107:G:A	0	40038107	A	G
1	chr1:40038298:T:G	0	40038298	G	T
1	chr1:40038878:T:G	0	40038878	G	T
1	chr1:40039538:G:T	0	40039538	T	G
1	chr1:40039889:G:A	0	40039889	A	G
1	chr1:40039999:T:C	0	40039999	C	T
1	chr1:40041053:G:A	0	40041053	A	G
1	chr1:40041473:C:A	0	40041473	A	C
1	chr1:40041550:G:A	0	40041550	A	G
1	chr1:40043415:T:C	0	40043415	C	T
1	chr1:40043424:C:CT	0	40043424	CT	C
1	chr1:40044620:A:G	0	40044620	G	A
1	chr1:40044760:C:T	0	40044760	T	C
1	chr1:40044858:A:G	0	40044858	G	A
1	chr1:40044931:G:A	0	40044931	A	G
1	chr1:40045317:C:T	0	40045317	T	C
1	chr1:40045372:A:G	0	40045372	G	A
1	chr1:40045467:T:C	0	40045467	C	T
1	chr1:40045595:G:A	0	40045595	A	G
1	chr1:40045842:T:C	0	40045842	C	T
1	chr1:40045843:G:A	0	40045843	A	G
1	chr1:40046589:C:T	0	40046589	T	C
1	chr1:40046919:C:T	0	40046919	T	C
1	chr1:40047101:TTATAATCTTATGGGATTTTGTGTTGATTAATCCCCATATAATCCCA:T	0	40047101	T	TTATAATCTTATGGGATTTTGTGTTGATTAATCCCCATATAATCCCA
1	chr1:40047649:C:T	0	40047649	T	C
1	chr1:40047700:T:G	0	40047700	G	T
1	chr1:40048038:T:C	0	40048038	C	T
1	chr1:40048394:A:C	0	40048394	C	A
1	chr1:40048659:T:C	0	40048659	C	T
1	chr1:40048673:T:A	0	40048673	A	T
1	chr1:40048693:T:G	0	40048693	G	T
1	chr1:40048872:T:C	0	40048872	C	T
1	chr1:40049374:T:C	0	40049374	C	T
1	chr1:40049453:T:C	0	40049453	C	T
1	chr1:40049605:G:A	0	40049605	A	G
1	chr1:40049674:T:C	0	40049674	C	T
1	chr1:40049724:C:A	0	40049724	A	C
1	chr1:40050724:A:G	0	40050724	G	A
1	chr1:40051794:C:T	0	40051794	T	C
1	chr1:40052066:T:C	0	40052066	C	T
1	chr1:40052431:G:A	0	40052431	A	G
1	chr1:40052438:C:G	0	40052438	G	C
1	chr1:40052494:G:A	0	40052494	A	G
1	chr1:40052985:G:A	0	40052985	A	G
1	chr1:40053080:C:T	0	40053080	T	C
1	chr1:40053410:C:T	0	40053410	T	C
1	chr1:40053472:T:C	0	40053472	C	T
1	chr1:40053631:A:G	0	40053631	G	A
1	chr1:40053647:A:G	0	40053647	G	A
1	chr1:40053681:A:T	0	40053681	T	A
1	chr1:40053727:A:G	0	40053727	G	A
1	chr1:40054130:AGAGT:A	0	40054130	A	AGAGT
1	chr1:40054222:A:G	0	40054222	G	A
1	chr1:40054347:C:T	0	40054347	T	C
1	chr1:40054415:A:G	0	40054415	G	A
1	chr1:40055254:A:G	0	40055254	G	A
1	chr1:40055259:G:A	0	40055259	A	G
1	chr1:40055335:TATC:T	0	40055335	T	TATC
1	chr1:40055709:A:G	0	40055709	G	A
1	chr1:40055722:T:A	0	40055722	A	T
1	chr1:40055741:T:A	0	40055741	A	T
1	chr1:40055845:A:G	0	40055845	G	A
1	chr1:40056085:C:G	0	40056085	G	C
1	chr1:40056776:A:G	0	40056776	G	A
1	chr1:40057485:G:T	0	40057485	T	G
1	chr1:40057656:A:G	0	40057656	G	A
1	chr1:40059018:A:T	0	40059018	T	A
1	chr1:40059194:T:C	0	40059194	C	T
1	chr1:40060321:G:C	0	40060321	C	G
1	chr1:40060331:T:C	0	40060331	C	T
1	chr1:40060724:A:G	0	40060724	G	A
1	chr1:40061448:C:T	0	40061448	T	C
1	chr1:40062222:ACTCT:A	0	40062222	A	ACTCT
1	chr1:40062234:A:C	0	40062234	C	A
1	chr1:40062927:A:G	0	40062927	G	A
1	chr1:40062953:C:T	0	40062953	T	C
1	chr1:40063194:C:T	0	40063194	T	C
1	chr1:40063357:T:C	0	40063357	C	T
1	chr1:40064672:C:G	0	40064672	G	C
1	chr1:40065142:A:G	0	40065142	G	A
1	chr1:40065422:A:G	0	40065422	G	A
1	chr1:40068351:A:G	0	40068351	G	A
1	chr1:40068401:C:G	0	40068401	G	C
1	chr1:40069170:T:A	0	40069170	A	T
1	chr1:40069268:A:T	0	40069268	T	A
1	chr1:40069334:C:T	0	40069334	T	C
1	chr1:40069395:T:C	0	40069395	C	T
1	chr1:40069973:G:A	0	40069973	A	G
1	chr1:40072429:G:A	0	40072429	A	G
1	chr1:40072786:C:T	0	40072786	T	C
1	chr1:40073404:C:T	0	40073404	T	C
1	chr1:40073900:A:G	0	40073900	G	A
1	chr1:40074513:G:T	0	40074513	T	G
1	chr1:40074952:A:T	0	40074952	T	A
1	chr1:40075472:C:G	0	40075472	G	C
1	chr1:40077229:A:G	0	40077229	G	A
1	chr1:40077266:G:C	0	40077266	C	G
1	chr1:40077347:T:C	0	40077347	C	T
1	chr1:40077753:C:T	0	40077753	T	C
1	chr1:40078250:T:C	0	40078250	C	T
1	chr1:40080292:T:G	0	40080292	G	T
1	chr1:40081565:AATAG:A	0	40081565	A	AATAG
1	chr1:40081615:T:C	0	40081615	C	T
1	chr1:40082241:G:A	0	40082241	A	G
1	chr1:40082278:C:T	0	40082278	T	C
1	chr1:40082372:A:G	0	40082372	G	A
1	chr1:40082582:C:T	0	40082582	T	C
1	chr1:40083018:G:A	0	40083018	A	G
1	chr1:40083228:A:G	0	40083228	G	A
1	chr1:40083440:G:A	0	40083440	A	G
1	chr1:40083782:C:T	0	40083782	T	C
1	chr1:40083891:T:G	0	40083891	G	T
1	chr1:40084001:T:C	0	40084001	C	T
1	chr1:40084258:C:A	0	40084258	A	C
1	chr1:40084819:C:G	0	40084819	G	C
1	chr1:40085102:C:T	0	40085102	T	C
1	chr1:40085196:A:G	0	40085196	G	A
1	chr1:40085421:G:A	0	40085421	A	G
1	chr1:40086603:G:T	0	40086603	T	G
1	chr1:40087340:G:A	0	40087340	A	G
1	chr1:40087772:A:G	0	40087772	G	A
1	chr1:40088575:A:T	0	40088575	T	A
1	chr1:40089164:G:A	0	40089164	A	G
1	chr1:40089602:C:G	0	40089602	G	C
1	chr1:40089727:C:T	0	40089727	T	C
1	chr1:40090051:T:G	0	40090051	G	T
1	chr1:40090130:G:A	0	40090130	A	G
1	chr1:40090350:G:A	0	40090350	A	G
1	chr1:40090471:T:C	0	40090471	C	T
1	chr1:40090606:A:G	0	40090606	G	A
1	chr1:40090845:CA:C	0	40090845	C	CA
1	chr1:40091270:A:T	0	40091270	T	A
1	chr1:40091984:G:A	0	40091984	A	G
1	chr1:40092839:A:G	0	40092839	G	A
1	chr1:40093381:AATAGG:A	0	40093381	A	AATAGG
1	chr1:40093481:C:T	0	40093481	T	C
1	chr1:40093535:C:T	0	40093535	T	C
1	chr1:40093576:T:G	0	40093576	G	T
1	chr1:40093616:A:G	0	40093616	G	A
1	chr1:40093806:A:C	0	40093806	C	A
1	chr1:40094014:G:A	0	40094014	A	G
1	chr1:40094201:G:A	0	40094201	A	G
1	chr1:40094562:T:C	0	40094562	C	T
1	chr1:40094734:G:A	0	40094734	A	G
1	chr1:40094786:A:G	0	40094786	G	A
1	chr1:40094992:C:T	0	40094992	T	C
1	chr1:40095799:C:T	0	40095799	T	C
1	chr1:40095932:C:A	0	40095932	A	C
1	chr1:40096139:C:G	0	40096139	G	C
1	chr1:40096142:A:ACAAAAC	0	40096142	ACAAAAC	A
1	chr1:40096239:T:C	0	40096239	C	T
1	chr1:40096357:A:C	0	40096357	C	A
1	chr1:40097321:T:C	0	40097321	C	T
1	chr1:40098028:T:C	0	40098028	C	T
1	chr1:40098569:T:A	0	40098569	A	T
1	chr1:40099215:G:A	0	40099215	A	G
1	chr1:40099365:T:C	0	40099365	C	T
1	chr1:40099369:A:G	0	40099369	G	A
1	chr1:40099449:G:C	0	40099449	C	G
1	chr1:40099582:T:C	0	40099582	C	T
1	chr1:40099938:G:C	0	40099938	C	G
1	chr1:40099963:T:C	0	40099963	C	T
1	chr1:40100040:G:T	0	40100040	T	G
1	chr1:40100275:G:A	0	40100275	A	G
1	chr1:40100516:TTAAC:T	0	40100516	T	TTAAC
1	chr1:40101402:G:T	0	40101402	T	G
1	chr1:40101534:C:T	0	40101534	T	C
1	chr1:40102569:G:A	0	40102569	A	G
1	chr1:40103085:C:T	0	40103085	T	C
1	chr1:40104866:A:G	0	40104866	G	A
1	chr1:40106604:G:T	0	40106604	T	G
1	chr1:40107462:A:G	0	40107462	G	A
1	chr1:40108411:TCTC:T	0	40108411	T	TCTC
1	chr1:40109049:G:A	0	40109049	A	G
1	chr1:40109842:G:A	0	40109842	A	G
1	chr1:40110910:A:G	0	40110910	G	A
1	chr1:40110930:G:A	0	40110930	A	G
1	chr1:40111043:G:T	0	40111043	T	G
1	chr1:40111243:G:A	0	40111243	A	G
1	chr1:40113268:C:G	0	40113268	G	C
1	chr1:40115224:A:T	0	40115224	T	A
1	chr1:40116862:T:A	0	40116862	A	T
1	chr1:40116913:T:C	0	40116913	C	T
1	chr1:40116960:C:T	0	40116960	T	C
1	chr1:40117251:G:A	0	40117251	A	G
1	chr1:40117405:T:TAAC	0	40117405	TAAC	T
1	chr1:40117924:C:T	0	40117924	T	C
1	chr1:40118454:G:A	0	40118454	A	G
1	chr1:40118893:A:G	0	40118893	G	A
1	chr1:40118998:A:G	0	40118998	G	A
1	chr1:40119126:G:A	0	40119126	A	G
1	chr1:40119279:G:A	0	40119279	A	G
1	chr1:40119382:G:C	0	40119382	C	G
1	chr1:40119563:T:C	0	40119563	C	T
1	chr1:40119641:G:C	0	40119641	C	G
1	chr1:40119652:G:A	0	40119652	A	G
1	chr1:40119706:T:C	0	40119706	C	T
1	chr1:40119813:A:G	0	40119813	G	A
1	chr1:40119886:A:T	0	40119886	T	A
1	chr1:40120054:A:G	0	40120054	G	A
1	chr1:40120162:C:A	0	40120162	A	C
1	chr1:40120372:T:C	0	40120372	C	T
1	chr1:40120472:A:G	0	40120472	G	A
1	chr1:40120492:A:G	0	40120492	G	A
1	chr1:40120503:G:A	0	40120503	A	G
1	chr1:40120580:G:A	0	40120580	A	G
1	chr1:40120766:A:G	0	40120766	G	A
1	chr1:40120808:C:A	0	40120808	A	C
1	chr1:40121342:T:C	0	40121342	C	T
1	chr1:40121528:T:C	0	40121528	C	T
1	chr1:40121583:T:C	0	40121583	C	T
1	chr1:40121694:A:G	0	40121694	G	A
1	chr1:40121737:G:T	0	40121737	T	G
1	chr1:40121790:T:C	0	40121790	C	T
1	chr1:40121816:A:T	0	40121816	T	A
1	chr1:40121976:A:T	0	40121976	T	A
1	chr1:40122118:C:G	0	40122118	G	C
1	chr1:40122616:C:T	0	40122616	T	C
1	chr1:40122715:C:A	0	40122715	A	C
1	chr1:40122829:T:C	0	40122829	C	T
1	chr1:40122876:C:T	0	40122876	T	C
1	chr1:40122990:T:C	0	40122990	C	T
1	chr1:40123058:C:G	0	40123058	G	C
1	chr1:40123957:C:T	0	40123957	T	C
1	chr1:40123991:G:A	0	40123991	A	G
1	chr1:40124082:G:A	0	40124082	A	G
1	chr1:40124705:C:T	0	40124705	T	C
1	chr1:40124860:G:A	0	40124860	A	G
1	chr1:40125698:A:ATGGACACTCAAAAATACC	0	40125698	ATGGACACTCAAAAATACC	A
1	chr1:40126140:T:C	0	40126140	C	T
1	chr1:40127724:C:T	0	40127724	T	C
1	chr1:40127855:C:T	0	40127855	T	C
1	chr1:40128284:T:C	0	40128284	C	T
1	chr1:40128709:T:C	0	40128709	C	T
1	chr1:40130554:C:T	0	40130554	T	C
1	chr1:40130980:T:C	0	40130980	C	T
1	chr1:40131397:G:A	0	40131397	A	G
1	chr1:40131428:T:C	0	40131428	C	T
1	chr1:40131890:T:G	0	40131890	G	T
1	chr1:40133103:T:C	0	40133103	C	T
1	chr1:40133674:C:T	0	40133674	T	C
1	chr1:40134603:G:A	0	40134603	A	G
1	chr1:40134834:T:TCTC	0	40134834	TCTC	T
1	chr1:40135469:G:A	0	40135469	A	G
1	chr1:40135964:T:C	0	40135964	C	T
1	chr1:40136360:T:C	0	40136360	C	T
1	chr1:40136752:G:C	0	40136752	C	G
1	chr1:40136929:A:G	0	40136929	G	A
1	chr1:40137173:C:T	0	40137173	T	C
1	chr1:40139652:T:C	0	40139652	C	T
1	chr1:40140920:T:C	0	40140920	C	T
1	chr1:40140931:A:G	0	40140931	G	A
1	chr1:40141840:C:T	0	40141840	T	C
1	chr1:40142352:C:T	0	40142352	T	C
1	chr1:40142552:C:G	0	40142552	G	C
1	chr1:40143149:T:C	0	40143149	C	T
1	chr1:40143597:G:A	0	40143597	A	G
1	chr1:40143697:A:G	0	40143697	G	A
1	chr1:40143824:C:T	0	40143824	T	C
1	chr1:40144586:A:C	0	40144586	C	A
1	chr1:40144661:G:GT	0	40144661	GT	G
1	chr1:40144740:G:T	0	40144740	T	G
1	chr1:40146527:G:A	0	40146527	A	G
1	chr1:40146614:T:G	0	40146614	G	T
1	chr1:40146697:T:C	0	40146697	C	T
1	chr1:40147470:T:C	0	40147470	C	T
1	chr1:40147889:G:A	0	40147889	A	G
1	chr1:40148080:G:A	0	40148080	A	G
1	chr1:40148227:G:A	0	40148227	A	G
1	chr1:40149420:A:G	0	40149420	G	A
1	chr1:40150488:A:G	0	40150488	G	A
1	chr1:40151019:G:A	0	40151019	A	G
1	chr1:40151358:C:T	0	40151358	T	C
1	chr1:40151495:A:G	0	40151495	G	A
1	chr1:40151697:C:T	0	40151697	T	C
1	chr1:40151875:G:A	0	40151875	A	G
1	chr1:40153899:A:G	0	40153899	G	A
1	chr1:40153947:A:G	0	40153947	G	A
1	chr1:40155174:A:G	0	40155174	G	A
1	chr1:40156207:A:C	0	40156207	C	A
1	chr1:40156292:T:C	0	40156292	C	T
1	chr1:40156821:A:G	0	40156821	G	A
1	chr1:40157821:A:G	0	40157821	G	A
1	chr1:40157964:C:T	0	40157964	T	C
1	chr1:40158061:C:T	0	40158061	T	C
1	chr1:40158601:G:A	0	40158601	A	G
1	chr1:40160496:G:A	0	40160496	A	G
1	chr1:40160672:CAGG:C	0	40160672	C	CAGG
1	chr1:40161246:G:T	0	40161246	T	G
1	chr1:40161717:G:T	0	40161717	T	G
1	chr1:40162166:T:C	0	40162166	C	T
1	chr1:40162399:A:G	0	40162399	G	A
1	chr1:40162447:C:T	0	40162447	T	C
1	chr1:40162692:T:C	0	40162692	C	T
1	chr1:40162761:G:A	0	40162761	A	G
1	chr1:40162893:G:A	0	40162893	A	G
1	chr1:40163080:T:C	0	40163080	C	T
1	chr1:40163116:G:GT	0	40163116	GT	G
1	chr1:40163150:G:A	0	40163150	A	G
1	chr1:40164022:G:A	0	40164022	A	G
1	chr1:40165581:G:T	0	40165581	T	G
1	chr1:40166909:C:T	0	40166909	T	C
1	chr1:40168057:A:T	0	40168057	T	A
1	chr1:40168302:G:A	0	40168302	A	G
1	chr1:40169898:T:C	0	40169898	C	T
1	chr1:40170559:T:C	0	40170559	C	T
1	chr1:40170650:T:G	0	40170650	G	T
1	chr1:40170715:G:T	0	40170715	T	G
1	chr1:40171558:G:A	0	40171558	A	G
1	chr1:40172082:T:C	0	40172082	C	T
1	chr1:40172555:C:T	0	40172555	T	C
1	chr1:40172761:A:G	0	40172761	G	A
1	chr1:40175338:C:T	0	40175338	T	C
1	chr1:40175635:T:C	0	40175635	C	T
1	chr1:40177935:G:C	0	40177935	C	G
1	chr1:40178102:ATGAG:A	0	40178102	A	ATGAG
1	chr1:40179262:G:T	0	40179262	T	G
1	chr1:40179722:G:C	0	40179722	C	G
1	chr1:40181735:A:G	0	40181735	G	A
1	chr1:40181854:G:A	0	40181854	A	G
1	chr1:40182131:G:A	0	40182131	A	G
1	chr1:40182449:A:T	0	40182449	T	A
1	chr1:40182994:C:G	0	40182994	G	C
1	chr1:40183026:G:A	0	40183026	A	G
1	chr1:40183625:G:A	0	40183625	A	G
1	chr1:40183796:A:G	0	40183796	G	A
1	chr1:40183903:T:C	0	40183903	C	T
1	chr1:40184310:A:G	0	40184310	G	A
1	chr1:40184935:A:G	0	40184935	G	A
1	chr1:40185206:A:T	0	40185206	T	A
1	chr1:40186121:G:A	0	40186121	A	G
1	chr1:40186618:T:C	0	40186618	C	T
1	chr1:40187082:AG:A	0	40187082	A	AG
1	chr1:40187776:A:G	0	40187776	G	A
1	chr1:40188029:C:G	0	40188029	G	C
1	chr1:40191448:T:G	0	40191448	G	T
1	chr1:40193559:T:C	0	40193559	C	T
1	chr1:40193809:G:A	0	40193809	A	G
1	chr1:40194404:T:C	0	40194404	C	T
1	chr1:40194531:T:C	0	40194531	C	T
1	chr1:40194750:G:A	0	40194750	A	G
1	chr1:40194769:G:A	0	40194769	A	G
1	chr1:40194998:TA:T	0	40194998	T	TA
1	chr1:40195001:T:C	0	40195001	C	T
1	chr1:40196418:A:C	0	40196418	C	A
1	chr1:40196734:CAA:C	0	40196734	C	CAA
1	chr1:40196832:G:A	0	40196832	A	G
1	chr1:40197726:T:G	0	40197726	G	T
1	chr1:40198060:A:G	0	40198060	G	A
1	chr1:40199830:T:A	0	40199830	A	T
1	chr1:40201193:G:C	0	40201193	C	G
1	chr1:40202917:A:G	0	40202917	G	A
1	chr1:40203055:C:T	0	40203055	T	C
1	chr1:40203318:G:C	0	40203318	C	G
1	chr1:40203551:C:CAAAA	0	40203551	CAAAA	C
1	chr1:40203590:A:C	0	40203590	C	A
1	chr1:40204101:T:C	0	40204101	C	T
1	chr1:40204102:T:G	0	40204102	G	T
1	chr1:40204556:G:A	0	40204556	A	G
1	chr1:40204569:A:G	0	40204569	G	A
1	chr1:40205140:T:G	0	40205140	G	T
1	chr1:40205769:G:A	0	40205769	A	G
1	chr1:40205925:G:A	0	40205925	A	G
1	chr1:40206093:A:G	0	40206093	G	A
1	chr1:40206134:G:A	0	40206134	A	G
1	chr1:40206736:G:A	0	40206736	A	G
1	chr1:40207546:G:T	0	40207546	T	G
1	chr1:40211322:A:G	0	40211322	G	A
1	chr1:40211378:A:G	0	40211378	G	A
1	chr1:40211788:A:AT	0	40211788	AT	A
1	chr1:40212636:G:C	0	40212636	C	G
1	chr1:40213659:A:C	0	40213659	C	A
1	chr1:40214022:G:C	0	40214022	C	G
1	chr1:40214037:G:A	0	40214037	A	G
1	chr1:40215186:C:T	0	40215186	T	C
1	chr1:40216436:T:C	0	40216436	C	T
1	chr1:40216952:T:C	0	40216952	C	T
1	chr1:40217624:T:C	0	40217624	C	T
1	chr1:40218990:TTAAGTA:T	0	40218990	T	TTAAGTA
1	chr1:40219383:T:C	0	40219383	C	T
1	chr1:40219596:A:C	0	40219596	C	A
1	chr1:40221082:G:A	0	40221082	A	G
1	chr1:40221167:G:A	0	40221167	A	G
1	chr1:40221188:G:A	0	40221188	A	G
1	chr1:40221627:A:G	0	40221627	G	A
1	chr1:40222460:C:T	0	40222460	T	C
1	chr1:40222507:C:A	0	40222507	A	C
1	chr1:40224271:G:GA	0	40224271	GA	G
1	chr1:40225522:C:T	0	40225522	T	C
1	chr1:40226571:G:A	0	40226571	A	G
1	chr1:40226683:T:A	0	40226683	A	T
1	chr1:40226785:A:G	0	40226785	G	A
1	chr1:40227776:A:G	0	40227776	G	A
1	chr1:40227864:A:G	0	40227864	G	A
1	chr1:40228935:A:G	0	40228935	G	A
1	chr1:40229822:A:G	0	40229822	G	A
1	chr1:40230025:C:A	0	40230025	A	C
1	chr1:40230068:G:C	0	40230068	C	G
1	chr1:40232148:T:C	0	40232148	C	T
1	chr1:40232787:T:C	0	40232787	C	T
1	chr1:40232923:A:G	0	40232923	G	A
1	chr1:40233004:C:A	0	40233004	A	C
1	chr1:40233523:C:A	0	40233523	A	C
1	chr1:40234353:C:T	0	40234353	T	C
1	chr1:40235706:T:G	0	40235706	G	T
1	chr1:40236898:C:T	0	40236898	T	C
1	chr1:40239121:T:C	0	40239121	C	T
1	chr1:40239727:T:C	0	40239727	C	T
1	chr1:40239755:C:G	0	40239755	G	C
1	chr1:40240054:A:T	0	40240054	T	A
1	chr1:40241653:A:ATGAAAT	0	40241653	ATGAAAT	A
1	chr1:40242583:T:TC	0	40242583	TC	T
1	chr1:40243181:A:G	0	40243181	G	A
1	chr1:40243537:A:G	0	40243537	G	A
1	chr1:40244100:C:T	0	40244100	T	C
1	chr1:40244399:G:A	0	40244399	A	G
1	chr1:40244906:A:G	0	40244906	G	A
1	chr1:40245803:C:T	0	40245803	T	C
1	chr1:40245884:A:G	0	40245884	G	A
1	chr1:40246955:A:C	0	40246955	C	A
1	chr1:40247098:A:G	0	40247098	G	A
1	chr1:40247124:G:C	0	40247124	C	G
1	chr1:40247307:T:C	0	40247307	C	T
1	chr1:40248338:G:A	0	40248338	A	G
1	chr1:40248362:A:G	0	40248362	G	A
1	chr1:40250367:C:G	0	40250367	G	C
1	chr1:40252409:C:T	0	40252409	T	C
1	chr1:40252586:A:G	0	40252586	G	A
1	chr1:40253333:A:G	0	40253333	G	A
1	chr1:40253567:T:C	0	40253567	C	T
1	chr1:40253867:G:A	0	40253867	A	G
1	chr1:40254043:A:G	0	40254043	G	A
1	chr1:40254217:G:A	0	40254217	A	G
1	chr1:40254916:C:T	0	40254916	T	C
1	chr1:40255385:C:T	0	40255385	T	C
1	chr1:40255487:G:C	0	40255487	C	G
1	chr1:40255939:A:G	0	40255939	G	A
1	chr1:40256236:T:C	0	40256236	C	T
1	chr1:40256448:T:C	0	40256448	C	T
1	chr1:40256470:T:C	0	40256470	C	T
1	chr1:40257123:G:A	0	40257123	A	G
1	chr1:40257946:G:A	0	40257946	A	G
1	chr1:40259274:C:A	0	40259274	A	C
1	chr1:40259654:G:A	0	40259654	A	G
1	chr1:40260571:TA:T	0	40260571	T	TA
1	chr1:40261607:A:G	0	40261607	G	A
1	chr1:40262692:T:C	0	40262692	C	T
1	chr1:40263175:G:A	0	40263175	A	G
1	chr1:40263852:T:TG	0	40263852	TG	T
1	chr1:40266696:T:C	0	40266696	C	T
1	chr1:40267009:C:CT	0	40267009	CT	C
1	chr1:40267012:C:CT	0	40267012	CT	C
1	chr1:40269800:A:G	0	40269800	G	A
1	chr1:40270145:T:G	0	40270145	G	T
1	chr1:40270815:G:A	0	40270815	A	G
1	chr1:40271225:C:T	0	40271225	T	C
1	chr1:40271917:T:C	0	40271917	C	T
1	chr1:40273826:C:T	0	40273826	T	C
1	chr1:40274534:A:G	0	40274534	G	A
1	chr1:40275819:G:A	0	40275819	A	G
1	chr1:40276227:C:T	0	40276227	T	C
1	chr1:40276694:C:T	0	40276694	T	C
1	chr1:40278055:G:A	0	40278055	A	G
1	chr1:40279087:G:A	0	40279087	A	G
1	chr1:40280484:G:A	0	40280484	A	G
1	chr1:40281899:C:T	0	40281899	T	C
1	chr1:40282247:A:C	0	40282247	C	A
1	chr1:40284948:T:G	0	40284948	G	T
1	chr1:40285204:G:A	0	40285204	A	G
1	chr1:40285728:TTCTA:T	0	40285728	T	TTCTA
1	chr1:40287700:T:TA	0	40287700	TA	T
1	chr1:40288094:C:T	0	40288094	T	C
1	chr1:40288297:T:C	0	40288297	C	T
1	chr1:40288313:A:G	0	40288313	G	A
1	chr1:40289884:A:C	0	40289884	C	A
1	chr1:40290211:C:G	0	40290211	G	C
1	chr1:40291221:C:T	0	40291221	T	C
1	chr1:40292321:T:C	0	40292321	C	T
1	chr1:40293392:C:T	0	40293392	T	C
1	chr1:40293559:A:G	0	40293559	G	A
1	chr1:40295173:G:A	0	40295173	A	G
1	chr1:40297423:C:T	0	40297423	T	C
1	chr1:40298854:GC:G	0	40298854	G	GC
1	chr1:40298856:T:G	0	40298856	G	T
1	chr1:40299629:T:C	0	40299629	C	T
1	chr1:40299877:C:T	0	40299877	T	C
1	chr1:40301906:A:G	0	40301906	G	A
1	chr1:40302126:CTG:C	0	40302126	C	CTG
1	chr1:40302216:C:T	0	40302216	T	C
1	chr1:40302230:A:G	0	40302230	G	A
1	chr1:40302519:G:A	0	40302519	A	G
1	chr1:40302604:C:T	0	40302604	T	C
1	chr1:40302672:C:T	0	40302672	T	C
1	chr1:40302953:C:T	0	40302953	T	C
1	chr1:40303502:G:T	0	40303502	T	G
1	chr1:40303912:T:C	0	40303912	C	T
1	chr1:40303916:C:T	0	40303916	T	C
1	chr1:40305058:TTTC:T	0	40305058	T	TTTC
1	chr1:40305298:A:G	0	40305298	G	A
1	chr1:40305301:C:T	0	40305301	T	C
1	chr1:40305354:G:A	0	40305354	A	G
1	chr1:40305900:A:G	0	40305900	G	A
1	chr1:40306322:G:C	0	40306322	C	G
1	chr1:40306531:G:C	0	40306531	C	G
1	chr1:40306620:CA:C	0	40306620	C	CA
1	chr1:40307477:T:C	0	40307477	C	T
1	chr1:40307478:G:A	0	40307478	A	G
1	chr1:40307617:C:T	0	40307617	T	C
1	chr1:40308409:C:T	0	40308409	T	C
1	chr1:40308522:A:C	0	40308522	C	A
1	chr1:40308557:A:G	0	40308557	G	A
1	chr1:40308734:T:C	0	40308734	C	T
1	chr1:40309148:A:G	0	40309148	G	A
1	chr1:40309279:T:C	0	40309279	C	T
1	chr1:40310382:T:A	0	40310382	A	T
1	chr1:40310841:C:T	0	40310841	T	C
1	chr1:40312120:G:A	0	40312120	A	G
1	chr1:40312132:T:C	0	40312132	C	T
1	chr1:40312170:A:G	0	40312170	G	A
1	chr1:40312895:C:T	0	40312895	T	C
1	chr1:40313177:T:C	0	40313177	C	T
1	chr1:40313182:C:T	0	40313182	T	C
1	chr1:40314169:G:T	0	40314169	T	G
1	chr1:40315317:G:A	0	40315317	A	G
1	chr1:40315505:A:C	0	40315505	C	A
1	chr1:40315941:T:C	0	40315941	C	T
1	chr1:40316302:C:T	0	40316302	T	C
1	chr1:40317936:G:A	0	40317936	A	G
1	chr1:40319263:C:A	0	40319263	A	C
1	chr1:40319314:T:C	0	40319314	C	T
1	chr1:40319770:A:G	0	40319770	G	A
1	chr1:40320036:GA:G	0	40320036	G	GA
1	chr1:40320449:A:G	0	40320449	G	A
1	chr1:40320854:G:A	0	40320854	A	G
1	chr1:40320918:T:C	0	40320918	C	T
1	chr1:40321242:T:A	0	40321242	A	T
1	chr1:40321306:T:C	0	40321306	C	T
1	chr1:40322614:C:A	0	40322614	A	C
1	chr1:40323001:A:T	0	40323001	T	A
1	chr1:40323091:G:A	0	40323091	A	G
1	chr1:40323289:G:A	0	40323289	A	G
1	chr1:40323480:G:T	0	40323480	T	G
1	chr1:40323675:T:C	0	40323675	C	T
1	chr1:40323689:T:A	0	40323689	A	T
1	chr1:40323776:C:T	0	40323776	T	C
1	chr1:40324068:CT:C	0	40324068	C	CT
1	chr1:40324127:C:T	0	40324127	T	C
1	chr1:40324221:T:C	0	40324221	C	T
1	chr1:40324255:C:T	0	40324255	T	C
1	chr1:40324281:C:T	0	40324281	T	C
1	chr1:40324364:T:A	0	40324364	A	T
1	chr1:40325356:G:C	0	40325356	C	G
1	chr1:40325873:A:C	0	40325873	C	A
1	chr1:40325983:A:G	0	40325983	G	A
1	chr1:40326120:T:C	0	40326120	C	T
1	chr1:40327143:A:G	0	40327143	G	A
1	chr1:40327397:A:G	0	40327397	G	A
1	chr1:40327772:T:G	0	40327772	G	T
1	chr1:40328423:C:T	0	40328423	T	C
1	chr1:40328817:T:C	0	40328817	C	T
1	chr1:40329166:T:C	0	40329166	C	T
1	chr1:40329412:AT:A	0	40329412	A	AT
1	chr1:40329416:T:A	0	40329416	A	T
1	chr1:40329810:AT:A	0	40329810	A	AT
1	chr1:40330315:C:T	0	40330315	T	C
1	chr1:40330695:T:C	0	40330695	C	T
1	chr1:40331266:G:A	0	40331266	A	G
1	chr1:40331726:C:T	0	40331726	T	C
1	chr1:40332157:G:A	0	40332157	A	G
1	chr1:40332172:T:C	0	40332172	C	T
1	chr1:40332757:T:C	0	40332757	C	T
1	chr1:40333564:C:T	0	40333564	T	C
1	chr1:40334054:C:T	0	40334054	T	C
1	chr1:40334317:G:A	0	40334317	A	G
1	chr1:40334814:A:G	0	40334814	G	A
1	chr1:40335252:T:TC	0	40335252	TC	T
1	chr1:40335425:C:T	0	40335425	T	C
1	chr1:40335819:T:C	0	40335819	C	T
1	chr1:40335961:A:G	0	40335961	G	A
1	chr1:40336622:G:A	0	40336622	A	G
1	chr1:40336660:C:A	0	40336660	A	C
1	chr1:40336678:A:G	0	40336678	G	A
1	chr1:40336751:C:T	0	40336751	T	C
1	chr1:40337087:C:A	0	40337087	A	C
1	chr1:40337116:C:T	0	40337116	T	C
1	chr1:40337266:A:G	0	40337266	G	A
1	chr1:40337450:G:A	0	40337450	A	G
1	chr1:40338072:T:C	0	40338072	C	T
1	chr1:40338161:T:G	0	40338161	G	T
1	chr1:40338183:G:A	0	40338183	A	G
1	chr1:40339189:A:G	0	40339189	G	A
1	chr1:40340102:A:G	0	40340102	G	A
1	chr1:40340384:CTCTTATTTTAACTCCTT:C	0	40340384	C	CTCTTATTTTAACTCCTT
1	chr1:40340402:GCTT:G	0	40340402	G	GCTT
1	chr1:40341287:C:T	0	40341287	T	C
1	chr1:40342163:C:A	0	40342163	A	C
1	chr1:40342310:C:CA	0	40342310	CA	C
1	chr1:40342407:G:A	0	40342407	A	G
1	chr1:40342992:T:A	0	40342992	A	T
1	chr1:40343231:T:C	0	40343231	C	T
1	chr1:40343432:T:C	0	40343432	C	T
1	chr1:40343578:A:C	0	40343578	C	A
1	chr1:40343600:A:C	0	40343600	C	A
1	chr1:40344186:G:A	0	40344186	A	G
1	chr1:40344339:C:T	0	40344339	T	C
1	chr1:40345111:G:A	0	40345111	A	G
1	chr1:40345173:G:A	0	40345173	A	G
1	chr1:40345573:T:C	0	40345573	C	T
1	chr1:40345833:GTTTC:G	0	40345833	G	GTTTC
1	chr1:40346462:C:T	0	40346462	T	C
1	chr1:40346596:C:T	0	40346596	T	C
1	chr1:40347250:TG:T	0	40347250	T	TG
1	chr1:40348030:C:T	0	40348030	T	C
1	chr1:40348260:G:A	0	40348260	A	G
1	chr1:40349245:G:A	0	40349245	A	G
1	chr1:40350303:G:T	0	40350303	T	G
1	chr1:40351132:A:G	0	40351132	G	A
1	chr1:40352663:A:G	0	40352663	G	A
1	chr1:40352826:C:T	0	40352826	T	C
1	chr1:40352992:C:T	0	40352992	T	C
1	chr1:40353422:G:A	0	40353422	A	G
1	chr1:40354424:C:T	0	40354424	T	C
1	chr1:40354663:T:A	0	40354663	A	T
1	chr1:40355030:C:T	0	40355030	T	C
1	chr1:40355645:G:A	0	40355645	A	G
1	chr1:40355672:A:T	0	40355672	T	A
1	chr1:40356616:C:T	0	40356616	T	C
1	chr1:40356749:C:T	0	40356749	T	C
1	chr1:40356864:G:A	0	40356864	A	G
1	chr1:40357130:GTTGA:G	0	40357130	G	GTTGA
1	chr1:40357231:G:A	0	40357231	A	G
1	chr1:40357253:G:A	0	40357253	A	G
1	chr1:40357481:A:G	0	40357481	G	A
1	chr1:40357640:A:G	0	40357640	G	A
1	chr1:40357707:T:G	0	40357707	G	T
1	chr1:40357732:C:T	0	40357732	T	C
1	chr1:40357797:G:A	0	40357797	A	G
1	chr1:40358751:G:A	0	40358751	A	G
1	chr1:40359928:T:C	0	40359928	C	T
1	chr1:40360488:A:T	0	40360488	T	A
1	chr1:40361329:G:A	0	40361329	A	G
1	chr1:40361750:C:T	0	40361750	T	C
1	chr1:40361926:T:C	0	40361926	C	T
1	chr1:40362337:A:G	0	40362337	G	A
1	chr1:40362611:T:G	0	40362611	G	T
1	chr1:40363171:A:G	0	40363171	G	A
1	chr1:40364002:G:C	0	40364002	C	G
1	chr1:40364310:G:A	0	40364310	A	G
1	chr1:40364362:A:G	0	40364362	G	A
1	chr1:40364388:G:C	0	40364388	C	G
1	chr1:40364424:A:G	0	40364424	G	A
1	chr1:40364954:A:G	0	40364954	G	A
1	chr1:40365709:C:T	0	40365709	T	C
1	chr1:40365792:C:T	0	40365792	T	C
1	chr1:40366132:C:T	0	40366132	T	C
1	chr1:40370087:CA:C	0	40370087	C	CA
1	chr1:40371015:T:C	0	40371015	C	T
1	chr1:40371122:G:A	0	40371122	A	G
1	chr1:40372964:C:G	0	40372964	G	C
1	chr1:40373304:A:C	0	40373304	C	A
1	chr1:40373562:C:T	0	40373562	T	C
1	chr1:40374681:A:G	0	40374681	G	A
1	chr1:40376099:C:T	0	40376099	T	C
1	chr1:40376242:T:G	0	40376242	G	T
1	chr1:40376892:A:G	0	40376892	G	A
1	chr1:40376942:T:C	0	40376942	C	T
1	chr1:40378147:C:T	0	40378147	T	C
1	chr1:40378344:T:C	0	40378344	C	T
1	chr1:40378364:A:G	0	40378364	G	A
1	chr1:40379030:C:T	0	40379030	T	C
1	chr1:40379449:T:C	0	40379449	C	T
1	chr1:40381033:T:C	0	40381033	C	T
1	chr1:40382150:T:C	0	40382150	C	T
1	chr1:40383149:G:A	0	40383149	A	G
1	chr1:40383158:T:A	0	40383158	A	T
1	chr1:40383319:G:GCTC	0	40383319	GCTC	G
1	chr1:40386710:T:G	0	40386710	G	T
1	chr1:40386750:AAAC:A	0	40386750	A	AAAC
1	chr1:40387143:A:T	0	40387143	T	A
1	chr1:40387149:G:A	0	40387149	A	G
1	chr1:40387611:A:AG	0	40387611	AG	A
1	chr1:40388068:C:T	0	40388068	T	C
1	chr1:40388220:A:G	0	40388220	G	A
1	chr1:40390019:A:G	0	40390019	G	A
1	chr1:40391104:C:T	0	40391104	T	C
1	chr1:40391252:A:G	0	40391252	G	A
1	chr1:40391858:A:C	0	40391858	C	A
1	chr1:40393011:G:A	0	40393011	A	G
1	chr1:40393204:T:TAGTC	0	40393204	TAGTC	T
1	chr1:40393864:A:C	0	40393864	C	A
1	chr1:40394685:C:T	0	40394685	T	C
1	chr1:40396077:G:A	0	40396077	A	G
1	chr1:40396168:A:G	0	40396168	G	A
1	chr1:40397159:G:A	0	40397159	A	G
1	chr1:40398412:A:AC	0	40398412	AC	A
1	chr1:40399184:G:A	0	40399184	A	G
1	chr1:40399629:C:A	0	40399629	A	C
1	chr1:40399961:G:A	0	40399961	A	G
1	chr1:40400129:G:A	0	40400129	A	G
1	chr1:40400649:TGAA:T	0	40400649	T	TGAA
1	chr1:40400818:CTGG:C	0	40400818	C	CTGG
1	chr1:40401146:T:C	0	40401146	C	T
1	chr1:40401179:C:T	0	40401179	T	C
1	chr1:40401186:T:C	0	40401186	C	T
1	chr1:40402129:A:G	0	40402129	G	A
1	chr1:40402744:G:A	0	40402744	A	G
1	chr1:40403276:C:T	0	40403276	T	C
1	chr1:40403282:C:G	0	40403282	G	C
1	chr1:40403412:C:G	0	40403412	G	C
1	chr1:40403600:A:G	0	40403600	G	A
1	chr1:40405102:TAC:T	0	40405102	T	TAC
1	chr1:40405573:C:T	0	40405573	T	C
1	chr1:40405825:A:G	0	40405825	G	A
1	chr1:40406684:G:A	0	40406684	A	G
1	chr1:40406951:C:T	0	40406951	T	C
1	chr1:40407092:C:T	0	40407092	T	C
1	chr1:40410152:C:G	0	40410152	G	C
1	chr1:40410612:C:G	0	40410612	G	C
1	chr1:40410783:C:G	0	40410783	G	C
1	chr1:40410829:T:G	0	40410829	G	T
1	chr1:40411794:G:A	0	40411794	A	G
1	chr1:40413582:G:A	0	40413582	A	G
1	chr1:40414280:T:G	0	40414280	G	T
1	chr1:40414434:G:A	0	40414434	A	G
1	chr1:40415132:C:T	0	40415132	T	C
1	chr1:40416168:G:A	0	40416168	A	G
1	chr1:40416360:A:G	0	40416360	G	A
1	chr1:40417423:C:T	0	40417423	T	C
1	chr1:40417460:A:G	0	40417460	G	A
1	chr1:40417594:A:G	0	40417594	G	A
1	chr1:40417712:C:T	0	40417712	T	C
1	chr1:40417851:C:T	0	40417851	T	C
1	chr1:40419041:A:T	0	40419041	T	A
1	chr1:40420082:C:T	0	40420082	T	C
1	chr1:40420160:A:G	0	40420160	G	A
1	chr1:40425466:G:A	0	40425466	A	G
1	chr1:40425591:A:G	0	40425591	G	A
1	chr1:40425630:T:C	0	40425630	C	T
1	chr1:40426869:G:GA	0	40426869	GA	G
1	chr1:40426917:A:C	0	40426917	C	A
1	chr1:40427169:G:A	0	40427169	A	G
1	chr1:40427898:A:C	0	40427898	C	A
1	chr1:40428854:G:A	0	40428854	A	G
1	chr1:40429453:A:C	0	40429453	C	A
1	chr1:40429992:T:C	0	40429992	C	T
1	chr1:40430010:G:A	0	40430010	A	G
1	chr1:40430065:A:G	0	40430065	G	A
1	chr1:40430294:A:G	0	40430294	G	A
1	chr1:40431820:A:G	0	40431820	G	A
1	chr1:40433466:T:C	0	40433466	C	T
1	chr1:40435543:G:C	0	40435543	C	G
1	chr1:40435741:G:A	0	40435741	A	G
1	chr1:40435962:G:A	0	40435962	A	G
1	chr1:40436210:G:T	0	40436210	T	G
1	chr1:40436224:C:T	0	40436224	T	C
1	chr1:40436228:T:C	0	40436228	C	T
1	chr1:40436537:T:C	0	40436537	C	T
1	chr1:40436811:A:G	0	40436811	G	A
1	chr1:40436817:T:C	0	40436817	C	T
1	chr1:40436961:T:C	0	40436961	C	T
1	chr1:40437006:G:A	0	40437006	A	G
1	chr1:40437107:C:T	0	40437107	T	C
1	chr1:40437651:T:C	0	40437651	C	T
1	chr1:40437933:A:G	0	40437933	G	A
1	chr1:40438078:G:A	0	40438078	A	G
1	chr1:40438198:A:G	0	40438198	G	A
1	chr1:40438274:T:C	0	40438274	C	T
1	chr1:40438340:T:TA	0	40438340	TA	T
1	chr1:40439085:C:T	0	40439085	T	C
1	chr1:40439732:C:G	0	40439732	G	C
1	chr1:40440765:T:C	0	40440765	C	T
1	chr1:40440796:T:C	0	40440796	C	T
1	chr1:40440955:C:A	0	40440955	A	C
1	chr1:40441526:A:G	0	40441526	G	A
1	chr1:40442196:G:A	0	40442196	A	G
1	chr1:40442713:A:G	0	40442713	G	A
1	chr1:40443417:A:T	0	40443417	T	A
1	chr1:40443769:G:C	0	40443769	C	G
1	chr1:40444324:G:C	0	40444324	C	G
1	chr1:40444387:AC:A	0	40444387	A	AC
1	chr1:40444731:A:G	0	40444731	G	A
1	chr1:40445200:G:A	0	40445200	A	G
1	chr1:40445508:A:G	0	40445508	G	A
1	chr1:40445702:C:T	0	40445702	T	C
1	chr1:40445889:G:A	0	40445889	A	G
1	chr1:40445939:G:GCAA	0	40445939	GCAA	G
1	chr1:40445941:T:TTTC	0	40445941	TTTC	T
1	chr1:40445943:A:T	0	40445943	T	A
1	chr1:40446189:G:A	0	40446189	A	G
1	chr1:40446821:A:C	0	40446821	C	A
1	chr1:40446979:G:T	0	40446979	T	G
1	chr1:40447379:A:C	0	40447379	C	A
1	chr1:40447478:C:T	0	40447478	T	C
1	chr1:40447766:T:C	0	40447766	C	T
1	chr1:40447938:G:C	0	40447938	C	G
1	chr1:40448112:C:T	0	40448112	T	C
1	chr1:40448256:G:A	0	40448256	A	G
1	chr1:40448658:G:A	0	40448658	A	G
1	chr1:40448687:G:T	0	40448687	T	G
1	chr1:40448809:A:G	0	40448809	G	A
1	chr1:40449128:A:T	0	40449128	T	A
1	chr1:40449334:C:A	0	40449334	A	C
1	chr1:40449388:C:T	0	40449388	T	C
1	chr1:40449550:A:G	0	40449550	G	A
1	chr1:40449693:T:C	0	40449693	C	T
1	chr1:40449872:A:C	0	40449872	C	A
1	chr1:40451574:A:G	0	40451574	G	A
1	chr1:40453087:A:G	0	40453087	G	A
1	chr1:40453842:AACCTGGGTG:A	0	40453842	A	AACCTGGGTG
```
