## Supplementary material for "Characterization of shared and ancestry-specific signals driving complex traits using multi-ancestry fine-mapping": mesusieoutput

```
                 eur          afr      eur_afr
   [1,] 0.0002452205 0.0001704726 5.666467e-05
   [2,] 0.0002450483 0.0001992073 6.673303e-05
   [3,] 0.0002537412 0.0001989011 7.578740e-05
   [4,] 0.0002510641 0.0002525363 9.759230e-05
   [5,] 0.0002517174 0.0001468226 5.294701e-05
   [6,] 0.0002604143 0.0002302283 7.341533e-05
   [7,] 0.0002697018 0.0001800678 5.967993e-05
   [8,] 0.0002593953 0.0002098511 8.126564e-05
   [9,] 0.0002757048 0.0001693558 5.843797e-05
  [10,] 0.0002611327 0.0002312415 7.315715e-05
  [11,] 0.0002636088 0.0002681411 1.154704e-04
  [12,] 0.0002591257 0.0001670123 5.168690e-05
  [13,] 0.0002387586 0.0001534924 4.945286e-05
  [14,] 0.0002650303 0.0002204627 8.694162e-05
  [15,] 0.0002484687 0.0003251474 1.199078e-04
  [16,] 0.0002387220 0.0001541916 4.959875e-05
  [17,] 0.0002592379 0.0002137122 7.945520e-05
  [18,] 0.0002438881 0.0001971561 7.257662e-05
  [19,] 0.0002632865 0.0002123561 6.841372e-05
  [20,] 0.0002637540 0.0002054119 7.290367e-05
  [21,] 0.0002578968 0.0002525768 8.839390e-05
  [22,] 0.0002750813 0.0001727422 7.188589e-05
  [23,] 0.0002442826 0.0004032345 1.371694e-04
  [24,] 0.0002481547 0.0003135594 1.148080e-04
  [25,] 0.0002384085 0.0001533690 4.975965e-05
  [26,] 0.0002336538 0.0001909445 6.199027e-05
  [27,] 0.0002414616 0.0001537147 4.988190e-05
  [28,] 0.0002437399 0.0001705566 6.145096e-05
  [29,] 0.0002440514 0.0001742201 6.307935e-05
  [30,] 0.0002686262 0.0003037893 1.404299e-04
  [31,] 0.0002671622 0.0003158737 1.455877e-04
  [32,] 0.0002410210 0.0001536398 4.988342e-05
  [33,] 0.0002484116 0.0006163720 2.347516e-04
  [34,] 0.0002613287 0.0003296640 1.291353e-04
  [35,] 0.0002472861 0.0004739767 1.732245e-04
  [36,] 0.0002544228 0.0003466607 1.117729e-04
  [37,] 0.0002449134 0.0001559420 5.442181e-05
  [38,] 0.0002368851 0.0001479347 4.778633e-05
  [39,] 0.0002368799 0.0001474332 4.767486e-05
  [40,] 0.0002543216 0.0007012442 3.087765e-04
  [41,] 0.0002604599 0.0001349469 4.598475e-05
  [42,] 0.0002532286 0.0001565929 5.617580e-05
  [43,] 0.0002351103 0.0001454861 4.545017e-05
  [44,] 0.0002584561 0.0002153890 6.485944e-05
  [45,] 0.0002413473 0.0001486486 4.933466e-05
  [46,] 0.0002355630 0.0001413486 4.440515e-05
  [47,] 0.0002385973 0.0002296746 6.903061e-05
  [48,] 0.0002408998 0.0001490154 4.943474e-05
  [49,] 0.0002360008 0.0001516266 5.032880e-05
  [50,] 0.0002543549 0.0003050770 9.824007e-05
  [51,] 0.0002614003 0.0002094022 6.967591e-05
  [52,] 0.0002648306 0.0002458518 8.794362e-05
  [53,] 0.0002541374 0.0001570490 5.663989e-05
  [54,] 0.0002547275 0.0001672565 5.294065e-05
  [55,] 0.0002457995 0.0002353443 8.063096e-05
  [56,] 0.0002589555 0.0001940383 6.345047e-05
  [57,] 0.0002578677 0.0001935631 6.371529e-05
  [58,] 0.0002412558 0.0001371563 4.627163e-05
  [59,] 0.0002459467 0.0002498624 8.638189e-05
  [60,] 0.0002447067 0.0002466945 8.313949e-05
  [61,] 0.0002418217 0.0001531133 4.796463e-05
  [62,] 0.0002359462 0.0001543541 5.142098e-05
  [63,] 0.0002457849 0.0002188428 7.466209e-05
  [64,] 0.0002459374 0.0002228873 7.635011e-05
  [65,] 0.0002602471 0.0001934488 6.416128e-05
  [66,] 0.0002394848 0.0001545874 5.054147e-05
  [67,] 0.0002462720 0.0002307233 7.972265e-05
  [68,] 0.0002478794 0.0001405969 4.325666e-05
  [69,] 0.0002437114 0.0002269529 7.219724e-05
  [70,] 0.0002401370 0.0002090488 7.240245e-05
  [71,] 0.0002501207 0.0001392175 4.520146e-05
  [72,] 0.0002539787 0.0001897141 6.704038e-05
  [73,] 0.0002821633 0.0001392969 4.658898e-05
  [74,] 0.0002559118 0.0002052113 7.622664e-05
  [75,] 0.0002414448 0.0001580141 4.975305e-05
  [76,] 0.0002567333 0.0001984653 7.094489e-05
  [77,] 0.0002629493 0.0001442285 4.474048e-05
  [78,] 0.0002657886 0.0002719379 1.133990e-04
  [79,] 0.0002573213 0.0001407737 4.715494e-05
  [80,] 0.0002479393 0.0001415509 4.743381e-05
  [81,] 0.0002325943 0.0001405878 4.543274e-05
  [82,] 0.0002664744 0.0002496345 7.608889e-05
  [83,] 0.0002634066 0.0002709786 1.054221e-04
  [84,] 0.0002337340 0.0001973710 6.312723e-05
  [85,] 0.0002539472 0.0001485735 5.275930e-05
  [86,] 0.0002776148 0.0002028642 8.182769e-05
  [87,] 0.0002642684 0.0001781237 5.074712e-05
  [88,] 0.0002650822 0.0001784322 5.414212e-05
  [89,] 0.0002471222 0.0001461737 4.956454e-05
  [90,] 0.0002583177 0.0001786711 7.088943e-05
  [91,] 0.0002509650 0.0001668799 5.549813e-05
  [92,] 0.0002560770 0.0001839091 7.271161e-05
  [93,] 0.0002584522 0.0001470573 5.020224e-05
  [94,] 0.0002539022 0.0002068398 8.193029e-05
  [95,] 0.0002552249 0.0002439230 1.014243e-04
  [96,] 0.0002328036 0.0001980867 6.256756e-05
  [97,] 0.0002389640 0.0001362985 4.469642e-05
  [98,] 0.0002438644 0.0001357532 4.283063e-05
  [99,] 0.0002560519 0.0001766213 6.912223e-05
 [100,] 0.0002554377 0.0002369019 7.936557e-05
 [101,] 0.0002544810 0.0001478343 5.185093e-05
 [102,] 0.0002472011 0.0003772985 9.928580e-05
 [103,] 0.0002420986 0.0001373361 4.559240e-05
 [104,] 0.0002340306 0.0001549754 5.005861e-05
 [105,] 0.0002507474 0.0002029301 7.954296e-05
 [106,] 0.0002502421 0.0001525607 5.580977e-05
 [107,] 0.0002497090 0.0002421139 8.291646e-05
 [108,] 0.0002523331 0.0001706416 6.498515e-05
 [109,] 0.0002447404 0.0001562323 5.567925e-05
 [110,] 0.0002502289 0.0002001926 6.461134e-05
 [111,] 0.0002536617 0.0002523320 8.537221e-05
 [112,] 0.0002604277 0.0001665325 6.228291e-05
 [113,] 0.0002547150 0.0001763989 6.663416e-05
 [114,] 0.0002623980 0.0001848085 7.361694e-05
 [115,] 0.0002859771 0.0002012952 9.265564e-05
 [116,] 0.0002907785 0.0002079713 9.864856e-05
 [117,] 0.0002595498 0.0001692943 6.248086e-05
 [118,] 0.0004439966 0.0004188440 3.673409e-04
 [119,] 0.0002762139 0.0001998746 8.785280e-05
 [120,] 0.0002572448 0.0001758919 5.849897e-05
 [121,] 0.0002622000 0.0001848752 6.857807e-05
 [122,] 0.0002812276 0.0002198917 1.024812e-04
 [123,] 0.0003100760 0.0005452905 3.833166e-04
 [124,] 0.0002333986 0.0001874059 5.867751e-05
 [125,] 0.0002561873 0.0001836447 6.120453e-05
 [126,] 0.0003507189 0.0002184303 1.256187e-04
 [127,] 0.0002562006 0.0001840140 6.134338e-05
 [128,] 0.0002546819 0.0002435310 7.962850e-05
 [129,] 0.0002372574 0.0001885972 6.055883e-05
 [130,] 0.0003510205 0.0001749537 8.865583e-05
 [131,] 0.0002561757 0.0001834011 6.109753e-05
 [132,] 0.0003467882 0.0001773709 8.987109e-05
 [133,] 0.0003376160 0.0001779432 8.846374e-05
 [134,] 0.0003452950 0.0001753258 8.787476e-05
 [135,] 0.0003483895 0.0001831614 9.482045e-05
 [136,] 0.0002561346 0.0002028921 6.485912e-05
 [137,] 0.0002492140 0.0003251708 8.077920e-05
 [138,] 0.0002560431 0.0002002722 6.435742e-05
 [139,] 0.0002802402 0.0002461598 5.862118e-05
 [140,] 0.0003342340 0.0002221608 1.222796e-04
 [141,] 0.0003401198 0.0002221788 1.243781e-04
 [142,] 0.0003384532 0.0002167294 1.194776e-04
 [143,] 0.0003443408 0.0003536638 2.500210e-04
 [144,] 0.0002526830 0.0003503562 1.012607e-04
 [145,] 0.0002557747 0.0001938970 6.309654e-05
 [146,] 0.0002576151 0.0002154951 7.306747e-05
 [147,] 0.0006469914 0.0004830752 4.601614e-04
 [148,] 0.0002423048 0.0001913453 6.249597e-05
 [149,] 0.0002426719 0.0002069326 6.818110e-05
 [150,] 0.0002572432 0.0002185454 7.295338e-05
 [151,] 0.0002573183 0.0002184727 7.288671e-05
 [152,] 0.0002548296 0.0003118530 7.297212e-05
 [153,] 0.0007238675 0.0003552933 3.027595e-04
 [154,] 0.0002790402 0.0003030584 6.601609e-05
 [155,] 0.0002580669 0.0001691068 5.400203e-05
 [156,] 0.0006737057 0.0003905748 3.344699e-04
 [157,] 0.0002552980 0.0003087355 7.229493e-05
 [158,] 0.0006688583 0.0003719875 3.112101e-04
 [159,] 0.0002559840 0.0003412636 7.722330e-05
 [160,] 0.0002581614 0.0001671269 5.349218e-05
 [161,] 0.0002539617 0.0003176965 7.426741e-05
 [162,] 0.0002580289 0.0001605095 5.316877e-05
 [163,] 0.0007076098 0.0003467227 2.852125e-04
 [164,] 0.0002549685 0.0003309637 7.601167e-05
 [165,] 0.0002427847 0.0003447695 1.133831e-04
 [166,] 0.0002578560 0.0001605101 5.320981e-05
 [167,] 0.0002428303 0.0003451408 1.137336e-04
 [168,] 0.0006723917 0.0003810528 3.232020e-04
 [169,] 0.0006583870 0.0003846138 3.259563e-04
 [170,] 0.0002428356 0.0003464863 1.141798e-04
 [171,] 0.0002426189 0.0003455984 1.127364e-04
 [172,] 0.0003230383 0.0002450085 1.373734e-04
 [173,] 0.0002428190 0.0003443387 1.134060e-04
 [174,] 0.0002412735 0.0001621024 5.127499e-05
 [175,] 0.0002428324 0.0003507482 1.155518e-04
 [176,] 0.0002557838 0.0002233527 7.454985e-05
 [177,] 0.0002550159 0.0002233040 7.368183e-05
 [178,] 0.0002430509 0.0003527431 1.172270e-04
 [179,] 0.0002595156 0.0001856139 6.623595e-05
 [180,] 0.0004783388 0.0002037322 1.188327e-04
 [181,] 0.0002603325 0.0001852922 6.654911e-05
 [182,] 0.0002427537 0.0003507324 1.150675e-04
 [183,] 0.0002594455 0.0001873978 6.698235e-05
 [184,] 0.0002595156 0.0001784022 6.290165e-05
 [185,] 0.0002427741 0.0003673020 1.205918e-04
 [186,] 0.0002555663 0.0002127956 7.062532e-05
 [187,] 0.0002592760 0.0001732944 6.051799e-05
 [188,] 0.0002955230 0.0001468962 5.713830e-05
 [189,] 0.0002428663 0.0003506100 1.156671e-04
 [190,] 0.0002642759 0.0001383884 4.759441e-05
 [191,] 0.0004995814 0.0001562329 7.517396e-05
 [192,] 0.0002564876 0.0002263308 7.865097e-05
 [193,] 0.0002987889 0.0001485211 5.889086e-05
 [194,] 0.0002428493 0.0003495754 1.152468e-04
 [195,] 0.0005346964 0.0002048013 1.218632e-04
 [196,] 0.0003036045 0.0001522996 6.255133e-05
 [197,] 0.0002430213 0.0003511054 1.165613e-04
 [198,] 0.0002639302 0.0001371049 4.574964e-05
 [199,] 0.0002980945 0.0001522446 6.173868e-05
 [200,] 0.0002587699 0.0001681414 5.790251e-05
 [201,] 0.0002640982 0.0001370999 4.572444e-05
 [202,] 0.0002589482 0.0001685834 5.817473e-05
 [203,] 0.0006482196 0.0003930414 3.353564e-04
 [204,] 0.0002638276 0.0001452312 5.107055e-05
 [205,] 0.0002587169 0.0001821891 6.346693e-05
 [206,] 0.0002582996 0.0002566701 8.916028e-05
 [207,] 0.0002641271 0.0001380048 4.731871e-05
 [208,] 0.0002409568 0.0002718971 7.464935e-05
 [209,] 0.0002576531 0.0002249898 7.608139e-05
 [210,] 0.0002426902 0.0003504581 1.147106e-04
 [211,] 0.0002630112 0.0001501414 5.375670e-05
 [212,] 0.0002564859 0.0002250987 7.584966e-05
 [213,] 0.0005980364 0.0004355505 3.785103e-04
 [214,] 0.0002601867 0.0001697387 6.098518e-05
 [215,] 0.0002604593 0.0001560255 5.432260e-05
 [216,] 0.0002960432 0.0001510144 6.050775e-05
 [217,] 0.0002603309 0.0001555808 5.406808e-05
 [218,] 0.0002591602 0.0001543705 5.336315e-05
 [219,] 0.0002603350 0.0001554568 5.400699e-05
 [220,] 0.0002548921 0.0002452423 8.873688e-05
 [221,] 0.0002547816 0.0002142638 7.721000e-05
 [222,] 0.0003751736 0.0003776141 2.788387e-04
 [223,] 0.0002541029 0.0002207089 7.989343e-05
 [224,] 0.0003446249 0.0004370327 3.323169e-04
 [225,] 0.0002531499 0.0002247369 7.438303e-05
 [226,] 0.0002536885 0.0002357984 7.870771e-05
 [227,] 0.0002526789 0.0002246348 7.387579e-05
 [228,] 0.0003359280 0.0004298415 3.074233e-04
 [229,] 0.0002386007 0.0001695647 5.355092e-05
 [230,] 0.0003101006 0.0001425710 5.787893e-05
 [231,] 0.0002425530 0.0002972526 9.609737e-05
 [232,] 0.0002384565 0.0001713393 5.387178e-05
 [233,] 0.0003427166 0.0004240979 3.108703e-04
 [234,] 0.0003418566 0.0004027115 2.897362e-04
 [235,] 0.0003362197 0.0004283070 3.063820e-04
 [236,] 0.0002559802 0.0003099073 1.068141e-04
 [237,] 0.0003147010 0.0001386254 5.519743e-05
 [238,] 0.0002520995 0.0002247451 7.404530e-05
 [239,] 0.0002426731 0.0002941800 9.568222e-05
 [240,] 0.0002380298 0.0001817121 5.614412e-05
 [241,] 0.0002386973 0.0001794049 5.536703e-05
 [242,] 0.0002480801 0.0002421047 8.264532e-05
 [243,] 0.0003429674 0.0004965995 3.815097e-04
 [244,] 0.0002784188 0.0001567985 6.267762e-05
 [245,] 0.0002805900 0.0001601572 6.530026e-05
 [246,] 0.0002847489 0.0001425811 5.300954e-05
 [247,] 0.0003475744 0.0004928316 3.852478e-04
 [248,] 0.0002837468 0.0001567433 6.355647e-05
 [249,] 0.0002952042 0.0001663279 7.230204e-05
 [250,] 0.0002482160 0.0002252884 7.380666e-05
 [251,] 0.0002466755 0.0002500417 8.394582e-05
 [252,] 0.0002468861 0.0002502219 8.454165e-05
 [253,] 0.0002505546 0.0006605527 2.539091e-04
 [254,] 0.0002392567 0.0003131819 1.036945e-04
 [255,] 0.0003423227 0.0007946803 6.856196e-04
 [256,] 0.0002398085 0.0003391748 1.144975e-04
 [257,] 0.0002621994 0.0001835495 5.632624e-05
 [258,] 0.0002387909 0.0003059940 9.920208e-05
 [259,] 0.0003344434 0.0007693647 6.335469e-04
 [260,] 0.0003118657 0.0012693437 1.000574e-03
 [261,] 0.0002435808 0.0001930538 6.711814e-05
 [262,] 0.0003048887 0.0001504451 6.300588e-05
 [263,] 0.0002937386 0.0001384467 4.914108e-05
 [264,] 0.0003186063 0.0011703513 9.566600e-04
 [265,] 0.0003071901 0.0003889728 2.311880e-04
 [266,] 0.0003086736 0.0001600340 6.916878e-05
 [267,] 0.0003047034 0.0001514887 6.256040e-05
 [268,] 0.0002436738 0.0001569517 5.151341e-05
 [269,] 0.0003145336 0.0001833576 8.864737e-05
 [270,] 0.0002703923 0.0001934972 5.802267e-05
 [271,] 0.0003101541 0.0001491777 6.123604e-05
 [272,] 0.0002544037 0.0002577540 8.471697e-05
 [273,] 0.0002479999 0.0002377769 7.551971e-05
 [274,] 0.0002513281 0.0002554325 8.585915e-05
 [275,] 0.0002462453 0.0001839961 5.901347e-05
 [276,] 0.0002514583 0.0002546699 8.570758e-05
 [277,] 0.0003055555 0.0001455517 5.728982e-05
 [278,] 0.0002460621 0.0001906195 6.182538e-05
 [279,] 0.0002888466 0.0001517467 6.024712e-05
 [280,] 0.0002544012 0.0002534435 8.367326e-05
 [281,] 0.0003209695 0.0001435972 5.618073e-05
 [282,] 0.0002573666 0.0002309634 7.794018e-05
 [283,] 0.0003080717 0.0001529281 6.307351e-05
 [284,] 0.0003144778 0.0001524615 6.334512e-05
 [285,] 0.0003240306 0.0001427726 5.548275e-05
 [286,] 0.0003293253 0.0001781621 8.817663e-05
 [287,] 0.0010532554 0.0004364802 3.431457e-04
 [288,] 0.0002567358 0.0002524204 7.501818e-05
 [289,] 0.0002550558 0.0002771058 9.653276e-05
 [290,] 0.0002423170 0.0001642384 5.460508e-05
 [291,] 0.0002477285 0.0002335219 7.573889e-05
 [292,] 0.0002527266 0.0001516388 4.821231e-05
 [293,] 0.0002519225 0.0001525692 4.839518e-05
 [294,] 0.0002524131 0.0002714235 7.261672e-05
 [295,] 0.0002545804 0.0001853928 6.127576e-05
 [296,] 0.0002579281 0.0002024015 6.471607e-05
 [297,] 0.0002540727 0.0002263193 6.178014e-05
 [298,] 0.0002541791 0.0002522585 6.738134e-05
 [299,] 0.0002447222 0.0001697538 5.203931e-05
 [300,] 0.0002579022 0.0001981175 6.365421e-05
 [301,] 0.0002434598 0.0001618334 5.047388e-05
 [302,] 0.0002573059 0.0002067209 6.564888e-05
 [303,] 0.0002581855 0.0002034965 7.305214e-05
 [304,] 0.0003740778 0.0002655628 1.937604e-04
 [305,] 0.0002543200 0.0003521202 1.135720e-04
 [306,] 0.0002577421 0.0001964634 5.676644e-05
 [307,] 0.0002577437 0.0001843873 6.525194e-05
 [308,] 0.0002396693 0.0001474726 4.983428e-05
 [309,] 0.0002443687 0.0003111063 9.662656e-05
 [310,] 0.0002564517 0.0002199921 7.378973e-05
 [311,] 0.0002565712 0.0002152137 7.273261e-05
 [312,] 0.0002385388 0.0001662018 5.477226e-05
 [313,] 0.0002325389 0.0003542501 1.071062e-04
 [314,] 0.0002565037 0.0002015952 6.773990e-05
 [315,] 0.0002557682 0.0001576231 5.242532e-05
 [316,] 0.0002558005 0.0001473533 4.909654e-05
 [317,] 0.0002446693 0.0002613699 7.964502e-05
 [318,] 0.0002401612 0.0002278405 6.867927e-05
 [319,] 0.0002440643 0.0002413079 7.539885e-05
 [320,] 0.0002441461 0.0002635618 8.179582e-05
 [321,] 0.0002441401 0.0004565624 1.521320e-04
 [322,] 0.0002328115 0.0005334522 1.599840e-04
 [323,] 0.0002451262 0.0002188003 6.458150e-05
 [324,] 0.0002454854 0.0003216650 8.301023e-05
 [325,] 0.0002402105 0.0004320836 1.054371e-04
 [326,] 0.0002576655 0.0001424576 4.374597e-05
 [327,] 0.0002376389 0.0005550288 1.332072e-04
 [328,] 0.0002455198 0.0001792444 5.832606e-05
 [329,] 0.0002575510 0.0002529091 8.687464e-05
 [330,] 0.0002492484 0.0002293227 6.336906e-05
 [331,] 0.0002464204 0.0001858668 5.998896e-05
 [332,] 0.0002506036 0.0002729793 9.284142e-05
 [333,] 0.0002553003 0.0002098072 6.419254e-05
 [334,] 0.0002663067 0.0002028979 8.518227e-05
 [335,] 0.0002636050 0.0001717917 5.160025e-05
 [336,] 0.0002632671 0.0001708928 5.160297e-05
 [337,] 0.0002750221 0.0001680852 5.207529e-05
 [338,] 0.0002655833 0.0004786034 2.352970e-04
 [339,] 0.0002520112 0.0001668029 5.793487e-05
 [340,] 0.0002530904 0.0001622393 5.363902e-05
 [341,] 0.0002527974 0.0001730536 5.698306e-05
 [342,] 0.0002368976 0.0001740843 6.016170e-05
 [343,] 0.0002539039 0.0001576688 5.435481e-05
 [344,] 0.0002523679 0.0001541315 5.098974e-05
 [345,] 0.0002634630 0.0001592825 5.317172e-05
 [346,] 0.0002473795 0.0002910427 9.071395e-05
 [347,] 0.0002640462 0.0002359385 1.014322e-04
 [348,] 0.0002894483 0.0002163593 1.015057e-04
 [349,] 0.0002531319 0.0001705006 5.571144e-05
 [350,] 0.0002874251 0.0002004296 4.924287e-05
 [351,] 0.0002526591 0.0001702309 5.647916e-05
 [352,] 0.0002522161 0.0001407576 4.922429e-05
 [353,] 0.0002468401 0.0001423650 4.888595e-05
 [354,] 0.0002527134 0.0001702673 5.625500e-05
 [355,] 0.0002378910 0.0001524145 5.017898e-05
 [356,] 0.0002664006 0.0001515259 5.273062e-05
 [357,] 0.0002476793 0.0003625118 1.149565e-04
 [358,] 0.0002890982 0.0001509833 5.370156e-05
 [359,] 0.0002466776 0.0001490298 5.015694e-05
 [360,] 0.0002494810 0.0001692538 4.974248e-05
 [361,] 0.0002420874 0.0001544406 5.054477e-05
 [362,] 0.0002622178 0.0002448421 9.235029e-05
 [363,] 0.0002420696 0.0001404955 4.809184e-05
 [364,] 0.0002390629 0.0001388964 4.680454e-05
 [365,] 0.0002380243 0.0001373128 4.459403e-05
 [366,] 0.0002365510 0.0001335106 4.357003e-05
 [367,] 0.0002547483 0.0001646625 5.659419e-05
 [368,] 0.0002581825 0.0001383159 4.815988e-05
 [369,] 0.0002551325 0.0001459081 5.212125e-05
 [370,] 0.0002451094 0.0002757822 7.573253e-05
 [371,] 0.0002582450 0.0002159409 5.740646e-05
 [372,] 0.0002657037 0.0002139191 5.626821e-05
 [373,] 0.0002483903 0.0002948387 7.710340e-05
 [374,] 0.0002441334 0.0002471504 8.598704e-05
 [375,] 0.0002759973 0.0002434738 1.031505e-04
 [376,] 0.0002667282 0.0001853061 7.014373e-05
 [377,] 0.0002607882 0.0002717912 8.069880e-05
 [378,] 0.0002584537 0.0002228611 6.609997e-05
 [379,] 0.0003334764 0.0001414181 4.518611e-05
 [380,] 0.0002456096 0.0002309437 7.166256e-05
 [381,] 0.0002351020 0.0002237604 7.490566e-05
 [382,] 0.0002575375 0.0001856380 6.401913e-05
 [383,] 0.0002617517 0.0004532336 9.434033e-05
 [384,] 0.0002660696 0.0002266628 8.287893e-05
 [385,] 0.0002784345 0.0005904143 1.089887e-04
 [386,] 0.0002339760 0.0007453657 2.142115e-04
 [387,] 0.0002619055 0.0002586374 9.574225e-05
 [388,] 0.0002563912 0.0001811930 6.051988e-05
 [389,] 0.0002565406 0.0002273852 7.514097e-05
 [390,] 0.0002332348 0.0013520126 3.482645e-04
 [391,] 0.0002795737 0.0002454214 9.822515e-05
 [392,] 0.0002331940 0.0018991706 4.839355e-04
 [393,] 0.0002538445 0.0001861453 6.210610e-05
 [394,] 0.0002561042 0.0001779460 5.893714e-05
 [395,] 0.0002392992 0.0001913250 6.119473e-05
 [396,] 0.0002647033 0.0002588396 9.759668e-05
 [397,] 0.0002572212 0.0002526850 8.058176e-05
 [398,] 0.0002572616 0.0002699666 8.578044e-05
 [399,] 0.0002460776 0.0001579281 5.169487e-05
 [400,] 0.0002544062 0.0001821794 6.226825e-05
 [401,] 0.0002469552 0.0001921391 6.394297e-05
 [402,] 0.0002469869 0.0001586918 5.197802e-05
 [403,] 0.0002561843 0.0001820425 6.033529e-05
 [404,] 0.0002560714 0.0001796127 5.989109e-05
 [405,] 0.0002540887 0.0001721748 5.860533e-05
 [406,] 0.0002561961 0.0001888272 6.245756e-05
 [407,] 0.0002542297 0.0001914187 6.552955e-05
 [408,] 0.0002540166 0.0001927814 6.579325e-05
 [409,] 0.0002561082 0.0001826965 6.109657e-05
 [410,] 0.0002544293 0.0001928954 6.629324e-05
 [411,] 0.0002540714 0.0001962758 6.714082e-05
 [412,] 0.0002538621 0.0002294458 7.911339e-05
 [413,] 0.0002561818 0.0001822317 6.112210e-05
 [414,] 0.0002565258 0.0001823804 6.000239e-05
 [415,] 0.0002561837 0.0001810415 6.071178e-05
 [416,] 0.0002394810 0.0001854521 5.945318e-05
 [417,] 0.0002569463 0.0001810168 5.877922e-05
 [418,] 0.0002332168 0.0002129352 6.802776e-05
 [419,] 0.0002575226 0.0002775223 9.955071e-05
 [420,] 0.0002563020 0.0001810550 6.094817e-05
 [421,] 0.0002393574 0.0001854997 5.938570e-05
 [422,] 0.0002471504 0.0001765122 5.710226e-05
 [423,] 0.0002494097 0.0002010614 6.905517e-05
 [424,] 0.0002536931 0.0001760330 5.811491e-05
 [425,] 0.0002564292 0.0001745445 5.907670e-05
 [426,] 0.0002486411 0.0002004018 6.830224e-05
 [427,] 0.0002487726 0.0001998801 6.817132e-05
 [428,] 0.0002490897 0.0003106052 1.109951e-04
 [429,] 0.0002563466 0.0001705778 5.753251e-05
 [430,] 0.0002540503 0.0002625554 9.403444e-05
 [431,] 0.0002396697 0.0002147889 6.802819e-05
 [432,] 0.0002498675 0.0001962765 6.720387e-05
 [433,] 0.0002539117 0.0002829923 1.014684e-04
 [434,] 0.0002533855 0.0001912875 6.556333e-05
 [435,] 0.0002532965 0.0001982165 6.791999e-05
 [436,] 0.0002531876 0.0001972201 6.738958e-05
 [437,] 0.0002491986 0.0001989644 6.804680e-05
 [438,] 0.0002538936 0.0002775917 9.937980e-05
 [439,] 0.0002493360 0.0002007275 6.889450e-05
 [440,] 0.0002531751 0.0002777636 9.789817e-05
 [441,] 0.0002481120 0.0001965949 6.635618e-05
 [442,] 0.0002566458 0.0003549408 1.352102e-04
 [443,] 0.0002564003 0.0011345264 4.547818e-04
 [444,] 0.0002550827 0.0005563150 2.004536e-04
 [445,] 0.0002568109 0.0001811066 6.085740e-05
 [446,] 0.0002583117 0.0002570645 9.210159e-05
 [447,] 0.0002546490 0.0006145853 2.115403e-04
 [448,] 0.0002547220 0.0006152179 2.128176e-04
 [449,] 0.0002538725 0.0002735880 9.280034e-05
 [450,] 0.0002583317 0.0002548757 9.126745e-05
 [451,] 0.0002562603 0.0003127746 1.101062e-04
 [452,] 0.0002552729 0.0005381910 1.949445e-04
 [453,] 0.0002561504 0.0001505847 5.009108e-05
 [454,] 0.0002474415 0.0002314876 7.408456e-05
 [455,] 0.0002465240 0.0003913949 1.593077e-04
 [456,] 0.0002396497 0.0001586710 5.235209e-05
 [457,] 0.0002503897 0.0006179681 2.736254e-04
 [458,] 0.0002464182 0.0002086930 6.821861e-05
 [459,] 0.0002582087 0.0002484018 8.850486e-05
 [460,] 0.0002610778 0.0001845330 5.950894e-05
 [461,] 0.0002614945 0.0001817273 5.900716e-05
 [462,] 0.0002644574 0.0001738503 6.088816e-05
 [463,] 0.0002387929 0.0002005136 6.386419e-05
 [464,] 0.0002467085 0.0004507033 1.455557e-04
 [465,] 0.0002534984 0.0002522275 8.070791e-05
 [466,] 0.0002609741 0.0001828328 5.926759e-05
 [467,] 0.0002382052 0.0001800443 5.762873e-05
 [468,] 0.0002509183 0.0003143783 1.152615e-04
 [469,] 0.0002394171 0.0001725908 5.796943e-05
 [470,] 0.0002366438 0.0002927905 9.788061e-05
 [471,] 0.0002539328 0.0001562789 5.036041e-05
 [472,] 0.0002505947 0.0003013635 9.535297e-05
 [473,] 0.0002390327 0.0002228234 7.053253e-05
 [474,] 0.0002540756 0.0003326663 9.731515e-05
 [475,] 0.0002506509 0.0003012123 9.502669e-05
 [476,] 0.0002502725 0.0002652143 8.722469e-05
 [477,] 0.0002523584 0.0001651139 5.299400e-05
 [478,] 0.0002505700 0.0003001147 9.517737e-05
 [479,] 0.0002574699 0.0002393112 8.246338e-05
 [480,] 0.0002506046 0.0002922906 9.254463e-05
 [481,] 0.0002535104 0.0001949249 6.413284e-05
 [482,] 0.0002505842 0.0003077026 9.737978e-05
 [483,] 0.0002535770 0.0001954956 6.461463e-05
 [484,] 0.0002607796 0.0002191599 7.483000e-05
 [485,] 0.0002565430 0.0002045620 6.932026e-05
 [486,] 0.0002565425 0.0002071301 7.021552e-05
 [487,] 0.0002393684 0.0002014466 6.414737e-05
 [488,] 0.0002565270 0.0002075359 7.030809e-05
 [489,] 0.0002507011 0.0003219838 1.010828e-04
 [490,] 0.0002526655 0.0001482191 4.822557e-05
 [491,] 0.0002513532 0.0002234342 7.010929e-05
 [492,] 0.0002367082 0.0002696547 9.414472e-05
 [493,] 0.0002506849 0.0003218151 1.011163e-04
 [494,] 0.0002607518 0.0001823081 5.710099e-05
 [495,] 0.0002395768 0.0002014044 6.408750e-05
 [496,] 0.0002503356 0.0002628133 8.664838e-05
 [497,] 0.0002527437 0.0001443750 4.723940e-05
 [498,] 0.0002564162 0.0002085245 7.022184e-05
 [499,] 0.0002526893 0.0001940960 6.385680e-05
 [500,] 0.0002509091 0.0001644291 5.619422e-05
 [501,] 0.0002541433 0.0001654758 5.269878e-05
 [502,] 0.0002569165 0.0002822525 9.809176e-05
 [503,] 0.0002607402 0.0002456176 7.328075e-05
 [504,] 0.0002609288 0.0002399787 7.167480e-05
 [505,] 0.0002541112 0.0001652676 5.265519e-05
 [506,] 0.0002388997 0.0002009942 6.377833e-05
 [507,] 0.0002722670 0.0002355081 8.001260e-05
 [508,] 0.0002610948 0.0002436396 7.251062e-05
 [509,] 0.0002610826 0.0002425550 7.223746e-05
 [510,] 0.0002507262 0.0001461047 4.758361e-05
 [511,] 0.0002528585 0.0001419847 4.656522e-05
 [512,] 0.0002507796 0.0001445222 4.709009e-05
 [513,] 0.0002583407 0.0002512371 8.935676e-05
 [514,] 0.0002611005 0.0002433426 7.242944e-05
 [515,] 0.0002535859 0.0001896973 6.265376e-05
 [516,] 0.0002448526 0.0001588449 5.120792e-05
 [517,] 0.0002598419 0.0002229345 6.850825e-05
 [518,] 0.0002500719 0.0002596936 8.423817e-05
 [519,] 0.0002567946 0.0003465330 1.201486e-04
 [520,] 0.0002598441 0.0002222947 6.833974e-05
 [521,] 0.0002392464 0.0002010124 6.403116e-05
 [522,] 0.0002526173 0.0002975037 8.561772e-05
 [523,] 0.0002447724 0.0001596481 5.157719e-05
 [524,] 0.0002598449 0.0002220160 6.826663e-05
 [525,] 0.0002500875 0.0002592278 8.421141e-05
 [526,] 0.0002543139 0.0003372096 1.184955e-04
 [527,] 0.0002600097 0.0002215029 6.802882e-05
 [528,] 0.0002472651 0.0001384775 4.559104e-05
 [529,] 0.0002474427 0.0001384585 4.559624e-05
 [530,] 0.0002538206 0.0001910572 6.339693e-05
 [531,] 0.0002452112 0.0002372246 7.411220e-05
 [532,] 0.0002602102 0.0002219911 6.802207e-05
 [533,] 0.0002388329 0.0002762406 9.971126e-05
 [534,] 0.0002523437 0.0003056929 8.805402e-05
 [535,] 0.0002524257 0.0002243895 7.083148e-05
 [536,] 0.0002580199 0.0002504979 8.871786e-05
 [537,] 0.0002471866 0.0001384833 4.554616e-05
 [538,] 0.0002599052 0.0002195310 6.758516e-05
 [539,] 0.0002602636 0.0002155549 6.637536e-05
 [540,] 0.0002500916 0.0002557069 8.302739e-05
 [541,] 0.0002597273 0.0003148550 9.306636e-05
 [542,] 0.0002554791 0.0006395700 2.016473e-04
 [543,] 0.0002398723 0.0003299364 9.030873e-05
 [544,] 0.0002553820 0.0006280713 1.999632e-04
 [545,] 0.0002395514 0.0003195991 8.824900e-05
 [546,] 0.0002594436 0.0002529759 9.162848e-05
 [547,] 0.0002391133 0.0001755179 5.798658e-05
 [548,] 0.0002536969 0.0001980192 6.619555e-05
 [549,] 0.0002354356 0.0001829043 5.809470e-05
 [550,] 0.0002355380 0.0001538254 4.919090e-05
 [551,] 0.0002392820 0.0002002592 6.413550e-05
 [552,] 0.0002574123 0.0001675353 5.727866e-05
 [553,] 0.0002393301 0.0001995671 6.382207e-05
 [554,] 0.0002337668 0.0002174442 6.738081e-05
 [555,] 0.0002571508 0.0001623753 5.492976e-05
 [556,] 0.0002508132 0.0001852412 6.294821e-05
 [557,] 0.0002540309 0.0003797207 1.323051e-04
 [558,] 0.0002506533 0.0001744589 5.820083e-05
 [559,] 0.0002508361 0.0001875139 6.380841e-05
 [560,] 0.0002501058 0.0002409488 7.903924e-05
 [561,] 0.0002541372 0.0003765034 1.317136e-04
 [562,] 0.0002573447 0.0002326371 7.823043e-05
 [563,] 0.0002505607 0.0001824957 6.186025e-05
 [564,] 0.0002570224 0.0001627975 5.507387e-05
 [565,] 0.0002506774 0.0001804458 6.120677e-05
 [566,] 0.0002507907 0.0001754082 5.940105e-05
 [567,] 0.0002630876 0.0001456690 5.028450e-05
 [568,] 0.0002646978 0.0001452468 5.009395e-05
 [569,] 0.0002546454 0.0003352294 1.190982e-04
 [570,] 0.0002652533 0.0001514411 5.648835e-05
 [571,] 0.0002396563 0.0002034039 6.550742e-05
 [572,] 0.0002657722 0.0001488691 5.524560e-05
 [573,] 0.0002567625 0.0002161791 6.853942e-05
 [574,] 0.0002393758 0.0002026021 6.498460e-05
 [575,] 0.0002617289 0.0002504179 1.026883e-04
 [576,] 0.0002569418 0.0001658711 5.633675e-05
 [577,] 0.0002505780 0.0002671065 8.891855e-05
 [578,] 0.0002590194 0.0001456543 4.570354e-05
 [579,] 0.0002557398 0.0001695061 6.241432e-05
 [580,] 0.0002567787 0.0001695495 6.281717e-05
 [581,] 0.0002523226 0.0005105316 2.030050e-04
 [582,] 0.0002502403 0.0002652676 8.757682e-05
 [583,] 0.0002594303 0.0002574416 7.821398e-05
 [584,] 0.0002390758 0.0005548453 1.921119e-04
 [585,] 0.0002503454 0.0002660900 8.815818e-05
 [586,] 0.0002502864 0.0002660900 8.799286e-05
 [587,] 0.0002357725 0.0001398367 4.585676e-05
 [588,] 0.0002564153 0.0002000535 6.564592e-05
 [589,] 0.0002354896 0.0002123669 7.216279e-05
 [590,] 0.0002326124 0.0003430805 1.031570e-04
 [591,] 0.0002503846 0.0002660869 8.829161e-05
 [592,] 0.0002592118 0.0001688223 5.586438e-05
 [593,] 0.0002591873 0.0001672300 5.616907e-05
 [594,] 0.0002391561 0.0002281875 7.308556e-05
 [595,] 0.0002540477 0.0002005044 6.530310e-05
 [596,] 0.0002534071 0.0001601044 5.320223e-05
 [597,] 0.0002387118 0.0002279121 7.163802e-05
 [598,] 0.0002387779 0.0002312859 7.371381e-05
 [599,] 0.0002387441 0.0002334568 7.414971e-05
 [600,] 0.0002539098 0.0002698462 9.668766e-05
 [601,] 0.0002598561 0.0001863281 6.083545e-05
 [602,] 0.0002672372 0.0004959217 2.196683e-04
 [603,] 0.0002387198 0.0002267366 7.127673e-05
 [604,] 0.0002542959 0.0003182393 1.002919e-04
 [605,] 0.0002525762 0.0001505695 4.985123e-05
 [606,] 0.0002531261 0.0001597715 5.294761e-05
 [607,] 0.0002534179 0.0004701570 1.402752e-04
 [608,] 0.0002535529 0.0001596511 5.291431e-05
 [609,] 0.0002533565 0.0001597437 5.298389e-05
 [610,] 0.0002533373 0.0001596496 5.291178e-05
 [611,] 0.0002387096 0.0002230697 7.028732e-05
 [612,] 0.0002330679 0.0001392895 4.504514e-05
 [613,] 0.0002338096 0.0002170685 7.177618e-05
 [614,] 0.0002338532 0.0002170685 7.184255e-05
 [615,] 0.0002387056 0.0002260501 7.114301e-05
 [616,] 0.0002387174 0.0002288118 7.242219e-05
 [617,] 0.0002387075 0.0002306796 7.268940e-05
 [618,] 0.0002387076 0.0002378040 7.477794e-05
 [619,] 0.0002387166 0.0002296366 7.272376e-05
 [620,] 0.0002387205 0.0002292055 7.265260e-05
 [621,] 0.0002533772 0.0006291214 1.578340e-04
 [622,] 0.0002387104 0.0002278881 7.171647e-05
 [623,] 0.0002387236 0.0002304052 7.299705e-05
 [624,] 0.0002387576 0.0002332422 7.420781e-05
 [625,] 0.0002387286 0.0002306384 7.316493e-05
 [626,] 0.0002388964 0.0002329704 7.265154e-05
 [627,] 0.0002600300 0.0001800889 6.040208e-05
 [628,] 0.0002388796 0.0002124580 6.836987e-05
 [629,] 0.0002386269 0.0002124011 6.724505e-05
 [630,] 0.0002386449 0.0002163289 6.813282e-05
 [631,] 0.0002530947 0.0001605741 5.332614e-05
 [632,] 0.0002387298 0.0002056410 6.489815e-05
 [633,] 0.0002386964 0.0002122847 6.726009e-05
 [634,] 0.0002387369 0.0002127469 6.684567e-05
 [635,] 0.0002568238 0.0002337043 7.882688e-05
 [636,] 0.0002529921 0.0001600936 5.307887e-05
 [637,] 0.0002387161 0.0002118679 6.674422e-05
 [638,] 0.0002387084 0.0002079727 6.582607e-05
 [639,] 0.0002531293 0.0001602803 5.319254e-05
 [640,] 0.0002387227 0.0002110003 6.644049e-05
 [641,] 0.0002387047 0.0002117039 6.675883e-05
 [642,] 0.0002339380 0.0002208116 7.321078e-05
 [643,] 0.0002387406 0.0002106218 6.622561e-05
 [644,] 0.0002387308 0.0002134434 6.708968e-05
 [645,] 0.0002650084 0.0004311278 1.823586e-04
 [646,] 0.0002529655 0.0001599409 5.298786e-05
 [647,] 0.0002394771 0.0002136375 6.555257e-05
 [648,] 0.0002391667 0.0002111832 6.537187e-05
 [649,] 0.0002389858 0.0002108483 6.565607e-05
 [650,] 0.0002351460 0.0002512378 7.901146e-05
 [651,] 0.0002350660 0.0002550506 7.908444e-05
 [652,] 0.0002381270 0.0008052868 2.085424e-04
 [653,] 0.0002520184 0.0001716937 5.421808e-05
 [654,] 0.0002527260 0.0002651069 7.328318e-05
 [655,] 0.0002347587 0.0002140517 7.204196e-05
 [656,] 0.0002479467 0.0006095940 1.795331e-04
 [657,] 0.0002540411 0.0002847200 9.147161e-05
 [658,] 0.0002507814 0.0001743364 5.592171e-05
 [659,] 0.0002476527 0.0005091710 1.537947e-04
 [660,] 0.0002445791 0.0001814177 5.714851e-05
 [661,] 0.0002475219 0.0006533295 1.964225e-04
 [662,] 0.0002472829 0.0006137723 1.888016e-04
 [663,] 0.0002540393 0.0010387935 3.450929e-04
 [664,] 0.0002413260 0.0002859463 1.067714e-04
 [665,] 0.0002476968 0.0006668828 1.979158e-04
 [666,] 0.0002477243 0.0006282500 1.866985e-04
 [667,] 0.0002537567 0.0001856460 6.176770e-05
 [668,] 0.0002477864 0.0006108617 1.811855e-04
 [669,] 0.0002477078 0.0006190765 1.842322e-04
 [670,] 0.0002511032 0.0002648841 8.930172e-05
 [671,] 0.0002478292 0.0006376464 1.883470e-04
 [672,] 0.0002409456 0.0002794025 1.036812e-04
 [673,] 0.0002435211 0.0003084639 1.185333e-04
 [674,] 0.0002476056 0.0007948917 2.358848e-04
 [675,] 0.0002478899 0.0004369699 1.313245e-04
 [676,] 0.0002479756 0.0004926699 1.466938e-04
 [677,] 0.0002477838 0.0004265291 1.289391e-04
 [678,] 0.0002476642 0.0004454253 1.353110e-04
 [679,] 0.0002480221 0.0002976780 9.170987e-05
 [680,] 0.0002511756 0.0002686901 9.091985e-05
 [681,] 0.0002475854 0.0004434187 1.351441e-04
 [682,] 0.0002475503 0.0004472681 1.365551e-04
 [683,] 0.0002533042 0.0002429444 8.147495e-05
 [684,] 0.0002533453 0.0002711370 9.155956e-05
 [685,] 0.0002476376 0.0004537631 1.377645e-04
 [686,] 0.0002538802 0.0004035446 1.317630e-04
 [687,] 0.0002478329 0.0004235520 1.278492e-04
 [688,] 0.0002476863 0.0004535691 1.373681e-04
 [689,] 0.0002475914 0.0004434521 1.351257e-04
 [690,] 0.0002475177 0.0004245804 1.301760e-04
 [691,] 0.0002475140 0.0004570807 1.397266e-04
 [692,] 0.0002539447 0.0003832151 1.256289e-04
 [693,] 0.0002644169 0.0002240736 8.466767e-05
 [694,] 0.0002493714 0.0005123149 1.460757e-04
 [695,] 0.0002377620 0.0002804676 9.971649e-05
 [696,] 0.0002375336 0.0003127131 1.112178e-04
 [697,] 0.0002619498 0.0002230401 8.187144e-05
 [698,] 0.0002475764 0.0004520118 1.377284e-04
 [699,] 0.0002477084 0.0004508062 1.364285e-04
 [700,] 0.0002538900 0.0004079853 1.342904e-04
 [701,] 0.0002473554 0.0004559575 1.411136e-04
 [702,] 0.0002475075 0.0004511974 1.381123e-04
 [703,] 0.0002475196 0.0004586091 1.401448e-04
 [704,] 0.0002475886 0.0004462054 1.359677e-04
 [705,] 0.0002475694 0.0004552428 1.387140e-04
 [706,] 0.0002476582 0.0004443377 1.349147e-04
 [707,] 0.0002533325 0.0002428609 8.153194e-05
 [708,] 0.0002474969 0.0004737306 1.447545e-04
 [709,] 0.0002559429 0.0001750037 5.377064e-05
 [710,] 0.0002474921 0.0004404052 1.350151e-04
 [711,] 0.0002475445 0.0004542453 1.386541e-04
 [712,] 0.0002476482 0.0004557244 1.382831e-04
 [713,] 0.0002554431 0.0002333346 7.778810e-05
 [714,] 0.0002491074 0.0004302449 1.311986e-04
 [715,] 0.0002472804 0.0003301013 1.041919e-04
 [716,] 0.0002516625 0.0002270174 6.932641e-05
 [717,] 0.0002470417 0.0005140449 1.666291e-04
 [718,] 0.0002533130 0.0002564689 8.622413e-05
 [719,] 0.0002447882 0.0001527925 5.235675e-05
 [720,] 0.0002439413 0.0001544235 5.291658e-05
 [721,] 0.0002421801 0.0002112608 6.141064e-05
 [722,] 0.0002526472 0.0003055071 9.653810e-05
 [723,] 0.0002535968 0.0004439368 1.397860e-04
 [724,] 0.0002520483 0.0002039181 6.750887e-05
 [725,] 0.0002477219 0.0003145769 9.792132e-05
 [726,] 0.0002527778 0.0002966672 9.315761e-05
 [727,] 0.0002506172 0.0002748374 9.183674e-05
 [728,] 0.0002527477 0.0002947410 9.281576e-05
 [729,] 0.0002473087 0.0005367593 1.656920e-04
 [730,] 0.0002414973 0.0003169120 1.076021e-04
 [731,] 0.0002434898 0.0008032542 2.439081e-04
 [732,] 0.0002534451 0.0002949559 1.003646e-04
 [733,] 0.0002472594 0.0004400908 1.375548e-04
 [734,] 0.0002448463 0.0003240307 1.275815e-04
 [735,] 0.0002516219 0.0002306940 7.020758e-05
 [736,] 0.0002535975 0.0004438033 1.397911e-04
 [737,] 0.0002430944 0.0002645263 1.004490e-04
 [738,] 0.0002487511 0.0001630552 5.098792e-05
 [739,] 0.0002435242 0.0008480041 2.554005e-04
 [740,] 0.0002472895 0.0004881184 1.514816e-04
 [741,] 0.0002434738 0.0007494079 2.288374e-04
 [742,] 0.0002434719 0.0007442251 2.274612e-04
 [743,] 0.0002472393 0.0004547277 1.423208e-04
 [744,] 0.0002477262 0.0002440001 9.559520e-05
 [745,] 0.0002435215 0.0003898749 1.218179e-04
 [746,] 0.0002542851 0.0001712212 5.490173e-05
 [747,] 0.0002521470 0.0001872000 6.232943e-05
 [748,] 0.0002531560 0.0001797874 5.855892e-05
 [749,] 0.0002627859 0.0002229280 8.017845e-05
 [750,] 0.0002631869 0.0002231115 8.054608e-05
 [751,] 0.0002435081 0.0003579663 1.125796e-04
 [752,] 0.0002627934 0.0002231811 8.031695e-05
 [753,] 0.0002474010 0.0002556785 8.106984e-05
 [754,] 0.0002406063 0.0003414951 1.100866e-04
 [755,] 0.0002435775 0.0003116326 1.022669e-04
 [756,] 0.0002402466 0.0002426572 8.852715e-05
 [757,] 0.0002435552 0.0003791272 1.182573e-04
 [758,] 0.0002466796 0.0008904696 2.910797e-04
 [759,] 0.0002607901 0.0002180746 7.433503e-05
 [760,] 0.0002435980 0.0003587265 1.114866e-04
 [761,] 0.0002435814 0.0003605420 1.122405e-04
 [762,] 0.0002435941 0.0003672655 1.140741e-04
 [763,] 0.0002437255 0.0003735128 1.147005e-04
 [764,] 0.0002534506 0.0002447124 8.274338e-05
 [765,] 0.0002486516 0.0005526345 1.725090e-04
 [766,] 0.0002518784 0.0001845981 6.097023e-05
 [767,] 0.0002549619 0.0002156986 7.201969e-05
 [768,] 0.0002495779 0.0008740239 2.987632e-04
 [769,] 0.0002450268 0.0001829957 5.578985e-05
 [770,] 0.0002504305 0.0001738480 5.847341e-05
 [771,] 0.0002503096 0.0001709156 5.727275e-05
 [772,] 0.0002476094 0.0003368165 1.354358e-04
 [773,] 0.0002503173 0.0001676951 5.618038e-05
 [774,] 0.0002444663 0.0001848188 5.625222e-05
 [775,] 0.0002533285 0.0003893359 1.310066e-04
 [776,] 0.0002533141 0.0003974530 1.335962e-04
 [777,] 0.0002504730 0.0001690700 5.685923e-05
 [778,] 0.0002564912 0.0001807500 6.088067e-05
 [779,] 0.0002484116 0.0003631334 1.331244e-04
 [780,] 0.0002446080 0.0001835928 5.598431e-05
 [781,] 0.0002576937 0.0003742326 1.350467e-04
 [782,] 0.0002566971 0.0001808778 6.093714e-05
 [783,] 0.0002566736 0.0001813034 6.114658e-05
 [784,] 0.0002611953 0.0002179041 7.432490e-05
 [785,] 0.0002560571 0.0001804652 6.019375e-05
 [786,] 0.0002559651 0.0001807072 6.035309e-05
 [787,] 0.0002502084 0.0001614638 5.385961e-05
 [788,] 0.0002560096 0.0001805663 6.026069e-05
 [789,] 0.0002550351 0.0001959293 6.184104e-05
 [790,] 0.0002544470 0.0002175132 7.211881e-05
 [791,] 0.0002360817 0.0002390930 7.131129e-05
 [792,] 0.0002376384 0.0002709137 7.746530e-05
 [793,] 0.0002586404 0.0002136859 7.178911e-05
 [794,] 0.0002547392 0.0002270937 7.343976e-05
 [795,] 0.0002561054 0.0002673341 9.540719e-05
 [796,] 0.0002449131 0.0001977685 6.270851e-05
 [797,] 0.0002559012 0.0002283215 7.313884e-05
 [798,] 0.0002499035 0.0001898676 6.613341e-05
 [799,] 0.0002557661 0.0003664787 1.357714e-04
 [800,] 0.0002543697 0.0001658042 5.477571e-05
 [801,] 0.0002635045 0.0001489598 4.893970e-05
 [802,] 0.0002561419 0.0002677381 9.559474e-05
 [803,] 0.0002550690 0.0001691316 5.548157e-05
 [804,] 0.0002557848 0.0002698487 9.596366e-05
 [805,] 0.0002506946 0.0001831659 6.399246e-05
 [806,] 0.0002475922 0.0001873642 6.511658e-05
 [807,] 0.0002543649 0.0001747505 5.807873e-05
 [808,] 0.0002618601 0.0002358706 6.042504e-05
 [809,] 0.0002528268 0.0001727977 5.700050e-05
 [810,] 0.0002534245 0.0001693406 5.688537e-05
 [811,] 0.0002797724 0.0001673767 6.795105e-05
 [812,] 0.0002550876 0.0001832751 6.081109e-05
 [813,] 0.0002566168 0.0011601345 5.804691e-04
 [814,] 0.0002550881 0.0001837714 6.089193e-05
 [815,] 0.0002564409 0.0002050719 7.045596e-05
 [816,] 0.0002763279 0.0001651224 6.581584e-05
 [817,] 0.0002840262 0.0001620358 6.564922e-05
 [818,] 0.0002530920 0.0005635213 2.558556e-04
 [819,] 0.0002528796 0.0002592757 8.496365e-05
 [820,] 0.0002332167 0.0001707587 5.441201e-05
 [821,] 0.0002884741 0.0001522381 6.037213e-05
 [822,] 0.0002516853 0.0001610379 5.430757e-05
 [823,] 0.0002560626 0.0001991102 6.786131e-05
 [824,] 0.0002487818 0.0001447643 4.897919e-05
 [825,] 0.0002848462 0.0002251341 6.090885e-05
 [826,] 0.0002339184 0.0001704657 5.445641e-05
 [827,] 0.0002562762 0.0002037690 6.997859e-05
 [828,] 0.0002330629 0.0001704461 5.425246e-05
 [829,] 0.0002560010 0.0001914193 6.448862e-05
 [830,] 0.0002561042 0.0001967147 6.691336e-05
 [831,] 0.0002550782 0.0001821572 6.045600e-05
 [832,] 0.0002528871 0.0002620853 8.535917e-05
 [833,] 0.0002331961 0.0001702403 5.411642e-05
 [834,] 0.0002662753 0.0001417893 4.670056e-05
 [835,] 0.0002562330 0.0001979252 6.749462e-05
 [836,] 0.0002334529 0.0001711249 5.462131e-05
 [837,] 0.0002528700 0.0002652794 8.659655e-05
 [838,] 0.0002514668 0.0001478274 4.622886e-05
 [839,] 0.0002551007 0.0001850653 6.139038e-05
 [840,] 0.0002331762 0.0001703545 5.423760e-05
 [841,] 0.0002548364 0.0001801449 5.928568e-05
 [842,] 0.0002528839 0.0002710748 8.820816e-05
 [843,] 0.0002529278 0.0002746259 9.089754e-05
 [844,] 0.0002416327 0.0006149721 2.346617e-04
 [845,] 0.0002528912 0.0002679177 8.708895e-05
 [846,] 0.0002549253 0.0001809593 5.947557e-05
 [847,] 0.0002799870 0.0001399952 4.913710e-05
 [848,] 0.0002805871 0.0001397959 4.889966e-05
 [849,] 0.0002331355 0.0001700270 5.411468e-05
 [850,] 0.0002549517 0.0001845144 6.045945e-05
 [851,] 0.0002473096 0.0001375243 4.414799e-05
 [852,] 0.0002560030 0.0001348200 4.465760e-05
 [853,] 0.0002508354 0.0008681250 3.931953e-04
 [854,] 0.0002528712 0.0002699699 8.819391e-05
 [855,] 0.0002555571 0.0001768501 5.843989e-05
 [856,] 0.0002341741 0.0001752108 5.483565e-05
 [857,] 0.0002337486 0.0001720933 5.430473e-05
 [858,] 0.0002527196 0.0004144042 1.353721e-04
 [859,] 0.0002553741 0.0001748781 5.779849e-05
 [860,] 0.0002560277 0.0002936597 1.061908e-04
 [861,] 0.0002666490 0.0001750297 5.558833e-05
 [862,] 0.0002678074 0.0001857601 5.607704e-05
 [863,] 0.0002517979 0.0002571183 8.616974e-05
 [864,] 0.0002331407 0.0001716264 5.470145e-05
 [865,] 0.0002547384 0.0001746175 5.793610e-05
 [866,] 0.0002551207 0.0001739660 5.774525e-05
 [867,] 0.0002480299 0.0002774280 1.109761e-04
 [868,] 0.0002331449 0.0005021505 1.545018e-04
 [869,] 0.0002547177 0.0001782267 5.891197e-05
 [870,] 0.0002438497 0.0001483174 4.488867e-05
 [871,] 0.0002410849 0.0002659800 9.881015e-05
 [872,] 0.0002425299 0.0004665121 1.796947e-04
 [873,] 0.0002444945 0.0002723555 1.036215e-04
 [874,] 0.0002584172 0.0005676284 3.027846e-04
 [875,] 0.0002861995 0.0001943506 5.525103e-05
 [876,] 0.0002583246 0.0004653425 2.291973e-04
 [877,] 0.0002773322 0.0001995364 5.624789e-05
 [878,] 0.0002468159 0.0003474224 8.389497e-05
 [879,] 0.0002398475 0.0001756237 5.125912e-05
 [880,] 0.0002481998 0.0001787598 6.674172e-05
 [881,] 0.0002527458 0.0005021278 1.648545e-04
 [882,] 0.0002527298 0.0005347702 1.736602e-04
 [883,] 0.0002547519 0.0001747044 5.796080e-05
 [884,] 0.0002714211 0.0004938209 2.567008e-04
 [885,] 0.0002405270 0.0001616361 5.467685e-05
 [886,] 0.0002587460 0.0001738701 5.715152e-05
 [887,] 0.0002563107 0.0002469882 8.529929e-05
 [888,] 0.0002506933 0.0001599612 4.883681e-05
 [889,] 0.0002583017 0.0001714637 5.778487e-05
 [890,] 0.0002590029 0.0001749936 5.648364e-05
 [891,] 0.0002546079 0.0002553104 8.690404e-05
 [892,] 0.0002413235 0.0001579904 5.273989e-05
 [893,] 0.0002365865 0.0002156384 6.389469e-05
 [894,] 0.0002464982 0.0002074207 5.972178e-05
 [895,] 0.0002489614 0.0002152702 6.045511e-05
 [896,] 0.0002816206 0.0001375559 4.668261e-05
 [897,] 0.0002423491 0.0001514844 4.986804e-05
 [898,] 0.0087151217 0.0001445500 2.754460e-04
 [899,] 0.0002553729 0.0146414497 4.602913e-02
 [900,] 0.0003390293 0.0121151738 5.515085e-02
 [901,] 0.0004038359 0.0002602636 7.754241e-04
 [902,] 0.0005753020 0.0001840689 5.235817e-05
 [903,] 0.0003339835 0.0002679043 6.988775e-04
 [904,] 0.0002939405 0.0002251373 5.784092e-05
 [905,] 0.0002410734 0.0004745845 6.544100e-04
 [906,] 0.0003028954 0.0772749318 3.159965e-01
 [907,] 0.0002374957 0.0001743800 6.081882e-05
 [908,] 0.0002505374 0.0001946037 7.063145e-05
 [909,] 0.0002627185 0.0002298956 8.238886e-05
 [910,] 0.0002474117 0.0004161737 8.286415e-04
 [911,] 0.0003267993 0.0025949956 1.019871e-02
 [912,] 0.0003762490 0.0028095578 1.306971e-02
 [913,] 0.0003574617 0.0001753775 3.277351e-04
 [914,] 0.0002535530 0.0002002907 4.706180e-04
 [915,] 0.0002553776 0.0001562665 1.085552e-04
 [916,] 0.0002502439 0.0002461178 9.117805e-05
 [917,] 0.0002513600 0.0002489353 8.210982e-05
 [918,] 0.0002453082 0.0001772414 2.177778e-04
 [919,] 0.0002477917 0.0002087326 3.770226e-04
 [920,] 0.0002438262 0.0001749006 1.656498e-04
 [921,] 0.0002485771 0.0001700920 2.618266e-04
 [922,] 0.0002546113 0.0003193574 1.213369e-04
 [923,] 0.0006124916 0.0004202738 2.586381e-03
 [924,] 0.0002480945 0.0001704757 5.199793e-05
 [925,] 0.0002372251 0.0001708487 5.829209e-05
 [926,] 0.0002996487 0.0002309572 6.609532e-04
 [927,] 0.0006979527 0.0065733916 5.701321e-02
 [928,] 0.0002426425 0.0022001606 1.616926e-03
 [929,] 0.0003408072 0.0001813248 3.899986e-04
 [930,] 0.0003047958 0.0002385066 6.962107e-04
 [931,] 0.0002574289 0.0001899277 6.235373e-05
 [932,] 0.0004369162 0.0004251098 1.666806e-03
 [933,] 0.0002548542 0.0007155581 2.495946e-04
 [934,] 0.0002547049 0.0007315222 2.519296e-04
 [935,] 0.0003503148 0.0001612606 3.459608e-04
 [936,] 0.0003198642 0.0002933538 9.294759e-04
 [937,] 0.0003829532 0.0002730518 8.819026e-04
 [938,] 0.0003884667 0.0001525105 1.839240e-04
 [939,] 0.0003268786 0.0001805904 5.224592e-04
 [940,] 0.0003393200 0.0001520304 1.418361e-04
 [941,] 0.0002341978 0.0001469705 4.785335e-05
 [942,] 0.0002341933 0.0001496299 4.871154e-05
 [943,] 0.0002561463 0.0011640065 5.476448e-04
 [944,] 0.0004379266 0.0006630580 2.792285e-03
 [945,] 0.0002822280 0.0002412039 9.078391e-05
 [946,] 0.0002459284 0.0002378914 7.515058e-05
 [947,] 0.0002459966 0.0002390907 7.535518e-05
 [948,] 0.0003603815 0.0001561263 2.428322e-04
 [949,] 0.0003580865 0.0001519344 1.290596e-04
 [950,] 0.0002669003 0.0001626276 4.852557e-05
 [951,] 0.0002543236 0.0001728744 9.998929e-01
 [952,] 0.0003741601 0.0002057307 6.186447e-05
 [953,] 0.0002947874 0.0001717321 3.163827e-04
 [954,] 0.0002822183 0.0002397835 5.950357e-04
 [955,] 0.0002663660 0.0001663781 4.893088e-05
 [956,] 0.0002553549 0.0004281789 1.529031e-04
 [957,] 0.0002679011 0.0001647728 4.865462e-05
 [958,] 0.0003200838 0.0002189044 6.374373e-05
 [959,] 0.0002338512 0.0002219143 6.981669e-05
 [960,] 0.0003321448 0.0002414352 6.802220e-04
 [961,] 0.0002539567 0.0004615696 1.546885e-04
 [962,] 0.0004018507 0.0001699457 2.982594e-04
 [963,] 0.0002515836 0.0002491697 7.992877e-05
 [964,] 0.0002511929 0.0002486209 8.017784e-05
 [965,] 0.0004301651 0.0003983267 1.513016e-03
 [966,] 0.0002344819 0.0001858416 6.088333e-05
 [967,] 0.0003986919 0.0004198182 1.517646e-03
 [968,] 0.0002345668 0.0001817676 5.969576e-05
 [969,] 0.0003170918 0.0001618861 1.588721e-04
 [970,] 0.0002342480 0.0001650998 5.378144e-05
 [971,] 0.0002540011 0.0002506291 8.411133e-05
 [972,] 0.0002568920 0.0003922079 1.251716e-04
 [973,] 0.0002665828 0.0001340686 4.315681e-05
 [974,] 0.0003634462 0.0001630271 2.998156e-04
 [975,] 0.0003292544 0.0002074601 5.651651e-04
 [976,] 0.0002656033 0.0002709510 7.861282e-05
 [977,] 0.0003734069 0.0002280023 5.877482e-05
 [978,] 0.0003678900 0.0002374810 7.241675e-04
 [979,] 0.0003441074 0.0001618989 1.577241e-04
 [980,] 0.0003094139 0.0002499102 6.750937e-04
 [981,] 0.0003664542 0.0001618918 1.518144e-04
 [982,] 0.0003460922 0.0001623381 1.690252e-04
 [983,] 0.0003920670 0.0001787974 5.648181e-04
 [984,] 0.0003376384 0.0002436070 6.997834e-04
 [985,] 0.0003291315 0.0001623749 1.626073e-04
 [986,] 0.0002673380 0.0003206118 7.367913e-05
 [987,] 0.0003612353 0.0002403508 7.248875e-04
 [988,] 0.0002500324 0.0001880965 5.380232e-05
 [989,] 0.0003898105 0.0002445361 7.834647e-04
 [990,] 0.0002341931 0.0001687180 5.518779e-05
 [991,] 0.0002545370 0.0003321235 1.112594e-04
 [992,] 0.0003981663 0.0001723839 4.233656e-04
 [993,] 0.0002615684 0.0003371550 7.826583e-05
 [994,] 0.0002892607 0.0002274096 9.532003e-05
 [995,] 0.0002556880 0.0002489940 8.596610e-05
 [996,] 0.0003390282 0.0002071741 5.749086e-04
 [997,] 0.0004191242 0.0001769369 1.626529e-04
 [998,] 0.0003318229 0.0002324824 6.528689e-04
 [999,] 0.0004130331 0.0001752475 4.406270e-04
[1000,] 0.0002587887 0.0002147352 7.154927e-05
[1001,] 0.0002474787 0.0002422476 7.895500e-05
[1002,] 0.0002638390 0.0003762603 9.464832e-04
[1003,] 0.0003488652 0.0001837796 1.943862e-04
[1004,] 0.0002649592 0.0001699762 2.314709e-04
[1005,] 0.0003458662 0.0002045055 6.059825e-04
[1006,] 0.0002342035 0.0001765903 5.774964e-05
[1007,] 0.0003631381 0.0001811432 1.796683e-04
[1008,] 0.0003706436 0.0001876905 2.385712e-04
[1009,] 0.0003095981 0.0001777163 1.332934e-04
[1010,] 0.0002767551 0.0002163852 7.643400e-05
[1011,] 0.0003579122 0.0001701798 1.299905e-04
[1012,] 0.0002969658 0.0001778059 1.285249e-04
[1013,] 0.0002638967 0.0001640246 1.628308e-04
[1014,] 0.0002501511 0.0002414830 7.837729e-05
[1015,] 0.0002546654 0.0002676657 9.006855e-05
[1016,] 0.0002328964 0.0002376831 7.471921e-05
[1017,] 0.0002673548 0.0002507034 9.430449e-05
[1018,] 0.0003543246 0.0006723384 2.368138e-03
[1019,] 0.0002906998 0.0001645612 1.833581e-04
[1020,] 0.0002885303 0.0002616945 6.737868e-04
[1021,] 0.0002639379 0.0001320707 4.414348e-05
[1022,] 0.0003348742 0.0001841851 1.916678e-04
[1023,] 0.0003716820 0.0005175409 1.837402e-03
[1024,] 0.0004001204 0.0004843751 1.804083e-03
[1025,] 0.0002542138 0.0001575215 5.187981e-05
[1026,] 0.0004437240 0.0003009716 1.104139e-03
[1027,] 0.0005996570 0.0003403821 1.629713e-03
[1028,] 0.0003069707 0.0002280839 1.034719e-04
[1029,] 0.0004261711 0.0001606515 5.285306e-05
[1030,] 0.0003107431 0.0001948118 3.744426e-04
[1031,] 0.0002342169 0.0001674542 5.534133e-05
[1032,] 0.0004262175 0.0001746527 6.093555e-05
[1033,] 0.0002558165 0.0004174955 1.334341e-04
[1034,] 0.0002557571 0.0005047440 1.534675e-04
[1035,] 0.0005353234 0.0001832962 7.843383e-05
[1036,] 0.0004953615 0.0001412409 4.532444e-05
[1037,] 0.0005055451 0.0001744200 4.868663e-05
[1038,] 0.0002627351 0.0003191710 7.232499e-05
[1039,] 0.0002555691 0.0002167281 7.278319e-05
[1040,] 0.0002625331 0.0003240547 1.472619e-04
[1041,] 0.0002593537 0.0001380648 4.725014e-05
[1042,] 0.0002566905 0.0006773857 2.178999e-04
[1043,] 0.0002351300 0.0002996105 9.295719e-05
[1044,] 0.0002351829 0.0002231716 6.983952e-05
[1045,] 0.0002544888 0.0004862211 1.557265e-04
[1046,] 0.0002612548 0.0003541289 1.615085e-04
[1047,] 0.0002609160 0.0001387550 4.820177e-05
[1048,] 0.0002357988 0.0001912905 6.039679e-05
[1049,] 0.0002353153 0.0002135767 6.578168e-05
[1050,] 0.0002651744 0.0005005877 1.005915e-04
[1051,] 0.0002567761 0.0007437407 2.334126e-04
[1052,] 0.0002598883 0.0009474256 2.396668e-04
[1053,] 0.0002560944 0.0002124451 6.932753e-05
[1054,] 0.0002559559 0.0002082549 6.829561e-05
[1055,] 0.0002355605 0.0001766239 5.678248e-05
[1056,] 0.0002798228 0.0001894549 8.248166e-05
[1057,] 0.0002564213 0.0006386476 2.325228e-04
[1058,] 0.0002793150 0.0002161850 5.592997e-05
[1059,] 0.0002774259 0.0002226298 1.013864e-04
[1060,] 0.0002352394 0.0002022064 6.372770e-05
[1061,] 0.0002808122 0.0001853946 4.799534e-05
[1062,] 0.0002366029 0.0001549520 5.002081e-05
[1063,] 0.0002734945 0.0001636010 4.535497e-05
[1064,] 0.0002762801 0.0002326555 1.066868e-04
[1065,] 0.0002559697 0.0002051655 6.736603e-05
[1066,] 0.0002828227 0.0002517458 1.216839e-04
[1067,] 0.0002817984 0.0002541011 1.225212e-04
[1068,] 0.0002843770 0.0001516942 6.075012e-05
[1069,] 0.0002965033 0.0001522296 6.357837e-05
[1070,] 0.0002983596 0.0001327119 4.789310e-05
[1071,] 0.0002556973 0.0002520681 8.466775e-05
[1072,] 0.0003064908 0.0001908309 9.209957e-05
[1073,] 0.0002843096 0.0001814043 7.986563e-05
[1074,] 0.0002559768 0.0002088000 6.841095e-05
[1075,] 0.0003030774 0.0001455758 6.011123e-05
[1076,] 0.0002560751 0.0002065853 6.766039e-05
[1077,] 0.0002931257 0.0001719559 7.613503e-05
[1078,] 0.0002557891 0.0002447609 8.107625e-05
[1079,] 0.0002849332 0.0001498864 5.915589e-05
[1080,] 0.0002530588 0.0002393201 8.032273e-05
[1081,] 0.0002562809 0.0002061936 6.738942e-05
[1082,] 0.0002561799 0.0002055299 6.728397e-05
[1083,] 0.0002822702 0.0002639582 1.286893e-04
[1084,] 0.0002866616 0.0003083636 1.592750e-04
[1085,] 0.0002857002 0.0004877472 3.960498e-04
[1086,] 0.0002576859 0.0002494873 8.732461e-05
[1087,] 0.0002684841 0.0001517633 5.865400e-05
[1088,] 0.0002573197 0.0002475294 7.355123e-05
[1089,] 0.0002369347 0.0001796927 5.932933e-05
[1090,] 0.0002520788 0.0002470614 8.010951e-05
[1091,] 0.0002521460 0.0002110091 7.523719e-05
[1092,] 0.0002530742 0.0002802616 9.900876e-05
[1093,] 0.0002362871 0.0001715450 5.529473e-05
[1094,] 0.0002452986 0.0001767286 6.452393e-05
[1095,] 0.0002632487 0.0021601583 2.775812e-04
[1096,] 0.0002734305 0.0002458620 9.394675e-05
[1097,] 0.0002594095 0.0002466066 7.919332e-05
[1098,] 0.0002583996 0.0002963305 8.768338e-05
[1099,] 0.0002558298 0.0001621047 5.665589e-05
[1100,] 0.0002517047 0.0001992873 7.641097e-05
[1101,] 0.0002794288 0.0001465626 5.563273e-05
[1102,] 0.0002720383 0.0004083893 2.066335e-04
[1103,] 0.0002493466 0.0001605257 5.839234e-05
[1104,] 0.0002535476 0.0001793546 5.169612e-05
[1105,] 0.0002656779 0.0029152701 3.401360e-04
[1106,] 0.0002619152 0.0004308077 8.946673e-05
[1107,] 0.0002628382 0.0020367248 2.658941e-04
[1108,] 0.0003127441 0.0014026810 3.689342e-03
[1109,] 0.0002635523 0.0035665032 4.051854e-04
[1110,] 0.0002561310 0.0004831559 2.124207e-04
[1111,] 0.0002617010 0.0006023045 2.848462e-04
[1112,] 0.0003051521 0.0009437784 1.919952e-03
[1113,] 0.0002639896 0.0026723515 3.238366e-04
[1114,] 0.0003020603 0.0011276535 2.444913e-03
[1115,] 0.0002608286 0.0083079857 4.493182e-03
[1116,] 0.0002590662 0.0004742917 2.140711e-04
[1117,] 0.0002477474 0.0002274277 8.521703e-05
[1118,] 0.0002459954 0.0086341096 2.197636e-03
[1119,] 0.0002481133 0.0077072765 2.152025e-03
[1120,] 0.0002564688 0.0002382367 7.335698e-05
[1121,] 0.0002513108 0.0005342929 1.084019e-04
[1122,] 0.0002385262 0.0001903899 6.201408e-05
[1123,] 0.0002383292 0.0001908674 6.134273e-05
[1124,] 0.0002473170 0.0004549725 1.806978e-04
[1125,] 0.0002596478 0.0036284324 2.912317e-03
[1126,] 0.0002424393 0.0002003028 6.475620e-05
[1127,] 0.0002605122 0.0001444491 4.561560e-05
[1128,] 0.0002670007 0.0001509148 4.767829e-05
[1129,] 0.0002457132 0.0002025286 6.759662e-05
[1130,] 0.0002552435 0.0012003280 6.636049e-04
[1131,] 0.0002350296 0.0001329857 4.323679e-05
[1132,] 0.0002470892 0.0002036807 6.850040e-05
[1133,] 0.0002435642 0.0001938955 5.975862e-05
[1134,] 0.0002401831 0.0001895366 6.039326e-05
[1135,] 0.0002588185 0.0001931331 5.350617e-05
[1136,] 0.0002408085 0.0002527409 6.963565e-05
[1137,] 0.0002538765 0.0007328896 3.116556e-04
[1138,] 0.0002378933 0.0001829775 5.811329e-05
[1139,] 0.0002423063 0.0001904847 5.960478e-05
[1140,] 0.0002697619 0.0001488142 4.819669e-05
[1141,] 0.0002587064 0.0002502071 7.286875e-05
[1142,] 0.0002427623 0.0001816028 5.867247e-05
[1143,] 0.0002597736 0.0009450610 6.840853e-04
[1144,] 0.0002553452 0.0008614313 4.515751e-04
[1145,] 0.0002559523 0.0002245717 5.852060e-05
[1146,] 0.0002555440 0.0008201299 4.200112e-04
[1147,] 0.0002464416 0.0001913908 5.934636e-05
[1148,] 0.0002552638 0.0007820247 3.784286e-04
[1149,] 0.0002553680 0.0010611339 5.858849e-04
[1150,] 0.0002420714 0.0001905270 5.939989e-05
[1151,] 0.0002494038 0.0001483966 4.596518e-05
[1152,] 0.0002535152 0.0001929161 5.424106e-05
[1153,] 0.0002478093 0.0001913116 5.936883e-05
[1154,] 0.0002553368 0.0008745890 4.650091e-04
[1155,] 0.0002556151 0.0008422952 4.417225e-04
[1156,] 0.0002378639 0.0001783030 5.755565e-05
[1157,] 0.0002532265 0.0001883515 5.362358e-05
[1158,] 0.0002545903 0.0001897030 5.367271e-05
[1159,] 0.0002608808 0.0006130053 1.106191e-04
[1160,] 0.0002460736 0.0001681239 5.796901e-05
[1161,] 0.0002578534 0.0002135106 6.678481e-05
[1162,] 0.0002381679 0.0004166718 1.357946e-04
[1163,] 0.0002500571 0.0001922204 5.938723e-05
[1164,] 0.0002480547 0.0001915256 5.937370e-05
[1165,] 0.0002483363 0.0001907240 5.945424e-05
[1166,] 0.0002475758 0.0001908737 5.940822e-05
[1167,] 0.0002482028 0.0001921283 5.935572e-05
[1168,] 0.0002499341 0.0002315524 6.222219e-05
[1169,] 0.0002480735 0.0001769149 5.018584e-05
[1170,] 0.0002484929 0.0001916611 5.943021e-05
[1171,] 0.0002533143 0.0002044823 6.921956e-05
[1172,] 0.0002490697 0.0001913846 5.939936e-05
[1173,] 0.0002494532 0.0001915976 5.938325e-05
[1174,] 0.0002533676 0.0001529293 4.687396e-05
[1175,] 0.0002496686 0.0001916006 5.941050e-05
[1176,] 0.0002492659 0.0001913670 5.940602e-05
[1177,] 0.0002491677 0.0001913539 5.939317e-05
[1178,] 0.0002481103 0.0001912962 5.940604e-05
[1179,] 0.0002378367 0.0005433593 1.713701e-04
[1180,] 0.0002491480 0.0001914010 5.942407e-05
[1181,] 0.0002535679 0.0002047882 7.072067e-05
[1182,] 0.0002501455 0.0001999880 5.948246e-05
[1183,] 0.0002725504 0.0003073162 1.471882e-04
[1184,] 0.0002606381 0.0004840984 9.429411e-05
[1185,] 0.0002503173 0.0001900657 5.969091e-05
[1186,] 0.0002713588 0.0003228900 1.548963e-04
[1187,] 0.0002489818 0.0001909492 5.950993e-05
[1188,] 0.0002382824 0.0001933384 6.152064e-05
[1189,] 0.0002501451 0.0001907669 5.956944e-05
[1190,] 0.0002381370 0.0001950229 6.209035e-05
[1191,] 0.0002806013 0.0010194125 1.370176e-04
[1192,] 0.0002651020 0.0007170861 1.199162e-04
[1193,] 0.0002504347 0.0001904919 5.962543e-05
[1194,] 0.0002556954 0.0007510793 3.614051e-04
[1195,] 0.0002496455 0.0001906617 5.956114e-05
[1196,] 0.0002557622 0.0007016192 3.206035e-04
[1197,] 0.0002555503 0.0007172636 3.295762e-04
[1198,] 0.0002499043 0.0001914862 5.952364e-05
[1199,] 0.0002498826 0.0001911722 5.951514e-05
[1200,] 0.0002691227 0.0003863297 1.898518e-04
[1201,] 0.0002502292 0.0001912799 5.952604e-05
[1202,] 0.0002556376 0.0007193319 3.330836e-04
[1203,] 0.0002554680 0.0008518159 4.043717e-04
[1204,] 0.0002724438 0.0003963293 2.000399e-04
[1205,] 0.0002708253 0.0004005912 2.003181e-04
[1206,] 0.0002549149 0.0002180922 6.585893e-05
[1207,] 0.0002500241 0.0001667651 4.926794e-05
[1208,] 0.0002643248 0.0007243732 1.206820e-04
[1209,] 0.0002377145 0.0001994743 6.230500e-05
[1210,] 0.0002594194 0.0009666333 4.258595e-04
[1211,] 0.0002463455 0.0002075391 7.249536e-05
[1212,] 0.0002418027 0.0002144809 7.365731e-05
[1213,] 0.0002408046 0.0001783634 5.555114e-05
[1214,] 0.0002370569 0.0004914604 1.268043e-04
[1215,] 0.0002391142 0.0001974894 5.776114e-05
[1216,] 0.0002514791 0.0002081515 7.295212e-05
[1217,] 0.0002433707 0.0001807231 5.265360e-05
[1218,] 0.0002516912 0.0001805676 6.243143e-05
[1219,] 0.0002425883 0.0001666139 4.995060e-05
[1220,] 0.0002393710 0.0003907972 1.074482e-04
[1221,] 0.0002404005 0.0001943204 6.129412e-05
[1222,] 0.0002381855 0.0001929932 6.113269e-05
[1223,] 0.0002499565 0.0002071845 6.284958e-05
[1224,] 0.0002521682 0.0001958517 6.865897e-05
[1225,] 0.0002395062 0.0001932156 6.124353e-05
[1226,] 0.0002564248 0.0002652917 8.816334e-05
[1227,] 0.0002402111 0.0001732122 6.075235e-05
[1228,] 0.0002391137 0.0001932682 6.118871e-05
[1229,] 0.0002403754 0.0001930966 6.129970e-05
[1230,] 0.0002399491 0.0001932524 6.121639e-05
[1231,] 0.0002509093 0.0002010801 6.925988e-05
[1232,] 0.0002394183 0.0001937993 6.114553e-05
[1233,] 0.0002397741 0.0001403409 4.749080e-05
[1234,] 0.0002517188 0.0001942969 6.764759e-05
[1235,] 0.0002375333 0.0001937392 6.152996e-05
[1236,] 0.0002404244 0.0001940518 6.125887e-05
[1237,] 0.0002402554 0.0001934821 6.136474e-05
[1238,] 0.0002502035 0.0002107917 7.432389e-05
[1239,] 0.0002408075 0.0001936900 6.128636e-05
[1240,] 0.0002403305 0.0001938724 6.125513e-05
[1241,] 0.0002564552 0.0003384354 1.111101e-04
[1242,] 0.0002406938 0.0001936424 6.129820e-05
[1243,] 0.0002516813 0.0002097264 7.337010e-05
[1244,] 0.0002515075 0.0002092248 7.297674e-05
[1245,] 0.0002521986 0.0002461791 8.003347e-05
[1246,] 0.0002471650 0.0002092930 7.223524e-05
[1247,] 0.0002514511 0.0001992660 6.921385e-05
[1248,] 0.0002422754 0.0001960566 6.192441e-05
[1249,] 0.0002426434 0.0001746661 5.161002e-05
[1250,] 0.0002720926 0.0002717188 6.495050e-05
[1251,] 0.0002508694 0.0002327196 8.063020e-05
[1252,] 0.0002411357 0.0001933228 6.127058e-05
[1253,] 0.0002395684 0.0002922988 7.773549e-05
[1254,] 0.0002466308 0.0002100484 7.246403e-05
[1255,] 0.0002757511 0.0003311321 7.054547e-05
[1256,] 0.0002402562 0.0001936086 6.132681e-05
[1257,] 0.0002513050 0.0002215787 7.720250e-05
[1258,] 0.0002425159 0.0001959895 6.197591e-05
[1259,] 0.0002510738 0.0002215271 7.684898e-05
[1260,] 0.0002514945 0.0002102674 7.327768e-05
[1261,] 0.0002769548 0.0003964384 7.752233e-05
[1262,] 0.0002516441 0.0002099056 7.332561e-05
[1263,] 0.0002413198 0.0001930160 6.146978e-05
[1264,] 0.0002413623 0.0001933448 6.136266e-05
[1265,] 0.0002419130 0.0001927899 6.185278e-05
[1266,] 0.0002421166 0.0001929037 6.173057e-05
[1267,] 0.0002637769 0.0001937005 7.703018e-05
[1268,] 0.0002456718 0.0002068047 7.108634e-05
[1269,] 0.0002510918 0.0002117077 7.338586e-05
[1270,] 0.0002421549 0.0001941547 6.138045e-05
[1271,] 0.0002417412 0.0001933981 6.164965e-05
[1272,] 0.0002412566 0.0001932021 6.172651e-05
[1273,] 0.0002514752 0.0002145797 7.485342e-05
[1274,] 0.0002530706 0.0001977443 6.193959e-05
[1275,] 0.0002416959 0.0001934211 6.166977e-05
[1276,] 0.0002425708 0.0001934790 6.170641e-05
[1277,] 0.0002421028 0.0001934529 6.166213e-05
[1278,] 0.0002458441 0.0001790806 6.195078e-05
[1279,] 0.0002414983 0.0001933339 6.168712e-05
[1280,] 0.0002355461 0.0002051347 6.661651e-05
[1281,] 0.0002426720 0.0001935215 6.167000e-05
[1282,] 0.0002450163 0.0002099261 7.170136e-05
[1283,] 0.0002458597 0.0006822730 1.539282e-04
[1284,] 0.0002713233 0.0005418666 9.590779e-05
[1285,] 0.0002724275 0.0004836078 8.884869e-05
[1286,] 0.0002434918 0.0001934791 6.212721e-05
[1287,] 0.0002436131 0.0001923852 6.201608e-05
[1288,] 0.0002468831 0.0001954090 6.150544e-05
[1289,] 0.0002428763 0.0001958706 6.129745e-05
[1290,] 0.0002830715 0.0002195447 5.432236e-05
[1291,] 0.0002836453 0.0002864387 6.280267e-05
[1292,] 0.0002733129 0.0002750419 6.519581e-05
[1293,] 0.0002952960 0.0016164298 2.129569e-04
[1294,] 0.0002503617 0.0003647904 1.085328e-04
[1295,] 0.0003023916 0.0011867604 1.627296e-04
[1296,] 0.0002838774 0.0003820336 7.432761e-05
[1297,] 0.0002518639 0.0002991608 1.068048e-04
[1298,] 0.0002457552 0.0002656549 6.802246e-05
[1299,] 0.0002477520 0.0003321000 8.090044e-05
[1300,] 0.0002539870 0.0001970525 6.297940e-05
[1301,] 0.0002734338 0.0001885694 6.356075e-05
[1302,] 0.0002748202 0.0005792693 9.878782e-05
[1303,] 0.0002411712 0.0004385933 1.042769e-04
[1304,] 0.0002495675 0.0017416783 3.740735e-04
[1305,] 0.0002329875 0.0003863289 1.076904e-04
[1306,] 0.0002526346 0.0003065590 1.056534e-04
[1307,] 0.0002513948 0.0001879533 6.471098e-05
[1308,] 0.0002518526 0.0001904797 6.614953e-05
[1309,] 0.0002496863 0.0003020767 7.315771e-05
[1310,] 0.0002707670 0.0006780488 1.120763e-04
[1311,] 0.0002442986 0.0001903738 5.976099e-05
[1312,] 0.0002355953 0.0001926939 6.157110e-05
[1313,] 0.0002355221 0.0001935440 6.274737e-05
[1314,] 0.0002348072 0.0002006291 6.268069e-05
[1315,] 0.0002495721 0.0001589666 5.256146e-05
[1316,] 0.0002642159 0.0001337820 4.670439e-05
[1317,] 0.0002474176 0.0002059875 6.852736e-05
[1318,] 0.0002577777 0.0001575011 4.628500e-05
[1319,] 0.0002532450 0.0006252621 1.214812e-04
[1320,] 0.0002470396 0.0001801582 5.604294e-05
[1321,] 0.0002374702 0.0001980451 6.186490e-05
[1322,] 0.0002512102 0.0006823658 1.321310e-04
[1323,] 0.0002502393 0.0001472711 4.917454e-05
[1324,] 0.0002448680 0.0002210486 7.070157e-05
[1325,] 0.0002447802 0.0001333030 4.451025e-05
[1326,] 0.0002410912 0.0007271653 1.690912e-04
[1327,] 0.0002493872 0.0003581366 8.483158e-05
[1328,] 0.0002702150 0.0002335765 8.395144e-05
[1329,] 0.0002527585 0.0002319192 8.428068e-05
[1330,] 0.0002397524 0.0001370905 4.499959e-05
[1331,] 0.0002410985 0.0002159788 7.496782e-05
[1332,] 0.0002429398 0.0001766547 5.754054e-05
[1333,] 0.0002399681 0.0001372785 4.517101e-05
[1334,] 0.0002440480 0.0001774928 5.887223e-05
[1335,] 0.0002428438 0.0001772856 5.837368e-05
[1336,] 0.0002607261 0.0001555197 5.451261e-05
[1337,] 0.0002438880 0.0001765756 5.779585e-05
[1338,] 0.0002494491 0.0002144484 7.855258e-05
[1339,] 0.0002626914 0.0001539161 5.463962e-05
[1340,] 0.0002539725 0.0002259094 8.080165e-05
[1341,] 0.0002369781 0.0001996541 6.548117e-05
[1342,] 0.0002464111 0.0001689728 5.194832e-05
[1343,] 0.0002339749 0.0001380821 4.397740e-05
[1344,] 0.0002459421 0.0002228549 7.277013e-05
[1345,] 0.0002362300 0.0002118011 6.761394e-05
[1346,] 0.0002340189 0.0001372933 4.377664e-05
[1347,] 0.0002462523 0.0002350865 6.434275e-05
[1348,] 0.0002439558 0.0002032193 6.596748e-05
[1349,] 0.0002390670 0.0001385124 4.539544e-05
[1350,] 0.0002332570 0.0001352841 4.349474e-05
[1351,] 0.0002331939 0.0001354231 4.352846e-05
[1352,] 0.0002539911 0.0002544889 8.652585e-05
[1353,] 0.0002424944 0.0002127072 7.445107e-05
[1354,] 0.0002515744 0.0003199261 1.063268e-04
[1355,] 0.0002513272 0.0002808217 8.996624e-05
[1356,] 0.0002500968 0.0004777758 1.037772e-04
[1357,] 0.0002441640 0.0001629569 5.145138e-05
[1358,] 0.0002446650 0.0001636324 5.147758e-05
[1359,] 0.0002441108 0.0001639131 5.150541e-05
[1360,] 0.0002449918 0.0002119554 7.524049e-05
[1361,] 0.0002395197 0.0001371707 4.492167e-05
[1362,] 0.0002349679 0.0001342674 4.302606e-05
[1363,] 0.0002400149 0.0001386828 4.564101e-05
[1364,] 0.0002395605 0.0002152349 7.369385e-05
[1365,] 0.0002406323 0.0002151509 7.433236e-05
[1366,] 0.0002399019 0.0001373871 4.516326e-05
[1367,] 0.0002374152 0.0001347764 4.415336e-05
[1368,] 0.0002386869 0.0001374308 4.507107e-05
[1369,] 0.0002394765 0.0001370529 4.473048e-05
[1370,] 0.0002520603 0.0001714839 5.784504e-05
[1371,] 0.0002468250 0.0001713265 6.253871e-05
[1372,] 0.0002415258 0.0001576812 5.480022e-05
[1373,] 0.0002380608 0.0002129253 7.239858e-05
[1374,] 0.0002439112 0.0002031581 6.581532e-05
[1375,] 0.0002398685 0.0002032868 6.884406e-05
[1376,] 0.0002398272 0.0001639379 5.651178e-05
[1377,] 0.0002395628 0.0001476928 5.016085e-05
[1378,] 0.0002358086 0.0001442177 4.662639e-05
[1379,] 0.0002370688 0.0001432812 4.751376e-05
[1380,] 0.0002373151 0.0001402641 4.650855e-05
[1381,] 0.0002377300 0.0002134262 7.237862e-05
[1382,] 0.0002373653 0.0001400860 4.645882e-05
[1383,] 0.0002410373 0.0002197104 7.658477e-05
[1384,] 0.0002356837 0.0001431640 4.646825e-05
[1385,] 0.0002385699 0.0001344867 4.442611e-05
[1386,] 0.0002381086 0.0002143984 7.304951e-05
[1387,] 0.0002356821 0.0001459182 4.734917e-05
[1388,] 0.0002381088 0.0002146269 7.313278e-05
[1389,] 0.0002357058 0.0001463418 4.747931e-05
[1390,] 0.0002393937 0.0002338503 6.815816e-05
[1391,] 0.0002366537 0.0001751122 5.719368e-05
[1392,] 0.0002385236 0.0002514070 7.264591e-05
[1393,] 0.0002372118 0.0002194453 7.363811e-05
[1394,] 0.0002380809 0.0001615841 5.467645e-05
[1395,] 0.0002372861 0.0001431368 4.756052e-05
[1396,] 0.0002375042 0.0002186694 7.423953e-05
[1397,] 0.0002360054 0.0002172239 7.288435e-05
[1398,] 0.0002377325 0.0001640764 5.534030e-05
[1399,] 0.0002388302 0.0001343983 4.441917e-05
[1400,] 0.0002381979 0.0001351965 4.468111e-05
[1401,] 0.0002391600 0.0001369904 4.552315e-05
[1402,] 0.0002356990 0.0001457751 4.732277e-05
[1403,] 0.0002384600 0.0001346336 4.447511e-05
[1404,] 0.0002373915 0.0001400695 4.646446e-05
[1405,] 0.0002358299 0.0001452300 4.731218e-05
[1406,] 0.0002384680 0.0001339888 4.415182e-05
[1407,] 0.0002384565 0.0001344631 4.438822e-05
[1408,] 0.0002409733 0.0002063021 6.571797e-05
[1409,] 0.0002385734 0.0001509636 5.058130e-05
[1410,] 0.0002391644 0.0001391084 4.644835e-05
[1411,] 0.0002357322 0.0001463371 4.742269e-05
[1412,] 0.0002383826 0.0002134485 7.287027e-05
[1413,] 0.0002373959 0.0001453292 4.841243e-05
[1414,] 0.0002372361 0.0001431501 4.754196e-05
[1415,] 0.0002426374 0.0002148485 6.889739e-05
[1416,] 0.0002389190 0.0001350043 4.472163e-05
[1417,] 0.0002395751 0.0002295823 7.514351e-05
[1418,] 0.0002382255 0.0001343381 4.429259e-05
[1419,] 0.0002399746 0.0001375619 4.594878e-05
[1420,] 0.0002357864 0.0001483482 4.827984e-05
[1421,] 0.0002414860 0.0002292067 8.103045e-05
[1422,] 0.0002423853 0.0002273136 8.085422e-05
[1423,] 0.0002389825 0.0001382344 4.620340e-05
[1424,] 0.0002396506 0.0002090815 7.131789e-05
[1425,] 0.0002373536 0.0001426366 4.741264e-05
[1426,] 0.0002379742 0.0001328054 4.297869e-05
[1427,] 0.0002370036 0.0001557908 4.924118e-05
[1428,] 0.0002402660 0.0002096240 7.194724e-05
[1429,] 0.0002385949 0.0002226905 7.672749e-05
[1430,] 0.0002391008 0.0002406823 6.999497e-05
[1431,] 0.0002525203 0.0003408231 1.073983e-04
[1432,] 0.0002368238 0.0001460501 4.746388e-05
[1433,] 0.0002414608 0.0002198499 6.961346e-05
[1434,] 0.0002404911 0.0002062582 6.595596e-05
[1435,] 0.0002342979 0.0001358862 4.373709e-05
[1436,] 0.0002368700 0.0001760957 5.572534e-05
[1437,] 0.0002399462 0.0002282298 7.948352e-05
[1438,] 0.0002402667 0.0002155010 6.900341e-05
[1439,] 0.0002356730 0.0001475235 4.776194e-05
[1440,] 0.0002362886 0.0001520834 4.896979e-05
[1441,] 0.0002364000 0.0001822518 5.720932e-05
[1442,] 0.0002356825 0.0001472179 4.769740e-05
[1443,] 0.0002369381 0.0001777583 5.608461e-05
[1444,] 0.0002366046 0.0002440161 8.205402e-05
[1445,] 0.0002363682 0.0001514106 4.877626e-05
[1446,] 0.0002363048 0.0001515147 4.881086e-05
[1447,] 0.0002362830 0.0001513975 4.879203e-05
[1448,] 0.0002358063 0.0001430290 4.640470e-05
[1449,] 0.0002401249 0.0002059847 6.745907e-05
[1450,] 0.0002549739 0.0002082631 6.412779e-05
[1451,] 0.0002411222 0.0001648465 5.035169e-05
[1452,] 0.0002343787 0.0001700543 5.584006e-05
[1453,] 0.0002452897 0.0001471971 4.875576e-05
[1454,] 0.0002485931 0.0002557877 8.869896e-05
[1455,] 0.0002477359 0.0002371589 7.952637e-05
[1456,] 0.0002559617 0.0002149208 7.168633e-05
[1457,] 0.0002465749 0.0002222749 7.134702e-05
[1458,] 0.0002347951 0.0002294649 7.694866e-05
[1459,] 0.0002344240 0.0001893505 6.140307e-05
[1460,] 0.0002368509 0.0002071537 7.099617e-05
[1461,] 0.0002489273 0.0001711728 5.511763e-05
[1462,] 0.0002467020 0.0001416432 4.621700e-05
[1463,] 0.0002347347 0.0002263563 7.579536e-05
[1464,] 0.0002752631 0.0002287387 7.662935e-05
[1465,] 0.0002343887 0.0002060183 6.851986e-05
[1466,] 0.0002463687 0.0002067443 6.346569e-05
[1467,] 0.0002489390 0.0002150530 6.350522e-05
[1468,] 0.0002363160 0.0002086900 7.106514e-05
[1469,] 0.0002465072 0.0001952909 6.018560e-05
[1470,] 0.0002464900 0.0001396346 4.587120e-05
[1471,] 0.0002342436 0.0002319035 7.683914e-05
[1472,] 0.0002469679 0.0001841886 5.699550e-05
[1473,] 0.0002349959 0.0002025687 6.815497e-05
[1474,] 0.0002358996 0.0002307282 7.900902e-05
[1475,] 0.0002361799 0.0002242719 7.702150e-05
[1476,] 0.0002497635 0.0002110182 6.226879e-05
[1477,] 0.0002377109 0.0002053555 7.106252e-05
[1478,] 0.0002381707 0.0002026463 7.037658e-05
[1479,] 0.0002352840 0.0002227624 7.539126e-05
[1480,] 0.0002355312 0.0001998435 6.766064e-05
[1481,] 0.0002353277 0.0002039337 6.889333e-05
[1482,] 0.0002334138 0.0001986091 6.484919e-05
[1483,] 0.0002378024 0.0001835050 6.271623e-05
[1484,] 0.0002379903 0.0002004535 6.939384e-05
[1485,] 0.0002476339 0.0002352142 7.861761e-05
[1486,] 0.0002347316 0.0001962968 6.559320e-05
[1487,] 0.0002350115 0.0002000676 6.720449e-05
[1488,] 0.0002385817 0.0001964810 6.825222e-05
[1489,] 0.0002489236 0.0002510392 8.719577e-05
[1490,] 0.0002331697 0.0001992513 6.450202e-05
[1491,] 0.0002331319 0.0002011694 6.506403e-05
[1492,] 0.0002519644 0.0002411614 8.590378e-05
[1493,] 0.0002330271 0.0001814708 5.866185e-05
[1494,] 0.0002331206 0.0001806271 5.856392e-05
[1495,] 0.0002330418 0.0001861066 6.016783e-05
[1496,] 0.0002364932 0.0001365605 4.551871e-05
[1497,] 0.0002378731 0.0001903291 6.611882e-05
[1498,] 0.0002383894 0.0001716134 5.921772e-05
[1499,] 0.0002483319 0.0002258126 7.519110e-05
[1500,] 0.0002395330 0.0001659675 5.860744e-05
[1501,] 0.0002366580 0.0001813715 6.189262e-05
[1502,] 0.0002393468 0.0001835415 6.354763e-05
[1503,] 0.0002502232 0.0002373194 8.258575e-05
[1504,] 0.0002369323 0.0001852608 6.351374e-05
[1505,] 0.0002369126 0.0001799395 6.151010e-05
[1506,] 0.0002343580 0.0001775351 5.923706e-05
[1507,] 0.0002366069 0.0001838218 6.039483e-05
[1508,] 0.0002463141 0.0001761850 5.473731e-05
[1509,] 0.0002341048 0.0001873183 6.224015e-05
[1510,] 0.0002479264 0.0002630395 6.902210e-05
[1511,] 0.0002397600 0.0001617997 5.701159e-05
[1512,] 0.0002370462 0.0001834302 6.291944e-05
[1513,] 0.0002340275 0.0001699716 5.632848e-05
[1514,] 0.0002474335 0.0002395379 8.024985e-05
[1515,] 0.0002367646 0.0001714597 5.830667e-05
[1516,] 0.0002341594 0.0001776431 5.907095e-05
[1517,] 0.0002466563 0.0001522137 4.951066e-05
[1518,] 0.0002373122 0.0001753233 6.120263e-05
[1519,] 0.0002472980 0.0002507526 8.480437e-05
[1520,] 0.0002373849 0.0001733481 6.048788e-05
[1521,] 0.0002408688 0.0002070494 7.549487e-05
[1522,] 0.0002451439 0.0002918096 8.849705e-05
[1523,] 0.0002487346 0.0002622697 8.000008e-05
[1524,] 0.0002458529 0.0002513634 8.341635e-05
[1525,] 0.0002456055 0.0002562056 8.406615e-05
[1526,] 0.0002412917 0.0001809043 6.352366e-05
[1527,] 0.0002465502 0.0001744261 5.476421e-05
[1528,] 0.0002376357 0.0002794147 9.670053e-05
[1529,] 0.0002438939 0.0001413156 4.745593e-05
[1530,] 0.0002474937 0.0002653338 9.055577e-05
[1531,] 0.0002454570 0.0001653219 5.284101e-05
[1532,] 0.0002475717 0.0001756017 5.474536e-05
[1533,] 0.0002452163 0.0001425917 4.840929e-05
[1534,] 0.0002480628 0.0001728626 5.505558e-05
[1535,] 0.0002405971 0.0001808906 6.321384e-05
[1536,] 0.0002374509 0.0002050744 6.921208e-05
[1537,] 0.0002550551 0.0001915494 6.470449e-05
[1538,] 0.0002545804 0.0001925313 6.509066e-05
[1539,] 0.0002559522 0.0001914491 6.486042e-05
[1540,] 0.0002557695 0.0001913566 6.474773e-05
[1541,] 0.0002567312 0.0001751455 5.894162e-05
[1542,] 0.0002471390 0.0002574052 8.668195e-05
[1543,] 0.0002448728 0.0001975623 6.202575e-05
[1544,] 0.0002448221 0.0001978429 6.231724e-05
[1545,] 0.0002550492 0.0001895818 6.333600e-05
[1546,] 0.0002468748 0.0002363589 7.803805e-05
[1547,] 0.0002368094 0.0001982442 6.604154e-05
[1548,] 0.0002380446 0.0001943094 6.600621e-05
[1549,] 0.0002376130 0.0002090030 7.080031e-05
[1550,] 0.0002473872 0.0002538666 8.581482e-05
[1551,] 0.0002358372 0.0001860691 6.023943e-05
[1552,] 0.0002451154 0.0001898833 5.958641e-05
[1553,] 0.0002375106 0.0002093774 7.079325e-05
[1554,] 0.0002378549 0.0002061499 7.004789e-05
[1555,] 0.0002462133 0.0001625227 5.213988e-05
[1556,] 0.0002552424 0.0001957159 6.715790e-05
[1557,] 0.0002534314 0.0002726681 8.744994e-05
[1558,] 0.0002551020 0.0001967632 6.760230e-05
[1559,] 0.0002500620 0.0001449819 4.592900e-05
[1560,] 0.0002367162 0.0002508403 7.469424e-05
[1561,] 0.0002360923 0.0002395970 7.373447e-05
[1562,] 0.0002789537 0.0002282402 7.969909e-05
[1563,] 0.0002534131 0.0002389769 7.733178e-05
[1564,] 0.0002538089 0.0002513622 8.491371e-05
[1565,] 0.0002533044 0.0002270865 7.412427e-05
[1566,] 0.0002364796 0.0002630733 7.847408e-05
[1567,] 0.0002532143 0.0002524523 8.238291e-05
[1568,] 0.0002366555 0.0002586483 7.682672e-05
[1569,] 0.0002385951 0.0002862325 8.368795e-05
[1570,] 0.0002384734 0.0002884754 8.454388e-05
[1571,] 0.0002531982 0.0002683413 8.795063e-05
[1572,] 0.0002531319 0.0002264821 7.442737e-05
[1573,] 0.0002478898 0.0002472751 8.406651e-05
[1574,] 0.0002366404 0.0002576327 7.663463e-05
[1575,] 0.0002521737 0.0002571139 8.264758e-05
[1576,] 0.0002362753 0.0002458579 7.465447e-05
[1577,] 0.0002451990 0.0001606425 5.142203e-05
[1578,] 0.0002447080 0.0001718974 5.468274e-05
[1579,] 0.0002476426 0.0002310428 7.659848e-05
[1580,] 0.0002476316 0.0002308980 7.681787e-05
[1581,] 0.0002450379 0.0001405801 4.598702e-05
[1582,] 0.0002449562 0.0001746797 5.522793e-05
[1583,] 0.0002369184 0.0002493004 7.389183e-05
[1584,] 0.0002417409 0.0001339452 4.376918e-05
[1585,] 0.0002454471 0.0001615224 5.111836e-05
[1586,] 0.0002441850 0.0001521358 4.935567e-05
[1587,] 0.0002475104 0.0001609547 5.132044e-05
[1588,] 0.0002479378 0.0002393405 8.051875e-05
[1589,] 0.0002582458 0.0002824771 8.665717e-05
[1590,] 0.0002481420 0.0001507865 4.930624e-05
```
