## Supplementary material for "Characterization of shared and ancestry-specific signals driving complex traits using multi-ancestry fine-mapping": s1_data.bim

```
1	chr1:42837865:G:A	0	42837865	A	G
1	chr1:42839736:TACA:T	0	42839736	T	TACA
1	chr1:42840082:G:A	0	42840082	A	G
1	chr1:42841961:G:A	0	42841961	A	G
1	chr1:42843712:G:GT	0	42843712	GT	G
1	chr1:42843877:G:A	0	42843877	A	G
1	chr1:42844968:A:G	0	42844968	G	A
1	chr1:42845494:A:G	0	42845494	G	A
1	chr1:42845892:A:G	0	42845892	G	A
1	chr1:42848230:G:A	0	42848230	A	G
1	chr1:42850295:G:A	0	42850295	A	G
1	chr1:42852122:G:A	0	42852122	A	G
1	chr1:42854166:A:G	0	42854166	G	A
1	chr1:42854728:T:C	0	42854728	C	T
1	chr1:42854933:CA:C	0	42854933	C	CA
1	chr1:42854960:G:A	0	42854960	A	G
1	chr1:42855805:G:A	0	42855805	A	G
1	chr1:42857287:C:T	0	42857287	T	C
1	chr1:42858007:T:C	0	42858007	C	T
1	chr1:42858030:T:C	0	42858030	C	T
1	chr1:42858512:T:A	0	42858512	A	T
1	chr1:42860011:G:A	0	42860011	A	G
1	chr1:42860418:T:C	0	42860418	C	T
1	chr1:42860427:T:C	0	42860427	C	T
1	chr1:42862071:A:T	0	42862071	T	A
1	chr1:42863789:G:T	0	42863789	T	G
1	chr1:42864171:T:C	0	42864171	C	T
1	chr1:42865190:T:C	0	42865190	C	T
1	chr1:42865745:A:G	0	42865745	G	A
1	chr1:42866216:G:C	0	42866216	C	G
1	chr1:42866368:C:T	0	42866368	T	C
1	chr1:42866469:T:C	0	42866469	C	T
1	chr1:42869158:A:G	0	42869158	G	A
1	chr1:42871373:G:A	0	42871373	A	G
1	chr1:42872307:T:C	0	42872307	C	T
1	chr1:42875188:A:G	0	42875188	G	A
1	chr1:42875991:A:G	0	42875991	G	A
1	chr1:42876330:G:A	0	42876330	A	G
1	chr1:42876895:T:C	0	42876895	C	T
1	chr1:42877615:G:A	0	42877615	A	G
1	chr1:42878522:G:A	0	42878522	A	G
1	chr1:42878961:T:A	0	42878961	A	T
1	chr1:42880055:C:T	0	42880055	T	C
1	chr1:42880399:A:G	0	42880399	G	A
1	chr1:42880472:C:T	0	42880472	T	C
1	chr1:42881500:ATGT:A	0	42881500	A	ATGT
1	chr1:42881942:AAT:A	0	42881942	A	AAT
1	chr1:42882229:G:A	0	42882229	A	G
1	chr1:42882254:C:T	0	42882254	T	C
1	chr1:42882456:G:A	0	42882456	A	G
1	chr1:42884166:C:T	0	42884166	T	C
1	chr1:42884591:A:G	0	42884591	G	A
1	chr1:42884932:C:T	0	42884932	T	C
1	chr1:42885035:CTAGAT:C	0	42885035	C	CTAGAT
1	chr1:42885080:C:T	0	42885080	T	C
1	chr1:42885151:A:G	0	42885151	G	A
1	chr1:42886039:T:A	0	42886039	A	T
1	chr1:42886313:A:G	0	42886313	G	A
1	chr1:42886823:A:AG	0	42886823	AG	A
1	chr1:42887014:A:G	0	42887014	G	A
1	chr1:42887052:C:G	0	42887052	G	C
1	chr1:42887223:C:T	0	42887223	T	C
1	chr1:42887324:A:T	0	42887324	T	A
1	chr1:42888104:G:C	0	42888104	C	G
1	chr1:42888249:C:T	0	42888249	T	C
1	chr1:42888347:G:A	0	42888347	A	G
1	chr1:42888871:C:G	0	42888871	G	C
1	chr1:42890282:TC:T	0	42890282	T	TC
1	chr1:42890540:C:A	0	42890540	A	C
1	chr1:42891929:T:C	0	42891929	C	T
1	chr1:42892139:GAC:G	0	42892139	G	GAC
1	chr1:42892307:A:T	0	42892307	T	A
1	chr1:42893053:G:A	0	42893053	A	G
1	chr1:42894449:C:T	0	42894449	T	C
1	chr1:42895377:T:G	0	42895377	G	T
1	chr1:42895543:T:C	0	42895543	C	T
1	chr1:42896129:A:T	0	42896129	T	A
1	chr1:42896214:T:C	0	42896214	C	T
1	chr1:42897636:A:G	0	42897636	G	A
1	chr1:42899078:C:A	0	42899078	A	C
1	chr1:42899423:G:T	0	42899423	T	G
1	chr1:42900832:T:G	0	42900832	G	T
1	chr1:42901090:T:C	0	42901090	C	T
1	chr1:42901972:C:T	0	42901972	T	C
1	chr1:42902055:A:C	0	42902055	C	A
1	chr1:42902479:C:T	0	42902479	T	C
1	chr1:42903334:G:A	0	42903334	A	G
1	chr1:42903634:C:T	0	42903634	T	C
1	chr1:42904016:C:T	0	42904016	T	C
1	chr1:42905408:C:T	0	42905408	T	C
1	chr1:42905469:A:C	0	42905469	C	A
1	chr1:42905607:G:A	0	42905607	A	G
1	chr1:42906131:C:T	0	42906131	T	C
1	chr1:42906329:G:A	0	42906329	A	G
1	chr1:42907659:A:G	0	42907659	G	A
1	chr1:42908827:A:G	0	42908827	G	A
1	chr1:42909488:G:A	0	42909488	A	G
1	chr1:42910923:C:CA	0	42910923	CA	C
1	chr1:42911686:A:G	0	42911686	G	A
1	chr1:42911784:C:T	0	42911784	T	C
1	chr1:42911868:A:C	0	42911868	C	A
1	chr1:42914009:GA:G	0	42914009	G	GA
1	chr1:42914591:G:A	0	42914591	A	G
1	chr1:42915355:A:G	0	42915355	G	A
1	chr1:42915698:T:C	0	42915698	C	T
1	chr1:42915797:A:C	0	42915797	C	A
1	chr1:42915803:T:C	0	42915803	C	T
1	chr1:42916324:G:A	0	42916324	A	G
1	chr1:42917337:T:C	0	42917337	C	T
1	chr1:42917356:C:T	0	42917356	T	C
1	chr1:42920645:T:C	0	42920645	C	T
1	chr1:42922021:T:A	0	42922021	A	T
1	chr1:42922321:C:T	0	42922321	T	C
1	chr1:42923244:T:A	0	42923244	A	T
1	chr1:42923331:G:C	0	42923331	C	G
1	chr1:42923869:C:G	0	42923869	G	C
1	chr1:42924454:C:G	0	42924454	G	C
1	chr1:42930743:G:A	0	42930743	A	G
1	chr1:42932725:A:G	0	42932725	G	A
1	chr1:42932806:C:G	0	42932806	G	C
1	chr1:42933104:G:T	0	42933104	T	G
1	chr1:42933316:C:T	0	42933316	T	C
1	chr1:42933496:G:T	0	42933496	T	G
1	chr1:42934015:A:C	0	42934015	C	A
1	chr1:42934325:A:G	0	42934325	G	A
1	chr1:42934345:C:T	0	42934345	T	C
1	chr1:42934504:C:T	0	42934504	T	C
1	chr1:42934673:C:A	0	42934673	A	C
1	chr1:42934681:C:T	0	42934681	T	C
1	chr1:42934876:A:T	0	42934876	T	A
1	chr1:42935066:A:G	0	42935066	G	A
1	chr1:42935828:C:T	0	42935828	T	C
1	chr1:42936158:A:G	0	42936158	G	A
1	chr1:42936383:T:C	0	42936383	C	T
1	chr1:42936874:G:A	0	42936874	A	G
1	chr1:42936936:T:C	0	42936936	C	T
1	chr1:42937037:T:C	0	42937037	C	T
1	chr1:42937869:G:A	0	42937869	A	G
1	chr1:42938000:C:T	0	42938000	T	C
1	chr1:42939042:T:C	0	42939042	C	T
1	chr1:42939875:C:T	0	42939875	T	C
1	chr1:42940055:C:CACTTCCTT	0	42940055	CACTTCCTT	C
1	chr1:42940442:G:A	0	42940442	A	G
1	chr1:42941029:C:T	0	42941029	T	C
1	chr1:42941030:G:A	0	42941030	A	G
1	chr1:42942899:C:G	0	42942899	G	C
1	chr1:42943295:G:A	0	42943295	A	G
1	chr1:42943508:G:T	0	42943508	T	G
1	chr1:42943693:T:C	0	42943693	C	T
1	chr1:42945157:GC:G	0	42945157	G	GC
1	chr1:42945159:A:T	0	42945159	T	A
1	chr1:42945188:G:A	0	42945188	A	G
1	chr1:42945367:C:G	0	42945367	G	C
1	chr1:42945619:G:A	0	42945619	A	G
1	chr1:42945683:T:C	0	42945683	C	T
1	chr1:42945696:C:T	0	42945696	T	C
1	chr1:42945925:G:A	0	42945925	A	G
1	chr1:42946158:G:A	0	42946158	A	G
1	chr1:42946160:C:T	0	42946160	T	C
1	chr1:42946466:T:TA	0	42946466	TA	T
1	chr1:42946588:G:A	0	42946588	A	G
1	chr1:42946590:G:A	0	42946590	A	G
1	chr1:42946672:A:G	0	42946672	G	A
1	chr1:42946675:A:G	0	42946675	G	A
1	chr1:42946784:C:T	0	42946784	T	C
1	chr1:42946798:T:C	0	42946798	C	T
1	chr1:42946984:G:A	0	42946984	A	G
1	chr1:42947056:T:C	0	42947056	C	T
1	chr1:42947122:A:G	0	42947122	G	A
1	chr1:42947648:G:C	0	42947648	C	G
1	chr1:42947690:C:T	0	42947690	T	C
1	chr1:42947982:A:G	0	42947982	G	A
1	chr1:42948064:A:G	0	42948064	G	A
1	chr1:42948375:T:C	0	42948375	C	T
1	chr1:42948776:A:G	0	42948776	G	A
1	chr1:42948892:G:A	0	42948892	A	G
1	chr1:42948894:T:C	0	42948894	C	T
1	chr1:42948985:T:G	0	42948985	G	T
1	chr1:42949344:T:C	0	42949344	C	T
1	chr1:42949617:G:T	0	42949617	T	G
1	chr1:42949782:T:A	0	42949782	A	T
1	chr1:42949794:G:T	0	42949794	T	G
1	chr1:42949872:T:C	0	42949872	C	T
1	chr1:42949873:G:A	0	42949873	A	G
1	chr1:42950462:T:C	0	42950462	C	T
1	chr1:42950487:G:A	0	42950487	A	G
1	chr1:42950750:A:G	0	42950750	G	A
1	chr1:42950843:C:T	0	42950843	T	C
1	chr1:42951110:C:T	0	42951110	T	C
1	chr1:42951360:GA:G	0	42951360	G	GA
1	chr1:42951479:T:G	0	42951479	G	T
1	chr1:42951753:C:T	0	42951753	T	C
1	chr1:42952355:C:T	0	42952355	T	C
1	chr1:42952385:AT:A	0	42952385	A	AT
1	chr1:42953420:A:T	0	42953420	T	A
1	chr1:42953683:C:A	0	42953683	A	C
1	chr1:42954034:G:C	0	42954034	C	G
1	chr1:42954066:G:A	0	42954066	A	G
1	chr1:42954483:T:C	0	42954483	C	T
1	chr1:42955401:G:C	0	42955401	C	G
1	chr1:42955592:G:A	0	42955592	A	G
1	chr1:42955853:C:T	0	42955853	T	C
1	chr1:42956333:G:A	0	42956333	A	G
1	chr1:42956370:T:A	0	42956370	A	T
1	chr1:42956974:T:A	0	42956974	A	T
1	chr1:42957310:A:C	0	42957310	C	A
1	chr1:42957732:A:G	0	42957732	G	A
1	chr1:42957951:T:C	0	42957951	C	T
1	chr1:42958014:C:G	0	42958014	G	C
1	chr1:42959141:C:G	0	42959141	G	C
1	chr1:42959411:G:T	0	42959411	T	G
1	chr1:42960373:A:T	0	42960373	T	A
1	chr1:42960920:C:T	0	42960920	T	C
1	chr1:42961244:A:G	0	42961244	G	A
1	chr1:42961336:C:T	0	42961336	T	C
1	chr1:42961547:T:A	0	42961547	A	T
1	chr1:42961717:T:C	0	42961717	C	T
1	chr1:42961782:C:T	0	42961782	T	C
1	chr1:42961944:G:A	0	42961944	A	G
1	chr1:42962489:G:T	0	42962489	T	G
1	chr1:42962910:A:G	0	42962910	G	A
1	chr1:42963086:A:G	0	42963086	G	A
1	chr1:42963268:G:A	0	42963268	A	G
1	chr1:42963434:T:C	0	42963434	C	T
1	chr1:42963672:C:T	0	42963672	T	C
1	chr1:42963856:G:T	0	42963856	T	G
1	chr1:42964083:C:A	0	42964083	A	C
1	chr1:42964589:C:T	0	42964589	T	C
1	chr1:42964678:G:A	0	42964678	A	G
1	chr1:42964764:G:A	0	42964764	A	G
1	chr1:42965212:G:A	0	42965212	A	G
1	chr1:42965857:A:G	0	42965857	G	A
1	chr1:42966454:G:A	0	42966454	A	G
1	chr1:42966465:C:T	0	42966465	T	C
1	chr1:42966604:G:C	0	42966604	C	G
1	chr1:42966886:G:A	0	42966886	A	G
1	chr1:42967070:A:G	0	42967070	G	A
1	chr1:42967177:CAG:C	0	42967177	C	CAG
1	chr1:42967395:G:A	0	42967395	A	G
1	chr1:42967615:C:G	0	42967615	G	C
1	chr1:42967799:G:A	0	42967799	A	G
1	chr1:42968113:G:A	0	42968113	A	G
1	chr1:42969900:C:G	0	42969900	G	C
1	chr1:42969976:G:A	0	42969976	A	G
1	chr1:42969979:G:A	0	42969979	A	G
1	chr1:42970380:G:A	0	42970380	A	G
1	chr1:42970698:C:T	0	42970698	T	C
1	chr1:42970842:T:C	0	42970842	C	T
1	chr1:42971859:C:T	0	42971859	T	C
1	chr1:42972004:G:A	0	42972004	A	G
1	chr1:42972053:TG:T	0	42972053	T	TG
1	chr1:42972524:C:T	0	42972524	T	C
1	chr1:42973167:G:A	0	42973167	A	G
1	chr1:42973557:C:T	0	42973557	T	C
1	chr1:42973611:C:T	0	42973611	T	C
1	chr1:42974530:C:A	0	42974530	A	C
1	chr1:42974805:T:G	0	42974805	G	T
1	chr1:42974954:T:TG	0	42974954	TG	T
1	chr1:42975112:G:A	0	42975112	A	G
1	chr1:42976838:GC:G	0	42976838	G	GC
1	chr1:42977027:G:A	0	42977027	A	G
1	chr1:42977254:A:G	0	42977254	G	A
1	chr1:42977391:TGAG:T	0	42977391	T	TGAG
1	chr1:42978071:C:T	0	42978071	T	C
1	chr1:42980935:C:T	0	42980935	T	C
1	chr1:42981420:C:T	0	42981420	T	C
1	chr1:42981639:C:T	0	42981639	T	C
1	chr1:42982208:C:T	0	42982208	T	C
1	chr1:42982828:A:G	0	42982828	G	A
1	chr1:42982911:G:A	0	42982911	A	G
1	chr1:42984511:T:C	0	42984511	C	T
1	chr1:42985130:C:T	0	42985130	T	C
1	chr1:42985667:T:C	0	42985667	C	T
1	chr1:42985963:T:C	0	42985963	C	T
1	chr1:42986048:G:A	0	42986048	A	G
1	chr1:42986159:T:G	0	42986159	G	T
1	chr1:42986230:G:A	0	42986230	A	G
1	chr1:42986601:G:A	0	42986601	A	G
1	chr1:42987641:A:G	0	42987641	G	A
1	chr1:42987903:G:A	0	42987903	A	G
1	chr1:42988388:C:T	0	42988388	T	C
1	chr1:42988682:C:T	0	42988682	T	C
1	chr1:42989612:A:G	0	42989612	G	A
1	chr1:42990795:C:T	0	42990795	T	C
1	chr1:42991474:C:T	0	42991474	T	C
1	chr1:42992579:T:C	0	42992579	C	T
1	chr1:42993965:A:G	0	42993965	G	A
1	chr1:42994492:T:C	0	42994492	C	T
1	chr1:42994729:C:T	0	42994729	T	C
1	chr1:42994890:A:G	0	42994890	G	A
1	chr1:42995831:G:A	0	42995831	A	G
1	chr1:42995976:G:A	0	42995976	A	G
1	chr1:42996143:C:T	0	42996143	T	C
1	chr1:42996349:T:C	0	42996349	C	T
1	chr1:42996925:T:C	0	42996925	C	T
1	chr1:42998128:C:T	0	42998128	T	C
1	chr1:42998720:A:G	0	42998720	G	A
1	chr1:42998964:T:C	0	42998964	C	T
1	chr1:42999026:T:G	0	42999026	G	T
1	chr1:42999103:G:A	0	42999103	A	G
1	chr1:43000079:A:G	0	43000079	G	A
1	chr1:43000734:C:T	0	43000734	T	C
1	chr1:43000917:C:T	0	43000917	T	C
1	chr1:43001262:T:C	0	43001262	C	T
1	chr1:43001605:A:G	0	43001605	G	A
1	chr1:43002884:G:A	0	43002884	A	G
1	chr1:43003703:A:C	0	43003703	C	A
1	chr1:43004677:C:T	0	43004677	T	C
1	chr1:43005341:T:C	0	43005341	C	T
1	chr1:43005695:C:T	0	43005695	T	C
1	chr1:43005942:C:T	0	43005942	T	C
1	chr1:43006642:G:A	0	43006642	A	G
1	chr1:43008207:G:T	0	43008207	T	G
1	chr1:43008307:C:T	0	43008307	T	C
1	chr1:43010006:G:A	0	43010006	A	G
1	chr1:43010883:A:G	0	43010883	G	A
1	chr1:43012006:T:C	0	43012006	C	T
1	chr1:43012307:T:A	0	43012307	A	T
1	chr1:43012445:T:C	0	43012445	C	T
1	chr1:43012781:A:G	0	43012781	G	A
1	chr1:43014228:T:C	0	43014228	C	T
1	chr1:43014533:A:C	0	43014533	C	A
1	chr1:43015127:T:C	0	43015127	C	T
1	chr1:43015208:T:C	0	43015208	C	T
1	chr1:43016124:A:G	0	43016124	G	A
1	chr1:43016167:A:T	0	43016167	T	A
1	chr1:43016767:C:A	0	43016767	A	C
1	chr1:43017316:G:A	0	43017316	A	G
1	chr1:43018036:G:A	0	43018036	A	G
1	chr1:43020953:G:T	0	43020953	T	G
1	chr1:43021511:C:A	0	43021511	A	C
1	chr1:43023505:G:A	0	43023505	A	G
1	chr1:43023990:G:A	0	43023990	A	G
1	chr1:43025746:T:C	0	43025746	C	T
1	chr1:43026517:G:A	0	43026517	A	G
1	chr1:43026613:G:A	0	43026613	A	G
1	chr1:43026810:C:T	0	43026810	T	C
1	chr1:43027273:A:G	0	43027273	G	A
1	chr1:43028096:C:A	0	43028096	A	C
1	chr1:43028102:C:T	0	43028102	T	C
1	chr1:43028383:T:C	0	43028383	C	T
1	chr1:43028739:T:C	0	43028739	C	T
1	chr1:43029108:C:T	0	43029108	T	C
1	chr1:43029573:T:C	0	43029573	C	T
1	chr1:43030422:G:A	0	43030422	A	G
1	chr1:43030862:A:G	0	43030862	G	A
1	chr1:43031005:T:C	0	43031005	C	T
1	chr1:43032671:G:A	0	43032671	A	G
1	chr1:43032877:C:T	0	43032877	T	C
1	chr1:43033484:C:T	0	43033484	T	C
1	chr1:43033725:A:G	0	43033725	G	A
1	chr1:43034005:C:T	0	43034005	T	C
1	chr1:43035783:T:C	0	43035783	C	T
1	chr1:43035865:GTTCTTCTCCTCAT:G	0	43035865	G	GTTCTTCTCCTCAT
1	chr1:43037261:T:C	0	43037261	C	T
1	chr1:43038338:C:T	0	43038338	T	C
1	chr1:43039015:A:C	0	43039015	C	A
1	chr1:43039142:C:T	0	43039142	T	C
1	chr1:43039769:T:C	0	43039769	C	T
1	chr1:43040252:C:G	0	43040252	G	C
1	chr1:43040428:GAAAC:G	0	43040428	G	GAAAC
1	chr1:43040683:A:G	0	43040683	G	A
1	chr1:43040806:C:T	0	43040806	T	C
1	chr1:43040900:C:T	0	43040900	T	C
1	chr1:43040952:G:A	0	43040952	A	G
1	chr1:43041974:T:C	0	43041974	C	T
1	chr1:43043034:C:T	0	43043034	T	C
1	chr1:43043239:G:C	0	43043239	C	G
1	chr1:43043261:A:G	0	43043261	G	A
1	chr1:43044076:C:T	0	43044076	T	C
1	chr1:43048525:A:G	0	43048525	G	A
1	chr1:43048605:C:G	0	43048605	G	C
1	chr1:43050403:A:T	0	43050403	T	A
1	chr1:43053032:G:A	0	43053032	A	G
1	chr1:43053630:C:A	0	43053630	A	C
1	chr1:43053695:T:C	0	43053695	C	T
1	chr1:43054705:C:T	0	43054705	T	C
1	chr1:43057798:G:C	0	43057798	C	G
1	chr1:43057827:A:C	0	43057827	C	A
1	chr1:43057878:A:G	0	43057878	G	A
1	chr1:43058036:G:T	0	43058036	T	G
1	chr1:43058159:A:T	0	43058159	T	A
1	chr1:43058214:A:G	0	43058214	G	A
1	chr1:43058278:G:A	0	43058278	A	G
1	chr1:43058596:C:T	0	43058596	T	C
1	chr1:43058928:T:C	0	43058928	C	T
1	chr1:43060354:A:G	0	43060354	G	A
1	chr1:43060938:G:T	0	43060938	T	G
1	chr1:43061970:G:A	0	43061970	A	G
1	chr1:43063532:C:T	0	43063532	T	C
1	chr1:43063845:G:A	0	43063845	A	G
1	chr1:43064204:G:T	0	43064204	T	G
1	chr1:43065321:G:A	0	43065321	A	G
1	chr1:43065684:T:C	0	43065684	C	T
1	chr1:43070806:A:G	0	43070806	G	A
1	chr1:43073360:G:A	0	43073360	A	G
1	chr1:43073772:C:T	0	43073772	T	C
1	chr1:43074019:G:A	0	43074019	A	G
1	chr1:43078712:G:A	0	43078712	A	G
1	chr1:43078862:T:C	0	43078862	C	T
1	chr1:43079013:C:T	0	43079013	T	C
1	chr1:43079140:C:T	0	43079140	T	C
1	chr1:43079900:G:T	0	43079900	T	G
1	chr1:43080153:G:C	0	43080153	C	G
1	chr1:43080880:A:G	0	43080880	G	A
1	chr1:43081199:G:A	0	43081199	A	G
1	chr1:43082727:C:T	0	43082727	T	C
1	chr1:43083752:G:A	0	43083752	A	G
1	chr1:43083793:A:G	0	43083793	G	A
1	chr1:43084279:A:T	0	43084279	T	A
1	chr1:43084476:AG:A	0	43084476	A	AG
1	chr1:43086214:C:T	0	43086214	T	C
1	chr1:43086629:C:T	0	43086629	T	C
1	chr1:43086651:G:A	0	43086651	A	G
1	chr1:43087455:C:T	0	43087455	T	C
1	chr1:43087811:G:A	0	43087811	A	G
1	chr1:43088268:A:G	0	43088268	G	A
1	chr1:43088445:C:T	0	43088445	T	C
1	chr1:43088447:TA:T	0	43088447	T	TA
1	chr1:43088455:C:T	0	43088455	T	C
1	chr1:43088980:A:G	0	43088980	G	A
1	chr1:43089244:C:A	0	43089244	A	C
1	chr1:43089421:C:T	0	43089421	T	C
1	chr1:43090994:A:G	0	43090994	G	A
1	chr1:43091148:A:G	0	43091148	G	A
1	chr1:43091497:A:G	0	43091497	G	A
1	chr1:43091983:C:T	0	43091983	T	C
1	chr1:43092380:A:G	0	43092380	G	A
1	chr1:43092634:G:A	0	43092634	A	G
1	chr1:43092964:G:A	0	43092964	A	G
1	chr1:43093916:C:G	0	43093916	G	C
1	chr1:43093978:T:G	0	43093978	G	T
1	chr1:43094274:G:A	0	43094274	A	G
1	chr1:43094831:A:AG	0	43094831	AG	A
1	chr1:43094833:A:G	0	43094833	G	A
1	chr1:43094844:G:C	0	43094844	C	G
1	chr1:43095112:C:T	0	43095112	T	C
1	chr1:43095827:C:T	0	43095827	T	C
1	chr1:43095830:A:G	0	43095830	G	A
1	chr1:43097375:A:G	0	43097375	G	A
1	chr1:43097470:CA:C	0	43097470	C	CA
1	chr1:43098394:A:G	0	43098394	G	A
1	chr1:43098606:T:A	0	43098606	A	T
1	chr1:43099821:G:T	0	43099821	T	G
1	chr1:43101634:C:T	0	43101634	T	C
1	chr1:43101762:G:A	0	43101762	A	G
1	chr1:43102462:G:A	0	43102462	A	G
1	chr1:43102464:G:A	0	43102464	A	G
1	chr1:43102782:C:T	0	43102782	T	C
1	chr1:43102937:C:A	0	43102937	A	C
1	chr1:43103214:A:G	0	43103214	G	A
1	chr1:43103548:G:C	0	43103548	C	G
1	chr1:43107015:T:A	0	43107015	A	T
1	chr1:43107645:C:T	0	43107645	T	C
1	chr1:43107826:G:A	0	43107826	A	G
1	chr1:43107968:A:G	0	43107968	G	A
1	chr1:43110532:C:T	0	43110532	T	C
1	chr1:43110773:G:A	0	43110773	A	G
1	chr1:43111270:C:T	0	43111270	T	C
1	chr1:43111297:A:G	0	43111297	G	A
1	chr1:43111922:G:A	0	43111922	A	G
1	chr1:43112013:A:G	0	43112013	G	A
1	chr1:43112758:CTG:C	0	43112758	C	CTG
1	chr1:43113468:G:A	0	43113468	A	G
1	chr1:43113911:G:A	0	43113911	A	G
1	chr1:43118760:C:T	0	43118760	T	C
1	chr1:43118873:G:A	0	43118873	A	G
1	chr1:43119901:A:G	0	43119901	G	A
1	chr1:43120331:C:T	0	43120331	T	C
1	chr1:43121924:G:T	0	43121924	T	G
1	chr1:43121959:C:A	0	43121959	A	C
1	chr1:43122054:A:G	0	43122054	G	A
1	chr1:43122366:G:A	0	43122366	A	G
1	chr1:43122575:G:A	0	43122575	A	G
1	chr1:43123071:A:G	0	43123071	G	A
1	chr1:43123227:C:T	0	43123227	T	C
1	chr1:43123814:A:G	0	43123814	G	A
1	chr1:43123903:T:C	0	43123903	C	T
1	chr1:43124126:A:T	0	43124126	T	A
1	chr1:43124541:A:G	0	43124541	G	A
1	chr1:43124939:A:G	0	43124939	G	A
1	chr1:43124954:G:A	0	43124954	A	G
1	chr1:43125983:G:A	0	43125983	A	G
1	chr1:43126028:A:T	0	43126028	T	A
1	chr1:43126246:G:C	0	43126246	C	G
1	chr1:43126356:T:C	0	43126356	C	T
1	chr1:43126605:T:C	0	43126605	C	T
1	chr1:43126696:A:G	0	43126696	G	A
1	chr1:43127141:T:G	0	43127141	G	T
1	chr1:43127241:T:TA	0	43127241	TA	T
1	chr1:43127334:G:A	0	43127334	A	G
1	chr1:43127379:A:G	0	43127379	G	A
1	chr1:43127494:T:G	0	43127494	G	T
1	chr1:43127565:AG:A	0	43127565	A	AG
1	chr1:43127800:TCTA:T	0	43127800	T	TCTA
1	chr1:43128680:C:T	0	43128680	T	C
1	chr1:43129315:G:C	0	43129315	C	G
1	chr1:43129432:AG:A	0	43129432	A	AG
1	chr1:43130022:T:C	0	43130022	C	T
1	chr1:43131343:G:A	0	43131343	A	G
1	chr1:43131519:A:T	0	43131519	T	A
1	chr1:43131558:C:T	0	43131558	T	C
1	chr1:43131721:G:A	0	43131721	A	G
1	chr1:43132021:T:A	0	43132021	A	T
1	chr1:43132458:C:T	0	43132458	T	C
1	chr1:43132487:C:T	0	43132487	T	C
1	chr1:43132959:C:T	0	43132959	T	C
1	chr1:43133333:T:A	0	43133333	A	T
1	chr1:43133463:A:G	0	43133463	G	A
1	chr1:43133755:G:C	0	43133755	C	G
1	chr1:43133790:T:C	0	43133790	C	T
1	chr1:43133869:A:G	0	43133869	G	A
1	chr1:43134507:T:A	0	43134507	A	T
1	chr1:43134645:A:C	0	43134645	C	A
1	chr1:43135008:A:C	0	43135008	C	A
1	chr1:43135260:T:C	0	43135260	C	T
1	chr1:43135774:C:A	0	43135774	A	C
1	chr1:43135820:G:A	0	43135820	A	G
1	chr1:43136105:T:C	0	43136105	C	T
1	chr1:43136110:G:A	0	43136110	A	G
1	chr1:43136264:C:T	0	43136264	T	C
1	chr1:43136650:T:C	0	43136650	C	T
1	chr1:43136743:G:A	0	43136743	A	G
1	chr1:43136817:C:T	0	43136817	T	C
1	chr1:43136828:C:T	0	43136828	T	C
1	chr1:43137198:G:A	0	43137198	A	G
1	chr1:43137351:T:C	0	43137351	C	T
1	chr1:43137354:C:T	0	43137354	T	C
1	chr1:43137364:C:T	0	43137364	T	C
1	chr1:43137391:C:T	0	43137391	T	C
1	chr1:43137465:C:A	0	43137465	A	C
1	chr1:43138259:C:T	0	43138259	T	C
1	chr1:43138683:T:C	0	43138683	C	T
1	chr1:43138781:G:A	0	43138781	A	G
1	chr1:43138891:A:C	0	43138891	C	A
1	chr1:43139386:C:T	0	43139386	T	C
1	chr1:43139694:C:T	0	43139694	T	C
1	chr1:43140121:C:T	0	43140121	T	C
1	chr1:43140894:G:A	0	43140894	A	G
1	chr1:43141060:G:T	0	43141060	T	G
1	chr1:43141378:G:A	0	43141378	A	G
1	chr1:43141932:A:G	0	43141932	G	A
1	chr1:43142407:C:A	0	43142407	A	C
1	chr1:43142674:C:G	0	43142674	G	C
1	chr1:43142701:C:T	0	43142701	T	C
1	chr1:43142751:C:T	0	43142751	T	C
1	chr1:43142818:T:C	0	43142818	C	T
1	chr1:43143046:T:C	0	43143046	C	T
1	chr1:43143942:A:C	0	43143942	C	A
1	chr1:43144270:G:A	0	43144270	A	G
1	chr1:43144492:T:G	0	43144492	G	T
1	chr1:43144910:G:C	0	43144910	C	G
1	chr1:43145334:G:A	0	43145334	A	G
1	chr1:43145559:G:T	0	43145559	T	G
1	chr1:43145727:T:C	0	43145727	C	T
1	chr1:43145816:C:T	0	43145816	T	C
1	chr1:43146192:G:A	0	43146192	A	G
1	chr1:43146346:T:G	0	43146346	G	T
1	chr1:43146889:A:G	0	43146889	G	A
1	chr1:43147248:T:C	0	43147248	C	T
1	chr1:43148188:T:C	0	43148188	C	T
1	chr1:43148711:C:T	0	43148711	T	C
1	chr1:43148784:T:C	0	43148784	C	T
1	chr1:43148849:G:A	0	43148849	A	G
1	chr1:43149229:G:A	0	43149229	A	G
1	chr1:43149502:T:C	0	43149502	C	T
1	chr1:43149997:G:A	0	43149997	A	G
1	chr1:43150666:G:C	0	43150666	C	G
1	chr1:43150975:C:T	0	43150975	T	C
1	chr1:43151082:C:T	0	43151082	T	C
1	chr1:43151973:C:T	0	43151973	T	C
1	chr1:43151986:G:T	0	43151986	T	G
1	chr1:43152739:A:G	0	43152739	G	A
1	chr1:43152925:G:A	0	43152925	A	G
1	chr1:43153055:A:G	0	43153055	G	A
1	chr1:43153563:C:T	0	43153563	T	C
1	chr1:43154548:C:T	0	43154548	T	C
1	chr1:43154885:AT:A	0	43154885	A	AT
1	chr1:43154979:G:A	0	43154979	A	G
1	chr1:43155021:A:G	0	43155021	G	A
1	chr1:43155041:G:C	0	43155041	C	G
1	chr1:43155573:T:C	0	43155573	C	T
1	chr1:43156691:A:G	0	43156691	G	A
1	chr1:43156889:T:C	0	43156889	C	T
1	chr1:43156948:CT:C	0	43156948	C	CT
1	chr1:43156951:G:C	0	43156951	C	G
1	chr1:43157209:C:G	0	43157209	G	C
1	chr1:43157307:C:T	0	43157307	T	C
1	chr1:43157440:A:G	0	43157440	G	A
1	chr1:43157474:A:G	0	43157474	G	A
1	chr1:43157610:G:A	0	43157610	A	G
1	chr1:43157713:G:A	0	43157713	A	G
1	chr1:43158004:C:G	0	43158004	G	C
1	chr1:43159364:G:C	0	43159364	C	G
1	chr1:43160530:T:C	0	43160530	C	T
1	chr1:43160785:C:G	0	43160785	G	C
1	chr1:43160913:C:A	0	43160913	A	C
1	chr1:43161055:G:A	0	43161055	A	G
1	chr1:43161056:C:T	0	43161056	T	C
1	chr1:43162305:A:G	0	43162305	G	A
1	chr1:43162636:T:C	0	43162636	C	T
1	chr1:43162704:G:C	0	43162704	C	G
1	chr1:43162778:C:A	0	43162778	A	C
1	chr1:43162836:A:G	0	43162836	G	A
1	chr1:43163486:G:A	0	43163486	A	G
1	chr1:43163821:CA:C	0	43163821	C	CA
1	chr1:43164144:T:C	0	43164144	C	T
1	chr1:43164154:G:A	0	43164154	A	G
1	chr1:43164286:G:A	0	43164286	A	G
1	chr1:43164870:C:A	0	43164870	A	C
1	chr1:43166268:G:A	0	43166268	A	G
1	chr1:43166589:C:T	0	43166589	T	C
1	chr1:43166682:C:G	0	43166682	G	C
1	chr1:43166683:A:C	0	43166683	C	A
1	chr1:43166865:C:T	0	43166865	T	C
1	chr1:43167144:T:G	0	43167144	G	T
1	chr1:43167145:T:C	0	43167145	C	T
1	chr1:43167326:A:G	0	43167326	G	A
1	chr1:43168536:C:T	0	43168536	T	C
1	chr1:43169387:C:T	0	43169387	T	C
1	chr1:43169577:T:C	0	43169577	C	T
1	chr1:43169710:A:G	0	43169710	G	A
1	chr1:43169948:A:AATGCCT	0	43169948	AATGCCT	A
1	chr1:43170167:A:G	0	43170167	G	A
1	chr1:43170204:A:G	0	43170204	G	A
1	chr1:43170370:G:A	0	43170370	A	G
1	chr1:43170522:T:TCACA	0	43170522	TCACA	T
1	chr1:43171303:C:T	0	43171303	T	C
1	chr1:43171878:A:G	0	43171878	G	A
1	chr1:43172261:T:C	0	43172261	C	T
1	chr1:43172765:G:T	0	43172765	T	G
1	chr1:43172786:T:A	0	43172786	A	T
1	chr1:43173284:A:G	0	43173284	G	A
1	chr1:43173622:A:G	0	43173622	G	A
1	chr1:43173674:A:C	0	43173674	C	A
1	chr1:43173901:C:A	0	43173901	A	C
1	chr1:43174215:G:A	0	43174215	A	G
1	chr1:43174375:A:G	0	43174375	G	A
1	chr1:43174481:G:T	0	43174481	T	G
1	chr1:43174545:T:C	0	43174545	C	T
1	chr1:43174773:A:G	0	43174773	G	A
1	chr1:43174803:C:A	0	43174803	A	C
1	chr1:43174873:C:A	0	43174873	A	C
1	chr1:43174938:A:C	0	43174938	C	A
1	chr1:43174976:C:T	0	43174976	T	C
1	chr1:43175061:A:T	0	43175061	T	A
1	chr1:43175349:G:C	0	43175349	C	G
1	chr1:43175402:T:C	0	43175402	C	T
1	chr1:43175487:C:CA	0	43175487	CA	C
1	chr1:43175745:A:G	0	43175745	G	A
1	chr1:43175857:C:T	0	43175857	T	C
1	chr1:43176545:C:G	0	43176545	G	C
1	chr1:43176615:C:T	0	43176615	T	C
1	chr1:43176739:A:G	0	43176739	G	A
1	chr1:43176743:C:T	0	43176743	T	C
1	chr1:43178706:G:C	0	43178706	C	G
1	chr1:43178931:T:A	0	43178931	A	T
1	chr1:43179143:G:A	0	43179143	A	G
1	chr1:43179339:C:T	0	43179339	T	C
1	chr1:43180080:C:A	0	43180080	A	C
1	chr1:43180123:C:T	0	43180123	T	C
1	chr1:43180140:T:A	0	43180140	A	T
1	chr1:43180513:C:T	0	43180513	T	C
1	chr1:43180992:T:C	0	43180992	C	T
1	chr1:43181260:T:C	0	43181260	C	T
1	chr1:43181364:A:G	0	43181364	G	A
1	chr1:43181967:A:C	0	43181967	C	A
1	chr1:43182727:G:C	0	43182727	C	G
1	chr1:43183186:G:A	0	43183186	A	G
1	chr1:43183665:T:C	0	43183665	C	T
1	chr1:43183722:T:C	0	43183722	C	T
1	chr1:43183837:A:G	0	43183837	G	A
1	chr1:43185070:T:C	0	43185070	C	T
1	chr1:43185560:C:T	0	43185560	T	C
1	chr1:43185746:C:T	0	43185746	T	C
1	chr1:43185751:G:C	0	43185751	C	G
1	chr1:43186128:G:C	0	43186128	C	G
1	chr1:43186514:G:A	0	43186514	A	G
1	chr1:43186551:C:T	0	43186551	T	C
1	chr1:43186771:G:C	0	43186771	C	G
1	chr1:43187045:G:A	0	43187045	A	G
1	chr1:43187346:T:C	0	43187346	C	T
1	chr1:43187409:T:C	0	43187409	C	T
1	chr1:43187558:A:G	0	43187558	G	A
1	chr1:43188046:C:T	0	43188046	T	C
1	chr1:43188050:C:T	0	43188050	T	C
1	chr1:43188383:G:A	0	43188383	A	G
1	chr1:43188748:TGAA:T	0	43188748	T	TGAA
1	chr1:43188769:A:G	0	43188769	G	A
1	chr1:43188810:A:G	0	43188810	G	A
1	chr1:43189454:C:T	0	43189454	T	C
1	chr1:43190103:G:A	0	43190103	A	G
1	chr1:43190156:T:C	0	43190156	C	T
1	chr1:43190259:C:T	0	43190259	T	C
1	chr1:43190453:G:A	0	43190453	A	G
1	chr1:43190808:C:T	0	43190808	T	C
1	chr1:43191510:C:T	0	43191510	T	C
1	chr1:43191512:G:A	0	43191512	A	G
1	chr1:43192450:C:T	0	43192450	T	C
1	chr1:43192995:A:G	0	43192995	G	A
1	chr1:43193592:A:G	0	43193592	G	A
1	chr1:43193701:G:A	0	43193701	A	G
1	chr1:43193875:T:C	0	43193875	C	T
1	chr1:43193979:C:A	0	43193979	A	C
1	chr1:43194038:A:G	0	43194038	G	A
1	chr1:43194599:G:A	0	43194599	A	G
1	chr1:43194639:C:A	0	43194639	A	C
1	chr1:43195262:A:G	0	43195262	G	A
1	chr1:43195295:G:A	0	43195295	A	G
1	chr1:43195485:C:T	0	43195485	T	C
1	chr1:43195800:A:G	0	43195800	G	A
1	chr1:43196036:A:G	0	43196036	G	A
1	chr1:43196781:G:A	0	43196781	A	G
1	chr1:43197103:C:T	0	43197103	T	C
1	chr1:43197170:T:C	0	43197170	C	T
1	chr1:43197397:G:A	0	43197397	A	G
1	chr1:43197705:A:G	0	43197705	G	A
1	chr1:43198303:C:T	0	43198303	T	C
1	chr1:43198448:A:G	0	43198448	G	A
1	chr1:43198547:C:T	0	43198547	T	C
1	chr1:43199065:T:A	0	43199065	A	T
1	chr1:43200362:C:T	0	43200362	T	C
1	chr1:43200365:T:A	0	43200365	A	T
1	chr1:43200384:G:T	0	43200384	T	G
1	chr1:43200499:G:A	0	43200499	A	G
1	chr1:43200783:T:C	0	43200783	C	T
1	chr1:43201012:G:A	0	43201012	A	G
1	chr1:43201181:G:A	0	43201181	A	G
1	chr1:43201777:G:A	0	43201777	A	G
1	chr1:43201944:C:T	0	43201944	T	C
1	chr1:43202762:A:G	0	43202762	G	A
1	chr1:43202770:G:A	0	43202770	A	G
1	chr1:43203384:T:C	0	43203384	C	T
1	chr1:43203672:G:T	0	43203672	T	G
1	chr1:43203711:G:A	0	43203711	A	G
1	chr1:43203955:T:G	0	43203955	G	T
1	chr1:43204097:T:G	0	43204097	G	T
1	chr1:43204179:G:A	0	43204179	A	G
1	chr1:43204577:A:T	0	43204577	T	A
1	chr1:43204816:A:G	0	43204816	G	A
1	chr1:43205473:G:A	0	43205473	A	G
1	chr1:43205511:A:G	0	43205511	G	A
1	chr1:43206209:C:T	0	43206209	T	C
1	chr1:43207475:G:C	0	43207475	C	G
1	chr1:43207974:C:T	0	43207974	T	C
1	chr1:43208185:A:C	0	43208185	C	A
1	chr1:43208790:TAAC:T	0	43208790	T	TAAC
1	chr1:43209303:A:G	0	43209303	G	A
1	chr1:43209476:T:C	0	43209476	C	T
1	chr1:43209600:G:A	0	43209600	A	G
1	chr1:43209796:G:A	0	43209796	A	G
1	chr1:43211966:C:T	0	43211966	T	C
1	chr1:43212660:A:AC	0	43212660	AC	A
1	chr1:43212918:C:T	0	43212918	T	C
1	chr1:43213006:G:A	0	43213006	A	G
1	chr1:43213116:C:G	0	43213116	G	C
1	chr1:43213603:A:G	0	43213603	G	A
1	chr1:43213620:G:C	0	43213620	C	G
1	chr1:43215281:C:T	0	43215281	T	C
1	chr1:43215513:C:T	0	43215513	T	C
1	chr1:43216135:T:C	0	43216135	C	T
1	chr1:43216201:T:C	0	43216201	C	T
1	chr1:43216346:T:C	0	43216346	C	T
1	chr1:43216678:A:T	0	43216678	T	A
1	chr1:43216715:G:T	0	43216715	T	G
1	chr1:43216790:G:A	0	43216790	A	G
1	chr1:43216986:C:T	0	43216986	T	C
1	chr1:43217309:A:T	0	43217309	T	A
1	chr1:43217941:C:T	0	43217941	T	C
1	chr1:43218445:A:G	0	43218445	G	A
1	chr1:43218694:T:C	0	43218694	C	T
1	chr1:43218705:T:C	0	43218705	C	T
1	chr1:43219133:C:T	0	43219133	T	C
1	chr1:43220723:C:T	0	43220723	T	C
1	chr1:43221095:GA:G	0	43221095	G	GA
1	chr1:43221097:A:T	0	43221097	T	A
1	chr1:43221793:T:C	0	43221793	C	T
1	chr1:43222031:C:T	0	43222031	T	C
1	chr1:43222649:C:T	0	43222649	T	C
1	chr1:43223072:G:A	0	43223072	A	G
1	chr1:43223257:G:T	0	43223257	T	G
1	chr1:43223298:T:C	0	43223298	C	T
1	chr1:43223807:A:G	0	43223807	G	A
1	chr1:43224008:A:C	0	43224008	C	A
1	chr1:43224396:C:T	0	43224396	T	C
1	chr1:43224445:A:T	0	43224445	T	A
1	chr1:43224557:C:T	0	43224557	T	C
1	chr1:43224901:C:T	0	43224901	T	C
1	chr1:43225988:C:T	0	43225988	T	C
1	chr1:43227345:A:G	0	43227345	G	A
1	chr1:43227347:G:A	0	43227347	A	G
1	chr1:43227861:A:G	0	43227861	G	A
1	chr1:43227953:G:A	0	43227953	A	G
1	chr1:43228383:G:A	0	43228383	A	G
1	chr1:43229936:T:G	0	43229936	G	T
1	chr1:43230037:G:A	0	43230037	A	G
1	chr1:43230247:G:A	0	43230247	A	G
1	chr1:43230409:T:G	0	43230409	G	T
1	chr1:43230879:T:C	0	43230879	C	T
1	chr1:43231349:C:A	0	43231349	A	C
1	chr1:43232297:G:A	0	43232297	A	G
1	chr1:43232351:T:C	0	43232351	C	T
1	chr1:43232383:A:C	0	43232383	C	A
1	chr1:43233581:C:T	0	43233581	T	C
1	chr1:43233672:A:G	0	43233672	G	A
1	chr1:43233724:T:C	0	43233724	C	T
1	chr1:43234120:C:T	0	43234120	T	C
1	chr1:43234142:A:G	0	43234142	G	A
1	chr1:43234299:G:A	0	43234299	A	G
1	chr1:43234793:C:T	0	43234793	T	C
1	chr1:43236690:G:A	0	43236690	A	G
1	chr1:43237827:TAC:T	0	43237827	T	TAC
1	chr1:43238985:G:A	0	43238985	A	G
1	chr1:43239312:G:A	0	43239312	A	G
1	chr1:43240388:T:C	0	43240388	C	T
1	chr1:43240972:G:C	0	43240972	C	G
1	chr1:43241364:G:T	0	43241364	T	G
1	chr1:43241437:G:A	0	43241437	A	G
1	chr1:43241457:T:C	0	43241457	C	T
1	chr1:43241549:G:A	0	43241549	A	G
1	chr1:43241612:T:C	0	43241612	C	T
1	chr1:43242987:G:A	0	43242987	A	G
1	chr1:43244296:T:G	0	43244296	G	T
1	chr1:43244866:G:A	0	43244866	A	G
1	chr1:43245130:G:A	0	43245130	A	G
1	chr1:43245353:G:A	0	43245353	A	G
1	chr1:43245806:C:T	0	43245806	T	C
1	chr1:43246052:A:G	0	43246052	G	A
1	chr1:43247084:T:C	0	43247084	C	T
1	chr1:43247648:T:C	0	43247648	C	T
1	chr1:43247771:G:A	0	43247771	A	G
1	chr1:43251104:A:C	0	43251104	C	A
1	chr1:43252407:A:G	0	43252407	G	A
1	chr1:43254906:C:T	0	43254906	T	C
1	chr1:43255184:A:G	0	43255184	G	A
1	chr1:43255323:A:G	0	43255323	G	A
1	chr1:43255390:A:C	0	43255390	C	A
1	chr1:43255762:C:T	0	43255762	T	C
1	chr1:43256039:G:A	0	43256039	A	G
1	chr1:43257350:G:A	0	43257350	A	G
1	chr1:43258315:T:G	0	43258315	G	T
1	chr1:43258829:G:A	0	43258829	A	G
1	chr1:43259573:T:C	0	43259573	C	T
1	chr1:43261717:G:A	0	43261717	A	G
1	chr1:43262588:T:C	0	43262588	C	T
1	chr1:43262965:C:T	0	43262965	T	C
1	chr1:43263538:A:G	0	43263538	G	A
1	chr1:43263951:A:C	0	43263951	C	A
1	chr1:43264546:G:A	0	43264546	A	G
1	chr1:43264588:C:T	0	43264588	T	C
1	chr1:43264679:A:G	0	43264679	G	A
1	chr1:43265188:C:T	0	43265188	T	C
1	chr1:43265670:A:G	0	43265670	G	A
1	chr1:43266376:G:A	0	43266376	A	G
1	chr1:43267307:C:G	0	43267307	G	C
1	chr1:43268543:A:G	0	43268543	G	A
1	chr1:43268586:T:C	0	43268586	C	T
1	chr1:43268704:G:C	0	43268704	C	G
1	chr1:43268790:A:G	0	43268790	G	A
1	chr1:43268870:G:C	0	43268870	C	G
1	chr1:43268888:G:A	0	43268888	A	G
1	chr1:43269525:G:A	0	43269525	A	G
1	chr1:43271271:C:T	0	43271271	T	C
1	chr1:43271335:A:C	0	43271335	C	A
1	chr1:43271625:C:T	0	43271625	T	C
1	chr1:43272301:G:A	0	43272301	A	G
1	chr1:43274968:C:T	0	43274968	T	C
1	chr1:43275003:A:G	0	43275003	G	A
1	chr1:43275386:A:G	0	43275386	G	A
1	chr1:43275553:G:A	0	43275553	A	G
1	chr1:43276042:G:A	0	43276042	A	G
1	chr1:43276557:G:A	0	43276557	A	G
1	chr1:43277286:A:G	0	43277286	G	A
1	chr1:43277520:GC:G	0	43277520	G	GC
1	chr1:43277684:C:T	0	43277684	T	C
1	chr1:43278225:G:A	0	43278225	A	G
1	chr1:43279057:C:T	0	43279057	T	C
1	chr1:43280158:C:T	0	43280158	T	C
1	chr1:43280777:T:C	0	43280777	C	T
1	chr1:43280788:T:G	0	43280788	G	T
1	chr1:43281054:A:G	0	43281054	G	A
1	chr1:43281690:A:G	0	43281690	G	A
1	chr1:43281726:AAAAC:A	0	43281726	A	AAAAC
1	chr1:43282380:A:G	0	43282380	G	A
1	chr1:43284901:A:G	0	43284901	G	A
1	chr1:43285638:T:A	0	43285638	A	T
1	chr1:43285671:A:G	0	43285671	G	A
1	chr1:43285725:A:C	0	43285725	C	A
1	chr1:43286968:T:TC	0	43286968	TC	T
1	chr1:43287153:C:T	0	43287153	T	C
1	chr1:43288788:C:T	0	43288788	T	C
1	chr1:43290841:A:G	0	43290841	G	A
1	chr1:43291731:C:T	0	43291731	T	C
1	chr1:43291850:G:A	0	43291850	A	G
1	chr1:43292284:G:A	0	43292284	A	G
1	chr1:43292562:A:AT	0	43292562	AT	A
1	chr1:43292607:G:A	0	43292607	A	G
1	chr1:43294062:T:G	0	43294062	G	T
1	chr1:43294399:T:C	0	43294399	C	T
1	chr1:43294565:G:T	0	43294565	T	G
1	chr1:43295980:C:T	0	43295980	T	C
1	chr1:43297415:A:G	0	43297415	G	A
1	chr1:43298413:G:C	0	43298413	C	G
1	chr1:43299010:A:T	0	43299010	T	A
1	chr1:43299418:A:G	0	43299418	G	A
1	chr1:43300755:A:G	0	43300755	G	A
1	chr1:43301467:G:A	0	43301467	A	G
1	chr1:43302076:A:G	0	43302076	G	A
1	chr1:43303811:G:T	0	43303811	T	G
1	chr1:43304250:T:C	0	43304250	C	T
1	chr1:43305345:TA:T	0	43305345	T	TA
1	chr1:43305989:G:A	0	43305989	A	G
1	chr1:43306519:A:G	0	43306519	G	A
1	chr1:43308621:C:T	0	43308621	T	C
1	chr1:43308766:G:A	0	43308766	A	G
1	chr1:43312181:C:T	0	43312181	T	C
1	chr1:43312184:C:T	0	43312184	T	C
1	chr1:43313893:T:C	0	43313893	C	T
1	chr1:43314198:T:G	0	43314198	G	T
1	chr1:43317175:G:A	0	43317175	A	G
1	chr1:43319285:A:G	0	43319285	G	A
1	chr1:43320664:G:A	0	43320664	A	G
1	chr1:43320680:A:G	0	43320680	G	A
1	chr1:43321766:A:G	0	43321766	G	A
1	chr1:43322501:T:C	0	43322501	C	T
1	chr1:43323187:C:T	0	43323187	T	C
1	chr1:43327136:C:T	0	43327136	T	C
1	chr1:43327543:G:A	0	43327543	A	G
1	chr1:43328228:C:A	0	43328228	A	C
1	chr1:43334330:C:T	0	43334330	T	C
1	chr1:43335476:C:T	0	43335476	T	C
1	chr1:43335515:A:G	0	43335515	G	A
1	chr1:43338997:G:T	0	43338997	T	G
1	chr1:43339569:A:G	0	43339569	G	A
1	chr1:43341404:C:T	0	43341404	T	C
1	chr1:43341868:C:T	0	43341868	T	C
1	chr1:43345734:G:A	0	43345734	A	G
1	chr1:43346404:G:A	0	43346404	A	G
1	chr1:43349193:T:C	0	43349193	C	T
1	chr1:43356185:C:T	0	43356185	T	C
1	chr1:43356993:T:C	0	43356993	C	T
1	chr1:43356994:G:C	0	43356994	C	G
1	chr1:43359194:C:T	0	43359194	T	C
1	chr1:43359973:T:C	0	43359973	C	T
1	chr1:43360428:A:G	0	43360428	G	A
1	chr1:43361519:C:A	0	43361519	A	C
1	chr1:43365847:T:A	0	43365847	A	T
1	chr1:43369327:A:G	0	43369327	G	A
1	chr1:43371257:T:C	0	43371257	C	T
1	chr1:43374394:T:C	0	43374394	C	T
1	chr1:43375311:C:T	0	43375311	T	C
1	chr1:43376073:T:C	0	43376073	C	T
1	chr1:43376958:G:A	0	43376958	A	G
1	chr1:43377329:C:T	0	43377329	T	C
1	chr1:43377867:T:C	0	43377867	C	T
1	chr1:43377931:G:T	0	43377931	T	G
1	chr1:43377978:T:C	0	43377978	C	T
1	chr1:43378497:G:A	0	43378497	A	G
1	chr1:43378931:T:C	0	43378931	C	T
1	chr1:43379987:A:G	0	43379987	G	A
1	chr1:43384246:A:G	0	43384246	G	A
1	chr1:43384802:A:G	0	43384802	G	A
1	chr1:43386126:G:A	0	43386126	A	G
1	chr1:43388718:C:T	0	43388718	T	C
1	chr1:43389875:A:G	0	43389875	G	A
1	chr1:43389907:G:C	0	43389907	C	G
1	chr1:43390239:C:T	0	43390239	T	C
1	chr1:43391429:G:A	0	43391429	A	G
1	chr1:43392966:A:G	0	43392966	G	A
1	chr1:43393266:T:A	0	43393266	A	T
1	chr1:43393556:C:T	0	43393556	T	C
1	chr1:43394688:C:G	0	43394688	G	C
1	chr1:43396487:A:G	0	43396487	G	A
1	chr1:43397824:C:T	0	43397824	T	C
1	chr1:43398186:G:A	0	43398186	A	G
1	chr1:43399295:C:T	0	43399295	T	C
1	chr1:43405602:T:G	0	43405602	G	T
1	chr1:43405952:A:G	0	43405952	G	A
1	chr1:43406396:C:T	0	43406396	T	C
1	chr1:43407703:G:A	0	43407703	A	G
1	chr1:43407812:G:A	0	43407812	A	G
1	chr1:43408531:A:G	0	43408531	G	A
1	chr1:43410148:T:C	0	43410148	C	T
1	chr1:43412030:A:G	0	43412030	G	A
1	chr1:43413129:C:T	0	43413129	T	C
1	chr1:43413234:T:C	0	43413234	C	T
1	chr1:43413340:T:C	0	43413340	C	T
1	chr1:43414425:A:T	0	43414425	T	A
1	chr1:43414453:A:G	0	43414453	G	A
1	chr1:43416270:A:G	0	43416270	G	A
1	chr1:43416328:G:A	0	43416328	A	G
1	chr1:43418244:G:A	0	43418244	A	G
1	chr1:43419168:A:C	0	43419168	C	A
1	chr1:43419187:G:A	0	43419187	A	G
1	chr1:43420046:G:T	0	43420046	T	G
1	chr1:43420650:A:G	0	43420650	G	A
1	chr1:43421475:G:A	0	43421475	A	G
1	chr1:43422931:G:A	0	43422931	A	G
1	chr1:43426518:G:A	0	43426518	A	G
1	chr1:43432382:T:G	0	43432382	G	T
1	chr1:43433557:G:A	0	43433557	A	G
1	chr1:43433956:C:T	0	43433956	T	C
1	chr1:43435340:A:C	0	43435340	C	A
1	chr1:43435787:T:G	0	43435787	G	T
1	chr1:43436245:C:T	0	43436245	T	C
1	chr1:43438024:A:G	0	43438024	G	A
1	chr1:43440148:T:C	0	43440148	C	T
1	chr1:43440811:C:T	0	43440811	T	C
1	chr1:43441225:A:G	0	43441225	G	A
1	chr1:43441421:G:A	0	43441421	A	G
1	chr1:43443594:T:C	0	43443594	C	T
1	chr1:43444372:T:C	0	43444372	C	T
1	chr1:43446919:A:G	0	43446919	G	A
1	chr1:43449190:T:G	0	43449190	G	T
1	chr1:43450722:G:A	0	43450722	A	G
1	chr1:43450971:T:C	0	43450971	C	T
1	chr1:43453815:C:T	0	43453815	T	C
1	chr1:43455713:T:G	0	43455713	G	T
1	chr1:43458495:A:T	0	43458495	T	A
1	chr1:43460595:C:G	0	43460595	G	C
1	chr1:43460634:T:C	0	43460634	C	T
1	chr1:43461044:C:G	0	43461044	G	C
1	chr1:43461740:T:C	0	43461740	C	T
1	chr1:43462206:A:G	0	43462206	G	A
1	chr1:43462784:G:C	0	43462784	C	G
1	chr1:43465067:G:A	0	43465067	A	G
1	chr1:43468018:T:C	0	43468018	C	T
1	chr1:43469188:G:A	0	43469188	A	G
1	chr1:43473130:A:C	0	43473130	C	A
1	chr1:43475681:C:T	0	43475681	T	C
1	chr1:43475837:G:A	0	43475837	A	G
1	chr1:43476256:C:T	0	43476256	T	C
1	chr1:43478998:G:T	0	43478998	T	G
1	chr1:43482124:T:C	0	43482124	C	T
1	chr1:43483103:G:A	0	43483103	A	G
1	chr1:43483424:A:G	0	43483424	G	A
1	chr1:43483564:G:A	0	43483564	A	G
1	chr1:43484139:A:G	0	43484139	G	A
1	chr1:43484715:C:T	0	43484715	T	C
1	chr1:43489477:A:G	0	43489477	G	A
1	chr1:43491844:G:A	0	43491844	A	G
1	chr1:43492029:C:CA	0	43492029	CA	C
1	chr1:43493328:T:C	0	43493328	C	T
1	chr1:43493352:T:A	0	43493352	A	T
1	chr1:43493455:T:C	0	43493455	C	T
1	chr1:43494808:A:G	0	43494808	G	A
1	chr1:43494859:A:G	0	43494859	G	A
1	chr1:43498740:A:T	0	43498740	T	A
1	chr1:43499283:C:T	0	43499283	T	C
1	chr1:43499740:T:C	0	43499740	C	T
1	chr1:43500338:C:T	0	43500338	T	C
1	chr1:43500941:C:A	0	43500941	A	C
1	chr1:43502982:AAAAAAG:A	0	43502982	A	AAAAAAG
1	chr1:43504047:A:T	0	43504047	T	A
1	chr1:43504626:G:A	0	43504626	A	G
1	chr1:43505285:C:T	0	43505285	T	C
1	chr1:43506882:C:T	0	43506882	T	C
1	chr1:43508420:G:A	0	43508420	A	G
1	chr1:43508818:G:A	0	43508818	A	G
1	chr1:43509093:G:T	0	43509093	T	G
1	chr1:43509567:G:A	0	43509567	A	G
1	chr1:43510486:G:A	0	43510486	A	G
1	chr1:43510796:A:G	0	43510796	G	A
1	chr1:43511004:G:A	0	43511004	A	G
1	chr1:43511960:T:C	0	43511960	C	T
1	chr1:43512466:A:T	0	43512466	T	A
1	chr1:43512469:A:T	0	43512469	T	A
1	chr1:43513166:T:C	0	43513166	C	T
1	chr1:43513742:C:T	0	43513742	T	C
1	chr1:43514111:G:A	0	43514111	A	G
1	chr1:43515236:A:G	0	43515236	G	A
1	chr1:43515594:C:T	0	43515594	T	C
1	chr1:43516290:A:G	0	43516290	G	A
1	chr1:43516708:C:T	0	43516708	T	C
1	chr1:43516755:T:C	0	43516755	C	T
1	chr1:43517920:C:T	0	43517920	T	C
1	chr1:43520007:C:T	0	43520007	T	C
1	chr1:43520774:C:T	0	43520774	T	C
1	chr1:43521845:C:T	0	43521845	T	C
1	chr1:43523748:A:G	0	43523748	G	A
1	chr1:43523905:A:G	0	43523905	G	A
1	chr1:43524184:G:C	0	43524184	C	G
1	chr1:43526161:G:A	0	43526161	A	G
1	chr1:43526177:A:G	0	43526177	G	A
1	chr1:43527222:A:G	0	43527222	G	A
1	chr1:43528225:C:T	0	43528225	T	C
1	chr1:43533449:T:C	0	43533449	C	T
1	chr1:43536142:A:G	0	43536142	G	A
1	chr1:43537286:G:A	0	43537286	A	G
1	chr1:43537915:G:A	0	43537915	A	G
1	chr1:43539609:G:A	0	43539609	A	G
1	chr1:43540257:A:G	0	43540257	G	A
1	chr1:43540668:A:G	0	43540668	G	A
1	chr1:43541695:GGACAGTTCTTCC:G	0	43541695	G	GGACAGTTCTTCC
1	chr1:43541977:T:C	0	43541977	C	T
1	chr1:43542990:G:T	0	43542990	T	G
1	chr1:43544785:C:T	0	43544785	T	C
1	chr1:43544802:C:T	0	43544802	T	C
1	chr1:43544900:A:G	0	43544900	G	A
1	chr1:43547252:C:T	0	43547252	T	C
1	chr1:43547684:G:A	0	43547684	A	G
1	chr1:43548206:A:G	0	43548206	G	A
1	chr1:43549064:C:T	0	43549064	T	C
1	chr1:43549154:A:G	0	43549154	G	A
1	chr1:43549278:T:C	0	43549278	C	T
1	chr1:43550138:T:C	0	43550138	C	T
1	chr1:43550344:G:A	0	43550344	A	G
1	chr1:43552145:G:A	0	43552145	A	G
1	chr1:43554060:C:T	0	43554060	T	C
1	chr1:43554723:T:C	0	43554723	C	T
1	chr1:43555785:C:G	0	43555785	G	C
1	chr1:43556042:G:T	0	43556042	T	G
1	chr1:43556356:A:G	0	43556356	G	A
1	chr1:43556450:C:T	0	43556450	T	C
1	chr1:43556632:A:C	0	43556632	C	A
1	chr1:43556863:C:T	0	43556863	T	C
1	chr1:43560174:C:CTG	0	43560174	CTG	C
1	chr1:43560418:C:T	0	43560418	T	C
1	chr1:43560509:A:C	0	43560509	C	A
1	chr1:43560944:C:T	0	43560944	T	C
1	chr1:43563242:G:A	0	43563242	A	G
1	chr1:43563291:G:A	0	43563291	A	G
1	chr1:43565986:C:T	0	43565986	T	C
1	chr1:43568097:C:A	0	43568097	A	C
1	chr1:43568464:C:T	0	43568464	T	C
1	chr1:43569681:C:T	0	43569681	T	C
1	chr1:43569801:G:A	0	43569801	A	G
1	chr1:43570414:G:A	0	43570414	A	G
1	chr1:43570988:C:T	0	43570988	T	C
1	chr1:43571453:C:T	0	43571453	T	C
1	chr1:43572014:G:A	0	43572014	A	G
1	chr1:43573166:C:T	0	43573166	T	C
1	chr1:43573424:C:A	0	43573424	A	C
1	chr1:43573633:A:G	0	43573633	G	A
1	chr1:43574179:A:G	0	43574179	G	A
1	chr1:43574242:C:T	0	43574242	T	C
1	chr1:43574756:A:T	0	43574756	T	A
1	chr1:43576868:C:G	0	43576868	G	C
1	chr1:43577240:G:T	0	43577240	T	G
1	chr1:43577721:G:A	0	43577721	A	G
1	chr1:43577882:A:G	0	43577882	G	A
1	chr1:43578797:C:T	0	43578797	T	C
1	chr1:43579623:A:G	0	43579623	G	A
1	chr1:43579728:A:ACC	0	43579728	ACC	A
1	chr1:43579857:G:A	0	43579857	A	G
1	chr1:43579902:G:A	0	43579902	A	G
1	chr1:43579978:T:C	0	43579978	C	T
1	chr1:43580248:A:G	0	43580248	G	A
1	chr1:43582229:G:C	0	43582229	C	G
1	chr1:43582476:G:A	0	43582476	A	G
1	chr1:43582612:T:C	0	43582612	C	T
1	chr1:43583485:G:A	0	43583485	A	G
1	chr1:43583496:A:G	0	43583496	G	A
1	chr1:43583595:G:T	0	43583595	T	G
1	chr1:43585125:G:T	0	43585125	T	G
1	chr1:43585185:T:C	0	43585185	C	T
1	chr1:43585959:G:A	0	43585959	A	G
1	chr1:43586100:T:C	0	43586100	C	T
1	chr1:43586107:G:A	0	43586107	A	G
1	chr1:43586297:C:T	0	43586297	T	C
1	chr1:43586527:G:A	0	43586527	A	G
1	chr1:43586706:T:G	0	43586706	G	T
1	chr1:43586926:T:C	0	43586926	C	T
1	chr1:43587002:T:C	0	43587002	C	T
1	chr1:43587107:G:A	0	43587107	A	G
1	chr1:43587254:G:A	0	43587254	A	G
1	chr1:43587588:C:T	0	43587588	T	C
1	chr1:43588163:G:A	0	43588163	A	G
1	chr1:43589323:G:A	0	43589323	A	G
1	chr1:43589603:G:T	0	43589603	T	G
1	chr1:43589698:A:G	0	43589698	G	A
1	chr1:43590136:G:A	0	43590136	A	G
1	chr1:43590662:A:G	0	43590662	G	A
1	chr1:43590791:T:C	0	43590791	C	T
1	chr1:43591586:A:G	0	43591586	G	A
1	chr1:43591997:G:T	0	43591997	T	G
1	chr1:43592025:A:G	0	43592025	G	A
1	chr1:43592211:A:T	0	43592211	T	A
1	chr1:43592279:T:C	0	43592279	C	T
1	chr1:43592363:G:A	0	43592363	A	G
1	chr1:43593193:CTGTG:C	0	43593193	C	CTGTG
1	chr1:43593228:C:T	0	43593228	T	C
1	chr1:43593381:A:G	0	43593381	G	A
1	chr1:43593571:G:A	0	43593571	A	G
1	chr1:43594590:G:A	0	43594590	A	G
1	chr1:43594822:T:C	0	43594822	C	T
1	chr1:43595115:T:C	0	43595115	C	T
1	chr1:43595361:T:C	0	43595361	C	T
1	chr1:43596088:C:T	0	43596088	T	C
1	chr1:43596124:C:T	0	43596124	T	C
1	chr1:43596483:C:T	0	43596483	T	C
1	chr1:43596488:C:T	0	43596488	T	C
1	chr1:43596596:T:C	0	43596596	C	T
1	chr1:43596766:C:T	0	43596766	T	C
1	chr1:43596852:C:T	0	43596852	T	C
1	chr1:43597134:T:C	0	43597134	C	T
1	chr1:43597354:G:A	0	43597354	A	G
1	chr1:43597443:G:A	0	43597443	A	G
1	chr1:43598474:C:T	0	43598474	T	C
1	chr1:43598648:A:G	0	43598648	G	A
1	chr1:43599192:C:T	0	43599192	T	C
1	chr1:43599429:A:T	0	43599429	T	A
1	chr1:43600735:C:T	0	43600735	T	C
1	chr1:43600996:C:T	0	43600996	T	C
1	chr1:43601802:T:C	0	43601802	C	T
1	chr1:43602604:G:A	0	43602604	A	G
1	chr1:43604361:A:G	0	43604361	G	A
1	chr1:43605020:A:G	0	43605020	G	A
1	chr1:43605550:G:A	0	43605550	A	G
1	chr1:43605875:G:A	0	43605875	A	G
1	chr1:43606347:C:T	0	43606347	T	C
1	chr1:43606395:C:T	0	43606395	T	C
1	chr1:43606749:A:G	0	43606749	G	A
1	chr1:43610348:G:A	0	43610348	A	G
1	chr1:43610798:G:A	0	43610798	A	G
1	chr1:43612688:T:A	0	43612688	A	T
1	chr1:43612713:T:C	0	43612713	C	T
1	chr1:43612933:A:G	0	43612933	G	A
1	chr1:43613740:T:C	0	43613740	C	T
1	chr1:43614741:T:C	0	43614741	C	T
1	chr1:43615718:T:C	0	43615718	C	T
1	chr1:43616041:T:G	0	43616041	G	T
1	chr1:43616091:T:G	0	43616091	G	T
1	chr1:43616241:A:G	0	43616241	G	A
1	chr1:43616545:G:A	0	43616545	A	G
1	chr1:43616651:C:T	0	43616651	T	C
1	chr1:43617344:G:A	0	43617344	A	G
1	chr1:43617439:C:T	0	43617439	T	C
1	chr1:43617836:T:C	0	43617836	C	T
1	chr1:43617848:G:A	0	43617848	A	G
1	chr1:43618392:C:T	0	43618392	T	C
1	chr1:43619068:C:T	0	43619068	T	C
1	chr1:43621160:C:T	0	43621160	T	C
1	chr1:43621470:G:A	0	43621470	A	G
1	chr1:43621825:C:T	0	43621825	T	C
1	chr1:43623961:A:G	0	43623961	G	A
1	chr1:43624269:A:G	0	43624269	G	A
1	chr1:43624687:A:G	0	43624687	G	A
1	chr1:43625004:T:C	0	43625004	C	T
1	chr1:43625065:C:T	0	43625065	T	C
1	chr1:43625322:G:A	0	43625322	A	G
1	chr1:43625603:A:G	0	43625603	G	A
1	chr1:43625733:C:T	0	43625733	T	C
1	chr1:43625805:T:A	0	43625805	A	T
1	chr1:43625884:T:G	0	43625884	G	T
1	chr1:43627105:A:G	0	43627105	G	A
1	chr1:43628857:G:A	0	43628857	A	G
1	chr1:43629437:A:G	0	43629437	G	A
1	chr1:43631859:T:C	0	43631859	C	T
1	chr1:43632835:G:A	0	43632835	A	G
1	chr1:43633883:A:T	0	43633883	T	A
1	chr1:43634192:G:T	0	43634192	T	G
1	chr1:43634413:G:A	0	43634413	A	G
1	chr1:43634837:C:T	0	43634837	T	C
1	chr1:43635977:G:A	0	43635977	A	G
1	chr1:43636043:A:T	0	43636043	T	A
1	chr1:43636096:T:G	0	43636096	G	T
1	chr1:43636586:T:C	0	43636586	C	T
1	chr1:43636916:C:T	0	43636916	T	C
1	chr1:43637111:G:A	0	43637111	A	G
1	chr1:43637362:G:A	0	43637362	A	G
1	chr1:43637604:G:A	0	43637604	A	G
1	chr1:43637827:A:G	0	43637827	G	A
1	chr1:43638043:G:A	0	43638043	A	G
1	chr1:43638903:G:T	0	43638903	T	G
1	chr1:43638912:A:G	0	43638912	G	A
1	chr1:43638947:AT:A	0	43638947	A	AT
1	chr1:43639388:T:C	0	43639388	C	T
1	chr1:43640118:C:T	0	43640118	T	C
1	chr1:43640277:T:C	0	43640277	C	T
1	chr1:43640845:C:A	0	43640845	A	C
1	chr1:43641315:G:T	0	43641315	T	G
1	chr1:43641401:A:C	0	43641401	C	A
1	chr1:43642106:T:C	0	43642106	C	T
1	chr1:43642285:C:T	0	43642285	T	C
1	chr1:43642448:T:A	0	43642448	A	T
1	chr1:43643528:A:G	0	43643528	G	A
1	chr1:43644145:G:T	0	43644145	T	G
1	chr1:43644818:A:G	0	43644818	G	A
1	chr1:43644985:C:T	0	43644985	T	C
1	chr1:43645516:A:G	0	43645516	G	A
1	chr1:43645907:A:T	0	43645907	T	A
1	chr1:43646161:G:A	0	43646161	A	G
1	chr1:43646292:A:T	0	43646292	T	A
1	chr1:43647437:C:CA	0	43647437	CA	C
1	chr1:43647770:T:C	0	43647770	C	T
1	chr1:43648734:A:T	0	43648734	T	A
1	chr1:43649351:A:G	0	43649351	G	A
1	chr1:43649383:A:C	0	43649383	C	A
1	chr1:43650795:G:A	0	43650795	A	G
1	chr1:43651335:G:T	0	43651335	T	G
1	chr1:43652735:G:A	0	43652735	A	G
1	chr1:43652839:T:C	0	43652839	C	T
1	chr1:43652973:C:T	0	43652973	T	C
1	chr1:43654326:T:A	0	43654326	A	T
1	chr1:43655886:C:G	0	43655886	G	C
1	chr1:43656494:T:C	0	43656494	C	T
1	chr1:43657520:T:C	0	43657520	C	T
1	chr1:43657781:C:T	0	43657781	T	C
1	chr1:43657831:G:A	0	43657831	A	G
1	chr1:43658195:A:G	0	43658195	G	A
1	chr1:43658317:C:T	0	43658317	T	C
1	chr1:43658738:T:C	0	43658738	C	T
1	chr1:43658843:G:T	0	43658843	T	G
1	chr1:43659032:A:C	0	43659032	C	A
1	chr1:43659475:C:T	0	43659475	T	C
1	chr1:43660472:C:T	0	43660472	T	C
1	chr1:43660769:G:A	0	43660769	A	G
1	chr1:43661037:C:T	0	43661037	T	C
1	chr1:43661038:G:C	0	43661038	C	G
1	chr1:43662376:A:G	0	43662376	G	A
1	chr1:43663428:T:C	0	43663428	C	T
1	chr1:43663538:T:C	0	43663538	C	T
1	chr1:43664108:A:G	0	43664108	G	A
1	chr1:43664893:A:G	0	43664893	G	A
1	chr1:43666123:C:T	0	43666123	T	C
1	chr1:43667357:G:A	0	43667357	A	G
1	chr1:43667628:C:T	0	43667628	T	C
1	chr1:43668406:T:C	0	43668406	C	T
1	chr1:43669560:T:C	0	43669560	C	T
1	chr1:43671586:C:A	0	43671586	A	C
1	chr1:43674404:A:C	0	43674404	C	A
1	chr1:43674641:C:T	0	43674641	T	C
1	chr1:43680683:C:T	0	43680683	T	C
1	chr1:43680795:T:C	0	43680795	C	T
1	chr1:43681908:GT:G	0	43681908	G	GT
1	chr1:43682497:T:C	0	43682497	C	T
1	chr1:43682828:G:C	0	43682828	C	G
1	chr1:43682946:A:G	0	43682946	G	A
1	chr1:43685344:T:G	0	43685344	G	T
1	chr1:43686617:G:A	0	43686617	A	G
1	chr1:43687729:CCT:C	0	43687729	C	CCT
1	chr1:43689712:A:G	0	43689712	G	A
1	chr1:43694387:G:A	0	43694387	A	G
1	chr1:43696309:G:A	0	43696309	A	G
1	chr1:43696763:C:T	0	43696763	T	C
1	chr1:43697236:G:A	0	43697236	A	G
1	chr1:43698215:G:T	0	43698215	T	G
1	chr1:43701777:A:G	0	43701777	G	A
1	chr1:43705540:C:T	0	43705540	T	C
1	chr1:43706787:C:T	0	43706787	T	C
1	chr1:43707752:G:A	0	43707752	A	G
1	chr1:43708410:G:A	0	43708410	A	G
1	chr1:43709122:T:G	0	43709122	G	T
1	chr1:43712399:T:G	0	43712399	G	T
1	chr1:43713161:G:C	0	43713161	C	G
1	chr1:43716573:A:G	0	43716573	G	A
1	chr1:43716673:T:C	0	43716673	C	T
1	chr1:43717869:G:T	0	43717869	T	G
1	chr1:43718390:T:C	0	43718390	C	T
1	chr1:43719497:G:A	0	43719497	A	G
1	chr1:43719555:C:T	0	43719555	T	C
1	chr1:43719719:GGTCAGGA:G	0	43719719	G	GGTCAGGA
1	chr1:43719771:A:G	0	43719771	G	A
1	chr1:43720725:A:G	0	43720725	G	A
1	chr1:43721141:A:T	0	43721141	T	A
1	chr1:43722794:A:C	0	43722794	C	A
1	chr1:43723048:A:G	0	43723048	G	A
1	chr1:43723640:C:CT	0	43723640	CT	C
1	chr1:43724024:A:G	0	43724024	G	A
1	chr1:43726088:C:T	0	43726088	T	C
1	chr1:43727785:T:A	0	43727785	A	T
1	chr1:43728545:T:G	0	43728545	G	T
1	chr1:43728841:A:T	0	43728841	T	A
1	chr1:43729631:C:A	0	43729631	A	C
1	chr1:43729682:T:C	0	43729682	C	T
1	chr1:43729733:C:T	0	43729733	T	C
1	chr1:43729948:A:AAG	0	43729948	AAG	A
1	chr1:43731274:C:T	0	43731274	T	C
1	chr1:43732626:A:G	0	43732626	G	A
1	chr1:43732860:A:G	0	43732860	G	A
1	chr1:43733798:A:C	0	43733798	C	A
1	chr1:43734500:G:A	0	43734500	A	G
1	chr1:43734985:G:A	0	43734985	A	G
1	chr1:43737042:CTTG:C	0	43737042	C	CTTG
1	chr1:43737062:A:G	0	43737062	G	A
1	chr1:43737115:C:CA	0	43737115	CA	C
1	chr1:43739423:T:C	0	43739423	C	T
1	chr1:43741882:C:T	0	43741882	T	C
1	chr1:43742228:C:A	0	43742228	A	C
1	chr1:43742451:C:T	0	43742451	T	C
1	chr1:43744520:C:T	0	43744520	T	C
1	chr1:43744994:AAAAAG:A	0	43744994	A	AAAAAG
1	chr1:43745339:A:G	0	43745339	G	A
1	chr1:43745448:A:ACT	0	43745448	ACT	A
1	chr1:43745580:C:T	0	43745580	T	C
1	chr1:43746026:T:C	0	43746026	C	T
1	chr1:43746612:G:A	0	43746612	A	G
1	chr1:43747271:A:G	0	43747271	G	A
1	chr1:43747380:C:G	0	43747380	G	C
1	chr1:43747418:A:G	0	43747418	G	A
1	chr1:43747811:C:A	0	43747811	A	C
1	chr1:43748525:C:T	0	43748525	T	C
1	chr1:43749217:A:G	0	43749217	G	A
1	chr1:43749344:G:T	0	43749344	T	G
1	chr1:43749549:C:A	0	43749549	A	C
1	chr1:43749723:A:G	0	43749723	G	A
1	chr1:43749741:T:C	0	43749741	C	T
1	chr1:43750188:A:G	0	43750188	G	A
1	chr1:43750705:T:C	0	43750705	C	T
1	chr1:43750963:C:T	0	43750963	T	C
1	chr1:43751205:T:C	0	43751205	C	T
1	chr1:43751216:G:A	0	43751216	A	G
1	chr1:43752082:G:A	0	43752082	A	G
1	chr1:43753604:T:C	0	43753604	C	T
1	chr1:43754999:G:A	0	43754999	A	G
1	chr1:43755066:T:G	0	43755066	G	T
1	chr1:43755076:G:A	0	43755076	A	G
1	chr1:43756533:A:G	0	43756533	G	A
1	chr1:43756899:C:T	0	43756899	T	C
1	chr1:43756926:G:A	0	43756926	A	G
1	chr1:43757239:A:G	0	43757239	G	A
1	chr1:43757785:T:C	0	43757785	C	T
1	chr1:43758005:TAAAC:T	0	43758005	T	TAAAC
1	chr1:43759017:G:A	0	43759017	A	G
1	chr1:43759314:T:C	0	43759314	C	T
1	chr1:43759380:A:G	0	43759380	G	A
1	chr1:43759861:T:C	0	43759861	C	T
1	chr1:43760986:A:G	0	43760986	G	A
1	chr1:43763926:G:A	0	43763926	A	G
1	chr1:43764587:G:A	0	43764587	A	G
1	chr1:43765214:G:A	0	43765214	A	G
1	chr1:43767255:G:A	0	43767255	A	G
1	chr1:43767861:C:T	0	43767861	T	C
1	chr1:43768405:C:T	0	43768405	T	C
1	chr1:43768849:T:A	0	43768849	A	T
1	chr1:43770443:A:G	0	43770443	G	A
1	chr1:43770919:G:A	0	43770919	A	G
1	chr1:43771449:C:T	0	43771449	T	C
1	chr1:43771794:C:T	0	43771794	T	C
1	chr1:43772110:C:T	0	43772110	T	C
1	chr1:43772547:A:G	0	43772547	G	A
1	chr1:43774079:AAGAC:A	0	43774079	A	AAGAC
1	chr1:43774550:G:A	0	43774550	A	G
1	chr1:43774862:T:A	0	43774862	A	T
1	chr1:43776199:C:T	0	43776199	T	C
1	chr1:43776796:G:A	0	43776796	A	G
1	chr1:43777378:T:C	0	43777378	C	T
1	chr1:43777612:C:T	0	43777612	T	C
1	chr1:43777890:A:T	0	43777890	T	A
1	chr1:43777987:C:T	0	43777987	T	C
1	chr1:43778195:T:C	0	43778195	C	T
1	chr1:43778512:C:T	0	43778512	T	C
1	chr1:43778669:G:A	0	43778669	A	G
1	chr1:43778996:G:A	0	43778996	A	G
1	chr1:43779378:T:C	0	43779378	C	T
1	chr1:43780268:C:A	0	43780268	A	C
1	chr1:43782559:A:ACT	0	43782559	ACT	A
1	chr1:43783081:G:A	0	43783081	A	G
1	chr1:43783673:A:G	0	43783673	G	A
1	chr1:43783814:A:G	0	43783814	G	A
1	chr1:43784099:T:C	0	43784099	C	T
1	chr1:43784245:G:A	0	43784245	A	G
1	chr1:43784630:T:G	0	43784630	G	T
1	chr1:43784710:T:C	0	43784710	C	T
1	chr1:43785680:G:A	0	43785680	A	G
1	chr1:43786875:C:A	0	43786875	A	C
1	chr1:43787237:C:T	0	43787237	T	C
1	chr1:43787627:G:A	0	43787627	A	G
1	chr1:43788474:G:A	0	43788474	A	G
1	chr1:43788609:C:G	0	43788609	G	C
1	chr1:43788731:G:A	0	43788731	A	G
1	chr1:43788843:C:T	0	43788843	T	C
1	chr1:43788915:G:A	0	43788915	A	G
1	chr1:43789604:C:T	0	43789604	T	C
1	chr1:43789609:G:C	0	43789609	C	G
1	chr1:43790258:T:G	0	43790258	G	T
1	chr1:43790787:C:T	0	43790787	T	C
1	chr1:43790851:T:G	0	43790851	G	T
1	chr1:43791011:A:C	0	43791011	C	A
1	chr1:43791148:C:G	0	43791148	G	C
1	chr1:43791416:TTTGA:T	0	43791416	T	TTTGA
1	chr1:43792353:A:AGT	0	43792353	AGT	A
1	chr1:43793260:G:A	0	43793260	A	G
1	chr1:43794441:ACT:A	0	43794441	A	ACT
1	chr1:43794558:A:G	0	43794558	G	A
1	chr1:43794641:C:G	0	43794641	G	C
1	chr1:43795524:G:A	0	43795524	A	G
1	chr1:43795537:T:C	0	43795537	C	T
1	chr1:43797945:G:A	0	43797945	A	G
1	chr1:43798043:G:C	0	43798043	C	G
1	chr1:43798764:T:C	0	43798764	C	T
1	chr1:43798827:G:A	0	43798827	A	G
1	chr1:43799796:C:T	0	43799796	T	C
1	chr1:43799984:T:C	0	43799984	C	T
1	chr1:43800524:G:A	0	43800524	A	G
1	chr1:43800639:G:A	0	43800639	A	G
1	chr1:43800749:A:G	0	43800749	G	A
1	chr1:43801997:G:C	0	43801997	C	G
1	chr1:43802140:C:T	0	43802140	T	C
1	chr1:43802341:T:C	0	43802341	C	T
1	chr1:43802548:C:T	0	43802548	T	C
1	chr1:43803028:T:C	0	43803028	C	T
1	chr1:43803114:C:T	0	43803114	T	C
1	chr1:43804639:T:C	0	43804639	C	T
1	chr1:43805985:T:C	0	43805985	C	T
1	chr1:43806858:G:A	0	43806858	A	G
1	chr1:43807526:G:A	0	43807526	A	G
1	chr1:43808763:G:C	0	43808763	C	G
1	chr1:43809028:C:T	0	43809028	T	C
1	chr1:43809705:AG:A	0	43809705	A	AG
1	chr1:43809770:G:A	0	43809770	A	G
1	chr1:43809924:T:C	0	43809924	C	T
1	chr1:43810015:A:G	0	43810015	G	A
1	chr1:43810391:C:T	0	43810391	T	C
1	chr1:43811427:T:C	0	43811427	C	T
1	chr1:43811497:TG:T	0	43811497	T	TG
1	chr1:43811876:C:T	0	43811876	T	C
1	chr1:43812074:C:T	0	43812074	T	C
1	chr1:43812276:G:C	0	43812276	C	G
1	chr1:43813050:G:A	0	43813050	A	G
1	chr1:43813551:G:C	0	43813551	C	G
1	chr1:43814039:T:C	0	43814039	C	T
1	chr1:43814709:A:T	0	43814709	T	A
1	chr1:43816532:G:A	0	43816532	A	G
1	chr1:43816683:T:C	0	43816683	C	T
1	chr1:43818237:G:A	0	43818237	A	G
1	chr1:43818676:G:A	0	43818676	A	G
1	chr1:43819106:C:T	0	43819106	T	C
1	chr1:43819187:C:T	0	43819187	T	C
1	chr1:43821260:G:C	0	43821260	C	G
1	chr1:43821444:T:G	0	43821444	G	T
1	chr1:43821476:C:T	0	43821476	T	C
1	chr1:43821514:C:T	0	43821514	T	C
1	chr1:43821742:G:T	0	43821742	T	G
1	chr1:43823408:G:A	0	43823408	A	G
1	chr1:43823725:A:G	0	43823725	G	A
1	chr1:43824326:A:T	0	43824326	T	A
1	chr1:43824858:A:G	0	43824858	G	A
1	chr1:43825519:G:A	0	43825519	A	G
1	chr1:43827018:T:C	0	43827018	C	T
1	chr1:43827317:C:T	0	43827317	T	C
1	chr1:43828556:A:G	0	43828556	G	A
1	chr1:43828739:C:A	0	43828739	A	C
1	chr1:43829248:T:A	0	43829248	A	T
1	chr1:43831901:A:C	0	43831901	C	A
1	chr1:43832001:T:C	0	43832001	C	T
1	chr1:43832878:C:T	0	43832878	T	C
1	chr1:43833544:G:A	0	43833544	A	G
1	chr1:43833902:C:T	0	43833902	T	C
1	chr1:43833920:C:T	0	43833920	T	C
1	chr1:43834023:C:T	0	43834023	T	C
1	chr1:43834854:A:C	0	43834854	C	A
1	chr1:43836148:C:T	0	43836148	T	C
1	chr1:43836640:T:C	0	43836640	C	T
1	chr1:43836975:CT:C	0	43836975	C	CT
1	chr1:43837594:A:G	0	43837594	G	A
1	chr1:43840448:A:G	0	43840448	G	A
1	chr1:43840750:C:T	0	43840750	T	C
1	chr1:43840887:T:C	0	43840887	C	T
1	chr1:43843195:A:G	0	43843195	G	A
1	chr1:43843215:T:A	0	43843215	A	T
1	chr1:43845072:C:T	0	43845072	T	C
1	chr1:43845203:G:A	0	43845203	A	G
1	chr1:43846437:A:G	0	43846437	G	A
1	chr1:43846895:A:G	0	43846895	G	A
1	chr1:43847170:T:C	0	43847170	C	T
1	chr1:43847627:G:C	0	43847627	C	G
1	chr1:43848369:G:A	0	43848369	A	G
1	chr1:43848881:A:G	0	43848881	G	A
1	chr1:43849441:G:C	0	43849441	C	G
1	chr1:43849507:G:A	0	43849507	A	G
1	chr1:43850715:C:G	0	43850715	G	C
1	chr1:43850906:T:C	0	43850906	C	T
1	chr1:43851813:A:C	0	43851813	C	A
1	chr1:43851873:C:T	0	43851873	T	C
1	chr1:43852166:C:G	0	43852166	G	C
1	chr1:43852811:C:T	0	43852811	T	C
1	chr1:43853335:A:G	0	43853335	G	A
1	chr1:43853701:G:A	0	43853701	A	G
1	chr1:43854577:G:C	0	43854577	C	G
1	chr1:43854740:A:G	0	43854740	G	A
1	chr1:43854804:C:A	0	43854804	A	C
1	chr1:43855546:G:T	0	43855546	T	G
1	chr1:43856528:G:C	0	43856528	C	G
1	chr1:43856548:A:G	0	43856548	G	A
1	chr1:43856815:T:C	0	43856815	C	T
1	chr1:43857803:G:A	0	43857803	A	G
1	chr1:43858064:T:C	0	43858064	C	T
1	chr1:43858388:G:A	0	43858388	A	G
1	chr1:43859737:G:A	0	43859737	A	G
1	chr1:43859876:C:T	0	43859876	T	C
1	chr1:43860323:A:G	0	43860323	G	A
1	chr1:43861434:GCTGTCAGGACTTGTATAGA:G	0	43861434	G	GCTGTCAGGACTTGTATAGA
1	chr1:43861680:G:T	0	43861680	T	G
1	chr1:43861773:A:T	0	43861773	T	A
1	chr1:43863987:CT:C	0	43863987	C	CT
1	chr1:43864131:C:T	0	43864131	T	C
1	chr1:43865221:T:C	0	43865221	C	T
1	chr1:43866412:G:A	0	43866412	A	G
```
