## Supplementary material for "Characterization of shared and ancestry-specific signals driving complex traits using multi-ancestry fine-mapping": s2_data_1kg.pvar

```
##FILTER=<ID=PASS,Description="All filters passed">
##reference=ftp://ftp.1000genomes.ebi.ac.uk//vol1/ftp/technical/reference/phase2_reference_assembly_sequence/hs37d5.fa.gz
##contig=<ID=1,assembly=b37,length=249250621>
##ALT=<ID=CNV,Description="Copy Number Polymorphism">
##ALT=<ID=DEL,Description="Deletion">
##ALT=<ID=DUP,Description="Duplication">
##ALT=<ID=INS:ME:ALU,Description="Insertion of ALU element">
##ALT=<ID=INS:ME:LINE1,Description="Insertion of LINE1 element">
##ALT=<ID=INS:ME:SVA,Description="Insertion of SVA element">
##ALT=<ID=INS:MT,Description="Nuclear Mitochondrial Insertion">
##ALT=<ID=INV,Description="Inversion">
##ALT=<ID=CN0,Description="Copy number allele: 0 copies">
##ALT=<ID=CN1,Description="Copy number allele: 1 copy">
##ALT=<ID=CN2,Description="Copy number allele: 2 copies">
##ALT=<ID=CN3,Description="Copy number allele: 3 copies">
##ALT=<ID=CN4,Description="Copy number allele: 4 copies">
##ALT=<ID=CN5,Description="Copy number allele: 5 copies">
##ALT=<ID=CN6,Description="Copy number allele: 6 copies">
##ALT=<ID=CN7,Description="Copy number allele: 7 copies">
##ALT=<ID=CN8,Description="Copy number allele: 8 copies">
##ALT=<ID=CN9,Description="Copy number allele: 9 copies">
##ALT=<ID=CN10,Description="Copy number allele: 10 copies">
##ALT=<ID=CN11,Description="Copy number allele: 11 copies">
##ALT=<ID=CN12,Description="Copy number allele: 12 copies">
##ALT=<ID=CN13,Description="Copy number allele: 13 copies">
##ALT=<ID=CN14,Description="Copy number allele: 14 copies">
##ALT=<ID=CN15,Description="Copy number allele: 15 copies">
##ALT=<ID=CN16,Description="Copy number allele: 16 copies">
##ALT=<ID=CN17,Description="Copy number allele: 17 copies">
##ALT=<ID=CN18,Description="Copy number allele: 18 copies">
##ALT=<ID=CN19,Description="Copy number allele: 19 copies">
##ALT=<ID=CN20,Description="Copy number allele: 20 copies">
##ALT=<ID=CN21,Description="Copy number allele: 21 copies">
##ALT=<ID=CN22,Description="Copy number allele: 22 copies">
##ALT=<ID=CN23,Description="Copy number allele: 23 copies">
##ALT=<ID=CN24,Description="Copy number allele: 24 copies">
##ALT=<ID=CN25,Description="Copy number allele: 25 copies">
##ALT=<ID=CN26,Description="Copy number allele: 26 copies">
##ALT=<ID=CN27,Description="Copy number allele: 27 copies">
##ALT=<ID=CN28,Description="Copy number allele: 28 copies">
##ALT=<ID=CN29,Description="Copy number allele: 29 copies">
##ALT=<ID=CN30,Description="Copy number allele: 30 copies">
##ALT=<ID=CN31,Description="Copy number allele: 31 copies">
##ALT=<ID=CN32,Description="Copy number allele: 32 copies">
##ALT=<ID=CN33,Description="Copy number allele: 33 copies">
##ALT=<ID=CN34,Description="Copy number allele: 34 copies">
##ALT=<ID=CN35,Description="Copy number allele: 35 copies">
##ALT=<ID=CN36,Description="Copy number allele: 36 copies">
##ALT=<ID=CN37,Description="Copy number allele: 37 copies">
##ALT=<ID=CN38,Description="Copy number allele: 38 copies">
##ALT=<ID=CN39,Description="Copy number allele: 39 copies">
##ALT=<ID=CN40,Description="Copy number allele: 40 copies">
##ALT=<ID=CN41,Description="Copy number allele: 41 copies">
##ALT=<ID=CN42,Description="Copy number allele: 42 copies">
##ALT=<ID=CN43,Description="Copy number allele: 43 copies">
##ALT=<ID=CN44,Description="Copy number allele: 44 copies">
##ALT=<ID=CN45,Description="Copy number allele: 45 copies">
##ALT=<ID=CN46,Description="Copy number allele: 46 copies">
##ALT=<ID=CN47,Description="Copy number allele: 47 copies">
##ALT=<ID=CN48,Description="Copy number allele: 48 copies">
##ALT=<ID=CN49,Description="Copy number allele: 49 copies">
##ALT=<ID=CN50,Description="Copy number allele: 50 copies">
##ALT=<ID=CN51,Description="Copy number allele: 51 copies">
##ALT=<ID=CN52,Description="Copy number allele: 52 copies">
##ALT=<ID=CN53,Description="Copy number allele: 53 copies">
##ALT=<ID=CN54,Description="Copy number allele: 54 copies">
##ALT=<ID=CN55,Description="Copy number allele: 55 copies">
##ALT=<ID=CN56,Description="Copy number allele: 56 copies">
##ALT=<ID=CN57,Description="Copy number allele: 57 copies">
##ALT=<ID=CN58,Description="Copy number allele: 58 copies">
##ALT=<ID=CN59,Description="Copy number allele: 59 copies">
##ALT=<ID=CN60,Description="Copy number allele: 60 copies">
##ALT=<ID=CN61,Description="Copy number allele: 61 copies">
##ALT=<ID=CN62,Description="Copy number allele: 62 copies">
##ALT=<ID=CN63,Description="Copy number allele: 63 copies">
##ALT=<ID=CN64,Description="Copy number allele: 64 copies">
##ALT=<ID=CN65,Description="Copy number allele: 65 copies">
##ALT=<ID=CN66,Description="Copy number allele: 66 copies">
##ALT=<ID=CN67,Description="Copy number allele: 67 copies">
##ALT=<ID=CN68,Description="Copy number allele: 68 copies">
##ALT=<ID=CN69,Description="Copy number allele: 69 copies">
##ALT=<ID=CN70,Description="Copy number allele: 70 copies">
##ALT=<ID=CN71,Description="Copy number allele: 71 copies">
##ALT=<ID=CN72,Description="Copy number allele: 72 copies">
##ALT=<ID=CN73,Description="Copy number allele: 73 copies">
##ALT=<ID=CN74,Description="Copy number allele: 74 copies">
##ALT=<ID=CN75,Description="Copy number allele: 75 copies">
##ALT=<ID=CN76,Description="Copy number allele: 76 copies">
##ALT=<ID=CN77,Description="Copy number allele: 77 copies">
##ALT=<ID=CN78,Description="Copy number allele: 78 copies">
##ALT=<ID=CN79,Description="Copy number allele: 79 copies">
##ALT=<ID=CN80,Description="Copy number allele: 80 copies">
##ALT=<ID=CN81,Description="Copy number allele: 81 copies">
##ALT=<ID=CN82,Description="Copy number allele: 82 copies">
##ALT=<ID=CN83,Description="Copy number allele: 83 copies">
##ALT=<ID=CN84,Description="Copy number allele: 84 copies">
##ALT=<ID=CN85,Description="Copy number allele: 85 copies">
##ALT=<ID=CN86,Description="Copy number allele: 86 copies">
##ALT=<ID=CN87,Description="Copy number allele: 87 copies">
##ALT=<ID=CN88,Description="Copy number allele: 88 copies">
##ALT=<ID=CN89,Description="Copy number allele: 89 copies">
##ALT=<ID=CN90,Description="Copy number allele: 90 copies">
##ALT=<ID=CN91,Description="Copy number allele: 91 copies">
##ALT=<ID=CN92,Description="Copy number allele: 92 copies">
##ALT=<ID=CN93,Description="Copy number allele: 93 copies">
##ALT=<ID=CN94,Description="Copy number allele: 94 copies">
##ALT=<ID=CN95,Description="Copy number allele: 95 copies">
##ALT=<ID=CN96,Description="Copy number allele: 96 copies">
##ALT=<ID=CN97,Description="Copy number allele: 97 copies">
##ALT=<ID=CN98,Description="Copy number allele: 98 copies">
##ALT=<ID=CN99,Description="Copy number allele: 99 copies">
##ALT=<ID=CN100,Description="Copy number allele: 100 copies">
##ALT=<ID=CN101,Description="Copy number allele: 101 copies">
##ALT=<ID=CN102,Description="Copy number allele: 102 copies">
##ALT=<ID=CN103,Description="Copy number allele: 103 copies">
##ALT=<ID=CN104,Description="Copy number allele: 104 copies">
##ALT=<ID=CN105,Description="Copy number allele: 105 copies">
##ALT=<ID=CN106,Description="Copy number allele: 106 copies">
##ALT=<ID=CN107,Description="Copy number allele: 107 copies">
##ALT=<ID=CN108,Description="Copy number allele: 108 copies">
##ALT=<ID=CN109,Description="Copy number allele: 109 copies">
##ALT=<ID=CN110,Description="Copy number allele: 110 copies">
##ALT=<ID=CN111,Description="Copy number allele: 111 copies">
##ALT=<ID=CN112,Description="Copy number allele: 112 copies">
##ALT=<ID=CN113,Description="Copy number allele: 113 copies">
##ALT=<ID=CN114,Description="Copy number allele: 114 copies">
##ALT=<ID=CN115,Description="Copy number allele: 115 copies">
##ALT=<ID=CN116,Description="Copy number allele: 116 copies">
##ALT=<ID=CN117,Description="Copy number allele: 117 copies">
##ALT=<ID=CN118,Description="Copy number allele: 118 copies">
##ALT=<ID=CN119,Description="Copy number allele: 119 copies">
##ALT=<ID=CN120,Description="Copy number allele: 120 copies">
##ALT=<ID=CN121,Description="Copy number allele: 121 copies">
##ALT=<ID=CN122,Description="Copy number allele: 122 copies">
##ALT=<ID=CN123,Description="Copy number allele: 123 copies">
##ALT=<ID=CN124,Description="Copy number allele: 124 copies">
##INFO=<ID=CIEND,Number=2,Type=Integer,Description="Confidence interval around END for imprecise variants">
##INFO=<ID=CIPOS,Number=2,Type=Integer,Description="Confidence interval around POS for imprecise variants">
##INFO=<ID=CS,Number=1,Type=String,Description="Source call set.">
##INFO=<ID=END,Number=1,Type=Integer,Description="End coordinate of this variant">
##INFO=<ID=IMPRECISE,Number=0,Type=Flag,Description="Imprecise structural variation">
##INFO=<ID=MC,Number=.,Type=String,Description="Merged calls.">
##INFO=<ID=MEINFO,Number=4,Type=String,Description="Mobile element info of the form NAME,START,END<POLARITY; If there is only 5' OR 3' support for this call, will be NULL NULL for START and END">
##INFO=<ID=MEND,Number=1,Type=Integer,Description="Mitochondrial end coordinate of inserted sequence">
##INFO=<ID=MLEN,Number=1,Type=Integer,Description="Estimated length of mitochondrial insert">
##INFO=<ID=MSTART,Number=1,Type=Integer,Description="Mitochondrial start coordinate of inserted sequence">
##INFO=<ID=SVLEN,Number=.,Type=Integer,Description="SV length. It is only calculated for structural variation MEIs. For other types of SVs; one may calculate the SV length by INFO:END-START+1, or by finding the difference between lengthes of REF and ALT alleles">
##INFO=<ID=SVTYPE,Number=1,Type=String,Description="Type of structural variant">
##INFO=<ID=TSD,Number=1,Type=String,Description="Precise Target Site Duplication for bases, if unknown, value will be NULL">
##INFO=<ID=AC,Number=A,Type=Integer,Description="Total number of alternate alleles in called genotypes">
##INFO=<ID=AF,Number=A,Type=Float,Description="Estimated allele frequency in the range (0,1)">
##INFO=<ID=NS,Number=1,Type=Integer,Description="Number of samples with data">
##INFO=<ID=AN,Number=1,Type=Integer,Description="Total number of alleles in called genotypes">
##INFO=<ID=EAS_AF,Number=A,Type=Float,Description="Allele frequency in the EAS populations calculated from AC and AN, in the range (0,1)">
##INFO=<ID=EUR_AF,Number=A,Type=Float,Description="Allele frequency in the EUR populations calculated from AC and AN, in the range (0,1)">
##INFO=<ID=AFR_AF,Number=A,Type=Float,Description="Allele frequency in the AFR populations calculated from AC and AN, in the range (0,1)">
##INFO=<ID=AMR_AF,Number=A,Type=Float,Description="Allele frequency in the AMR populations calculated from AC and AN, in the range (0,1)">
##INFO=<ID=SAS_AF,Number=A,Type=Float,Description="Allele frequency in the SAS populations calculated from AC and AN, in the range (0,1)">
##INFO=<ID=DP,Number=1,Type=Integer,Description="Total read depth; only low coverage data were counted towards the DP, exome data were not used">
##INFO=<ID=AA,Number=1,Type=String,Description="Ancestral Allele. Format: AA|REF|ALT|IndelType. AA: Ancestral allele, REF:Reference Allele, ALT:Alternate Allele, IndelType:Type of Indel (REF, ALT and IndelType are only defined for indels)">
##INFO=<ID=VT,Number=.,Type=String,Description="indicates what type of variant the line represents">
##INFO=<ID=EX_TARGET,Number=0,Type=Flag,Description="indicates whether a variant is within the exon pull down target boundaries">
##INFO=<ID=MULTI_ALLELIC,Number=0,Type=Flag,Description="indicates whether a site is multi-allelic">
#CHROM	POS	ID	REF	ALT	QUAL	FILTER	INFO
1	43600931	rs490876	T	C	100	PASS	AC=1556;AF=0.310703;AN=5008;NS=2504;DP=20442;EAS_AF=0.3224;AMR_AF=0.3084;AFR_AF=0.5182;EUR_AF=0.0915;SAS_AF=0.2454;AA=C|||;VT=SNP
1	43601491	rs78682696	G	A	100	PASS	AC=649;AF=0.129593;AN=5008;NS=2504;DP=19709;EAS_AF=0.3135;AMR_AF=0.1859;AFR_AF=0.0091;EUR_AF=0.0427;SAS_AF=0.1524;AA=G|||;VT=SNP
1	43602321	rs558404	T	C	100	PASS	AC=1044;AF=0.208466;AN=5008;NS=2504;DP=18090;EAS_AF=0.3135;AMR_AF=0.2017;AFR_AF=0.2337;EUR_AF=0.0517;SAS_AF=0.2321;AA=T|||;VT=SNP
1	43602384	rs559244	T	A	100	PASS	AC=1270;AF=0.253594;AN=5008;NS=2504;DP=21438;EAS_AF=0.3214;AMR_AF=0.2968;AFR_AF=0.3744;EUR_AF=0.0835;SAS_AF=0.1646;AA=T|||;VT=SNP
1	43602414	rs585250	G	A	100	PASS	AC=1552;AF=0.309904;AN=5008;NS=2504;DP=22233;EAS_AF=0.3214;AMR_AF=0.3055;AFR_AF=0.5182;EUR_AF=0.0915;SAS_AF=0.2444;AA=A|||;VT=SNP
1	43602499	rs75962737	C	T	100	PASS	AC=649;AF=0.129593;AN=5008;NS=2504;DP=24485;EAS_AF=0.3135;AMR_AF=0.1859;AFR_AF=0.0091;EUR_AF=0.0427;SAS_AF=0.1524;AA=C|||;VT=SNP
1	43603025	rs1691283	C	T	100	PASS	AC=1270;AF=0.253594;AN=5008;NS=2504;DP=16195;EAS_AF=0.3214;AMR_AF=0.2968;AFR_AF=0.3744;EUR_AF=0.0835;SAS_AF=0.1646;AA=C|||;VT=SNP
1	43603035	rs1691284	C	T	100	PASS	AC=1271;AF=0.253794;AN=5008;NS=2504;DP=15705;EAS_AF=0.3214;AMR_AF=0.2968;AFR_AF=0.3752;EUR_AF=0.0835;SAS_AF=0.1646;AA=C|||;VT=SNP
1	43603136	rs1691285	C	A	100	PASS	AC=1552;AF=0.309904;AN=5008;NS=2504;DP=15359;EAS_AF=0.3214;AMR_AF=0.3055;AFR_AF=0.5182;EUR_AF=0.0915;SAS_AF=0.2444;AA=A|||;VT=SNP
1	43603691	rs601168	G	A	100	PASS	AC=1908;AF=0.38099;AN=5008;NS=2504;DP=20384;EAS_AF=0.3224;AMR_AF=0.3343;AFR_AF=0.7564;EUR_AF=0.1034;SAS_AF=0.2526;AA=A|||;VT=SNP
1	43603715	rs601504	G	C	100	PASS	AC=1906;AF=0.380591;AN=5008;NS=2504;DP=20623;EAS_AF=0.3214;AMR_AF=0.3343;AFR_AF=0.7557;EUR_AF=0.1034;SAS_AF=0.2526;AA=C|||;VT=SNP
1	43604354	rs590372	T	C	100	PASS	AC=2611;AF=0.521366;AN=5008;NS=2504;DP=15492;EAS_AF=0.3214;AMR_AF=0.5029;AFR_AF=0.8525;EUR_AF=0.4165;SAS_AF=0.4008;AA=C|||;VT=SNP
1	43604452	rs614879	G	A	100	PASS	AC=1043;AF=0.208267;AN=5008;NS=2504;DP=16039;EAS_AF=0.3135;AMR_AF=0.2003;AFR_AF=0.2337;EUR_AF=0.0517;SAS_AF=0.2321;AA=G|||;VT=SNP
1	43605365	rs629284	C	T	100	PASS	AC=1268;AF=0.253195;AN=5008;NS=2504;DP=18454;EAS_AF=0.3214;AMR_AF=0.2968;AFR_AF=0.3729;EUR_AF=0.0835;SAS_AF=0.1646;AA=C|||;VT=SNP
1	43605870	rs545220	G	A	100	PASS	AC=1267;AF=0.252995;AN=5008;NS=2504;DP=16590;EAS_AF=0.3214;AMR_AF=0.2968;AFR_AF=0.3722;EUR_AF=0.0835;SAS_AF=0.1646;AA=G|||;VT=SNP
1	43606731	rs1012120	G	T	100	PASS	AC=653;AF=0.130391;AN=5008;NS=2504;DP=20403;EAS_AF=0.3185;AMR_AF=0.1844;AFR_AF=0.0091;EUR_AF=0.0427;SAS_AF=0.1524;AA=G|||;VT=SNP
1	43609613	rs1198832	A	C	100	PASS	AC=1575;AF=0.314497;AN=5008;NS=2504;DP=21383;EAS_AF=0.0079;AMR_AF=0.2767;AFR_AF=0.6006;EUR_AF=0.3429;SAS_AF=0.2413;AA=C|||;VT=SNP
1	43609659	rs1198833	T	C	100	PASS	AC=2390;AF=0.477236;AN=5008;NS=2504;DP=22130;EAS_AF=0.3264;AMR_AF=0.4741;AFR_AF=0.7254;EUR_AF=0.3857;SAS_AF=0.3937;AA=C|||;VT=SNP
1	43609941	rs1198834	G	A	100	PASS	AC=1514;AF=0.302316;AN=5008;NS=2504;DP=22123;EAS_AF=0.0079;AMR_AF=0.2738;AFR_AF=0.556;EUR_AF=0.3429;SAS_AF=0.2413;AA=A|||;VT=SNP
1	43610910	rs626842	T	G	100	PASS	AC=2626;AF=0.524361;AN=5008;NS=2504;DP=20644;EAS_AF=0.3274;AMR_AF=0.5058;AFR_AF=0.857;EUR_AF=0.4175;SAS_AF=0.4008;AA=G|||;VT=SNP
1	43611230	rs641350	G	T	100	PASS	AC=2023;AF=0.403954;AN=5008;NS=2504;DP=21407;EAS_AF=0.3204;AMR_AF=0.4251;AFR_AF=0.5575;EUR_AF=0.3688;SAS_AF=0.3037;AA=T|||;VT=SNP
1	43611487	rs74070131	C	T	100	PASS	AC=925;AF=0.184704;AN=5008;NS=2504;DP=20347;EAS_AF=0.3194;AMR_AF=0.2003;AFR_AF=0.2057;EUR_AF=0.0427;SAS_AF=0.1524;AA=C|||;VT=SNP
1	43611559	rs74070133	A	C	100	PASS	AC=954;AF=0.190495;AN=5008;NS=2504;DP=20627;EAS_AF=0.3264;AMR_AF=0.232;AFR_AF=0.2057;EUR_AF=0.0427;SAS_AF=0.1524;AA=A|||;VT=SNP
1	43612017	rs60128092	T	G	100	PASS	AC=865;AF=0.172724;AN=5008;NS=2504;DP=16455;EAS_AF=0.3194;AMR_AF=0.1974;AFR_AF=0.1619;EUR_AF=0.0427;SAS_AF=0.1524;AA=T|||;VT=SNP
1	43612105	rs653907	G	A	100	PASS	AC=2025;AF=0.404353;AN=5008;NS=2504;DP=17210;EAS_AF=0.3204;AMR_AF=0.4251;AFR_AF=0.5575;EUR_AF=0.3688;SAS_AF=0.3057;AA=A|||;VT=SNP
1	43612560	rs59370853	A	G	100	PASS	AC=925;AF=0.184704;AN=5008;NS=2504;DP=16736;EAS_AF=0.3194;AMR_AF=0.2003;AFR_AF=0.2057;EUR_AF=0.0427;SAS_AF=0.1524;AA=A|||;VT=SNP
1	43612919	rs12030306	T	C	100	PASS	AC=692;AF=0.138179;AN=5008;NS=2504;DP=18404;EAS_AF=0.3194;AMR_AF=0.1873;AFR_AF=0.0363;EUR_AF=0.0427;SAS_AF=0.1524;AA=T|||;VT=SNP
1	43613023	rs12029592	A	G	100	PASS	AC=18;AF=0.00359425;AN=5008;NS=2504;DP=17917;EAS_AF=0.0179;AMR_AF=0;AFR_AF=0;EUR_AF=0;SAS_AF=0;AA=A|||;VT=SNP
1	43613808	rs60192064	A	G	100	PASS	AC=931;AF=0.185903;AN=5008;NS=2504;DP=9835;EAS_AF=0.3194;AMR_AF=0.2017;AFR_AF=0.2065;EUR_AF=0.0457;SAS_AF=0.1534;AA=A|||;VT=SNP;EX_TARGET
1	43614455	rs11210793	T	C	100	PASS	AC=930;AF=0.185703;AN=5008;NS=2504;DP=18947;EAS_AF=0.3194;AMR_AF=0.2017;AFR_AF=0.2065;EUR_AF=0.0457;SAS_AF=0.1524;AA=T|||;VT=SNP
1	43614900	rs10789432	G	A	100	PASS	AC=931;AF=0.185903;AN=5008;NS=2504;DP=20212;EAS_AF=0.3194;AMR_AF=0.2017;AFR_AF=0.2073;EUR_AF=0.0457;SAS_AF=0.1524;AA=G|||;VT=SNP
1	43615173	rs10890239	T	C	100	PASS	AC=928;AF=0.185304;AN=5008;NS=2504;DP=18728;EAS_AF=0.3194;AMR_AF=0.2003;AFR_AF=0.2057;EUR_AF=0.0457;SAS_AF=0.1524;AA=T|||;VT=SNP
1	43616753	rs610200	C	T	100	PASS	AC=1525;AF=0.304513;AN=5008;NS=2504;DP=17435;EAS_AF=0.3264;AMR_AF=0.281;AFR_AF=0.503;EUR_AF=0.0934;SAS_AF=0.2474;AA=T|||;VT=SNP
1	43617327	rs612867	A	G	100	PASS	AC=2396;AF=0.478435;AN=5008;NS=2504;DP=21097;EAS_AF=0.3264;AMR_AF=0.4496;AFR_AF=0.7496;EUR_AF=0.3817;SAS_AF=0.3885;AA=G|||;VT=SNP
1	43617657	rs614240	G	T	100	PASS	AC=1526;AF=0.304712;AN=5008;NS=2504;DP=20888;EAS_AF=0.3264;AMR_AF=0.281;AFR_AF=0.5038;EUR_AF=0.0934;SAS_AF=0.2474;AA=T|||;VT=SNP
1	43618726	rs2453416	A	G	100	PASS	AC=1796;AF=0.358626;AN=5008;NS=2504;DP=22866;EAS_AF=0.3264;AMR_AF=0.304;AFR_AF=0.6921;EUR_AF=0.0984;SAS_AF=0.2474;AA=G|||;VT=SNP
1	43618969	rs12033506	G	T	100	PASS	AC=1851;AF=0.369609;AN=5008;NS=2504;DP=17713;EAS_AF=0.3264;AMR_AF=0.3055;AFR_AF=0.733;EUR_AF=0.0984;SAS_AF=0.2474;AA=T|||;VT=SNP
1	43620219	rs79445166	C	T	100	PASS	AC=655;AF=0.130791;AN=5008;NS=2504;DP=9731;EAS_AF=0.3165;AMR_AF=0.1873;AFR_AF=0.0098;EUR_AF=0.0457;SAS_AF=0.1503;AA=C|||;VT=SNP
1	43620650	rs7521533	G	A	100	PASS	AC=1505;AF=0.300519;AN=5008;NS=2504;DP=18066;EAS_AF=0.3234;AMR_AF=0.2839;AFR_AF=0.4902;EUR_AF=0.0934;SAS_AF=0.2454;AA=A|||;VT=SNP
1	43620692	rs1611910	A	G	100	PASS	AC=1506;AF=0.300719;AN=5008;NS=2504;DP=18667;EAS_AF=0.3234;AMR_AF=0.2839;AFR_AF=0.4909;EUR_AF=0.0934;SAS_AF=0.2454;AA=G|||;VT=SNP
1	43620712	rs1612595	G	C	100	PASS	AC=1846;AF=0.36861;AN=5008;NS=2504;DP=19228;EAS_AF=0.3234;AMR_AF=0.3112;AFR_AF=0.73;EUR_AF=0.0984;SAS_AF=0.2454;AA=C|||;VT=SNP
1	43621244	rs12033103	T	C	100	PASS	AC=659;AF=0.131589;AN=5008;NS=2504;DP=23268;EAS_AF=0.3165;AMR_AF=0.1888;AFR_AF=0.0098;EUR_AF=0.0457;SAS_AF=0.1534;AA=T|||;VT=SNP
1	43621246	rs75234708	C	A	100	PASS	AC=19;AF=0.00379393;AN=5008;NS=2504;DP=23271;EAS_AF=0.0188;AMR_AF=0;AFR_AF=0;EUR_AF=0;SAS_AF=0;AA=C|||;VT=SNP
1	43621759	rs589819	G	T	100	PASS	AC=1322;AF=0.263978;AN=5008;NS=2504;DP=20370;EAS_AF=0.3165;AMR_AF=0.2363;AFR_AF=0.3933;EUR_AF=0.0845;SAS_AF=0.2393;AA=G|||;VT=SNP
1	43622477	rs688214	C	A	100	PASS	AC=3728;AF=0.744409;AN=5008;NS=2504;DP=18365;EAS_AF=0.3899;AMR_AF=0.7954;AFR_AF=0.9902;EUR_AF=0.7525;SAS_AF=0.7331;AA=A|||;VT=SNP
1	43622880	rs605161	C	G	100	PASS	AC=2346;AF=0.46845;AN=5008;NS=2504;DP=17950;EAS_AF=0.3274;AMR_AF=0.4467;AFR_AF=0.7088;EUR_AF=0.3807;SAS_AF=0.3947;AA=G|||;VT=SNP
1	43623111	rs606390	A	G	100	PASS	AC=2607;AF=0.520567;AN=5008;NS=2504;DP=19560;EAS_AF=0.3244;AMR_AF=0.4986;AFR_AF=0.8442;EUR_AF=0.4185;SAS_AF=0.4059;AA=A|||;VT=SNP
1	43623145	rs674684	A	G	100	PASS	AC=2641;AF=0.527356;AN=5008;NS=2504;DP=20380;EAS_AF=0.4563;AMR_AF=0.5072;AFR_AF=0.7617;EUR_AF=0.4185;SAS_AF=0.41;AA=A|||;VT=SNP
1	43623281	rs12037607	G	A	100	PASS	AC=663;AF=0.132388;AN=5008;NS=2504;DP=18715;EAS_AF=0.3204;AMR_AF=0.1888;AFR_AF=0.0098;EUR_AF=0.0457;SAS_AF=0.1534;AA=G|||;VT=SNP
1	43623644	rs672429	G	A	100	PASS	AC=2458;AF=0.490815;AN=5008;NS=2504;DP=15725;EAS_AF=0.3234;AMR_AF=0.4769;AFR_AF=0.7844;EUR_AF=0.3887;SAS_AF=0.3814;AA=A|||;VT=SNP
1	43627976	rs11210796	A	G	100	PASS	AC=708;AF=0.141374;AN=5008;NS=2504;DP=18835;EAS_AF=0.3244;AMR_AF=0.2305;AFR_AF=0.0098;EUR_AF=0.0537;SAS_AF=0.1575;AA=A|||;VT=SNP
1	43628307	rs76382232	T	C	100	PASS	AC=322;AF=0.0642971;AN=5008;NS=2504;DP=18793;EAS_AF=0.0427;AMR_AF=0.0677;AFR_AF=0.1051;EUR_AF=0;SAS_AF=0.0951;AA=T|||;VT=SNP
1	43631402	rs639476	T	C	100	PASS	AC=2636;AF=0.526358;AN=5008;NS=2504;DP=18376;EAS_AF=0.3254;AMR_AF=0.5187;AFR_AF=0.8419;EUR_AF=0.4324;SAS_AF=0.409;AA=c|||;VT=SNP
1	43632260	rs615992	C	T	100	PASS	AC=2258;AF=0.450879;AN=5008;NS=2504;DP=19886;EAS_AF=0.3254;AMR_AF=0.4683;AFR_AF=0.6271;EUR_AF=0.3907;SAS_AF=0.3916;AA=c|||;VT=SNP
1	43632353	rs1749436	C	G	100	PASS	AC=2636;AF=0.526358;AN=5008;NS=2504;DP=19107;EAS_AF=0.3254;AMR_AF=0.5187;AFR_AF=0.8419;EUR_AF=0.4324;SAS_AF=0.409;AA=g|||;VT=SNP
1	43632354	rs1749437	A	C	100	PASS	AC=2636;AF=0.526358;AN=5008;NS=2504;DP=19128;EAS_AF=0.3254;AMR_AF=0.5187;AFR_AF=0.8419;EUR_AF=0.4324;SAS_AF=0.409;AA=c|||;VT=SNP
1	43637549	rs1691289	A	G	100	PASS	AC=740;AF=0.147764;AN=5008;NS=2504;DP=19773;EAS_AF=0.0248;AMR_AF=0.1513;AFR_AF=0.1316;EUR_AF=0.2893;SAS_AF=0.1483;AA=G|||;VT=SNP;EX_TARGET
1	43637932	rs9519	T	C	100	PASS	AC=739;AF=0.147564;AN=5008;NS=2504;DP=13757;EAS_AF=0.0248;AMR_AF=0.1513;AFR_AF=0.1316;EUR_AF=0.2903;SAS_AF=0.1462;AA=t|||;VT=SNP
1	43640474	rs2477562	C	A	100	PASS	AC=2636;AF=0.526358;AN=5008;NS=2504;DP=17906;EAS_AF=0.3194;AMR_AF=0.5187;AFR_AF=0.8434;EUR_AF=0.4344;SAS_AF=0.411;AA=A|||;VT=SNP
1	43640762	rs79909404	T	C	100	PASS	AC=153;AF=0.0305511;AN=5008;NS=2504;DP=16738;EAS_AF=0.0427;AMR_AF=0.0576;AFR_AF=0.0015;EUR_AF=0;SAS_AF=0.0695;AA=T|||;VT=SNP
1	43641416	rs11210804	A	G	100	PASS	AC=1353;AF=0.270168;AN=5008;NS=2504;DP=13940;EAS_AF=0.3175;AMR_AF=0.3372;AFR_AF=0.1407;EUR_AF=0.336;SAS_AF=0.2812;AA=a|||;VT=SNP
1	43641528	rs10890240	C	T	100	PASS	AC=1353;AF=0.270168;AN=5008;NS=2504;DP=16194;EAS_AF=0.3175;AMR_AF=0.3372;AFR_AF=0.1407;EUR_AF=0.336;SAS_AF=0.2812;AA=T|||;VT=SNP
1	43641850	rs12024776	C	T	100	PASS	AC=641;AF=0.127995;AN=5008;NS=2504;DP=19404;EAS_AF=0.3175;AMR_AF=0.1873;AFR_AF=0.0098;EUR_AF=0.0457;SAS_AF=0.135;AA=C|||;VT=SNP
1	43641912	rs672538	G	T	100	PASS	AC=2633;AF=0.525759;AN=5008;NS=2504;DP=19284;EAS_AF=0.3194;AMR_AF=0.5159;AFR_AF=0.8427;EUR_AF=0.4344;SAS_AF=0.411;AA=T|||;VT=SNP
1	43642067	rs12402475	C	A	100	PASS	AC=643;AF=0.128395;AN=5008;NS=2504;DP=20625;EAS_AF=0.3175;AMR_AF=0.1873;AFR_AF=0.0098;EUR_AF=0.0467;SAS_AF=0.136;AA=C|||;VT=SNP
1	43642286	rs12402495	C	T	100	PASS	AC=955;AF=0.190695;AN=5008;NS=2504;DP=22387;EAS_AF=0.3175;AMR_AF=0.2061;AFR_AF=0.236;EUR_AF=0.0477;SAS_AF=0.135;AA=c|||;VT=SNP
1	43642410	rs12408775	A	G	100	PASS	AC=1310;AF=0.261581;AN=5008;NS=2504;DP=21287;EAS_AF=0.3194;AMR_AF=0.3055;AFR_AF=0.3782;EUR_AF=0.0994;SAS_AF=0.18;AA=g|||;VT=SNP
1	43642414	rs2643013	C	T	100	PASS	AC=2634;AF=0.525958;AN=5008;NS=2504;DP=21149;EAS_AF=0.3194;AMR_AF=0.5159;AFR_AF=0.8434;EUR_AF=0.4344;SAS_AF=0.411;AA=t|||;VT=SNP
1	43644377	rs606655	G	C	100	PASS	AC=1320;AF=0.263578;AN=5008;NS=2504;DP=21326;EAS_AF=0.3185;AMR_AF=0.2622;AFR_AF=0.3941;EUR_AF=0.0666;SAS_AF=0.2342;AA=g|||;VT=SNP
1	43644814	rs2094031	G	A	100	PASS	AC=892;AF=0.178115;AN=5008;NS=2504;DP=15674;EAS_AF=0.3175;AMR_AF=0.2032;AFR_AF=0.1899;EUR_AF=0.0477;SAS_AF=0.135;AA=G|||;VT=SNP
1	43645010	rs586904	C	T	100	PASS	AC=1256;AF=0.250799;AN=5008;NS=2504;DP=19091;EAS_AF=0.3185;AMR_AF=0.2594;AFR_AF=0.3472;EUR_AF=0.0666;SAS_AF=0.2342;AA=C|||;VT=SNP
1	43645411	rs621559	G	A	100	PASS	AC=1265;AF=0.252596;AN=5008;NS=2504;DP=19162;EAS_AF=0.3194;AMR_AF=0.2622;AFR_AF=0.3502;EUR_AF=0.0666;SAS_AF=0.2362;AA=g|||;VT=SNP
1	43645794	rs12023500	C	T	100	PASS	AC=1321;AF=0.263778;AN=5008;NS=2504;DP=9807;EAS_AF=0.3194;AMR_AF=0.2637;AFR_AF=0.3941;EUR_AF=0.0666;SAS_AF=0.2331;AA=T|||;VT=SNP
1	43645811	rs12041945	T	A	100	PASS	AC=1321;AF=0.263778;AN=5008;NS=2504;DP=9992;EAS_AF=0.3194;AMR_AF=0.2637;AFR_AF=0.3941;EUR_AF=0.0666;SAS_AF=0.2331;AA=T|||;VT=SNP
1	43645928	rs12041979	T	C	100	PASS	AC=1321;AF=0.263778;AN=5008;NS=2504;DP=7057;EAS_AF=0.3194;AMR_AF=0.2637;AFR_AF=0.3933;EUR_AF=0.0666;SAS_AF=0.2342;AA=t|||;VT=SNP
1	43646663	rs2643015	T	C	100	PASS	AC=2604;AF=0.519968;AN=5008;NS=2504;DP=16694;EAS_AF=0.3194;AMR_AF=0.5101;AFR_AF=0.8427;EUR_AF=0.4135;SAS_AF=0.407;AA=C|||;VT=SNP
1	43646931	rs672895	T	C	100	PASS	AC=1321;AF=0.263778;AN=5008;NS=2504;DP=17244;EAS_AF=0.3185;AMR_AF=0.2637;AFR_AF=0.3941;EUR_AF=0.0666;SAS_AF=0.2342;AA=C|||;VT=SNP
1	43647035	rs616045	A	G	100	PASS	AC=1322;AF=0.263978;AN=5008;NS=2504;DP=10073;EAS_AF=0.3185;AMR_AF=0.2637;AFR_AF=0.3949;EUR_AF=0.0666;SAS_AF=0.2342;AA=G|||;VT=SNP
1	43648398	rs2764423	G	C	100	PASS	AC=1322;AF=0.263978;AN=5008;NS=2504;DP=20504;EAS_AF=0.3185;AMR_AF=0.2637;AFR_AF=0.3949;EUR_AF=0.0666;SAS_AF=0.2342;AA=C|||;VT=SNP
1	43648474	rs116901323	T	C	100	PASS	AC=30;AF=0.00599042;AN=5008;NS=2504;DP=20426;EAS_AF=0.0268;AMR_AF=0;AFR_AF=0;EUR_AF=0.002;SAS_AF=0.001;AA=T|||;VT=SNP
1	43648780	rs2764422	C	A	100	PASS	AC=1322;AF=0.263978;AN=5008;NS=2504;DP=22575;EAS_AF=0.3185;AMR_AF=0.2637;AFR_AF=0.3949;EUR_AF=0.0666;SAS_AF=0.2342;AA=G|||;VT=SNP
1	43648857	rs627372	G	A	100	PASS	AC=1321;AF=0.263778;AN=5008;NS=2504;DP=22280;EAS_AF=0.3175;AMR_AF=0.2637;AFR_AF=0.3949;EUR_AF=0.0666;SAS_AF=0.2342;AA=G|||;VT=SNP
1	43649336	rs75528102	T	C	100	PASS	AC=640;AF=0.127796;AN=5008;NS=2504;DP=19103;EAS_AF=0.3175;AMR_AF=0.1888;AFR_AF=0.0083;EUR_AF=0.0457;SAS_AF=0.135;AA=T|||;VT=SNP;EX_TARGET
1	43649393	rs663336	T	C	100	PASS	AC=1322;AF=0.263978;AN=5008;NS=2504;DP=18592;EAS_AF=0.3185;AMR_AF=0.2637;AFR_AF=0.3949;EUR_AF=0.0666;SAS_AF=0.2342;AA=C|||;VT=SNP;EX_TARGET
1	43649508	rs663824	A	G	100	PASS	AC=2605;AF=0.520168;AN=5008;NS=2504;DP=17869;EAS_AF=0.3194;AMR_AF=0.5101;AFR_AF=0.8434;EUR_AF=0.4135;SAS_AF=0.407;AA=G|||;VT=SNP;EX_TARGET
1	43650741	rs598336	T	C	100	PASS	AC=2369;AF=0.473043;AN=5008;NS=2504;DP=18103;EAS_AF=0.3204;AMR_AF=0.4669;AFR_AF=0.7118;EUR_AF=0.3877;SAS_AF=0.3998;AA=C|||;VT=SNP
1	43651231	rs12239311	C	T	100	PASS	AC=1288;AF=0.257188;AN=5008;NS=2504;DP=16536;EAS_AF=0.3175;AMR_AF=0.2594;AFR_AF=0.3729;EUR_AF=0.0666;SAS_AF=0.2331;AA=C|||;VT=SNP
1	43651417	rs61542120	C	T	100	PASS	AC=1275;AF=0.254593;AN=5008;NS=2504;DP=15830;EAS_AF=0.3175;AMR_AF=0.2579;AFR_AF=0.3638;EUR_AF=0.0666;SAS_AF=0.2331;AA=c|||;VT=SNP
1	43651422	rs58690449	G	C	100	PASS	AC=1276;AF=0.254792;AN=5008;NS=2504;DP=15999;EAS_AF=0.3175;AMR_AF=0.2579;AFR_AF=0.3646;EUR_AF=0.0666;SAS_AF=0.2331;AA=g|||;VT=SNP
1	43651799	rs10890241	G	C	100	PASS	AC=1281;AF=0.255791;AN=5008;NS=2504;DP=16230;EAS_AF=0.3185;AMR_AF=0.2594;AFR_AF=0.3661;EUR_AF=0.0666;SAS_AF=0.2342;AA=G|||;VT=SNP
1	43652134	rs3929392	T	G	100	PASS	AC=1281;AF=0.255791;AN=5008;NS=2504;DP=14039;EAS_AF=0.3185;AMR_AF=0.2594;AFR_AF=0.3661;EUR_AF=0.0666;SAS_AF=0.2342;AA=T|||;VT=SNP
1	43652185	rs1976286	G	A	100	PASS	AC=1281;AF=0.255791;AN=5008;NS=2504;DP=15441;EAS_AF=0.3185;AMR_AF=0.2594;AFR_AF=0.3661;EUR_AF=0.0666;SAS_AF=0.2342;AA=G|||;VT=SNP
1	43652222	rs1976285	C	T	100	PASS	AC=1281;AF=0.255791;AN=5008;NS=2504;DP=13549;EAS_AF=0.3185;AMR_AF=0.2594;AFR_AF=0.3661;EUR_AF=0.0666;SAS_AF=0.2342;AA=C|||;VT=SNP
1	43652442	rs11210805	G	C	100	PASS	AC=643;AF=0.128395;AN=5008;NS=2504;DP=16964;EAS_AF=0.3175;AMR_AF=0.1888;AFR_AF=0.0098;EUR_AF=0.0457;SAS_AF=0.136;AA=G|||;VT=SNP;EX_TARGET
1	43652716	rs11210806	G	A	100	PASS	AC=1282;AF=0.25599;AN=5008;NS=2504;DP=20363;EAS_AF=0.3185;AMR_AF=0.2594;AFR_AF=0.3661;EUR_AF=0.0676;SAS_AF=0.2342;AA=A|||;VT=SNP
1	43653017	rs6429611	T	C	100	PASS	AC=1283;AF=0.25619;AN=5008;NS=2504;DP=16814;EAS_AF=0.3185;AMR_AF=0.2594;AFR_AF=0.3676;EUR_AF=0.0666;SAS_AF=0.2342;AA=C|||;VT=SNP
1	43653717	rs6429614	C	T	100	PASS	AC=1281;AF=0.255791;AN=5008;NS=2504;DP=13861;EAS_AF=0.3185;AMR_AF=0.2594;AFR_AF=0.3661;EUR_AF=0.0666;SAS_AF=0.2342;AA=C|||;VT=SNP
1	43654054	rs9804095	G	A	100	PASS	AC=1281;AF=0.255791;AN=5008;NS=2504;DP=15719;EAS_AF=0.3185;AMR_AF=0.2594;AFR_AF=0.3661;EUR_AF=0.0666;SAS_AF=0.2342;AA=A|||;VT=SNP
1	43654266	rs9803810	C	T	100	PASS	AC=1281;AF=0.255791;AN=5008;NS=2504;DP=16928;EAS_AF=0.3185;AMR_AF=0.2594;AFR_AF=0.3661;EUR_AF=0.0666;SAS_AF=0.2342;AA=C|||;VT=SNP
1	43654440	rs7529336	A	G	100	PASS	AC=1281;AF=0.255791;AN=5008;NS=2504;DP=17273;EAS_AF=0.3185;AMR_AF=0.2594;AFR_AF=0.3661;EUR_AF=0.0666;SAS_AF=0.2342;AA=A|||;VT=SNP
1	43654481	rs7529426	A	G	100	PASS	AC=1281;AF=0.255791;AN=5008;NS=2504;DP=17478;EAS_AF=0.3185;AMR_AF=0.2594;AFR_AF=0.3661;EUR_AF=0.0666;SAS_AF=0.2342;AA=G|||;VT=SNP
1	43655125	rs6662344	C	T	100	PASS	AC=1281;AF=0.255791;AN=5008;NS=2504;DP=17983;EAS_AF=0.3185;AMR_AF=0.2594;AFR_AF=0.3661;EUR_AF=0.0666;SAS_AF=0.2342;AA=C|||;VT=SNP
1	43655888	rs4612667	T	A	100	PASS	AC=1281;AF=0.255791;AN=5008;NS=2504;DP=15228;EAS_AF=0.3185;AMR_AF=0.2594;AFR_AF=0.3661;EUR_AF=0.0666;SAS_AF=0.2342;AA=A|||;VT=SNP
1	43656032	rs4498843	A	C	100	PASS	AC=1281;AF=0.255791;AN=5008;NS=2504;DP=13207;EAS_AF=0.3185;AMR_AF=0.2594;AFR_AF=0.3661;EUR_AF=0.0666;SAS_AF=0.2342;AA=C|||;VT=SNP
1	43656066	rs12028373	C	G	100	PASS	AC=1281;AF=0.255791;AN=5008;NS=2504;DP=13227;EAS_AF=0.3185;AMR_AF=0.2594;AFR_AF=0.3661;EUR_AF=0.0666;SAS_AF=0.2342;AA=C|||;VT=SNP
1	43656124	rs648107	G	A	100	PASS	AC=2396;AF=0.478435;AN=5008;NS=2504;DP=13878;EAS_AF=0.6796;AMR_AF=0.4885;AFR_AF=0.1558;EUR_AF=0.5835;SAS_AF=0.592;AA=G|||;VT=SNP
1	43656479	rs628996	C	T	100	PASS	AC=2395;AF=0.478235;AN=5008;NS=2504;DP=14545;EAS_AF=0.6796;AMR_AF=0.4885;AFR_AF=0.1558;EUR_AF=0.5825;SAS_AF=0.592;AA=C|||;VT=SNP
1	43657183	rs7544282	G	A	100	PASS	AC=1281;AF=0.255791;AN=5008;NS=2504;DP=14367;EAS_AF=0.3185;AMR_AF=0.2594;AFR_AF=0.3661;EUR_AF=0.0666;SAS_AF=0.2342;AA=G|||;VT=SNP
1	43657418	rs79442166	C	G	100	PASS	AC=127;AF=0.0253594;AN=5008;NS=2504;DP=13778;EAS_AF=0.123;AMR_AF=0.0014;AFR_AF=0.0008;EUR_AF=0;SAS_AF=0.001;AA=C|||;VT=SNP
1	43658121	rs7555300	C	T	100	PASS	AC=1280;AF=0.255591;AN=5008;NS=2504;DP=16546;EAS_AF=0.3185;AMR_AF=0.2594;AFR_AF=0.3661;EUR_AF=0.0666;SAS_AF=0.2331;AA=C|||;VT=SNP
1	43658414	rs7533042	G	C	100	PASS	AC=1281;AF=0.255791;AN=5008;NS=2504;DP=14617;EAS_AF=0.3185;AMR_AF=0.2594;AFR_AF=0.3661;EUR_AF=0.0666;SAS_AF=0.2342;AA=G|||;VT=SNP
1	43659263	rs79381314	A	G	100	PASS	AC=1281;AF=0.255791;AN=5008;NS=2504;DP=13633;EAS_AF=0.3185;AMR_AF=0.2594;AFR_AF=0.3661;EUR_AF=0.0666;SAS_AF=0.2342;AA=A|||;VT=SNP
1	43659372	rs4660715	G	A	100	PASS	AC=1281;AF=0.255791;AN=5008;NS=2504;DP=12221;EAS_AF=0.3185;AMR_AF=0.2594;AFR_AF=0.3661;EUR_AF=0.0666;SAS_AF=0.2342;AA=A|||;VT=SNP
1	43659546	rs4233491	T	C	100	PASS	AC=1281;AF=0.255791;AN=5008;NS=2504;DP=13288;EAS_AF=0.3185;AMR_AF=0.2594;AFR_AF=0.3661;EUR_AF=0.0666;SAS_AF=0.2342;AA=C|||;VT=SNP
1	43659650	rs4660716	C	A	100	PASS	AC=1281;AF=0.255791;AN=5008;NS=2504;DP=14000;EAS_AF=0.3185;AMR_AF=0.2594;AFR_AF=0.3661;EUR_AF=0.0666;SAS_AF=0.2342;AA=A|||;VT=SNP
1	43659709	rs4660717	A	G	100	PASS	AC=1281;AF=0.255791;AN=5008;NS=2504;DP=14219;EAS_AF=0.3185;AMR_AF=0.2594;AFR_AF=0.3661;EUR_AF=0.0666;SAS_AF=0.2342;AA=A|||;VT=SNP
1	43660247	rs61490973	A	G	100	PASS	AC=925;AF=0.184704;AN=5008;NS=2504;DP=17982;EAS_AF=0.3175;AMR_AF=0.2061;AFR_AF=0.2126;EUR_AF=0.0477;SAS_AF=0.136;AA=A|||;VT=SNP
1	43660270	rs6683450	G	A	100	PASS	AC=1281;AF=0.255791;AN=5008;NS=2504;DP=17640;EAS_AF=0.3185;AMR_AF=0.2594;AFR_AF=0.3661;EUR_AF=0.0666;SAS_AF=0.2342;AA=G|||;VT=SNP
1	43660431	rs6685982	G	C	100	PASS	AC=1281;AF=0.255791;AN=5008;NS=2504;DP=16868;EAS_AF=0.3185;AMR_AF=0.2594;AFR_AF=0.3661;EUR_AF=0.0666;SAS_AF=0.2342;AA=C|||;VT=SNP
1	43660933	rs7532103	A	G	100	PASS	AC=1281;AF=0.255791;AN=5008;NS=2504;DP=18684;EAS_AF=0.3185;AMR_AF=0.2594;AFR_AF=0.3661;EUR_AF=0.0666;SAS_AF=0.2342;AA=G|||;VT=SNP
1	43661156	rs12033374	C	T	100	PASS	AC=1281;AF=0.255791;AN=5008;NS=2504;DP=17452;EAS_AF=0.3185;AMR_AF=0.2594;AFR_AF=0.3661;EUR_AF=0.0666;SAS_AF=0.2342;AA=T|||;VT=SNP
1	43661471	rs4570454	A	G	100	PASS	AC=1282;AF=0.25599;AN=5008;NS=2504;DP=18182;EAS_AF=0.3194;AMR_AF=0.2608;AFR_AF=0.3661;EUR_AF=0.0666;SAS_AF=0.2331;AA=A|||;VT=SNP
1	43661707	rs12118791	A	G	100	PASS	AC=1281;AF=0.255791;AN=5008;NS=2504;DP=19404;EAS_AF=0.3185;AMR_AF=0.2594;AFR_AF=0.3661;EUR_AF=0.0666;SAS_AF=0.2342;AA=A|||;VT=SNP
1	43662106	rs12122233	G	C	100	PASS	AC=1281;AF=0.255791;AN=5008;NS=2504;DP=20960;EAS_AF=0.3185;AMR_AF=0.2594;AFR_AF=0.3661;EUR_AF=0.0666;SAS_AF=0.2342;AA=C|||;VT=SNP
1	43662275	rs183634397	G	A	100	PASS	AC=25;AF=0.00499201;AN=5008;NS=2504;DP=15127;EAS_AF=0.0238;AMR_AF=0;AFR_AF=0;EUR_AF=0;SAS_AF=0.001;AA=G|||;VT=SNP
1	43662774	rs10159404	C	T	100	PASS	AC=1250;AF=0.249601;AN=5008;NS=2504;DP=13788;EAS_AF=0.3175;AMR_AF=0.2594;AFR_AF=0.3646;EUR_AF=0.0497;SAS_AF=0.2229;AA=C|||;VT=SNP
1	43662821	rs10158221	G	A	100	PASS	AC=1231;AF=0.245807;AN=5008;NS=2504;DP=11944;EAS_AF=0.3244;AMR_AF=0.2565;AFR_AF=0.3359;EUR_AF=0.0577;SAS_AF=0.229;AA=G|||;VT=SNP
1	43662841	rs7533005	T	C	100	PASS	AC=1271;AF=0.253794;AN=5008;NS=2504;DP=11277;EAS_AF=0.3194;AMR_AF=0.2594;AFR_AF=0.3585;EUR_AF=0.0666;SAS_AF=0.2331;AA=C|||;VT=SNP
1	43662952	rs7526037	C	T	100	PASS	AC=1291;AF=0.257788;AN=5008;NS=2504;DP=12122;EAS_AF=0.3175;AMR_AF=0.2594;AFR_AF=0.3676;EUR_AF=0.0666;SAS_AF=0.2434;AA=C|||;VT=SNP
1	43663068	rs10158240	G	A	100	PASS	AC=935;AF=0.186701;AN=5008;NS=2504;DP=14482;EAS_AF=0.3185;AMR_AF=0.2061;AFR_AF=0.2126;EUR_AF=0.0477;SAS_AF=0.1452;AA=G|||;VT=SNP
1	43663376	rs513009	A	G	100	PASS	AC=3600;AF=0.71885;AN=5008;NS=2504;DP=15897;EAS_AF=0.6806;AMR_AF=0.7378;AFR_AF=0.5454;EUR_AF=0.9324;SAS_AF=0.7597;AA=A|||;VT=SNP;EX_TARGET
1	43666683	rs12026626	G	A	100	PASS	AC=649;AF=0.129593;AN=5008;NS=2504;DP=22602;EAS_AF=0.3224;AMR_AF=0.1888;AFR_AF=0.0083;EUR_AF=0.0457;SAS_AF=0.1391;AA=G|||;VT=SNP
1	43667448	rs144862465	G	A	100	PASS	AC=1292;AF=0.257987;AN=5008;NS=2504;DP=18366;EAS_AF=0.3224;AMR_AF=0.2594;AFR_AF=0.3699;EUR_AF=0.0666;SAS_AF=0.2362;AA=G|||;VT=SNP
1	43667615	rs4660246	C	T	100	PASS	AC=3070;AF=0.613019;AN=5008;NS=2504;DP=18033;EAS_AF=0.6766;AMR_AF=0.634;AFR_AF=0.3033;EUR_AF=0.836;SAS_AF=0.7219;AA=C|||;VT=SNP
1	43668040	rs12034998	C	G	100	PASS	AC=1281;AF=0.255791;AN=5008;NS=2504;DP=19018;EAS_AF=0.3224;AMR_AF=0.2594;AFR_AF=0.3616;EUR_AF=0.0666;SAS_AF=0.2362;AA=C|||;VT=SNP
1	43668192	rs6692564	G	T	100	PASS	AC=1598;AF=0.319089;AN=5008;NS=2504;DP=16384;EAS_AF=0.3234;AMR_AF=0.3228;AFR_AF=0.5083;EUR_AF=0.1133;SAS_AF=0.2679;AA=T|||;VT=SNP
1	43668211	rs6670739	C	T	100	PASS	AC=1595;AF=0.31849;AN=5008;NS=2504;DP=16591;EAS_AF=0.3234;AMR_AF=0.3228;AFR_AF=0.5068;EUR_AF=0.1123;SAS_AF=0.2679;AA=T|||;VT=SNP
1	43668433	rs6429633	A	G	100	PASS	AC=1595;AF=0.31849;AN=5008;NS=2504;DP=16005;EAS_AF=0.3234;AMR_AF=0.3228;AFR_AF=0.5068;EUR_AF=0.1123;SAS_AF=0.2679;AA=G|||;VT=SNP
1	43669055	rs2367190	T	C	100	PASS	AC=1281;AF=0.255791;AN=5008;NS=2504;DP=14178;EAS_AF=0.3224;AMR_AF=0.2594;AFR_AF=0.3616;EUR_AF=0.0666;SAS_AF=0.2362;AA=T|||;VT=SNP
1	43669343	rs4339897	G	T	100	PASS	AC=2387;AF=0.476637;AN=5008;NS=2504;DP=14620;EAS_AF=0.6756;AMR_AF=0.4885;AFR_AF=0.1778;EUR_AF=0.5636;SAS_AF=0.5777;AA=G|||;VT=SNP
1	43669382	rs2367189	G	A	100	PASS	AC=997;AF=0.199081;AN=5008;NS=2504;DP=15179;EAS_AF=0.3234;AMR_AF=0.2089;AFR_AF=0.2587;EUR_AF=0.0477;SAS_AF=0.1391;AA=G|||;VT=SNP
1	43669642	rs605336	C	T	100	PASS	AC=1594;AF=0.318291;AN=5008;NS=2504;DP=17623;EAS_AF=0.3234;AMR_AF=0.3228;AFR_AF=0.5068;EUR_AF=0.1123;SAS_AF=0.2669;AA=T|||;VT=SNP
1	43669768	rs4660720	T	G	100	PASS	AC=2398;AF=0.478834;AN=5008;NS=2504;DP=16799;EAS_AF=0.6756;AMR_AF=0.4899;AFR_AF=0.1853;EUR_AF=0.5636;SAS_AF=0.5777;AA=T|||;VT=SNP
1	43670248	rs602629	A	T	100	PASS	AC=1594;AF=0.318291;AN=5008;NS=2504;DP=18926;EAS_AF=0.3234;AMR_AF=0.3228;AFR_AF=0.5068;EUR_AF=0.1123;SAS_AF=0.2669;AA=T|||;VT=SNP
1	43670487	rs11210811	A	G	100	PASS	AC=1282;AF=0.25599;AN=5008;NS=2504;DP=21032;EAS_AF=0.3224;AMR_AF=0.2594;AFR_AF=0.3623;EUR_AF=0.0666;SAS_AF=0.2362;AA=A|||;VT=SNP
1	43670624	rs632866	C	A	100	PASS	AC=3293;AF=0.657548;AN=5008;NS=2504;DP=20218;EAS_AF=0.6766;AMR_AF=0.6744;AFR_AF=0.4039;EUR_AF=0.8867;SAS_AF=0.7331;AA=A|||;VT=SNP
1	43671144	rs620455	G	A	100	PASS	AC=1599;AF=0.319289;AN=5008;NS=2504;DP=20512;EAS_AF=0.3234;AMR_AF=0.3228;AFR_AF=0.5106;EUR_AF=0.1123;SAS_AF=0.2669;AA=A|||;VT=SNP
1	43671182	rs620418	A	G	100	PASS	AC=1599;AF=0.319289;AN=5008;NS=2504;DP=21803;EAS_AF=0.3234;AMR_AF=0.3228;AFR_AF=0.5106;EUR_AF=0.1123;SAS_AF=0.2669;AA=G|||;VT=SNP
1	43671495	rs678101	T	C	100	PASS	AC=1601;AF=0.319688;AN=5008;NS=2504;DP=17794;EAS_AF=0.3234;AMR_AF=0.3228;AFR_AF=0.5121;EUR_AF=0.1123;SAS_AF=0.2669;AA=C|||;VT=SNP
1	43671880	rs10890243	C	T	100	PASS	AC=1281;AF=0.255791;AN=5008;NS=2504;DP=18145;EAS_AF=0.3224;AMR_AF=0.2594;AFR_AF=0.3616;EUR_AF=0.0666;SAS_AF=0.2362;AA=C|||;VT=SNP
1	43672011	rs665462	T	C	100	PASS	AC=1598;AF=0.319089;AN=5008;NS=2504;DP=21204;EAS_AF=0.3234;AMR_AF=0.3228;AFR_AF=0.5098;EUR_AF=0.1123;SAS_AF=0.2669;AA=C|||;VT=SNP
1	43672636	rs11210812	T	G	100	PASS	AC=2375;AF=0.474241;AN=5008;NS=2504;DP=20665;EAS_AF=0.6835;AMR_AF=0.4841;AFR_AF=0.1611;EUR_AF=0.5656;SAS_AF=0.5808;AA=T|||;VT=SNP
1	43673146	rs6661035	G	C	100	PASS	AC=2361;AF=0.471446;AN=5008;NS=2504;DP=24475;EAS_AF=0.6776;AMR_AF=0.4841;AFR_AF=0.1536;EUR_AF=0.5636;SAS_AF=0.5849;AA=G|||;VT=SNP
1	43673645	rs2764420	C	T	100	PASS	AC=3489;AF=0.696685;AN=5008;NS=2504;DP=24183;EAS_AF=0.6786;AMR_AF=0.6772;AFR_AF=0.5439;EUR_AF=0.8877;SAS_AF=0.7393;AA=C|||;VT=SNP
1	43675017	rs10890244	T	A	100	PASS	AC=2366;AF=0.472444;AN=5008;NS=2504;DP=19465;EAS_AF=0.6776;AMR_AF=0.4856;AFR_AF=0.1566;EUR_AF=0.5626;SAS_AF=0.5859;AA=t|||;VT=SNP
1	43675224	rs145500329	A	G	100	PASS	AC=56;AF=0.0111821;AN=5008;NS=2504;DP=22809;EAS_AF=0.0546;AMR_AF=0;AFR_AF=0;EUR_AF=0;SAS_AF=0.001;AA=a|||;VT=SNP
1	43675467	rs2453412	G	A	100	PASS	AC=3480;AF=0.694888;AN=5008;NS=2504;DP=19671;EAS_AF=0.6786;AMR_AF=0.6772;AFR_AF=0.5408;EUR_AF=0.8877;SAS_AF=0.7342;AA=g|||;VT=SNP;EX_TARGET
1	43677233	rs644115	A	G	100	PASS	AC=3484;AF=0.695687;AN=5008;NS=2504;DP=11553;EAS_AF=0.6786;AMR_AF=0.6772;AFR_AF=0.5446;EUR_AF=0.8877;SAS_AF=0.7331;AA=G|||;VT=SNP
1	43678127	rs629955	G	A	100	PASS	AC=3484;AF=0.695687;AN=5008;NS=2504;DP=19462;EAS_AF=0.6786;AMR_AF=0.6772;AFR_AF=0.5439;EUR_AF=0.8877;SAS_AF=0.7342;AA=A|||;VT=SNP
1	43678589	rs11210813	C	T	100	PASS	AC=3074;AF=0.613818;AN=5008;NS=2504;DP=12663;EAS_AF=0.6786;AMR_AF=0.634;AFR_AF=0.3101;EUR_AF=0.831;SAS_AF=0.7198;AA=c|||;VT=SNP
1	43678677	rs1760672	G	A	100	PASS	AC=3394;AF=0.677716;AN=5008;NS=2504;DP=18969;EAS_AF=0.6786;AMR_AF=0.6744;AFR_AF=0.4818;EUR_AF=0.8867;SAS_AF=0.729;AA=a|||;VT=SNP
1	43678787	rs11586411	C	G	100	PASS	AC=2354;AF=0.470048;AN=5008;NS=2504;DP=15780;EAS_AF=0.6776;AMR_AF=0.4885;AFR_AF=0.1528;EUR_AF=0.5577;SAS_AF=0.5818;AA=c|||;VT=SNP
1	43679274	rs12731921	A	G	100	PASS	AC=3491;AF=0.697085;AN=5008;NS=2504;DP=17882;EAS_AF=0.6796;AMR_AF=0.6772;AFR_AF=0.5461;EUR_AF=0.8897;SAS_AF=0.7352;AA=a|||;VT=SNP
1	43679289	rs12749472	G	T	100	PASS	AC=3492;AF=0.697284;AN=5008;NS=2504;DP=18117;EAS_AF=0.6796;AMR_AF=0.6787;AFR_AF=0.5461;EUR_AF=0.8897;SAS_AF=0.7352;AA=g|||;VT=SNP
1	43679291	rs12129124	G	C	100	PASS	AC=1376;AF=0.27476;AN=5008;NS=2504;DP=18092;EAS_AF=0.3194;AMR_AF=0.2767;AFR_AF=0.41;EUR_AF=0.0746;SAS_AF=0.2505;AA=g|||;VT=SNP
1	43679741	rs2453411	C	G	100	PASS	AC=3484;AF=0.695687;AN=5008;NS=2504;DP=15882;EAS_AF=0.6776;AMR_AF=0.6772;AFR_AF=0.5431;EUR_AF=0.8887;SAS_AF=0.7352;AA=g|||;VT=SNP
1	43680680	rs585275	T	A	100	PASS	AC=3482;AF=0.695288;AN=5008;NS=2504;DP=20676;EAS_AF=0.6776;AMR_AF=0.6772;AFR_AF=0.5424;EUR_AF=0.8887;SAS_AF=0.7342;AA=A|||;VT=SNP
1	43681184	rs612626	C	T	100	PASS	AC=3482;AF=0.695288;AN=5008;NS=2504;DP=17731;EAS_AF=0.6776;AMR_AF=0.6772;AFR_AF=0.5424;EUR_AF=0.8887;SAS_AF=0.7342;AA=C|||;VT=SNP
1	43681806	rs615350	T	C	100	PASS	AC=3482;AF=0.695288;AN=5008;NS=2504;DP=20771;EAS_AF=0.6776;AMR_AF=0.6772;AFR_AF=0.5424;EUR_AF=0.8887;SAS_AF=0.7342;AA=T|||;VT=SNP
1	43681872	rs611261	T	C	100	PASS	AC=3481;AF=0.695088;AN=5008;NS=2504;DP=21054;EAS_AF=0.6766;AMR_AF=0.6772;AFR_AF=0.5424;EUR_AF=0.8887;SAS_AF=0.7342;AA=T|||;VT=SNP
1	43682017	rs611792	T	C	100	PASS	AC=3481;AF=0.695088;AN=5008;NS=2504;DP=18674;EAS_AF=0.6766;AMR_AF=0.6772;AFR_AF=0.5424;EUR_AF=0.8887;SAS_AF=0.7342;AA=T|||;VT=SNP
1	43682386	rs628331	G	T	100	PASS	AC=1161;AF=0.231829;AN=5008;NS=2504;DP=18834;EAS_AF=0.3214;AMR_AF=0.2291;AFR_AF=0.3563;EUR_AF=0.0577;SAS_AF=0.1524;AA=G|||;VT=SNP
1	43682397	rs613560	G	T	100	PASS	AC=1161;AF=0.231829;AN=5008;NS=2504;DP=18754;EAS_AF=0.3214;AMR_AF=0.2291;AFR_AF=0.3563;EUR_AF=0.0577;SAS_AF=0.1524;AA=G|||;VT=SNP
1	43684376	rs4660721	T	C	100	PASS	AC=2929;AF=0.584864;AN=5008;NS=2504;DP=21562;EAS_AF=0.997;AMR_AF=0.67;AFR_AF=0.1097;EUR_AF=0.6024;SAS_AF=0.7239;AA=T|||;VT=SNP
1	43686264	rs12032090	A	C	100	PASS	AC=24;AF=0.00479233;AN=5008;NS=2504;DP=15899;EAS_AF=0.0238;AMR_AF=0;AFR_AF=0;EUR_AF=0;SAS_AF=0;AA=A|||;VT=SNP
1	43692983	rs1152768	A	T	100	PASS	AC=3612;AF=0.721246;AN=5008;NS=2504;DP=18820;EAS_AF=0.8889;AMR_AF=0.5879;AFR_AF=0.6747;EUR_AF=0.6203;SAS_AF=0.8098;AA=T|||;VT=SNP
1	43693018	rs11587212	G	A	100	PASS	AC=1473;AF=0.294129;AN=5008;NS=2504;DP=19472;EAS_AF=0.2837;AMR_AF=0.3401;AFR_AF=0.2708;EUR_AF=0.333;SAS_AF=0.2638;AA=G|||;VT=SNP
1	43693532	rs594389	A	G	100	PASS	AC=3693;AF=0.73742;AN=5008;NS=2504;DP=20414;EAS_AF=0.8611;AMR_AF=0.6383;AFR_AF=0.8048;EUR_AF=0.6988;SAS_AF=0.6288;AA=A|||;VT=SNP
1	43693624	rs510789	G	A	100	PASS	AC=4570;AF=0.91254;AN=5008;NS=2504;DP=22149;EAS_AF=0.9633;AMR_AF=0.8948;AFR_AF=0.9644;EUR_AF=0.9533;SAS_AF=0.7607;AA=A|||;VT=SNP
1	43694054	rs56195803	G	A	100	PASS	AC=447;AF=0.0892572;AN=5008;NS=2504;DP=20037;EAS_AF=0.0357;AMR_AF=0.0692;AFR_AF=0.115;EUR_AF=0.0149;SAS_AF=0.2004;AA=G|||;VT=SNP
1	43694380	rs12084596	C	T	100	PASS	AC=531;AF=0.10603;AN=5008;NS=2504;DP=17167;EAS_AF=0.0387;AMR_AF=0.0692;AFR_AF=0.1808;EUR_AF=0.0129;SAS_AF=0.1963;AA=C|||;VT=SNP
1	43694435	rs11210816	G	A	100	PASS	AC=558;AF=0.111422;AN=5008;NS=2504;DP=17175;EAS_AF=0.0387;AMR_AF=0.072;AFR_AF=0.1808;EUR_AF=0.0169;SAS_AF=0.2178;AA=G|||;VT=SNP
1	43694561	rs12071683	T	C	100	PASS	AC=883;AF=0.176318;AN=5008;NS=2504;DP=16121;EAS_AF=0.0397;AMR_AF=0.1239;AFR_AF=0.3737;EUR_AF=0.0507;SAS_AF=0.2168;AA=T|||;VT=SNP
1	43694638	rs11210817	C	T	100	PASS	AC=655;AF=0.130791;AN=5008;NS=2504;DP=16556;EAS_AF=0.0397;AMR_AF=0.0749;AFR_AF=0.2511;EUR_AF=0.0179;SAS_AF=0.2178;AA=C|||;VT=SNP
1	43695364	rs12126280	A	G	100	PASS	AC=616;AF=0.123003;AN=5008;NS=2504;DP=16113;EAS_AF=0.0397;AMR_AF=0.072;AFR_AF=0.2194;EUR_AF=0.0179;SAS_AF=0.2229;AA=A|||;VT=SNP
1	43695653	rs622762	T	C	100	PASS	AC=907;AF=0.18111;AN=5008;NS=2504;DP=17363;EAS_AF=0.2192;AMR_AF=0.0937;AFR_AF=0.3011;EUR_AF=0.0934;SAS_AF=0.1319;AA=A|||;VT=SNP
1	43695708	rs607949	G	A	100	PASS	AC=3178;AF=0.634585;AN=5008;NS=2504;DP=17208;EAS_AF=0.745;AMR_AF=0.8098;AFR_AF=0.2405;EUR_AF=0.8877;SAS_AF=0.6687;AA=G|||;VT=SNP
1	43696017	rs144888222	T	C	100	PASS	AC=78;AF=0.0155751;AN=5008;NS=2504;DP=16728;EAS_AF=0.0724;AMR_AF=0.0029;AFR_AF=0;EUR_AF=0;SAS_AF=0.0031;AA=T|||;VT=SNP
1	43696080	rs522909	T	G	100	PASS	AC=909;AF=0.18151;AN=5008;NS=2504;DP=18963;EAS_AF=0.2192;AMR_AF=0.0951;AFR_AF=0.3011;EUR_AF=0.0934;SAS_AF=0.1329;AA=T|||;VT=SNP
1	43697020	rs12139171	C	A	100	PASS	AC=537;AF=0.107228;AN=5008;NS=2504;DP=16688;EAS_AF=0.0357;AMR_AF=0.072;AFR_AF=0.1815;EUR_AF=0.0169;SAS_AF=0.1984;AA=C|||;VT=SNP
1	43697968	rs3120045	G	A	100	PASS	AC=2341;AF=0.467452;AN=5008;NS=2504;DP=19819;EAS_AF=0.5863;AMR_AF=0.5014;AFR_AF=0.1838;EUR_AF=0.66;SAS_AF=0.5061;AA=G|||;VT=SNP
1	43698054	rs12075055	A	C	100	PASS	AC=510;AF=0.101837;AN=5008;NS=2504;DP=19017;EAS_AF=0.0357;AMR_AF=0.0692;AFR_AF=0.1815;EUR_AF=0.0129;SAS_AF=0.1769;AA=A|||;VT=SNP
1	43699343	rs1198921	A	G	100	PASS	AC=877;AF=0.17512;AN=5008;NS=2504;DP=19929;EAS_AF=0.2192;AMR_AF=0.0937;AFR_AF=0.292;EUR_AF=0.0845;SAS_AF=0.1227;AA=A|||;VT=SNP
1	43699395	rs1212058	T	C	100	PASS	AC=1435;AF=0.286542;AN=5008;NS=2504;DP=19935;EAS_AF=0.255;AMR_AF=0.1657;AFR_AF=0.4841;EUR_AF=0.1014;SAS_AF=0.3282;AA=C|||;VT=SNP
1	43699791	rs7531285	C	T	100	PASS	AC=515;AF=0.102835;AN=5008;NS=2504;DP=18342;EAS_AF=0.0357;AMR_AF=0.0706;AFR_AF=0.1687;EUR_AF=0.0169;SAS_AF=0.1943;AA=C|||;VT=SNP
1	43699813	rs3820588	A	G	100	PASS	AC=3935;AF=0.785743;AN=5008;NS=2504;DP=17945;EAS_AF=0.8948;AMR_AF=0.6844;AFR_AF=0.7284;EUR_AF=0.7664;SAS_AF=0.8425;AA=G|||;VT=SNP
1	43699970	rs2484714	G	A	100	PASS	AC=608;AF=0.121406;AN=5008;NS=2504;DP=18918;EAS_AF=0.2173;AMR_AF=0.0447;AFR_AF=0.1505;EUR_AF=0.0477;SAS_AF=0.1135;AA=G|||;VT=SNP
1	43700140	rs2483688	A	G	100	PASS	AC=3988;AF=0.796326;AN=5008;NS=2504;DP=17676;EAS_AF=0.9177;AMR_AF=0.7046;AFR_AF=0.6906;EUR_AF=0.8062;SAS_AF=0.8691;AA=G|||;VT=SNP
1	43701201	rs3862222	C	G	100	PASS	AC=3115;AF=0.622005;AN=5008;NS=2504;DP=21567;EAS_AF=0.8502;AMR_AF=0.4971;AFR_AF=0.4871;EUR_AF=0.5278;SAS_AF=0.7546;AA=C|||;VT=SNP
1	43701398	rs3862223	T	G	100	PASS	AC=1869;AF=0.373203;AN=5008;NS=2504;DP=19428;EAS_AF=0.6062;AMR_AF=0.3386;AFR_AF=0.0893;EUR_AF=0.4165;SAS_AF=0.4969;AA=T|||;VT=SNP
1	43702152	rs4083863	A	G	100	PASS	AC=763;AF=0.152356;AN=5008;NS=2504;DP=11631;EAS_AF=0.0367;AMR_AF=0.1369;AFR_AF=0.2769;EUR_AF=0.0944;SAS_AF=0.1738;AA=A|||;VT=SNP
1	43702316	rs3862225	C	G	100	PASS	AC=2703;AF=0.539736;AN=5008;NS=2504;DP=10524;EAS_AF=0.3938;AMR_AF=0.5865;AFR_AF=0.6778;EUR_AF=0.5209;SAS_AF=0.4898;AA=C|||;VT=SNP
1	43702361	rs4078485	G	A	100	PASS	AC=1272;AF=0.253994;AN=5008;NS=2504;DP=11877;EAS_AF=0.247;AMR_AF=0.1599;AFR_AF=0.4009;EUR_AF=0.1143;SAS_AF=0.273;AA=G|||;VT=SNP
1	43704656	rs1198975	G	A	100	PASS	AC=1124;AF=0.224441;AN=5008;NS=2504;DP=21796;EAS_AF=0.1448;AMR_AF=0.4049;AFR_AF=0.0741;EUR_AF=0.4076;SAS_AF=0.1933;AA=G|||;VT=SNP
1	43704780	rs72637946	A	G	100	PASS	AC=163;AF=0.0325479;AN=5008;NS=2504;DP=18005;EAS_AF=0.1478;AMR_AF=0.0115;AFR_AF=0;EUR_AF=0.001;SAS_AF=0.0051;AA=A|||;VT=SNP
1	43704983	rs61479385	G	A	100	PASS	AC=510;AF=0.101837;AN=5008;NS=2504;DP=20719;EAS_AF=0.2103;AMR_AF=0.0245;AFR_AF=0.1225;EUR_AF=0.0199;SAS_AF=0.1012;AA=G|||;VT=SNP
1	43705961	rs12135483	G	T	100	PASS	AC=1267;AF=0.252995;AN=5008;NS=2504;DP=16297;EAS_AF=0.247;AMR_AF=0.1599;AFR_AF=0.382;EUR_AF=0.1173;SAS_AF=0.2904;AA=T|||;VT=SNP
1	43706569	rs7528492	G	A	100	PASS	AC=1245;AF=0.248602;AN=5008;NS=2504;DP=16723;EAS_AF=0.247;AMR_AF=0.1585;AFR_AF=0.3805;EUR_AF=0.1143;SAS_AF=0.274;AA=G|||;VT=SNP
1	43706643	rs7528525	G	C	100	PASS	AC=1276;AF=0.254792;AN=5008;NS=2504;DP=16592;EAS_AF=0.247;AMR_AF=0.1614;AFR_AF=0.3805;EUR_AF=0.1183;SAS_AF=0.2996;AA=C|||;VT=SNP
1	43706662	rs2991341	C	T	100	PASS	AC=1398;AF=0.279153;AN=5008;NS=2504;DP=17581;EAS_AF=0.1468;AMR_AF=0.4222;AFR_AF=0.2746;EUR_AF=0.4026;SAS_AF=0.1933;AA=C|||;VT=SNP
1	43706695	rs60790945	C	T	100	PASS	AC=510;AF=0.101837;AN=5008;NS=2504;DP=16869;EAS_AF=0.2103;AMR_AF=0.0245;AFR_AF=0.1225;EUR_AF=0.0199;SAS_AF=0.1012;AA=C|||;VT=SNP
1	43707035	rs10494115	G	T	100	PASS	AC=1248;AF=0.249201;AN=5008;NS=2504;DP=16695;EAS_AF=0.247;AMR_AF=0.1585;AFR_AF=0.3805;EUR_AF=0.1153;SAS_AF=0.2761;AA=G|||;VT=SNP
1	43707108	rs2991340	G	A	100	PASS	AC=1138;AF=0.227236;AN=5008;NS=2504;DP=17301;EAS_AF=0.1944;AMR_AF=0.4035;AFR_AF=0.0454;EUR_AF=0.4085;SAS_AF=0.1953;AA=G|||;VT=SNP
1	43707220	rs3898794	G	A	100	PASS	AC=1788;AF=0.357029;AN=5008;NS=2504;DP=17756;EAS_AF=0.5585;AMR_AF=0.3285;AFR_AF=0.087;EUR_AF=0.4085;SAS_AF=0.4816;AA=G|||;VT=SNP
1	43707283	rs10493115	T	C	100	PASS	AC=1260;AF=0.251597;AN=5008;NS=2504;DP=19704;EAS_AF=0.247;AMR_AF=0.1599;AFR_AF=0.3835;EUR_AF=0.1153;SAS_AF=0.2832;AA=T|||;VT=SNP
1	43707556	rs3862226	C	A	100	PASS	AC=1788;AF=0.357029;AN=5008;NS=2504;DP=20515;EAS_AF=0.5575;AMR_AF=0.3285;AFR_AF=0.087;EUR_AF=0.4085;SAS_AF=0.4826;AA=C|||;VT=SNP
1	43708572	rs2764417	G	T	100	PASS	AC=1180;AF=0.235623;AN=5008;NS=2504;DP=14219;EAS_AF=0.1954;AMR_AF=0.4063;AFR_AF=0.0749;EUR_AF=0.4095;SAS_AF=0.1943;AA=G|||;VT=SNP
1	43708658	rs1760668	G	A	100	PASS	AC=744;AF=0.148562;AN=5008;NS=2504;DP=16644;EAS_AF=0.2123;AMR_AF=0.0836;AFR_AF=0.2201;EUR_AF=0.0636;SAS_AF=0.1196;AA=G|||;VT=SNP
1	43710537	rs2991992	G	A	100	PASS	AC=1463;AF=0.292133;AN=5008;NS=2504;DP=17093;EAS_AF=0.1944;AMR_AF=0.428;AFR_AF=0.2791;EUR_AF=0.4095;SAS_AF=0.1933;AA=G|||;VT=SNP
1	43710801	rs7524660	G	A	100	PASS	AC=474;AF=0.0946486;AN=5008;NS=2504;DP=15910;EAS_AF=0.0357;AMR_AF=0.1124;AFR_AF=0.1225;EUR_AF=0.0646;SAS_AF=0.136;AA=G|||;VT=SNP
1	43711024	rs4019215	G	A	100	PASS	AC=1789;AF=0.357228;AN=5008;NS=2504;DP=17454;EAS_AF=0.5565;AMR_AF=0.33;AFR_AF=0.087;EUR_AF=0.4085;SAS_AF=0.4836;AA=G|||;VT=SNP
1	43711723	rs6664891	A	G	100	PASS	AC=1795;AF=0.358427;AN=5008;NS=2504;DP=19275;EAS_AF=0.5575;AMR_AF=0.3329;AFR_AF=0.087;EUR_AF=0.4095;SAS_AF=0.4857;AA=A|||;VT=SNP
1	43713441	rs6657897	C	T	100	PASS	AC=1188;AF=0.23722;AN=5008;NS=2504;DP=18233;EAS_AF=0.1944;AMR_AF=0.4092;AFR_AF=0.0809;EUR_AF=0.4095;SAS_AF=0.1933;AA=C|||;VT=SNP
1	43713442	rs6679940	G	A	100	PASS	AC=510;AF=0.101837;AN=5008;NS=2504;DP=18163;EAS_AF=0.2103;AMR_AF=0.0245;AFR_AF=0.1225;EUR_AF=0.0199;SAS_AF=0.1012;AA=G|||;VT=SNP
1	43713657	rs35509903	G	A	100	PASS	AC=1138;AF=0.227236;AN=5008;NS=2504;DP=12221;EAS_AF=0.1944;AMR_AF=0.4035;AFR_AF=0.0454;EUR_AF=0.4095;SAS_AF=0.1943;AA=G|||;VT=SNP
1	43716291	rs117253202	T	C	100	PASS	AC=20;AF=0.00399361;AN=5008;NS=2504;DP=19468;EAS_AF=0.0169;AMR_AF=0;AFR_AF=0;EUR_AF=0;SAS_AF=0.0031;AA=T|||;VT=SNP
1	43717828	rs75179494	T	G	100	PASS	AC=35;AF=0.00698882;AN=5008;NS=2504;DP=15711;EAS_AF=0.0327;AMR_AF=0;AFR_AF=0;EUR_AF=0;SAS_AF=0.002;AA=T|||;VT=SNP
1	43718078	rs10890246	A	G	100	PASS	AC=1802;AF=0.359824;AN=5008;NS=2504;DP=15665;EAS_AF=0.5694;AMR_AF=0.3314;AFR_AF=0.087;EUR_AF=0.4085;SAS_AF=0.4826;AA=A|||;VT=SNP
1	43719778	rs41269537	G	A	100	PASS	AC=64;AF=0.0127796;AN=5008;NS=2504;DP=18667;EAS_AF=0.0546;AMR_AF=0.0014;AFR_AF=0;EUR_AF=0.003;SAS_AF=0.0051;AA=G|||;VT=SNP
1	43720577	rs12067146	C	T	100	PASS	AC=1153;AF=0.230232;AN=5008;NS=2504;DP=16237;EAS_AF=0.2361;AMR_AF=0.1542;AFR_AF=0.3192;EUR_AF=0.1143;SAS_AF=0.2771;AA=C|||;VT=SNP
1	43720994	rs3862227	A	G	100	PASS	AC=1803;AF=0.360024;AN=5008;NS=2504;DP=18708;EAS_AF=0.5685;AMR_AF=0.3329;AFR_AF=0.087;EUR_AF=0.4095;SAS_AF=0.4826;AA=A|||;VT=SNP
1	43721433	rs3120046	C	T	100	PASS	AC=1470;AF=0.29353;AN=5008;NS=2504;DP=18993;EAS_AF=0.1944;AMR_AF=0.428;AFR_AF=0.2806;EUR_AF=0.4105;SAS_AF=0.1973;AA=C|||;VT=SNP
1	43721710	rs11210819	G	A	100	PASS	AC=490;AF=0.0978435;AN=5008;NS=2504;DP=17249;EAS_AF=0.1974;AMR_AF=0.0245;AFR_AF=0.1172;EUR_AF=0.0199;SAS_AF=0.1012;AA=G|||;VT=SNP
1	43722796	rs75864074	T	C	100	PASS	AC=45;AF=0.00898562;AN=5008;NS=2504;DP=21009;EAS_AF=0.0407;AMR_AF=0;AFR_AF=0;EUR_AF=0;SAS_AF=0.0041;AA=T|||;VT=SNP
1	43723021	rs12730798	G	A	100	PASS	AC=1800;AF=0.359425;AN=5008;NS=2504;DP=19373;EAS_AF=0.5685;AMR_AF=0.3343;AFR_AF=0.0862;EUR_AF=0.4076;SAS_AF=0.4816;AA=G|||;VT=SNP
1	43723277	rs59903224	C	T	100	PASS	AC=1186;AF=0.236821;AN=5008;NS=2504;DP=19296;EAS_AF=0.2361;AMR_AF=0.1542;AFR_AF=0.3442;EUR_AF=0.1143;SAS_AF=0.2771;AA=C|||;VT=SNP
1	43724122	rs12043648	A	G	100	PASS	AC=1804;AF=0.360224;AN=5008;NS=2504;DP=20577;EAS_AF=0.5685;AMR_AF=0.3372;AFR_AF=0.0862;EUR_AF=0.4085;SAS_AF=0.4826;AA=A|||;VT=SNP
1	43724312	rs12046979	G	A	100	PASS	AC=20;AF=0.00399361;AN=5008;NS=2504;DP=19612;EAS_AF=0.0169;AMR_AF=0;AFR_AF=0;EUR_AF=0;SAS_AF=0.0031;AA=G|||;VT=SNP
1	43724430	rs2484713	G	A	100	PASS	AC=1182;AF=0.236022;AN=5008;NS=2504;DP=20548;EAS_AF=0.1944;AMR_AF=0.4035;AFR_AF=0.0749;EUR_AF=0.4105;SAS_AF=0.1984;AA=G|||;VT=SNP
1	43726511	rs9429131	A	G	100	PASS	AC=1466;AF=0.292732;AN=5008;NS=2504;DP=18586;EAS_AF=0.1954;AMR_AF=0.428;AFR_AF=0.2753;EUR_AF=0.4105;SAS_AF=0.1994;AA=G|||;VT=SNP
1	43726843	rs117888952	C	T	100	PASS	AC=14;AF=0.00279553;AN=5008;NS=2504;DP=20936;EAS_AF=0.0129;AMR_AF=0;AFR_AF=0;EUR_AF=0;SAS_AF=0.001;AA=C|||;VT=SNP
1	43727388	rs55657908	G	A	100	PASS	AC=1157;AF=0.23103;AN=5008;NS=2504;DP=17949;EAS_AF=0.1964;AMR_AF=0.4193;AFR_AF=0.0461;EUR_AF=0.4095;SAS_AF=0.1994;AA=G|||;VT=SNP
1	43729209	rs12354386	A	G	100	PASS	AC=1190;AF=0.23762;AN=5008;NS=2504;DP=15707;EAS_AF=0.2361;AMR_AF=0.1571;AFR_AF=0.3449;EUR_AF=0.1153;SAS_AF=0.2771;AA=a|||;VT=SNP
1	43729622	rs12098084	A	C	100	PASS	AC=1190;AF=0.23762;AN=5008;NS=2504;DP=16295;EAS_AF=0.2361;AMR_AF=0.1571;AFR_AF=0.3449;EUR_AF=0.1153;SAS_AF=0.2771;AA=A|||;VT=SNP
1	43729834	rs77418516	C	T	100	PASS	AC=67;AF=0.0133786;AN=5008;NS=2504;DP=14622;EAS_AF=0.0248;AMR_AF=0.0548;AFR_AF=0.0008;EUR_AF=0;SAS_AF=0.0031;AA=C|||;VT=SNP
1	43730217	rs12119881	G	A	100	PASS	AC=1802;AF=0.359824;AN=5008;NS=2504;DP=14161;EAS_AF=0.5685;AMR_AF=0.3343;AFR_AF=0.087;EUR_AF=0.4085;SAS_AF=0.4816;AA=G|||;VT=SNP
1	43730350	rs61769023	A	G	100	PASS	AC=1683;AF=0.336062;AN=5008;NS=2504;DP=13801;EAS_AF=0.1944;AMR_AF=0.4467;AFR_AF=0.41;EUR_AF=0.4294;SAS_AF=0.2076;AA=a|||;VT=SNP
1	43730859	rs1760673	C	T	100	PASS	AC=1687;AF=0.336861;AN=5008;NS=2504;DP=16295;EAS_AF=0.1944;AMR_AF=0.4467;AFR_AF=0.4092;EUR_AF=0.4324;SAS_AF=0.2096;AA=C|||;VT=SNP
1	43731341	rs9429132	A	G	100	PASS	AC=1191;AF=0.237819;AN=5008;NS=2504;DP=17927;EAS_AF=0.2024;AMR_AF=0.4035;AFR_AF=0.0749;EUR_AF=0.4095;SAS_AF=0.2004;AA=A|||;VT=SNP
1	43733034	rs77778113	G	A	100	PASS	AC=142;AF=0.0283546;AN=5008;NS=2504;DP=15121;EAS_AF=0.0327;AMR_AF=0.0548;AFR_AF=0.0015;EUR_AF=0;SAS_AF=0.0706;AA=G|||;VT=SNP
1	43734214	rs12569026	A	G	100	PASS	AC=1813;AF=0.362021;AN=5008;NS=2504;DP=12299;EAS_AF=0.5655;AMR_AF=0.3357;AFR_AF=0.0877;EUR_AF=0.4155;SAS_AF=0.4867;AA=A|||;VT=SNP
1	43734257	rs12569233	T	C	100	PASS	AC=1814;AF=0.36222;AN=5008;NS=2504;DP=12422;EAS_AF=0.5655;AMR_AF=0.3357;AFR_AF=0.0877;EUR_AF=0.4155;SAS_AF=0.4877;AA=T|||;VT=SNP
1	43734461	rs11210823	A	G	100	PASS	AC=520;AF=0.103834;AN=5008;NS=2504;DP=11481;EAS_AF=0.2004;AMR_AF=0.0245;AFR_AF=0.1377;EUR_AF=0.0199;SAS_AF=0.1012;AA=A|||;VT=SNP
1	43734559	rs56376457	G	A	100	PASS	AC=564;AF=0.11262;AN=5008;NS=2504;DP=13594;EAS_AF=0.0387;AMR_AF=0.1239;AFR_AF=0.1339;EUR_AF=0.0944;SAS_AF=0.1708;AA=G|||;VT=SNP
1	43735196	rs11210824	G	A	100	PASS	AC=581;AF=0.116014;AN=5008;NS=2504;DP=25135;EAS_AF=0.0387;AMR_AF=0.1239;AFR_AF=0.1407;EUR_AF=0.0944;SAS_AF=0.1789;AA=G|||;VT=SNP
1	43735916	rs78906284	G	C	100	PASS	AC=186;AF=0.0371406;AN=5008;NS=2504;DP=16401;EAS_AF=0.0387;AMR_AF=0.0548;AFR_AF=0.003;EUR_AF=0;SAS_AF=0.1074;AA=G|||;VT=SNP
1	43736942	rs79825075	C	T	100	PASS	AC=440;AF=0.0878594;AN=5008;NS=2504;DP=18733;EAS_AF=0.2312;AMR_AF=0.0259;AFR_AF=0.0008;EUR_AF=0.0726;SAS_AF=0.1176;AA=c|||;VT=SNP
1	43737006	rs12023180	A	C	100	PASS	AC=1787;AF=0.356829;AN=5008;NS=2504;DP=17734;EAS_AF=0.5625;AMR_AF=0.3357;AFR_AF=0.084;EUR_AF=0.4036;SAS_AF=0.4806;AA=A|||;VT=SNP
1	43737268	rs76434257	T	C	100	PASS	AC=115;AF=0.0229633;AN=5008;NS=2504;DP=20857;EAS_AF=0.0466;AMR_AF=0.0908;AFR_AF=0.0008;EUR_AF=0;SAS_AF=0.0041;AA=T|||;VT=SNP
1	43737296	rs7536340	C	T	100	PASS	AC=515;AF=0.102835;AN=5008;NS=2504;DP=19849;EAS_AF=0.1954;AMR_AF=0.0245;AFR_AF=0.1369;EUR_AF=0.0258;SAS_AF=0.0961;AA=C|||;VT=SNP
1	43737972	rs3795726	G	A	100	PASS	AC=511;AF=0.102037;AN=5008;NS=2504;DP=17880;EAS_AF=0.1954;AMR_AF=0.0231;AFR_AF=0.1362;EUR_AF=0.0229;SAS_AF=0.0971;AA=G|||;VT=SNP
1	43738340	rs10890247	A	C	100	PASS	AC=3005;AF=0.60004;AN=5008;NS=2504;DP=16213;EAS_AF=0.4415;AMR_AF=0.6182;AFR_AF=0.8139;EUR_AF=0.5586;SAS_AF=0.5041;AA=C|||;VT=SNP
1	43740029	rs10749846	T	G	100	PASS	AC=2956;AF=0.590256;AN=5008;NS=2504;DP=17221;EAS_AF=0.4415;AMR_AF=0.6167;AFR_AF=0.7753;EUR_AF=0.5616;SAS_AF=0.5041;AA=G|||;VT=SNP
1	43740452	rs12027120	T	C	100	PASS	AC=71;AF=0.0141773;AN=5008;NS=2504;DP=20757;EAS_AF=0.0655;AMR_AF=0.0014;AFR_AF=0;EUR_AF=0;SAS_AF=0.0041;AA=T|||;VT=SNP
1	43740639	rs6429537	C	T	100	PASS	AC=1734;AF=0.346246;AN=5008;NS=2504;DP=19874;EAS_AF=0.3938;AMR_AF=0.428;AFR_AF=0.2368;EUR_AF=0.4354;SAS_AF=0.2955;AA=c|||;VT=SNP
1	43740674	rs6429538	A	G	100	PASS	AC=3038;AF=0.606629;AN=5008;NS=2504;DP=19700;EAS_AF=0.4425;AMR_AF=0.6556;AFR_AF=0.7761;EUR_AF=0.5974;SAS_AF=0.5215;AA=G|||;VT=SNP
1	43741057	rs12027265	A	G	100	PASS	AC=528;AF=0.105431;AN=5008;NS=2504;DP=19341;EAS_AF=0.1964;AMR_AF=0.0245;AFR_AF=0.1445;EUR_AF=0.0258;SAS_AF=0.0982;AA=A|||;VT=SNP
1	43741224	rs2151673	G	A	100	PASS	AC=2044;AF=0.408147;AN=5008;NS=2504;DP=19495;EAS_AF=0.4028;AMR_AF=0.451;AFR_AF=0.4312;EUR_AF=0.4384;SAS_AF=0.3211;AA=A|||;VT=SNP
1	43741713	rs2991996	G	A	100	PASS	AC=1737;AF=0.346845;AN=5008;NS=2504;DP=18193;EAS_AF=0.3998;AMR_AF=0.4265;AFR_AF=0.2352;EUR_AF=0.4344;SAS_AF=0.2965;AA=G|||;VT=SNP
1	43742228	rs2991995	G	A	100	PASS	AC=1159;AF=0.23143;AN=5008;NS=2504;DP=15058;EAS_AF=0.2034;AMR_AF=0.3703;AFR_AF=0.0651;EUR_AF=0.4085;SAS_AF=0.2045;AA=G|||;VT=SNP
1	43742287	rs11803856	G	C	100	PASS	AC=683;AF=0.136382;AN=5008;NS=2504;DP=14390;EAS_AF=0.0397;AMR_AF=0.1628;AFR_AF=0.1573;EUR_AF=0.1332;SAS_AF=0.1922;AA=G|||;VT=SNP
1	43742957	rs2860338	A	G	100	PASS	AC=1215;AF=0.242612;AN=5008;NS=2504;DP=19708;EAS_AF=0.2044;AMR_AF=0.402;AFR_AF=0.0923;EUR_AF=0.4105;SAS_AF=0.1994;AA=A|||;VT=SNP
1	43743355	rs11210826	C	T	100	PASS	AC=602;AF=0.120208;AN=5008;NS=2504;DP=19164;EAS_AF=0.0387;AMR_AF=0.1254;AFR_AF=0.1566;EUR_AF=0.0974;SAS_AF=0.1748;AA=C|||;VT=SNP
1	43744728	rs57123039	C	T	100	PASS	AC=614;AF=0.122604;AN=5008;NS=2504;DP=17975;EAS_AF=0.0387;AMR_AF=0.1268;AFR_AF=0.1679;EUR_AF=0.0974;SAS_AF=0.1708;AA=C|||;VT=SNP
1	43745829	rs12731885	C	T	100	PASS	AC=3311;AF=0.661142;AN=5008;NS=2504;DP=19845;EAS_AF=0.7996;AMR_AF=0.562;AFR_AF=0.5817;EUR_AF=0.5885;SAS_AF=0.771;AA=T|||;VT=SNP
1	43746448	rs4660727	T	C	100	PASS	AC=3294;AF=0.657748;AN=5008;NS=2504;DP=20331;EAS_AF=0.8056;AMR_AF=0.5605;AFR_AF=0.5658;EUR_AF=0.5885;SAS_AF=0.7699;AA=T|||;VT=SNP
1	43746459	rs4660728	T	G	100	PASS	AC=3242;AF=0.647364;AN=5008;NS=2504;DP=20053;EAS_AF=0.6101;AMR_AF=0.5706;AFR_AF=0.739;EUR_AF=0.5656;SAS_AF=0.7004;AA=G|||;VT=SNP
1	43747683	rs11210828	C	G	100	PASS	AC=609;AF=0.121605;AN=5008;NS=2504;DP=14951;EAS_AF=0.0397;AMR_AF=0.1254;AFR_AF=0.1604;EUR_AF=0.0964;SAS_AF=0.1769;AA=C|||;VT=SNP
1	43748051	rs1763696	A	G	100	PASS	AC=1824;AF=0.364217;AN=5008;NS=2504;DP=19392;EAS_AF=0.4008;AMR_AF=0.451;AFR_AF=0.261;EUR_AF=0.4592;SAS_AF=0.3067;AA=A|||;VT=SNP
1	43749755	rs3120123	T	G	100	PASS	AC=1688;AF=0.337061;AN=5008;NS=2504;DP=19252;EAS_AF=0.2629;AMR_AF=0.4597;AFR_AF=0.3139;EUR_AF=0.4384;SAS_AF=0.2536;AA=T|||;VT=SNP
1	43750572	rs7550786	A	G	100	PASS	AC=1992;AF=0.397764;AN=5008;NS=2504;DP=19370;EAS_AF=0.2976;AMR_AF=0.3804;AFR_AF=0.6233;EUR_AF=0.2157;SAS_AF=0.3957;AA=G|||;VT=SNP
1	43751309	rs12032825	T	A	100	PASS	AC=642;AF=0.128195;AN=5008;NS=2504;DP=14184;EAS_AF=0.1994;AMR_AF=0.1225;AFR_AF=0.1399;EUR_AF=0.0268;SAS_AF=0.1472;AA=T|||;VT=SNP
1	43751396	rs72684077	A	C	100	PASS	AC=1122;AF=0.224042;AN=5008;NS=2504;DP=14101;EAS_AF=0.0903;AMR_AF=0.2161;AFR_AF=0.3873;EUR_AF=0.1481;SAS_AF=0.2249;AA=C|||;VT=SNP
1	43751701	rs6697017	C	T	100	PASS	AC=1016;AF=0.202875;AN=5008;NS=2504;DP=16985;EAS_AF=0.0903;AMR_AF=0.1945;AFR_AF=0.3548;EUR_AF=0.1233;SAS_AF=0.2014;AA=C|||;VT=SNP
1	43751977	rs2784466	A	G	100	PASS	AC=2355;AF=0.470248;AN=5008;NS=2504;DP=18466;EAS_AF=0.4067;AMR_AF=0.5144;AFR_AF=0.4622;EUR_AF=0.508;SAS_AF=0.4765;AA=A|||;VT=SNP
1	43752824	rs56349810	C	T	100	PASS	AC=644;AF=0.128594;AN=5008;NS=2504;DP=16185;EAS_AF=0.1984;AMR_AF=0.1225;AFR_AF=0.149;EUR_AF=0.0268;SAS_AF=0.138;AA=C|||;VT=SNP
1	43756512	rs6670250	A	G	100	PASS	AC=2096;AF=0.41853;AN=5008;NS=2504;DP=20295;EAS_AF=0.2907;AMR_AF=0.3631;AFR_AF=0.7519;EUR_AF=0.1909;SAS_AF=0.3732;AA=G|||;VT=SNP
1	43757361	rs6429542	C	T	100	PASS	AC=2416;AF=0.482428;AN=5008;NS=2504;DP=19479;EAS_AF=0.6151;AMR_AF=0.4524;AFR_AF=0.3109;EUR_AF=0.498;SAS_AF=0.5828;AA=C|||;VT=SNP
1	43757402	rs6699111	C	T	100	PASS	AC=1482;AF=0.295927;AN=5008;NS=2504;DP=17514;EAS_AF=0.5;AMR_AF=0.2795;AFR_AF=0.0492;EUR_AF=0.3579;SAS_AF=0.3671;AA=C|||;VT=SNP
1	43757521	rs6689713	G	A	100	PASS	AC=1483;AF=0.296126;AN=5008;NS=2504;DP=19989;EAS_AF=0.4772;AMR_AF=0.2853;AFR_AF=0.0522;EUR_AF=0.3728;SAS_AF=0.3681;AA=G|||;VT=SNP
1	43757762	rs34783763	T	C	100	PASS	AC=710;AF=0.141773;AN=5008;NS=2504;DP=18659;EAS_AF=0.1181;AMR_AF=0.1599;AFR_AF=0.0976;EUR_AF=0.1382;SAS_AF=0.2168;AA=T|||;VT=SNP
1	43757955	rs6690113	G	A	100	PASS	AC=1467;AF=0.292931;AN=5008;NS=2504;DP=18695;EAS_AF=0.4692;AMR_AF=0.2824;AFR_AF=0.0499;EUR_AF=0.3698;SAS_AF=0.3681;AA=G|||;VT=SNP
1	43758278	rs12729581	G	A	100	PASS	AC=1954;AF=0.390176;AN=5008;NS=2504;DP=19603;EAS_AF=0.63;AMR_AF=0.2622;AFR_AF=0.2254;EUR_AF=0.3579;SAS_AF=0.4898;AA=G|||;VT=SNP
1	43758457	rs142989650	G	T	100	PASS	AC=75;AF=0.014976;AN=5008;NS=2504;DP=15410;EAS_AF=0.0218;AMR_AF=0.0014;AFR_AF=0;EUR_AF=0.005;SAS_AF=0.0481;AA=G|||;VT=SNP
1	43758483	rs184597085	G	A	100	PASS	AC=24;AF=0.00479233;AN=5008;NS=2504;DP=12166;EAS_AF=0.0228;AMR_AF=0.0014;AFR_AF=0;EUR_AF=0;SAS_AF=0;AA=G|||;VT=SNP
1	43759733	rs1981080	T	G	100	PASS	AC=2529;AF=0.504992;AN=5008;NS=2504;DP=18068;EAS_AF=0.5942;AMR_AF=0.5576;AFR_AF=0.3578;EUR_AF=0.5089;SAS_AF=0.5706;AA=T|||;VT=SNP
1	43760008	rs148058564	C	T	100	PASS	AC=73;AF=0.0145767;AN=5008;NS=2504;DP=16610;EAS_AF=0.0685;AMR_AF=0;AFR_AF=0;EUR_AF=0.002;SAS_AF=0.002;AA=C|||;VT=SNP
1	43760070	rs7520981	T	C	100	PASS	AC=1247;AF=0.249002;AN=5008;NS=2504;DP=14748;EAS_AF=0.2063;AMR_AF=0.3545;AFR_AF=0.2277;EUR_AF=0.3718;SAS_AF=0.1207;AA=T|||;VT=SNP
1	43760236	rs7549876	G	T	100	PASS	AC=1206;AF=0.240815;AN=5008;NS=2504;DP=16320;EAS_AF=0.2024;AMR_AF=0.3545;AFR_AF=0.2194;EUR_AF=0.3658;SAS_AF=0.1002;AA=G|||;VT=SNP
1	43760871	rs149875636	A	G	100	PASS	AC=24;AF=0.00479233;AN=5008;NS=2504;DP=15602;EAS_AF=0.0198;AMR_AF=0;AFR_AF=0;EUR_AF=0;SAS_AF=0.0041;AA=A|||;VT=SNP
1	43761651	rs4660253	C	T	100	PASS	AC=3496;AF=0.698083;AN=5008;NS=2504;DP=18414;EAS_AF=0.7996;AMR_AF=0.6354;AFR_AF=0.5734;EUR_AF=0.6272;SAS_AF=0.8793;AA=T|||;VT=SNP
1	43762137	rs147070066	C	G	100	PASS	AC=28;AF=0.00559105;AN=5008;NS=2504;DP=18114;EAS_AF=0.0198;AMR_AF=0;AFR_AF=0;EUR_AF=0;SAS_AF=0.0082;AA=C|||;VT=SNP
1	43762768	rs151059575	G	A	100	PASS	AC=31;AF=0.0061901;AN=5008;NS=2504;DP=17995;EAS_AF=0.0198;AMR_AF=0;AFR_AF=0.0053;EUR_AF=0;SAS_AF=0.0041;AA=A|||;VT=SNP
1	43763086	rs11210831	A	G	100	PASS	AC=1654;AF=0.330272;AN=5008;NS=2504;DP=17141;EAS_AF=0.4593;AMR_AF=0.3156;AFR_AF=0.1271;EUR_AF=0.3658;SAS_AF=0.4458;AA=A|||;VT=SNP
1	43763298	rs75953944	C	G	100	PASS	AC=66;AF=0.0131789;AN=5008;NS=2504;DP=16775;EAS_AF=0.0615;AMR_AF=0;AFR_AF=0;EUR_AF=0;SAS_AF=0.0041;AA=C|||;VT=SNP
1	43763863	rs117340671	T	C	100	PASS	AC=28;AF=0.00559105;AN=5008;NS=2504;DP=19079;EAS_AF=0.0198;AMR_AF=0;AFR_AF=0;EUR_AF=0;SAS_AF=0.0082;AA=T|||;VT=SNP
1	43764084	rs3120047	G	C	100	PASS	AC=3441;AF=0.687101;AN=5008;NS=2504;DP=19045;EAS_AF=0.8085;AMR_AF=0.6326;AFR_AF=0.5257;EUR_AF=0.6193;SAS_AF=0.8885;AA=g|||;VT=SNP
1	43764165	rs3120124	C	G	100	PASS	AC=3431;AF=0.685104;AN=5008;NS=2504;DP=16741;EAS_AF=0.8056;AMR_AF=0.6326;AFR_AF=0.5189;EUR_AF=0.6193;SAS_AF=0.8906;AA=C|||;VT=SNP
1	43764681	rs3806402	A	T	100	PASS	AC=982;AF=0.196086;AN=5008;NS=2504;DP=19206;EAS_AF=0.2183;AMR_AF=0.1744;AFR_AF=0.1793;EUR_AF=0.1183;SAS_AF=0.2914;AA=A|||;VT=SNP
1	43765089	rs1209384	A	G	100	PASS	AC=3926;AF=0.783946;AN=5008;NS=2504;DP=18317;EAS_AF=0.8304;AMR_AF=0.6513;AFR_AF=0.8691;EUR_AF=0.6252;SAS_AF=0.8783;AA=G|||;VT=SNP
1	43765822	rs140122283	G	A	100	PASS	AC=24;AF=0.00479233;AN=5008;NS=2504;DP=21860;EAS_AF=0.0198;AMR_AF=0;AFR_AF=0;EUR_AF=0;SAS_AF=0.0041;AA=G|||;VT=SNP
1	43766426	rs3768046	A	G	100	PASS	AC=3898;AF=0.778355;AN=5008;NS=2504;DP=12748;EAS_AF=0.8661;AMR_AF=0.6427;AFR_AF=0.8079;EUR_AF=0.6302;SAS_AF=0.8967;AA=G|||;VT=SNP
1	43767090	rs149153233	C	T	100	PASS	AC=66;AF=0.0131789;AN=5008;NS=2504;DP=14442;EAS_AF=0.0198;AMR_AF=0.0043;AFR_AF=0.0295;EUR_AF=0;SAS_AF=0.0041;AA=C|||;VT=SNP
1	43767138	rs7527092	G	A	100	PASS	AC=2931;AF=0.585264;AN=5008;NS=2504;DP=12454;EAS_AF=0.7073;AMR_AF=0.4971;AFR_AF=0.4864;EUR_AF=0.4911;SAS_AF=0.7526;AA=A|||;VT=SNP
1	43767268	rs6690243	T	C	100	PASS	AC=3968;AF=0.792332;AN=5008;NS=2504;DP=16125;EAS_AF=0.8492;AMR_AF=0.647;AFR_AF=0.8752;EUR_AF=0.6312;SAS_AF=0.8906;AA=T|||;VT=SNP
1	43767569	rs12566247	A	T	100	PASS	AC=1466;AF=0.292732;AN=5008;NS=2504;DP=19180;EAS_AF=0.4722;AMR_AF=0.2853;AFR_AF=0.0401;EUR_AF=0.3479;SAS_AF=0.3978;AA=A|||;VT=SNP
1	43767747	rs1198979	A	G	100	PASS	AC=981;AF=0.195887;AN=5008;NS=2504;DP=17465;EAS_AF=0.1558;AMR_AF=0.1499;AFR_AF=0.3351;EUR_AF=0.1382;SAS_AF=0.1411;AA=A|||;VT=SNP
1	43767900	rs4660729	C	G	100	PASS	AC=3900;AF=0.778754;AN=5008;NS=2504;DP=21807;EAS_AF=0.8492;AMR_AF=0.6441;AFR_AF=0.8283;EUR_AF=0.6272;SAS_AF=0.8906;AA=C|||;VT=SNP
1	43769482	rs76148363	G	T	100	PASS	AC=662;AF=0.132188;AN=5008;NS=2504;DP=19630;EAS_AF=0.2431;AMR_AF=0.0836;AFR_AF=0.0113;EUR_AF=0.1491;SAS_AF=0.1984;AA=G|||;VT=SNP
1	43769921	rs1556580	T	C	100	PASS	AC=4036;AF=0.805911;AN=5008;NS=2504;DP=18085;EAS_AF=0.874;AMR_AF=0.6513;AFR_AF=0.9039;EUR_AF=0.6282;SAS_AF=0.8957;AA=t|||;VT=SNP
1	43770158	rs117109910	C	T	100	PASS	AC=24;AF=0.00479233;AN=5008;NS=2504;DP=18437;EAS_AF=0.0198;AMR_AF=0;AFR_AF=0;EUR_AF=0;SAS_AF=0.0041;AA=C|||;VT=SNP
1	43770518	rs12022684	C	G	100	PASS	AC=235;AF=0.0469249;AN=5008;NS=2504;DP=11841;EAS_AF=0.1548;AMR_AF=0.0533;AFR_AF=0.0008;EUR_AF=0.0129;SAS_AF=0.0286;AA=C|||;VT=SNP;EX_TARGET
1	43771090	rs3120044	G	A	100	PASS	AC=3889;AF=0.776558;AN=5008;NS=2504;DP=18236;EAS_AF=0.8631;AMR_AF=0.647;AFR_AF=0.8026;EUR_AF=0.6292;SAS_AF=0.8957;AA=A|||;VT=SNP
1	43771477	rs2282224	C	T	100	PASS	AC=24;AF=0.00479233;AN=5008;NS=2504;DP=19986;EAS_AF=0.0198;AMR_AF=0;AFR_AF=0;EUR_AF=0;SAS_AF=0.0041;AA=C|||;VT=SNP
1	43771660	rs3120122	G	A	100	PASS	AC=3843;AF=0.767372;AN=5008;NS=2504;DP=20908;EAS_AF=0.8631;AMR_AF=0.6427;AFR_AF=0.7753;EUR_AF=0.6282;SAS_AF=0.8896;AA=G|||;VT=SNP
1	43772190	rs1556581	A	G	100	PASS	AC=3996;AF=0.797923;AN=5008;NS=2504;DP=18503;EAS_AF=0.8492;AMR_AF=0.6513;AFR_AF=0.8926;EUR_AF=0.6302;SAS_AF=0.8937;AA=G|||;VT=SNP
1	43772505	rs146756919	C	A	100	PASS	AC=33;AF=0.00658946;AN=5008;NS=2504;DP=18094;EAS_AF=0.0308;AMR_AF=0;AFR_AF=0;EUR_AF=0;SAS_AF=0.002;AA=C|||;VT=SNP;EX_TARGET
1	43773033	rs2275180	A	G	100	PASS	AC=4039;AF=0.80651;AN=5008;NS=2504;DP=17572;EAS_AF=0.87;AMR_AF=0.6542;AFR_AF=0.8986;EUR_AF=0.6382;SAS_AF=0.8978;AA=G|||;VT=SNP;EX_TARGET
1	43773660	rs79719594	C	T	100	PASS	AC=122;AF=0.024361;AN=5008;NS=2504;DP=19849;EAS_AF=0.0208;AMR_AF=0.0043;AFR_AF=0.0703;EUR_AF=0.001;SAS_AF=0.0041;AA=T|||;VT=SNP
1	43774292	rs1467808	C	T	100	PASS	AC=4020;AF=0.802716;AN=5008;NS=2504;DP=18909;EAS_AF=0.8631;AMR_AF=0.6542;AFR_AF=0.8956;EUR_AF=0.6302;SAS_AF=0.8978;AA=T|||;VT=SNP
1	43774437	rs1467809	G	A	100	PASS	AC=3884;AF=0.775559;AN=5008;NS=2504;DP=14833;EAS_AF=0.8433;AMR_AF=0.6484;AFR_AF=0.8147;EUR_AF=0.6292;SAS_AF=0.8937;AA=G|||;VT=SNP
1	43774495	rs2282225	G	C	100	PASS	AC=2935;AF=0.586062;AN=5008;NS=2504;DP=15629;EAS_AF=0.6835;AMR_AF=0.4971;AFR_AF=0.5038;EUR_AF=0.494;SAS_AF=0.7546;AA=G|||;VT=SNP
1	43774878	rs2282226	C	T	100	PASS	AC=927;AF=0.185104;AN=5008;NS=2504;DP=16456;EAS_AF=0.131;AMR_AF=0.3401;AFR_AF=0.0666;EUR_AF=0.3688;SAS_AF=0.1022;AA=C|||;VT=SNP
1	43775312	rs117102223	A	G	100	PASS	AC=24;AF=0.00479233;AN=5008;NS=2504;DP=19595;EAS_AF=0.0198;AMR_AF=0;AFR_AF=0;EUR_AF=0;SAS_AF=0.0041;AA=A|||;VT=SNP
1	43775477	rs6694318	C	G	100	PASS	AC=3031;AF=0.605232;AN=5008;NS=2504;DP=18864;EAS_AF=0.6905;AMR_AF=0.5;AFR_AF=0.5696;EUR_AF=0.495;SAS_AF=0.7536;AA=C|||;VT=SNP
1	43776098	rs117775815	G	A	100	PASS	AC=26;AF=0.00519169;AN=5008;NS=2504;DP=21362;EAS_AF=0.0198;AMR_AF=0;AFR_AF=0.0015;EUR_AF=0;SAS_AF=0.0041;AA=G|||;VT=SNP
1	43776533	rs117069812	C	T	100	PASS	AC=24;AF=0.00479233;AN=5008;NS=2504;DP=21093;EAS_AF=0.0198;AMR_AF=0;AFR_AF=0;EUR_AF=0;SAS_AF=0.0041;AA=c|||;VT=SNP
1	43777852	rs1999595	C	T	100	PASS	AC=4059;AF=0.810503;AN=5008;NS=2504;DP=18313;EAS_AF=0.8373;AMR_AF=0.8487;AFR_AF=0.6936;EUR_AF=0.8628;SAS_AF=0.8599;AA=T|||;VT=SNP;EX_TARGET
1	43778553	rs137932758	C	G	100	PASS	AC=38;AF=0.00758786;AN=5008;NS=2504;DP=20094;EAS_AF=0.0198;AMR_AF=0;AFR_AF=0.0106;EUR_AF=0;SAS_AF=0.0041;AA=G|||;VT=SNP
1	43779144	rs117158265	G	A	100	PASS	AC=24;AF=0.00479233;AN=5008;NS=2504;DP=16228;EAS_AF=0.0198;AMR_AF=0;AFR_AF=0;EUR_AF=0;SAS_AF=0.0041;AA=G|||;VT=SNP
1	43779564	rs3120276	T	C	100	PASS	AC=4022;AF=0.803115;AN=5008;NS=2504;DP=16200;EAS_AF=0.879;AMR_AF=0.6427;AFR_AF=0.8911;EUR_AF=0.6272;SAS_AF=0.9008;AA=C|||;VT=SNP;EX_TARGET
1	43779869	rs2991990	T	G	100	PASS	AC=3959;AF=0.790535;AN=5008;NS=2504;DP=19241;EAS_AF=0.8591;AMR_AF=0.6427;AFR_AF=0.8608;EUR_AF=0.6282;SAS_AF=0.8967;AA=T|||;VT=SNP
1	43780711	rs78050623	C	T	100	PASS	AC=66;AF=0.0131789;AN=5008;NS=2504;DP=15080;EAS_AF=0.0585;AMR_AF=0;AFR_AF=0;EUR_AF=0.005;SAS_AF=0.002;AA=T|||;VT=SNP
1	43781249	rs118090557	C	T	100	PASS	AC=24;AF=0.00479233;AN=5008;NS=2504;DP=16595;EAS_AF=0.0198;AMR_AF=0;AFR_AF=0;EUR_AF=0;SAS_AF=0.0041;AA=C|||;VT=SNP
1	43781512	rs116864215	C	G	100	PASS	AC=24;AF=0.00479233;AN=5008;NS=2504;DP=20823;EAS_AF=0.0198;AMR_AF=0;AFR_AF=0;EUR_AF=0;SAS_AF=0.0041;AA=C|||;VT=SNP
1	43781516	rs147819257	A	T	100	PASS	AC=24;AF=0.00479233;AN=5008;NS=2504;DP=20810;EAS_AF=0.0198;AMR_AF=0;AFR_AF=0;EUR_AF=0;SAS_AF=0.0041;AA=A|||;VT=SNP
1	43781985	rs141307861	G	A	100	PASS	AC=24;AF=0.00479233;AN=5008;NS=2504;DP=22440;EAS_AF=0.0198;AMR_AF=0;AFR_AF=0;EUR_AF=0;SAS_AF=0.0041;AA=G|||;VT=SNP
1	43782568	rs148387514	C	T	100	PASS	AC=25;AF=0.00499201;AN=5008;NS=2504;DP=19913;EAS_AF=0.0248;AMR_AF=0;AFR_AF=0;EUR_AF=0;SAS_AF=0;AA=C|||;VT=SNP
1	43782846	rs1198982	G	A	100	PASS	AC=4007;AF=0.80012;AN=5008;NS=2504;DP=17986;EAS_AF=0.872;AMR_AF=0.6412;AFR_AF=0.8933;EUR_AF=0.6233;SAS_AF=0.8947;AA=A|||;VT=SNP;EX_TARGET
1	43784956	rs1199039	A	G	100	PASS	AC=1131;AF=0.225839;AN=5008;NS=2504;DP=20631;EAS_AF=0.1478;AMR_AF=0.3631;AFR_AF=0.1815;EUR_AF=0.3777;SAS_AF=0.1125;AA=G|||;VT=SNP;EX_TARGET
1	43785343	rs191043029	T	C	100	PASS	AC=11;AF=0.00219649;AN=5008;NS=2504;DP=22070;EAS_AF=0.0109;AMR_AF=0;AFR_AF=0;EUR_AF=0;SAS_AF=0;AA=T|||;VT=SNP
1	43786383	rs186475677	G	A	100	PASS	AC=31;AF=0.0061901;AN=5008;NS=2504;DP=12314;EAS_AF=0.0268;AMR_AF=0;AFR_AF=0;EUR_AF=0;SAS_AF=0.0041;AA=G|||;VT=SNP
1	43787437	rs11210834	A	G	100	PASS	AC=1326;AF=0.264776;AN=5008;NS=2504;DP=18609;EAS_AF=0.3958;AMR_AF=0.2421;AFR_AF=0.1573;EUR_AF=0.2396;SAS_AF=0.317;AA=A|||;VT=SNP
1	43788172	rs839997	T	C	100	PASS	AC=2976;AF=0.594249;AN=5008;NS=2504;DP=17102;EAS_AF=0.5208;AMR_AF=0.6412;AFR_AF=0.6868;EUR_AF=0.6372;SAS_AF=0.4673;AA=T|||;VT=SNP
1	43788858	rs866332	C	T	100	PASS	AC=989;AF=0.197484;AN=5008;NS=2504;DP=15994;EAS_AF=0.0843;AMR_AF=0.3631;AFR_AF=0.1483;EUR_AF=0.3718;SAS_AF=0.0838;AA=C|||;VT=SNP
1	43790513	rs146648627	T	C	100	PASS	AC=28;AF=0.00559105;AN=5008;NS=2504;DP=20337;EAS_AF=0.0208;AMR_AF=0;AFR_AF=0;EUR_AF=0;SAS_AF=0.0072;AA=T|||;VT=SNP
1	43792348	rs548566110	C	T	100	PASS	AC=28;AF=0.00559105;AN=5008;NS=2504;DP=9085;EAS_AF=0.0208;AMR_AF=0;AFR_AF=0;EUR_AF=0;SAS_AF=0.0072;AA=c|||;VT=SNP
1	43792807	rs12076751	C	T	100	PASS	AC=1147;AF=0.229034;AN=5008;NS=2504;DP=18064;EAS_AF=0.1052;AMR_AF=0.3689;AFR_AF=0.2436;EUR_AF=0.3718;SAS_AF=0.091;AA=T|||;VT=SNP
1	43793159	rs143885454	A	G	100	PASS	AC=28;AF=0.00559105;AN=5008;NS=2504;DP=19252;EAS_AF=0.0208;AMR_AF=0;AFR_AF=0;EUR_AF=0;SAS_AF=0.0072;AA=A|||;VT=SNP
1	43793214	rs4660731	G	A	100	PASS	AC=2441;AF=0.48742;AN=5008;NS=2504;DP=18622;EAS_AF=0.501;AMR_AF=0.6081;AFR_AF=0.3782;EUR_AF=0.6113;SAS_AF=0.408;AA=A|||;VT=SNP
1	43793638	rs72637948	C	T	100	PASS	AC=37;AF=0.00738818;AN=5008;NS=2504;DP=22214;EAS_AF=0.0327;AMR_AF=0.0029;AFR_AF=0.0015;EUR_AF=0;SAS_AF=0;AA=C|||;VT=SNP
1	43793899	rs1209702	C	A	100	PASS	AC=914;AF=0.182508;AN=5008;NS=2504;DP=19311;EAS_AF=0.0843;AMR_AF=0.3617;AFR_AF=0.093;EUR_AF=0.3708;SAS_AF=0.0838;AA=C|||;VT=SNP
1	43794250	rs185277707	A	T	100	PASS	AC=54;AF=0.0107827;AN=5008;NS=2504;DP=19719;EAS_AF=0.0496;AMR_AF=0;AFR_AF=0;EUR_AF=0;SAS_AF=0.0041;AA=A|||;VT=SNP
1	43795170	rs139195045	A	G	100	PASS	AC=28;AF=0.00559105;AN=5008;NS=2504;DP=19055;EAS_AF=0.0208;AMR_AF=0;AFR_AF=0;EUR_AF=0;SAS_AF=0.0072;AA=G|||;VT=SNP
1	43795519	rs146417689	C	T	100	PASS	AC=28;AF=0.00559105;AN=5008;NS=2504;DP=19866;EAS_AF=0.0208;AMR_AF=0;AFR_AF=0;EUR_AF=0;SAS_AF=0.0072;AA=C|||;VT=SNP
1	43797405	rs117779583	G	C	100	PASS	AC=28;AF=0.00559105;AN=5008;NS=2504;DP=20956;EAS_AF=0.0208;AMR_AF=0;AFR_AF=0;EUR_AF=0;SAS_AF=0.0072;AA=G|||;VT=SNP
1	43798227	rs137953726	G	A	100	PASS	AC=28;AF=0.00559105;AN=5008;NS=2504;DP=19970;EAS_AF=0.0208;AMR_AF=0;AFR_AF=0;EUR_AF=0;SAS_AF=0.0072;AA=G|||;VT=SNP
1	43798926	rs117540372	G	A	100	PASS	AC=43;AF=0.00858626;AN=5008;NS=2504;DP=14266;EAS_AF=0.0407;AMR_AF=0;AFR_AF=0;EUR_AF=0;SAS_AF=0.002;AA=G|||;VT=SNP
1	43800001	rs1199038	C	T	100	PASS	AC=985;AF=0.196685;AN=5008;NS=2504;DP=19283;EAS_AF=0.0843;AMR_AF=0.3602;AFR_AF=0.1475;EUR_AF=0.3708;SAS_AF=0.0838;AA=C|||;VT=SNP
1	43800586	rs117110187	C	T	100	PASS	AC=28;AF=0.00559105;AN=5008;NS=2504;DP=20796;EAS_AF=0.0208;AMR_AF=0;AFR_AF=0;EUR_AF=0;SAS_AF=0.0072;AA=C|||;VT=SNP
1	43800934	rs76186025	A	G	100	PASS	AC=442;AF=0.0882588;AN=5008;NS=2504;DP=21405;EAS_AF=0.1835;AMR_AF=0.085;AFR_AF=0.0015;EUR_AF=0.0358;SAS_AF=0.1636;AA=A|||;VT=SNP
1	43801186	rs12058355	A	G	100	PASS	AC=1144;AF=0.228435;AN=5008;NS=2504;DP=17525;EAS_AF=0.1062;AMR_AF=0.366;AFR_AF=0.2413;EUR_AF=0.3728;SAS_AF=0.091;AA=G|||;VT=SNP
1	43802456	rs3754229	C	T	100	PASS	AC=440;AF=0.0878594;AN=5008;NS=2504;DP=17652;EAS_AF=0.1835;AMR_AF=0.085;AFR_AF=0.0015;EUR_AF=0.0338;SAS_AF=0.1636;AA=c|||;VT=SNP
1	43802995	rs148952267	T	C	100	PASS	AC=28;AF=0.00559105;AN=5008;NS=2504;DP=18411;EAS_AF=0.0208;AMR_AF=0;AFR_AF=0;EUR_AF=0;SAS_AF=0.0072;AA=T|||;VT=SNP
1	43803120	rs839993	C	A	100	PASS	AC=1141;AF=0.227835;AN=5008;NS=2504;DP=20145;EAS_AF=0.1062;AMR_AF=0.3674;AFR_AF=0.2405;EUR_AF=0.3698;SAS_AF=0.091;AA=A|||;VT=SNP
1	43803167	rs118091889	T	C	100	PASS	AC=28;AF=0.00559105;AN=5008;NS=2504;DP=20050;EAS_AF=0.0208;AMR_AF=0;AFR_AF=0;EUR_AF=0;SAS_AF=0.0072;AA=T|||;VT=SNP
1	43803222	rs710252	G	A	100	PASS	AC=987;AF=0.197085;AN=5008;NS=2504;DP=19375;EAS_AF=0.0853;AMR_AF=0.3617;AFR_AF=0.1475;EUR_AF=0.3708;SAS_AF=0.0838;AA=G|||;VT=SNP
1	43804559	rs116960519	G	A	100	PASS	AC=28;AF=0.00559105;AN=5008;NS=2504;DP=19441;EAS_AF=0.0208;AMR_AF=0;AFR_AF=0;EUR_AF=0;SAS_AF=0.0072;AA=G|||;VT=SNP
1	43804668	rs77612379	G	T	100	PASS	AC=295;AF=0.0589058;AN=5008;NS=2504;DP=21541;EAS_AF=0.0188;AMR_AF=0.0187;AFR_AF=0.1407;EUR_AF=0.0189;SAS_AF=0.0593;AA=G|||;VT=SNP
1	43805240	rs16830693	A	G	100	PASS	AC=296;AF=0.0591054;AN=5008;NS=2504;DP=20474;EAS_AF=0.0188;AMR_AF=0.0187;AFR_AF=0.1415;EUR_AF=0.0189;SAS_AF=0.0593;AA=A|||;VT=SNP;EX_TARGET
1	43805737	rs117656396	C	T	100	PASS	AC=22;AF=0.00439297;AN=5008;NS=2504;DP=18382;EAS_AF=0.0218;AMR_AF=0;AFR_AF=0;EUR_AF=0;SAS_AF=0;AA=C|||;VT=SNP;EX_TARGET
1	43806166	rs149265851	G	A	100	PASS	AC=35;AF=0.00698882;AN=5008;NS=2504;DP=20117;EAS_AF=0.0347;AMR_AF=0;AFR_AF=0;EUR_AF=0;SAS_AF=0;AA=G|||;VT=SNP;EX_TARGET
1	43806741	rs117068273	T	C	100	PASS	AC=37;AF=0.00738818;AN=5008;NS=2504;DP=21252;EAS_AF=0.0337;AMR_AF=0;AFR_AF=0;EUR_AF=0;SAS_AF=0.0031;AA=t|||;VT=SNP
1	43807075	rs1749959	C	T	100	PASS	AC=1023;AF=0.204273;AN=5008;NS=2504;DP=19616;EAS_AF=0.0853;AMR_AF=0.3646;AFR_AF=0.1732;EUR_AF=0.3708;SAS_AF=0.0838;AA=-|||;VT=SNP
1	43807539	rs35732878	C	T	100	PASS	AC=987;AF=0.197085;AN=5008;NS=2504;DP=17043;EAS_AF=0.0853;AMR_AF=0.3617;AFR_AF=0.1475;EUR_AF=0.3708;SAS_AF=0.0838;AA=-|||;VT=SNP
1	43807856	rs150014994	G	T	100	PASS	AC=28;AF=0.00559105;AN=5008;NS=2504;DP=14271;EAS_AF=0.0208;AMR_AF=0;AFR_AF=0;EUR_AF=0;SAS_AF=0.0072;AA=-|||;VT=SNP
1	43808123	rs192827640	C	A	100	PASS	AC=35;AF=0.00698882;AN=5008;NS=2504;DP=15279;EAS_AF=0.0327;AMR_AF=0;AFR_AF=0;EUR_AF=0;SAS_AF=0.002;AA=c|||;VT=SNP
1	43808520	rs111888775	G	A	100	PASS	AC=1016;AF=0.202875;AN=5008;NS=2504;DP=15277;EAS_AF=0.0843;AMR_AF=0.3617;AFR_AF=0.1679;EUR_AF=0.3708;SAS_AF=0.0869;AA=g|||;VT=SNP
1	43810654	rs151201602	T	C	100	PASS	AC=28;AF=0.00559105;AN=5008;NS=2504;DP=14394;EAS_AF=0.0208;AMR_AF=0;AFR_AF=0;EUR_AF=0;SAS_AF=0.0072;AA=N|||;VT=SNP
1	43811405	rs1199036	G	A	100	PASS	AC=1138;AF=0.227236;AN=5008;NS=2504;DP=20102;EAS_AF=0.1052;AMR_AF=0.366;AFR_AF=0.239;EUR_AF=0.3708;SAS_AF=0.091;AA=a|||;VT=SNP
1	43811878	rs137958631	A	C	100	PASS	AC=28;AF=0.00559105;AN=5008;NS=2504;DP=21731;EAS_AF=0.0208;AMR_AF=0;AFR_AF=0;EUR_AF=0;SAS_AF=0.0072;AA=t|||;VT=SNP
1	43812075	rs1760670	G	A	100	PASS	AC=1050;AF=0.209665;AN=5008;NS=2504;DP=16934;EAS_AF=0.0843;AMR_AF=0.3646;AFR_AF=0.1944;EUR_AF=0.3708;SAS_AF=0.0838;AA=g|||;VT=SNP
1	43812255	rs190983971	A	G	100	PASS	AC=28;AF=0.00559105;AN=5008;NS=2504;DP=19957;EAS_AF=0.0208;AMR_AF=0;AFR_AF=0;EUR_AF=0;SAS_AF=0.0072;AA=g|||;VT=SNP;EX_TARGET
1	43812376	rs117064599	A	G	100	PASS	AC=28;AF=0.00559105;AN=5008;NS=2504;DP=20754;EAS_AF=0.0208;AMR_AF=0;AFR_AF=0;EUR_AF=0;SAS_AF=0.0072;AA=a|||;VT=SNP
1	43812411	rs139383298	A	G	100	PASS	AC=28;AF=0.00559105;AN=5008;NS=2504;DP=19964;EAS_AF=0.0208;AMR_AF=0;AFR_AF=0;EUR_AF=0;SAS_AF=0.0072;AA=g|||;VT=SNP;EX_TARGET
1	43812715	rs117374492	A	G	100	PASS	AC=35;AF=0.00698882;AN=5008;NS=2504;DP=21731;EAS_AF=0.0347;AMR_AF=0;AFR_AF=0;EUR_AF=0;SAS_AF=0;AA=a|||;VT=SNP
1	43813636	rs148563263	G	T	100	PASS	AC=39;AF=0.00778754;AN=5008;NS=2504;DP=21891;EAS_AF=0.0228;AMR_AF=0;AFR_AF=0.0068;EUR_AF=0;SAS_AF=0.0072;AA=t|||;VT=SNP
1	43814067	rs117652506	T	C	100	PASS	AC=12;AF=0.00239617;AN=5008;NS=2504;DP=22068;EAS_AF=0.0119;AMR_AF=0;AFR_AF=0;EUR_AF=0;SAS_AF=0;AA=t|||;VT=SNP
1	43814864	rs839995	T	C	100	PASS	AC=1020;AF=0.203674;AN=5008;NS=2504;DP=8398;EAS_AF=0.1071;AMR_AF=0.3617;AFR_AF=0.1498;EUR_AF=0.3708;SAS_AF=0.092;AA=c|||;VT=SNP
1	43816532	rs839996	T	C	100	PASS	AC=980;AF=0.195687;AN=5008;NS=2504;DP=17136;EAS_AF=0.0833;AMR_AF=0.3617;AFR_AF=0.1437;EUR_AF=0.3708;SAS_AF=0.0838;AA=t|||;VT=SNP
1	43816635	rs188602653	C	T	100	PASS	AC=33;AF=0.00658946;AN=5008;NS=2504;DP=16243;EAS_AF=0.0238;AMR_AF=0;AFR_AF=0.0015;EUR_AF=0;SAS_AF=0.0072;AA=c|||;VT=SNP
1	43817761	rs138300178	C	T	100	PASS	AC=19;AF=0.00379393;AN=5008;NS=2504;DP=19065;EAS_AF=0.0139;AMR_AF=0;AFR_AF=0;EUR_AF=0.005;SAS_AF=0;AA=c|||;VT=SNP
1	43818537	rs77858532	C	A	100	PASS	AC=20;AF=0.00399361;AN=5008;NS=2504;DP=19816;EAS_AF=0.0198;AMR_AF=0;AFR_AF=0;EUR_AF=0;SAS_AF=0;AA=C|||;VT=SNP
1	43819016	rs192016153	G	A	100	PASS	AC=31;AF=0.0061901;AN=5008;NS=2504;DP=15777;EAS_AF=0.0238;AMR_AF=0;AFR_AF=0;EUR_AF=0;SAS_AF=0.0072;AA=G|||;VT=SNP
1	43819191	rs190071085	C	T	100	PASS	AC=31;AF=0.0061901;AN=5008;NS=2504;DP=11113;EAS_AF=0.0238;AMR_AF=0;AFR_AF=0;EUR_AF=0;SAS_AF=0.0072;AA=C|||;VT=SNP
1	43819623	rs117166528	G	A	100	PASS	AC=38;AF=0.00758786;AN=5008;NS=2504;DP=19205;EAS_AF=0.0238;AMR_AF=0;AFR_AF=0.0053;EUR_AF=0;SAS_AF=0.0072;AA=G|||;VT=SNP
1	43820046	rs142139493	A	C	100	PASS	AC=38;AF=0.00758786;AN=5008;NS=2504;DP=22400;EAS_AF=0.0238;AMR_AF=0;AFR_AF=0.0053;EUR_AF=0;SAS_AF=0.0072;AA=C|||;VT=SNP
1	43821071	rs72669002	T	C	100	PASS	AC=1085;AF=0.216653;AN=5008;NS=2504;DP=13994;EAS_AF=0.1071;AMR_AF=0.366;AFR_AF=0.1974;EUR_AF=0.3708;SAS_AF=0.091;AA=C|||;VT=SNP
1	43821615	rs141126141	A	T	100	PASS	AC=32;AF=0.00638978;AN=5008;NS=2504;DP=16762;EAS_AF=0.0238;AMR_AF=0;AFR_AF=0.0008;EUR_AF=0;SAS_AF=0.0072;AA=A|||;VT=SNP
1	43821741	rs112295606	C	T	100	PASS	AC=88;AF=0.0175719;AN=5008;NS=2504;DP=19607;EAS_AF=0.0238;AMR_AF=0.0014;AFR_AF=0.0424;EUR_AF=0;SAS_AF=0.0072;AA=T|||;VT=SNP
1	43821856	rs1760669	C	T	100	PASS	AC=1047;AF=0.209065;AN=5008;NS=2504;DP=20641;EAS_AF=0.0833;AMR_AF=0.366;AFR_AF=0.1921;EUR_AF=0.3708;SAS_AF=0.0838;AA=T|||;VT=SNP
1	43822664	rs1749960	T	C	100	PASS	AC=2981;AF=0.595248;AN=5008;NS=2504;DP=18625;EAS_AF=0.5238;AMR_AF=0.6427;AFR_AF=0.6853;EUR_AF=0.6372;SAS_AF=0.4703;AA=C|||;VT=SNP
1	43822665	rs1749961	G	C	100	PASS	AC=2981;AF=0.595248;AN=5008;NS=2504;DP=18623;EAS_AF=0.5238;AMR_AF=0.6427;AFR_AF=0.6853;EUR_AF=0.6372;SAS_AF=0.4703;AA=C|||;VT=SNP
1	43824865	rs1051097	C	T	100	PASS	AC=302;AF=0.0603035;AN=5008;NS=2504;DP=14109;EAS_AF=0.0188;AMR_AF=0.0202;AFR_AF=0.1415;EUR_AF=0.0239;SAS_AF=0.0593;AA=c|||;VT=SNP;EX_TARGET
1	43825644	rs839763	T	C	100	PASS	AC=1147;AF=0.229034;AN=5008;NS=2504;DP=18701;EAS_AF=0.1071;AMR_AF=0.3674;AFR_AF=0.2436;EUR_AF=0.3708;SAS_AF=0.091;AA=C|||;VT=SNP;EX_TARGET
1	43825789	rs2069384	G	A	100	PASS	AC=49;AF=0.00978435;AN=5008;NS=2504;DP=23073;EAS_AF=0.0238;AMR_AF=0;AFR_AF=0.0136;EUR_AF=0;SAS_AF=0.0072;AA=G|||;VT=SNP;EX_TARGET
1	43826312	rs710251	C	A	100	PASS	AC=2985;AF=0.596046;AN=5008;NS=2504;DP=21599;EAS_AF=0.5208;AMR_AF=0.6427;AFR_AF=0.6906;EUR_AF=0.6372;SAS_AF=0.4703;AA=A|||;VT=SNP
1	43828239	rs201066911	A	G	100	PASS	AC=14;AF=0.00279553;AN=5008;NS=2504;DP=19230;EAS_AF=0.0129;AMR_AF=0;AFR_AF=0;EUR_AF=0;SAS_AF=0.001;AA=A|||;VT=SNP
1	43830765	rs45548635	C	T	100	PASS	AC=31;AF=0.0061901;AN=5008;NS=2504;DP=21207;EAS_AF=0.0238;AMR_AF=0;AFR_AF=0;EUR_AF=0;SAS_AF=0.0072;AA=C|||;VT=SNP
1	43831545	rs3768048	C	T	100	PASS	AC=451;AF=0.0900559;AN=5008;NS=2504;DP=21481;EAS_AF=0.1339;AMR_AF=0.1499;AFR_AF=0.0061;EUR_AF=0.0934;SAS_AF=0.1125;AA=C|||;VT=SNP
1	43833374	rs839764	T	A	100	PASS	AC=982;AF=0.196086;AN=5008;NS=2504;DP=9719;EAS_AF=0.0833;AMR_AF=0.3631;AFR_AF=0.1445;EUR_AF=0.3708;SAS_AF=0.0838;AA=T|||;VT=SNP
1	43834616	rs186137624	A	G	100	PASS	AC=31;AF=0.0061901;AN=5008;NS=2504;DP=15814;EAS_AF=0.0238;AMR_AF=0;AFR_AF=0;EUR_AF=0;SAS_AF=0.0072;AA=A|||;VT=SNP
1	43836928	rs652941	T	C	100	PASS	AC=1050;AF=0.209665;AN=5008;NS=2504;DP=22917;EAS_AF=0.0833;AMR_AF=0.366;AFR_AF=0.1929;EUR_AF=0.3718;SAS_AF=0.0849;AA=T|||;VT=SNP
1	43837850	rs839766	A	G	100	PASS	AC=1099;AF=0.219449;AN=5008;NS=2504;DP=14720;EAS_AF=0.1071;AMR_AF=0.366;AFR_AF=0.2065;EUR_AF=0.3718;SAS_AF=0.092;AA=G|||;VT=SNP
1	43837906	rs559932427	A	C	100	PASS	AC=23;AF=0.00459265;AN=5008;NS=2504;DP=20350;EAS_AF=0.0228;AMR_AF=0;AFR_AF=0;EUR_AF=0;SAS_AF=0;AA=A|||;VT=SNP
1	43838013	rs149823446	C	T	100	PASS	AC=31;AF=0.0061901;AN=5008;NS=2504;DP=13437;EAS_AF=0.0238;AMR_AF=0;AFR_AF=0;EUR_AF=0;SAS_AF=0.0072;AA=C|||;VT=SNP
1	43838276	rs147055413	T	A	100	PASS	AC=49;AF=0.00978435;AN=5008;NS=2504;DP=21130;EAS_AF=0.0238;AMR_AF=0;AFR_AF=0.0136;EUR_AF=0;SAS_AF=0.0072;AA=A|||;VT=SNP
1	43838538	rs12041305	G	A	100	PASS	AC=25;AF=0.00499201;AN=5008;NS=2504;DP=20346;EAS_AF=0.0248;AMR_AF=0;AFR_AF=0;EUR_AF=0;SAS_AF=0;AA=G|||;VT=SNP
1	43839222	rs141756524	T	C	100	PASS	AC=49;AF=0.00978435;AN=5008;NS=2504;DP=20125;EAS_AF=0.0238;AMR_AF=0;AFR_AF=0.0136;EUR_AF=0;SAS_AF=0.0072;AA=T|||;VT=SNP
1	43839810	rs12039931	A	C	100	PASS	AC=240;AF=0.0479233;AN=5008;NS=2504;DP=18878;EAS_AF=0.1617;AMR_AF=0.049;AFR_AF=0.0008;EUR_AF=0.0139;SAS_AF=0.0286;AA=A|||;VT=SNP
1	43840065	rs59031414	T	C	100	PASS	AC=1435;AF=0.286542;AN=5008;NS=2504;DP=18061;EAS_AF=0.3958;AMR_AF=0.2522;AFR_AF=0.23;EUR_AF=0.2425;SAS_AF=0.32;AA=T|||;VT=SNP
1	43840203	rs76622258	G	C	100	PASS	AC=128;AF=0.0255591;AN=5008;NS=2504;DP=15378;EAS_AF=0.121;AMR_AF=0.0043;AFR_AF=0;EUR_AF=0;SAS_AF=0.0031;AA=G|||;VT=SNP
1	43840491	rs117786347	T	G	100	PASS	AC=31;AF=0.0061901;AN=5008;NS=2504;DP=16358;EAS_AF=0.0238;AMR_AF=0;AFR_AF=0;EUR_AF=0;SAS_AF=0.0072;AA=T|||;VT=SNP
1	43840591	rs143953923	T	C	100	PASS	AC=31;AF=0.0061901;AN=5008;NS=2504;DP=15361;EAS_AF=0.0238;AMR_AF=0;AFR_AF=0;EUR_AF=0;SAS_AF=0.0072;AA=T|||;VT=SNP
1	43840982	rs75139539	C	T	100	PASS	AC=321;AF=0.0640974;AN=5008;NS=2504;DP=16195;EAS_AF=0.0188;AMR_AF=0.0173;AFR_AF=0.1611;EUR_AF=0.0189;SAS_AF=0.0593;AA=C|||;VT=SNP
1	43841744	rs11587504	T	C	100	PASS	AC=893;AF=0.178315;AN=5008;NS=2504;DP=18969;EAS_AF=0.0833;AMR_AF=0.3588;AFR_AF=0.0787;EUR_AF=0.3708;SAS_AF=0.0849;AA=T|||;VT=SNP
1	43842171	rs685756	A	G	100	PASS	AC=986;AF=0.196885;AN=5008;NS=2504;DP=17440;EAS_AF=0.0833;AMR_AF=0.3631;AFR_AF=0.1452;EUR_AF=0.3728;SAS_AF=0.0849;AA=A|||;VT=SNP
1	43842629	rs4141739	G	A	100	PASS	AC=979;AF=0.195487;AN=5008;NS=2504;DP=21210;EAS_AF=0.0833;AMR_AF=0.3617;AFR_AF=0.143;EUR_AF=0.3698;SAS_AF=0.0849;AA=g|||;VT=SNP
1	43842827	rs4141740	T	A	100	PASS	AC=1094;AF=0.21845;AN=5008;NS=2504;DP=21325;EAS_AF=0.1071;AMR_AF=0.3617;AFR_AF=0.2042;EUR_AF=0.3728;SAS_AF=0.092;AA=a|||;VT=SNP
1	43843000	rs4141741	C	T	100	PASS	AC=1123;AF=0.224241;AN=5008;NS=2504;DP=23432;EAS_AF=0.1081;AMR_AF=0.3602;AFR_AF=0.2277;EUR_AF=0.3708;SAS_AF=0.092;AA=t|||;VT=SNP
1	43843538	rs12729275	T	C	100	PASS	AC=1420;AF=0.283546;AN=5008;NS=2504;DP=20166;EAS_AF=0.3859;AMR_AF=0.2522;AFR_AF=0.2269;EUR_AF=0.2425;SAS_AF=0.319;AA=t|||;VT=SNP
1	43843602	rs76969180	G	T	100	PASS	AC=321;AF=0.0640974;AN=5008;NS=2504;DP=3708;EAS_AF=0.0188;AMR_AF=0.0216;AFR_AF=0.1551;EUR_AF=0.0239;SAS_AF=0.0593;AA=g|||;VT=SNP
1	43843649	rs12742974	T	C	100	PASS	AC=1420;AF=0.283546;AN=5008;NS=2504;DP=12818;EAS_AF=0.3859;AMR_AF=0.2522;AFR_AF=0.2269;EUR_AF=0.2425;SAS_AF=0.319;AA=t|||;VT=SNP
1	43844168	rs66559745	G	A	100	PASS	AC=800;AF=0.159744;AN=5008;NS=2504;DP=18682;EAS_AF=0.0833;AMR_AF=0.3458;AFR_AF=0.0166;EUR_AF=0.3698;SAS_AF=0.0838;AA=g|||;VT=SNP
1	43844602	rs11586272	T	C	100	PASS	AC=2970;AF=0.593051;AN=5008;NS=2504;DP=18113;EAS_AF=0.5119;AMR_AF=0.6383;AFR_AF=0.6876;EUR_AF=0.6382;SAS_AF=0.4703;AA=N|||;VT=SNP
1	43845061	rs142392070	G	A	100	PASS	AC=50;AF=0.00998403;AN=5008;NS=2504;DP=15331;EAS_AF=0.0238;AMR_AF=0;AFR_AF=0.0144;EUR_AF=0;SAS_AF=0.0072;AA=-|||;VT=SNP
1	43845658	rs11210839	A	G	100	PASS	AC=1127;AF=0.22504;AN=5008;NS=2504;DP=19611;EAS_AF=0.1071;AMR_AF=0.366;AFR_AF=0.2292;EUR_AF=0.3708;SAS_AF=0.091;AA=g|||;VT=SNP
1	43845863	rs11210840	G	T	100	PASS	AC=2976;AF=0.594249;AN=5008;NS=2504;DP=21565;EAS_AF=0.5089;AMR_AF=0.6455;AFR_AF=0.6929;EUR_AF=0.6362;SAS_AF=0.4693;AA=t|||;VT=SNP
1	43847143	rs117936746	C	A	100	PASS	AC=31;AF=0.0061901;AN=5008;NS=2504;DP=20789;EAS_AF=0.0238;AMR_AF=0;AFR_AF=0;EUR_AF=0;SAS_AF=0.0072;AA=C|||;VT=SNP
1	43848702	rs117444838	A	C	100	PASS	AC=58;AF=0.0115815;AN=5008;NS=2504;DP=22382;EAS_AF=0.0238;AMR_AF=0;AFR_AF=0.0204;EUR_AF=0;SAS_AF=0.0072;AA=C|||;VT=SNP
1	43849917	rs12140829	A	G	100	PASS	AC=519;AF=0.103634;AN=5008;NS=2504;DP=20225;EAS_AF=0.0188;AMR_AF=0.0403;AFR_AF=0.2943;EUR_AF=0.0258;SAS_AF=0.0583;AA=A|||;VT=SNP
1	43849953	rs118153648	G	A	100	PASS	AC=98;AF=0.0195687;AN=5008;NS=2504;DP=20181;EAS_AF=0.0218;AMR_AF=0.0778;AFR_AF=0;EUR_AF=0.005;SAS_AF=0.0174;AA=A|||;VT=SNP
1	43850473	rs11172	A	G	100	PASS	AC=1057;AF=0.211062;AN=5008;NS=2504;DP=22809;EAS_AF=0.0843;AMR_AF=0.3703;AFR_AF=0.1838;EUR_AF=0.3738;SAS_AF=0.0982;AA=A|||;VT=SNP
1	43851463	rs143061909	C	T	100	PASS	AC=20;AF=0.00399361;AN=5008;NS=2504;DP=21440;EAS_AF=0.0198;AMR_AF=0;AFR_AF=0;EUR_AF=0;SAS_AF=0;AA=C|||;VT=SNP
1	43855118	rs149255715	G	A	100	PASS	AC=31;AF=0.0061901;AN=5008;NS=2504;DP=18331;EAS_AF=0.0238;AMR_AF=0;AFR_AF=0;EUR_AF=0;SAS_AF=0.0072;AA=G|||;VT=SNP
1	43855546	rs839752	A	G	100	PASS	AC=1142;AF=0.228035;AN=5008;NS=2504;DP=16605;EAS_AF=0.1062;AMR_AF=0.3746;AFR_AF=0.236;EUR_AF=0.3708;SAS_AF=0.092;AA=G|||;VT=SNP
1	43855578	rs839753	G	C	100	PASS	AC=2988;AF=0.596645;AN=5008;NS=2504;DP=16025;EAS_AF=0.5089;AMR_AF=0.6484;AFR_AF=0.6974;EUR_AF=0.6382;SAS_AF=0.4714;AA=C|||;VT=SNP
1	43855910	rs839754	C	T	100	PASS	AC=1139;AF=0.227436;AN=5008;NS=2504;DP=18404;EAS_AF=0.1062;AMR_AF=0.3718;AFR_AF=0.2352;EUR_AF=0.3708;SAS_AF=0.092;AA=T|||;VT=SNP
1	43856012	rs147316342	T	C	100	PASS	AC=58;AF=0.0115815;AN=5008;NS=2504;DP=19517;EAS_AF=0.0238;AMR_AF=0;AFR_AF=0.0204;EUR_AF=0;SAS_AF=0.0072;AA=C|||;VT=SNP
1	43856410	rs839755	A	C	100	PASS	AC=989;AF=0.197484;AN=5008;NS=2504;DP=20699;EAS_AF=0.0823;AMR_AF=0.3674;AFR_AF=0.146;EUR_AF=0.3718;SAS_AF=0.0859;AA=A|||;VT=SNP
1	43856548	rs839756	G	C	100	PASS	AC=2985;AF=0.596046;AN=5008;NS=2504;DP=21425;EAS_AF=0.5089;AMR_AF=0.6484;AFR_AF=0.6952;EUR_AF=0.6382;SAS_AF=0.4714;AA=C|||;VT=SNP
1	43856915	rs189295725	G	T	100	PASS	AC=31;AF=0.0061901;AN=5008;NS=2504;DP=18076;EAS_AF=0.0238;AMR_AF=0;AFR_AF=0;EUR_AF=0;SAS_AF=0.0072;AA=G|||;VT=SNP
1	43856980	rs111288020	C	T	100	PASS	AC=1206;AF=0.240815;AN=5008;NS=2504;DP=16265;EAS_AF=0.3839;AMR_AF=0.2205;AFR_AF=0.1286;EUR_AF=0.1899;SAS_AF=0.3119;AA=C|||;VT=SNP
1	43857100	rs839757	G	A	100	PASS	AC=2986;AF=0.596246;AN=5008;NS=2504;DP=18979;EAS_AF=0.5079;AMR_AF=0.6484;AFR_AF=0.6959;EUR_AF=0.6382;SAS_AF=0.4724;AA=A|||;VT=SNP
1	43857967	rs139299892	G	A	100	PASS	AC=58;AF=0.0115815;AN=5008;NS=2504;DP=14700;EAS_AF=0.0238;AMR_AF=0;AFR_AF=0.0204;EUR_AF=0;SAS_AF=0.0072;AA=G|||;VT=SNP
1	43858375	rs146053092	T	C	100	PASS	AC=59;AF=0.0117812;AN=5008;NS=2504;DP=17966;EAS_AF=0.0238;AMR_AF=0;AFR_AF=0.0204;EUR_AF=0.001;SAS_AF=0.0072;AA=C|||;VT=SNP
1	43858630	rs1004291	G	A	100	PASS	AC=1121;AF=0.223842;AN=5008;NS=2504;DP=20861;EAS_AF=0.0823;AMR_AF=0.3934;AFR_AF=0.1876;EUR_AF=0.4225;SAS_AF=0.0941;AA=G|||;VT=SNP
1	43858637	rs999288	A	G	100	PASS	AC=1060;AF=0.211661;AN=5008;NS=2504;DP=20689;EAS_AF=0.0823;AMR_AF=0.389;AFR_AF=0.1437;EUR_AF=0.4225;SAS_AF=0.0941;AA=A|||;VT=SNP
1	43858937	rs1762343	T	A	100	PASS	AC=2987;AF=0.596446;AN=5008;NS=2504;DP=21769;EAS_AF=0.5089;AMR_AF=0.6484;AFR_AF=0.6959;EUR_AF=0.6392;SAS_AF=0.4714;AA=A|||;VT=SNP
1	43859227	rs12126199	C	T	100	PASS	AC=509;AF=0.101637;AN=5008;NS=2504;DP=20909;EAS_AF=0.0179;AMR_AF=0.0317;AFR_AF=0.292;EUR_AF=0.0258;SAS_AF=0.0583;AA=C|||;VT=SNP
1	43860356	rs187930725	C	T	100	PASS	AC=24;AF=0.00479233;AN=5008;NS=2504;DP=13360;EAS_AF=0.0238;AMR_AF=0;AFR_AF=0;EUR_AF=0;SAS_AF=0;AA=C|||;VT=SNP
1	43860359	rs72881972	C	G	100	PASS	AC=323;AF=0.0644968;AN=5008;NS=2504;DP=13451;EAS_AF=0.0238;AMR_AF=0.0144;AFR_AF=0.2126;EUR_AF=0.001;SAS_AF=0.0072;AA=G|||;VT=SNP
1	43862158	rs839758	A	G	100	PASS	AC=1727;AF=0.344848;AN=5008;NS=2504;DP=20310;EAS_AF=0.124;AMR_AF=0.4251;AFR_AF=0.5295;EUR_AF=0.4483;SAS_AF=0.1595;AA=G|||;VT=SNP
1	43863460	rs839759	A	G	100	PASS	AC=1060;AF=0.211661;AN=5008;NS=2504;DP=15766;EAS_AF=0.0813;AMR_AF=0.389;AFR_AF=0.1445;EUR_AF=0.4225;SAS_AF=0.0941;AA=A|||;VT=SNP
1	43863495	rs839760	C	T	100	PASS	AC=1154;AF=0.230431;AN=5008;NS=2504;DP=16329;EAS_AF=0.0813;AMR_AF=0.3934;AFR_AF=0.2133;EUR_AF=0.4225;SAS_AF=0.0941;AA=C|||;VT=SNP
1	43863737	rs12118038	G	A	100	PASS	AC=186;AF=0.0371406;AN=5008;NS=2504;DP=18662;EAS_AF=0.0188;AMR_AF=0.0072;AFR_AF=0.0651;EUR_AF=0.0189;SAS_AF=0.0583;AA=G|||;VT=SNP
1	43863857	rs839761	G	A	100	PASS	AC=1212;AF=0.242013;AN=5008;NS=2504;DP=20076;EAS_AF=0.1052;AMR_AF=0.3919;AFR_AF=0.2337;EUR_AF=0.4235;SAS_AF=0.1012;AA=A|||;VT=SNP
1	43864202	rs117460776	A	T	100	PASS	AC=59;AF=0.0117812;AN=5008;NS=2504;DP=18164;EAS_AF=0.0575;AMR_AF=0;AFR_AF=0;EUR_AF=0;SAS_AF=0.001;AA=A|||;VT=SNP
1	43864966	rs72671118	C	T	100	PASS	AC=155;AF=0.0309505;AN=5008;NS=2504;DP=16570;EAS_AF=0.0446;AMR_AF=0.0288;AFR_AF=0.0015;EUR_AF=0.0785;SAS_AF=0.0092;AA=C|||;VT=SNP
1	43866885	rs142909879	T	C	100	PASS	AC=31;AF=0.0061901;AN=5008;NS=2504;DP=16542;EAS_AF=0.0238;AMR_AF=0;AFR_AF=0;EUR_AF=0;SAS_AF=0.0072;AA=T|||;VT=SNP
1	43867314	rs138862943	G	A	100	PASS	AC=42;AF=0.00838658;AN=5008;NS=2504;DP=15061;EAS_AF=0.0407;AMR_AF=0;AFR_AF=0;EUR_AF=0;SAS_AF=0.001;AA=G|||;VT=SNP
1	43867986	rs150787626	C	T	100	PASS	AC=31;AF=0.0061901;AN=5008;NS=2504;DP=21088;EAS_AF=0.0238;AMR_AF=0;AFR_AF=0;EUR_AF=0;SAS_AF=0.0072;AA=C|||;VT=SNP
1	43869235	rs710249	G	C	100	PASS	AC=1213;AF=0.242212;AN=5008;NS=2504;DP=19870;EAS_AF=0.1062;AMR_AF=0.3934;AFR_AF=0.2345;EUR_AF=0.4215;SAS_AF=0.1012;AA=C|||;VT=SNP
1	43869843	rs144230544	G	A	100	PASS	AC=58;AF=0.0115815;AN=5008;NS=2504;DP=18607;EAS_AF=0.0238;AMR_AF=0;AFR_AF=0.0204;EUR_AF=0;SAS_AF=0.0072;AA=g|||;VT=SNP
1	43869851	rs145472422	G	A	100	PASS	AC=15;AF=0.00299521;AN=5008;NS=2504;DP=18813;EAS_AF=0.0149;AMR_AF=0;AFR_AF=0;EUR_AF=0;SAS_AF=0;AA=G|||;VT=SNP
1	43870655	rs78017013	G	A	100	PASS	AC=117;AF=0.0233626;AN=5008;NS=2504;DP=18771;EAS_AF=0.0823;AMR_AF=0.0403;AFR_AF=0;EUR_AF=0.004;SAS_AF=0.002;AA=G|||;VT=SNP
1	43871273	rs17573239	T	G	100	PASS	AC=950;AF=0.189696;AN=5008;NS=2504;DP=22183;EAS_AF=0.0823;AMR_AF=0.3818;AFR_AF=0.0666;EUR_AF=0.4195;SAS_AF=0.0941;AA=T|||;VT=SNP
1	43871623	rs839768	A	G	100	PASS	AC=1210;AF=0.241613;AN=5008;NS=2504;DP=20234;EAS_AF=0.1062;AMR_AF=0.3905;AFR_AF=0.2345;EUR_AF=0.4205;SAS_AF=0.1012;AA=G|||;VT=SNP
1	43871919	rs142065946	C	T	100	PASS	AC=66;AF=0.0131789;AN=5008;NS=2504;DP=18521;EAS_AF=0.0238;AMR_AF=0;AFR_AF=0.0204;EUR_AF=0.001;SAS_AF=0.0143;AA=c|||;VT=SNP
1	43872067	rs839769	C	T	100	PASS	AC=1058;AF=0.211262;AN=5008;NS=2504;DP=20456;EAS_AF=0.0823;AMR_AF=0.3862;AFR_AF=0.1452;EUR_AF=0.4205;SAS_AF=0.0941;AA=C|||;VT=SNP
1	43872838	rs144649006	G	A	100	PASS	AC=58;AF=0.0115815;AN=5008;NS=2504;DP=18275;EAS_AF=0.0238;AMR_AF=0;AFR_AF=0.0204;EUR_AF=0;SAS_AF=0.0072;AA=G|||;VT=SNP
1	43872895	rs139756041	C	T	100	PASS	AC=31;AF=0.0061901;AN=5008;NS=2504;DP=18760;EAS_AF=0.0238;AMR_AF=0;AFR_AF=0;EUR_AF=0;SAS_AF=0.0072;AA=C|||;VT=SNP
1	43873374	rs839770	G	A	100	PASS	AC=1210;AF=0.241613;AN=5008;NS=2504;DP=14701;EAS_AF=0.1062;AMR_AF=0.3905;AFR_AF=0.2345;EUR_AF=0.4205;SAS_AF=0.1012;AA=A|||;VT=SNP
1	43873469	rs839771	T	G	100	PASS	AC=1119;AF=0.223442;AN=5008;NS=2504;DP=13017;EAS_AF=0.0823;AMR_AF=0.3905;AFR_AF=0.1891;EUR_AF=0.4205;SAS_AF=0.0941;AA=T|||;VT=SNP
1	43873483	rs839772	G	A	100	PASS	AC=1058;AF=0.211262;AN=5008;NS=2504;DP=12679;EAS_AF=0.0823;AMR_AF=0.3862;AFR_AF=0.1452;EUR_AF=0.4205;SAS_AF=0.0941;AA=G|||;VT=SNP
1	43873844	rs117341714	G	A	100	PASS	AC=31;AF=0.0061901;AN=5008;NS=2504;DP=19233;EAS_AF=0.0238;AMR_AF=0;AFR_AF=0;EUR_AF=0;SAS_AF=0.0072;AA=G|||;VT=SNP
1	43874202	rs839773	A	G	100	PASS	AC=1058;AF=0.211262;AN=5008;NS=2504;DP=19173;EAS_AF=0.0823;AMR_AF=0.3862;AFR_AF=0.1452;EUR_AF=0.4205;SAS_AF=0.0941;AA=A|||;VT=SNP
1	43875733	rs148112228	A	G	100	PASS	AC=59;AF=0.0117812;AN=5008;NS=2504;DP=18249;EAS_AF=0.0575;AMR_AF=0;AFR_AF=0;EUR_AF=0;SAS_AF=0.001;AA=A|||;VT=SNP
1	43875819	rs3001721	T	C	100	PASS	AC=1119;AF=0.223442;AN=5008;NS=2504;DP=18974;EAS_AF=0.0823;AMR_AF=0.3905;AFR_AF=0.1891;EUR_AF=0.4205;SAS_AF=0.0941;AA=T|||;VT=SNP
1	43876172	rs150188392	G	A	100	PASS	AC=59;AF=0.0117812;AN=5008;NS=2504;DP=11634;EAS_AF=0.0575;AMR_AF=0;AFR_AF=0;EUR_AF=0;SAS_AF=0.001;AA=G|||;VT=SNP
1	43876766	rs143751646	C	G	100	PASS	AC=31;AF=0.0061901;AN=5008;NS=2504;DP=16633;EAS_AF=0.0238;AMR_AF=0;AFR_AF=0;EUR_AF=0;SAS_AF=0.0072;AA=C|||;VT=SNP
1	43876994	rs56239430	G	C	100	PASS	AC=1203;AF=0.240216;AN=5008;NS=2504;DP=18112;EAS_AF=0.3869;AMR_AF=0.219;AFR_AF=0.1256;EUR_AF=0.1899;SAS_AF=0.3108;AA=G|||;VT=SNP
1	43877701	rs2152112	A	G	100	PASS	AC=1211;AF=0.241813;AN=5008;NS=2504;DP=15976;EAS_AF=0.1062;AMR_AF=0.3905;AFR_AF=0.2352;EUR_AF=0.4205;SAS_AF=0.1012;AA=G|||;VT=SNP
1	43877728	rs144516774	C	T	100	PASS	AC=6;AF=0.00119808;AN=5008;NS=2504;DP=15241;EAS_AF=0.005;AMR_AF=0;AFR_AF=0;EUR_AF=0;SAS_AF=0.001;AA=C|||;VT=SNP
1	43878446	rs150032832	A	C	100	PASS	AC=46;AF=0.0091853;AN=5008;NS=2504;DP=16550;EAS_AF=0.0188;AMR_AF=0;AFR_AF=0;EUR_AF=0;SAS_AF=0.0276;AA=A|||;VT=SNP
1	43878586	rs149158277	A	G	100	PASS	AC=13;AF=0.00259585;AN=5008;NS=2504;DP=19283;EAS_AF=0.0099;AMR_AF=0;AFR_AF=0;EUR_AF=0;SAS_AF=0.0031;AA=A|||;VT=SNP
1	43878602	rs143275096	G	A	100	PASS	AC=31;AF=0.0061901;AN=5008;NS=2504;DP=19549;EAS_AF=0.0238;AMR_AF=0;AFR_AF=0;EUR_AF=0;SAS_AF=0.0072;AA=G|||;VT=SNP
1	43878712	rs2494997	G	C	100	PASS	AC=2980;AF=0.595048;AN=5008;NS=2504;DP=20006;EAS_AF=0.5119;AMR_AF=0.6455;AFR_AF=0.6929;EUR_AF=0.6362;SAS_AF=0.4703;AA=C|||;VT=SNP
1	43878800	rs9793186	C	T	100	PASS	AC=1060;AF=0.211661;AN=5008;NS=2504;DP=18553;EAS_AF=0.0823;AMR_AF=0.3862;AFR_AF=0.1467;EUR_AF=0.4205;SAS_AF=0.0941;AA=C|||;VT=SNP
1	43878905	rs11580890	T	C	100	PASS	AC=1255;AF=0.250599;AN=5008;NS=2504;DP=19120;EAS_AF=0.3869;AMR_AF=0.2233;AFR_AF=0.1626;EUR_AF=0.1899;SAS_AF=0.3108;AA=T|||;VT=SNP
1	43879011	rs9793527	T	C	100	PASS	AC=1210;AF=0.241613;AN=5008;NS=2504;DP=19883;EAS_AF=0.1062;AMR_AF=0.3905;AFR_AF=0.2345;EUR_AF=0.4205;SAS_AF=0.1012;AA=C|||;VT=SNP
1	43880096	rs72671121	A	T	100	PASS	AC=1100;AF=0.219649;AN=5008;NS=2504;DP=14555;EAS_AF=0.1022;AMR_AF=0.3746;AFR_AF=0.1543;EUR_AF=0.4095;SAS_AF=0.1237;AA=A|||;VT=SNP
1	43880124	rs2782638	A	G	100	PASS	AC=1210;AF=0.241613;AN=5008;NS=2504;DP=14250;EAS_AF=0.1062;AMR_AF=0.3905;AFR_AF=0.2345;EUR_AF=0.4205;SAS_AF=0.1012;AA=G|||;VT=SNP
1	43881794	rs72881993	G	C	100	PASS	AC=64;AF=0.0127796;AN=5008;NS=2504;DP=19824;EAS_AF=0.0238;AMR_AF=0;AFR_AF=0.025;EUR_AF=0;SAS_AF=0.0072;AA=G|||;VT=SNP
1	43881941	rs1999674	A	G	100	PASS	AC=2976;AF=0.594249;AN=5008;NS=2504;DP=21160;EAS_AF=0.5119;AMR_AF=0.6455;AFR_AF=0.6899;EUR_AF=0.6362;SAS_AF=0.4703;AA=G|||;VT=SNP
1	43881999	rs12131502	G	A	100	PASS	AC=256;AF=0.0511182;AN=5008;NS=2504;DP=23155;EAS_AF=0.0188;AMR_AF=0.0144;AFR_AF=0.1135;EUR_AF=0.0199;SAS_AF=0.0583;AA=G|||;VT=SNP
1	43882935	rs12405532	A	G	100	PASS	AC=1255;AF=0.250599;AN=5008;NS=2504;DP=21782;EAS_AF=0.3869;AMR_AF=0.2233;AFR_AF=0.1626;EUR_AF=0.1899;SAS_AF=0.3108;AA=A|||;VT=SNP
1	43883748	rs55935510	G	A	100	PASS	AC=993;AF=0.198283;AN=5008;NS=2504;DP=21142;EAS_AF=0.0823;AMR_AF=0.379;AFR_AF=0.0998;EUR_AF=0.4205;SAS_AF=0.0941;AA=G|||;VT=SNP
1	43883915	rs55663821	G	A	100	PASS	AC=1152;AF=0.230032;AN=5008;NS=2504;DP=20206;EAS_AF=0.0823;AMR_AF=0.3905;AFR_AF=0.2141;EUR_AF=0.4205;SAS_AF=0.0941;AA=G|||;VT=SNP
1	43884225	rs117068776	C	T	100	PASS	AC=51;AF=0.0101837;AN=5008;NS=2504;DP=20257;EAS_AF=0.0466;AMR_AF=0;AFR_AF=0;EUR_AF=0;SAS_AF=0.0041;AA=C|||;VT=SNP
1	43884657	rs2842177	G	C	100	PASS	AC=993;AF=0.198283;AN=5008;NS=2504;DP=19924;EAS_AF=0.0823;AMR_AF=0.379;AFR_AF=0.0998;EUR_AF=0.4205;SAS_AF=0.0941;AA=g|||;VT=SNP
1	43884839	rs74069987	A	C	100	PASS	AC=1201;AF=0.239816;AN=5008;NS=2504;DP=20722;EAS_AF=0.3869;AMR_AF=0.219;AFR_AF=0.1241;EUR_AF=0.1899;SAS_AF=0.3108;AA=a|||;VT=SNP
1	43884858	rs77413552	G	A	100	PASS	AC=1048;AF=0.209265;AN=5008;NS=2504;DP=20513;EAS_AF=0.3879;AMR_AF=0.2104;AFR_AF=0.0144;EUR_AF=0.1899;SAS_AF=0.3078;AA=g|||;VT=SNP
1	43885717	rs12130060	G	T	100	PASS	AC=185;AF=0.0369409;AN=5008;NS=2504;DP=19761;EAS_AF=0.0188;AMR_AF=0.0072;AFR_AF=0.0643;EUR_AF=0.0189;SAS_AF=0.0583;AA=G|||;VT=SNP
1	43886127	rs141657742	G	A	100	PASS	AC=31;AF=0.0061901;AN=5008;NS=2504;DP=22696;EAS_AF=0.0238;AMR_AF=0;AFR_AF=0;EUR_AF=0;SAS_AF=0.0072;AA=G|||;VT=SNP
1	43886321	rs2782642	A	G	100	PASS	AC=1214;AF=0.242412;AN=5008;NS=2504;DP=20619;EAS_AF=0.1062;AMR_AF=0.3905;AFR_AF=0.2375;EUR_AF=0.4205;SAS_AF=0.1012;AA=G|||;VT=SNP
1	43886494	rs2782643	C	T	100	PASS	AC=992;AF=0.198083;AN=5008;NS=2504;DP=21567;EAS_AF=0.0823;AMR_AF=0.379;AFR_AF=0.0998;EUR_AF=0.4205;SAS_AF=0.093;AA=C|||;VT=SNP;EX_TARGET
1	43886807	rs147516334	G	A	100	PASS	AC=31;AF=0.0061901;AN=5008;NS=2504;DP=20067;EAS_AF=0.0238;AMR_AF=0;AFR_AF=0;EUR_AF=0;SAS_AF=0.0072;AA=G|||;VT=SNP;EX_TARGET
1	43887146	rs2782644	G	A	100	PASS	AC=993;AF=0.198283;AN=5008;NS=2504;DP=21713;EAS_AF=0.0823;AMR_AF=0.379;AFR_AF=0.0998;EUR_AF=0.4205;SAS_AF=0.0941;AA=G|||;VT=SNP
1	43888602	rs2782645	G	A	100	PASS	AC=1209;AF=0.241414;AN=5008;NS=2504;DP=13252;EAS_AF=0.1062;AMR_AF=0.3905;AFR_AF=0.2345;EUR_AF=0.4205;SAS_AF=0.1002;AA=a|||;VT=SNP
1	43888724	rs75523838	C	T	100	PASS	AC=119;AF=0.023762;AN=5008;NS=2504;DP=17449;EAS_AF=0.0843;AMR_AF=0.0403;AFR_AF=0;EUR_AF=0.004;SAS_AF=0.002;AA=c|||;VT=SNP
1	43889558	rs187221989	A	G	100	PASS	AC=31;AF=0.0061901;AN=5008;NS=2504;DP=23949;EAS_AF=0.0238;AMR_AF=0;AFR_AF=0;EUR_AF=0;SAS_AF=0.0072;AA=A|||;VT=SNP
1	43889658	rs112850737	A	G	100	PASS	AC=35;AF=0.00698882;AN=5008;NS=2504;DP=23186;EAS_AF=0.0238;AMR_AF=0;AFR_AF=0.0015;EUR_AF=0;SAS_AF=0.0092;AA=G|||;VT=SNP
1	43891040	rs181091471	C	G	100	PASS	AC=31;AF=0.0061901;AN=5008;NS=2504;DP=20738;EAS_AF=0.0238;AMR_AF=0;AFR_AF=0;EUR_AF=0;SAS_AF=0.0072;AA=C|||;VT=SNP
1	43892189	rs2782646	G	A	100	PASS	AC=1100;AF=0.219649;AN=5008;NS=2504;DP=16821;EAS_AF=0.0823;AMR_AF=0.3905;AFR_AF=0.1755;EUR_AF=0.4205;SAS_AF=0.093;AA=G|||;VT=SNP
1	43892438	rs147008168	C	T	100	PASS	AC=32;AF=0.00638978;AN=5008;NS=2504;DP=16675;EAS_AF=0.0238;AMR_AF=0;AFR_AF=0.0008;EUR_AF=0;SAS_AF=0.0072;AA=C|||;VT=SNP;EX_TARGET
1	43894511	rs118045055	A	G	100	PASS	AC=31;AF=0.0061901;AN=5008;NS=2504;DP=20687;EAS_AF=0.0238;AMR_AF=0;AFR_AF=0;EUR_AF=0;SAS_AF=0.0072;AA=A|||;VT=SNP
1	43895632	rs150839749	C	G	100	PASS	AC=31;AF=0.0061901;AN=5008;NS=2504;DP=21477;EAS_AF=0.0238;AMR_AF=0;AFR_AF=0;EUR_AF=0;SAS_AF=0.0072;AA=C|||;VT=SNP
1	43895802	rs144201054	C	G	100	PASS	AC=58;AF=0.0115815;AN=5008;NS=2504;DP=20426;EAS_AF=0.0238;AMR_AF=0;AFR_AF=0.0204;EUR_AF=0;SAS_AF=0.0072;AA=C|||;VT=SNP
1	43897252	rs72883817	A	G	100	PASS	AC=92;AF=0.0183706;AN=5008;NS=2504;DP=18415;EAS_AF=0.0238;AMR_AF=0;AFR_AF=0.0461;EUR_AF=0;SAS_AF=0.0072;AA=A|||;VT=SNP
1	43897779	rs3737197	C	T	100	PASS	AC=38;AF=0.00758786;AN=5008;NS=2504;DP=20446;EAS_AF=0.0337;AMR_AF=0.0029;AFR_AF=0.0015;EUR_AF=0;SAS_AF=0;AA=C|||;VT=SNP
1	43898053	rs12129487	T	G	100	PASS	AC=178;AF=0.0355431;AN=5008;NS=2504;DP=14159;EAS_AF=0.0188;AMR_AF=0.0173;AFR_AF=0.0552;EUR_AF=0.0278;SAS_AF=0.047;AA=T|||;VT=SNP;EX_TARGET
1	43899554	rs116996089	C	T	100	PASS	AC=31;AF=0.0061901;AN=5008;NS=2504;DP=23213;EAS_AF=0.0238;AMR_AF=0;AFR_AF=0;EUR_AF=0;SAS_AF=0.0072;AA=C|||;VT=SNP
1	43899627	rs2842179	C	T	100	PASS	AC=1220;AF=0.24361;AN=5008;NS=2504;DP=20965;EAS_AF=0.1032;AMR_AF=0.389;AFR_AF=0.2368;EUR_AF=0.4215;SAS_AF=0.1115;AA=T|||;VT=SNP
1	43901011	rs2039531	A	C	100	PASS	AC=996;AF=0.198882;AN=5008;NS=2504;DP=18890;EAS_AF=0.0823;AMR_AF=0.379;AFR_AF=0.1006;EUR_AF=0.4225;SAS_AF=0.0941;AA=A|||;VT=SNP;EX_TARGET
1	43901458	rs2782647	T	G	100	PASS	AC=1050;AF=0.209665;AN=5008;NS=2504;DP=19037;EAS_AF=0.0823;AMR_AF=0.3862;AFR_AF=0.1369;EUR_AF=0.4225;SAS_AF=0.0951;AA=T|||;VT=SNP
1	43901491	rs145105041	C	T	100	PASS	AC=31;AF=0.0061901;AN=5008;NS=2504;DP=19312;EAS_AF=0.0238;AMR_AF=0;AFR_AF=0;EUR_AF=0;SAS_AF=0.0072;AA=C|||;VT=SNP
1	43901806	rs149021578	C	T	100	PASS	AC=31;AF=0.0061901;AN=5008;NS=2504;DP=21995;EAS_AF=0.0238;AMR_AF=0;AFR_AF=0;EUR_AF=0;SAS_AF=0.0072;AA=C|||;VT=SNP
1	43901916	rs2842180	C	T	100	PASS	AC=1119;AF=0.223442;AN=5008;NS=2504;DP=21122;EAS_AF=0.0794;AMR_AF=0.3905;AFR_AF=0.1899;EUR_AF=0.4225;SAS_AF=0.0941;AA=C|||;VT=SNP
1	43902071	rs151325113	G	A	100	PASS	AC=58;AF=0.0115815;AN=5008;NS=2504;DP=20709;EAS_AF=0.0238;AMR_AF=0;AFR_AF=0.0204;EUR_AF=0;SAS_AF=0.0072;AA=A|||;VT=SNP
1	43903589	rs2782648	G	T	100	PASS	AC=1061;AF=0.211861;AN=5008;NS=2504;DP=19174;EAS_AF=0.0823;AMR_AF=0.3862;AFR_AF=0.146;EUR_AF=0.4215;SAS_AF=0.0951;AA=G|||;VT=SNP
1	43903695	rs2842182	A	G	100	PASS	AC=2986;AF=0.596246;AN=5008;NS=2504;DP=19185;EAS_AF=0.5129;AMR_AF=0.647;AFR_AF=0.6959;EUR_AF=0.6362;SAS_AF=0.4703;AA=G|||;VT=SNP
1	43904316	rs2842184	A	G	100	PASS	AC=1216;AF=0.242812;AN=5008;NS=2504;DP=19008;EAS_AF=0.1062;AMR_AF=0.3905;AFR_AF=0.2375;EUR_AF=0.4215;SAS_AF=0.1022;AA=G|||;VT=SNP;EX_TARGET
1	43905819	rs2782649	T	C	100	PASS	AC=1003;AF=0.20028;AN=5008;NS=2504;DP=19852;EAS_AF=0.0823;AMR_AF=0.379;AFR_AF=0.1044;EUR_AF=0.4215;SAS_AF=0.0971;AA=T|||;VT=SNP
1	43906169	rs72637949	G	A	100	PASS	AC=38;AF=0.00758786;AN=5008;NS=2504;DP=19959;EAS_AF=0.0337;AMR_AF=0.0029;AFR_AF=0.0015;EUR_AF=0;SAS_AF=0;AA=G|||;VT=SNP;EX_TARGET
1	43906482	rs1572272	C	T	100	PASS	AC=986;AF=0.196885;AN=5008;NS=2504;DP=22810;EAS_AF=0.0794;AMR_AF=0.379;AFR_AF=0.0953;EUR_AF=0.4215;SAS_AF=0.0951;AA=C|||;VT=SNP
1	43906896	rs2027130	A	G	100	PASS	AC=983;AF=0.196286;AN=5008;NS=2504;DP=19153;EAS_AF=0.0823;AMR_AF=0.3847;AFR_AF=0.0885;EUR_AF=0.4205;SAS_AF=0.0951;AA=A|||;VT=SNP;EX_TARGET
1	43907092	rs12407785	G	A	100	PASS	AC=1050;AF=0.209665;AN=5008;NS=2504;DP=17658;EAS_AF=0.3859;AMR_AF=0.2118;AFR_AF=0.0166;EUR_AF=0.1889;SAS_AF=0.3088;AA=G|||;VT=SNP
1	43907172	rs117106532	C	T	100	PASS	AC=31;AF=0.0061901;AN=5008;NS=2504;DP=17320;EAS_AF=0.0238;AMR_AF=0;AFR_AF=0;EUR_AF=0;SAS_AF=0.0072;AA=C|||;VT=SNP;EX_TARGET
1	43907608	rs118046291	G	A	100	PASS	AC=31;AF=0.0061901;AN=5008;NS=2504;DP=15021;EAS_AF=0.0238;AMR_AF=0;AFR_AF=0;EUR_AF=0;SAS_AF=0.0072;AA=G|||;VT=SNP
1	43908103	rs181831231	C	T	100	PASS	AC=31;AF=0.0061901;AN=5008;NS=2504;DP=14715;EAS_AF=0.0238;AMR_AF=0;AFR_AF=0;EUR_AF=0;SAS_AF=0.0072;AA=C|||;VT=SNP;EX_TARGET
1	43908158	rs187106999	T	C	100	PASS	AC=31;AF=0.0061901;AN=5008;NS=2504;DP=14429;EAS_AF=0.0238;AMR_AF=0;AFR_AF=0;EUR_AF=0;SAS_AF=0.0072;AA=t|||;VT=SNP;EX_TARGET
1	43908274	rs2275098	C	T	100	PASS	AC=41;AF=0.0081869;AN=5008;NS=2504;DP=17934;EAS_AF=0.0387;AMR_AF=0;AFR_AF=0;EUR_AF=0;SAS_AF=0.002;AA=c|||;VT=SNP;EX_TARGET
1	43909265	rs2255632	T	C	100	PASS	AC=1107;AF=0.221046;AN=5008;NS=2504;DP=18095;EAS_AF=0.1329;AMR_AF=0.3948;AFR_AF=0.1233;EUR_AF=0.4254;SAS_AF=0.1104;AA=C|||;VT=SNP;EX_TARGET
1	43910043	rs2842193	T	C	100	PASS	AC=982;AF=0.196086;AN=5008;NS=2504;DP=22615;EAS_AF=0.0784;AMR_AF=0.3847;AFR_AF=0.0885;EUR_AF=0.4205;SAS_AF=0.0982;AA=T|||;VT=SNP
1	43910191	rs148322703	T	C	100	PASS	AC=31;AF=0.0061901;AN=5008;NS=2504;DP=21640;EAS_AF=0.0238;AMR_AF=0;AFR_AF=0;EUR_AF=0;SAS_AF=0.0072;AA=T|||;VT=SNP
1	43912590	rs2782650	A	G	100	PASS	AC=1061;AF=0.211861;AN=5008;NS=2504;DP=21462;EAS_AF=0.0813;AMR_AF=0.3847;AFR_AF=0.146;EUR_AF=0.4215;SAS_AF=0.0971;AA=A|||;VT=SNP;EX_TARGET
1	43912971	rs188307060	C	T	100	PASS	AC=9;AF=0.00179712;AN=5008;NS=2504;DP=22999;EAS_AF=0.0089;AMR_AF=0;AFR_AF=0;EUR_AF=0;SAS_AF=0;AA=C|||;VT=SNP
1	43914861	rs79943401	T	G	100	PASS	AC=365;AF=0.0728834;AN=5008;NS=2504;DP=20922;EAS_AF=0.1806;AMR_AF=0.036;AFR_AF=0.0023;EUR_AF=0.0636;SAS_AF=0.093;AA=T|||;VT=SNP
1	43914898	rs118092570	C	G	100	PASS	AC=31;AF=0.0061901;AN=5008;NS=2504;DP=21610;EAS_AF=0.0238;AMR_AF=0;AFR_AF=0;EUR_AF=0;SAS_AF=0.0072;AA=C|||;VT=SNP
1	43914926	rs145777142	C	G	100	PASS	AC=31;AF=0.0061901;AN=5008;NS=2504;DP=21313;EAS_AF=0.0238;AMR_AF=0;AFR_AF=0;EUR_AF=0;SAS_AF=0.0072;AA=C|||;VT=SNP
1	43915335	rs116871585	C	T	100	PASS	AC=31;AF=0.0061901;AN=5008;NS=2504;DP=21641;EAS_AF=0.0238;AMR_AF=0;AFR_AF=0;EUR_AF=0;SAS_AF=0.0072;AA=C|||;VT=SNP
1	43916393	rs41270367	G	A	100	PASS	AC=247;AF=0.0493211;AN=5008;NS=2504;DP=18584;EAS_AF=0.0188;AMR_AF=0.0144;AFR_AF=0.1074;EUR_AF=0.0189;SAS_AF=0.0583;AA=G|||;VT=SNP
1	43916642	rs6954	T	C	100	PASS	AC=2929;AF=0.584864;AN=5008;NS=2504;DP=19583;EAS_AF=0.5069;AMR_AF=0.6282;AFR_AF=0.7118;EUR_AF=0.5845;SAS_AF=0.4632;AA=T|||;VT=SNP
1	43917083	rs117454252	C	T	100	PASS	AC=30;AF=0.00599042;AN=5008;NS=2504;DP=18717;EAS_AF=0.0228;AMR_AF=0;AFR_AF=0;EUR_AF=0;SAS_AF=0.0072;AA=C|||;VT=SNP;EX_TARGET
1	43917409	rs2251804	T	C	100	PASS	AC=1042;AF=0.208067;AN=5008;NS=2504;DP=17924;EAS_AF=0.0754;AMR_AF=0.3501;AFR_AF=0.146;EUR_AF=0.4254;SAS_AF=0.1043;AA=T|||;VT=SNP;EX_TARGET
1	43917601	rs111686948	C	T	100	PASS	AC=82;AF=0.0163738;AN=5008;NS=2504;DP=17861;EAS_AF=0.0188;AMR_AF=0.0043;AFR_AF=0.025;EUR_AF=0;SAS_AF=0.0276;AA=C|||;VT=SNP;EX_TARGET
1	43917637	rs2251802	G	A	100	PASS	AC=1117;AF=0.223043;AN=5008;NS=2504;DP=18026;EAS_AF=0.0784;AMR_AF=0.389;AFR_AF=0.1884;EUR_AF=0.4215;SAS_AF=0.0971;AA=G|||;VT=SNP;EX_TARGET
1	43919413	rs6692611	A	G	100	PASS	AC=2984;AF=0.595847;AN=5008;NS=2504;DP=4728;EAS_AF=0.5089;AMR_AF=0.647;AFR_AF=0.6967;EUR_AF=0.6362;SAS_AF=0.4714;AA=G|||;VT=SNP;EX_TARGET
1	43919588	rs187122906	G	A	100	PASS	AC=30;AF=0.00599042;AN=5008;NS=2504;DP=8142;EAS_AF=0.0228;AMR_AF=0;AFR_AF=0;EUR_AF=0;SAS_AF=0.0072;AA=G|||;VT=SNP
1	43920686	rs2782651	C	G	100	PASS	AC=2982;AF=0.595447;AN=5008;NS=2504;DP=17861;EAS_AF=0.5089;AMR_AF=0.647;AFR_AF=0.6959;EUR_AF=0.6362;SAS_AF=0.4703;AA=G|||;VT=SNP
1	43920945	rs2842195	G	T	100	PASS	AC=918;AF=0.183307;AN=5008;NS=2504;DP=20599;EAS_AF=0.0813;AMR_AF=0.3761;AFR_AF=0.0431;EUR_AF=0.4205;SAS_AF=0.0971;AA=G|||;VT=SNP
1	43921384	rs1334973	T	G	100	PASS	AC=1253;AF=0.2502;AN=5008;NS=2504;DP=21259;EAS_AF=0.1042;AMR_AF=0.3934;AFR_AF=0.264;EUR_AF=0.4215;SAS_AF=0.1043;AA=G|||;VT=SNP
1	43921743	rs79356022	C	A	100	PASS	AC=81;AF=0.0161741;AN=5008;NS=2504;DP=20236;EAS_AF=0.0794;AMR_AF=0;AFR_AF=0;EUR_AF=0;SAS_AF=0.001;AA=C|||;VT=SNP
1	43923052	rs114945008	C	T	100	PASS	AC=176;AF=0.0351438;AN=5008;NS=2504;DP=13009;EAS_AF=0.0228;AMR_AF=0.0086;AFR_AF=0.1044;EUR_AF=0.001;SAS_AF=0.0082;AA=c|||;VT=SNP
1	43923410	rs183028690	G	C	100	PASS	AC=30;AF=0.00599042;AN=5008;NS=2504;DP=15438;EAS_AF=0.0228;AMR_AF=0;AFR_AF=0;EUR_AF=0;SAS_AF=0.0072;AA=G|||;VT=SNP
1	43924166	rs2494994	A	T	100	PASS	AC=1061;AF=0.211861;AN=5008;NS=2504;DP=18529;EAS_AF=0.0813;AMR_AF=0.3847;AFR_AF=0.146;EUR_AF=0.4215;SAS_AF=0.0971;AA=A|||;VT=SNP
1	43925928	rs141147599	T	A	100	PASS	AC=30;AF=0.00599042;AN=5008;NS=2504;DP=7588;EAS_AF=0.0228;AMR_AF=0;AFR_AF=0;EUR_AF=0;SAS_AF=0.0072;AA=T|||;VT=SNP
1	43926266	rs2992036	C	G	100	PASS	AC=1215;AF=0.242612;AN=5008;NS=2504;DP=11446;EAS_AF=0.1012;AMR_AF=0.389;AFR_AF=0.2398;EUR_AF=0.4215;SAS_AF=0.1043;AA=G|||;VT=SNP
1	43926305	rs2782652	T	C	100	PASS	AC=1718;AF=0.343051;AN=5008;NS=2504;DP=13007;EAS_AF=0.12;AMR_AF=0.4207;AFR_AF=0.5265;EUR_AF=0.4473;SAS_AF=0.1626;AA=C|||;VT=SNP
1	43926458	rs113217474	C	T	100	PASS	AC=64;AF=0.0127796;AN=5008;NS=2504;DP=13994;EAS_AF=0.0228;AMR_AF=0;AFR_AF=0.0257;EUR_AF=0;SAS_AF=0.0072;AA=T|||;VT=SNP
1	43926715	rs2262984	C	G	100	PASS	AC=993;AF=0.198283;AN=5008;NS=2504;DP=20988;EAS_AF=0.0784;AMR_AF=0.3775;AFR_AF=0.1006;EUR_AF=0.4215;SAS_AF=0.0971;AA=C|||;VT=SNP
1	43927411	rs2842196	T	C	100	PASS	AC=1231;AF=0.245807;AN=5008;NS=2504;DP=20484;EAS_AF=0.1012;AMR_AF=0.3934;AFR_AF=0.2496;EUR_AF=0.4215;SAS_AF=0.1043;AA=C|||;VT=SNP
1	43927811	rs72637950	G	T	100	PASS	AC=21;AF=0.00419329;AN=5008;NS=2504;DP=17525;EAS_AF=0.0208;AMR_AF=0;AFR_AF=0;EUR_AF=0;SAS_AF=0;AA=G|||;VT=SNP
1	43927877	rs2842197	A	G	100	PASS	AC=1233;AF=0.246206;AN=5008;NS=2504;DP=17214;EAS_AF=0.1042;AMR_AF=0.3934;AFR_AF=0.2496;EUR_AF=0.4205;SAS_AF=0.1043;AA=G|||;VT=SNP
1	43928455	rs56185550	G	C	100	PASS	AC=488;AF=0.0974441;AN=5008;NS=2504;DP=14841;EAS_AF=0.0188;AMR_AF=0.0274;AFR_AF=0.2821;EUR_AF=0.0199;SAS_AF=0.0583;AA=G|||;VT=SNP
1	43929988	rs2782657	G	C	100	PASS	AC=1183;AF=0.236222;AN=5008;NS=2504;DP=19057;EAS_AF=0.1042;AMR_AF=0.3746;AFR_AF=0.2383;EUR_AF=0.3986;SAS_AF=0.1043;AA=C|||;VT=SNP
1	43930738	rs2842198	G	A	100	PASS	AC=1184;AF=0.236422;AN=5008;NS=2504;DP=16504;EAS_AF=0.1042;AMR_AF=0.3746;AFR_AF=0.2383;EUR_AF=0.3976;SAS_AF=0.1063;AA=A|||;VT=SNP
1	43930988	rs143433536	T	C	100	PASS	AC=30;AF=0.00599042;AN=5008;NS=2504;DP=16456;EAS_AF=0.0228;AMR_AF=0;AFR_AF=0;EUR_AF=0;SAS_AF=0.0072;AA=T|||;VT=SNP
1	43931862	rs139246241	T	A	100	PASS	AC=30;AF=0.00599042;AN=5008;NS=2504;DP=19174;EAS_AF=0.0228;AMR_AF=0;AFR_AF=0;EUR_AF=0;SAS_AF=0.0072;AA=T|||;VT=SNP
1	43932369	rs117489987	C	T	100	PASS	AC=30;AF=0.00599042;AN=5008;NS=2504;DP=18448;EAS_AF=0.0228;AMR_AF=0;AFR_AF=0;EUR_AF=0;SAS_AF=0.0072;AA=C|||;VT=SNP
1	43933689	rs2105029	T	C	100	PASS	AC=1202;AF=0.240016;AN=5008;NS=2504;DP=21106;EAS_AF=0.1022;AMR_AF=0.3804;AFR_AF=0.2337;EUR_AF=0.4026;SAS_AF=0.1237;AA=C|||;VT=SNP
1	43934859	rs80204556	G	A	100	PASS	AC=1065;AF=0.21266;AN=5008;NS=2504;DP=18884;EAS_AF=0.3859;AMR_AF=0.2205;AFR_AF=0.0159;EUR_AF=0.2028;SAS_AF=0.3047;AA=G|||;VT=SNP
1	43936544	rs189870392	T	C	100	PASS	AC=31;AF=0.0061901;AN=5008;NS=2504;DP=20107;EAS_AF=0.0228;AMR_AF=0;AFR_AF=0;EUR_AF=0;SAS_AF=0.0082;AA=T|||;VT=SNP
1	43938801	rs7413861	A	C	100	PASS	AC=3954;AF=0.789537;AN=5008;NS=2504;DP=18074;EAS_AF=0.8988;AMR_AF=0.6297;AFR_AF=0.848;EUR_AF=0.6054;SAS_AF=0.9008;AA=C|||;VT=SNP
1	43939875	rs117663920	G	A	100	PASS	AC=31;AF=0.0061901;AN=5008;NS=2504;DP=20139;EAS_AF=0.0238;AMR_AF=0;AFR_AF=0;EUR_AF=0;SAS_AF=0.0072;AA=G|||;VT=SNP
1	43941352	rs2105028	C	T	100	PASS	AC=1110;AF=0.221645;AN=5008;NS=2504;DP=18977;EAS_AF=0.1052;AMR_AF=0.3775;AFR_AF=0.1876;EUR_AF=0.3946;SAS_AF=0.0992;AA=T|||;VT=SNP
1	43941508	rs12069733	G	A	100	PASS	AC=2155;AF=0.430312;AN=5008;NS=2504;DP=16322;EAS_AF=0.4931;AMR_AF=0.3617;AFR_AF=0.3449;EUR_AF=0.3767;SAS_AF=0.5849;AA=g|||;VT=SNP
1	43941927	rs4660733	C	T	100	PASS	AC=4065;AF=0.811701;AN=5008;NS=2504;DP=8583;EAS_AF=0.9177;AMR_AF=0.6354;AFR_AF=0.9062;EUR_AF=0.6093;SAS_AF=0.908;AA=T|||;VT=SNP
1	43942464	rs118061172	C	G	100	PASS	AC=30;AF=0.00599042;AN=5008;NS=2504;DP=18375;EAS_AF=0.0228;AMR_AF=0;AFR_AF=0;EUR_AF=0;SAS_AF=0.0072;AA=C|||;VT=SNP
1	43943077	rs140425290	T	C	100	PASS	AC=30;AF=0.00599042;AN=5008;NS=2504;DP=17589;EAS_AF=0.0228;AMR_AF=0;AFR_AF=0;EUR_AF=0;SAS_AF=0.0072;AA=G|||;VT=SNP
1	43944799	rs140617801	G	A	100	PASS	AC=30;AF=0.00599042;AN=5008;NS=2504;DP=17318;EAS_AF=0.0228;AMR_AF=0;AFR_AF=0;EUR_AF=0;SAS_AF=0.0072;AA=G|||;VT=SNP
1	43945227	rs145669076	T	C	100	PASS	AC=40;AF=0.00798722;AN=5008;NS=2504;DP=19026;EAS_AF=0.0228;AMR_AF=0;AFR_AF=0.0045;EUR_AF=0.004;SAS_AF=0.0072;AA=T|||;VT=SNP
1	43945856	rs149561672	C	T	100	PASS	AC=40;AF=0.00798722;AN=5008;NS=2504;DP=16703;EAS_AF=0.0377;AMR_AF=0;AFR_AF=0;EUR_AF=0;SAS_AF=0.002;AA=C|||;VT=SNP
1	43946718	rs1889591	G	A	100	PASS	AC=183;AF=0.0365415;AN=5008;NS=2504;DP=15389;EAS_AF=0.0228;AMR_AF=0.0043;AFR_AF=0.1089;EUR_AF=0.006;SAS_AF=0.0072;AA=A|||;VT=SNP
1	43946760	rs1889590	T	C	100	PASS	AC=197;AF=0.0393371;AN=5008;NS=2504;DP=14818;EAS_AF=0.0228;AMR_AF=0.0086;AFR_AF=0.1172;EUR_AF=0.006;SAS_AF=0.0072;AA=C|||;VT=SNP
1	43946804	rs141772810	C	T	100	PASS	AC=30;AF=0.00599042;AN=5008;NS=2504;DP=14259;EAS_AF=0.0228;AMR_AF=0;AFR_AF=0;EUR_AF=0;SAS_AF=0.0072;AA=C|||;VT=SNP
1	43947595	rs111862018	C	T	100	PASS	AC=211;AF=0.0421326;AN=5008;NS=2504;DP=16446;EAS_AF=0.0228;AMR_AF=0.013;AFR_AF=0.1256;EUR_AF=0.006;SAS_AF=0.0072;AA=T|||;VT=SNP
1	43947708	rs149874900	C	A	100	PASS	AC=30;AF=0.00599042;AN=5008;NS=2504;DP=13451;EAS_AF=0.0228;AMR_AF=0;AFR_AF=0;EUR_AF=0;SAS_AF=0.0072;AA=T|||;VT=SNP
1	43948774	rs10789433	G	A	100	PASS	AC=4064;AF=0.811502;AN=5008;NS=2504;DP=8754;EAS_AF=0.9187;AMR_AF=0.634;AFR_AF=0.9047;EUR_AF=0.6093;SAS_AF=0.909;AA=A|||;VT=SNP
1	43948779	rs115978813	T	A	100	PASS	AC=222;AF=0.0443291;AN=5008;NS=2504;DP=8734;EAS_AF=0.0228;AMR_AF=0.0086;AFR_AF=0.1362;EUR_AF=0.006;SAS_AF=0.0072;AA=t|||;VT=SNP
1	43949095	rs10732843	A	G	100	PASS	AC=3723;AF=0.743411;AN=5008;NS=2504;DP=13003;EAS_AF=0.8958;AMR_AF=0.6182;AFR_AF=0.6823;EUR_AF=0.6034;SAS_AF=0.9018;AA=A|||;VT=SNP
1	43949235	rs11210850	G	A	100	PASS	AC=3913;AF=0.78135;AN=5008;NS=2504;DP=13259;EAS_AF=0.9187;AMR_AF=0.6268;AFR_AF=0.7943;EUR_AF=0.6093;SAS_AF=0.909;AA=A|||;VT=SNP
1	43949390	rs117377870	T	G	100	PASS	AC=30;AF=0.00599042;AN=5008;NS=2504;DP=13919;EAS_AF=0.0228;AMR_AF=0;AFR_AF=0;EUR_AF=0;SAS_AF=0.0072;AA=T|||;VT=SNP
1	43949718	rs2992038	T	C	100	PASS	AC=4076;AF=0.813898;AN=5008;NS=2504;DP=18663;EAS_AF=0.9296;AMR_AF=0.6758;AFR_AF=0.8767;EUR_AF=0.6133;SAS_AF=0.9141;AA=C|||;VT=SNP
1	43949810	rs2992037	A	G	100	PASS	AC=4154;AF=0.829473;AN=5008;NS=2504;DP=18946;EAS_AF=0.9296;AMR_AF=0.6974;AFR_AF=0.8805;EUR_AF=0.661;SAS_AF=0.9243;AA=G|||;VT=SNP
1	43950265	rs2782653	C	G	100	PASS	AC=3758;AF=0.750399;AN=5008;NS=2504;DP=19817;EAS_AF=0.8661;AMR_AF=0.7896;AFR_AF=0.5424;EUR_AF=0.7058;SAS_AF=0.9305;AA=C|||;VT=SNP
1	43951140	rs75599303	C	T	100	PASS	AC=74;AF=0.0147764;AN=5008;NS=2504;DP=17338;EAS_AF=0.0685;AMR_AF=0;AFR_AF=0;EUR_AF=0.001;SAS_AF=0.0041;AA=C|||;VT=SNP
1	43952853	rs79885847	G	A	100	PASS	AC=41;AF=0.0081869;AN=5008;NS=2504;DP=18120;EAS_AF=0.0397;AMR_AF=0;AFR_AF=0;EUR_AF=0;SAS_AF=0.001;AA=G|||;VT=SNP
1	43955148	rs6429604	A	G	100	PASS	AC=1912;AF=0.381789;AN=5008;NS=2504;DP=16955;EAS_AF=0.5883;AMR_AF=0.33;AFR_AF=0.2413;EUR_AF=0.328;SAS_AF=0.4509;AA=a|||;VT=SNP
1	43956172	rs77725947	C	A	100	PASS	AC=74;AF=0.0147764;AN=5008;NS=2504;DP=16862;EAS_AF=0.0685;AMR_AF=0;AFR_AF=0;EUR_AF=0.001;SAS_AF=0.0041;AA=C|||;VT=SNP
1	43957515	rs6687571	G	A	100	PASS	AC=2067;AF=0.41274;AN=5008;NS=2504;DP=16650;EAS_AF=0.5883;AMR_AF=0.3429;AFR_AF=0.3328;EUR_AF=0.3439;SAS_AF=0.4601;AA=G|||;VT=SNP
1	43958424	rs117747197	G	T	100	PASS	AC=74;AF=0.0147764;AN=5008;NS=2504;DP=18257;EAS_AF=0.0685;AMR_AF=0;AFR_AF=0;EUR_AF=0.001;SAS_AF=0.0041;AA=G|||;VT=SNP
1	43958999	rs2842173	T	C	100	PASS	AC=1498;AF=0.299121;AN=5008;NS=2504;DP=14679;EAS_AF=0.2649;AMR_AF=0.4179;AFR_AF=0.174;EUR_AF=0.3042;SAS_AF=0.4141;AA=T|||;VT=SNP
1	43959023	rs2842172	T	A	100	PASS	AC=1404;AF=0.280351;AN=5008;NS=2504;DP=14756;EAS_AF=0.2649;AMR_AF=0.4135;AFR_AF=0.1051;EUR_AF=0.3042;SAS_AF=0.4141;AA=t|||;VT=SNP
1	43959216	rs139832080	C	T	100	PASS	AC=21;AF=0.00419329;AN=5008;NS=2504;DP=16514;EAS_AF=0.0159;AMR_AF=0;AFR_AF=0;EUR_AF=0.005;SAS_AF=0;AA=c|||;VT=SNP
1	43959942	rs7417538	G	A	100	PASS	AC=2691;AF=0.53734;AN=5008;NS=2504;DP=16337;EAS_AF=0.6567;AMR_AF=0.3674;AFR_AF=0.7307;EUR_AF=0.3519;SAS_AF=0.4642;AA=A|||;VT=SNP
1	43960479	rs2039529	A	G	100	PASS	AC=1914;AF=0.382188;AN=5008;NS=2504;DP=17355;EAS_AF=0.5883;AMR_AF=0.3314;AFR_AF=0.2421;EUR_AF=0.328;SAS_AF=0.4509;AA=A|||;VT=SNP
1	43960530	rs2039528	A	G	100	PASS	AC=2068;AF=0.412939;AN=5008;NS=2504;DP=16464;EAS_AF=0.5883;AMR_AF=0.3429;AFR_AF=0.3336;EUR_AF=0.3439;SAS_AF=0.4601;AA=A|||;VT=SNP
1	43961082	rs117334819	C	T	100	PASS	AC=74;AF=0.0147764;AN=5008;NS=2504;DP=19808;EAS_AF=0.0685;AMR_AF=0;AFR_AF=0;EUR_AF=0.001;SAS_AF=0.0041;AA=C|||;VT=SNP
1	43964411	rs2494996	A	T	100	PASS	AC=1340;AF=0.267572;AN=5008;NS=2504;DP=15971;EAS_AF=0.2688;AMR_AF=0.4049;AFR_AF=0.0567;EUR_AF=0.3052;SAS_AF=0.4151;AA=A|||;VT=SNP
1	43964732	rs142394472	C	T	100	PASS	AC=74;AF=0.0147764;AN=5008;NS=2504;DP=17935;EAS_AF=0.0685;AMR_AF=0;AFR_AF=0;EUR_AF=0.001;SAS_AF=0.0041;AA=C|||;VT=SNP
1	43964954	rs867605	C	T	100	PASS	AC=1468;AF=0.293131;AN=5008;NS=2504;DP=18159;EAS_AF=0.2688;AMR_AF=0.4135;AFR_AF=0.149;EUR_AF=0.3052;SAS_AF=0.4151;AA=C|||;VT=SNP
1	43965411	rs1806802	T	C	100	PASS	AC=2459;AF=0.491014;AN=5008;NS=2504;DP=15453;EAS_AF=0.5883;AMR_AF=0.3646;AFR_AF=0.6172;EUR_AF=0.3459;SAS_AF=0.4591;AA=C|||;VT=SNP
1	43965589	rs16830875	G	A	100	PASS	AC=74;AF=0.0147764;AN=5008;NS=2504;DP=20124;EAS_AF=0.0685;AMR_AF=0;AFR_AF=0;EUR_AF=0.001;SAS_AF=0.0041;AA=G|||;VT=SNP
1	43966009	rs74850516	C	T	100	PASS	AC=468;AF=0.0934505;AN=5008;NS=2504;DP=20184;EAS_AF=0.0685;AMR_AF=0.0231;AFR_AF=0.2837;EUR_AF=0.004;SAS_AF=0.0041;AA=T|||;VT=SNP
1	43970297	rs2842192	G	A	100	PASS	AC=1549;AF=0.309305;AN=5008;NS=2504;DP=16538;EAS_AF=0.3442;AMR_AF=0.4424;AFR_AF=0.1369;EUR_AF=0.3062;SAS_AF=0.4151;AA=G|||;VT=SNP
1	43970956	rs6675341	C	T	100	PASS	AC=1809;AF=0.361222;AN=5008;NS=2504;DP=17838;EAS_AF=0.5149;AMR_AF=0.2824;AFR_AF=0.2625;EUR_AF=0.3121;SAS_AF=0.4427;AA=C|||;VT=SNP
1	43972810	rs12045745	G	T	100	PASS	AC=107;AF=0.0213658;AN=5008;NS=2504;DP=18989;EAS_AF=0.0734;AMR_AF=0.0029;AFR_AF=0.0015;EUR_AF=0.0099;SAS_AF=0.0194;AA=G|||;VT=SNP
1	43974091	rs34898652	G	A	100	PASS	AC=833;AF=0.166334;AN=5008;NS=2504;DP=20323;EAS_AF=0.0308;AMR_AF=0.2305;AFR_AF=0.1225;EUR_AF=0.3628;SAS_AF=0.1176;AA=G|||;VT=SNP
1	43974489	rs10749849	G	A	100	PASS	AC=1822;AF=0.363818;AN=5008;NS=2504;DP=18908;EAS_AF=0.5129;AMR_AF=0.281;AFR_AF=0.2731;EUR_AF=0.3091;SAS_AF=0.4479;AA=G|||;VT=SNP
1	43974764	rs882464	G	T	100	PASS	AC=3195;AF=0.637979;AN=5008;NS=2504;DP=19816;EAS_AF=0.6121;AMR_AF=0.5389;AFR_AF=0.7118;EUR_AF=0.6918;SAS_AF=0.5798;AA=T|||;VT=SNP
1	43975238	rs1413937	G	A	100	PASS	AC=2211;AF=0.441494;AN=5008;NS=2504;DP=19934;EAS_AF=0.5833;AMR_AF=0.2968;AFR_AF=0.4992;EUR_AF=0.3131;SAS_AF=0.4519;AA=A|||;VT=SNP
1	43975773	rs10890250	A	G	100	PASS	AC=1826;AF=0.364617;AN=5008;NS=2504;DP=19548;EAS_AF=0.5159;AMR_AF=0.281;AFR_AF=0.2731;EUR_AF=0.3091;SAS_AF=0.4489;AA=A|||;VT=SNP
1	43976157	rs2819341	G	A	100	PASS	AC=1615;AF=0.322484;AN=5008;NS=2504;DP=21455;EAS_AF=0.3343;AMR_AF=0.4582;AFR_AF=0.1838;EUR_AF=0.3091;SAS_AF=0.4151;AA=G|||;VT=SNP
1	43976266	rs10890251	A	C	100	PASS	AC=2227;AF=0.444688;AN=5008;NS=2504;DP=21657;EAS_AF=0.5159;AMR_AF=0.3026;AFR_AF=0.5431;EUR_AF=0.327;SAS_AF=0.4601;AA=C|||;VT=SNP
1	43976467	rs10890252	A	G	100	PASS	AC=2318;AF=0.462859;AN=5008;NS=2504;DP=20926;EAS_AF=0.5823;AMR_AF=0.3012;AFR_AF=0.5598;EUR_AF=0.328;SAS_AF=0.4622;AA=G|||;VT=SNP
1	43976621	rs10789434	G	C	100	PASS	AC=3249;AF=0.648762;AN=5008;NS=2504;DP=19481;EAS_AF=0.6637;AMR_AF=0.5389;AFR_AF=0.711;EUR_AF=0.6909;SAS_AF=0.5838;AA=C|||;VT=SNP
1	43976675	rs11210857	G	A	100	PASS	AC=1827;AF=0.364816;AN=5008;NS=2504;DP=18614;EAS_AF=0.5169;AMR_AF=0.281;AFR_AF=0.2731;EUR_AF=0.3091;SAS_AF=0.4489;AA=A|||;VT=SNP
1	43978137	rs1953326	A	T	100	PASS	AC=1823;AF=0.364018;AN=5008;NS=2504;DP=19642;EAS_AF=0.5159;AMR_AF=0.281;AFR_AF=0.2716;EUR_AF=0.3091;SAS_AF=0.4479;AA=A|||;VT=SNP
1	43978140	rs1953327	A	T	100	PASS	AC=1823;AF=0.364018;AN=5008;NS=2504;DP=19578;EAS_AF=0.5159;AMR_AF=0.281;AFR_AF=0.2716;EUR_AF=0.3091;SAS_AF=0.4479;AA=A|||;VT=SNP
1	43978202	rs117645702	T	C	100	PASS	AC=73;AF=0.0145767;AN=5008;NS=2504;DP=19727;EAS_AF=0.0675;AMR_AF=0;AFR_AF=0;EUR_AF=0.001;SAS_AF=0.0041;AA=T|||;VT=SNP
1	43978683	rs79988310	G	A	100	PASS	AC=293;AF=0.0585064;AN=5008;NS=2504;DP=21027;EAS_AF=0.0685;AMR_AF=0.0115;AFR_AF=0.1581;EUR_AF=0.003;SAS_AF=0.0041;AA=G|||;VT=SNP
1	43978837	rs11210858	T	C	100	PASS	AC=1962;AF=0.391773;AN=5008;NS=2504;DP=22260;EAS_AF=0.5169;AMR_AF=0.2925;AFR_AF=0.3578;EUR_AF=0.326;SAS_AF=0.4468;AA=T|||;VT=SNP
1	43979102	rs72887212	G	C	100	PASS	AC=2269;AF=0.453075;AN=5008;NS=2504;DP=19241;EAS_AF=0.5823;AMR_AF=0.304;AFR_AF=0.5265;EUR_AF=0.333;SAS_AF=0.4499;AA=C|||;VT=SNP
1	43979413	rs12120857	C	T	100	PASS	AC=2100;AF=0.419329;AN=5008;NS=2504;DP=23809;EAS_AF=0.5823;AMR_AF=0.2954;AFR_AF=0.4047;EUR_AF=0.331;SAS_AF=0.4499;AA=T|||;VT=SNP
1	43979782	rs11210859	G	A	100	PASS	AC=2269;AF=0.453075;AN=5008;NS=2504;DP=24541;EAS_AF=0.5823;AMR_AF=0.3026;AFR_AF=0.5272;EUR_AF=0.333;SAS_AF=0.4499;AA=A|||;VT=SNP
1	43980593	rs76775017	C	T	100	PASS	AC=21;AF=0.00419329;AN=5008;NS=2504;DP=20449;EAS_AF=0.0208;AMR_AF=0;AFR_AF=0;EUR_AF=0;SAS_AF=0;AA=C|||;VT=SNP
1	43981101	rs78264954	T	C	100	PASS	AC=288;AF=0.057508;AN=5008;NS=2504;DP=19709;EAS_AF=0.1091;AMR_AF=0.0072;AFR_AF=0.1225;EUR_AF=0.003;SAS_AF=0.0082;AA=T|||;VT=SNP
1	43981265	rs1413938	C	T	100	PASS	AC=2123;AF=0.423922;AN=5008;NS=2504;DP=17086;EAS_AF=0.5853;AMR_AF=0.2968;AFR_AF=0.4175;EUR_AF=0.332;SAS_AF=0.4509;AA=T|||;VT=SNP
1	43981405	rs117988919	G	A	100	PASS	AC=118;AF=0.0235623;AN=5008;NS=2504;DP=20391;EAS_AF=0.1081;AMR_AF=0;AFR_AF=0;EUR_AF=0.001;SAS_AF=0.0082;AA=G|||;VT=SNP
1	43981961	rs2367617	A	G	100	PASS	AC=2002;AF=0.39976;AN=5008;NS=2504;DP=14516;EAS_AF=0.4742;AMR_AF=0.2968;AFR_AF=0.4175;EUR_AF=0.33;SAS_AF=0.4438;AA=a|||;VT=SNP
1	43982426	rs6657077	T	C	100	PASS	AC=2287;AF=0.456669;AN=5008;NS=2504;DP=16057;EAS_AF=0.5843;AMR_AF=0.304;AFR_AF=0.5386;EUR_AF=0.333;SAS_AF=0.4499;AA=C|||;VT=SNP
1	43982527	rs11210860	G	A	100	PASS	AC=867;AF=0.173123;AN=5008;NS=2504;DP=19119;EAS_AF=0.0337;AMR_AF=0.2392;AFR_AF=0.1445;EUR_AF=0.3579;SAS_AF=0.1186;AA=g|||;VT=SNP
1	43982576	rs117716633	T	G	100	PASS	AC=29;AF=0.00579073;AN=5008;NS=2504;DP=18707;EAS_AF=0.0288;AMR_AF=0;AFR_AF=0;EUR_AF=0;SAS_AF=0;AA=T|||;VT=SNP
1	43983569	rs2152113	T	C	100	PASS	AC=4135;AF=0.825679;AN=5008;NS=2504;DP=13796;EAS_AF=0.9663;AMR_AF=0.7651;AFR_AF=0.8495;EUR_AF=0.6412;SAS_AF=0.8814;AA=C|||;VT=SNP
1	43984142	rs11210862	C	T	100	PASS	AC=2115;AF=0.422324;AN=5008;NS=2504;DP=15762;EAS_AF=0.5813;AMR_AF=0.2968;AFR_AF=0.416;EUR_AF=0.331;SAS_AF=0.4499;AA=t|||;VT=SNP
1	43984627	rs1413939	G	C	100	PASS	AC=1841;AF=0.367612;AN=5008;NS=2504;DP=18664;EAS_AF=0.4702;AMR_AF=0.2867;AFR_AF=0.3275;EUR_AF=0.3101;SAS_AF=0.4325;AA=g|||;VT=SNP
1	43985678	rs11210863	C	T	100	PASS	AC=2095;AF=0.418331;AN=5008;NS=2504;DP=21288;EAS_AF=0.5784;AMR_AF=0.2968;AFR_AF=0.4062;EUR_AF=0.328;SAS_AF=0.4489;AA=T|||;VT=SNP
1	43987516	rs41341645	C	T	100	PASS	AC=1843;AF=0.368011;AN=5008;NS=2504;DP=17617;EAS_AF=0.4722;AMR_AF=0.2867;AFR_AF=0.3275;EUR_AF=0.3111;SAS_AF=0.4315;AA=C|||;VT=SNP
1	43987859	rs117778879	G	T	100	PASS	AC=25;AF=0.00499201;AN=5008;NS=2504;DP=18772;EAS_AF=0.0238;AMR_AF=0;AFR_AF=0;EUR_AF=0;SAS_AF=0.001;AA=G|||;VT=SNP
1	43987872	rs117960883	A	T	100	PASS	AC=121;AF=0.0241613;AN=5008;NS=2504;DP=18750;EAS_AF=0.1101;AMR_AF=0.0014;AFR_AF=0;EUR_AF=0.001;SAS_AF=0.0082;AA=A|||;VT=SNP
1	43988352	rs79115096	A	G	100	PASS	AC=121;AF=0.0241613;AN=5008;NS=2504;DP=20694;EAS_AF=0.1101;AMR_AF=0.0014;AFR_AF=0;EUR_AF=0.001;SAS_AF=0.0082;AA=A|||;VT=SNP
1	43989773	rs11577403	G	A	100	PASS	AC=812;AF=0.162141;AN=5008;NS=2504;DP=15013;EAS_AF=0.0337;AMR_AF=0.2349;AFR_AF=0.1097;EUR_AF=0.3569;SAS_AF=0.1135;AA=-|||;VT=SNP
1	43989898	rs12126770	C	T	100	PASS	AC=1925;AF=0.384385;AN=5008;NS=2504;DP=16203;EAS_AF=0.4732;AMR_AF=0.2911;AFR_AF=0.3638;EUR_AF=0.326;SAS_AF=0.4468;AA=-|||;VT=SNP
1	43991832	rs11210864	G	A	100	PASS	AC=1834;AF=0.366214;AN=5008;NS=2504;DP=16351;EAS_AF=0.4623;AMR_AF=0.2853;AFR_AF=0.323;EUR_AF=0.3231;SAS_AF=0.4274;AA=G|||;VT=SNP
1	43991848	rs11576774	A	G	100	PASS	AC=1838;AF=0.367013;AN=5008;NS=2504;DP=16338;EAS_AF=0.4623;AMR_AF=0.2853;AFR_AF=0.3207;EUR_AF=0.327;SAS_AF=0.4305;AA=A|||;VT=SNP
1	43992893	rs11577317	A	G	100	PASS	AC=1749;AF=0.349241;AN=5008;NS=2504;DP=19705;EAS_AF=0.4613;AMR_AF=0.2839;AFR_AF=0.2519;EUR_AF=0.328;SAS_AF=0.4335;AA=g|||;VT=SNP
1	43994127	rs141349540	G	T	100	PASS	AC=48;AF=0.00958466;AN=5008;NS=2504;DP=16969;EAS_AF=0.0437;AMR_AF=0;AFR_AF=0;EUR_AF=0;SAS_AF=0.0041;AA=g|||;VT=SNP
1	43999120	rs11590627	T	C	100	PASS	AC=1935;AF=0.386382;AN=5008;NS=2504;DP=19744;EAS_AF=0.4643;AMR_AF=0.3055;AFR_AF=0.3911;EUR_AF=0.3231;SAS_AF=0.4223;AA=C|||;VT=SNP
1	43999157	rs80080915	G	T	100	PASS	AC=100;AF=0.0199681;AN=5008;NS=2504;DP=18989;EAS_AF=0.0962;AMR_AF=0.0043;AFR_AF=0;EUR_AF=0;SAS_AF=0;AA=G|||;VT=SNP
1	43999327	rs71636604	G	T	100	PASS	AC=1094;AF=0.21845;AN=5008;NS=2504;DP=19165;EAS_AF=0.3601;AMR_AF=0.2334;AFR_AF=0.0295;EUR_AF=0.2465;SAS_AF=0.2883;AA=G|||;VT=SNP
1	43999693	rs76954529	G	A	100	PASS	AC=49;AF=0.00978435;AN=5008;NS=2504;DP=19583;EAS_AF=0.0476;AMR_AF=0;AFR_AF=0;EUR_AF=0;SAS_AF=0.001;AA=G|||;VT=SNP
1	44002284	rs79857290	C	T	100	PASS	AC=118;AF=0.0235623;AN=5008;NS=2504;DP=18486;EAS_AF=0.1071;AMR_AF=0.0014;AFR_AF=0;EUR_AF=0.001;SAS_AF=0.0082;AA=C|||;VT=SNP
1	44002761	rs78048346	G	T	100	PASS	AC=42;AF=0.00838658;AN=5008;NS=2504;DP=18181;EAS_AF=0.0417;AMR_AF=0;AFR_AF=0;EUR_AF=0;SAS_AF=0;AA=G|||;VT=SNP
1	44002957	rs2819330	G	A	100	PASS	AC=1611;AF=0.321685;AN=5008;NS=2504;DP=19827;EAS_AF=0.3423;AMR_AF=0.4467;AFR_AF=0.1566;EUR_AF=0.3181;SAS_AF=0.4387;AA=G|||;VT=SNP
1	44003134	rs9887952	C	T	100	PASS	AC=281;AF=0.0561102;AN=5008;NS=2504;DP=17630;EAS_AF=0.1062;AMR_AF=0.0101;AFR_AF=0.1165;EUR_AF=0.005;SAS_AF=0.0082;AA=T|||;VT=SNP
1	44003685	rs17849106	A	C	100	PASS	AC=118;AF=0.0235623;AN=5008;NS=2504;DP=21676;EAS_AF=0.1071;AMR_AF=0.0014;AFR_AF=0;EUR_AF=0.001;SAS_AF=0.0082;AA=A|||;VT=SNP
1	44004276	rs75966278	T	G	100	PASS	AC=89;AF=0.0177716;AN=5008;NS=2504;DP=21676;EAS_AF=0.0774;AMR_AF=0.0029;AFR_AF=0.0015;EUR_AF=0;SAS_AF=0.0072;AA=T|||;VT=SNP
1	44005280	rs2819332	G	A	100	PASS	AC=1267;AF=0.252995;AN=5008;NS=2504;DP=20075;EAS_AF=0.245;AMR_AF=0.4107;AFR_AF=0.0408;EUR_AF=0.2704;SAS_AF=0.4182;AA=G|||;VT=SNP
1	44005904	rs79765958	G	A	100	PASS	AC=107;AF=0.0213658;AN=5008;NS=2504;DP=19231;EAS_AF=0.0962;AMR_AF=0.0014;AFR_AF=0;EUR_AF=0.001;SAS_AF=0.0082;AA=G|||;VT=SNP
1	44006339	rs2782639	A	G	100	PASS	AC=1552;AF=0.309904;AN=5008;NS=2504;DP=17048;EAS_AF=0.3135;AMR_AF=0.4395;AFR_AF=0.1271;EUR_AF=0.3201;SAS_AF=0.4509;AA=A|||;VT=SNP
1	44007648	rs2842189	T	C	100	PASS	AC=4092;AF=0.817093;AN=5008;NS=2504;DP=20179;EAS_AF=0.8264;AMR_AF=0.7695;AFR_AF=0.9244;EUR_AF=0.6441;SAS_AF=0.8742;AA=C|||;VT=SNP
1	44008362	rs77064373	C	T	100	PASS	AC=107;AF=0.0213658;AN=5008;NS=2504;DP=21358;EAS_AF=0.0962;AMR_AF=0.0014;AFR_AF=0;EUR_AF=0.001;SAS_AF=0.0082;AA=C|||;VT=SNP
1	44009033	rs2782640	C	T	100	PASS	AC=3617;AF=0.722244;AN=5008;NS=2504;DP=22603;EAS_AF=0.7282;AMR_AF=0.7493;AFR_AF=0.6649;EUR_AF=0.6382;SAS_AF=0.8609;AA=C|||;VT=SNP
1	44010165	rs74579027	G	A	100	PASS	AC=108;AF=0.0215655;AN=5008;NS=2504;DP=20200;EAS_AF=0.0923;AMR_AF=0.0014;AFR_AF=0.0038;EUR_AF=0.001;SAS_AF=0.0082;AA=G|||;VT=SNP
1	44010456	rs58859557	C	T	100	PASS	AC=337;AF=0.0672923;AN=5008;NS=2504;DP=19975;EAS_AF=0.1696;AMR_AF=0.0548;AFR_AF=0.0023;EUR_AF=0.0676;SAS_AF=0.0583;AA=C|||;VT=SNP
1	44010473	rs6691004	C	T	100	PASS	AC=418;AF=0.0834665;AN=5008;NS=2504;DP=19971;EAS_AF=0.0804;AMR_AF=0.0245;AFR_AF=0.1952;EUR_AF=0.0189;SAS_AF=0.044;AA=C|||;VT=SNP
1	44010571	rs6695915	A	G	100	PASS	AC=699;AF=0.139577;AN=5008;NS=2504;DP=19198;EAS_AF=0.2063;AMR_AF=0.0634;AFR_AF=0.2148;EUR_AF=0.0905;SAS_AF=0.0736;AA=A|||;VT=SNP
1	44011737	rs951740	G	A	100	PASS	AC=3613;AF=0.721446;AN=5008;NS=2504;DP=15226;EAS_AF=0.6776;AMR_AF=0.7522;AFR_AF=0.6982;EUR_AF=0.6342;SAS_AF=0.8661;AA=G|||;VT=SNP
1	44012252	rs117834225	C	A	100	PASS	AC=28;AF=0.00559105;AN=5008;NS=2504;DP=18356;EAS_AF=0.0278;AMR_AF=0;AFR_AF=0;EUR_AF=0;SAS_AF=0;AA=C|||;VT=SNP
1	44012853	rs117138307	C	T	100	PASS	AC=28;AF=0.00559105;AN=5008;NS=2504;DP=17260;EAS_AF=0.0278;AMR_AF=0;AFR_AF=0;EUR_AF=0;SAS_AF=0;AA=C|||;VT=SNP
1	44012923	rs1889588	C	T	100	PASS	AC=1601;AF=0.319688;AN=5008;NS=2504;DP=19027;EAS_AF=0.249;AMR_AF=0.4467;AFR_AF=0.2269;EUR_AF=0.3111;SAS_AF=0.4366;AA=C|||;VT=SNP
1	44013355	rs2782641	G	A	100	PASS	AC=3673;AF=0.733427;AN=5008;NS=2504;DP=19771;EAS_AF=0.7609;AMR_AF=0.7161;AFR_AF=0.7012;EUR_AF=0.6292;SAS_AF=0.8681;AA=G|||;VT=SNP
1	44013821	rs2039530	C	G	100	PASS	AC=4323;AF=0.863219;AN=5008;NS=2504;DP=15292;EAS_AF=0.876;AMR_AF=0.9308;AFR_AF=0.7761;EUR_AF=0.9245;SAS_AF=0.8569;AA=G|||;VT=SNP
1	44013877	rs7411150	A	G	100	PASS	AC=2494;AF=0.498003;AN=5008;NS=2504;DP=15940;EAS_AF=0.5804;AMR_AF=0.6023;AFR_AF=0.2905;EUR_AF=0.5348;SAS_AF=0.5818;AA=A|||;VT=SNP
1	44014280	rs2842188	T	C	100	PASS	AC=4072;AF=0.813099;AN=5008;NS=2504;DP=19933;EAS_AF=0.7698;AMR_AF=0.768;AFR_AF=0.947;EUR_AF=0.6511;SAS_AF=0.8753;AA=C|||;VT=SNP
1	44014573	rs2819333	A	T	100	PASS	AC=3718;AF=0.742412;AN=5008;NS=2504;DP=20630;EAS_AF=0.6786;AMR_AF=0.7565;AFR_AF=0.7663;EUR_AF=0.6451;SAS_AF=0.8661;AA=A|||;VT=SNP
1	44014735	rs2819334	C	T	100	PASS	AC=3672;AF=0.733227;AN=5008;NS=2504;DP=20197;EAS_AF=0.7341;AMR_AF=0.7507;AFR_AF=0.6959;EUR_AF=0.6412;SAS_AF=0.865;AA=C|||;VT=SNP
1	44014825	rs2819335	A	G	100	PASS	AC=3861;AF=0.770966;AN=5008;NS=2504;DP=19538;EAS_AF=0.7351;AMR_AF=0.7594;AFR_AF=0.8245;EUR_AF=0.6491;SAS_AF=0.8691;AA=G|||;VT=SNP
1	44014949	rs2842187	T	C	100	PASS	AC=4090;AF=0.816693;AN=5008;NS=2504;DP=19782;EAS_AF=0.8274;AMR_AF=0.7666;AFR_AF=0.9175;EUR_AF=0.6501;SAS_AF=0.8763;AA=C|||;VT=SNP
1	44015352	rs117586287	C	G	100	PASS	AC=103;AF=0.0205671;AN=5008;NS=2504;DP=17500;EAS_AF=0.0923;AMR_AF=0.0014;AFR_AF=0;EUR_AF=0.001;SAS_AF=0.0082;AA=c|||;VT=SNP
1	44015409	rs150310961	C	G	100	PASS	AC=28;AF=0.00559105;AN=5008;NS=2504;DP=16818;EAS_AF=0.0278;AMR_AF=0;AFR_AF=0;EUR_AF=0;SAS_AF=0;AA=c|||;VT=SNP
1	44015809	rs2819336	T	C	100	PASS	AC=4079;AF=0.814497;AN=5008;NS=2504;DP=9770;EAS_AF=0.8274;AMR_AF=0.7723;AFR_AF=0.9009;EUR_AF=0.6551;SAS_AF=0.8783;AA=C|||;VT=SNP
1	44016015	rs11580258	G	A	100	PASS	AC=912;AF=0.182109;AN=5008;NS=2504;DP=9596;EAS_AF=0.1726;AMR_AF=0.2334;AFR_AF=0.0787;EUR_AF=0.3499;SAS_AF=0.1227;AA=G|||;VT=SNP
1	44017816	rs9887909	G	A	100	PASS	AC=1845;AF=0.368411;AN=5008;NS=2504;DP=21788;EAS_AF=0.4196;AMR_AF=0.317;AFR_AF=0.2995;EUR_AF=0.3847;SAS_AF=0.4284;AA=G|||;VT=SNP
1	44018604	rs2819339	G	T	100	PASS	AC=1575;AF=0.314497;AN=5008;NS=2504;DP=18372;EAS_AF=0.3065;AMR_AF=0.4222;AFR_AF=0.2262;EUR_AF=0.2555;SAS_AF=0.4264;AA=G|||;VT=SNP
1	44019731	rs2842185	C	T	100	PASS	AC=4076;AF=0.813898;AN=5008;NS=2504;DP=21253;EAS_AF=0.8254;AMR_AF=0.7666;AFR_AF=0.9175;EUR_AF=0.6501;SAS_AF=0.864;AA=T|||;VT=SNP
1	44020107	rs75365982	G	T	100	PASS	AC=103;AF=0.0205671;AN=5008;NS=2504;DP=20292;EAS_AF=0.0923;AMR_AF=0.0014;AFR_AF=0;EUR_AF=0.001;SAS_AF=0.0082;AA=G|||;VT=SNP
1	44020394	rs2842183	T	C	100	PASS	AC=1759;AF=0.351238;AN=5008;NS=2504;DP=14958;EAS_AF=0.25;AMR_AF=0.4323;AFR_AF=0.4009;EUR_AF=0.2565;SAS_AF=0.4284;AA=T|||;VT=SNP
1	44021263	rs138509196	C	T	100	PASS	AC=48;AF=0.00958466;AN=5008;NS=2504;DP=15494;EAS_AF=0.0466;AMR_AF=0;AFR_AF=0;EUR_AF=0;SAS_AF=0.001;AA=C|||;VT=SNP
1	44021358	rs12075949	G	A	100	PASS	AC=1145;AF=0.228634;AN=5008;NS=2504;DP=17889;EAS_AF=0.3175;AMR_AF=0.2507;AFR_AF=0.0393;EUR_AF=0.3131;SAS_AF=0.2904;AA=G|||;VT=SNP
1	44021456	rs10890253	C	G	100	PASS	AC=3237;AF=0.646366;AN=5008;NS=2504;DP=20219;EAS_AF=0.75;AMR_AF=0.5677;AFR_AF=0.59;EUR_AF=0.7435;SAS_AF=0.5716;AA=G|||;VT=SNP
1	44021713	rs10890254	G	T	100	PASS	AC=1915;AF=0.382388;AN=5008;NS=2504;DP=20680;EAS_AF=0.4831;AMR_AF=0.3184;AFR_AF=0.298;EUR_AF=0.3887;SAS_AF=0.4315;AA=G|||;VT=SNP
1	44022027	rs2842178	A	G	100	PASS	AC=4083;AF=0.815296;AN=5008;NS=2504;DP=19059;EAS_AF=0.8264;AMR_AF=0.7666;AFR_AF=0.9191;EUR_AF=0.6501;SAS_AF=0.8681;AA=G|||;VT=SNP
1	44022121	rs11587426	C	T	100	PASS	AC=1926;AF=0.384585;AN=5008;NS=2504;DP=18956;EAS_AF=0.4911;AMR_AF=0.3184;AFR_AF=0.3003;EUR_AF=0.3887;SAS_AF=0.4315;AA=C|||;VT=SNP
1	44022303	rs2494995	A	C	100	PASS	AC=1872;AF=0.373802;AN=5008;NS=2504;DP=22187;EAS_AF=0.25;AMR_AF=0.4395;AFR_AF=0.4826;EUR_AF=0.2565;SAS_AF=0.4284;AA=A|||;VT=SNP
1	44022534	rs2842176	C	T	100	PASS	AC=1758;AF=0.351038;AN=5008;NS=2504;DP=20454;EAS_AF=0.25;AMR_AF=0.4323;AFR_AF=0.4002;EUR_AF=0.2565;SAS_AF=0.4284;AA=C|||;VT=SNP
1	44023615	rs2842175	G	A	100	PASS	AC=1615;AF=0.322484;AN=5008;NS=2504;DP=8415;EAS_AF=0.249;AMR_AF=0.428;AFR_AF=0.2995;EUR_AF=0.2555;SAS_AF=0.4233;AA=G|||;VT=SNP
1	44024484	rs11580074	A	G	100	PASS	AC=3391;AF=0.677117;AN=5008;NS=2504;DP=15590;EAS_AF=0.751;AMR_AF=0.572;AFR_AF=0.6989;EUR_AF=0.7445;SAS_AF=0.5767;AA=G|||;VT=SNP
1	44026040	rs11210869	A	G	100	PASS	AC=925;AF=0.184704;AN=5008;NS=2504;DP=28954;EAS_AF=0.1736;AMR_AF=0.2349;AFR_AF=0.0779;EUR_AF=0.3499;SAS_AF=0.135;AA=A|||;VT=SNP
1	44026053	rs10789435	T	G	100	PASS	AC=3222;AF=0.643371;AN=5008;NS=2504;DP=27758;EAS_AF=0.751;AMR_AF=0.5648;AFR_AF=0.5787;EUR_AF=0.7406;SAS_AF=0.5757;AA=G|||;VT=SNP
1	44026089	rs3000761	C	T	100	PASS	AC=1783;AF=0.35603;AN=5008;NS=2504;DP=25765;EAS_AF=0.247;AMR_AF=0.4366;AFR_AF=0.4198;EUR_AF=0.2594;SAS_AF=0.4243;AA=T|||;VT=SNP
1	44026180	rs68191270	A	C	100	PASS	AC=3219;AF=0.642772;AN=5008;NS=2504;DP=21839;EAS_AF=0.751;AMR_AF=0.5634;AFR_AF=0.5772;EUR_AF=0.7406;SAS_AF=0.5757;AA=A|||;VT=SNP
1	44026656	rs12076635	G	C	100	PASS	AC=2980;AF=0.595048;AN=5008;NS=2504;DP=19746;EAS_AF=0.75;AMR_AF=0.5533;AFR_AF=0.4032;EUR_AF=0.7396;SAS_AF=0.5757;AA=G|||;VT=SNP
1	44027692	rs78665190	C	T	100	PASS	AC=109;AF=0.0217652;AN=5008;NS=2504;DP=21741;EAS_AF=0.0982;AMR_AF=0.0014;AFR_AF=0;EUR_AF=0.001;SAS_AF=0.0082;AA=c|||;VT=SNP
1	44028913	rs61769611	G	A	100	PASS	AC=928;AF=0.185304;AN=5008;NS=2504;DP=15347;EAS_AF=0.2163;AMR_AF=0.2334;AFR_AF=0.0628;EUR_AF=0.3499;SAS_AF=0.1155;AA=G|||;VT=SNP
1	44028962	rs2842194	G	A	100	PASS	AC=1332;AF=0.265974;AN=5008;NS=2504;DP=14713;EAS_AF=0.2391;AMR_AF=0.4236;AFR_AF=0.0938;EUR_AF=0.2575;SAS_AF=0.4233;AA=G|||;VT=SNP
1	44029281	rs145006967	C	T	100	PASS	AC=110;AF=0.0219649;AN=5008;NS=2504;DP=19266;EAS_AF=0.0992;AMR_AF=0.0014;AFR_AF=0;EUR_AF=0.001;SAS_AF=0.0082;AA=C|||;VT=SNP
1	44029353	rs11210871	C	G	100	PASS	AC=2617;AF=0.522564;AN=5008;NS=2504;DP=20022;EAS_AF=0.6905;AMR_AF=0.5014;AFR_AF=0.3154;EUR_AF=0.669;SAS_AF=0.4939;AA=C|||;VT=SNP
1	44030416	rs72637951	T	G	100	PASS	AC=23;AF=0.00459265;AN=5008;NS=2504;DP=18634;EAS_AF=0.0208;AMR_AF=0;AFR_AF=0;EUR_AF=0;SAS_AF=0.002;AA=T|||;VT=SNP
1	44031493	rs10890255	A	G	100	PASS	AC=3312;AF=0.661342;AN=5008;NS=2504;DP=11122;EAS_AF=0.7619;AMR_AF=0.5562;AFR_AF=0.6369;EUR_AF=0.7435;SAS_AF=0.5808;AA=G|||;VT=SNP
1	44031498	rs12134958	G	A	100	PASS	AC=94;AF=0.01877;AN=5008;NS=2504;DP=10807;EAS_AF=0.0278;AMR_AF=0.0014;AFR_AF=0.0091;EUR_AF=0.004;SAS_AF=0.0501;AA=G|||;VT=SNP
1	44031535	rs74735466	A	T	100	PASS	AC=45;AF=0.00898562;AN=5008;NS=2504;DP=9257;EAS_AF=0.0387;AMR_AF=0;AFR_AF=0.0023;EUR_AF=0;SAS_AF=0.0031;AA=A|||;VT=SNP
1	44031657	rs2478978	C	T	100	PASS	AC=1291;AF=0.257788;AN=5008;NS=2504;DP=14405;EAS_AF=0.2371;AMR_AF=0.4236;AFR_AF=0.0673;EUR_AF=0.2575;SAS_AF=0.4192;AA=C|||;VT=SNP
1	44031785	rs140545757	C	T	100	PASS	AC=113;AF=0.0225639;AN=5008;NS=2504;DP=13180;EAS_AF=0.0992;AMR_AF=0.0014;AFR_AF=0.0023;EUR_AF=0.001;SAS_AF=0.0082;AA=C|||;VT=SNP
1	44031793	rs11586016	G	C	100	PASS	AC=1337;AF=0.266973;AN=5008;NS=2504;DP=13107;EAS_AF=0.2222;AMR_AF=0.2493;AFR_AF=0.3517;EUR_AF=0.3549;SAS_AF=0.1207;AA=C|||;VT=SNP
1	44032417	rs80209518	C	T	100	PASS	AC=110;AF=0.0219649;AN=5008;NS=2504;DP=18748;EAS_AF=0.0992;AMR_AF=0.0014;AFR_AF=0;EUR_AF=0.001;SAS_AF=0.0082;AA=C|||;VT=SNP
1	44033768	rs12089622	C	A	100	PASS	AC=3260;AF=0.650958;AN=5008;NS=2504;DP=16935;EAS_AF=0.7609;AMR_AF=0.5562;AFR_AF=0.6036;EUR_AF=0.7416;SAS_AF=0.5757;AA=A|||;VT=SNP
1	44033838	rs143488795	C	T	100	PASS	AC=71;AF=0.0141773;AN=5008;NS=2504;DP=15933;EAS_AF=0.0655;AMR_AF=0;AFR_AF=0.0008;EUR_AF=0.001;SAS_AF=0.0031;AA=C|||;VT=SNP
1	44034135	rs7349097	C	T	100	PASS	AC=1825;AF=0.364417;AN=5008;NS=2504;DP=19220;EAS_AF=0.4425;AMR_AF=0.304;AFR_AF=0.261;EUR_AF=0.3837;SAS_AF=0.4468;AA=C|||;VT=SNP
1	44034809	rs144422463	G	A	100	PASS	AC=48;AF=0.00958466;AN=5008;NS=2504;DP=13988;EAS_AF=0.0437;AMR_AF=0.0014;AFR_AF=0;EUR_AF=0.001;SAS_AF=0.002;AA=G|||;VT=SNP
1	44035093	rs2842186	A	G	100	PASS	AC=1341;AF=0.267772;AN=5008;NS=2504;DP=15586;EAS_AF=0.2381;AMR_AF=0.4236;AFR_AF=0.1006;EUR_AF=0.2545;SAS_AF=0.4274;AA=A|||;VT=SNP
1	44035352	rs1065771	C	T	100	PASS	AC=1112;AF=0.222045;AN=5008;NS=2504;DP=20025;EAS_AF=0.2917;AMR_AF=0.2363;AFR_AF=0.0356;EUR_AF=0.3101;SAS_AF=0.3016;AA=C|||;VT=SNP;EX_TARGET
1	44035472	rs943513	G	A	100	PASS	AC=1249;AF=0.249401;AN=5008;NS=2504;DP=20481;EAS_AF=0.2143;AMR_AF=0.2464;AFR_AF=0.2927;EUR_AF=0.3579;SAS_AF=0.1176;AA=G|||;VT=SNP;EX_TARGET
1	44035680	rs145030939	C	T	100	PASS	AC=14;AF=0.00279553;AN=5008;NS=2504;DP=22004;EAS_AF=0.0139;AMR_AF=0;AFR_AF=0;EUR_AF=0;SAS_AF=0;AA=C|||;VT=SNP
1	44036085	rs1887402	G	A	100	PASS	AC=1165;AF=0.232628;AN=5008;NS=2504;DP=21916;EAS_AF=0.2133;AMR_AF=0.2435;AFR_AF=0.2352;EUR_AF=0.3539;SAS_AF=0.1166;AA=G|||;VT=SNP
1	44036139	rs193129088	G	T	100	PASS	AC=18;AF=0.00359425;AN=5008;NS=2504;DP=20398;EAS_AF=0.0179;AMR_AF=0;AFR_AF=0;EUR_AF=0;SAS_AF=0;AA=G|||;VT=SNP
1	44036205	rs117895483	G	T	100	PASS	AC=113;AF=0.0225639;AN=5008;NS=2504;DP=20091;EAS_AF=0.1022;AMR_AF=0.0014;AFR_AF=0;EUR_AF=0.001;SAS_AF=0.0082;AA=G|||;VT=SNP
1	44036254	rs77261319	A	G	100	PASS	AC=112;AF=0.0223642;AN=5008;NS=2504;DP=19008;EAS_AF=0.1012;AMR_AF=0.0014;AFR_AF=0;EUR_AF=0.001;SAS_AF=0.0082;AA=A|||;VT=SNP
1	44036320	rs79265289	A	C	100	PASS	AC=294;AF=0.0587061;AN=5008;NS=2504;DP=16302;EAS_AF=0.0724;AMR_AF=0.0403;AFR_AF=0.028;EUR_AF=0.0656;SAS_AF=0.092;AA=A|||;VT=SNP
1	44036659	rs11210873	C	T	100	PASS	AC=1128;AF=0.22524;AN=5008;NS=2504;DP=16569;EAS_AF=0.2976;AMR_AF=0.2378;AFR_AF=0.0325;EUR_AF=0.3151;SAS_AF=0.3098;AA=C|||;VT=SNP
1	44037124	rs16830922	C	T	100	PASS	AC=683;AF=0.136382;AN=5008;NS=2504;DP=22307;EAS_AF=0.1548;AMR_AF=0.0663;AFR_AF=0.2042;EUR_AF=0.0736;SAS_AF=0.1401;AA=C|||;VT=SNP
1	44037685	rs3001723	G	A	100	PASS	AC=2404;AF=0.480032;AN=5008;NS=2504;DP=20938;EAS_AF=0.3859;AMR_AF=0.5086;AFR_AF=0.5915;EUR_AF=0.326;SAS_AF=0.5644;AA=G|||;VT=SNP
1	44038083	rs10890256	C	T	100	PASS	AC=1172;AF=0.234026;AN=5008;NS=2504;DP=20945;EAS_AF=0.2986;AMR_AF=0.2406;AFR_AF=0.0628;EUR_AF=0.3161;SAS_AF=0.3098;AA=C|||;VT=SNP
1	44038837	rs10890257	C	T	100	PASS	AC=1138;AF=0.227236;AN=5008;NS=2504;DP=19158;EAS_AF=0.3026;AMR_AF=0.2392;AFR_AF=0.0348;EUR_AF=0.3151;SAS_AF=0.3108;AA=C|||;VT=SNP
1	44038875	rs151027987	C	G	100	PASS	AC=114;AF=0.0227636;AN=5008;NS=2504;DP=17457;EAS_AF=0.0823;AMR_AF=0;AFR_AF=0;EUR_AF=0;SAS_AF=0.0317;AA=C|||;VT=SNP
1	44039095	rs11590773	C	A	100	PASS	AC=1097;AF=0.21905;AN=5008;NS=2504;DP=19210;EAS_AF=0.2183;AMR_AF=0.2392;AFR_AF=0.0711;EUR_AF=0.3201;SAS_AF=0.3016;AA=C|||;VT=SNP
1	44039304	rs10890258	A	G	100	PASS	AC=1182;AF=0.236022;AN=5008;NS=2504;DP=18557;EAS_AF=0.2996;AMR_AF=0.2435;AFR_AF=0.0628;EUR_AF=0.3201;SAS_AF=0.3129;AA=A|||;VT=SNP
1	44039710	rs2819340	T	C	100	PASS	AC=3299;AF=0.658746;AN=5008;NS=2504;DP=10074;EAS_AF=0.7688;AMR_AF=0.5576;AFR_AF=0.6165;EUR_AF=0.7535;SAS_AF=0.5767;AA=C|||;VT=SNP
1	44039850	rs2842171	A	G	100	PASS	AC=1061;AF=0.211861;AN=5008;NS=2504;DP=11122;EAS_AF=0.2093;AMR_AF=0.2378;AFR_AF=0.1604;EUR_AF=0.3569;SAS_AF=0.1166;AA=A|||;VT=SNP
1	44039913	rs6670906	C	T	100	PASS	AC=1425;AF=0.284545;AN=5008;NS=2504;DP=11410;EAS_AF=0.3036;AMR_AF=0.2536;AFR_AF=0.2383;EUR_AF=0.3211;SAS_AF=0.3119;AA=C|||;VT=SNP
1	44040427	rs6678785	A	T	100	PASS	AC=685;AF=0.136781;AN=5008;NS=2504;DP=17303;EAS_AF=0.1577;AMR_AF=0.0634;AFR_AF=0.205;EUR_AF=0.0736;SAS_AF=0.1401;AA=A|||;VT=SNP
1	44040547	rs143110468	T	C	100	PASS	AC=114;AF=0.0227636;AN=5008;NS=2504;DP=20670;EAS_AF=0.0823;AMR_AF=0;AFR_AF=0;EUR_AF=0;SAS_AF=0.0317;AA=T|||;VT=SNP
1	44040844	rs12058744	C	T	100	PASS	AC=1184;AF=0.236422;AN=5008;NS=2504;DP=18024;EAS_AF=0.3006;AMR_AF=0.2421;AFR_AF=0.0651;EUR_AF=0.3201;SAS_AF=0.3119;AA=C|||;VT=SNP
1	44040966	rs10789436	T	G	100	PASS	AC=3728;AF=0.744409;AN=5008;NS=2504;DP=16748;EAS_AF=0.7669;AMR_AF=0.5778;AFR_AF=0.9327;EUR_AF=0.7525;SAS_AF=0.5767;AA=G|||;VT=SNP
1	44041744	rs45605334	C	T	100	PASS	AC=417;AF=0.0832668;AN=5008;NS=2504;DP=17386;EAS_AF=0.2083;AMR_AF=0.0591;AFR_AF=0.0287;EUR_AF=0.0726;SAS_AF=0.0562;AA=C|||;VT=SNP
1	44042539	rs650729	C	G	100	PASS	AC=3539;AF=0.706669;AN=5008;NS=2504;DP=18737;EAS_AF=0.7679;AMR_AF=0.5677;AFR_AF=0.7905;EUR_AF=0.7525;SAS_AF=0.5818;AA=G|||;VT=SNP
1	44042911	rs7349107	G	T	100	PASS	AC=1184;AF=0.236422;AN=5008;NS=2504;DP=17707;EAS_AF=0.2986;AMR_AF=0.2421;AFR_AF=0.0658;EUR_AF=0.3191;SAS_AF=0.3139;AA=G|||;VT=SNP
1	44043105	rs663618	T	C	100	PASS	AC=3514;AF=0.701677;AN=5008;NS=2504;DP=16622;EAS_AF=0.7669;AMR_AF=0.5677;AFR_AF=0.7723;EUR_AF=0.7525;SAS_AF=0.5818;AA=C|||;VT=SNP
1	44043392	rs552638	G	A	100	PASS	AC=1170;AF=0.233626;AN=5008;NS=2504;DP=18509;EAS_AF=0.2103;AMR_AF=0.245;AFR_AF=0.2375;EUR_AF=0.3539;SAS_AF=0.1207;AA=G|||;VT=SNP
1	44044468	rs11210874	C	T	100	PASS	AC=1356;AF=0.270767;AN=5008;NS=2504;DP=23072;EAS_AF=0.4196;AMR_AF=0.2406;AFR_AF=0.087;EUR_AF=0.3161;SAS_AF=0.3405;AA=C|||;VT=SNP;EX_TARGET
1	44045294	rs752963	A	G	100	PASS	AC=690;AF=0.13778;AN=5008;NS=2504;DP=20332;EAS_AF=0.1766;AMR_AF=0.0648;AFR_AF=0.2103;EUR_AF=0.0746;SAS_AF=0.1166;AA=A|||;VT=SNP
1	44045465	rs2004899	A	G	100	PASS	AC=3138;AF=0.626597;AN=5008;NS=2504;DP=17764;EAS_AF=0.7708;AMR_AF=0.549;AFR_AF=0.4947;EUR_AF=0.7515;SAS_AF=0.5828;AA=G|||;VT=SNP
1	44045528	rs1808730	G	A	100	PASS	AC=1067;AF=0.213059;AN=5008;NS=2504;DP=18091;EAS_AF=0.2093;AMR_AF=0.2392;AFR_AF=0.1634;EUR_AF=0.3579;SAS_AF=0.1166;AA=G|||;VT=SNP
1	44045573	rs2015628	G	A	100	PASS	AC=571;AF=0.114018;AN=5008;NS=2504;DP=17772;EAS_AF=0.0754;AMR_AF=0.0634;AFR_AF=0.2042;EUR_AF=0.0736;SAS_AF=0.1094;AA=G|||;VT=SNP
1	44045649	rs2004900	T	C	100	PASS	AC=1413;AF=0.282149;AN=5008;NS=2504;DP=19861;EAS_AF=0.4841;AMR_AF=0.2435;AFR_AF=0.0666;EUR_AF=0.3201;SAS_AF=0.3538;AA=C|||;VT=SNP
1	44045919	rs2077652	A	G	100	PASS	AC=570;AF=0.113818;AN=5008;NS=2504;DP=18881;EAS_AF=0.0754;AMR_AF=0.0634;AFR_AF=0.2042;EUR_AF=0.0736;SAS_AF=0.1084;AA=A|||;VT=SNP
1	44047742	rs892488	C	T	100	PASS	AC=1412;AF=0.281949;AN=5008;NS=2504;DP=21654;EAS_AF=0.4831;AMR_AF=0.2435;AFR_AF=0.0666;EUR_AF=0.3201;SAS_AF=0.3538;AA=C|||;VT=SNP
1	44047900	rs16830935	G	C	100	PASS	AC=570;AF=0.113818;AN=5008;NS=2504;DP=22791;EAS_AF=0.0754;AMR_AF=0.0634;AFR_AF=0.2042;EUR_AF=0.0736;SAS_AF=0.1084;AA=G|||;VT=SNP
1	44048147	rs3828148	G	A	100	PASS	AC=1302;AF=0.259984;AN=5008;NS=2504;DP=19443;EAS_AF=0.3839;AMR_AF=0.2421;AFR_AF=0.0666;EUR_AF=0.3191;SAS_AF=0.3456;AA=G|||;VT=SNP
1	44048283	rs688627	T	C	100	PASS	AC=2626;AF=0.524361;AN=5008;NS=2504;DP=19804;EAS_AF=0.5595;AMR_AF=0.3386;AFR_AF=0.7405;EUR_AF=0.3946;SAS_AF=0.4611;AA=C|||;VT=SNP
1	44049156	rs3791134	G	A	100	PASS	AC=1044;AF=0.208466;AN=5008;NS=2504;DP=21119;EAS_AF=0.2093;AMR_AF=0.2378;AFR_AF=0.1467;EUR_AF=0.3579;SAS_AF=0.1166;AA=G|||;VT=SNP
1	44049167	rs3791135	A	G	100	PASS	AC=1412;AF=0.281949;AN=5008;NS=2504;DP=20881;EAS_AF=0.4851;AMR_AF=0.2435;AFR_AF=0.0666;EUR_AF=0.3201;SAS_AF=0.3517;AA=A|||;VT=SNP
1	44049266	rs16830948	G	T	100	PASS	AC=570;AF=0.113818;AN=5008;NS=2504;DP=19662;EAS_AF=0.0754;AMR_AF=0.0634;AFR_AF=0.2042;EUR_AF=0.0736;SAS_AF=0.1084;AA=G|||;VT=SNP
1	44049386	rs16830952	A	T	100	PASS	AC=571;AF=0.114018;AN=5008;NS=2504;DP=19463;EAS_AF=0.0754;AMR_AF=0.0634;AFR_AF=0.205;EUR_AF=0.0736;SAS_AF=0.1084;AA=A|||;VT=SNP
1	44049947	rs3791136	C	T	100	PASS	AC=921;AF=0.183906;AN=5008;NS=2504;DP=17751;EAS_AF=0.2073;AMR_AF=0.2334;AFR_AF=0.0598;EUR_AF=0.3549;SAS_AF=0.1166;AA=C|||;VT=SNP
1	44050004	rs3791137	G	A	100	PASS	AC=3245;AF=0.647963;AN=5008;NS=2504;DP=17587;EAS_AF=0.7688;AMR_AF=0.5533;AFR_AF=0.5787;EUR_AF=0.7515;SAS_AF=0.5777;AA=A|||;VT=SNP
1	44050027	rs3791138	A	C	100	PASS	AC=3251;AF=0.649161;AN=5008;NS=2504;DP=18474;EAS_AF=0.7698;AMR_AF=0.5533;AFR_AF=0.5794;EUR_AF=0.7515;SAS_AF=0.5818;AA=C|||;VT=SNP
1	44050747	rs10789437	T	G	100	PASS	AC=1412;AF=0.281949;AN=5008;NS=2504;DP=19349;EAS_AF=0.4841;AMR_AF=0.2435;AFR_AF=0.0666;EUR_AF=0.3201;SAS_AF=0.3528;AA=G|||;VT=SNP
1	44050796	rs3828149	G	T	100	PASS	AC=571;AF=0.114018;AN=5008;NS=2504;DP=19115;EAS_AF=0.0754;AMR_AF=0.0648;AFR_AF=0.2042;EUR_AF=0.0736;SAS_AF=0.1084;AA=G|||;VT=SNP
1	44050856	rs3828150	T	C	100	PASS	AC=3507;AF=0.70028;AN=5008;NS=2504;DP=18134;EAS_AF=0.7688;AMR_AF=0.5648;AFR_AF=0.77;EUR_AF=0.7525;SAS_AF=0.5777;AA=C|||;VT=SNP
1	44051574	rs6698389	A	G	100	PASS	AC=921;AF=0.183906;AN=5008;NS=2504;DP=18401;EAS_AF=0.2093;AMR_AF=0.2334;AFR_AF=0.0598;EUR_AF=0.3529;SAS_AF=0.1166;AA=A|||;VT=SNP
1	44051630	rs61769642	G	A	100	PASS	AC=1043;AF=0.208267;AN=5008;NS=2504;DP=17049;EAS_AF=0.2083;AMR_AF=0.2378;AFR_AF=0.1475;EUR_AF=0.3569;SAS_AF=0.1166;AA=G|||;VT=SNP
1	44051771	rs3791139	T	C	100	PASS	AC=1042;AF=0.208067;AN=5008;NS=2504;DP=22553;EAS_AF=0.2063;AMR_AF=0.2378;AFR_AF=0.1475;EUR_AF=0.3579;SAS_AF=0.1166;AA=T|||;VT=SNP
1	44051778	rs3791140	G	A	100	PASS	AC=918;AF=0.183307;AN=5008;NS=2504;DP=22514;EAS_AF=0.2063;AMR_AF=0.2334;AFR_AF=0.0598;EUR_AF=0.3529;SAS_AF=0.1166;AA=G|||;VT=SNP
1	44051834	rs501299	A	C	100	PASS	AC=924;AF=0.184505;AN=5008;NS=2504;DP=22797;EAS_AF=0.2093;AMR_AF=0.2334;AFR_AF=0.062;EUR_AF=0.3529;SAS_AF=0.1166;AA=A|||;VT=SNP
1	44051968	rs3791142	C	T	100	PASS	AC=1519;AF=0.303315;AN=5008;NS=2504;DP=19277;EAS_AF=0.4841;AMR_AF=0.2478;AFR_AF=0.1445;EUR_AF=0.3211;SAS_AF=0.3528;AA=C|||;VT=SNP
1	44052169	rs72637952	T	G	100	PASS	AC=26;AF=0.00519169;AN=5008;NS=2504;DP=21374;EAS_AF=0.0238;AMR_AF=0;AFR_AF=0;EUR_AF=0;SAS_AF=0.002;AA=T|||;VT=SNP
1	44052377	rs10890261	T	G	100	PASS	AC=3243;AF=0.647564;AN=5008;NS=2504;DP=20505;EAS_AF=0.7669;AMR_AF=0.5533;AFR_AF=0.5787;EUR_AF=0.7515;SAS_AF=0.5777;AA=G|||;VT=SNP
1	44052597	rs11210875	T	C	100	PASS	AC=1412;AF=0.281949;AN=5008;NS=2504;DP=23355;EAS_AF=0.4841;AMR_AF=0.2435;AFR_AF=0.0666;EUR_AF=0.3201;SAS_AF=0.3528;AA=T|||;VT=SNP
1	44052673	rs11210876	T	C	100	PASS	AC=1412;AF=0.281949;AN=5008;NS=2504;DP=21706;EAS_AF=0.4841;AMR_AF=0.2435;AFR_AF=0.0666;EUR_AF=0.3201;SAS_AF=0.3528;AA=C|||;VT=SNP
1	44052778	rs11210877	G	A	100	PASS	AC=1412;AF=0.281949;AN=5008;NS=2504;DP=19878;EAS_AF=0.4841;AMR_AF=0.2435;AFR_AF=0.0666;EUR_AF=0.3201;SAS_AF=0.3528;AA=A|||;VT=SNP
1	44052925	rs11210878	G	A	100	PASS	AC=1412;AF=0.281949;AN=5008;NS=2504;DP=20462;EAS_AF=0.4841;AMR_AF=0.2435;AFR_AF=0.0666;EUR_AF=0.3201;SAS_AF=0.3528;AA=G|||;VT=SNP
1	44053259	rs11210879	C	T	100	PASS	AC=1412;AF=0.281949;AN=5008;NS=2504;DP=21269;EAS_AF=0.4841;AMR_AF=0.2435;AFR_AF=0.0666;EUR_AF=0.3201;SAS_AF=0.3528;AA=C|||;VT=SNP
1	44053819	rs144129682	A	G	100	PASS	AC=31;AF=0.0061901;AN=5008;NS=2504;DP=20886;EAS_AF=0.0298;AMR_AF=0;AFR_AF=0.0008;EUR_AF=0;SAS_AF=0;AA=A|||;VT=SNP
1	44053834	rs6691160	G	A	100	PASS	AC=1455;AF=0.290535;AN=5008;NS=2504;DP=20345;EAS_AF=0.4841;AMR_AF=0.2435;AFR_AF=0.0961;EUR_AF=0.3241;SAS_AF=0.3528;AA=G|||;VT=SNP
1	44054994	rs58097944	G	A	100	PASS	AC=2115;AF=0.422324;AN=5008;NS=2504;DP=20493;EAS_AF=0.2847;AMR_AF=0.3228;AFR_AF=0.7171;EUR_AF=0.4334;SAS_AF=0.2249;AA=G|||;VT=SNP
1	44055274	rs11210880	G	T	100	PASS	AC=1411;AF=0.281749;AN=5008;NS=2504;DP=20339;EAS_AF=0.4841;AMR_AF=0.2435;AFR_AF=0.0666;EUR_AF=0.3191;SAS_AF=0.3528;AA=T|||;VT=SNP
1	44055781	rs11210881	C	T	100	PASS	AC=567;AF=0.113219;AN=5008;NS=2504;DP=18765;EAS_AF=0.0754;AMR_AF=0.0634;AFR_AF=0.202;EUR_AF=0.0736;SAS_AF=0.1084;AA=C|||;VT=SNP
1	44055807	rs10890262	G	A	100	PASS	AC=1411;AF=0.281749;AN=5008;NS=2504;DP=18807;EAS_AF=0.4841;AMR_AF=0.2435;AFR_AF=0.0666;EUR_AF=0.3191;SAS_AF=0.3528;AA=g|||;VT=SNP
1	44056333	rs2117314	A	G	100	PASS	AC=1411;AF=0.281749;AN=5008;NS=2504;DP=20733;EAS_AF=0.4841;AMR_AF=0.2435;AFR_AF=0.0666;EUR_AF=0.3191;SAS_AF=0.3528;AA=a|||;VT=SNP
1	44056462	rs2117315	T	C	100	PASS	AC=1669;AF=0.333267;AN=5008;NS=2504;DP=19496;EAS_AF=0.4841;AMR_AF=0.2536;AFR_AF=0.2534;EUR_AF=0.3231;SAS_AF=0.3528;AA=C|||;VT=SNP
1	44057257	rs2304353	A	G	100	PASS	AC=1415;AF=0.282548;AN=5008;NS=2504;DP=16871;EAS_AF=0.4841;AMR_AF=0.2435;AFR_AF=0.0666;EUR_AF=0.3191;SAS_AF=0.3569;AA=G|||;VT=SNP
1	44057668	rs7540068	G	T	100	PASS	AC=1411;AF=0.281749;AN=5008;NS=2504;DP=19819;EAS_AF=0.4841;AMR_AF=0.2435;AFR_AF=0.0666;EUR_AF=0.3191;SAS_AF=0.3528;AA=G|||;VT=SNP;EX_TARGET
1	44057696	rs7553297	A	G	100	PASS	AC=1411;AF=0.281749;AN=5008;NS=2504;DP=20005;EAS_AF=0.4841;AMR_AF=0.2435;AFR_AF=0.0666;EUR_AF=0.3191;SAS_AF=0.3528;AA=G|||;VT=SNP
1	44057882	rs3748797	A	T	100	PASS	AC=1411;AF=0.281749;AN=5008;NS=2504;DP=17481;EAS_AF=0.4841;AMR_AF=0.2435;AFR_AF=0.0666;EUR_AF=0.3191;SAS_AF=0.3528;AA=A|||;VT=SNP
1	44057950	rs573350	T	C	100	PASS	AC=3260;AF=0.650958;AN=5008;NS=2504;DP=17689;EAS_AF=0.7698;AMR_AF=0.5533;AFR_AF=0.587;EUR_AF=0.7505;SAS_AF=0.5818;AA=C|||;VT=SNP
1	44058034	rs2117316	G	A	100	PASS	AC=1412;AF=0.281949;AN=5008;NS=2504;DP=17748;EAS_AF=0.4841;AMR_AF=0.2435;AFR_AF=0.0673;EUR_AF=0.3191;SAS_AF=0.3528;AA=G|||;VT=SNP
1	44058143	rs3748800	G	A	100	PASS	AC=16;AF=0.00319489;AN=5008;NS=2504;DP=16476;EAS_AF=0.0139;AMR_AF=0;AFR_AF=0;EUR_AF=0;SAS_AF=0.002;AA=G|||;VT=SNP;EX_TARGET
1	44058265	rs3828151	C	A	100	PASS	AC=2236;AF=0.446486;AN=5008;NS=2504;DP=16880;EAS_AF=0.5585;AMR_AF=0.317;AFR_AF=0.4561;EUR_AF=0.3966;SAS_AF=0.4611;AA=A|||;VT=SNP;EX_TARGET
1	44058467	rs605709	C	T	100	PASS	AC=931;AF=0.185903;AN=5008;NS=2504;DP=15154;EAS_AF=0.2103;AMR_AF=0.2334;AFR_AF=0.062;EUR_AF=0.3549;SAS_AF=0.1207;AA=C|||;VT=SNP
1	44058899	rs12125409	C	T	100	PASS	AC=1411;AF=0.281749;AN=5008;NS=2504;DP=22080;EAS_AF=0.4841;AMR_AF=0.2435;AFR_AF=0.0666;EUR_AF=0.3191;SAS_AF=0.3528;AA=C|||;VT=SNP
1	44059052	rs2367723	A	G	100	PASS	AC=2245;AF=0.448283;AN=5008;NS=2504;DP=23142;EAS_AF=0.5595;AMR_AF=0.317;AFR_AF=0.4622;EUR_AF=0.3966;SAS_AF=0.4611;AA=G|||;VT=SNP
1	44059242	rs72673082	G	A	100	PASS	AC=921;AF=0.183906;AN=5008;NS=2504;DP=19890;EAS_AF=0.2093;AMR_AF=0.2334;AFR_AF=0.0598;EUR_AF=0.3539;SAS_AF=0.1155;AA=G|||;VT=SNP
1	44059650	rs144527814	C	T	100	PASS	AC=13;AF=0.00259585;AN=5008;NS=2504;DP=20830;EAS_AF=0.0129;AMR_AF=0;AFR_AF=0;EUR_AF=0;SAS_AF=0;AA=C|||;VT=SNP
1	44059942	rs12096840	A	G	100	PASS	AC=3302;AF=0.659345;AN=5008;NS=2504;DP=15623;EAS_AF=0.6706;AMR_AF=0.6124;AFR_AF=0.643;EUR_AF=0.6909;SAS_AF=0.6708;AA=G|||;VT=SNP
1	44060261	rs7546955	G	A	100	PASS	AC=1412;AF=0.281949;AN=5008;NS=2504;DP=22254;EAS_AF=0.4851;AMR_AF=0.2435;AFR_AF=0.0666;EUR_AF=0.3191;SAS_AF=0.3528;AA=G|||;VT=SNP
1	44060483	rs583040	G	A	100	PASS	AC=930;AF=0.185703;AN=5008;NS=2504;DP=20994;EAS_AF=0.2103;AMR_AF=0.2334;AFR_AF=0.062;EUR_AF=0.3539;SAS_AF=0.1207;AA=G|||;VT=SNP
1	44060493	rs7520493	T	C	100	PASS	AC=2244;AF=0.448083;AN=5008;NS=2504;DP=21051;EAS_AF=0.5595;AMR_AF=0.317;AFR_AF=0.4614;EUR_AF=0.3966;SAS_AF=0.4611;AA=C|||;VT=SNP
1	44060786	rs7520813	T	C	100	PASS	AC=1411;AF=0.281749;AN=5008;NS=2504;DP=20817;EAS_AF=0.4841;AMR_AF=0.2435;AFR_AF=0.0666;EUR_AF=0.3191;SAS_AF=0.3528;AA=C|||;VT=SNP
1	44061032	rs10890263	T	C	100	PASS	AC=989;AF=0.197484;AN=5008;NS=2504;DP=15063;EAS_AF=0.3313;AMR_AF=0.1254;AFR_AF=0.0598;EUR_AF=0.2575;SAS_AF=0.2352;AA=N|||;VT=SNP
1	44061759	rs10443226	C	T	100	PASS	AC=1411;AF=0.281749;AN=5008;NS=2504;DP=19861;EAS_AF=0.4841;AMR_AF=0.2435;AFR_AF=0.0673;EUR_AF=0.3181;SAS_AF=0.3528;AA=T|||;VT=SNP
1	44061795	rs674725	C	T	100	PASS	AC=3753;AF=0.749401;AN=5008;NS=2504;DP=19939;EAS_AF=0.7688;AMR_AF=0.5793;AFR_AF=0.9455;EUR_AF=0.7525;SAS_AF=0.5818;AA=T|||;VT=SNP
1	44062154	rs673253	C	T	100	PASS	AC=1003;AF=0.20028;AN=5008;NS=2504;DP=21661;EAS_AF=0.2093;AMR_AF=0.2493;AFR_AF=0.0613;EUR_AF=0.4105;SAS_AF=0.1278;AA=C|||;VT=SNP
1	44062159	rs673242	C	T	100	PASS	AC=932;AF=0.186102;AN=5008;NS=2504;DP=21605;EAS_AF=0.2093;AMR_AF=0.2334;AFR_AF=0.0643;EUR_AF=0.3539;SAS_AF=0.1207;AA=C|||;VT=SNP
1	44062267	rs10890264	T	C	100	PASS	AC=1410;AF=0.28155;AN=5008;NS=2504;DP=20610;EAS_AF=0.4841;AMR_AF=0.2435;AFR_AF=0.0666;EUR_AF=0.3181;SAS_AF=0.3528;AA=C|||;VT=SNP
1	44062437	rs10890265	C	T	100	PASS	AC=568;AF=0.113419;AN=5008;NS=2504;DP=25581;EAS_AF=0.0754;AMR_AF=0.0634;AFR_AF=0.202;EUR_AF=0.0746;SAS_AF=0.1084;AA=C|||;VT=SNP
1	44062523	rs11210883	C	T	100	PASS	AC=1410;AF=0.28155;AN=5008;NS=2504;DP=30218;EAS_AF=0.4841;AMR_AF=0.2435;AFR_AF=0.0666;EUR_AF=0.3181;SAS_AF=0.3528;AA=C|||;VT=SNP
1	44062805	rs11210884	T	C	100	PASS	AC=568;AF=0.113419;AN=5008;NS=2504;DP=32526;EAS_AF=0.0754;AMR_AF=0.0634;AFR_AF=0.202;EUR_AF=0.0746;SAS_AF=0.1084;AA=T|||;VT=SNP
1	44062827	rs11582876	C	T	100	PASS	AC=391;AF=0.0780751;AN=5008;NS=2504;DP=32595;EAS_AF=0.1518;AMR_AF=0.1182;AFR_AF=0.0068;EUR_AF=0.0537;SAS_AF=0.0951;AA=C|||;VT=SNP
1	44063025	rs12026752	G	A	100	PASS	AC=568;AF=0.113419;AN=5008;NS=2504;DP=27773;EAS_AF=0.0754;AMR_AF=0.0634;AFR_AF=0.202;EUR_AF=0.0746;SAS_AF=0.1084;AA=G|||;VT=SNP
1	44063114	rs6704198	G	A	100	PASS	AC=1410;AF=0.28155;AN=5008;NS=2504;DP=24902;EAS_AF=0.4841;AMR_AF=0.2435;AFR_AF=0.0666;EUR_AF=0.3181;SAS_AF=0.3528;AA=G|||;VT=SNP
1	44064145	rs12069454	C	T	100	PASS	AC=1411;AF=0.281749;AN=5008;NS=2504;DP=15792;EAS_AF=0.4841;AMR_AF=0.2435;AFR_AF=0.0666;EUR_AF=0.3191;SAS_AF=0.3528;AA=C|||;VT=SNP
1	44064319	rs17849103	A	G	100	PASS	AC=1977;AF=0.394768;AN=5008;NS=2504;DP=18768;EAS_AF=0.5595;AMR_AF=0.3069;AFR_AF=0.2685;EUR_AF=0.3917;SAS_AF=0.4611;AA=G|||;VT=SNP
1	44064863	rs12734252	C	T	100	PASS	AC=1410;AF=0.28155;AN=5008;NS=2504;DP=19342;EAS_AF=0.4841;AMR_AF=0.2435;AFR_AF=0.0666;EUR_AF=0.3181;SAS_AF=0.3528;AA=C|||;VT=SNP
1	44064939	rs12733052	G	C	100	PASS	AC=1410;AF=0.28155;AN=5008;NS=2504;DP=18237;EAS_AF=0.4841;AMR_AF=0.2435;AFR_AF=0.0666;EUR_AF=0.3181;SAS_AF=0.3528;AA=G|||;VT=SNP
1	44065100	rs11210885	A	T	100	PASS	AC=568;AF=0.113419;AN=5008;NS=2504;DP=19102;EAS_AF=0.0754;AMR_AF=0.0634;AFR_AF=0.202;EUR_AF=0.0746;SAS_AF=0.1084;AA=A|||;VT=SNP
1	44065148	rs56175694	C	T	100	PASS	AC=936;AF=0.186901;AN=5008;NS=2504;DP=19404;EAS_AF=0.2093;AMR_AF=0.2334;AFR_AF=0.0673;EUR_AF=0.3539;SAS_AF=0.1207;AA=C|||;VT=SNP
1	44065235	rs3791143	G	T	100	PASS	AC=1410;AF=0.28155;AN=5008;NS=2504;DP=19459;EAS_AF=0.4841;AMR_AF=0.2435;AFR_AF=0.0666;EUR_AF=0.3181;SAS_AF=0.3528;AA=G|||;VT=SNP
1	44065555	rs75555735	G	C	100	PASS	AC=87;AF=0.0173722;AN=5008;NS=2504;DP=17984;EAS_AF=0.0744;AMR_AF=0.0029;AFR_AF=0.0008;EUR_AF=0;SAS_AF=0.0092;AA=G|||;VT=SNP
1	44066406	rs3791144	C	T	100	PASS	AC=568;AF=0.113419;AN=5008;NS=2504;DP=20867;EAS_AF=0.0754;AMR_AF=0.0634;AFR_AF=0.202;EUR_AF=0.0746;SAS_AF=0.1084;AA=C|||;VT=SNP
1	44066424	rs596522	C	A	100	PASS	AC=924;AF=0.184505;AN=5008;NS=2504;DP=20845;EAS_AF=0.2063;AMR_AF=0.232;AFR_AF=0.062;EUR_AF=0.3539;SAS_AF=0.1196;AA=C|||;VT=SNP
1	44066456	rs3791146	C	G	100	PASS	AC=1410;AF=0.28155;AN=5008;NS=2504;DP=20355;EAS_AF=0.4841;AMR_AF=0.2435;AFR_AF=0.0666;EUR_AF=0.3181;SAS_AF=0.3528;AA=C|||;VT=SNP
1	44066667	rs3791147	C	T	100	PASS	AC=1978;AF=0.394968;AN=5008;NS=2504;DP=19071;EAS_AF=0.5595;AMR_AF=0.3069;AFR_AF=0.2685;EUR_AF=0.3926;SAS_AF=0.4611;AA=C|||;VT=SNP
1	44067473	rs12059628	T	C	100	PASS	AC=1978;AF=0.394968;AN=5008;NS=2504;DP=20755;EAS_AF=0.5595;AMR_AF=0.3069;AFR_AF=0.2685;EUR_AF=0.3926;SAS_AF=0.4611;AA=C|||;VT=SNP
1	44067859	rs12023161	A	G	100	PASS	AC=1978;AF=0.394968;AN=5008;NS=2504;DP=18952;EAS_AF=0.5595;AMR_AF=0.3069;AFR_AF=0.2685;EUR_AF=0.3926;SAS_AF=0.4611;AA=G|||;VT=SNP
1	44068758	rs6667383	C	T	100	PASS	AC=1978;AF=0.394968;AN=5008;NS=2504;DP=22093;EAS_AF=0.5595;AMR_AF=0.3069;AFR_AF=0.2685;EUR_AF=0.3926;SAS_AF=0.4611;AA=C|||;VT=SNP
1	44068795	rs6672061	A	T	100	PASS	AC=1978;AF=0.394968;AN=5008;NS=2504;DP=22638;EAS_AF=0.5595;AMR_AF=0.3069;AFR_AF=0.2685;EUR_AF=0.3926;SAS_AF=0.4611;AA=A|||;VT=SNP
1	44068869	rs190431418	G	C	100	PASS	AC=10;AF=0.00199681;AN=5008;NS=2504;DP=19204;EAS_AF=0.0099;AMR_AF=0;AFR_AF=0;EUR_AF=0;SAS_AF=0;AA=G|||;VT=SNP
1	44070032	rs530373	A	G	100	PASS	AC=3042;AF=0.607428;AN=5008;NS=2504;DP=23376;EAS_AF=0.6161;AMR_AF=0.4496;AFR_AF=0.7216;EUR_AF=0.6968;SAS_AF=0.4642;AA=G|||;VT=SNP
1	44070691	rs17371903	A	G	100	PASS	AC=937;AF=0.187101;AN=5008;NS=2504;DP=20029;EAS_AF=0.2173;AMR_AF=0.2392;AFR_AF=0.056;EUR_AF=0.3519;SAS_AF=0.1268;AA=A|||;VT=SNP
1	44071221	rs631248	G	A	100	PASS	AC=3017;AF=0.602436;AN=5008;NS=2504;DP=19963;EAS_AF=0.7579;AMR_AF=0.5418;AFR_AF=0.4297;EUR_AF=0.7376;SAS_AF=0.5798;AA=G|||;VT=SNP;EX_TARGET
1	44071546	rs11210886	G	A	100	PASS	AC=603;AF=0.120407;AN=5008;NS=2504;DP=20077;EAS_AF=0.0685;AMR_AF=0.0648;AFR_AF=0.236;EUR_AF=0.0716;SAS_AF=0.1074;AA=G|||;VT=SNP
1	44071618	rs75135460	G	A	100	PASS	AC=47;AF=0.00938498;AN=5008;NS=2504;DP=19583;EAS_AF=0.0437;AMR_AF=0.0014;AFR_AF=0;EUR_AF=0;SAS_AF=0.002;AA=G|||;VT=SNP
1	44071796	rs618369	G	T	100	PASS	AC=3005;AF=0.60004;AN=5008;NS=2504;DP=15151;EAS_AF=0.6865;AMR_AF=0.5058;AFR_AF=0.5961;EUR_AF=0.67;SAS_AF=0.5112;AA=T|||;VT=SNP
1	44071853	rs512579	T	C	100	PASS	AC=3827;AF=0.764177;AN=5008;NS=2504;DP=16137;EAS_AF=0.7341;AMR_AF=0.6167;AFR_AF=0.9614;EUR_AF=0.7972;SAS_AF=0.5992;AA=C|||;VT=SNP
1	44072018	rs1065772	C	T	100	PASS	AC=1393;AF=0.278155;AN=5008;NS=2504;DP=15577;EAS_AF=0.4702;AMR_AF=0.268;AFR_AF=0.0371;EUR_AF=0.3569;SAS_AF=0.3323;AA=C|||;VT=SNP;EX_TARGET
1	44072066	rs10890266	C	T	100	PASS	AC=1408;AF=0.28115;AN=5008;NS=2504;DP=15878;EAS_AF=0.4702;AMR_AF=0.2752;AFR_AF=0.0303;EUR_AF=0.3648;SAS_AF=0.3436;AA=C|||;VT=SNP;EX_TARGET
1	44072420	rs539096	A	G	100	PASS	AC=3621;AF=0.723043;AN=5008;NS=2504;DP=17651;EAS_AF=0.7718;AMR_AF=0.5807;AFR_AF=0.8555;EUR_AF=0.7425;SAS_AF=0.5746;AA=G|||;VT=SNP;EX_TARGET
1	44075505	rs519669	G	C	100	PASS	AC=3739;AF=0.746605;AN=5008;NS=2504;DP=18962;EAS_AF=0.7669;AMR_AF=0.5793;AFR_AF=0.9486;EUR_AF=0.7425;SAS_AF=0.5757;AA=C|||;VT=SNP
1	44076019	rs11210887	G	A	100	PASS	AC=2267;AF=0.452676;AN=5008;NS=2504;DP=22793;EAS_AF=0.6865;AMR_AF=0.4755;AFR_AF=0.0938;EUR_AF=0.664;SAS_AF=0.4632;AA=G|||;VT=SNP
1	44076368	rs12079126	C	T	100	PASS	AC=1341;AF=0.267772;AN=5008;NS=2504;DP=16907;EAS_AF=0.4732;AMR_AF=0.245;AFR_AF=0.0348;EUR_AF=0.3111;SAS_AF=0.3425;AA=C|||;VT=SNP
1	44076469	rs549845	G	A	100	PASS	AC=2376;AF=0.474441;AN=5008;NS=2504;DP=19173;EAS_AF=0.6865;AMR_AF=0.4827;AFR_AF=0.1725;EUR_AF=0.664;SAS_AF=0.4632;AA=G|||;VT=SNP
1	44076630	rs11210888	C	T	100	PASS	AC=708;AF=0.141374;AN=5008;NS=2504;DP=22474;EAS_AF=0.0804;AMR_AF=0.0677;AFR_AF=0.3003;EUR_AF=0.0726;SAS_AF=0.1125;AA=C|||;VT=SNP
1	44078359	rs3791149	T	A	100	PASS	AC=1335;AF=0.266573;AN=5008;NS=2504;DP=13992;EAS_AF=0.4742;AMR_AF=0.245;AFR_AF=0.028;EUR_AF=0.3121;SAS_AF=0.3436;AA=T|||;VT=SNP
1	44078384	rs499257	T	C	100	PASS	AC=2330;AF=0.465256;AN=5008;NS=2504;DP=14948;EAS_AF=0.6885;AMR_AF=0.4784;AFR_AF=0.1687;EUR_AF=0.6372;SAS_AF=0.4499;AA=C|||;VT=SNP
1	44078602	rs3791151	C	A	100	PASS	AC=888;AF=0.177316;AN=5008;NS=2504;DP=13719;EAS_AF=0.2133;AMR_AF=0.2248;AFR_AF=0.0628;EUR_AF=0.326;SAS_AF=0.1084;AA=C|||;VT=SNP
1	44078604	rs10890267	A	G	100	PASS	AC=702;AF=0.140176;AN=5008;NS=2504;DP=13629;EAS_AF=0.0794;AMR_AF=0.0677;AFR_AF=0.2965;EUR_AF=0.0726;SAS_AF=0.1125;AA=A|||;VT=SNP
1	44078878	rs2281924	G	A	100	PASS	AC=45;AF=0.00898562;AN=5008;NS=2504;DP=16010;EAS_AF=0.0437;AMR_AF=0;AFR_AF=0;EUR_AF=0;SAS_AF=0.001;AA=G|||;VT=SNP
1	44079411	rs603542	T	C	100	PASS	AC=2356;AF=0.470447;AN=5008;NS=2504;DP=21550;EAS_AF=0.6875;AMR_AF=0.4784;AFR_AF=0.1884;EUR_AF=0.6382;SAS_AF=0.4499;AA=T|||;VT=SNP
1	44080009	rs55684236	G	A	100	PASS	AC=876;AF=0.17492;AN=5008;NS=2504;DP=18262;EAS_AF=0.2133;AMR_AF=0.2248;AFR_AF=0.0537;EUR_AF=0.326;SAS_AF=0.1084;AA=G|||;VT=SNP
1	44080412	rs588657	T	C	100	PASS	AC=3085;AF=0.616014;AN=5008;NS=2504;DP=14351;EAS_AF=0.7669;AMR_AF=0.5476;AFR_AF=0.5038;EUR_AF=0.7107;SAS_AF=0.5634;AA=C|||;VT=SNP
1	44080420	rs75443711	G	T	100	PASS	AC=19;AF=0.00379393;AN=5008;NS=2504;DP=14737;EAS_AF=0.0188;AMR_AF=0;AFR_AF=0;EUR_AF=0;SAS_AF=0;AA=G|||;VT=SNP
1	44080958	rs12075670	G	A	100	PASS	AC=697;AF=0.139177;AN=5008;NS=2504;DP=15197;EAS_AF=0.0794;AMR_AF=0.0677;AFR_AF=0.292;EUR_AF=0.0726;SAS_AF=0.1135;AA=G|||;VT=SNP
1	44081387	rs376965374	G	A	100	PASS	AC=12;AF=0.00239617;AN=5008;NS=2504;DP=11934;EAS_AF=0.0109;AMR_AF=0;AFR_AF=0;EUR_AF=0;SAS_AF=0.001;AA=G|||;VT=SNP
1	44081712	rs516790	T	G	100	PASS	AC=3694;AF=0.73762;AN=5008;NS=2504;DP=19610;EAS_AF=0.7649;AMR_AF=0.5778;AFR_AF=0.9433;EUR_AF=0.7177;SAS_AF=0.5654;AA=G|||;VT=SNP
1	44081762	rs516921	T	G	100	PASS	AC=3789;AF=0.756589;AN=5008;NS=2504;DP=18267;EAS_AF=0.7688;AMR_AF=0.5951;AFR_AF=0.9478;EUR_AF=0.7674;SAS_AF=0.589;AA=G|||;VT=SNP
1	44081873	rs517849	A	C	100	PASS	AC=3694;AF=0.73762;AN=5008;NS=2504;DP=21704;EAS_AF=0.7649;AMR_AF=0.5764;AFR_AF=0.9455;EUR_AF=0.7167;SAS_AF=0.5644;AA=C|||;VT=SNP
1	44081912	rs11804031	A	G	100	PASS	AC=702;AF=0.140176;AN=5008;NS=2504;DP=21554;EAS_AF=0.0794;AMR_AF=0.0677;AFR_AF=0.2958;EUR_AF=0.0726;SAS_AF=0.1135;AA=A|||;VT=SNP
1	44082216	rs667676	G	A	100	PASS	AC=3693;AF=0.73742;AN=5008;NS=2504;DP=14880;EAS_AF=0.7649;AMR_AF=0.5764;AFR_AF=0.9455;EUR_AF=0.7167;SAS_AF=0.5634;AA=G|||;VT=SNP
1	44082316	rs11583555	G	T	100	PASS	AC=1342;AF=0.267971;AN=5008;NS=2504;DP=17728;EAS_AF=0.4752;AMR_AF=0.2464;AFR_AF=0.0287;EUR_AF=0.3141;SAS_AF=0.3456;AA=G|||;VT=SNP
1	44083015	rs653953	G	A	100	PASS	AC=2983;AF=0.595647;AN=5008;NS=2504;DP=17879;EAS_AF=0.6855;AMR_AF=0.5086;AFR_AF=0.6437;EUR_AF=0.6441;SAS_AF=0.4499;AA=G|||;VT=SNP
1	44083110	rs571862	C	T	100	PASS	AC=3693;AF=0.73742;AN=5008;NS=2504;DP=19561;EAS_AF=0.7649;AMR_AF=0.5764;AFR_AF=0.9455;EUR_AF=0.7167;SAS_AF=0.5634;AA=C|||;VT=SNP;EX_TARGET
1	44083507	rs641365	T	C	100	PASS	AC=3692;AF=0.73722;AN=5008;NS=2504;DP=20262;EAS_AF=0.7649;AMR_AF=0.5764;AFR_AF=0.9455;EUR_AF=0.7157;SAS_AF=0.5634;AA=C|||;VT=SNP;EX_TARGET
1	44083519	rs641351	G	A	100	PASS	AC=3692;AF=0.73722;AN=5008;NS=2504;DP=19953;EAS_AF=0.7649;AMR_AF=0.5764;AFR_AF=0.9455;EUR_AF=0.7157;SAS_AF=0.5634;AA=A|||;VT=SNP;EX_TARGET
1	44083874	rs639929	A	G	100	PASS	AC=3700;AF=0.738818;AN=5008;NS=2504;DP=20256;EAS_AF=0.7649;AMR_AF=0.5764;AFR_AF=0.9493;EUR_AF=0.7177;SAS_AF=0.5644;AA=G|||;VT=SNP
1	44084063	rs80194172	C	T	100	PASS	AC=709;AF=0.141573;AN=5008;NS=2504;DP=22532;EAS_AF=0.0794;AMR_AF=0.0677;AFR_AF=0.3018;EUR_AF=0.0726;SAS_AF=0.1125;AA=C|||;VT=SNP
1	44084083	rs77236314	A	G	100	PASS	AC=709;AF=0.141573;AN=5008;NS=2504;DP=22281;EAS_AF=0.0794;AMR_AF=0.0677;AFR_AF=0.3018;EUR_AF=0.0726;SAS_AF=0.1125;AA=A|||;VT=SNP
1	44084108	rs78168631	G	A	100	PASS	AC=35;AF=0.00698882;AN=5008;NS=2504;DP=22117;EAS_AF=0.0268;AMR_AF=0.0072;AFR_AF=0;EUR_AF=0.001;SAS_AF=0.002;AA=G|||;VT=SNP
1	44084620	rs16831024	G	T	100	PASS	AC=707;AF=0.141174;AN=5008;NS=2504;DP=18519;EAS_AF=0.0794;AMR_AF=0.0677;AFR_AF=0.3003;EUR_AF=0.0726;SAS_AF=0.1125;AA=g|||;VT=SNP
1	44084739	rs1143701	C	T	100	PASS	AC=3693;AF=0.73742;AN=5008;NS=2504;DP=16146;EAS_AF=0.7649;AMR_AF=0.5764;AFR_AF=0.9455;EUR_AF=0.7167;SAS_AF=0.5634;AA=T|||;VT=SNP;EX_TARGET
1	44086473	rs72637953	C	T	100	PASS	AC=23;AF=0.00459265;AN=5008;NS=2504;DP=19834;EAS_AF=0.0208;AMR_AF=0;AFR_AF=0;EUR_AF=0;SAS_AF=0.002;AA=C|||;VT=SNP;EX_TARGET
1	44086831	rs1143702	C	T	100	PASS	AC=2857;AF=0.570487;AN=5008;NS=2504;DP=22363;EAS_AF=0.6855;AMR_AF=0.5014;AFR_AF=0.5507;EUR_AF=0.6441;SAS_AF=0.4519;AA=c|||;VT=SNP;EX_TARGET
1	44087141	rs9783098	G	A	100	PASS	AC=701;AF=0.139976;AN=5008;NS=2504;DP=22498;EAS_AF=0.0794;AMR_AF=0.0677;AFR_AF=0.2958;EUR_AF=0.0726;SAS_AF=0.1125;AA=G|||;VT=SNP
1	44087496	rs673485	C	T	100	PASS	AC=3720;AF=0.742812;AN=5008;NS=2504;DP=19101;EAS_AF=0.7659;AMR_AF=0.5865;AFR_AF=0.9463;EUR_AF=0.7346;SAS_AF=0.5634;AA=C|||;VT=SNP
1	44089632	rs643445	A	G	100	PASS	AC=3695;AF=0.737819;AN=5008;NS=2504;DP=21399;EAS_AF=0.7649;AMR_AF=0.5764;AFR_AF=0.9463;EUR_AF=0.7167;SAS_AF=0.5644;AA=G|||;VT=SNP
1	44089940	rs559575	A	G	100	PASS	AC=3695;AF=0.737819;AN=5008;NS=2504;DP=22633;EAS_AF=0.7649;AMR_AF=0.5764;AFR_AF=0.9455;EUR_AF=0.7167;SAS_AF=0.5654;AA=G|||;VT=SNP
1	44090358	rs11210891	A	G	100	PASS	AC=1339;AF=0.267372;AN=5008;NS=2504;DP=21129;EAS_AF=0.4732;AMR_AF=0.2464;AFR_AF=0.0287;EUR_AF=0.3141;SAS_AF=0.3446;AA=A|||;VT=SNP
1	44090675	rs531459	T	C	100	PASS	AC=3694;AF=0.73762;AN=5008;NS=2504;DP=19193;EAS_AF=0.7649;AMR_AF=0.5764;AFR_AF=0.9455;EUR_AF=0.7167;SAS_AF=0.5644;AA=C|||;VT=SNP
1	44090736	rs628342	C	T	100	PASS	AC=3694;AF=0.73762;AN=5008;NS=2504;DP=20264;EAS_AF=0.7649;AMR_AF=0.5764;AFR_AF=0.9455;EUR_AF=0.7167;SAS_AF=0.5644;AA=T|||;VT=SNP
1	44091274	rs2916568	A	G	100	PASS	AC=3694;AF=0.73762;AN=5008;NS=2504;DP=18594;EAS_AF=0.7649;AMR_AF=0.5764;AFR_AF=0.9455;EUR_AF=0.7167;SAS_AF=0.5644;AA=A|||;VT=SNP
1	44091404	rs78263269	C	T	100	PASS	AC=698;AF=0.139377;AN=5008;NS=2504;DP=18488;EAS_AF=0.0794;AMR_AF=0.0677;AFR_AF=0.2935;EUR_AF=0.0726;SAS_AF=0.1125;AA=C|||;VT=SNP
1	44091476	rs77274018	T	A	100	PASS	AC=699;AF=0.139577;AN=5008;NS=2504;DP=20223;EAS_AF=0.0794;AMR_AF=0.0677;AFR_AF=0.2943;EUR_AF=0.0726;SAS_AF=0.1125;AA=T|||;VT=SNP
1	44092027	rs10789438	G	T	100	PASS	AC=1338;AF=0.267173;AN=5008;NS=2504;DP=19408;EAS_AF=0.4722;AMR_AF=0.2464;AFR_AF=0.0287;EUR_AF=0.3141;SAS_AF=0.3446;AA=G|||;VT=SNP
1	44092421	rs142724461	A	G	100	PASS	AC=15;AF=0.00299521;AN=5008;NS=2504;DP=17475;EAS_AF=0.0149;AMR_AF=0;AFR_AF=0;EUR_AF=0;SAS_AF=0;AA=A|||;VT=SNP
1	44092776	rs35176052	A	G	100	PASS	AC=1337;AF=0.266973;AN=5008;NS=2504;DP=17207;EAS_AF=0.4722;AMR_AF=0.245;AFR_AF=0.0287;EUR_AF=0.3141;SAS_AF=0.3446;AA=A|||;VT=SNP
1	44093693	rs115429924	T	C	100	PASS	AC=701;AF=0.139976;AN=5008;NS=2504;DP=7637;EAS_AF=0.0794;AMR_AF=0.0677;AFR_AF=0.2958;EUR_AF=0.0726;SAS_AF=0.1125;AA=T|||;VT=SNP
1	44094528	rs140786067	G	A	100	PASS	AC=701;AF=0.139976;AN=5008;NS=2504;DP=9896;EAS_AF=0.0794;AMR_AF=0.0677;AFR_AF=0.2958;EUR_AF=0.0726;SAS_AF=0.1125;AA=G|||;VT=SNP
1	44095108	rs10890268	A	G	100	PASS	AC=3694;AF=0.73762;AN=5008;NS=2504;DP=13166;EAS_AF=0.7649;AMR_AF=0.5749;AFR_AF=0.9455;EUR_AF=0.7177;SAS_AF=0.5644;AA=N|||;VT=SNP
1	44096080	rs150459279	C	T	100	PASS	AC=54;AF=0.0107827;AN=5008;NS=2504;DP=18659;EAS_AF=0.0437;AMR_AF=0.0072;AFR_AF=0;EUR_AF=0.001;SAS_AF=0.0041;AA=C|||;VT=SNP
1	44096819	rs10890269	C	T	100	PASS	AC=1328;AF=0.265176;AN=5008;NS=2504;DP=16237;EAS_AF=0.4554;AMR_AF=0.2464;AFR_AF=0.0356;EUR_AF=0.3141;SAS_AF=0.3425;AA=C|||;VT=SNP
1	44097438	rs12405972	G	T	100	PASS	AC=888;AF=0.177316;AN=5008;NS=2504;DP=13742;EAS_AF=0.2302;AMR_AF=0.2248;AFR_AF=0.0507;EUR_AF=0.3241;SAS_AF=0.1094;AA=G|||;VT=SNP
1	44097514	rs2970609	C	G	100	PASS	AC=3694;AF=0.73762;AN=5008;NS=2504;DP=13365;EAS_AF=0.7659;AMR_AF=0.5749;AFR_AF=0.9455;EUR_AF=0.7167;SAS_AF=0.5644;AA=G|||;VT=SNP
1	44097530	rs2970610	T	C	100	PASS	AC=2345;AF=0.468251;AN=5008;NS=2504;DP=13798;EAS_AF=0.6855;AMR_AF=0.4784;AFR_AF=0.18;EUR_AF=0.6382;SAS_AF=0.4519;AA=T|||;VT=SNP
1	44098116	rs78735769	G	A	100	PASS	AC=93;AF=0.0185703;AN=5008;NS=2504;DP=22021;EAS_AF=0.0585;AMR_AF=0.036;AFR_AF=0.0008;EUR_AF=0.006;SAS_AF=0.002;AA=G|||;VT=SNP
1	44098506	rs61769649	G	A	100	PASS	AC=889;AF=0.177516;AN=5008;NS=2504;DP=13683;EAS_AF=0.2302;AMR_AF=0.2248;AFR_AF=0.0514;EUR_AF=0.3241;SAS_AF=0.1094;AA=G|||;VT=SNP
1	44099554	rs1972794	A	T	100	PASS	AC=706;AF=0.140974;AN=5008;NS=2504;DP=16400;EAS_AF=0.0794;AMR_AF=0.0677;AFR_AF=0.2995;EUR_AF=0.0726;SAS_AF=0.1125;AA=A|||;VT=SNP
1	44099863	rs585711	G	T	100	PASS	AC=3693;AF=0.73742;AN=5008;NS=2504;DP=16155;EAS_AF=0.7649;AMR_AF=0.5749;AFR_AF=0.9455;EUR_AF=0.7167;SAS_AF=0.5644;AA=G|||;VT=SNP
1	44099910	rs585652	T	C	100	PASS	AC=3693;AF=0.73742;AN=5008;NS=2504;DP=19487;EAS_AF=0.7649;AMR_AF=0.5749;AFR_AF=0.9455;EUR_AF=0.7167;SAS_AF=0.5644;AA=C|||;VT=SNP
1	44099947	rs12034402	A	G	100	PASS	AC=23;AF=0.00459265;AN=5008;NS=2504;DP=19265;EAS_AF=0.0228;AMR_AF=0;AFR_AF=0;EUR_AF=0;SAS_AF=0;AA=A|||;VT=SNP
1	44100084	rs11210892	G	A	100	PASS	AC=2231;AF=0.445487;AN=5008;NS=2504;DP=20911;EAS_AF=0.6855;AMR_AF=0.4726;AFR_AF=0.0976;EUR_AF=0.6382;SAS_AF=0.4509;AA=G|||;VT=SNP
1	44100508	rs10890270	C	T	100	PASS	AC=1319;AF=0.263379;AN=5008;NS=2504;DP=19035;EAS_AF=0.4554;AMR_AF=0.245;AFR_AF=0.0287;EUR_AF=0.3141;SAS_AF=0.3436;AA=C|||;VT=SNP
1	44100747	rs75777033	G	A	100	PASS	AC=73;AF=0.0145767;AN=5008;NS=2504;DP=21796;EAS_AF=0.0724;AMR_AF=0;AFR_AF=0;EUR_AF=0;SAS_AF=0;AA=G|||;VT=SNP
1	44101648	rs35393217	G	A	100	PASS	AC=897;AF=0.179113;AN=5008;NS=2504;DP=16567;EAS_AF=0.2302;AMR_AF=0.2262;AFR_AF=0.0567;EUR_AF=0.3241;SAS_AF=0.1094;AA=g|||;VT=SNP
1	44101714	rs664728	A	T	100	PASS	AC=3686;AF=0.736022;AN=5008;NS=2504;DP=18128;EAS_AF=0.7579;AMR_AF=0.5764;AFR_AF=0.9455;EUR_AF=0.7167;SAS_AF=0.5634;AA=T|||;VT=SNP
1	44101767	rs11210893	T	G	100	PASS	AC=682;AF=0.136182;AN=5008;NS=2504;DP=21115;EAS_AF=0.0794;AMR_AF=0.0677;AFR_AF=0.2821;EUR_AF=0.0726;SAS_AF=0.1115;AA=T|||;VT=SNP
1	44101800	rs664336	A	G	100	PASS	AC=3686;AF=0.736022;AN=5008;NS=2504;DP=22197;EAS_AF=0.7579;AMR_AF=0.5764;AFR_AF=0.9455;EUR_AF=0.7167;SAS_AF=0.5634;AA=G|||;VT=SNP
1	44102257	rs530201	T	C	100	PASS	AC=3691;AF=0.737021;AN=5008;NS=2504;DP=17424;EAS_AF=0.7579;AMR_AF=0.5764;AFR_AF=0.9493;EUR_AF=0.7167;SAS_AF=0.5634;AA=C|||;VT=SNP
1	44102587	rs11210894	C	T	100	PASS	AC=693;AF=0.138379;AN=5008;NS=2504;DP=20508;EAS_AF=0.0794;AMR_AF=0.0677;AFR_AF=0.2905;EUR_AF=0.0726;SAS_AF=0.1115;AA=C|||;VT=SNP
1	44102782	rs11210895	G	A	100	PASS	AC=683;AF=0.136382;AN=5008;NS=2504;DP=19347;EAS_AF=0.0794;AMR_AF=0.0677;AFR_AF=0.2829;EUR_AF=0.0726;SAS_AF=0.1115;AA=G|||;VT=SNP
1	44103033	rs35290231	G	A	100	PASS	AC=895;AF=0.178714;AN=5008;NS=2504;DP=19271;EAS_AF=0.2302;AMR_AF=0.2277;AFR_AF=0.0552;EUR_AF=0.3241;SAS_AF=0.1084;AA=G|||;VT=SNP
1	44103231	rs77066392	G	A	100	PASS	AC=95;AF=0.0189696;AN=5008;NS=2504;DP=18746;EAS_AF=0.0853;AMR_AF=0.0014;AFR_AF=0;EUR_AF=0.001;SAS_AF=0.0072;AA=G|||;VT=SNP
1	44103275	rs11210896	G	A	100	PASS	AC=682;AF=0.136182;AN=5008;NS=2504;DP=19815;EAS_AF=0.0794;AMR_AF=0.0677;AFR_AF=0.2821;EUR_AF=0.0726;SAS_AF=0.1115;AA=G|||;VT=SNP
1	44103498	rs2970606	A	G	100	PASS	AC=3678;AF=0.734425;AN=5008;NS=2504;DP=16443;EAS_AF=0.7579;AMR_AF=0.5706;AFR_AF=0.9455;EUR_AF=0.7137;SAS_AF=0.5624;AA=a|||;VT=SNP
1	44103714	rs564318	G	A	100	PASS	AC=3678;AF=0.734425;AN=5008;NS=2504;DP=17546;EAS_AF=0.7579;AMR_AF=0.5706;AFR_AF=0.9455;EUR_AF=0.7137;SAS_AF=0.5624;AA=A|||;VT=SNP
1	44105004	rs486883	C	T	100	PASS	AC=3679;AF=0.734625;AN=5008;NS=2504;DP=17784;EAS_AF=0.7579;AMR_AF=0.5706;AFR_AF=0.9463;EUR_AF=0.7137;SAS_AF=0.5624;AA=T|||;VT=SNP
1	44105059	rs12034875	T	C	100	PASS	AC=1315;AF=0.26258;AN=5008;NS=2504;DP=19028;EAS_AF=0.4484;AMR_AF=0.2406;AFR_AF=0.0363;EUR_AF=0.3111;SAS_AF=0.3425;AA=T|||;VT=SNP
1	44105789	rs12045413	C	T	100	PASS	AC=685;AF=0.136781;AN=5008;NS=2504;DP=10121;EAS_AF=0.0794;AMR_AF=0.0677;AFR_AF=0.2821;EUR_AF=0.0755;SAS_AF=0.1115;AA=C|||;VT=SNP
1	44105948	rs649504	T	C	100	PASS	AC=3682;AF=0.735224;AN=5008;NS=2504;DP=20220;EAS_AF=0.7589;AMR_AF=0.5706;AFR_AF=0.9478;EUR_AF=0.7137;SAS_AF=0.5624;AA=C|||;VT=SNP
1	44106266	rs574736	C	T	100	PASS	AC=3680;AF=0.734824;AN=5008;NS=2504;DP=15973;EAS_AF=0.7579;AMR_AF=0.5706;AFR_AF=0.947;EUR_AF=0.7137;SAS_AF=0.5624;AA=C|||;VT=SNP
1	44106516	rs636547	C	A	100	PASS	AC=3679;AF=0.734625;AN=5008;NS=2504;DP=20379;EAS_AF=0.7579;AMR_AF=0.5706;AFR_AF=0.9463;EUR_AF=0.7137;SAS_AF=0.5624;AA=A|||;VT=SNP
1	44106986	rs581005	G	T	100	PASS	AC=3679;AF=0.734625;AN=5008;NS=2504;DP=18865;EAS_AF=0.7579;AMR_AF=0.5706;AFR_AF=0.9463;EUR_AF=0.7137;SAS_AF=0.5624;AA=G|||;VT=SNP
1	44107072	rs112407523	A	C	100	PASS	AC=682;AF=0.136182;AN=5008;NS=2504;DP=16375;EAS_AF=0.0794;AMR_AF=0.0677;AFR_AF=0.2821;EUR_AF=0.0726;SAS_AF=0.1115;AA=A|||;VT=SNP
1	44107428	rs2367724	C	T	100	PASS	AC=3002;AF=0.599441;AN=5008;NS=2504;DP=17245;EAS_AF=0.6786;AMR_AF=0.5029;AFR_AF=0.6679;EUR_AF=0.6412;SAS_AF=0.4509;AA=C|||;VT=SNP
1	44107956	rs694197	C	T	100	PASS	AC=3677;AF=0.734225;AN=5008;NS=2504;DP=12276;EAS_AF=0.7579;AMR_AF=0.5706;AFR_AF=0.9455;EUR_AF=0.7127;SAS_AF=0.5624;AA=C|||;VT=SNP
1	44108119	rs483679	T	A	100	PASS	AC=3678;AF=0.734425;AN=5008;NS=2504;DP=13933;EAS_AF=0.7579;AMR_AF=0.5706;AFR_AF=0.9463;EUR_AF=0.7127;SAS_AF=0.5624;AA=A|||;VT=SNP
1	44108421	rs7536752	C	G	100	PASS	AC=1916;AF=0.382588;AN=5008;NS=2504;DP=18059;EAS_AF=0.4474;AMR_AF=0.268;AFR_AF=0.4735;EUR_AF=0.3161;SAS_AF=0.3425;AA=C|||;VT=SNP
1	44109199	rs594293	A	G	100	PASS	AC=3678;AF=0.734425;AN=5008;NS=2504;DP=14483;EAS_AF=0.7579;AMR_AF=0.5706;AFR_AF=0.9463;EUR_AF=0.7127;SAS_AF=0.5624;AA=G|||;VT=SNP
1	44110216	rs609171	A	C	100	PASS	AC=3678;AF=0.734425;AN=5008;NS=2504;DP=20697;EAS_AF=0.7579;AMR_AF=0.5706;AFR_AF=0.9455;EUR_AF=0.7137;SAS_AF=0.5624;AA=C|||;VT=SNP
1	44110489	rs620851	A	G	100	PASS	AC=3678;AF=0.734425;AN=5008;NS=2504;DP=20970;EAS_AF=0.7579;AMR_AF=0.5706;AFR_AF=0.9463;EUR_AF=0.7127;SAS_AF=0.5624;AA=G|||;VT=SNP
1	44110656	rs530531	C	T	100	PASS	AC=3261;AF=0.651158;AN=5008;NS=2504;DP=21004;EAS_AF=0.5268;AMR_AF=0.5086;AFR_AF=0.9418;EUR_AF=0.6362;SAS_AF=0.5031;AA=c|||;VT=SNP
1	44111187	rs623965	A	G	100	PASS	AC=3678;AF=0.734425;AN=5008;NS=2504;DP=21730;EAS_AF=0.7579;AMR_AF=0.5706;AFR_AF=0.9463;EUR_AF=0.7127;SAS_AF=0.5624;AA=A|||;VT=SNP
1	44111212	rs55666439	T	G	100	PASS	AC=897;AF=0.179113;AN=5008;NS=2504;DP=21702;EAS_AF=0.2312;AMR_AF=0.2262;AFR_AF=0.0567;EUR_AF=0.3241;SAS_AF=0.1084;AA=T|||;VT=SNP
1	44111578	rs6698215	A	T	100	PASS	AC=1302;AF=0.259984;AN=5008;NS=2504;DP=17597;EAS_AF=0.4474;AMR_AF=0.2392;AFR_AF=0.0287;EUR_AF=0.3101;SAS_AF=0.3425;AA=A|||;VT=SNP
1	44111832	rs6684191	G	A	100	PASS	AC=1915;AF=0.382388;AN=5008;NS=2504;DP=17631;EAS_AF=0.4474;AMR_AF=0.2666;AFR_AF=0.4735;EUR_AF=0.3161;SAS_AF=0.3425;AA=G|||;VT=SNP
1	44111963	rs61768370	A	T	100	PASS	AC=897;AF=0.179113;AN=5008;NS=2504;DP=15983;EAS_AF=0.2312;AMR_AF=0.2262;AFR_AF=0.0567;EUR_AF=0.3241;SAS_AF=0.1084;AA=A|||;VT=SNP
1	44112379	rs72883034	T	C	100	PASS	AC=3671;AF=0.733027;AN=5008;NS=2504;DP=12002;EAS_AF=0.751;AMR_AF=0.5706;AFR_AF=0.9463;EUR_AF=0.7127;SAS_AF=0.5624;AA=t|||;VT=SNP
1	44112652	rs112796129	G	A	100	PASS	AC=42;AF=0.00838658;AN=5008;NS=2504;DP=10547;EAS_AF=0.0268;AMR_AF=0.0014;AFR_AF=0.0106;EUR_AF=0;SAS_AF=0;AA=G|||;VT=SNP
1	44113441	rs6429631	T	C	100	PASS	AC=3679;AF=0.734625;AN=5008;NS=2504;DP=16280;EAS_AF=0.7579;AMR_AF=0.5706;AFR_AF=0.9463;EUR_AF=0.7137;SAS_AF=0.5624;AA=C|||;VT=SNP
1	44114199	rs617521	G	T	100	PASS	AC=3679;AF=0.734625;AN=5008;NS=2504;DP=18632;EAS_AF=0.7579;AMR_AF=0.5706;AFR_AF=0.9463;EUR_AF=0.7137;SAS_AF=0.5624;AA=T|||;VT=SNP
1	44114405	rs513862	A	T	100	PASS	AC=3679;AF=0.734625;AN=5008;NS=2504;DP=17503;EAS_AF=0.7579;AMR_AF=0.5706;AFR_AF=0.9463;EUR_AF=0.7137;SAS_AF=0.5624;AA=A|||;VT=SNP
1	44115022	rs519357	A	G	100	PASS	AC=3678;AF=0.734425;AN=5008;NS=2504;DP=12197;EAS_AF=0.7579;AMR_AF=0.572;AFR_AF=0.9455;EUR_AF=0.7137;SAS_AF=0.5613;AA=G|||;VT=SNP
1	44116466	rs517191	G	A	100	PASS	AC=1064;AF=0.21246;AN=5008;NS=2504;DP=18214;EAS_AF=0.2302;AMR_AF=0.2349;AFR_AF=0.1793;EUR_AF=0.3241;SAS_AF=0.1084;AA=A|||;VT=SNP
1	44117006	rs660899	G	T	100	PASS	AC=1060;AF=0.211661;AN=5008;NS=2504;DP=17508;EAS_AF=0.2302;AMR_AF=0.2334;AFR_AF=0.1755;EUR_AF=0.326;SAS_AF=0.1084;AA=G|||;VT=SNP
1	44118195	rs12041746	A	T	100	PASS	AC=666;AF=0.132987;AN=5008;NS=2504;DP=13362;EAS_AF=0.0794;AMR_AF=0.0677;AFR_AF=0.2693;EUR_AF=0.0736;SAS_AF=0.1115;AA=A|||;VT=SNP
1	44118406	rs61768371	G	A	100	PASS	AC=889;AF=0.177516;AN=5008;NS=2504;DP=11592;EAS_AF=0.2302;AMR_AF=0.2262;AFR_AF=0.0507;EUR_AF=0.3241;SAS_AF=0.1094;AA=G|||;VT=SNP
1	44118510	rs597041	T	C	100	PASS	AC=1850;AF=0.369409;AN=5008;NS=2504;DP=12662;EAS_AF=0.3135;AMR_AF=0.3228;AFR_AF=0.466;EUR_AF=0.4503;SAS_AF=0.2464;AA=t|||;VT=SNP
1	44118644	rs112476957	C	T	100	PASS	AC=422;AF=0.0842652;AN=5008;NS=2504;DP=13386;EAS_AF=0.2292;AMR_AF=0.0634;AFR_AF=0.0098;EUR_AF=0.0755;SAS_AF=0.0593;AA=C|||;VT=SNP
1	44119997	rs613976	T	A	100	PASS	AC=1859;AF=0.371206;AN=5008;NS=2504;DP=17974;EAS_AF=0.3135;AMR_AF=0.3228;AFR_AF=0.4728;EUR_AF=0.4503;SAS_AF=0.2464;AA=A|||;VT=SNP
1	44121557	rs2274465	C	G	100	PASS	AC=938;AF=0.1873;AN=5008;NS=2504;DP=21713;EAS_AF=0.2302;AMR_AF=0.2277;AFR_AF=0.0877;EUR_AF=0.3241;SAS_AF=0.1084;AA=C|||;VT=SNP
1	44122165	rs11210900	T	C	100	PASS	AC=665;AF=0.132788;AN=5008;NS=2504;DP=9319;EAS_AF=0.0794;AMR_AF=0.0677;AFR_AF=0.2693;EUR_AF=0.0726;SAS_AF=0.1115;AA=t|||;VT=SNP
1	44122473	rs11589584	T	G	100	PASS	AC=896;AF=0.178914;AN=5008;NS=2504;DP=14917;EAS_AF=0.2302;AMR_AF=0.2262;AFR_AF=0.0567;EUR_AF=0.3241;SAS_AF=0.1084;AA=T|||;VT=SNP
1	44123074	rs192393936	A	G	100	PASS	AC=30;AF=0.00599042;AN=5008;NS=2504;DP=16150;EAS_AF=0.0298;AMR_AF=0;AFR_AF=0;EUR_AF=0;SAS_AF=0;AA=A|||;VT=SNP
1	44123191	rs10789439	T	C	100	PASS	AC=2614;AF=0.521965;AN=5008;NS=2504;DP=16938;EAS_AF=0.5278;AMR_AF=0.3357;AFR_AF=0.767;EUR_AF=0.3897;SAS_AF=0.453;AA=T|||;VT=SNP
1	44123502	rs509173	G	A	100	PASS	AC=3683;AF=0.735423;AN=5008;NS=2504;DP=12501;EAS_AF=0.7579;AMR_AF=0.5706;AFR_AF=0.9501;EUR_AF=0.7137;SAS_AF=0.5613;AA=A|||;VT=SNP
1	44123866	rs559481	A	G	100	PASS	AC=3755;AF=0.7498;AN=5008;NS=2504;DP=14681;EAS_AF=0.7619;AMR_AF=0.5879;AFR_AF=0.9312;EUR_AF=0.7674;SAS_AF=0.589;AA=a|||;VT=SNP
1	44123988	rs61768372	C	T	100	PASS	AC=903;AF=0.180312;AN=5008;NS=2504;DP=15792;EAS_AF=0.2302;AMR_AF=0.2262;AFR_AF=0.062;EUR_AF=0.3241;SAS_AF=0.1084;AA=C|||;VT=SNP
1	44124132	rs184837529	C	G	100	PASS	AC=12;AF=0.00239617;AN=5008;NS=2504;DP=17182;EAS_AF=0.0119;AMR_AF=0;AFR_AF=0;EUR_AF=0;SAS_AF=0;AA=C|||;VT=SNP
1	44124409	rs796733	T	C	100	PASS	AC=2751;AF=0.549321;AN=5008;NS=2504;DP=14267;EAS_AF=0.5278;AMR_AF=0.3429;AFR_AF=0.8669;EUR_AF=0.3897;SAS_AF=0.453;AA=C|||;VT=SNP
1	44124514	rs56072551	G	T	100	PASS	AC=442;AF=0.0882588;AN=5008;NS=2504;DP=14340;EAS_AF=0.2282;AMR_AF=0.0634;AFR_AF=0.025;EUR_AF=0.0765;SAS_AF=0.0593;AA=G|||;VT=SNP
1	44124703	rs11210901	A	C	100	PASS	AC=2853;AF=0.569688;AN=5008;NS=2504;DP=14218;EAS_AF=0.5317;AMR_AF=0.3617;AFR_AF=0.8707;EUR_AF=0.4433;SAS_AF=0.4796;AA=C|||;VT=SNP
1	44125140	rs181208400	C	T	100	PASS	AC=24;AF=0.00479233;AN=5008;NS=2504;DP=14399;EAS_AF=0.0218;AMR_AF=0;AFR_AF=0;EUR_AF=0;SAS_AF=0.002;AA=C|||;VT=SNP
1	44126143	rs76017264	C	T	100	PASS	AC=616;AF=0.123003;AN=5008;NS=2504;DP=19504;EAS_AF=0.0228;AMR_AF=0.0648;AFR_AF=0.2791;EUR_AF=0.0726;SAS_AF=0.1084;AA=C|||;VT=SNP
1	44126440	rs4336891	G	A	100	PASS	AC=649;AF=0.129593;AN=5008;NS=2504;DP=17675;EAS_AF=0.0794;AMR_AF=0.0677;AFR_AF=0.2693;EUR_AF=0.0716;SAS_AF=0.0961;AA=G|||;VT=SNP
1	44126709	rs11590619	G	C	100	PASS	AC=904;AF=0.180511;AN=5008;NS=2504;DP=12921;EAS_AF=0.2302;AMR_AF=0.2262;AFR_AF=0.0628;EUR_AF=0.3241;SAS_AF=0.1084;AA=G|||;VT=SNP
1	44127084	rs12142545	T	C	100	PASS	AC=2743;AF=0.547724;AN=5008;NS=2504;DP=11253;EAS_AF=0.5278;AMR_AF=0.3429;AFR_AF=0.8661;EUR_AF=0.3897;SAS_AF=0.4458;AA=C|||;VT=SNP
1	44127597	rs6429632	G	A	100	PASS	AC=2610;AF=0.521166;AN=5008;NS=2504;DP=17320;EAS_AF=0.5288;AMR_AF=0.3372;AFR_AF=0.7663;EUR_AF=0.3917;SAS_AF=0.4458;AA=G|||;VT=SNP
1	44128047	rs1973512	A	G	100	PASS	AC=3655;AF=0.729832;AN=5008;NS=2504;DP=14529;EAS_AF=0.7579;AMR_AF=0.5692;AFR_AF=0.9349;EUR_AF=0.7137;SAS_AF=0.5542;AA=G|||;VT=SNP
1	44129099	rs656131	T	C	100	PASS	AC=3636;AF=0.726038;AN=5008;NS=2504;DP=20756;EAS_AF=0.8046;AMR_AF=0.5519;AFR_AF=0.9463;EUR_AF=0.6521;SAS_AF=0.547;AA=C|||;VT=SNP
1	44129209	rs6658300	T	C	100	PASS	AC=3434;AF=0.685703;AN=5008;NS=2504;DP=22082;EAS_AF=0.8145;AMR_AF=0.5576;AFR_AF=0.764;EUR_AF=0.668;SAS_AF=0.5562;AA=T|||;VT=SNP
1	44129693	rs79834372	C	T	100	PASS	AC=70;AF=0.0139776;AN=5008;NS=2504;DP=21353;EAS_AF=0.0625;AMR_AF=0.0029;AFR_AF=0.0008;EUR_AF=0;SAS_AF=0.0041;AA=C|||;VT=SNP
1	44129779	rs669446	A	G	100	PASS	AC=3707;AF=0.740216;AN=5008;NS=2504;DP=21314;EAS_AF=0.8323;AMR_AF=0.562;AFR_AF=0.9478;EUR_AF=0.6541;SAS_AF=0.5798;AA=A|||;VT=SNP
1	44129973	rs117956958	C	G	100	PASS	AC=13;AF=0.00259585;AN=5008;NS=2504;DP=18485;EAS_AF=0.0119;AMR_AF=0;AFR_AF=0;EUR_AF=0;SAS_AF=0.001;AA=C|||;VT=SNP
1	44130564	rs10789441	A	G	100	PASS	AC=786;AF=0.156949;AN=5008;NS=2504;DP=17725;EAS_AF=0.0863;AMR_AF=0.0735;AFR_AF=0.3578;EUR_AF=0.0736;SAS_AF=0.1033;AA=A|||;VT=SNP
1	44131794	rs489319	C	T	100	PASS	AC=1481;AF=0.295727;AN=5008;NS=2504;DP=21689;EAS_AF=0.2192;AMR_AF=0.2464;AFR_AF=0.497;EUR_AF=0.3141;SAS_AF=0.1186;AA=t|||;VT=SNP
1	44132744	rs78418435	C	T	100	PASS	AC=105;AF=0.0209665;AN=5008;NS=2504;DP=20034;EAS_AF=0.0635;AMR_AF=0.0043;AFR_AF=0.025;EUR_AF=0.001;SAS_AF=0.0041;AA=T|||;VT=SNP;EX_TARGET
1	44133016	rs607062	T	C	100	PASS	AC=3705;AF=0.739816;AN=5008;NS=2504;DP=20197;EAS_AF=0.7937;AMR_AF=0.5576;AFR_AF=0.9478;EUR_AF=0.7028;SAS_AF=0.5706;AA=C|||;VT=SNP
1	44133028	rs2296757	G	A	100	PASS	AC=1340;AF=0.267572;AN=5008;NS=2504;DP=19704;EAS_AF=0.4881;AMR_AF=0.2349;AFR_AF=0.0234;EUR_AF=0.3111;SAS_AF=0.3487;AA=G|||;VT=SNP
1	44133299	rs618678	C	T	100	PASS	AC=1241;AF=0.247804;AN=5008;NS=2504;DP=22871;EAS_AF=0.2192;AMR_AF=0.232;AFR_AF=0.3215;EUR_AF=0.3161;SAS_AF=0.1186;AA=T|||;VT=SNP
1	44134077	rs3791033	T	C	100	PASS	AC=885;AF=0.176717;AN=5008;NS=2504;DP=16614;EAS_AF=0.2192;AMR_AF=0.2176;AFR_AF=0.0628;EUR_AF=0.3121;SAS_AF=0.1186;AA=T|||;VT=SNP
1	44135231	rs3818536	T	C	100	PASS	AC=1436;AF=0.286741;AN=5008;NS=2504;DP=19442;EAS_AF=0.4891;AMR_AF=0.2406;AFR_AF=0.0915;EUR_AF=0.3121;SAS_AF=0.3487;AA=T|||;VT=SNP
1	44135992	rs74957994	G	C	100	PASS	AC=90;AF=0.0179712;AN=5008;NS=2504;DP=18055;EAS_AF=0.0823;AMR_AF=0;AFR_AF=0;EUR_AF=0.001;SAS_AF=0.0061;AA=G|||;VT=SNP
1	44137257	rs586339	C	A	100	PASS	AC=3707;AF=0.740216;AN=5008;NS=2504;DP=19489;EAS_AF=0.7946;AMR_AF=0.5591;AFR_AF=0.9478;EUR_AF=0.7028;SAS_AF=0.5706;AA=A|||;VT=SNP;EX_TARGET
1	44140075	rs10789442	A	C	100	PASS	AC=891;AF=0.177915;AN=5008;NS=2504;DP=17575;EAS_AF=0.2202;AMR_AF=0.2205;AFR_AF=0.0613;EUR_AF=0.3161;SAS_AF=0.1196;AA=A|||;VT=SNP
1	44140312	rs55693463	C	T	100	PASS	AC=768;AF=0.153355;AN=5008;NS=2504;DP=17113;EAS_AF=0.0863;AMR_AF=0.072;AFR_AF=0.3472;EUR_AF=0.0736;SAS_AF=0.1002;AA=C|||;VT=SNP
1	44141149	rs9787076	A	C	100	PASS	AC=888;AF=0.177316;AN=5008;NS=2504;DP=20729;EAS_AF=0.2212;AMR_AF=0.219;AFR_AF=0.0628;EUR_AF=0.3121;SAS_AF=0.1186;AA=A|||;VT=SNP
1	44142629	rs76838208	T	G	100	PASS	AC=46;AF=0.0091853;AN=5008;NS=2504;DP=17082;EAS_AF=0.0367;AMR_AF=0.0072;AFR_AF=0;EUR_AF=0.001;SAS_AF=0.0031;AA=T|||;VT=SNP
1	44145130	rs3791034	A	G	100	PASS	AC=891;AF=0.177915;AN=5008;NS=2504;DP=18810;EAS_AF=0.2212;AMR_AF=0.2205;AFR_AF=0.0628;EUR_AF=0.3141;SAS_AF=0.1186;AA=A|||;VT=SNP
1	44145602	rs190566148	G	T	100	PASS	AC=9;AF=0.00179712;AN=5008;NS=2504;DP=18253;EAS_AF=0.0089;AMR_AF=0;AFR_AF=0;EUR_AF=0;SAS_AF=0;AA=G|||;VT=SNP
1	44145839	rs118166327	A	G	100	PASS	AC=29;AF=0.00579073;AN=5008;NS=2504;DP=21754;EAS_AF=0.0288;AMR_AF=0;AFR_AF=0;EUR_AF=0;SAS_AF=0;AA=A|||;VT=SNP
1	44146354	rs79520699	C	T	100	PASS	AC=684;AF=0.136581;AN=5008;NS=2504;DP=19892;EAS_AF=0.2212;AMR_AF=0.098;AFR_AF=0.0106;EUR_AF=0.1928;SAS_AF=0.1892;AA=C|||;VT=SNP
1	44146466	rs10789443	T	C	100	PASS	AC=2397;AF=0.478634;AN=5008;NS=2504;DP=21512;EAS_AF=0.5655;AMR_AF=0.4207;AFR_AF=0.4871;EUR_AF=0.4076;SAS_AF=0.4918;AA=T|||;VT=SNP
1	44148168	rs4660257	T	C	100	PASS	AC=849;AF=0.169529;AN=5008;NS=2504;DP=21306;EAS_AF=0.2192;AMR_AF=0.2046;AFR_AF=0.0582;EUR_AF=0.2942;SAS_AF=0.1155;AA=t|||;VT=SNP
1	44151015	rs6697354	T	G	100	PASS	AC=3111;AF=0.621206;AN=5008;NS=2504;DP=18823;EAS_AF=0.7093;AMR_AF=0.5115;AFR_AF=0.6278;EUR_AF=0.6849;SAS_AF=0.5337;AA=G|||;VT=SNP
1	44151633	rs61768374	T	G	100	PASS	AC=921;AF=0.183906;AN=5008;NS=2504;DP=17210;EAS_AF=0.2212;AMR_AF=0.2075;AFR_AF=0.1097;EUR_AF=0.2942;SAS_AF=0.1155;AA=T|||;VT=SNP
1	44151879	rs191847964	G	T	100	PASS	AC=26;AF=0.00519169;AN=5008;NS=2504;DP=11627;EAS_AF=0.0238;AMR_AF=0;AFR_AF=0;EUR_AF=0;SAS_AF=0.002;AA=G|||;VT=SNP
1	44152189	rs1971342	G	A	100	PASS	AC=849;AF=0.169529;AN=5008;NS=2504;DP=17096;EAS_AF=0.2212;AMR_AF=0.2046;AFR_AF=0.0567;EUR_AF=0.2942;SAS_AF=0.1155;AA=G|||;VT=SNP
1	44152288	rs6683825	G	A	100	PASS	AC=1532;AF=0.305911;AN=5008;NS=2504;DP=16730;EAS_AF=0.4871;AMR_AF=0.2723;AFR_AF=0.0424;EUR_AF=0.3847;SAS_AF=0.4182;AA=G|||;VT=SNP
1	44152715	rs11805774	G	A	100	PASS	AC=848;AF=0.169329;AN=5008;NS=2504;DP=17825;EAS_AF=0.2212;AMR_AF=0.2046;AFR_AF=0.0567;EUR_AF=0.2942;SAS_AF=0.1145;AA=G|||;VT=SNP
1	44153619	rs17401357	G	C	100	PASS	AC=850;AF=0.169728;AN=5008;NS=2504;DP=19457;EAS_AF=0.2212;AMR_AF=0.2046;AFR_AF=0.0582;EUR_AF=0.2942;SAS_AF=0.1145;AA=G|||;VT=SNP
1	44154479	rs3791035	G	C	100	PASS	AC=853;AF=0.170327;AN=5008;NS=2504;DP=22812;EAS_AF=0.2212;AMR_AF=0.2046;AFR_AF=0.059;EUR_AF=0.2942;SAS_AF=0.1166;AA=G|||;VT=SNP
1	44155383	rs3791036	A	G	100	PASS	AC=3113;AF=0.621605;AN=5008;NS=2504;DP=21156;EAS_AF=0.7083;AMR_AF=0.513;AFR_AF=0.6293;EUR_AF=0.6849;SAS_AF=0.5337;AA=G|||;VT=SNP
1	44158129	rs2270972	C	G	100	PASS	AC=904;AF=0.180511;AN=5008;NS=2504;DP=23057;EAS_AF=0.2212;AMR_AF=0.2061;AFR_AF=0.0983;EUR_AF=0.2942;SAS_AF=0.1145;AA=C|||;VT=SNP
1	44160058	rs3791037	G	A	100	PASS	AC=1594;AF=0.318291;AN=5008;NS=2504;DP=15452;EAS_AF=0.4851;AMR_AF=0.2795;AFR_AF=0.0832;EUR_AF=0.3887;SAS_AF=0.4192;AA=G|||;VT=SNP
1	44161980	rs3791038	G	A	100	PASS	AC=1594;AF=0.318291;AN=5008;NS=2504;DP=22889;EAS_AF=0.4871;AMR_AF=0.2781;AFR_AF=0.0825;EUR_AF=0.3887;SAS_AF=0.4192;AA=g|||;VT=SNP
1	44162907	rs3791039	G	A	100	PASS	AC=1601;AF=0.319688;AN=5008;NS=2504;DP=21595;EAS_AF=0.494;AMR_AF=0.2781;AFR_AF=0.0825;EUR_AF=0.3887;SAS_AF=0.4192;AA=g|||;VT=SNP
1	44163886	rs3815268	G	T	100	PASS	AC=1520;AF=0.303514;AN=5008;NS=2504;DP=20839;EAS_AF=0.4881;AMR_AF=0.2795;AFR_AF=0.0401;EUR_AF=0.3827;SAS_AF=0.4049;AA=G|||;VT=SNP
1	44171266	rs2240517	G	A	100	PASS	AC=1539;AF=0.307308;AN=5008;NS=2504;DP=16790;EAS_AF=0.4881;AMR_AF=0.2824;AFR_AF=0.0424;EUR_AF=0.3857;SAS_AF=0.4162;AA=g|||;VT=SNP
1	44172458	rs34550543	C	T	100	PASS	AC=1536;AF=0.306709;AN=5008;NS=2504;DP=16496;EAS_AF=0.4921;AMR_AF=0.2781;AFR_AF=0.0424;EUR_AF=0.3827;SAS_AF=0.4151;AA=C|||;VT=SNP
1	44173423	rs112984125	G	A	100	PASS	AC=1000;AF=0.199681;AN=5008;NS=2504;DP=6741;EAS_AF=0.2272;AMR_AF=0.2046;AFR_AF=0.1664;EUR_AF=0.2913;SAS_AF=0.1186;AA=G|||;VT=SNP
1	44174081	rs7528454	G	A	100	PASS	AC=2119;AF=0.423123;AN=5008;NS=2504;DP=20572;EAS_AF=0.4931;AMR_AF=0.3098;AFR_AF=0.4576;EUR_AF=0.3936;SAS_AF=0.4151;AA=A|||;VT=SNP
1	44174599	rs139143922	T	C	100	PASS	AC=135;AF=0.0269569;AN=5008;NS=2504;DP=21180;EAS_AF=0.1022;AMR_AF=0;AFR_AF=0.0008;EUR_AF=0;SAS_AF=0.0317;AA=T|||;VT=SNP
1	44174793	rs304300	T	G	100	PASS	AC=4337;AF=0.866014;AN=5008;NS=2504;DP=19663;EAS_AF=0.9097;AMR_AF=0.7104;AFR_AF=0.9803;EUR_AF=0.8797;SAS_AF=0.7628;AA=G|||;VT=SNP
1	44178070	rs304303	T	G	100	PASS	AC=3707;AF=0.740216;AN=5008;NS=2504;DP=21096;EAS_AF=0.8006;AMR_AF=0.5591;AFR_AF=0.947;EUR_AF=0.6968;SAS_AF=0.5716;AA=G|||;VT=SNP
1	44178832	rs6429635	G	C	100	PASS	AC=2119;AF=0.423123;AN=5008;NS=2504;DP=19674;EAS_AF=0.4881;AMR_AF=0.3141;AFR_AF=0.4584;EUR_AF=0.3936;SAS_AF=0.4162;AA=C|||;VT=SNP
1	44178846	rs7536221	C	G	100	PASS	AC=2119;AF=0.423123;AN=5008;NS=2504;DP=19419;EAS_AF=0.4881;AMR_AF=0.3141;AFR_AF=0.4584;EUR_AF=0.3936;SAS_AF=0.4162;AA=G|||;VT=SNP
1	44179233	rs11210903	A	G	100	PASS	AC=1541;AF=0.307708;AN=5008;NS=2504;DP=10556;EAS_AF=0.4871;AMR_AF=0.2839;AFR_AF=0.0424;EUR_AF=0.3877;SAS_AF=0.4162;AA=A|||;VT=SNP
1	44182244	rs17531412	A	G	100	PASS	AC=942;AF=0.188099;AN=5008;NS=2504;DP=20624;EAS_AF=0.2272;AMR_AF=0.2075;AFR_AF=0.118;EUR_AF=0.2913;SAS_AF=0.1227;AA=A|||;VT=SNP
1	44182344	rs11210905	T	C	100	PASS	AC=1359;AF=0.271366;AN=5008;NS=2504;DP=18429;EAS_AF=0.4881;AMR_AF=0.2478;AFR_AF=0.0212;EUR_AF=0.3241;SAS_AF=0.3487;AA=T|||;VT=SNP
1	44183540	rs6429636	G	T	100	PASS	AC=3157;AF=0.630391;AN=5008;NS=2504;DP=16236;EAS_AF=0.7153;AMR_AF=0.5245;AFR_AF=0.6498;EUR_AF=0.6849;SAS_AF=0.5358;AA=T|||;VT=SNP
1	44183923	rs112361411	C	T	100	PASS	AC=942;AF=0.188099;AN=5008;NS=2504;DP=11593;EAS_AF=0.2272;AMR_AF=0.2075;AFR_AF=0.1195;EUR_AF=0.2913;SAS_AF=0.1207;AA=C|||;VT=SNP
1	44184625	rs12140156	T	G	100	PASS	AC=1540;AF=0.307508;AN=5008;NS=2504;DP=17249;EAS_AF=0.4871;AMR_AF=0.2839;AFR_AF=0.0424;EUR_AF=0.3877;SAS_AF=0.4151;AA=T|||;VT=SNP
1	44185168	rs6693799	G	A	100	PASS	AC=2115;AF=0.422324;AN=5008;NS=2504;DP=17653;EAS_AF=0.4871;AMR_AF=0.3127;AFR_AF=0.4576;EUR_AF=0.3936;SAS_AF=0.4151;AA=A|||;VT=SNP
1	44186444	rs10890273	T	A	100	PASS	AC=3123;AF=0.623602;AN=5008;NS=2504;DP=21298;EAS_AF=0.7143;AMR_AF=0.5202;AFR_AF=0.6271;EUR_AF=0.6849;SAS_AF=0.5358;AA=A|||;VT=SNP
1	44186812	rs11810109	A	T	100	PASS	AC=862;AF=0.172125;AN=5008;NS=2504;DP=14448;EAS_AF=0.2272;AMR_AF=0.2061;AFR_AF=0.0598;EUR_AF=0.2913;SAS_AF=0.1207;AA=A|||;VT=SNP
1	44187446	rs141015648	A	G	100	PASS	AC=9;AF=0.00179712;AN=5008;NS=2504;DP=17246;EAS_AF=0.0089;AMR_AF=0;AFR_AF=0;EUR_AF=0;SAS_AF=0;AA=A|||;VT=SNP
1	44188465	rs12410155	A	C	100	PASS	AC=1009;AF=0.201478;AN=5008;NS=2504;DP=20969;EAS_AF=0.2282;AMR_AF=0.2075;AFR_AF=0.1694;EUR_AF=0.2913;SAS_AF=0.1207;AA=A|||;VT=SNP
1	44188719	rs12410444	A	G	100	PASS	AC=1008;AF=0.201278;AN=5008;NS=2504;DP=17652;EAS_AF=0.2272;AMR_AF=0.2075;AFR_AF=0.1694;EUR_AF=0.2913;SAS_AF=0.1207;AA=A|||;VT=SNP
1	44188826	rs145623194	C	T	100	PASS	AC=358;AF=0.0714856;AN=5008;NS=2504;DP=15157;EAS_AF=0.2262;AMR_AF=0.0331;AFR_AF=0.0008;EUR_AF=0.0457;SAS_AF=0.0613;AA=C|||;VT=SNP
1	44189695	rs11210906	A	G	100	PASS	AC=1541;AF=0.307708;AN=5008;NS=2504;DP=16100;EAS_AF=0.4881;AMR_AF=0.2839;AFR_AF=0.0424;EUR_AF=0.3887;SAS_AF=0.4141;AA=A|||;VT=SNP
1	44191759	rs11210907	C	T	100	PASS	AC=3122;AF=0.623403;AN=5008;NS=2504;DP=13619;EAS_AF=0.7153;AMR_AF=0.5187;AFR_AF=0.6263;EUR_AF=0.6849;SAS_AF=0.5358;AA=T|||;VT=SNP
1	44193456	rs7528907	T	A	100	PASS	AC=2164;AF=0.432109;AN=5008;NS=2504;DP=19414;EAS_AF=0.5317;AMR_AF=0.3141;AFR_AF=0.4569;EUR_AF=0.3936;SAS_AF=0.4192;AA=t|||;VT=SNP
1	44194216	rs10890275	T	G	100	PASS	AC=3159;AF=0.630791;AN=5008;NS=2504;DP=16380;EAS_AF=0.7153;AMR_AF=0.5231;AFR_AF=0.652;EUR_AF=0.6849;SAS_AF=0.5358;AA=G|||;VT=SNP
1	44194512	rs11210908	A	T	100	PASS	AC=1536;AF=0.306709;AN=5008;NS=2504;DP=18903;EAS_AF=0.4851;AMR_AF=0.2824;AFR_AF=0.0424;EUR_AF=0.3877;SAS_AF=0.4141;AA=A|||;VT=SNP
1	44194534	rs4660259	A	G	100	PASS	AC=3123;AF=0.623602;AN=5008;NS=2504;DP=17775;EAS_AF=0.7153;AMR_AF=0.5187;AFR_AF=0.6278;EUR_AF=0.6849;SAS_AF=0.5348;AA=G|||;VT=SNP
1	44195302	rs11210909	C	A	100	PASS	AC=1537;AF=0.306909;AN=5008;NS=2504;DP=18995;EAS_AF=0.4851;AMR_AF=0.2839;AFR_AF=0.0424;EUR_AF=0.3877;SAS_AF=0.4141;AA=C|||;VT=SNP
1	44195353	rs4660260	T	C	100	PASS	AC=3124;AF=0.623802;AN=5008;NS=2504;DP=20680;EAS_AF=0.7153;AMR_AF=0.5202;AFR_AF=0.6278;EUR_AF=0.6849;SAS_AF=0.5348;AA=C|||;VT=SNP
1	44195404	rs4660743	C	T	100	PASS	AC=3041;AF=0.607228;AN=5008;NS=2504;DP=22410;EAS_AF=0.7153;AMR_AF=0.5159;AFR_AF=0.5666;EUR_AF=0.6859;SAS_AF=0.5348;AA=C|||;VT=SNP
1	44196945	rs3862228	C	T	100	PASS	AC=3120;AF=0.623003;AN=5008;NS=2504;DP=13443;EAS_AF=0.7153;AMR_AF=0.5187;AFR_AF=0.6256;EUR_AF=0.6849;SAS_AF=0.5348;AA=C|||;VT=SNP
1	44198531	rs6429637	A	G	100	PASS	AC=1388;AF=0.277157;AN=5008;NS=2504;DP=15784;EAS_AF=0.1964;AMR_AF=0.232;AFR_AF=0.4614;EUR_AF=0.2992;SAS_AF=0.1207;AA=A|||;VT=SNP
1	44198735	rs185458099	G	A	100	PASS	AC=10;AF=0.00199681;AN=5008;NS=2504;DP=16765;EAS_AF=0.0089;AMR_AF=0;AFR_AF=0.0008;EUR_AF=0;SAS_AF=0;AA=G|||;VT=SNP
1	44199469	rs6673970	A	C	100	PASS	AC=1390;AF=0.277556;AN=5008;NS=2504;DP=18613;EAS_AF=0.2024;AMR_AF=0.2305;AFR_AF=0.4576;EUR_AF=0.2992;SAS_AF=0.1227;AA=A|||;VT=SNP
1	44200102	rs11210910	G	A	100	PASS	AC=1656;AF=0.330671;AN=5008;NS=2504;DP=14384;EAS_AF=0.5208;AMR_AF=0.2882;AFR_AF=0.0976;EUR_AF=0.3887;SAS_AF=0.4202;AA=A|||;VT=SNP
1	44200171	rs12118274	G	A	100	PASS	AC=1597;AF=0.31889;AN=5008;NS=2504;DP=14871;EAS_AF=0.5208;AMR_AF=0.2839;AFR_AF=0.0552;EUR_AF=0.3887;SAS_AF=0.4202;AA=G|||;VT=SNP
1	44200656	rs12119146	G	A	100	PASS	AC=1395;AF=0.278554;AN=5008;NS=2504;DP=17492;EAS_AF=0.5208;AMR_AF=0.245;AFR_AF=0.0212;EUR_AF=0.3241;SAS_AF=0.3538;AA=G|||;VT=SNP
1	44202733	rs3791040	A	G	100	PASS	AC=1582;AF=0.315895;AN=5008;NS=2504;DP=21383;EAS_AF=0.2014;AMR_AF=0.2421;AFR_AF=0.5953;EUR_AF=0.3042;SAS_AF=0.1207;AA=G|||;VT=SNP
1	44202991	rs3791041	A	G	100	PASS	AC=3175;AF=0.633986;AN=5008;NS=2504;DP=18047;EAS_AF=0.7202;AMR_AF=0.5231;AFR_AF=0.6505;EUR_AF=0.6918;SAS_AF=0.5419;AA=G|||;VT=SNP
1	44204301	rs11210911	C	T	100	PASS	AC=1710;AF=0.341454;AN=5008;NS=2504;DP=16828;EAS_AF=0.5179;AMR_AF=0.2882;AFR_AF=0.1415;EUR_AF=0.3887;SAS_AF=0.4192;AA=T|||;VT=SNP
1	44205094	rs10749850	T	C	100	PASS	AC=3275;AF=0.653954;AN=5008;NS=2504;DP=15837;EAS_AF=0.7222;AMR_AF=0.5303;AFR_AF=0.7216;EUR_AF=0.6928;SAS_AF=0.5399;AA=C|||;VT=SNP
1	44207553	rs1013793	C	T	100	PASS	AC=1473;AF=0.294129;AN=5008;NS=2504;DP=19090;EAS_AF=0.2034;AMR_AF=0.2349;AFR_AF=0.5159;EUR_AF=0.3032;SAS_AF=0.1207;AA=C|||;VT=SNP
1	44207899	rs1029632	C	A	100	PASS	AC=1472;AF=0.29393;AN=5008;NS=2504;DP=18864;EAS_AF=0.2024;AMR_AF=0.2349;AFR_AF=0.5159;EUR_AF=0.3032;SAS_AF=0.1207;AA=C|||;VT=SNP
1	44208122	rs10890276	C	T	100	PASS	AC=1595;AF=0.31849;AN=5008;NS=2504;DP=18238;EAS_AF=0.5179;AMR_AF=0.281;AFR_AF=0.0575;EUR_AF=0.3897;SAS_AF=0.4192;AA=C|||;VT=SNP
1	44208715	rs78097215	C	T	100	PASS	AC=332;AF=0.0662939;AN=5008;NS=2504;DP=12098;EAS_AF=0.1994;AMR_AF=0.0317;AFR_AF=0.0023;EUR_AF=0.0457;SAS_AF=0.0613;AA=C|||;VT=SNP
1	44209075	rs1472661	C	T	100	PASS	AC=1470;AF=0.29353;AN=5008;NS=2504;DP=17055;EAS_AF=0.2004;AMR_AF=0.2349;AFR_AF=0.5159;EUR_AF=0.3032;SAS_AF=0.1207;AA=C|||;VT=SNP
1	44210191	rs59305903	C	T	100	PASS	AC=1468;AF=0.293131;AN=5008;NS=2504;DP=10454;EAS_AF=0.2004;AMR_AF=0.2349;AFR_AF=0.5144;EUR_AF=0.3032;SAS_AF=0.1207;AA=C|||;VT=SNP
1	44210253	rs6686238	C	G	100	PASS	AC=3186;AF=0.636182;AN=5008;NS=2504;DP=11097;EAS_AF=0.7202;AMR_AF=0.5245;AFR_AF=0.6611;EUR_AF=0.6899;SAS_AF=0.5399;AA=G|||;VT=SNP
1	44210387	rs6696529	T	A	100	PASS	AC=1509;AF=0.301318;AN=5008;NS=2504;DP=9471;EAS_AF=0.2014;AMR_AF=0.2392;AFR_AF=0.5378;EUR_AF=0.3062;SAS_AF=0.1237;AA=A|||;VT=SNP
1	44211010	rs6429638	A	G	100	PASS	AC=3193;AF=0.63758;AN=5008;NS=2504;DP=18926;EAS_AF=0.7202;AMR_AF=0.5259;AFR_AF=0.6657;EUR_AF=0.6899;SAS_AF=0.5399;AA=G|||;VT=SNP
1	44211251	rs10890277	C	T	100	PASS	AC=1595;AF=0.31849;AN=5008;NS=2504;DP=21284;EAS_AF=0.5198;AMR_AF=0.2824;AFR_AF=0.0575;EUR_AF=0.3867;SAS_AF=0.4192;AA=C|||;VT=SNP
1	44211351	rs116917811	G	C	100	PASS	AC=31;AF=0.0061901;AN=5008;NS=2504;DP=21740;EAS_AF=0.0258;AMR_AF=0;AFR_AF=0;EUR_AF=0.004;SAS_AF=0.001;AA=G|||;VT=SNP
1	44211697	rs2158956	T	C	100	PASS	AC=3187;AF=0.636382;AN=5008;NS=2504;DP=24733;EAS_AF=0.7202;AMR_AF=0.5245;AFR_AF=0.6611;EUR_AF=0.6899;SAS_AF=0.5409;AA=C|||;VT=SNP
1	44211719	rs80343591	A	G	100	PASS	AC=49;AF=0.00978435;AN=5008;NS=2504;DP=24198;EAS_AF=0.0456;AMR_AF=0.0014;AFR_AF=0;EUR_AF=0.001;SAS_AF=0.001;AA=A|||;VT=SNP
1	44211975	rs76573919	C	T	100	PASS	AC=45;AF=0.00898562;AN=5008;NS=2504;DP=18188;EAS_AF=0.0437;AMR_AF=0;AFR_AF=0;EUR_AF=0;SAS_AF=0.001;AA=C|||;VT=SNP
1	44212283	rs35052091	G	A	100	PASS	AC=1595;AF=0.31849;AN=5008;NS=2504;DP=15952;EAS_AF=0.5198;AMR_AF=0.281;AFR_AF=0.0575;EUR_AF=0.3867;SAS_AF=0.4202;AA=G|||;VT=SNP
1	44212942	rs28833034	A	G	100	PASS	AC=3187;AF=0.636382;AN=5008;NS=2504;DP=14690;EAS_AF=0.7202;AMR_AF=0.5245;AFR_AF=0.6611;EUR_AF=0.6899;SAS_AF=0.5409;AA=a|||;VT=SNP
1	44213051	rs112646031	C	G	100	PASS	AC=834;AF=0.166534;AN=5008;NS=2504;DP=14873;EAS_AF=0.2004;AMR_AF=0.2061;AFR_AF=0.0545;EUR_AF=0.2972;SAS_AF=0.1207;AA=C|||;VT=SNP
1	44213089	rs12403488	A	G	100	PASS	AC=1653;AF=0.330072;AN=5008;NS=2504;DP=15168;EAS_AF=0.5198;AMR_AF=0.2839;AFR_AF=0.0998;EUR_AF=0.3867;SAS_AF=0.4202;AA=A|||;VT=SNP
1	44213178	rs7549094	C	A	100	PASS	AC=3184;AF=0.635783;AN=5008;NS=2504;DP=15962;EAS_AF=0.7202;AMR_AF=0.5245;AFR_AF=0.6596;EUR_AF=0.6899;SAS_AF=0.5399;AA=A|||;VT=SNP
1	44213482	rs7551551	C	A	100	PASS	AC=834;AF=0.166534;AN=5008;NS=2504;DP=17898;EAS_AF=0.2004;AMR_AF=0.2061;AFR_AF=0.0545;EUR_AF=0.2972;SAS_AF=0.1207;AA=C|||;VT=SNP
1	44214196	rs1990195	C	T	100	PASS	AC=1576;AF=0.314696;AN=5008;NS=2504;DP=12895;EAS_AF=0.5198;AMR_AF=0.281;AFR_AF=0.0424;EUR_AF=0.3867;SAS_AF=0.4213;AA=C|||;VT=SNP
1	44214269	rs7511800	A	T	100	PASS	AC=936;AF=0.186901;AN=5008;NS=2504;DP=13650;EAS_AF=0.2004;AMR_AF=0.2104;AFR_AF=0.1309;EUR_AF=0.2952;SAS_AF=0.1207;AA=A|||;VT=SNP
1	44214738	rs76288151	T	C	100	PASS	AC=95;AF=0.0189696;AN=5008;NS=2504;DP=16756;EAS_AF=0.0903;AMR_AF=0.0058;AFR_AF=0;EUR_AF=0;SAS_AF=0;AA=T|||;VT=SNP
1	44214888	rs56338811	A	G	100	PASS	AC=1528;AF=0.305112;AN=5008;NS=2504;DP=18293;EAS_AF=0.2004;AMR_AF=0.2378;AFR_AF=0.5582;EUR_AF=0.3032;SAS_AF=0.1207;AA=A|||;VT=SNP
1	44215015	rs56367078	G	T	100	PASS	AC=1470;AF=0.29353;AN=5008;NS=2504;DP=18300;EAS_AF=0.2004;AMR_AF=0.2349;AFR_AF=0.5159;EUR_AF=0.3032;SAS_AF=0.1207;AA=G|||;VT=SNP
1	44215220	rs2108419	C	A	100	PASS	AC=1596;AF=0.31869;AN=5008;NS=2504;DP=18837;EAS_AF=0.5198;AMR_AF=0.281;AFR_AF=0.0575;EUR_AF=0.3867;SAS_AF=0.4213;AA=C|||;VT=SNP
1	44215394	rs2158955	A	G	100	PASS	AC=1628;AF=0.32508;AN=5008;NS=2504;DP=19503;EAS_AF=0.5198;AMR_AF=0.2824;AFR_AF=0.0809;EUR_AF=0.3867;SAS_AF=0.4213;AA=A|||;VT=SNP
1	44215412	rs56701980	T	C	100	PASS	AC=1528;AF=0.305112;AN=5008;NS=2504;DP=19323;EAS_AF=0.2004;AMR_AF=0.2378;AFR_AF=0.5582;EUR_AF=0.3032;SAS_AF=0.1207;AA=T|||;VT=SNP
1	44215859	rs12062824	A	G	100	PASS	AC=1560;AF=0.311502;AN=5008;NS=2504;DP=16758;EAS_AF=0.2004;AMR_AF=0.2421;AFR_AF=0.5802;EUR_AF=0.3032;SAS_AF=0.1207;AA=G|||;VT=SNP
1	44216376	rs6668616	T	C	100	PASS	AC=1560;AF=0.311502;AN=5008;NS=2504;DP=12445;EAS_AF=0.2004;AMR_AF=0.2421;AFR_AF=0.5802;EUR_AF=0.3032;SAS_AF=0.1207;AA=C|||;VT=SNP
1	44216634	rs11584382	C	T	100	PASS	AC=1336;AF=0.266773;AN=5008;NS=2504;DP=15343;EAS_AF=0.2004;AMR_AF=0.2305;AFR_AF=0.4198;EUR_AF=0.2992;SAS_AF=0.1207;AA=C|||;VT=SNP
1	44216876	rs6669157	T	C	100	PASS	AC=3186;AF=0.636182;AN=5008;NS=2504;DP=14995;EAS_AF=0.7192;AMR_AF=0.5245;AFR_AF=0.6611;EUR_AF=0.6899;SAS_AF=0.5409;AA=C|||;VT=SNP
1	44216887	rs6700256	G	A	100	PASS	AC=1560;AF=0.311502;AN=5008;NS=2504;DP=15079;EAS_AF=0.2004;AMR_AF=0.2421;AFR_AF=0.5802;EUR_AF=0.3032;SAS_AF=0.1207;AA=A|||;VT=SNP
1	44217708	rs12125928	G	A	100	PASS	AC=1595;AF=0.31849;AN=5008;NS=2504;DP=16500;EAS_AF=0.5198;AMR_AF=0.281;AFR_AF=0.0575;EUR_AF=0.3867;SAS_AF=0.4202;AA=G|||;VT=SNP
1	44217753	rs6429639	G	A	100	PASS	AC=1469;AF=0.293331;AN=5008;NS=2504;DP=18046;EAS_AF=0.2004;AMR_AF=0.2349;AFR_AF=0.5144;EUR_AF=0.3032;SAS_AF=0.1217;AA=G|||;VT=SNP
1	44219275	rs3791042	T	C	100	PASS	AC=3187;AF=0.636382;AN=5008;NS=2504;DP=20329;EAS_AF=0.7202;AMR_AF=0.5245;AFR_AF=0.6611;EUR_AF=0.6899;SAS_AF=0.5409;AA=C|||;VT=SNP
1	44219546	rs3791043	G	T	100	PASS	AC=1502;AF=0.29992;AN=5008;NS=2504;DP=16971;EAS_AF=0.2004;AMR_AF=0.2392;AFR_AF=0.5378;EUR_AF=0.3032;SAS_AF=0.1207;AA=T|||;VT=SNP
1	44219933	rs3791044	G	A	100	PASS	AC=849;AF=0.169529;AN=5008;NS=2504;DP=18407;EAS_AF=0.2004;AMR_AF=0.2061;AFR_AF=0.0658;EUR_AF=0.2972;SAS_AF=0.1207;AA=G|||;VT=SNP
1	44220670	rs6678767	G	A	100	PASS	AC=1560;AF=0.311502;AN=5008;NS=2504;DP=19702;EAS_AF=0.2004;AMR_AF=0.2421;AFR_AF=0.5802;EUR_AF=0.3032;SAS_AF=0.1207;AA=A|||;VT=SNP
1	44220737	rs11210912	T	G	100	PASS	AC=1560;AF=0.311502;AN=5008;NS=2504;DP=18401;EAS_AF=0.2004;AMR_AF=0.2421;AFR_AF=0.5802;EUR_AF=0.3032;SAS_AF=0.1207;AA=G|||;VT=SNP
1	44221429	rs78797814	G	A	100	PASS	AC=345;AF=0.0688898;AN=5008;NS=2504;DP=18977;EAS_AF=0.1994;AMR_AF=0.0317;AFR_AF=0.0121;EUR_AF=0.0457;SAS_AF=0.0613;AA=G|||;VT=SNP
1	44221529	rs12129369	G	C	100	PASS	AC=1596;AF=0.31869;AN=5008;NS=2504;DP=16975;EAS_AF=0.5198;AMR_AF=0.2824;AFR_AF=0.0575;EUR_AF=0.3867;SAS_AF=0.4202;AA=G|||;VT=SNP
1	44222204	rs11581514	A	G	100	PASS	AC=1470;AF=0.29353;AN=5008;NS=2504;DP=17870;EAS_AF=0.2004;AMR_AF=0.2349;AFR_AF=0.5159;EUR_AF=0.3032;SAS_AF=0.1207;AA=A|||;VT=SNP
1	44222570	rs11587515	C	T	100	PASS	AC=1336;AF=0.266773;AN=5008;NS=2504;DP=19959;EAS_AF=0.2004;AMR_AF=0.2305;AFR_AF=0.4198;EUR_AF=0.2992;SAS_AF=0.1207;AA=C|||;VT=SNP
1	44222597	rs11210913	G	A	100	PASS	AC=3265;AF=0.651957;AN=5008;NS=2504;DP=18552;EAS_AF=0.7192;AMR_AF=0.5303;AFR_AF=0.7179;EUR_AF=0.6899;SAS_AF=0.5409;AA=A|||;VT=SNP
1	44222910	rs12564694	A	G	100	PASS	AC=1594;AF=0.318291;AN=5008;NS=2504;DP=16051;EAS_AF=0.5188;AMR_AF=0.281;AFR_AF=0.0575;EUR_AF=0.3867;SAS_AF=0.4202;AA=A|||;VT=SNP
1	44223114	rs12567510	C	T	100	PASS	AC=19;AF=0.00379393;AN=5008;NS=2504;DP=14619;EAS_AF=0.0179;AMR_AF=0;AFR_AF=0;EUR_AF=0;SAS_AF=0.001;AA=C|||;VT=SNP
1	44223456	rs11210914	T	C	100	PASS	AC=1470;AF=0.29353;AN=5008;NS=2504;DP=17413;EAS_AF=0.2004;AMR_AF=0.2349;AFR_AF=0.5159;EUR_AF=0.3032;SAS_AF=0.1207;AA=T|||;VT=SNP
1	44223886	rs11579637	A	G	100	PASS	AC=1563;AF=0.312101;AN=5008;NS=2504;DP=15554;EAS_AF=0.5188;AMR_AF=0.281;AFR_AF=0.0477;EUR_AF=0.3847;SAS_AF=0.4039;AA=A|||;VT=SNP
1	44224985	rs112518613	T	C	100	PASS	AC=1560;AF=0.311502;AN=5008;NS=2504;DP=17574;EAS_AF=0.2004;AMR_AF=0.2421;AFR_AF=0.5802;EUR_AF=0.3032;SAS_AF=0.1207;AA=C|||;VT=SNP
1	44225051	rs7513994	A	G	100	PASS	AC=3819;AF=0.76258;AN=5008;NS=2504;DP=19123;EAS_AF=0.8036;AMR_AF=0.5807;AFR_AF=0.9592;EUR_AF=0.7555;SAS_AF=0.591;AA=G|||;VT=SNP
1	44225532	rs6664485	T	C	100	PASS	AC=1560;AF=0.311502;AN=5008;NS=2504;DP=21603;EAS_AF=0.2004;AMR_AF=0.2421;AFR_AF=0.5802;EUR_AF=0.3032;SAS_AF=0.1207;AA=C|||;VT=SNP
1	44226004	rs6665014	T	G	100	PASS	AC=3819;AF=0.76258;AN=5008;NS=2504;DP=19191;EAS_AF=0.8036;AMR_AF=0.5807;AFR_AF=0.9592;EUR_AF=0.7555;SAS_AF=0.591;AA=G|||;VT=SNP
1	44226657	rs7520053	A	G	100	PASS	AC=1338;AF=0.267173;AN=5008;NS=2504;DP=19268;EAS_AF=0.2004;AMR_AF=0.232;AFR_AF=0.4198;EUR_AF=0.3002;SAS_AF=0.1207;AA=A|||;VT=SNP
1	44228016	rs7551644	A	T	100	PASS	AC=1480;AF=0.295527;AN=5008;NS=2504;DP=19501;EAS_AF=0.2004;AMR_AF=0.2363;AFR_AF=0.5219;EUR_AF=0.3042;SAS_AF=0.1207;AA=A|||;VT=SNP
1	44229597	rs4660261	G	A	100	PASS	AC=3184;AF=0.635783;AN=5008;NS=2504;DP=18134;EAS_AF=0.7192;AMR_AF=0.5245;AFR_AF=0.6611;EUR_AF=0.6899;SAS_AF=0.5389;AA=A|||;VT=SNP
1	44230258	rs10890279	G	A	100	PASS	AC=1571;AF=0.313698;AN=5008;NS=2504;DP=19619;EAS_AF=0.5188;AMR_AF=0.2795;AFR_AF=0.0431;EUR_AF=0.3857;SAS_AF=0.4182;AA=G|||;VT=SNP
1	44230885	rs3791045	G	A	100	PASS	AC=1569;AF=0.313299;AN=5008;NS=2504;DP=15280;EAS_AF=0.5179;AMR_AF=0.2795;AFR_AF=0.0424;EUR_AF=0.3857;SAS_AF=0.4182;AA=G|||;VT=SNP
1	44231807	rs3791046	C	A	100	PASS	AC=1466;AF=0.292732;AN=5008;NS=2504;DP=18673;EAS_AF=0.2004;AMR_AF=0.2363;AFR_AF=0.5151;EUR_AF=0.2992;SAS_AF=0.1207;AA=C|||;VT=SNP
1	44232926	rs11210916	G	A	100	PASS	AC=1467;AF=0.292931;AN=5008;NS=2504;DP=19674;EAS_AF=0.2004;AMR_AF=0.2363;AFR_AF=0.5159;EUR_AF=0.2992;SAS_AF=0.1207;AA=G|||;VT=SNP
1	44233532	rs11590088	C	T	100	PASS	AC=1578;AF=0.315096;AN=5008;NS=2504;DP=12656;EAS_AF=0.5188;AMR_AF=0.281;AFR_AF=0.0461;EUR_AF=0.3867;SAS_AF=0.4192;AA=C|||;VT=SNP
1	44233662	rs6656457	G	C	100	PASS	AC=1502;AF=0.29992;AN=5008;NS=2504;DP=14269;EAS_AF=0.2004;AMR_AF=0.2392;AFR_AF=0.5378;EUR_AF=0.3032;SAS_AF=0.1207;AA=C|||;VT=SNP
1	44234076	rs4660745	C	T	100	PASS	AC=1470;AF=0.29353;AN=5008;NS=2504;DP=15016;EAS_AF=0.2004;AMR_AF=0.2349;AFR_AF=0.5159;EUR_AF=0.3032;SAS_AF=0.1207;AA=C|||;VT=SNP
1	44234520	rs11210917	T	A	100	PASS	AC=1502;AF=0.29992;AN=5008;NS=2504;DP=17230;EAS_AF=0.2004;AMR_AF=0.2392;AFR_AF=0.5378;EUR_AF=0.3032;SAS_AF=0.1207;AA=A|||;VT=SNP
1	44236114	rs3791047	A	G	100	PASS	AC=1129;AF=0.225439;AN=5008;NS=2504;DP=15521;EAS_AF=0.2004;AMR_AF=0.219;AFR_AF=0.2678;EUR_AF=0.3012;SAS_AF=0.1207;AA=G|||;VT=SNP
1	44236365	rs139683594	A	G	100	PASS	AC=11;AF=0.00219649;AN=5008;NS=2504;DP=18891;EAS_AF=0.0109;AMR_AF=0;AFR_AF=0;EUR_AF=0;SAS_AF=0;AA=A|||;VT=SNP
1	44236590	rs3791048	G	A	100	PASS	AC=1579;AF=0.315296;AN=5008;NS=2504;DP=20432;EAS_AF=0.5188;AMR_AF=0.281;AFR_AF=0.0461;EUR_AF=0.3867;SAS_AF=0.4202;AA=G|||;VT=SNP
1	44237120	rs12142533	C	T	100	PASS	AC=1593;AF=0.318091;AN=5008;NS=2504;DP=12692;EAS_AF=0.5188;AMR_AF=0.281;AFR_AF=0.0575;EUR_AF=0.3867;SAS_AF=0.4192;AA=C|||;VT=SNP
1	44237247	rs7531165	C	T	100	PASS	AC=1097;AF=0.21905;AN=5008;NS=2504;DP=14496;EAS_AF=0.2004;AMR_AF=0.2147;AFR_AF=0.2458;EUR_AF=0.3012;SAS_AF=0.1207;AA=C|||;VT=SNP
1	44237465	rs7516647	C	T	100	PASS	AC=836;AF=0.166933;AN=5008;NS=2504;DP=13247;EAS_AF=0.2004;AMR_AF=0.2061;AFR_AF=0.056;EUR_AF=0.2972;SAS_AF=0.1207;AA=C|||;VT=SNP
1	44237781	rs76016677	C	T	100	PASS	AC=346;AF=0.0690895;AN=5008;NS=2504;DP=14719;EAS_AF=0.1994;AMR_AF=0.0317;AFR_AF=0.0121;EUR_AF=0.0467;SAS_AF=0.0613;AA=C|||;VT=SNP
1	44238218	rs10890280	A	G	100	PASS	AC=1097;AF=0.21905;AN=5008;NS=2504;DP=15812;EAS_AF=0.2004;AMR_AF=0.2147;AFR_AF=0.2458;EUR_AF=0.3012;SAS_AF=0.1207;AA=A|||;VT=SNP
1	44239794	rs79585028	A	C	100	PASS	AC=231;AF=0.0461262;AN=5008;NS=2504;DP=16151;EAS_AF=0.1885;AMR_AF=0;AFR_AF=0.0008;EUR_AF=0.008;SAS_AF=0.0327;AA=A|||;VT=SNP
1	44240533	rs11210918	T	A	100	PASS	AC=2026;AF=0.404553;AN=5008;NS=2504;DP=21366;EAS_AF=0.5188;AMR_AF=0.304;AFR_AF=0.3707;EUR_AF=0.3897;SAS_AF=0.4192;AA=T|||;VT=SNP
1	44241870	rs7529895	C	T	100	PASS	AC=906;AF=0.180911;AN=5008;NS=2504;DP=18122;EAS_AF=0.2004;AMR_AF=0.2075;AFR_AF=0.1089;EUR_AF=0.2962;SAS_AF=0.1207;AA=C|||;VT=SNP
1	44242467	rs12140180	G	A	100	PASS	AC=1573;AF=0.314097;AN=5008;NS=2504;DP=20803;EAS_AF=0.5188;AMR_AF=0.2795;AFR_AF=0.0424;EUR_AF=0.3877;SAS_AF=0.4192;AA=G|||;VT=SNP
1	44243283	rs12119149	C	T	100	PASS	AC=3186;AF=0.636182;AN=5008;NS=2504;DP=20554;EAS_AF=0.7192;AMR_AF=0.5245;AFR_AF=0.6619;EUR_AF=0.6899;SAS_AF=0.5399;AA=T|||;VT=SNP
1	44243561	rs61768432	A	T	100	PASS	AC=1038;AF=0.207268;AN=5008;NS=2504;DP=19695;EAS_AF=0.2004;AMR_AF=0.2118;AFR_AF=0.2035;EUR_AF=0.3002;SAS_AF=0.1207;AA=A|||;VT=SNP
1	44243658	rs55695044	C	T	100	PASS	AC=1070;AF=0.213658;AN=5008;NS=2504;DP=21452;EAS_AF=0.2004;AMR_AF=0.2161;AFR_AF=0.2254;EUR_AF=0.3002;SAS_AF=0.1207;AA=T|||;VT=SNP
1	44243866	rs7543520	T	C	100	PASS	AC=3187;AF=0.636382;AN=5008;NS=2504;DP=20827;EAS_AF=0.7202;AMR_AF=0.5245;AFR_AF=0.6619;EUR_AF=0.6899;SAS_AF=0.5399;AA=C|||;VT=SNP
1	44244183	rs11590279	C	T	100	PASS	AC=906;AF=0.180911;AN=5008;NS=2504;DP=16086;EAS_AF=0.2004;AMR_AF=0.2075;AFR_AF=0.1089;EUR_AF=0.2962;SAS_AF=0.1207;AA=C|||;VT=SNP
1	44244667	rs2158954	G	A	100	PASS	AC=1038;AF=0.207268;AN=5008;NS=2504;DP=16766;EAS_AF=0.2004;AMR_AF=0.2118;AFR_AF=0.2035;EUR_AF=0.3002;SAS_AF=0.1207;AA=G|||;VT=SNP
1	44245049	rs12083110	T	C	100	PASS	AC=1038;AF=0.207268;AN=5008;NS=2504;DP=20899;EAS_AF=0.2004;AMR_AF=0.2118;AFR_AF=0.2035;EUR_AF=0.3002;SAS_AF=0.1207;AA=T|||;VT=SNP
1	44245670	rs7546818	A	G	100	PASS	AC=1933;AF=0.385982;AN=5008;NS=2504;DP=17834;EAS_AF=0.5198;AMR_AF=0.2738;AFR_AF=0.4107;EUR_AF=0.325;SAS_AF=0.3569;AA=A|||;VT=SNP
1	44245777	rs7549701	T	C	100	PASS	AC=2087;AF=0.416733;AN=5008;NS=2504;DP=18593;EAS_AF=0.5198;AMR_AF=0.3069;AFR_AF=0.4138;EUR_AF=0.3907;SAS_AF=0.4192;AA=T|||;VT=SNP
1	44245939	rs10890281	C	A	100	PASS	AC=1038;AF=0.207268;AN=5008;NS=2504;DP=17122;EAS_AF=0.2004;AMR_AF=0.2118;AFR_AF=0.2035;EUR_AF=0.3002;SAS_AF=0.1207;AA=C|||;VT=SNP
1	44246356	rs6680338	G	A	100	PASS	AC=4428;AF=0.884185;AN=5008;NS=2504;DP=16208;EAS_AF=0.9077;AMR_AF=0.8242;AFR_AF=0.9796;EUR_AF=0.8897;SAS_AF=0.7679;AA=A|||;VT=SNP
1	44247233	rs7546040	C	G	100	PASS	AC=3186;AF=0.636182;AN=5008;NS=2504;DP=15244;EAS_AF=0.7202;AMR_AF=0.5231;AFR_AF=0.6619;EUR_AF=0.6899;SAS_AF=0.5399;AA=G|||;VT=SNP
1	44248272	rs12354267	T	C	100	PASS	AC=1076;AF=0.214856;AN=5008;NS=2504;DP=19603;EAS_AF=0.1944;AMR_AF=0.2147;AFR_AF=0.2345;EUR_AF=0.3012;SAS_AF=0.1207;AA=C|||;VT=SNP
1	44248752	rs11210920	G	A	100	PASS	AC=1396;AF=0.278754;AN=5008;NS=2504;DP=17759;EAS_AF=0.5347;AMR_AF=0.245;AFR_AF=0.0212;EUR_AF=0.327;SAS_AF=0.3374;AA=G|||;VT=SNP
1	44249485	rs917294	A	G	100	PASS	AC=2916;AF=0.582268;AN=5008;NS=2504;DP=18770;EAS_AF=0.7381;AMR_AF=0.5115;AFR_AF=0.3729;EUR_AF=0.7485;SAS_AF=0.5838;AA=G|||;VT=SNP
1	44249770	rs6692652	T	C	100	PASS	AC=1764;AF=0.352236;AN=5008;NS=2504;DP=20386;EAS_AF=0.5179;AMR_AF=0.2853;AFR_AF=0.1596;EUR_AF=0.3936;SAS_AF=0.4468;AA=T|||;VT=SNP
1	44249916	rs917293	G	A	100	PASS	AC=4024;AF=0.803514;AN=5008;NS=2504;DP=18698;EAS_AF=0.9137;AMR_AF=0.7954;AFR_AF=0.6732;EUR_AF=0.8857;SAS_AF=0.7873;AA=A|||;VT=SNP
1	44250301	rs4660749	T	G	100	PASS	AC=4430;AF=0.884585;AN=5008;NS=2504;DP=19730;EAS_AF=0.9137;AMR_AF=0.8184;AFR_AF=0.972;EUR_AF=0.8877;SAS_AF=0.7802;AA=G|||;VT=SNP
1	44250381	rs4660750	T	C	100	PASS	AC=4447;AF=0.887979;AN=5008;NS=2504;DP=19185;EAS_AF=0.9137;AMR_AF=0.8184;AFR_AF=0.9803;EUR_AF=0.8877;SAS_AF=0.7863;AA=C|||;VT=SNP
1	44251119	rs3791049	A	C	100	PASS	AC=1791;AF=0.357628;AN=5008;NS=2504;DP=21608;EAS_AF=0.5476;AMR_AF=0.2853;AFR_AF=0.1581;EUR_AF=0.3986;SAS_AF=0.4407;AA=A|||;VT=SNP
1	44251541	rs75307710	G	T	100	PASS	AC=76;AF=0.0151757;AN=5008;NS=2504;DP=21250;EAS_AF=0.0655;AMR_AF=0.0029;AFR_AF=0;EUR_AF=0;SAS_AF=0.0082;AA=G|||;VT=SNP
1	44252546	rs3791050	C	A	100	PASS	AC=606;AF=0.121006;AN=5008;NS=2504;DP=21022;EAS_AF=0.1062;AMR_AF=0.2392;AFR_AF=0.0303;EUR_AF=0.1252;SAS_AF=0.1708;AA=C|||;VT=SNP
1	44252908	rs3791051	C	T	100	PASS	AC=1815;AF=0.36242;AN=5008;NS=2504;DP=18765;EAS_AF=0.5367;AMR_AF=0.2853;AFR_AF=0.1899;EUR_AF=0.3946;SAS_AF=0.4376;AA=C|||;VT=SNP
1	44253015	rs3828139	C	T	100	PASS	AC=2174;AF=0.434105;AN=5008;NS=2504;DP=21780;EAS_AF=0.375;AMR_AF=0.5043;AFR_AF=0.4697;EUR_AF=0.4881;SAS_AF=0.3415;AA=C|||;VT=SNP
1	44253298	rs1875653	G	A	100	PASS	AC=1657;AF=0.330871;AN=5008;NS=2504;DP=20033;EAS_AF=0.5377;AMR_AF=0.2767;AFR_AF=0.0772;EUR_AF=0.3907;SAS_AF=0.4376;AA=G|||;VT=SNP
1	44254145	rs10890283	G	A	100	PASS	AC=1751;AF=0.349641;AN=5008;NS=2504;DP=17122;EAS_AF=0.5377;AMR_AF=0.2824;AFR_AF=0.1422;EUR_AF=0.3946;SAS_AF=0.4376;AA=G|||;VT=SNP
1	44254280	rs11577684	C	G	100	PASS	AC=964;AF=0.192492;AN=5008;NS=2504;DP=20344;EAS_AF=0.1885;AMR_AF=0.2262;AFR_AF=0.1051;EUR_AF=0.3479;SAS_AF=0.1309;AA=C|||;VT=SNP
1	44254402	rs6691988	G	A	100	PASS	AC=4010;AF=0.800719;AN=5008;NS=2504;DP=21996;EAS_AF=0.9127;AMR_AF=0.7911;AFR_AF=0.6762;EUR_AF=0.8827;SAS_AF=0.7761;AA=g|||;VT=SNP
1	44254514	rs6701645	C	T	100	PASS	AC=1813;AF=0.362021;AN=5008;NS=2504;DP=20038;EAS_AF=0.5367;AMR_AF=0.2839;AFR_AF=0.1891;EUR_AF=0.3946;SAS_AF=0.4376;AA=T|||;VT=SNP
1	44255275	rs3791053	C	T	100	PASS	AC=1831;AF=0.365615;AN=5008;NS=2504;DP=18841;EAS_AF=0.5367;AMR_AF=0.2853;AFR_AF=0.202;EUR_AF=0.3946;SAS_AF=0.4376;AA=C|||;VT=SNP
1	44255280	rs3791054	G	C	100	PASS	AC=1198;AF=0.239217;AN=5008;NS=2504;DP=18428;EAS_AF=0.1875;AMR_AF=0.2795;AFR_AF=0.3548;EUR_AF=0.1402;SAS_AF=0.2096;AA=G|||;VT=SNP
1	44255929	rs72678691	T	G	100	PASS	AC=1193;AF=0.238219;AN=5008;NS=2504;DP=21358;EAS_AF=0.1786;AMR_AF=0.2839;AFR_AF=0.3548;EUR_AF=0.1431;SAS_AF=0.2076;AA=T|||;VT=SNP
1	44256458	rs12121688	C	T	100	PASS	AC=1752;AF=0.34984;AN=5008;NS=2504;DP=15918;EAS_AF=0.5367;AMR_AF=0.2824;AFR_AF=0.143;EUR_AF=0.3946;SAS_AF=0.4387;AA=C|||;VT=SNP
1	44256468	rs9787240	A	G	100	PASS	AC=954;AF=0.190495;AN=5008;NS=2504;DP=16360;EAS_AF=0.1885;AMR_AF=0.2219;AFR_AF=0.1051;EUR_AF=0.341;SAS_AF=0.1309;AA=A|||;VT=SNP
1	44256522	rs12044961	T	G	100	PASS	AC=1202;AF=0.240016;AN=5008;NS=2504;DP=16532;EAS_AF=0.1875;AMR_AF=0.2795;AFR_AF=0.3585;EUR_AF=0.1402;SAS_AF=0.2086;AA=T|||;VT=SNP
1	44256682	rs1354261	A	C	100	PASS	AC=3987;AF=0.796126;AN=5008;NS=2504;DP=19176;EAS_AF=0.9127;AMR_AF=0.7896;AFR_AF=0.6581;EUR_AF=0.8827;SAS_AF=0.7781;AA=C|||;VT=SNP
1	44256819	rs12122504	C	G	100	PASS	AC=1814;AF=0.36222;AN=5008;NS=2504;DP=18663;EAS_AF=0.5367;AMR_AF=0.2839;AFR_AF=0.1891;EUR_AF=0.3946;SAS_AF=0.4387;AA=C|||;VT=SNP
1	44257562	rs117465538	C	T	100	PASS	AC=10;AF=0.00199681;AN=5008;NS=2504;DP=16444;EAS_AF=0.0099;AMR_AF=0;AFR_AF=0;EUR_AF=0;SAS_AF=0;AA=C|||;VT=SNP
1	44258040	rs1502907	A	G	100	PASS	AC=4439;AF=0.886382;AN=5008;NS=2504;DP=19424;EAS_AF=0.9137;AMR_AF=0.8184;AFR_AF=0.9796;EUR_AF=0.8877;SAS_AF=0.7791;AA=G|||;VT=SNP
1	44258341	rs34224911	A	T	100	PASS	AC=907;AF=0.18111;AN=5008;NS=2504;DP=22874;EAS_AF=0.1429;AMR_AF=0.2233;AFR_AF=0.1097;EUR_AF=0.3459;SAS_AF=0.1176;AA=A|||;VT=SNP
1	44258931	rs6688144	G	A	100	PASS	AC=1882;AF=0.375799;AN=5008;NS=2504;DP=16813;EAS_AF=0.5833;AMR_AF=0.2867;AFR_AF=0.1891;EUR_AF=0.3996;SAS_AF=0.453;AA=G|||;VT=SNP
1	44260229	rs11210922	A	G	100	PASS	AC=1059;AF=0.211462;AN=5008;NS=2504;DP=20687;EAS_AF=0.1875;AMR_AF=0.2752;AFR_AF=0.2496;EUR_AF=0.1431;SAS_AF=0.2096;AA=A|||;VT=SNP
1	44260312	rs7553818	C	G	100	PASS	AC=1814;AF=0.36222;AN=5008;NS=2504;DP=20134;EAS_AF=0.5823;AMR_AF=0.2853;AFR_AF=0.1422;EUR_AF=0.3966;SAS_AF=0.4519;AA=C|||;VT=SNP
1	44261195	rs11210924	G	A	100	PASS	AC=1816;AF=0.36262;AN=5008;NS=2504;DP=20144;EAS_AF=0.5833;AMR_AF=0.2853;AFR_AF=0.1422;EUR_AF=0.3966;SAS_AF=0.453;AA=G|||;VT=SNP
1	44261208	rs11210925	T	C	100	PASS	AC=1882;AF=0.375799;AN=5008;NS=2504;DP=20233;EAS_AF=0.5843;AMR_AF=0.2867;AFR_AF=0.1899;EUR_AF=0.3966;SAS_AF=0.454;AA=C|||;VT=SNP
1	44261522	rs11210926	A	G	100	PASS	AC=1880;AF=0.375399;AN=5008;NS=2504;DP=19409;EAS_AF=0.5833;AMR_AF=0.2867;AFR_AF=0.1899;EUR_AF=0.3966;SAS_AF=0.453;AA=A|||;VT=SNP
1	44263415	rs12401813	A	C	100	PASS	AC=901;AF=0.179912;AN=5008;NS=2504;DP=18256;EAS_AF=0.1429;AMR_AF=0.2233;AFR_AF=0.1051;EUR_AF=0.3459;SAS_AF=0.1176;AA=A|||;VT=SNP
1	44263616	rs12116642	G	A	100	PASS	AC=1885;AF=0.376398;AN=5008;NS=2504;DP=20534;EAS_AF=0.5843;AMR_AF=0.2867;AFR_AF=0.1944;EUR_AF=0.3966;SAS_AF=0.4509;AA=A|||;VT=SNP
1	44263714	rs34330931	G	C	100	PASS	AC=1886;AF=0.376597;AN=5008;NS=2504;DP=19771;EAS_AF=0.5853;AMR_AF=0.2867;AFR_AF=0.1944;EUR_AF=0.3966;SAS_AF=0.4509;AA=C|||;VT=SNP
1	44264359	rs117748676	A	G	100	PASS	AC=49;AF=0.00978435;AN=5008;NS=2504;DP=23255;EAS_AF=0.0437;AMR_AF=0;AFR_AF=0;EUR_AF=0;SAS_AF=0.0051;AA=A|||;VT=SNP
1	44264435	rs975761	T	C	100	PASS	AC=2002;AF=0.39976;AN=5008;NS=2504;DP=23350;EAS_AF=0.5843;AMR_AF=0.2954;AFR_AF=0.2784;EUR_AF=0.3966;SAS_AF=0.4509;AA=C|||;VT=SNP
1	44264498	rs7515003	G	A	100	PASS	AC=1821;AF=0.363618;AN=5008;NS=2504;DP=23124;EAS_AF=0.5833;AMR_AF=0.2853;AFR_AF=0.1475;EUR_AF=0.3966;SAS_AF=0.4509;AA=G|||;VT=SNP
1	44265467	rs3828140	C	T	100	PASS	AC=1813;AF=0.362021;AN=5008;NS=2504;DP=21221;EAS_AF=0.5823;AMR_AF=0.2853;AFR_AF=0.1422;EUR_AF=0.3966;SAS_AF=0.4509;AA=C|||;VT=SNP
1	44265655	rs3791055	T	C	100	PASS	AC=4437;AF=0.885982;AN=5008;NS=2504;DP=19770;EAS_AF=0.9137;AMR_AF=0.8184;AFR_AF=0.9788;EUR_AF=0.8877;SAS_AF=0.7781;AA=C|||;VT=SNP
1	44266195	rs976313	G	A	100	PASS	AC=1883;AF=0.375998;AN=5008;NS=2504;DP=19454;EAS_AF=0.5823;AMR_AF=0.2867;AFR_AF=0.1944;EUR_AF=0.3966;SAS_AF=0.4509;AA=G|||;VT=SNP
1	44266310	rs976312	G	A	100	PASS	AC=1883;AF=0.375998;AN=5008;NS=2504;DP=20069;EAS_AF=0.5823;AMR_AF=0.2867;AFR_AF=0.1944;EUR_AF=0.3966;SAS_AF=0.4509;AA=A|||;VT=SNP
1	44266420	rs11210927	A	G	100	PASS	AC=1815;AF=0.36242;AN=5008;NS=2504;DP=21127;EAS_AF=0.5833;AMR_AF=0.2853;AFR_AF=0.1422;EUR_AF=0.3966;SAS_AF=0.4519;AA=A|||;VT=SNP
1	44267023	rs144784501	G	A	100	PASS	AC=18;AF=0.00359425;AN=5008;NS=2504;DP=20578;EAS_AF=0.0139;AMR_AF=0.0029;AFR_AF=0;EUR_AF=0;SAS_AF=0.002;AA=G|||;VT=SNP
1	44267619	rs12128485	C	T	100	PASS	AC=1821;AF=0.363618;AN=5008;NS=2504;DP=15325;EAS_AF=0.5833;AMR_AF=0.2853;AFR_AF=0.1475;EUR_AF=0.3966;SAS_AF=0.4509;AA=C|||;VT=SNP
1	44267811	rs12128547	C	T	100	PASS	AC=2008;AF=0.400958;AN=5008;NS=2504;DP=14244;EAS_AF=0.5833;AMR_AF=0.2954;AFR_AF=0.2837;EUR_AF=0.3966;SAS_AF=0.4509;AA=C|||;VT=SNP
1	44267890	rs3791056	C	G	100	PASS	AC=251;AF=0.0501198;AN=5008;NS=2504;DP=14155;EAS_AF=0.1379;AMR_AF=0.0274;AFR_AF=0.0015;EUR_AF=0.0398;SAS_AF=0.0521;AA=C|||;VT=SNP
1	44268012	rs3791057	T	C	100	PASS	AC=2005;AF=0.400359;AN=5008;NS=2504;DP=16230;EAS_AF=0.5843;AMR_AF=0.2954;AFR_AF=0.2784;EUR_AF=0.3996;SAS_AF=0.4509;AA=C|||;VT=SNP
1	44268219	rs11210928	C	T	100	PASS	AC=4422;AF=0.882987;AN=5008;NS=2504;DP=16612;EAS_AF=0.9137;AMR_AF=0.8141;AFR_AF=0.9713;EUR_AF=0.8847;SAS_AF=0.7791;AA=T|||;VT=SNP
1	44268699	rs6672795	T	C	100	PASS	AC=2022;AF=0.403754;AN=5008;NS=2504;DP=17286;EAS_AF=0.5833;AMR_AF=0.2968;AFR_AF=0.2912;EUR_AF=0.3996;SAS_AF=0.4509;AA=C|||;VT=SNP
1	44268785	rs6665149	C	T	100	PASS	AC=2019;AF=0.403155;AN=5008;NS=2504;DP=17871;EAS_AF=0.5833;AMR_AF=0.2968;AFR_AF=0.2912;EUR_AF=0.3966;SAS_AF=0.4509;AA=C|||;VT=SNP
1	44269187	rs12024345	T	A	100	PASS	AC=2100;AF=0.419329;AN=5008;NS=2504;DP=19705;EAS_AF=0.3304;AMR_AF=0.5014;AFR_AF=0.4629;EUR_AF=0.4831;SAS_AF=0.3282;AA=T|||;VT=SNP
1	44269208	rs6670344	A	G	100	PASS	AC=4438;AF=0.886182;AN=5008;NS=2504;DP=19755;EAS_AF=0.9137;AMR_AF=0.8184;AFR_AF=0.9788;EUR_AF=0.8877;SAS_AF=0.7791;AA=G|||;VT=SNP
1	44270310	rs3791058	T	C	100	PASS	AC=2019;AF=0.403155;AN=5008;NS=2504;DP=22406;EAS_AF=0.5804;AMR_AF=0.2968;AFR_AF=0.2912;EUR_AF=0.3996;SAS_AF=0.4509;AA=C|||;VT=SNP
1	44270561	rs74070702	G	A	100	PASS	AC=1884;AF=0.376198;AN=5008;NS=2504;DP=18789;EAS_AF=0.5833;AMR_AF=0.2867;AFR_AF=0.1944;EUR_AF=0.3966;SAS_AF=0.4509;AA=G|||;VT=SNP
1	44271656	rs812490	T	C	100	PASS	AC=2445;AF=0.488219;AN=5008;NS=2504;DP=18520;EAS_AF=0.6478;AMR_AF=0.33;AFR_AF=0.5174;EUR_AF=0.4135;SAS_AF=0.4734;AA=C|||;VT=SNP
1	44272529	rs11580676	G	A	100	PASS	AC=1897;AF=0.378794;AN=5008;NS=2504;DP=14382;EAS_AF=0.5833;AMR_AF=0.2911;AFR_AF=0.2005;EUR_AF=0.3986;SAS_AF=0.4509;AA=A|||;VT=SNP
1	44272761	rs246778	T	C	100	PASS	AC=4027;AF=0.804113;AN=5008;NS=2504;DP=17536;EAS_AF=0.9147;AMR_AF=0.8012;AFR_AF=0.6793;EUR_AF=0.8877;SAS_AF=0.7751;AA=C|||;VT=SNP
1	44273197	rs12126352	G	A	100	PASS	AC=1915;AF=0.382388;AN=5008;NS=2504;DP=14079;EAS_AF=0.5833;AMR_AF=0.2925;AFR_AF=0.2133;EUR_AF=0.3986;SAS_AF=0.4509;AA=A|||;VT=SNP
1	44274434	rs246777	G	C	100	PASS	AC=4427;AF=0.883986;AN=5008;NS=2504;DP=18335;EAS_AF=0.9147;AMR_AF=0.8184;AFR_AF=0.9766;EUR_AF=0.8837;SAS_AF=0.774;AA=C|||;VT=SNP
1	44274490	rs74477746	C	G	100	PASS	AC=23;AF=0.00459265;AN=5008;NS=2504;DP=19019;EAS_AF=0.0228;AMR_AF=0;AFR_AF=0;EUR_AF=0;SAS_AF=0;AA=C|||;VT=SNP
1	44274699	rs246776	C	T	100	PASS	AC=2093;AF=0.417931;AN=5008;NS=2504;DP=19887;EAS_AF=0.3313;AMR_AF=0.5029;AFR_AF=0.4607;EUR_AF=0.4801;SAS_AF=0.3252;AA=C|||;VT=SNP
1	44275441	rs12122867	G	A	100	PASS	AC=1824;AF=0.364217;AN=5008;NS=2504;DP=17915;EAS_AF=0.5823;AMR_AF=0.2882;AFR_AF=0.1475;EUR_AF=0.3986;SAS_AF=0.4509;AA=G|||;VT=SNP
1	44275595	rs246775	T	C	100	PASS	AC=4419;AF=0.882388;AN=5008;NS=2504;DP=13623;EAS_AF=0.9147;AMR_AF=0.8184;AFR_AF=0.9705;EUR_AF=0.8837;SAS_AF=0.774;AA=C|||;VT=SNP
1	44276062	rs3791059	C	T	100	PASS	AC=1890;AF=0.377396;AN=5008;NS=2504;DP=15632;EAS_AF=0.5823;AMR_AF=0.2911;AFR_AF=0.1967;EUR_AF=0.3986;SAS_AF=0.4499;AA=C|||;VT=SNP
1	44277099	rs1012125	T	C	100	PASS	AC=2031;AF=0.405551;AN=5008;NS=2504;DP=20480;EAS_AF=0.5823;AMR_AF=0.3012;AFR_AF=0.298;EUR_AF=0.3986;SAS_AF=0.4499;AA=C|||;VT=SNP
1	44277548	rs37471	C	T	100	PASS	AC=894;AF=0.178514;AN=5008;NS=2504;DP=19350;EAS_AF=0.1438;AMR_AF=0.2233;AFR_AF=0.1021;EUR_AF=0.3449;SAS_AF=0.1145;AA=C|||;VT=SNP
1	44277600	rs12125838	G	A	100	PASS	AC=1820;AF=0.363419;AN=5008;NS=2504;DP=19083;EAS_AF=0.5823;AMR_AF=0.2896;AFR_AF=0.1445;EUR_AF=0.3986;SAS_AF=0.4499;AA=G|||;VT=SNP
1	44277746	rs12133508	C	T	100	PASS	AC=2007;AF=0.400759;AN=5008;NS=2504;DP=17326;EAS_AF=0.5823;AMR_AF=0.2997;AFR_AF=0.2806;EUR_AF=0.3986;SAS_AF=0.4499;AA=T|||;VT=SNP
1	44277948	rs37470	G	C	100	PASS	AC=809;AF=0.161542;AN=5008;NS=2504;DP=17525;EAS_AF=0.1429;AMR_AF=0.2219;AFR_AF=0.0393;EUR_AF=0.3449;SAS_AF=0.1145;AA=G|||;VT=SNP
1	44278722	rs37469	G	A	100	PASS	AC=2089;AF=0.417133;AN=5008;NS=2504;DP=18460;EAS_AF=0.3313;AMR_AF=0.5029;AFR_AF=0.4592;EUR_AF=0.4831;SAS_AF=0.32;AA=g|||;VT=SNP
1	44279223	rs3791062	G	C	100	PASS	AC=1893;AF=0.377995;AN=5008;NS=2504;DP=17887;EAS_AF=0.5833;AMR_AF=0.2911;AFR_AF=0.1967;EUR_AF=0.3986;SAS_AF=0.4519;AA=g|||;VT=SNP
1	44279711	rs3791063	T	C	100	PASS	AC=2028;AF=0.404952;AN=5008;NS=2504;DP=18298;EAS_AF=0.5823;AMR_AF=0.3012;AFR_AF=0.295;EUR_AF=0.3986;SAS_AF=0.4509;AA=t|||;VT=SNP
1	44280381	rs37468	A	T	100	PASS	AC=4437;AF=0.885982;AN=5008;NS=2504;DP=22752;EAS_AF=0.9147;AMR_AF=0.8228;AFR_AF=0.9788;EUR_AF=0.8867;SAS_AF=0.7751;AA=T|||;VT=SNP
1	44280425	rs3791064	T	G	100	PASS	AC=2028;AF=0.404952;AN=5008;NS=2504;DP=22710;EAS_AF=0.5833;AMR_AF=0.3012;AFR_AF=0.2943;EUR_AF=0.3986;SAS_AF=0.4509;AA=T|||;VT=SNP
1	44281979	rs72637954	C	T	100	PASS	AC=24;AF=0.00479233;AN=5008;NS=2504;DP=20091;EAS_AF=0.0218;AMR_AF=0;AFR_AF=0;EUR_AF=0;SAS_AF=0.002;AA=C|||;VT=SNP
1	44282204	rs972444	G	A	100	PASS	AC=1910;AF=0.38139;AN=5008;NS=2504;DP=23565;EAS_AF=0.5833;AMR_AF=0.2925;AFR_AF=0.2095;EUR_AF=0.3986;SAS_AF=0.4509;AA=A|||;VT=SNP
1	44282355	rs972443	T	C	100	PASS	AC=2026;AF=0.404553;AN=5008;NS=2504;DP=21460;EAS_AF=0.5823;AMR_AF=0.3012;AFR_AF=0.2935;EUR_AF=0.3986;SAS_AF=0.4509;AA=C|||;VT=SNP
1	44283909	rs541487	G	A	100	PASS	AC=4143;AF=0.827276;AN=5008;NS=2504;DP=17861;EAS_AF=0.9147;AMR_AF=0.8098;AFR_AF=0.7648;EUR_AF=0.8857;SAS_AF=0.774;AA=A|||;VT=SNP
1	44284161	rs37464	A	G	100	PASS	AC=4134;AF=0.825479;AN=5008;NS=2504;DP=18069;EAS_AF=0.9147;AMR_AF=0.8098;AFR_AF=0.7579;EUR_AF=0.8857;SAS_AF=0.774;AA=G|||;VT=SNP
1	44284348	rs37463	G	A	100	PASS	AC=2102;AF=0.419728;AN=5008;NS=2504;DP=17045;EAS_AF=0.3313;AMR_AF=0.5086;AFR_AF=0.4607;EUR_AF=0.4871;SAS_AF=0.3231;AA=G|||;VT=SNP
1	44284778	rs37462	C	T	100	PASS	AC=4427;AF=0.883986;AN=5008;NS=2504;DP=15268;EAS_AF=0.9147;AMR_AF=0.8242;AFR_AF=0.9713;EUR_AF=0.8867;SAS_AF=0.774;AA=T|||;VT=SNP
1	44285663	rs39722	G	C	100	PASS	AC=4427;AF=0.883986;AN=5008;NS=2504;DP=18916;EAS_AF=0.9147;AMR_AF=0.8242;AFR_AF=0.9713;EUR_AF=0.8867;SAS_AF=0.774;AA=C|||;VT=SNP
1	44286932	rs3791067	G	C	100	PASS	AC=2481;AF=0.495407;AN=5008;NS=2504;DP=19204;EAS_AF=0.3313;AMR_AF=0.5259;AFR_AF=0.7375;EUR_AF=0.4881;SAS_AF=0.3231;AA=C|||;VT=SNP
1	44287116	rs3791068	T	G	100	PASS	AC=1516;AF=0.302716;AN=5008;NS=2504;DP=20873;EAS_AF=0.1885;AMR_AF=0.3012;AFR_AF=0.5809;EUR_AF=0.1431;SAS_AF=0.2096;AA=T|||;VT=SNP
1	44287186	rs641356	C	T	100	PASS	AC=4350;AF=0.86861;AN=5008;NS=2504;DP=22896;EAS_AF=0.9147;AMR_AF=0.8199;AFR_AF=0.916;EUR_AF=0.8867;SAS_AF=0.773;AA=T|||;VT=SNP
1	44287414	rs556667	G	T	100	PASS	AC=4349;AF=0.868411;AN=5008;NS=2504;DP=17146;EAS_AF=0.9147;AMR_AF=0.8199;AFR_AF=0.916;EUR_AF=0.8867;SAS_AF=0.772;AA=T|||;VT=SNP
1	44287943	rs12741189	A	C	100	PASS	AC=1835;AF=0.366414;AN=5008;NS=2504;DP=17879;EAS_AF=0.5833;AMR_AF=0.2896;AFR_AF=0.1551;EUR_AF=0.3986;SAS_AF=0.4499;AA=G|||;VT=SNP
1	44288364	rs37460	C	G	100	PASS	AC=2596;AF=0.518371;AN=5008;NS=2504;DP=19705;EAS_AF=0.3313;AMR_AF=0.5331;AFR_AF=0.8215;EUR_AF=0.4881;SAS_AF=0.3221;AA=C|||;VT=SNP
1	44289080	rs12131981	G	A	100	PASS	AC=1834;AF=0.366214;AN=5008;NS=2504;DP=22418;EAS_AF=0.5833;AMR_AF=0.2896;AFR_AF=0.1551;EUR_AF=0.3986;SAS_AF=0.4489;AA=G|||;VT=SNP
1	44289397	rs37459	A	G	100	PASS	AC=892;AF=0.178115;AN=5008;NS=2504;DP=21553;EAS_AF=0.1429;AMR_AF=0.2233;AFR_AF=0.1014;EUR_AF=0.3449;SAS_AF=0.1145;AA=A|||;VT=SNP
1	44289998	rs3791069	A	T	100	PASS	AC=1668;AF=0.333067;AN=5008;NS=2504;DP=14204;EAS_AF=0.5833;AMR_AF=0.2795;AFR_AF=0.0386;EUR_AF=0.3946;SAS_AF=0.4479;AA=A|||;VT=SNP
1	44290530	rs37458	A	G	100	PASS	AC=1184;AF=0.236422;AN=5008;NS=2504;DP=19230;EAS_AF=0.1429;AMR_AF=0.2378;AFR_AF=0.3139;EUR_AF=0.3459;SAS_AF=0.1145;AA=A|||;VT=SNP;EX_TARGET
1	44291191	rs37457	G	A	100	PASS	AC=4428;AF=0.884185;AN=5008;NS=2504;DP=15558;EAS_AF=0.9147;AMR_AF=0.8228;AFR_AF=0.9735;EUR_AF=0.8867;SAS_AF=0.773;AA=A|||;VT=SNP
1	44291775	rs117797847	A	C	100	PASS	AC=58;AF=0.0115815;AN=5008;NS=2504;DP=15596;EAS_AF=0.0556;AMR_AF=0;AFR_AF=0;EUR_AF=0;SAS_AF=0.002;AA=A|||;VT=SNP
1	44292690	rs12037700	T	C	100	PASS	AC=1088;AF=0.217252;AN=5008;NS=2504;DP=19508;EAS_AF=0.1885;AMR_AF=0.2795;AFR_AF=0.2693;EUR_AF=0.1421;SAS_AF=0.2096;AA=t|||;VT=SNP
1	44292989	rs37456	C	T	100	PASS	AC=892;AF=0.178115;AN=5008;NS=2504;DP=18531;EAS_AF=0.1429;AMR_AF=0.2233;AFR_AF=0.1014;EUR_AF=0.3449;SAS_AF=0.1145;AA=C|||;VT=SNP
1	44294228	rs37455	A	G	100	PASS	AC=1184;AF=0.236422;AN=5008;NS=2504;DP=18734;EAS_AF=0.1429;AMR_AF=0.2378;AFR_AF=0.3139;EUR_AF=0.3459;SAS_AF=0.1145;AA=A|||;VT=SNP
1	44294411	rs37454	C	A	100	PASS	AC=893;AF=0.178315;AN=5008;NS=2504;DP=19543;EAS_AF=0.1429;AMR_AF=0.2233;AFR_AF=0.1014;EUR_AF=0.3459;SAS_AF=0.1145;AA=A|||;VT=SNP
1	44294920	rs11580407	T	A	100	PASS	AC=1833;AF=0.366014;AN=5008;NS=2504;DP=16757;EAS_AF=0.5833;AMR_AF=0.2896;AFR_AF=0.1543;EUR_AF=0.3986;SAS_AF=0.4489;AA=T|||;VT=SNP
1	44295047	rs37453	A	G	100	PASS	AC=806;AF=0.160942;AN=5008;NS=2504;DP=18732;EAS_AF=0.1429;AMR_AF=0.2219;AFR_AF=0.0371;EUR_AF=0.3449;SAS_AF=0.1145;AA=A|||;VT=SNP
1	44296439	rs3011216	C	G	100	PASS	AC=1486;AF=0.296725;AN=5008;NS=2504;DP=19474;EAS_AF=0.3829;AMR_AF=0.3242;AFR_AF=0.0318;EUR_AF=0.5268;SAS_AF=0.3098;AA=C|||;VT=SNP
1	44296881	rs72886892	G	T	100	PASS	AC=387;AF=0.0772764;AN=5008;NS=2504;DP=18880;EAS_AF=0.1409;AMR_AF=0.036;AFR_AF=0.0817;EUR_AF=0.0586;SAS_AF=0.0542;AA=T|||;VT=SNP
1	44297573	rs37452	A	C	100	PASS	AC=2335;AF=0.466254;AN=5008;NS=2504;DP=22061;EAS_AF=0.5853;AMR_AF=0.4769;AFR_AF=0.1717;EUR_AF=0.6849;SAS_AF=0.5092;AA=A|||;VT=SNP
1	44297673	rs3791073	T	C	100	PASS	AC=384;AF=0.0766773;AN=5008;NS=2504;DP=22201;EAS_AF=0.1409;AMR_AF=0.036;AFR_AF=0.0794;EUR_AF=0.0586;SAS_AF=0.0542;AA=T|||;VT=SNP
1	44297914	rs3791074	C	G	100	PASS	AC=388;AF=0.077476;AN=5008;NS=2504;DP=21010;EAS_AF=0.1409;AMR_AF=0.036;AFR_AF=0.0825;EUR_AF=0.0586;SAS_AF=0.0542;AA=G|||;VT=SNP
1	44298550	rs74598795	C	T	100	PASS	AC=389;AF=0.0776757;AN=5008;NS=2504;DP=20668;EAS_AF=0.1409;AMR_AF=0.036;AFR_AF=0.0825;EUR_AF=0.0586;SAS_AF=0.0552;AA=C|||;VT=SNP
1	44299216	rs77810956	G	A	100	PASS	AC=389;AF=0.0776757;AN=5008;NS=2504;DP=17907;EAS_AF=0.1409;AMR_AF=0.036;AFR_AF=0.0825;EUR_AF=0.0596;SAS_AF=0.0542;AA=A|||;VT=SNP
1	44299574	rs72886894	C	T	100	PASS	AC=388;AF=0.077476;AN=5008;NS=2504;DP=18102;EAS_AF=0.1409;AMR_AF=0.036;AFR_AF=0.0825;EUR_AF=0.0586;SAS_AF=0.0542;AA=C|||;VT=SNP
1	44299592	rs72886895	C	T	100	PASS	AC=432;AF=0.086262;AN=5008;NS=2504;DP=18826;EAS_AF=0.1409;AMR_AF=0.0389;AFR_AF=0.1142;EUR_AF=0.0586;SAS_AF=0.0542;AA=T|||;VT=SNP
1	44299695	rs246774	C	T	100	PASS	AC=4434;AF=0.885383;AN=5008;NS=2504;DP=17241;EAS_AF=0.9147;AMR_AF=0.8285;AFR_AF=0.9713;EUR_AF=0.8907;SAS_AF=0.774;AA=T|||;VT=SNP
1	44300249	rs246773	A	G	100	PASS	AC=4442;AF=0.886981;AN=5008;NS=2504;DP=23153;EAS_AF=0.9147;AMR_AF=0.8271;AFR_AF=0.9788;EUR_AF=0.8897;SAS_AF=0.774;AA=G|||;VT=SNP
1	44300526	rs3791075	A	C	100	PASS	AC=1219;AF=0.243411;AN=5008;NS=2504;DP=24327;EAS_AF=0.1885;AMR_AF=0.2911;AFR_AF=0.3593;EUR_AF=0.1451;SAS_AF=0.2106;AA=A|||;VT=SNP
1	44301820	rs12046114	C	T	100	PASS	AC=1219;AF=0.243411;AN=5008;NS=2504;DP=21833;EAS_AF=0.1885;AMR_AF=0.2911;AFR_AF=0.3585;EUR_AF=0.1451;SAS_AF=0.2117;AA=C|||;VT=SNP
1	44302312	rs72886898	T	C	100	PASS	AC=389;AF=0.0776757;AN=5008;NS=2504;DP=18135;EAS_AF=0.1419;AMR_AF=0.036;AFR_AF=0.0825;EUR_AF=0.0586;SAS_AF=0.0542;AA=T|||;VT=SNP
1	44303266	rs3011217	A	G	100	PASS	AC=2328;AF=0.464856;AN=5008;NS=2504;DP=18296;EAS_AF=0.5784;AMR_AF=0.4769;AFR_AF=0.1717;EUR_AF=0.6849;SAS_AF=0.5092;AA=A|||;VT=SNP
1	44303329	rs3011218	T	A	100	PASS	AC=4149;AF=0.828474;AN=5008;NS=2504;DP=18145;EAS_AF=0.9087;AMR_AF=0.8141;AFR_AF=0.7693;EUR_AF=0.8887;SAS_AF=0.774;AA=A|||;VT=SNP
1	44303418	rs72886901	G	C	100	PASS	AC=388;AF=0.077476;AN=5008;NS=2504;DP=18745;EAS_AF=0.1409;AMR_AF=0.036;AFR_AF=0.0825;EUR_AF=0.0586;SAS_AF=0.0542;AA=G|||;VT=SNP
1	44306120	rs3011219	A	G	100	PASS	AC=2337;AF=0.466653;AN=5008;NS=2504;DP=20109;EAS_AF=0.5794;AMR_AF=0.4784;AFR_AF=0.1762;EUR_AF=0.6859;SAS_AF=0.5092;AA=a|||;VT=SNP
1	44306422	rs2906471	C	T	100	PASS	AC=2330;AF=0.465256;AN=5008;NS=2504;DP=17877;EAS_AF=0.5784;AMR_AF=0.4769;AFR_AF=0.1725;EUR_AF=0.6859;SAS_AF=0.5092;AA=C|||;VT=SNP
1	44306559	rs2906470	T	C	100	PASS	AC=4428;AF=0.884185;AN=5008;NS=2504;DP=19266;EAS_AF=0.9087;AMR_AF=0.8285;AFR_AF=0.9713;EUR_AF=0.8907;SAS_AF=0.774;AA=C|||;VT=SNP
1	44308867	rs3011220	A	G	100	PASS	AC=2221;AF=0.44349;AN=5008;NS=2504;DP=19719;EAS_AF=0.5794;AMR_AF=0.4697;AFR_AF=0.0961;EUR_AF=0.6819;SAS_AF=0.5092;AA=A|||;VT=SNP
1	44308887	rs7542434	T	A	100	PASS	AC=1218;AF=0.243211;AN=5008;NS=2504;DP=20220;EAS_AF=0.1885;AMR_AF=0.2896;AFR_AF=0.3593;EUR_AF=0.1451;SAS_AF=0.2106;AA=T|||;VT=SNP
1	44310744	rs12723279	C	T	100	PASS	AC=2331;AF=0.465455;AN=5008;NS=2504;DP=13784;EAS_AF=0.5804;AMR_AF=0.4769;AFR_AF=0.1725;EUR_AF=0.6849;SAS_AF=0.5092;AA=C|||;VT=SNP
1	44310875	rs11210931	G	A	100	PASS	AC=2332;AF=0.465655;AN=5008;NS=2504;DP=14898;EAS_AF=0.5804;AMR_AF=0.4769;AFR_AF=0.1725;EUR_AF=0.6859;SAS_AF=0.5092;AA=G|||;VT=SNP
1	44312109	rs3011221	A	G	100	PASS	AC=4147;AF=0.828075;AN=5008;NS=2504;DP=19349;EAS_AF=0.9087;AMR_AF=0.8127;AFR_AF=0.7678;EUR_AF=0.8897;SAS_AF=0.774;AA=G|||;VT=SNP
1	44312347	rs7552219	T	A	100	PASS	AC=1237;AF=0.247005;AN=5008;NS=2504;DP=15146;EAS_AF=0.1875;AMR_AF=0.2896;AFR_AF=0.3752;EUR_AF=0.1451;SAS_AF=0.2096;AA=T|||;VT=SNP
1	44312567	rs72888712	A	G	100	PASS	AC=394;AF=0.0786741;AN=5008;NS=2504;DP=18718;EAS_AF=0.1409;AMR_AF=0.036;AFR_AF=0.087;EUR_AF=0.0586;SAS_AF=0.0542;AA=A|||;VT=SNP
1	44312842	rs116398608	T	C	100	PASS	AC=258;AF=0.0515176;AN=5008;NS=2504;DP=20833;EAS_AF=0.1379;AMR_AF=0.0288;AFR_AF=0.0083;EUR_AF=0.0398;SAS_AF=0.0491;AA=T|||;VT=SNP
1	44313299	rs72888718	G	C	100	PASS	AC=394;AF=0.0786741;AN=5008;NS=2504;DP=20303;EAS_AF=0.1409;AMR_AF=0.036;AFR_AF=0.087;EUR_AF=0.0586;SAS_AF=0.0542;AA=G|||;VT=SNP
1	44314041	rs12040333	G	A	100	PASS	AC=1370;AF=0.273562;AN=5008;NS=2504;DP=13985;EAS_AF=0.1895;AMR_AF=0.2939;AFR_AF=0.466;EUR_AF=0.1451;SAS_AF=0.2178;AA=G|||;VT=SNP
1	44314093	rs186918041	T	G	100	PASS	AC=13;AF=0.00259585;AN=5008;NS=2504;DP=15648;EAS_AF=0.0119;AMR_AF=0;AFR_AF=0;EUR_AF=0;SAS_AF=0.001;AA=T|||;VT=SNP
1	44314266	rs2367804	C	T	100	PASS	AC=2226;AF=0.444489;AN=5008;NS=2504;DP=17340;EAS_AF=0.5804;AMR_AF=0.4697;AFR_AF=0.1044;EUR_AF=0.6869;SAS_AF=0.4969;AA=C|||;VT=SNP
1	44314396	rs139611005	A	C	100	PASS	AC=44;AF=0.00878594;AN=5008;NS=2504;DP=19152;EAS_AF=0.0377;AMR_AF=0.0058;AFR_AF=0;EUR_AF=0;SAS_AF=0.002;AA=A|||;VT=SNP
1	44314553	rs713191	A	G	100	PASS	AC=2310;AF=0.461262;AN=5008;NS=2504;DP=16851;EAS_AF=0.5843;AMR_AF=0.4813;AFR_AF=0.1407;EUR_AF=0.7058;SAS_AF=0.502;AA=A|||;VT=SNP
1	44314922	rs3791076	T	C	100	PASS	AC=1113;AF=0.222244;AN=5008;NS=2504;DP=14198;EAS_AF=0.1895;AMR_AF=0.2824;AFR_AF=0.2738;EUR_AF=0.1461;SAS_AF=0.2219;AA=T|||;VT=SNP
1	44315113	rs2040950	G	C	100	PASS	AC=2322;AF=0.463658;AN=5008;NS=2504;DP=13825;EAS_AF=0.5873;AMR_AF=0.4813;AFR_AF=0.1415;EUR_AF=0.7058;SAS_AF=0.5102;AA=G|||;VT=SNP
1	44316387	rs3791078	C	G	100	PASS	AC=288;AF=0.057508;AN=5008;NS=2504;DP=20612;EAS_AF=0.1319;AMR_AF=0.0303;AFR_AF=0.0356;EUR_AF=0.0388;SAS_AF=0.0491;AA=C|||;VT=SNP
1	44317485	rs3791081	A	C	100	PASS	AC=289;AF=0.0577077;AN=5008;NS=2504;DP=17430;EAS_AF=0.1319;AMR_AF=0.0303;AFR_AF=0.0363;EUR_AF=0.0388;SAS_AF=0.0491;AA=a|||;VT=SNP
1	44317545	rs3011222	C	T	100	PASS	AC=2310;AF=0.461262;AN=5008;NS=2504;DP=18613;EAS_AF=0.5843;AMR_AF=0.4813;AFR_AF=0.1407;EUR_AF=0.7058;SAS_AF=0.502;AA=c|||;VT=SNP
1	44317838	rs3791083	C	G	100	PASS	AC=266;AF=0.053115;AN=5008;NS=2504;DP=19913;EAS_AF=0.1319;AMR_AF=0.0303;AFR_AF=0.0189;EUR_AF=0.0388;SAS_AF=0.0491;AA=C|||;VT=SNP
1	44318286	rs3011223	T	C	100	PASS	AC=2320;AF=0.463259;AN=5008;NS=2504;DP=21140;EAS_AF=0.5853;AMR_AF=0.4813;AFR_AF=0.1415;EUR_AF=0.7058;SAS_AF=0.5102;AA=T|||;VT=SNP
1	44318483	rs3011224	C	T	100	PASS	AC=2312;AF=0.461661;AN=5008;NS=2504;DP=17878;EAS_AF=0.5853;AMR_AF=0.4827;AFR_AF=0.1407;EUR_AF=0.7058;SAS_AF=0.502;AA=C|||;VT=SNP
1	44319007	rs2906468	A	G	100	PASS	AC=2600;AF=0.519169;AN=5008;NS=2504;DP=20952;EAS_AF=0.7173;AMR_AF=0.5115;AFR_AF=0.177;EUR_AF=0.7445;SAS_AF=0.5511;AA=G|||;VT=SNP
1	44319373	rs3011225	G	A	100	PASS	AC=2600;AF=0.519169;AN=5008;NS=2504;DP=21230;EAS_AF=0.7173;AMR_AF=0.5115;AFR_AF=0.177;EUR_AF=0.7445;SAS_AF=0.5511;AA=G|||;VT=SNP
1	44320249	rs74501938	G	C	100	PASS	AC=251;AF=0.0501198;AN=5008;NS=2504;DP=20957;EAS_AF=0.1319;AMR_AF=0.0288;AFR_AF=0.0083;EUR_AF=0.0388;SAS_AF=0.0491;AA=G|||;VT=SNP
1	44320412	rs77902762	A	G	100	PASS	AC=289;AF=0.0577077;AN=5008;NS=2504;DP=21717;EAS_AF=0.1319;AMR_AF=0.0303;AFR_AF=0.0363;EUR_AF=0.0388;SAS_AF=0.0491;AA=A|||;VT=SNP
1	44320476	rs2906467	C	A	100	PASS	AC=4426;AF=0.883786;AN=5008;NS=2504;DP=22634;EAS_AF=0.9077;AMR_AF=0.8271;AFR_AF=0.9713;EUR_AF=0.8917;SAS_AF=0.773;AA=A|||;VT=SNP
1	44320919	rs3094954	C	T	100	PASS	AC=2313;AF=0.461861;AN=5008;NS=2504;DP=20809;EAS_AF=0.5853;AMR_AF=0.4827;AFR_AF=0.1415;EUR_AF=0.7058;SAS_AF=0.502;AA=C|||;VT=SNP
1	44320934	rs3124746	G	C	100	PASS	AC=4427;AF=0.883986;AN=5008;NS=2504;DP=20318;EAS_AF=0.9077;AMR_AF=0.8285;AFR_AF=0.9713;EUR_AF=0.8917;SAS_AF=0.773;AA=C|||;VT=SNP
1	44321044	rs4660753	G	A	100	PASS	AC=2311;AF=0.461462;AN=5008;NS=2504;DP=17082;EAS_AF=0.5853;AMR_AF=0.4813;AFR_AF=0.1407;EUR_AF=0.7058;SAS_AF=0.502;AA=G|||;VT=SNP
1	44321172	rs58163934	C	T	100	PASS	AC=289;AF=0.0577077;AN=5008;NS=2504;DP=13626;EAS_AF=0.1319;AMR_AF=0.0303;AFR_AF=0.0363;EUR_AF=0.0388;SAS_AF=0.0491;AA=C|||;VT=SNP
1	44321218	rs4660754	G	T	100	PASS	AC=2313;AF=0.461861;AN=5008;NS=2504;DP=13457;EAS_AF=0.5853;AMR_AF=0.4827;AFR_AF=0.1407;EUR_AF=0.7068;SAS_AF=0.502;AA=G|||;VT=SNP
1	44322220	rs2906466	A	G	100	PASS	AC=2319;AF=0.463059;AN=5008;NS=2504;DP=20328;EAS_AF=0.5853;AMR_AF=0.4813;AFR_AF=0.1415;EUR_AF=0.7058;SAS_AF=0.5092;AA=A|||;VT=SNP
1	44322487	rs3791085	T	C	100	PASS	AC=1112;AF=0.222045;AN=5008;NS=2504;DP=18685;EAS_AF=0.1895;AMR_AF=0.2824;AFR_AF=0.2723;EUR_AF=0.1471;SAS_AF=0.2219;AA=T|||;VT=SNP
1	44323475	rs58854399	G	A	100	PASS	AC=1290;AF=0.257588;AN=5008;NS=2504;DP=12887;EAS_AF=0.1905;AMR_AF=0.2896;AFR_AF=0.4032;EUR_AF=0.1461;SAS_AF=0.2219;AA=G|||;VT=SNP
1	44323736	rs2906465	T	C	100	PASS	AC=4436;AF=0.885783;AN=5008;NS=2504;DP=19733;EAS_AF=0.9077;AMR_AF=0.8271;AFR_AF=0.9788;EUR_AF=0.8917;SAS_AF=0.773;AA=C|||;VT=SNP
1	44324060	rs3011226	G	A	100	PASS	AC=4433;AF=0.885184;AN=5008;NS=2504;DP=21184;EAS_AF=0.9077;AMR_AF=0.8271;AFR_AF=0.9766;EUR_AF=0.8917;SAS_AF=0.773;AA=A|||;VT=SNP
1	44325409	rs3011227	G	A	100	PASS	AC=3890;AF=0.776757;AN=5008;NS=2504;DP=20099;EAS_AF=0.9077;AMR_AF=0.7997;AFR_AF=0.5809;EUR_AF=0.8907;SAS_AF=0.773;AA=G|||;VT=SNP
1	44325548	rs3791087	C	T	100	PASS	AC=1289;AF=0.257388;AN=5008;NS=2504;DP=21809;EAS_AF=0.1895;AMR_AF=0.2882;AFR_AF=0.4039;EUR_AF=0.1461;SAS_AF=0.2219;AA=C|||;VT=SNP
1	44325995	rs3011228	A	G	100	PASS	AC=2328;AF=0.464856;AN=5008;NS=2504;DP=21179;EAS_AF=0.6002;AMR_AF=0.4813;AFR_AF=0.1407;EUR_AF=0.7058;SAS_AF=0.5041;AA=A|||;VT=SNP
1	44326670	rs3828142	C	T	100	PASS	AC=330;AF=0.0658946;AN=5008;NS=2504;DP=22002;EAS_AF=0.1319;AMR_AF=0.0317;AFR_AF=0.0666;EUR_AF=0.0388;SAS_AF=0.0491;AA=C|||;VT=SNP
1	44327352	rs3791089	G	T	100	PASS	AC=1297;AF=0.258986;AN=5008;NS=2504;DP=19396;EAS_AF=0.1905;AMR_AF=0.2882;AFR_AF=0.4092;EUR_AF=0.1461;SAS_AF=0.2219;AA=G|||;VT=SNP
1	44327445	rs3791090	A	T	100	PASS	AC=1365;AF=0.272564;AN=5008;NS=2504;DP=15318;EAS_AF=0.1905;AMR_AF=0.2911;AFR_AF=0.4592;EUR_AF=0.1461;SAS_AF=0.2219;AA=A|||;VT=SNP
1	44328017	rs3011229	A	G	100	PASS	AC=4148;AF=0.828275;AN=5008;NS=2504;DP=21545;EAS_AF=0.9077;AMR_AF=0.8127;AFR_AF=0.7693;EUR_AF=0.8907;SAS_AF=0.773;AA=a|||;VT=SNP
1	44329803	rs2906464	C	T	100	PASS	AC=4436;AF=0.885783;AN=5008;NS=2504;DP=18144;EAS_AF=0.9077;AMR_AF=0.8271;AFR_AF=0.9788;EUR_AF=0.8917;SAS_AF=0.773;AA=T|||;VT=SNP
1	44330048	rs2906463	A	G	100	PASS	AC=4151;AF=0.828874;AN=5008;NS=2504;DP=20208;EAS_AF=0.9077;AMR_AF=0.8127;AFR_AF=0.7716;EUR_AF=0.8907;SAS_AF=0.773;AA=G|||;VT=SNP
1	44332084	rs2906462	G	A	100	PASS	AC=4145;AF=0.827676;AN=5008;NS=2504;DP=17301;EAS_AF=0.9077;AMR_AF=0.8141;AFR_AF=0.7663;EUR_AF=0.8907;SAS_AF=0.773;AA=A|||;VT=SNP
1	44332380	rs72684757	G	A	100	PASS	AC=625;AF=0.1248;AN=5008;NS=2504;DP=21398;EAS_AF=0.1111;AMR_AF=0.2435;AFR_AF=0.031;EUR_AF=0.1322;SAS_AF=0.1738;AA=G|||;VT=SNP
1	44334228	rs2906461	G	C	100	PASS	AC=4429;AF=0.884385;AN=5008;NS=2504;DP=18921;EAS_AF=0.9077;AMR_AF=0.8271;AFR_AF=0.9735;EUR_AF=0.8917;SAS_AF=0.773;AA=C|||;VT=SNP
1	44334263	rs3791092	A	G	100	PASS	AC=1291;AF=0.257788;AN=5008;NS=2504;DP=18527;EAS_AF=0.1905;AMR_AF=0.2896;AFR_AF=0.4039;EUR_AF=0.1461;SAS_AF=0.2219;AA=A|||;VT=SNP
1	44335051	rs77986554	G	A	100	PASS	AC=290;AF=0.0579073;AN=5008;NS=2504;DP=21287;EAS_AF=0.1329;AMR_AF=0.0288;AFR_AF=0.0363;EUR_AF=0.0388;SAS_AF=0.0501;AA=G|||;VT=SNP
1	44335323	rs2906460	A	G	100	PASS	AC=4145;AF=0.827676;AN=5008;NS=2504;DP=21886;EAS_AF=0.9077;AMR_AF=0.8141;AFR_AF=0.7663;EUR_AF=0.8907;SAS_AF=0.773;AA=a|||;VT=SNP
1	44335657	rs2906459	A	C	100	PASS	AC=4152;AF=0.829073;AN=5008;NS=2504;DP=19814;EAS_AF=0.9077;AMR_AF=0.8141;AFR_AF=0.7716;EUR_AF=0.8907;SAS_AF=0.773;AA=C|||;VT=SNP
1	44335677	rs77933178	G	T	100	PASS	AC=248;AF=0.0495208;AN=5008;NS=2504;DP=19580;EAS_AF=0.13;AMR_AF=0.0288;AFR_AF=0.0076;EUR_AF=0.0388;SAS_AF=0.0491;AA=G|||;VT=SNP
1	44336389	rs2906458	G	A	100	PASS	AC=2412;AF=0.481629;AN=5008;NS=2504;DP=20457;EAS_AF=0.5972;AMR_AF=0.5965;AFR_AF=0.1407;EUR_AF=0.7147;SAS_AF=0.502;AA=g|||;VT=SNP
1	44336912	rs79441524	T	C	100	PASS	AC=269;AF=0.0537141;AN=5008;NS=2504;DP=18988;EAS_AF=0.13;AMR_AF=0.0303;AFR_AF=0.0234;EUR_AF=0.0388;SAS_AF=0.0481;AA=t|||;VT=SNP
1	44337316	rs191223990	G	A	100	PASS	AC=29;AF=0.00579073;AN=5008;NS=2504;DP=9543;EAS_AF=0.0288;AMR_AF=0;AFR_AF=0;EUR_AF=0;SAS_AF=0;AA=g|||;VT=SNP
1	44338575	rs2906457	A	C	100	PASS	AC=2325;AF=0.464257;AN=5008;NS=2504;DP=20768;EAS_AF=0.5933;AMR_AF=0.5893;AFR_AF=0.1006;EUR_AF=0.6948;SAS_AF=0.4969;AA=-|||;VT=SNP
1	44340655	rs3011230	G	T	100	PASS	AC=4430;AF=0.884585;AN=5008;NS=2504;DP=21384;EAS_AF=0.9077;AMR_AF=0.8256;AFR_AF=0.9781;EUR_AF=0.8907;SAS_AF=0.7699;AA=T|||;VT=SNP
1	44340920	rs2906456	T	C	100	PASS	AC=4432;AF=0.884984;AN=5008;NS=2504;DP=22217;EAS_AF=0.9077;AMR_AF=0.8271;AFR_AF=0.9788;EUR_AF=0.8907;SAS_AF=0.7699;AA=C|||;VT=SNP
1	44341895	rs2906455	T	C	100	PASS	AC=4432;AF=0.884984;AN=5008;NS=2504;DP=14999;EAS_AF=0.9077;AMR_AF=0.8271;AFR_AF=0.9788;EUR_AF=0.8907;SAS_AF=0.7699;AA=c|||;VT=SNP
1	44342235	rs3011231	A	G	100	PASS	AC=4432;AF=0.884984;AN=5008;NS=2504;DP=20249;EAS_AF=0.9077;AMR_AF=0.8271;AFR_AF=0.9788;EUR_AF=0.8907;SAS_AF=0.7699;AA=G|||;VT=SNP
1	44343173	rs2428853	C	G	100	PASS	AC=1491;AF=0.297724;AN=5008;NS=2504;DP=20322;EAS_AF=0.3105;AMR_AF=0.2061;AFR_AF=0.4493;EUR_AF=0.1759;SAS_AF=0.2699;AA=G|||;VT=SNP
1	44343962	rs2788371	A	G	100	PASS	AC=1174;AF=0.234425;AN=5008;NS=2504;DP=23389;EAS_AF=0.1786;AMR_AF=0.1744;AFR_AF=0.3941;EUR_AF=0.1372;SAS_AF=0.2188;AA=a|||;VT=SNP
1	44344796	rs2527777	T	C	100	PASS	AC=1173;AF=0.234225;AN=5008;NS=2504;DP=22143;EAS_AF=0.1786;AMR_AF=0.1744;AFR_AF=0.3933;EUR_AF=0.1372;SAS_AF=0.2188;AA=T|||;VT=SNP
1	44345292	rs2527776	G	A	100	PASS	AC=2320;AF=0.463259;AN=5008;NS=2504;DP=22517;EAS_AF=0.5933;AMR_AF=0.5836;AFR_AF=0.1006;EUR_AF=0.6938;SAS_AF=0.4969;AA=G|||;VT=SNP
1	44345942	rs117739509	C	T	100	PASS	AC=30;AF=0.00599042;AN=5008;NS=2504;DP=23671;EAS_AF=0.0298;AMR_AF=0;AFR_AF=0;EUR_AF=0;SAS_AF=0;AA=C|||;VT=SNP
1	44346875	rs2428852	G	A	100	PASS	AC=2411;AF=0.48143;AN=5008;NS=2504;DP=18297;EAS_AF=0.5972;AMR_AF=0.5965;AFR_AF=0.1407;EUR_AF=0.7137;SAS_AF=0.502;AA=G|||;VT=SNP
1	44347856	rs810680	C	T	100	PASS	AC=2411;AF=0.48143;AN=5008;NS=2504;DP=20543;EAS_AF=0.5972;AMR_AF=0.5965;AFR_AF=0.1407;EUR_AF=0.7137;SAS_AF=0.502;AA=C|||;VT=SNP
1	44349381	rs3791097	G	C	100	PASS	AC=577;AF=0.115216;AN=5008;NS=2504;DP=18972;EAS_AF=0.0923;AMR_AF=0.1744;AFR_AF=0.0212;EUR_AF=0.1093;SAS_AF=0.2301;AA=G|||;VT=SNP
1	44349405	rs803679	G	A	100	PASS	AC=3243;AF=0.647564;AN=5008;NS=2504;DP=19040;EAS_AF=0.7292;AMR_AF=0.6585;AFR_AF=0.5703;EUR_AF=0.7535;SAS_AF=0.5511;AA=G|||;VT=SNP
1	44350898	rs803678	G	T	100	PASS	AC=2322;AF=0.463658;AN=5008;NS=2504;DP=18063;EAS_AF=0.5933;AMR_AF=0.5836;AFR_AF=0.1006;EUR_AF=0.6948;SAS_AF=0.498;AA=G|||;VT=SNP
1	44351560	rs12072172	T	C	100	PASS	AC=295;AF=0.0589058;AN=5008;NS=2504;DP=13614;EAS_AF=0.1319;AMR_AF=0.0303;AFR_AF=0.0408;EUR_AF=0.0388;SAS_AF=0.0491;AA=T|||;VT=SNP
1	44351701	rs803677	G	A	100	PASS	AC=3838;AF=0.766374;AN=5008;NS=2504;DP=20912;EAS_AF=0.8214;AMR_AF=0.8314;AFR_AF=0.6059;EUR_AF=0.8628;SAS_AF=0.7812;AA=A|||;VT=SNP
1	44352458	rs803676	A	G	100	PASS	AC=3838;AF=0.766374;AN=5008;NS=2504;DP=19541;EAS_AF=0.8214;AMR_AF=0.8314;AFR_AF=0.6059;EUR_AF=0.8628;SAS_AF=0.7812;AA=G|||;VT=SNP
1	44353084	rs17474535	A	G	100	PASS	AC=583;AF=0.116414;AN=5008;NS=2504;DP=20209;EAS_AF=0.0923;AMR_AF=0.1729;AFR_AF=0.0265;EUR_AF=0.1093;SAS_AF=0.2301;AA=A|||;VT=SNP
1	44353237	rs803675	G	A	100	PASS	AC=3170;AF=0.632987;AN=5008;NS=2504;DP=21073;EAS_AF=0.7292;AMR_AF=0.6499;AFR_AF=0.5182;EUR_AF=0.7535;SAS_AF=0.5532;AA=G|||;VT=SNP
1	44353853	rs2428851	G	A	100	PASS	AC=3834;AF=0.765575;AN=5008;NS=2504;DP=19325;EAS_AF=0.8214;AMR_AF=0.8256;AFR_AF=0.6059;EUR_AF=0.8628;SAS_AF=0.7812;AA=A|||;VT=SNP
1	44354661	rs2485996	C	T	100	PASS	AC=2411;AF=0.48143;AN=5008;NS=2504;DP=17173;EAS_AF=0.5972;AMR_AF=0.5965;AFR_AF=0.1407;EUR_AF=0.7137;SAS_AF=0.502;AA=C|||;VT=SNP
1	44355562	rs16831373	A	G	100	PASS	AC=82;AF=0.0163738;AN=5008;NS=2504;DP=16908;EAS_AF=0.0804;AMR_AF=0;AFR_AF=0;EUR_AF=0;SAS_AF=0.001;AA=.|||;VT=SNP
1	44356185	rs2428854	C	A	100	PASS	AC=3835;AF=0.765775;AN=5008;NS=2504;DP=17666;EAS_AF=0.8224;AMR_AF=0.8256;AFR_AF=0.6059;EUR_AF=0.8628;SAS_AF=0.7812;AA=.|||;VT=SNP
1	44356609	rs61770286	A	G	100	PASS	AC=583;AF=0.116414;AN=5008;NS=2504;DP=21372;EAS_AF=0.0923;AMR_AF=0.1729;AFR_AF=0.0265;EUR_AF=0.1093;SAS_AF=0.2301;AA=.|||;VT=SNP
1	44357725	rs75552631	C	T	100	PASS	AC=93;AF=0.0185703;AN=5008;NS=2504;DP=19860;EAS_AF=0.0784;AMR_AF=0.0058;AFR_AF=0.0008;EUR_AF=0;SAS_AF=0.0092;AA=.|||;VT=SNP
1	44358148	rs803683	G	T	100	PASS	AC=3837;AF=0.766174;AN=5008;NS=2504;DP=18829;EAS_AF=0.8214;AMR_AF=0.8256;AFR_AF=0.6082;EUR_AF=0.8628;SAS_AF=0.7812;AA=.|||;VT=SNP
1	44359205	rs61770287	C	T	100	PASS	AC=576;AF=0.115016;AN=5008;NS=2504;DP=19094;EAS_AF=0.0923;AMR_AF=0.1729;AFR_AF=0.0212;EUR_AF=0.1093;SAS_AF=0.2301;AA=.|||;VT=SNP
1	44361506	rs16831381	G	A	100	PASS	AC=295;AF=0.0589058;AN=5008;NS=2504;DP=19953;EAS_AF=0.1319;AMR_AF=0.0303;AFR_AF=0.0408;EUR_AF=0.0388;SAS_AF=0.0491;AA=.|||;VT=SNP
1	44361533	rs17533707	C	T	100	PASS	AC=576;AF=0.115016;AN=5008;NS=2504;DP=19895;EAS_AF=0.0923;AMR_AF=0.1729;AFR_AF=0.0212;EUR_AF=0.1093;SAS_AF=0.2301;AA=.|||;VT=SNP
1	44362120	rs117744951	A	G	100	PASS	AC=56;AF=0.0111821;AN=5008;NS=2504;DP=17688;EAS_AF=0.0516;AMR_AF=0;AFR_AF=0;EUR_AF=0;SAS_AF=0.0041;AA=.|||;VT=SNP
1	44362623	rs803682	G	A	100	PASS	AC=2322;AF=0.463658;AN=5008;NS=2504;DP=18327;EAS_AF=0.5933;AMR_AF=0.5836;AFR_AF=0.1014;EUR_AF=0.6948;SAS_AF=0.4969;AA=.|||;VT=SNP
1	44362912	rs803681	C	A	100	PASS	AC=3833;AF=0.765375;AN=5008;NS=2504;DP=18405;EAS_AF=0.8214;AMR_AF=0.8242;AFR_AF=0.6059;EUR_AF=0.8628;SAS_AF=0.7812;AA=.|||;VT=SNP
1	44363143	rs16831389	C	T	100	PASS	AC=288;AF=0.057508;AN=5008;NS=2504;DP=21458;EAS_AF=0.1319;AMR_AF=0.0303;AFR_AF=0.0356;EUR_AF=0.0388;SAS_AF=0.0491;AA=.|||;VT=SNP
1	44363623	rs16831390	C	G	100	PASS	AC=287;AF=0.0573083;AN=5008;NS=2504;DP=19032;EAS_AF=0.131;AMR_AF=0.0303;AFR_AF=0.0356;EUR_AF=0.0388;SAS_AF=0.0491;AA=.|||;VT=SNP
1	44364370	rs803680	G	C	100	PASS	AC=2437;AF=0.486621;AN=5008;NS=2504;DP=18782;EAS_AF=0.5972;AMR_AF=0.5965;AFR_AF=0.1407;EUR_AF=0.7127;SAS_AF=0.5297;AA=.|||;VT=SNP
1	44365457	rs783304	A	G	100	PASS	AC=1404;AF=0.280351;AN=5008;NS=2504;DP=19046;EAS_AF=0.2252;AMR_AF=0.2291;AFR_AF=0.4493;EUR_AF=0.1501;SAS_AF=0.2791;AA=.|||;VT=SNP
1	44365529	rs783303	G	A	100	PASS	AC=3843;AF=0.767372;AN=5008;NS=2504;DP=19798;EAS_AF=0.8224;AMR_AF=0.8285;AFR_AF=0.59;EUR_AF=0.8628;SAS_AF=0.8088;AA=.|||;VT=SNP
1	44365888	rs148613784	A	G	100	PASS	AC=21;AF=0.00419329;AN=5008;NS=2504;DP=19490;EAS_AF=0.0188;AMR_AF=0;AFR_AF=0;EUR_AF=0;SAS_AF=0.002;AA=.|||;VT=SNP
1	44366250	rs3791101	G	A	100	PASS	AC=653;AF=0.130391;AN=5008;NS=2504;DP=18374;EAS_AF=0.1062;AMR_AF=0.1916;AFR_AF=0.0204;EUR_AF=0.2982;SAS_AF=0.0879;AA=.|||;VT=SNP
1	44366341	rs783302	A	G	100	PASS	AC=3386;AF=0.676118;AN=5008;NS=2504;DP=21844;EAS_AF=0.8224;AMR_AF=0.8069;AFR_AF=0.2549;EUR_AF=0.8638;SAS_AF=0.8088;AA=.|||;VT=SNP
1	44366617	rs3791102	C	T	100	PASS	AC=2420;AF=0.483227;AN=5008;NS=2504;DP=19804;EAS_AF=0.5972;AMR_AF=0.5994;AFR_AF=0.1248;EUR_AF=0.7147;SAS_AF=0.5297;AA=C|||;VT=SNP
1	44366671	rs3791103	C	T	100	PASS	AC=91;AF=0.0181709;AN=5008;NS=2504;DP=20839;EAS_AF=0.0863;AMR_AF=0.0014;AFR_AF=0;EUR_AF=0.001;SAS_AF=0.002;AA=C|||;VT=SNP
1	44366673	rs74656976	C	G	100	PASS	AC=94;AF=0.01877;AN=5008;NS=2504;DP=20957;EAS_AF=0.0893;AMR_AF=0.0014;AFR_AF=0;EUR_AF=0.001;SAS_AF=0.002;AA=C|||;VT=SNP
1	44367207	rs3791104	A	G	100	PASS	AC=267;AF=0.0533147;AN=5008;NS=2504;DP=20760;EAS_AF=0.1319;AMR_AF=0.0303;AFR_AF=0.0197;EUR_AF=0.0388;SAS_AF=0.0491;AA=A|||;VT=SNP
1	44367585	rs3791105	C	T	100	PASS	AC=14;AF=0.00279553;AN=5008;NS=2504;DP=19202;EAS_AF=0.0119;AMR_AF=0;AFR_AF=0;EUR_AF=0;SAS_AF=0.002;AA=C|||;VT=SNP
1	44368352	rs3791106	C	T	100	PASS	AC=287;AF=0.0573083;AN=5008;NS=2504;DP=18975;EAS_AF=0.13;AMR_AF=0.0303;AFR_AF=0.0378;EUR_AF=0.0388;SAS_AF=0.047;AA=c|||;VT=SNP
1	44369009	rs783301	C	T	100	PASS	AC=582;AF=0.116214;AN=5008;NS=2504;DP=18352;EAS_AF=0.0923;AMR_AF=0.1729;AFR_AF=0.0265;EUR_AF=0.1103;SAS_AF=0.228;AA=C|||;VT=SNP
1	44369435	rs11210934	G	A	100	PASS	AC=2388;AF=0.476837;AN=5008;NS=2504;DP=19449;EAS_AF=0.5942;AMR_AF=0.585;AFR_AF=0.1014;EUR_AF=0.6958;SAS_AF=0.5613;AA=G|||;VT=SNP
1	44369444	rs11210935	G	A	100	PASS	AC=2765;AF=0.552117;AN=5008;NS=2504;DP=19514;EAS_AF=0.7282;AMR_AF=0.6282;AFR_AF=0.1793;EUR_AF=0.7535;SAS_AF=0.6135;AA=G|||;VT=SNP
1	44369600	rs2485995	G	A	100	PASS	AC=582;AF=0.116214;AN=5008;NS=2504;DP=21093;EAS_AF=0.0923;AMR_AF=0.1729;AFR_AF=0.0265;EUR_AF=0.1103;SAS_AF=0.228;AA=G|||;VT=SNP
1	44372805	rs3791108	A	G	100	PASS	AC=286;AF=0.0571086;AN=5008;NS=2504;DP=25723;EAS_AF=0.1359;AMR_AF=0.0274;AFR_AF=0.0386;EUR_AF=0.0398;SAS_AF=0.0399;AA=A|||;VT=SNP
1	44372827	rs2428964	C	T	100	PASS	AC=3496;AF=0.698083;AN=5008;NS=2504;DP=26421;EAS_AF=0.8274;AMR_AF=0.7939;AFR_AF=0.2678;EUR_AF=0.9105;SAS_AF=0.8599;AA=T|||;VT=SNP
1	44373409	rs2486012	A	G	100	PASS	AC=582;AF=0.116214;AN=5008;NS=2504;DP=22916;EAS_AF=0.0923;AMR_AF=0.1729;AFR_AF=0.0265;EUR_AF=0.1103;SAS_AF=0.228;AA=A|||;VT=SNP
1	44373426	rs78570835	C	G	100	PASS	AC=298;AF=0.0595048;AN=5008;NS=2504;DP=22743;EAS_AF=0.1359;AMR_AF=0.0303;AFR_AF=0.0424;EUR_AF=0.0398;SAS_AF=0.045;AA=C|||;VT=SNP
1	44373439	rs2428963	C	T	100	PASS	AC=576;AF=0.115016;AN=5008;NS=2504;DP=22994;EAS_AF=0.0952;AMR_AF=0.1715;AFR_AF=0.0204;EUR_AF=0.1103;SAS_AF=0.228;AA=C|||;VT=SNP
1	44376158	rs3791110	T	A	100	PASS	AC=268;AF=0.0535144;AN=5008;NS=2504;DP=23833;EAS_AF=0.1359;AMR_AF=0.0303;AFR_AF=0.0197;EUR_AF=0.0398;SAS_AF=0.045;AA=T|||;VT=SNP
1	44376186	rs3791111	T	G	100	PASS	AC=291;AF=0.058107;AN=5008;NS=2504;DP=23351;EAS_AF=0.1359;AMR_AF=0.0303;AFR_AF=0.0371;EUR_AF=0.0398;SAS_AF=0.045;AA=T|||;VT=SNP
1	44376590	rs137930518	G	A	100	PASS	AC=7;AF=0.00139776;AN=5008;NS=2504;DP=19576;EAS_AF=0.0069;AMR_AF=0;AFR_AF=0;EUR_AF=0;SAS_AF=0;AA=G|||;VT=SNP
1	44377370	rs185670974	T	C	100	PASS	AC=46;AF=0.0091853;AN=5008;NS=2504;DP=13353;EAS_AF=0.0446;AMR_AF=0;AFR_AF=0.0008;EUR_AF=0;SAS_AF=0;AA=T|||;VT=SNP
1	44377503	rs4314918	G	A	100	PASS	AC=2877;AF=0.574481;AN=5008;NS=2504;DP=13835;EAS_AF=0.7381;AMR_AF=0.6628;AFR_AF=0.1831;EUR_AF=0.8002;SAS_AF=0.6401;AA=G|||;VT=SNP
1	44377748	rs147529685	T	C	100	PASS	AC=21;AF=0.00419329;AN=5008;NS=2504;DP=21665;EAS_AF=0.0169;AMR_AF=0;AFR_AF=0;EUR_AF=0;SAS_AF=0.0041;AA=T|||;VT=SNP
1	44379248	rs3791112	T	G	100	PASS	AC=2581;AF=0.515375;AN=5008;NS=2504;DP=19577;EAS_AF=0.6022;AMR_AF=0.6326;AFR_AF=0.1422;EUR_AF=0.7604;SAS_AF=0.5951;AA=T|||;VT=SNP
1	44379493	rs2248305	C	T	100	PASS	AC=581;AF=0.116014;AN=5008;NS=2504;DP=17844;EAS_AF=0.0923;AMR_AF=0.1729;AFR_AF=0.0265;EUR_AF=0.1103;SAS_AF=0.227;AA=C|||;VT=SNP
1	44379577	rs1859725	A	G	100	PASS	AC=581;AF=0.116014;AN=5008;NS=2504;DP=18168;EAS_AF=0.0923;AMR_AF=0.1729;AFR_AF=0.0265;EUR_AF=0.1103;SAS_AF=0.227;AA=A|||;VT=SNP
1	44379957	rs6674176	G	A	100	PASS	AC=2873;AF=0.573682;AN=5008;NS=2504;DP=19527;EAS_AF=0.7381;AMR_AF=0.6628;AFR_AF=0.18;EUR_AF=0.8002;SAS_AF=0.6401;AA=G|||;VT=SNP
1	44380450	rs376517666	G	A	100	PASS	AC=10;AF=0.00199681;AN=5008;NS=2504;DP=17184;EAS_AF=0.0099;AMR_AF=0;AFR_AF=0;EUR_AF=0;SAS_AF=0;AA=G|||;VT=SNP
1	44380641	rs78745580	T	C	100	PASS	AC=290;AF=0.0579073;AN=5008;NS=2504;DP=22320;EAS_AF=0.1349;AMR_AF=0.0303;AFR_AF=0.0371;EUR_AF=0.0398;SAS_AF=0.045;AA=T|||;VT=SNP
1	44381246	rs2486011	C	T	100	PASS	AC=3970;AF=0.792732;AN=5008;NS=2504;DP=20750;EAS_AF=0.8304;AMR_AF=0.8573;AFR_AF=0.5847;EUR_AF=0.9115;SAS_AF=0.8671;AA=T|||;VT=SNP
1	44381847	rs1766964	T	C	100	PASS	AC=583;AF=0.116414;AN=5008;NS=2504;DP=22711;EAS_AF=0.0923;AMR_AF=0.1729;AFR_AF=0.0265;EUR_AF=0.1113;SAS_AF=0.228;AA=T|||;VT=SNP
1	44382515	rs1766966	A	G	100	PASS	AC=939;AF=0.1875;AN=5008;NS=2504;DP=17604;EAS_AF=0.0923;AMR_AF=0.1888;AFR_AF=0.2867;EUR_AF=0.1123;SAS_AF=0.228;AA=G|||;VT=SNP
1	44382524	rs4660262	G	A	100	PASS	AC=2526;AF=0.504393;AN=5008;NS=2504;DP=17538;EAS_AF=0.5992;AMR_AF=0.6225;AFR_AF=0.1278;EUR_AF=0.7406;SAS_AF=0.589;AA=G|||;VT=SNP
1	44383487	rs59665418	T	C	100	PASS	AC=285;AF=0.0569089;AN=5008;NS=2504;DP=7670;EAS_AF=0.1359;AMR_AF=0.0303;AFR_AF=0.0325;EUR_AF=0.0398;SAS_AF=0.045;AA=T|||;VT=SNP
1	44383672	rs61027202	A	G	100	PASS	AC=295;AF=0.0589058;AN=5008;NS=2504;DP=13139;EAS_AF=0.1349;AMR_AF=0.0303;AFR_AF=0.0408;EUR_AF=0.0398;SAS_AF=0.045;AA=A|||;VT=SNP
1	44383914	rs4660756	C	T	100	PASS	AC=515;AF=0.102835;AN=5008;NS=2504;DP=12731;EAS_AF=0.002;AMR_AF=0.1816;AFR_AF=0.0174;EUR_AF=0.2972;SAS_AF=0.0665;AA=C|||;VT=SNP
1	44383921	rs116943403	G	A	100	PASS	AC=92;AF=0.0183706;AN=5008;NS=2504;DP=12500;EAS_AF=0.0883;AMR_AF=0.0043;AFR_AF=0;EUR_AF=0;SAS_AF=0;AA=G|||;VT=SNP
1	44386305	rs3120802	C	T	100	PASS	AC=3755;AF=0.7498;AN=5008;NS=2504;DP=13946;EAS_AF=0.8304;AMR_AF=0.8487;AFR_AF=0.4266;EUR_AF=0.9115;SAS_AF=0.8671;AA=T|||;VT=SNP
1	44386615	rs3120803	A	G	100	PASS	AC=4052;AF=0.809105;AN=5008;NS=2504;DP=14630;EAS_AF=0.8363;AMR_AF=0.8602;AFR_AF=0.6407;EUR_AF=0.9115;SAS_AF=0.8671;AA=G|||;VT=SNP;EX_TARGET
1	44386642	rs3764833	G	C	100	PASS	AC=344;AF=0.0686901;AN=5008;NS=2504;DP=14506;EAS_AF=0.1349;AMR_AF=0.0331;AFR_AF=0.0772;EUR_AF=0.0398;SAS_AF=0.044;AA=G|||;VT=SNP;EX_TARGET
1	44387228	rs1636876	T	G	100	PASS	AC=3813;AF=0.761382;AN=5008;NS=2504;DP=19528;EAS_AF=0.8304;AMR_AF=0.8516;AFR_AF=0.469;EUR_AF=0.9115;SAS_AF=0.8671;AA=g|||;VT=SNP
1	44387625	rs1636877	G	A	100	PASS	AC=581;AF=0.116014;AN=5008;NS=2504;DP=20853;EAS_AF=0.0903;AMR_AF=0.1729;AFR_AF=0.0265;EUR_AF=0.1103;SAS_AF=0.229;AA=G|||;VT=SNP
1	44388208	rs112353926	C	T	100	PASS	AC=267;AF=0.0533147;AN=5008;NS=2504;DP=17739;EAS_AF=0.1349;AMR_AF=0.0303;AFR_AF=0.0197;EUR_AF=0.0398;SAS_AF=0.045;AA=C|||;VT=SNP
1	44388624	rs2428962	C	T	100	PASS	AC=3999;AF=0.798522;AN=5008;NS=2504;DP=16512;EAS_AF=0.8304;AMR_AF=0.8602;AFR_AF=0.6051;EUR_AF=0.9115;SAS_AF=0.8671;AA=T|||;VT=SNP
1	44389553	rs59922817	C	G	100	PASS	AC=44;AF=0.00878594;AN=5008;NS=2504;DP=18783;EAS_AF=0.0367;AMR_AF=0.0058;AFR_AF=0;EUR_AF=0;SAS_AF=0.0031;AA=C|||;VT=SNP
1	44389681	rs59914650	A	G	100	PASS	AC=292;AF=0.0583067;AN=5008;NS=2504;DP=19432;EAS_AF=0.1339;AMR_AF=0.0317;AFR_AF=0.0393;EUR_AF=0.0398;SAS_AF=0.044;AA=A|||;VT=SNP
1	44389959	rs2245439	C	T	100	PASS	AC=582;AF=0.116214;AN=5008;NS=2504;DP=18165;EAS_AF=0.0923;AMR_AF=0.1715;AFR_AF=0.0265;EUR_AF=0.1103;SAS_AF=0.229;AA=C|||;VT=SNP
1	44390392	rs9326136	C	T	100	PASS	AC=2440;AF=0.48722;AN=5008;NS=2504;DP=22139;EAS_AF=0.6081;AMR_AF=0.6153;AFR_AF=0.062;EUR_AF=0.7376;SAS_AF=0.589;AA=c|||;VT=SNP
1	44391288	rs12569336	T	A	100	PASS	AC=290;AF=0.0579073;AN=5008;NS=2504;DP=20588;EAS_AF=0.1339;AMR_AF=0.0317;AFR_AF=0.0378;EUR_AF=0.0398;SAS_AF=0.044;AA=T|||;VT=SNP
1	44391438	rs11210936	A	T	100	PASS	AC=2583;AF=0.515775;AN=5008;NS=2504;DP=21980;EAS_AF=0.6042;AMR_AF=0.6326;AFR_AF=0.143;EUR_AF=0.7604;SAS_AF=0.5941;AA=A|||;VT=SNP
1	44391516	rs12569354	T	C	100	PASS	AC=251;AF=0.0501198;AN=5008;NS=2504;DP=23076;EAS_AF=0.1339;AMR_AF=0.0288;AFR_AF=0.0076;EUR_AF=0.0427;SAS_AF=0.044;AA=T|||;VT=SNP
1	44391722	rs2485991	T	C	100	PASS	AC=975;AF=0.194688;AN=5008;NS=2504;DP=20495;EAS_AF=0.0923;AMR_AF=0.1902;AFR_AF=0.3124;EUR_AF=0.1123;SAS_AF=0.229;AA=t|||;VT=SNP
1	44392792	rs11578313	G	A	100	PASS	AC=2495;AF=0.498203;AN=5008;NS=2504;DP=16825;EAS_AF=0.6022;AMR_AF=0.6196;AFR_AF=0.1029;EUR_AF=0.7416;SAS_AF=0.589;AA=g|||;VT=SNP
1	44392921	rs2428961	C	T	100	PASS	AC=595;AF=0.11881;AN=5008;NS=2504;DP=18537;EAS_AF=0.0923;AMR_AF=0.1729;AFR_AF=0.034;EUR_AF=0.1113;SAS_AF=0.2301;AA=C|||;VT=SNP
1	44393146	rs2428960	A	G	100	PASS	AC=594;AF=0.11861;AN=5008;NS=2504;DP=20651;EAS_AF=0.0923;AMR_AF=0.1729;AFR_AF=0.034;EUR_AF=0.1113;SAS_AF=0.229;AA=A|||;VT=SNP
1	44393276	rs2352990	T	A	100	PASS	AC=2962;AF=0.591454;AN=5008;NS=2504;DP=20524;EAS_AF=0.6032;AMR_AF=0.6499;AFR_AF=0.4206;EUR_AF=0.7614;SAS_AF=0.5941;AA=A|||;VT=SNP
1	44393533	rs4031031	C	T	100	PASS	AC=2855;AF=0.570088;AN=5008;NS=2504;DP=18441;EAS_AF=0.5972;AMR_AF=0.6326;AFR_AF=0.3616;EUR_AF=0.7416;SAS_AF=0.6033;AA=C|||;VT=SNP
1	44394585	rs116955305	A	C	100	PASS	AC=109;AF=0.0217652;AN=5008;NS=2504;DP=17422;EAS_AF=0.0744;AMR_AF=0.0331;AFR_AF=0.0008;EUR_AF=0.006;SAS_AF=0.0041;AA=A|||;VT=SNP
1	44395224	rs2428959	C	T	100	PASS	AC=578;AF=0.115415;AN=5008;NS=2504;DP=15613;EAS_AF=0.0913;AMR_AF=0.1729;AFR_AF=0.0219;EUR_AF=0.1113;SAS_AF=0.2301;AA=C|||;VT=SNP
1	44395309	rs12127226	C	T	100	PASS	AC=2598;AF=0.51877;AN=5008;NS=2504;DP=17386;EAS_AF=0.6071;AMR_AF=0.6311;AFR_AF=0.143;EUR_AF=0.7594;SAS_AF=0.6084;AA=c|||;VT=SNP
1	44395516	rs76527208	C	A	100	PASS	AC=253;AF=0.0505192;AN=5008;NS=2504;DP=18501;EAS_AF=0.1339;AMR_AF=0.0288;AFR_AF=0.0113;EUR_AF=0.0398;SAS_AF=0.044;AA=C|||;VT=SNP
1	44395786	rs2108202	C	T	100	PASS	AC=2598;AF=0.51877;AN=5008;NS=2504;DP=23946;EAS_AF=0.6071;AMR_AF=0.6311;AFR_AF=0.143;EUR_AF=0.7594;SAS_AF=0.6084;AA=C|||;VT=SNP;EX_TARGET
1	44396196	rs12561948	A	G	100	PASS	AC=254;AF=0.0507188;AN=5008;NS=2504;DP=21646;EAS_AF=0.1349;AMR_AF=0.0288;AFR_AF=0.0113;EUR_AF=0.0398;SAS_AF=0.044;AA=A|||;VT=SNP
1	44396215	rs1859726	T	C	100	PASS	AC=597;AF=0.119209;AN=5008;NS=2504;DP=21440;EAS_AF=0.0923;AMR_AF=0.1729;AFR_AF=0.034;EUR_AF=0.1123;SAS_AF=0.2311;AA=T|||;VT=SNP
1	44396646	rs6801	C	G	100	PASS	AC=2598;AF=0.51877;AN=5008;NS=2504;DP=18789;EAS_AF=0.6071;AMR_AF=0.6311;AFR_AF=0.143;EUR_AF=0.7594;SAS_AF=0.6084;AA=C|||;VT=SNP
1	44396790	rs2485990	G	A	100	PASS	AC=597;AF=0.119209;AN=5008;NS=2504;DP=17244;EAS_AF=0.0933;AMR_AF=0.1729;AFR_AF=0.034;EUR_AF=0.1123;SAS_AF=0.2301;AA=g|||;VT=SNP
1	44399608	rs1548634	T	C	100	PASS	AC=983;AF=0.196286;AN=5008;NS=2504;DP=16242;EAS_AF=0.0903;AMR_AF=0.1916;AFR_AF=0.3185;EUR_AF=0.1123;SAS_AF=0.2301;AA=C|||;VT=SNP
1	44399942	rs12726706	G	A	100	PASS	AC=2774;AF=0.553914;AN=5008;NS=2504;DP=19002;EAS_AF=0.6071;AMR_AF=0.6455;AFR_AF=0.2708;EUR_AF=0.7575;SAS_AF=0.6074;AA=G|||;VT=SNP
1	44400532	rs3762422	T	A	100	PASS	AC=2511;AF=0.501398;AN=5008;NS=2504;DP=17497;EAS_AF=0.6042;AMR_AF=0.6225;AFR_AF=0.1036;EUR_AF=0.7396;SAS_AF=0.6022;AA=T|||;VT=SNP
1	44401225	rs113785268	T	C	100	PASS	AC=375;AF=0.0748802;AN=5008;NS=2504;DP=18345;EAS_AF=0.1359;AMR_AF=0.0331;AFR_AF=0.0998;EUR_AF=0.0398;SAS_AF=0.044;AA=C|||;VT=SNP
1	44401384	rs2242637	A	G	100	PASS	AC=4191;AF=0.836861;AN=5008;NS=2504;DP=18495;EAS_AF=0.8254;AMR_AF=0.8732;AFR_AF=0.7368;EUR_AF=0.9115;SAS_AF=0.8814;AA=G|||;VT=SNP;EX_TARGET
1	44402565	rs12127737	G	A	100	PASS	AC=2509;AF=0.500998;AN=5008;NS=2504;DP=15126;EAS_AF=0.6012;AMR_AF=0.6239;AFR_AF=0.1021;EUR_AF=0.7416;SAS_AF=0.6022;AA=G|||;VT=SNP
1	44402794	rs75209795	G	A	100	PASS	AC=310;AF=0.061901;AN=5008;NS=2504;DP=17489;EAS_AF=0.124;AMR_AF=0.0317;AFR_AF=0.031;EUR_AF=0.0398;SAS_AF=0.0838;AA=G|||;VT=SNP
1	44403042	rs1766968	T	C	100	PASS	AC=639;AF=0.127596;AN=5008;NS=2504;DP=15590;EAS_AF=0.0913;AMR_AF=0.1744;AFR_AF=0.0923;EUR_AF=0.1103;SAS_AF=0.1973;AA=T|||;VT=SNP
1	44403489	rs6671164	G	T	100	PASS	AC=2589;AF=0.516973;AN=5008;NS=2504;DP=17458;EAS_AF=0.6081;AMR_AF=0.6369;AFR_AF=0.1339;EUR_AF=0.7614;SAS_AF=0.6043;AA=G|||;VT=SNP
1	44405214	rs3120804	T	G	100	PASS	AC=554;AF=0.110623;AN=5008;NS=2504;DP=14309;EAS_AF=0.0913;AMR_AF=0.1729;AFR_AF=0.0333;EUR_AF=0.1103;SAS_AF=0.1912;AA=T|||;VT=SNP
1	44405339	rs34830883	T	C	100	PASS	AC=2526;AF=0.504393;AN=5008;NS=2504;DP=15772;EAS_AF=0.6091;AMR_AF=0.6239;AFR_AF=0.1029;EUR_AF=0.7465;SAS_AF=0.6053;AA=T|||;VT=SNP
1	44405419	rs60957099	C	T	100	PASS	AC=310;AF=0.061901;AN=5008;NS=2504;DP=21180;EAS_AF=0.124;AMR_AF=0.0317;AFR_AF=0.031;EUR_AF=0.0398;SAS_AF=0.0838;AA=C|||;VT=SNP
1	44405563	rs11210937	T	C	100	PASS	AC=2907;AF=0.580471;AN=5008;NS=2504;DP=23274;EAS_AF=0.7371;AMR_AF=0.6657;AFR_AF=0.1672;EUR_AF=0.8002;SAS_AF=0.6912;AA=T|||;VT=SNP
1	44405710	rs58246403	G	A	100	PASS	AC=310;AF=0.061901;AN=5008;NS=2504;DP=20320;EAS_AF=0.124;AMR_AF=0.0317;AFR_AF=0.031;EUR_AF=0.0398;SAS_AF=0.0838;AA=G|||;VT=SNP
1	44406113	rs3120805	C	T	100	PASS	AC=554;AF=0.110623;AN=5008;NS=2504;DP=18763;EAS_AF=0.0913;AMR_AF=0.1729;AFR_AF=0.0333;EUR_AF=0.1103;SAS_AF=0.1912;AA=C|||;VT=SNP
1	44406505	rs140525366	G	A	100	PASS	AC=301;AF=0.0601038;AN=5008;NS=2504;DP=11760;EAS_AF=0.124;AMR_AF=0.0288;AFR_AF=0.0257;EUR_AF=0.0398;SAS_AF=0.0838;AA=g|||;VT=SNP
1	44406516	rs9727068	A	G	100	PASS	AC=4063;AF=0.811302;AN=5008;NS=2504;DP=12544;EAS_AF=0.8294;AMR_AF=0.866;AFR_AF=0.6392;EUR_AF=0.9115;SAS_AF=0.8834;AA=g|||;VT=SNP
1	44406714	rs116675633	T	C	100	PASS	AC=312;AF=0.0623003;AN=5008;NS=2504;DP=15706;EAS_AF=0.124;AMR_AF=0.0331;AFR_AF=0.0318;EUR_AF=0.0398;SAS_AF=0.0838;AA=T|||;VT=SNP
1	44406725	rs2906597	A	G	100	PASS	AC=555;AF=0.110823;AN=5008;NS=2504;DP=14660;EAS_AF=0.0923;AMR_AF=0.1729;AFR_AF=0.0333;EUR_AF=0.1103;SAS_AF=0.1912;AA=A|||;VT=SNP
1	44407401	rs12737898	C	G	100	PASS	AC=4187;AF=0.836062;AN=5008;NS=2504;DP=15923;EAS_AF=0.8234;AMR_AF=0.8718;AFR_AF=0.7352;EUR_AF=0.9115;SAS_AF=0.8824;AA=G|||;VT=SNP
1	44407699	rs112530169	A	T	100	PASS	AC=77;AF=0.0153754;AN=5008;NS=2504;DP=16422;EAS_AF=0.0159;AMR_AF=0.013;AFR_AF=0.0136;EUR_AF=0.0249;SAS_AF=0.0092;AA=T|||;VT=SNP
1	44408454	rs2485989	T	C	100	PASS	AC=547;AF=0.109225;AN=5008;NS=2504;DP=18483;EAS_AF=0.0923;AMR_AF=0.1772;AFR_AF=0.0257;EUR_AF=0.1083;SAS_AF=0.1922;AA=T|||;VT=SNP
1	44408969	rs6680421	C	A	100	PASS	AC=2574;AF=0.513978;AN=5008;NS=2504;DP=20709;EAS_AF=0.6071;AMR_AF=0.6196;AFR_AF=0.1316;EUR_AF=0.7604;SAS_AF=0.6063;AA=C|||;VT=SNP
1	44409044	rs80221567	A	G	100	PASS	AC=22;AF=0.00439297;AN=5008;NS=2504;DP=20232;EAS_AF=0.0218;AMR_AF=0;AFR_AF=0;EUR_AF=0;SAS_AF=0;AA=A|||;VT=SNP
1	44409048	rs2428957	A	G	100	PASS	AC=819;AF=0.163538;AN=5008;NS=2504;DP=20406;EAS_AF=0.0933;AMR_AF=0.1873;AFR_AF=0.2262;EUR_AF=0.1093;SAS_AF=0.1902;AA=A|||;VT=SNP
1	44409943	rs2428956	A	G	100	PASS	AC=3748;AF=0.748403;AN=5008;NS=2504;DP=16609;EAS_AF=0.7063;AMR_AF=0.8256;AFR_AF=0.6135;EUR_AF=0.8698;SAS_AF=0.7945;AA=G|||;VT=SNP
1	44411174	rs141496231	C	G	100	PASS	AC=306;AF=0.0611022;AN=5008;NS=2504;DP=14645;EAS_AF=0.121;AMR_AF=0.0403;AFR_AF=0.0257;EUR_AF=0.0398;SAS_AF=0.0838;AA=C|||;VT=SNP
1	44411589	rs4448553	A	G	100	PASS	AC=2769;AF=0.552915;AN=5008;NS=2504;DP=17093;EAS_AF=0.6131;AMR_AF=0.634;AFR_AF=0.2685;EUR_AF=0.7584;SAS_AF=0.6063;AA=A|||;VT=SNP
1	44414127	rs1990150	C	G	100	PASS	AC=1313;AF=0.262181;AN=5008;NS=2504;DP=21934;EAS_AF=0.2123;AMR_AF=0.2305;AFR_AF=0.3752;EUR_AF=0.1521;SAS_AF=0.2965;AA=C|||;VT=SNP
1	44414156	rs3791116	T	A	100	PASS	AC=2733;AF=0.545727;AN=5008;NS=2504;DP=21598;EAS_AF=0.6161;AMR_AF=0.634;AFR_AF=0.2315;EUR_AF=0.7644;SAS_AF=0.6104;AA=T|||;VT=SNP
1	44414423	rs2428955	C	T	100	PASS	AC=4123;AF=0.823283;AN=5008;NS=2504;DP=22764;EAS_AF=0.8284;AMR_AF=0.866;AFR_AF=0.6626;EUR_AF=0.9175;SAS_AF=0.908;AA=T|||;VT=SNP
1	44415376	rs35709314	C	T	100	PASS	AC=14;AF=0.00279553;AN=5008;NS=2504;DP=20517;EAS_AF=0.0089;AMR_AF=0;AFR_AF=0.0038;EUR_AF=0;SAS_AF=0;AA=C|||;VT=SNP;EX_TARGET
1	44415415	rs2240447	C	T	100	PASS	AC=2530;AF=0.505192;AN=5008;NS=2504;DP=20937;EAS_AF=0.6161;AMR_AF=0.6167;AFR_AF=0.0877;EUR_AF=0.7634;SAS_AF=0.6104;AA=C|||;VT=SNP;EX_TARGET
1	44415424	rs41270385	A	G	100	PASS	AC=259;AF=0.0517173;AN=5008;NS=2504;DP=21111;EAS_AF=0.1181;AMR_AF=0.036;AFR_AF=0;EUR_AF=0.0348;SAS_AF=0.0818;AA=A|||;VT=SNP;EX_TARGET
1	44415973	rs80320144	C	T	100	PASS	AC=61;AF=0.0121805;AN=5008;NS=2504;DP=24089;EAS_AF=0.0575;AMR_AF=0;AFR_AF=0;EUR_AF=0;SAS_AF=0.0031;AA=C|||;VT=SNP
1	44416090	rs7556565	C	T	100	PASS	AC=2530;AF=0.505192;AN=5008;NS=2504;DP=23694;EAS_AF=0.6161;AMR_AF=0.6182;AFR_AF=0.0885;EUR_AF=0.7634;SAS_AF=0.6084;AA=T|||;VT=SNP
1	44417630	rs6675620	C	T	100	PASS	AC=2726;AF=0.544329;AN=5008;NS=2504;DP=19746;EAS_AF=0.6161;AMR_AF=0.6297;AFR_AF=0.2292;EUR_AF=0.7634;SAS_AF=0.6104;AA=T|||;VT=SNP
1	44419518	rs143202249	G	A	100	PASS	AC=9;AF=0.00179712;AN=5008;NS=2504;DP=17909;EAS_AF=0.0089;AMR_AF=0;AFR_AF=0;EUR_AF=0;SAS_AF=0;AA=G|||;VT=SNP
1	44419546	rs2486014	T	C	100	PASS	AC=552;AF=0.110224;AN=5008;NS=2504;DP=18030;EAS_AF=0.0952;AMR_AF=0.1758;AFR_AF=0.0295;EUR_AF=0.1093;SAS_AF=0.1892;AA=T|||;VT=SNP
1	44420248	rs2486013	A	G	100	PASS	AC=4192;AF=0.837061;AN=5008;NS=2504;DP=19869;EAS_AF=0.8343;AMR_AF=0.8674;AFR_AF=0.7103;EUR_AF=0.9165;SAS_AF=0.908;AA=G|||;VT=SNP
1	44420754	rs1008137	C	T	100	PASS	AC=807;AF=0.161142;AN=5008;NS=2504;DP=20062;EAS_AF=0.0952;AMR_AF=0.1873;AFR_AF=0.2163;EUR_AF=0.1093;SAS_AF=0.1892;AA=C|||;VT=SNP
1	44421433	rs4660263	A	C	100	PASS	AC=2534;AF=0.50599;AN=5008;NS=2504;DP=21391;EAS_AF=0.6181;AMR_AF=0.6167;AFR_AF=0.0885;EUR_AF=0.7634;SAS_AF=0.6115;AA=A|||;VT=SNP
1	44424714	rs12045544	C	T	100	PASS	AC=328;AF=0.0654952;AN=5008;NS=2504;DP=22696;EAS_AF=0.0942;AMR_AF=0.0965;AFR_AF=0.0174;EUR_AF=0.0775;SAS_AF=0.0665;AA=C|||;VT=SNP
1	44424879	rs4660758	T	G	100	PASS	AC=2728;AF=0.544728;AN=5008;NS=2504;DP=21980;EAS_AF=0.6161;AMR_AF=0.6297;AFR_AF=0.23;EUR_AF=0.7644;SAS_AF=0.6104;AA=G|||;VT=SNP
1	44426025	rs2301993	G	A	100	PASS	AC=2709;AF=0.540935;AN=5008;NS=2504;DP=20866;EAS_AF=0.6151;AMR_AF=0.6282;AFR_AF=0.2269;EUR_AF=0.7634;SAS_AF=0.5982;AA=G|||;VT=SNP
1	44426823	rs2301992	C	T	100	PASS	AC=514;AF=0.102636;AN=5008;NS=2504;DP=20708;EAS_AF=0.1181;AMR_AF=0.0447;AFR_AF=0.1619;EUR_AF=0.0437;SAS_AF=0.1084;AA=C|||;VT=SNP;EX_TARGET
1	44426948	rs2906596	G	A	100	PASS	AC=4115;AF=0.821685;AN=5008;NS=2504;DP=17104;EAS_AF=0.8284;AMR_AF=0.8646;AFR_AF=0.6589;EUR_AF=0.9155;SAS_AF=0.908;AA=A|||;VT=SNP
1	44428632	rs12145999	C	T	100	PASS	AC=2524;AF=0.503994;AN=5008;NS=2504;DP=21321;EAS_AF=0.6151;AMR_AF=0.6153;AFR_AF=0.0847;EUR_AF=0.7634;SAS_AF=0.6104;AA=C|||;VT=SNP
1	44428680	rs1636879	G	C	100	PASS	AC=813;AF=0.16234;AN=5008;NS=2504;DP=22464;EAS_AF=0.0952;AMR_AF=0.1873;AFR_AF=0.2201;EUR_AF=0.1093;SAS_AF=0.1902;AA=G|||;VT=SNP
1	44428715	rs3828146	C	T	100	PASS	AC=2720;AF=0.543131;AN=5008;NS=2504;DP=23122;EAS_AF=0.6151;AMR_AF=0.6282;AFR_AF=0.2262;EUR_AF=0.7634;SAS_AF=0.6104;AA=T|||;VT=SNP
1	44428902	rs3791118	G	A	100	PASS	AC=543;AF=0.108427;AN=5008;NS=2504;DP=22757;EAS_AF=0.12;AMR_AF=0.049;AFR_AF=0.177;EUR_AF=0.0487;SAS_AF=0.1074;AA=G|||;VT=SNP
1	44430163	rs72684780	C	T	100	PASS	AC=355;AF=0.0708866;AN=5008;NS=2504;DP=19073;EAS_AF=0.1002;AMR_AF=0.098;AFR_AF=0.0318;EUR_AF=0.0785;SAS_AF=0.0665;AA=c|||;VT=SNP
1	44431362	rs3791119	C	G	100	PASS	AC=2728;AF=0.544728;AN=5008;NS=2504;DP=20860;EAS_AF=0.6161;AMR_AF=0.6297;AFR_AF=0.239;EUR_AF=0.7634;SAS_AF=0.5992;AA=g|||;VT=SNP
1	44431715	rs3791120	T	C	100	PASS	AC=2728;AF=0.544728;AN=5008;NS=2504;DP=18893;EAS_AF=0.6161;AMR_AF=0.6297;AFR_AF=0.239;EUR_AF=0.7634;SAS_AF=0.5992;AA=c|||;VT=SNP
1	44432500	rs4660759	C	G	100	PASS	AC=2729;AF=0.544928;AN=5008;NS=2504;DP=16786;EAS_AF=0.6161;AMR_AF=0.6297;AFR_AF=0.239;EUR_AF=0.7634;SAS_AF=0.6002;AA=g|||;VT=SNP
1	44433864	rs7412307	C	G	100	PASS	AC=2782;AF=0.555511;AN=5008;NS=2504;DP=17780;EAS_AF=0.7341;AMR_AF=0.6513;AFR_AF=0.0923;EUR_AF=0.7982;SAS_AF=0.68;AA=N|||;VT=SNP
1	44434613	rs2486007	A	G	100	PASS	AC=764;AF=0.152556;AN=5008;NS=2504;DP=18684;EAS_AF=0.0952;AMR_AF=0.1859;AFR_AF=0.1846;EUR_AF=0.1083;SAS_AF=0.1902;AA=N|||;VT=SNP
1	44434794	rs72637955	A	T	100	PASS	AC=24;AF=0.00479233;AN=5008;NS=2504;DP=21335;EAS_AF=0.0218;AMR_AF=0;AFR_AF=0;EUR_AF=0;SAS_AF=0.002;AA=a|||;VT=SNP
1	44438396	rs783308	A	C	100	PASS	AC=1088;AF=0.217252;AN=5008;NS=2504;DP=21277;EAS_AF=0.2123;AMR_AF=0.2248;AFR_AF=0.2057;EUR_AF=0.1531;SAS_AF=0.2986;AA=a|||;VT=SNP
1	44438961	rs4221	A	G	100	PASS	AC=1591;AF=0.317692;AN=5008;NS=2504;DP=21170;EAS_AF=0.2123;AMR_AF=0.2493;AFR_AF=0.5734;EUR_AF=0.1531;SAS_AF=0.2986;AA=g|||;VT=SNP
1	44438974	rs7161	C	T	100	PASS	AC=2443;AF=0.487819;AN=5008;NS=2504;DP=20786;EAS_AF=0.6131;AMR_AF=0.6037;AFR_AF=0.0567;EUR_AF=0.7445;SAS_AF=0.5951;AA=c|||;VT=SNP
1	44439785	rs2486008	T	C	100	PASS	AC=4174;AF=0.833466;AN=5008;NS=2504;DP=23475;EAS_AF=0.8284;AMR_AF=0.866;AFR_AF=0.7073;EUR_AF=0.9185;SAS_AF=0.8988;AA=g|||;VT=SNP
1	44440146	rs4660761	G	A	100	PASS	AC=2787;AF=0.55651;AN=5008;NS=2504;DP=18129;EAS_AF=0.7341;AMR_AF=0.6513;AFR_AF=0.0946;EUR_AF=0.7992;SAS_AF=0.681;AA=g|||;VT=SNP
1	44440769	rs2286241	G	C	100	PASS	AC=402;AF=0.0802716;AN=5008;NS=2504;DP=12330;EAS_AF=0.1786;AMR_AF=0.0461;AFR_AF=0.0371;EUR_AF=0.0537;SAS_AF=0.089;AA=g|||;VT=SNP;EX_TARGET
1	44441533	rs2286243	A	G	100	PASS	AC=459;AF=0.0916534;AN=5008;NS=2504;DP=16933;EAS_AF=0.1786;AMR_AF=0.0461;AFR_AF=0.0802;EUR_AF=0.0537;SAS_AF=0.089;AA=a|||;VT=SNP;EX_TARGET
1	44442521	rs12410334	A	C	100	PASS	AC=2801;AF=0.559305;AN=5008;NS=2504;DP=21922;EAS_AF=0.7361;AMR_AF=0.6513;AFR_AF=0.0946;EUR_AF=0.7992;SAS_AF=0.6933;AA=a|||;VT=SNP;EX_TARGET
1	44442930	rs2428954	A	G	100	PASS	AC=1108;AF=0.221246;AN=5008;NS=2504;DP=18162;EAS_AF=0.0942;AMR_AF=0.2046;AFR_AF=0.407;EUR_AF=0.1183;SAS_AF=0.2188;AA=a|||;VT=SNP
1	44443459	rs2428953	G	A	100	PASS	AC=1098;AF=0.219249;AN=5008;NS=2504;DP=23736;EAS_AF=0.0942;AMR_AF=0.2032;AFR_AF=0.4009;EUR_AF=0.1173;SAS_AF=0.2188;AA=g|||;VT=SNP
1	44445667	rs3762423	T	C	100	PASS	AC=613;AF=0.122404;AN=5008;NS=2504;DP=15441;EAS_AF=0.1786;AMR_AF=0.0576;AFR_AF=0.1914;EUR_AF=0.0527;SAS_AF=0.089;AA=c|||;VT=SNP
1	44446455	rs2231280	T	C	100	PASS	AC=400;AF=0.0798722;AN=5008;NS=2504;DP=23925;EAS_AF=0.1786;AMR_AF=0.0461;AFR_AF=0.0356;EUR_AF=0.0537;SAS_AF=0.089;AA=t|||;VT=SNP
1	44446634	rs2486006	A	G	100	PASS	AC=4117;AF=0.822085;AN=5008;NS=2504;DP=21190;EAS_AF=0.8294;AMR_AF=0.8646;AFR_AF=0.6566;EUR_AF=0.9165;SAS_AF=0.911;AA=g|||;VT=SNP
1	44446651	rs2486005	T	C	100	PASS	AC=1722;AF=0.34385;AN=5008;NS=2504;DP=20653;EAS_AF=0.2738;AMR_AF=0.2608;AFR_AF=0.5983;EUR_AF=0.172;SAS_AF=0.3078;AA=c|||;VT=SNP
1	44447413	rs1859728	G	C	100	PASS	AC=399;AF=0.0796725;AN=5008;NS=2504;DP=17706;EAS_AF=0.1786;AMR_AF=0.0461;AFR_AF=0.0356;EUR_AF=0.0527;SAS_AF=0.089;AA=g|||;VT=SNP;EX_TARGET
1	44448110	rs869896	C	T	100	PASS	AC=412;AF=0.0822684;AN=5008;NS=2504;DP=19945;EAS_AF=0.1786;AMR_AF=0.0461;AFR_AF=0.0454;EUR_AF=0.0527;SAS_AF=0.089;AA=c|||;VT=SNP
1	44449531	rs61770309	G	T	100	PASS	AC=256;AF=0.0511182;AN=5008;NS=2504;DP=16636;EAS_AF=0.002;AMR_AF=0.0807;AFR_AF=0.0091;EUR_AF=0.1531;SAS_AF=0.0327;AA=g|||;VT=SNP
1	44449684	rs3791122	T	G	100	PASS	AC=457;AF=0.091254;AN=5008;NS=2504;DP=19260;EAS_AF=0.1786;AMR_AF=0.0476;AFR_AF=0.0772;EUR_AF=0.0537;SAS_AF=0.09;AA=t|||;VT=SNP
1	44449770	rs2486003	A	G	100	PASS	AC=4144;AF=0.827476;AN=5008;NS=2504;DP=18084;EAS_AF=0.8294;AMR_AF=0.866;AFR_AF=0.6755;EUR_AF=0.9165;SAS_AF=0.9121;AA=g|||;VT=SNP
1	44451234	rs1061781	C	T	100	PASS	AC=468;AF=0.0934505;AN=5008;NS=2504;DP=10726;EAS_AF=0.1528;AMR_AF=0.0778;AFR_AF=0.0477;EUR_AF=0.1004;SAS_AF=0.0982;AA=c|||;VT=SNP;EX_TARGET
1	44451477	rs2286244	G	T	100	PASS	AC=174;AF=0.0347444;AN=5008;NS=2504;DP=14123;EAS_AF=0.0774;AMR_AF=0.0101;AFR_AF=0.0461;EUR_AF=0.005;SAS_AF=0.0235;AA=g|||;VT=SNP
1	44453025	rs72683973	C	T	100	PASS	AC=510;AF=0.101837;AN=5008;NS=2504;DP=20054;EAS_AF=0.1696;AMR_AF=0.1138;AFR_AF=0.0711;EUR_AF=0.0805;SAS_AF=0.0869;AA=c|||;VT=SNP
1	44454839	rs4567315	T	C	100	PASS	AC=2599;AF=0.51897;AN=5008;NS=2504;DP=15656;EAS_AF=0.626;AMR_AF=0.6009;AFR_AF=0.1082;EUR_AF=0.7366;SAS_AF=0.682;AA=t|||;VT=SNP
1	44455203	rs2993619	T	C	100	PASS	AC=4300;AF=0.858626;AN=5008;NS=2504;DP=16603;EAS_AF=0.9266;AMR_AF=0.8141;AFR_AF=0.8154;EUR_AF=0.8807;SAS_AF=0.8558;AA=c|||;VT=SNP
1	44455217	rs12738136	G	A	100	PASS	AC=2600;AF=0.519169;AN=5008;NS=2504;DP=17346;EAS_AF=0.626;AMR_AF=0.6009;AFR_AF=0.1082;EUR_AF=0.7376;SAS_AF=0.682;AA=g|||;VT=SNP
1	44455871	rs2231284	T	C	100	PASS	AC=1433;AF=0.286142;AN=5008;NS=2504;DP=18790;EAS_AF=0.2867;AMR_AF=0.2176;AFR_AF=0.466;EUR_AF=0.1789;SAS_AF=0.2014;AA=t|||;VT=SNP
1	44456742	rs7555	C	T	100	PASS	AC=848;AF=0.169329;AN=5008;NS=2504;DP=15740;EAS_AF=0.1687;AMR_AF=0.1412;AFR_AF=0.3101;EUR_AF=0.0825;SAS_AF=0.089;AA=C|||;VT=SNP
1	44457215	rs12403025	G	A	100	PASS	AC=2568;AF=0.51278;AN=5008;NS=2504;DP=12564;EAS_AF=0.6042;AMR_AF=0.5879;AFR_AF=0.1293;EUR_AF=0.7316;SAS_AF=0.6585;AA=G|||;VT=SNP
1	44457305	rs12403036	G	A	100	PASS	AC=2567;AF=0.51258;AN=5008;NS=2504;DP=12400;EAS_AF=0.6042;AMR_AF=0.5879;AFR_AF=0.1293;EUR_AF=0.7316;SAS_AF=0.6575;AA=G|||;VT=SNP
1	44458928	rs10890286	T	C	100	PASS	AC=2746;AF=0.548323;AN=5008;NS=2504;DP=16152;EAS_AF=0.6042;AMR_AF=0.5994;AFR_AF=0.2564;EUR_AF=0.7316;SAS_AF=0.6605;AA=C|||;VT=SNP
1	44460857	rs41270403	C	T	100	PASS	AC=354;AF=0.0706869;AN=5008;NS=2504;DP=19875;EAS_AF=0.1032;AMR_AF=0.0994;AFR_AF=0.0174;EUR_AF=0.0775;SAS_AF=0.0818;AA=C|||;VT=SNP;EX_TARGET
1	44461822	rs2301983	C	T	100	PASS	AC=284;AF=0.0567093;AN=5008;NS=2504;DP=17118;EAS_AF=0.1141;AMR_AF=0.0418;AFR_AF=0.0113;EUR_AF=0.0417;SAS_AF=0.0849;AA=C|||;VT=SNP;EX_TARGET
1	44462028	rs12563522	A	G	100	PASS	AC=16;AF=0.00319489;AN=5008;NS=2504;DP=16346;EAS_AF=0.0149;AMR_AF=0;AFR_AF=0;EUR_AF=0;SAS_AF=0.001;AA=A|||;VT=SNP
1	44463170	rs2248253	G	A	100	PASS	AC=784;AF=0.15655;AN=5008;NS=2504;DP=14071;EAS_AF=0.1548;AMR_AF=0.1268;AFR_AF=0.2761;EUR_AF=0.0845;SAS_AF=0.092;AA=G|||;VT=SNP;EX_TARGET
1	44463204	rs2286245	C	T	100	PASS	AC=296;AF=0.0591054;AN=5008;NS=2504;DP=14389;EAS_AF=0.1131;AMR_AF=0.0461;AFR_AF=0.0121;EUR_AF=0.0427;SAS_AF=0.093;AA=C|||;VT=SNP;EX_TARGET
1	44464205	rs3791124	A	G	100	PASS	AC=4197;AF=0.838059;AN=5008;NS=2504;DP=21385;EAS_AF=0.7827;AMR_AF=0.7579;AFR_AF=0.9592;EUR_AF=0.834;SAS_AF=0.7924;AA=G|||;VT=SNP
1	44464454	rs3791125	G	A	100	PASS	AC=110;AF=0.0219649;AN=5008;NS=2504;DP=18423;EAS_AF=0.0675;AMR_AF=0.0144;AFR_AF=0.0068;EUR_AF=0.002;SAS_AF=0.0215;AA=G|||;VT=SNP
1	44465419	rs803619	T	C	100	PASS	AC=4506;AF=0.89976;AN=5008;NS=2504;DP=18680;EAS_AF=0.8968;AMR_AF=0.8055;AFR_AF=0.9818;EUR_AF=0.8777;SAS_AF=0.8814;AA=C|||;VT=SNP
1	44466606	rs2248632	G	A	100	PASS	AC=836;AF=0.166933;AN=5008;NS=2504;DP=16772;EAS_AF=0.1677;AMR_AF=0.1354;AFR_AF=0.2943;EUR_AF=0.0825;SAS_AF=0.1033;AA=G|||;VT=SNP;EX_TARGET
1	44468235	rs2248829	G	A	100	PASS	AC=870;AF=0.173722;AN=5008;NS=2504;DP=20372;EAS_AF=0.1667;AMR_AF=0.1398;AFR_AF=0.3177;EUR_AF=0.0825;SAS_AF=0.1043;AA=G|||;VT=SNP;EX_TARGET
1	44469031	rs1362153	T	C	100	PASS	AC=1324;AF=0.264377;AN=5008;NS=2504;DP=20802;EAS_AF=0.1696;AMR_AF=0.17;AFR_AF=0.5976;EUR_AF=0.1103;SAS_AF=0.137;AA=C|||;VT=SNP
1	44470214	rs114382918	C	T	100	PASS	AC=294;AF=0.0587061;AN=5008;NS=2504;DP=18803;EAS_AF=0.1141;AMR_AF=0.0447;AFR_AF=0.0091;EUR_AF=0.0447;SAS_AF=0.093;AA=C|||;VT=SNP
1	44470598	rs77081197	C	T	100	PASS	AC=88;AF=0.0175719;AN=5008;NS=2504;DP=19647;EAS_AF=0.0675;AMR_AF=0.0115;AFR_AF=0.0045;EUR_AF=0;SAS_AF=0.0061;AA=C|||;VT=SNP
1	44470675	rs72683978	T	G	100	PASS	AC=527;AF=0.105232;AN=5008;NS=2504;DP=20255;EAS_AF=0.1677;AMR_AF=0.1167;AFR_AF=0.0703;EUR_AF=0.0815;SAS_AF=0.1043;AA=T|||;VT=SNP
1	44474802	rs11210939	G	A	100	PASS	AC=2460;AF=0.491214;AN=5008;NS=2504;DP=14224;EAS_AF=0.6022;AMR_AF=0.5778;AFR_AF=0.0688;EUR_AF=0.7286;SAS_AF=0.6421;AA=G|||;VT=SNP
1	44474848	rs11804824	G	A	100	PASS	AC=812;AF=0.162141;AN=5008;NS=2504;DP=13088;EAS_AF=0.1746;AMR_AF=0.1369;AFR_AF=0.2685;EUR_AF=0.0835;SAS_AF=0.1043;AA=G|||;VT=SNP
1	44475123	rs113551349	C	T	100	PASS	AC=489;AF=0.0976438;AN=5008;NS=2504;DP=18200;EAS_AF=0.003;AMR_AF=0.1686;AFR_AF=0.0189;EUR_AF=0.2783;SAS_AF=0.0654;AA=C|||;VT=SNP
1	44475408	rs2486002	T	C	100	PASS	AC=951;AF=0.189896;AN=5008;NS=2504;DP=16815;EAS_AF=0.1746;AMR_AF=0.1455;AFR_AF=0.3691;EUR_AF=0.0835;SAS_AF=0.1043;AA=C|||;VT=SNP
1	44475586	rs1766967	G	A	100	PASS	AC=776;AF=0.154952;AN=5008;NS=2504;DP=16908;EAS_AF=0.1746;AMR_AF=0.1354;AFR_AF=0.2421;EUR_AF=0.0835;SAS_AF=0.1043;AA=G|||;VT=SNP;EX_TARGET
1	44475987	rs2486001	T	C	100	PASS	AC=4205;AF=0.839657;AN=5008;NS=2504;DP=14587;EAS_AF=0.7847;AMR_AF=0.7637;AFR_AF=0.9576;EUR_AF=0.8429;SAS_AF=0.7873;AA=C|||;VT=SNP
1	44476203	rs1766970	C	G	100	PASS	AC=927;AF=0.185104;AN=5008;NS=2504;DP=11266;EAS_AF=0.1746;AMR_AF=0.1369;AFR_AF=0.3555;EUR_AF=0.0835;SAS_AF=0.1043;AA=G|||;VT=SNP
1	44477038	rs192270735	C	T	100	PASS	AC=49;AF=0.00978435;AN=5008;NS=2504;DP=14597;EAS_AF=0.0437;AMR_AF=0;AFR_AF=0;EUR_AF=0;SAS_AF=0.0051;AA=C|||;VT=SNP
1	44478007	rs2486000	T	C	100	PASS	AC=4204;AF=0.839457;AN=5008;NS=2504;DP=19833;EAS_AF=0.7847;AMR_AF=0.7622;AFR_AF=0.9561;EUR_AF=0.8439;SAS_AF=0.7883;AA=C|||;VT=SNP
1	44479725	rs3791127	C	A	100	PASS	AC=117;AF=0.0233626;AN=5008;NS=2504;DP=17290;EAS_AF=0.0754;AMR_AF=0.0159;AFR_AF=0.0053;EUR_AF=0.002;SAS_AF=0.0215;AA=C|||;VT=SNP
1	44480010	rs2477614	A	G	100	PASS	AC=4193;AF=0.83726;AN=5008;NS=2504;DP=18713;EAS_AF=0.7698;AMR_AF=0.7637;AFR_AF=0.9637;EUR_AF=0.8439;SAS_AF=0.7812;AA=G|||;VT=SNP
1	44480093	rs3791129	G	A	100	PASS	AC=2355;AF=0.470248;AN=5008;NS=2504;DP=18409;EAS_AF=0.5853;AMR_AF=0.5476;AFR_AF=0.0666;EUR_AF=0.6869;SAS_AF=0.6196;AA=G|||;VT=SNP
1	44481492	rs1325440	T	C	100	PASS	AC=4168;AF=0.832268;AN=5008;NS=2504;DP=16353;EAS_AF=0.7857;AMR_AF=0.7637;AFR_AF=0.9191;EUR_AF=0.8539;SAS_AF=0.7894;AA=C|||;VT=SNP
1	44482312	rs783305	C	T	100	PASS	AC=956;AF=0.190895;AN=5008;NS=2504;DP=12436;EAS_AF=0.1746;AMR_AF=0.1729;AFR_AF=0.3169;EUR_AF=0.1233;SAS_AF=0.1196;AA=C|||;VT=SNP
1	44482495	rs117178740	C	A	100	PASS	AC=95;AF=0.0189696;AN=5008;NS=2504;DP=13648;EAS_AF=0.0238;AMR_AF=0;AFR_AF=0;EUR_AF=0;SAS_AF=0.0726;AA=C|||;VT=SNP
1	44486239	rs9429225	C	T	100	PASS	AC=3841;AF=0.766973;AN=5008;NS=2504;DP=23747;EAS_AF=0.6181;AMR_AF=0.7464;AFR_AF=0.829;EUR_AF=0.8479;SAS_AF=0.7679;AA=T|||;VT=SNP
1	44487268	rs74818264	C	T	100	PASS	AC=44;AF=0.00878594;AN=5008;NS=2504;DP=18725;EAS_AF=0.0367;AMR_AF=0;AFR_AF=0;EUR_AF=0.004;SAS_AF=0.0031;AA=C|||;VT=SNP
1	44487280	rs6429644	T	C	100	PASS	AC=1460;AF=0.291534;AN=5008;NS=2504;DP=19174;EAS_AF=0.0952;AMR_AF=0.134;AFR_AF=0.8616;EUR_AF=0.0696;SAS_AF=0.0634;AA=C|||;VT=SNP
1	44487950	rs11585120	A	G	100	PASS	AC=1262;AF=0.251997;AN=5008;NS=2504;DP=18990;EAS_AF=0.0813;AMR_AF=0.1167;AFR_AF=0.7383;EUR_AF=0.0626;SAS_AF=0.0613;AA=G|||;VT=SNP
1	44488329	rs2485999	C	A	100	PASS	AC=648;AF=0.129393;AN=5008;NS=2504;DP=15150;EAS_AF=0.0427;AMR_AF=0.0865;AFR_AF=0.3343;EUR_AF=0.0636;SAS_AF=0.0399;AA=C|||;VT=SNP
1	44488466	rs34282584	A	C	100	PASS	AC=1006;AF=0.200879;AN=5008;NS=2504;DP=14555;EAS_AF=0.2103;AMR_AF=0.2277;AFR_AF=0.0628;EUR_AF=0.3499;SAS_AF=0.2055;AA=A|||;VT=SNP
1	44488613	rs2428966	A	G	100	PASS	AC=1264;AF=0.252396;AN=5008;NS=2504;DP=17262;EAS_AF=0.0813;AMR_AF=0.1153;AFR_AF=0.739;EUR_AF=0.0646;SAS_AF=0.0613;AA=G|||;VT=SNP
1	44489099	rs2485998	A	G	100	PASS	AC=1266;AF=0.252796;AN=5008;NS=2504;DP=18033;EAS_AF=0.0813;AMR_AF=0.1153;AFR_AF=0.7398;EUR_AF=0.0646;SAS_AF=0.0624;AA=G|||;VT=SNP
1	44489325	rs183571864	A	T	100	PASS	AC=42;AF=0.00838658;AN=5008;NS=2504;DP=16667;EAS_AF=0.0417;AMR_AF=0;AFR_AF=0;EUR_AF=0;SAS_AF=0;AA=a|||;VT=SNP
1	44490723	rs7554322	C	T	100	PASS	AC=505;AF=0.100839;AN=5008;NS=2504;DP=21464;EAS_AF=0.1022;AMR_AF=0.1239;AFR_AF=0.0159;EUR_AF=0.1133;SAS_AF=0.1851;AA=C|||;VT=SNP
1	44490729	rs2906599	C	T	100	PASS	AC=1269;AF=0.253395;AN=5008;NS=2504;DP=21181;EAS_AF=0.0804;AMR_AF=0.1138;AFR_AF=0.7428;EUR_AF=0.0656;SAS_AF=0.0624;AA=T|||;VT=SNP
1	44491104	rs77544796	C	T	100	PASS	AC=506;AF=0.101038;AN=5008;NS=2504;DP=18046;EAS_AF=0.1042;AMR_AF=0.1254;AFR_AF=0.0136;EUR_AF=0.1143;SAS_AF=0.1851;AA=C|||;VT=SNP
1	44491905	rs72683987	C	T	100	PASS	AC=365;AF=0.0728834;AN=5008;NS=2504;DP=18967;EAS_AF=0.0427;AMR_AF=0.0677;AFR_AF=0.1316;EUR_AF=0.0616;SAS_AF=0.0399;AA=C|||;VT=SNP
1	44493795	rs7523468	A	G	100	PASS	AC=2926;AF=0.584265;AN=5008;NS=2504;DP=19177;EAS_AF=0.3958;AMR_AF=0.5202;AFR_AF=0.8162;EUR_AF=0.6074;SAS_AF=0.4867;AA=g|||;VT=SNP
1	44494156	rs783306	G	A	100	PASS	AC=945;AF=0.188698;AN=5008;NS=2504;DP=17946;EAS_AF=0.4444;AMR_AF=0.2147;AFR_AF=0.0182;EUR_AF=0.1451;SAS_AF=0.182;AA=G|||;VT=SNP
1	44494552	rs783307	T	C	100	PASS	AC=1269;AF=0.253395;AN=5008;NS=2504;DP=20187;EAS_AF=0.4554;AMR_AF=0.232;AFR_AF=0.1906;EUR_AF=0.1531;SAS_AF=0.2485;AA=T|||;VT=SNP
1	44496479	rs2486010	G	T	100	PASS	AC=1081;AF=0.215855;AN=5008;NS=2504;DP=8319;EAS_AF=0.3919;AMR_AF=0.2262;AFR_AF=0.0439;EUR_AF=0.1531;SAS_AF=0.3241;AA=G|||;VT=SNP
1	44497249	rs12037805	T	C	100	PASS	AC=1009;AF=0.201478;AN=5008;NS=2504;DP=14409;EAS_AF=0.1667;AMR_AF=0.2637;AFR_AF=0.0817;EUR_AF=0.3429;SAS_AF=0.2096;AA=T|||;VT=SNP
1	44497847	rs67193654	C	T	100	PASS	AC=436;AF=0.0870607;AN=5008;NS=2504;DP=21471;EAS_AF=0.0575;AMR_AF=0.196;AFR_AF=0.1089;EUR_AF=0.0527;SAS_AF=0.046;AA=C|||;VT=SNP
1	44498463	rs2477618	G	C	100	PASS	AC=750;AF=0.14976;AN=5008;NS=2504;DP=22102;EAS_AF=0.0575;AMR_AF=0.2118;AFR_AF=0.3177;EUR_AF=0.0706;SAS_AF=0.0552;AA=G|||;VT=SNP
1	44498812	rs12038878	A	G	100	PASS	AC=1514;AF=0.302316;AN=5008;NS=2504;DP=20213;EAS_AF=0.3294;AMR_AF=0.3184;AFR_AF=0.2103;EUR_AF=0.4105;SAS_AF=0.2761;AA=A|||;VT=SNP
1	44499242	rs1978195	A	G	100	PASS	AC=1511;AF=0.301717;AN=5008;NS=2504;DP=18855;EAS_AF=0.3294;AMR_AF=0.317;AFR_AF=0.2095;EUR_AF=0.4095;SAS_AF=0.2761;AA=A|||;VT=SNP
1	44499488	rs12138281	G	C	100	PASS	AC=667;AF=0.133187;AN=5008;NS=2504;DP=13604;EAS_AF=0.1329;AMR_AF=0.0893;AFR_AF=0.1815;EUR_AF=0.1064;SAS_AF=0.1268;AA=G|||;VT=SNP
1	44500524	rs6429645	G	C	100	PASS	AC=839;AF=0.167532;AN=5008;NS=2504;DP=17080;EAS_AF=0.1389;AMR_AF=0.1182;AFR_AF=0.2005;EUR_AF=0.1581;SAS_AF=0.1973;AA=G|||;VT=SNP
1	44501067	rs9660458	A	G	100	PASS	AC=3701;AF=0.739018;AN=5008;NS=2504;DP=23623;EAS_AF=0.6419;AMR_AF=0.6844;AFR_AF=0.975;EUR_AF=0.6561;SAS_AF=0.6442;AA=G|||;VT=SNP
1	44502163	rs16831558	C	T	100	PASS	AC=1183;AF=0.236222;AN=5008;NS=2504;DP=19474;EAS_AF=0.2748;AMR_AF=0.2738;AFR_AF=0.2549;EUR_AF=0.1481;SAS_AF=0.2352;AA=C|||;VT=SNP
1	44502909	rs2428965	T	C	100	PASS	AC=3595;AF=0.717851;AN=5008;NS=2504;DP=19669;EAS_AF=0.8264;AMR_AF=0.7795;AFR_AF=0.621;EUR_AF=0.6759;SAS_AF=0.7362;AA=T|||;VT=SNP
1	44503040	rs2485993	A	G	100	PASS	AC=4111;AF=0.820887;AN=5008;NS=2504;DP=15343;EAS_AF=0.8274;AMR_AF=0.8285;AFR_AF=0.9297;EUR_AF=0.7266;SAS_AF=0.7587;AA=G|||;VT=SNP
1	44503576	rs4660763	T	C	100	PASS	AC=3965;AF=0.791733;AN=5008;NS=2504;DP=16968;EAS_AF=0.8274;AMR_AF=0.8199;AFR_AF=0.8253;EUR_AF=0.7256;SAS_AF=0.7577;AA=T|||;VT=SNP
1	44503783	rs34189025	A	T	100	PASS	AC=602;AF=0.120208;AN=5008;NS=2504;DP=14895;EAS_AF=0.122;AMR_AF=0.1974;AFR_AF=0.0061;EUR_AF=0.2674;SAS_AF=0.0665;AA=A|||;VT=SNP
1	44504227	rs9429127	A	G	100	PASS	AC=4085;AF=0.815695;AN=5008;NS=2504;DP=14534;EAS_AF=0.8274;AMR_AF=0.8271;AFR_AF=0.9123;EUR_AF=0.7247;SAS_AF=0.7587;AA=G|||;VT=SNP
1	44504809	rs2477616	G	A	100	PASS	AC=4076;AF=0.813898;AN=5008;NS=2504;DP=18914;EAS_AF=0.7976;AMR_AF=0.8271;AFR_AF=0.9289;EUR_AF=0.7247;SAS_AF=0.7577;AA=A|||;VT=SNP
1	44505646	rs10157253	C	G	100	PASS	AC=3770;AF=0.752796;AN=5008;NS=2504;DP=18867;EAS_AF=0.7778;AMR_AF=0.8156;AFR_AF=0.7224;EUR_AF=0.7207;SAS_AF=0.7566;AA=C|||;VT=SNP
1	44505789	rs6677372	G	A	100	PASS	AC=3776;AF=0.753994;AN=5008;NS=2504;DP=19949;EAS_AF=0.7976;AMR_AF=0.8127;AFR_AF=0.7133;EUR_AF=0.7207;SAS_AF=0.7566;AA=A|||;VT=SNP
1	44506265	rs2485994	G	A	100	PASS	AC=647;AF=0.129193;AN=5008;NS=2504;DP=19357;EAS_AF=0.0387;AMR_AF=0.2032;AFR_AF=0.2489;EUR_AF=0.0736;SAS_AF=0.0654;AA=G|||;VT=SNP
1	44506420	rs813642	A	C	100	PASS	AC=3965;AF=0.791733;AN=5008;NS=2504;DP=19342;EAS_AF=0.8075;AMR_AF=0.8228;AFR_AF=0.8381;EUR_AF=0.7266;SAS_AF=0.7577;AA=A|||;VT=SNP
1	44507222	rs4469748	A	G	100	PASS	AC=3889;AF=0.776558;AN=5008;NS=2504;DP=15522;EAS_AF=0.8075;AMR_AF=0.8184;AFR_AF=0.7837;EUR_AF=0.7247;SAS_AF=0.7587;AA=G|||;VT=SNP
1	44507773	rs17413167	T	G	100	PASS	AC=835;AF=0.166733;AN=5008;NS=2504;DP=14799;EAS_AF=0.1944;AMR_AF=0.2291;AFR_AF=0.0492;EUR_AF=0.3082;SAS_AF=0.1074;AA=T|||;VT=SNP
1	44508927	rs753637	A	G	100	PASS	AC=4085;AF=0.815695;AN=5008;NS=2504;DP=18206;EAS_AF=0.7976;AMR_AF=0.8329;AFR_AF=0.9312;EUR_AF=0.7266;SAS_AF=0.7577;AA=G|||;VT=SNP
1	44508975	rs2993620	C	A	100	PASS	AC=645;AF=0.128794;AN=5008;NS=2504;DP=17676;EAS_AF=0.0387;AMR_AF=0.2017;AFR_AF=0.2481;EUR_AF=0.0736;SAS_AF=0.0654;AA=C|||;VT=SNP
1	44509391	rs2275340	C	T	100	PASS	AC=1273;AF=0.254193;AN=5008;NS=2504;DP=19360;EAS_AF=0.3313;AMR_AF=0.2666;AFR_AF=0.177;EUR_AF=0.1909;SAS_AF=0.3354;AA=C|||;VT=SNP
1	44509551	rs751442	A	C	100	PASS	AC=3981;AF=0.794928;AN=5008;NS=2504;DP=19391;EAS_AF=0.7966;AMR_AF=0.8256;AFR_AF=0.857;EUR_AF=0.7266;SAS_AF=0.7577;AA=C|||;VT=SNP
1	44510128	rs17413277	C	T	100	PASS	AC=1260;AF=0.251597;AN=5008;NS=2504;DP=20422;EAS_AF=0.3304;AMR_AF=0.2666;AFR_AF=0.1762;EUR_AF=0.1909;SAS_AF=0.3241;AA=C|||;VT=SNP
1	44510779	rs17404823	T	C	100	PASS	AC=837;AF=0.167133;AN=5008;NS=2504;DP=21611;EAS_AF=0.1944;AMR_AF=0.2291;AFR_AF=0.0507;EUR_AF=0.3082;SAS_AF=0.1074;AA=C|||;VT=SNP
1	44511409	rs6693689	A	C	100	PASS	AC=1317;AF=0.262979;AN=5008;NS=2504;DP=19963;EAS_AF=0.3323;AMR_AF=0.2666;AFR_AF=0.1906;EUR_AF=0.1928;SAS_AF=0.3589;AA=A|||;VT=SNP
1	44513955	rs41270409	T	A	100	PASS	AC=788;AF=0.157348;AN=5008;NS=2504;DP=18866;EAS_AF=0.1647;AMR_AF=0.2305;AFR_AF=0.0378;EUR_AF=0.3062;SAS_AF=0.1063;AA=T|||;VT=SNP
1	44514883	rs2108201	G	C	100	PASS	AC=3363;AF=0.671526;AN=5008;NS=2504;DP=17703;EAS_AF=0.7788;AMR_AF=0.7695;AFR_AF=0.4917;EUR_AF=0.671;SAS_AF=0.7352;AA=G|||;VT=SNP
1	44515445	rs2057966	G	A	100	PASS	AC=2715;AF=0.542133;AN=5008;NS=2504;DP=17888;EAS_AF=0.7371;AMR_AF=0.572;AFR_AF=0.2436;EUR_AF=0.5984;SAS_AF=0.6656;AA=G|||;VT=SNP
1	44515696	rs2057968	G	A	100	PASS	AC=2694;AF=0.537939;AN=5008;NS=2504;DP=19351;EAS_AF=0.7282;AMR_AF=0.572;AFR_AF=0.2352;EUR_AF=0.5974;SAS_AF=0.6656;AA=G|||;VT=SNP
1	44515962	rs72683990	G	A	100	PASS	AC=646;AF=0.128994;AN=5008;NS=2504;DP=20932;EAS_AF=0.0417;AMR_AF=0.1988;AFR_AF=0.2481;EUR_AF=0.0736;SAS_AF=0.0654;AA=G|||;VT=SNP
1	44516381	rs146475171	G	T	100	PASS	AC=32;AF=0.00638978;AN=5008;NS=2504;DP=20680;EAS_AF=0.0288;AMR_AF=0;AFR_AF=0;EUR_AF=0;SAS_AF=0.0031;AA=G|||;VT=SNP
1	44516404	rs4660766	T	C	100	PASS	AC=3970;AF=0.792732;AN=5008;NS=2504;DP=20359;EAS_AF=0.7996;AMR_AF=0.8242;AFR_AF=0.8525;EUR_AF=0.7256;SAS_AF=0.7515;AA=C|||;VT=SNP
1	44517189	rs2158821	C	A	100	PASS	AC=2060;AF=0.411342;AN=5008;NS=2504;DP=20539;EAS_AF=0.495;AMR_AF=0.4928;AFR_AF=0.2103;EUR_AF=0.497;SAS_AF=0.4509;AA=C|||;VT=SNP
1	44517409	rs1007795	G	A	100	PASS	AC=2064;AF=0.412141;AN=5008;NS=2504;DP=20168;EAS_AF=0.494;AMR_AF=0.4928;AFR_AF=0.2103;EUR_AF=0.498;SAS_AF=0.455;AA=G|||;VT=SNP
1	44519447	rs2158822	G	C	100	PASS	AC=3586;AF=0.716054;AN=5008;NS=2504;DP=21149;EAS_AF=0.7907;AMR_AF=0.7767;AFR_AF=0.6732;EUR_AF=0.663;SAS_AF=0.7086;AA=N|||;VT=SNP
1	44520070	rs11210947	A	G	100	PASS	AC=3441;AF=0.687101;AN=5008;NS=2504;DP=16373;EAS_AF=0.7907;AMR_AF=0.7709;AFR_AF=0.5673;EUR_AF=0.661;SAS_AF=0.7096;AA=N|||;VT=SNP
1	44520113	rs11210948	A	G	100	PASS	AC=3607;AF=0.720248;AN=5008;NS=2504;DP=14094;EAS_AF=0.7907;AMR_AF=0.7752;AFR_AF=0.6755;EUR_AF=0.663;SAS_AF=0.728;AA=N|||;VT=SNP
1	44521269	rs35096233	G	A	100	PASS	AC=783;AF=0.15635;AN=5008;NS=2504;DP=17081;EAS_AF=0.1587;AMR_AF=0.2334;AFR_AF=0.0386;EUR_AF=0.3052;SAS_AF=0.1053;AA=G|||;VT=SNP
1	44522274	rs942756	T	C	100	PASS	AC=3542;AF=0.707268;AN=5008;NS=2504;DP=19026;EAS_AF=0.7272;AMR_AF=0.7767;AFR_AF=0.6747;EUR_AF=0.663;SAS_AF=0.727;AA=C|||;VT=SNP
1	44523146	rs61768276	A	G	100	PASS	AC=1218;AF=0.243211;AN=5008;NS=2504;DP=18821;EAS_AF=0.2589;AMR_AF=0.2622;AFR_AF=0.1762;EUR_AF=0.1909;SAS_AF=0.3579;AA=A|||;VT=SNP
1	44523439	rs61768277	C	A	100	PASS	AC=1767;AF=0.352835;AN=5008;NS=2504;DP=19359;EAS_AF=0.3065;AMR_AF=0.4337;AFR_AF=0.388;EUR_AF=0.2326;SAS_AF=0.4192;AA=C|||;VT=SNP
1	44523443	rs61768278	C	T	100	PASS	AC=983;AF=0.196286;AN=5008;NS=2504;DP=19276;EAS_AF=0.2609;AMR_AF=0.2392;AFR_AF=0.0113;EUR_AF=0.1879;SAS_AF=0.3579;AA=T|||;VT=SNP
1	44523984	rs61768279	C	T	100	PASS	AC=791;AF=0.157947;AN=5008;NS=2504;DP=17854;EAS_AF=0.1468;AMR_AF=0.2305;AFR_AF=0.0651;EUR_AF=0.2913;SAS_AF=0.1063;AA=C|||;VT=SNP
1	44524676	rs12031261	C	T	100	PASS	AC=697;AF=0.139177;AN=5008;NS=2504;DP=19289;EAS_AF=0.1498;AMR_AF=0.1945;AFR_AF=0.1263;EUR_AF=0.1769;SAS_AF=0.0675;AA=C|||;VT=SNP
1	44526173	rs6658797	A	G	100	PASS	AC=3285;AF=0.65595;AN=5008;NS=2504;DP=20119;EAS_AF=0.6627;AMR_AF=0.6369;AFR_AF=0.6543;EUR_AF=0.5994;SAS_AF=0.7229;AA=G|||;VT=SNP
1	44526443	rs28798527	G	C	100	PASS	AC=340;AF=0.0678914;AN=5008;NS=2504;DP=20994;EAS_AF=0.0655;AMR_AF=0.0605;AFR_AF=0.0424;EUR_AF=0.0974;SAS_AF=0.0798;AA=G|||;VT=SNP
1	44529157	rs12759480	C	T	100	PASS	AC=2205;AF=0.440296;AN=5008;NS=2504;DP=19159;EAS_AF=0.5635;AMR_AF=0.4683;AFR_AF=0.3116;EUR_AF=0.3966;SAS_AF=0.5123;AA=C|||;VT=SNP
1	44529845	rs12745550	A	G	100	PASS	AC=2230;AF=0.445288;AN=5008;NS=2504;DP=18860;EAS_AF=0.5665;AMR_AF=0.4697;AFR_AF=0.3253;EUR_AF=0.3986;SAS_AF=0.5133;AA=A|||;VT=SNP
1	44530040	rs12124324	G	A	100	PASS	AC=2602;AF=0.519569;AN=5008;NS=2504;DP=17530;EAS_AF=0.63;AMR_AF=0.5303;AFR_AF=0.3933;EUR_AF=0.496;SAS_AF=0.593;AA=G|||;VT=SNP
1	44530354	rs10493116	C	T	100	PASS	AC=2251;AF=0.449481;AN=5008;NS=2504;DP=19250;EAS_AF=0.5645;AMR_AF=0.4712;AFR_AF=0.3419;EUR_AF=0.3986;SAS_AF=0.5133;AA=C|||;VT=SNP
1	44530895	rs143726277	G	A	100	PASS	AC=95;AF=0.0189696;AN=5008;NS=2504;DP=13508;EAS_AF=0.0188;AMR_AF=0.1095;AFR_AF=0;EUR_AF=0;SAS_AF=0;AA=G|||;VT=SNP
1	44531157	rs116449802	T	C	100	PASS	AC=590;AF=0.117812;AN=5008;NS=2504;DP=11527;EAS_AF=0.0655;AMR_AF=0.0735;AFR_AF=0.2247;EUR_AF=0.0984;SAS_AF=0.0787;AA=T|||;VT=SNP
1	44531167	rs115310460	T	C	100	PASS	AC=590;AF=0.117812;AN=5008;NS=2504;DP=12339;EAS_AF=0.0655;AMR_AF=0.0735;AFR_AF=0.2247;EUR_AF=0.0984;SAS_AF=0.0787;AA=C|||;VT=SNP
1	44531312	rs12122860	T	C	100	PASS	AC=590;AF=0.117812;AN=5008;NS=2504;DP=13618;EAS_AF=0.0655;AMR_AF=0.0749;AFR_AF=0.2239;EUR_AF=0.0984;SAS_AF=0.0787;AA=C|||;VT=SNP
1	44531487	rs12125560	G	A	100	PASS	AC=593;AF=0.118411;AN=5008;NS=2504;DP=16676;EAS_AF=0.0655;AMR_AF=0.0749;AFR_AF=0.2262;EUR_AF=0.0984;SAS_AF=0.0787;AA=A|||;VT=SNP
1	44531983	rs72683998	C	G	100	PASS	AC=592;AF=0.118211;AN=5008;NS=2504;DP=15107;EAS_AF=0.0655;AMR_AF=0.0749;AFR_AF=0.2254;EUR_AF=0.0984;SAS_AF=0.0787;AA=C|||;VT=SNP
1	44531995	rs7548071	G	C	100	PASS	AC=3103;AF=0.619609;AN=5008;NS=2504;DP=15454;EAS_AF=0.6488;AMR_AF=0.585;AFR_AF=0.643;EUR_AF=0.5427;SAS_AF=0.6616;AA=C|||;VT=SNP
1	44532660	rs7514789	C	T	100	PASS	AC=594;AF=0.11861;AN=5008;NS=2504;DP=18949;EAS_AF=0.0655;AMR_AF=0.0749;AFR_AF=0.2269;EUR_AF=0.0984;SAS_AF=0.0787;AA=C|||;VT=SNP
1	44532661	rs12031993	G	A	100	PASS	AC=13;AF=0.00259585;AN=5008;NS=2504;DP=18918;EAS_AF=0.0129;AMR_AF=0;AFR_AF=0;EUR_AF=0;SAS_AF=0;AA=g|||;VT=SNP
1	44532725	rs7519215	A	G	100	PASS	AC=592;AF=0.118211;AN=5008;NS=2504;DP=18202;EAS_AF=0.0655;AMR_AF=0.0749;AFR_AF=0.2254;EUR_AF=0.0984;SAS_AF=0.0787;AA=A|||;VT=SNP
1	44532939	rs4660265	C	T	100	PASS	AC=2958;AF=0.590655;AN=5008;NS=2504;DP=18784;EAS_AF=0.6468;AMR_AF=0.5591;AFR_AF=0.6293;EUR_AF=0.499;SAS_AF=0.5971;AA=T|||;VT=SNP
1	44533724	rs7554151	G	A	100	PASS	AC=592;AF=0.118211;AN=5008;NS=2504;DP=19514;EAS_AF=0.0655;AMR_AF=0.0749;AFR_AF=0.2254;EUR_AF=0.0984;SAS_AF=0.0787;AA=G|||;VT=SNP
1	44533782	rs4660266	C	T	100	PASS	AC=2225;AF=0.444289;AN=5008;NS=2504;DP=19975;EAS_AF=0.5675;AMR_AF=0.4669;AFR_AF=0.3222;EUR_AF=0.3976;SAS_AF=0.5143;AA=C|||;VT=SNP
1	44534001	rs12130685	C	T	100	PASS	AC=561;AF=0.112021;AN=5008;NS=2504;DP=19467;EAS_AF=0.0655;AMR_AF=0.0706;AFR_AF=0.2042;EUR_AF=0.0984;SAS_AF=0.0787;AA=C|||;VT=SNP
1	44534125	rs72684002	G	C	100	PASS	AC=592;AF=0.118211;AN=5008;NS=2504;DP=18218;EAS_AF=0.0655;AMR_AF=0.0749;AFR_AF=0.2254;EUR_AF=0.0984;SAS_AF=0.0787;AA=G|||;VT=SNP
1	44534252	rs16831607	T	G	100	PASS	AC=596;AF=0.11901;AN=5008;NS=2504;DP=19384;EAS_AF=0.0655;AMR_AF=0.0749;AFR_AF=0.2284;EUR_AF=0.0984;SAS_AF=0.0787;AA=G|||;VT=SNP
1	44534476	rs72686003	A	G	100	PASS	AC=592;AF=0.118211;AN=5008;NS=2504;DP=19514;EAS_AF=0.0655;AMR_AF=0.0749;AFR_AF=0.2254;EUR_AF=0.0984;SAS_AF=0.0787;AA=A|||;VT=SNP
1	44534887	rs74070419	A	C	100	PASS	AC=592;AF=0.118211;AN=5008;NS=2504;DP=17052;EAS_AF=0.0655;AMR_AF=0.0749;AFR_AF=0.2254;EUR_AF=0.0984;SAS_AF=0.0787;AA=A|||;VT=SNP
1	44534998	rs72686004	C	A	100	PASS	AC=380;AF=0.0758786;AN=5008;NS=2504;DP=19532;EAS_AF=0.0655;AMR_AF=0.062;AFR_AF=0.0726;EUR_AF=0.0974;SAS_AF=0.0787;AA=C|||;VT=SNP
1	44535078	rs4660769	G	T	100	PASS	AC=2212;AF=0.441693;AN=5008;NS=2504;DP=17837;EAS_AF=0.5685;AMR_AF=0.4669;AFR_AF=0.3116;EUR_AF=0.3976;SAS_AF=0.5143;AA=G|||;VT=SNP
1	44535107	rs72686006	A	G	100	PASS	AC=592;AF=0.118211;AN=5008;NS=2504;DP=15955;EAS_AF=0.0655;AMR_AF=0.0749;AFR_AF=0.2254;EUR_AF=0.0984;SAS_AF=0.0787;AA=G|||;VT=SNP
1	44535401	rs11210949	T	C	100	PASS	AC=2941;AF=0.58726;AN=5008;NS=2504;DP=19641;EAS_AF=0.6339;AMR_AF=0.5591;AFR_AF=0.6301;EUR_AF=0.498;SAS_AF=0.593;AA=C|||;VT=SNP
1	44535536	rs56133576	C	T	100	PASS	AC=593;AF=0.118411;AN=5008;NS=2504;DP=18347;EAS_AF=0.0655;AMR_AF=0.0749;AFR_AF=0.2254;EUR_AF=0.0984;SAS_AF=0.0798;AA=C|||;VT=SNP
1	44535643	rs55808147	G	A	100	PASS	AC=379;AF=0.0756789;AN=5008;NS=2504;DP=16242;EAS_AF=0.0655;AMR_AF=0.062;AFR_AF=0.0719;EUR_AF=0.0974;SAS_AF=0.0787;AA=G|||;VT=SNP
1	44535660	rs7524452	C	T	100	PASS	AC=2297;AF=0.458666;AN=5008;NS=2504;DP=16187;EAS_AF=0.5685;AMR_AF=0.4755;AFR_AF=0.3472;EUR_AF=0.4264;SAS_AF=0.5174;AA=C|||;VT=SNP
1	44536073	rs1123370	A	G	100	PASS	AC=592;AF=0.118211;AN=5008;NS=2504;DP=16724;EAS_AF=0.0655;AMR_AF=0.0749;AFR_AF=0.2254;EUR_AF=0.0984;SAS_AF=0.0787;AA=G|||;VT=SNP
1	44536221	rs1573967	T	A	100	PASS	AC=2965;AF=0.592053;AN=5008;NS=2504;DP=16584;EAS_AF=0.6488;AMR_AF=0.5576;AFR_AF=0.6309;EUR_AF=0.502;SAS_AF=0.5982;AA=A|||;VT=SNP
1	44536311	rs74397179	C	T	100	PASS	AC=56;AF=0.0111821;AN=5008;NS=2504;DP=10629;EAS_AF=0.0446;AMR_AF=0.0144;AFR_AF=0;EUR_AF=0;SAS_AF=0.001;AA=C|||;VT=SNP
1	44536567	rs7534826	T	C	100	PASS	AC=589;AF=0.117612;AN=5008;NS=2504;DP=14873;EAS_AF=0.0655;AMR_AF=0.0749;AFR_AF=0.2231;EUR_AF=0.0984;SAS_AF=0.0787;AA=T|||;VT=SNP
1	44536745	rs7534944	T	C	100	PASS	AC=584;AF=0.116613;AN=5008;NS=2504;DP=15151;EAS_AF=0.0625;AMR_AF=0.0749;AFR_AF=0.2209;EUR_AF=0.0994;SAS_AF=0.0787;AA=C|||;VT=SNP
1	44536769	rs7535034	T	C	100	PASS	AC=602;AF=0.120208;AN=5008;NS=2504;DP=15390;EAS_AF=0.0625;AMR_AF=0.0749;AFR_AF=0.2345;EUR_AF=0.0994;SAS_AF=0.0787;AA=C|||;VT=SNP
1	44536877	rs7527790	C	T	100	PASS	AC=572;AF=0.114217;AN=5008;NS=2504;DP=17899;EAS_AF=0.0625;AMR_AF=0.0749;AFR_AF=0.2118;EUR_AF=0.0994;SAS_AF=0.0787;AA=C|||;VT=SNP
1	44537401	rs942755	G	A	100	PASS	AC=2874;AF=0.573882;AN=5008;NS=2504;DP=20654;EAS_AF=0.6379;AMR_AF=0.5548;AFR_AF=0.5764;EUR_AF=0.5;SAS_AF=0.5941;AA=A|||;VT=SNP
1	44537545	rs2353604	G	C	100	PASS	AC=2206;AF=0.440495;AN=5008;NS=2504;DP=17853;EAS_AF=0.5466;AMR_AF=0.5072;AFR_AF=0.2685;EUR_AF=0.4294;SAS_AF=0.5276;AA=G|||;VT=SNP
1	44537673	rs74719511	C	T	100	PASS	AC=346;AF=0.0690895;AN=5008;NS=2504;DP=15237;EAS_AF=0.0625;AMR_AF=0.0274;AFR_AF=0.0946;EUR_AF=0.0696;SAS_AF=0.0706;AA=C|||;VT=SNP
1	44538014	rs1123369	A	G	100	PASS	AC=361;AF=0.0720847;AN=5008;NS=2504;DP=14484;EAS_AF=0.0615;AMR_AF=0.0317;AFR_AF=0.1044;EUR_AF=0.0696;SAS_AF=0.0706;AA=G|||;VT=SNP
1	44538817	rs75480466	C	T	100	PASS	AC=95;AF=0.0189696;AN=5008;NS=2504;DP=21005;EAS_AF=0.0347;AMR_AF=0.0086;AFR_AF=0.0356;EUR_AF=0;SAS_AF=0.0072;AA=T|||;VT=SNP
1	44538828	rs78118512	G	T	100	PASS	AC=406;AF=0.0810703;AN=5008;NS=2504;DP=20441;EAS_AF=0.0962;AMR_AF=0.0317;AFR_AF=0.1059;EUR_AF=0.0696;SAS_AF=0.0787;AA=G|||;VT=SNP
1	44538915	rs116058805	G	A	100	PASS	AC=408;AF=0.0814696;AN=5008;NS=2504;DP=13690;EAS_AF=0.0962;AMR_AF=0.0331;AFR_AF=0.1059;EUR_AF=0.0706;SAS_AF=0.0787;AA=G|||;VT=SNP
1	44538945	rs114818226	T	C	100	PASS	AC=406;AF=0.0810703;AN=5008;NS=2504;DP=15171;EAS_AF=0.0962;AMR_AF=0.0317;AFR_AF=0.1059;EUR_AF=0.0696;SAS_AF=0.0787;AA=C|||;VT=SNP
1	44539129	rs55742259	C	T	100	PASS	AC=312;AF=0.0623003;AN=5008;NS=2504;DP=20306;EAS_AF=0.0615;AMR_AF=0.0231;AFR_AF=0.0703;EUR_AF=0.0696;SAS_AF=0.0726;AA=C|||;VT=SNP
1	44539150	rs56143306	C	T	100	PASS	AC=415;AF=0.0828674;AN=5008;NS=2504;DP=20571;EAS_AF=0.1062;AMR_AF=0.0303;AFR_AF=0.1059;EUR_AF=0.0696;SAS_AF=0.0787;AA=T|||;VT=SNP
1	44539168	rs55896798	A	G	100	PASS	AC=415;AF=0.0828674;AN=5008;NS=2504;DP=20327;EAS_AF=0.1062;AMR_AF=0.0303;AFR_AF=0.1059;EUR_AF=0.0696;SAS_AF=0.0787;AA=G|||;VT=SNP
1	44539183	rs55708211	C	G	100	PASS	AC=415;AF=0.0828674;AN=5008;NS=2504;DP=20496;EAS_AF=0.1062;AMR_AF=0.0303;AFR_AF=0.1059;EUR_AF=0.0696;SAS_AF=0.0787;AA=G|||;VT=SNP
1	44539567	rs55949822	A	G	100	PASS	AC=416;AF=0.0830671;AN=5008;NS=2504;DP=19478;EAS_AF=0.1062;AMR_AF=0.0317;AFR_AF=0.1059;EUR_AF=0.0696;SAS_AF=0.0787;AA=G|||;VT=SNP
1	44539897	rs4660267	C	T	100	PASS	AC=2120;AF=0.423323;AN=5008;NS=2504;DP=22655;EAS_AF=0.5357;AMR_AF=0.4986;AFR_AF=0.2216;EUR_AF=0.4284;SAS_AF=0.5215;AA=C|||;VT=SNP
1	44539960	rs78975618	C	T	100	PASS	AC=311;AF=0.0621006;AN=5008;NS=2504;DP=22764;EAS_AF=0.0615;AMR_AF=0.0231;AFR_AF=0.0703;EUR_AF=0.0696;SAS_AF=0.0716;AA=C|||;VT=SNP
1	44540120	rs12126760	T	C	100	PASS	AC=415;AF=0.0828674;AN=5008;NS=2504;DP=20657;EAS_AF=0.1062;AMR_AF=0.0317;AFR_AF=0.1051;EUR_AF=0.0696;SAS_AF=0.0787;AA=C|||;VT=SNP
1	44540143	rs35632904	C	T	100	PASS	AC=2139;AF=0.427117;AN=5008;NS=2504;DP=21000;EAS_AF=0.5357;AMR_AF=0.4986;AFR_AF=0.236;EUR_AF=0.4284;SAS_AF=0.5215;AA=C|||;VT=SNP
1	44540145	rs12136884	C	T	100	PASS	AC=415;AF=0.0828674;AN=5008;NS=2504;DP=21105;EAS_AF=0.1062;AMR_AF=0.0317;AFR_AF=0.1051;EUR_AF=0.0696;SAS_AF=0.0787;AA=C|||;VT=SNP
1	44540163	rs12126007	A	C	100	PASS	AC=415;AF=0.0828674;AN=5008;NS=2504;DP=21010;EAS_AF=0.1062;AMR_AF=0.0317;AFR_AF=0.1051;EUR_AF=0.0696;SAS_AF=0.0787;AA=C|||;VT=SNP
1	44540686	rs76591150	G	T	100	PASS	AC=61;AF=0.0121805;AN=5008;NS=2504;DP=18191;EAS_AF=0.0595;AMR_AF=0.0014;AFR_AF=0;EUR_AF=0;SAS_AF=0;AA=G|||;VT=SNP
1	44541287	rs11210950	G	A	100	PASS	AC=2120;AF=0.423323;AN=5008;NS=2504;DP=19597;EAS_AF=0.5357;AMR_AF=0.4986;AFR_AF=0.2216;EUR_AF=0.4284;SAS_AF=0.5215;AA=G|||;VT=SNP
1	44541316	rs7531328	T	A	100	PASS	AC=433;AF=0.0864617;AN=5008;NS=2504;DP=20115;EAS_AF=0.1062;AMR_AF=0.0317;AFR_AF=0.1188;EUR_AF=0.0696;SAS_AF=0.0787;AA=T|||;VT=SNP
1	44541586	rs2057969	T	C	100	PASS	AC=587;AF=0.117212;AN=5008;NS=2504;DP=21947;EAS_AF=0.1062;AMR_AF=0.0389;AFR_AF=0.2307;EUR_AF=0.0706;SAS_AF=0.0787;AA=C|||;VT=SNP
1	44541961	rs11210951	C	A	100	PASS	AC=400;AF=0.0798722;AN=5008;NS=2504;DP=23213;EAS_AF=0.0625;AMR_AF=0.0476;AFR_AF=0.0915;EUR_AF=0.1083;SAS_AF=0.0757;AA=C|||;VT=SNP
1	44541996	rs4660770	C	T	100	PASS	AC=2264;AF=0.452077;AN=5008;NS=2504;DP=23299;EAS_AF=0.5496;AMR_AF=0.5245;AFR_AF=0.2231;EUR_AF=0.4722;SAS_AF=0.589;AA=C|||;VT=SNP
1	44542344	rs12128919	T	G	100	PASS	AC=602;AF=0.120208;AN=5008;NS=2504;DP=20243;EAS_AF=0.1081;AMR_AF=0.0533;AFR_AF=0.2375;EUR_AF=0.0716;SAS_AF=0.0716;AA=G|||;VT=SNP
1	44542491	rs4660771	G	A	100	PASS	AC=492;AF=0.0982428;AN=5008;NS=2504;DP=14640;EAS_AF=0.2054;AMR_AF=0.0519;AFR_AF=0.0053;EUR_AF=0.0924;SAS_AF=0.1524;AA=G|||;VT=SNP
1	44542783	rs6666173	G	A	100	PASS	AC=2231;AF=0.445487;AN=5008;NS=2504;DP=13403;EAS_AF=0.5357;AMR_AF=0.5086;AFR_AF=0.2973;EUR_AF=0.4324;SAS_AF=0.5215;AA=G|||;VT=SNP
1	44542973	rs111552581	T	C	100	PASS	AC=193;AF=0.0385383;AN=5008;NS=2504;DP=16051;EAS_AF=0.0446;AMR_AF=0.0115;AFR_AF=0.1006;EUR_AF=0;SAS_AF=0.0072;AA=C|||;VT=SNP
1	44544023	rs186449872	A	G	100	PASS	AC=6;AF=0.00119808;AN=5008;NS=2504;DP=17956;EAS_AF=0.004;AMR_AF=0.0014;AFR_AF=0;EUR_AF=0;SAS_AF=0.001;AA=A|||;VT=SNP
1	44544664	rs76415572	G	A	100	PASS	AC=249;AF=0.0497204;AN=5008;NS=2504;DP=18891;EAS_AF=0.0615;AMR_AF=0.0216;AFR_AF=0.0295;EUR_AF=0.0696;SAS_AF=0.0644;AA=G|||;VT=SNP
1	44545297	rs76761343	T	C	100	PASS	AC=373;AF=0.0744808;AN=5008;NS=2504;DP=17030;EAS_AF=0.0615;AMR_AF=0.0274;AFR_AF=0.1195;EUR_AF=0.0696;SAS_AF=0.0654;AA=T|||;VT=SNP
1	44545844	rs11804028	T	C	100	PASS	AC=686;AF=0.136981;AN=5008;NS=2504;DP=16299;EAS_AF=0.1508;AMR_AF=0.219;AFR_AF=0.0741;EUR_AF=0.2197;SAS_AF=0.0644;AA=C|||;VT=SNP
1	44545994	rs201107876	C	T	100	PASS	AC=40;AF=0.00798722;AN=5008;NS=2504;DP=13644;EAS_AF=0.0327;AMR_AF=0;AFR_AF=0;EUR_AF=0;SAS_AF=0.0072;AA=C|||;VT=SNP
1	44546007	rs12032045	T	C	100	PASS	AC=1618;AF=0.323083;AN=5008;NS=2504;DP=14121;EAS_AF=0.3978;AMR_AF=0.3026;AFR_AF=0.2088;EUR_AF=0.2515;SAS_AF=0.4888;AA=T|||;VT=SNP
1	44546123	rs113860974	T	G	100	PASS	AC=372;AF=0.0742812;AN=5008;NS=2504;DP=13314;EAS_AF=0.0228;AMR_AF=0.049;AFR_AF=0.1407;EUR_AF=0.0785;SAS_AF=0.0511;AA=T|||;VT=SNP
1	44546452	rs143148060	T	C	100	PASS	AC=1359;AF=0.271366;AN=5008;NS=2504;DP=10174;EAS_AF=0.1786;AMR_AF=0.2176;AFR_AF=0.3979;EUR_AF=0.163;SAS_AF=0.3456;AA=T|||;VT=SNP
1	44546553	rs68094884	A	G	100	PASS	AC=1159;AF=0.23143;AN=5008;NS=2504;DP=13213;EAS_AF=0.1538;AMR_AF=0.1974;AFR_AF=0.3593;EUR_AF=0.1193;SAS_AF=0.2781;AA=A|||;VT=SNP
1	44547181	rs1972524	G	A	100	PASS	AC=873;AF=0.174321;AN=5008;NS=2504;DP=15589;EAS_AF=0.2371;AMR_AF=0.2305;AFR_AF=0.0711;EUR_AF=0.2704;SAS_AF=0.1104;AA=G|||;VT=SNP
1	44548410	rs2031500	G	A	100	PASS	AC=3476;AF=0.694089;AN=5008;NS=2504;DP=18616;EAS_AF=0.5913;AMR_AF=0.7493;AFR_AF=0.7685;EUR_AF=0.5934;SAS_AF=0.7638;AA=A|||;VT=SNP
1	44551256	rs6675774	G	A	100	PASS	AC=1117;AF=0.223043;AN=5008;NS=2504;DP=18945;EAS_AF=0.1915;AMR_AF=0.2954;AFR_AF=0.2474;EUR_AF=0.1262;SAS_AF=0.271;AA=G|||;VT=SNP
1	44551763	rs4660772	A	G	100	PASS	AC=3573;AF=0.713458;AN=5008;NS=2504;DP=18511;EAS_AF=0.5913;AMR_AF=0.7608;AFR_AF=0.8003;EUR_AF=0.6233;SAS_AF=0.7812;AA=G|||;VT=SNP
1	44553889	rs12044178	C	G	100	PASS	AC=885;AF=0.176717;AN=5008;NS=2504;DP=15338;EAS_AF=0.2331;AMR_AF=0.2277;AFR_AF=0.0908;EUR_AF=0.2684;SAS_AF=0.1043;AA=C|||;VT=SNP
1	44554438	rs77795046	C	G	100	PASS	AC=23;AF=0.00459265;AN=5008;NS=2504;DP=21556;EAS_AF=0.0218;AMR_AF=0;AFR_AF=0;EUR_AF=0;SAS_AF=0.001;AA=C|||;VT=SNP
1	44554457	rs6698333	C	T	100	PASS	AC=2430;AF=0.485224;AN=5008;NS=2504;DP=21633;EAS_AF=0.4871;AMR_AF=0.585;AFR_AF=0.4985;EUR_AF=0.4264;SAS_AF=0.455;AA=T|||;VT=SNP
1	44555478	rs34200648	A	G	100	PASS	AC=603;AF=0.120407;AN=5008;NS=2504;DP=19735;EAS_AF=0.1478;AMR_AF=0.111;AFR_AF=0.0628;EUR_AF=0.0845;SAS_AF=0.2137;AA=A|||;VT=SNP
1	44555714	rs1408922	C	T	100	PASS	AC=744;AF=0.148562;AN=5008;NS=2504;DP=15580;EAS_AF=0.1865;AMR_AF=0.2277;AFR_AF=0.0098;EUR_AF=0.0915;SAS_AF=0.2996;AA=C|||;VT=SNP
1	44556276	rs72884281	G	C	100	PASS	AC=346;AF=0.0690895;AN=5008;NS=2504;DP=15506;EAS_AF=0.0734;AMR_AF=0.0274;AFR_AF=0.0885;EUR_AF=0.0795;SAS_AF=0.0573;AA=G|||;VT=SNP
1	44557363	rs2429059	G	C	100	PASS	AC=1175;AF=0.234625;AN=5008;NS=2504;DP=15557;EAS_AF=0.1915;AMR_AF=0.2882;AFR_AF=0.295;EUR_AF=0.1074;SAS_AF=0.2904;AA=G|||;VT=SNP
1	44557808	rs2993251	G	A	100	PASS	AC=3017;AF=0.602436;AN=5008;NS=2504;DP=16487;EAS_AF=0.5169;AMR_AF=0.7291;AFR_AF=0.6218;EUR_AF=0.496;SAS_AF=0.684;AA=A|||;VT=SNP
1	44558163	rs7551484	T	C	100	PASS	AC=1631;AF=0.325679;AN=5008;NS=2504;DP=18550;EAS_AF=0.3244;AMR_AF=0.4049;AFR_AF=0.2489;EUR_AF=0.333;SAS_AF=0.3671;AA=C|||;VT=SNP
1	44558262	rs7544459	C	T	100	PASS	AC=1587;AF=0.316893;AN=5008;NS=2504;DP=17011;EAS_AF=0.3244;AMR_AF=0.4006;AFR_AF=0.2179;EUR_AF=0.333;SAS_AF=0.3671;AA=C|||;VT=SNP
1	44558545	rs7546834	C	A	100	PASS	AC=1589;AF=0.317292;AN=5008;NS=2504;DP=17264;EAS_AF=0.3244;AMR_AF=0.4006;AFR_AF=0.2194;EUR_AF=0.333;SAS_AF=0.3671;AA=A|||;VT=SNP
1	44558680	rs2031497	A	G	100	PASS	AC=1438;AF=0.287141;AN=5008;NS=2504;DP=17981;EAS_AF=0.3165;AMR_AF=0.3674;AFR_AF=0.1747;EUR_AF=0.3012;SAS_AF=0.3374;AA=A|||;VT=SNP
1	44558743	rs2031498	G	A	100	PASS	AC=1585;AF=0.316494;AN=5008;NS=2504;DP=18076;EAS_AF=0.3244;AMR_AF=0.4006;AFR_AF=0.2163;EUR_AF=0.333;SAS_AF=0.3671;AA=G|||;VT=SNP
1	44558839	rs2031499	T	G	100	PASS	AC=1587;AF=0.316893;AN=5008;NS=2504;DP=16862;EAS_AF=0.3244;AMR_AF=0.4006;AFR_AF=0.2179;EUR_AF=0.333;SAS_AF=0.3671;AA=T|||;VT=SNP
1	44559401	rs2025615	A	G	100	PASS	AC=1585;AF=0.316494;AN=5008;NS=2504;DP=19625;EAS_AF=0.3244;AMR_AF=0.4006;AFR_AF=0.2163;EUR_AF=0.333;SAS_AF=0.3671;AA=A|||;VT=SNP
1	44560620	rs1291049	T	C	100	PASS	AC=1391;AF=0.277756;AN=5008;NS=2504;DP=11499;EAS_AF=0.1925;AMR_AF=0.3228;AFR_AF=0.3797;EUR_AF=0.159;SAS_AF=0.318;AA=T|||;VT=SNP
1	44560673	rs1291048	C	T	100	PASS	AC=885;AF=0.176717;AN=5008;NS=2504;DP=12955;EAS_AF=0.1915;AMR_AF=0.268;AFR_AF=0.1029;EUR_AF=0.0865;SAS_AF=0.2894;AA=C|||;VT=SNP
1	44560730	rs11210956	A	G	100	PASS	AC=1587;AF=0.316893;AN=5008;NS=2504;DP=12447;EAS_AF=0.3244;AMR_AF=0.4006;AFR_AF=0.2179;EUR_AF=0.333;SAS_AF=0.3671;AA=G|||;VT=SNP
1	44561131	rs12023111	C	G	100	PASS	AC=1585;AF=0.316494;AN=5008;NS=2504;DP=16724;EAS_AF=0.3244;AMR_AF=0.402;AFR_AF=0.2179;EUR_AF=0.332;SAS_AF=0.365;AA=C|||;VT=SNP
1	44561272	rs647372	T	G	100	PASS	AC=3510;AF=0.700879;AN=5008;NS=2504;DP=18922;EAS_AF=0.619;AMR_AF=0.7622;AFR_AF=0.7829;EUR_AF=0.5696;SAS_AF=0.7658;AA=G|||;VT=SNP
1	44561656	rs12086814	A	C	100	PASS	AC=1589;AF=0.317292;AN=5008;NS=2504;DP=18141;EAS_AF=0.3244;AMR_AF=0.4006;AFR_AF=0.2194;EUR_AF=0.333;SAS_AF=0.3671;AA=C|||;VT=SNP
1	44561738	rs12060915	C	T	100	PASS	AC=1587;AF=0.316893;AN=5008;NS=2504;DP=16422;EAS_AF=0.3244;AMR_AF=0.4006;AFR_AF=0.2179;EUR_AF=0.333;SAS_AF=0.3671;AA=c|||;VT=SNP
1	44561786	rs1291047	C	G	100	PASS	AC=3510;AF=0.700879;AN=5008;NS=2504;DP=14918;EAS_AF=0.619;AMR_AF=0.7622;AFR_AF=0.7829;EUR_AF=0.5696;SAS_AF=0.7658;AA=c|||;VT=SNP
1	44562274	rs78092322	G	A	100	PASS	AC=1617;AF=0.322883;AN=5008;NS=2504;DP=10393;EAS_AF=0.3234;AMR_AF=0.3991;AFR_AF=0.2171;EUR_AF=0.336;SAS_AF=0.3978;AA=G|||;VT=SNP
1	44562314	rs113613047	C	A	100	PASS	AC=423;AF=0.0844649;AN=5008;NS=2504;DP=11992;EAS_AF=0.0754;AMR_AF=0.0331;AFR_AF=0.1399;EUR_AF=0.0775;SAS_AF=0.0624;AA=C|||;VT=SNP
1	44562484	rs61768287	T	G	100	PASS	AC=1586;AF=0.316693;AN=5008;NS=2504;DP=15665;EAS_AF=0.3244;AMR_AF=0.4006;AFR_AF=0.2179;EUR_AF=0.333;SAS_AF=0.3661;AA=G|||;VT=SNP
1	44562811	rs11210960	G	A	100	PASS	AC=1453;AF=0.290136;AN=5008;NS=2504;DP=19186;EAS_AF=0.3165;AMR_AF=0.3689;AFR_AF=0.1861;EUR_AF=0.3002;SAS_AF=0.3374;AA=G|||;VT=SNP
1	44563208	rs10890287	C	T	100	PASS	AC=1587;AF=0.316893;AN=5008;NS=2504;DP=17551;EAS_AF=0.3244;AMR_AF=0.4006;AFR_AF=0.2179;EUR_AF=0.333;SAS_AF=0.3671;AA=C|||;VT=SNP
1	44563304	rs7522642	T	C	100	PASS	AC=1587;AF=0.316893;AN=5008;NS=2504;DP=15899;EAS_AF=0.3244;AMR_AF=0.4006;AFR_AF=0.2179;EUR_AF=0.333;SAS_AF=0.3671;AA=T|||;VT=SNP
1	44563818	rs548299	C	T	100	PASS	AC=3510;AF=0.700879;AN=5008;NS=2504;DP=18792;EAS_AF=0.62;AMR_AF=0.7622;AFR_AF=0.7821;EUR_AF=0.5696;SAS_AF=0.7658;AA=T|||;VT=SNP
1	44563880	rs72884289	A	G	100	PASS	AC=423;AF=0.0844649;AN=5008;NS=2504;DP=17265;EAS_AF=0.0754;AMR_AF=0.0331;AFR_AF=0.1399;EUR_AF=0.0775;SAS_AF=0.0624;AA=A|||;VT=SNP
1	44564530	rs12743696	T	C	100	PASS	AC=1587;AF=0.316893;AN=5008;NS=2504;DP=7023;EAS_AF=0.3254;AMR_AF=0.4006;AFR_AF=0.2179;EUR_AF=0.332;SAS_AF=0.3671;AA=C|||;VT=SNP
1	44564663	rs61768289	T	G	100	PASS	AC=2117;AF=0.422724;AN=5008;NS=2504;DP=15799;EAS_AF=0.4266;AMR_AF=0.4395;AFR_AF=0.4017;EUR_AF=0.4095;SAS_AF=0.4489;AA=G|||;VT=SNP
1	44564974	rs6671246	A	G	100	PASS	AC=2119;AF=0.423123;AN=5008;NS=2504;DP=14387;EAS_AF=0.4296;AMR_AF=0.4395;AFR_AF=0.4009;EUR_AF=0.4095;SAS_AF=0.4489;AA=g|||;VT=SNP
1	44565151	rs67857023	A	C	100	PASS	AC=1632;AF=0.325879;AN=5008;NS=2504;DP=17108;EAS_AF=0.3274;AMR_AF=0.4063;AFR_AF=0.2466;EUR_AF=0.333;SAS_AF=0.3671;AA=t|||;VT=SNP
1	44565168	rs67423979	T	G	100	PASS	AC=1574;AF=0.314297;AN=5008;NS=2504;DP=16697;EAS_AF=0.3274;AMR_AF=0.4006;AFR_AF=0.2057;EUR_AF=0.333;SAS_AF=0.3671;AA=g|||;VT=SNP
1	44565194	rs56322362	G	A	100	PASS	AC=487;AF=0.0972444;AN=5008;NS=2504;DP=14996;EAS_AF=0.1032;AMR_AF=0.0346;AFR_AF=0.152;EUR_AF=0.0775;SAS_AF=0.0818;AA=g|||;VT=SNP
1	44565239	rs6671474	A	G	100	PASS	AC=1623;AF=0.324081;AN=5008;NS=2504;DP=12649;EAS_AF=0.3284;AMR_AF=0.4006;AFR_AF=0.2398;EUR_AF=0.333;SAS_AF=0.3701;AA=N|||;VT=SNP
1	44565952	rs116623215	G	A	100	PASS	AC=1430;AF=0.285543;AN=5008;NS=2504;DP=11315;EAS_AF=0.3185;AMR_AF=0.366;AFR_AF=0.1747;EUR_AF=0.3002;SAS_AF=0.3292;AA=G|||;VT=SNP
1	44566221	rs6429648	G	A	100	PASS	AC=1586;AF=0.316693;AN=5008;NS=2504;DP=17237;EAS_AF=0.3274;AMR_AF=0.3991;AFR_AF=0.2201;EUR_AF=0.333;SAS_AF=0.3609;AA=A|||;VT=SNP
1	44566289	rs55642478	G	C	100	PASS	AC=377;AF=0.0752796;AN=5008;NS=2504;DP=17655;EAS_AF=0.0754;AMR_AF=0.0331;AFR_AF=0.1014;EUR_AF=0.0795;SAS_AF=0.0654;AA=G|||;VT=SNP
1	44566446	rs1291056	G	A	100	PASS	AC=2062;AF=0.411741;AN=5008;NS=2504;DP=14727;EAS_AF=0.2262;AMR_AF=0.4827;AFR_AF=0.4387;EUR_AF=0.5109;SAS_AF=0.4141;AA=G|||;VT=SNP
1	44566471	rs7534642	T	C	100	PASS	AC=1585;AF=0.316494;AN=5008;NS=2504;DP=14529;EAS_AF=0.3274;AMR_AF=0.3991;AFR_AF=0.2201;EUR_AF=0.333;SAS_AF=0.3599;AA=C|||;VT=SNP
1	44566628	rs34923089	A	G	100	PASS	AC=1590;AF=0.317492;AN=5008;NS=2504;DP=18188;EAS_AF=0.3274;AMR_AF=0.4006;AFR_AF=0.2231;EUR_AF=0.333;SAS_AF=0.3599;AA=G|||;VT=SNP
1	44566669	rs561842	C	T	100	PASS	AC=2058;AF=0.410942;AN=5008;NS=2504;DP=18613;EAS_AF=0.2262;AMR_AF=0.4827;AFR_AF=0.4357;EUR_AF=0.5109;SAS_AF=0.4141;AA=C|||;VT=SNP
1	44566704	rs7527487	C	T	100	PASS	AC=1587;AF=0.316893;AN=5008;NS=2504;DP=17981;EAS_AF=0.3274;AMR_AF=0.3991;AFR_AF=0.2216;EUR_AF=0.333;SAS_AF=0.3599;AA=C|||;VT=SNP
1	44567426	rs11210961	T	C	100	PASS	AC=1587;AF=0.316893;AN=5008;NS=2504;DP=20593;EAS_AF=0.3274;AMR_AF=0.3991;AFR_AF=0.2216;EUR_AF=0.333;SAS_AF=0.3599;AA=C|||;VT=SNP
1	44567441	rs11210962	G	A	100	PASS	AC=1586;AF=0.316693;AN=5008;NS=2504;DP=20848;EAS_AF=0.3274;AMR_AF=0.3991;AFR_AF=0.2201;EUR_AF=0.334;SAS_AF=0.3599;AA=G|||;VT=SNP
1	44567463	rs12023899	C	T	100	PASS	AC=559;AF=0.111621;AN=5008;NS=2504;DP=20321;EAS_AF=0.1607;AMR_AF=0.2161;AFR_AF=0.0098;EUR_AF=0.1839;SAS_AF=0.0501;AA=C|||;VT=SNP
1	44567562	rs11210963	C	A	100	PASS	AC=1588;AF=0.317093;AN=5008;NS=2504;DP=18491;EAS_AF=0.3274;AMR_AF=0.3991;AFR_AF=0.2216;EUR_AF=0.333;SAS_AF=0.3609;AA=C|||;VT=SNP
1	44567659	rs12045611	G	A	100	PASS	AC=558;AF=0.111422;AN=5008;NS=2504;DP=16315;EAS_AF=0.1607;AMR_AF=0.2161;AFR_AF=0.0098;EUR_AF=0.1829;SAS_AF=0.0501;AA=G|||;VT=SNP
1	44567990	rs4660775	A	G	100	PASS	AC=1587;AF=0.316893;AN=5008;NS=2504;DP=16517;EAS_AF=0.3274;AMR_AF=0.3991;AFR_AF=0.2216;EUR_AF=0.333;SAS_AF=0.3599;AA=G|||;VT=SNP
1	44568322	rs509261	A	G	100	PASS	AC=4157;AF=0.830072;AN=5008;NS=2504;DP=14462;EAS_AF=0.6567;AMR_AF=0.9207;AFR_AF=0.8238;EUR_AF=0.9225;SAS_AF=0.8579;AA=G|||;VT=SNP
1	44568478	rs4660776	C	A	100	PASS	AC=1601;AF=0.319688;AN=5008;NS=2504;DP=12876;EAS_AF=0.3274;AMR_AF=0.4035;AFR_AF=0.2307;EUR_AF=0.333;SAS_AF=0.3589;AA=A|||;VT=SNP
1	44568752	rs10493117	T	A	100	PASS	AC=1576;AF=0.314696;AN=5008;NS=2504;DP=16415;EAS_AF=0.3274;AMR_AF=0.3963;AFR_AF=0.2216;EUR_AF=0.33;SAS_AF=0.3538;AA=T|||;VT=SNP
1	44568829	rs10890288	A	G	100	PASS	AC=1576;AF=0.314696;AN=5008;NS=2504;DP=15140;EAS_AF=0.3274;AMR_AF=0.3963;AFR_AF=0.2216;EUR_AF=0.33;SAS_AF=0.3538;AA=G|||;VT=SNP
1	44568860	rs10890289	G	C	100	PASS	AC=558;AF=0.111422;AN=5008;NS=2504;DP=14516;EAS_AF=0.1607;AMR_AF=0.2161;AFR_AF=0.0098;EUR_AF=0.1829;SAS_AF=0.0501;AA=G|||;VT=SNP
1	44568927	rs10890290	A	G	100	PASS	AC=1576;AF=0.314696;AN=5008;NS=2504;DP=13389;EAS_AF=0.3274;AMR_AF=0.3963;AFR_AF=0.2216;EUR_AF=0.33;SAS_AF=0.3538;AA=G|||;VT=SNP
1	44569098	rs10890291	C	A	100	PASS	AC=1576;AF=0.314696;AN=5008;NS=2504;DP=16578;EAS_AF=0.3274;AMR_AF=0.3963;AFR_AF=0.2216;EUR_AF=0.33;SAS_AF=0.3538;AA=C|||;VT=SNP
1	44569131	rs11210964	C	G	100	PASS	AC=1576;AF=0.314696;AN=5008;NS=2504;DP=17564;EAS_AF=0.3274;AMR_AF=0.3963;AFR_AF=0.2216;EUR_AF=0.33;SAS_AF=0.3538;AA=c|||;VT=SNP
1	44569162	rs1291053	A	G	100	PASS	AC=2061;AF=0.411542;AN=5008;NS=2504;DP=17631;EAS_AF=0.2252;AMR_AF=0.4841;AFR_AF=0.4327;EUR_AF=0.5139;SAS_AF=0.4182;AA=A|||;VT=SNP
1	44569217	rs1969877	C	A	100	PASS	AC=1577;AF=0.314896;AN=5008;NS=2504;DP=18018;EAS_AF=0.3274;AMR_AF=0.3963;AFR_AF=0.2216;EUR_AF=0.33;SAS_AF=0.3548;AA=A|||;VT=SNP
1	44569269	rs1969878	T	C	100	PASS	AC=1554;AF=0.310304;AN=5008;NS=2504;DP=18739;EAS_AF=0.3274;AMR_AF=0.3833;AFR_AF=0.2209;EUR_AF=0.3191;SAS_AF=0.3528;AA=T|||;VT=SNP
1	44570083	rs12026859	C	G	100	PASS	AC=1578;AF=0.315096;AN=5008;NS=2504;DP=19583;EAS_AF=0.3274;AMR_AF=0.3963;AFR_AF=0.2216;EUR_AF=0.33;SAS_AF=0.3558;AA=G|||;VT=SNP
1	44570092	rs12044434	A	C	100	PASS	AC=1578;AF=0.315096;AN=5008;NS=2504;DP=19797;EAS_AF=0.3274;AMR_AF=0.3963;AFR_AF=0.2216;EUR_AF=0.33;SAS_AF=0.3558;AA=C|||;VT=SNP
1	44570250	rs1291052	A	G	100	PASS	AC=4101;AF=0.81889;AN=5008;NS=2504;DP=16053;EAS_AF=0.6567;AMR_AF=0.9179;AFR_AF=0.7784;EUR_AF=0.9245;SAS_AF=0.862;AA=G|||;VT=SNP
1	44570499	rs1291051	C	T	100	PASS	AC=2267;AF=0.452676;AN=5008;NS=2504;DP=19483;EAS_AF=0.2619;AMR_AF=0.6153;AFR_AF=0.3926;EUR_AF=0.6193;SAS_AF=0.4438;AA=C|||;VT=SNP
1	44570636	rs6429649	C	T	100	PASS	AC=1578;AF=0.315096;AN=5008;NS=2504;DP=17136;EAS_AF=0.3274;AMR_AF=0.3963;AFR_AF=0.2216;EUR_AF=0.33;SAS_AF=0.3558;AA=T|||;VT=SNP
1	44570827	rs7527921	A	T	100	PASS	AC=453;AF=0.0904553;AN=5008;NS=2504;DP=20257;EAS_AF=0.0784;AMR_AF=0.036;AFR_AF=0.1551;EUR_AF=0.0805;SAS_AF=0.0644;AA=A|||;VT=SNP
1	44570858	rs7527999	A	G	100	PASS	AC=1578;AF=0.315096;AN=5008;NS=2504;DP=20469;EAS_AF=0.3274;AMR_AF=0.3963;AFR_AF=0.2216;EUR_AF=0.33;SAS_AF=0.3558;AA=A|||;VT=SNP
1	44570997	rs1408917	G	A	100	PASS	AC=450;AF=0.0898562;AN=5008;NS=2504;DP=17480;EAS_AF=0.0784;AMR_AF=0.036;AFR_AF=0.1528;EUR_AF=0.0805;SAS_AF=0.0644;AA=G|||;VT=SNP
1	44571128	rs1408919	A	G	100	PASS	AC=1426;AF=0.284744;AN=5008;NS=2504;DP=15100;EAS_AF=0.3185;AMR_AF=0.3617;AFR_AF=0.1785;EUR_AF=0.2972;SAS_AF=0.3262;AA=A|||;VT=SNP
1	44571179	rs1408920	T	C	100	PASS	AC=1545;AF=0.308506;AN=5008;NS=2504;DP=16373;EAS_AF=0.3264;AMR_AF=0.3934;AFR_AF=0.2141;EUR_AF=0.3231;SAS_AF=0.3425;AA=T|||;VT=SNP
1	44571218	rs1408921	A	G	100	PASS	AC=1578;AF=0.315096;AN=5008;NS=2504;DP=17538;EAS_AF=0.3274;AMR_AF=0.3963;AFR_AF=0.2216;EUR_AF=0.33;SAS_AF=0.3558;AA=G|||;VT=SNP
1	44571434	rs1291050	G	A	100	PASS	AC=4100;AF=0.81869;AN=5008;NS=2504;DP=18643;EAS_AF=0.6567;AMR_AF=0.9164;AFR_AF=0.7784;EUR_AF=0.9245;SAS_AF=0.862;AA=A|||;VT=SNP
1	44571545	rs12048838	G	A	100	PASS	AC=1419;AF=0.283347;AN=5008;NS=2504;DP=17763;EAS_AF=0.3185;AMR_AF=0.3617;AFR_AF=0.1717;EUR_AF=0.2972;SAS_AF=0.3282;AA=G|||;VT=SNP
1	44571654	rs12046404	A	G	100	PASS	AC=1580;AF=0.315495;AN=5008;NS=2504;DP=20877;EAS_AF=0.3274;AMR_AF=0.3963;AFR_AF=0.2216;EUR_AF=0.33;SAS_AF=0.3579;AA=A|||;VT=SNP
1	44571951	rs11210965	G	C	100	PASS	AC=1582;AF=0.315895;AN=5008;NS=2504;DP=21382;EAS_AF=0.3274;AMR_AF=0.3963;AFR_AF=0.2216;EUR_AF=0.332;SAS_AF=0.3579;AA=C|||;VT=SNP
1	44572159	rs72884299	A	C	100	PASS	AC=448;AF=0.0894569;AN=5008;NS=2504;DP=20548;EAS_AF=0.0784;AMR_AF=0.036;AFR_AF=0.1513;EUR_AF=0.0805;SAS_AF=0.0644;AA=A|||;VT=SNP
1	44573500	rs662128	G	A	100	PASS	AC=1963;AF=0.391973;AN=5008;NS=2504;DP=19682;EAS_AF=0.2222;AMR_AF=0.4726;AFR_AF=0.3654;EUR_AF=0.5139;SAS_AF=0.4202;AA=G|||;VT=SNP
1	44573662	rs11801107	C	T	100	PASS	AC=1421;AF=0.283746;AN=5008;NS=2504;DP=20309;EAS_AF=0.3442;AMR_AF=0.3573;AFR_AF=0.149;EUR_AF=0.2982;SAS_AF=0.3364;AA=C|||;VT=SNP
1	44574399	rs11810695	G	A	100	PASS	AC=1141;AF=0.227835;AN=5008;NS=2504;DP=14336;EAS_AF=0.3155;AMR_AF=0.3199;AFR_AF=0.09;EUR_AF=0.2634;SAS_AF=0.2219;AA=G|||;VT=SNP
1	44574558	rs1291058	T	C	100	PASS	AC=4104;AF=0.819489;AN=5008;NS=2504;DP=16418;EAS_AF=0.6538;AMR_AF=0.9207;AFR_AF=0.7799;EUR_AF=0.9254;SAS_AF=0.863;AA=C|||;VT=SNP
1	44575021	rs12121671	C	T	100	PASS	AC=465;AF=0.0928514;AN=5008;NS=2504;DP=15258;EAS_AF=0.0784;AMR_AF=0.0389;AFR_AF=0.1536;EUR_AF=0.0805;SAS_AF=0.0767;AA=C|||;VT=SNP
1	44576144	rs113688632	A	C	100	PASS	AC=243;AF=0.0485224;AN=5008;NS=2504;DP=12713;EAS_AF=0.0367;AMR_AF=0.0403;AFR_AF=0.0726;EUR_AF=0.0328;SAS_AF=0.0501;AA=C|||;VT=SNP
1	44576291	rs2529098	T	G	100	PASS	AC=4103;AF=0.819289;AN=5008;NS=2504;DP=15313;EAS_AF=0.6548;AMR_AF=0.9193;AFR_AF=0.7799;EUR_AF=0.9264;SAS_AF=0.8609;AA=G|||;VT=SNP
1	44576413	rs2764668	G	A	100	PASS	AC=4118;AF=0.822284;AN=5008;NS=2504;DP=16463;EAS_AF=0.6548;AMR_AF=0.9222;AFR_AF=0.7897;EUR_AF=0.9264;SAS_AF=0.8609;AA=-|||;VT=SNP
1	44576862	rs2764667	G	C	100	PASS	AC=4120;AF=0.822684;AN=5008;NS=2504;DP=13995;EAS_AF=0.6538;AMR_AF=0.9222;AFR_AF=0.792;EUR_AF=0.9264;SAS_AF=0.8609;AA=C|||;VT=SNP
1	44578109	rs1291043	G	C	100	PASS	AC=4106;AF=0.819888;AN=5008;NS=2504;DP=19894;EAS_AF=0.6538;AMR_AF=0.9207;AFR_AF=0.7821;EUR_AF=0.9264;SAS_AF=0.8609;AA=C|||;VT=SNP
1	44578559	rs663818	C	T	100	PASS	AC=1987;AF=0.396765;AN=5008;NS=2504;DP=20043;EAS_AF=0.2222;AMR_AF=0.4784;AFR_AF=0.382;EUR_AF=0.5149;SAS_AF=0.4172;AA=C|||;VT=SNP
1	44578764	rs6682866	A	C	100	PASS	AC=454;AF=0.090655;AN=5008;NS=2504;DP=19450;EAS_AF=0.0794;AMR_AF=0.0346;AFR_AF=0.1498;EUR_AF=0.0765;SAS_AF=0.0767;AA=A|||;VT=SNP
1	44579048	rs75417150	T	G	100	PASS	AC=467;AF=0.0932508;AN=5008;NS=2504;DP=23426;EAS_AF=0.1548;AMR_AF=0.0994;AFR_AF=0.0113;EUR_AF=0.0765;SAS_AF=0.1534;AA=T|||;VT=SNP
1	44579321	rs677363	G	A	100	PASS	AC=1990;AF=0.397364;AN=5008;NS=2504;DP=23631;EAS_AF=0.2222;AMR_AF=0.4784;AFR_AF=0.3843;EUR_AF=0.5149;SAS_AF=0.4172;AA=G|||;VT=SNP
1	44579601	rs72886003	G	A	100	PASS	AC=453;AF=0.0904553;AN=5008;NS=2504;DP=19321;EAS_AF=0.0794;AMR_AF=0.0331;AFR_AF=0.1498;EUR_AF=0.0765;SAS_AF=0.0767;AA=G|||;VT=SNP
1	44580877	rs586054	T	G	100	PASS	AC=4107;AF=0.820088;AN=5008;NS=2504;DP=17551;EAS_AF=0.6538;AMR_AF=0.9207;AFR_AF=0.7821;EUR_AF=0.9264;SAS_AF=0.862;AA=G|||;VT=SNP
1	44580966	rs586529	C	A	100	PASS	AC=3941;AF=0.786941;AN=5008;NS=2504;DP=14825;EAS_AF=0.6538;AMR_AF=0.8703;AFR_AF=0.7587;EUR_AF=0.841;SAS_AF=0.8476;AA=C|||;VT=SNP
1	44581012	rs568115416	A	G	100	PASS	AC=16;AF=0.00319489;AN=5008;NS=2504;DP=13330;EAS_AF=0.0149;AMR_AF=0;AFR_AF=0;EUR_AF=0;SAS_AF=0.001;AA=A|||;VT=SNP
1	44581738	rs600450	G	A	100	PASS	AC=2007;AF=0.400759;AN=5008;NS=2504;DP=17398;EAS_AF=0.2222;AMR_AF=0.4827;AFR_AF=0.3941;EUR_AF=0.5149;SAS_AF=0.4182;AA=G|||;VT=SNP
1	44582096	rs601901	T	A	100	PASS	AC=2007;AF=0.400759;AN=5008;NS=2504;DP=20188;EAS_AF=0.2222;AMR_AF=0.4827;AFR_AF=0.3941;EUR_AF=0.5149;SAS_AF=0.4182;AA=T|||;VT=SNP
1	44582285	rs602802	T	C	100	PASS	AC=2217;AF=0.442692;AN=5008;NS=2504;DP=20574;EAS_AF=0.2312;AMR_AF=0.5245;AFR_AF=0.4766;EUR_AF=0.5477;SAS_AF=0.4489;AA=C|||;VT=SNP
1	44582641	rs139909708	T	C	100	PASS	AC=33;AF=0.00658946;AN=5008;NS=2504;DP=17593;EAS_AF=0.0298;AMR_AF=0;AFR_AF=0;EUR_AF=0;SAS_AF=0.0031;AA=T|||;VT=SNP
1	44584400	rs12030367	C	A	100	PASS	AC=841;AF=0.167931;AN=5008;NS=2504;DP=8834;EAS_AF=0.3462;AMR_AF=0.0692;AFR_AF=0.2141;EUR_AF=0.0467;SAS_AF=0.1166;AA=c|||;VT=SNP
1	44584419	rs551558040	C	T	100	PASS	AC=16;AF=0.00319489;AN=5008;NS=2504;DP=7570;EAS_AF=0.0149;AMR_AF=0;AFR_AF=0;EUR_AF=0;SAS_AF=0.001;AA=c|||;VT=SNP
1	44584725	rs150440673	G	A	100	PASS	AC=37;AF=0.00738818;AN=5008;NS=2504;DP=8977;EAS_AF=0.0367;AMR_AF=0;AFR_AF=0;EUR_AF=0;SAS_AF=0;AA=G|||;VT=SNP
1	44585095	rs57773265	A	C	100	PASS	AC=498;AF=0.0994409;AN=5008;NS=2504;DP=15685;EAS_AF=0.1052;AMR_AF=0.0461;AFR_AF=0.1422;EUR_AF=0.0934;SAS_AF=0.0798;AA=A|||;VT=SNP
1	44585616	rs7513563	A	G	100	PASS	AC=1223;AF=0.244209;AN=5008;NS=2504;DP=21773;EAS_AF=0.3581;AMR_AF=0.134;AFR_AF=0.3162;EUR_AF=0.1173;SAS_AF=0.2382;AA=A|||;VT=SNP
1	44585816	rs9919122	A	T	100	PASS	AC=1152;AF=0.230032;AN=5008;NS=2504;DP=20853;EAS_AF=0.3135;AMR_AF=0.3271;AFR_AF=0.0938;EUR_AF=0.2694;SAS_AF=0.2188;AA=A|||;VT=SNP
1	44586706	rs12117628	A	G	100	PASS	AC=473;AF=0.0944489;AN=5008;NS=2504;DP=17050;EAS_AF=0.0794;AMR_AF=0.0375;AFR_AF=0.1611;EUR_AF=0.0765;SAS_AF=0.0787;AA=A|||;VT=SNP
1	44586814	rs10890292	G	C	100	PASS	AC=1152;AF=0.230032;AN=5008;NS=2504;DP=16050;EAS_AF=0.3135;AMR_AF=0.3271;AFR_AF=0.0923;EUR_AF=0.2714;SAS_AF=0.2188;AA=G|||;VT=SNP
1	44587132	rs6657162	C	T	100	PASS	AC=2064;AF=0.412141;AN=5008;NS=2504;DP=19322;EAS_AF=0.6607;AMR_AF=0.4121;AFR_AF=0.3139;EUR_AF=0.3449;SAS_AF=0.3579;AA=C|||;VT=SNP
1	44587512	rs6690437	C	T	100	PASS	AC=2137;AF=0.426717;AN=5008;NS=2504;DP=18251;EAS_AF=0.5893;AMR_AF=0.3458;AFR_AF=0.3911;EUR_AF=0.3777;SAS_AF=0.4151;AA=C|||;VT=SNP
1	44587895	rs2485646	C	T	100	PASS	AC=1224;AF=0.244409;AN=5008;NS=2504;DP=18767;EAS_AF=0.1716;AMR_AF=0.4092;AFR_AF=0.0772;EUR_AF=0.339;SAS_AF=0.3313;AA=C|||;VT=SNP
1	44588122	rs117958769	G	C	100	PASS	AC=171;AF=0.0341454;AN=5008;NS=2504;DP=19916;EAS_AF=0.0754;AMR_AF=0.0937;AFR_AF=0;EUR_AF=0.0089;SAS_AF=0.0215;AA=G|||;VT=SNP
1	44588201	rs77975030	C	T	100	PASS	AC=189;AF=0.0377396;AN=5008;NS=2504;DP=20384;EAS_AF=0.0754;AMR_AF=0.0994;AFR_AF=0.0113;EUR_AF=0.0089;SAS_AF=0.0204;AA=C|||;VT=SNP
1	44588838	rs76488537	T	C	100	PASS	AC=203;AF=0.0405351;AN=5008;NS=2504;DP=17432;EAS_AF=0.0724;AMR_AF=0.0994;AFR_AF=0.0265;EUR_AF=0.0089;SAS_AF=0.0174;AA=t|||;VT=SNP
1	44588885	rs76195754	T	C	100	PASS	AC=203;AF=0.0405351;AN=5008;NS=2504;DP=16860;EAS_AF=0.0724;AMR_AF=0.0994;AFR_AF=0.0265;EUR_AF=0.0089;SAS_AF=0.0174;AA=T|||;VT=SNP
1	44589058	rs2429056	A	C	100	PASS	AC=1382;AF=0.275958;AN=5008;NS=2504;DP=19314;EAS_AF=0.4236;AMR_AF=0.2622;AFR_AF=0.0908;EUR_AF=0.3966;SAS_AF=0.2597;AA=A|||;VT=SNP
1	44589581	rs12121477	T	C	100	PASS	AC=262;AF=0.0523163;AN=5008;NS=2504;DP=17427;EAS_AF=0.0784;AMR_AF=0.0476;AFR_AF=0.0083;EUR_AF=0.0875;SAS_AF=0.0521;AA=T|||;VT=SNP
1	44589615	rs12068096	G	A	100	PASS	AC=1120;AF=0.223642;AN=5008;NS=2504;DP=16511;EAS_AF=0.2073;AMR_AF=0.2536;AFR_AF=0.1415;EUR_AF=0.2962;SAS_AF=0.2556;AA=G|||;VT=SNP
1	44590252	rs183877031	C	T	100	PASS	AC=104;AF=0.0207668;AN=5008;NS=2504;DP=13770;EAS_AF=0.0893;AMR_AF=0.0159;AFR_AF=0.0008;EUR_AF=0;SAS_AF=0.002;AA=c|||;VT=SNP
1	44590323	rs34977179	C	T	100	PASS	AC=405;AF=0.0808706;AN=5008;NS=2504;DP=14052;EAS_AF=0.1071;AMR_AF=0.1009;AFR_AF=0.0166;EUR_AF=0.0855;SAS_AF=0.1217;AA=c|||;VT=SNP
1	44591092	rs11210967	C	T	100	PASS	AC=1398;AF=0.279153;AN=5008;NS=2504;DP=19785;EAS_AF=0.4236;AMR_AF=0.2622;AFR_AF=0.1044;EUR_AF=0.3966;SAS_AF=0.2577;AA=C|||;VT=SNP
1	44591136	rs2429055	C	T	100	PASS	AC=3402;AF=0.679313;AN=5008;NS=2504;DP=18670;EAS_AF=0.7123;AMR_AF=0.6571;AFR_AF=0.7375;EUR_AF=0.7157;SAS_AF=0.545;AA=T|||;VT=SNP
1	44591176	rs140340433	G	T	100	PASS	AC=87;AF=0.0173722;AN=5008;NS=2504;DP=17789;EAS_AF=0.0188;AMR_AF=0.098;AFR_AF=0;EUR_AF=0;SAS_AF=0;AA=G|||;VT=SNP
1	44591221	rs11210968	A	C	100	PASS	AC=1900;AF=0.379393;AN=5008;NS=2504;DP=18345;EAS_AF=0.2887;AMR_AF=0.389;AFR_AF=0.5598;EUR_AF=0.3191;SAS_AF=0.2843;AA=C|||;VT=SNP
1	44591269	rs57173249	A	G	100	PASS	AC=164;AF=0.0327476;AN=5008;NS=2504;DP=17405;EAS_AF=0.0724;AMR_AF=0.0937;AFR_AF=0;EUR_AF=0.0089;SAS_AF=0.0174;AA=A|||;VT=SNP
1	44591572	rs60829016	T	C	100	PASS	AC=165;AF=0.0329473;AN=5008;NS=2504;DP=17686;EAS_AF=0.0734;AMR_AF=0.0937;AFR_AF=0;EUR_AF=0.0089;SAS_AF=0.0174;AA=T|||;VT=SNP
1	44591735	rs34337863	A	G	100	PASS	AC=1717;AF=0.342851;AN=5008;NS=2504;DP=18359;EAS_AF=0.2153;AMR_AF=0.2997;AFR_AF=0.5431;EUR_AF=0.3101;SAS_AF=0.2679;AA=G|||;VT=SNP
1	44591767	rs56838833	C	T	100	PASS	AC=165;AF=0.0329473;AN=5008;NS=2504;DP=17770;EAS_AF=0.0734;AMR_AF=0.0937;AFR_AF=0;EUR_AF=0.0089;SAS_AF=0.0174;AA=C|||;VT=SNP
1	44591856	rs6663757	T	C	100	PASS	AC=1924;AF=0.384185;AN=5008;NS=2504;DP=16706;EAS_AF=0.2917;AMR_AF=0.3991;AFR_AF=0.5696;EUR_AF=0.3191;SAS_AF=0.2853;AA=C|||;VT=SNP
1	44594966	rs2485653	G	A	100	PASS	AC=609;AF=0.121605;AN=5008;NS=2504;DP=18492;EAS_AF=0.0179;AMR_AF=0.1931;AFR_AF=0.0204;EUR_AF=0.3141;SAS_AF=0.1166;AA=G|||;VT=SNP
1	44595047	rs11210969	T	A	100	PASS	AC=1089;AF=0.217452;AN=5008;NS=2504;DP=18875;EAS_AF=0.2044;AMR_AF=0.255;AFR_AF=0.121;EUR_AF=0.2962;SAS_AF=0.2536;AA=T|||;VT=SNP;EX_TARGET
1	44595113	rs2429051	G	C	100	PASS	AC=2486;AF=0.496406;AN=5008;NS=2504;DP=18838;EAS_AF=0.628;AMR_AF=0.5159;AFR_AF=0.2231;EUR_AF=0.6928;SAS_AF=0.5143;AA=G|||;VT=SNP;EX_TARGET
1	44595410	rs2485652	A	G	100	PASS	AC=1380;AF=0.275559;AN=5008;NS=2504;DP=16923;EAS_AF=0.4236;AMR_AF=0.2594;AFR_AF=0.0915;EUR_AF=0.3966;SAS_AF=0.2587;AA=A|||;VT=SNP;EX_TARGET
1	44595426	rs2429050	G	A	100	PASS	AC=1378;AF=0.27516;AN=5008;NS=2504;DP=17305;EAS_AF=0.4236;AMR_AF=0.2579;AFR_AF=0.0915;EUR_AF=0.3966;SAS_AF=0.2577;AA=G|||;VT=SNP;EX_TARGET
1	44595916	rs78538523	T	C	100	PASS	AC=187;AF=0.0373403;AN=5008;NS=2504;DP=18156;EAS_AF=0.0734;AMR_AF=0.0951;AFR_AF=0.0159;EUR_AF=0.0089;SAS_AF=0.0174;AA=T|||;VT=SNP;EX_TARGET
1	44596859	rs2429049	G	A	100	PASS	AC=1392;AF=0.277955;AN=5008;NS=2504;DP=17805;EAS_AF=0.4236;AMR_AF=0.2579;AFR_AF=0.1021;EUR_AF=0.3966;SAS_AF=0.2577;AA=G|||;VT=SNP
1	44597200	rs2995018	T	G	100	PASS	AC=3316;AF=0.662141;AN=5008;NS=2504;DP=20722;EAS_AF=0.7103;AMR_AF=0.6585;AFR_AF=0.6755;EUR_AF=0.7157;SAS_AF=0.5419;AA=G|||;VT=SNP
1	44597213	rs67752000	G	A	100	PASS	AC=1366;AF=0.272764;AN=5008;NS=2504;DP=20655;EAS_AF=0.2887;AMR_AF=0.3213;AFR_AF=0.1475;EUR_AF=0.2495;SAS_AF=0.4151;AA=g|||;VT=SNP
1	44598571	rs2108304	G	A	100	PASS	AC=1692;AF=0.337859;AN=5008;NS=2504;DP=19538;EAS_AF=0.2897;AMR_AF=0.3415;AFR_AF=0.3245;EUR_AF=0.2843;SAS_AF=0.4581;AA=G|||;VT=SNP
1	44598760	rs2254746	G	A	100	PASS	AC=1692;AF=0.337859;AN=5008;NS=2504;DP=18181;EAS_AF=0.2897;AMR_AF=0.3415;AFR_AF=0.3245;EUR_AF=0.2843;SAS_AF=0.4581;AA=G|||;VT=SNP
1	44598832	rs1539150	C	T	100	PASS	AC=3606;AF=0.720048;AN=5008;NS=2504;DP=20521;EAS_AF=0.5685;AMR_AF=0.7421;AFR_AF=0.8971;EUR_AF=0.6034;SAS_AF=0.7413;AA=T|||;VT=SNP
```
