## Supplementary material for "Characterization of shared and ancestry-specific signals driving complex traits using multi-ancestry fine-mapping": mesusieoutput

```
                 eur          afr      eur_afr
   [1,] 1.035620e-04 2.473811e-04 1.049874e-04
   [2,] 4.658844e-05 1.484338e-04 1.915414e-05
   [3,] 4.650406e-05 1.469583e-04 1.991786e-05
   [4,] 4.660987e-05 1.305224e-04 1.794084e-05
   [5,] 4.654068e-05 1.288431e-04 1.818606e-05
   [6,] 3.319227e-04 8.175197e-05 4.941886e-05
   [7,] 4.745134e-05 7.113908e-05 1.299739e-05
   [8,] 8.555039e-05 1.573861e-04 6.491915e-05
   [9,] 2.798192e-04 1.098756e-04 5.594165e-05
  [10,] 4.645253e-05 1.286733e-04 1.879541e-05
  [11,] 4.774882e-05 7.201504e-05 1.292943e-05
  [12,] 4.782621e-05 7.582583e-05 1.317533e-05
  [13,] 4.762585e-05 7.225634e-05 1.300518e-05
  [14,] 3.048172e-04 8.056356e-05 4.116607e-05
  [15,] 5.042197e-05 2.673836e-04 5.198369e-05
  [16,] 1.925240e-04 4.711746e-04 4.427272e-04
  [17,] 2.941003e-04 7.754830e-05 4.346774e-05
  [18,] 2.851661e-04 8.094861e-05 3.933311e-05
  [19,] 1.373621e-04 1.708819e-04 1.602405e-04
  [20,] 4.647135e-05 1.413972e-04 1.942449e-05
  [21,] 1.388410e-04 1.711441e-04 1.623841e-04
  [22,] 2.361596e-04 7.844657e-05 2.187245e-05
  [23,] 1.380093e-04 1.718170e-04 1.619918e-04
  [24,] 2.372498e-04 9.477339e-05 4.656507e-05
  [25,] 5.279163e-04 1.212303e-04 2.925818e-04
  [26,] 4.215164e-05 7.138459e-05 1.403109e-05
  [27,] 4.649354e-05 1.442843e-04 1.881263e-05
  [28,] 4.760339e-05 5.941548e-05 1.203483e-05
  [29,] 4.280069e-05 8.334956e-05 1.684964e-05
  [30,] 2.479751e-04 9.576268e-05 5.540273e-05
  [31,] 6.554472e-05 5.914002e-05 1.452125e-05
  [32,] 4.857193e-05 5.809401e-05 1.176870e-05
  [33,] 4.764556e-05 5.911932e-05 1.200194e-05
  [34,] 1.198579e-04 2.879418e-04 1.501604e-04
  [35,] 4.568534e-05 8.630946e-05 2.066181e-05
  [36,] 4.827108e-05 1.131052e-04 1.462762e-05
  [37,] 1.245406e-04 2.896860e-04 1.600794e-04
  [38,] 7.048803e-04 1.125782e-04 3.315313e-04
  [39,] 2.124965e-04 1.673361e-04 1.925340e-04
  [40,] 3.046578e-04 1.811369e-04 3.184214e-04
  [41,] 3.581249e-04 1.693061e-04 3.457303e-04
  [42,] 6.239782e-05 9.481857e-05 1.493337e-05
  [43,] 1.286282e-04 2.284920e-03 1.684615e-03
  [44,] 7.058283e-04 9.129590e-05 2.137941e-04
  [45,] 2.467557e-04 3.218188e-04 5.135218e-04
  [46,] 1.032037e-03 1.658212e-04 6.865360e-04
  [47,] 5.478015e-05 9.673061e-05 2.295519e-05
  [48,] 6.912392e-05 1.399896e-04 1.565050e-05
  [49,] 5.430622e-04 1.129136e-04 2.569601e-04
  [50,] 1.031129e-03 1.562317e-04 6.288600e-04
  [51,] 6.169869e-04 1.149190e-04 3.059588e-04
  [52,] 1.306887e-04 1.698122e-03 1.328310e-03
  [53,] 6.945208e-05 1.264900e-04 1.524832e-05
  [54,] 1.963775e-04 1.015252e-04 7.362505e-05
  [55,] 6.986286e-05 1.353091e-04 1.545037e-05
  [56,] 5.369806e-05 2.135491e-04 4.941546e-05
  [57,] 2.336229e-04 3.357051e-04 5.044823e-04
  [58,] 6.856392e-04 9.349214e-05 2.180424e-04
  [59,] 8.807569e-04 1.665065e-04 6.147348e-04
  [60,] 1.417410e-04 2.149831e-03 1.845662e-03
  [61,] 1.206856e-04 2.035503e-03 1.381281e-03
  [62,] 5.812588e-05 9.898480e-05 1.623025e-05
  [63,] 6.292345e-05 8.327892e-05 1.413514e-05
  [64,] 8.087253e-04 9.404649e-05 2.464170e-04
  [65,] 6.315430e-05 1.280317e-04 1.599132e-05
  [66,] 9.973668e-04 8.901912e-05 2.568909e-04
  [67,] 5.888354e-05 9.358125e-05 1.549724e-05
  [68,] 5.794546e-05 1.529598e-04 1.949463e-05
  [69,] 5.821130e-05 1.123534e-04 1.721827e-05
  [70,] 5.490088e-05 1.546934e-04 2.381687e-05
  [71,] 2.188779e-04 4.068588e-04 5.784386e-04
  [72,] 2.160681e-04 4.061677e-04 5.676382e-04
  [73,] 2.044596e-04 4.348726e-04 5.643771e-04
  [74,] 2.173405e-04 4.034643e-04 5.677370e-04
  [75,] 3.525704e-04 1.118594e-04 1.621833e-04
  [76,] 2.336819e-04 4.305069e-04 6.718335e-04
  [77,] 5.818277e-05 1.579458e-04 1.965438e-05
  [78,] 6.045105e-05 1.699003e-04 1.914466e-05
  [79,] 8.228635e-04 6.009081e-05 1.044364e-04
  [80,] 3.531118e-04 1.153087e-04 1.737752e-04
  [81,] 1.537792e-04 4.939883e-04 5.267499e-04
  [82,] 3.783536e-04 1.146754e-04 1.846723e-04
  [83,] 1.839489e-04 1.062247e-04 4.486442e-05
  [84,] 2.140920e-04 4.234515e-04 5.857721e-04
  [85,] 5.794917e-05 1.546174e-04 1.958598e-05
  [86,] 6.278245e-05 1.342078e-04 2.782108e-05
  [87,] 2.311895e-04 3.961885e-04 6.024022e-04
  [88,] 8.912581e-04 9.173124e-05 2.520669e-04
  [89,] 8.399797e-04 8.937861e-05 2.313020e-04
  [90,] 6.032381e-05 1.094182e-04 2.321293e-05
  [91,] 3.650006e-04 1.126970e-04 1.710682e-04
  [92,] 6.214854e-05 1.639445e-04 3.949461e-05
  [93,] 1.327862e-04 5.111004e-04 4.532649e-04
  [94,] 9.217745e-04 9.374215e-05 2.677500e-04
  [95,] 6.318445e-05 1.651056e-04 1.713306e-05
  [96,] 2.203299e-04 1.038083e-04 8.710156e-05
  [97,] 4.212217e-04 1.126970e-04 1.982718e-04
  [98,] 9.024723e-04 9.126875e-05 2.515443e-04
  [99,] 1.400265e-04 4.694165e-04 4.466283e-04
 [100,] 6.383877e-05 1.238760e-04 1.572422e-05
 [101,] 4.126641e-04 1.111906e-04 1.878162e-04
 [102,] 5.628366e-05 1.402967e-04 2.015498e-05
 [103,] 6.258708e-05 1.252412e-04 1.600078e-05
 [104,] 6.290538e-05 1.343340e-04 2.794115e-05
 [105,] 4.064951e-04 1.126683e-04 1.910362e-04
 [106,] 2.447611e-04 3.903808e-04 6.367530e-04
 [107,] 9.518573e-04 9.338220e-05 2.711746e-04
 [108,] 3.898681e-04 1.126532e-04 1.829408e-04
 [109,] 1.435467e-04 4.871097e-04 4.773965e-04
 [110,] 6.193967e-05 8.554104e-05 1.423558e-05
 [111,] 3.754271e-04 1.182334e-04 1.959869e-04
 [112,] 1.416120e-04 4.850187e-04 4.674058e-04
 [113,] 9.191249e-04 9.455911e-05 2.709723e-04
 [114,] 6.047950e-05 7.637106e-05 1.506630e-05
 [115,] 5.901340e-05 1.577780e-04 1.872427e-05
 [116,] 1.023372e-03 9.338967e-05 2.844486e-04
 [117,] 3.969198e-04 1.130835e-04 1.879836e-04
 [118,] 2.524010e-04 9.388673e-05 1.021703e-04
 [119,] 9.609233e-04 9.479582e-05 2.800893e-04
 [120,] 3.903774e-04 1.124187e-04 1.822881e-04
 [121,] 1.401338e-04 4.590063e-04 4.374588e-04
 [122,] 3.214982e-04 2.369000e-04 2.133701e-05
 [123,] 5.909980e-05 1.014992e-04 1.592496e-05
 [124,] 3.041114e-04 5.989817e-05 2.464440e-05
 [125,] 9.649434e-05 8.047413e-05 4.461713e-05
 [126,] 9.740172e-04 6.852493e-05 1.513847e-04
 [127,] 7.768683e-05 1.062599e-04 2.360337e-05
 [128,] 3.735059e-04 1.127695e-04 1.754483e-04
 [129,] 2.054611e-04 4.175321e-04 5.477384e-04
 [130,] 2.280071e-04 4.099330e-04 6.151998e-04
 [131,] 1.389226e-04 4.828127e-04 4.543879e-04
 [132,] 9.782560e-04 6.765700e-05 1.478960e-04
 [133,] 3.956030e-04 1.126859e-04 1.858395e-04
 [134,] 4.023040e-04 1.126970e-04 1.891238e-04
 [135,] 3.929207e-04 1.112418e-04 1.788938e-04
 [136,] 3.993090e-04 1.126520e-04 1.874954e-04
 [137,] 3.612293e-04 7.145069e-05 7.914215e-05
 [138,] 4.017341e-04 1.178691e-04 2.087422e-04
 [139,] 6.593689e-05 1.258908e-04 1.553846e-05
 [140,] 6.559122e-05 1.227157e-04 1.546326e-05
 [141,] 3.409991e-04 1.112604e-04 1.547253e-04
 [142,] 2.376751e-04 2.173516e-04 2.972011e-04
 [143,] 6.978109e-05 1.821905e-04 5.029297e-05
 [144,] 3.847361e-04 1.122184e-04 1.787477e-04
 [145,] 1.311937e-04 1.000775e-04 3.548988e-05
 [146,] 9.632067e-04 6.797055e-05 1.474759e-04
 [147,] 4.097720e-04 1.142791e-04 1.992615e-04
 [148,] 6.526886e-05 1.545996e-04 1.658577e-05
 [149,] 6.036640e-05 1.879767e-04 2.019980e-05
 [150,] 3.027029e-04 7.367768e-05 7.686816e-05
 [151,] 2.046866e-04 4.197675e-04 5.481387e-04
 [152,] 1.398731e-04 5.297126e-04 5.009920e-04
 [153,] 3.876665e-04 1.144288e-04 1.885911e-04
 [154,] 8.969885e-04 6.927062e-05 1.470171e-04
 [155,] 7.369174e-05 1.867097e-04 5.562724e-05
 [156,] 4.187753e-04 1.149040e-04 2.061056e-04
 [157,] 9.073707e-04 7.046298e-05 1.535919e-04
 [158,] 3.045187e-04 6.042603e-05 2.390900e-05
 [159,] 2.185870e-04 3.898802e-04 5.502167e-04
 [160,] 9.346822e-04 7.057423e-05 1.567358e-04
 [161,] 6.494292e-05 7.573607e-05 1.533121e-05
 [162,] 2.082973e-04 4.043905e-04 5.382543e-04
 [163,] 2.185132e-04 4.083802e-04 5.795982e-04
 [164,] 3.603877e-04 1.126970e-04 1.688325e-04
 [165,] 1.827889e-04 1.119087e-04 8.000407e-05
 [166,] 2.277080e-04 3.943235e-04 5.875770e-04
 [167,] 2.710235e-04 4.276448e-04 8.046734e-04
 [168,] 2.099206e-04 4.107133e-04 5.533332e-04
 [169,] 6.063307e-05 1.808920e-04 2.004536e-05
 [170,] 5.223321e-04 1.287013e-04 2.365767e-05
 [171,] 1.481222e-04 5.083974e-04 5.176548e-04
 [172,] 1.613265e-04 4.964587e-04 5.613305e-04
 [173,] 4.580557e-04 4.135165e-04 1.367419e-03
 [174,] 2.675313e-04 4.185377e-04 7.716816e-04
 [175,] 1.072260e-03 7.966824e-05 2.158018e-04
 [176,] 3.054574e-04 5.996693e-05 2.441126e-05
 [177,] 6.175551e-04 9.418054e-05 3.072370e-05
 [178,] 1.178640e-03 7.004828e-05 1.779942e-04
 [179,] 6.391158e-05 1.506987e-04 1.689922e-05
 [180,] 2.717149e-04 3.963995e-04 7.382184e-04
 [181,] 2.383743e-04 4.080305e-04 6.477343e-04
 [182,] 6.023375e-05 1.997166e-04 2.117130e-05
 [183,] 1.416000e-04 5.217249e-04 5.015198e-04
 [184,] 6.002457e-05 1.572160e-04 1.904526e-05
 [185,] 6.051616e-05 1.553568e-04 1.871981e-05
 [186,] 1.488896e-04 5.405155e-04 5.528484e-04
 [187,] 4.902651e-04 1.129155e-04 2.301587e-04
 [188,] 1.462428e-04 4.846413e-04 4.864438e-04
 [189,] 2.385280e-04 3.913243e-04 6.178566e-04
 [190,] 6.003249e-05 1.561746e-04 1.897451e-05
 [191,] 5.991396e-05 1.700160e-04 1.980153e-05
 [192,] 1.474176e-03 1.029683e-04 4.031134e-04
 [193,] 5.825005e-05 1.251117e-04 1.820851e-05
 [194,] 5.150703e-04 1.130646e-04 2.428680e-04
 [195,] 5.830944e-05 1.818024e-04 2.153230e-05
 [196,] 8.813862e-04 7.180481e-05 1.566049e-04
 [197,] 8.755570e-04 7.099678e-05 1.526867e-04
 [198,] 2.205786e-04 4.059291e-04 5.827762e-04
 [199,] 7.933197e-04 7.110252e-05 1.443755e-04
 [200,] 5.809753e-05 1.058206e-04 2.121750e-05
 [201,] 8.568273e-05 8.701055e-05 1.561216e-05
 [202,] 3.571022e-04 1.132884e-04 1.692118e-04
 [203,] 2.356264e-04 4.104534e-04 6.427299e-04
 [204,] 9.393142e-04 6.878676e-05 1.494015e-04
 [205,] 6.199435e-05 5.838454e-04 3.244150e-05
 [206,] 3.931420e-04 1.152794e-04 1.942975e-04
 [207,] 1.373275e-04 5.024347e-04 4.653120e-04
 [208,] 2.238928e-04 4.253260e-04 6.264257e-04
 [209,] 1.925225e-04 9.607663e-05 4.993304e-05
 [210,] 2.288992e-04 3.121959e-04 4.510822e-04
 [211,] 3.214213e-04 9.387819e-05 1.285713e-04
 [212,] 1.328437e-04 4.441197e-04 3.963677e-04
 [213,] 6.360725e-05 1.220630e-04 1.573292e-05
 [214,] 6.530874e-05 1.122487e-04 1.508357e-05
 [215,] 3.679317e-04 1.053515e-04 1.455523e-04
 [216,] 6.183342e-05 1.333903e-04 1.704540e-05
 [217,] 9.506815e-04 7.903623e-05 1.963010e-04
 [218,] 4.024141e-04 1.126968e-04 1.891726e-04
 [219,] 6.483128e-05 1.358226e-04 1.604089e-05
 [220,] 1.016630e-03 6.814927e-05 1.535433e-04
 [221,] 1.371473e-04 4.511255e-04 4.187328e-04
 [222,] 1.017791e-03 6.873706e-05 1.563370e-04
 [223,] 7.138582e-05 1.354234e-04 2.327866e-05
 [224,] 4.054050e-04 1.123912e-04 1.893987e-04
 [225,] 5.808194e-05 1.125499e-04 1.715557e-05
 [226,] 3.827940e-04 1.126970e-04 1.796818e-04
 [227,] 1.362857e-04 5.590709e-04 5.100902e-04
 [228,] 2.137107e-04 3.408632e-04 4.584190e-04
 [229,] 1.261568e-04 6.036434e-04 4.957352e-04
 [230,] 2.236276e-04 3.338953e-04 4.740533e-04
 [231,] 1.353339e-04 5.373256e-04 4.867846e-04
 [232,] 4.221439e-04 1.114599e-04 1.934161e-04
 [233,] 7.574254e-04 5.727216e-05 8.946195e-05
 [234,] 2.299112e-04 3.568129e-04 5.300598e-04
 [235,] 6.462794e-05 1.425250e-04 1.633807e-05
 [236,] 5.421397e-05 1.808641e-04 3.307254e-05
 [237,] 5.721235e-05 1.350690e-04 1.934763e-05
 [238,] 5.673650e-05 2.338673e-04 2.648487e-05
 [239,] 3.798614e-04 2.532742e-04 2.107248e-05
 [240,] 3.598767e-04 2.587508e-04 2.125099e-05
 [241,] 5.657791e-05 1.201763e-04 1.862448e-05
 [242,] 2.407977e-04 3.290946e-04 5.109616e-04
 [243,] 5.639058e-05 2.244667e-04 2.634373e-05
 [244,] 6.843976e-04 5.672953e-05 8.283172e-05
 [245,] 3.595150e-04 1.139279e-04 1.723802e-04
 [246,] 1.887825e-04 1.062254e-04 4.580516e-05
 [247,] 6.321137e-05 1.104260e-04 1.531677e-05
 [248,] 8.168791e-05 1.033511e-04 2.521770e-05
 [249,] 3.844910e-04 1.148655e-04 1.882640e-04
 [250,] 5.716169e-05 1.755564e-04 2.221147e-05
 [251,] 7.128327e-04 6.228665e-05 1.041766e-04
 [252,] 4.315016e-04 8.113883e-05 1.076129e-04
 [253,] 1.876620e-04 2.285769e-04 2.437793e-04
 [254,] 9.524243e-04 9.270919e-05 2.608367e-04
 [255,] 7.692698e-04 7.153710e-05 1.432164e-04
 [256,] 1.833339e-04 2.197274e-04 2.263038e-04
 [257,] 1.357387e-04 5.315697e-04 4.835561e-04
 [258,] 1.405839e-04 4.731352e-04 4.519913e-04
 [259,] 1.383004e-04 5.886255e-04 5.458761e-04
 [260,] 3.986573e-04 1.113595e-04 1.820326e-04
 [261,] 4.352399e-04 7.834834e-05 9.461090e-05
 [262,] 3.772426e-04 1.114335e-04 1.723024e-04
 [263,] 4.156025e-04 7.629728e-05 8.014803e-05
 [264,] 1.324901e-04 5.282919e-04 4.660789e-04
 [265,] 3.898185e-04 3.716500e-04 8.866958e-04
 [266,] 5.707186e-05 1.986061e-04 2.385621e-05
 [267,] 1.891538e-04 1.269652e-03 1.545029e-03
 [268,] 6.836618e-05 1.735594e-04 2.345613e-05
 [269,] 1.073010e-04 8.439572e-05 2.874577e-05
 [270,] 1.387403e-04 9.561783e-04 8.635485e-04
 [271,] 2.448991e-04 2.785542e-04 4.250096e-04
 [272,] 2.809081e-04 1.200652e-04 4.475120e-05
 [273,] 1.973349e-04 9.448248e-05 8.498327e-05
 [274,] 1.509584e-04 8.844017e-04 8.987702e-04
 [275,] 2.034548e-04 6.609510e-04 8.859336e-04
 [276,] 3.480106e-04 1.116907e-04 1.593390e-04
 [277,] 3.593427e-04 1.111745e-04 1.627584e-04
 [278,] 2.112733e-04 6.761751e-04 9.585881e-04
 [279,] 6.313720e-05 1.918459e-04 1.829664e-05
 [280,] 8.866549e-04 7.159715e-05 1.567657e-04
 [281,] 2.012799e-04 6.914075e-04 9.143469e-04
 [282,] 1.722676e-04 7.034765e-05 1.867695e-05
 [283,] 5.550784e-05 3.704535e-04 3.664808e-05
 [284,] 2.111064e-04 1.060876e-04 5.011674e-05
 [285,] 3.154141e-04 1.105318e-04 1.404189e-04
 [286,] 9.704103e-04 1.033494e-04 3.175314e-04
 [287,] 5.603755e-05 3.473994e-04 3.395659e-05
 [288,] 3.655251e-04 1.141290e-04 1.759197e-04
 [289,] 2.168582e-04 9.597655e-05 5.665404e-05
 [290,] 1.091988e-03 9.642114e-05 3.049427e-04
 [291,] 7.920151e-04 6.500490e-05 1.209926e-04
 [292,] 1.615360e-04 8.617843e-04 9.570347e-04
 [293,] 1.705222e-04 6.875746e-04 8.234039e-04
 [294,] 2.063887e-04 9.113248e-04 1.267407e-03
 [295,] 2.042486e-04 7.272948e-04 9.868844e-04
 [296,] 3.343762e-04 1.175848e-04 1.707700e-04
 [297,] 3.591039e-04 1.126528e-04 1.677004e-04
 [298,] 5.631257e-05 4.399442e-04 3.809387e-05
 [299,] 8.855952e-04 6.036011e-05 1.098822e-04
 [300,] 4.116450e-04 1.153363e-04 2.036737e-04
 [301,] 2.129554e-04 6.848193e-05 2.056512e-05
 [302,] 1.903766e-04 2.402792e-04 2.625169e-04
 [303,] 5.878441e-05 1.527216e-04 3.430673e-05
 [304,] 2.502700e-04 6.418296e-05 2.456408e-05
 [305,] 5.624652e-05 1.946059e-04 2.428355e-05
 [306,] 2.170410e-04 2.869191e-04 3.837507e-04
 [307,] 1.883711e-04 6.759327e-05 2.001503e-05
 [308,] 1.940139e-04 6.859069e-05 1.990428e-05
 [309,] 3.794783e-04 1.205329e-04 2.052556e-04
 [310,] 1.848494e-04 5.643842e-04 3.176053e-05
 [311,] 1.222282e-04 8.118523e-05 2.660493e-05
 [312,] 6.383891e-05 6.930899e-04 1.819879e-04
 [313,] 5.787132e-05 9.263851e-05 1.495851e-05
 [314,] 1.440500e-04 2.684747e-04 2.120741e-04
 [315,] 1.364103e-04 2.463730e-03 1.957983e-03
 [316,] 1.438375e-04 2.632292e-04 2.072152e-04
 [317,] 3.185579e-04 1.201519e-04 1.696254e-04
 [318,] 7.847191e-04 1.133940e-04 2.967374e-04
 [319,] 1.366616e-04 2.629369e-03 2.078949e-03
 [320,] 6.148041e-05 1.167002e-04 1.763091e-05
 [321,] 5.785110e-05 9.246403e-05 1.495338e-05
 [322,] 1.438820e-04 3.328614e-04 2.663221e-04
 [323,] 1.379828e-04 2.708535e-04 2.019657e-04
 [324,] 1.403514e-04 3.335265e-04 2.575006e-04
 [325,] 1.394162e-04 2.650461e-04 2.001675e-04
 [326,] 1.415325e-04 3.038060e-04 2.362575e-04
 [327,] 1.431884e-04 2.162224e-03 1.873648e-03
 [328,] 1.431881e-04 3.014486e-04 2.380994e-04
 [329,] 3.076472e-04 1.237233e-04 1.724762e-04
 [330,] 1.490927e-03 3.373562e-04 2.150426e-03
 [331,] 1.389004e-04 2.930220e-04 2.215061e-04
 [332,] 1.231811e-04 2.746662e-03 1.840948e-03
 [333,] 2.012739e-04 7.855591e-05 6.046664e-05
 [334,] 3.359422e-04 1.218850e-04 1.844073e-04
 [335,] 6.327081e-05 1.631895e-04 3.147717e-05
 [336,] 7.131315e-04 7.893508e-05 1.544765e-04
 [337,] 1.494391e-04 4.751353e-04 3.905041e-04
 [338,] 5.787402e-05 8.527995e-05 1.448968e-05
 [339,] 1.492760e-04 6.880417e-04 5.579434e-04
 [340,] 1.851824e-04 4.544759e-04 3.045873e-05
 [341,] 1.627697e-04 2.285980e-04 2.062400e-04
 [342,] 1.884018e-04 3.758560e-04 2.798841e-05
 [343,] 1.042104e-03 2.410903e-04 1.048754e-03
 [344,] 5.745782e-05 8.227199e-05 1.438427e-05
 [345,] 1.395662e-04 2.619745e-03 2.138314e-03
 [346,] 5.803016e-05 8.216111e-05 1.426138e-05
 [347,] 5.796843e-05 8.160307e-05 1.424261e-05
 [348,] 7.961242e-04 7.723900e-05 1.586338e-04
 [349,] 3.034865e-04 1.201199e-04 1.609204e-04
 [350,] 1.398130e-04 2.972625e-04 2.270325e-04
 [351,] 1.346142e-04 2.880278e-04 2.083229e-04
 [352,] 1.409703e-04 2.435001e-04 1.854688e-04
 [353,] 2.146182e-04 8.188368e-05 6.981231e-05
 [354,] 8.900752e-04 1.158192e-04 3.328645e-04
 [355,] 1.292267e-03 4.129146e-04 2.537949e-03
 [356,] 6.069400e-05 1.015762e-04 1.502050e-05
 [357,] 5.708301e-05 8.991004e-05 1.499283e-05
 [358,] 7.287214e-05 1.632498e-04 4.862805e-05
 [359,] 3.610172e-04 1.147192e-04 3.860532e-05
 [360,] 1.566314e-03 3.184645e-04 2.062839e-03
 [361,] 5.829628e-05 8.351817e-05 1.428696e-05
 [362,] 5.972590e-05 8.829658e-05 1.444644e-05
 [363,] 8.348043e-04 9.166704e-05 2.201777e-04
 [364,] 1.350198e-04 9.124631e-05 3.433312e-05
 [365,] 9.612274e-04 1.147915e-04 3.455708e-04
 [366,] 9.832976e-04 8.528875e-05 2.142721e-04
 [367,] 1.789965e-03 4.153148e-04 3.255455e-03
 [368,] 1.278143e-04 2.801269e-03 2.007113e-03
 [369,] 1.353726e-04 2.697668e-03 2.118293e-03
 [370,] 6.602488e-05 1.426659e-04 5.153943e-05
 [371,] 2.089702e-04 1.452456e-04 1.628976e-04
 [372,] 1.560062e-04 5.118283e-04 3.526096e-05
 [373,] 3.161526e-04 7.199639e-05 3.397504e-05
 [374,] 1.902856e-04 1.331345e-03 1.233554e-03
 [375,] 2.180348e-04 8.765356e-05 9.000281e-05
 [376,] 4.240300e-04 9.191438e-05 2.223198e-04
 [377,] 1.247437e-04 1.078559e-04 3.116057e-05
 [378,] 3.566938e-03 1.873589e-04 2.320185e-03
 [379,] 1.074904e-04 1.114990e-04 4.119739e-05
 [380,] 1.080501e-04 3.966225e-03 1.349815e-03
 [381,] 8.548380e-04 6.557414e-05 2.434569e-05
 [382,] 5.035276e-04 1.617596e-04 5.346467e-04
 [383,] 7.763644e-04 1.840143e-04 9.270094e-04
 [384,] 1.030750e-04 6.970210e-03 2.089479e-03
 [385,] 6.406991e-05 9.160328e-05 1.981070e-05
 [386,] 1.011715e-04 1.344521e-03 3.695980e-04
 [387,] 1.013529e-04 6.765016e-04 2.121406e-04
 [388,] 7.698561e-05 8.703546e-05 1.994092e-05
 [389,] 1.011841e-04 1.382860e-03 3.685999e-04
 [390,] 1.010889e-04 7.484396e-04 2.286639e-04
 [391,] 1.023665e-04 1.434749e-03 3.363555e-04
 [392,] 1.064774e-04 5.686679e-03 1.597862e-03
 [393,] 9.026862e-04 6.224147e-05 2.683088e-05
 [394,] 9.260177e-05 3.015157e-04 1.098967e-04
 [395,] 1.027018e-04 1.663335e-03 3.793057e-04
 [396,] 1.007714e-04 6.534900e-04 1.839671e-04
 [397,] 1.063785e-04 1.318453e-03 4.144843e-04
 [398,] 4.265634e-04 3.032481e-04 9.178362e-04
 [399,] 3.449320e-03 6.315800e-05 3.258297e-04
 [400,] 9.968754e-05 8.893852e-05 5.410719e-05
 [401,] 3.067070e-03 8.444164e-05 4.060746e-04
 [402,] 4.712846e-04 9.029584e-05 2.178452e-04
 [403,] 3.342128e-04 7.523487e-05 7.088891e-05
 [404,] 5.544644e-03 4.756110e-05 3.063708e-04
 [405,] 1.365458e-04 5.997443e-05 2.175720e-05
 [406,] 1.533103e-03 4.538910e-05 7.190533e-05
 [407,] 8.395823e-05 9.585945e-05 2.546764e-05
 [408,] 8.880852e-04 2.429614e-04 1.108863e-05
 [409,] 1.438438e-04 8.842255e-05 4.061130e-05
 [410,] 1.312842e-03 4.693702e-05 9.100747e-05
 [411,] 1.917950e-03 4.928352e-05 1.554177e-04
 [412,] 6.997291e-04 1.061919e-04 2.883050e-04
 [413,] 3.428178e-04 3.106667e-04 1.075572e-05
 [414,] 1.071947e-04 1.372333e-03 4.603228e-05
 [415,] 3.193765e-04 3.649714e-04 1.095298e-05
 [416,] 3.281101e-04 3.951316e-04 1.102075e-05
 [417,] 3.347622e-04 3.778984e-04 1.094362e-05
 [418,] 4.692151e-04 1.984917e-04 1.062219e-05
 [419,] 3.310623e-04 3.929901e-04 1.100360e-05
 [420,] 1.443669e-04 7.533786e-05 2.806116e-05
 [421,] 1.267359e-03 4.530529e-05 5.999678e-05
 [422,] 3.210451e-04 3.017461e-04 1.077510e-05
 [423,] 1.650878e-03 4.605546e-05 1.045628e-04
 [424,] 4.633360e-04 1.682514e-04 4.495352e-05
 [425,] 1.600650e-03 4.688137e-05 1.131802e-04
 [426,] 3.365653e-04 2.874004e-04 1.071789e-05
 [427,] 8.311006e-05 9.562035e-05 2.443776e-05
 [428,] 1.725976e-03 4.674796e-05 1.166879e-04
 [429,] 1.716233e-03 4.673589e-05 1.160728e-04
 [430,] 1.522714e-03 4.765251e-05 1.183678e-04
 [431,] 1.913872e-04 8.459720e-05 4.067651e-05
 [432,] 3.301970e-04 3.581844e-04 1.091273e-05
 [433,] 3.105561e-04 3.602414e-04 1.097996e-05
 [434,] 1.660768e-03 4.613050e-05 1.054450e-04
 [435,] 3.358261e-04 2.990766e-04 1.075132e-05
 [436,] 4.150917e-04 1.808904e-04 3.870026e-05
 [437,] 1.718749e-03 4.618426e-05 1.083143e-04
 [438,] 2.515495e-04 3.366464e-04 1.118285e-05
 [439,] 5.274175e-04 2.002787e-04 1.062918e-05
 [440,] 1.543178e-03 4.718633e-05 1.137614e-04
 [441,] 1.380046e-03 4.511018e-05 6.925722e-05
 [442,] 3.331168e-04 3.265353e-04 1.083352e-05
 [443,] 1.036866e-03 4.513427e-05 6.229936e-05
 [444,] 2.414275e-04 1.067200e-04 3.141153e-05
 [445,] 1.090993e-03 4.516038e-05 6.446611e-05
 [446,] 3.568326e-04 2.961890e-04 1.071367e-05
 [447,] 2.128700e-04 2.794315e-04 1.115740e-05
 [448,] 8.353263e-04 4.643355e-05 7.065739e-05
 [449,] 1.874553e-04 1.891227e-04 1.099553e-05
 [450,] 6.508132e-04 4.606133e-05 5.371209e-05
 [451,] 3.645772e-04 1.143194e-04 1.746748e-04
 [452,] 7.974200e-04 4.615290e-05 4.110116e-05
 [453,] 4.013798e-03 4.517985e-05 9.057203e-05
 [454,] 1.506280e-03 4.500827e-05 7.960549e-05
 [455,] 2.488462e-04 2.411992e-04 1.084864e-05
 [456,] 1.387863e-03 4.507343e-05 7.453951e-05
 [457,] 8.874928e-04 4.611895e-05 5.893738e-05
 [458,] 2.169673e-04 1.791660e-04 1.071695e-05
 [459,] 1.005279e-03 4.732268e-05 8.307411e-05
 [460,] 8.284302e-05 9.649504e-05 2.411717e-05
 [461,] 2.432288e-04 1.704294e-04 1.065593e-05
 [462,] 2.129467e-04 1.828279e-04 1.073783e-05
 [463,] 5.614077e-05 1.246988e-04 1.810522e-05
 [464,] 4.634253e-05 9.165656e-04 2.760550e-05
 [465,] 9.834268e-04 4.729978e-05 8.184570e-05
 [466,] 2.231391e-04 1.699160e-04 1.068043e-05
 [467,] 1.020345e-03 4.713777e-05 8.202875e-05
 [468,] 2.201409e-04 1.811688e-04 1.071707e-05
 [469,] 9.652590e-05 1.104350e-04 3.782582e-05
 [470,] 6.254924e-04 1.042438e-04 1.721762e-04
 [471,] 7.055796e-05 4.138342e-05 1.225644e-05
 [472,] 9.910485e-05 6.317819e-05 3.137323e-05
 [473,] 1.224974e-04 6.644198e-05 4.084670e-05
 [474,] 2.986560e-04 8.546009e-05 6.925116e-05
 [475,] 4.852323e-05 8.141581e-04 2.371060e-05
 [476,] 8.618076e-04 4.770143e-05 7.920183e-05
 [477,] 1.816872e-04 8.396210e-05 3.552939e-05
 [478,] 7.197884e-05 5.853900e-05 2.113696e-05
 [479,] 1.008561e-03 4.682425e-05 7.706980e-05
 [480,] 1.331972e-03 1.119536e-04 6.023840e-04
 [481,] 7.368533e-05 5.948790e-05 2.207443e-05
 [482,] 9.426653e-05 5.909339e-05 1.593622e-05
 [483,] 5.406159e-05 8.509214e-04 2.060306e-05
 [484,] 6.300101e-05 6.290983e-04 1.759627e-05
 [485,] 1.713788e-04 2.182281e-04 2.504368e-05
 [486,] 1.011548e-04 6.237788e-05 1.554374e-05
 [487,] 1.005790e-04 6.133138e-05 1.575051e-05
 [488,] 1.859994e-04 8.390274e-05 3.854471e-05
 [489,] 1.294152e-03 4.806329e-05 9.508431e-05
 [490,] 1.915750e-04 8.656911e-05 4.670651e-05
 [491,] 1.278326e-03 4.760069e-05 9.217542e-05
 [492,] 1.264499e-03 4.768167e-05 8.909489e-05
 [493,] 1.264694e-03 4.762569e-05 9.196154e-05
 [494,] 1.920864e-04 1.093326e-04 3.813661e-05
 [495,] 5.392441e-05 9.879253e-04 2.176277e-05
 [496,] 1.252835e-03 4.739795e-05 8.834353e-05
 [497,] 6.407029e-05 7.052761e-04 1.801305e-05
 [498,] 1.181225e-03 4.799767e-05 8.854076e-05
 [499,] 6.416450e-05 6.856552e-04 1.781985e-05
 [500,] 6.468628e-05 7.260860e-04 1.806190e-05
 [501,] 1.015772e-04 1.002540e-04 4.059056e-05
 [502,] 1.168745e-03 4.711672e-05 7.906887e-05
 [503,] 1.415450e-03 1.125248e-04 6.492041e-04
 [504,] 1.264553e-03 4.698997e-05 8.049479e-05
 [505,] 5.987673e-04 9.579895e-05 1.594583e-04
 [506,] 8.961446e-05 6.268153e-05 1.464541e-05
 [507,] 9.225081e-05 6.355588e-05 1.466095e-05
 [508,] 9.828008e-05 6.352033e-05 1.518318e-05
 [509,] 8.835290e-05 6.346887e-05 1.443909e-05
 [510,] 1.306628e-03 4.747426e-05 8.396891e-05
 [511,] 6.915944e-05 7.466763e-04 1.732111e-05
 [512,] 8.610329e-05 6.417880e-05 1.420277e-05
 [513,] 1.188829e-03 4.721016e-05 8.126115e-05
 [514,] 4.275497e-04 5.129803e-04 1.134638e-05
 [515,] 5.452975e-05 1.184447e-03 2.280417e-05
 [516,] 9.243336e-05 5.979782e-05 1.564093e-05
 [517,] 1.189402e-03 4.898180e-05 1.080352e-04
 [518,] 1.000982e-04 6.104904e-05 1.580140e-05
 [519,] 9.281116e-05 6.223259e-05 1.503358e-05
 [520,] 9.183616e-05 6.269089e-05 1.488251e-05
 [521,] 9.527267e-05 6.520792e-05 1.473278e-05
 [522,] 9.251353e-05 6.138626e-05 1.520564e-05
 [523,] 1.126040e-03 4.941397e-05 1.082531e-04
 [524,] 9.318224e-05 6.385499e-05 1.481529e-05
 [525,] 1.099315e-03 4.690316e-05 7.405759e-05
 [526,] 5.242320e-05 9.113303e-04 2.201625e-05
 [527,] 1.671975e-04 1.007645e-04 4.181643e-05
 [528,] 1.776340e-04 8.378109e-05 3.781912e-05
 [529,] 9.771910e-05 1.052187e-04 4.132046e-05
 [530,] 9.573862e-05 5.789158e-05 1.741728e-05
 [531,] 9.126948e-05 6.242873e-05 1.490131e-05
 [532,] 1.192862e-03 4.724472e-05 9.086167e-05
 [533,] 5.882450e-04 1.205425e-04 3.213242e-04
 [534,] 4.773353e-05 5.842676e-05 1.378283e-05
 [535,] 4.601579e-05 8.787823e-05 1.669130e-05
 [536,] 3.534383e-04 1.465405e-04 1.089328e-05
 [537,] 3.711812e-04 1.318000e-04 1.117606e-05
 [538,] 4.704565e-05 7.056995e-05 1.508583e-05
 [539,] 4.599716e-05 8.657107e-05 1.657683e-05
 [540,] 3.692596e-04 6.506298e-05 3.130479e-05
 [541,] 4.619164e-05 8.016214e-05 1.605110e-05
 [542,] 4.620433e-05 8.601472e-05 1.681662e-05
 [543,] 4.529933e-05 2.905760e-04 3.755018e-05
 [544,] 2.348064e-04 2.046297e-04 1.097434e-05
 [545,] 7.673316e-05 7.208999e-05 2.512431e-05
 [546,] 2.417397e-04 1.991264e-04 1.103558e-05
 [547,] 4.607376e-05 8.495462e-05 1.651614e-05
 [548,] 4.600461e-05 8.660072e-05 1.659289e-05
 [549,] 4.611412e-05 8.541909e-05 1.663350e-05
 [550,] 1.022047e-03 5.611855e-05 1.453240e-04
 [551,] 1.057922e-03 5.973397e-05 1.762032e-04
 [552,] 4.588767e-05 8.750483e-05 1.642822e-05
 [553,] 4.088548e-04 6.917139e-05 6.940094e-05
 [554,] 3.340304e-04 2.048320e-04 1.046399e-05
 [555,] 4.565254e-05 8.684056e-05 1.580144e-05
 [556,] 1.044613e-03 6.022953e-05 1.783539e-04
 [557,] 4.618309e-05 8.858027e-05 1.695093e-05
 [558,] 1.118055e-04 8.652065e-05 2.587992e-05
 [559,] 4.626834e-05 8.986704e-05 1.704051e-05
 [560,] 6.109950e-05 9.515132e-05 1.892857e-05
 [561,] 3.587272e-04 1.254680e-04 1.122068e-05
 [562,] 4.603648e-05 9.200863e-05 1.717091e-05
 [563,] 4.072296e-04 1.065123e-04 1.198992e-05
 [564,] 1.265534e-03 5.803357e-05 2.282753e-04
 [565,] 7.505207e-05 7.132107e-05 2.448685e-05
 [566,] 4.609966e-05 8.978763e-05 1.704975e-05
 [567,] 7.748282e-05 6.959270e-05 2.453044e-05
 [568,] 4.547132e-05 9.718290e-05 1.651130e-05
 [569,] 4.547633e-05 9.741715e-05 1.658107e-05
 [570,] 4.521970e-05 3.210243e-04 3.924120e-05
 [571,] 4.556454e-05 9.644729e-05 1.682229e-05
 [572,] 4.521116e-05 3.170898e-04 3.891061e-05
 [573,] 4.600484e-05 9.206448e-05 1.651319e-05
 [574,] 4.555374e-05 9.373847e-05 1.655679e-05
 [575,] 1.126819e-03 6.095477e-05 2.265896e-04
 [576,] 4.603141e-05 8.599044e-05 1.650041e-05
 [577,] 3.411721e-04 1.673678e-04 1.073685e-05
 [578,] 4.582286e-05 9.646048e-05 1.735250e-05
 [579,] 3.915144e-04 1.100840e-04 1.176280e-05
 [580,] 4.526672e-05 3.031682e-04 3.826532e-05
 [581,] 1.151891e-03 6.278818e-05 2.538427e-04
 [582,] 1.065046e-03 6.064446e-05 1.888953e-04
 [583,] 4.610827e-05 8.217171e-05 1.613136e-05
 [584,] 4.555074e-05 9.740740e-05 1.676292e-05
 [585,] 4.582587e-05 1.235344e-04 1.829641e-05
 [586,] 4.555927e-05 9.425420e-05 1.662946e-05
 [587,] 4.098729e-04 1.987849e-04 1.069568e-05
 [588,] 4.552441e-05 9.074962e-05 1.614979e-05
 [589,] 7.475350e-05 6.944263e-05 2.365928e-05
 [590,] 5.019795e-04 1.041252e-04 2.363134e-04
 [591,] 4.499180e-05 3.741676e-04 4.110672e-05
 [592,] 4.497491e-05 3.687577e-04 4.047755e-05
 [593,] 4.498683e-05 3.719273e-04 4.106399e-05
 [594,] 4.635098e-05 8.032704e-05 1.638761e-05
 [595,] 4.502258e-05 3.857280e-04 4.230748e-05
 [596,] 4.622813e-05 9.109349e-05 1.764605e-05
 [597,] 5.237264e-04 1.064584e-04 2.569654e-04
 [598,] 4.492893e-05 3.822213e-04 4.026815e-05
 [599,] 4.493740e-05 4.154531e-04 4.267459e-05
 [600,] 4.493843e-05 3.590136e-04 3.868268e-05
 [601,] 4.565514e-05 8.932573e-05 1.655967e-05
 [602,] 4.498386e-05 3.573814e-04 3.957590e-05
 [603,] 4.524082e-05 3.971209e-04 3.645377e-05
 [604,] 4.612419e-05 7.857845e-05 1.589696e-05
 [605,] 4.497284e-05 3.598159e-04 3.989613e-05
 [606,] 4.497028e-05 3.669535e-04 4.031981e-05
 [607,] 4.548783e-05 8.733047e-05 1.600300e-05
 [608,] 5.226486e-04 7.426652e-05 1.904561e-04
 [609,] 3.533589e-04 4.028038e-04 1.023687e-05
 [610,] 4.936531e-04 5.918614e-05 1.223607e-04
 [611,] 8.349213e-04 4.898099e-05 7.387876e-05
 [612,] 6.244435e-04 5.619306e-05 1.277333e-04
 [613,] 3.716495e-04 2.056170e-04 1.056210e-05
 [614,] 6.031138e-04 5.189834e-05 1.062537e-04
 [615,] 1.149080e-04 8.697171e-05 2.640770e-05
 [616,] 1.138576e-04 1.099781e-04 2.545021e-05
 [617,] 1.261841e-03 5.063845e-05 1.112198e-04
 [618,] 4.038320e-04 3.757589e-04 1.023745e-05
 [619,] 5.950188e-04 6.667548e-05 1.753049e-04
 [620,] 3.248290e-04 1.089901e-04 2.236661e-04
 [621,] 7.159836e-04 6.881607e-05 2.092748e-04
 [622,] 5.906638e-04 6.293722e-05 1.563799e-04
 [623,] 5.983535e-04 6.376492e-05 1.616831e-04
 [624,] 5.852308e-04 6.182219e-05 1.502057e-04
 [625,] 2.276338e-03 8.335583e-05 7.308397e-03
 [626,] 3.721134e-04 1.168377e-04 2.764917e-04
 [627,] 3.405408e-04 1.060443e-04 2.243477e-04
 [628,] 4.643672e-05 7.440976e-05 1.282624e-05
 [629,] 4.513533e-05 4.781494e-05 1.133504e-05
 [630,] 4.317854e-04 1.131952e-04 3.026233e-04
 [631,] 2.103400e-03 6.785490e-05 2.117196e-03
 [632,] 4.855629e-04 5.987225e-05 1.234105e-04
 [633,] 3.896190e-04 4.131962e-05 2.642648e-05
 [634,] 1.402839e-03 6.623069e-05 1.068530e-03
 [635,] 3.180895e-04 1.141678e-04 2.331971e-04
 [636,] 3.947035e-04 4.102921e-05 2.794195e-05
 [637,] 3.624002e-04 1.130996e-04 2.590392e-04
 [638,] 1.255145e-03 5.889701e-05 6.114623e-04
 [639,] 1.593662e-04 6.992118e-05 7.449411e-04
 [640,] 6.434979e-05 4.095103e-05 1.200372e-05
 [641,] 4.539174e-05 7.376298e-05 1.262342e-05
 [642,] 5.974423e-05 9.326524e-05 3.337849e-05
 [643,] 6.157164e-05 4.135330e-05 1.140451e-05
 [644,] 4.535724e-05 7.237260e-05 1.256635e-05
 [645,] 3.035445e-04 3.620038e-04 2.547321e-05
 [646,] 6.810685e-05 9.212513e-05 3.859977e-05
 [647,] 7.528146e-05 4.136995e-05 1.509008e-05
 [648,] 6.084237e-05 4.222276e-05 1.379821e-05
 [649,] 2.094230e-04 5.124195e-05 2.755346e-04
 [650,] 7.602099e-05 4.108502e-05 1.474728e-05
 [651,] 7.193754e-05 4.458809e-05 1.107626e-05
 [652,] 8.001818e-05 4.999594e-05 2.278530e-05
 [653,] 1.654193e-04 4.748274e-05 1.841092e-05
 [654,] 5.942521e-05 4.178969e-05 1.320080e-05
 [655,] 1.754199e-04 4.948765e-05 2.822439e-04
 [656,] 1.682259e-04 4.601601e-05 2.554867e-05
 [657,] 7.448440e-05 4.105969e-05 1.441722e-05
 [658,] 1.365200e-04 4.454709e-05 1.357709e-04
 [659,] 9.845190e-05 2.282177e-04 8.744710e-05
 [660,] 2.588338e-04 4.934653e-05 3.418050e-03
 [661,] 7.941188e-05 4.097431e-05 1.444846e-05
 [662,] 3.702553e-04 4.461615e-05 3.687490e-04
 [663,] 1.395048e-04 4.452783e-05 1.378740e-04
 [664,] 6.747886e-05 2.229231e-04 5.820697e-05
 [665,] 1.539956e-04 4.464082e-05 1.480435e-04
 [666,] 3.133429e-04 5.341116e-05 2.919214e-03
 [667,] 3.718002e-04 5.003152e-05 5.412233e-03
 [668,] 2.498603e-04 4.959406e-05 3.437003e-03
 [669,] 2.376416e-04 4.517347e-05 2.060822e-04
 [670,] 6.374206e-05 9.932876e-05 1.690982e-05
 [671,] 1.817487e-04 4.437810e-05 1.852115e-04
 [672,] 2.025151e-04 4.564816e-05 1.503376e-04
 [673,] 6.765852e-05 1.231447e-04 3.798194e-05
 [674,] 9.950275e-05 7.669979e-05 1.437103e-04
 [675,] 8.933828e-05 7.338153e-05 2.179518e-05
 [676,] 6.738023e-05 1.835621e-04 4.973205e-05
 [677,] 2.345727e-04 5.491356e-05 6.222508e-03
 [678,] 2.321651e-04 5.059462e-05 3.834185e-03
 [679,] 2.850757e-04 5.090375e-05 4.978583e-03
 [680,] 3.069532e-04 5.124262e-05 5.607376e-03
 [681,] 2.081323e-04 5.215021e-05 4.259509e-03
 [682,] 7.183500e-05 4.083925e-05 1.336401e-05
 [683,] 2.523548e-04 5.360454e-05 6.077540e-03
 [684,] 2.261584e-04 5.162888e-05 4.239123e-03
 [685,] 3.449313e-04 5.043400e-05 5.593563e-03
 [686,] 3.902806e-04 5.063024e-05 6.568734e-03
 [687,] 2.863095e-04 5.079571e-05 4.881625e-03
 [688,] 9.803876e-05 2.379646e-04 1.052290e-04
 [689,] 2.002296e-04 4.806594e-05 1.844307e-03
 [690,] 2.506099e-04 5.223337e-05 5.102401e-03
 [691,] 3.420117e-04 5.243140e-05 6.479565e-03
 [692,] 7.617731e-05 5.030423e-05 1.179389e-03
 [693,] 1.070784e-04 5.211098e-05 2.030940e-03
 [694,] 2.223110e-04 5.391645e-05 5.253005e-03
 [695,] 5.631193e-05 4.356712e-05 1.134288e-05
 [696,] 3.197397e-04 5.337778e-05 7.748888e-03
 [697,] 2.931383e-04 5.257476e-05 6.469823e-03
 [698,] 5.693317e-05 4.431529e-05 1.462867e-05
 [699,] 1.861181e-04 5.917395e-05 7.355994e-03
 [700,] 1.362111e-04 5.571729e-05 2.169531e-05
 [701,] 1.867047e-04 5.122660e-05 3.843813e-05
 [702,] 6.694029e-05 1.408070e-04 4.157758e-05
 [703,] 2.293297e-04 5.286286e-05 5.225109e-03
 [704,] 1.246531e-04 7.242679e-05 6.302932e-03
 [705,] 7.329693e-05 8.108351e-05 3.738792e-05
 [706,] 1.344424e-04 8.198983e-05 2.606210e-05
 [707,] 3.210146e-04 5.188101e-05 6.625389e-03
 [708,] 3.310757e-04 5.247408e-05 7.347327e-03
 [709,] 9.413541e-05 2.472947e-04 1.020615e-04
 [710,] 1.304317e-04 5.270597e-05 2.126492e-05
 [711,] 4.457866e-05 8.892782e-05 1.283330e-05
 [712,] 3.260180e-04 5.286289e-05 5.468387e-05
 [713,] 3.351478e-04 5.288121e-05 7.836555e-03
 [714,] 4.183665e-04 5.241782e-05 9.279613e-03
 [715,] 3.317039e-04 5.345831e-05 5.300895e-05
 [716,] 4.110815e-04 5.184147e-05 8.496547e-03
 [717,] 3.988094e-04 5.246147e-05 8.859952e-03
 [718,] 5.621757e-04 5.450022e-05 6.374603e-03
 [719,] 3.203998e-04 5.368680e-05 5.074130e-05
 [720,] 3.201512e-04 5.254966e-05 7.199893e-03
 [721,] 3.798320e-04 5.178280e-05 7.769473e-03
 [722,] 3.016320e-04 5.277394e-05 6.950923e-03
 [723,] 3.788109e-04 5.191937e-05 7.894748e-03
 [724,] 3.335844e-04 5.197483e-05 6.995481e-03
 [725,] 5.862354e-05 4.282351e-05 1.390453e-05
 [726,] 2.900634e-04 5.200322e-05 6.081059e-03
 [727,] 3.980847e-04 4.873159e-05 2.919898e-03
 [728,] 3.411496e-04 5.207242e-05 7.223242e-03
 [729,] 1.087146e-04 2.062152e-04 1.037537e-04
 [730,] 5.792348e-05 4.228976e-05 1.340756e-05
 [731,] 3.682381e-04 5.159764e-05 7.370003e-03
 [732,] 2.920275e-04 5.186115e-05 6.027468e-03
 [733,] 6.008258e-05 4.412957e-05 1.509537e-05
 [734,] 4.570986e-04 5.167561e-05 9.262901e-03
 [735,] 2.852840e-04 5.205538e-05 6.039689e-03
 [736,] 9.288405e-05 1.028092e-03 2.265107e-04
 [737,] 6.762298e-05 1.208013e-04 3.735357e-05
 [738,] 6.733235e-05 9.895959e-05 2.202909e-05
 [739,] 3.587728e-04 5.322891e-05 8.732254e-03
 [740,] 5.561946e-05 4.211370e-05 1.291401e-05
 [741,] 3.993454e-04 9.856255e-05 1.415581e-04
 [742,] 8.433384e-05 1.085839e-04 3.207956e-05
 [743,] 1.317275e-04 8.247927e-05 2.539408e-05
 [744,] 3.051618e-04 5.442089e-05 8.353503e-03
 [745,] 6.016382e-05 4.580580e-05 1.603455e-05
 [746,] 6.926209e-05 1.162574e-04 3.724148e-05
 [747,] 4.018496e-04 5.245162e-05 8.960926e-03
 [748,] 3.101886e-04 5.225281e-05 6.720677e-03
 [749,] 3.658819e-04 5.294236e-05 8.629357e-03
 [750,] 1.241367e-04 8.183930e-05 2.500601e-05
 [751,] 1.101667e-04 5.398061e-05 1.720070e-05
 [752,] 3.937287e-04 5.368287e-05 9.869150e-03
 [753,] 7.054325e-05 1.141143e-04 3.786154e-05
 [754,] 2.914874e-04 5.124386e-05 5.487502e-05
 [755,] 2.795279e-04 5.382832e-05 7.090057e-03
 [756,] 2.894090e-04 5.191951e-05 5.160347e-05
 [757,] 3.889314e-04 5.174655e-05 7.923012e-03
 [758,] 3.271792e-04 5.267445e-05 7.481830e-03
 [759,] 5.588200e-05 4.762448e-05 1.537390e-05
 [760,] 3.434838e-04 5.269720e-05 7.870214e-03
 [761,] 4.441810e-04 5.250728e-05 9.990382e-03
 [762,] 2.587089e-04 5.215531e-05 5.527787e-03
 [763,] 6.788615e-05 9.898642e-05 2.225196e-05
 [764,] 5.908145e-05 4.850928e-05 1.653200e-05
 [765,] 3.186603e-04 5.192612e-05 6.634621e-03
 [766,] 5.095432e-04 5.224974e-05 1.111791e-02
 [767,] 4.313530e-04 5.167352e-05 8.733780e-03
 [768,] 2.931997e-04 5.236811e-05 6.442145e-03
 [769,] 2.370319e-04 5.342759e-05 5.839520e-03
 [770,] 4.796197e-04 5.164805e-05 9.570241e-03
 [771,] 5.816978e-05 4.230873e-05 1.346160e-05
 [772,] 4.677913e-04 5.226234e-05 1.021162e-02
 [773,] 7.048198e-05 1.216022e-04 3.984533e-05
 [774,] 4.027135e-04 5.274028e-05 9.286661e-03
 [775,] 5.017226e-05 4.404692e-05 1.239909e-05
 [776,] 3.335750e-04 5.242902e-05 7.397019e-03
 [777,] 3.877007e-04 5.270823e-05 8.907184e-03
 [778,] 5.691012e-05 4.229683e-05 1.325471e-05
 [779,] 2.792758e-04 5.401114e-05 7.355695e-03
 [780,] 3.152738e-04 5.352113e-05 7.900202e-03
 [781,] 3.245192e-04 5.319662e-05 7.848893e-03
 [782,] 3.594136e-04 5.217433e-05 7.711905e-03
 [783,] 2.541051e-04 5.101311e-05 4.636001e-03
 [784,] 2.646586e-04 5.290213e-05 6.178625e-03
 [785,] 2.614196e-04 5.281700e-05 6.041065e-03
 [786,] 3.272878e-04 5.227016e-05 7.101078e-03
 [787,] 5.878029e-05 6.701500e-05 1.816327e-05
 [788,] 7.339533e-05 1.197384e-04 4.161072e-05
 [789,] 5.360907e-05 4.680609e-05 1.101733e-05
 [790,] 3.773533e-04 5.277034e-05 8.703892e-03
 [791,] 2.602413e-04 5.228682e-05 5.657397e-03
 [792,] 6.287577e-05 1.219341e-04 3.472027e-05
 [793,] 6.279920e-05 4.158309e-05 1.341607e-05
 [794,] 2.715067e-04 5.211478e-05 5.774347e-03
 [795,] 2.617559e-04 5.174967e-05 5.314470e-03
 [796,] 3.648165e-04 5.232131e-05 7.950638e-03
 [797,] 2.744917e-04 5.182695e-05 5.636981e-03
 [798,] 3.170911e-04 5.117948e-05 5.937285e-03
 [799,] 1.957270e-04 5.188021e-05 4.003000e-03
 [800,] 2.915503e-04 5.119363e-05 5.502552e-03
 [801,] 2.991615e-04 5.071593e-05 5.305056e-03
 [802,] 2.572614e-04 5.096254e-05 4.722248e-03
 [803,] 3.179218e-04 5.012593e-05 5.159537e-03
 [804,] 2.506849e-04 5.146482e-05 4.912456e-03
 [805,] 2.938068e-04 5.076879e-05 5.235200e-03
 [806,] 1.107049e-04 5.377569e-05 1.719619e-05
 [807,] 3.845815e-04 5.095948e-05 7.053209e-03
 [808,] 7.991779e-05 1.541576e-04 6.008472e-05
 [809,] 3.869626e-04 4.800847e-05 1.560065e-03
 [810,] 7.522158e-05 5.255717e-05 1.145408e-05
 [811,] 3.950632e-04 9.712609e-05 1.350912e-04
 [812,] 3.726411e-04 4.849579e-05 4.119406e-03
 [813,] 5.169277e-04 4.834587e-05 5.361740e-03
 [814,] 1.162771e-04 5.573619e-05 1.714839e-05
 [815,] 4.135354e-04 4.831545e-05 4.353761e-03
 [816,] 4.165810e-04 4.865395e-05 4.769401e-03
 [817,] 3.388717e-04 4.857688e-05 3.815396e-03
 [818,] 6.282435e-05 4.119379e-05 1.312351e-05
 [819,] 4.046881e-04 4.851364e-05 4.483258e-03
 [820,] 1.328489e-04 1.002112e-04 2.508272e-05
 [821,] 3.439726e-04 4.855659e-05 3.855944e-03
 [822,] 3.413730e-04 4.709738e-05 1.796364e-03
 [823,] 4.819002e-04 4.846811e-05 5.179190e-03
 [824,] 4.766008e-04 4.850213e-05 5.257379e-03
 [825,] 5.567034e-04 4.809422e-05 5.517101e-03
 [826,] 6.021763e-05 4.120385e-05 1.283314e-05
 [827,] 3.144938e-03 4.993469e-05 1.016448e-02
 [828,] 7.827392e-05 1.188932e-04 4.495465e-05
 [829,] 4.994125e-05 4.665056e-05 1.214430e-05
 [830,] 5.612307e-04 4.849837e-05 6.110313e-03
 [831,] 8.052583e-05 1.603973e-04 6.285694e-05
 [832,] 1.741342e-04 9.810315e-05 3.965794e-05
 [833,] 4.295096e-04 4.833454e-05 4.526952e-03
 [834,] 5.881804e-04 4.811715e-05 5.852806e-03
 [835,] 1.457712e-04 1.018812e-04 6.620749e-05
 [836,] 4.665717e-04 4.853954e-05 5.160882e-03
 [837,] 3.942080e-04 4.838353e-05 4.192471e-03
 [838,] 1.082652e-04 1.084977e-04 3.496317e-05
 [839,] 7.906652e-05 1.208466e-04 4.634943e-05
 [840,] 6.790994e-04 4.802064e-05 6.575116e-03
 [841,] 5.274339e-04 4.821036e-05 5.387874e-03
 [842,] 6.029214e-05 4.109462e-05 1.205299e-05
 [843,] 5.056512e-04 4.781724e-05 4.630798e-03
 [844,] 4.434225e-04 4.817327e-05 4.488612e-03
 [845,] 1.137220e-04 2.254262e-04 1.240933e-04
 [846,] 3.531155e-04 4.774884e-05 3.182378e-03
 [847,] 4.041818e-04 4.767195e-05 3.540121e-03
 [848,] 1.103982e-04 2.217267e-04 1.174526e-04
 [849,] 3.223019e-04 4.931118e-05 4.181731e-03
 [850,] 4.540038e-04 4.779764e-05 4.144907e-03
 [851,] 3.926980e-04 4.829647e-05 4.109870e-03
 [852,] 3.063597e-04 4.774784e-05 2.755575e-03
 [853,] 6.326330e-05 4.219759e-05 1.434558e-05
 [854,] 2.986721e-04 4.802608e-05 2.933418e-03
 [855,] 3.274779e-04 4.806702e-05 3.253621e-03
 [856,] 3.152080e-04 4.814089e-05 3.191240e-03
 [857,] 7.448671e-05 1.252637e-04 4.420773e-05
 [858,] 6.160461e-05 4.122510e-05 1.186824e-05
 [859,] 3.031130e-04 4.833814e-05 3.139818e-03
 [860,] 4.884145e-05 8.146224e-05 1.253947e-05
 [861,] 9.224303e-05 1.109802e-04 3.476372e-05
 [862,] 3.668403e-04 4.791256e-05 3.488910e-03
 [863,] 2.862462e-04 4.817519e-05 2.914564e-03
 [864,] 3.329289e-04 4.708288e-05 2.328633e-03
 [865,] 4.114095e-04 4.909824e-05 4.589229e-03
 [866,] 4.643517e-05 4.194730e-05 1.016310e-05
 [867,] 3.650101e-04 6.493368e-05 1.496975e-02
 [868,] 7.607765e-05 1.082088e-04 3.964163e-05
 [869,] 1.145645e-04 4.529908e-05 1.104666e-05
 [870,] 6.615093e-04 4.938803e-05 3.687362e-03
 [871,] 4.156753e-04 6.046618e-05 1.281838e-02
 [872,] 4.668760e-04 5.950126e-05 1.345372e-02
 [873,] 3.721632e-04 6.120044e-05 1.204586e-02
 [874,] 1.182188e-04 4.634923e-05 1.059955e-05
 [875,] 6.606003e-05 4.213313e-05 1.467193e-05
 [876,] 1.351299e-04 1.036939e-04 6.314275e-05
 [877,] 3.588424e-04 5.969497e-05 1.041084e-02
 [878,] 1.267053e-04 9.447365e-05 5.516145e-05
 [879,] 4.209246e-04 6.082697e-05 1.330508e-02
 [880,] 4.271960e-04 6.111941e-05 1.378296e-02
 [881,] 3.382712e-04 6.204226e-05 1.154062e-02
 [882,] 4.537014e-05 4.730299e-05 1.203122e-05
 [883,] 7.375713e-05 1.524206e-04 4.866272e-05
 [884,] 9.931674e-05 1.987535e-04 9.394329e-05
 [885,] 1.222603e-04 5.677468e-05 2.720976e-03
 [886,] 4.457702e-05 4.809369e-05 1.130787e-05
 [887,] 9.816207e-05 9.550223e-05 3.922778e-05
 [888,] 6.255307e-05 5.856296e-05 1.215543e-03
 [889,] 4.707494e-05 5.841359e-05 8.994852e-04
 [890,] 5.503030e-05 5.844157e-05 1.057605e-03
 [891,] 2.036227e-04 9.619063e-05 4.327383e-05
 [892,] 1.170472e-04 7.926403e-05 5.900138e-05
 [893,] 1.209103e-04 1.760675e-04 1.153398e-04
 [894,] 5.184542e-05 5.949912e-05 1.031850e-03
 [895,] 5.994546e-05 5.745404e-05 1.037205e-03
 [896,] 6.815139e-05 5.302759e-05 8.280417e-04
 [897,] 8.261450e-05 4.116345e-05 1.522435e-05
 [898,] 5.558757e-05 5.220464e-05 6.200054e-04
 [899,] 1.005885e-04 5.170773e-05 1.057920e-03
 [900,] 8.969420e-05 4.114153e-05 1.583129e-05
 [901,] 6.128207e-05 4.588879e-05 7.123833e-05
 [902,] 1.306739e-04 4.449452e-04 2.995776e-04
 [903,] 1.577204e-04 5.038429e-04 4.332374e-04
 [904,] 4.543573e-05 5.109948e-05 3.454670e-04
 [905,] 8.815596e-05 1.139280e-04 2.747282e-05
 [906,] 1.239089e-04 3.774653e-04 2.403021e-04
 [907,] 1.443709e-04 5.218112e-04 3.947142e-04
 [908,] 8.925177e-05 4.126272e-05 1.591376e-05
 [909,] 8.841707e-05 4.116246e-05 1.547166e-05
 [910,] 1.473060e-04 5.230158e-04 4.068870e-04
 [911,] 2.224814e-04 5.794566e-04 7.830286e-04
 [912,] 4.566483e-05 5.143792e-05 4.450280e-04
 [913,] 4.550815e-05 5.205028e-05 4.174240e-04
 [914,] 1.175852e-04 4.546315e-05 1.347957e-05
 [915,] 1.336476e-04 3.663936e-04 2.594741e-04
 [916,] 1.227444e-04 9.516030e-05 3.219596e-05
 [917,] 1.161511e-04 4.125182e-05 1.624354e-05
 [918,] 4.572129e-05 1.000874e-04 1.521250e-05
 [919,] 4.571782e-05 1.005874e-04 1.523657e-05
 [920,] 4.545454e-05 1.031235e-04 1.574328e-05
 [921,] 4.512472e-05 4.975690e-05 1.117319e-05
 [922,] 4.492029e-05 1.006336e-04 1.640170e-05
 [923,] 2.585329e-04 1.191512e-04 1.642199e-04
 [924,] 1.155176e-04 4.117921e-05 1.641541e-05
 [925,] 1.437894e-04 3.128551e-04 2.496420e-04
 [926,] 1.267053e-04 3.341296e-04 2.229177e-04
 [927,] 1.158249e-04 4.927211e-05 8.462560e-04
 [928,] 9.461305e-05 8.295367e-05 2.720330e-05
 [929,] 4.516578e-05 9.167508e-05 1.513271e-05
 [930,] 4.522099e-05 9.158158e-05 1.505280e-05
 [931,] 4.510710e-05 4.661416e-05 1.085314e-05
 [932,] 1.337808e-04 3.449745e-04 2.469141e-04
 [933,] 1.407753e-04 3.109792e-04 2.413623e-04
 [934,] 1.325410e-04 3.222578e-04 2.298081e-04
 [935,] 1.353078e-04 1.646094e-04 1.170519e-04
 [936,] 4.493457e-05 9.212343e-05 1.557070e-05
 [937,] 4.553757e-05 7.204641e-05 1.303422e-05
 [938,] 1.145900e-04 4.111708e-05 1.735427e-05
 [939,] 1.116405e-04 4.110673e-05 1.688428e-05
 [940,] 1.146908e-04 4.108269e-05 1.644737e-05
 [941,] 1.188842e-04 4.111002e-05 1.750734e-05
 [942,] 1.178898e-04 4.110678e-05 1.728660e-05
 [943,] 1.181070e-04 4.110787e-05 1.729783e-05
 [944,] 1.154083e-04 4.111074e-05 1.721012e-05
 [945,] 4.504333e-05 9.182242e-05 1.532484e-05
 [946,] 1.382673e-04 1.609440e-04 1.237642e-04
 [947,] 1.270546e-04 2.070603e-04 1.340977e-04
 [948,] 1.224361e-04 4.086302e-05 1.800598e-05
 [949,] 1.244133e-04 4.086542e-05 1.829573e-05
 [950,] 4.511124e-05 7.611911e-05 1.376470e-05
 [951,] 1.159636e-04 4.115555e-05 1.624097e-05
 [952,] 4.533805e-05 4.766983e-05 1.087802e-05
 [953,] 1.108394e-04 4.067536e-05 1.693368e-05
 [954,] 4.505134e-05 4.625338e-05 1.082190e-05
 [955,] 1.151298e-04 4.110882e-05 1.697765e-05
 [956,] 1.059830e-04 4.108261e-05 1.575089e-05
 [957,] 4.532421e-05 4.599584e-05 1.071710e-05
 [958,] 1.263221e-04 5.052442e-05 1.101733e-03
 [959,] 4.509472e-05 9.268834e-05 1.532505e-05
 [960,] 1.065908e-04 4.075429e-05 1.571349e-05
 [961,] 1.338074e-04 3.623039e-04 2.571059e-04
 [962,] 4.549956e-05 9.758043e-05 1.524370e-05
 [963,] 1.115710e-04 4.122991e-05 1.568893e-05
 [964,] 4.503940e-05 4.611612e-05 1.081402e-05
 [965,] 1.041664e-04 4.066980e-05 1.624611e-05
 [966,] 3.426343e-04 1.164679e-04 5.755533e-05
 [967,] 1.281056e-04 3.896232e-04 2.575453e-04
 [968,] 1.303399e-04 3.860131e-04 2.617808e-04
 [969,] 1.060059e-04 4.065975e-05 1.613285e-05
 [970,] 1.082056e-04 4.111245e-05 1.648780e-05
 [971,] 1.341637e-04 4.029997e-04 2.827438e-04
 [972,] 1.234901e-04 4.056136e-04 2.528336e-04
 [973,] 1.530243e-04 4.773362e-05 8.511692e-04
 [974,] 1.113612e-04 4.108872e-05 1.620508e-05
 [975,] 1.095114e-04 4.113965e-05 1.583737e-05
 [976,] 1.116231e-04 4.113368e-05 1.646673e-05
 [977,] 1.050561e-04 4.066583e-05 1.594041e-05
 [978,] 1.072244e-04 4.066342e-05 1.640576e-05
 [979,] 1.096169e-04 4.129939e-05 1.543166e-05
 [980,] 1.273293e-04 3.925006e-04 2.568974e-04
 [981,] 1.070307e-04 4.067287e-05 1.597481e-05
 [982,] 1.029985e-04 4.198672e-05 1.408259e-05
 [983,] 1.110320e-04 4.111495e-05 1.695584e-05
 [984,] 1.179277e-04 4.548650e-05 2.179319e-05
 [985,] 1.372467e-04 4.124678e-04 2.977721e-04
 [986,] 5.762245e-04 1.093766e-04 2.273423e-04
 [987,] 4.581492e-05 1.046837e-04 1.549582e-05
 [988,] 4.507387e-05 1.060066e-04 1.651866e-05
 [989,] 1.282526e-04 4.035283e-04 2.656923e-04
 [990,] 9.732943e-05 4.139846e-05 1.441876e-05
 [991,] 1.097199e-04 4.112965e-05 1.698656e-05
 [992,] 4.551893e-05 4.740514e-05 1.080065e-05
 [993,] 1.281666e-04 3.914300e-04 2.586861e-04
 [994,] 1.141075e-04 4.119754e-05 1.596294e-05
 [995,] 4.514593e-05 1.064309e-04 1.641572e-05
 [996,] 1.324272e-04 3.941096e-04 2.724398e-04
 [997,] 4.600139e-05 1.095349e-04 1.605225e-05
 [998,] 1.064227e-04 1.668548e-04 9.698660e-05
 [999,] 4.565763e-05 1.116015e-04 1.649943e-05
[1000,] 4.498408e-05 1.019909e-04 1.633817e-05
[1001,] 4.526748e-05 1.018297e-04 1.585473e-05
[1002,] 1.326031e-04 3.969728e-04 2.746487e-04
[1003,] 4.507772e-05 1.029110e-04 1.624140e-05
[1004,] 1.109669e-04 4.111208e-05 1.684883e-05
[1005,] 4.540319e-05 4.908334e-05 1.098754e-05
[1006,] 4.603068e-05 5.096372e-05 1.097437e-05
[1007,] 4.632365e-05 1.134198e-04 1.565402e-05
[1008,] 1.086905e-04 4.113807e-05 1.619522e-05
[1009,] 8.020219e-05 9.860748e-05 1.969984e-05
[1010,] 1.132077e-04 4.112799e-05 1.611927e-05
[1011,] 1.478393e-04 4.836165e-05 9.188169e-04
[1012,] 4.518905e-05 4.856492e-05 1.101963e-05
[1013,] 1.137768e-04 4.112997e-05 1.664203e-05
[1014,] 4.507287e-05 1.025964e-04 1.620147e-05
[1015,] 1.097827e-04 4.122078e-05 1.558828e-05
[1016,] 8.913570e-05 2.700335e-04 4.070541e-05
[1017,] 1.137505e-04 4.112141e-05 1.677771e-05
[1018,] 1.181478e-04 2.335242e-04 1.463615e-04
[1019,] 2.328350e-04 1.178554e-04 1.450724e-04
[1020,] 1.279545e-04 4.206449e-04 2.742413e-04
[1021,] 1.186621e-04 4.137235e-05 1.602633e-05
[1022,] 1.404634e-04 3.758870e-04 2.838701e-04
[1023,] 1.725298e-04 1.113892e-04 7.469835e-05
[1024,] 1.931199e-04 4.768691e-05 1.057475e-03
[1025,] 1.294783e-04 4.115895e-05 1.715708e-05
[1026,] 1.209818e-04 4.112095e-05 1.730496e-05
[1027,] 1.951832e-04 5.604531e-05 1.999132e-03
[1028,] 4.553149e-05 1.053460e-04 1.576507e-05
[1029,] 9.734373e-05 9.540532e-05 2.451596e-05
[1030,] 4.553758e-05 1.032547e-04 1.559969e-05
[1031,] 1.256043e-04 4.112850e-05 1.813532e-05
[1032,] 4.613073e-05 1.016148e-04 1.494813e-05
[1033,] 1.281000e-04 4.206806e-05 2.163323e-05
[1034,] 4.570588e-05 1.028827e-04 1.539523e-05
[1035,] 1.144435e-04 5.319892e-05 1.704479e-05
[1036,] 1.204360e-04 4.112412e-05 1.725258e-05
[1037,] 1.280642e-04 1.908356e-04 1.329983e-04
[1038,] 4.563259e-05 1.022850e-04 1.541801e-05
[1039,] 1.254993e-04 4.388562e-04 2.762667e-04
[1040,] 1.311076e-04 4.222416e-04 2.847796e-04
[1041,] 1.253184e-04 4.111141e-05 1.801716e-05
[1042,] 4.577865e-05 9.862091e-05 1.499866e-05
[1043,] 1.244462e-04 4.111398e-05 1.793812e-05
[1044,] 4.598238e-05 9.991887e-05 1.493259e-05
[1045,] 4.561580e-05 1.020286e-04 1.541777e-05
[1046,] 1.153318e-04 5.383667e-05 1.702635e-05
[1047,] 1.187396e-04 5.566914e-05 3.735981e-05
[1048,] 1.947589e-04 5.533487e-05 1.941746e-03
[1049,] 2.580037e-04 1.263841e-04 1.771439e-04
[1050,] 1.198021e-04 4.443259e-04 2.609585e-04
[1051,] 1.219613e-04 3.669706e-04 2.322912e-04
[1052,] 9.997914e-05 8.284596e-05 2.983822e-05
[1053,] 4.558960e-05 1.108570e-04 1.611577e-05
[1054,] 1.185700e-04 4.110382e-05 1.720634e-05
[1055,] 1.552945e-04 1.211595e-04 9.026516e-05
[1056,] 4.511491e-05 5.112688e-05 1.145434e-05
[1057,] 4.490303e-05 1.130524e-04 1.749103e-05
[1058,] 1.650773e-04 4.705803e-05 7.669951e-04
[1059,] 1.303006e-04 4.572548e-04 3.018437e-04
[1060,] 1.160571e-04 4.111976e-05 1.755648e-05
[1061,] 4.561112e-05 1.062078e-04 1.575424e-05
[1062,] 1.169513e-04 4.111536e-05 1.640112e-05
[1063,] 4.557629e-05 1.051980e-04 1.570801e-05
[1064,] 1.209991e-04 4.111293e-05 1.790419e-05
[1065,] 4.530077e-05 1.025813e-04 1.584442e-05
[1066,] 1.278780e-04 4.859026e-04 3.091171e-04
[1067,] 4.566485e-05 1.042040e-04 1.554367e-05
[1068,] 1.225082e-04 2.000412e-04 1.314481e-04
[1069,] 1.186180e-04 4.112571e-05 1.786379e-05
[1070,] 1.325372e-04 1.712516e-04 1.187521e-04
[1071,] 4.531886e-05 1.046675e-04 1.597884e-05
[1072,] 1.156745e-04 4.111227e-05 1.744518e-05
[1073,] 4.561593e-05 4.880456e-05 1.089196e-05
[1074,] 1.149316e-04 4.734711e-05 5.850169e-04
[1075,] 1.188734e-04 4.111166e-05 1.774650e-05
[1076,] 1.179186e-04 4.121454e-05 1.830717e-05
[1077,] 1.110201e-04 4.383199e-05 2.279715e-05
[1078,] 4.521988e-05 6.501559e-05 1.255607e-05
[1079,] 1.267075e-04 9.502766e-05 3.287445e-05
[1080,] 1.650983e-04 4.716975e-05 3.543007e-05
[1081,] 4.811382e-05 7.575194e-05 1.238599e-05
[1082,] 1.158343e-04 4.509597e-05 2.503999e-05
[1083,] 1.124191e-04 4.443195e-05 2.370995e-05
[1084,] 4.517030e-05 8.253871e-05 1.513848e-05
[1085,] 1.141840e-04 4.601131e-05 2.589409e-05
[1086,] 4.552139e-05 6.891133e-05 1.272016e-05
[1087,] 1.171726e-04 2.130016e-04 1.313730e-04
[1088,] 4.567568e-05 4.869548e-05 1.086834e-05
[1089,] 4.575114e-05 6.595774e-05 1.233153e-05
[1090,] 4.562390e-05 6.531050e-05 1.233937e-05
[1091,] 1.794599e-04 1.113860e-04 7.792807e-05
[1092,] 1.167178e-04 4.393639e-05 2.370613e-05
[1093,] 1.653685e-04 4.785268e-05 9.383721e-04
[1094,] 4.497335e-05 6.804846e-05 1.330921e-05
[1095,] 2.284077e-04 5.652253e-05 2.405753e-03
[1096,] 1.181882e-04 4.411922e-05 2.414920e-05
[1097,] 1.168452e-04 4.487447e-05 2.492750e-05
[1098,] 1.221502e-04 4.168037e-04 2.548373e-04
[1099,] 1.182357e-04 4.551600e-05 2.595460e-05
[1100,] 4.560399e-05 6.529718e-05 1.235516e-05
[1101,] 1.087614e-04 4.483939e-05 2.369680e-05
[1102,] 4.546133e-05 6.444932e-05 1.235969e-05
[1103,] 2.283285e-04 2.463109e-04 2.896462e-04
[1104,] 1.005137e-04 8.367780e-05 3.085186e-05
[1105,] 1.329585e-04 3.124976e-04 2.222260e-04
[1106,] 1.136895e-04 4.499885e-05 2.462328e-05
[1107,] 1.135980e-04 4.553868e-05 2.527342e-05
[1108,] 1.236335e-04 1.755371e-04 1.113636e-04
[1109,] 4.546625e-05 6.750282e-05 1.262863e-05
[1110,] 1.178085e-04 4.490142e-05 2.509902e-05
[1111,] 6.092930e-04 1.092946e-04 2.392670e-04
[1112,] 1.180496e-04 4.450822e-05 2.437244e-05
[1113,] 4.584865e-05 5.609927e-05 1.336017e-05
[1114,] 4.547366e-05 6.851989e-05 1.271177e-05
[1115,] 4.525262e-05 6.822079e-05 1.285430e-05
[1116,] 1.144442e-04 4.334600e-05 2.256587e-05
[1117,] 4.482094e-05 6.562994e-05 1.311362e-05
[1118,] 1.142992e-04 4.363565e-05 2.295765e-05
[1119,] 1.143961e-04 4.459095e-05 2.420185e-05
[1120,] 1.391291e-04 4.700112e-05 6.447797e-04
[1121,] 4.570730e-05 6.806260e-05 1.253558e-05
[1122,] 9.899560e-05 4.299702e-04 1.687759e-04
[1123,] 4.563860e-05 6.807091e-05 1.257306e-05
[1124,] 4.577206e-05 6.777720e-05 1.247728e-05
[1125,] 1.306430e-04 4.730520e-05 6.520566e-04
[1126,] 4.575394e-05 6.849197e-05 1.254541e-05
[1127,] 1.142828e-04 4.483740e-05 2.450541e-05
[1128,] 4.563759e-05 6.852161e-05 1.261319e-05
[1129,] 1.180515e-04 4.446196e-05 2.454886e-05
[1130,] 1.163781e-04 2.252781e-04 1.369006e-04
[1131,] 1.250504e-04 4.786791e-04 2.954097e-04
[1132,] 4.534545e-05 6.944341e-05 1.288892e-05
[1133,] 1.095802e-04 4.331102e-05 2.188525e-05
[1134,] 8.361016e-05 4.322737e-05 1.593587e-05
[1135,] 4.433121e-03 1.003848e-04 1.024168e-03
[1136,] 4.576097e-05 6.924544e-05 1.260661e-05
[1137,] 6.591545e-05 1.098728e-04 2.334386e-05
[1138,] 4.567208e-05 6.623120e-05 1.238833e-05
[1139,] 4.541109e-05 6.015460e-05 1.199395e-05
[1140,] 1.896702e-04 1.557951e-04 2.844227e-05
[1141,] 1.084175e-04 4.336687e-05 2.181725e-05
[1142,] 4.584052e-05 5.032855e-05 1.096771e-05
[1143,] 4.552065e-05 6.957314e-05 1.277560e-05
[1144,] 4.585802e-05 6.931068e-05 1.256355e-05
[1145,] 1.190675e-04 5.717694e-04 3.167240e-04
[1146,] 1.072709e-04 4.353829e-04 1.950720e-04
[1147,] 4.580595e-05 7.028381e-05 1.266919e-05
[1148,] 1.128903e-04 4.495115e-05 2.444183e-05
[1149,] 1.954857e-04 4.697579e-05 8.765988e-04
[1150,] 1.232125e-04 2.003757e-04 1.249559e-04
[1151,] 1.132423e-04 4.509178e-05 2.467449e-05
[1152,] 4.556464e-05 6.869584e-05 1.267265e-05
[1153,] 1.138023e-04 4.319913e-05 2.226546e-05
[1154,] 4.588995e-05 6.860385e-05 1.249046e-05
[1155,] 1.255732e-04 5.283254e-04 3.221557e-04
[1156,] 1.189351e-04 4.546814e-05 2.598440e-05
[1157,] 2.042928e-04 1.256647e-04 1.368200e-04
[1158,] 4.576472e-05 6.772300e-05 1.247042e-05
[1159,] 1.092237e-04 9.434236e-05 2.901410e-05
[1160,] 1.202351e-04 4.724080e-04 2.759446e-04
[1161,] 4.483687e-05 6.783668e-05 1.404476e-05
[1162,] 4.551679e-05 7.238450e-05 1.305283e-05
[1163,] 2.091088e-04 1.257962e-04 1.405022e-04
[1164,] 4.563281e-05 6.785757e-05 1.256506e-05
[1165,] 1.236407e-04 2.218245e-04 1.462465e-04
[1166,] 7.083913e-05 7.982994e-05 1.495839e-05
[1167,] 4.573633e-05 6.718318e-05 1.244886e-05
[1168,] 4.647730e-05 6.808500e-05 1.221159e-05
[1169,] 2.117380e-04 1.252055e-04 1.415756e-04
[1170,] 4.641152e-05 6.792812e-05 1.222378e-05
[1171,] 9.728187e-05 8.363538e-05 2.989479e-05
[1172,] 1.133937e-04 4.371023e-05 2.294767e-05
[1173,] 1.112551e-04 2.072670e-04 1.196824e-04
[1174,] 4.639614e-05 5.014378e-05 1.084223e-05
[1175,] 1.137650e-04 4.789480e-04 2.569824e-04
[1176,] 4.593184e-05 6.823568e-05 1.243848e-05
[1177,] 4.602717e-05 6.708603e-05 1.229847e-05
[1178,] 2.354135e-04 2.659441e-04 3.223743e-04
[1179,] 1.089355e-04 4.641548e-05 2.559796e-05
[1180,] 1.164538e-04 5.391510e-04 2.932565e-04
[1181,] 4.589776e-05 4.888230e-05 1.083325e-05
[1182,] 1.152038e-04 4.588015e-05 2.598852e-05
[1183,] 1.190405e-04 4.792998e-04 2.756479e-04
[1184,] 1.129237e-04 4.649661e-05 2.636051e-05
[1185,] 1.123774e-04 5.043079e-05 3.055352e-05
[1186,] 1.730544e-04 4.703422e-05 8.167037e-04
[1187,] 1.161368e-04 4.963519e-04 2.727879e-04
[1188,] 4.588307e-05 6.798263e-05 1.243901e-05
[1189,] 1.151503e-04 4.519606e-05 2.507948e-05
[1190,] 4.574933e-05 6.930283e-05 1.261862e-05
[1191,] 1.875433e-04 1.158710e-04 8.816401e-05
[1192,] 4.597328e-05 4.936273e-05 1.086000e-05
[1193,] 1.139656e-04 4.523142e-05 2.494683e-05
[1194,] 1.118094e-04 4.461453e-05 2.386398e-05
[1195,] 1.072934e-04 4.515225e-05 2.384058e-05
[1196,] 2.339171e-04 5.313822e-05 1.779441e-03
[1197,] 1.132417e-04 4.495662e-05 2.450027e-05
[1198,] 4.579668e-05 6.843372e-05 1.252032e-05
[1199,] 1.913379e-04 1.010305e-04 7.588695e-05
[1200,] 1.115782e-04 5.005602e-04 2.585116e-04
[1201,] 1.118770e-04 4.473337e-05 2.402108e-05
[1202,] 1.101299e-04 2.186583e-04 1.238039e-04
[1203,] 1.162056e-04 4.531502e-05 2.539504e-05
[1204,] 4.607892e-05 5.026391e-05 1.090893e-05
[1205,] 4.612508e-05 5.081824e-05 1.094504e-05
[1206,] 1.931507e-04 4.676031e-05 8.112012e-04
[1207,] 1.932565e-04 4.715500e-05 9.058465e-04
[1208,] 4.605462e-05 6.972030e-05 1.250202e-05
[1209,] 1.135140e-04 4.708720e-04 2.526692e-04
[1210,] 1.088747e-04 4.530287e-05 2.425675e-05
[1211,] 1.119014e-04 4.845342e-04 2.529527e-04
[1212,] 7.325865e-04 1.102078e-04 2.958032e-04
[1213,] 4.544833e-05 6.700184e-05 1.261932e-05
[1214,] 1.169183e-04 4.336643e-05 2.290616e-05
[1215,] 1.128299e-04 5.108508e-04 2.672138e-04
[1216,] 1.162700e-04 4.567238e-05 2.584504e-05
[1217,] 4.630743e-05 5.893328e-05 1.127864e-05
[1218,] 9.050210e-05 2.698757e-04 3.924611e-05
[1219,] 4.656511e-05 6.404813e-05 1.192736e-05
[1220,] 1.132270e-04 4.494295e-05 2.447534e-05
[1221,] 4.600984e-05 6.887428e-05 1.244115e-05
[1222,] 4.574283e-05 7.024342e-05 1.270076e-05
[1223,] 4.617098e-05 6.155732e-05 1.181536e-05
[1224,] 1.224432e-04 4.474224e-05 2.555455e-05
[1225,] 9.321279e-05 1.470157e-04 6.542033e-05
[1226,] 1.180966e-04 7.969915e-05 6.016314e-05
[1227,] 4.405378e-04 4.670870e-05 1.647864e-03
[1228,] 6.247728e-04 1.117735e-04 2.661681e-04
[1229,] 1.304091e-04 2.532580e-04 1.656167e-04
[1230,] 6.766441e-05 1.060076e-04 2.376220e-05
[1231,] 3.504800e-04 5.171566e-05 2.004893e-03
[1232,] 2.131094e-04 2.778335e-04 3.645545e-04
[1233,] 1.450865e-04 9.209430e-04 6.396631e-04
[1234,] 1.825349e-04 4.980945e-05 4.255529e-05
[1235,] 7.870064e-05 4.227771e-05 7.371393e-05
[1236,] 1.320216e-04 2.205643e-04 1.501534e-04
[1237,] 1.686938e-04 9.609244e-05 1.054765e-04
[1238,] 1.855219e-04 1.090165e-04 8.446893e-05
[1239,] 7.352681e-05 4.223877e-05 1.788977e-05
[1240,] 6.454136e-05 4.239193e-05 1.535348e-05
[1241,] 4.270636e-04 4.758133e-05 2.044610e-03
[1242,] 1.575469e-04 8.716250e-04 6.906955e-04
[1243,] 5.588833e-05 4.241731e-05 1.359167e-05
[1244,] 1.875770e-04 1.093438e-04 8.626209e-05
[1245,] 1.312392e-04 3.821820e-04 2.569316e-04
[1246,] 1.341406e-04 2.256210e-03 1.169793e-03
[1247,] 1.405611e-04 7.794363e-04 5.313294e-04
[1248,] 1.595503e-04 8.473658e-04 6.874608e-04
[1249,] 1.804328e-04 9.397298e-05 1.091957e-04
[1250,] 1.727540e-04 9.340076e-05 1.041219e-04
[1251,] 1.592514e-04 8.189066e-04 6.660897e-04
[1252,] 1.833319e-04 1.039893e-04 1.254786e-04
[1253,] 2.051270e-04 5.107251e-05 4.864545e-05
[1254,] 6.083610e-05 4.235390e-05 1.474266e-05
[1255,] 6.254581e-05 4.251229e-05 1.442512e-05
[1256,] 7.578335e-05 4.167229e-05 2.169703e-05
[1257,] 4.132915e-04 4.903532e-05 2.598007e-03
[1258,] 1.608871e-04 8.410671e-04 6.913906e-04
[1259,] 6.653206e-05 4.257706e-05 1.500448e-05
[1260,] 1.864871e-04 1.054383e-04 1.296651e-04
[1261,] 1.861837e-04 1.033354e-04 1.263352e-04
[1262,] 4.387558e-04 4.854547e-05 2.529655e-03
[1263,] 4.698965e-04 4.810453e-05 2.501466e-03
[1264,] 1.935366e-04 1.050742e-04 1.336826e-04
[1265,] 1.540305e-04 8.471928e-04 6.527103e-04
[1266,] 8.282524e-05 4.320288e-05 1.596371e-05
[1267,] 5.515184e-05 4.245716e-05 1.329480e-05
[1268,] 5.905133e-05 4.244318e-05 1.414851e-05
[1269,] 6.748485e-05 4.247773e-05 1.560712e-05
[1270,] 6.294493e-04 4.816566e-05 3.351181e-03
[1271,] 1.566573e-04 7.210102e-04 5.843378e-04
[1272,] 6.628267e-05 4.205335e-05 1.725542e-05
[1273,] 2.545647e-04 1.158976e-04 1.560227e-04
[1274,] 1.832931e-04 1.085849e-04 1.321517e-04
[1275,] 1.887617e-04 9.988886e-05 1.227552e-04
[1276,] 8.426221e-05 4.252816e-05 1.426887e-05
[1277,] 1.088541e-04 9.627072e-05 2.790693e-05
[1278,] 4.661750e-05 4.605354e-05 1.076944e-05
[1279,] 7.646785e-05 4.230125e-05 1.811808e-05
[1280,] 1.640682e-04 8.695067e-05 9.075683e-05
[1281,] 9.553957e-05 7.694248e-05 8.059640e-05
[1282,] 1.784542e-04 4.797678e-05 3.852190e-05
[1283,] 1.796545e-04 1.058766e-04 1.257837e-04
[1284,] 7.223327e-05 4.214564e-05 1.799790e-05
[1285,] 6.241993e-04 4.846032e-05 3.522929e-03
[1286,] 1.827182e-04 9.307971e-05 1.091548e-04
[1287,] 7.292399e-05 4.237267e-05 1.707911e-05
[1288,] 8.474489e-05 8.092927e-05 2.369037e-05
[1289,] 1.798997e-04 1.031857e-04 1.221211e-04
[1290,] 7.417273e-05 4.247941e-05 1.687561e-05
[1291,] 6.965467e-05 4.254078e-05 1.577839e-05
[1292,] 3.076104e-04 1.571418e-04 2.750237e-04
[1293,] 2.763516e-04 1.132593e-04 1.645005e-04
[1294,] 1.547218e-04 2.576757e-04 2.264018e-04
[1295,] 1.419201e-04 3.695307e-04 2.607966e-04
[1296,] 1.824319e-04 1.032565e-04 1.237642e-04
[1297,] 8.858065e-05 9.007774e-05 2.365056e-05
[1298,] 2.045368e-04 8.072245e-05 8.697777e-05
[1299,] 3.528942e-04 9.818017e-05 3.042536e-04
[1300,] 8.252914e-05 8.122047e-05 2.360184e-05
[1301,] 1.755581e-04 1.196422e-04 1.421017e-04
[1302,] 1.725686e-04 4.588635e-04 4.757179e-04
[1303,] 6.649528e-05 4.145200e-05 2.198479e-05
[1304,] 6.187329e-05 4.130300e-05 2.262744e-05
[1305,] 1.734426e-04 1.205561e-04 1.416699e-04
[1306,] 1.434716e-04 4.391462e-04 3.066473e-04
[1307,] 1.884682e-04 5.404599e-05 5.076691e-05
[1308,] 1.497861e-04 2.785324e-04 2.343726e-04
[1309,] 4.008863e-04 4.830500e-05 2.185023e-03
[1310,] 4.695871e-05 4.283025e-05 1.109726e-05
[1311,] 1.796857e-04 1.233380e-04 1.505668e-04
[1312,] 1.523798e-04 6.976177e-04 5.481740e-04
[1313,] 1.635916e-04 7.970667e-04 6.787206e-04
[1314,] 1.642802e-04 7.830505e-04 6.725885e-04
[1315,] 2.190960e-04 5.464303e-05 5.801615e-05
[1316,] 1.739215e-04 4.546395e-04 4.765565e-04
[1317,] 2.201518e-04 5.526530e-05 5.942333e-05
[1318,] 1.813690e-04 1.024520e-04 1.220170e-04
[1319,] 1.455827e-04 8.375277e-04 5.958839e-04
[1320,] 4.893394e-04 4.784922e-05 2.436266e-03
[1321,] 1.783205e-04 1.156561e-04 1.387003e-04
[1322,] 1.493041e-04 5.772847e-05 4.722973e-05
[1323,] 1.709632e-04 4.492159e-04 4.605028e-04
[1324,] 3.040453e-04 4.788187e-05 1.536420e-03
[1325,] 4.696323e-05 4.215658e-05 1.167102e-05
[1326,] 2.096855e-04 5.985235e-05 6.553627e-05
[1327,] 1.876324e-04 5.215259e-04 5.975059e-04
[1328,] 1.906017e-04 1.060424e-04 1.332788e-04
[1329,] 1.886630e-04 5.226590e-04 6.029840e-04
[1330,] 1.432054e-04 4.265116e-04 3.048251e-04
[1331,] 2.622384e-04 1.236719e-04 3.793347e-04
[1332,] 2.103967e-04 5.478373e-05 5.651250e-05
[1333,] 3.611580e-04 4.762927e-05 1.721614e-03
[1334,] 4.165517e-04 4.743685e-05 1.888315e-03
[1335,] 1.817379e-04 5.598009e-04 6.110609e-04
[1336,] 1.930483e-04 1.097565e-04 1.405877e-04
[1337,] 5.501330e-04 1.102016e-04 2.232164e-04
[1338,] 2.319926e-04 5.272604e-05 5.658266e-05
[1339,] 3.125590e-04 4.743695e-05 1.420118e-03
[1340,] 9.888039e-05 7.669146e-05 1.873030e-05
[1341,] 3.577817e-04 1.917414e-04 4.092231e-04
[1342,] 1.614094e-04 2.989935e-04 2.749140e-04
[1343,] 4.695396e-05 4.206080e-05 1.250230e-05
[1344,] 3.117605e-04 4.652123e-05 7.616497e-04
[1345,] 1.434988e-04 4.508302e-04 3.210843e-04
[1346,] 1.169859e-04 9.640469e-05 2.906705e-05
[1347,] 4.724192e-05 4.204748e-05 1.251518e-05
[1348,] 1.899070e-04 5.010623e-04 5.815383e-04
[1349,] 1.660830e-04 1.334944e-04 1.523240e-04
[1350,] 4.621712e-05 4.290276e-05 1.040544e-05
[1351,] 1.767139e-04 1.211541e-03 1.119437e-03
[1352,] 4.516162e-05 4.569335e-05 1.085289e-05
[1353,] 1.093699e-03 7.949694e-05 2.906764e-04
[1354,] 1.191149e-03 1.002199e-04 5.265349e-04
[1355,] 1.431428e-04 4.410620e-05 2.727846e-05
[1356,] 1.321766e-04 7.055238e-05 5.728694e-05
[1357,] 1.462194e-04 4.353402e-05 2.662720e-05
[1358,] 1.703398e-04 7.693775e-05 8.025027e-05
[1359,] 9.523052e-04 1.243666e-04 6.382590e-04
[1360,] 1.439831e-03 4.792133e-05 4.047958e-05
[1361,] 1.249548e-04 4.277180e-05 1.371834e-05
[1362,] 9.773809e-05 5.062785e-05 1.600925e-05
[1363,] 1.434900e-04 9.619909e-05 1.439011e-05
[1364,] 1.042984e-04 8.457271e-05 2.689649e-05
[1365,] 5.867590e-05 8.354613e-05 2.958449e-05
[1366,] 1.017692e-04 4.454861e-05 1.225176e-05
[1367,] 8.878282e-05 4.767679e-05 1.152534e-05
[1368,] 1.219339e-04 5.035375e-05 1.732414e-05
[1369,] 4.305458e-05 8.586674e-05 1.285837e-05
[1370,] 1.024136e-04 4.987691e-05 1.672046e-05
[1371,] 1.044854e-04 4.935584e-05 1.604238e-05
[1372,] 5.774898e-05 1.003894e-04 3.405780e-05
[1373,] 1.043650e-04 4.933752e-05 1.602824e-05
[1374,] 5.154038e-05 8.591015e-05 2.526203e-05
[1375,] 1.047852e-04 5.084793e-05 2.109956e-05
[1376,] 1.457875e-04 1.086995e-04 3.191498e-05
[1377,] 3.726015e-04 4.369417e-05 4.843968e-05
[1378,] 1.176535e-04 4.425879e-05 1.758843e-05
[1379,] 1.326073e-04 6.435141e-05 3.193675e-05
[1380,] 1.098098e-04 5.053221e-05 2.098472e-05
[1381,] 1.305324e-04 6.402171e-05 3.086260e-05
[1382,] 1.160603e-04 4.427378e-05 1.757913e-05
[1383,] 2.724976e-04 4.247861e-05 3.590953e-05
[1384,] 1.328005e-04 6.410196e-05 3.144453e-05
[1385,] 1.332226e-04 6.392521e-05 3.108265e-05
[1386,] 1.415187e-04 4.587913e-04 1.445831e-05
[1387,] 1.068552e-04 6.131050e-05 1.446729e-05
[1388,] 5.803739e-05 5.790379e-05 1.924844e-05
[1389,] 1.130890e-04 4.376675e-05 1.862007e-05
[1390,] 1.000583e-04 6.508291e-05 3.199227e-05
[1391,] 1.055409e-04 5.986473e-05 1.966429e-05
[1392,] 7.648707e-05 5.049933e-05 1.996167e-05
[1393,] 1.058505e-04 5.921654e-05 1.921908e-05
[1394,] 5.418811e-05 1.264990e-04 3.547237e-05
[1395,] 3.296460e-03 6.057671e-05 2.152177e-04
[1396,] 9.574907e-05 2.374985e-04 1.440165e-04
[1397,] 1.732272e-04 4.186533e-04 1.870100e-05
[1398,] 9.514323e-05 5.841043e-05 1.813424e-05
[1399,] 9.585555e-05 7.754646e-05 2.295012e-05
[1400,] 2.182086e-04 1.183530e-04 1.486040e-04
[1401,] 4.397135e-05 7.402879e-04 6.518817e-05
[1402,] 4.391694e-05 7.582786e-04 6.551176e-05
[1403,] 4.376693e-05 7.406338e-04 6.265149e-05
[1404,] 4.382477e-05 1.884717e-04 2.866868e-05
[1405,] 4.372942e-05 6.856640e-04 5.933738e-05
[1406,] 4.358913e-05 6.669360e-04 5.647176e-05
[1407,] 9.686645e-05 9.199826e-05 2.711813e-05
[1408,] 9.685663e-05 9.387305e-05 2.765900e-05
[1409,] 5.616256e-05 8.671795e-05 1.648444e-05
[1410,] 5.387275e-05 1.551566e-04 4.297625e-05
[1411,] 5.489391e-05 6.768836e-04 1.287465e-04
[1412,] 8.143508e-05 9.845291e-05 2.798268e-05
[1413,] 1.337616e-03 1.465057e-04 9.706790e-04
[1414,] 9.712099e-05 6.771483e-05 2.082495e-05
[1415,] 9.804318e-05 8.127470e-05 2.439446e-05
[1416,] 2.659409e-04 1.799550e-04 3.083034e-04
[1417,] 3.702457e-04 2.742443e-04 7.039053e-04
[1418,] 9.572718e-05 5.816989e-05 1.755747e-05
[1419,] 2.026401e-04 1.061236e-04 1.042094e-04
[1420,] 1.592394e-04 4.081264e-05 1.805175e-05
[1421,] 2.065992e-04 4.900048e-05 3.520284e-05
[1422,] 9.882111e-05 7.023448e-05 2.051148e-05
[1423,] 5.985558e-05 4.242408e-05 1.233693e-05
[1424,] 9.796656e-05 6.127445e-05 1.939686e-05
[1425,] 9.826036e-05 6.106313e-05 1.929394e-05
[1426,] 7.360480e-05 5.166922e-05 1.086774e-05
[1427,] 1.738343e-04 1.015676e-04 6.861790e-05
[1428,] 9.783931e-05 6.105514e-05 1.925020e-05
[1429,] 7.724916e-05 5.118731e-05 1.096012e-05
[1430,] 4.317730e-05 4.541149e-05 1.056176e-05
[1431,] 6.943513e-05 4.761853e-05 1.099859e-05
[1432,] 6.176597e-05 7.687216e-05 1.824359e-05
[1433,] 9.768841e-05 6.159014e-05 1.951077e-05
[1434,] 2.553634e-04 1.603317e-04 2.335015e-05
[1435,] 2.624406e-04 1.594068e-04 2.368025e-05
[1436,] 6.077332e-05 1.553771e-04 2.516534e-05
[1437,] 9.672424e-05 6.630841e-05 2.017958e-05
[1438,] 7.564018e-05 5.650529e-05 1.943255e-05
[1439,] 9.753261e-05 6.167477e-05 1.952662e-05
[1440,] 7.032626e-05 1.022103e-04 2.083094e-05
[1441,] 6.205580e-05 4.582334e-05 1.066731e-05
[1442,] 8.370218e-05 4.406412e-05 1.231629e-05
[1443,] 5.654529e-05 8.821690e-05 1.626451e-05
[1444,] 9.730513e-05 6.502262e-05 1.977652e-05
[1445,] 7.291238e-05 5.067401e-05 1.089124e-05
[1446,] 1.054991e-04 5.486788e-05 1.873266e-05
[1447,] 1.588201e-04 1.336710e-04 2.110266e-05
[1448,] 5.986370e-05 1.039637e-04 2.523878e-05
[1449,] 1.483815e-04 1.107332e-04 2.137759e-05
[1450,] 1.591163e-04 1.100099e-04 2.209397e-05
[1451,] 5.971895e-05 6.568684e-05 1.976267e-05
[1452,] 9.787766e-05 1.080042e-04 3.373463e-05
[1453,] 5.881491e-05 4.621539e-05 1.059856e-05
[1454,] 6.488303e-05 5.195014e-05 1.073006e-05
[1455,] 1.045294e-04 1.028397e-04 2.791067e-05
[1456,] 9.662164e-05 6.154615e-05 1.933326e-05
[1457,] 6.467536e-05 6.749420e-05 2.219898e-05
[1458,] 1.055838e-04 5.690937e-05 1.975371e-05
[1459,] 1.572963e-04 9.836638e-05 5.946618e-05
[1460,] 9.893979e-05 7.476997e-05 2.231518e-05
[1461,] 8.577533e-05 4.344851e-05 1.267478e-05
[1462,] 8.080834e-05 1.037469e-04 3.015779e-05
[1463,] 8.116760e-05 4.301581e-05 1.288760e-05
[1464,] 1.780633e-04 1.412887e-04 2.139144e-05
[1465,] 9.787357e-05 7.511283e-05 2.261513e-05
[1466,] 1.689865e-04 1.691407e-04 2.489883e-05
[1467,] 1.059263e-04 8.481665e-05 2.559622e-05
[1468,] 1.700180e-04 1.128085e-04 2.337309e-05
[1469,] 4.827387e-05 7.878606e-05 1.288544e-05
[1470,] 6.639802e-05 4.868262e-05 1.084855e-05
[1471,] 1.603842e-04 1.712005e-04 2.422246e-05
[1472,] 5.697190e-05 6.758895e-05 1.924032e-05
[1473,] 6.866621e-05 6.314112e-05 1.074998e-05
[1474,] 5.995959e-05 4.551518e-05 1.064157e-05
[1475,] 9.793413e-05 6.238603e-05 1.991905e-05
[1476,] 1.467950e-04 1.449310e-04 9.047538e-05
[1477,] 9.758612e-05 6.433633e-05 1.961521e-05
[1478,] 9.822301e-05 6.169762e-05 1.966748e-05
[1479,] 8.764234e-05 4.507398e-05 1.217599e-05
[1480,] 6.342403e-05 4.918860e-05 1.076888e-05
[1481,] 1.889219e-04 1.259348e-04 2.331938e-05
[1482,] 7.128343e-05 4.345163e-05 1.202334e-05
[1483,] 9.736636e-05 6.517844e-05 1.977741e-05
[1484,] 6.908487e-05 4.567475e-05 1.135844e-05
[1485,] 6.129107e-05 6.440776e-05 1.989504e-05
[1486,] 1.051028e-04 5.481223e-05 1.876041e-05
[1487,] 2.857801e-04 6.027483e-05 1.627491e-05
[1488,] 6.146051e-05 5.056385e-05 1.051975e-05
[1489,] 7.472942e-05 4.784568e-05 1.114772e-05
[1490,] 9.891983e-05 6.243513e-05 1.934541e-05
[1491,] 5.079042e-05 1.349571e-04 2.965313e-05
[1492,] 5.885449e-05 7.901537e-05 2.325031e-05
[1493,] 4.986188e-05 1.304925e-04 2.773497e-05
[1494,] 1.910757e-04 5.657514e-05 2.204702e-05
[1495,] 4.612656e-05 1.233735e-04 1.854201e-05
[1496,] 5.710217e-05 6.982791e-05 2.004358e-05
[1497,] 4.963277e-05 1.258812e-04 2.682578e-05
[1498,] 7.774215e-05 5.876808e-05 2.195017e-05
[1499,] 7.984414e-05 5.724032e-05 1.894795e-05
[1500,] 7.841123e-05 5.745482e-05 2.117837e-05
[1501,] 4.873273e-05 1.354351e-04 2.635126e-05
[1502,] 8.140287e-05 6.130603e-05 2.446301e-05
[1503,] 8.300459e-05 6.172583e-05 2.516285e-05
[1504,] 8.508808e-05 6.173298e-05 2.572640e-05
[1505,] 6.251174e-05 9.478425e-05 1.638762e-05
[1506,] 8.377841e-05 6.666178e-05 2.820771e-05
[1507,] 1.380350e-04 8.596714e-05 2.097830e-05
[1508,] 7.886723e-05 6.806729e-05 2.738006e-05
[1509,] 7.896411e-05 6.837164e-05 2.756782e-05
[1510,] 7.688515e-05 6.894181e-05 2.712860e-05
[1511,] 7.891227e-05 6.806729e-05 2.739590e-05
[1512,] 7.884069e-05 6.778325e-05 2.722225e-05
[1513,] 7.682112e-05 6.658760e-05 2.592503e-05
[1514,] 1.809226e-04 1.420489e-04 2.249496e-05
[1515,] 8.119868e-05 6.931246e-05 2.884319e-05
[1516,] 8.165768e-05 6.803473e-05 2.830731e-05
[1517,] 4.621804e-05 1.205424e-04 2.224095e-05
[1518,] 8.092968e-05 6.714622e-05 2.757294e-05
[1519,] 8.070038e-05 6.932417e-05 2.868398e-05
[1520,] 7.952751e-05 6.799403e-05 2.756711e-05
[1521,] 8.119444e-05 6.914016e-05 2.875183e-05
[1522,] 8.139521e-05 6.869918e-05 2.858257e-05
[1523,] 9.885712e-05 9.118539e-05 2.812078e-05
[1524,] 8.337944e-05 6.791193e-05 2.880794e-05
[1525,] 7.908608e-05 6.650737e-05 2.660159e-05
[1526,] 8.292925e-05 6.914396e-05 2.935275e-05
[1527,] 7.948091e-05 6.620633e-05 2.660945e-05
[1528,] 7.920611e-05 6.850784e-05 2.772193e-05
[1529,] 7.954538e-05 6.807119e-05 2.761385e-05
[1530,] 7.979757e-05 6.818348e-05 2.775891e-05
[1531,] 7.999154e-05 6.764828e-05 2.753692e-05
[1532,] 8.085349e-05 6.753498e-05 2.776294e-05
[1533,] 7.423289e-05 6.421962e-05 2.369621e-05
[1534,] 7.823367e-05 6.767878e-05 2.695955e-05
[1535,] 7.913541e-05 6.812889e-05 2.750145e-05
[1536,] 6.137621e-05 8.793739e-05 1.633002e-05
[1537,] 7.908842e-05 6.791926e-05 2.737599e-05
[1538,] 8.007166e-05 6.818342e-05 2.785565e-05
[1539,] 8.249951e-05 6.844312e-05 2.881894e-05
[1540,] 7.910279e-05 6.653979e-05 2.663515e-05
[1541,] 9.683681e-05 7.348553e-05 3.683204e-05
[1542,] 4.398741e-05 4.380332e-05 1.033139e-05
[1543,] 6.347785e-05 9.914270e-05 1.978197e-05
[1544,] 8.292087e-05 6.201701e-05 2.367753e-05
[1545,] 1.208365e-04 9.430490e-05 1.903821e-05
[1546,] 7.525054e-05 6.547599e-05 2.484249e-05
[1547,] 7.369241e-05 7.084473e-05 2.687497e-05
[1548,] 7.578934e-05 6.922489e-05 2.688550e-05
[1549,] 7.595133e-05 6.998393e-05 2.730547e-05
[1550,] 7.497151e-05 6.851206e-05 2.625206e-05
[1551,] 7.679430e-05 7.078451e-05 2.800185e-05
[1552,] 7.589587e-05 6.931266e-05 2.696597e-05
[1553,] 7.495085e-05 6.833800e-05 2.616115e-05
[1554,] 7.464628e-05 6.796528e-05 2.587646e-05
[1555,] 7.460095e-05 6.783613e-05 2.579837e-05
[1556,] 7.808482e-05 1.328268e-04 5.515728e-05
[1557,] 7.567983e-05 6.804211e-05 2.627160e-05
[1558,] 8.012795e-05 6.632445e-05 2.681322e-05
[1559,] 8.264094e-05 5.995337e-05 2.145101e-05
[1560,] 4.380575e-05 4.650084e-05 1.051100e-05
[1561,] 7.349784e-05 6.807584e-05 2.551938e-05
[1562,] 7.795954e-05 6.111515e-05 2.185911e-05
[1563,] 7.608499e-05 6.867370e-05 2.671872e-05
[1564,] 7.523079e-05 6.874144e-05 2.644666e-05
[1565,] 7.534515e-05 6.862431e-05 2.643355e-05
[1566,] 7.653369e-05 6.871553e-05 2.689624e-05
[1567,] 7.682827e-05 6.869780e-05 2.699030e-05
[1568,] 7.655367e-05 6.890925e-05 2.699984e-05
[1569,] 7.579201e-05 6.889066e-05 2.671908e-05
[1570,] 7.832249e-05 6.769464e-05 2.699976e-05
[1571,] 7.544317e-05 6.956338e-05 2.692032e-05
[1572,] 7.730412e-05 6.783692e-05 2.672794e-05
[1573,] 7.810464e-05 6.887630e-05 2.753475e-05
[1574,] 7.939142e-05 6.721079e-05 2.709224e-05
[1575,] 7.878047e-05 6.762577e-05 2.711198e-05
[1576,] 7.602981e-05 7.028955e-05 2.748071e-05
[1577,] 7.383343e-05 6.962101e-05 2.635152e-05
[1578,] 7.530466e-05 6.771554e-05 2.599140e-05
[1579,] 7.413986e-05 6.764441e-05 2.554502e-05
[1580,] 7.419503e-05 6.686282e-05 2.518978e-05
[1581,] 7.753209e-05 7.095069e-05 2.464350e-05
[1582,] 7.720347e-05 6.128816e-05 2.180556e-05
[1583,] 7.488713e-05 7.014946e-05 2.697392e-05
[1584,] 7.332048e-05 6.919845e-05 2.597904e-05
[1585,] 4.557238e-05 1.034550e-04 1.304810e-05
[1586,] 7.414409e-05 6.838933e-05 2.590133e-05
[1587,] 7.399217e-05 6.832604e-05 2.581863e-05
[1588,] 6.980070e-05 6.731555e-05 2.387657e-05
[1589,] 7.500967e-05 6.811878e-05 2.606898e-05
[1590,] 7.989077e-05 6.923868e-05 2.833525e-05
[1591,] 7.184167e-05 6.849295e-05 2.513165e-05
[1592,] 7.376063e-05 6.815357e-05 2.565412e-05
[1593,] 7.444819e-05 6.761006e-05 2.563551e-05
[1594,] 7.313808e-05 6.848149e-05 2.557372e-05
[1595,] 6.597828e-05 6.879726e-05 2.284365e-05
[1596,] 7.555696e-05 6.737585e-05 2.589659e-05
[1597,] 7.098988e-05 6.997870e-05 2.213298e-05
[1598,] 7.079366e-05 6.804367e-05 2.451899e-05
[1599,] 4.576778e-05 1.148232e-04 2.090944e-05
[1600,] 7.457134e-05 7.024815e-05 2.684250e-05
[1601,] 7.439610e-05 6.899658e-05 2.627673e-05
[1602,] 2.176874e-04 1.097566e-04 2.118517e-05
[1603,] 7.484909e-05 6.797631e-05 2.595347e-05
[1604,] 7.434128e-05 6.769697e-05 2.564345e-05
[1605,] 7.476107e-05 6.826235e-05 2.605920e-05
[1606,] 7.269550e-05 6.756534e-05 2.501240e-05
[1607,] 2.102177e-04 1.037889e-04 2.173916e-05
[1608,] 7.297027e-05 6.888311e-05 2.571858e-05
[1609,] 7.525504e-05 6.801144e-05 2.610883e-05
[1610,] 7.468945e-05 6.850075e-05 2.614699e-05
[1611,] 7.614133e-05 6.924579e-05 2.701901e-05
[1612,] 4.376506e-05 4.799652e-05 1.048205e-05
[1613,] 7.188375e-05 7.374479e-05 2.743283e-05
[1614,] 7.523851e-05 6.729720e-05 2.575282e-05
[1615,] 8.155224e-05 7.778388e-05 3.302069e-05
[1616,] 7.491500e-05 6.727085e-05 2.563219e-05
[1617,] 7.503214e-05 6.756642e-05 2.581725e-05
[1618,] 1.174031e-04 1.698031e-04 2.116659e-05
[1619,] 7.047219e-05 6.983344e-05 2.191584e-05
[1620,] 4.418287e-05 5.893670e-05 1.125717e-05
[1621,] 1.339175e-04 9.567892e-05 1.905058e-05
[1622,] 7.594406e-05 6.775096e-05 2.621857e-05
[1623,] 7.101874e-05 7.029345e-05 2.232098e-05
[1624,] 7.125586e-05 7.036791e-05 2.243080e-05
[1625,] 7.214551e-05 7.000572e-05 2.249835e-05
[1626,] 7.539782e-05 6.685934e-05 2.559240e-05
[1627,] 7.675018e-05 6.632213e-05 2.576107e-05
[1628,] 4.513921e-05 1.188851e-04 2.058610e-05
[1629,] 6.772619e-05 6.959615e-05 2.096892e-05
[1630,] 8.106353e-05 1.459753e-04 7.220827e-05
[1631,] 7.359509e-05 6.653590e-05 2.483459e-05
[1632,] 7.456192e-05 6.654218e-05 2.515900e-05
[1633,] 7.572722e-05 6.680615e-05 2.567716e-05
[1634,] 4.534907e-05 1.196588e-04 2.097022e-05
[1635,] 1.102914e-04 1.272510e-04 1.981516e-05
[1636,] 8.733753e-05 6.554509e-05 2.860635e-05
[1637,] 7.493289e-05 1.102268e-04 2.140409e-05
[1638,] 7.338230e-05 6.926873e-05 2.243484e-05
[1639,] 7.458845e-05 6.588276e-05 2.482804e-05
[1640,] 5.463856e-05 9.352644e-05 1.791189e-05
[1641,] 7.207319e-05 6.635291e-05 2.423839e-05
[1642,] 7.285209e-05 6.616293e-05 2.440891e-05
[1643,] 7.787939e-05 6.135172e-05 2.328202e-05
[1644,] 7.314037e-05 6.602252e-05 2.443761e-05
[1645,] 5.262695e-05 8.508306e-05 1.114361e-05
[1646,] 4.956386e-05 5.208999e-05 1.017356e-05
[1647,] 7.322716e-05 7.126184e-05 2.690900e-05
[1648,] 6.899953e-05 7.041839e-05 2.178718e-05
[1649,] 7.480003e-05 6.552562e-05 2.473032e-05
[1650,] 7.676546e-05 6.943445e-05 2.733043e-05
[1651,] 7.428734e-05 6.753626e-05 2.554482e-05
[1652,] 5.243602e-05 7.379211e-05 1.079761e-05
[1653,] 7.359164e-05 6.725994e-05 2.517371e-05
[1654,] 7.682602e-05 6.010279e-05 2.083672e-05
[1655,] 7.400621e-05 6.563018e-05 2.453039e-05
[1656,] 7.888661e-05 6.028669e-05 2.143717e-05
[1657,] 5.937746e-05 1.002712e-04 1.682125e-05
[1658,] 7.657220e-05 6.721971e-05 2.617027e-05
[1659,] 6.360111e-05 1.024472e-04 1.988341e-05
[1660,] 1.148097e-04 1.239382e-04 2.022060e-05
[1661,] 4.789673e-05 9.316481e-05 2.014183e-05
[1662,] 7.517427e-05 6.670498e-05 2.544454e-05
[1663,] 7.529003e-05 6.609242e-05 2.517572e-05
[1664,] 4.652660e-05 1.520442e-04 2.472283e-05
[1665,] 7.644303e-05 6.714540e-05 2.608712e-05
[1666,] 1.271192e-04 9.510931e-05 1.871093e-05
[1667,] 1.290570e-04 1.005508e-04 1.825248e-05
[1668,] 1.176309e-04 1.244720e-04 2.036131e-05
[1669,] 7.696061e-05 6.691010e-05 2.612241e-05
[1670,] 1.434819e-04 1.011010e-04 1.885016e-05
[1671,] 7.453674e-05 6.722355e-05 2.545952e-05
[1672,] 4.775843e-05 9.749360e-05 2.062904e-05
[1673,] 7.847359e-05 6.701968e-05 2.668094e-05
[1674,] 7.934675e-05 6.737683e-05 2.716053e-05
[1675,] 7.979121e-05 6.623296e-05 2.667521e-05
[1676,] 7.032287e-05 7.739997e-05 2.910544e-05
[1677,] 4.659198e-05 1.699570e-04 2.677771e-05
[1678,] 7.853707e-05 6.618168e-05 2.624878e-05
[1679,] 7.853207e-05 6.598262e-05 2.614665e-05
[1680,] 8.091729e-05 6.000366e-05 2.160583e-05
[1681,] 1.323895e-04 1.041291e-04 1.815242e-05
[1682,] 4.621380e-05 1.978350e-04 2.723790e-05
[1683,] 5.933654e-05 6.209551e-05 2.222598e-05
[1684,] 7.953436e-05 5.642536e-05 2.621925e-05
[1685,] 5.462557e-05 4.410911e-05 1.153647e-05
[1686,] 8.198103e-05 3.925453e-04 1.714530e-04
[1687,] 7.225771e-05 2.842781e-04 1.087242e-04
[1688,] 1.068807e-04 2.126867e-04 1.991731e-05
[1689,] 5.582643e-05 5.774650e-05 1.421528e-05
[1690,] 7.611756e-05 2.705316e-04 1.142627e-04
[1691,] 5.582716e-05 1.045395e-04 1.863325e-05
[1692,] 7.512050e-05 1.394419e-04 5.685399e-05
[1693,] 5.589112e-05 1.535266e-04 4.572281e-05
[1694,] 4.874278e-05 8.459870e-05 1.935412e-05
[1695,] 7.111751e-05 7.375172e-05 2.008578e-05
[1696,] 1.027897e-04 1.665369e-04 2.042222e-05
[1697,] 1.000174e-04 1.373156e-04 2.423740e-05
[1698,] 1.070279e-04 2.365146e-04 1.958674e-05
[1699,] 2.564615e-04 1.035426e-04 3.505667e-05
[1700,] 1.070460e-04 2.355290e-04 1.958899e-05
[1701,] 6.408208e-05 1.045913e-04 1.979015e-05
[1702,] 8.090467e-05 1.071276e-04 5.070739e-05
[1703,] 9.988375e-05 9.169272e-05 1.506443e-05
[1704,] 1.040070e-04 1.161406e-04 1.529364e-05
[1705,] 9.692915e-05 1.421491e-04 3.790184e-05
[1706,] 2.402200e-04 1.056241e-04 8.222189e-05
[1707,] 4.636546e-05 3.736753e-04 4.990157e-05
[1708,] 6.481428e-05 7.950533e-05 2.201964e-05
[1709,] 4.566043e-05 2.888211e-04 3.539449e-05
[1710,] 8.383574e-05 7.332992e-05 3.558663e-05
[1711,] 3.184963e-04 9.131114e-05 9.847299e-05
[1712,] 9.846282e-05 4.026321e-04 2.405392e-05
[1713,] 7.659617e-05 9.457604e-05 4.220852e-05
[1714,] 5.698858e-05 1.219900e-04 2.192963e-05
[1715,] 1.168890e-04 1.655777e-04 2.128598e-05
[1716,] 6.241052e-05 2.021388e-04 6.329115e-05
[1717,] 7.046879e-05 4.861735e-05 1.054858e-05
[1718,] 4.353699e-05 4.406330e-05 1.091691e-05
[1719,] 1.061630e-04 9.305996e-05 2.978321e-05
[1720,] 1.088631e-04 1.642035e-04 6.093408e-05
[1721,] 1.052232e-04 8.101381e-05 2.459849e-05
[1722,] 6.922994e-05 4.971052e-05 1.310305e-05
[1723,] 1.046978e-04 6.404643e-05 2.061255e-05
[1724,] 1.050908e-04 7.566151e-05 2.345733e-05
[1725,] 4.296147e-05 8.554766e-05 1.662346e-05
[1726,] 5.563830e-05 8.699306e-05 2.040623e-05
[1727,] 1.277370e-04 2.580893e-04 1.508449e-04
[1728,] 6.761480e-05 2.083451e-04 3.471903e-05
[1729,] 5.069043e-05 6.093964e-05 1.373820e-05
[1730,] 5.035143e-05 9.901444e-05 1.643861e-05
[1731,] 5.159935e-05 6.128183e-05 1.371944e-05
[1732,] 4.994065e-05 6.046443e-05 1.345647e-05
[1733,] 5.039367e-05 1.031377e-04 1.707013e-05
[1734,] 5.038962e-05 6.378719e-05 1.369001e-05
[1735,] 5.019404e-05 6.179714e-05 1.339361e-05
[1736,] 5.154378e-05 9.866710e-05 1.776363e-05
[1737,] 5.552318e-05 1.305906e-04 3.436043e-05
[1738,] 5.019531e-05 6.080070e-05 1.354301e-05
[1739,] 5.242775e-05 6.201063e-05 1.379136e-05
[1740,] 5.101919e-05 1.051148e-04 1.786370e-05
[1741,] 5.182727e-05 1.088812e-04 1.886548e-05
[1742,] 5.073840e-05 6.885721e-05 1.942442e-05
[1743,] 1.501395e-04 1.997070e-04 1.425670e-04
[1744,] 1.505822e-04 1.829312e-04 1.289892e-04
[1745,] 5.214396e-05 1.051427e-04 1.881430e-05
[1746,] 5.760189e-05 5.422545e-05 1.426928e-05
[1747,] 5.677569e-05 4.803879e-05 1.291847e-05
[1748,] 1.650436e-04 1.889151e-04 1.463130e-04
[1749,] 1.638044e-04 1.724454e-04 1.302974e-04
[1750,] 1.624413e-04 1.885534e-04 1.437971e-04
[1751,] 5.115638e-05 9.510517e-05 2.366229e-05
[1752,] 4.315616e-05 2.829233e-04 3.212031e-05
[1753,] 5.116242e-05 6.095279e-05 1.360505e-05
[1754,] 5.152376e-05 9.773420e-05 1.761749e-05
[1755,] 5.032728e-05 1.072634e-04 1.845043e-05
[1756,] 5.104546e-05 1.062443e-04 2.566674e-05
[1757,] 4.282309e-05 2.722464e-04 2.978604e-05
[1758,] 5.167624e-05 1.039017e-04 1.834595e-05
[1759,] 5.061121e-05 9.475639e-05 1.688602e-05
[1760,] 5.664031e-05 5.689679e-05 1.581731e-05
[1761,] 5.686870e-05 5.765870e-05 1.610402e-05
[1762,] 1.418661e-04 2.520696e-04 1.683941e-04
[1763,] 4.499393e-05 4.250513e-05 1.122213e-05
[1764,] 5.750792e-05 5.728360e-05 1.621928e-05
[1765,] 4.696301e-05 4.963303e-05 1.315548e-05
[1766,] 1.386223e-04 5.586551e-05 2.527892e-05
[1767,] 4.855935e-05 1.353377e-04 2.971368e-05
[1768,] 5.659559e-05 5.213683e-05 1.502851e-05
[1769,] 8.282658e-05 2.637734e-04 1.304529e-04
[1770,] 1.481452e-04 8.767967e-04 7.179499e-04
[1771,] 5.434671e-05 1.599329e-04 4.141076e-05
[1772,] 9.272577e-05 7.261477e-05 2.257929e-05
[1773,] 1.172059e-04 8.937529e-05 3.361896e-05
[1774,] 1.459096e-04 1.451781e-04 9.929942e-05
[1775,] 9.506745e-05 5.505143e-05 1.719249e-05
[1776,] 9.542278e-05 5.448695e-05 1.702737e-05
[1777,] 1.373781e-04 4.480873e-05 1.368389e-05
[1778,] 5.897571e-05 4.776103e-05 1.302607e-05
[1779,] 6.721246e-05 1.337310e-04 2.356837e-05
[1780,] 1.421391e-04 4.440016e-05 1.404812e-05
[1781,] 1.387721e-04 4.729265e-05 1.292063e-05
[1782,] 2.593777e-04 5.476367e-05 4.518161e-05
[1783,] 2.844335e-04 2.198974e-04 3.409357e-04
[1784,] 9.216023e-05 1.427439e-04 3.663692e-05
[1785,] 9.223121e-05 1.327529e-04 3.422129e-05
[1786,] 9.242658e-05 1.511001e-04 4.350746e-05
[1787,] 6.667736e-05 9.088020e-05 1.982310e-05
[1788,] 5.227176e-04 1.820251e-04 5.633328e-04
[1789,] 8.990804e-05 6.709219e-05 2.055940e-05
[1790,] 2.618962e-04 5.632546e-05 1.696948e-05
[1791,] 6.161104e-04 1.785315e-04 6.496349e-04
[1792,] 2.263111e-03 4.567690e-05 4.026595e-05
[1793,] 1.018255e-04 6.806747e-05 2.184503e-05
[1794,] 8.856457e-05 5.034414e-05 1.253810e-05
[1795,] 5.338122e-05 5.488145e-05 1.254280e-05
[1796,] 7.158726e-05 8.495495e-05 1.349794e-05
[1797,] 8.201700e-05 4.240656e-04 2.533826e-05
[1798,] 6.207424e-05 5.268636e-05 1.432701e-05
[1799,] 1.449251e-04 6.819161e-05 1.700190e-05
[1800,] 2.652820e-04 1.046472e-04 1.763022e-05
[1801,] 1.402393e-04 7.394982e-05 1.781144e-05
[1802,] 1.190718e-04 9.297718e-05 3.181564e-05
[1803,] 1.229225e-04 1.597240e-04 1.254914e-05
[1804,] 1.037281e-04 8.171405e-05 2.511929e-05
[1805,] 1.080137e-04 9.450117e-04 4.082927e-04
[1806,] 1.833773e-04 4.283365e-05 1.429119e-05
[1807,] 9.115855e-05 1.103474e-04 2.985143e-05
[1808,] 8.594180e-05 7.405015e-05 1.633137e-05
[1809,] 7.304765e-05 1.610066e-03 3.716697e-05
[1810,] 1.650983e-04 7.476729e-05 1.736299e-05
[1811,] 7.031605e-05 1.050599e-04 2.204862e-05
[1812,] 9.216124e-05 1.244380e-04 3.567975e-05
[1813,] 9.898847e-05 9.322014e-05 3.196643e-05
[1814,] 4.603336e-05 1.393795e-04 1.590842e-05
[1815,] 1.003321e-04 5.742754e-04 1.582654e-04
[1816,] 3.641411e-04 4.356093e-04 1.192972e-05
[1817,] 9.192979e-05 1.296705e-04 2.535666e-05
[1818,] 5.329971e-05 6.937080e-05 1.947187e-05
[1819,] 1.784450e-04 9.167544e-05 1.876202e-05
[1820,] 5.782646e-04 6.846329e-05 9.449981e-05
[1821,] 1.013572e-04 5.757212e-04 1.757723e-04
[1822,] 1.000323e-04 1.944763e-04 5.930459e-05
[1823,] 1.013446e-04 7.563970e-04 2.241965e-04
[1824,] 5.818727e-05 8.062815e-05 1.379058e-05
[1825,] 1.007171e-04 5.812695e-04 1.677170e-04
[1826,] 1.005389e-04 5.898620e-04 1.666022e-04
[1827,] 1.326448e-04 1.338874e-04 2.383936e-05
[1828,] 1.002476e-04 6.359982e-04 1.719071e-04
[1829,] 4.395361e-04 6.067289e-05 2.634658e-05
[1830,] 1.222422e-04 9.140587e-05 2.455804e-05
[1831,] 6.220596e-05 4.033029e-04 4.729873e-05
[1832,] 1.107846e-04 4.436704e-05 1.599932e-05
[1833,] 6.841085e-05 1.451838e-04 1.278327e-05
[1834,] 1.790898e-04 1.009792e-04 1.964192e-05
[1835,] 1.002224e-04 5.470999e-04 1.492108e-04
[1836,] 1.024173e-04 9.186632e-05 3.288073e-05
[1837,] 1.801929e-04 8.951480e-05 1.851758e-05
[1838,] 5.831699e-05 2.925400e-04 3.490951e-05
[1839,] 6.858173e-05 1.279628e-04 2.229711e-05
[1840,] 8.050944e-05 1.518296e-04 1.314588e-05
[1841,] 9.574739e-05 2.802936e-04 1.781760e-05
[1842,] 9.422850e-05 2.760500e-04 1.786602e-05
[1843,] 6.949273e-05 1.101384e-04 2.131917e-05
[1844,] 1.134982e-04 4.287281e-04 2.920449e-05
[1845,] 1.796032e-04 1.023931e-04 1.976938e-05
[1846,] 7.672845e-05 7.170616e-03 9.057051e-05
[1847,] 7.795754e-05 6.933479e-03 8.697736e-05
[1848,] 1.636022e-04 1.310728e-04 2.340626e-05
[1849,] 5.335677e-04 6.102461e-05 2.832336e-05
[1850,] 1.724280e-04 1.435702e-04 2.417205e-05
[1851,] 9.902769e-05 5.632592e-05 1.128049e-05
[1852,] 1.655836e-04 1.088537e-04 1.148648e-05
[1853,] 1.662287e-04 1.051767e-04 1.144264e-05
[1854,] 8.713956e-05 1.178124e-04 1.438650e-05
[1855,] 6.281505e-04 6.158787e-05 3.130212e-05
[1856,] 8.389943e-05 1.118760e-04 1.299602e-05
[1857,] 9.522887e-05 1.306696e-04 4.296391e-05
[1858,] 9.677665e-05 1.023453e-04 2.329896e-05
[1859,] 1.414970e-04 8.290218e-05 4.759230e-05
[1860,] 5.734332e-04 6.014456e-05 3.011727e-05
[1861,] 1.659519e-04 1.437259e-04 2.459844e-05
[1862,] 6.014982e-04 5.939702e-05 3.158256e-05
[1863,] 4.587084e-04 1.160521e-04 1.266110e-05
[1864,] 9.356006e-05 1.066316e-03 3.740460e-04
[1865,] 1.631875e-04 1.403614e-04 2.447553e-05
[1866,] 1.882873e-04 2.028077e-04 2.405589e-05
[1867,] 6.551839e-05 1.039220e-04 2.137940e-05
[1868,] 4.958984e-05 2.690246e-04 4.593020e-05
[1869,] 9.684265e-05 8.289155e-05 2.181371e-05
[1870,] 5.363747e-05 1.319674e-04 3.504226e-05
[1871,] 2.452578e-04 3.395717e-04 6.179709e-04
[1872,] 8.002357e-05 6.639056e-05 1.287863e-05
[1873,] 5.861391e-05 5.267057e-05 1.398650e-05
[1874,] 8.632542e-05 4.248448e-05 1.380449e-05
[1875,] 8.289501e-05 9.340343e-05 2.417612e-05
[1876,] 5.141354e-05 5.596039e-05 1.581141e-05
[1877,] 6.294235e-05 7.327413e-05 1.345120e-05
[1878,] 5.110161e-05 5.523041e-05 1.549350e-05
[1879,] 5.081526e-05 5.527210e-05 1.536962e-05
[1880,] 5.928306e-05 4.997330e-05 1.353730e-05
[1881,] 5.152227e-05 5.420917e-05 1.542921e-05
[1882,] 1.091665e-04 7.017600e-05 1.856860e-05
[1883,] 6.188477e-05 5.281340e-05 1.415234e-05
[1884,] 1.096770e-04 6.751247e-05 1.804081e-05
[1885,] 1.080141e-04 6.430467e-05 1.672615e-05
[1886,] 1.059134e-04 6.713989e-05 1.834063e-05
[1887,] 7.837612e-05 5.112494e-05 1.505042e-05
[1888,] 9.404551e-05 1.274068e-04 2.380781e-05
[1889,] 8.586761e-05 9.252203e-05 2.427967e-05
[1890,] 1.298594e-04 3.511139e-04 1.900878e-04
[1891,] 4.903801e-05 1.070887e-04 1.630900e-05
[1892,] 4.560531e-05 5.843319e-05 1.290945e-05
[1893,] 4.729220e-05 6.217083e-05 1.440706e-05
[1894,] 2.829556e-04 7.379968e-05 2.113844e-05
[1895,] 1.214708e-04 9.048190e-05 2.183712e-05
[1896,] 1.173565e-04 1.082302e-04 4.789840e-05
[1897,] 1.221638e-04 7.799742e-05 1.905815e-05
[1898,] 8.611299e-05 1.074796e-04 5.277985e-05
[1899,] 3.572633e-04 6.809701e-05 7.716588e-05
[1900,] 8.714543e-05 5.398151e-05 1.843727e-05
[1901,] 9.982950e-05 5.330372e-05 1.338483e-05
[1902,] 9.157834e-05 5.495382e-05 1.461866e-05
[1903,] 1.034763e-04 4.590577e-05 2.086564e-05
[1904,] 8.835981e-05 5.465916e-05 1.915785e-05
[1905,] 1.189109e-04 1.298992e-04 2.700225e-05
[1906,] 7.907475e-05 5.498121e-05 2.410728e-05
[1907,] 8.309450e-05 5.461196e-05 1.415834e-05
[1908,] 1.848203e-04 1.263011e-04 1.578874e-04
[1909,] 1.835604e-04 1.227697e-04 1.517944e-04
[1910,] 7.033117e-05 6.624839e-05 2.663195e-05
[1911,] 1.074313e-04 3.620663e-04 1.292446e-04
[1912,] 1.281983e-04 5.968117e-05 1.670614e-05
[1913,] 7.040442e-05 6.485444e-05 2.589070e-05
[1914,] 1.105982e-04 1.285236e-04 4.633675e-05
[1915,] 8.617896e-05 2.275996e-04 2.902439e-05
[1916,] 6.568858e-05 5.825112e-05 1.983006e-05
[1917,] 7.283989e-05 5.976106e-05 2.471138e-05
[1918,] 1.104644e-04 5.124392e-05 2.058140e-05
[1919,] 1.200430e-04 5.893418e-05 1.761045e-05
[1920,] 1.342341e-04 1.245321e-04 2.412388e-05
[1921,] 9.505732e-05 1.028230e-04 3.253006e-05
[1922,] 7.208630e-05 1.160414e-04 1.316524e-05
[1923,] 1.002732e-04 5.403801e-05 1.673011e-05
[1924,] 1.087097e-04 3.676471e-04 1.400026e-04
[1925,] 1.091588e-04 5.068914e-05 1.568818e-05
[1926,] 6.952395e-05 1.001444e-04 1.342276e-05
[1927,] 7.224170e-05 1.382247e-04 1.293358e-05
[1928,] 1.073153e-04 5.184785e-05 1.567631e-05
[1929,] 8.758222e-05 1.140217e-04 1.218026e-05
[1930,] 2.812834e-04 4.129398e-05 3.064359e-05
[1931,] 9.003137e-05 4.841963e-05 1.365678e-05
[1932,] 5.416654e-05 5.193196e-05 1.591352e-05
[1933,] 7.270427e-05 4.079704e-05 1.281530e-05
[1934,] 8.118022e-05 4.314303e-05 1.739568e-05
[1935,] 1.038159e-04 8.848947e-05 4.778164e-05
[1936,] 8.228935e-05 9.038673e-05 4.573434e-05
[1937,] 5.735041e-05 4.420007e-05 1.407061e-05
[1938,] 1.466441e-04 4.822539e-05 1.356484e-05
[1939,] 9.359912e-05 5.767103e-05 1.066738e-05
[1940,] 1.049113e-04 5.080121e-05 1.168491e-05
[1941,] 5.446453e-05 5.711464e-05 1.012291e-05
[1942,] 5.054990e-05 5.732459e-05 1.662757e-05
[1943,] 1.045691e-04 8.220610e-05 4.465996e-05
[1944,] 5.983152e-05 6.079236e-05 2.120633e-05
[1945,] 1.085393e-04 4.918498e-05 1.543244e-05
[1946,] 3.012543e-04 5.883654e-05 2.107760e-05
[1947,] 2.893745e-04 5.819149e-05 2.106713e-05
[1948,] 1.126299e-04 4.974716e-05 1.540337e-05
[1949,] 2.003567e-04 1.037735e-04 6.210681e-05
[1950,] 5.451591e-05 5.689457e-05 1.774256e-05
[1951,] 1.127139e-04 9.135711e-05 2.942619e-05
[1952,] 1.050515e-04 9.134821e-05 2.784496e-05
[1953,] 1.069510e-04 9.215574e-05 2.943439e-05
[1954,] 1.569720e-04 1.066729e-04 5.412122e-05
[1955,] 1.096815e-04 5.190814e-05 1.558617e-05
[1956,] 8.031449e-05 9.538555e-05 3.772169e-05
[1957,] 1.041208e-04 9.858832e-05 2.907162e-05
[1958,] 8.844000e-05 8.907464e-05 3.920708e-05
[1959,] 7.604258e-05 6.770627e-05 2.478716e-05
[1960,] 1.672046e-04 4.880204e-05 1.654758e-05
[1961,] 1.753141e-04 5.281498e-05 2.396464e-05
[1962,] 8.282312e-05 5.868637e-05 1.956020e-05
[1963,] 3.105392e-04 6.449030e-05 6.660229e-05
[1964,] 1.000182e-04 5.833338e-05 1.803727e-05
[1965,] 1.061856e-04 3.771264e-03 1.097114e-03
[1966,] 9.607426e-05 4.527947e-05 1.573110e-05
[1967,] 9.456282e-05 3.470763e-03 8.330923e-04
[1968,] 2.670335e-04 1.213579e-04 1.544516e-04
[1969,] 1.129198e-04 4.136059e-04 2.790247e-04
[1970,] 1.076504e-04 4.391360e-05 2.137242e-05
[1971,] 6.157443e-05 9.554652e-05 1.888138e-05
[1972,] 8.528190e-05 2.207988e-04 1.100493e-04
[1973,] 1.252616e-04 9.348608e-05 4.131122e-05
[1974,] 9.293894e-05 1.438523e-04 4.019003e-05
[1975,] 9.353358e-05 1.346850e-04 3.990976e-05
[1976,] 4.203220e-05 9.489225e-04 3.058040e-05
[1977,] 9.364244e-05 1.357969e-04 4.046745e-05
[1978,] 9.367957e-05 1.427641e-04 4.240014e-05
[1979,] 7.566371e-05 4.808434e-05 1.474775e-05
[1980,] 8.688134e-05 1.181484e-04 3.127699e-05
[1981,] 6.037449e-05 9.715623e-05 1.847639e-05
[1982,] 1.368381e-04 6.625028e-05 2.876764e-05
[1983,] 9.314188e-05 1.486632e-04 4.221983e-05
[1984,] 7.514104e-05 4.998697e-05 1.628161e-05
[1985,] 9.350705e-05 1.527347e-04 4.454832e-05
[1986,] 9.370535e-05 1.552487e-04 4.574318e-05
[1987,] 7.209666e-05 5.145905e-05 2.066789e-05
[1988,] 9.313775e-05 1.408665e-04 4.038481e-05
[1989,] 9.333315e-05 1.424676e-04 4.151295e-05
[1990,] 9.323048e-05 1.417113e-04 4.089932e-05
[1991,] 9.323062e-05 1.421820e-04 4.101998e-05
[1992,] 8.691185e-05 1.130684e-04 2.850891e-05
[1993,] 9.315655e-05 1.433322e-04 4.105677e-05
[1994,] 1.772834e-04 9.607551e-05 3.994118e-05
[1995,] 9.315281e-05 1.418701e-04 4.081280e-05
[1996,] 9.320152e-05 1.379918e-04 4.000517e-05
[1997,] 8.633604e-05 4.806828e-05 1.544423e-05
[1998,] 9.299946e-05 1.365279e-04 3.884785e-05
[1999,] 9.328247e-05 1.448892e-04 4.190525e-05
[2000,] 1.384477e-04 7.943784e-05 3.698609e-05
[2001,] 8.705973e-05 1.287831e-04 3.107545e-05
[2002,] 1.438459e-04 1.254107e-04 6.604325e-05
[2003,] 4.243363e-05 1.022893e-04 1.413207e-05
[2004,] 6.857307e-05 5.829648e-05 2.314384e-05
[2005,] 7.117724e-05 5.132690e-05 1.805807e-05
[2006,] 6.550659e-05 5.348982e-05 2.012139e-05
[2007,] 9.311285e-05 1.665310e-04 4.771379e-05
[2008,] 7.761075e-05 4.788431e-05 1.451858e-05
[2009,] 7.044719e-05 4.975501e-05 1.936151e-05
[2010,] 7.560881e-05 4.695693e-05 1.417818e-05
[2011,] 9.557225e-05 7.521240e-05 2.301301e-05
[2012,] 7.548525e-05 7.300152e-05 3.275771e-05
[2013,] 6.234648e-05 4.676511e-05 1.543990e-05
[2014,] 7.765664e-05 4.689315e-05 1.447134e-05
[2015,] 1.014622e-04 1.300653e-04 6.805913e-05
[2016,] 7.998663e-05 4.714554e-05 1.432231e-05
[2017,] 7.513281e-05 4.716208e-05 1.387768e-05
[2018,] 4.313171e-05 7.986500e-05 1.684495e-05
[2019,] 7.965009e-05 4.706247e-05 1.440401e-05
[2020,] 4.409778e-05 5.745556e-05 1.428755e-05
[2021,] 4.343407e-05 5.387498e-05 1.322667e-05
[2022,] 4.363941e-05 5.674790e-05 1.386925e-05
[2023,] 4.401141e-05 4.284441e-05 1.002813e-05
[2024,] 1.281622e-04 6.833990e-05 4.478105e-05
[2025,] 7.600932e-05 4.700185e-05 1.414640e-05
[2026,] 4.312413e-05 4.099662e-05 1.006115e-05
[2027,] 4.368894e-05 4.931022e-05 1.035550e-05
[2028,] 1.344934e-04 5.567279e-05 2.243262e-05
[2029,] 4.302040e-05 1.331817e-04 1.471444e-05
[2030,] 4.847781e-05 1.688923e-04 1.427162e-05
[2031,] 3.137707e-04 1.418630e-04 2.291176e-04
[2032,] 8.201337e-05 8.293100e-05 4.106992e-05
[2033,] 4.304817e-05 4.077198e-05 1.010723e-05
[2034,] 4.355328e-05 4.075146e-05 1.028579e-05
[2035,] 4.512992e-05 4.720095e-05 1.012053e-05
[2036,] 1.212587e-04 9.621678e-05 2.486401e-05
[2037,] 4.464289e-05 5.045858e-05 1.030239e-05
[2038,] 6.858105e-05 5.032865e-05 1.728978e-05
[2039,] 4.772144e-05 4.866191e-05 1.008375e-05
[2040,] 1.329109e-04 6.132340e-05 2.543471e-05
[2041,] 9.884349e-05 4.728132e-05 1.579411e-05
[2042,] 1.069063e-04 3.015761e-04 2.073338e-04
[2043,] 4.235113e-05 1.165858e-04 1.725546e-05
[2044,] 1.074003e-04 7.781759e-05 2.434350e-05
[2045,] 7.891381e-05 4.392013e-05 1.620379e-05
[2046,] 1.008939e-04 2.264227e-04 6.942307e-05
[2047,] 1.215788e-04 1.078823e-04 2.917362e-05
[2048,] 1.242997e-04 7.970072e-05 2.071306e-05
[2049,] 5.865748e-05 9.952967e-03 4.784517e-04
[2050,] 5.951480e-05 9.986271e-03 5.007079e-04
[2051,] 6.483928e-05 5.148505e-05 1.931859e-05
[2052,] 1.064797e-04 7.440649e-05 2.339743e-05
[2053,] 1.064305e-04 7.455253e-05 2.350632e-05
[2054,] 1.200462e-04 1.437803e-04 6.580665e-05
[2055,] 1.254342e-04 7.018239e-05 2.636334e-05
[2056,] 1.058503e-04 8.195878e-05 2.659076e-05
[2057,] 6.030673e-05 9.030929e-03 4.913907e-04
[2058,] 5.307996e-05 4.359088e-04 8.415596e-05
[2059,] 4.887920e-05 5.161291e-05 1.432941e-05
[2060,] 1.063814e-04 7.580744e-05 2.385155e-05
[2061,] 1.063873e-04 7.573412e-05 2.380370e-05
[2062,] 4.611295e-05 5.026184e-05 1.159432e-05
[2063,] 5.182209e-05 3.679391e-04 7.018826e-05
[2064,] 5.098630e-05 4.814615e-05 1.395092e-05
[2065,] 1.141965e-04 7.043437e-05 2.457887e-05
[2066,] 1.100931e-04 8.986271e-05 2.541927e-05
[2067,] 4.408095e-05 1.052568e-04 1.739895e-05
[2068,] 2.357837e-04 2.048798e-04 3.047579e-04
[2069,] 5.040168e-05 6.297697e-05 1.340806e-05
[2070,] 5.337558e-05 4.787451e-05 1.335098e-05
[2071,] 4.399987e-05 9.546987e-05 1.652769e-05
[2072,] 4.533221e-05 4.994643e-05 1.214914e-05
[2073,] 4.654957e-05 5.156859e-05 1.296396e-05
[2074,] 1.835101e-04 5.339339e-05 3.773500e-05
[2075,] 5.031015e-05 6.173211e-05 1.606957e-05
[2076,] 1.629388e-04 5.843398e-05 4.585954e-05
[2077,] 4.653429e-05 8.237626e-05 1.328052e-05
[2078,] 1.869296e-04 5.335339e-05 3.763360e-05
[2079,] 5.006380e-05 5.959374e-05 1.555288e-05
[2080,] 5.302210e-05 5.348468e-05 1.420129e-05
[2081,] 2.489619e-04 1.576983e-04 2.020595e-04
[2082,] 5.008450e-05 5.905176e-05 1.542983e-05
[2083,] 2.799367e-04 1.109100e-04 1.763170e-04
[2084,] 4.937606e-05 6.370253e-05 1.601093e-05
[2085,] 4.986110e-05 5.882940e-05 1.529035e-05
[2086,] 5.005176e-05 5.990917e-05 1.562167e-05
[2087,] 4.661550e-05 8.015157e-05 1.307371e-05
```
