## Supplementary material for "Characterization of shared and ancestry-specific signals driving complex traits using multi-ancestry fine-mapping": s1_data.bim

```
1	chr1:45017545:TC:T	0	45017545	T	TC
1	chr1:45021579:C:G	0	45021579	G	C
1	chr1:45021815:T:C	0	45021815	C	T
1	chr1:45022540:G:A	0	45022540	A	G
1	chr1:45023438:C:T	0	45023438	T	C
1	chr1:45024230:G:A	0	45024230	A	G
1	chr1:45024547:A:AT	0	45024547	AT	A
1	chr1:45025832:A:G	0	45025832	G	A
1	chr1:45026186:C:A	0	45026186	A	C
1	chr1:45026421:A:T	0	45026421	T	A
1	chr1:45029078:T:C	0	45029078	C	T
1	chr1:45030476:C:A	0	45030476	A	C
1	chr1:45030723:A:G	0	45030723	G	A
1	chr1:45030996:G:A	0	45030996	A	G
1	chr1:45032509:C:A	0	45032509	A	C
1	chr1:45032733:C:T	0	45032733	T	C
1	chr1:45033141:C:T	0	45033141	T	C
1	chr1:45033694:A:AGGT	0	45033694	AGGT	A
1	chr1:45033830:T:C	0	45033830	C	T
1	chr1:45033975:C:T	0	45033975	T	C
1	chr1:45034622:A:G	0	45034622	G	A
1	chr1:45034881:A:G	0	45034881	G	A
1	chr1:45034993:G:A	0	45034993	A	G
1	chr1:45036822:G:A	0	45036822	A	G
1	chr1:45036880:C:T	0	45036880	T	C
1	chr1:45037880:G:A	0	45037880	A	G
1	chr1:45037967:G:A	0	45037967	A	G
1	chr1:45038811:GT:G	0	45038811	G	GT
1	chr1:45038852:T:A	0	45038852	A	T
1	chr1:45039134:C:T	0	45039134	T	C
1	chr1:45041292:G:T	0	45041292	T	G
1	chr1:45041464:T:C	0	45041464	C	T
1	chr1:45042634:G:A	0	45042634	A	G
1	chr1:45043793:GAGA:G	0	45043793	G	GAGA
1	chr1:45044040:A:G	0	45044040	G	A
1	chr1:45044067:G:A	0	45044067	A	G
1	chr1:45044295:A:G	0	45044295	G	A
1	chr1:45044581:G:A	0	45044581	A	G
1	chr1:45044988:A:G	0	45044988	G	A
1	chr1:45045060:GTCTTA:G	0	45045060	G	GTCTTA
1	chr1:45045678:T:C	0	45045678	C	T
1	chr1:45047880:C:T	0	45047880	T	C
1	chr1:45050211:C:T	0	45050211	T	C
1	chr1:45050850:A:T	0	45050850	T	A
1	chr1:45051908:G:A	0	45051908	A	G
1	chr1:45054249:C:T	0	45054249	T	C
1	chr1:45054663:TTATTAAA:T	0	45054663	T	TTATTAAA
1	chr1:45055236:T:C	0	45055236	C	T
1	chr1:45056588:G:A	0	45056588	A	G
1	chr1:45057705:A:C	0	45057705	C	A
1	chr1:45057900:T:A	0	45057900	A	T
1	chr1:45058221:T:C	0	45058221	C	T
1	chr1:45058541:C:T	0	45058541	T	C
1	chr1:45062355:C:CT	0	45062355	CT	C
1	chr1:45063599:T:A	0	45063599	A	T
1	chr1:45063732:C:T	0	45063732	T	C
1	chr1:45063955:T:C	0	45063955	C	T
1	chr1:45064021:G:A	0	45064021	A	G
1	chr1:45064132:G:C	0	45064132	C	G
1	chr1:45064837:T:C	0	45064837	C	T
1	chr1:45067488:C:T	0	45067488	T	C
1	chr1:45070332:A:G	0	45070332	G	A
1	chr1:45075015:T:C	0	45075015	C	T
1	chr1:45077239:T:C	0	45077239	C	T
1	chr1:45079330:T:A	0	45079330	A	T
1	chr1:45080592:G:A	0	45080592	A	G
1	chr1:45081690:A:G	0	45081690	G	A
1	chr1:45082582:C:T	0	45082582	T	C
1	chr1:45082636:A:G	0	45082636	G	A
1	chr1:45085301:G:A	0	45085301	A	G
1	chr1:45086011:A:G	0	45086011	G	A
1	chr1:45088353:G:A	0	45088353	A	G
1	chr1:45089170:G:A	0	45089170	A	G
1	chr1:45093219:A:T	0	45093219	T	A
1	chr1:45093529:G:A	0	45093529	A	G
1	chr1:45093880:G:A	0	45093880	A	G
1	chr1:45094050:T:C	0	45094050	C	T
1	chr1:45094054:T:C	0	45094054	C	T
1	chr1:45095318:G:A	0	45095318	A	G
1	chr1:45097660:T:C	0	45097660	C	T
1	chr1:45099201:G:A	0	45099201	A	G
1	chr1:45099214:G:T	0	45099214	T	G
1	chr1:45099507:C:A	0	45099507	A	C
1	chr1:45099748:G:A	0	45099748	A	G
1	chr1:45100249:C:A	0	45100249	A	C
1	chr1:45103675:G:T	0	45103675	T	G
1	chr1:45108342:T:TG	0	45108342	TG	T
1	chr1:45109614:G:A	0	45109614	A	G
1	chr1:45110191:T:C	0	45110191	C	T
1	chr1:45110922:C:T	0	45110922	T	C
1	chr1:45111715:T:C	0	45111715	C	T
1	chr1:45112166:C:A	0	45112166	A	C
1	chr1:45112260:T:A	0	45112260	A	T
1	chr1:45114958:G:A	0	45114958	A	G
1	chr1:45115069:C:T	0	45115069	T	C
1	chr1:45115471:G:A	0	45115471	A	G
1	chr1:45116216:ACAGCAATGAGTTTCATTGCTT:A	0	45116216	A	ACAGCAATGAGTTTCATTGCTT
1	chr1:45116265:A:C	0	45116265	C	A
1	chr1:45119535:C:T	0	45119535	T	C
1	chr1:45119676:T:C	0	45119676	C	T
1	chr1:45120204:C:T	0	45120204	T	C
1	chr1:45120293:G:A	0	45120293	A	G
1	chr1:45120473:ACTT:A	0	45120473	A	ACTT
1	chr1:45121216:G:A	0	45121216	A	G
1	chr1:45122444:G:A	0	45122444	A	G
1	chr1:45122859:A:G	0	45122859	G	A
1	chr1:45122974:C:A	0	45122974	A	C
1	chr1:45123172:CAG:C	0	45123172	C	CAG
1	chr1:45123343:AT:A	0	45123343	A	AT
1	chr1:45124269:C:T	0	45124269	T	C
1	chr1:45124501:C:T	0	45124501	T	C
1	chr1:45125717:T:C	0	45125717	C	T
1	chr1:45126759:G:A	0	45126759	A	G
1	chr1:45127214:G:A	0	45127214	A	G
1	chr1:45128802:C:T	0	45128802	T	C
1	chr1:45129484:T:C	0	45129484	C	T
1	chr1:45129806:A:G	0	45129806	G	A
1	chr1:45129954:G:C	0	45129954	C	G
1	chr1:45129979:C:T	0	45129979	T	C
1	chr1:45130441:GAA:G	0	45130441	G	GAA
1	chr1:45130775:C:G	0	45130775	G	C
1	chr1:45131159:A:C	0	45131159	C	A
1	chr1:45131463:T:C	0	45131463	C	T
1	chr1:45131550:C:A	0	45131550	A	C
1	chr1:45134402:C:T	0	45134402	T	C
1	chr1:45134668:G:C	0	45134668	C	G
1	chr1:45135207:G:A	0	45135207	A	G
1	chr1:45135298:T:C	0	45135298	C	T
1	chr1:45135617:C:T	0	45135617	T	C
1	chr1:45136154:C:T	0	45136154	T	C
1	chr1:45136404:T:C	0	45136404	C	T
1	chr1:45138858:A:T	0	45138858	T	A
1	chr1:45140343:A:C	0	45140343	C	A
1	chr1:45141386:C:A	0	45141386	A	C
1	chr1:45141802:AG:A	0	45141802	A	AG
1	chr1:45141806:T:A	0	45141806	A	T
1	chr1:45143092:C:T	0	45143092	T	C
1	chr1:45143458:A:G	0	45143458	G	A
1	chr1:45143622:ACT:A	0	45143622	A	ACT
1	chr1:45145535:C:G	0	45145535	G	C
1	chr1:45146366:T:C	0	45146366	C	T
1	chr1:45147907:CAG:C	0	45147907	C	CAG
1	chr1:45150141:G:T	0	45150141	T	G
1	chr1:45150793:C:T	0	45150793	T	C
1	chr1:45151640:G:A	0	45151640	A	G
1	chr1:45153013:A:G	0	45153013	G	A
1	chr1:45153641:T:C	0	45153641	C	T
1	chr1:45153787:TAA:T	0	45153787	T	TAA
1	chr1:45153979:G:C	0	45153979	C	G
1	chr1:45154462:C:T	0	45154462	T	C
1	chr1:45154864:AAG:A	0	45154864	A	AAG
1	chr1:45155166:G:A	0	45155166	A	G
1	chr1:45155820:G:A	0	45155820	A	G
1	chr1:45156303:A:AG	0	45156303	AG	A
1	chr1:45156891:C:G	0	45156891	G	C
1	chr1:45157394:C:T	0	45157394	T	C
1	chr1:45157966:T:A	0	45157966	A	T
1	chr1:45158370:C:T	0	45158370	T	C
1	chr1:45160159:AC:A	0	45160159	A	AC
1	chr1:45160564:C:T	0	45160564	T	C
1	chr1:45161332:C:T	0	45161332	T	C
1	chr1:45161991:C:T	0	45161991	T	C
1	chr1:45162419:C:T	0	45162419	T	C
1	chr1:45162721:G:GC	0	45162721	GC	G
1	chr1:45162790:T:C	0	45162790	C	T
1	chr1:45163197:C:T	0	45163197	T	C
1	chr1:45163316:T:C	0	45163316	C	T
1	chr1:45163753:G:A	0	45163753	A	G
1	chr1:45163997:C:G	0	45163997	G	C
1	chr1:45165781:C:T	0	45165781	T	C
1	chr1:45166374:T:C	0	45166374	C	T
1	chr1:45167317:C:T	0	45167317	T	C
1	chr1:45167389:A:T	0	45167389	T	A
1	chr1:45167878:A:T	0	45167878	T	A
1	chr1:45168117:A:C	0	45168117	C	A
1	chr1:45168124:G:C	0	45168124	C	G
1	chr1:45168502:A:T	0	45168502	T	A
1	chr1:45170130:G:A	0	45170130	A	G
1	chr1:45170904:A:C	0	45170904	C	A
1	chr1:45171220:A:G	0	45171220	G	A
1	chr1:45172689:G:A	0	45172689	A	G
1	chr1:45174069:A:G	0	45174069	G	A
1	chr1:45174096:A:G	0	45174096	G	A
1	chr1:45174444:C:G	0	45174444	G	C
1	chr1:45174795:A:C	0	45174795	C	A
1	chr1:45175782:A:C	0	45175782	C	A
1	chr1:45176003:A:G	0	45176003	G	A
1	chr1:45179397:C:T	0	45179397	T	C
1	chr1:45180145:G:A	0	45180145	A	G
1	chr1:45180285:T:C	0	45180285	C	T
1	chr1:45180646:T:C	0	45180646	C	T
1	chr1:45180710:C:T	0	45180710	T	C
1	chr1:45181523:C:CAGG	0	45181523	CAGG	C
1	chr1:45181806:C:A	0	45181806	A	C
1	chr1:45182273:T:G	0	45182273	G	T
1	chr1:45183090:A:G	0	45183090	G	A
1	chr1:45183980:A:G	0	45183980	G	A
1	chr1:45183983:G:C	0	45183983	C	G
1	chr1:45184189:A:T	0	45184189	T	A
1	chr1:45184436:T:C	0	45184436	C	T
1	chr1:45185272:T:C	0	45185272	C	T
1	chr1:45186636:C:T	0	45186636	T	C
1	chr1:45189051:C:T	0	45189051	T	C
1	chr1:45189625:G:A	0	45189625	A	G
1	chr1:45189844:A:G	0	45189844	G	A
1	chr1:45190618:G:T	0	45190618	T	G
1	chr1:45191245:G:T	0	45191245	T	G
1	chr1:45192688:C:T	0	45192688	T	C
1	chr1:45194491:C:T	0	45194491	T	C
1	chr1:45195077:T:C	0	45195077	C	T
1	chr1:45195601:T:C	0	45195601	C	T
1	chr1:45197135:A:G	0	45197135	G	A
1	chr1:45197366:G:A	0	45197366	A	G
1	chr1:45197579:C:T	0	45197579	T	C
1	chr1:45198264:C:T	0	45198264	T	C
1	chr1:45198942:C:T	0	45198942	T	C
1	chr1:45198945:T:C	0	45198945	C	T
1	chr1:45199355:G:A	0	45199355	A	G
1	chr1:45199755:C:T	0	45199755	T	C
1	chr1:45199908:G:A	0	45199908	A	G
1	chr1:45200267:G:A	0	45200267	A	G
1	chr1:45201768:G:A	0	45201768	A	G
1	chr1:45202684:T:C	0	45202684	C	T
1	chr1:45202943:A:G	0	45202943	G	A
1	chr1:45203062:T:C	0	45203062	C	T
1	chr1:45204773:C:T	0	45204773	T	C
1	chr1:45206294:A:G	0	45206294	G	A
1	chr1:45206881:A:G	0	45206881	G	A
1	chr1:45207111:T:C	0	45207111	C	T
1	chr1:45207261:C:T	0	45207261	T	C
1	chr1:45209448:A:G	0	45209448	G	A
1	chr1:45210403:T:C	0	45210403	C	T
1	chr1:45212146:C:A	0	45212146	A	C
1	chr1:45212288:C:G	0	45212288	G	C
1	chr1:45212453:C:G	0	45212453	G	C
1	chr1:45212723:G:C	0	45212723	C	G
1	chr1:45212802:T:C	0	45212802	C	T
1	chr1:45213196:G:A	0	45213196	A	G
1	chr1:45213252:T:G	0	45213252	G	T
1	chr1:45217747:G:A	0	45217747	A	G
1	chr1:45218357:A:G	0	45218357	G	A
1	chr1:45218659:A:G	0	45218659	G	A
1	chr1:45219813:A:G	0	45219813	G	A
1	chr1:45220639:A:C	0	45220639	C	A
1	chr1:45220912:A:G	0	45220912	G	A
1	chr1:45221121:T:C	0	45221121	C	T
1	chr1:45222578:G:C	0	45222578	C	G
1	chr1:45223589:A:G	0	45223589	G	A
1	chr1:45223929:T:C	0	45223929	C	T
1	chr1:45224524:T:C	0	45224524	C	T
1	chr1:45225500:A:G	0	45225500	G	A
1	chr1:45226377:T:G	0	45226377	G	T
1	chr1:45226665:C:T	0	45226665	T	C
1	chr1:45227061:T:A	0	45227061	A	T
1	chr1:45227835:C:T	0	45227835	T	C
1	chr1:45228345:T:C	0	45228345	C	T
1	chr1:45229000:A:G	0	45229000	G	A
1	chr1:45229124:C:T	0	45229124	T	C
1	chr1:45230477:C:G	0	45230477	G	C
1	chr1:45232247:C:T	0	45232247	T	C
1	chr1:45233047:G:C	0	45233047	C	G
1	chr1:45233396:A:T	0	45233396	T	A
1	chr1:45233528:T:C	0	45233528	C	T
1	chr1:45233912:A:G	0	45233912	G	A
1	chr1:45234571:A:G	0	45234571	G	A
1	chr1:45236233:T:G	0	45236233	G	T
1	chr1:45237548:T:C	0	45237548	C	T
1	chr1:45238168:A:G	0	45238168	G	A
1	chr1:45238816:T:C	0	45238816	C	T
1	chr1:45240037:C:A	0	45240037	A	C
1	chr1:45242436:G:A	0	45242436	A	G
1	chr1:45242443:G:A	0	45242443	A	G
1	chr1:45243144:G:A	0	45243144	A	G
1	chr1:45245522:A:C	0	45245522	C	A
1	chr1:45246280:T:C	0	45246280	C	T
1	chr1:45246334:G:T	0	45246334	T	G
1	chr1:45247137:C:T	0	45247137	T	C
1	chr1:45247816:G:A	0	45247816	A	G
1	chr1:45249124:G:A	0	45249124	A	G
1	chr1:45249216:AT:A	0	45249216	A	AT
1	chr1:45249473:T:C	0	45249473	C	T
1	chr1:45250181:G:A	0	45250181	A	G
1	chr1:45250190:T:C	0	45250190	C	T
1	chr1:45250868:G:A	0	45250868	A	G
1	chr1:45251779:C:T	0	45251779	T	C
1	chr1:45252027:A:G	0	45252027	G	A
1	chr1:45253599:T:C	0	45253599	C	T
1	chr1:45253955:G:A	0	45253955	A	G
1	chr1:45254118:G:A	0	45254118	A	G
1	chr1:45254303:C:G	0	45254303	G	C
1	chr1:45254438:G:A	0	45254438	A	G
1	chr1:45255214:G:T	0	45255214	T	G
1	chr1:45256262:A:G	0	45256262	G	A
1	chr1:45257513:G:A	0	45257513	A	G
1	chr1:45257977:G:A	0	45257977	A	G
1	chr1:45259721:C:T	0	45259721	T	C
1	chr1:45261099:A:T	0	45261099	T	A
1	chr1:45263014:A:G	0	45263014	G	A
1	chr1:45263562:C:T	0	45263562	T	C
1	chr1:45264187:T:G	0	45264187	G	T
1	chr1:45266205:C:A	0	45266205	A	C
1	chr1:45266238:A:G	0	45266238	G	A
1	chr1:45266642:T:A	0	45266642	A	T
1	chr1:45267384:G:A	0	45267384	A	G
1	chr1:45267731:T:C	0	45267731	C	T
1	chr1:45267909:C:T	0	45267909	T	C
1	chr1:45269433:G:A	0	45269433	A	G
1	chr1:45269844:G:A	0	45269844	A	G
1	chr1:45269850:A:G	0	45269850	G	A
1	chr1:45270770:T:C	0	45270770	C	T
1	chr1:45270841:C:A	0	45270841	A	C
1	chr1:45271180:A:T	0	45271180	T	A
1	chr1:45271618:A:G	0	45271618	G	A
1	chr1:45271728:G:A	0	45271728	A	G
1	chr1:45271766:T:C	0	45271766	C	T
1	chr1:45272182:G:A	0	45272182	A	G
1	chr1:45272733:A:T	0	45272733	T	A
1	chr1:45273023:A:T	0	45273023	T	A
1	chr1:45274435:G:T	0	45274435	T	G
1	chr1:45274797:T:C	0	45274797	C	T
1	chr1:45275029:A:G	0	45275029	G	A
1	chr1:45275380:C:T	0	45275380	T	C
1	chr1:45277242:C:T	0	45277242	T	C
1	chr1:45277436:A:G	0	45277436	G	A
1	chr1:45277589:G:A	0	45277589	A	G
1	chr1:45277855:A:C	0	45277855	C	A
1	chr1:45277957:T:C	0	45277957	C	T
1	chr1:45278940:T:C	0	45278940	C	T
1	chr1:45279138:A:G	0	45279138	G	A
1	chr1:45279773:G:A	0	45279773	A	G
1	chr1:45280154:T:A	0	45280154	A	T
1	chr1:45281156:T:C	0	45281156	C	T
1	chr1:45281846:G:C	0	45281846	C	G
1	chr1:45282473:C:T	0	45282473	T	C
1	chr1:45282484:G:A	0	45282484	A	G
1	chr1:45282897:A:G	0	45282897	G	A
1	chr1:45283297:T:A	0	45283297	A	T
1	chr1:45283769:A:AT	0	45283769	AT	A
1	chr1:45283950:C:A	0	45283950	A	C
1	chr1:45284067:T:C	0	45284067	C	T
1	chr1:45284323:T:C	0	45284323	C	T
1	chr1:45284374:G:A	0	45284374	A	G
1	chr1:45284442:A:C	0	45284442	C	A
1	chr1:45284623:A:G	0	45284623	G	A
1	chr1:45284935:A:G	0	45284935	G	A
1	chr1:45285274:A:G	0	45285274	G	A
1	chr1:45285283:A:C	0	45285283	C	A
1	chr1:45285617:C:T	0	45285617	T	C
1	chr1:45285956:A:G	0	45285956	G	A
1	chr1:45288014:A:C	0	45288014	C	A
1	chr1:45288302:G:A	0	45288302	A	G
1	chr1:45288442:G:A	0	45288442	A	G
1	chr1:45289393:G:A	0	45289393	A	G
1	chr1:45290250:G:A	0	45290250	A	G
1	chr1:45291452:T:C	0	45291452	C	T
1	chr1:45291587:A:G	0	45291587	G	A
1	chr1:45291643:G:A	0	45291643	A	G
1	chr1:45292831:C:T	0	45292831	T	C
1	chr1:45292839:A:G	0	45292839	G	A
1	chr1:45294019:G:T	0	45294019	T	G
1	chr1:45294148:A:C	0	45294148	C	A
1	chr1:45295483:A:G	0	45295483	G	A
1	chr1:45295638:T:C	0	45295638	C	T
1	chr1:45295711:G:T	0	45295711	T	G
1	chr1:45295788:G:A	0	45295788	A	G
1	chr1:45297444:TC:T	0	45297444	T	TC
1	chr1:45297870:A:G	0	45297870	G	A
1	chr1:45298586:C:T	0	45298586	T	C
1	chr1:45298664:A:G	0	45298664	G	A
1	chr1:45299131:C:T	0	45299131	T	C
1	chr1:45299851:C:T	0	45299851	T	C
1	chr1:45299977:C:T	0	45299977	T	C
1	chr1:45300507:C:T	0	45300507	T	C
1	chr1:45300520:A:G	0	45300520	G	A
1	chr1:45300779:G:T	0	45300779	T	G
1	chr1:45301319:C:T	0	45301319	T	C
1	chr1:45301350:C:A	0	45301350	A	C
1	chr1:45301759:C:G	0	45301759	G	C
1	chr1:45303288:A:G	0	45303288	G	A
1	chr1:45305358:G:A	0	45305358	A	G
1	chr1:45305393:G:C	0	45305393	C	G
1	chr1:45309006:C:T	0	45309006	T	C
1	chr1:45309100:A:G	0	45309100	G	A
1	chr1:45309277:AC:A	0	45309277	A	AC
1	chr1:45309586:A:C	0	45309586	C	A
1	chr1:45309950:T:C	0	45309950	C	T
1	chr1:45309984:C:T	0	45309984	T	C
1	chr1:45310044:A:G	0	45310044	G	A
1	chr1:45311430:A:G	0	45311430	G	A
1	chr1:45311578:A:G	0	45311578	G	A
1	chr1:45315571:T:C	0	45315571	C	T
1	chr1:45315718:T:C	0	45315718	C	T
1	chr1:45317712:A:G	0	45317712	G	A
1	chr1:45317984:G:A	0	45317984	A	G
1	chr1:45320089:C:CCTT	0	45320089	CCTT	C
1	chr1:45320729:A:G	0	45320729	G	A
1	chr1:45321513:T:C	0	45321513	C	T
1	chr1:45323212:T:C	0	45323212	C	T
1	chr1:45323423:G:T	0	45323423	T	G
1	chr1:45325306:AAAAT:A	0	45325306	A	AAAAT
1	chr1:45325314:TA:T	0	45325314	T	TA
1	chr1:45325482:G:A	0	45325482	A	G
1	chr1:45325517:T:A	0	45325517	A	T
1	chr1:45328754:T:TG	0	45328754	TG	T
1	chr1:45330682:G:T	0	45330682	T	G
1	chr1:45331833:C:G	0	45331833	G	C
1	chr1:45334240:C:T	0	45334240	T	C
1	chr1:45336998:A:C	0	45336998	C	A
1	chr1:45337741:A:G	0	45337741	G	A
1	chr1:45338378:C:T	0	45338378	T	C
1	chr1:45340760:C:T	0	45340760	T	C
1	chr1:45341261:G:A	0	45341261	A	G
1	chr1:45344419:A:G	0	45344419	G	A
1	chr1:45345251:G:A	0	45345251	A	G
1	chr1:45347362:C:T	0	45347362	T	C
1	chr1:45347769:T:C	0	45347769	C	T
1	chr1:45348148:G:A	0	45348148	A	G
1	chr1:45348386:A:G	0	45348386	G	A
1	chr1:45349908:A:G	0	45349908	G	A
1	chr1:45351837:TTA:T	0	45351837	T	TTA
1	chr1:45353397:C:T	0	45353397	T	C
1	chr1:45353817:T:C	0	45353817	C	T
1	chr1:45354200:G:A	0	45354200	A	G
1	chr1:45354492:G:A	0	45354492	A	G
1	chr1:45354995:C:A	0	45354995	A	C
1	chr1:45355721:A:G	0	45355721	G	A
1	chr1:45356768:G:A	0	45356768	A	G
1	chr1:45360600:T:TA	0	45360600	TA	T
1	chr1:45362296:G:T	0	45362296	T	G
1	chr1:45363271:G:A	0	45363271	A	G
1	chr1:45363877:T:G	0	45363877	G	T
1	chr1:45365152:A:G	0	45365152	G	A
1	chr1:45366243:G:C	0	45366243	C	G
1	chr1:45369101:A:G	0	45369101	G	A
1	chr1:45369369:T:C	0	45369369	C	T
1	chr1:45372803:C:G	0	45372803	G	C
1	chr1:45373971:A:G	0	45373971	G	A
1	chr1:45377479:T:C	0	45377479	C	T
1	chr1:45378138:A:T	0	45378138	T	A
1	chr1:45382309:G:A	0	45382309	A	G
1	chr1:45383259:G:T	0	45383259	T	G
1	chr1:45384120:C:A	0	45384120	A	C
1	chr1:45386892:T:C	0	45386892	C	T
1	chr1:45386893:C:A	0	45386893	A	C
1	chr1:45387867:C:T	0	45387867	T	C
1	chr1:45388415:A:T	0	45388415	T	A
1	chr1:45391504:G:C	0	45391504	C	G
1	chr1:45393660:G:A	0	45393660	A	G
1	chr1:45393671:A:G	0	45393671	G	A
1	chr1:45394641:TA:T	0	45394641	T	TA
1	chr1:45397347:C:T	0	45397347	T	C
1	chr1:45399089:C:T	0	45399089	T	C
1	chr1:45402272:T:C	0	45402272	C	T
1	chr1:45404607:G:A	0	45404607	A	G
1	chr1:45406990:T:C	0	45406990	C	T
1	chr1:45411327:C:T	0	45411327	T	C
1	chr1:45414997:C:T	0	45414997	T	C
1	chr1:45415079:C:T	0	45415079	T	C
1	chr1:45415590:G:A	0	45415590	A	G
1	chr1:45417842:C:T	0	45417842	T	C
1	chr1:45417893:C:T	0	45417893	T	C
1	chr1:45417971:C:G	0	45417971	G	C
1	chr1:45421219:A:G	0	45421219	G	A
1	chr1:45424483:T:C	0	45424483	C	T
1	chr1:45424511:T:C	0	45424511	C	T
1	chr1:45424727:C:T	0	45424727	T	C
1	chr1:45425786:C:T	0	45425786	T	C
1	chr1:45426086:G:A	0	45426086	A	G
1	chr1:45426710:T:C	0	45426710	C	T
1	chr1:45428139:G:A	0	45428139	A	G
1	chr1:45429219:G:T	0	45429219	T	G
1	chr1:45430376:A:G	0	45430376	G	A
1	chr1:45431107:G:A	0	45431107	A	G
1	chr1:45431248:C:T	0	45431248	T	C
1	chr1:45432519:A:G	0	45432519	G	A
1	chr1:45433442:G:A	0	45433442	A	G
1	chr1:45433506:G:A	0	45433506	A	G
1	chr1:45433744:A:G	0	45433744	G	A
1	chr1:45434123:A:G	0	45434123	G	A
1	chr1:45434442:C:A	0	45434442	A	C
1	chr1:45434518:T:C	0	45434518	C	T
1	chr1:45435276:G:A	0	45435276	A	G
1	chr1:45435698:G:A	0	45435698	A	G
1	chr1:45436734:T:C	0	45436734	C	T
1	chr1:45437614:C:T	0	45437614	T	C
1	chr1:45437816:C:T	0	45437816	T	C
1	chr1:45439143:A:G	0	45439143	G	A
1	chr1:45441466:C:T	0	45441466	T	C
1	chr1:45441508:A:G	0	45441508	G	A
1	chr1:45442591:T:C	0	45442591	C	T
1	chr1:45443110:C:T	0	45443110	T	C
1	chr1:45443125:A:AT	0	45443125	AT	A
1	chr1:45444322:A:G	0	45444322	G	A
1	chr1:45444916:C:CT	0	45444916	CT	C
1	chr1:45444988:TC:T	0	45444988	T	TC
1	chr1:45446333:C:T	0	45446333	T	C
1	chr1:45447226:A:C	0	45447226	C	A
1	chr1:45448188:T:C	0	45448188	C	T
1	chr1:45448376:A:T	0	45448376	T	A
1	chr1:45450220:A:T	0	45450220	T	A
1	chr1:45450250:G:A	0	45450250	A	G
1	chr1:45450389:G:A	0	45450389	A	G
1	chr1:45451841:C:G	0	45451841	G	C
1	chr1:45453562:A:C	0	45453562	C	A
1	chr1:45454133:T:C	0	45454133	C	T
1	chr1:45456444:G:A	0	45456444	A	G
1	chr1:45457996:T:C	0	45457996	C	T
1	chr1:45458179:C:G	0	45458179	G	C
1	chr1:45458537:C:T	0	45458537	T	C
1	chr1:45458558:C:T	0	45458558	T	C
1	chr1:45460259:A:T	0	45460259	T	A
1	chr1:45460691:C:T	0	45460691	T	C
1	chr1:45460823:C:G	0	45460823	G	C
1	chr1:45461845:G:T	0	45461845	T	G
1	chr1:45463917:C:T	0	45463917	T	C
1	chr1:45464366:A:G	0	45464366	G	A
1	chr1:45464574:C:T	0	45464574	T	C
1	chr1:45466592:G:A	0	45466592	A	G
1	chr1:45467215:T:C	0	45467215	C	T
1	chr1:45468890:G:A	0	45468890	A	G
1	chr1:45470345:C:G	0	45470345	G	C
1	chr1:45470613:C:T	0	45470613	T	C
1	chr1:45470679:G:A	0	45470679	A	G
1	chr1:45471033:C:T	0	45471033	T	C
1	chr1:45472023:G:A	0	45472023	A	G
1	chr1:45472078:C:T	0	45472078	T	C
1	chr1:45472714:C:T	0	45472714	T	C
1	chr1:45473464:C:T	0	45473464	T	C
1	chr1:45474458:C:T	0	45474458	T	C
1	chr1:45475082:AG:A	0	45475082	A	AG
1	chr1:45475453:T:C	0	45475453	C	T
1	chr1:45475677:G:T	0	45475677	T	G
1	chr1:45476420:A:G	0	45476420	G	A
1	chr1:45477484:T:C	0	45477484	C	T
1	chr1:45480081:CAA:C	0	45480081	C	CAA
1	chr1:45480226:C:T	0	45480226	T	C
1	chr1:45480964:G:T	0	45480964	T	G
1	chr1:45480982:T:C	0	45480982	C	T
1	chr1:45481748:C:T	0	45481748	T	C
1	chr1:45483005:C:T	0	45483005	T	C
1	chr1:45485483:A:G	0	45485483	G	A
1	chr1:45486394:G:A	0	45486394	A	G
1	chr1:45486899:C:T	0	45486899	T	C
1	chr1:45488361:G:A	0	45488361	A	G
1	chr1:45488960:C:T	0	45488960	T	C
1	chr1:45488978:C:T	0	45488978	T	C
1	chr1:45489384:C:T	0	45489384	T	C
1	chr1:45491028:C:A	0	45491028	A	C
1	chr1:45491618:T:C	0	45491618	C	T
1	chr1:45491937:G:A	0	45491937	A	G
1	chr1:45496737:T:C	0	45496737	C	T
1	chr1:45498566:T:C	0	45498566	C	T
1	chr1:45499094:T:C	0	45499094	C	T
1	chr1:45499635:G:A	0	45499635	A	G
1	chr1:45499668:T:C	0	45499668	C	T
1	chr1:45500626:A:G	0	45500626	G	A
1	chr1:45500910:G:A	0	45500910	A	G
1	chr1:45503014:C:G	0	45503014	G	C
1	chr1:45503364:G:C	0	45503364	C	G
1	chr1:45505160:A:G	0	45505160	G	A
1	chr1:45506087:T:C	0	45506087	C	T
1	chr1:45507763:A:AT	0	45507763	AT	A
1	chr1:45508256:G:A	0	45508256	A	G
1	chr1:45509494:A:G	0	45509494	G	A
1	chr1:45509628:G:A	0	45509628	A	G
1	chr1:45510915:A:G	0	45510915	G	A
1	chr1:45512013:A:G	0	45512013	G	A
1	chr1:45513003:T:C	0	45513003	C	T
1	chr1:45513566:G:T	0	45513566	T	G
1	chr1:45515190:T:G	0	45515190	G	T
1	chr1:45515408:A:G	0	45515408	G	A
1	chr1:45515472:G:A	0	45515472	A	G
1	chr1:45515586:A:G	0	45515586	G	A
1	chr1:45515840:T:C	0	45515840	C	T
1	chr1:45516813:G:A	0	45516813	A	G
1	chr1:45517172:A:G	0	45517172	G	A
1	chr1:45517408:C:T	0	45517408	T	C
1	chr1:45517676:A:G	0	45517676	G	A
1	chr1:45518228:C:T	0	45518228	T	C
1	chr1:45518681:G:A	0	45518681	A	G
1	chr1:45519180:ATGT:A	0	45519180	A	ATGT
1	chr1:45519889:G:A	0	45519889	A	G
1	chr1:45520044:G:A	0	45520044	A	G
1	chr1:45520307:ATTTGTG:A	0	45520307	A	ATTTGTG
1	chr1:45520812:A:G	0	45520812	G	A
1	chr1:45522443:G:A	0	45522443	A	G
1	chr1:45523092:C:T	0	45523092	T	C
1	chr1:45524606:C:A	0	45524606	A	C
1	chr1:45525407:G:A	0	45525407	A	G
1	chr1:45526056:C:T	0	45526056	T	C
1	chr1:45526164:C:T	0	45526164	T	C
1	chr1:45526442:T:C	0	45526442	C	T
1	chr1:45526628:C:G	0	45526628	G	C
1	chr1:45526788:C:T	0	45526788	T	C
1	chr1:45527446:C:T	0	45527446	T	C
1	chr1:45528294:T:C	0	45528294	C	T
1	chr1:45529043:G:A	0	45529043	A	G
1	chr1:45529559:T:A	0	45529559	A	T
1	chr1:45529560:C:A	0	45529560	A	C
1	chr1:45531229:G:A	0	45531229	A	G
1	chr1:45532845:G:A	0	45532845	A	G
1	chr1:45533124:C:T	0	45533124	T	C
1	chr1:45533610:G:A	0	45533610	A	G
1	chr1:45533831:G:A	0	45533831	A	G
1	chr1:45535365:G:A	0	45535365	A	G
1	chr1:45535658:T:G	0	45535658	G	T
1	chr1:45535878:T:C	0	45535878	C	T
1	chr1:45537773:T:C	0	45537773	C	T
1	chr1:45540036:G:T	0	45540036	T	G
1	chr1:45540513:G:GA	0	45540513	GA	G
1	chr1:45541003:C:T	0	45541003	T	C
1	chr1:45541330:T:C	0	45541330	C	T
1	chr1:45543241:G:A	0	45543241	A	G
1	chr1:45543641:G:C	0	45543641	C	G
1	chr1:45543644:T:C	0	45543644	C	T
1	chr1:45543864:A:G	0	45543864	G	A
1	chr1:45544146:G:T	0	45544146	T	G
1	chr1:45544274:G:T	0	45544274	T	G
1	chr1:45544980:A:G	0	45544980	G	A
1	chr1:45545333:C:T	0	45545333	T	C
1	chr1:45547076:C:G	0	45547076	G	C
1	chr1:45547536:C:T	0	45547536	T	C
1	chr1:45547775:C:T	0	45547775	T	C
1	chr1:45548061:G:C	0	45548061	C	G
1	chr1:45548220:T:A	0	45548220	A	T
1	chr1:45548261:T:C	0	45548261	C	T
1	chr1:45548376:G:A	0	45548376	A	G
1	chr1:45548641:T:C	0	45548641	C	T
1	chr1:45549485:A:G	0	45549485	G	A
1	chr1:45549599:T:G	0	45549599	G	T
1	chr1:45550079:G:T	0	45550079	T	G
1	chr1:45551015:T:C	0	45551015	C	T
1	chr1:45553048:C:A	0	45553048	A	C
1	chr1:45554736:G:A	0	45554736	A	G
1	chr1:45554879:T:C	0	45554879	C	T
1	chr1:45554960:G:A	0	45554960	A	G
1	chr1:45555123:T:C	0	45555123	C	T
1	chr1:45555884:C:A	0	45555884	A	C
1	chr1:45557684:A:T	0	45557684	T	A
1	chr1:45558782:G:A	0	45558782	A	G
1	chr1:45558809:T:C	0	45558809	C	T
1	chr1:45558833:G:A	0	45558833	A	G
1	chr1:45558854:A:G	0	45558854	G	A
1	chr1:45559029:G:A	0	45559029	A	G
1	chr1:45559351:C:T	0	45559351	T	C
1	chr1:45561683:T:C	0	45561683	C	T
1	chr1:45562705:T:A	0	45562705	A	T
1	chr1:45563078:CA:C	0	45563078	C	CA
1	chr1:45565640:A:AT	0	45565640	AT	A
1	chr1:45567302:T:C	0	45567302	C	T
1	chr1:45567594:A:G	0	45567594	G	A
1	chr1:45567628:T:C	0	45567628	C	T
1	chr1:45571722:T:C	0	45571722	C	T
1	chr1:45571886:T:C	0	45571886	C	T
1	chr1:45573405:T:G	0	45573405	G	T
1	chr1:45573530:GC:G	0	45573530	G	GC
1	chr1:45573940:G:A	0	45573940	A	G
1	chr1:45575843:C:T	0	45575843	T	C
1	chr1:45578642:C:T	0	45578642	T	C
1	chr1:45579850:T:C	0	45579850	C	T
1	chr1:45580766:G:A	0	45580766	A	G
1	chr1:45580835:T:G	0	45580835	G	T
1	chr1:45584332:TTCGG:T	0	45584332	T	TTCGG
1	chr1:45584889:G:T	0	45584889	T	G
1	chr1:45588011:G:A	0	45588011	A	G
1	chr1:45588814:A:G	0	45588814	G	A
1	chr1:45589928:C:T	0	45589928	T	C
1	chr1:45590186:A:G	0	45590186	G	A
1	chr1:45590480:C:T	0	45590480	T	C
1	chr1:45593462:G:A	0	45593462	A	G
1	chr1:45600936:A:G	0	45600936	G	A
1	chr1:45605749:A:G	0	45605749	G	A
1	chr1:45606007:C:T	0	45606007	T	C
1	chr1:45607817:G:A	0	45607817	A	G
1	chr1:45609966:C:T	0	45609966	T	C
1	chr1:45610127:A:G	0	45610127	G	A
1	chr1:45613182:A:G	0	45613182	G	A
1	chr1:45613212:C:T	0	45613212	T	C
1	chr1:45613719:T:C	0	45613719	C	T
1	chr1:45613821:A:G	0	45613821	G	A
1	chr1:45613908:AT:A	0	45613908	A	AT
1	chr1:45614858:T:C	0	45614858	C	T
1	chr1:45615610:T:C	0	45615610	C	T
1	chr1:45615750:C:G	0	45615750	G	C
1	chr1:45616288:C:T	0	45616288	T	C
1	chr1:45616759:C:A	0	45616759	A	C
1	chr1:45617293:C:T	0	45617293	T	C
1	chr1:45618711:G:T	0	45618711	T	G
1	chr1:45619262:G:A	0	45619262	A	G
1	chr1:45619440:A:G	0	45619440	G	A
1	chr1:45619684:C:T	0	45619684	T	C
1	chr1:45620180:C:T	0	45620180	T	C
1	chr1:45620207:C:G	0	45620207	G	C
1	chr1:45620405:C:T	0	45620405	T	C
1	chr1:45620657:C:T	0	45620657	T	C
1	chr1:45621241:C:T	0	45621241	T	C
1	chr1:45621905:G:A	0	45621905	A	G
1	chr1:45624542:A:G	0	45624542	G	A
1	chr1:45624580:A:G	0	45624580	G	A
1	chr1:45625034:TTTCTC:T	0	45625034	T	TTTCTC
1	chr1:45625047:T:C	0	45625047	C	T
1	chr1:45626693:G:A	0	45626693	A	G
1	chr1:45627380:AAC:A	0	45627380	A	AAC
1	chr1:45628355:A:G	0	45628355	G	A
1	chr1:45628564:A:G	0	45628564	G	A
1	chr1:45629233:A:C	0	45629233	C	A
1	chr1:45629600:T:C	0	45629600	C	T
1	chr1:45630304:G:A	0	45630304	A	G
1	chr1:45630317:T:C	0	45630317	C	T
1	chr1:45630770:CA:C	0	45630770	C	CA
1	chr1:45632585:G:A	0	45632585	A	G
1	chr1:45634509:G:A	0	45634509	A	G
1	chr1:45634650:T:C	0	45634650	C	T
1	chr1:45634722:G:C	0	45634722	C	G
1	chr1:45635651:C:T	0	45635651	T	C
1	chr1:45636134:A:C	0	45636134	C	A
1	chr1:45636979:TAA:T	0	45636979	T	TAA
1	chr1:45638964:C:T	0	45638964	T	C
1	chr1:45639729:C:A	0	45639729	A	C
1	chr1:45641250:T:A	0	45641250	A	T
1	chr1:45641571:C:T	0	45641571	T	C
1	chr1:45642196:T:C	0	45642196	C	T
1	chr1:45642819:A:C	0	45642819	C	A
1	chr1:45644422:A:G	0	45644422	G	A
1	chr1:45644900:A:G	0	45644900	G	A
1	chr1:45645169:G:A	0	45645169	A	G
1	chr1:45645368:C:T	0	45645368	T	C
1	chr1:45645384:C:T	0	45645384	T	C
1	chr1:45645422:C:T	0	45645422	T	C
1	chr1:45647600:T:C	0	45647600	C	T
1	chr1:45648485:C:T	0	45648485	T	C
1	chr1:45648756:A:G	0	45648756	G	A
1	chr1:45650620:C:T	0	45650620	T	C
1	chr1:45651489:C:T	0	45651489	T	C
1	chr1:45651513:C:T	0	45651513	T	C
1	chr1:45653679:G:C	0	45653679	C	G
1	chr1:45656468:A:G	0	45656468	G	A
1	chr1:45656744:T:C	0	45656744	C	T
1	chr1:45658855:C:T	0	45658855	T	C
1	chr1:45658991:A:G	0	45658991	G	A
1	chr1:45660507:T:A	0	45660507	A	T
1	chr1:45661182:C:T	0	45661182	T	C
1	chr1:45661695:C:T	0	45661695	T	C
1	chr1:45661824:A:C	0	45661824	C	A
1	chr1:45662684:C:A	0	45662684	A	C
1	chr1:45664099:G:A	0	45664099	A	G
1	chr1:45664107:C:T	0	45664107	T	C
1	chr1:45664197:G:T	0	45664197	T	G
1	chr1:45664580:A:C	0	45664580	C	A
1	chr1:45664728:T:G	0	45664728	G	T
1	chr1:45665369:G:C	0	45665369	C	G
1	chr1:45666437:C:T	0	45666437	T	C
1	chr1:45666770:T:C	0	45666770	C	T
1	chr1:45668382:A:G	0	45668382	G	A
1	chr1:45668544:G:C	0	45668544	C	G
1	chr1:45668847:C:CCTACAG	0	45668847	CCTACAG	C
1	chr1:45668962:C:T	0	45668962	T	C
1	chr1:45669306:T:C	0	45669306	C	T
1	chr1:45669624:CT:C	0	45669624	C	CT
1	chr1:45669892:ACTC:A	0	45669892	A	ACTC
1	chr1:45670549:TAGTTTTA:T	0	45670549	T	TAGTTTTA
1	chr1:45671083:C:T	0	45671083	T	C
1	chr1:45671978:G:A	0	45671978	A	G
1	chr1:45672328:T:C	0	45672328	C	T
1	chr1:45672538:CAT:C	0	45672538	C	CAT
1	chr1:45673204:G:A	0	45673204	A	G
1	chr1:45673666:C:A	0	45673666	A	C
1	chr1:45676507:A:G	0	45676507	G	A
1	chr1:45676794:C:A	0	45676794	A	C
1	chr1:45677231:G:C	0	45677231	C	G
1	chr1:45679195:A:AG	0	45679195	AG	A
1	chr1:45680817:C:CA	0	45680817	CA	C
1	chr1:45681140:A:G	0	45681140	G	A
1	chr1:45682466:A:C	0	45682466	C	A
1	chr1:45683537:A:G	0	45683537	G	A
1	chr1:45684771:A:G	0	45684771	G	A
1	chr1:45685133:C:T	0	45685133	T	C
1	chr1:45687531:G:A	0	45687531	A	G
1	chr1:45687876:C:T	0	45687876	T	C
1	chr1:45690820:A:G	0	45690820	G	A
1	chr1:45691415:C:T	0	45691415	T	C
1	chr1:45691877:G:GA	0	45691877	GA	G
1	chr1:45692041:A:G	0	45692041	G	A
1	chr1:45692234:C:T	0	45692234	T	C
1	chr1:45692659:T:G	0	45692659	G	T
1	chr1:45694588:C:T	0	45694588	T	C
1	chr1:45695664:T:A	0	45695664	A	T
1	chr1:45696196:A:T	0	45696196	T	A
1	chr1:45696611:C:T	0	45696611	T	C
1	chr1:45697130:G:A	0	45697130	A	G
1	chr1:45697584:A:G	0	45697584	G	A
1	chr1:45697805:A:C	0	45697805	C	A
1	chr1:45698302:T:A	0	45698302	A	T
1	chr1:45699174:A:T	0	45699174	T	A
1	chr1:45700401:CA:C	0	45700401	C	CA
1	chr1:45701037:A:G	0	45701037	G	A
1	chr1:45701189:G:C	0	45701189	C	G
1	chr1:45701534:G:A	0	45701534	A	G
1	chr1:45701861:T:C	0	45701861	C	T
1	chr1:45702970:A:G	0	45702970	G	A
1	chr1:45704426:T:C	0	45704426	C	T
1	chr1:45704872:G:A	0	45704872	A	G
1	chr1:45705086:A:C	0	45705086	C	A
1	chr1:45706329:A:G	0	45706329	G	A
1	chr1:45706390:C:T	0	45706390	T	C
1	chr1:45707228:C:T	0	45707228	T	C
1	chr1:45707809:C:T	0	45707809	T	C
1	chr1:45711572:G:A	0	45711572	A	G
1	chr1:45712076:A:G	0	45712076	G	A
1	chr1:45712440:A:G	0	45712440	G	A
1	chr1:45713579:T:C	0	45713579	C	T
1	chr1:45713599:C:A	0	45713599	A	C
1	chr1:45715534:A:G	0	45715534	G	A
1	chr1:45715566:G:A	0	45715566	A	G
1	chr1:45715632:C:A	0	45715632	A	C
1	chr1:45716376:T:C	0	45716376	C	T
1	chr1:45718566:AC:A	0	45718566	A	AC
1	chr1:45719988:T:C	0	45719988	C	T
1	chr1:45720378:C:T	0	45720378	T	C
1	chr1:45721188:T:A	0	45721188	A	T
1	chr1:45721648:T:G	0	45721648	G	T
1	chr1:45722248:C:T	0	45722248	T	C
1	chr1:45722371:T:C	0	45722371	C	T
1	chr1:45722560:G:GAAATAA	0	45722560	GAAATAA	G
1	chr1:45723242:G:T	0	45723242	T	G
1	chr1:45723882:T:C	0	45723882	C	T
1	chr1:45725516:C:T	0	45725516	T	C
1	chr1:45725957:GC:G	0	45725957	G	GC
1	chr1:45726094:T:A	0	45726094	A	T
1	chr1:45726310:T:C	0	45726310	C	T
1	chr1:45726873:G:A	0	45726873	A	G
1	chr1:45727030:G:A	0	45727030	A	G
1	chr1:45729539:TAAC:T	0	45729539	T	TAAC
1	chr1:45729703:T:C	0	45729703	C	T
1	chr1:45732541:T:C	0	45732541	C	T
1	chr1:45732866:T:C	0	45732866	C	T
1	chr1:45733412:A:G	0	45733412	G	A
1	chr1:45733764:G:A	0	45733764	A	G
1	chr1:45736056:A:G	0	45736056	G	A
1	chr1:45736278:G:A	0	45736278	A	G
1	chr1:45736611:C:T	0	45736611	T	C
1	chr1:45740727:G:A	0	45740727	A	G
1	chr1:45740868:A:G	0	45740868	G	A
1	chr1:45742071:C:T	0	45742071	T	C
1	chr1:45745157:C:T	0	45745157	T	C
1	chr1:45745675:A:G	0	45745675	G	A
1	chr1:45745729:G:T	0	45745729	T	G
1	chr1:45746959:C:T	0	45746959	T	C
1	chr1:45747164:A:G	0	45747164	G	A
1	chr1:45747637:G:A	0	45747637	A	G
1	chr1:45748255:C:T	0	45748255	T	C
1	chr1:45749947:G:A	0	45749947	A	G
1	chr1:45750903:T:C	0	45750903	C	T
1	chr1:45751050:A:G	0	45751050	G	A
1	chr1:45751075:G:GTC	0	45751075	GTC	G
1	chr1:45751486:T:A	0	45751486	A	T
1	chr1:45751821:C:T	0	45751821	T	C
1	chr1:45752269:T:C	0	45752269	C	T
1	chr1:45753704:C:T	0	45753704	T	C
1	chr1:45754131:C:T	0	45754131	T	C
1	chr1:45755231:G:T	0	45755231	T	G
1	chr1:45755327:C:T	0	45755327	T	C
1	chr1:45755768:T:C	0	45755768	C	T
1	chr1:45756821:T:TGCC	0	45756821	TGCC	T
1	chr1:45757208:G:A	0	45757208	A	G
1	chr1:45757414:G:A	0	45757414	A	G
1	chr1:45758220:A:G	0	45758220	G	A
1	chr1:45758569:GGTCC:G	0	45758569	G	GGTCC
1	chr1:45758647:C:T	0	45758647	T	C
1	chr1:45759108:G:C	0	45759108	C	G
1	chr1:45760134:A:C	0	45760134	C	A
1	chr1:45760677:A:G	0	45760677	G	A
1	chr1:45761400:T:C	0	45761400	C	T
1	chr1:45762520:G:A	0	45762520	A	G
1	chr1:45762719:G:A	0	45762719	A	G
1	chr1:45763401:G:A	0	45763401	A	G
1	chr1:45763780:C:G	0	45763780	G	C
1	chr1:45763823:C:T	0	45763823	T	C
1	chr1:45764213:T:C	0	45764213	C	T
1	chr1:45765804:A:G	0	45765804	G	A
1	chr1:45766312:G:A	0	45766312	A	G
1	chr1:45767051:C:T	0	45767051	T	C
1	chr1:45767415:AC:A	0	45767415	A	AC
1	chr1:45768651:T:C	0	45768651	C	T
1	chr1:45769445:G:A	0	45769445	A	G
1	chr1:45771128:C:T	0	45771128	T	C
1	chr1:45773171:C:T	0	45773171	T	C
1	chr1:45774498:G:A	0	45774498	A	G
1	chr1:45775077:CTGA:C	0	45775077	C	CTGA
1	chr1:45775685:A:G	0	45775685	G	A
1	chr1:45776394:G:C	0	45776394	C	G
1	chr1:45778084:G:A	0	45778084	A	G
1	chr1:45779751:G:A	0	45779751	A	G
1	chr1:45779973:A:T	0	45779973	T	A
1	chr1:45780338:A:G	0	45780338	G	A
1	chr1:45782459:C:T	0	45782459	T	C
1	chr1:45783305:A:G	0	45783305	G	A
1	chr1:45783714:T:C	0	45783714	C	T
1	chr1:45784974:G:T	0	45784974	T	G
1	chr1:45785201:C:T	0	45785201	T	C
1	chr1:45786472:C:T	0	45786472	T	C
1	chr1:45786746:G:A	0	45786746	A	G
1	chr1:45787045:T:C	0	45787045	C	T
1	chr1:45787339:C:T	0	45787339	T	C
1	chr1:45787702:T:A	0	45787702	A	T
1	chr1:45788658:G:A	0	45788658	A	G
1	chr1:45788750:C:A	0	45788750	A	C
1	chr1:45789046:G:A	0	45789046	A	G
1	chr1:45789332:A:G	0	45789332	G	A
1	chr1:45789600:A:G	0	45789600	G	A
1	chr1:45790966:A:G	0	45790966	G	A
1	chr1:45791438:G:C	0	45791438	C	G
1	chr1:45792059:A:T	0	45792059	T	A
1	chr1:45792521:T:C	0	45792521	C	T
1	chr1:45794308:T:C	0	45794308	C	T
1	chr1:45794657:C:A	0	45794657	A	C
1	chr1:45795912:A:T	0	45795912	T	A
1	chr1:45796261:A:G	0	45796261	G	A
1	chr1:45796706:G:A	0	45796706	A	G
1	chr1:45796879:A:G	0	45796879	G	A
1	chr1:45800583:C:T	0	45800583	T	C
1	chr1:45800784:C:T	0	45800784	T	C
1	chr1:45801053:C:T	0	45801053	T	C
1	chr1:45801260:T:C	0	45801260	C	T
1	chr1:45802251:A:G	0	45802251	G	A
1	chr1:45804457:T:C	0	45804457	C	T
1	chr1:45807207:T:C	0	45807207	C	T
1	chr1:45807728:G:T	0	45807728	T	G
1	chr1:45807994:G:A	0	45807994	A	G
1	chr1:45809729:A:T	0	45809729	T	A
1	chr1:45809976:A:G	0	45809976	G	A
1	chr1:45810287:A:G	0	45810287	G	A
1	chr1:45810641:A:G	0	45810641	G	A
1	chr1:45812021:T:C	0	45812021	C	T
1	chr1:45812486:G:A	0	45812486	A	G
1	chr1:45813719:G:A	0	45813719	A	G
1	chr1:45816412:C:T	0	45816412	T	C
1	chr1:45816623:T:C	0	45816623	C	T
1	chr1:45816624:A:T	0	45816624	T	A
1	chr1:45816794:C:T	0	45816794	T	C
1	chr1:45817001:G:A	0	45817001	A	G
1	chr1:45817956:G:A	0	45817956	A	G
1	chr1:45818574:G:A	0	45818574	A	G
1	chr1:45819789:T:C	0	45819789	C	T
1	chr1:45819938:A:C	0	45819938	C	A
1	chr1:45820137:A:G	0	45820137	G	A
1	chr1:45821614:G:A	0	45821614	A	G
1	chr1:45822197:T:C	0	45822197	C	T
1	chr1:45822398:GA:G	0	45822398	G	GA
1	chr1:45822680:T:C	0	45822680	C	T
1	chr1:45823174:C:G	0	45823174	G	C
1	chr1:45823503:T:C	0	45823503	C	T
1	chr1:45823744:C:T	0	45823744	T	C
1	chr1:45824805:C:A	0	45824805	A	C
1	chr1:45824916:G:A	0	45824916	A	G
1	chr1:45824960:A:T	0	45824960	T	A
1	chr1:45825390:G:T	0	45825390	T	G
1	chr1:45825490:T:C	0	45825490	C	T
1	chr1:45826710:C:T	0	45826710	T	C
1	chr1:45830000:G:T	0	45830000	T	G
1	chr1:45830394:T:C	0	45830394	C	T
1	chr1:45831659:C:T	0	45831659	T	C
1	chr1:45831731:T:C	0	45831731	C	T
1	chr1:45832711:G:T	0	45832711	T	G
1	chr1:45833438:C:A	0	45833438	A	C
1	chr1:45833551:G:A	0	45833551	A	G
1	chr1:45835510:G:A	0	45835510	A	G
1	chr1:45835707:G:T	0	45835707	T	G
1	chr1:45838505:C:G	0	45838505	G	C
1	chr1:45839675:G:A	0	45839675	A	G
1	chr1:45839690:G:A	0	45839690	A	G
1	chr1:45840911:A:G	0	45840911	G	A
1	chr1:45841596:G:A	0	45841596	A	G
1	chr1:45842137:G:A	0	45842137	A	G
1	chr1:45843748:G:C	0	45843748	C	G
1	chr1:45844549:G:A	0	45844549	A	G
1	chr1:45845603:C:T	0	45845603	T	C
1	chr1:45845951:G:A	0	45845951	A	G
1	chr1:45846809:T:C	0	45846809	C	T
1	chr1:45848498:T:C	0	45848498	C	T
1	chr1:45849335:C:G	0	45849335	G	C
1	chr1:45849557:C:T	0	45849557	T	C
1	chr1:45849920:A:G	0	45849920	G	A
1	chr1:45850556:GT:G	0	45850556	G	GT
1	chr1:45851277:T:C	0	45851277	C	T
1	chr1:45851547:C:T	0	45851547	T	C
1	chr1:45851676:G:A	0	45851676	A	G
1	chr1:45852192:A:G	0	45852192	G	A
1	chr1:45852252:A:G	0	45852252	G	A
1	chr1:45852513:C:T	0	45852513	T	C
1	chr1:45852611:T:C	0	45852611	C	T
1	chr1:45853353:T:A	0	45853353	A	T
1	chr1:45853775:T:A	0	45853775	A	T
1	chr1:45856171:T:C	0	45856171	C	T
1	chr1:45856202:C:T	0	45856202	T	C
1	chr1:45857520:A:G	0	45857520	G	A
1	chr1:45858642:G:C	0	45858642	C	G
1	chr1:45858938:C:A	0	45858938	A	C
1	chr1:45860318:AG:A	0	45860318	A	AG
1	chr1:45860904:G:T	0	45860904	T	G
1	chr1:45861740:CAG:C	0	45861740	C	CAG
1	chr1:45861860:T:C	0	45861860	C	T
1	chr1:45864067:C:T	0	45864067	T	C
1	chr1:45864212:G:C	0	45864212	C	G
1	chr1:45864751:A:G	0	45864751	G	A
1	chr1:45867024:G:A	0	45867024	A	G
1	chr1:45867029:T:C	0	45867029	C	T
1	chr1:45867396:C:G	0	45867396	G	C
1	chr1:45867686:G:A	0	45867686	A	G
1	chr1:45869640:G:A	0	45869640	A	G
1	chr1:45869980:A:G	0	45869980	G	A
1	chr1:45870963:A:G	0	45870963	G	A
1	chr1:45872545:A:T	0	45872545	T	A
1	chr1:45872772:C:T	0	45872772	T	C
1	chr1:45875951:C:T	0	45875951	T	C
1	chr1:45875967:G:T	0	45875967	T	G
1	chr1:45876845:G:A	0	45876845	A	G
1	chr1:45879806:C:T	0	45879806	T	C
1	chr1:45881049:T:A	0	45881049	A	T
1	chr1:45881656:G:A	0	45881656	A	G
1	chr1:45882203:A:T	0	45882203	T	A
1	chr1:45882238:G:A	0	45882238	A	G
1	chr1:45882974:G:A	0	45882974	A	G
1	chr1:45884834:C:T	0	45884834	T	C
1	chr1:45886047:T:A	0	45886047	A	T
1	chr1:45886774:G:A	0	45886774	A	G
1	chr1:45886828:T:C	0	45886828	C	T
1	chr1:45886952:T:C	0	45886952	C	T
1	chr1:45887660:A:G	0	45887660	G	A
1	chr1:45887917:G:A	0	45887917	A	G
1	chr1:45888838:G:A	0	45888838	A	G
1	chr1:45888923:C:T	0	45888923	T	C
1	chr1:45889191:T:A	0	45889191	A	T
1	chr1:45889836:C:G	0	45889836	G	C
1	chr1:45889978:C:T	0	45889978	T	C
1	chr1:45890476:A:G	0	45890476	G	A
1	chr1:45891872:G:A	0	45891872	A	G
1	chr1:45892338:C:T	0	45892338	T	C
1	chr1:45892838:G:A	0	45892838	A	G
1	chr1:45893048:A:G	0	45893048	G	A
1	chr1:45893159:A:G	0	45893159	G	A
1	chr1:45893190:G:A	0	45893190	A	G
1	chr1:45893214:T:C	0	45893214	C	T
1	chr1:45893676:C:T	0	45893676	T	C
1	chr1:45893806:G:C	0	45893806	C	G
1	chr1:45893810:A:T	0	45893810	T	A
1	chr1:45894382:C:T	0	45894382	T	C
1	chr1:45895505:G:A	0	45895505	A	G
1	chr1:45897868:G:A	0	45897868	A	G
1	chr1:45899817:C:A	0	45899817	A	C
1	chr1:45899829:G:A	0	45899829	A	G
1	chr1:45899860:T:A	0	45899860	A	T
1	chr1:45902085:T:C	0	45902085	C	T
1	chr1:45902101:T:C	0	45902101	C	T
1	chr1:45902415:G:C	0	45902415	C	G
1	chr1:45903100:A:G	0	45903100	G	A
1	chr1:45904591:A:G	0	45904591	G	A
1	chr1:45905378:G:A	0	45905378	A	G
1	chr1:45906063:C:A	0	45906063	A	C
1	chr1:45906102:G:T	0	45906102	T	G
1	chr1:45906744:A:G	0	45906744	G	A
1	chr1:45906892:CTT:C	0	45906892	C	CTT
1	chr1:45907016:T:C	0	45907016	C	T
1	chr1:45908487:A:G	0	45908487	G	A
1	chr1:45909581:G:A	0	45909581	A	G
1	chr1:45911018:G:T	0	45911018	T	G
1	chr1:45911020:G:T	0	45911020	T	G
1	chr1:45912356:C:T	0	45912356	T	C
1	chr1:45912596:A:G	0	45912596	G	A
1	chr1:45913166:T:C	0	45913166	C	T
1	chr1:45914535:T:C	0	45914535	C	T
1	chr1:45914565:G:A	0	45914565	A	G
1	chr1:45914933:C:T	0	45914933	T	C
1	chr1:45915178:T:A	0	45915178	A	T
1	chr1:45915458:C:T	0	45915458	T	C
1	chr1:45915650:C:T	0	45915650	T	C
1	chr1:45916769:G:T	0	45916769	T	G
1	chr1:45917180:T:C	0	45917180	C	T
1	chr1:45917348:C:T	0	45917348	T	C
1	chr1:45917911:C:G	0	45917911	G	C
1	chr1:45918469:G:A	0	45918469	A	G
1	chr1:45918654:T:A	0	45918654	A	T
1	chr1:45918716:G:A	0	45918716	A	G
1	chr1:45919792:T:G	0	45919792	G	T
1	chr1:45919796:T:G	0	45919796	G	T
1	chr1:45920597:G:A	0	45920597	A	G
1	chr1:45922185:A:G	0	45922185	G	A
1	chr1:45923545:C:T	0	45923545	T	C
1	chr1:45924888:G:C	0	45924888	C	G
1	chr1:45925225:T:G	0	45925225	G	T
1	chr1:45926197:T:C	0	45926197	C	T
1	chr1:45926440:CA:C	0	45926440	C	CA
1	chr1:45926692:G:C	0	45926692	C	G
1	chr1:45927545:G:C	0	45927545	C	G
1	chr1:45928083:A:C	0	45928083	C	A
1	chr1:45928643:A:G	0	45928643	G	A
1	chr1:45929417:G:A	0	45929417	A	G
1	chr1:45931032:G:A	0	45931032	A	G
1	chr1:45931104:C:T	0	45931104	T	C
1	chr1:45931899:T:C	0	45931899	C	T
1	chr1:45932269:A:G	0	45932269	G	A
1	chr1:45932710:G:A	0	45932710	A	G
1	chr1:45933885:A:C	0	45933885	C	A
1	chr1:45933928:T:C	0	45933928	C	T
1	chr1:45933983:T:C	0	45933983	C	T
1	chr1:45934918:A:G	0	45934918	G	A
1	chr1:45935306:A:G	0	45935306	G	A
1	chr1:45935498:G:T	0	45935498	T	G
1	chr1:45936235:T:C	0	45936235	C	T
1	chr1:45936499:A:G	0	45936499	G	A
1	chr1:45937177:C:T	0	45937177	T	C
1	chr1:45937685:G:A	0	45937685	A	G
1	chr1:45937785:A:G	0	45937785	G	A
1	chr1:45940909:G:A	0	45940909	A	G
1	chr1:45940922:G:A	0	45940922	A	G
1	chr1:45941095:G:T	0	45941095	T	G
1	chr1:45941306:G:C	0	45941306	C	G
1	chr1:45941538:G:A	0	45941538	A	G
1	chr1:45941580:T:C	0	45941580	C	T
1	chr1:45941636:C:T	0	45941636	T	C
1	chr1:45944985:G:A	0	45944985	A	G
1	chr1:45947585:G:A	0	45947585	A	G
1	chr1:45947778:C:G	0	45947778	G	C
1	chr1:45948026:C:T	0	45948026	T	C
1	chr1:45948435:C:T	0	45948435	T	C
1	chr1:45951983:A:C	0	45951983	C	A
1	chr1:45953349:G:A	0	45953349	A	G
1	chr1:45953933:T:C	0	45953933	C	T
1	chr1:45954549:G:A	0	45954549	A	G
1	chr1:45956414:G:A	0	45956414	A	G
1	chr1:45957628:T:A	0	45957628	A	T
1	chr1:45957883:G:A	0	45957883	A	G
1	chr1:45959192:G:T	0	45959192	T	G
1	chr1:45959828:G:A	0	45959828	A	G
1	chr1:45960037:T:C	0	45960037	C	T
1	chr1:45960271:A:G	0	45960271	G	A
1	chr1:45960759:G:A	0	45960759	A	G
1	chr1:45962166:A:G	0	45962166	G	A
1	chr1:45963759:T:C	0	45963759	C	T
1	chr1:45965263:C:T	0	45965263	T	C
1	chr1:45965568:A:G	0	45965568	G	A
1	chr1:45965949:G:A	0	45965949	A	G
1	chr1:45966134:C:T	0	45966134	T	C
1	chr1:45966460:G:A	0	45966460	A	G
1	chr1:45967327:A:C	0	45967327	C	A
1	chr1:45967430:G:T	0	45967430	T	G
1	chr1:45968318:A:G	0	45968318	G	A
1	chr1:45968435:AT:A	0	45968435	A	AT
1	chr1:45968756:T:A	0	45968756	A	T
1	chr1:45971520:A:C	0	45971520	C	A
1	chr1:45972404:C:T	0	45972404	T	C
1	chr1:45973026:C:T	0	45973026	T	C
1	chr1:45973115:C:A	0	45973115	A	C
1	chr1:45973250:AC:A	0	45973250	A	AC
1	chr1:45974580:A:C	0	45974580	C	A
1	chr1:45975964:TA:T	0	45975964	T	TA
1	chr1:45977006:T:C	0	45977006	C	T
1	chr1:45978095:C:A	0	45978095	A	C
1	chr1:45979434:T:G	0	45979434	G	T
1	chr1:45979585:G:A	0	45979585	A	G
1	chr1:45980199:C:T	0	45980199	T	C
1	chr1:45980375:A:G	0	45980375	G	A
1	chr1:45980424:A:G	0	45980424	G	A
1	chr1:45981128:G:A	0	45981128	A	G
1	chr1:45981377:T:TA	0	45981377	TA	T
1	chr1:45982168:G:C	0	45982168	C	G
1	chr1:45983743:G:A	0	45983743	A	G
1	chr1:45985531:A:G	0	45985531	G	A
1	chr1:45986067:A:G	0	45986067	G	A
1	chr1:45986275:A:G	0	45986275	G	A
1	chr1:45986443:C:T	0	45986443	T	C
1	chr1:45987011:T:A	0	45987011	A	T
1	chr1:45987151:A:C	0	45987151	C	A
1	chr1:45988386:T:G	0	45988386	G	T
1	chr1:45989751:T:TC	0	45989751	TC	T
1	chr1:45989761:G:C	0	45989761	C	G
1	chr1:45991001:G:A	0	45991001	A	G
1	chr1:45991578:T:C	0	45991578	C	T
1	chr1:45992481:T:G	0	45992481	G	T
1	chr1:45992626:A:G	0	45992626	G	A
1	chr1:45993111:A:C	0	45993111	C	A
1	chr1:45994374:C:T	0	45994374	T	C
1	chr1:45995116:G:A	0	45995116	A	G
1	chr1:45995450:TGA:T	0	45995450	T	TGA
1	chr1:45995697:G:A	0	45995697	A	G
1	chr1:45995746:T:A	0	45995746	A	T
1	chr1:45996387:T:C	0	45996387	C	T
1	chr1:45996454:T:G	0	45996454	G	T
1	chr1:45997209:A:G	0	45997209	G	A
1	chr1:45997340:G:T	0	45997340	T	G
1	chr1:45998984:G:A	0	45998984	A	G
1	chr1:45999990:T:C	0	45999990	C	T
1	chr1:46000171:G:A	0	46000171	A	G
1	chr1:46000719:C:T	0	46000719	T	C
1	chr1:46001049:T:C	0	46001049	C	T
1	chr1:46004002:A:G	0	46004002	G	A
1	chr1:46004091:G:A	0	46004091	A	G
1	chr1:46005188:C:T	0	46005188	T	C
1	chr1:46005843:C:T	0	46005843	T	C
1	chr1:46006481:G:A	0	46006481	A	G
1	chr1:46006750:G:A	0	46006750	A	G
1	chr1:46007062:G:A	0	46007062	A	G
1	chr1:46007087:G:T	0	46007087	T	G
1	chr1:46008130:A:G	0	46008130	G	A
1	chr1:46008230:A:T	0	46008230	T	A
1	chr1:46009046:C:T	0	46009046	T	C
1	chr1:46010164:A:G	0	46010164	G	A
1	chr1:46011172:A:G	0	46011172	G	A
1	chr1:46012824:A:G	0	46012824	G	A
1	chr1:46013121:A:G	0	46013121	G	A
1	chr1:46014768:T:A	0	46014768	A	T
1	chr1:46015101:G:A	0	46015101	A	G
1	chr1:46017019:T:C	0	46017019	C	T
1	chr1:46018199:C:T	0	46018199	T	C
1	chr1:46018749:G:C	0	46018749	C	G
1	chr1:46019876:G:T	0	46019876	T	G
1	chr1:46019890:C:T	0	46019890	T	C
1	chr1:46020242:C:T	0	46020242	T	C
1	chr1:46020298:T:C	0	46020298	C	T
1	chr1:46021880:G:A	0	46021880	A	G
1	chr1:46021888:A:G	0	46021888	G	A
1	chr1:46022304:T:C	0	46022304	C	T
1	chr1:46024982:A:G	0	46024982	G	A
1	chr1:46027788:T:G	0	46027788	G	T
1	chr1:46029352:G:A	0	46029352	A	G
1	chr1:46031828:T:A	0	46031828	A	T
1	chr1:46032703:A:G	0	46032703	G	A
1	chr1:46033854:A:G	0	46033854	G	A
1	chr1:46034941:T:C	0	46034941	C	T
1	chr1:46035321:A:G	0	46035321	G	A
1	chr1:46036623:G:A	0	46036623	A	G
1	chr1:46036721:A:G	0	46036721	G	A
1	chr1:46038717:G:A	0	46038717	A	G
1	chr1:46039049:G:T	0	46039049	T	G
1	chr1:46039475:A:G	0	46039475	G	A
1	chr1:46039563:T:G	0	46039563	G	T
1	chr1:46039637:A:G	0	46039637	G	A
1	chr1:46040672:G:A	0	46040672	A	G
1	chr1:46043097:A:G	0	46043097	G	A
1	chr1:46044898:A:G	0	46044898	G	A
1	chr1:46044970:C:T	0	46044970	T	C
1	chr1:46045446:T:C	0	46045446	C	T
1	chr1:46046309:T:G	0	46046309	G	T
1	chr1:46046916:T:C	0	46046916	C	T
1	chr1:46047326:T:C	0	46047326	C	T
1	chr1:46047416:C:T	0	46047416	T	C
1	chr1:46047764:TTTTG:T	0	46047764	T	TTTTG
1	chr1:46048526:A:G	0	46048526	G	A
1	chr1:46049270:T:C	0	46049270	C	T
1	chr1:46051191:T:C	0	46051191	C	T
1	chr1:46051917:C:T	0	46051917	T	C
1	chr1:46052616:T:A	0	46052616	A	T
1	chr1:46053005:T:C	0	46053005	C	T
1	chr1:46053950:C:A	0	46053950	A	C
1	chr1:46055419:C:T	0	46055419	T	C
1	chr1:46055845:G:A	0	46055845	A	G
1	chr1:46056120:G:A	0	46056120	A	G
1	chr1:46056654:A:C	0	46056654	C	A
1	chr1:46056905:A:C	0	46056905	C	A
1	chr1:46057417:T:C	0	46057417	C	T
1	chr1:46057879:GC:G	0	46057879	G	GC
1	chr1:46058306:G:A	0	46058306	A	G
1	chr1:46058562:G:A	0	46058562	A	G
1	chr1:46058910:G:A	0	46058910	A	G
1	chr1:46059067:G:A	0	46059067	A	G
1	chr1:46060079:G:A	0	46060079	A	G
1	chr1:46061487:G:A	0	46061487	A	G
1	chr1:46061628:G:A	0	46061628	A	G
1	chr1:46062931:G:A	0	46062931	A	G
1	chr1:46062946:T:C	0	46062946	C	T
1	chr1:46064005:G:A	0	46064005	A	G
1	chr1:46065126:C:T	0	46065126	T	C
1	chr1:46066735:G:A	0	46066735	A	G
1	chr1:46068826:T:C	0	46068826	C	T
1	chr1:46072368:A:T	0	46072368	T	A
1	chr1:46072648:T:C	0	46072648	C	T
1	chr1:46073850:A:G	0	46073850	G	A
1	chr1:46074015:C:T	0	46074015	T	C
1	chr1:46074980:C:T	0	46074980	T	C
1	chr1:46078552:T:A	0	46078552	A	T
1	chr1:46079096:C:T	0	46079096	T	C
1	chr1:46080052:G:A	0	46080052	A	G
1	chr1:46080536:T:C	0	46080536	C	T
1	chr1:46081180:T:G	0	46081180	G	T
1	chr1:46081273:T:C	0	46081273	C	T
1	chr1:46081363:C:G	0	46081363	G	C
1	chr1:46082196:A:G	0	46082196	G	A
1	chr1:46082490:T:C	0	46082490	C	T
1	chr1:46082730:G:T	0	46082730	T	G
1	chr1:46083153:G:A	0	46083153	A	G
1	chr1:46083516:A:G	0	46083516	G	A
1	chr1:46085354:G:A	0	46085354	A	G
1	chr1:46088113:G:A	0	46088113	A	G
1	chr1:46088315:AC:A	0	46088315	A	AC
1	chr1:46088470:A:G	0	46088470	G	A
1	chr1:46088846:G:A	0	46088846	A	G
1	chr1:46088851:G:C	0	46088851	C	G
1	chr1:46089580:T:C	0	46089580	C	T
1	chr1:46089628:T:C	0	46089628	C	T
1	chr1:46091818:G:T	0	46091818	T	G
1	chr1:46092442:C:A	0	46092442	A	C
1	chr1:46093255:C:A	0	46093255	A	C
1	chr1:46093499:T:C	0	46093499	C	T
1	chr1:46094572:T:A	0	46094572	A	T
1	chr1:46095366:AAACT:A	0	46095366	A	AAACT
1	chr1:46095888:C:T	0	46095888	T	C
1	chr1:46098008:C:A	0	46098008	A	C
1	chr1:46099657:A:T	0	46099657	T	A
1	chr1:46101863:A:T	0	46101863	T	A
1	chr1:46102890:C:T	0	46102890	T	C
1	chr1:46103164:T:C	0	46103164	C	T
1	chr1:46104165:T:G	0	46104165	G	T
1	chr1:46105207:A:T	0	46105207	T	A
1	chr1:46105549:C:T	0	46105549	T	C
1	chr1:46105837:T:A	0	46105837	A	T
1	chr1:46106012:C:A	0	46106012	A	C
1	chr1:46106249:C:T	0	46106249	T	C
1	chr1:46106999:G:A	0	46106999	A	G
1	chr1:46107145:C:T	0	46107145	T	C
1	chr1:46108343:T:C	0	46108343	C	T
1	chr1:46108752:C:T	0	46108752	T	C
1	chr1:46109178:AAAAAAT:A	0	46109178	A	AAAAAAT
1	chr1:46110261:GCCA:G	0	46110261	G	GCCA
1	chr1:46111452:T:C	0	46111452	C	T
1	chr1:46113939:C:T	0	46113939	T	C
1	chr1:46114763:CCTCA:C	0	46114763	C	CCTCA
1	chr1:46115036:G:A	0	46115036	A	G
1	chr1:46115772:T:C	0	46115772	C	T
1	chr1:46115777:G:A	0	46115777	A	G
1	chr1:46116261:A:G	0	46116261	G	A
1	chr1:46117746:G:A	0	46117746	A	G
1	chr1:46117935:G:A	0	46117935	A	G
1	chr1:46118323:TC:T	0	46118323	T	TC
1	chr1:46119187:A:G	0	46119187	G	A
1	chr1:46119746:G:A	0	46119746	A	G
1	chr1:46120954:C:A	0	46120954	A	C
1	chr1:46121858:G:A	0	46121858	A	G
1	chr1:46122215:T:C	0	46122215	C	T
1	chr1:46122334:T:C	0	46122334	C	T
1	chr1:46122831:A:G	0	46122831	G	A
1	chr1:46123604:G:C	0	46123604	C	G
1	chr1:46124745:G:A	0	46124745	A	G
1	chr1:46126742:C:T	0	46126742	T	C
1	chr1:46126748:G:A	0	46126748	A	G
1	chr1:46129657:A:G	0	46129657	G	A
1	chr1:46129943:T:A	0	46129943	A	T
1	chr1:46130024:C:T	0	46130024	T	C
1	chr1:46131086:CAGAA:C	0	46131086	C	CAGAA
1	chr1:46132597:C:A	0	46132597	A	C
1	chr1:46132601:A:C	0	46132601	C	A
1	chr1:46133947:C:T	0	46133947	T	C
1	chr1:46135525:A:G	0	46135525	G	A
1	chr1:46136622:A:C	0	46136622	C	A
1	chr1:46136673:T:C	0	46136673	C	T
1	chr1:46138490:GTC:G	0	46138490	G	GTC
1	chr1:46138643:G:A	0	46138643	A	G
1	chr1:46139697:C:T	0	46139697	T	C
1	chr1:46140056:A:C	0	46140056	C	A
1	chr1:46140643:T:TA	0	46140643	TA	T
1	chr1:46144064:G:A	0	46144064	A	G
1	chr1:46144540:C:T	0	46144540	T	C
1	chr1:46144784:G:C	0	46144784	C	G
1	chr1:46146434:A:G	0	46146434	G	A
1	chr1:46154842:CCTT:C	0	46154842	C	CCTT
1	chr1:46155214:C:A	0	46155214	A	C
1	chr1:46156068:G:A	0	46156068	A	G
1	chr1:46157425:T:C	0	46157425	C	T
1	chr1:46158955:C:T	0	46158955	T	C
1	chr1:46161874:C:T	0	46161874	T	C
1	chr1:46162871:C:T	0	46162871	T	C
1	chr1:46163738:A:G	0	46163738	G	A
1	chr1:46163981:A:C	0	46163981	C	A
1	chr1:46164203:G:C	0	46164203	C	G
1	chr1:46168202:T:C	0	46168202	C	T
1	chr1:46169477:G:A	0	46169477	A	G
1	chr1:46169506:G:A	0	46169506	A	G
1	chr1:46169537:A:C	0	46169537	C	A
1	chr1:46170223:T:C	0	46170223	C	T
1	chr1:46170489:C:T	0	46170489	T	C
1	chr1:46170712:C:T	0	46170712	T	C
1	chr1:46171216:C:T	0	46171216	T	C
1	chr1:46172168:T:C	0	46172168	C	T
1	chr1:46172865:T:C	0	46172865	C	T
1	chr1:46173032:A:T	0	46173032	T	A
1	chr1:46173344:G:A	0	46173344	A	G
1	chr1:46174934:T:C	0	46174934	C	T
1	chr1:46175752:G:A	0	46175752	A	G
1	chr1:46176069:A:G	0	46176069	G	A
1	chr1:46177421:A:G	0	46177421	G	A
1	chr1:46179852:C:A	0	46179852	A	C
1	chr1:46179889:C:G	0	46179889	G	C
1	chr1:46180009:A:G	0	46180009	G	A
1	chr1:46180139:C:T	0	46180139	T	C
1	chr1:46182221:G:A	0	46182221	A	G
1	chr1:46183374:C:T	0	46183374	T	C
1	chr1:46183815:AG:A	0	46183815	A	AG
1	chr1:46184446:C:T	0	46184446	T	C
1	chr1:46189428:T:C	0	46189428	C	T
1	chr1:46189823:G:T	0	46189823	T	G
1	chr1:46191548:C:T	0	46191548	T	C
1	chr1:46191979:T:C	0	46191979	C	T
1	chr1:46192656:A:G	0	46192656	G	A
1	chr1:46192671:G:A	0	46192671	A	G
1	chr1:46193432:T:C	0	46193432	C	T
1	chr1:46193691:T:C	0	46193691	C	T
1	chr1:46194623:T:C	0	46194623	C	T
1	chr1:46196104:G:A	0	46196104	A	G
1	chr1:46196937:A:C	0	46196937	C	A
1	chr1:46198577:A:G	0	46198577	G	A
1	chr1:46204587:A:G	0	46204587	G	A
1	chr1:46206325:A:G	0	46206325	G	A
1	chr1:46207228:G:A	0	46207228	A	G
1	chr1:46208578:C:T	0	46208578	T	C
1	chr1:46210020:C:A	0	46210020	A	C
1	chr1:46211547:T:C	0	46211547	C	T
1	chr1:46212246:A:G	0	46212246	G	A
1	chr1:46214964:C:T	0	46214964	T	C
1	chr1:46215843:A:G	0	46215843	G	A
1	chr1:46224618:C:T	0	46224618	T	C
1	chr1:46224659:G:C	0	46224659	C	G
1	chr1:46229029:G:T	0	46229029	T	G
1	chr1:46231002:T:C	0	46231002	C	T
1	chr1:46235614:T:C	0	46235614	C	T
1	chr1:46236599:T:G	0	46236599	G	T
1	chr1:46237635:T:C	0	46237635	C	T
1	chr1:46244533:C:T	0	46244533	T	C
1	chr1:46248294:A:G	0	46248294	G	A
1	chr1:46250202:C:CA	0	46250202	CA	C
1	chr1:46253245:T:C	0	46253245	C	T
1	chr1:46255483:T:C	0	46255483	C	T
1	chr1:46256717:A:G	0	46256717	G	A
1	chr1:46257267:T:C	0	46257267	C	T
1	chr1:46259725:G:A	0	46259725	A	G
1	chr1:46260269:G:A	0	46260269	A	G
1	chr1:46260385:A:C	0	46260385	C	A
1	chr1:46261632:C:T	0	46261632	T	C
1	chr1:46262267:C:T	0	46262267	T	C
1	chr1:46263241:A:G	0	46263241	G	A
1	chr1:46264500:G:A	0	46264500	A	G
1	chr1:46264726:G:A	0	46264726	A	G
1	chr1:46265181:T:A	0	46265181	A	T
1	chr1:46266022:C:T	0	46266022	T	C
1	chr1:46267276:C:G	0	46267276	G	C
1	chr1:46268174:C:T	0	46268174	T	C
1	chr1:46269120:C:T	0	46269120	T	C
1	chr1:46275539:A:G	0	46275539	G	A
1	chr1:46276589:G:T	0	46276589	T	G
1	chr1:46277280:G:C	0	46277280	C	G
1	chr1:46278228:C:T	0	46278228	T	C
1	chr1:46280492:C:T	0	46280492	T	C
1	chr1:46281629:T:C	0	46281629	C	T
1	chr1:46286815:T:C	0	46286815	C	T
1	chr1:46287355:G:A	0	46287355	A	G
1	chr1:46288814:G:A	0	46288814	A	G
1	chr1:46289433:CAA:C	0	46289433	C	CAA
1	chr1:46290128:C:T	0	46290128	T	C
1	chr1:46291870:G:A	0	46291870	A	G
1	chr1:46293275:A:AG	0	46293275	AG	A
1	chr1:46293873:G:A	0	46293873	A	G
1	chr1:46295717:G:A	0	46295717	A	G
1	chr1:46295824:T:C	0	46295824	C	T
1	chr1:46301504:G:A	0	46301504	A	G
1	chr1:46302736:T:C	0	46302736	C	T
1	chr1:46306359:T:C	0	46306359	C	T
1	chr1:46306507:G:A	0	46306507	A	G
1	chr1:46309111:A:G	0	46309111	G	A
1	chr1:46311081:A:T	0	46311081	T	A
1	chr1:46312451:G:A	0	46312451	A	G
1	chr1:46314092:C:T	0	46314092	T	C
1	chr1:46314114:G:A	0	46314114	A	G
1	chr1:46314335:C:A	0	46314335	A	C
1	chr1:46314613:C:T	0	46314613	T	C
1	chr1:46314839:T:TA	0	46314839	TA	T
1	chr1:46315930:G:T	0	46315930	T	G
1	chr1:46316520:A:G	0	46316520	G	A
1	chr1:46318626:A:G	0	46318626	G	A
1	chr1:46318750:C:G	0	46318750	G	C
1	chr1:46320188:T:TATTCACATG	0	46320188	TATTCACATG	T
1	chr1:46320679:G:A	0	46320679	A	G
1	chr1:46321202:A:G	0	46321202	G	A
1	chr1:46321783:A:G	0	46321783	G	A
1	chr1:46322634:A:G	0	46322634	G	A
1	chr1:46325000:C:T	0	46325000	T	C
1	chr1:46325092:T:C	0	46325092	C	T
1	chr1:46326388:A:G	0	46326388	G	A
1	chr1:46326917:A:G	0	46326917	G	A
1	chr1:46331342:CT:C	0	46331342	C	CT
1	chr1:46331438:C:T	0	46331438	T	C
1	chr1:46332020:T:C	0	46332020	C	T
1	chr1:46332794:C:T	0	46332794	T	C
1	chr1:46335651:C:T	0	46335651	T	C
1	chr1:46336232:T:C	0	46336232	C	T
1	chr1:46336936:C:T	0	46336936	T	C
1	chr1:46337556:C:T	0	46337556	T	C
1	chr1:46338582:T:G	0	46338582	G	T
1	chr1:46339389:CTCCTGA:C	0	46339389	C	CTCCTGA
1	chr1:46339550:A:G	0	46339550	G	A
1	chr1:46340721:T:C	0	46340721	C	T
1	chr1:46340878:C:T	0	46340878	T	C
1	chr1:46341031:A:G	0	46341031	G	A
1	chr1:46341287:C:T	0	46341287	T	C
1	chr1:46341445:C:A	0	46341445	A	C
1	chr1:46341744:T:G	0	46341744	G	T
1	chr1:46341773:A:G	0	46341773	G	A
1	chr1:46341925:G:A	0	46341925	A	G
1	chr1:46342025:C:T	0	46342025	T	C
1	chr1:46342039:C:T	0	46342039	T	C
1	chr1:46342996:G:A	0	46342996	A	G
1	chr1:46343023:T:C	0	46343023	C	T
1	chr1:46343188:C:T	0	46343188	T	C
1	chr1:46343353:G:T	0	46343353	T	G
1	chr1:46343649:C:G	0	46343649	G	C
1	chr1:46343747:A:G	0	46343747	G	A
1	chr1:46343819:C:T	0	46343819	T	C
1	chr1:46344110:T:C	0	46344110	C	T
1	chr1:46344440:G:T	0	46344440	T	G
1	chr1:46344858:A:G	0	46344858	G	A
1	chr1:46344998:T:C	0	46344998	C	T
1	chr1:46345170:C:T	0	46345170	T	C
1	chr1:46345355:G:C	0	46345355	C	G
1	chr1:46345638:A:C	0	46345638	C	A
1	chr1:46345661:T:C	0	46345661	C	T
1	chr1:46345871:C:T	0	46345871	T	C
1	chr1:46346320:C:T	0	46346320	T	C
1	chr1:46346370:T:C	0	46346370	C	T
1	chr1:46346667:C:T	0	46346667	T	C
1	chr1:46346688:C:T	0	46346688	T	C
1	chr1:46346702:T:C	0	46346702	C	T
1	chr1:46346772:A:G	0	46346772	G	A
1	chr1:46346847:A:G	0	46346847	G	A
1	chr1:46347180:G:A	0	46347180	A	G
1	chr1:46347216:C:T	0	46347216	T	C
1	chr1:46347871:C:T	0	46347871	T	C
1	chr1:46347963:C:T	0	46347963	T	C
1	chr1:46347991:C:T	0	46347991	T	C
1	chr1:46348176:G:A	0	46348176	A	G
1	chr1:46348216:T:C	0	46348216	C	T
1	chr1:46348310:G:A	0	46348310	A	G
1	chr1:46348336:C:T	0	46348336	T	C
1	chr1:46348559:A:G	0	46348559	G	A
1	chr1:46348601:T:C	0	46348601	C	T
1	chr1:46348918:A:G	0	46348918	G	A
1	chr1:46349048:C:T	0	46349048	T	C
1	chr1:46349089:A:T	0	46349089	T	A
1	chr1:46349135:TG:T	0	46349135	T	TG
1	chr1:46349281:G:A	0	46349281	A	G
1	chr1:46349419:C:T	0	46349419	T	C
1	chr1:46350077:T:C	0	46350077	C	T
1	chr1:46350164:C:T	0	46350164	T	C
1	chr1:46350208:A:C	0	46350208	C	A
1	chr1:46350226:T:C	0	46350226	C	T
1	chr1:46350258:C:T	0	46350258	T	C
1	chr1:46350757:T:C	0	46350757	C	T
1	chr1:46350972:A:G	0	46350972	G	A
1	chr1:46350987:T:A	0	46350987	A	T
1	chr1:46351256:C:T	0	46351256	T	C
1	chr1:46351453:C:G	0	46351453	G	C
1	chr1:46351809:T:C	0	46351809	C	T
1	chr1:46352098:T:C	0	46352098	C	T
1	chr1:46352277:T:C	0	46352277	C	T
1	chr1:46352494:G:A	0	46352494	A	G
1	chr1:46352616:A:G	0	46352616	G	A
1	chr1:46352702:C:A	0	46352702	A	C
1	chr1:46352744:A:C	0	46352744	C	A
1	chr1:46352745:T:C	0	46352745	C	T
1	chr1:46352770:G:A	0	46352770	A	G
1	chr1:46352780:A:G	0	46352780	G	A
1	chr1:46352807:C:T	0	46352807	T	C
1	chr1:46352836:T:C	0	46352836	C	T
1	chr1:46353164:T:C	0	46353164	C	T
1	chr1:46353226:T:C	0	46353226	C	T
1	chr1:46353249:A:C	0	46353249	C	A
1	chr1:46353349:A:G	0	46353349	G	A
1	chr1:46353632:C:T	0	46353632	T	C
1	chr1:46354176:G:A	0	46354176	A	G
1	chr1:46354747:T:C	0	46354747	C	T
1	chr1:46354917:A:C	0	46354917	C	A
1	chr1:46355224:G:T	0	46355224	T	G
1	chr1:46356022:A:G	0	46356022	G	A
1	chr1:46356290:C:T	0	46356290	T	C
1	chr1:46356508:C:T	0	46356508	T	C
1	chr1:46356552:T:C	0	46356552	C	T
1	chr1:46356625:A:G	0	46356625	G	A
1	chr1:46356928:T:C	0	46356928	C	T
1	chr1:46357326:T:C	0	46357326	C	T
1	chr1:46357626:A:G	0	46357626	G	A
1	chr1:46358029:C:T	0	46358029	T	C
1	chr1:46358245:A:G	0	46358245	G	A
1	chr1:46358257:G:A	0	46358257	A	G
1	chr1:46358526:C:T	0	46358526	T	C
1	chr1:46358652:G:A	0	46358652	A	G
1	chr1:46358691:T:C	0	46358691	C	T
1	chr1:46358699:A:C	0	46358699	C	A
1	chr1:46359247:CA:AA	0	46359247	AA	CA
1	chr1:46359589:C:T	0	46359589	T	C
1	chr1:46359812:T:G	0	46359812	G	T
1	chr1:46360004:C:T	0	46360004	T	C
1	chr1:46360005:A:G	0	46360005	G	A
1	chr1:46360045:C:T	0	46360045	T	C
1	chr1:46360102:G:A	0	46360102	A	G
1	chr1:46361378:G:A	0	46361378	A	G
1	chr1:46361784:A:G	0	46361784	G	A
1	chr1:46361813:C:T	0	46361813	T	C
1	chr1:46362056:A:C	0	46362056	C	A
1	chr1:46362199:G:A	0	46362199	A	G
1	chr1:46362437:A:G	0	46362437	G	A
1	chr1:46362688:C:T	0	46362688	T	C
1	chr1:46363028:A:G	0	46363028	G	A
1	chr1:46363062:T:C	0	46363062	C	T
1	chr1:46363341:A:G	0	46363341	G	A
1	chr1:46364585:C:T	0	46364585	T	C
1	chr1:46364758:G:A	0	46364758	A	G
1	chr1:46366341:G:A	0	46366341	A	G
1	chr1:46366557:G:C	0	46366557	C	G
1	chr1:46366731:T:C	0	46366731	C	T
1	chr1:46366862:T:C	0	46366862	C	T
1	chr1:46367014:A:G	0	46367014	G	A
1	chr1:46368035:G:A	0	46368035	A	G
1	chr1:46368258:C:T	0	46368258	T	C
1	chr1:46368540:T:C	0	46368540	C	T
1	chr1:46368577:G:A	0	46368577	A	G
1	chr1:46368579:G:A	0	46368579	A	G
1	chr1:46368777:G:A	0	46368777	A	G
1	chr1:46369103:T:C	0	46369103	C	T
1	chr1:46369467:C:T	0	46369467	T	C
1	chr1:46369796:A:G	0	46369796	G	A
1	chr1:46370105:T:C	0	46370105	C	T
1	chr1:46370304:CTG:C	0	46370304	C	CTG
1	chr1:46371815:G:A	0	46371815	A	G
1	chr1:46372077:G:A	0	46372077	A	G
1	chr1:46372547:A:G	0	46372547	G	A
1	chr1:46372717:T:C	0	46372717	C	T
1	chr1:46372868:A:G	0	46372868	G	A
1	chr1:46373314:C:T	0	46373314	T	C
1	chr1:46373519:G:A	0	46373519	A	G
1	chr1:46373838:A:G	0	46373838	G	A
1	chr1:46373923:T:C	0	46373923	C	T
1	chr1:46374142:T:C	0	46374142	C	T
1	chr1:46375303:T:C	0	46375303	C	T
1	chr1:46375662:G:A	0	46375662	A	G
1	chr1:46375839:G:A	0	46375839	A	G
1	chr1:46376553:ATAGAT:A	0	46376553	A	ATAGAT
1	chr1:46376832:G:A	0	46376832	A	G
1	chr1:46377241:G:A	0	46377241	A	G
1	chr1:46377544:T:C	0	46377544	C	T
1	chr1:46377860:T:C	0	46377860	C	T
1	chr1:46378128:A:G	0	46378128	G	A
1	chr1:46378443:C:T	0	46378443	T	C
1	chr1:46378858:C:T	0	46378858	T	C
1	chr1:46380818:G:A	0	46380818	A	G
1	chr1:46381649:C:T	0	46381649	T	C
1	chr1:46382758:T:C	0	46382758	C	T
1	chr1:46383325:TG:T	0	46383325	T	TG
1	chr1:46383848:C:T	0	46383848	T	C
1	chr1:46384452:T:C	0	46384452	C	T
1	chr1:46386165:A:T	0	46386165	T	A
1	chr1:46386389:A:G	0	46386389	G	A
1	chr1:46386405:A:G	0	46386405	G	A
1	chr1:46387032:G:A	0	46387032	A	G
1	chr1:46387101:C:T	0	46387101	T	C
1	chr1:46388878:C:T	0	46388878	T	C
1	chr1:46389067:C:G	0	46389067	G	C
1	chr1:46389072:G:A	0	46389072	A	G
1	chr1:46389322:A:G	0	46389322	G	A
1	chr1:46389626:A:G	0	46389626	G	A
1	chr1:46390690:G:A	0	46390690	A	G
1	chr1:46390783:G:A	0	46390783	A	G
1	chr1:46392353:A:G	0	46392353	G	A
1	chr1:46392935:T:G	0	46392935	G	T
1	chr1:46392997:C:T	0	46392997	T	C
1	chr1:46393062:A:G	0	46393062	G	A
1	chr1:46393076:C:T	0	46393076	T	C
1	chr1:46393352:A:G	0	46393352	G	A
1	chr1:46393553:A:G	0	46393553	G	A
1	chr1:46394565:G:A	0	46394565	A	G
1	chr1:46395634:A:C	0	46395634	C	A
1	chr1:46396235:A:G	0	46396235	G	A
1	chr1:46396608:TG:T	0	46396608	T	TG
1	chr1:46396883:C:T	0	46396883	T	C
1	chr1:46397108:C:T	0	46397108	T	C
1	chr1:46397598:G:A	0	46397598	A	G
1	chr1:46398839:G:A	0	46398839	A	G
1	chr1:46398996:GC:G	0	46398996	G	GC
1	chr1:46399368:T:C	0	46399368	C	T
1	chr1:46399715:A:G	0	46399715	G	A
1	chr1:46399999:A:G	0	46399999	G	A
1	chr1:46405089:C:A	0	46405089	A	C
1	chr1:46406203:G:A	0	46406203	A	G
1	chr1:46406314:T:C	0	46406314	C	T
1	chr1:46407026:A:G	0	46407026	G	A
1	chr1:46407367:G:A	0	46407367	A	G
1	chr1:46407609:G:C	0	46407609	C	G
1	chr1:46408711:A:G	0	46408711	G	A
1	chr1:46409395:G:T	0	46409395	T	G
1	chr1:46411508:G:A	0	46411508	A	G
1	chr1:46412138:C:T	0	46412138	T	C
1	chr1:46414265:G:A	0	46414265	A	G
1	chr1:46415055:T:C	0	46415055	C	T
1	chr1:46415681:T:C	0	46415681	C	T
1	chr1:46416205:G:T	0	46416205	T	G
1	chr1:46416696:C:A	0	46416696	A	C
1	chr1:46417081:C:T	0	46417081	T	C
1	chr1:46417222:C:T	0	46417222	T	C
1	chr1:46417996:G:A	0	46417996	A	G
1	chr1:46418643:T:C	0	46418643	C	T
1	chr1:46419432:A:G	0	46419432	G	A
1	chr1:46420268:A:C	0	46420268	C	A
1	chr1:46421281:A:G	0	46421281	G	A
1	chr1:46421848:T:C	0	46421848	C	T
1	chr1:46422907:C:T	0	46422907	T	C
1	chr1:46423233:G:A	0	46423233	A	G
1	chr1:46425185:C:T	0	46425185	T	C
1	chr1:46426253:C:G	0	46426253	G	C
1	chr1:46427139:C:T	0	46427139	T	C
1	chr1:46427140:G:A	0	46427140	A	G
1	chr1:46429969:A:G	0	46429969	G	A
1	chr1:46432026:C:T	0	46432026	T	C
1	chr1:46432391:C:A	0	46432391	A	C
1	chr1:46434240:G:T	0	46434240	T	G
1	chr1:46434275:A:G	0	46434275	G	A
1	chr1:46435375:A:G	0	46435375	G	A
1	chr1:46435874:C:T	0	46435874	T	C
1	chr1:46436208:A:G	0	46436208	G	A
1	chr1:46436518:T:C	0	46436518	C	T
1	chr1:46436789:T:C	0	46436789	C	T
1	chr1:46437164:T:C	0	46437164	C	T
1	chr1:46437722:G:A	0	46437722	A	G
1	chr1:46438867:G:A	0	46438867	A	G
1	chr1:46440130:G:T	0	46440130	T	G
1	chr1:46440452:G:A	0	46440452	A	G
1	chr1:46441121:T:A	0	46441121	A	T
1	chr1:46441637:C:T	0	46441637	T	C
1	chr1:46442553:T:G	0	46442553	G	T
1	chr1:46444728:TC:T	0	46444728	T	TC
1	chr1:46445388:T:C	0	46445388	C	T
1	chr1:46446394:A:G	0	46446394	G	A
1	chr1:46446490:C:T	0	46446490	T	C
1	chr1:46447628:T:C	0	46447628	C	T
1	chr1:46448818:G:A	0	46448818	A	G
1	chr1:46449379:A:T	0	46449379	T	A
1	chr1:46449618:AG:A	0	46449618	A	AG
1	chr1:46450847:G:A	0	46450847	A	G
1	chr1:46451195:C:CT	0	46451195	CT	C
1	chr1:46451836:C:T	0	46451836	T	C
1	chr1:46454071:A:T	0	46454071	T	A
1	chr1:46454282:G:A	0	46454282	A	G
1	chr1:46454320:C:T	0	46454320	T	C
1	chr1:46454359:C:G	0	46454359	G	C
1	chr1:46454415:G:A	0	46454415	A	G
1	chr1:46454659:A:G	0	46454659	G	A
1	chr1:46454979:G:A	0	46454979	A	G
1	chr1:46455515:T:C	0	46455515	C	T
1	chr1:46455608:C:G	0	46455608	G	C
1	chr1:46455786:G:A	0	46455786	A	G
1	chr1:46457007:C:T	0	46457007	T	C
1	chr1:46457430:T:C	0	46457430	C	T
1	chr1:46458004:C:T	0	46458004	T	C
1	chr1:46459562:C:T	0	46459562	T	C
1	chr1:46459922:T:C	0	46459922	C	T
1	chr1:46459937:T:C	0	46459937	C	T
1	chr1:46459964:A:G	0	46459964	G	A
1	chr1:46460177:G:A	0	46460177	A	G
1	chr1:46460495:T:C	0	46460495	C	T
1	chr1:46460502:G:A	0	46460502	A	G
1	chr1:46461431:T:C	0	46461431	C	T
1	chr1:46462012:C:T	0	46462012	T	C
1	chr1:46462677:G:A	0	46462677	A	G
1	chr1:46462917:A:G	0	46462917	G	A
1	chr1:46463041:T:C	0	46463041	C	T
1	chr1:46463118:C:T	0	46463118	T	C
1	chr1:46463640:A:G	0	46463640	G	A
1	chr1:46464760:C:T	0	46464760	T	C
1	chr1:46464991:C:T	0	46464991	T	C
1	chr1:46465690:A:C	0	46465690	C	A
1	chr1:46466182:A:G	0	46466182	G	A
1	chr1:46468589:C:T	0	46468589	T	C
1	chr1:46470405:A:G	0	46470405	G	A
1	chr1:46470751:G:A	0	46470751	A	G
1	chr1:46471301:A:T	0	46471301	T	A
1	chr1:46471483:C:A	0	46471483	A	C
1	chr1:46472681:T:C	0	46472681	C	T
1	chr1:46473165:C:T	0	46473165	T	C
1	chr1:46473601:G:A	0	46473601	A	G
1	chr1:46473897:G:A	0	46473897	A	G
1	chr1:46474014:C:T	0	46474014	T	C
1	chr1:46474504:A:G	0	46474504	G	A
1	chr1:46476261:G:A	0	46476261	A	G
1	chr1:46476270:GC:G	0	46476270	G	GC
1	chr1:46476306:A:G	0	46476306	G	A
1	chr1:46477258:A:G	0	46477258	G	A
1	chr1:46477471:ATGGGTTTTTTGACC:A	0	46477471	A	ATGGGTTTTTTGACC
1	chr1:46479133:C:T	0	46479133	T	C
1	chr1:46479590:G:A	0	46479590	A	G
1	chr1:46479598:G:A	0	46479598	A	G
1	chr1:46480251:A:G	0	46480251	G	A
1	chr1:46481425:A:G	0	46481425	G	A
1	chr1:46481496:G:A	0	46481496	A	G
1	chr1:46481958:T:C	0	46481958	C	T
1	chr1:46483079:G:C	0	46483079	C	G
1	chr1:46483144:G:A	0	46483144	A	G
1	chr1:46483696:G:A	0	46483696	A	G
1	chr1:46484059:G:A	0	46484059	A	G
1	chr1:46484566:C:T	0	46484566	T	C
1	chr1:46484813:G:C	0	46484813	C	G
1	chr1:46485725:G:A	0	46485725	A	G
1	chr1:46486247:A:G	0	46486247	G	A
1	chr1:46486518:C:T	0	46486518	T	C
1	chr1:46487690:G:A	0	46487690	A	G
1	chr1:46487719:T:C	0	46487719	C	T
1	chr1:46487761:C:T	0	46487761	T	C
1	chr1:46488269:C:T	0	46488269	T	C
1	chr1:46488312:C:T	0	46488312	T	C
1	chr1:46488591:T:C	0	46488591	C	T
1	chr1:46488915:T:C	0	46488915	C	T
1	chr1:46489034:C:T	0	46489034	T	C
1	chr1:46489915:A:G	0	46489915	G	A
1	chr1:46491588:G:A	0	46491588	A	G
1	chr1:46492047:A:C	0	46492047	C	A
1	chr1:46492312:A:G	0	46492312	G	A
1	chr1:46492722:TAG:T	0	46492722	T	TAG
1	chr1:46492839:C:A	0	46492839	A	C
1	chr1:46493038:A:G	0	46493038	G	A
1	chr1:46493433:G:A	0	46493433	A	G
1	chr1:46493956:A:G	0	46493956	G	A
1	chr1:46494881:A:G	0	46494881	G	A
1	chr1:46495983:CT:C	0	46495983	C	CT
1	chr1:46496109:C:A	0	46496109	A	C
1	chr1:46496242:A:C	0	46496242	C	A
1	chr1:46496685:C:T	0	46496685	T	C
1	chr1:46497374:G:A	0	46497374	A	G
1	chr1:46497402:C:G	0	46497402	G	C
1	chr1:46498015:A:G	0	46498015	G	A
1	chr1:46498219:G:A	0	46498219	A	G
1	chr1:46498355:A:T	0	46498355	T	A
1	chr1:46498633:A:G	0	46498633	G	A
1	chr1:46499050:T:TC	0	46499050	TC	T
1	chr1:46499424:C:T	0	46499424	T	C
1	chr1:46499558:A:G	0	46499558	G	A
1	chr1:46500343:CACTT:C	0	46500343	C	CACTT
1	chr1:46502224:G:C	0	46502224	C	G
1	chr1:46503176:C:T	0	46503176	T	C
1	chr1:46503346:G:T	0	46503346	T	G
1	chr1:46503906:G:T	0	46503906	T	G
1	chr1:46505697:A:G	0	46505697	G	A
1	chr1:46506684:G:A	0	46506684	A	G
1	chr1:46506933:T:A	0	46506933	A	T
1	chr1:46507286:A:G	0	46507286	G	A
1	chr1:46509028:A:G	0	46509028	G	A
1	chr1:46509622:G:A	0	46509622	A	G
1	chr1:46509808:C:G	0	46509808	G	C
1	chr1:46510205:T:C	0	46510205	C	T
1	chr1:46510858:C:G	0	46510858	G	C
1	chr1:46511045:C:T	0	46511045	T	C
1	chr1:46511165:C:T	0	46511165	T	C
1	chr1:46511511:G:A	0	46511511	A	G
1	chr1:46511639:G:A	0	46511639	A	G
1	chr1:46512140:T:C	0	46512140	C	T
1	chr1:46512404:C:A	0	46512404	A	C
1	chr1:46512752:A:G	0	46512752	G	A
1	chr1:46512825:C:T	0	46512825	T	C
1	chr1:46513213:C:T	0	46513213	T	C
1	chr1:46513274:C:T	0	46513274	T	C
1	chr1:46513550:C:T	0	46513550	T	C
1	chr1:46513671:T:C	0	46513671	C	T
1	chr1:46513882:G:C	0	46513882	C	G
1	chr1:46514682:A:C	0	46514682	C	A
1	chr1:46515473:G:C	0	46515473	C	G
1	chr1:46515554:G:A	0	46515554	A	G
1	chr1:46516030:C:G	0	46516030	G	C
1	chr1:46516414:G:A	0	46516414	A	G
1	chr1:46516689:A:G	0	46516689	G	A
1	chr1:46516919:C:CA	0	46516919	CA	C
1	chr1:46517191:C:G	0	46517191	G	C
1	chr1:46517375:T:C	0	46517375	C	T
1	chr1:46517648:A:G	0	46517648	G	A
1	chr1:46519520:A:G	0	46519520	G	A
1	chr1:46520361:A:G	0	46520361	G	A
1	chr1:46520650:G:T	0	46520650	T	G
1	chr1:46520969:A:G	0	46520969	G	A
1	chr1:46521416:A:T	0	46521416	T	A
1	chr1:46521670:G:A	0	46521670	A	G
1	chr1:46521924:G:A	0	46521924	A	G
1	chr1:46522046:A:G	0	46522046	G	A
1	chr1:46522172:T:C	0	46522172	C	T
1	chr1:46522381:T:C	0	46522381	C	T
1	chr1:46522703:A:C	0	46522703	C	A
1	chr1:46523497:T:C	0	46523497	C	T
1	chr1:46523800:G:C	0	46523800	C	G
1	chr1:46524070:T:C	0	46524070	C	T
1	chr1:46524133:C:T	0	46524133	T	C
1	chr1:46524754:C:T	0	46524754	T	C
1	chr1:46524785:G:A	0	46524785	A	G
1	chr1:46525193:A:G	0	46525193	G	A
1	chr1:46525547:G:A	0	46525547	A	G
1	chr1:46525624:C:T	0	46525624	T	C
1	chr1:46526218:C:T	0	46526218	T	C
1	chr1:46529085:C:T	0	46529085	T	C
1	chr1:46529441:C:T	0	46529441	T	C
1	chr1:46529631:C:T	0	46529631	T	C
1	chr1:46530594:C:T	0	46530594	T	C
1	chr1:46531455:C:G	0	46531455	G	C
1	chr1:46531598:C:T	0	46531598	T	C
1	chr1:46532337:T:C	0	46532337	C	T
1	chr1:46532413:G:C	0	46532413	C	G
1	chr1:46532646:A:T	0	46532646	T	A
1	chr1:46533348:G:A	0	46533348	A	G
1	chr1:46533566:G:A	0	46533566	A	G
1	chr1:46534086:T:C	0	46534086	C	T
1	chr1:46534894:T:C	0	46534894	C	T
1	chr1:46535324:T:C	0	46535324	C	T
1	chr1:46535475:C:T	0	46535475	T	C
1	chr1:46536050:G:A	0	46536050	A	G
1	chr1:46536414:C:T	0	46536414	T	C
1	chr1:46536424:G:A	0	46536424	A	G
1	chr1:46537004:A:G	0	46537004	G	A
1	chr1:46537217:C:T	0	46537217	T	C
1	chr1:46539008:T:C	0	46539008	C	T
1	chr1:46539038:A:C	0	46539038	C	A
1	chr1:46539192:G:A	0	46539192	A	G
1	chr1:46539301:T:C	0	46539301	C	T
1	chr1:46539584:T:C	0	46539584	C	T
1	chr1:46539757:C:T	0	46539757	T	C
1	chr1:46539918:C:T	0	46539918	T	C
1	chr1:46540473:A:G	0	46540473	G	A
1	chr1:46540985:C:T	0	46540985	T	C
1	chr1:46541176:G:A	0	46541176	A	G
1	chr1:46541652:G:A	0	46541652	A	G
1	chr1:46541672:G:A	0	46541672	A	G
1	chr1:46541687:C:T	0	46541687	T	C
1	chr1:46542172:A:G	0	46542172	G	A
1	chr1:46543211:G:A	0	46543211	A	G
1	chr1:46543671:C:G	0	46543671	G	C
1	chr1:46544085:G:A	0	46544085	A	G
1	chr1:46544127:A:G	0	46544127	G	A
1	chr1:46544157:G:T	0	46544157	T	G
1	chr1:46544355:A:G	0	46544355	G	A
1	chr1:46544383:A:G	0	46544383	G	A
1	chr1:46545700:T:C	0	46545700	C	T
1	chr1:46546015:C:G	0	46546015	G	C
1	chr1:46546090:A:G	0	46546090	G	A
1	chr1:46546200:C:T	0	46546200	T	C
1	chr1:46546472:G:A	0	46546472	A	G
1	chr1:46546776:T:C	0	46546776	C	T
1	chr1:46547508:A:G	0	46547508	G	A
1	chr1:46547639:C:T	0	46547639	T	C
1	chr1:46548209:C:T	0	46548209	T	C
1	chr1:46548397:G:T	0	46548397	T	G
1	chr1:46549401:A:C	0	46549401	C	A
1	chr1:46550546:A:G	0	46550546	G	A
1	chr1:46550840:G:A	0	46550840	A	G
1	chr1:46550891:G:A	0	46550891	A	G
1	chr1:46552332:A:G	0	46552332	G	A
1	chr1:46552775:C:T	0	46552775	T	C
1	chr1:46553121:A:G	0	46553121	G	A
1	chr1:46553491:T:A	0	46553491	A	T
1	chr1:46553679:A:T	0	46553679	T	A
1	chr1:46553993:G:A	0	46553993	A	G
1	chr1:46555773:C:T	0	46555773	T	C
1	chr1:46556027:C:T	0	46556027	T	C
1	chr1:46557088:A:C	0	46557088	C	A
1	chr1:46557336:G:C	0	46557336	C	G
1	chr1:46557859:C:A	0	46557859	A	C
1	chr1:46560167:GC:G	0	46560167	G	GC
1	chr1:46560733:C:A	0	46560733	A	C
1	chr1:46562271:T:C	0	46562271	C	T
1	chr1:46564623:C:T	0	46564623	T	C
1	chr1:46565668:G:A	0	46565668	A	G
1	chr1:46565870:G:A	0	46565870	A	G
1	chr1:46568177:T:C	0	46568177	C	T
1	chr1:46569256:T:C	0	46569256	C	T
1	chr1:46569971:T:C	0	46569971	C	T
1	chr1:46570318:G:A	0	46570318	A	G
1	chr1:46570877:T:C	0	46570877	C	T
1	chr1:46575094:T:A	0	46575094	A	T
1	chr1:46575932:T:TC	0	46575932	TC	T
1	chr1:46576940:C:T	0	46576940	T	C
1	chr1:46577211:A:G	0	46577211	G	A
1	chr1:46577527:A:G	0	46577527	G	A
1	chr1:46578572:A:G	0	46578572	G	A
1	chr1:46578921:A:T	0	46578921	T	A
1	chr1:46579541:A:T	0	46579541	T	A
1	chr1:46579683:G:C	0	46579683	C	G
1	chr1:46580363:T:G	0	46580363	G	T
1	chr1:46580793:AC:A	0	46580793	A	AC
1	chr1:46581258:G:A	0	46581258	A	G
1	chr1:46581554:G:A	0	46581554	A	G
1	chr1:46581769:A:G	0	46581769	G	A
1	chr1:46583850:AG:A	0	46583850	A	AG
1	chr1:46583897:C:T	0	46583897	T	C
1	chr1:46583938:C:T	0	46583938	T	C
1	chr1:46583954:G:C	0	46583954	C	G
1	chr1:46584075:A:C	0	46584075	C	A
1	chr1:46584548:T:C	0	46584548	C	T
1	chr1:46584661:T:C	0	46584661	C	T
1	chr1:46585016:C:T	0	46585016	T	C
1	chr1:46586276:C:T	0	46586276	T	C
1	chr1:46586664:TGAAA:T	0	46586664	T	TGAAA
1	chr1:46586863:A:G	0	46586863	G	A
1	chr1:46587094:A:G	0	46587094	G	A
1	chr1:46588825:T:A	0	46588825	A	T
1	chr1:46589279:C:G	0	46589279	G	C
1	chr1:46589667:C:T	0	46589667	T	C
1	chr1:46590276:G:A	0	46590276	A	G
1	chr1:46590555:T:C	0	46590555	C	T
1	chr1:46590675:C:T	0	46590675	T	C
1	chr1:46591961:T:C	0	46591961	C	T
1	chr1:46592172:G:A	0	46592172	A	G
1	chr1:46592523:G:A	0	46592523	A	G
1	chr1:46593191:C:T	0	46593191	T	C
1	chr1:46594406:G:A	0	46594406	A	G
1	chr1:46594983:C:G	0	46594983	G	C
1	chr1:46595908:C:T	0	46595908	T	C
1	chr1:46597228:G:A	0	46597228	A	G
1	chr1:46597413:C:T	0	46597413	T	C
1	chr1:46599754:T:C	0	46599754	C	T
1	chr1:46599959:ACTT:A	0	46599959	A	ACTT
1	chr1:46600038:A:G	0	46600038	G	A
1	chr1:46600711:T:C	0	46600711	C	T
1	chr1:46600916:G:A	0	46600916	A	G
1	chr1:46601601:C:T	0	46601601	T	C
1	chr1:46602151:T:C	0	46602151	C	T
1	chr1:46602823:A:G	0	46602823	G	A
1	chr1:46603005:C:T	0	46603005	T	C
1	chr1:46604036:T:TC	0	46604036	TC	T
1	chr1:46605138:TCCAACCTGAGGGCC:T	0	46605138	T	TCCAACCTGAGGGCC
1	chr1:46605736:G:C	0	46605736	C	G
1	chr1:46606472:A:G	0	46606472	G	A
1	chr1:46606846:A:G	0	46606846	G	A
1	chr1:46607197:C:T	0	46607197	T	C
1	chr1:46607265:C:T	0	46607265	T	C
1	chr1:46608790:A:G	0	46608790	G	A
1	chr1:46610260:C:T	0	46610260	T	C
1	chr1:46610826:A:G	0	46610826	G	A
1	chr1:46610916:C:A	0	46610916	A	C
1	chr1:46611309:G:C	0	46611309	C	G
1	chr1:46611908:C:T	0	46611908	T	C
1	chr1:46612199:T:C	0	46612199	C	T
1	chr1:46612530:G:A	0	46612530	A	G
1	chr1:46612965:T:C	0	46612965	C	T
1	chr1:46614635:C:T	0	46614635	T	C
1	chr1:46614993:C:T	0	46614993	T	C
1	chr1:46615069:C:T	0	46615069	T	C
1	chr1:46615311:G:A	0	46615311	A	G
1	chr1:46615447:C:G	0	46615447	G	C
1	chr1:46617353:A:C	0	46617353	C	A
1	chr1:46617673:T:C	0	46617673	C	T
1	chr1:46618682:A:C	0	46618682	C	A
1	chr1:46618975:A:G	0	46618975	G	A
1	chr1:46620202:C:G	0	46620202	G	C
1	chr1:46620222:T:G	0	46620222	G	T
1	chr1:46620585:A:G	0	46620585	G	A
1	chr1:46620745:A:G	0	46620745	G	A
1	chr1:46620775:T:C	0	46620775	C	T
1	chr1:46621113:GA:G	0	46621113	G	GA
1	chr1:46621244:C:T	0	46621244	T	C
1	chr1:46621653:A:G	0	46621653	G	A
1	chr1:46621694:G:A	0	46621694	A	G
1	chr1:46622296:A:G	0	46622296	G	A
1	chr1:46622444:A:G	0	46622444	G	A
1	chr1:46623165:C:T	0	46623165	T	C
1	chr1:46623208:A:G	0	46623208	G	A
1	chr1:46623352:G:A	0	46623352	A	G
1	chr1:46623945:T:C	0	46623945	C	T
1	chr1:46625477:T:C	0	46625477	C	T
1	chr1:46625578:C:T	0	46625578	T	C
1	chr1:46625949:G:A	0	46625949	A	G
1	chr1:46628033:G:A	0	46628033	A	G
1	chr1:46628041:A:C	0	46628041	C	A
1	chr1:46628045:C:T	0	46628045	T	C
1	chr1:46628213:C:T	0	46628213	T	C
1	chr1:46628328:T:C	0	46628328	C	T
1	chr1:46628395:A:G	0	46628395	G	A
1	chr1:46628595:C:T	0	46628595	T	C
1	chr1:46630282:G:T	0	46630282	T	G
1	chr1:46631355:C:T	0	46631355	T	C
1	chr1:46633563:A:C	0	46633563	C	A
1	chr1:46634049:T:C	0	46634049	C	T
1	chr1:46634427:C:A	0	46634427	A	C
1	chr1:46638159:T:A	0	46638159	A	T
1	chr1:46638198:A:T	0	46638198	T	A
1	chr1:46638214:C:A	0	46638214	A	C
1	chr1:46639036:T:C	0	46639036	C	T
1	chr1:46639328:G:A	0	46639328	A	G
1	chr1:46641344:G:A	0	46641344	A	G
1	chr1:46641718:A:G	0	46641718	G	A
1	chr1:46642693:G:A	0	46642693	A	G
1	chr1:46643417:A:G	0	46643417	G	A
```
