## Supplementary material for "Characterization of shared and ancestry-specific signals driving complex traits using multi-ancestry fine-mapping": mesusieoutput

```
                 eur          afr      eur_afr
   [1,] 5.450602e-10 4.573667e-10 1.480482e-10
   [2,] 6.895930e-10 4.357515e-10 1.286663e-10
   [3,] 1.991316e-09 3.884355e-10 1.333106e-10
   [4,] 1.193989e-08 9.450556e-10 8.124754e-11
   [5,] 9.739917e-10 1.469971e-09 2.131463e-10
   [6,] 1.058137e-09 1.468255e-09 2.180559e-10
   [7,] 1.255096e-09 1.459048e-09 2.306308e-10
   [8,] 1.692934e-09 3.643923e-10 1.870875e-10
   [9,] 8.726342e-10 7.472632e-10 1.756418e-10
  [10,] 1.579198e-09 3.855154e-10 8.449977e-11
  [11,] 1.089135e-09 7.808760e-10 1.897482e-10
  [12,] 1.060664e-09 6.563641e-10 1.918088e-10
  [13,] 1.159128e-09 6.656334e-10 1.928445e-10
  [14,] 7.177920e-10 1.629206e-08 1.103563e-09
  [15,] 8.489298e-10 6.779631e-10 2.424124e-10
  [16,] 4.912243e-10 4.204884e-09 3.468226e-10
  [17,] 9.218030e-10 1.531068e-09 4.089727e-10
  [18,] 1.156551e-09 6.254551e-10 2.134181e-10
  [19,] 4.725078e-10 2.823744e-10 8.392153e-11
  [20,] 7.857449e-10 6.779898e-10 2.270653e-10
  [21,] 4.873748e-10 3.322586e-10 8.238191e-11
  [22,] 2.242401e-09 3.101590e-10 1.869682e-10
  [23,] 5.887337e-09 1.108135e-09 1.301914e-10
  [24,] 5.993324e-10 3.962954e-10 1.111391e-10
  [25,] 1.226343e-09 5.992119e-10 3.286431e-10
  [26,] 3.947349e-10 3.001496e-10 7.651501e-11
  [27,] 7.827658e-10 3.790121e-10 1.180908e-10
  [28,] 8.162264e-10 7.391316e-10 1.904209e-10
  [29,] 7.810809e-10 3.818410e-10 1.143929e-10
  [30,] 4.597114e-10 5.607185e-10 1.177357e-10
  [31,] 4.253415e-10 3.124580e-10 8.057326e-11
  [32,] 4.913153e-10 6.166499e-10 1.173703e-10
  [33,] 3.945515e-10 2.871503e-10 7.682201e-11
  [34,] 1.032120e-09 1.084412e-09 1.658802e-10
  [35,] 4.544940e-10 3.405454e-10 9.979709e-11
  [36,] 6.175031e-10 5.984024e-10 1.072809e-10
  [37,] 7.907112e-10 8.889325e-10 2.318335e-10
  [38,] 8.025468e-10 5.011633e-10 1.559195e-10
  [39,] 7.891034e-10 6.923432e-10 1.906580e-10
  [40,] 5.855389e-10 1.489024e-09 1.245517e-10
  [41,] 4.285388e-10 1.535444e-09 1.219056e-10
  [42,] 7.123649e-10 1.131948e-09 1.258148e-10
  [43,] 1.345243e-09 3.781486e-10 1.183396e-10
  [44,] 9.864033e-10 3.239337e-09 4.079498e-10
  [45,] 8.110074e-10 7.763386e-10 1.085868e-10
  [46,] 1.424639e-09 7.104616e-10 2.259389e-10
  [47,] 8.557326e-10 1.191543e-09 1.616850e-10
  [48,] 4.228228e-10 4.882116e-10 9.150110e-11
  [49,] 4.331713e-10 4.719220e-10 9.092670e-11
  [50,] 6.193199e-10 2.341350e-09 3.630498e-10
  [51,] 6.382851e-10 2.364715e-09 3.289299e-10
  [52,] 7.987094e-10 7.231624e-10 1.895349e-10
  [53,] 1.572675e-09 6.829148e-10 3.154432e-10
  [54,] 1.081603e-09 9.134068e-10 1.019467e-10
  [55,] 3.708469e-10 1.110383e-09 1.744247e-10
  [56,] 3.830958e-10 8.208816e-10 1.176519e-10
  [57,] 1.080765e-09 8.862757e-10 2.059189e-10
  [58,] 2.000127e-09 6.623832e-10 8.474941e-11
  [59,] 2.000964e-09 7.011661e-10 8.558949e-11
  [60,] 1.048326e-09 9.279560e-10 1.959932e-10
  [61,] 4.144637e-10 2.893605e-10 8.413161e-11
  [62,] 8.961075e-10 3.344393e-10 1.096430e-10
  [63,] 8.049392e-10 5.766134e-10 3.318959e-10
  [64,] 8.519450e-10 6.420314e-10 9.173678e-11
  [65,] 8.858004e-10 6.970968e-10 9.115306e-11
  [66,] 4.109542e-10 3.866884e-10 9.359559e-11
  [67,] 1.885832e-09 4.067582e-10 1.563746e-10
  [68,] 9.806604e-10 7.787281e-10 2.832672e-10
  [69,] 9.904652e-10 7.719057e-10 2.837042e-10
  [70,] 9.597551e-10 7.156622e-10 2.528004e-10
  [71,] 9.927496e-10 5.254340e-10 1.899912e-10
  [72,] 9.751376e-10 7.805725e-10 2.820897e-10
  [73,] 1.020740e-09 4.184308e-10 1.729616e-10
  [74,] 1.093901e-09 7.853234e-10 2.740070e-10
  [75,] 9.857349e-10 7.762988e-10 2.839590e-10
  [76,] 9.958351e-10 7.473455e-10 2.759037e-10
  [77,] 9.979551e-10 8.040540e-10 2.981575e-10
  [78,] 1.067398e-09 6.754101e-10 2.585936e-10
  [79,] 9.631627e-10 7.708568e-10 2.745024e-10
  [80,] 9.517009e-10 7.639607e-10 2.679956e-10
  [81,] 9.800764e-10 7.645013e-10 2.777095e-10
  [82,] 1.076866e-09 6.430432e-10 2.469511e-10
  [83,] 1.084693e-09 6.528180e-10 2.523949e-10
  [84,] 1.041655e-09 1.299272e-09 4.110997e-10
  [85,] 6.073840e-10 2.953306e-09 1.225511e-10
  [86,] 5.041703e-10 7.777930e-10 9.243267e-11
  [87,] 4.095813e-10 8.804832e-09 2.795132e-10
  [88,] 4.025442e-10 3.224036e-10 7.688324e-11
  [89,] 6.368045e-10 1.741307e-08 2.405903e-10
  [90,] 1.106032e-09 5.281359e-10 2.437731e-10
  [91,] 4.409579e-10 3.550156e-10 7.988779e-11
  [92,] 2.393343e-09 2.900197e-10 1.034567e-10
  [93,] 1.057745e-09 3.548394e-10 9.085703e-11
  [94,] 1.915006e-09 1.421637e-09 1.025881e-09
  [95,] 1.913713e-09 1.416660e-09 1.020678e-09
  [96,] 1.023501e-09 5.112718e-10 2.237630e-10
  [97,] 1.941914e-09 1.492184e-09 1.105321e-09
  [98,] 1.888171e-09 1.420958e-09 1.011044e-09
  [99,] 1.956534e-09 1.427508e-09 1.053624e-09
 [100,] 1.876267e-09 1.254930e-09 8.568926e-10
 [101,] 2.273523e-09 2.954424e-10 9.865031e-11
 [102,] 4.829869e-10 4.762032e-10 8.473873e-11
 [103,] 1.790840e-09 1.383490e-09 9.284779e-10
 [104,] 1.883209e-09 1.428827e-09 1.015410e-09
 [105,] 1.868499e-09 1.428827e-09 1.007319e-09
 [106,] 1.040906e-09 3.537419e-10 9.091171e-11
 [107,] 1.970723e-09 3.848908e-10 8.495195e-11
 [108,] 1.058881e-09 3.452245e-10 9.021553e-11
 [109,] 1.051675e-09 3.441363e-10 9.018926e-11
 [110,] 2.268775e-09 2.883438e-10 1.046322e-10
 [111,] 1.061430e-09 5.299854e-10 2.393617e-10
 [112,] 2.379415e-09 2.893232e-10 1.042182e-10
 [113,] 4.855088e-10 4.720854e-10 8.459621e-11
 [114,] 4.854934e-10 4.713225e-10 8.458133e-11
 [115,] 1.006647e-09 3.420017e-10 9.029685e-11
 [116,] 1.044948e-09 3.453156e-10 9.027948e-11
 [117,] 1.617691e-09 5.959587e-10 1.696287e-10
 [118,] 7.870916e-10 3.762113e-10 1.110590e-10
 [119,] 2.252725e-09 1.384308e-09 1.157778e-09
 [120,] 4.862957e-10 2.684439e-09 1.288674e-10
 [121,] 4.120549e-10 6.209898e-10 9.820954e-11
 [122,] 2.588861e-09 1.029249e-09 5.749090e-10
 [123,] 9.649644e-10 9.458357e-10 2.925236e-10
 [124,] 2.184452e-09 1.425846e-09 1.169102e-09
 [125,] 7.769652e-10 4.019920e-10 1.151409e-10
 [126,] 8.836689e-10 7.400666e-10 2.488126e-10
 [127,] 1.132798e-09 3.627180e-10 9.064462e-11
 [128,] 4.866469e-10 5.491385e-10 1.017882e-10
 [129,] 1.057070e-09 1.421827e-09 1.636598e-10
 [130,] 2.075868e-09 1.330272e-09 1.016559e-09
 [131,] 7.673069e-10 4.426593e-10 1.311942e-10
 [132,] 1.868509e-09 1.258525e-09 1.749864e-10
 [133,] 2.016099e-09 1.422176e-09 1.079620e-09
 [134,] 7.672794e-10 4.037013e-10 1.217192e-10
 [135,] 9.170066e-10 6.478855e-10 1.527445e-10
 [136,] 2.108453e-09 1.532237e-09 1.239955e-09
 [137,] 7.055615e-10 2.857814e-09 1.067374e-10
 [138,] 8.533630e-10 6.013009e-10 1.797768e-10
 [139,] 7.669920e-10 3.835746e-10 1.167163e-10
 [140,] 2.202148e-09 1.420058e-09 1.173332e-09
 [141,] 7.788511e-10 4.180798e-10 1.204345e-10
 [142,] 2.216613e-09 1.478786e-09 1.244419e-09
 [143,] 7.365882e-10 4.962911e-09 1.141281e-09
 [144,] 7.433253e-10 1.426319e-09 3.755649e-10
 [145,] 8.291976e-10 1.713778e-09 2.935275e-10
 [146,] 1.515390e-09 1.317848e-09 7.543702e-10
 [147,] 7.775955e-10 6.274372e-09 1.189928e-09
 [148,] 1.542540e-09 1.648711e-09 1.050006e-09
 [149,] 8.393385e-10 8.123309e-10 1.300641e-10
 [150,] 1.564523e-09 4.896477e-10 1.874502e-10
 [151,] 1.429963e-09 1.251517e-09 6.679689e-10
 [152,] 1.525684e-09 1.403659e-09 8.193118e-10
 [153,] 8.242017e-10 2.455710e-09 9.937997e-11
 [154,] 7.489620e-10 8.312086e-09 1.340733e-10
 [155,] 7.009802e-10 7.942114e-10 2.366210e-10
 [156,] 8.210514e-10 7.163637e-10 1.849533e-10
 [157,] 1.671645e-09 4.955534e-10 1.952163e-10
 [158,] 1.401241e-09 1.325042e-09 6.967771e-10
 [159,] 1.041912e-09 2.980712e-10 1.358190e-10
 [160,] 8.193977e-10 9.020875e-10 2.176993e-10
 [161,] 4.138287e-10 3.786250e-10 1.128945e-10
 [162,] 8.195366e-10 9.020875e-10 2.177242e-10
 [163,] 1.513612e-09 1.277366e-09 7.236229e-10
 [164,] 1.457107e-09 1.277366e-09 6.956154e-10
 [165,] 6.584510e-10 2.310482e-09 1.044614e-10
 [166,] 1.130612e-09 6.297457e-10 1.921128e-10
 [167,] 1.127746e-09 6.170385e-10 1.862814e-10
 [168,] 1.125202e-09 6.399239e-10 1.908492e-10
 [169,] 1.433590e-09 1.275534e-09 6.826840e-10
 [170,] 1.081108e-09 1.163164e-09 3.609768e-10
 [171,] 1.080791e-09 1.119424e-09 3.480018e-10
 [172,] 4.994604e-10 1.839211e-09 1.363905e-10
 [173,] 8.781372e-10 1.548925e-09 2.299617e-10
 [174,] 1.087520e-09 1.097094e-09 3.470625e-10
 [175,] 3.995588e-10 2.985847e-10 8.541157e-11
 [176,] 4.077016e-10 8.370901e-10 1.124846e-10
 [177,] 1.506853e-09 3.997588e-10 1.226956e-10
 [178,] 1.432440e-09 1.449769e-09 8.087453e-10
 [179,] 8.500677e-10 3.546860e-10 9.716965e-11
 [180,] 8.460887e-10 1.001720e-09 2.032317e-10
 [181,] 8.151322e-10 4.382512e-09 5.398105e-10
 [182,] 1.840259e-09 5.008154e-10 2.041732e-10
 [183,] 3.853520e-10 2.925939e-10 8.102798e-11
 [184,] 1.441790e-09 6.802983e-10 3.264011e-10
 [185,] 8.092032e-10 4.932715e-09 6.107597e-10
 [186,] 4.081482e-10 4.557082e-10 9.456266e-11
 [187,] 6.479099e-10 6.577481e-10 9.090277e-11
 [188,] 2.150196e-09 3.587180e-10 2.233680e-10
 [189,] 1.532460e-09 3.310259e-10 1.511904e-10
 [190,] 3.846240e-10 7.111525e-10 1.111189e-10
 [191,] 1.235675e-09 1.462177e-09 6.871828e-10
 [192,] 8.244387e-10 5.788508e-10 2.059498e-10
 [193,] 7.486950e-10 3.731969e-10 1.125184e-10
 [194,] 5.327086e-10 2.986221e-10 8.342565e-11
 [195,] 5.475861e-10 7.518947e-10 1.058156e-10
 [196,] 5.294651e-10 9.070410e-10 1.148747e-10
 [197,] 5.741268e-10 1.524145e-09 1.236902e-10
 [198,] 3.714612e-10 3.177540e-10 7.899205e-11
 [199,] 4.829501e-10 7.641894e-10 1.383161e-10
 [200,] 8.231650e-10 2.863347e-09 4.615104e-10
 [201,] 1.256230e-09 1.038708e-09 3.336477e-10
 [202,] 1.194452e-09 1.483539e-09 4.403163e-10
 [203,] 5.719991e-10 3.578236e-10 1.136822e-10
 [204,] 3.843010e-10 2.839937e-10 7.527463e-11
 [205,] 5.645865e-10 1.874526e-07 4.957766e-10
 [206,] 6.325546e-10 3.489576e-08 2.469194e-10
 [207,] 4.098399e-10 5.086748e-10 8.959448e-11
 [208,] 6.277779e-10 3.829484e-08 2.556375e-10
 [209,] 5.810667e-10 1.781852e-07 5.435352e-10
 [210,] 6.051841e-10 4.136203e-08 2.731570e-10
 [211,] 6.392583e-10 3.479123e-08 2.434334e-10
 [212,] 5.998613e-10 4.243669e-08 2.786896e-10
 [213,] 7.169886e-10 1.675716e-09 2.640604e-10
 [214,] 5.876307e-10 5.394424e-08 3.153870e-10
 [215,] 7.199867e-10 1.429349e-09 2.549135e-10
 [216,] 8.682980e-10 7.217786e-10 1.193946e-10
 [217,] 5.442951e-10 4.319248e-08 3.144537e-10
 [218,] 7.229961e-10 2.124331e-08 2.360991e-10
 [219,] 7.199470e-10 2.193711e-08 2.397710e-10
 [220,] 5.022935e-10 4.533517e-10 8.103290e-11
 [221,] 5.470504e-10 3.887740e-08 3.067414e-10
 [222,] 1.234167e-09 1.240120e-09 3.538419e-10
 [223,] 5.243683e-10 3.283131e-08 3.081808e-10
 [224,] 4.744745e-10 4.524602e-08 5.104068e-10
 [225,] 6.097759e-10 1.243062e-08 2.095338e-10
 [226,] 5.082719e-10 1.972741e-08 3.148648e-10
 [227,] 1.243842e-09 1.001431e-09 2.354617e-10
 [228,] 5.686128e-10 4.337993e-10 8.134155e-11
 [229,] 5.173041e-10 4.553536e-10 8.442479e-11
 [230,] 4.212666e-10 6.431560e-10 9.738968e-11
 [231,] 7.198652e-10 1.493447e-09 2.477032e-10
 [232,] 7.199886e-10 1.495183e-09 2.470612e-10
 [233,] 4.211877e-10 7.328162e-10 1.030651e-10
 [234,] 7.199285e-10 1.510724e-09 2.488302e-10
 [235,] 6.801992e-10 5.237719e-09 1.221850e-10
 [236,] 5.870569e-10 4.921512e-10 8.535237e-11
 [237,] 3.916680e-10 4.246334e-10 1.068880e-10
 [238,] 7.748973e-10 3.338203e-10 1.081579e-10
 [239,] 7.489807e-10 1.082406e-09 2.349587e-10
 [240,] 7.617067e-10 1.328130e-09 2.807640e-10
 [241,] 3.941601e-10 3.942586e-10 1.071838e-10
 [242,] 7.395476e-10 1.115255e-09 2.408331e-10
 [243,] 5.539257e-10 1.102247e-09 1.026232e-10
 [244,] 8.058714e-10 1.220458e-09 4.339131e-10
 [245,] 5.764589e-10 5.651787e-08 4.395894e-10
 [246,] 4.917481e-10 1.165906e-08 2.434157e-09
 [247,] 1.458253e-09 8.760439e-10 2.606032e-10
 [248,] 6.917191e-10 1.343320e-09 1.084248e-10
 [249,] 6.897524e-10 1.008877e-09 1.100753e-10
 [250,] 7.779448e-10 4.666225e-09 1.434968e-10
 [251,] 9.466618e-10 7.843512e-10 1.832853e-10
 [252,] 7.600956e-10 1.321071e-09 2.808231e-10
 [253,] 9.136968e-10 5.256121e-10 3.156051e-10
 [254,] 4.420362e-10 7.052218e-09 3.356030e-10
 [255,] 4.186594e-10 2.000200e-09 3.384598e-10
 [256,] 7.696211e-10 3.050628e-09 1.645900e-10
 [257,] 5.080562e-10 2.170728e-09 5.980356e-10
 [258,] 4.842600e-10 5.474572e-10 1.805903e-10
 [259,] 6.200343e-10 1.265980e-09 2.623135e-10
 [260,] 5.784492e-10 4.129381e-10 1.139479e-10
 [261,] 5.125535e-10 3.558917e-10 1.000563e-10
 [262,] 4.856935e-10 9.110086e-10 2.805165e-10
 [263,] 2.356210e-09 4.400614e-10 4.120019e-10
 [264,] 1.659022e-09 3.659414e-10 1.856740e-10
 [265,] 4.095926e-10 6.435098e-10 1.720955e-10
 [266,] 1.062068e-09 8.301753e-09 1.456964e-10
 [267,] 3.851095e-10 3.662149e-10 9.473309e-11
 [268,] 4.221498e-10 8.696576e-10 2.120057e-10
 [269,] 1.145687e-09 4.334630e-09 1.199678e-10
 [270,] 1.207009e-09 7.050992e-10 2.223176e-10
 [271,] 3.944458e-10 3.483766e-10 9.352801e-11
 [272,] 3.835044e-10 4.671553e-10 1.073086e-10
 [273,] 7.649313e-10 9.521096e-10 2.616730e-10
 [274,] 3.833514e-10 4.045309e-10 9.659986e-11
 [275,] 3.864334e-10 4.706319e-10 1.147541e-10
 [276,] 3.837617e-10 3.759111e-10 9.515835e-11
 [277,] 1.129191e-09 6.525428e-09 1.344978e-10
 [278,] 8.432091e-10 1.266484e-09 3.081929e-10
 [279,] 9.522309e-10 7.104037e-10 1.891209e-10
 [280,] 9.193879e-10 7.556790e-10 1.526583e-10
 [281,] 1.045096e-09 3.097194e-10 1.001957e-10
 [282,] 1.059470e-09 3.244702e-10 1.014041e-10
 [283,] 4.107525e-10 3.355107e-10 9.662147e-11
 [284,] 1.376274e-09 3.737806e-10 1.984937e-10
 [285,] 6.020618e-10 9.932413e-10 1.922398e-10
 [286,] 6.648488e-10 5.064437e-09 2.348573e-10
 [287,] 6.976666e-10 1.101815e-09 1.081455e-10
 [288,] 8.387684e-10 4.759646e-10 8.503049e-11
 [289,] 1.691909e-09 9.949412e-10 3.221143e-10
 [290,] 7.058486e-10 4.443833e-10 8.920007e-11
 [291,] 7.342065e-10 3.372230e-10 9.635233e-11
 [292,] 6.041142e-10 1.718762e-09 1.222933e-10
 [293,] 5.559850e-10 8.176936e-10 1.076493e-10
 [294,] 5.553596e-10 8.909652e-10 1.096676e-10
 [295,] 4.012558e-10 1.422128e-09 2.447631e-10
 [296,] 9.835291e-10 6.789234e-10 1.920690e-10
 [297,] 4.035552e-10 1.322846e-09 2.420774e-10
 [298,] 5.501382e-10 8.869793e-10 1.099574e-10
 [299,] 4.058130e-10 1.369409e-09 2.552782e-10
 [300,] 4.156824e-10 2.820020e-10 7.936116e-11
 [301,] 5.487215e-10 9.351493e-10 1.114285e-10
 [302,] 3.997547e-10 3.475261e-09 4.350372e-10
 [303,] 1.524405e-09 7.740412e-10 2.375358e-10
 [304,] 4.026540e-10 5.322195e-09 6.177881e-10
 [305,] 4.063178e-10 1.552566e-09 2.716240e-10
 [306,] 4.627563e-10 7.058453e-10 1.338747e-10
 [307,] 3.748198e-10 1.340284e-09 1.711299e-10
 [308,] 4.014880e-10 8.747974e-10 1.287456e-10
 [309,] 4.899205e-10 3.503564e-10 8.558006e-11
 [310,] 5.044507e-10 3.318502e-10 8.772763e-11
 [311,] 3.985218e-10 3.300507e-10 8.471583e-11
 [312,] 4.001891e-10 3.246736e-10 8.433034e-11
 [313,] 4.713721e-10 2.156679e-09 1.919835e-10
 [314,] 4.645937e-10 2.144625e-09 2.008400e-10
 [315,] 4.058418e-10 3.265179e-10 8.691405e-11
 [316,] 4.063009e-10 3.243215e-10 8.583319e-11
 [317,] 4.071295e-10 3.313327e-10 8.348393e-11
 [318,] 5.617243e-10 3.161042e-10 9.520688e-11
 [319,] 4.588807e-10 4.349079e-09 3.846359e-10
 [320,] 5.926369e-10 4.058474e-10 1.469379e-10
 [321,] 4.599471e-10 6.199962e-09 5.415454e-10
 [322,] 3.974596e-10 7.643138e-10 1.169912e-10
 [323,] 1.556158e-09 3.616924e-10 9.843752e-11
 [324,] 2.842360e-09 3.643856e-10 8.908521e-11
 [325,] 8.345339e-10 5.170631e-10 7.597165e-11
 [326,] 1.962164e-09 3.452092e-10 9.886217e-11
 [327,] 4.070055e-10 3.757099e-10 8.069244e-11
 [328,] 4.411292e-10 6.985664e-10 1.158695e-10
 [329,] 4.513298e-10 4.293437e-10 1.142050e-10
 [330,] 1.254850e-09 3.911731e-10 1.330144e-10
 [331,] 1.269478e-09 3.913958e-10 1.316402e-10
 [332,] 1.284227e-09 3.992312e-10 1.277567e-10
 [333,] 4.466464e-09 6.019115e-10 3.682891e-10
 [334,] 4.474312e-10 1.152976e-09 1.278959e-10
 [335,] 1.547273e-09 3.942884e-10 1.371895e-10
 [336,] 1.574625e-09 3.849841e-10 1.485707e-10
 [337,] 1.586371e-09 3.849841e-10 1.489747e-10
 [338,] 1.551531e-09 3.847874e-10 1.490209e-10
 [339,] 1.545802e-09 3.854273e-10 1.468603e-10
 [340,] 8.499178e-10 3.068692e-10 1.019608e-10
 [341,] 1.585013e-09 3.893751e-10 1.425816e-10
 [342,] 1.500377e-09 3.881417e-10 1.407790e-10
 [343,] 1.548455e-09 3.863197e-10 1.448294e-10
 [344,] 9.535866e-10 3.296606e-10 8.886907e-11
 [345,] 4.222960e-10 3.425013e-10 8.170486e-11
 [346,] 1.693152e-09 4.231085e-10 1.715780e-10
 [347,] 1.613229e-09 4.281566e-10 1.631561e-10
 [348,] 1.767852e-09 4.227290e-10 1.747296e-10
 [349,] 3.978770e-09 2.328253e-09 4.467015e-09
 [350,] 1.374959e-09 3.106119e-10 1.351624e-10
 [351,] 1.704838e-09 4.475238e-10 1.728682e-10
 [352,] 4.553018e-10 2.452146e-09 3.109109e-10
 [353,] 4.537385e-10 2.439242e-09 3.034648e-10
 [354,] 4.439782e-10 3.310566e-10 8.894550e-11
 [355,] 4.915924e-10 1.240978e-09 2.114034e-10
 [356,] 4.801447e-10 1.266685e-09 1.971021e-10
 [357,] 4.530580e-10 2.033229e-09 2.725986e-10
 [358,] 4.525254e-10 1.975470e-09 2.661547e-10
 [359,] 4.489201e-10 4.124618e-10 1.006204e-10
 [360,] 4.474127e-10 4.182257e-10 1.018441e-10
 [361,] 4.464727e-10 4.186416e-10 1.025209e-10
 [362,] 4.560026e-10 5.201462e-10 1.141199e-10
 [363,] 4.562641e-10 5.239867e-10 1.143496e-10
 [364,] 4.496964e-10 5.169325e-10 1.190008e-10
 [365,] 4.623942e-10 4.633374e-10 1.051935e-10
 [366,] 4.517537e-10 5.550238e-10 1.256461e-10
 [367,] 4.517205e-10 6.196070e-10 1.323301e-10
 [368,] 4.533352e-10 6.879817e-10 1.379952e-10
 [369,] 4.585370e-10 4.136330e-10 1.089855e-10
 [370,] 5.819090e-10 1.196726e-08 2.169343e-10
 [371,] 3.599484e-09 1.319010e-09 7.895267e-11
 [372,] 1.477753e-09 5.816878e-10 1.794637e-10
 [373,] 1.531402e-09 5.838644e-10 1.792777e-10
 [374,] 4.199310e-10 3.020945e-10 8.246233e-11
 [375,] 2.706249e-09 3.984088e-10 1.191908e-10
 [376,] 6.111008e-10 6.184342e-10 1.256527e-10
 [377,] 5.979410e-10 5.990482e-10 1.255019e-10
 [378,] 4.451010e-10 3.721016e-10 8.954138e-11
 [379,] 5.695916e-10 5.303471e-10 1.343679e-10
 [380,] 4.279090e-10 3.832553e-10 9.391137e-11
 [381,] 5.463653e-10 4.131968e-10 1.153414e-10
 [382,] 8.979644e-10 1.660942e-09 3.181004e-10
 [383,] 5.549432e-10 4.489485e-10 1.252888e-10
 [384,] 3.836648e-10 2.966465e-10 7.736690e-11
 [385,] 6.274898e-10 6.993976e-10 1.771909e-10
 [386,] 3.879790e-10 4.223174e-10 9.857767e-11
 [387,] 8.366571e-10 4.259145e-10 1.432413e-10
 [388,] 8.488897e-10 4.500143e-10 1.546420e-10
 [389,] 7.829368e-10 4.952700e-10 1.627022e-10
 [390,] 7.805638e-10 4.596683e-10 1.500055e-10
 [391,] 1.556227e-09 4.656557e-10 1.576148e-10
 [392,] 1.608838e-09 4.677588e-10 1.618201e-10
 [393,] 7.664868e-10 4.659715e-10 1.492123e-10
 [394,] 1.259876e-09 1.665788e-09 5.906850e-10
 [395,] 5.335362e-10 3.661633e-09 5.006801e-10
 [396,] 1.635197e-09 4.727527e-10 1.645453e-10
 [397,] 7.753565e-10 4.582717e-10 1.485133e-10
 [398,] 7.889562e-10 4.471230e-10 1.469711e-10
 [399,] 7.961858e-10 5.164478e-10 1.498647e-10
 [400,] 7.978525e-10 4.990808e-10 1.459415e-10
 [401,] 4.415035e-10 2.843532e-10 7.748149e-11
 [402,] 7.648060e-10 6.740741e-10 2.158851e-10
 [403,] 7.866950e-10 6.101608e-10 2.042675e-10
 [404,] 8.067420e-10 7.272409e-10 1.828881e-10
 [405,] 7.672099e-10 6.062046e-10 1.950811e-10
 [406,] 7.658863e-10 5.892352e-10 1.893723e-10
 [407,] 7.948697e-10 5.029373e-10 1.455403e-10
 [408,] 1.314197e-09 3.082165e-09 1.143488e-09
 [409,] 1.400811e-09 8.706120e-10 3.445362e-10
 [410,] 1.353174e-09 7.749446e-10 2.214959e-10
 [411,] 5.294763e-10 3.025665e-10 9.417078e-11
 [412,] 7.698438e-10 6.002234e-10 1.942432e-10
 [413,] 7.746765e-10 6.255126e-10 2.043969e-10
 [414,] 7.695197e-10 5.996871e-10 1.939444e-10
 [415,] 7.691532e-10 6.226630e-10 2.009739e-10
 [416,] 7.663541e-10 6.102419e-10 1.959932e-10
 [417,] 9.535204e-10 4.026359e-10 1.224203e-10
 [418,] 7.637787e-10 5.866278e-10 1.876954e-10
 [419,] 7.699827e-10 5.924152e-10 1.918148e-10
 [420,] 7.664351e-10 6.185075e-10 1.984656e-10
 [421,] 7.629202e-10 5.945933e-10 1.897061e-10
 [422,] 5.452860e-10 5.234328e-10 2.008197e-10
 [423,] 7.592825e-10 5.995969e-10 1.899640e-10
 [424,] 7.695508e-10 5.918624e-10 1.914895e-10
 [425,] 7.586276e-10 5.991783e-10 1.895309e-10
 [426,] 1.395236e-09 8.695213e-10 3.428247e-10
 [427,] 7.976877e-10 5.050874e-10 1.463568e-10
 [428,] 7.542875e-10 5.982499e-10 1.872803e-10
 [429,] 7.584798e-10 5.930985e-10 1.875992e-10
 [430,] 1.385604e-09 8.979726e-10 3.530489e-10
 [431,] 7.598852e-10 6.295966e-10 1.991946e-10
 [432,] 7.664426e-10 5.857898e-10 1.884557e-10
 [433,] 7.558052e-10 4.337818e-10 1.399901e-10
 [434,] 7.661586e-10 5.803830e-10 1.866581e-10
 [435,] 7.746085e-10 5.961668e-10 1.946659e-10
 [436,] 7.655702e-10 5.866278e-10 1.883531e-10
 [437,] 7.609997e-10 7.856656e-10 2.465271e-10
 [438,] 1.208662e-09 3.876075e-10 1.274483e-10
 [439,] 1.186222e-09 3.875087e-10 1.269236e-10
 [440,] 1.208245e-09 3.871483e-10 1.265508e-10
 [441,] 7.680201e-10 5.867403e-10 1.893276e-10
 [442,] 1.210184e-09 4.156182e-10 1.410941e-10
 [443,] 1.217410e-09 5.247278e-10 1.528668e-10
 [444,] 7.282116e-10 3.125460e-10 9.682550e-11
 [445,] 4.732475e-10 2.933207e-10 9.023401e-11
 [446,] 1.314289e-09 6.135241e-10 3.656692e-10
 [447,] 6.669499e-10 3.417735e-10 9.943848e-11
 [448,] 4.892734e-10 1.693888e-09 3.375434e-10
 [449,] 8.039899e-10 7.310155e-10 1.858799e-10
 [450,] 7.300332e-10 3.161023e-10 9.715658e-11
 [451,] 7.359314e-10 3.155261e-10 9.744618e-11
 [452,] 7.293924e-10 3.161255e-10 9.715776e-11
 [453,] 7.903187e-10 4.117708e-10 1.247629e-10
 [454,] 7.268385e-10 3.154687e-10 9.786635e-11
 [455,] 7.252933e-10 3.252848e-10 9.832921e-11
 [456,] 1.246763e-09 3.924937e-10 1.291515e-10
 [457,] 7.343128e-10 3.152268e-10 9.739334e-11
 [458,] 7.401272e-10 3.146155e-10 9.747092e-11
 [459,] 1.256992e-09 3.924937e-10 1.293127e-10
 [460,] 7.331498e-10 3.152876e-10 9.739894e-11
 [461,] 7.281808e-10 3.165895e-10 9.752833e-11
 [462,] 1.248448e-09 3.924937e-10 1.291749e-10
 [463,] 7.402405e-10 3.154674e-10 9.739060e-11
 [464,] 1.247803e-09 3.922638e-10 1.288718e-10
 [465,] 7.301832e-10 3.159096e-10 9.742633e-11
 [466,] 7.267589e-10 3.137171e-10 9.744673e-11
 [467,] 7.293434e-10 3.138111e-10 9.749399e-11
 [468,] 1.237071e-09 3.922100e-10 1.285298e-10
 [469,] 4.819244e-10 7.892041e-10 1.386247e-10
 [470,] 1.240285e-09 3.924937e-10 1.290432e-10
 [471,] 7.322538e-10 3.156595e-10 9.738757e-11
 [472,] 7.307631e-10 3.157171e-10 9.741558e-11
 [473,] 7.382854e-10 3.181269e-10 9.795869e-11
 [474,] 5.373390e-10 3.259413e-10 1.177912e-10
 [475,] 7.342252e-10 3.158161e-10 9.740241e-11
 [476,] 5.839618e-10 1.335173e-09 3.360312e-10
 [477,] 6.233674e-10 3.733679e-10 1.459054e-10
 [478,] 7.929023e-10 4.407641e-10 1.334943e-10
 [479,] 7.263235e-10 3.158146e-10 9.761495e-11
 [480,] 7.260464e-10 3.185841e-10 9.797073e-11
 [481,] 7.290427e-10 3.211539e-10 9.884855e-11
 [482,] 7.293283e-10 3.162581e-10 9.752081e-11
 [483,] 1.249880e-09 3.931924e-10 1.292901e-10
 [484,] 7.299770e-10 3.158973e-10 9.745216e-11
 [485,] 8.201423e-10 2.390682e-09 4.104397e-10
 [486,] 1.415214e-09 8.383310e-10 2.872388e-10
 [487,] 8.234180e-10 7.183387e-10 1.767646e-10
 [488,] 7.353183e-10 3.166760e-10 9.754255e-11
 [489,] 7.300550e-10 3.154398e-10 9.742640e-11
 [490,] 7.303178e-10 3.166351e-10 9.752133e-11
 [491,] 7.289381e-10 3.163984e-10 9.751549e-11
 [492,] 7.322352e-10 3.158915e-10 9.742178e-11
 [493,] 7.339164e-10 3.173409e-10 9.755965e-11
 [494,] 7.246632e-10 3.149137e-10 9.742354e-11
 [495,] 7.510624e-10 3.258177e-10 1.020741e-10
 [496,] 7.291416e-10 3.145870e-10 9.738424e-11
 [497,] 7.285968e-10 3.160175e-10 9.745530e-11
 [498,] 4.383718e-10 3.461957e-10 9.363135e-11
 [499,] 7.303453e-10 3.143803e-10 9.740558e-11
 [500,] 7.267325e-10 3.148214e-10 9.739342e-11
 [501,] 7.294802e-10 3.139167e-10 9.764104e-11
 [502,] 7.266208e-10 3.172665e-10 9.943398e-11
 [503,] 7.304212e-10 3.148303e-10 9.737686e-11
 [504,] 7.901955e-10 4.217728e-10 1.275528e-10
 [505,] 7.081411e-10 3.139393e-10 9.694774e-11
 [506,] 7.905200e-10 7.139530e-10 1.751807e-10
 [507,] 7.248638e-10 3.101464e-10 9.518829e-11
 [508,] 7.316888e-10 3.145279e-10 9.744951e-11
 [509,] 7.331819e-10 3.145072e-10 9.747311e-11
 [510,] 7.190113e-10 3.173360e-10 9.788808e-11
 [511,] 7.322367e-10 3.154579e-10 9.742730e-11
 [512,] 4.864803e-10 5.593824e-10 8.597878e-11
 [513,] 7.342521e-10 3.155228e-10 9.742863e-11
 [514,] 7.379252e-10 3.146018e-10 9.747568e-11
 [515,] 5.140406e-10 5.544652e-10 8.437169e-11
 [516,] 7.219192e-10 3.175182e-10 9.903876e-11
 [517,] 7.287700e-10 3.153205e-10 9.743760e-11
 [518,] 5.116143e-10 6.472971e-10 8.806723e-11
 [519,] 1.189311e-09 3.606597e-10 1.257274e-10
 [520,] 7.799567e-10 7.851342e-10 2.220710e-10
 [521,] 1.299315e-09 3.921082e-10 1.292062e-10
 [522,] 5.736134e-10 3.712251e-10 1.485092e-10
 [523,] 1.357157e-09 4.747553e-10 1.804082e-10
 [524,] 6.377314e-10 6.277707e-10 2.852948e-10
 [525,] 1.329562e-09 3.517237e-10 1.253214e-10
 [526,] 5.324821e-10 3.395553e-10 1.260374e-10
 [527,] 6.027797e-10 3.337868e-10 1.329852e-10
 [528,] 4.898254e-10 3.236896e-10 1.106991e-10
 [529,] 4.728029e-10 1.356902e-09 1.186678e-10
 [530,] 7.173962e-10 4.609626e-10 1.381737e-10
 [531,] 5.920344e-10 4.061403e-10 1.655508e-10
 [532,] 7.197223e-10 4.523107e-10 1.376008e-10
 [533,] 7.233795e-10 4.717373e-10 1.452163e-10
 [534,] 7.177292e-10 4.253010e-10 1.291340e-10
 [535,] 7.214119e-10 4.344008e-10 1.339992e-10
 [536,] 7.440689e-10 3.978183e-10 1.393404e-10
 [537,] 6.344008e-10 3.066222e-10 8.444803e-11
 [538,] 4.770613e-10 3.186820e-10 8.946661e-11
 [539,] 4.676492e-10 4.060713e-09 1.583761e-10
 [540,] 1.376168e-09 5.263737e-10 1.391960e-10
 [541,] 1.349075e-09 5.302930e-10 1.390546e-10
 [542,] 1.369664e-09 5.600275e-10 1.400107e-10
 [543,] 4.807645e-10 4.967328e-10 8.405073e-11
 [544,] 1.399598e-09 5.302930e-10 1.390540e-10
 [545,] 5.264702e-10 6.472213e-10 9.627140e-11
 [546,] 5.080595e-10 3.623268e-10 9.674903e-11
 [547,] 5.374603e-10 4.251463e-10 9.517386e-11
 [548,] 6.000714e-10 4.092056e-10 9.493585e-11
 [549,] 8.792355e-10 3.798285e-10 1.093874e-10
 [550,] 8.319151e-10 9.195111e-10 1.302703e-10
 [551,] 7.989692e-10 7.613822e-10 1.088429e-10
 [552,] 3.989876e-10 3.069568e-10 7.637793e-11
 [553,] 3.962130e-10 2.856482e-10 7.678064e-11
 [554,] 5.978318e-10 4.108864e-10 9.297848e-11
 [555,] 3.948847e-10 2.855874e-10 7.673471e-11
 [556,] 5.710530e-10 6.879876e-10 1.055542e-10
 [557,] 8.852006e-10 7.391305e-10 1.090364e-10
 [558,] 7.843461e-10 8.937020e-10 1.300638e-10
 [559,] 5.832127e-10 6.513335e-10 1.027796e-10
 [560,] 3.922944e-10 2.821367e-10 7.677558e-11
 [561,] 3.884803e-10 2.993611e-10 7.685371e-11
 [562,] 4.398176e-10 3.315999e-10 9.078324e-11
 [563,] 3.807117e-10 2.952880e-10 7.732436e-11
 [564,] 4.781627e-10 4.900435e-10 1.091749e-10
 [565,] 8.626673e-10 5.943354e-10 1.088715e-10
 [566,] 6.051746e-10 1.456132e-09 2.711908e-10
 [567,] 8.419970e-10 6.325843e-10 1.091894e-10
 [568,] 3.901932e-10 2.923189e-10 7.661855e-11
 [569,] 3.944111e-10 2.839581e-10 7.728921e-11
 [570,] 3.842788e-10 2.911195e-10 7.658714e-11
 [571,] 3.893247e-10 2.928024e-10 7.658636e-11
 [572,] 5.931285e-10 5.161455e-10 9.605171e-11
 [573,] 3.857854e-10 2.920450e-10 7.925706e-11
 [574,] 4.128578e-10 1.003041e-09 1.554083e-10
 [575,] 3.879054e-10 2.865921e-10 7.811688e-11
 [576,] 4.008880e-10 2.929668e-10 7.629454e-11
 [577,] 3.954640e-10 3.059614e-10 7.611723e-11
 [578,] 9.384386e-10 9.234478e-10 1.324462e-10
 [579,] 5.161823e-10 8.161833e-09 2.201540e-10
 [580,] 4.645444e-10 2.885737e-10 8.119718e-11
 [581,] 4.936090e-10 5.501357e-10 1.080857e-10
 [582,] 6.676302e-10 3.173583e-10 9.035018e-11
 [583,] 9.632748e-10 6.670778e-10 1.096593e-10
 [584,] 5.047603e-10 5.469855e-10 1.062668e-10
 [585,] 5.165061e-10 6.225029e-09 2.014536e-10
 [586,] 4.807921e-10 5.521921e-10 1.069505e-10
 [587,] 1.050079e-09 1.055478e-09 1.326010e-10
 [588,] 4.550500e-10 3.254902e-10 7.592260e-11
 [589,] 4.380812e-10 4.367829e-10 1.065058e-10
 [590,] 4.882782e-10 4.416796e-10 9.966812e-11
 [591,] 6.491704e-10 3.229717e-10 8.803836e-11
 [592,] 5.014951e-10 6.882065e-09 2.191471e-10
 [593,] 3.906113e-10 2.924193e-10 7.688622e-11
 [594,] 3.761607e-10 3.114106e-10 7.859032e-11
 [595,] 1.333163e-09 6.580427e-10 1.906187e-10
 [596,] 5.197162e-09 4.100739e-10 1.279828e-10
 [597,] 2.701178e-09 5.560148e-10 3.421928e-10
 [598,] 3.332717e-09 3.996651e-10 1.575452e-10
 [599,] 7.443659e-10 7.662969e-10 1.923285e-10
 [600,] 3.224767e-09 5.044985e-10 1.727393e-10
 [601,] 1.485565e-09 2.962511e-10 1.471886e-10
 [602,] 1.199862e-09 4.780278e-10 2.407436e-10
 [603,] 3.426225e-09 5.538573e-10 3.471780e-10
 [604,] 7.380387e-10 4.028552e-10 1.075179e-10
 [605,] 5.451786e-10 6.236631e-10 1.460273e-10
 [606,] 5.497971e-10 7.229981e-10 1.542249e-10
 [607,] 7.801277e-10 3.145764e-10 1.305867e-10
 [608,] 9.525767e-10 4.078687e-10 1.048240e-10
 [609,] 3.183235e-09 3.622938e-10 2.642564e-10
 [610,] 5.450998e-10 7.151604e-10 1.516428e-10
 [611,] 2.959475e-09 3.497491e-10 2.384102e-10
 [612,] 2.898938e-09 3.347710e-10 2.082870e-10
 [613,] 7.298350e-10 7.861746e-10 2.018122e-10
 [614,] 8.143834e-10 1.642497e-09 1.465410e-10
 [615,] 5.529090e-10 7.235793e-10 1.544305e-10
 [616,] 3.073049e-09 3.719116e-10 2.500956e-10
 [617,] 6.469015e-10 7.541381e-10 2.056217e-10
 [618,] 3.755362e-10 2.950703e-10 7.884987e-11
 [619,] 6.767202e-10 7.774135e-10 1.983774e-10
 [620,] 8.373653e-10 8.316701e-10 2.595195e-10
 [621,] 1.027714e-09 5.303924e-10 1.495601e-10
 [622,] 6.669812e-10 7.777899e-10 1.958840e-10
 [623,] 6.723199e-10 7.788593e-10 1.977603e-10
 [624,] 6.691771e-10 7.774135e-10 1.963293e-10
 [625,] 1.018608e-09 5.273362e-10 1.495575e-10
 [626,] 4.436385e-10 3.236833e-10 9.101620e-11
 [627,] 4.647182e-10 3.292908e-10 9.399218e-11
 [628,] 4.671632e-10 3.290317e-10 9.416747e-11
 [629,] 2.085356e-09 7.386532e-09 3.023184e-10
 [630,] 8.733701e-10 7.572443e-10 4.755493e-10
 [631,] 1.792415e-09 5.712763e-10 2.168446e-10
 [632,] 5.097324e-10 1.425472e-09 2.861339e-10
 [633,] 4.734845e-10 4.709014e-09 4.633288e-10
 [634,] 4.433179e-10 3.239605e-09 3.004684e-10
 [635,] 4.612800e-10 2.065037e-09 2.762655e-10
 [636,] 5.058487e-10 3.246596e-10 8.087168e-11
 [637,] 5.322067e-10 3.078570e-10 7.774828e-11
 [638,] 1.588418e-09 5.008994e-10 1.588658e-10
 [639,] 1.336633e-09 1.454150e-09 9.718013e-10
 [640,] 1.231909e-09 1.182624e-08 4.619459e-09
 [641,] 4.568863e-10 2.611043e-09 2.683644e-10
 [642,] 3.924642e-10 4.845520e-10 1.293745e-10
 [643,] 1.350090e-09 6.084558e-10 2.630696e-10
 [644,] 1.257738e-09 1.375116e-09 8.616688e-10
 [645,] 4.437548e-10 3.247396e-10 8.819859e-11
 [646,] 1.296855e-09 8.352528e-10 3.983030e-10
 [647,] 4.667821e-10 7.257235e-10 1.820667e-10
 [648,] 4.425432e-10 3.478519e-10 9.018588e-11
 [649,] 1.164999e-09 1.393717e-09 8.013724e-10
 [650,] 1.297719e-09 8.555729e-10 4.118172e-10
 [651,] 1.733369e-09 1.025043e-08 6.569459e-09
 [652,] 8.779715e-10 7.242529e-10 3.566533e-10
 [653,] 1.304749e-09 5.410402e-10 1.561579e-10
 [654,] 1.459229e-09 3.790360e-10 1.190330e-10
 [655,] 8.320695e-10 3.943456e-10 1.641974e-10
 [656,] 4.902281e-10 4.305736e-10 1.314285e-10
 [657,] 8.774122e-10 3.932298e-10 1.686816e-10
 [658,] 1.181664e-09 2.276283e-09 1.090759e-09
 [659,] 1.326569e-09 6.630266e-10 3.000169e-10
 [660,] 8.075773e-10 4.013451e-10 1.654816e-10
 [661,] 3.928231e-10 5.759590e-10 1.486936e-10
 [662,] 4.420871e-10 4.133587e-10 1.325607e-10
 [663,] 1.243115e-09 4.564088e-10 1.449466e-10
 [664,] 1.232844e-09 7.307304e-10 4.597829e-10
 [665,] 1.117331e-09 6.928337e-10 3.975843e-10
 [666,] 4.424339e-10 5.073280e-10 1.124481e-10
 [667,] 4.433352e-10 4.916043e-10 1.101934e-10
 [668,] 1.272832e-09 5.585825e-10 1.923805e-10
 [669,] 6.501014e-10 3.059713e-10 8.639993e-11
 [670,] 4.438777e-10 3.801206e-10 9.682097e-11
 [671,] 1.601392e-09 8.298646e-10 3.503556e-10
 [672,] 3.743514e-10 6.521198e-10 1.309555e-10
 [673,] 1.663652e-09 8.409688e-10 3.676150e-10
 [674,] 8.626559e-10 1.131172e-09 3.634536e-10
 [675,] 4.415246e-10 3.773771e-10 9.708024e-11
 [676,] 1.171799e-09 4.592907e-09 1.950611e-09
 [677,] 3.752616e-10 5.087795e-10 1.079079e-10
 [678,] 4.457114e-10 2.948861e-10 8.574281e-11
 [679,] 3.756560e-09 4.807377e-10 2.176015e-10
 [680,] 7.000158e-10 3.413389e-09 4.537624e-10
 [681,] 4.498087e-10 7.277185e-09 3.999661e-10
 [682,] 1.062807e-09 5.472565e-10 2.006378e-10
 [683,] 3.730248e-10 2.798312e-10 7.523478e-11
 [684,] 4.606042e-10 4.919632e-10 1.324872e-10
 [685,] 8.997361e-10 1.739042e-09 5.796635e-10
 [686,] 4.139772e-10 2.792751e-10 7.713129e-11
 [687,] 4.110154e-10 2.791854e-10 7.691171e-11
 [688,] 4.197120e-10 2.848667e-10 7.600766e-11
 [689,] 4.244251e-10 2.896840e-10 8.579201e-11
 [690,] 4.239890e-10 2.885677e-10 8.530724e-11
 [691,] 4.224787e-10 2.888646e-10 8.523419e-11
 [692,] 4.250831e-10 2.962813e-10 8.853677e-11
 [693,] 4.575539e-10 4.070851e-10 9.813195e-11
 [694,] 4.295189e-10 2.850235e-10 8.419418e-11
 [695,] 4.432763e-10 2.795412e-10 8.172215e-11
 [696,] 4.352899e-10 2.790005e-10 8.003721e-11
 [697,] 4.419190e-10 2.787873e-10 7.998521e-11
 [698,] 4.381762e-10 2.788336e-10 7.982125e-11
 [699,] 4.279060e-10 2.806717e-10 8.131459e-11
 [700,] 4.848918e-10 2.835875e-10 8.056786e-11
 [701,] 9.108260e-10 3.312676e-09 1.249444e-09
 [702,] 5.149654e-10 6.580569e-10 1.793710e-10
 [703,] 4.681841e-10 4.112401e-10 9.666277e-11
 [704,] 9.412774e-10 3.601786e-09 1.406453e-09
 [705,] 4.094959e-10 7.415180e-10 1.923119e-10
 [706,] 4.631110e-10 4.236417e-10 9.790512e-11
 [707,] 4.660136e-10 4.079832e-10 9.661323e-11
 [708,] 4.165859e-10 4.607142e-10 1.338349e-10
 [709,] 7.909878e-10 4.980567e-10 2.125025e-10
 [710,] 4.586018e-10 4.070320e-10 9.708506e-11
 [711,] 4.108380e-10 4.629720e-10 1.315158e-10
 [712,] 8.397144e-10 2.950535e-09 1.010153e-09
 [713,] 5.168675e-10 7.618437e-10 2.057306e-10
 [714,] 4.124806e-10 4.617163e-10 1.320460e-10
 [715,] 4.146939e-10 4.735751e-10 1.360923e-10
 [716,] 4.584894e-10 4.243163e-10 9.846865e-11
 [717,] 9.083882e-10 2.240932e-09 5.611976e-10
 [718,] 4.626874e-10 4.086853e-10 9.687094e-11
 [719,] 3.285802e-09 6.053287e-10 1.431891e-10
 [720,] 4.140456e-10 5.430395e-10 1.523449e-10
 [721,] 4.599839e-10 4.029742e-10 9.669101e-11
 [722,] 7.638747e-10 1.388570e-09 3.872941e-10
 [723,] 7.736078e-10 1.393185e-09 3.952213e-10
 [724,] 9.154271e-10 2.391222e-09 6.013129e-10
 [725,] 8.607327e-10 8.892576e-10 3.456875e-10
 [726,] 4.641337e-10 4.080396e-10 9.672623e-11
 [727,] 5.161816e-10 8.119491e-10 2.162093e-10
 [728,] 4.103461e-10 4.809381e-10 1.355668e-10
 [729,] 8.720066e-10 8.829269e-10 3.478106e-10
 [730,] 3.164338e-09 1.133637e-09 1.902573e-10
 [731,] 3.092977e-09 1.129571e-09 1.908833e-10
 [732,] 3.878915e-10 3.608515e-10 9.841727e-11
 [733,] 4.142974e-10 4.801887e-10 1.375000e-10
 [734,] 8.352621e-10 2.971877e-09 1.007474e-09
 [735,] 4.615992e-10 4.087601e-10 9.696183e-11
 [736,] 5.120607e-10 8.761186e-10 2.239170e-10
 [737,] 3.503883e-09 6.102655e-10 1.429219e-10
 [738,] 4.182255e-10 5.880057e-10 1.655676e-10
 [739,] 4.098067e-10 4.877456e-10 1.369113e-10
 [740,] 4.118185e-10 4.903978e-10 1.386471e-10
 [741,] 4.091239e-10 4.705928e-10 1.324715e-10
 [742,] 8.078786e-10 4.990444e-10 2.196840e-10
 [743,] 5.107607e-10 7.750013e-10 2.049806e-10
 [744,] 4.268762e-10 3.805821e-10 9.049901e-11
 [745,] 5.218080e-10 8.209099e-10 2.319486e-10
 [746,] 7.569030e-10 1.452899e-09 3.996099e-10
 [747,] 4.576872e-10 3.239749e-10 9.016273e-11
 [748,] 6.013405e-10 3.984064e-10 1.485947e-10
 [749,] 6.985543e-10 1.186308e-08 3.565854e-09
 [750,] 5.460819e-10 4.965548e-09 1.041130e-09
 [751,] 4.618687e-10 4.125158e-10 1.146878e-10
 [752,] 4.609159e-10 4.250247e-10 1.166565e-10
 [753,] 4.604369e-10 4.255087e-10 1.163634e-10
 [754,] 4.774103e-10 3.815063e-10 9.548757e-11
 [755,] 4.653202e-10 4.268594e-10 1.201523e-10
 [756,] 7.382661e-10 3.079886e-09 7.086115e-10
 [757,] 4.635946e-10 4.361601e-10 1.211978e-10
 [758,] 4.593235e-10 4.069832e-10 1.112647e-10
 [759,] 4.593016e-10 4.234084e-10 1.148451e-10
 [760,] 8.327913e-10 2.693380e-09 5.165526e-10
 [761,] 4.057877e-10 3.086398e-10 8.993710e-11
 [762,] 4.588750e-10 4.566856e-10 1.210515e-10
 [763,] 4.622972e-10 4.207330e-10 1.167267e-10
 [764,] 8.310454e-10 1.129033e-09 3.540204e-10
 [765,] 4.079681e-10 3.210889e-10 9.399531e-11
 [766,] 4.102173e-10 3.190285e-10 9.367328e-11
 [767,] 4.610376e-10 4.637165e-10 1.250174e-10
 [768,] 4.614367e-10 4.686852e-10 1.264240e-10
 [769,] 4.762235e-10 3.894926e-10 9.638302e-11
 [770,] 4.630360e-10 4.102897e-10 1.145897e-10
 [771,] 4.847843e-10 2.968699e-10 8.524524e-11
 [772,] 4.392696e-10 3.971318e-10 1.022456e-10
 [773,] 6.129937e-10 4.396135e-10 1.133237e-10
 [774,] 4.417557e-10 5.407703e-10 1.165493e-10
 [775,] 4.416860e-10 5.349761e-10 1.159433e-10
 [776,] 4.396366e-10 4.200420e-10 8.455577e-11
 [777,] 4.482660e-10 6.111397e-10 1.176819e-10
 [778,] 1.317281e-09 4.560180e-10 1.376933e-10
 [779,] 1.347803e-09 4.345482e-10 1.328914e-10
 [780,] 1.359278e-09 4.342578e-10 1.325939e-10
 [781,] 1.387174e-09 4.370641e-10 1.326582e-10
 [782,] 4.537517e-10 5.781094e-10 1.118600e-10
 [783,] 4.536243e-10 5.731709e-10 1.113701e-10
 [784,] 4.022662e-10 3.815917e-10 8.598352e-11
 [785,] 4.538096e-10 5.539239e-10 1.092093e-10
 [786,] 4.749690e-10 1.044909e-09 1.464845e-10
 [787,] 1.374703e-09 4.127464e-10 1.350511e-10
 [788,] 4.664647e-10 5.883920e-10 1.093762e-10
 [789,] 4.607666e-10 5.097933e-10 1.031236e-10
 [790,] 1.379746e-09 4.479587e-10 1.348309e-10
 [791,] 4.759217e-10 5.997170e-10 1.096701e-10
 [792,] 4.543092e-10 5.521913e-10 1.089216e-10
 [793,] 4.494048e-10 5.004125e-10 1.075851e-10
 [794,] 4.550485e-10 5.481705e-10 1.083121e-10
 [795,] 4.511079e-10 5.472983e-10 1.094282e-10
 [796,] 4.619077e-10 5.190998e-10 1.032870e-10
 [797,] 4.485777e-10 7.274939e-10 1.307892e-10
 [798,] 4.505752e-10 7.339515e-10 1.299367e-10
 [799,] 4.395007e-10 5.125326e-10 1.217755e-10
 [800,] 3.951809e-10 2.816202e-10 7.766468e-11
 [801,] 4.054295e-10 3.043699e-10 8.580900e-11
 [802,] 3.963835e-10 2.816202e-10 7.782336e-11
 [803,] 3.959724e-10 2.816533e-10 7.778296e-11
 [804,] 3.957639e-10 2.816202e-10 7.774295e-11
 [805,] 1.517232e-09 4.604848e-10 1.322859e-10
 [806,] 3.957301e-10 2.811100e-10 7.752245e-11
 [807,] 3.969965e-10 2.822771e-10 7.814831e-11
 [808,] 6.317629e-10 1.711849e-09 3.059506e-10
 [809,] 3.974143e-10 2.814649e-10 7.789097e-11
 [810,] 3.972194e-10 2.814649e-10 7.786786e-11
 [811,] 3.980929e-10 2.819599e-10 7.817766e-11
 [812,] 3.964360e-10 2.824048e-10 7.813418e-11
 [813,] 3.966309e-10 2.817454e-10 7.791270e-11
 [814,] 1.305775e-09 4.190242e-10 1.334550e-10
 [815,] 4.444097e-10 5.341764e-10 1.135831e-10
 [816,] 3.944496e-10 2.802843e-10 7.705505e-11
 [817,] 4.024142e-10 2.839929e-10 7.778938e-11
 [818,] 3.998741e-10 2.840137e-10 7.762022e-11
 [819,] 4.005964e-10 2.839849e-10 7.778148e-11
 [820,] 6.706191e-10 9.777360e-10 2.635076e-10
 [821,] 6.636796e-10 6.399518e-10 1.854877e-10
 [822,] 4.426131e-10 4.957736e-10 1.106739e-10
 [823,] 4.054763e-10 3.221559e-10 9.111395e-11
 [824,] 4.021210e-10 2.847970e-10 7.910754e-11
 [825,] 4.108858e-10 3.338094e-10 9.574490e-11
 [826,] 5.816595e-10 7.485395e-10 2.111983e-10
 [827,] 4.120093e-10 3.260609e-10 9.385647e-11
 [828,] 4.002536e-10 2.837866e-10 7.812272e-11
 [829,] 4.051336e-10 3.241547e-10 9.169168e-11
 [830,] 4.118396e-10 3.167936e-10 9.117636e-11
 [831,] 4.565681e-10 6.395071e-10 1.176476e-10
 [832,] 3.006271e-09 2.136862e-09 2.518879e-09
 [833,] 6.016085e-10 2.235994e-09 3.214868e-10
 [834,] 2.354406e-09 4.677621e-10 1.384397e-10
 [835,] 9.614778e-10 9.716075e-10 4.115328e-10
 [836,] 9.527482e-10 9.740426e-10 4.087084e-10
 [837,] 7.840336e-10 1.470201e-08 1.812565e-10
 [838,] 6.692644e-10 1.038453e-07 9.063138e-10
 [839,] 8.800712e-10 3.501775e-10 9.217285e-11
 [840,] 8.684079e-10 3.250459e-10 9.063029e-11
 [841,] 1.014569e-09 1.878047e-07 5.690904e-10
 [842,] 8.547558e-10 9.016592e-10 2.261854e-10
 [843,] 8.419593e-10 1.354212e-08 1.683914e-10
 [844,] 6.258085e-10 2.663740e-08 4.700867e-10
 [845,] 6.313386e-10 2.733521e-08 4.712372e-10
 [846,] 4.119753e-09 3.279905e-09 6.361674e-09
 [847,] 7.686499e-10 7.517568e-07 2.294043e-09
 [848,] 7.304760e-10 6.870821e-07 2.446083e-09
 [849,] 7.989641e-10 4.743890e-10 1.711261e-10
 [850,] 7.881085e-10 4.714895e-10 1.682702e-10
 [851,] 4.348673e-10 2.501986e-08 9.419202e-10
 [852,] 7.937949e-10 4.743890e-10 1.703147e-10
 [853,] 7.946585e-10 4.695475e-10 1.683988e-10
 [854,] 8.217524e-10 5.591885e-07 1.769448e-09
 [855,] 7.938351e-10 4.501113e-10 1.599935e-10
 [856,] 1.036653e-09 5.145076e-10 2.030798e-10
 [857,] 8.469102e-10 1.435799e-08 1.710621e-10
 [858,] 6.015401e-10 1.873839e-09 2.858131e-10
 [859,] 8.175312e-10 1.683960e-08 1.842224e-10
 [860,] 1.058023e-09 4.244212e-10 1.384035e-10
 [861,] 1.013675e-09 1.718522e-08 2.346555e-10
 [862,] 6.072389e-10 1.469245e-09 2.393655e-10
 [863,] 1.173719e-09 1.702633e-08 2.123301e-10
 [864,] 8.112219e-10 1.254314e-08 1.679552e-10
 [865,] 7.434430e-10 1.974796e-09 4.637833e-10
 [866,] 6.037757e-10 2.350426e-09 3.211629e-10
 [867,] 8.032740e-10 1.586090e-09 9.800090e-11
 [868,] 1.089385e-09 1.792104e-08 2.298055e-10
 [869,] 7.682781e-10 1.497585e-09 9.780307e-11
 [870,] 1.151824e-09 1.338052e-08 1.974240e-10
 [871,] 9.257870e-10 4.806210e-10 1.768777e-10
 [872,] 8.177663e-10 1.538917e-09 9.654802e-11
 [873,] 9.467227e-10 5.402111e-09 1.323066e-10
 [874,] 1.024158e-09 9.682415e-09 1.543985e-10
 [875,] 5.698018e-10 1.337293e-09 2.475994e-10
 [876,] 9.876414e-10 2.336989e-08 1.838659e-10
 [877,] 4.662498e-10 4.499793e-08 1.068513e-09
 [878,] 4.736935e-10 4.824440e-08 1.055475e-09
 [879,] 6.059315e-10 1.510744e-09 2.502000e-10
 [880,] 1.008183e-09 4.073294e-10 1.259161e-10
 [881,] 3.939754e-10 1.064736e-09 1.492923e-10
 [882,] 1.075189e-09 1.786373e-08 1.593827e-10
 [883,] 4.054687e-10 8.937496e-10 1.255436e-10
 [884,] 6.265703e-10 6.037076e-09 1.811649e-10
 [885,] 5.514671e-10 9.298022e-10 9.553087e-11
 [886,] 1.267443e-09 8.993219e-09 1.364909e-10
 [887,] 9.558931e-10 4.361132e-10 1.536023e-10
 [888,] 5.841464e-10 4.905187e-10 1.720475e-10
 [889,] 6.431769e-10 6.680910e-09 1.853753e-10
 [890,] 9.686124e-10 1.494828e-09 5.681855e-10
 [891,] 1.052117e-09 4.049792e-10 1.262970e-10
 [892,] 5.736410e-10 1.503486e-09 2.614486e-10
 [893,] 5.748606e-10 2.695291e-09 3.876404e-10
 [894,] 5.830400e-10 5.380124e-10 1.871259e-10
 [895,] 5.733109e-10 1.464470e-09 2.649844e-10
 [896,] 5.758748e-10 2.779220e-09 4.171633e-10
 [897,] 4.395882e-10 1.771817e-09 1.764353e-10
 [898,] 1.070283e-09 4.057546e-10 1.259562e-10
 [899,] 4.806587e-10 4.264701e-08 9.609383e-10
 [900,] 2.634336e-09 8.090713e-10 2.206084e-10
 [901,] 1.588816e-09 1.161779e-09 2.150720e-10
 [902,] 5.756494e-10 2.186210e-09 3.502550e-10
 [903,] 5.744299e-10 1.427203e-09 2.558840e-10
 [904,] 1.245757e-09 1.155563e-09 8.354354e-11
 [905,] 3.615147e-09 1.078227e-09 2.025136e-10
 [906,] 3.696711e-09 1.014872e-09 2.046990e-10
 [907,] 7.873318e-10 1.829882e-09 5.065157e-10
 [908,] 1.202581e-09 8.217137e-10 1.669246e-10
 [909,] 5.139917e-10 5.678106e-09 1.301342e-10
 [910,] 5.802698e-10 6.108513e-09 4.773821e-10
 [911,] 1.622490e-09 7.193687e-10 8.266669e-11
 [912,] 1.651309e-09 7.572681e-10 8.229754e-11
 [913,] 8.127877e-10 3.992601e-10 7.678935e-11
 [914,] 8.041282e-10 1.656016e-09 4.880693e-10
 [915,] 8.139345e-10 1.884047e-09 5.532127e-10
 [916,] 1.591682e-09 7.220041e-10 8.244222e-11
 [917,] 5.781741e-10 6.767728e-09 5.639048e-10
 [918,] 4.972780e-10 3.631101e-10 8.397040e-11
 [919,] 5.098409e-10 3.534281e-10 8.373494e-11
 [920,] 5.803426e-10 6.413643e-09 5.078247e-10
 [921,] 7.803010e-10 1.415815e-09 4.098087e-10
 [922,] 1.314163e-09 8.707129e-10 1.198885e-10
 [923,] 1.452743e-09 1.081324e-09 3.167411e-10
 [924,] 5.616241e-10 5.034812e-10 8.932968e-11
 [925,] 6.296132e-10 3.484184e-10 7.526596e-11
 [926,] 1.188577e-09 5.408349e-10 8.134544e-11
 [927,] 4.932163e-10 4.530540e-10 8.934344e-11
 [928,] 7.144058e-10 1.838432e-09 3.989334e-10
 [929,] 4.349881e-09 9.233471e-10 8.041674e-10
 [930,] 3.869298e-09 5.299809e-10 2.454461e-10
 [931,] 7.242120e-10 1.546668e-09 3.765777e-10
 [932,] 4.777782e-10 3.927358e-10 8.696632e-11
 [933,] 4.765747e-10 3.991628e-10 8.729288e-11
 [934,] 6.811256e-10 1.011849e-08 3.215920e-10
 [935,] 5.824473e-10 9.280868e-09 6.046616e-10
 [936,] 5.032584e-10 2.826548e-10 8.998593e-11
 [937,] 4.891153e-10 3.987584e-10 1.428522e-10
 [938,] 9.866648e-10 3.584539e-10 2.032608e-10
 [939,] 9.518595e-10 3.152583e-10 1.566289e-10
 [940,] 6.285839e-09 9.861581e-10 2.114126e-10
 [941,] 4.715351e-10 4.105467e-10 8.814255e-11
 [942,] 4.709997e-10 4.105808e-10 8.815756e-11
 [943,] 4.393718e-10 4.152507e-10 9.249509e-11
 [944,] 5.895415e-09 9.314073e-10 2.134341e-10
 [945,] 2.441631e-09 7.290855e-10 1.528918e-10
 [946,] 4.643549e-10 4.143707e-10 8.873302e-11
 [947,] 8.791404e-10 3.693598e-10 1.973763e-10
 [948,] 5.913870e-09 1.020522e-09 2.126711e-10
 [949,] 4.742188e-10 3.743847e-10 8.693478e-11
 [950,] 9.481807e-10 1.053652e-09 8.556406e-11
 [951,] 6.852702e-10 6.499379e-10 1.697555e-10
 [952,] 4.321191e-10 3.310152e-10 1.017639e-10
 [953,] 6.050839e-10 1.380908e-09 2.472884e-10
 [954,] 6.721031e-10 6.902305e-10 1.674887e-10
 [955,] 4.720030e-10 7.180276e-10 1.212386e-10
 [956,] 5.496656e-10 2.768937e-09 1.328296e-10
 [957,] 1.247184e-09 1.172121e-09 2.047850e-10
 [958,] 5.917427e-10 1.260426e-09 2.189984e-10
 [959,] 5.860363e-10 1.162654e-09 2.270510e-10
 [960,] 5.512955e-09 1.230022e-08 3.463758e-10
 [961,] 6.964840e-10 5.997407e-10 1.646560e-10
 [962,] 4.537949e-10 4.587342e-10 1.072339e-10
 [963,] 3.951452e-10 6.538631e-10 1.215487e-10
 [964,] 1.891485e-09 3.326782e-10 1.595051e-10
 [965,] 6.083807e-09 3.991627e-10 1.221106e-10
 [966,] 4.095211e-10 4.167892e-10 9.993721e-11
 [967,] 4.533973e-10 5.592757e-10 1.326790e-10
 [968,] 7.057931e-10 1.431885e-09 9.633152e-11
 [969,] 7.607276e-10 6.008996e-10 1.805930e-10
 [970,] 7.645763e-10 6.240315e-10 1.897961e-10
 [971,] 4.620574e-10 4.676082e-10 1.051794e-10
 [972,] 9.114953e-10 4.910231e-10 1.857166e-10
 [973,] 4.730505e-10 4.545259e-10 1.071465e-10
 [974,] 1.093506e-09 6.438792e-08 2.807332e-10
 [975,] 1.354687e-09 8.463470e-10 4.076405e-10
 [976,] 4.607562e-10 3.160228e-08 3.611571e-10
 [977,] 4.567247e-10 3.224390e-08 3.703268e-10
 [978,] 3.265074e-09 7.097986e-10 6.613579e-10
 [979,] 3.526409e-09 3.101912e-10 1.376644e-10
 [980,] 4.361118e-10 3.279405e-10 9.799366e-11
 [981,] 4.082692e-09 1.311547e-09 1.099296e-10
 [982,] 4.563412e-10 5.057682e-09 1.902026e-10
 [983,] 4.170214e-10 1.769082e-09 3.103083e-10
 [984,] 9.113589e-10 8.672208e-10 2.064351e-10
 [985,] 4.049590e-10 6.200849e-10 1.157462e-10
 [986,] 7.072294e-10 4.292243e-10 2.063390e-10
 [987,] 4.815828e-10 4.409881e-10 1.514460e-10
 [988,] 4.814316e-10 4.382649e-10 1.504494e-10
 [989,] 1.295444e-09 3.082008e-10 8.995038e-11
 [990,] 1.232314e-09 3.100242e-10 8.863876e-11
 [991,] 4.400696e-10 9.860232e-10 1.147644e-10
 [992,] 4.770722e-10 9.942954e-10 1.089073e-10
 [993,] 4.786584e-10 1.439297e-09 1.202364e-10
 [994,] 1.844403e-09 3.198208e-10 1.732112e-10
 [995,] 1.777514e-09 3.241486e-10 1.800678e-10
 [996,] 1.776475e-09 3.207381e-10 1.727174e-10
 [997,] 1.211964e-09 3.215037e-10 8.598068e-11
 [998,] 6.630599e-10 5.378124e-10 8.140234e-11
 [999,] 2.290927e-09 3.199011e-10 1.512235e-10
[1000,] 1.886100e-09 3.556667e-10 2.660309e-10
[1001,] 1.689501e-09 1.849347e-09 2.560994e-10
[1002,] 5.926875e-10 1.262457e-09 5.088715e-10
[1003,] 7.057267e-10 2.402601e-09 1.153538e-09
[1004,] 7.114540e-10 1.827361e-09 9.058771e-10
[1005,] 4.084407e-10 9.558926e-10 1.431404e-10
[1006,] 1.321355e-09 2.815413e-10 1.221690e-10
[1007,] 7.289355e-10 2.722936e-09 5.711423e-10
[1008,] 1.328045e-09 2.936547e-10 1.466585e-10
[1009,] 4.098107e-10 9.027798e-10 1.358452e-10
[1010,] 1.529272e-09 3.163272e-10 1.958521e-10
[1011,] 1.776859e-09 1.646566e-09 2.587111e-10
[1012,] 1.514331e-09 3.080728e-10 1.830583e-10
[1013,] 4.617282e-10 4.214746e-08 2.782735e-10
[1014,] 1.577753e-09 3.252724e-10 2.114365e-10
[1015,] 1.534305e-09 3.169346e-10 1.970883e-10
[1016,] 1.251242e-09 2.849497e-10 1.004350e-10
[1017,] 1.590617e-09 3.162415e-10 1.996072e-10
[1018,] 1.055578e-09 6.676172e-09 1.906614e-09
[1019,] 1.377565e-09 1.578834e-09 2.548340e-10
[1020,] 1.577013e-09 3.161773e-10 1.985041e-10
[1021,] 1.535468e-09 3.183908e-10 1.990962e-10
[1022,] 1.374731e-09 2.829658e-10 1.060040e-10
[1023,] 1.457849e-09 3.166910e-10 1.919104e-10
[1024,] 1.001777e-09 3.498637e-10 1.789561e-10
[1025,] 1.537344e-09 3.164123e-10 1.965440e-10
[1026,] 1.530756e-09 3.186409e-10 1.992559e-10
[1027,] 1.566860e-09 3.236508e-10 2.084947e-10
[1028,] 1.586647e-09 3.156064e-10 1.983889e-10
[1029,] 4.683316e-10 3.053320e-08 2.445984e-10
[1030,] 1.427667e-09 3.279054e-10 2.045342e-10
[1031,] 1.523273e-09 3.174601e-10 1.971881e-10
[1032,] 1.517973e-09 3.212210e-10 2.020357e-10
[1033,] 1.466966e-09 3.164429e-10 1.921182e-10
[1034,] 1.564035e-09 3.238223e-10 2.086511e-10
[1035,] 1.509716e-09 3.155022e-10 1.934066e-10
[1036,] 1.638933e-09 3.678906e-10 2.728704e-10
[1037,] 6.629088e-10 3.072796e-10 9.508061e-11
[1038,] 4.526416e-10 3.488592e-10 9.508295e-11
[1039,] 1.378168e-09 3.222393e-10 1.746055e-10
[1040,] 1.326442e-09 3.218806e-10 1.710463e-10
[1041,] 6.898857e-10 2.520675e-09 1.144001e-10
[1042,] 6.867142e-10 3.997409e-09 1.159740e-10
[1043,] 1.797966e-09 1.646566e-09 2.590471e-10
[1044,] 4.636756e-10 3.325344e-08 2.550432e-10
[1045,] 1.357913e-09 1.763870e-09 4.255909e-10
[1046,] 5.105041e-10 2.268612e-08 1.772468e-10
[1047,] 2.328122e-09 1.141022e-09 7.679980e-10
[1048,] 1.045570e-09 1.141534e-09 2.017301e-10
[1049,] 1.958971e-08 8.406454e-10 8.793921e-11
[1050,] 5.090135e-10 3.358023e-10 8.359817e-11
[1051,] 1.850202e-08 3.356772e-10 2.038666e-10
[1052,] 3.717644e-09 3.630772e-10 1.134443e-10
[1053,] 2.152184e-08 3.381030e-10 2.090603e-10
[1054,] 2.147968e-08 3.401110e-10 2.061508e-10
[1055,] 1.162891e-09 1.110410e-09 2.123209e-10
[1056,] 7.737201e-10 4.641087e-09 1.252457e-10
[1057,] 1.081497e-09 9.917983e-10 2.453345e-10
[1058,] 4.568126e-10 3.272278e-08 2.230334e-10
[1059,] 5.417083e-10 3.203629e-10 8.668537e-11
[1060,] 1.300618e-09 3.294292e-09 1.194489e-09
[1061,] 4.495177e-10 3.772998e-10 1.181340e-10
[1062,] 9.614370e-10 1.008301e-09 2.241369e-10
[1063,] 8.704356e-10 2.186639e-09 1.102855e-10
[1064,] 2.080313e-09 7.401557e-10 8.048164e-11
[1065,] 6.584517e-10 5.019027e-10 2.356591e-10
[1066,] 1.255903e-09 3.374038e-08 9.404822e-09
[1067,] 1.298992e-09 1.755474e-07 6.457583e-08
[1068,] 5.333431e-09 3.280949e-10 3.336300e-10
[1069,] 1.130401e-09 9.106621e-10 7.232234e-10
[1070,] 5.187598e-10 3.451750e-10 9.463668e-11
[1071,] 9.721851e-10 3.585975e-10 1.966370e-10
[1072,] 1.051415e-09 3.627032e-10 2.098100e-10
[1073,] 1.163976e-09 3.504426e-10 2.121316e-10
[1074,] 9.837453e-10 3.529954e-10 1.930394e-10
[1075,] 2.234658e-09 2.741174e-09 1.045858e-10
[1076,] 4.680032e-10 3.483967e-10 8.714012e-11
[1077,] 4.602818e-10 3.457097e-10 8.958000e-11
[1078,] 9.410773e-10 3.150643e-10 1.538219e-10
[1079,] 8.964831e-10 3.087506e-10 1.438890e-10
[1080,] 1.082635e-09 3.027314e-09 1.091454e-10
[1081,] 4.124276e-10 3.390675e-10 8.789980e-11
[1082,] 4.191347e-10 3.665950e-10 8.632089e-11
[1083,] 8.853044e-10 8.083081e-10 5.131985e-10
[1084,] 9.190666e-10 2.175974e-09 1.051425e-10
[1085,] 9.777754e-10 3.616621e-09 1.199648e-10
[1086,] 9.837426e-10 3.335986e-10 1.753015e-10
[1087,] 9.736960e-10 4.085789e-10 2.397809e-10
[1088,] 3.004807e-09 3.257689e-10 2.428368e-10
[1089,] 1.084887e-09 7.230900e-09 1.288782e-10
[1090,] 1.089394e-09 8.032844e-10 3.257465e-10
[1091,] 9.708262e-10 1.269125e-09 9.217102e-11
[1092,] 1.038818e-09 5.576293e-09 1.227789e-10
[1093,] 4.265547e-10 4.793340e-10 8.839349e-11
[1094,] 9.539599e-10 4.599957e-10 2.780300e-10
[1095,] 9.518261e-10 4.516302e-10 2.709749e-10
[1096,] 9.737677e-10 4.527472e-10 2.762595e-10
[1097,] 1.011048e-09 1.253558e-09 9.126781e-11
[1098,] 1.040117e-09 1.300699e-09 9.141017e-11
[1099,] 9.707100e-10 4.964143e-10 3.110675e-10
[1100,] 3.086680e-09 3.487878e-10 2.994622e-10
[1101,] 2.757773e-09 3.220266e-10 2.241244e-10
[1102,] 9.885264e-10 8.938967e-10 3.437333e-10
[1103,] 4.056878e-10 5.307394e-10 9.378759e-11
[1104,] 1.000085e-09 1.232594e-09 9.116059e-11
[1105,] 4.160938e-10 6.831786e-10 1.004954e-10
[1106,] 2.837164e-09 3.213646e-10 2.252287e-10
[1107,] 9.599189e-10 4.368949e-10 2.606443e-10
[1108,] 9.633300e-10 8.928559e-10 3.342955e-10
[1109,] 3.989624e-10 4.677229e-08 1.122030e-09
[1110,] 2.632467e-09 3.237736e-10 2.243718e-10
[1111,] 9.326993e-10 4.262949e-10 2.471096e-10
[1112,] 2.430891e-09 3.222138e-10 2.123523e-10
[1113,] 2.498248e-09 3.163159e-10 1.985123e-10
[1114,] 2.478878e-09 3.163474e-10 1.980166e-10
[1115,] 3.933864e-10 4.114366e-08 4.797232e-10
[1116,] 3.937027e-10 6.776465e-08 6.295994e-10
[1117,] 1.019695e-09 8.768974e-10 4.333705e-10
[1118,] 8.311469e-10 5.370433e-09 1.503578e-10
[1119,] 1.069858e-09 8.768974e-10 4.518331e-10
[1120,] 8.495594e-10 1.010545e-08 1.609336e-10
[1121,] 1.032480e-09 7.007118e-10 3.398524e-10
[1122,] 1.012697e-09 9.250567e-10 4.550427e-10
[1123,] 7.762160e-10 1.667045e-09 1.891471e-10
[1124,] 2.483346e-09 3.156183e-10 1.952691e-10
[1125,] 3.880016e-10 9.245722e-10 1.607543e-10
[1126,] 2.778829e-09 3.102515e-10 1.806916e-10
[1127,] 1.564653e-09 5.144230e-10 7.695915e-11
[1128,] 3.874311e-10 8.755200e-10 1.578230e-10
[1129,] 7.274478e-10 5.124468e-09 1.602491e-10
[1130,] 1.349087e-09 1.225496e-09 8.003417e-10
[1131,] 1.740471e-09 3.299868e-10 1.874274e-10
[1132,] 1.334507e-09 7.546070e-10 4.489157e-10
[1133,] 2.372239e-09 3.189444e-10 2.038517e-10
[1134,] 2.788327e-09 3.160354e-10 2.059496e-10
[1135,] 2.915615e-09 3.164652e-10 2.113877e-10
[1136,] 3.945598e-10 1.645879e-09 2.754020e-10
[1137,] 8.689072e-10 1.650268e-09 2.176468e-10
[1138,] 3.934956e-10 1.439718e-09 2.474344e-10
[1139,] 3.975436e-10 1.645837e-09 2.853459e-10
[1140,] 1.258979e-09 7.533129e-10 4.295866e-10
[1141,] 5.863112e-10 2.882857e-10 9.486625e-11
[1142,] 6.373183e-10 8.827805e-09 3.262742e-09
[1143,] 6.113863e-10 8.295115e-09 2.228000e-10
[1144,] 5.589602e-10 7.941543e-09 2.401020e-09
[1145,] 4.085937e-10 4.135479e-08 3.347589e-10
[1146,] 4.006278e-10 3.648852e-08 3.417816e-10
[1147,] 1.071456e-09 1.434542e-09 1.903766e-10
[1148,] 4.209904e-10 2.836735e-08 2.681597e-10
[1149,] 6.879315e-10 1.265942e-09 2.688682e-10
[1150,] 2.046863e-09 3.222654e-10 1.459440e-10
[1151,] 1.588191e-09 2.101142e-09 1.351866e-09
[1152,] 5.287412e-10 7.530450e-09 2.081128e-09
[1153,] 5.252486e-10 1.467642e-09 5.174924e-10
[1154,] 4.969706e-10 1.596178e-09 5.111515e-10
[1155,] 5.893354e-10 5.609265e-10 8.589728e-11
[1156,] 9.433371e-10 5.875630e-10 7.960235e-11
[1157,] 4.682955e-10 1.552053e-09 3.833863e-10
[1158,] 4.329638e-10 7.420204e-10 1.664469e-10
[1159,] 4.356586e-10 6.168584e-10 1.499667e-10
[1160,] 4.740897e-10 3.207530e-10 9.879297e-11
[1161,] 4.748569e-10 3.193491e-10 9.845127e-11
[1162,] 4.725659e-10 3.192590e-10 9.801018e-11
[1163,] 4.830178e-10 3.233514e-10 1.012650e-10
[1164,] 1.781325e-09 1.924796e-09 2.712500e-10
[1165,] 4.757815e-10 3.484179e-10 1.065212e-10
[1166,] 4.846571e-10 3.240103e-10 1.017986e-10
[1167,] 4.829106e-10 3.071017e-10 9.341166e-11
[1168,] 1.313260e-09 1.174830e-09 2.100885e-10
[1169,] 5.234594e-10 3.023758e-10 8.355990e-11
[1170,] 4.648870e-10 3.146714e-10 9.331786e-11
[1171,] 4.715505e-10 3.153932e-10 9.483700e-11
[1172,] 4.671005e-10 2.998319e-10 8.893878e-11
[1173,] 4.687395e-10 3.004001e-10 9.017320e-11
[1174,] 4.619775e-10 2.999617e-10 8.921223e-11
[1175,] 4.567559e-10 2.986142e-10 8.796224e-11
[1176,] 4.345180e-10 8.448867e-10 1.810973e-10
[1177,] 4.586579e-10 2.867469e-10 8.188284e-11
[1178,] 4.571219e-10 2.867252e-10 8.164910e-11
[1179,] 4.392684e-10 5.330016e-10 1.165318e-10
[1180,] 4.732955e-10 2.935047e-10 8.352828e-11
[1181,] 1.403955e-09 1.232727e-09 5.899143e-10
[1182,] 4.258836e-10 1.094262e-09 1.594161e-10
[1183,] 7.014405e-10 9.093751e-10 1.095366e-10
[1184,] 7.109028e-10 9.446211e-10 1.103303e-10
[1185,] 7.133964e-10 7.557218e-10 1.028341e-10
[1186,] 5.260192e-10 4.347784e-09 1.063841e-09
[1187,] 7.213009e-10 1.106836e-09 1.153602e-10
[1188,] 7.331004e-10 1.087828e-09 1.139979e-10
[1189,] 4.852960e-10 3.114670e-10 9.790071e-11
[1190,] 6.885599e-10 1.060608e-09 1.158815e-10
[1191,] 6.772926e-10 1.136335e-09 1.196429e-10
[1192,] 5.936109e-10 7.489690e-10 2.955025e-10
[1193,] 8.324531e-10 1.040915e-09 1.072811e-10
[1194,] 8.642611e-10 1.045983e-09 1.063355e-10
[1195,] 8.689411e-10 1.040915e-09 1.060629e-10
[1196,] 1.993447e-09 4.731960e-08 4.050574e-09
[1197,] 9.216428e-10 1.085755e-09 1.056622e-10
[1198,] 9.153179e-10 1.253977e-09 1.098220e-10
[1199,] 9.094184e-10 1.256382e-09 1.100619e-10
[1200,] 9.064069e-10 1.395723e-09 1.134685e-10
[1201,] 9.356952e-10 1.350760e-09 1.113565e-10
[1202,] 6.751709e-10 9.019426e-09 3.322575e-09
[1203,] 1.014524e-09 1.312547e-09 1.080845e-10
[1204,] 9.983260e-10 1.373271e-09 1.098242e-10
[1205,] 1.013869e-09 1.352789e-09 1.090023e-10
[1206,] 8.915095e-10 3.865526e-09 7.035259e-10
[1207,] 4.962877e-10 3.796226e-10 9.931792e-11
[1208,] 5.313461e-10 3.188747e-10 1.072664e-10
[1209,] 5.450281e-10 3.133427e-10 1.062306e-10
[1210,] 1.358515e-09 4.085874e-10 1.319761e-10
[1211,] 1.329246e-09 4.124187e-10 1.354004e-10
[1212,] 1.355851e-09 4.129547e-10 1.349329e-10
[1213,] 5.383687e-10 3.380792e-10 1.168091e-10
[1214,] 4.723400e-10 3.130947e-10 9.568767e-11
[1215,] 9.288166e-10 8.472068e-10 2.295157e-10
[1216,] 1.261758e-09 1.073970e-09 2.285362e-10
[1217,] 2.063059e-09 4.145412e-10 1.571635e-10
[1218,] 4.861432e-10 3.569016e-09 1.961033e-10
[1219,] 7.826857e-10 7.267401e-10 9.865189e-11
[1220,] 1.503645e-09 8.389549e-10 1.737211e-10
[1221,] 1.628166e-09 8.376605e-10 1.693209e-10
[1222,] 2.029160e-09 3.672431e-10 1.234725e-10
[1223,] 1.902304e-09 3.727961e-10 1.340927e-10
[1224,] 4.309195e-10 3.091701e-10 8.561941e-11
[1225,] 3.858028e-10 3.891311e-10 8.519482e-11
[1226,] 9.205061e-10 2.946360e-10 9.035714e-11
[1227,] 8.753718e-10 4.268681e-10 7.563203e-11
[1228,] 6.253996e-10 1.911707e-09 1.284590e-10
[1229,] 7.749239e-10 4.275357e-10 7.561752e-11
[1230,] 9.721149e-10 4.307136e-10 7.581562e-11
[1231,] 8.639110e-10 3.756113e-10 7.646238e-11
[1232,] 5.675678e-10 4.134140e-10 1.505235e-10
[1233,] 8.029459e-10 3.098901e-10 8.580372e-11
[1234,] 6.721353e-10 3.380500e-10 1.001344e-10
[1235,] 1.793255e-09 4.115786e-10 1.455963e-10
[1236,] 5.557620e-10 1.440224e-09 4.476652e-10
[1237,] 6.597450e-10 2.040329e-09 8.251827e-10
[1238,] 7.933883e-10 2.158827e-09 9.904924e-10
[1239,] 7.299858e-10 1.943956e-09 8.050129e-10
[1240,] 1.209108e-07 3.005747e-10 9.934324e-10
[1241,] 1.120511e-09 1.002235e-09 5.193824e-10
[1242,] 2.888922e-09 3.204965e-10 1.903400e-10
[1243,] 1.044372e-09 1.034056e-09 3.673344e-10
[1244,] 1.086461e-09 6.348091e-10 7.578863e-11
[1245,] 7.233531e-10 1.045052e-09 2.027476e-10
[1246,] 2.025189e-09 3.337196e-10 2.720990e-10
[1247,] 4.451355e-09 3.654306e-10 2.339768e-10
[1248,] 5.124574e-10 9.930553e-09 2.155971e-09
[1249,] 1.582839e-08 7.240997e-09 8.171076e-08
[1250,] 1.244050e-09 9.476628e-10 9.036481e-11
[1251,] 2.438572e-09 1.447504e-09 2.493857e-09
[1252,] 8.013854e-10 1.074299e-09 2.336770e-10
[1253,] 3.839055e-10 1.678496e-07 6.584389e-09
[1254,] 2.700703e-09 3.265543e-10 1.955796e-10
[1255,] 4.190179e-06 5.336084e-10 2.932149e-08
[1256,] 5.263829e-06 5.582062e-10 3.969817e-08
[1257,] 2.245469e-09 1.099056e-09 1.206163e-09
[1258,] 4.444276e-10 8.857074e-10 2.422437e-10
[1259,] 2.860366e-09 2.950029e-09 4.833315e-09
[1260,] 2.665714e-09 2.716959e-09 4.128897e-09
[1261,] 2.930525e-03 9.396217e-09 1.564339e-04
[1262,] 1.758520e-05 4.666346e-10 4.233486e-08
[1263,] 2.063738e-05 7.404963e-10 3.049074e-07
[1264,] 1.692927e-05 4.672586e-10 4.178974e-08
[1265,] 2.809346e-09 4.079641e-09 6.671745e-09
[1266,] 1.659017e-09 6.239552e-10 1.548692e-10
[1267,] 2.769746e-06 1.094361e-09 1.363374e-07
[1268,] 3.730229e-07 1.171747e-09 1.041091e-07
[1269,] 7.295170e-06 5.569522e-10 4.967013e-08
[1270,] 1.044613e-05 5.653165e-10 5.737344e-08
[1271,] 2.405653e-09 4.400577e-09 6.113641e-09
[1272,] 1.569501e-09 5.610314e-10 1.343463e-10
[1273,] 4.479044e-10 9.398880e-10 2.579761e-10
[1274,] 1.649215e-09 7.668576e-10 2.682929e-10
[1275,] 2.547296e-05 6.776091e-10 1.399430e-07
[1276,] 2.376827e-09 2.385368e-08 3.197327e-08
[1277,] 1.219315e-09 5.347558e-10 1.528539e-10
[1278,] 7.940305e-06 1.066061e-09 2.598703e-07
[1279,] 4.439687e-10 7.744869e-10 2.172749e-10
[1280,] 1.179319e-09 7.182909e-10 1.883030e-10
[1281,] 1.391217e-05 1.777718e-09 1.441780e-06
[1282,] 1.075302e-09 8.117624e-10 2.109867e-10
[1283,] 1.860315e-09 6.535264e-09 6.466337e-09
[1284,] 1.904645e-09 1.688591e-09 1.718058e-09
[1285,] 2.512205e-06 7.549150e-10 1.484944e-07
[1286,] 1.104530e-09 5.681326e-10 1.787296e-10
[1287,] 5.923197e-10 9.702565e-10 1.794186e-10
[1288,] 4.982040e-10 1.161744e-09 3.777551e-10
[1289,] 6.862269e-06 1.488183e-09 7.036870e-07
[1290,] 5.038682e-10 1.635555e-09 4.914795e-10
[1291,] 1.539131e-08 1.323060e-09 3.598612e-09
[1292,] 4.729959e-10 1.685311e-09 4.518216e-10
[1293,] 4.955255e-10 6.631036e-10 2.353454e-10
[1294,] 4.876980e-10 6.565968e-10 2.286888e-10
[1295,] 1.700482e-09 4.184680e-09 3.764879e-09
[1296,] 8.565157e-07 1.192355e-09 1.642013e-07
[1297,] 7.914568e-09 6.584974e-10 8.648014e-11
[1298,] 7.667991e-10 5.714182e-10 2.038154e-10
[1299,] 9.721612e-09 2.861765e-09 9.424302e-11
[1300,] 2.417849e-07 7.375637e-10 2.301008e-08
[1301,] 1.530806e-08 1.275332e-09 9.040262e-11
[1302,] 6.599696e-10 3.107923e-10 9.547134e-11
[1303,] 1.434188e-09 3.152473e-10 1.042783e-10
[1304,] 5.810242e-10 4.243337e-10 8.351227e-11
[1305,] 6.490212e-10 5.972041e-08 2.119138e-10
[1306,] 1.067288e-09 3.787613e-10 1.040004e-10
[1307,] 4.830608e-04 1.146319e-09 1.538329e-06
[1308,] 2.197352e-04 7.992975e-09 6.311454e-05
[1309,] 6.138880e-10 3.434035e-10 9.963051e-11
[1310,] 3.568439e-04 2.021965e-09 4.901372e-06
[1311,] 1.012944e-09 4.319809e-10 1.040589e-10
[1312,] 1.040077e-09 4.368073e-10 1.041081e-10
[1313,] 9.775434e-05 8.046624e-09 2.211857e-05
[1314,] 4.039934e-04 8.234636e-09 1.242349e-04
[1315,] 5.392884e-04 1.126009e-08 1.693247e-03
[1316,] 8.348633e-10 7.583281e-09 9.166201e-10
[1317,] 8.990025e-10 3.927940e-10 9.501384e-11
[1318,] 8.870773e-10 4.024318e-10 9.615820e-11
[1319,] 1.507928e-04 1.873368e-07 2.296326e-02
[1320,] 1.309749e-09 7.345970e-09 1.541054e-10
[1321,] 8.346465e-05 8.288265e-10 7.790789e-07
[1322,] 9.792636e-07 6.527952e-10 3.607237e-08
[1323,] 1.203010e-09 5.910811e-09 1.537629e-10
[1324,] 1.187613e-09 5.067589e-09 1.539100e-10
[1325,] 8.125894e-06 4.395457e-05 3.896844e-01
[1326,] 9.122381e-10 4.199958e-10 1.517700e-10
[1327,] 8.431152e-08 3.068981e-10 8.160491e-10
[1328,] 8.084840e-10 3.927700e-10 1.306715e-10
[1329,] 4.100012e-09 1.247190e-09 2.151378e-09
[1330,] 8.346980e-10 3.923532e-10 1.331879e-10
[1331,] 8.499472e-10 3.879226e-10 1.318936e-10
[1332,] 8.285516e-10 3.930060e-10 1.330412e-10
[1333,] 2.109708e-09 3.027594e-09 1.815742e-10
[1334,] 8.316419e-10 4.323640e-10 1.513837e-10
[1335,] 7.098954e-09 7.709964e-08 4.050536e-07
[1336,] 1.893235e-08 6.509825e-10 1.851475e-09
[1337,] 7.317188e-10 3.247708e-10 9.623302e-11
[1338,] 3.583107e-09 1.215218e-08 2.127670e-08
[1339,] 4.173733e-06 3.236050e-05 1.454147e-01
[1340,] 2.131940e-09 7.815057e-10 2.610979e-10
[1341,] 1.897423e-09 3.489700e-10 8.539353e-11
[1342,] 1.812981e-09 3.425298e-10 8.569715e-11
[1343,] 7.434339e-10 2.145062e-09 6.308126e-10
[1344,] 1.903830e-09 3.204670e-10 1.948277e-10
[1345,] 5.819924e-09 5.266812e-09 1.799682e-08
[1346,] 1.642577e-08 2.777399e-09 2.623836e-08
[1347,] 1.103155e-06 1.615115e-04 1.906919e-01
[1348,] 3.849150e-09 1.504211e-08 4.049920e-08
[1349,] 5.021015e-07 3.500111e-04 1.661732e-01
[1350,] 2.740115e-07 1.407766e-06 3.489309e-04
[1351,] 2.361177e-07 9.174280e-09 7.864479e-07
[1352,] 1.303351e-09 3.481350e-09 1.532262e-10
[1353,] 5.975357e-10 1.818171e-09 3.207934e-10
[1354,] 7.923336e-10 1.239506e-09 2.749655e-10
[1355,] 7.963753e-10 2.244270e-09 4.208898e-10
[1356,] 3.800996e-10 1.773368e-08 7.931773e-10
[1357,] 7.146713e-10 3.123293e-10 9.969580e-11
[1358,] 5.366452e-10 8.527473e-10 9.986782e-11
[1359,] 3.932212e-10 9.638411e-10 1.382490e-10
[1360,] 1.122907e-09 1.883822e-08 9.374422e-09
[1361,] 1.225034e-09 1.655309e-08 9.446513e-09
[1362,] 1.315297e-09 1.340818e-08 8.270394e-09
[1363,] 4.507173e-10 5.009552e-10 1.952943e-10
[1364,] 1.300727e-09 5.456816e-10 1.613443e-10
[1365,] 7.954409e-10 1.078136e-09 2.315299e-10
[1366,] 3.959363e-08 8.882423e-10 9.994532e-01
[1367,] 4.689888e-10 2.163225e-09 1.974370e-10
[1368,] 1.623761e-09 2.601043e-07 2.121700e-07
[1369,] 1.076771e-09 3.564944e-09 8.287066e-10
[1370,] 5.375524e-10 1.243579e-09 1.607551e-10
[1371,] 1.697418e-09 7.238954e-10 1.932388e-04
[1372,] 9.384041e-10 2.137115e-07 6.649555e-08
[1373,] 1.736873e-09 8.236813e-10 3.534922e-04
[1374,] 7.941315e-10 5.707871e-09 6.291986e-10
[1375,] 7.659512e-10 1.833756e-09 3.388338e-10
[1376,] 1.744376e-09 3.453984e-10 2.151402e-10
[1377,] 7.536106e-10 7.159241e-10 1.147667e-10
[1378,] 1.666199e-09 1.092901e-09 7.880597e-10
[1379,] 9.958299e-09 4.506724e-09 2.235844e-08
[1380,] 8.756061e-09 3.769046e-09 1.631689e-08
[1381,] 8.017055e-09 1.895674e-08 9.878361e-08
[1382,] 8.003906e-09 1.953839e-08 1.033494e-07
[1383,] 8.404359e-09 1.953839e-08 1.080621e-07
[1384,] 8.247627e-10 2.131070e-06 3.483393e-03
[1385,] 7.489006e-10 6.150984e-10 1.628272e-10
[1386,] 7.575706e-10 2.207401e-06 5.339017e-03
[1387,] 8.891766e-09 1.747455e-08 9.998581e-08
[1388,] 1.145976e-08 1.474540e-08 1.031794e-07
[1389,] 1.083450e-09 4.070760e-06 1.934084e-03
[1390,] 9.755049e-09 2.099686e-08 1.314782e-07
[1391,] 1.043975e-08 1.765178e-08 1.168077e-07
[1392,] 2.573181e-09 1.246076e-09 9.576427e-10
[1393,] 7.264989e-10 6.205097e-10 6.563582e-10
[1394,] 4.852718e-09 7.806793e-10 6.983726e-10
[1395,] 5.270939e-10 2.051953e-08 9.892351e-01
[1396,] 1.240211e-09 8.735875e-10 4.184884e-10
[1397,] 1.403989e-09 9.861609e-09 9.471369e-09
[1398,] 9.771015e-10 7.836795e-10 2.518826e-10
[1399,] 1.029728e-09 2.681070e-09 1.829361e-09
[1400,] 1.102315e-09 9.153576e-10 3.964789e-10
[1401,] 1.093841e-09 8.488235e-10 3.545059e-10
[1402,] 1.099950e-09 6.454332e-10 2.886088e-10
[1403,] 1.099487e-09 6.371755e-10 2.810917e-10
[1404,] 8.570145e-10 1.047593e-09 2.164390e-10
[1405,] 1.131013e-09 3.805096e-09 2.862320e-09
[1406,] 8.165138e-10 7.260041e-09 2.748669e-09
[1407,] 7.108986e-10 1.245982e-06 2.095646e-07
[1408,] 1.082100e-09 6.624054e-10 2.996474e-10
[1409,] 3.522684e-09 1.041658e-07 1.927541e-07
[1410,] 1.106410e-09 4.046093e-10 1.313465e-10
[1411,] 1.157827e-09 1.101933e-08 8.436376e-09
[1412,] 1.205272e-09 4.256667e-10 1.641081e-10
[1413,] 7.093859e-10 1.561875e-06 2.485966e-07
[1414,] 3.417459e-09 3.267465e-08 5.552716e-08
[1415,] 8.017387e-10 2.099304e-08 6.591591e-09
[1416,] 1.658069e-09 3.695296e-10 1.265692e-10
[1417,] 7.084573e-10 1.559324e-06 2.489847e-07
[1418,] 1.116067e-09 6.378617e-10 2.850545e-10
[1419,] 1.068096e-09 6.310342e-10 2.691248e-10
[1420,] 7.426604e-10 1.449990e-06 2.594332e-07
[1421,] 8.717796e-10 5.697632e-09 2.404643e-09
[1422,] 1.613140e-09 1.477723e-08 1.546466e-08
[1423,] 1.706910e-09 4.382429e-10 1.341907e-10
[1424,] 8.188223e-10 8.637862e-09 3.199405e-09
[1425,] 2.397238e-09 2.626463e-04 2.646760e-04
[1426,] 1.184846e-09 3.615565e-08 2.366325e-08
[1427,] 7.312984e-10 1.658115e-06 2.813331e-07
[1428,] 1.176608e-09 4.053766e-10 1.433237e-10
[1429,] 8.838940e-10 5.864367e-09 2.518502e-09
[1430,] 9.453218e-10 1.117011e-09 2.972672e-10
[1431,] 1.174071e-09 4.045249e-10 1.336829e-10
[1432,] 2.862709e-09 5.418254e-03 5.364939e-03
[1433,] 9.778606e-10 8.117954e-10 2.887712e-10
[1434,] 1.745538e-09 3.979796e-10 1.408740e-10
[1435,] 7.941612e-10 2.442488e-08 7.279683e-09
[1436,] 1.699454e-09 4.357379e-10 1.340097e-10
[1437,] 8.504295e-10 2.359363e-08 8.082304e-09
[1438,] 2.800570e-09 1.041650e-07 1.412380e-07
[1439,] 8.685729e-10 1.551636e-08 5.687885e-09
[1440,] 1.754541e-09 4.075863e-10 1.332709e-10
[1441,] 7.805121e-10 1.531380e-06 3.049144e-07
[1442,] 1.748678e-09 9.772001e-10 3.792652e-10
[1443,] 3.302719e-09 1.596508e-04 2.737026e-04
[1444,] 3.472298e-09 2.031675e-08 3.374758e-08
[1445,] 7.342225e-10 1.418588e-06 2.523795e-07
[1446,] 1.794689e-09 3.957553e-10 1.394314e-10
[1447,] 2.837798e-09 1.051812e-07 1.441991e-07
[1448,] 1.745356e-09 4.285080e-10 1.338252e-10
[1449,] 8.005104e-10 1.477344e-06 3.121612e-07
[1450,] 1.786470e-09 3.693680e-10 1.278492e-10
[1451,] 8.639776e-10 2.563138e-06 5.782735e-07
[1452,] 8.804328e-10 1.012273e-06 2.762366e-07
[1453,] 1.792994e-09 3.987249e-10 1.422782e-10
[1454,] 1.786893e-09 3.686304e-10 1.268117e-10
[1455,] 1.090765e-09 7.915533e-10 3.006396e-10
[1456,] 9.922090e-10 1.159594e-08 5.476725e-09
[1457,] 8.536199e-10 4.336835e-09 1.827243e-09
[1458,] 1.090398e-09 9.903283e-10 4.533713e-10
[1459,] 8.980108e-10 1.257396e-06 3.437764e-07
[1460,] 4.332075e-09 5.611210e-03 1.047092e-02
[1461,] 1.699454e-09 4.242054e-10 1.339360e-10
[1462,] 2.889145e-09 2.057848e-04 2.864002e-04
[1463,] 2.887728e-09 2.116927e-04 2.937855e-04
[1464,] 1.329843e-09 6.537420e-10 3.454572e-10
[1465,] 1.288358e-09 8.026124e-10 3.705028e-10
[1466,] 3.914072e-09 3.856326e-03 6.377250e-03
[1467,] 8.267050e-10 9.879841e-07 2.389125e-07
[1468,] 9.570705e-10 1.095075e-09 2.975700e-10
[1469,] 9.151136e-10 6.296283e-09 2.887156e-09
[1470,] 1.011718e-09 2.058015e-08 9.632228e-09
[1471,] 1.197726e-09 7.944777e-10 3.288736e-10
[1472,] 2.240329e-09 1.605716e-09 1.337225e-09
[1473,] 1.476595e-09 6.322693e-10 3.477283e-10
[1474,] 1.741886e-09 4.026316e-10 1.445328e-10
[1475,] 3.275193e-09 3.026179e-08 4.904833e-08
[1476,] 1.948877e-09 9.173177e-09 1.256899e-08
[1477,] 1.330619e-09 8.021645e-10 3.806938e-10
[1478,] 7.376347e-10 1.510262e-08 7.172978e-10
[1479,] 1.329012e-09 6.196953e-10 3.046124e-10
[1480,] 1.359074e-09 6.207651e-10 3.110609e-10
[1481,] 3.441800e-09 2.406941e-04 4.217868e-04
[1482,] 9.147165e-10 6.733483e-09 3.058955e-09
[1483,] 8.429960e-10 8.185718e-07 2.140806e-07
[1484,] 8.789484e-10 4.508739e-09 1.972962e-09
[1485,] 1.740077e-09 4.312102e-10 1.338865e-10
[1486,] 3.895615e-09 4.114867e-03 6.716123e-03
[1487,] 2.675223e-09 7.635892e-09 8.422449e-09
[1488,] 3.422900e-09 1.944393e-04 3.455720e-04
[1489,] 3.956331e-09 6.019295e-03 9.700227e-03
[1490,] 2.804868e-09 1.873098e-04 2.515554e-04
[1491,] 2.192637e-09 1.007112e-09 7.025903e-10
[1492,] 2.778177e-09 7.358753e-09 9.131433e-09
[1493,] 1.165307e-09 7.948982e-10 3.216934e-10
[1494,] 1.182373e-09 6.186817e-10 2.717204e-10
[1495,] 9.265516e-10 6.753239e-10 2.010513e-10
[1496,] 1.141636e-09 6.254937e-10 2.737743e-10
[1497,] 1.176753e-09 3.946638e-10 1.485270e-10
[1498,] 6.851738e-10 9.417594e-09 2.311943e-10
[1499,] 3.329093e-09 2.618875e-04 4.357856e-04
[1500,] 2.652728e-09 1.108449e-07 1.435643e-07
[1501,] 2.435127e-09 1.380082e-03 1.182014e-03
[1502,] 8.441888e-10 1.380526e-08 4.912188e-09
[1503,] 3.749237e-09 2.734769e-08 4.996806e-08
[1504,] 2.129306e-09 1.897293e-04 1.654664e-04
[1505,] 9.258340e-10 6.468720e-10 1.901883e-10
[1506,] 9.125855e-10 1.723310e-08 6.967475e-09
[1507,] 3.186584e-09 1.268413e-04 2.121736e-04
[1508,] 3.170601e-09 1.500613e-04 2.458973e-04
[1509,] 1.095130e-09 1.219421e-09 1.185138e-10
[1510,] 1.190504e-09 8.200274e-10 4.124889e-10
[1511,] 9.061311e-10 1.062609e-08 1.156669e-10
[1512,] 5.094787e-10 2.761847e-09 1.709986e-08
[1513,] 1.871799e-09 2.309087e-08 2.930111e-08
[1514,] 1.160309e-09 2.574061e-09 1.215649e-09
[1515,] 1.338719e-09 8.286102e-10 4.725130e-10
[1516,] 7.999557e-10 8.855890e-09 1.973524e-10
[1517,] 2.513139e-09 1.582167e-03 2.277118e-03
[1518,] 7.873770e-10 7.715099e-09 1.920082e-10
[1519,] 1.003126e-09 1.048625e-09 2.375639e-10
[1520,] 2.330717e-09 9.981906e-10 4.726621e-10
[1521,] 2.168981e-09 7.900931e-05 9.457950e-05
[1522,] 1.875081e-09 1.897084e-09 1.021295e-09
[1523,] 6.724578e-09 1.523842e-09 2.892629e-09
[1524,] 4.943915e-10 2.468585e-09 6.880970e-09
[1525,] 1.862366e-09 2.213542e-08 2.802731e-08
[1526,] 2.255695e-09 9.471427e-05 1.191804e-04
[1527,] 5.609703e-10 3.556426e-10 1.079435e-10
[1528,] 1.582457e-09 1.434472e-09 8.690257e-10
[1529,] 5.918231e-10 3.637143e-10 9.637480e-11
[1530,] 1.095128e-08 3.520167e-06 1.046249e-05
[1531,] 1.275969e-09 7.892763e-05 2.440644e-05
[1532,] 5.683245e-10 1.942993e-09 1.674754e-10
[1533,] 1.714601e-09 1.025502e-09 6.515609e-10
[1534,] 5.675795e-09 7.323689e-08 3.367381e-07
[1535,] 1.326958e-09 7.129909e-10 3.385095e-10
[1536,] 9.936781e-10 8.131769e-10 1.911262e-10
[1537,] 1.415155e-09 2.046400e-05 9.061752e-06
[1538,] 5.298052e-10 4.302946e-10 1.036758e-10
[1539,] 5.528835e-10 4.484595e-10 1.027802e-10
[1540,] 6.006011e-10 3.991436e-10 1.094916e-10
[1541,] 5.827113e-10 4.103461e-10 1.043112e-10
[1542,] 5.987931e-10 4.013156e-10 1.081069e-10
[1543,] 5.832814e-10 3.993632e-10 1.081011e-10
[1544,] 6.004603e-10 3.998907e-10 1.089452e-10
[1545,] 9.635749e-10 1.433995e-09 9.443603e-10
[1546,] 5.936564e-10 3.990398e-10 1.090153e-10
[1547,] 5.940001e-10 3.991197e-10 1.090114e-10
[1548,] 5.843642e-10 3.973468e-10 1.098522e-10
[1549,] 1.350826e-09 2.180377e-05 8.843950e-06
[1550,] 5.861789e-10 3.995046e-10 1.084357e-10
[1551,] 5.889071e-10 4.475763e-10 1.032165e-10
[1552,] 5.765294e-10 3.998663e-10 1.073637e-10
[1553,] 5.532422e-10 4.487647e-10 1.027447e-10
[1554,] 9.237157e-10 6.306310e-10 1.673569e-10
[1555,] 1.399844e-09 6.183118e-10 3.305361e-10
[1556,] 1.260747e-09 6.276117e-10 2.712027e-10
[1557,] 1.282326e-09 5.181442e-10 2.135347e-10
[1558,] 7.673880e-10 4.474400e-10 1.384061e-10
[1559,] 1.254485e-09 6.449659e-10 2.810388e-10
[1560,] 1.315118e-09 5.058222e-10 2.075380e-10
[1561,] 1.263689e-09 4.767076e-10 1.690850e-10
[1562,] 6.839379e-10 7.455283e-10 1.584511e-10
[1563,] 9.287761e-10 5.858432e-10 1.495741e-10
[1564,] 9.202540e-10 5.968938e-10 1.478105e-10
[1565,] 2.044060e-09 6.673982e-09 8.371399e-09
[1566,] 1.523970e-09 5.339661e-10 4.294122e-10
[1567,] 9.173864e-10 5.781753e-10 1.496066e-10
[1568,] 6.752646e-10 7.288086e-10 1.597597e-10
[1569,] 6.775042e-10 7.765914e-10 1.654871e-10
[1570,] 1.559205e-09 9.318437e-06 5.363040e-06
[1571,] 6.855462e-10 7.389029e-10 1.578224e-10
[1572,] 9.002375e-10 1.153453e-09 2.937305e-10
[1573,] 1.364074e-09 5.466649e-10 2.231394e-10
[1574,] 1.447646e-09 3.484819e-05 1.622230e-05
[1575,] 8.671783e-10 5.818438e-10 1.528040e-10
[1576,] 8.206745e-10 1.625088e-08 1.967217e-09
[1577,] 8.388882e-10 3.316608e-10 8.409560e-11
[1578,] 1.857061e-09 4.476239e-10 2.962862e-10
[1579,] 2.360769e-09 1.204849e-06 1.706174e-06
[1580,] 8.675461e-10 5.170667e-10 1.483980e-10
[1581,] 6.484682e-10 4.025797e-10 1.098594e-10
[1582,] 7.344955e-10 8.701679e-08 1.352554e-09
[1583,] 7.346309e-10 3.879609e-10 1.226193e-10
[1584,] 2.017063e-09 3.915896e-10 2.896435e-10
[1585,] 1.454462e-09 7.880820e-06 4.646980e-06
[1586,] 2.109625e-09 1.128481e-09 1.315189e-09
[1587,] 1.000399e-09 5.472453e-10 3.309233e-10
[1588,] 9.586579e-10 5.489855e-10 1.657442e-10
[1589,] 1.026311e-09 5.511030e-10 3.399607e-10
[1590,] 8.980840e-10 5.888337e-10 3.197258e-10
[1591,] 1.681850e-09 8.954467e-07 8.472237e-07
[1592,] 8.931029e-10 5.833846e-10 3.148405e-10
[1593,] 1.304315e-09 7.714356e-06 4.118579e-06
[1594,] 9.605792e-10 6.525421e-10 3.798368e-10
[1595,] 1.362100e-09 1.953379e-05 1.011350e-05
[1596,] 1.536070e-09 8.293667e-07 6.922010e-07
[1597,] 1.585497e-09 7.875205e-07 6.917678e-07
[1598,] 1.975687e-09 1.453789e-06 1.531004e-06
[1599,] 8.884101e-10 7.979208e-10 4.472994e-10
[1600,] 9.114443e-10 8.052338e-10 4.618979e-10
[1601,] 1.380528e-09 3.844220e-10 2.111333e-10
[1602,] 9.445499e-10 5.202029e-10 2.852193e-10
[1603,] 1.311310e-09 1.873045e-08 1.658254e-08
[1604,] 8.917892e-10 5.081586e-10 1.551373e-10
[1605,] 1.517354e-09 3.845782e-05 2.009878e-05
[1606,] 7.886758e-09 1.304498e-08 8.070243e-08
[1607,] 7.796263e-09 1.275927e-08 7.792441e-08
[1608,] 2.666304e-09 1.792035e-08 3.624210e-08
[1609,] 1.475485e-09 2.686648e-04 1.029213e-04
[1610,] 2.271388e-09 2.968268e-08 4.858107e-08
[1611,] 8.949188e-10 1.028110e-07 2.005767e-09
[1612,] 6.591055e-10 1.122254e-09 2.375511e-10
[1613,] 9.567215e-10 8.622394e-08 1.637032e-09
[1614,] 9.692482e-10 6.100226e-08 9.831397e-10
[1615,] 2.363309e-09 9.006273e-10 6.751878e-10
[1616,] 2.631411e-09 1.788876e-09 8.212232e-11
[1617,] 7.930373e-10 2.522161e-08 1.061228e-09
[1618,] 8.221885e-10 1.258776e-07 2.788280e-09
[1619,] 8.086699e-10 1.664934e-07 3.466247e-09
[1620,] 8.179702e-10 1.484855e-07 3.123968e-09
[1621,] 9.538155e-10 1.056620e-09 2.786643e-10
[1622,] 2.213421e-09 9.578321e-09 1.600047e-10
[1623,] 2.439140e-09 6.118956e-10 2.143736e-10
[1624,] 2.572091e-09 8.131842e-09 1.464513e-10
[1625,] 2.418328e-09 1.114222e-09 9.582581e-10
[1626,] 2.851881e-09 3.830724e-08 8.153117e-08
[1627,] 3.913343e-09 3.153841e-08 9.487313e-08
[1628,] 9.531791e-10 9.953110e-10 2.622750e-10
[1629,] 2.875158e-09 6.754518e-08 1.429067e-07
[1630,] 4.797436e-10 2.169287e-08 3.007583e-09
[1631,] 1.008949e-09 5.938043e-10 9.390137e-11
[1632,] 6.332076e-10 2.436863e-08 7.113228e-09
[1633,] 1.006228e-09 6.455939e-10 9.558499e-11
[1634,] 1.290612e-08 5.061798e-10 9.606795e-10
[1635,] 1.382668e-08 3.082981e-08 3.440838e-07
[1636,] 1.074653e-09 5.027464e-10 9.335159e-11
[1637,] 6.359522e-10 1.643010e-08 2.030457e-09
[1638,] 1.243080e-09 4.408980e-10 9.359782e-11
[1639,] 5.132272e-10 7.257321e-10 1.259576e-10
[1640,] 5.615085e-08 5.328143e-10 3.136925e-09
[1641,] 5.869198e-09 2.493963e-08 1.188629e-07
[1642,] 8.550695e-10 2.448832e-09 3.779138e-10
[1643,] 8.241150e-10 4.702871e-10 1.389773e-10
[1644,] 3.885743e-09 8.197805e-10 4.280969e-10
[1645,] 7.563766e-10 9.681415e-09 2.515856e-09
[1646,] 6.936252e-10 6.278217e-10 2.878357e-10
[1647,] 9.513900e-10 9.210980e-10 2.763190e-10
[1648,] 4.379204e-09 8.140494e-10 1.019758e-09
[1649,] 1.360999e-09 1.430082e-08 1.028391e-08
[1650,] 1.194303e-09 5.461760e-10 1.327376e-10
[1651,] 1.447357e-09 1.289494e-08 1.032798e-08
[1652,] 1.578481e-09 1.568312e-08 1.361662e-08
[1653,] 7.207999e-10 2.849564e-10 1.050703e-10
[1654,] 8.562831e-10 4.090273e-10 9.186698e-11
[1655,] 6.039830e-10 3.023447e-10 8.490300e-11
[1656,] 3.213224e-09 6.492125e-10 5.160115e-10
[1657,] 1.091015e-09 1.166059e-09 3.175592e-10
[1658,] 6.259974e-10 3.000088e-10 8.675681e-11
[1659,] 1.624091e-09 2.168049e-09 1.447675e-09
[1660,] 1.074898e-08 4.115174e-09 3.778792e-10
[1661,] 6.337097e-10 2.852515e-10 9.624935e-11
[1662,] 6.372294e-10 2.850718e-10 9.582361e-11
[1663,] 8.896357e-09 4.724638e-09 3.183571e-10
[1664,] 1.047564e-08 3.756514e-09 3.885621e-10
[1665,] 1.651810e-09 2.051570e-09 1.378986e-09
[1666,] 8.657904e-10 7.478965e-10 1.666091e-10
[1667,] 6.268740e-10 2.847793e-10 9.311464e-11
[1668,] 1.019275e-08 3.536973e-09 3.952399e-10
[1669,] 6.276022e-10 2.853704e-10 9.590205e-11
[1670,] 5.702814e-09 1.381954e-09 4.440726e-10
[1671,] 5.925860e-09 1.490825e-09 2.969249e-09
[1672,] 5.316085e-09 1.486406e-09 2.764362e-09
[1673,] 7.434866e-10 4.549189e-10 8.482391e-11
[1674,] 1.074589e-08 3.732948e-09 3.938889e-10
[1675,] 5.096986e-09 1.403705e-09 2.498077e-09
[1676,] 5.707389e-09 1.490884e-09 2.902088e-09
[1677,] 8.258296e-10 7.548541e-10 1.749140e-10
[1678,] 3.098334e-09 1.123947e-09 5.264970e-10
[1679,] 1.379864e-09 1.749011e-09 8.135409e-10
[1680,] 9.474122e-10 1.185755e-09 3.320640e-10
[1681,] 1.005437e-08 3.754224e-09 3.822520e-10
[1682,] 1.214738e-09 8.641354e-10 3.307540e-10
[1683,] 1.529505e-09 1.208593e-08 1.047981e-08
[1684,] 6.910098e-09 1.276999e-09 2.638252e-09
[1685,] 9.645560e-09 3.225462e-09 4.042593e-10
[1686,] 7.901319e-10 5.795535e-10 8.368567e-11
[1687,] 7.828386e-10 5.706342e-10 8.370614e-11
[1688,] 5.476189e-10 3.112444e-10 8.226724e-11
[1689,] 2.233438e-09 7.151659e-09 7.455691e-09
[1690,] 6.161857e-09 4.700341e-10 8.798725e-10
[1691,] 8.935144e-09 4.366256e-10 5.516545e-10
[1692,] 1.226859e-09 4.220431e-10 1.343991e-10
[1693,] 5.324115e-08 3.691492e-10 1.714342e-09
[1694,] 9.720794e-10 9.781764e-10 2.518796e-10
[1695,] 2.005356e-09 4.778625e-10 1.717708e-10
[1696,] 2.420355e-07 4.982035e-10 6.046064e-10
[1697,] 1.623746e-08 4.899618e-10 1.325160e-09
[1698,] 2.317888e-07 4.344380e-10 8.099068e-10
[1699,] 2.254312e-08 3.202226e-10 3.528350e-10
[1700,] 6.178364e-08 4.139059e-10 2.837829e-09
[1701,] 1.094925e-07 4.108467e-10 3.822664e-09
[1702,] 9.712944e-08 4.064528e-10 3.450912e-09
[1703,] 7.526993e-09 5.350849e-10 2.026354e-10
[1704,] 4.670155e-09 2.280386e-09 3.226033e-10
[1705,] 6.770033e-09 4.820911e-10 1.848807e-10
[1706,] 1.396403e-09 6.114798e-10 1.334324e-10
[1707,] 1.365145e-09 6.184693e-10 1.317716e-10
[1708,] 1.395017e-09 5.990482e-10 1.347981e-10
[1709,] 5.329265e-08 3.328502e-10 1.154369e-09
[1710,] 2.596188e-09 2.893434e-10 1.373286e-10
[1711,] 1.244210e-09 5.593726e-10 1.364917e-10
[1712,] 2.459172e-09 2.909636e-10 1.395758e-10
[1713,] 1.120197e-09 5.966832e-10 1.971608e-10
[1714,] 1.114922e-09 6.036256e-10 1.986565e-10
[1715,] 3.788417e-09 6.937954e-10 2.793856e-10
[1716,] 1.998287e-09 2.896154e-10 1.083791e-10
[1717,] 3.876736e-09 6.918572e-10 2.841742e-10
[1718,] 2.835976e-09 3.608230e-10 2.537459e-10
[1719,] 1.250787e-09 6.948902e-10 1.168160e-10
[1720,] 2.976524e-09 2.851974e-09 2.055641e-10
[1721,] 1.080468e-09 4.018812e-10 1.864598e-10
[1722,] 6.341274e-08 3.882781e-10 2.144636e-09
[1723,] 6.468234e-08 3.759878e-10 1.969148e-09
[1724,] 4.971780e-09 3.387513e-10 2.593121e-10
[1725,] 2.170104e-08 2.823861e-10 3.443218e-10
[1726,] 1.308920e-09 4.833431e-10 1.595423e-10
[1727,] 1.081124e-09 4.751468e-10 1.508912e-10
[1728,] 1.749610e-08 2.821697e-10 3.165724e-10
[1729,] 3.094254e-09 2.867568e-10 1.884346e-10
[1730,] 3.130932e-09 8.029010e-10 2.794825e-10
[1731,] 2.893174e-09 2.944362e-10 1.821730e-10
[1732,] 2.841225e-09 3.434015e-10 3.170944e-10
[1733,] 2.470734e-09 4.386458e-10 1.339654e-10
[1734,] 3.250232e-09 2.859075e-10 1.409319e-10
[1735,] 9.729987e-10 3.336925e-10 1.260614e-10
[1736,] 1.003646e-09 3.321976e-10 1.264450e-10
[1737,] 8.846631e-10 3.108575e-10 1.200628e-10
[1738,] 9.729249e-10 1.279414e-09 7.017409e-10
[1739,] 3.707363e-09 3.282980e-10 1.369595e-10
[1740,] 2.397438e-09 3.049082e-10 1.717366e-10
[1741,] 2.797538e-08 3.148159e-09 4.730834e-08
[1742,] 9.144803e-10 3.533013e-10 1.420574e-10
[1743,] 6.370907e-10 1.192734e-09 2.259349e-10
[1744,] 9.068811e-10 3.519006e-10 1.404978e-10
[1745,] 7.890448e-10 3.202227e-10 1.207422e-10
[1746,] 6.394329e-10 1.189113e-09 2.145831e-10
[1747,] 8.000002e-10 3.192450e-10 1.191955e-10
[1748,] 1.993451e-09 8.805098e-10 2.083487e-10
[1749,] 7.698282e-10 2.909975e-10 9.533966e-11
[1750,] 9.275120e-10 1.019734e-09 2.458823e-10
[1751,] 8.995562e-10 3.707227e-10 1.532014e-10
[1752,] 7.646064e-10 3.399581e-10 1.305591e-10
[1753,] 7.565184e-10 3.378433e-10 1.286705e-10
[1754,] 7.546742e-10 3.389194e-10 1.291079e-10
[1755,] 7.839413e-10 3.312963e-10 1.258540e-10
[1756,] 2.867139e-09 1.375853e-09 2.443711e-10
[1757,] 7.653546e-10 3.369024e-10 1.289188e-10
[1758,] 7.765786e-10 3.346132e-10 1.272547e-10
[1759,] 7.814755e-10 3.411335e-10 1.327069e-10
[1760,] 7.935553e-10 3.379010e-10 1.318830e-10
[1761,] 7.845512e-10 3.374257e-10 1.308258e-10
[1762,] 7.749928e-10 3.379673e-10 1.303584e-10
[1763,] 7.924560e-10 3.492639e-10 1.372599e-10
[1764,] 1.897263e-08 8.342535e-10 6.193063e-09
[1765,] 1.813612e-09 6.036658e-10 2.179090e-10
[1766,] 2.560378e-09 1.644304e-09 2.997736e-10
[1767,] 1.798629e-09 3.152543e-10 1.957600e-10
[1768,] 9.190531e-10 6.977165e-10 2.119008e-10
[1769,] 2.558696e-08 7.254532e-10 6.070403e-09
[1770,] 2.690721e-08 9.501279e-10 1.033915e-08
[1771,] 2.417200e-08 8.672269e-10 8.204193e-09
[1772,] 1.280760e-09 2.850101e-10 1.095356e-10
[1773,] 9.231841e-10 1.085587e-09 2.438655e-10
[1774,] 6.327942e-10 1.046446e-09 1.918900e-10
[1775,] 9.162463e-10 4.815983e-10 2.317100e-10
[1776,] 9.130194e-10 3.535458e-10 1.423021e-10
[1777,] 2.057845e-08 7.589713e-10 5.797422e-09
[1778,] 1.717209e-09 3.940962e-10 1.179587e-10
[1779,] 1.327967e-09 2.978727e-10 1.468837e-10
[1780,] 1.047041e-09 1.685780e-09 1.007051e-09
[1781,] 7.410923e-09 6.835030e-10 2.025492e-09
[1782,] 6.351363e-10 8.602541e-10 1.800093e-10
[1783,] 9.893770e-10 3.588534e-10 1.518879e-10
[1784,] 9.966403e-10 3.918018e-10 1.771696e-10
[1785,] 1.027821e-09 3.917378e-10 1.800275e-10
[1786,] 6.486676e-09 1.097188e-09 3.572973e-09
[1787,] 2.854598e-09 2.991712e-10 1.338270e-10
[1788,] 1.001934e-09 3.414695e-10 1.416246e-10
[1789,] 3.811188e-09 1.265721e-09 3.044098e-09
[1790,] 1.752416e-09 5.975832e-10 2.286222e-10
[1791,] 7.982168e-10 3.773816e-10 1.538044e-10
[1792,] 1.092827e-09 6.369606e-10 1.932413e-10
[1793,] 1.421255e-09 3.684062e-10 1.603112e-10
[1794,] 2.623878e-09 3.472799e-10 2.433687e-10
[1795,] 1.102058e-09 6.358579e-10 1.938349e-10
[1796,] 2.144881e-08 5.521944e-10 3.213812e-09
[1797,] 2.409381e-09 4.036782e-10 3.071250e-10
[1798,] 6.305327e-10 5.806272e-10 1.455438e-10
[1799,] 4.085700e-09 3.087565e-10 1.233302e-10
[1800,] 4.078309e-09 3.060647e-10 1.267252e-10
[1801,] 2.670224e-09 3.359858e-10 9.021950e-11
[1802,] 3.029727e-09 3.015430e-10 1.101297e-10
[1803,] 1.369751e-09 6.571664e-10 8.442525e-11
[1804,] 1.274692e-09 6.560028e-10 8.506515e-11
[1805,] 2.293732e-09 4.424194e-10 4.354888e-10
[1806,] 6.324557e-10 1.562285e-09 3.445828e-10
[1807,] 8.874985e-10 8.936930e-10 2.223490e-10
[1808,] 6.345608e-10 1.647934e-09 3.703991e-10
[1809,] 3.428137e-09 2.562168e-09 2.618750e-10
[1810,] 1.601996e-09 1.031338e-09 9.162957e-11
[1811,] 3.404195e-09 2.290430e-09 2.683476e-10
[1812,] 1.102324e-09 1.205714e-09 4.046919e-10
[1813,] 1.977194e-09 4.674779e-10 1.008625e-10
[1814,] 6.360930e-10 1.732955e-09 3.926448e-10
[1815,] 3.494028e-09 3.103423e-09 2.479218e-10
[1816,] 2.394150e-09 3.989347e-10 3.213119e-10
[1817,] 1.095128e-09 7.002919e-10 2.325140e-10
[1818,] 1.090880e-09 6.668060e-10 1.547686e-10
[1819,] 1.247218e-09 9.406498e-10 8.361129e-11
[1820,] 6.633201e-10 3.465640e-10 1.062182e-10
[1821,] 3.894831e-09 7.497860e-10 1.664963e-10
[1822,] 5.304018e-09 3.612407e-10 4.634728e-10
[1823,] 3.002043e-09 1.249248e-09 3.639756e-10
[1824,] 9.745579e-10 1.348065e-08 2.178436e-09
[1825,] 4.298032e-09 1.372521e-09 2.029560e-10
[1826,] 4.160859e-09 1.385574e-09 2.018017e-10
[1827,] 3.596973e-09 7.679056e-10 7.026481e-10
[1828,] 3.575434e-09 7.262483e-10 2.234632e-10
[1829,] 1.500558e-09 1.082360e-09 1.028929e-09
[1830,] 5.367039e-10 1.000413e-09 2.705431e-10
[1831,] 6.533074e-09 2.925913e-10 2.657745e-10
[1832,] 6.832670e-09 3.137922e-10 3.601479e-10
[1833,] 5.013831e-09 9.810547e-10 4.892833e-10
[1834,] 5.051980e-10 9.373194e-10 2.103933e-10
[1835,] 9.898611e-10 8.229802e-10 4.680634e-10
[1836,] 3.639030e-09 4.446134e-10 9.384229e-11
[1837,] 6.364835e-09 3.634810e-09 1.881192e-10
[1838,] 5.086292e-10 8.567747e-10 2.068152e-10
[1839,] 8.776898e-09 7.832618e-10 6.549880e-10
[1840,] 5.276170e-09 2.329808e-09 1.815431e-10
[1841,] 1.940469e-09 4.562362e-10 2.652307e-10
[1842,] 8.434810e-10 3.591791e-10 1.650059e-10
[1843,] 6.435969e-09 6.236372e-09 2.177998e-10
[1844,] 6.109946e-09 2.684449e-08 2.346706e-10
[1845,] 6.878068e-10 2.950925e-10 1.069747e-10
[1846,] 8.230671e-10 1.064121e-09 5.006884e-10
[1847,] 1.434586e-09 5.165204e-10 3.785906e-10
[1848,] 1.470250e-09 6.984392e-10 5.955645e-10
[1849,] 6.553870e-09 7.569863e-10 6.675002e-10
[1850,] 6.463399e-09 7.615399e-10 6.377185e-10
[1851,] 6.675686e-09 7.615932e-10 6.501300e-10
[1852,] 8.393612e-10 5.252760e-10 7.656931e-11
[1853,] 8.423057e-10 4.463868e-10 7.627458e-11
[1854,] 8.501044e-10 4.985133e-10 7.624667e-11
[1855,] 7.200100e-08 2.016698e-09 3.632082e-10
[1856,] 5.642864e-09 7.638315e-10 5.762081e-10
[1857,] 8.939807e-10 5.791949e-10 7.697608e-11
[1858,] 3.662274e-10 5.520739e-10 1.110908e-10
[1859,] 5.040021e-10 3.144293e-10 1.062174e-10
[1860,] 3.657203e-10 5.233788e-10 1.096217e-10
[1861,] 6.603434e-10 1.069409e-09 9.392095e-11
[1862,] 6.478388e-09 6.424737e-10 1.454104e-09
[1863,] 5.983295e-10 3.337372e-10 1.305659e-10
[1864,] 4.864246e-09 3.168887e-10 2.147680e-10
[1865,] 4.816594e-09 3.152965e-10 2.079528e-10
[1866,] 3.824059e-09 1.003295e-09 1.511772e-10
[1867,] 1.137512e-09 6.587805e-10 3.677692e-10
[1868,] 4.213817e-09 3.250756e-10 2.294691e-10
[1869,] 2.186028e-09 2.199021e-09 2.411178e-10
[1870,] 4.163117e-09 3.236724e-10 2.248684e-10
[1871,] 1.163090e-09 6.295002e-10 3.531019e-10
[1872,] 2.186028e-09 2.199021e-09 2.411178e-10
[1873,] 9.435011e-10 1.252428e-09 2.951328e-10
[1874,] 9.539680e-10 1.189742e-09 2.780321e-10
[1875,] 5.118149e-09 1.488500e-09 1.758255e-10
[1876,] 4.065695e-09 1.298662e-09 1.596490e-10
[1877,] 1.255839e-09 3.921285e-10 1.763124e-10
[1878,] 1.232599e-09 3.985583e-10 1.792289e-10
[1879,] 9.343351e-10 1.214237e-09 2.901504e-10
[1880,] 3.756514e-10 2.858002e-10 7.560382e-11
[1881,] 3.657183e-10 2.929374e-10 7.769514e-11
[1882,] 6.858110e-10 8.082650e-10 3.410477e-10
[1883,] 1.360964e-09 8.849608e-10 7.858518e-10
[1884,] 2.845436e-09 5.088865e-10 4.932275e-10
[1885,] 3.741064e-09 5.694922e-10 3.108630e-10
[1886,] 9.494862e-10 1.106959e-09 3.901348e-10
[1887,] 4.021651e-10 3.381478e-10 9.530253e-11
[1888,] 3.965610e-10 3.171841e-10 8.782168e-11
[1889,] 1.005012e-09 2.902892e-09 1.280796e-09
[1890,] 3.809326e-10 3.119723e-10 7.875982e-11
[1891,] 3.830986e-10 3.120338e-10 7.865685e-11
[1892,] 8.573302e-10 6.975148e-10 1.934929e-10
[1893,] 4.735955e-10 3.100811e-10 8.936787e-11
[1894,] 4.519607e-10 6.318945e-10 1.710201e-10
[1895,] 8.183043e-10 1.340873e-09 2.155669e-10
[1896,] 7.671947e-10 6.972478e-10 1.841181e-10
[1897,] 4.622417e-10 9.951559e-10 2.121786e-10
[1898,] 4.989727e-10 1.579578e-09 4.282367e-10
[1899,] 4.252374e-10 1.063869e-09 1.909978e-10
[1900,] 7.790386e-10 6.966321e-10 1.858821e-10
[1901,] 1.273640e-09 1.156126e-07 2.305810e-08
[1902,] 4.294860e-10 1.141610e-09 2.026222e-10
[1903,] 4.322951e-10 1.063797e-09 1.971523e-10
[1904,] 3.764080e-10 3.617402e-10 8.342140e-11
[1905,] 3.751915e-10 3.152110e-10 8.267199e-11
[1906,] 1.446603e-09 2.054905e-09 2.047273e-10
[1907,] 1.635320e-09 9.757768e-10 9.727953e-10
[1908,] 4.494576e-10 3.037520e-10 8.498345e-11
[1909,] 3.747318e-10 3.266790e-10 7.996812e-11
[1910,] 3.968432e-10 3.252995e-10 9.033853e-11
[1911,] 4.761130e-10 3.067920e-10 8.833363e-11
[1912,] 4.442702e-10 2.208562e-09 3.827611e-10
[1913,] 6.047015e-10 9.760701e-10 1.700040e-10
[1914,] 6.747342e-10 1.777294e-09 7.379563e-10
[1915,] 4.458601e-10 1.999295e-09 2.816753e-10
[1916,] 3.870846e-10 2.879680e-10 7.945474e-11
[1917,] 9.517640e-10 7.009355e-10 2.309822e-10
[1918,] 1.554070e-09 7.985701e-09 6.473995e-09
[1919,] 1.000163e-09 6.759869e-10 1.647511e-10
[1920,] 3.814845e-10 2.871839e-10 7.626093e-11
[1921,] 6.543270e-10 4.854424e-10 8.284784e-11
[1922,] 7.994247e-10 5.682070e-10 1.638201e-10
[1923,] 7.561601e-10 4.011433e-09 4.544588e-10
[1924,] 5.238507e-10 3.317004e-10 9.336445e-11
[1925,] 6.053916e-10 8.908833e-10 1.759080e-10
[1926,] 6.191790e-10 8.548761e-10 1.937322e-10
[1927,] 1.335660e-09 3.986854e-10 1.566356e-10
[1928,] 5.910526e-09 3.802738e-10 2.377226e-10
[1929,] 1.326808e-09 4.055756e-10 1.547231e-10
[1930,] 1.323403e-09 4.034190e-10 1.524905e-10
[1931,] 1.012825e-09 7.365816e-10 1.843050e-10
[1932,] 6.194667e-10 7.833633e-10 1.957730e-10
[1933,] 6.082657e-10 7.389179e-10 1.756125e-10
[1934,] 6.163511e-10 1.007908e-09 2.035669e-10
[1935,] 6.182027e-10 1.002722e-09 2.056054e-10
[1936,] 1.469605e-09 1.229337e-09 1.014482e-09
[1937,] 6.065071e-10 5.149881e-10 1.383742e-10
[1938,] 9.498329e-10 9.502845e-10 1.037180e-10
[1939,] 9.653176e-10 2.755137e-09 1.246840e-10
[1940,] 1.164145e-09 1.878302e-09 9.314938e-10
[1941,] 3.811917e-10 4.714805e-10 1.162768e-10
[1942,] 7.112290e-10 3.829581e-10 1.122005e-10
[1943,] 4.905769e-10 5.571660e-10 1.596007e-10
[1944,] 7.550583e-10 5.756991e-10 1.629011e-10
[1945,] 9.229332e-10 1.652803e-09 6.912886e-10
[1946,] 5.854245e-10 2.826813e-10 9.210868e-11
[1947,] 3.943554e-10 1.386218e-08 7.915721e-10
[1948,] 1.029705e-09 1.015301e-09 3.375760e-10
[1949,] 3.792196e-10 3.709217e-09 4.225971e-10
[1950,] 7.889608e-10 7.991230e-09 2.009442e-10
[1951,] 3.876931e-10 8.831355e-09 6.160619e-10
[1952,] 3.952151e-10 8.640705e-09 6.610053e-10
[1953,] 1.176960e-09 1.307442e-09 5.872738e-10
[1954,] 5.219871e-10 2.839359e-10 8.983124e-11
[1955,] 7.397893e-10 7.692928e-09 2.005856e-10
[1956,] 8.939692e-10 1.494546e-09 6.090910e-10
[1957,] 3.963714e-10 1.004718e-08 7.321824e-10
[1958,] 8.377431e-10 5.073488e-09 1.591443e-10
[1959,] 5.227176e-10 2.900920e-10 9.491241e-11
[1960,] 1.170925e-09 1.888858e-09 2.087313e-10
[1961,] 7.563878e-10 7.135592e-10 1.941532e-10
[1962,] 7.403434e-10 3.111472e-09 6.071901e-10
[1963,] 8.509163e-10 5.275094e-09 1.596427e-10
[1964,] 5.102656e-10 2.819511e-10 8.579357e-11
[1965,] 3.929277e-10 8.884835e-09 6.557542e-10
[1966,] 6.299444e-10 5.468792e-10 1.406106e-10
[1967,] 7.053342e-10 3.818044e-10 1.127897e-10
[1968,] 3.806967e-10 2.755814e-09 2.240135e-10
[1969,] 4.862555e-10 1.339211e-09 2.464189e-10
[1970,] 3.837858e-10 2.351363e-09 2.011438e-10
[1971,] 1.530846e-09 1.246469e-09 1.682407e-10
[1972,] 4.624475e-10 7.478990e-10 9.581045e-11
[1973,] 1.190065e-09 1.872578e-09 2.045429e-10
[1974,] 4.683785e-10 3.956759e-10 7.762108e-11
[1975,] 1.006668e-09 5.550035e-10 2.130570e-10
[1976,] 4.915361e-10 3.859092e-10 9.946339e-11
[1977,] 1.015565e-09 5.633895e-10 2.180679e-10
[1978,] 5.498262e-09 6.951802e-10 3.003654e-10
[1979,] 3.361514e-09 2.037326e-09 1.477284e-10
[1980,] 9.731837e-10 5.251703e-10 1.952950e-10
[1981,] 9.964857e-10 1.338837e-09 3.888536e-10
[1982,] 9.957498e-10 1.337541e-09 3.880198e-10
[1983,] 1.315690e-09 1.311936e-09 9.044257e-10
[1984,] 9.663566e-10 1.222374e-09 3.367581e-10
[1985,] 7.963861e-10 1.078727e-09 2.370209e-10
[1986,] 7.649101e-10 2.219647e-09 3.438856e-10
[1987,] 1.340637e-09 8.011692e-09 5.641128e-09
[1988,] 1.523578e-09 9.366962e-09 7.651788e-09
[1989,] 1.250852e-09 6.233665e-10 2.089481e-10
[1990,] 1.251454e-09 6.271411e-10 2.104157e-10
[1991,] 9.913511e-10 1.270081e-09 3.641028e-10
[1992,] 7.621950e-10 6.412645e-10 1.735145e-10
[1993,] 3.910840e-10 3.207732e-09 1.823123e-10
[1994,] 3.542856e-09 6.084076e-10 8.474543e-10
[1995,] 8.410657e-10 5.848501e-10 2.988020e-10
[1996,] 8.125302e-10 2.302975e-09 1.197564e-09
[1997,] 1.184841e-09 5.334137e-10 3.197502e-10
[1998,] 1.356135e-09 5.472170e-10 1.215405e-10
[1999,] 1.306064e-09 3.380184e-09 3.753822e-10
[2000,] 1.146088e-09 6.937398e-10 1.677585e-10
[2001,] 1.894876e-09 5.694541e-10 1.148432e-10
[2002,] 1.153065e-09 7.608675e-10 1.621831e-10
[2003,] 5.145215e-10 3.056067e-10 9.439745e-11
[2004,] 5.226955e-10 4.362385e-10 1.450706e-10
[2005,] 5.080509e-10 3.053120e-10 9.358141e-11
[2006,] 1.318513e-09 3.380184e-09 3.716790e-10
[2007,] 1.115048e-09 8.317981e-10 1.581080e-10
[2008,] 3.788755e-10 3.813062e-10 1.018954e-10
[2009,] 8.755747e-10 1.108113e-09 6.686448e-10
[2010,] 7.895291e-10 1.317206e-09 7.177304e-10
[2011,] 4.044282e-10 2.891621e-10 8.405588e-11
[2012,] 4.147719e-10 2.889126e-10 8.532738e-11
[2013,] 1.862612e-09 6.449913e-10 5.232243e-10
[2014,] 7.934247e-10 1.420833e-09 7.776069e-10
[2015,] 4.082333e-10 2.883486e-10 8.422453e-11
[2016,] 4.121124e-10 2.887013e-10 8.491390e-11
[2017,] 4.091034e-10 2.882684e-10 8.432140e-11
[2018,] 4.202429e-10 2.877533e-10 8.550179e-11
[2019,] 6.496890e-10 6.793075e-10 1.379233e-10
[2020,] 1.326390e-09 3.636204e-09 3.831420e-10
[2021,] 4.199583e-10 5.487741e-10 1.616249e-10
[2022,] 4.120694e-10 2.883949e-10 8.475754e-11
[2023,] 9.373735e-10 9.000606e-10 1.763694e-10
[2024,] 4.123629e-10 2.892302e-10 8.518454e-11
[2025,] 4.111885e-10 2.878060e-10 8.444513e-11
[2026,] 4.094224e-10 2.877195e-10 8.414433e-11
[2027,] 8.647730e-10 7.052457e-10 1.938954e-10
[2028,] 1.350021e-09 3.636204e-09 3.767680e-10
[2029,] 1.298985e-09 4.010558e-09 3.681009e-10
[2030,] 4.049688e-10 2.848154e-10 8.221548e-11
[2031,] 4.126377e-10 1.061032e-09 2.642158e-10
[2032,] 4.116061e-10 2.859905e-10 8.362666e-11
[2033,] 4.136764e-10 2.848525e-10 8.328667e-11
[2034,] 4.113305e-10 2.838762e-10 8.244274e-11
[2035,] 8.007321e-10 1.259214e-09 6.957099e-10
[2036,] 1.005399e-09 7.936876e-10 1.667709e-10
[2037,] 1.377480e-09 6.386925e-10 3.862409e-10
[2038,] 3.969738e-10 4.106836e-10 1.155269e-10
[2039,] 6.697345e-10 1.642977e-09 2.553135e-10
[2040,] 9.805708e-10 1.073034e-09 3.922276e-10
[2041,] 1.219527e-09 7.490718e-10 1.653382e-10
[2042,] 1.109883e-09 2.309738e-09 2.002896e-10
[2043,] 1.010333e-09 1.092385e-09 1.782856e-10
[2044,] 7.985465e-10 4.121932e-10 1.230628e-10
[2045,] 9.749286e-10 7.324585e-10 1.663608e-10
[2046,] 8.909886e-10 5.779200e-10 1.225918e-10
[2047,] 8.908403e-10 5.775786e-10 1.225742e-10
[2048,] 8.198611e-10 3.697071e-10 1.272420e-10
[2049,] 8.058889e-10 3.688865e-10 1.257884e-10
[2050,] 8.681250e-10 6.057270e-10 1.261368e-10
[2051,] 8.518460e-10 8.574085e-10 4.982726e-10
[2052,] 1.019194e-09 1.124309e-09 1.792992e-10
[2053,] 8.460004e-10 6.190503e-10 1.284970e-10
[2054,] 3.956587e-10 1.130655e-09 2.449946e-10
[2055,] 8.628552e-10 6.258766e-10 1.281984e-10
[2056,] 8.666414e-10 6.264553e-10 1.280620e-10
[2057,] 3.742013e-10 9.611192e-10 1.897925e-10
[2058,] 1.041142e-09 1.127230e-09 1.780685e-10
[2059,] 1.501292e-09 8.565457e-10 5.830379e-10
[2060,] 3.955858e-10 4.486757e-09 4.515173e-10
[2061,] 1.035207e-09 1.120563e-09 1.781295e-10
[2062,] 6.790271e-10 1.327984e-09 2.379423e-10
[2063,] 3.800326e-10 4.158954e-10 1.093556e-10
[2064,] 9.212548e-10 6.210355e-10 1.256971e-10
[2065,] 9.169091e-10 5.775786e-10 1.216994e-10
[2066,] 9.106586e-10 5.681438e-10 1.211349e-10
[2067,] 3.772896e-10 4.825559e-10 9.754330e-11
[2068,] 1.512645e-09 8.738129e-10 6.036115e-10
[2069,] 1.492053e-09 8.314989e-10 5.575406e-10
[2070,] 1.030637e-09 8.212308e-10 1.670701e-10
[2071,] 9.105802e-10 3.922367e-10 1.122765e-10
[2072,] 1.552160e-09 8.632095e-10 6.084974e-10
[2073,] 3.729264e-10 8.997445e-10 1.788950e-10
[2074,] 1.338156e-09 2.967814e-09 1.950271e-10
[2075,] 6.964465e-10 1.225379e-09 5.814082e-10
[2076,] 9.685493e-10 2.651355e-09 2.407728e-10
[2077,] 3.789141e-10 1.398560e-09 2.553305e-10
[2078,] 9.732096e-10 9.669662e-10 1.775326e-10
[2079,] 1.379700e-09 3.419062e-09 2.027239e-10
[2080,] 9.178474e-10 5.739418e-10 1.213816e-10
[2081,] 9.063219e-10 5.576693e-10 1.204461e-10
[2082,] 1.428777e-09 3.057938e-09 1.918338e-10
[2083,] 9.235179e-10 5.777217e-10 1.215049e-10
[2084,] 6.825219e-10 1.269776e-09 5.881946e-10
[2085,] 8.421526e-10 4.162160e-10 1.192252e-10
[2086,] 1.932964e-09 7.687196e-10 6.465392e-10
[2087,] 8.528400e-10 4.168975e-10 1.191886e-10
[2088,] 9.053554e-10 8.248355e-10 5.130276e-10
[2089,] 8.450139e-10 4.216321e-10 1.193766e-10
[2090,] 9.207638e-10 5.802041e-10 1.217710e-10
[2091,] 9.161662e-10 5.807268e-10 1.219712e-10
[2092,] 3.853509e-10 4.753806e-09 4.235581e-10
[2093,] 9.265471e-10 5.788571e-10 1.214804e-10
[2094,] 9.372484e-10 5.668623e-10 1.202554e-10
[2095,] 1.376621e-09 3.044979e-09 1.945420e-10
[2096,] 9.007359e-10 5.809855e-10 1.225110e-10
[2097,] 7.579551e-10 1.159117e-09 6.036165e-10
[2098,] 8.488008e-10 5.781288e-10 1.244024e-10
[2099,] 3.774982e-10 8.372752e-10 1.691079e-10
[2100,] 8.358452e-10 5.847197e-10 1.256251e-10
[2101,] 8.445369e-10 6.158874e-10 1.280094e-10
[2102,] 6.428243e-10 6.779429e-10 2.942593e-10
[2103,] 8.742302e-10 6.747270e-10 1.319151e-10
[2104,] 9.081584e-10 6.692588e-10 1.296480e-10
[2105,] 1.110491e-09 4.756299e-09 2.627724e-10
[2106,] 7.807483e-10 3.605098e-10 1.170757e-10
[2107,] 7.694345e-10 4.935859e-10 1.763006e-10
[2108,] 1.076506e-09 5.858743e-09 2.891277e-10
[2109,] 7.886818e-10 3.574076e-10 1.131022e-10
[2110,] 8.068846e-10 3.630842e-10 1.189457e-10
[2111,] 1.311826e-09 3.301771e-09 3.707733e-10
[2112,] 8.914004e-10 1.189312e-09 1.965211e-10
[2113,] 8.835778e-10 7.184983e-10 1.758293e-10
[2114,] 8.046999e-10 3.633251e-10 1.190861e-10
[2115,] 9.186411e-10 1.507461e-09 2.132721e-10
[2116,] 8.434875e-10 1.179811e-09 2.042769e-10
[2117,] 7.921815e-10 3.633836e-10 1.183760e-10
[2118,] 3.687977e-10 5.156429e-10 1.026866e-10
[2119,] 3.703512e-10 1.694665e-08 4.681242e-10
[2120,] 3.684251e-10 5.217149e-10 1.038019e-10
[2121,] 8.818081e-10 4.359890e-10 1.349195e-10
[2122,] 3.723502e-10 5.081755e-10 9.894369e-11
[2123,] 9.170281e-10 1.554201e-09 2.166455e-10
[2124,] 3.765324e-10 9.184956e-10 1.312267e-10
[2125,] 1.148605e-09 5.063137e-10 1.698591e-10
[2126,] 1.287100e-09 4.477701e-10 1.638523e-10
[2127,] 1.233308e-09 4.885391e-10 1.771204e-10
[2128,] 1.306818e-09 8.010523e-10 1.648489e-10
[2129,] 7.447423e-10 7.004872e-10 2.368467e-10
[2130,] 1.587153e-09 1.956696e-09 2.289471e-10
[2131,] 4.783627e-10 1.152563e-08 1.020649e-09
[2132,] 1.716568e-09 1.648328e-09 2.095558e-10
[2133,] 4.085319e-10 1.302340e-09 2.428535e-10
[2134,] 1.351739e-09 5.809992e-09 4.669071e-10
[2135,] 1.044224e-09 3.083289e-10 9.076656e-11
[2136,] 1.012145e-09 3.280254e-10 8.759925e-11
[2137,] 1.331359e-09 6.193871e-09 4.908189e-10
[2138,] 7.553505e-10 7.048526e-10 2.422197e-10
[2139,] 4.810502e-10 4.906031e-09 4.654384e-10
[2140,] 7.650160e-10 7.336284e-10 2.572191e-10
[2141,] 1.045469e-09 3.018641e-10 9.302975e-11
[2142,] 5.182711e-10 3.129901e-09 1.685222e-10
[2143,] 8.199609e-10 5.463167e-10 1.494876e-10
[2144,] 1.402744e-09 5.270707e-09 4.236192e-10
[2145,] 1.402945e-09 5.270707e-09 4.235617e-10
[2146,] 1.161802e-09 4.056016e-10 1.150853e-10
[2147,] 1.003387e-09 3.382523e-10 1.305203e-10
[2148,] 1.389410e-09 5.272918e-09 4.277641e-10
[2149,] 3.949686e-10 1.485684e-09 2.419220e-10
[2150,] 1.502693e-09 5.515511e-10 2.329756e-10
[2151,] 8.319975e-10 4.492106e-10 1.652346e-10
[2152,] 6.701461e-10 2.944627e-09 9.271442e-10
[2153,] 1.730990e-09 2.187234e-09 2.375808e-10
[2154,] 4.877334e-10 4.464521e-10 1.156821e-10
[2155,] 7.065688e-10 1.019784e-09 2.081508e-10
[2156,] 4.886343e-10 4.420279e-10 1.151573e-10
[2157,] 1.806479e-09 1.930082e-09 2.223743e-10
[2158,] 8.410448e-10 4.121837e-10 1.422468e-10
[2159,] 7.982250e-10 5.974582e-10 2.418642e-10
[2160,] 9.657396e-10 1.421643e-09 1.215853e-10
[2161,] 1.805549e-09 2.329970e-09 2.399842e-10
[2162,] 1.005829e-09 1.241775e-09 1.153849e-10
[2163,] 1.308099e-09 5.742150e-09 4.816876e-10
[2164,] 4.870175e-10 4.460877e-10 1.152582e-10
[2165,] 1.297983e-09 6.486456e-10 2.316704e-10
[2166,] 1.327578e-09 5.986275e-09 4.833486e-10
[2167,] 4.720289e-10 4.543889e-10 1.127360e-10
[2168,] 4.944969e-10 8.892521e-10 1.088765e-10
[2169,] 4.905784e-10 3.971175e-10 1.017289e-10
[2170,] 1.308053e-09 5.986275e-09 4.927857e-10
[2171,] 4.728436e-10 4.885022e-10 1.171491e-10
[2172,] 7.914254e-10 5.424910e-10 1.520342e-10
[2173,] 7.404589e-10 6.411837e-10 2.075493e-10
[2174,] 7.422582e-10 6.299876e-10 2.018298e-10
[2175,] 4.111198e-10 3.903068e-09 6.371617e-10
[2176,] 4.580927e-10 3.657281e-10 1.164039e-10
[2177,] 4.556751e-10 3.557877e-10 1.125333e-10
[2178,] 4.918528e-10 3.933427e-10 1.012246e-10
[2179,] 4.766526e-10 3.700934e-10 9.274339e-11
[2180,] 8.107093e-10 8.086511e-10 1.941300e-10
[2181,] 4.969710e-10 3.525887e-10 9.231743e-11
[2182,] 8.435533e-10 5.524682e-10 1.545317e-10
[2183,] 4.155086e-10 5.285146e-09 8.337016e-10
[2184,] 1.338145e-09 5.788653e-09 4.711880e-10
[2185,] 7.395289e-10 6.250631e-10 1.984395e-10
[2186,] 1.723475e-09 3.959850e-09 3.106478e-10
[2187,] 7.616552e-10 8.408741e-10 3.033012e-10
[2188,] 9.893088e-10 9.793336e-10 5.597245e-10
[2189,] 1.306203e-09 3.359449e-10 1.575602e-10
[2190,] 7.759258e-10 1.238130e-09 4.687495e-10
[2191,] 8.784386e-10 8.339084e-10 3.713523e-10
[2192,] 4.043525e-10 2.828842e-10 7.798129e-11
[2193,] 1.870627e-09 5.666690e-09 3.708988e-10
[2194,] 1.443025e-09 4.459332e-10 1.713160e-10
[2195,] 4.028953e-10 1.087541e-09 2.208735e-10
[2196,] 4.965694e-10 3.853114e-10 1.035823e-10
[2197,] 6.184357e-10 4.363699e-10 1.685976e-10
[2198,] 6.242303e-10 4.015624e-10 1.543178e-10
[2199,] 3.752296e-09 2.109494e-09 2.724228e-10
[2200,] 6.207475e-10 3.046837e-10 9.593441e-11
[2201,] 6.022890e-10 4.161146e-10 1.563040e-10
[2202,] 5.948748e-10 4.204394e-10 1.565186e-10
[2203,] 3.966731e-10 1.095135e-09 2.138633e-10
[2204,] 3.871077e-09 1.722041e-09 2.368936e-10
[2205,] 3.862436e-09 1.608708e-09 2.268925e-10
[2206,] 5.943738e-10 4.104712e-10 1.522336e-10
[2207,] 6.269675e-10 2.973650e-10 9.347947e-11
[2208,] 4.147022e-10 3.066271e-10 7.935096e-11
[2209,] 4.963253e-10 3.862877e-10 1.044446e-10
[2210,] 6.033102e-10 4.228433e-10 1.594021e-10
[2211,] 4.935122e-10 3.864682e-10 1.027258e-10
[2212,] 4.988746e-10 3.888064e-10 1.064176e-10
[2213,] 3.953256e-10 1.417300e-09 2.511672e-10
[2214,] 3.996857e-10 1.069235e-09 2.144168e-10
[2215,] 4.972082e-10 3.862634e-10 1.044782e-10
[2216,] 4.016527e-10 1.331562e-09 2.513929e-10
[2217,] 4.074227e-10 2.003706e-09 3.130454e-10
[2218,] 2.328365e-09 8.383407e-09 3.869122e-10
[2219,] 1.511605e-09 1.628662e-09 3.480294e-10
[2220,] 6.774323e-10 3.290431e-10 9.990585e-11
[2221,] 9.335025e-10 4.398254e-10 1.714566e-10
[2222,] 4.069700e-10 2.884997e-10 7.912526e-11
[2223,] 4.072002e-10 2.895060e-10 7.911599e-11
[2224,] 3.938784e-10 1.100220e-09 2.108117e-10
[2225,] 4.307257e-10 2.167561e-09 2.070111e-10
[2226,] 3.797831e-10 1.007612e-09 1.800846e-10
[2227,] 3.838360e-10 5.886779e-10 1.328776e-10
[2228,] 3.676431e-10 7.417221e-10 1.275242e-10
[2229,] 3.676653e-10 7.417119e-10 1.278508e-10
[2230,] 6.945193e-10 8.840645e-10 3.521663e-10
[2231,] 3.818342e-10 5.026238e-10 9.505245e-11
[2232,] 4.980911e-10 5.103222e-10 1.438781e-10
[2233,] 3.746467e-10 3.194812e-10 8.296440e-11
[2234,] 5.016199e-10 5.179146e-10 1.475299e-10
[2235,] 3.697663e-10 4.981735e-10 1.090643e-10
[2236,] 8.574650e-10 8.630601e-10 1.371266e-10
[2237,] 3.508258e-09 1.217827e-09 1.962581e-10
[2238,] 3.680957e-10 5.073868e-10 1.076786e-10
[2239,] 2.820828e-09 1.047293e-09 1.867135e-10
[2240,] 3.687911e-10 7.970099e-10 1.384547e-10
[2241,] 3.091773e-09 1.276456e-09 2.078509e-10
[2242,] 4.204372e-09 2.526917e-09 3.131145e-10
[2243,] 3.699670e-10 3.231992e-10 8.297645e-11
[2244,] 1.517019e-09 5.755453e-09 1.719383e-10
[2245,] 3.677441e-10 7.545709e-10 1.301665e-10
[2246,] 8.146479e-10 6.854915e-10 1.308742e-10
[2247,] 2.227389e-09 8.820989e-09 4.089600e-10
[2248,] 3.676113e-10 1.039256e-09 1.480121e-10
[2249,] 7.426721e-10 4.349463e-10 1.642598e-10
[2250,] 5.461480e-10 4.464750e-10 1.288899e-10
[2251,] 6.757838e-10 4.411437e-10 1.573279e-10
[2252,] 6.953163e-10 3.550864e-10 1.141010e-10
[2253,] 5.190010e-10 4.434602e-10 1.263410e-10
[2254,] 4.303543e-10 4.408407e-10 9.311902e-11
[2255,] 4.773206e-10 3.112115e-10 8.705106e-11
[2256,] 3.849598e-10 2.337668e-09 1.824714e-10
[2257,] 3.713001e-10 3.096741e-10 8.204063e-11
[2258,] 3.961740e-10 2.419188e-09 1.603972e-10
[2259,] 6.693814e-10 5.016615e-10 1.322371e-10
[2260,] 1.210302e-09 8.231969e-10 2.831246e-10
[2261,] 1.800137e-09 4.209213e-08 9.463324e-10
[2262,] 1.291228e-09 7.934457e-10 2.953391e-10
[2263,] 3.706512e-10 2.948287e-10 7.631761e-11
[2264,] 4.002497e-10 2.052592e-09 1.495983e-10
[2265,] 9.752229e-09 7.711630e-10 9.295972e-10
[2266,] 1.088832e-08 9.504229e-10 1.623785e-09
[2267,] 1.071771e-09 1.882476e-08 6.029473e-09
[2268,] 1.351595e-09 2.042574e-08 8.510100e-10
[2269,] 6.281164e-10 5.243144e-10 1.403225e-10
[2270,] 1.308710e-09 2.052111e-08 8.995101e-10
[2271,] 1.064684e-09 7.759379e-08 2.071274e-08
[2272,] 3.877449e-10 1.555815e-08 2.529929e-10
[2273,] 8.350213e-10 5.435529e-09 1.167760e-09
[2274,] 1.300452e-09 2.052111e-08 9.075513e-10
[2275,] 4.165366e-10 4.092370e-10 9.161491e-11
[2276,] 5.216614e-10 1.359685e-09 2.428653e-10
[2277,] 3.862491e-10 6.298249e-10 1.229189e-10
[2278,] 1.292555e-09 2.291440e-08 9.708937e-10
[2279,] 1.273614e-09 2.295856e-08 9.984792e-10
[2280,] 3.876827e-10 1.430552e-09 1.827858e-10
[2281,] 1.299064e-09 2.301807e-08 1.006639e-09
[2282,] 3.877443e-10 1.463331e-09 1.848428e-10
[2283,] 5.341807e-10 1.512165e-09 3.199183e-10
[2284,] 9.153273e-09 7.802993e-10 9.418899e-10
[2285,] 1.096882e-09 4.630957e-08 1.501277e-08
[2286,] 3.894729e-10 5.822865e-10 1.168006e-10
[2287,] 3.882393e-10 3.789159e-10 9.288911e-11
[2288,] 1.287957e-09 1.246475e-08 8.497073e-10
[2289,] 9.177925e-09 7.584826e-10 8.643507e-10
[2290,] 9.396711e-09 5.810092e-10 4.488128e-10
[2291,] 1.253646e-09 7.418927e-09 6.519546e-10
[2292,] 1.283828e-09 2.352046e-08 1.039217e-09
[2293,] 1.274862e-09 1.161770e-08 8.279873e-10
[2294,] 3.917424e-10 1.699241e-09 1.817734e-10
[2295,] 5.294379e-10 1.576870e-09 3.175931e-10
[2296,] 1.092258e-09 3.728191e-08 1.196893e-08
[2297,] 3.904350e-10 2.034950e-09 1.912210e-10
[2298,] 1.001250e-08 7.622551e-10 9.197365e-10
[2299,] 6.871472e-10 4.905894e-10 1.477459e-10
[2300,] 3.869489e-10 6.083277e-10 1.236457e-10
[2301,] 8.075260e-09 7.011106e-10 6.204178e-10
[2302,] 5.471894e-10 1.142132e-09 1.543952e-10
[2303,] 1.226891e-09 2.436288e-08 1.142052e-09
[2304,] 3.878620e-10 5.805747e-10 1.133041e-10
[2305,] 7.072227e-09 7.216097e-10 6.525749e-10
[2306,] 4.105259e-10 3.556415e-10 1.051445e-10
[2307,] 4.519599e-10 4.000473e-10 1.308426e-10
[2308,] 4.740113e-10 3.793578e-10 9.787037e-11
[2309,] 4.693325e-10 3.773320e-10 9.977226e-11
[2310,] 1.222419e-09 2.316735e-08 1.121237e-09
[2311,] 3.893471e-10 6.240572e-10 1.302777e-10
[2312,] 1.057118e-08 7.082491e-10 7.095310e-10
[2313,] 1.079460e-08 6.711726e-10 4.757706e-10
[2314,] 4.097668e-10 7.858528e-10 1.825212e-10
[2315,] 4.313666e-10 9.140642e-10 2.277389e-10
[2316,] 1.061423e-09 1.824268e-09 6.124844e-10
[2317,] 5.301115e-10 8.200143e-10 1.549743e-10
[2318,] 3.939996e-10 1.712766e-09 2.338730e-10
[2319,] 4.063497e-10 3.788308e-10 9.537475e-11
[2320,] 6.118688e-10 2.617776e-09 8.466571e-10
[2321,] 8.985667e-09 6.237373e-10 5.266727e-10
[2322,] 3.937312e-10 7.328280e-10 1.541414e-10
[2323,] 1.109129e-08 7.496479e-10 9.090551e-10
[2324,] 3.947841e-10 1.567780e-09 2.245927e-10
[2325,] 5.282105e-10 1.480640e-09 2.279967e-10
[2326,] 5.292477e-10 1.447111e-09 2.207445e-10
[2327,] 1.256892e-09 2.500112e-08 1.140761e-09
[2328,] 3.999623e-10 1.509217e-09 2.161778e-10
[2329,] 5.266346e-10 1.526974e-09 2.378262e-10
[2330,] 1.248196e-09 2.500112e-08 1.158259e-09
[2331,] 4.022650e-10 1.914109e-09 2.926029e-10
[2332,] 5.246569e-10 1.139854e-09 2.097788e-10
[2333,] 4.189914e-10 5.262299e-10 1.443334e-10
[2334,] 1.251347e-09 2.511485e-08 1.154568e-09
[2335,] 5.277978e-10 1.473903e-09 2.277229e-10
[2336,] 5.254400e-10 1.400043e-09 2.298488e-10
[2337,] 1.255970e-09 2.500112e-08 1.143111e-09
[2338,] 3.927957e-10 6.700913e-10 1.351543e-10
[2339,] 7.718022e-09 7.038259e-10 6.194376e-10
[2340,] 4.149502e-10 3.870167e-10 1.013091e-10
[2341,] 9.641692e-09 6.854652e-10 5.763027e-10
[2342,] 3.798039e-10 3.120595e-10 8.095469e-11
[2343,] 4.335202e-10 3.223780e-09 7.105122e-10
[2344,] 5.661015e-10 6.005802e-10 1.638672e-10
[2345,] 5.197121e-10 1.348398e-09 3.501252e-10
[2346,] 6.792788e-10 1.255637e-09 2.365184e-10
[2347,] 4.474291e-10 3.582350e-10 7.585611e-11
[2348,] 1.096716e-09 1.707927e-08 1.383871e-09
[2349,] 6.445830e-10 1.392409e-09 5.163589e-10
[2350,] 1.133087e-09 1.699109e-08 1.202731e-09
[2351,] 6.393048e-10 1.013115e-09 3.816160e-10
[2352,] 6.394346e-10 1.287857e-09 4.743260e-10
[2353,] 4.286756e-10 4.688969e-09 8.643264e-10
[2354,] 6.589458e-10 1.260253e-09 4.867973e-10
[2355,] 4.265307e-10 2.370588e-09 5.096646e-10
[2356,] 5.616334e-10 1.091862e-09 3.377378e-10
[2357,] 4.285509e-10 2.063794e-09 4.645280e-10
[2358,] 4.206729e-10 1.696501e-09 3.876768e-10
[2359,] 3.856525e-10 1.363561e-09 1.920076e-10
[2360,] 5.922770e-10 1.036466e-09 3.504612e-10
[2361,] 4.155830e-10 3.246999e-10 9.554514e-11
[2362,] 3.888531e-10 4.773146e-10 1.025836e-10
[2363,] 3.971720e-10 3.050341e-10 8.439054e-11
[2364,] 3.811413e-10 1.279146e-07 9.251326e-10
[2365,] 1.053284e-09 7.420129e-09 1.026668e-09
[2366,] 4.097287e-10 6.130440e-10 9.779303e-11
[2367,] 7.709692e-10 4.211245e-10 1.246712e-10
[2368,] 3.877534e-10 9.836706e-09 3.210394e-10
[2369,] 3.876848e-10 1.018928e-08 3.182501e-10
[2370,] 3.878632e-10 3.509272e-10 8.156184e-11
[2371,] 3.857422e-10 7.753003e-10 1.330011e-10
[2372,] 1.035050e-09 7.421611e-09 1.597726e-09
[2373,] 1.037905e-09 7.484607e-09 1.631698e-09
[2374,] 3.939279e-10 3.510854e-10 8.090990e-11
[2375,] 5.308633e-10 9.686240e-10 3.188262e-10
[2376,] 3.820189e-10 4.755831e-09 4.312991e-10
[2377,] 3.878172e-10 1.061581e-08 3.356216e-10
[2378,] 7.187909e-10 7.201141e-10 1.980268e-10
[2379,] 4.096353e-10 5.691523e-10 1.563900e-10
[2380,] 1.191300e-09 5.565178e-10 1.727981e-10
[2381,] 1.191652e-09 5.471696e-10 1.698868e-10
[2382,] 1.196773e-09 5.324053e-10 1.646617e-10
[2383,] 3.872349e-10 5.919398e-09 3.023220e-10
[2384,] 8.420071e-10 8.654175e-10 1.267371e-10
[2385,] 4.643838e-10 3.842086e-10 8.890336e-11
[2386,] 4.492474e-10 3.088145e-10 8.622813e-11
[2387,] 7.212413e-10 1.898828e-09 1.200628e-10
[2388,] 1.194984e-09 5.111282e-10 1.605949e-10
[2389,] 7.459317e-10 9.889834e-10 1.931423e-10
[2390,] 5.670462e-10 2.963833e-09 2.768444e-10
[2391,] 5.640170e-10 2.986130e-09 2.834548e-10
[2392,] 5.612530e-10 2.151151e-09 2.889955e-10
[2393,] 5.363640e-10 6.151195e-10 1.390869e-10
[2394,] 5.352646e-10 5.275351e-10 1.265260e-10
[2395,] 1.040152e-09 6.336889e-09 8.919092e-10
[2396,] 5.026777e-10 1.267418e-09 1.027036e-10
[2397,] 1.027763e-09 8.129464e-09 1.178252e-09
[2398,] 5.957115e-10 1.486777e-09 1.832236e-10
[2399,] 1.189263e-09 5.016546e-10 1.583629e-10
[2400,] 5.386919e-10 9.531503e-10 1.832118e-10
[2401,] 5.839832e-10 1.502106e-09 1.882476e-10
[2402,] 5.695793e-10 6.788091e-09 3.755043e-10
[2403,] 4.239193e-10 2.900314e-10 8.232311e-11
[2404,] 6.448363e-10 3.818327e-10 1.201148e-10
[2405,] 5.745802e-10 6.373167e-09 3.510968e-10
[2406,] 5.491289e-10 5.128630e-10 1.001303e-10
[2407,] 7.769871e-10 8.193297e-10 1.896629e-10
[2408,] 5.404223e-10 1.133808e-09 2.031632e-10
[2409,] 5.698428e-10 6.695446e-09 3.721131e-10
[2410,] 5.377766e-10 1.029666e-09 1.939985e-10
[2411,] 7.580484e-10 9.735480e-10 1.972426e-10
[2412,] 5.733535e-10 6.810376e-09 3.646907e-10
[2413,] 4.342235e-10 2.893819e-10 8.277194e-11
[2414,] 5.416099e-10 8.848914e-10 1.712130e-10
[2415,] 5.414727e-10 1.066379e-09 1.937468e-10
[2416,] 4.905830e-10 2.991270e-09 1.651038e-10
[2417,] 4.853314e-10 3.380952e-09 1.761096e-10
[2418,] 4.798080e-10 2.131205e-08 4.762510e-10
[2419,] 8.638450e-10 8.867673e-09 1.885230e-10
[2420,] 4.778515e-10 3.051809e-08 5.817378e-10
[2421,] 3.853515e-10 2.428938e-08 3.495989e-10
[2422,] 4.945715e-10 2.796784e-08 5.219115e-10
[2423,] 3.865336e-10 2.417387e-08 3.366335e-10
[2424,] 5.012786e-10 2.299541e-08 4.596764e-10
[2425,] 3.843914e-10 9.351530e-07 1.833226e-09
[2426,] 4.966892e-10 3.684970e-10 8.825397e-11
[2427,] 4.877255e-10 2.681107e-08 5.228189e-10
[2428,] 4.255151e-10 1.644729e-09 1.380147e-10
[2429,] 4.871019e-10 2.155914e-08 4.658862e-10
[2430,] 4.893547e-10 2.181373e-08 4.650424e-10
[2431,] 5.634682e-10 4.690526e-10 1.303283e-10
[2432,] 5.647098e-10 6.167622e-10 1.919552e-10
[2433,] 3.844824e-10 1.979238e-08 3.432407e-10
[2434,] 1.027894e-09 7.501772e-09 1.107220e-09
[2435,] 5.775917e-10 1.482441e-08 5.391212e-10
[2436,] 6.032548e-10 3.892438e-10 1.185368e-10
[2437,] 4.188640e-10 1.336295e-09 1.280101e-10
[2438,] 6.713429e-10 5.592986e-10 9.998722e-11
[2439,] 3.954895e-10 1.331655e-09 1.395656e-10
[2440,] 7.142499e-10 1.743058e-09 2.071877e-10
[2441,] 6.495543e-10 2.160668e-09 1.482098e-10
[2442,] 3.897117e-10 3.008341e-08 5.127082e-10
[2443,] 5.875317e-10 3.302756e-09 2.177479e-10
[2444,] 3.918791e-10 3.076433e-09 2.162717e-10
[2445,] 6.128957e-10 3.634412e-10 1.096978e-10
[2446,] 3.949315e-10 6.315236e-09 3.083422e-10
[2447,] 4.228054e-10 2.187478e-07 2.392830e-09
[2448,] 5.738637e-10 1.198762e-08 5.051020e-10
[2449,] 6.082345e-10 4.296433e-10 1.427198e-10
[2450,] 3.859003e-10 6.624534e-07 2.809231e-09
[2451,] 3.856659e-10 6.776413e-07 2.818802e-09
[2452,] 1.199179e-09 4.497959e-10 1.479338e-10
[2453,] 5.743901e-10 5.368122e-10 1.086114e-10
[2454,] 5.693866e-10 5.263938e-10 1.081405e-10
[2455,] 3.835944e-10 6.122222e-07 2.499272e-09
[2456,] 3.846347e-10 6.961537e-07 2.753272e-09
[2457,] 3.869900e-10 6.212577e-07 2.774732e-09
[2458,] 6.098167e-10 3.650010e-10 1.099572e-10
[2459,] 5.648493e-10 5.224451e-10 1.082527e-10
[2460,] 3.844520e-10 7.705320e-07 2.867342e-09
[2461,] 6.895892e-10 8.057755e-10 1.750100e-10
[2462,] 4.470922e-10 2.834379e-09 3.454020e-10
[2463,] 5.900399e-10 4.885111e-10 1.017080e-10
[2464,] 3.890539e-10 3.078461e-08 5.206574e-10
[2465,] 3.907652e-10 2.909447e-08 5.313029e-10
[2466,] 3.900981e-10 1.619136e-08 4.542527e-10
[2467,] 5.799726e-10 1.559279e-08 4.624553e-10
[2468,] 1.025665e-09 5.826013e-09 9.895317e-10
[2469,] 6.400771e-10 1.964296e-09 1.480455e-10
[2470,] 5.751433e-10 4.859454e-10 1.029831e-10
[2471,] 1.193865e-09 4.299988e-10 1.397105e-10
[2472,] 6.529041e-10 1.567583e-09 2.165827e-10
[2473,] 1.193325e-09 4.344477e-10 1.414872e-10
[2474,] 3.818270e-10 9.896636e-09 6.997562e-10
[2475,] 6.273799e-10 7.421341e-10 2.190866e-10
[2476,] 6.435825e-10 3.625937e-10 1.046010e-10
[2477,] 5.625576e-10 5.778423e-10 1.149093e-10
[2478,] 1.024961e-09 6.606735e-09 1.037441e-09
[2479,] 6.652449e-10 3.604011e-10 1.079118e-10
[2480,] 6.339632e-10 2.254507e-09 1.514055e-10
[2481,] 3.870543e-10 1.248561e-08 3.543615e-10
[2482,] 3.679564e-10 1.807432e-08 7.802959e-10
[2483,] 7.641156e-10 9.893792e-10 1.444636e-10
[2484,] 6.366634e-10 4.163226e-10 8.965307e-11
[2485,] 6.121449e-10 4.338673e-10 9.239376e-11
[2486,] 6.154793e-10 4.183163e-10 9.078282e-11
[2487,] 1.026225e-09 8.263664e-09 1.171088e-09
[2488,] 6.365055e-10 3.901172e-10 8.755170e-11
[2489,] 5.570207e-10 2.584801e-09 2.787188e-10
[2490,] 7.974296e-10 6.328540e-10 1.237035e-10
[2491,] 7.319437e-10 3.528068e-09 1.515975e-10
[2492,] 4.464476e-10 4.297202e-10 1.031396e-10
[2493,] 6.381029e-10 4.322197e-10 9.097507e-11
[2494,] 6.248193e-10 3.104171e-10 8.368686e-11
[2495,] 6.777813e-10 1.214481e-07 5.292170e-10
[2496,] 8.103564e-10 4.109949e-10 1.338648e-10
[2497,] 6.262709e-10 4.049495e-10 8.910834e-11
[2498,] 6.160040e-10 4.325361e-10 9.203909e-11
[2499,] 3.883083e-10 1.884341e-08 4.276085e-10
[2500,] 7.118112e-10 3.899823e-09 1.550819e-10
[2501,] 1.023760e-09 1.024375e-08 1.427042e-09
[2502,] 4.446897e-10 4.347913e-10 1.055366e-10
[2503,] 6.119996e-10 3.101995e-10 8.375649e-11
[2504,] 3.666892e-10 3.526141e-10 8.635031e-11
[2505,] 7.346021e-10 3.907966e-09 1.531405e-10
[2506,] 5.745123e-10 3.166100e-10 8.387778e-11
[2507,] 3.881284e-10 1.626028e-08 4.035404e-10
[2508,] 6.255050e-10 3.782021e-10 9.058504e-11
[2509,] 3.676939e-10 4.566918e-10 1.031348e-10
[2510,] 3.666277e-10 3.401095e-10 8.449020e-11
[2511,] 5.505259e-10 7.863835e-10 1.881940e-10
[2512,] 6.796499e-10 2.514289e-09 1.489669e-10
[2513,] 3.873802e-10 2.864525e-08 5.273703e-10
[2514,] 6.830785e-10 3.619742e-09 1.666174e-10
[2515,] 8.535206e-10 7.726617e-10 1.950842e-10
[2516,] 6.718140e-10 5.765475e-10 1.238305e-10
[2517,] 7.870208e-10 8.946600e-10 2.838170e-10
[2518,] 4.068393e-10 3.808980e-10 1.083069e-10
[2519,] 1.728174e-09 5.869811e-10 1.472253e-10
[2520,] 4.296699e-10 8.437286e-10 1.031166e-10
[2521,] 1.215424e-09 2.435317e-09 4.851165e-10
[2522,] 1.176646e-09 2.174364e-09 4.567309e-10
[2523,] 5.289174e-10 5.061048e-10 1.213330e-10
[2524,] 4.790946e-10 4.908764e-10 1.375881e-10
[2525,] 3.737655e-10 1.398867e-09 1.777327e-10
[2526,] 6.060786e-10 2.860550e-09 4.723029e-10
[2527,] 5.914922e-10 5.218843e-10 8.786143e-11
[2528,] 9.825584e-10 1.579553e-09 6.743950e-10
[2529,] 5.317583e-10 5.525611e-10 1.260234e-10
[2530,] 3.767735e-10 4.346056e-09 2.471609e-10
[2531,] 1.205175e-09 2.624619e-09 5.216601e-10
[2532,] 1.201966e-09 2.590309e-09 5.173878e-10
[2533,] 5.212134e-10 4.442817e-10 1.164444e-10
[2534,] 1.207790e-09 2.716472e-09 5.356591e-10
[2535,] 6.073159e-10 5.103482e-09 7.019904e-10
[2536,] 1.251501e-09 2.717279e-09 5.149399e-10
[2537,] 3.778475e-10 5.963610e-09 2.837422e-10
[2538,] 3.783902e-10 6.057038e-09 2.887532e-10
[2539,] 6.065658e-10 4.550475e-09 5.956329e-10
[2540,] 5.266151e-10 6.599128e-10 1.436634e-10
[2541,] 5.157612e-10 3.876514e-10 1.028419e-10
[2542,] 5.686103e-10 6.493533e-10 9.702645e-11
[2543,] 3.808131e-10 5.989837e-09 3.006904e-10
[2544,] 4.970589e-10 3.375591e-10 8.015718e-11
[2545,] 5.971108e-10 5.905482e-10 9.214023e-11
[2546,] 5.286250e-10 5.417625e-10 1.281362e-10
[2547,] 5.295606e-10 7.019259e-10 1.428414e-10
[2548,] 3.728921e-10 4.604065e-09 2.211112e-10
[2549,] 5.987663e-10 6.620832e-10 1.488375e-10
[2550,] 1.442638e-09 8.960469e-10 2.153262e-10
[2551,] 5.301671e-10 4.274238e-10 1.605419e-10
[2552,] 3.581175e-09 3.415110e-09 5.325290e-09
[2553,] 5.276948e-10 5.294378e-10 1.270059e-10
[2554,] 5.287766e-10 5.394488e-10 1.289328e-10
[2555,] 3.991101e-09 3.561416e-09 6.269899e-09
[2556,] 6.102696e-10 1.623761e-09 3.715926e-10
[2557,] 4.048691e-10 2.518205e-09 1.688838e-10
[2558,] 4.467286e-09 1.927879e-09 3.279164e-09
[2559,] 3.218225e-09 2.012713e-09 2.449978e-09
[2560,] 4.005035e-10 1.896349e-09 2.252336e-10
[2561,] 4.350791e-09 1.993757e-09 2.925477e-09
[2562,] 5.654870e-10 6.411049e-10 8.741681e-11
[2563,] 5.471625e-10 4.459535e-09 1.255399e-10
[2564,] 1.268859e-09 1.884259e-09 7.493774e-10
[2565,] 2.014533e-09 3.981009e-10 8.930805e-11
[2566,] 2.266373e-09 1.032314e-09 1.720967e-10
[2567,] 1.023283e-09 3.040229e-09 1.722059e-09
[2568,] 6.316369e-10 2.139442e-09 6.838019e-10
[2569,] 5.632149e-10 3.275645e-09 1.039692e-09
[2570,] 5.270768e-10 5.556067e-10 1.400281e-10
[2571,] 1.008117e-09 3.249989e-09 1.789781e-09
[2572,] 9.809605e-10 5.895761e-10 1.800544e-10
[2573,] 9.859467e-10 6.308379e-10 1.942615e-10
[2574,] 9.746815e-10 5.961330e-10 1.788598e-10
[2575,] 1.026617e-09 1.528558e-09 4.027799e-10
[2576,] 7.109756e-10 2.319092e-09 1.032553e-09
[2577,] 1.113699e-09 3.475768e-09 2.154855e-09
[2578,] 6.768173e-10 1.416054e-08 5.263420e-09
[2579,] 3.723581e-10 4.999070e-10 1.090019e-10
[2580,] 9.758547e-10 6.176921e-10 1.870747e-10
[2581,] 1.027507e-09 1.513069e-09 4.057102e-10
[2582,] 9.754336e-10 6.208613e-10 1.878158e-10
[2583,] 9.748901e-10 6.208613e-10 1.876111e-10
[2584,] 3.919702e-10 3.209852e-10 7.695487e-11
[2585,] 5.496357e-10 5.026865e-09 5.028552e-10
[2586,] 3.825743e-10 5.653327e-10 1.318216e-10
[2587,] 3.929435e-10 3.205827e-10 7.687496e-11
[2588,] 5.249392e-10 5.949295e-09 1.498347e-09
[2589,] 5.468412e-10 5.380296e-10 1.449469e-10
[2590,] 1.304766e-09 1.310792e-09 4.718006e-10
[2591,] 5.134994e-10 2.235606e-09 6.512472e-10
[2592,] 3.965952e-10 3.115902e-10 7.777803e-11
[2593,] 4.071695e-10 3.165602e-10 7.786089e-11
[2594,] 9.134925e-10 1.588793e-09 4.868007e-10
[2595,] 5.376608e-10 5.245016e-09 4.849475e-10
[2596,] 5.456063e-10 5.026865e-09 4.938348e-10
[2597,] 9.749391e-10 3.912520e-09 9.636793e-10
[2598,] 3.800709e-10 5.461729e-10 1.262635e-10
[2599,] 9.746293e-10 3.864395e-09 9.528090e-10
[2600,] 9.643748e-10 1.026237e-09 2.665519e-10
[2601,] 9.748010e-10 3.840454e-09 9.439804e-10
[2602,] 5.251800e-10 5.247927e-09 1.358142e-09
[2603,] 3.892411e-10 3.431128e-10 9.315333e-11
[2604,] 9.709672e-10 3.930399e-09 9.298399e-10
[2605,] 3.779115e-10 1.540373e-08 2.761296e-10
[2606,] 9.747680e-10 4.134400e-09 1.011088e-09
[2607,] 1.166651e-09 2.910400e-09 1.951401e-09
[2608,] 9.538465e-10 1.129160e-09 3.047613e-10
[2609,] 9.556695e-10 1.101274e-09 2.936538e-10
[2610,] 9.744394e-10 3.855766e-09 9.495217e-10
[2611,] 9.719143e-10 3.872879e-09 9.309099e-10
[2612,] 9.745193e-10 3.872879e-09 9.537771e-10
[2613,] 5.254912e-10 2.125796e-09 6.499621e-10
[2614,] 6.000351e-10 4.211080e-09 3.406256e-10
[2615,] 3.885201e-10 3.491089e-10 9.442690e-11
[2616,] 5.808823e-09 5.828965e-10 3.981113e-10
[2617,] 3.899076e-10 3.427836e-10 9.326177e-11
[2618,] 5.432672e-10 5.417619e-09 5.067670e-10
[2619,] 3.883631e-10 3.498922e-10 9.457576e-11
[2620,] 1.023960e-09 1.556280e-09 4.191201e-10
[2621,] 1.235669e-09 3.202127e-09 2.283859e-09
[2622,] 3.930435e-10 3.453949e-10 9.480596e-11
[2623,] 1.029517e-09 2.001249e-09 5.260375e-10
[2624,] 3.794262e-10 1.494940e-08 2.655901e-10
[2625,] 9.712943e-10 2.961289e-09 7.310646e-10
[2626,] 5.266202e-10 2.120208e-09 6.508677e-10
[2627,] 1.380673e-09 2.217170e-09 9.461096e-10
[2628,] 9.576780e-10 1.082535e-09 2.865551e-10
[2629,] 9.589978e-10 1.226762e-09 3.172145e-10
[2630,] 4.428619e-10 4.499013e-10 8.182765e-11
[2631,] 4.355854e-10 4.467170e-10 8.219626e-11
[2632,] 9.994713e-10 1.608800e-09 3.945867e-10
[2633,] 4.546048e-10 4.608318e-10 8.179068e-11
[2634,] 4.353680e-10 4.595859e-10 8.300724e-11
[2635,] 1.129398e-09 1.525973e-09 1.066942e-09
[2636,] 5.029861e-10 9.087696e-09 1.085128e-09
[2637,] 4.228369e-10 3.053111e-10 8.474301e-11
[2638,] 5.078404e-10 7.733885e-09 1.139508e-09
[2639,] 4.442035e-10 4.368760e-10 8.095333e-11
[2640,] 4.343913e-10 3.148931e-10 7.801262e-11
[2641,] 4.400516e-10 4.429430e-10 8.160401e-11
[2642,] 1.006515e-09 8.986946e-10 5.968342e-10
[2643,] 4.417070e-10 4.355331e-10 8.105058e-11
[2644,] 4.402919e-10 4.394816e-10 8.137888e-11
[2645,] 4.432878e-10 4.407439e-10 8.124107e-11
[2646,] 3.863016e-10 3.091286e-10 8.375575e-11
[2647,] 4.390283e-10 4.288660e-10 8.081643e-11
[2648,] 5.573439e-10 2.888125e-08 4.784338e-09
[2649,] 5.795499e-09 5.873206e-10 4.055564e-10
[2650,] 4.537584e-10 3.846543e-10 7.803427e-11
[2651,] 6.665390e-10 9.116867e-10 1.811880e-10
[2652,] 6.108062e-10 4.397621e-09 5.960544e-10
[2653,] 4.355682e-10 4.287133e-10 8.104858e-11
[2654,] 4.146956e-10 3.119146e-10 8.955517e-11
[2655,] 5.537610e-10 7.659586e-09 6.226955e-10
[2656,] 5.551770e-10 1.000586e-08 2.149688e-09
[2657,] 4.408206e-10 3.825595e-10 7.805255e-11
[2658,] 1.421314e-09 2.752855e-09 2.324881e-09
[2659,] 4.388539e-10 3.880019e-10 7.841848e-11
[2660,] 4.377111e-10 3.826557e-10 7.820216e-11
[2661,] 9.944839e-10 1.494126e-09 3.644921e-10
[2662,] 1.261222e-09 1.520854e-09 1.194802e-09
[2663,] 1.289916e-09 1.526701e-09 1.227515e-09
[2664,] 4.405488e-10 3.575487e-10 7.683872e-11
[2665,] 1.015979e-09 8.688758e-10 5.791053e-10
[2666,] 1.233008e-09 1.564874e-09 1.202332e-09
[2667,] 4.366042e-10 4.039847e-10 7.948674e-11
[2668,] 4.385807e-10 4.023873e-10 7.927487e-11
[2669,] 9.972192e-10 1.494126e-09 3.693154e-10
[2670,] 9.945154e-10 1.491227e-09 3.640412e-10
[2671,] 1.307371e-09 2.742300e-09 2.307446e-09
[2672,] 4.497293e-10 3.713870e-10 7.712544e-11
[2673,] 4.459246e-10 3.623804e-10 7.688223e-11
[2674,] 4.441534e-10 4.118401e-10 7.949030e-11
[2675,] 5.460193e-10 2.272910e-08 3.803084e-09
[2676,] 4.467862e-10 3.769301e-10 7.750117e-11
[2677,] 4.514849e-10 3.655074e-10 7.684831e-11
[2678,] 4.490266e-10 3.709227e-10 7.713087e-11
[2679,] 5.476004e-10 9.041428e-09 1.950596e-09
[2680,] 9.901482e-10 1.489586e-09 3.537225e-10
[2681,] 1.186575e-09 1.009655e-09 3.653290e-10
[2682,] 6.047002e-10 9.192550e-10 1.729782e-10
[2683,] 5.373785e-10 1.678205e-08 2.896991e-09
[2684,] 4.621246e-10 4.005158e-10 7.806576e-11
[2685,] 5.582244e-10 7.872439e-09 5.959317e-10
[2686,] 4.522744e-10 3.219059e-10 7.801487e-11
[2687,] 4.416025e-10 3.218791e-10 7.786456e-11
[2688,] 9.947602e-10 1.494126e-09 3.650649e-10
[2689,] 4.985117e-10 5.762078e-10 8.608398e-11
[2690,] 9.134717e-10 1.164369e-09 2.183221e-10
[2691,] 9.949289e-10 1.494126e-09 3.654077e-10
[2692,] 9.994575e-10 1.508744e-09 3.624183e-10
[2693,] 5.472478e-10 2.650085e-09 2.600068e-10
[2694,] 8.660054e-10 3.006849e-09 3.426790e-10
[2695,] 6.646277e-10 4.487651e-09 7.097021e-10
[2696,] 4.078842e-10 3.974651e-10 8.115264e-11
[2697,] 4.428673e-10 3.096067e-10 7.867579e-11
[2698,] 1.165178e-09 9.566736e-10 3.367208e-10
[2699,] 4.428582e-10 3.027344e-10 7.836183e-11
[2700,] 1.185124e-09 1.172845e-07 6.250473e-09
[2701,] 1.201147e-09 2.246516e-09 7.334930e-10
[2702,] 4.834341e-10 5.945925e-10 8.793650e-11
[2703,] 4.364658e-10 3.053238e-10 8.588984e-11
[2704,] 5.147998e-10 1.387804e-08 1.744893e-09
[2705,] 5.187742e-10 5.265844e-10 8.307992e-11
[2706,] 9.981507e-10 1.494126e-09 3.706722e-10
[2707,] 1.009127e-09 1.410493e-09 3.713535e-10
[2708,] 1.002054e-09 1.493196e-09 3.769958e-10
[2709,] 4.355822e-10 4.934996e-10 8.511833e-11
[2710,] 1.569675e-09 2.814175e-09 2.660019e-09
[2711,] 1.003751e-09 1.725111e-09 4.324775e-10
[2712,] 1.189322e-09 4.701873e-10 7.649354e-11
[2713,] 5.505635e-10 4.711460e-10 7.818378e-11
[2714,] 1.704300e-09 2.035576e-08 1.640734e-10
[2715,] 6.446714e-10 6.046807e-10 8.014869e-11
[2716,] 1.005257e-09 1.646395e-09 4.165974e-10
[2717,] 1.054995e-09 1.998378e-09 5.549833e-10
[2718,] 3.719373e-10 4.157811e-10 9.236281e-11
[2719,] 4.094374e-10 3.671540e-10 9.236909e-11
[2720,] 4.171477e-10 3.552521e-10 9.026334e-11
[2721,] 1.107544e-09 3.604648e-09 5.715329e-10
[2722,] 5.543961e-10 1.686275e-09 5.112124e-10
[2723,] 5.005659e-10 1.642311e-07 3.288229e-09
[2724,] 4.914738e-10 2.103253e-08 7.328932e-10
[2725,] 4.156489e-10 9.129471e-09 9.833173e-10
[2726,] 4.209471e-10 7.516449e-10 1.946761e-10
[2727,] 1.254967e-09 8.859778e-09 6.803076e-10
[2728,] 7.775129e-10 1.059651e-09 3.742898e-10
[2729,] 4.168938e-10 1.551735e-09 3.349465e-10
[2730,] 3.986873e-10 7.492066e-10 1.669575e-10
[2731,] 5.202966e-10 3.893322e-08 4.922479e-09
[2732,] 4.875176e-10 2.239341e-08 9.116302e-10
[2733,] 8.322437e-10 2.673645e-09 5.737739e-10
[2734,] 5.133702e-10 1.327326e-08 1.745959e-09
[2735,] 4.862504e-10 3.044473e-08 1.035149e-09
[2736,] 5.982902e-10 4.836715e-10 1.359283e-10
[2737,] 5.768514e-10 3.310896e-10 9.716877e-11
[2738,] 5.769432e-10 3.311011e-10 9.716554e-11
[2739,] 5.864267e-10 4.326350e-10 1.199317e-10
[2740,] 5.743050e-10 3.417575e-10 9.963208e-11
[2741,] 4.818875e-10 3.769619e-08 1.152717e-09
[2742,] 5.756968e-10 3.374256e-10 9.882078e-11
[2743,] 6.217523e-10 9.546440e-10 2.488212e-10
[2744,] 3.879368e-10 5.550279e-10 1.374505e-10
[2745,] 3.803507e-10 2.208009e-09 1.509817e-10
[2746,] 3.792038e-10 8.239663e-09 6.367243e-10
[2747,] 3.782434e-10 4.977986e-10 1.178479e-10
[2748,] 6.001586e-10 4.530494e-10 1.273220e-10
[2749,] 5.066377e-10 1.517218e-08 1.825186e-09
[2750,] 3.914200e-10 1.468971e-09 2.566842e-10
[2751,] 3.816870e-10 1.190884e-09 2.214200e-10
[2752,] 1.224450e-09 2.909015e-09 4.457735e-10
[2753,] 6.031889e-10 4.443453e-10 1.250352e-10
[2754,] 3.802375e-10 1.196346e-09 2.186883e-10
[2755,] 5.067507e-10 1.043549e-08 1.324878e-09
[2756,] 3.945983e-10 9.741256e-10 2.019562e-10
[2757,] 3.939394e-10 9.612296e-10 1.983364e-10
[2758,] 3.920566e-10 9.835151e-10 1.959359e-10
[2759,] 5.075071e-10 1.457380e-08 1.646892e-09
[2760,] 4.841305e-10 3.395458e-08 8.135336e-10
[2761,] 5.897228e-10 9.190899e-10 1.742809e-10
[2762,] 1.212986e-09 2.677741e-09 4.212328e-10
[2763,] 3.927660e-10 9.417669e-10 1.922135e-10
[2764,] 6.016811e-10 4.506754e-10 1.267264e-10
[2765,] 3.914696e-10 9.498989e-10 1.892610e-10
[2766,] 1.159948e-09 2.446217e-09 4.053316e-10
[2767,] 6.072752e-10 4.400831e-10 1.234796e-10
[2768,] 3.952965e-10 8.553976e-10 1.854955e-10
[2769,] 1.093599e-09 1.809913e-09 3.338749e-10
[2770,] 5.811022e-10 9.111638e-10 1.916280e-10
[2771,] 3.803986e-10 2.495055e-09 3.265470e-10
[2772,] 1.052767e-09 1.712039e-09 3.315452e-10
[2773,] 4.894139e-10 1.440506e-09 2.015883e-10
[2774,] 3.801762e-10 1.962118e-09 3.072365e-10
[2775,] 3.786837e-10 1.598323e-09 2.629330e-10
[2776,] 3.791622e-10 1.582431e-09 2.627952e-10
[2777,] 3.776150e-10 1.550339e-09 2.377086e-10
[2778,] 5.836521e-10 8.606656e-10 1.767322e-10
[2779,] 4.841455e-10 1.960738e-08 5.217529e-10
[2780,] 6.134057e-10 4.757839e-10 1.191220e-10
[2781,] 5.948858e-10 4.480342e-10 1.247422e-10
[2782,] 5.831573e-10 1.130443e-09 2.234246e-10
[2783,] 3.814681e-10 1.783594e-09 2.934366e-10
[2784,] 5.898059e-10 6.393287e-10 1.677219e-10
[2785,] 5.982362e-10 5.092450e-10 1.416490e-10
[2786,] 6.072151e-10 4.315156e-10 1.200697e-10
[2787,] 6.190821e-10 4.372923e-10 1.229019e-10
[2788,] 6.043046e-10 4.172483e-10 1.169761e-10
[2789,] 3.875319e-10 3.099319e-10 7.657368e-11
[2790,] 4.855649e-10 2.961648e-09 1.965851e-10
[2791,] 5.539095e-10 2.292196e-09 1.834801e-10
[2792,] 5.548859e-10 2.300615e-09 1.834739e-10
[2793,] 6.818493e-10 4.734757e-10 1.323444e-10
[2794,] 6.481842e-10 4.646495e-10 9.747268e-11
[2795,] 6.834127e-10 4.805589e-10 1.331879e-10
[2796,] 2.545566e-09 1.350030e-09 1.064821e-09
[2797,] 1.350791e-09 1.093856e-09 3.965963e-10
[2798,] 6.925760e-10 5.167364e-10 1.390415e-10
[2799,] 5.058870e-10 3.963656e-09 2.039871e-10
[2800,] 4.767503e-10 3.534614e-09 1.964929e-10
[2801,] 4.680347e-10 5.416465e-09 2.551060e-10
[2802,] 3.691410e-10 3.419891e-10 8.725524e-11
[2803,] 6.853061e-10 4.887532e-10 1.369704e-10
[2804,] 5.797265e-10 1.000238e-09 1.135090e-10
[2805,] 5.242542e-10 5.761008e-09 2.022870e-10
[2806,] 5.583139e-10 5.227992e-10 1.015494e-10
[2807,] 9.187637e-10 1.501984e-09 2.136583e-10
[2808,] 5.038290e-10 1.034430e-08 2.274850e-10
[2809,] 5.245553e-10 1.136850e-09 1.287708e-10
[2810,] 3.679867e-10 3.189320e-10 8.164488e-11
[2811,] 4.843498e-10 6.879629e-09 2.551234e-10
[2812,] 5.257882e-10 1.277065e-09 1.488567e-10
[2813,] 1.071674e-09 2.744348e-09 8.376822e-10
[2814,] 4.828886e-10 7.300804e-09 2.616317e-10
[2815,] 1.428873e-09 1.518074e-09 2.825378e-10
[2816,] 5.217412e-10 1.012192e-09 1.220548e-10
[2817,] 6.990445e-10 1.753954e-09 2.685137e-10
[2818,] 6.825072e-10 6.114983e-10 1.559000e-10
[2819,] 1.063290e-09 6.403612e-10 1.104523e-10
[2820,] 1.445421e-09 1.493051e-09 2.825289e-10
[2821,] 5.019139e-10 7.575370e-09 4.070202e-10
[2822,] 5.465153e-10 4.470615e-09 2.890667e-10
[2823,] 6.858400e-10 4.888791e-10 1.331388e-10
[2824,] 4.856394e-10 3.663565e-09 1.906650e-10
[2825,] 5.031971e-10 1.001324e-09 1.200507e-10
[2826,] 4.846623e-10 3.308823e-09 1.851223e-10
[2827,] 3.706215e-10 2.858652e-10 7.546584e-11
[2828,] 3.697137e-10 2.864035e-10 7.668552e-11
[2829,] 7.080855e-10 9.137513e-10 2.478875e-10
[2830,] 3.703532e-10 3.034781e-10 7.754941e-11
[2831,] 7.711615e-10 6.620532e-10 1.083178e-10
[2832,] 7.008123e-10 6.389443e-10 1.089668e-10
[2833,] 9.907716e-10 3.513539e-10 1.157141e-10
[2834,] 7.448121e-10 6.172950e-10 1.075626e-10
[2835,] 7.572306e-10 7.153984e-10 1.108326e-10
[2836,] 4.393915e-10 3.809612e-10 9.722500e-11
[2837,] 7.363886e-10 7.139682e-10 1.112907e-10
[2838,] 4.405953e-10 3.877627e-10 9.948216e-11
[2839,] 4.104869e-10 4.995466e-10 1.197200e-10
[2840,] 7.196974e-10 1.808528e-09 3.915949e-10
[2841,] 4.173793e-10 6.716500e-10 1.483534e-10
[2842,] 3.770293e-10 1.073160e-08 3.641972e-10
[2843,] 4.102418e-10 4.792176e-10 1.159735e-10
[2844,] 7.965272e-10 8.473644e-10 1.131198e-10
[2845,] 6.974744e-10 5.833867e-10 1.043556e-10
[2846,] 1.122090e-09 1.003994e-09 2.758168e-10
[2847,] 1.057138e-09 4.152597e-10 1.440827e-10
[2848,] 7.347288e-10 7.369786e-10 1.125552e-10
[2849,] 7.647528e-10 6.908693e-10 1.100828e-10
[2850,] 7.788952e-10 7.051775e-10 1.101588e-10
[2851,] 1.000338e-09 4.135319e-10 1.431598e-10
[2852,] 4.419524e-10 1.270346e-09 1.857345e-10
[2853,] 3.731222e-10 3.272059e-10 7.942980e-11
[2854,] 5.070825e-10 2.876934e-10 8.006059e-11
[2855,] 1.121848e-09 4.261513e-10 1.548079e-10
[2856,] 9.351605e-10 5.819850e-10 1.931222e-10
[2857,] 9.305589e-10 5.504376e-10 1.567315e-10
[2858,] 1.104866e-09 4.247135e-10 1.531040e-10
[2859,] 1.102678e-09 9.998668e-10 2.740688e-10
[2860,] 9.854957e-10 3.029115e-09 1.100700e-09
[2861,] 8.495715e-10 6.894263e-10 1.076203e-10
[2862,] 1.047689e-09 4.201273e-10 1.446665e-10
[2863,] 1.084110e-09 6.518717e-10 2.489183e-10
[2864,] 7.212386e-10 1.480883e-09 3.425358e-10
[2865,] 7.183136e-10 9.094013e-10 2.353203e-10
[2866,] 4.569811e-10 3.018220e-10 7.519122e-11
[2867,] 1.106618e-09 9.998668e-10 2.742246e-10
[2868,] 1.114257e-09 9.998659e-10 2.745283e-10
[2869,] 1.048194e-09 5.558471e-10 1.842325e-10
[2870,] 4.599954e-10 7.570905e-10 1.081319e-10
[2871,] 4.475679e-10 3.806086e-10 9.854937e-11
[2872,] 7.207174e-10 1.332274e-09 3.152473e-10
[2873,] 1.107810e-09 1.004237e-09 2.741075e-10
[2874,] 1.103970e-09 1.002368e-09 2.752497e-10
[2875,] 1.014512e-09 5.875323e-10 1.788576e-10
[2876,] 4.154096e-10 4.696725e-10 1.187553e-10
[2877,] 4.134099e-10 4.686652e-10 1.169990e-10
[2878,] 9.009410e-10 8.910477e-10 2.299823e-10
[2879,] 5.486219e-10 4.502284e-10 1.267130e-10
[2880,] 1.020228e-09 6.504985e-10 2.362196e-10
[2881,] 5.587310e-10 4.180636e-10 1.221693e-10
[2882,] 1.101473e-09 1.002261e-09 2.752662e-10
[2883,] 7.151413e-10 1.498083e-09 3.148499e-10
[2884,] 4.019856e-10 3.946759e-10 8.156309e-11
[2885,] 7.602872e-10 3.329466e-09 3.635610e-10
[2886,] 4.077650e-10 3.917910e-10 8.086035e-11
[2887,] 5.270185e-10 5.175528e-10 1.573629e-10
[2888,] 4.305059e-10 3.464643e-10 8.957947e-11
[2889,] 7.535212e-10 3.472766e-09 3.786088e-10
[2890,] 4.291251e-10 3.498609e-10 8.986766e-11
[2891,] 5.945704e-10 7.702738e-10 2.580291e-10
[2892,] 6.076088e-10 7.827608e-10 2.694419e-10
[2893,] 3.930250e-10 3.913035e-10 8.241709e-11
[2894,] 3.886498e-10 4.407135e-10 9.208152e-11
[2895,] 3.965780e-10 3.888695e-10 8.175747e-11
[2896,] 7.508941e-10 3.742108e-09 4.002795e-10
[2897,] 4.289303e-10 3.506398e-10 8.994623e-11
[2898,] 1.100929e-09 1.002261e-09 2.752162e-10
[2899,] 3.767703e-10 4.333562e-10 9.212833e-11
[2900,] 8.733061e-10 8.862869e-10 2.300490e-10
[2901,] 7.150377e-10 1.653021e-09 3.382721e-10
[2902,] 5.873102e-10 7.781215e-10 2.563216e-10
[2903,] 4.163158e-10 3.822871e-09 3.708683e-10
[2904,] 3.835430e-10 3.898991e-10 8.389520e-11
[2905,] 7.168610e-10 1.903322e-09 3.724278e-10
[2906,] 4.195947e-10 9.182152e-09 6.064669e-10
[2907,] 7.137903e-10 1.177113e-09 2.647020e-10
[2908,] 4.219115e-10 5.313509e-09 4.107665e-10
[2909,] 4.184308e-10 3.912605e-09 3.616793e-10
[2910,] 5.839896e-10 7.880373e-10 2.552386e-10
[2911,] 1.098241e-09 1.012562e-09 2.768830e-10
[2912,] 4.981234e-10 7.570342e-10 2.081291e-10
[2913,] 3.876305e-10 3.966545e-10 8.396636e-11
[2914,] 7.138926e-10 1.187037e-09 2.682316e-10
[2915,] 7.173695e-10 1.963867e-09 3.849764e-10
[2916,] 4.191496e-10 9.324922e-09 6.166202e-10
[2917,] 7.138284e-10 1.089346e-09 2.438917e-10
[2918,] 4.204653e-10 8.483755e-09 5.690163e-10
[2919,] 3.862154e-10 5.842581e-10 1.022565e-10
[2920,] 1.102887e-09 1.012562e-09 2.745767e-10
[2921,] 5.860839e-10 8.623627e-10 2.781397e-10
[2922,] 3.918004e-10 3.833174e-10 8.205615e-11
[2923,] 7.138453e-10 7.670856e-10 1.906026e-10
[2924,] 5.753476e-10 7.670811e-10 2.458914e-10
[2925,] 5.844371e-10 7.591812e-10 2.488218e-10
[2926,] 7.148715e-10 7.672331e-10 1.955309e-10
[2927,] 8.682336e-10 9.227176e-10 2.447423e-10
[2928,] 5.935075e-10 7.826282e-10 2.612597e-10
[2929,] 1.098767e-09 1.252155e-09 3.155867e-10
[2930,] 5.718054e-10 8.524218e-10 2.654350e-10
[2931,] 7.137224e-10 5.883737e-10 1.590075e-10
[2932,] 3.691217e-10 4.124735e-10 9.334376e-11
[2933,] 7.121787e-10 8.278213e-10 1.999491e-10
[2934,] 6.378082e-10 5.244357e-10 1.354843e-10
[2935,] 4.672299e-10 2.155605e-09 5.311599e-10
[2936,] 7.111983e-10 7.621939e-10 1.920555e-10
[2937,] 4.751208e-10 2.231289e-09 5.664390e-10
[2938,] 5.317300e-10 4.206073e-09 1.233282e-09
[2939,] 1.103652e-09 1.453072e-09 3.413235e-10
[2940,] 6.361950e-10 5.217690e-10 1.364045e-10
[2941,] 5.464284e-10 3.748681e-09 1.099303e-09
[2942,] 7.112186e-10 7.680258e-10 1.929880e-10
[2943,] 6.852114e-10 4.270640e-10 1.223937e-10
[2944,] 7.116109e-10 7.807661e-10 1.932779e-10
[2945,] 4.237878e-10 5.199202e-09 1.489193e-10
[2946,] 6.836585e-10 5.640305e-10 1.557752e-10
[2947,] 6.365151e-10 4.057086e-10 9.777120e-11
[2948,] 1.164852e-09 4.865414e-10 1.526937e-10
[2949,] 6.381000e-10 4.061143e-10 9.771172e-11
[2950,] 8.647726e-10 7.098070e-10 1.820385e-10
[2951,] 1.238255e-09 6.259661e-10 2.002588e-10
[2952,] 1.009254e-09 9.258700e-10 5.242206e-10
[2953,] 1.103412e-09 1.224619e-09 3.068059e-10
[2954,] 5.430043e-10 2.483995e-09 8.036412e-10
[2955,] 4.499737e-10 7.828666e-10 2.135881e-10
[2956,] 5.097271e-10 1.325784e-09 4.131058e-10
[2957,] 6.747060e-10 5.989868e-10 1.694387e-10
[2958,] 7.160963e-10 1.496002e-09 3.500772e-10
[2959,] 7.291504e-10 2.553668e-09 5.513812e-10
[2960,] 5.897168e-10 1.294985e-09 3.811046e-10
[2961,] 7.375294e-10 6.848788e-10 1.605169e-10
[2962,] 6.377796e-10 1.533419e-09 5.085654e-10
[2963,] 7.453817e-10 8.350467e-10 1.791051e-10
[2964,] 7.208303e-10 3.502780e-09 6.215856e-10
[2965,] 1.181667e-09 1.008006e-09 2.668417e-10
[2966,] 5.511193e-10 5.918495e-09 6.991166e-10
[2967,] 4.062817e-10 4.110990e-10 9.811530e-11
[2968,] 7.286344e-10 6.703048e-10 1.611139e-10
[2969,] 4.084793e-10 5.182144e-10 1.107275e-10
[2970,] 4.105887e-10 3.449055e-10 8.591173e-11
[2971,] 5.168528e-10 1.575954e-09 3.649279e-10
[2972,] 5.170471e-10 1.575954e-09 3.652654e-10
[2973,] 1.189812e-09 1.001195e-09 2.672825e-10
[2974,] 4.062585e-10 6.653877e-10 1.340189e-10
[2975,] 4.850775e-10 2.481575e-09 5.601288e-10
[2976,] 7.324869e-10 6.832574e-10 1.617171e-10
[2977,] 4.074791e-10 4.915990e-10 1.080333e-10
[2978,] 5.909476e-10 1.418285e-09 4.123366e-10
[2979,] 6.242239e-10 1.458913e-09 4.629390e-10
[2980,] 1.202053e-09 1.008220e-09 2.669195e-10
[2981,] 7.173360e-10 1.029510e-09 2.515773e-10
[2982,] 1.210990e-09 1.008060e-09 2.670313e-10
[2983,] 1.208458e-09 1.007822e-09 2.670132e-10
[2984,] 5.248002e-10 1.634966e-09 3.893853e-10
[2985,] 4.367402e-10 2.716624e-09 4.487969e-10
[2986,] 5.744014e-10 1.462285e-09 4.015601e-10
[2987,] 7.297088e-10 6.960111e-10 1.644246e-10
[2988,] 5.687392e-10 1.132605e-09 3.217426e-10
[2989,] 5.958381e-10 1.461794e-09 4.290429e-10
[2990,] 6.010430e-10 1.426533e-09 4.266620e-10
[2991,] 4.978836e-10 8.029611e-10 1.503248e-10
[2992,] 1.219947e-09 1.040707e-09 2.658790e-10
[2993,] 7.287940e-10 6.361431e-10 1.557836e-10
[2994,] 1.187611e-09 1.039194e-09 2.666039e-10
[2995,] 4.388640e-10 2.393024e-09 4.181963e-10
[2996,] 6.039602e-10 1.411847e-09 4.264601e-10
[2997,] 6.097645e-10 1.352399e-09 4.177387e-10
[2998,] 7.716252e-10 1.362845e-09 3.905737e-10
[2999,] 7.172638e-10 2.635256e-09 6.616743e-10
[3000,] 7.196975e-10 2.662371e-09 6.787243e-10
[3001,] 6.445262e-10 5.348413e-09 9.001877e-10
[3002,] 1.258244e-09 1.047327e-09 2.672452e-10
[3003,] 7.204324e-10 2.885172e-09 7.398070e-10
[3004,] 7.334434e-10 4.601856e-09 1.206695e-09
[3005,] 5.078687e-10 3.745505e-10 1.083961e-10
[3006,] 7.181909e-10 2.812292e-09 7.125722e-10
[3007,] 7.676141e-10 1.331978e-09 3.782375e-10
[3008,] 7.247280e-10 1.639417e-09 4.626314e-10
[3009,] 7.207927e-10 2.700307e-09 6.985928e-10
[3010,] 7.193055e-10 2.522859e-09 6.522462e-10
[3011,] 1.242912e-09 4.945436e-10 1.761850e-10
[3012,] 6.502491e-10 1.302386e-09 2.983064e-10
[3013,] 7.548353e-10 1.537482e-09 4.110963e-10
[3014,] 5.849758e-10 1.469035e-09 2.697769e-10
[3015,] 4.343774e-10 1.617959e-09 2.044214e-10
[3016,] 1.228462e-09 9.100192e-10 3.405071e-10
[3017,] 7.622051e-10 1.357105e-09 3.782716e-10
[3018,] 4.287483e-10 1.893196e-08 1.741391e-09
[3019,] 1.341857e-09 5.469816e-10 2.128263e-10
[3020,] 4.302892e-10 1.291477e-08 1.387896e-09
[3021,] 4.319196e-10 3.282192e-10 9.294100e-11
[3022,] 4.281898e-10 1.192994e-08 1.237583e-09
[3023,] 4.744507e-10 2.249939e-09 3.059496e-10
[3024,] 1.039640e-09 5.678184e-09 1.494443e-09
[3025,] 4.323226e-10 1.309682e-08 1.458737e-09
[3026,] 4.297714e-10 1.240620e-09 1.777652e-10
[3027,] 4.287538e-10 1.244795e-09 1.794298e-10
[3028,] 4.383369e-10 1.431365e-09 1.632928e-10
[3029,] 1.793614e-09 9.296829e-10 4.879451e-10
[3030,] 2.027796e-09 8.121936e-10 4.408949e-10
[3031,] 1.793614e-09 9.721583e-10 5.149693e-10
[3032,] 1.807353e-09 9.654028e-10 5.129540e-10
[3033,] 4.266333e-10 1.937357e-08 1.500145e-09
[3034,] 1.793614e-09 9.654028e-10 5.106596e-10
[3035,] 1.793614e-09 9.295355e-10 4.878283e-10
[3036,] 1.709771e-09 9.654028e-10 4.959144e-10
[3037,] 4.370619e-10 3.307823e-10 9.466892e-11
[3038,] 1.740701e-09 1.135735e-09 6.076329e-10
[3039,] 1.765631e-09 9.587124e-10 5.015454e-10
[3040,] 4.267365e-10 1.688279e-08 1.357334e-09
[3041,] 3.872613e-10 4.939419e-09 4.469377e-10
[3042,] 6.021312e-10 1.464123e-09 2.852268e-10
[3043,] 5.836014e-10 4.487933e-10 1.255913e-10
[3044,] 5.846403e-10 4.496673e-10 1.265089e-10
[3045,] 7.874453e-10 4.347192e-10 1.431897e-10
[3046,] 1.109695e-09 1.101873e-09 3.520769e-10
[3047,] 5.856027e-10 4.473487e-10 1.265730e-10
[3048,] 1.114015e-09 1.156451e-09 3.726425e-10
[3049,] 5.886204e-10 4.489104e-10 1.284367e-10
[3050,] 5.852225e-10 4.941774e-10 1.362632e-10
[3051,] 5.834657e-10 4.520528e-10 1.262959e-10
[3052,] 5.824462e-10 4.614297e-10 1.275501e-10
[3053,] 5.829013e-10 4.580151e-10 1.272160e-10
[3054,] 5.841156e-10 4.552732e-10 1.275269e-10
[3055,] 6.463753e-10 1.448762e-09 2.678296e-10
[3056,] 5.814692e-10 4.596399e-10 1.256437e-10
[3057,] 5.789313e-10 4.670308e-10 1.277558e-10
[3058,] 5.828678e-10 4.513441e-10 1.257226e-10
[3059,] 7.821585e-10 4.453700e-10 1.464897e-10
[3060,] 5.825523e-10 4.576992e-10 1.268295e-10
[3061,] 4.742978e-10 7.855170e-10 1.497001e-10
[3062,] 4.746044e-10 8.560803e-10 1.566333e-10
[3063,] 5.823567e-10 4.579551e-10 1.265539e-10
[3064,] 3.994557e-10 3.078437e-10 8.484345e-11
[3065,] 5.828477e-10 4.470585e-10 1.246597e-10
[3066,] 5.819798e-10 4.354434e-10 1.213057e-10
[3067,] 5.836880e-10 4.423060e-10 1.243624e-10
[3068,] 1.103265e-09 1.111179e-09 3.493787e-10
[3069,] 1.080452e-09 4.295591e-09 1.633951e-09
[3070,] 5.834459e-10 4.393114e-10 1.234524e-10
[3071,] 1.078453e-09 6.224980e-09 2.347257e-09
[3072,] 5.836166e-10 4.390748e-10 1.235676e-10
[3073,] 5.840593e-10 4.264405e-10 1.209411e-10
[3074,] 5.866117e-10 4.378163e-10 1.249208e-10
[3075,] 4.709062e-10 3.220285e-10 7.782073e-11
[3076,] 4.405171e-10 3.057208e-10 9.299145e-11
[3077,] 4.746058e-10 1.082853e-09 1.784376e-10
[3078,] 5.338239e-10 3.963612e-10 1.046247e-10
[3079,] 9.757660e-10 9.873580e-10 2.460268e-10
[3080,] 9.594709e-10 9.874016e-10 2.438199e-10
[3081,] 1.074892e-09 4.500012e-10 1.873005e-10
[3082,] 3.417806e-09 7.385460e-10 1.241093e-10
[3083,] 9.664022e-10 9.873458e-10 2.447709e-10
[3084,] 6.005833e-10 1.006077e-09 2.026501e-10
[3085,] 2.873591e-09 3.705466e-10 1.582661e-10
[3086,] 1.384368e-09 1.004447e-09 3.197590e-10
[3087,] 9.668663e-10 1.006649e-09 2.387740e-10
[3088,] 9.874535e-10 8.396571e-10 3.809928e-10
[3089,] 8.202828e-10 1.080267e-09 2.348059e-10
[3090,] 7.525645e-09 5.313304e-10 3.163527e-10
[3091,] 1.519283e-09 1.163934e-09 8.504123e-11
[3092,] 9.811518e-10 9.875896e-10 2.466850e-10
[3093,] 1.682683e-09 5.398767e-10 9.874762e-11
[3094,] 9.863236e-10 9.872128e-10 2.475487e-10
[3095,] 5.858141e-10 9.223458e-10 1.863848e-10
[3096,] 2.706611e-09 7.443700e-10 1.274471e-10
[3097,] 6.533830e-10 2.977709e-09 4.577468e-10
[3098,] 9.726300e-10 9.874016e-10 2.456060e-10
[3099,] 2.508815e-09 7.436365e-10 1.288810e-10
[3100,] 9.461137e-10 1.187313e-09 3.382731e-10
[3101,] 6.659581e-09 5.896553e-10 3.575720e-10
[3102,] 6.218875e-09 5.507826e-10 3.194437e-10
[3103,] 1.142803e-09 1.287879e-09 8.780104e-11
[3104,] 6.632362e-10 2.429356e-09 3.879006e-10
[3105,] 6.104240e-09 5.728903e-10 3.362971e-10
[3106,] 6.115935e-10 9.868698e-10 2.160010e-10
[3107,] 5.936711e-10 1.014370e-09 2.013180e-10
[3108,] 2.756631e-09 6.695276e-10 1.216491e-10
[3109,] 6.183656e-10 7.147752e-09 9.744657e-10
[3110,] 6.213056e-09 5.498415e-10 3.185739e-10
[3111,] 6.217854e-10 7.279401e-09 9.641548e-10
[3112,] 1.314596e-09 2.598841e-09 9.522909e-11
[3113,] 1.313576e-09 9.901481e-10 6.169497e-10
[3114,] 2.003905e-09 7.949763e-10 1.383961e-10
[3115,] 6.298495e-10 6.947698e-10 1.884245e-10
[3116,] 3.446779e-09 6.492613e-10 3.704107e-10
[3117,] 6.733713e-10 9.305021e-10 1.912264e-10
[3118,] 6.176056e-10 1.571220e-09 3.790813e-10
[3119,] 1.311482e-09 4.275003e-10 1.137573e-10
[3120,] 9.316321e-10 7.258963e-10 8.581096e-11
[3121,] 9.160279e-10 7.150113e-10 2.829538e-10
[3122,] 3.186423e-09 9.159738e-09 2.000959e-10
[3123,] 1.037386e-09 8.505948e-10 8.599412e-11
[3124,] 9.305027e-10 9.343377e-10 9.222609e-11
[3125,] 1.202583e-09 9.634266e-09 1.160362e-10
[3126,] 1.066430e-09 6.836714e-10 8.608470e-11
[3127,] 1.202445e-09 4.822614e-10 1.152585e-10
[3128,] 1.086905e-09 4.017234e-10 1.208328e-10
[3129,] 1.015720e-09 1.133763e-09 2.509686e-10
[3130,] 1.634123e-09 1.665396e-09 8.773567e-11
[3131,] 7.800489e-10 6.201142e-10 8.732210e-11
[3132,] 7.653947e-10 3.689295e-10 1.084125e-10
[3133,] 7.771581e-10 6.356686e-10 8.771606e-11
[3134,] 7.019194e-10 1.221732e-09 2.505451e-10
[3135,] 5.332245e-10 2.165497e-09 1.317869e-10
[3136,] 9.310721e-10 3.844342e-10 1.523922e-10
[3137,] 7.783415e-10 6.356686e-10 8.771036e-11
[3138,] 8.768493e-10 3.535352e-10 1.343281e-10
[3139,] 9.666926e-10 3.880617e-10 1.570233e-10
[3140,] 7.936060e-10 6.383432e-10 8.754486e-11
[3141,] 1.787827e-09 9.721740e-10 5.057085e-10
[3142,] 7.996724e-10 5.847781e-10 8.885907e-11
[3143,] 5.234831e-10 2.223926e-09 1.350350e-10
[3144,] 5.390348e-10 2.358976e-09 1.348976e-10
[3145,] 7.048538e-10 1.286041e-09 2.609005e-10
[3146,] 1.882650e-09 9.640941e-10 5.201485e-10
[3147,] 1.946955e-09 1.119060e-09 6.455700e-10
[3148,] 1.001595e-09 4.632336e-10 2.023122e-10
[3149,] 9.895088e-10 2.986824e-09 1.579588e-09
[3150,] 3.782011e-10 3.500706e-10 8.193943e-11
[3151,] 2.077145e-09 1.036668e-09 6.553572e-10
[3152,] 2.011799e-09 1.037808e-09 6.387394e-10
[3153,] 3.954913e-10 2.545715e-09 1.686838e-10
[3154,] 6.825821e-10 1.625197e-09 5.953795e-10
[3155,] 6.974543e-10 5.402339e-10 1.951210e-10
[3156,] 3.933264e-10 5.283698e-09 2.635037e-10
[3157,] 1.159410e-09 1.103976e-09 4.295732e-10
[3158,] 7.375715e-10 1.790450e-09 7.097453e-10
[3159,] 4.942141e-10 1.341660e-09 2.572022e-10
[3160,] 6.705280e-10 1.880197e-09 6.653202e-10
[3161,] 3.924258e-10 4.005483e-09 2.547994e-10
[3162,] 6.441965e-10 1.641055e-09 5.485662e-10
[3163,] 6.261899e-10 3.646375e-10 1.100864e-10
[3164,] 3.720662e-10 2.952844e-10 7.723839e-11
[3165,] 3.748115e-10 2.955810e-10 7.719479e-11
[3166,] 3.873599e-10 2.938543e-10 7.789317e-11
[3167,] 9.178576e-10 6.019793e-10 1.837316e-10
[3168,] 4.083343e-10 2.229962e-09 2.771860e-10
[3169,] 9.104911e-10 1.173771e-09 3.889522e-10
[3170,] 1.193409e-09 3.982351e-10 1.302698e-10
[3171,] 6.983358e-10 5.924148e-10 2.150797e-10
[3172,] 3.756654e-10 2.903897e-10 7.837214e-11
[3173,] 3.733257e-10 3.012539e-10 7.763977e-11
[3174,] 3.757183e-10 2.949972e-10 7.954404e-11
[3175,] 9.354516e-10 6.019793e-10 1.855705e-10
[3176,] 3.729592e-10 7.169726e-10 1.177762e-10
[3177,] 3.917179e-10 3.095781e-09 2.238832e-10
[3178,] 3.911688e-10 2.076362e-09 1.878703e-10
[3179,] 3.913534e-10 2.067468e-09 1.884164e-10
[3180,] 3.709474e-10 2.955627e-10 7.733203e-11
[3181,] 3.715837e-10 2.953238e-10 7.726060e-11
[3182,] 3.742492e-10 2.920073e-10 7.845137e-11
[3183,] 3.736175e-10 2.969792e-10 7.728311e-11
[3184,] 3.741232e-10 7.730323e-10 1.207757e-10
[3185,] 3.722044e-10 2.976376e-10 7.742001e-11
[3186,] 3.748048e-10 2.962795e-10 7.721195e-11
[3187,] 3.736749e-10 2.985831e-10 7.739857e-11
[3188,] 7.119868e-10 5.885248e-10 2.174909e-10
[3189,] 3.754135e-10 2.977516e-10 7.726019e-11
[3190,] 3.746521e-10 2.913847e-10 7.832691e-11
[3191,] 3.746866e-10 2.921720e-10 7.852506e-11
[3192,] 7.185824e-10 5.914751e-10 2.205408e-10
[3193,] 7.273594e-10 5.890831e-10 2.222520e-10
[3194,] 3.956897e-10 1.875051e-09 1.917653e-10
[3195,] 3.734541e-10 2.920643e-10 7.812018e-11
[3196,] 4.110537e-10 1.407691e-09 2.648912e-10
[3197,] 4.105303e-10 2.296212e-09 3.277437e-10
[3198,] 3.991138e-10 2.860992e-10 7.886482e-11
[3199,] 3.922476e-10 3.186724e-09 2.244017e-10
[3200,] 4.078893e-10 2.861571e-10 7.980216e-11
[3201,] 4.022894e-10 2.861430e-10 7.930008e-11
[3202,] 4.025436e-10 2.858502e-10 7.838357e-11
[3203,] 4.335910e-10 1.982678e-09 3.555397e-10
[3204,] 4.072666e-10 2.859030e-10 7.850693e-11
[3205,] 4.103183e-10 5.111640e-10 9.004786e-11
[3206,] 3.963807e-10 2.869974e-10 7.959378e-11
[3207,] 4.343381e-10 4.289566e-10 1.313556e-10
[3208,] 4.406464e-10 1.104821e-09 2.678486e-10
[3209,] 6.057451e-10 3.867112e-10 1.153558e-10
[3210,] 4.022681e-10 2.935421e-10 8.352374e-11
[3211,] 4.246377e-10 3.874301e-10 1.163314e-10
[3212,] 6.941636e-10 9.862450e-10 2.343511e-10
[3213,] 4.232347e-10 3.876255e-10 1.159447e-10
[3214,] 3.902775e-10 4.293162e-08 3.645684e-10
[3215,] 4.211048e-10 3.112531e-09 3.103863e-10
[3216,] 5.855721e-10 3.445890e-10 1.029389e-10
[3217,] 7.146133e-10 9.055910e-10 2.258832e-10
[3218,] 4.140807e-10 4.026920e-10 1.149284e-10
[3219,] 1.852124e-09 5.532516e-09 1.936105e-10
[3220,] 6.118471e-10 3.784974e-10 1.149680e-10
[3221,] 4.176950e-10 4.081830e-09 3.440772e-10
[3222,] 3.992595e-10 2.921702e-10 8.188700e-11
[3223,] 4.195876e-10 4.338594e-09 3.591099e-10
[3224,] 4.094106e-10 5.065707e-09 3.542022e-10
[3225,] 4.070279e-10 4.434151e-10 1.224118e-10
[3226,] 3.721579e-10 4.379385e-10 1.025050e-10
[3227,] 3.758827e-10 4.158952e-10 1.028133e-10
[3228,] 3.752293e-10 4.235723e-10 1.036194e-10
[3229,] 3.788394e-10 2.932794e-09 2.150534e-10
[3230,] 3.742672e-10 5.439377e-10 1.019210e-10
[3231,] 3.797415e-10 4.774847e-10 1.169938e-10
[3232,] 3.794291e-10 7.053827e-10 1.536879e-10
[3233,] 3.786248e-10 3.195388e-09 2.141325e-10
[3234,] 5.916717e-10 3.749462e-10 1.135030e-10
[3235,] 5.919235e-10 3.749462e-10 1.136051e-10
[3236,] 3.771024e-10 6.746496e-10 1.456420e-10
[3237,] 3.761831e-10 7.058213e-10 1.486551e-10
[3238,] 3.742125e-10 4.958015e-10 1.144128e-10
[3239,] 3.826286e-10 3.486448e-09 3.488548e-10
[3240,] 3.802460e-10 3.628003e-09 3.444465e-10
[3241,] 3.781738e-10 3.079859e-09 2.148723e-10
[3242,] 3.803513e-10 6.656047e-10 1.487578e-10
[3243,] 3.780388e-10 6.945746e-10 1.494440e-10
[3244,] 3.760159e-10 6.717540e-10 1.410030e-10
[3245,] 3.768015e-10 6.842110e-10 1.465587e-10
[3246,] 3.796186e-10 3.883619e-09 3.539607e-10
[3247,] 3.763954e-10 7.107151e-10 1.496713e-10
[3248,] 3.795686e-10 7.259775e-10 1.569771e-10
[3249,] 5.609815e-10 8.259382e-10 1.558767e-10
[3250,] 3.777455e-10 3.094733e-09 2.122184e-10
[3251,] 3.753823e-10 5.183862e-10 9.902631e-11
[3252,] 3.756914e-10 4.605330e-10 1.104303e-10
[3253,] 3.790776e-10 4.885457e-10 1.183709e-10
[3254,] 3.785348e-10 6.556310e-10 1.448323e-10
[3255,] 3.787021e-10 4.579239e-10 1.126407e-10
[3256,] 3.796313e-10 4.596939e-10 1.136965e-10
[3257,] 3.783129e-10 1.651147e-09 2.205939e-10
[3258,] 3.787471e-10 1.633249e-09 2.205579e-10
[3259,] 5.845321e-10 3.312264e-10 9.914913e-11
[3260,] 8.643218e-10 7.780969e-10 2.925557e-10
[3261,] 4.464830e-10 3.470291e-09 1.379175e-10
[3262,] 3.732223e-10 2.307008e-08 3.598870e-10
[3263,] 4.521082e-10 6.092356e-09 1.554991e-10
[3264,] 5.732118e-10 4.044068e-10 8.428998e-11
[3265,] 1.206328e-09 4.130284e-10 1.336073e-10
[3266,] 3.817938e-10 4.128695e-10 1.078418e-10
[3267,] 3.753440e-10 3.878750e-10 9.916931e-11
[3268,] 5.629900e-10 3.011269e-10 8.778110e-11
[3269,] 4.580037e-10 3.182100e-09 1.318653e-10
[3270,] 3.810881e-10 4.463020e-10 9.139021e-11
[3271,] 1.206680e-09 4.048655e-10 1.312213e-10
[3272,] 7.447324e-10 7.294654e-10 2.320711e-10
[3273,] 1.222445e-09 6.972468e-10 1.930395e-10
[3274,] 5.739634e-10 3.020691e-10 8.752911e-11
[3275,] 3.723930e-10 3.831831e-10 9.599630e-11
[3276,] 3.769661e-10 3.908468e-10 1.004239e-10
[3277,] 5.775371e-10 4.350456e-10 1.428347e-10
[3278,] 1.205517e-09 4.049922e-10 1.321665e-10
[3279,] 3.723052e-10 3.276630e-08 4.403564e-10
[3280,] 9.672122e-10 4.866452e-10 1.347363e-10
[3281,] 1.272763e-09 4.502376e-10 1.248653e-10
[3282,] 4.586607e-10 2.725181e-09 1.277903e-10
[3283,] 3.722424e-10 5.554875e-09 2.736147e-10
[3284,] 7.272607e-10 7.485377e-10 1.996343e-10
[3285,] 9.873211e-10 3.667306e-10 1.080585e-10
[3286,] 9.481380e-10 4.779523e-10 1.345351e-10
[3287,] 3.749172e-10 3.757498e-10 9.652330e-11
[3288,] 3.733184e-10 4.649214e-09 2.778102e-10
[3289,] 2.130169e-09 5.243094e-09 1.986588e-10
[3290,] 3.716504e-10 3.922822e-10 9.027317e-11
[3291,] 4.734992e-10 4.298070e-09 1.366118e-10
[3292,] 7.841206e-10 6.936235e-10 2.213450e-10
[3293,] 9.983011e-10 4.252220e-10 1.189045e-10
[3294,] 5.154627e-10 2.920619e-10 8.878581e-11
[3295,] 5.973995e-10 4.673405e-10 1.506054e-10
[3296,] 3.718480e-10 3.176829e-10 8.327208e-11
[3297,] 5.464580e-10 4.583174e-10 8.964406e-11
[3298,] 4.744942e-10 2.452201e-09 1.221321e-10
[3299,] 4.626336e-10 2.347435e-09 1.233064e-10
[3300,] 3.841275e-10 3.722199e-10 8.549049e-11
[3301,] 5.243596e-10 3.398740e-10 9.043435e-11
[3302,] 5.342786e-10 4.253652e-10 9.268049e-11
[3303,] 5.989360e-10 2.998326e-10 9.486790e-11
[3304,] 5.471700e-10 3.753456e-10 1.147929e-10
[3305,] 4.039617e-10 4.691572e-09 1.723173e-10
[3306,] 5.216220e-10 4.378242e-10 9.528315e-11
[3307,] 5.213987e-10 4.402871e-10 9.560075e-11
[3308,] 4.013551e-10 5.002521e-09 1.783693e-10
[3309,] 3.846151e-10 2.893583e-10 7.816584e-11
[3310,] 5.123320e-10 3.744782e-10 1.092095e-10
[3311,] 5.346242e-10 3.719299e-10 1.115251e-10
[3312,] 4.255185e-10 3.732250e-09 1.457104e-10
[3313,] 5.245958e-10 4.504510e-10 9.635308e-11
[3314,] 5.275132e-10 4.499799e-10 9.598406e-11
[3315,] 5.232085e-10 4.450220e-10 9.593961e-11
[3316,] 3.761484e-10 3.721453e-10 8.914949e-11
[3317,] 4.081389e-10 5.145410e-09 1.723880e-10
[3318,] 4.838609e-10 4.119701e-10 1.115138e-10
[3319,] 4.697923e-10 3.995046e-10 8.801666e-11
[3320,] 4.010944e-10 3.723998e-09 1.633481e-10
[3321,] 5.462669e-10 2.357496e-09 1.274761e-10
[3322,] 6.770939e-10 7.396446e-10 1.886856e-10
[3323,] 4.781069e-10 3.411200e-10 8.181294e-11
[3324,] 6.659851e-10 1.127277e-09 2.539369e-10
[3325,] 6.488145e-10 7.394619e-10 1.789470e-10
[3326,] 4.675423e-10 3.641226e-10 8.462352e-11
[3327,] 4.625997e-10 3.572123e-10 8.434694e-11
[3328,] 4.078772e-10 3.307812e-09 1.522932e-10
[3329,] 4.763528e-10 3.638078e-10 1.067069e-10
[3330,] 4.662895e-10 3.604714e-10 1.036833e-10
[3331,] 6.492012e-10 6.570859e-10 1.643814e-10
[3332,] 4.068847e-10 3.291526e-09 1.530414e-10
[3333,] 9.249501e-10 1.212502e-09 2.884519e-10
[3334,] 4.937975e-10 4.809077e-10 9.202597e-11
[3335,] 4.753607e-10 3.459097e-10 9.747438e-11
[3336,] 6.327225e-10 6.571520e-10 1.627303e-10
[3337,] 9.128564e-10 1.212502e-09 2.727542e-10
[3338,] 4.059661e-10 3.207841e-09 1.527547e-10
[3339,] 6.369286e-10 6.566136e-10 1.619446e-10
[3340,] 9.146343e-10 1.212463e-09 2.746051e-10
[3341,] 3.918968e-10 4.783467e-10 9.567002e-11
[3342,] 3.762972e-10 2.976539e-10 7.964883e-11
[3343,] 4.047805e-10 3.196397e-09 1.535032e-10
[3344,] 4.029599e-10 3.188848e-09 1.550611e-10
[3345,] 4.054779e-10 3.239346e-09 1.535362e-10
[3346,] 4.040287e-10 3.585450e-09 1.592667e-10
[3347,] 9.207780e-10 1.251860e-09 2.923924e-10
[3348,] 1.169347e-09 3.302010e-10 1.082879e-10
[3349,] 4.354816e-10 3.429244e-09 1.388589e-10
[3350,] 6.277040e-10 6.633397e-10 1.702708e-10
[3351,] 9.649054e-10 8.586334e-10 2.276399e-10
[3352,] 4.021266e-10 8.238050e-09 5.174503e-10
[3353,] 3.824802e-10 3.084785e-10 8.439126e-11
[3354,] 5.339255e-10 6.868273e-10 1.208740e-10
[3355,] 6.488908e-10 6.621292e-10 1.740708e-10
[3356,] 3.759065e-10 2.632326e-09 2.357305e-10
[3357,] 9.231767e-10 1.253200e-09 2.946787e-10
[3358,] 3.814336e-10 3.118333e-10 8.488791e-11
[3359,] 9.242937e-10 1.252809e-09 2.956561e-10
[3360,] 9.677745e-10 8.697829e-10 2.275760e-10
[3361,] 3.876869e-10 3.015210e-10 8.286914e-11
[3362,] 4.037298e-10 3.515793e-09 1.586300e-10
[3363,] 4.152320e-10 3.212291e-09 1.463249e-10
[3364,] 3.759607e-10 2.548358e-09 2.335479e-10
[3365,] 4.052961e-10 3.931762e-09 1.618506e-10
[3366,] 4.470040e-10 3.452535e-10 1.078977e-10
[3367,] 3.783329e-10 2.166452e-09 2.380652e-10
[3368,] 4.454112e-10 3.893403e-10 1.244454e-10
[3369,] 3.775109e-10 1.397932e-09 1.810671e-10
[3370,] 1.097461e-09 3.667424e-10 1.255771e-10
[3371,] 9.619771e-10 8.562010e-10 2.287815e-10
[3372,] 4.137957e-10 2.862415e-09 1.395164e-10
[3373,] 3.784364e-10 1.767234e-09 2.147879e-10
[3374,] 1.061305e-09 3.686006e-10 1.232987e-10
[3375,] 4.104633e-10 4.692564e-10 1.311641e-10
[3376,] 4.127717e-10 5.469977e-09 1.665957e-10
[3377,] 1.091028e-09 1.849882e-09 5.648460e-10
[3378,] 1.090660e-09 1.786356e-09 5.443966e-10
[3379,] 4.750226e-10 4.291488e-10 1.056338e-10
[3380,] 1.090830e-09 1.885101e-09 5.747597e-10
[3381,] 1.090701e-09 1.836095e-09 5.592587e-10
[3382,] 1.091474e-09 1.841807e-09 5.656266e-10
[3383,] 5.643931e-10 8.998169e-10 1.915957e-10
[3384,] 3.959441e-10 4.570851e-10 1.215155e-10
[3385,] 1.090660e-09 1.938263e-09 5.842915e-10
[3386,] 1.102699e-09 5.581401e-10 1.822495e-10
[3387,] 1.744648e-09 3.177795e-10 1.027125e-10
[3388,] 4.511922e-10 2.968064e-10 8.388570e-11
[3389,] 4.806660e-10 4.050054e-10 1.058276e-10
[3390,] 4.863876e-10 4.068799e-10 1.078862e-10
[3391,] 1.102120e-09 7.424440e-10 2.352363e-10
[3392,] 4.055491e-10 3.695627e-09 1.540655e-10
[3393,] 1.133561e-09 3.166377e-09 7.585291e-10
[3394,] 1.128185e-09 2.729780e-09 6.687967e-10
[3395,] 4.755795e-10 9.599209e-09 4.640695e-10
[3396,] 4.952908e-10 1.016223e-08 4.401575e-10
[3397,] 4.790518e-10 9.039080e-09 4.413829e-10
[3398,] 9.140791e-10 1.969552e-09 3.711310e-10
[3399,] 4.819250e-10 9.848799e-09 4.573555e-10
[3400,] 4.799039e-10 9.790613e-09 4.601301e-10
[3401,] 5.085349e-10 3.510049e-10 8.728929e-11
[3402,] 4.887860e-10 4.190222e-10 1.082652e-10
[3403,] 4.778511e-10 1.058093e-08 4.857874e-10
[3404,] 4.895345e-10 1.124276e-08 4.770885e-10
[3405,] 4.930721e-10 1.124276e-08 4.703330e-10
[3406,] 5.009519e-10 8.769805e-09 4.006388e-10
[3407,] 3.720680e-10 2.735398e-09 3.459710e-10
[3408,] 9.609380e-10 1.112186e-09 2.911912e-10
[3409,] 1.802311e-09 9.500551e-10 4.393509e-10
[3410,] 3.727729e-10 2.931755e-09 3.672059e-10
[3411,] 3.721047e-10 2.922236e-09 3.611918e-10
[3412,] 6.014318e-10 1.572517e-09 2.613429e-10
[3413,] 1.779409e-09 9.975439e-10 4.611736e-10
[3414,] 5.952593e-10 1.571044e-09 2.554119e-10
[3415,] 9.628146e-10 1.112139e-09 2.918650e-10
[3416,] 1.799758e-09 9.609894e-10 4.447627e-10
[3417,] 9.655422e-10 1.112842e-09 2.930970e-10
[3418,] 6.114255e-10 1.862137e-09 2.962065e-10
[3419,] 1.822265e-09 8.868916e-10 4.083636e-10
[3420,] 7.052050e-10 4.315975e-10 1.637372e-10
[3421,] 4.641328e-10 4.172459e-10 1.277386e-10
[3422,] 3.692828e-10 9.151040e-10 1.450170e-10
[3423,] 5.905490e-10 1.568828e-09 2.505639e-10
[3424,] 4.699321e-10 4.097149e-10 1.273449e-10
[3425,] 3.695021e-10 1.829082e-09 2.097335e-10
[3426,] 5.338960e-10 3.832973e-10 9.005197e-11
[3427,] 1.708606e-09 9.442800e-10 4.243486e-10
[3428,] 4.284642e-10 5.059687e-10 1.401624e-10
[3429,] 3.724504e-10 2.540498e-09 2.378915e-10
[3430,] 3.781190e-10 9.662618e-10 1.385243e-10
[3431,] 3.806856e-10 9.694646e-10 1.342113e-10
[3432,] 9.621665e-10 1.112139e-09 2.916665e-10
[3433,] 6.044920e-10 1.862137e-09 2.888452e-10
[3434,] 6.347801e-10 4.766024e-10 1.326849e-10
[3435,] 4.840847e-10 4.471574e-10 1.218659e-10
[3436,] 3.796154e-10 1.251010e-09 1.544783e-10
[3437,] 9.650077e-10 1.112139e-09 2.926936e-10
[3438,] 3.809319e-10 9.692911e-10 1.336922e-10
[3439,] 1.225829e-09 4.378288e-10 1.362893e-10
[3440,] 3.803852e-10 1.040268e-09 1.391634e-10
[3441,] 1.272754e-09 4.823708e-10 1.500588e-10
[3442,] 4.770551e-10 4.797285e-10 1.513258e-10
[3443,] 5.531465e-10 4.102246e-10 9.189276e-11
[3444,] 5.456396e-10 4.182741e-10 9.328183e-11
[3445,] 3.815992e-10 9.747823e-10 1.337004e-10
[3446,] 1.702392e-09 8.824007e-10 3.924304e-10
[3447,] 4.820148e-10 4.012228e-10 1.281782e-10
[3448,] 9.483099e-10 1.125746e-09 2.907623e-10
[3449,] 3.784842e-10 9.232130e-10 1.346389e-10
[3450,] 6.287307e-10 9.481996e-10 2.343310e-10
[3451,] 5.999641e-10 1.862137e-09 2.837355e-10
[3452,] 6.044551e-10 1.866832e-09 2.891146e-10
[3453,] 6.057082e-10 1.861852e-09 2.900910e-10
[3454,] 3.711094e-10 1.669329e-09 1.969082e-10
[3455,] 6.116722e-10 1.855264e-09 2.959545e-10
[3456,] 6.102605e-10 1.969990e-09 3.034778e-10
[3457,] 5.966092e-10 1.572939e-09 2.569402e-10
[3458,] 9.479162e-10 1.125936e-09 2.909171e-10
[3459,] 3.767860e-10 8.896357e-10 1.332604e-10
[3460,] 6.066726e-10 1.862137e-09 2.912242e-10
[3461,] 3.741778e-10 7.602035e-10 1.291939e-10
[3462,] 3.835224e-10 5.091234e-10 9.885596e-11
[3463,] 1.304172e-09 5.205951e-10 1.565636e-10
[3464,] 5.513039e-10 1.372460e-09 1.798604e-10
[3465,] 9.546732e-10 1.198936e-09 3.134749e-10
[3466,] 1.685943e-09 8.996810e-10 4.029622e-10
[3467,] 1.317903e-09 5.305511e-10 1.575411e-10
[3468,] 4.577365e-10 3.936666e-10 1.156332e-10
[3469,] 5.541341e-10 1.376804e-09 1.767961e-10
[3470,] 1.309328e-09 5.362385e-10 1.599340e-10
[3471,] 5.532679e-10 1.376804e-09 1.776563e-10
[3472,] 1.305420e-09 5.205973e-10 1.565560e-10
[3473,] 3.824414e-10 8.867494e-10 1.243897e-10
[3474,] 7.729371e-10 4.465621e-10 8.666881e-11
[3475,] 3.791427e-10 5.248072e-10 1.028791e-10
[3476,] 7.899459e-10 4.533293e-10 8.673917e-11
[3477,] 4.504708e-10 3.421303e-10 1.039162e-10
[3478,] 6.650159e-10 1.083286e-08 9.715825e-10
[3479,] 1.469501e-09 9.133453e-10 3.807204e-10
[3480,] 7.645370e-10 4.586127e-10 8.745394e-11
[3481,] 9.439704e-10 1.178650e-09 3.034106e-10
[3482,] 3.781643e-10 7.818530e-10 1.193506e-10
[3483,] 3.804482e-10 7.982101e-10 1.191301e-10
[3484,] 4.091882e-10 6.580047e-10 9.852233e-11
[3485,] 6.980676e-10 4.398246e-10 8.787581e-11
[3486,] 5.639808e-10 1.381061e-09 1.709482e-10
[3487,] 9.346290e-10 1.184636e-09 2.999166e-10
[3488,] 1.470636e-09 8.617944e-10 3.575646e-10
[3489,] 1.647653e-09 8.349558e-10 3.664077e-10
[3490,] 1.269307e-09 5.486389e-10 1.664700e-10
[3491,] 5.533533e-10 8.550084e-10 1.564313e-10
[3492,] 7.236950e-10 9.149741e-10 2.638732e-10
[3493,] 3.759823e-10 6.861244e-10 1.133450e-10
[3494,] 3.751094e-10 6.824348e-10 1.135096e-10
[3495,] 6.902918e-10 9.124038e-10 2.497628e-10
[3496,] 4.586085e-10 9.590414e-10 1.212711e-10
[3497,] 4.149665e-10 4.292590e-10 1.172373e-10
[3498,] 4.720699e-10 9.526470e-10 1.189804e-10
[3499,] 3.741910e-10 6.407037e-10 1.107103e-10
[3500,] 5.203711e-10 4.371692e-10 1.219541e-10
[3501,] 1.634999e-09 7.137522e-10 3.059440e-10
[3502,] 3.750188e-10 6.522188e-10 1.110743e-10
[3503,] 4.663734e-10 4.164133e-10 1.248693e-10
[3504,] 3.731520e-10 6.550201e-10 1.128948e-10
[3505,] 7.049477e-10 4.033365e-10 8.557277e-11
[3506,] 5.092012e-10 4.408984e-10 1.223285e-10
[3507,] 3.708524e-10 6.617442e-10 1.160902e-10
[3508,] 4.541909e-10 3.251354e-10 9.825361e-11
[3509,] 6.877405e-10 3.974321e-10 8.554649e-11
[3510,] 7.137157e-10 8.858875e-10 2.822007e-10
[3511,] 3.721640e-10 6.814923e-10 1.163480e-10
[3512,] 4.400165e-10 3.092048e-10 8.940405e-11
[3513,] 3.704454e-10 2.954794e-10 7.774331e-11
[3514,] 1.118638e-09 5.994395e-10 1.936057e-10
[3515,] 6.853184e-10 9.145912e-10 2.483199e-10
[3516,] 4.156567e-10 3.683654e-10 1.026488e-10
[3517,] 3.723260e-10 6.852893e-10 1.164863e-10
[3518,] 3.692354e-10 2.960116e-10 7.751213e-11
[3519,] 3.696815e-10 2.962488e-10 7.751774e-11
[3520,] 3.730489e-10 6.979706e-10 1.167544e-10
[3521,] 6.793472e-10 6.610856e-10 2.008646e-10
[3522,] 6.718941e-10 9.309639e-10 2.468047e-10
[3523,] 3.710716e-10 6.774763e-10 1.171213e-10
[3524,] 1.345923e-09 5.193649e-10 1.541656e-10
[3525,] 3.714018e-10 6.545206e-10 1.145500e-10
[3526,] 6.601822e-10 6.583411e-10 1.945144e-10
[3527,] 3.705547e-10 2.954514e-10 7.777551e-11
[3528,] 3.741958e-10 6.382236e-10 1.103396e-10
[3529,] 5.140101e-10 4.433761e-10 1.077214e-10
[3530,] 5.612988e-10 1.379870e-09 1.721019e-10
[3531,] 5.189077e-10 4.449681e-10 1.077145e-10
[3532,] 4.180959e-10 3.364581e-10 9.507882e-11
[3533,] 5.103009e-10 4.472776e-10 1.066497e-10
[3534,] 3.684519e-10 9.420392e-10 1.528578e-10
[3535,] 5.583500e-10 8.894932e-10 1.558465e-10
[3536,] 3.865629e-10 8.238523e-10 1.516894e-10
[3537,] 3.722436e-10 7.774408e-10 1.248584e-10
[3538,] 6.538556e-10 6.305520e-10 8.260000e-11
[3539,] 3.714812e-10 6.722064e-10 1.164520e-10
[3540,] 3.758739e-10 4.125130e-10 9.558682e-11
[3541,] 6.879197e-10 6.185414e-10 1.657000e-10
[3542,] 5.670669e-10 1.175564e-09 1.637950e-10
[3543,] 1.661036e-09 7.800793e-10 3.406677e-10
[3544,] 6.382718e-10 1.341099e-09 3.359817e-10
[3545,] 1.304440e-09 5.332135e-10 1.587374e-10
[3546,] 5.144938e-10 4.472425e-10 1.068417e-10
[3547,] 5.708665e-10 6.373201e-10 9.727346e-11
[3548,] 9.313303e-10 1.201067e-09 3.014990e-10
[3549,] 1.348384e-09 5.478562e-10 1.600212e-10
[3550,] 8.488074e-10 6.662947e-10 2.107186e-10
[3551,] 1.080038e-09 1.040911e-09 2.831238e-10
[3552,] 4.478966e-10 4.636193e-10 1.374243e-10
[3553,] 4.484516e-10 9.425032e-10 2.503133e-10
[3554,] 9.416773e-10 9.303332e-10 2.685350e-10
[3555,] 4.463836e-10 9.332187e-10 2.458681e-10
[3556,] 1.657287e-09 7.803364e-10 3.404273e-10
[3557,] 4.515166e-10 9.375682e-10 2.527383e-10
[3558,] 1.169068e-09 4.896228e-10 1.673219e-10
[3559,] 5.860545e-10 1.460371e-09 1.679173e-10
[3560,] 1.179631e-09 4.750216e-10 1.635430e-10
[3561,] 4.671982e-10 9.402553e-10 2.697344e-10
[3562,] 4.427421e-10 4.002908e-10 1.136699e-10
[3563,] 4.093717e-10 9.680175e-10 2.234350e-10
[3564,] 5.803587e-10 1.018444e-09 1.560514e-10
[3565,] 4.446677e-10 5.341947e-10 1.596640e-10
[3566,] 4.618449e-10 1.132054e-09 3.192771e-10
[3567,] 5.165137e-10 4.394817e-10 1.092958e-10
[3568,] 5.194980e-10 4.426099e-10 1.084397e-10
[3569,] 5.089678e-10 4.162426e-10 1.113011e-10
[3570,] 4.187693e-10 3.242090e-10 9.183880e-11
[3571,] 5.729435e-10 9.042880e-10 1.522951e-10
[3572,] 9.522816e-10 1.005615e-09 2.933182e-10
[3573,] 3.761065e-10 6.070760e-10 1.088446e-10
[3574,] 3.749035e-10 3.469059e-10 8.611488e-11
[3575,] 3.818902e-10 3.441712e-10 8.202603e-11
[3576,] 9.149586e-10 9.383562e-10 2.710628e-10
[3577,] 4.507619e-10 3.504541e-10 1.014517e-10
[3578,] 5.742079e-10 5.883595e-10 1.069937e-10
[3579,] 1.239358e-09 5.403907e-10 1.588619e-10
[3580,] 5.882236e-10 8.132996e-10 1.434937e-10
[3581,] 5.853715e-10 7.683755e-10 1.415798e-10
[3582,] 1.327886e-09 5.548370e-10 1.644794e-10
[3583,] 5.809478e-10 8.144001e-10 1.448797e-10
[3584,] 3.732548e-10 6.409858e-10 1.172999e-10
[3585,] 1.340794e-09 5.642677e-10 1.658326e-10
[3586,] 5.704533e-10 8.527989e-10 1.500446e-10
[3587,] 7.826430e-10 3.665441e-10 9.825338e-11
[3588,] 5.690203e-10 8.208003e-10 1.486707e-10
[3589,] 5.300375e-10 5.584343e-10 2.023206e-10
[3590,] 4.626753e-10 3.477791e-10 1.009705e-10
[3591,] 3.724027e-10 6.486979e-10 1.200047e-10
[3592,] 5.045931e-10 3.168163e-10 9.667915e-11
[3593,] 8.028802e-10 3.665078e-10 9.940891e-11
[3594,] 5.681404e-10 8.857792e-10 1.533496e-10
[3595,] 5.687802e-10 8.496688e-10 1.506979e-10
[3596,] 5.694318e-10 1.235346e-09 1.672711e-10
[3597,] 1.338723e-09 5.191201e-10 1.559011e-10
[3598,] 9.442352e-10 7.593932e-10 2.448957e-10
[3599,] 5.695374e-10 8.475302e-10 1.502575e-10
[3600,] 7.264048e-10 5.736643e-10 1.201737e-10
[3601,] 6.928375e-10 9.384625e-10 2.575331e-10
[3602,] 1.215122e-09 5.350273e-10 1.593903e-10
[3603,] 5.744353e-10 8.727571e-10 1.502871e-10
[3604,] 5.736697e-10 8.660774e-10 1.501535e-10
[3605,] 9.509568e-10 8.169528e-10 2.534415e-10
[3606,] 5.680210e-10 8.475302e-10 1.508420e-10
[3607,] 5.707002e-10 8.456113e-10 1.497392e-10
[3608,] 3.721708e-10 5.639770e-10 1.111855e-10
[3609,] 5.682093e-10 8.511117e-10 1.510056e-10
[3610,] 3.740166e-10 8.281503e-10 1.501445e-10
[3611,] 3.718299e-10 7.381809e-10 1.364263e-10
[3612,] 5.742610e-10 8.475302e-10 1.488019e-10
[3613,] 5.717779e-10 8.460119e-10 1.494255e-10
[3614,] 5.702189e-10 8.475302e-10 1.500549e-10
[3615,] 5.223704e-10 4.448433e-10 1.095162e-10
[3616,] 4.850049e-10 6.131537e-10 2.017335e-10
[3617,] 3.758830e-10 6.071231e-10 1.139226e-10
[3618,] 3.751236e-10 6.083321e-10 1.167147e-10
[3619,] 3.745689e-10 6.684691e-10 1.389057e-10
[3620,] 7.984772e-10 5.736537e-10 1.222263e-10
[3621,] 3.754609e-10 6.096213e-10 1.153754e-10
[3622,] 2.682351e-09 1.353091e-09 1.174509e-09
[3623,] 3.702594e-10 6.133348e-10 1.205231e-10
[3624,] 3.753591e-10 6.306686e-10 1.359362e-10
[3625,] 4.134733e-10 3.310510e-10 9.648025e-11
[3626,] 5.729314e-10 8.670919e-10 1.504667e-10
[3627,] 5.756780e-10 8.477351e-10 1.484259e-10
[3628,] 5.776698e-10 9.026596e-10 1.357382e-10
[3629,] 6.097332e-10 9.801731e-10 1.360753e-10
[3630,] 1.347527e-09 1.609687e-09 6.097808e-10
[3631,] 1.352179e-09 5.227574e-10 1.562048e-10
[3632,] 6.301212e-10 8.801405e-10 1.169062e-10
[3633,] 5.681476e-10 1.320455e-09 1.707380e-10
[3634,] 4.912650e-10 4.404638e-10 1.081836e-10
[3635,] 6.070829e-10 1.028448e-09 1.402650e-10
[3636,] 5.688410e-10 1.209802e-09 1.666233e-10
[3637,] 3.750184e-10 8.392708e-10 1.402140e-10
[3638,] 1.304853e-09 1.607668e-09 5.846647e-10
[3639,] 6.185188e-10 1.116894e-09 1.447276e-10
[3640,] 5.676879e-10 4.766190e-10 1.154082e-10
[3641,] 6.034922e-10 8.637382e-10 1.189019e-10
[3642,] 5.962364e-10 9.271736e-10 1.343628e-10
[3643,] 5.861071e-10 9.641228e-10 1.392282e-10
[3644,] 7.541260e-10 9.410913e-10 2.839589e-10
[3645,] 5.913184e-10 9.830632e-10 1.397833e-10
[3646,] 5.903274e-10 8.446863e-10 1.285562e-10
[3647,] 9.593041e-10 8.208412e-10 2.569383e-10
[3648,] 9.556915e-10 8.349202e-10 2.603368e-10
[3649,] 5.836842e-10 9.656334e-10 1.398126e-10
[3650,] 6.347895e-10 4.681870e-10 1.183908e-10
[3651,] 1.357409e-09 5.062421e-10 1.524610e-10
[3652,] 6.012776e-10 9.008829e-10 1.315157e-10
[3653,] 7.266628e-10 1.366351e-09 1.942857e-10
[3654,] 3.750451e-10 6.206388e-10 1.186135e-10
[3655,] 3.756731e-10 5.524157e-10 1.093901e-10
[3656,] 1.449525e-09 1.946493e-09 7.976227e-10
[3657,] 7.941936e-10 3.620113e-10 8.104217e-11
[3658,] 8.098267e-10 3.529903e-10 8.102394e-11
[3659,] 1.721907e-09 2.132086e-09 9.909271e-10
[3660,] 4.406297e-10 4.550233e-10 1.035787e-10
[3661,] 5.351762e-10 1.661361e-09 1.833124e-10
[3662,] 5.528199e-10 3.652834e-10 7.796756e-11
[3663,] 6.505710e-10 1.031615e-09 2.596221e-10
[3664,] 8.057749e-10 7.002651e-10 1.851980e-10
[3665,] 4.850991e-10 3.744472e-10 9.551466e-11
[3666,] 6.172231e-10 4.234629e-10 1.023287e-10
[3667,] 4.421928e-10 3.381515e-10 8.798591e-11
[3668,] 4.388551e-10 4.784228e-10 1.067004e-10
[3669,] 9.926598e-10 5.340169e-10 1.810502e-10
[3670,] 6.187074e-10 4.472586e-10 1.067400e-10
[3671,] 4.636192e-10 2.833511e-10 8.476729e-11
[3672,] 4.636111e-10 2.826170e-10 8.349893e-11
[3673,] 1.105568e-09 5.951538e-10 2.601416e-10
[3674,] 6.405595e-10 4.146740e-10 1.023378e-10
[3675,] 4.115813e-10 3.829103e-10 1.052804e-10
[3676,] 8.278335e-10 4.230136e-10 1.537231e-10
[3677,] 9.417906e-10 3.413824e-10 1.120479e-10
[3678,] 4.256530e-10 4.764553e-10 1.073026e-10
[3679,] 4.426762e-10 4.694948e-10 1.100099e-10
[3680,] 5.507447e-10 3.147479e-10 7.676807e-11
[3681,] 5.902787e-10 1.281372e-09 1.620637e-10
[3682,] 5.686629e-10 3.274161e-10 1.247467e-10
[3683,] 4.040024e-10 3.350537e-10 8.376104e-11
[3684,] 4.081824e-10 3.652981e-10 1.000047e-10
[3685,] 4.083710e-10 3.834396e-10 1.044795e-10
[3686,] 5.967633e-10 4.271228e-10 1.060381e-10
[3687,] 4.335619e-10 4.620412e-10 1.064993e-10
[3688,] 4.415057e-10 3.632388e-10 1.082832e-10
[3689,] 4.117536e-10 3.771359e-10 1.040847e-10
[3690,] 1.087649e-09 5.391481e-10 1.878549e-10
[3691,] 8.390449e-10 4.294019e-10 1.559123e-10
[3692,] 1.111499e-09 5.391481e-10 1.901434e-10
[3693,] 8.208799e-10 4.759313e-10 1.524041e-10
[3694,] 4.332531e-10 4.765021e-10 1.068429e-10
[3695,] 6.678295e-10 4.023453e-10 1.019698e-10
[3696,] 4.117798e-10 3.730291e-10 1.030618e-10
[3697,] 4.127938e-10 3.718392e-10 1.030703e-10
[3698,] 8.507586e-10 4.385876e-10 1.623077e-10
[3699,] 6.053072e-10 4.539704e-10 1.061775e-10
[3700,] 4.140362e-10 3.861058e-10 1.070640e-10
[3701,] 4.340911e-10 4.687975e-10 1.065609e-10
[3702,] 4.363541e-10 3.490247e-10 8.667096e-11
[3703,] 4.120749e-10 3.750304e-10 1.036776e-10
[3704,] 4.399625e-10 4.696137e-10 1.087422e-10
[3705,] 4.191717e-10 3.868177e-10 1.089570e-10
[3706,] 9.284898e-10 4.419950e-10 1.563460e-10
[3707,] 4.231516e-10 3.771611e-10 1.075708e-10
[3708,] 9.179056e-10 4.419010e-10 1.511127e-10
[3709,] 4.228575e-10 3.479076e-10 8.654785e-11
[3710,] 4.138124e-10 3.528783e-10 9.475029e-11
[3711,] 9.204078e-10 4.879132e-10 1.981375e-10
[3712,] 4.353168e-10 3.785053e-10 1.150948e-10
[3713,] 5.744391e-10 8.615438e-10 1.560661e-10
[3714,] 9.942060e-10 4.414457e-10 1.632643e-10
[3715,] 4.270471e-10 3.255157e-10 8.605718e-11
[3716,] 4.297289e-10 4.693181e-10 1.076524e-10
[3717,] 5.378284e-10 5.118932e-10 1.266885e-10
[3718,] 8.917178e-10 6.829663e-10 1.919380e-10
[3719,] 4.216905e-10 3.465864e-10 8.669646e-11
[3720,] 4.226079e-10 3.418348e-10 8.677703e-11
[3721,] 1.107090e-09 5.377115e-10 1.945189e-10
[3722,] 4.297867e-10 3.810975e-10 1.102476e-10
[3723,] 4.391938e-10 3.688457e-10 1.132254e-10
[3724,] 5.592680e-10 1.272550e-09 1.801248e-10
[3725,] 4.297994e-10 3.550341e-10 9.831964e-11
[3726,] 4.212854e-10 1.064324e-09 2.659629e-10
[3727,] 4.242026e-10 3.386386e-10 9.031358e-11
[3728,] 7.699478e-10 5.431779e-10 8.355898e-11
[3729,] 4.081609e-10 4.076962e-10 9.280037e-11
[3730,] 1.185962e-09 4.437047e-10 9.640927e-11
[3731,] 4.039045e-10 5.686054e-10 1.278877e-10
[3732,] 1.116562e-09 4.082823e-10 9.908633e-11
[3733,] 7.954542e-10 8.031760e-10 1.726483e-10
[3734,] 8.049739e-10 1.036904e-09 2.130041e-10
[3735,] 8.288459e-10 6.771516e-10 1.713701e-10
[3736,] 1.420614e-09 2.242027e-09 1.115365e-09
[3737,] 5.313879e-10 4.586096e-09 6.534422e-10
[3738,] 1.104044e-09 4.205803e-10 9.739188e-11
[3739,] 5.172049e-09 3.114989e-10 1.400164e-10
[3740,] 5.450073e-10 9.483334e-10 1.519151e-10
[3741,] 1.113228e-09 3.955198e-10 9.620345e-11
[3742,] 1.142103e-09 3.981711e-10 9.625882e-11
[3743,] 7.498874e-10 3.539867e-10 9.203295e-11
[3744,] 1.601660e-09 2.266257e-09 1.327243e-09
[3745,] 8.716028e-10 3.486973e-10 9.895087e-11
[3746,] 1.148994e-09 4.025603e-10 1.005743e-10
[3747,] 1.251807e-09 4.019850e-10 1.025807e-10
[3748,] 1.587628e-09 1.785686e-09 1.014409e-09
[3749,] 4.850691e-10 3.755646e-10 8.110825e-11
[3750,] 6.671376e-10 1.708954e-09 2.112087e-10
[3751,] 4.234118e-10 1.035140e-09 1.233849e-10
[3752,] 9.909859e-10 3.700920e-10 9.746478e-11
[3753,] 7.396829e-10 3.393995e-10 8.927324e-11
[3754,] 7.281695e-10 3.403305e-10 8.881119e-11
[3755,] 7.277754e-10 3.398968e-10 8.887786e-11
[3756,] 4.617507e-10 3.483084e-10 8.087885e-11
[3757,] 4.739727e-10 3.441647e-10 8.077885e-11
[3758,] 4.126729e-10 1.511558e-09 1.922362e-10
[3759,] 6.030485e-10 3.536284e-10 9.284663e-11
[3760,] 5.345391e-10 3.604942e-10 8.476869e-11
[3761,] 4.638635e-10 1.849353e-09 1.383141e-10
[3762,] 5.792238e-10 3.382543e-10 9.574538e-11
[3763,] 5.015628e-10 3.815686e-10 8.100769e-11
[3764,] 1.390799e-09 4.066625e-10 1.719289e-10
[3765,] 5.004295e-10 3.786750e-10 8.096380e-11
[3766,] 3.973793e-10 7.730397e-10 1.485012e-10
[3767,] 4.843339e-10 4.320439e-10 8.266901e-11
[3768,] 4.875384e-10 4.896766e-10 8.564062e-11
[3769,] 4.818778e-10 4.718177e-10 8.496182e-11
[3770,] 4.122666e-10 1.590683e-09 1.977932e-10
[3771,] 4.913875e-10 4.592843e-10 8.371083e-11
[3772,] 4.772951e-10 2.856286e-10 8.839507e-11
[3773,] 4.092500e-10 4.151056e-10 9.820097e-11
[3774,] 3.919576e-10 5.640900e-10 1.221458e-10
[3775,] 5.384701e-10 3.002569e-10 7.778282e-11
[3776,] 5.125072e-10 3.015634e-10 8.632045e-11
[3777,] 4.885204e-10 2.998910e-10 9.785344e-11
[3778,] 4.100256e-10 4.258315e-10 1.002398e-10
[3779,] 4.107081e-10 4.260315e-10 9.981431e-11
[3780,] 4.106709e-10 4.247579e-10 1.003077e-10
[3781,] 4.097508e-10 4.254774e-10 1.001942e-10
[3782,] 3.951168e-10 5.183836e-10 1.064341e-10
[3783,] 4.783148e-10 3.014710e-10 9.747958e-11
[3784,] 1.267483e-09 3.401763e-10 1.441267e-10
[3785,] 3.940652e-10 4.111422e-10 9.629955e-11
[3786,] 4.903065e-10 3.163293e-10 1.046483e-10
[3787,] 5.636343e-10 3.744985e-10 1.189935e-10
[3788,] 3.944022e-10 4.115812e-10 9.647225e-11
[3789,] 3.948721e-10 4.110816e-10 9.640942e-11
[3790,] 3.936500e-10 4.140885e-10 9.647915e-11
[3791,] 4.744295e-10 3.583645e-10 1.204640e-10
[3792,] 4.509000e-10 3.520751e-10 1.128696e-10
[3793,] 4.652308e-10 3.385344e-10 9.756658e-11
[3794,] 4.492307e-10 3.136831e-10 9.909486e-11
[3795,] 4.470160e-10 5.661180e-10 1.362570e-10
[3796,] 8.396540e-10 7.403959e-10 2.097070e-10
[3797,] 8.334294e-10 7.328580e-10 2.056893e-10
[3798,] 8.225102e-10 4.593865e-10 1.591150e-10
[3799,] 9.112241e-10 3.465875e-10 1.620655e-10
[3800,] 2.650394e-09 2.885614e-10 1.286139e-10
[3801,] 7.114189e-10 3.381737e-10 1.301385e-10
[3802,] 1.013098e-09 3.379406e-10 9.011312e-11
[3803,] 1.022715e-09 7.459604e-10 1.232843e-10
[3804,] 1.220087e-09 3.358148e-09 1.177468e-10
[3805,] 6.459799e-10 3.397057e-10 7.668531e-11
[3806,] 9.098917e-10 1.022088e-09 1.382509e-10
[3807,] 9.981953e-10 1.110162e-09 1.385882e-10
[3808,] 1.182404e-09 7.513658e-10 1.433790e-10
[3809,] 8.187212e-10 1.225481e-09 1.990851e-10
[3810,] 1.008462e-09 7.471401e-10 1.425669e-10
[3811,] 7.177747e-10 1.417812e-09 2.167685e-10
[3812,] 4.270934e-10 3.274604e-10 7.833864e-11
[3813,] 1.360766e-09 7.915526e-10 2.294552e-10
[3814,] 4.234486e-10 3.450440e-10 9.577058e-11
[3815,] 2.558642e-09 2.975394e-10 1.143453e-10
[3816,] 2.908043e-09 5.694542e-10 9.048521e-11
[3817,] 6.354261e-09 4.148796e-10 9.294102e-11
[3818,] 4.743123e-10 1.001602e-09 2.207337e-10
[3819,] 3.650609e-10 1.050555e-09 1.674188e-10
[3820,] 2.216503e-09 5.716055e-10 1.320799e-10
[3821,] 1.682401e-09 5.064084e-10 1.412669e-10
[3822,] 1.811379e-09 5.100732e-10 1.301419e-10
[3823,] 1.807235e-09 5.173477e-10 1.307567e-10
[3824,] 1.959977e-09 5.711579e-10 1.406928e-10
[3825,] 1.972106e-09 5.184348e-10 1.368871e-10
[3826,] 1.021228e-09 3.361794e-10 1.058604e-10
[3827,] 1.953213e-09 5.425726e-10 1.390684e-10
[3828,] 4.901443e-10 3.705084e-10 7.827889e-11
[3829,] 1.858659e-09 5.074867e-10 1.296910e-10
[3830,] 6.990161e-10 5.145903e-10 1.465111e-10
[3831,] 1.878281e-09 5.105651e-10 1.298483e-10
[3832,] 1.950247e-09 5.547140e-10 1.398040e-10
[3833,] 1.799146e-09 5.034558e-10 1.298179e-10
[3834,] 1.877460e-09 5.009386e-10 1.292655e-10
[3835,] 1.843750e-09 5.009386e-10 1.294040e-10
[3836,] 1.913156e-09 5.009386e-10 1.291189e-10
[3837,] 4.690182e-09 6.034918e-10 1.227354e-10
[3838,] 1.988148e-09 5.042293e-10 1.290900e-10
[3839,] 1.860268e-09 4.972652e-10 1.291652e-10
[3840,] 1.873268e-09 5.197862e-10 1.305676e-10
[3841,] 4.847838e-10 6.050089e-10 1.030588e-10
[3842,] 4.766896e-10 7.497303e-10 9.902371e-11
[3843,] 6.309540e-10 5.107368e-10 1.174412e-10
[3844,] 4.681745e-10 7.533764e-10 1.004484e-10
[3845,] 4.628978e-10 7.579743e-10 1.015207e-10
[3846,] 3.670862e-10 4.562985e-10 9.743540e-11
[3847,] 6.263679e-10 5.022065e-10 1.242885e-10
[3848,] 4.672161e-10 7.288406e-10 9.945342e-11
[3849,] 1.110951e-09 5.810538e-10 1.902288e-10
[3850,] 4.674701e-10 7.795747e-10 1.020629e-10
[3851,] 3.676374e-10 4.557405e-10 9.626975e-11
[3852,] 4.615184e-10 7.631090e-10 1.020364e-10
[3853,] 4.556995e-10 7.527994e-10 1.024000e-10
[3854,] 3.669221e-10 4.542719e-10 9.749625e-11
[3855,] 3.666765e-10 4.594937e-10 9.879343e-11
[3856,] 4.579750e-10 7.787592e-10 1.035896e-10
[3857,] 4.638679e-10 7.537153e-10 1.011253e-10
[3858,] 7.226769e-10 7.244020e-09 9.016004e-10
[3859,] 4.680661e-10 7.521920e-10 1.003903e-10
[3860,] 4.666863e-10 7.519908e-10 1.006063e-10
[3861,] 4.757643e-10 6.734108e-10 9.479683e-11
[3862,] 4.682133e-10 7.685196e-10 1.013232e-10
[3863,] 7.685835e-10 1.065160e-09 9.576804e-11
[3864,] 4.724286e-10 6.658593e-10 9.474090e-11
[3865,] 6.447949e-10 5.008555e-10 1.145038e-10
[3866,] 7.576860e-10 9.582012e-10 1.897094e-10
[3867,] 3.900617e-10 4.283213e-10 8.659482e-11
[3868,] 4.577617e-10 7.659299e-10 1.028669e-10
[3869,] 4.707616e-10 7.529869e-10 1.000716e-10
[3870,] 6.408609e-10 5.140116e-10 1.166577e-10
[3871,] 4.700636e-10 6.964410e-10 9.686944e-11
[3872,] 4.644880e-10 7.721283e-10 1.021036e-10
[3873,] 6.101929e-10 4.746055e-10 1.192310e-10
[3874,] 6.467210e-10 7.570465e-09 6.906034e-10
[3875,] 7.010733e-10 5.365580e-10 1.627392e-10
[3876,] 5.584442e-10 3.526219e-10 8.035985e-11
[3877,] 4.674691e-10 7.572535e-10 1.007897e-10
[3878,] 7.052677e-10 5.286343e-10 1.596790e-10
[3879,] 5.644515e-10 3.561853e-10 8.031467e-11
[3880,] 6.961399e-10 5.471927e-10 1.645554e-10
[3881,] 4.651379e-10 7.649091e-10 1.015837e-10
[3882,] 7.058980e-10 5.218275e-10 1.575769e-10
[3883,] 4.054444e-10 4.822036e-10 8.767490e-11
[3884,] 4.045286e-10 4.691634e-10 8.700824e-11
[3885,] 4.076918e-10 4.807804e-10 8.732249e-11
[3886,] 4.764126e-10 1.925780e-09 1.538004e-10
[3887,] 6.866320e-10 5.761141e-10 1.188382e-10
[3888,] 4.068621e-10 4.665006e-10 8.658375e-11
[3889,] 4.102750e-10 4.952591e-10 8.787775e-11
[3890,] 4.050324e-10 4.970570e-10 8.863741e-11
[3891,] 4.477334e-10 6.460869e-10 9.687997e-11
[3892,] 4.010187e-10 5.103079e-10 9.003984e-11
[3893,] 4.017106e-10 5.061247e-10 8.968288e-11
[3894,] 5.064515e-10 3.545876e-10 7.986808e-11
[3895,] 4.530086e-10 2.651211e-09 1.920684e-10
[3896,] 4.733868e-10 1.086463e-09 1.159566e-10
[3897,] 6.053057e-10 1.113999e-09 2.183214e-10
[3898,] 6.129076e-10 1.095470e-09 2.087133e-10
[3899,] 4.038292e-10 5.055517e-10 8.947787e-11
[3900,] 4.563499e-10 2.567533e-09 1.869997e-10
[3901,] 6.956467e-10 1.315825e-09 3.592975e-10
[3902,] 4.499934e-10 2.916054e-09 2.037417e-10
[3903,] 4.490050e-10 2.954469e-09 2.057251e-10
[3904,] 1.500342e-09 5.018517e-10 1.409246e-10
[3905,] 7.046963e-10 1.290793e-09 3.647234e-10
[3906,] 4.010519e-10 5.939137e-10 9.530359e-11
[3907,] 4.096978e-10 8.091784e-10 1.320737e-10
[3908,] 4.553774e-10 2.706723e-09 1.930202e-10
[3909,] 4.374009e-10 8.950739e-10 1.152554e-10
[3910,] 7.237620e-10 4.868132e-10 1.484870e-10
[3911,] 7.148907e-10 5.181964e-10 1.609416e-10
[3912,] 6.952117e-10 5.440482e-10 1.639853e-10
[3913,] 3.963380e-10 7.156421e-10 1.042150e-10
[3914,] 6.932094e-10 4.948060e-10 1.461071e-10
[3915,] 3.951300e-10 6.807254e-10 1.021785e-10
[3916,] 4.536990e-10 2.677980e-09 1.924828e-10
[3917,] 3.920589e-10 5.896197e-10 9.715780e-11
[3918,] 4.153840e-10 6.998645e-10 9.862889e-11
[3919,] 1.234462e-09 5.120048e-09 1.731757e-09
[3920,] 6.826136e-10 5.180207e-10 1.529913e-10
[3921,] 6.965486e-10 7.689795e-10 8.364907e-11
[3922,] 6.545759e-10 5.749431e-10 1.606177e-10
[3923,] 6.691619e-10 4.451623e-10 1.587350e-10
[3924,] 6.834712e-10 6.537325e-10 2.419414e-10
[3925,] 5.135388e-10 2.993553e-09 2.828559e-10
[3926,] 9.117886e-10 5.124401e-10 3.030967e-10
[3927,] 5.818471e-10 3.773220e-10 8.942547e-11
[3928,] 1.558485e-09 1.029428e-09 1.935862e-10
[3929,] 7.482191e-10 3.146828e-10 1.028944e-10
[3930,] 6.425808e-10 3.649205e-10 1.077148e-10
[3931,] 6.571819e-10 3.074020e-10 1.024850e-10
[3932,] 6.629173e-10 2.871511e-10 9.041015e-11
[3933,] 6.382096e-10 5.070017e-10 1.393807e-10
[3934,] 6.608382e-10 2.911700e-10 9.306232e-11
[3935,] 1.144689e-09 2.372983e-08 9.047573e-10
[3936,] 6.599969e-10 3.715450e-10 1.060301e-10
[3937,] 1.278901e-09 1.733787e-08 5.994687e-10
[3938,] 1.147168e-09 2.143265e-08 8.752067e-10
[3939,] 1.024524e-09 5.092431e-10 1.578042e-10
[3940,] 1.335809e-09 1.892469e-09 7.094628e-10
[3941,] 7.520894e-10 4.566452e-10 2.224858e-10
[3942,] 1.239308e-09 5.859178e-10 1.071928e-10
[3943,] 4.922824e-10 3.014748e-09 3.419941e-10
[3944,] 4.952176e-10 3.039345e-09 3.276610e-10
[3945,] 3.791247e-10 3.526398e-10 8.201484e-11
[3946,] 1.296137e-09 1.215309e-09 4.419100e-10
[3947,] 1.834388e-09 5.797495e-10 1.594845e-10
[3948,] 6.731981e-10 4.338361e-09 1.378891e-09
[3949,] 8.082838e-10 3.744715e-10 1.185809e-10
[3950,] 5.096450e-10 3.372736e-09 5.865703e-10
[3951,] 1.506554e-09 5.061500e-10 1.224016e-10
[3952,] 5.304399e-10 4.849515e-10 1.335501e-10
[3953,] 6.606775e-10 4.091946e-10 1.139157e-10
[3954,] 6.564348e-10 4.076444e-10 1.183009e-10
[3955,] 5.183056e-10 3.285510e-10 9.152105e-11
[3956,] 4.706398e-10 1.576595e-09 1.279231e-10
[3957,] 4.724098e-10 1.558261e-09 1.268459e-10
[3958,] 5.505405e-10 3.746915e-10 7.485528e-11
[3959,] 4.733901e-10 1.518176e-09 1.263026e-10
[3960,] 5.483528e-10 3.726796e-10 7.483603e-11
[3961,] 6.775925e-10 4.073514e-10 1.204577e-10
[3962,] 4.574031e-10 1.276019e-09 1.423899e-10
[3963,] 6.821790e-10 4.061749e-10 1.245252e-10
[3964,] 3.360420e-09 8.946729e-10 4.221408e-10
[3965,] 4.869815e-10 1.562969e-09 1.237987e-10
[3966,] 4.761213e-10 1.739610e-09 1.320554e-10
[3967,] 1.040178e-09 4.732979e-10 1.477794e-10
[3968,] 4.700568e-10 1.751971e-09 1.339396e-10
[3969,] 5.884408e-10 7.240688e-10 8.580204e-11
[3970,] 5.349862e-10 4.813462e-10 1.329734e-10
[3971,] 5.720589e-10 6.446543e-10 8.364075e-11
[3972,] 6.476893e-10 6.682042e-10 8.168873e-11
[3973,] 6.366128e-10 5.540797e-10 7.857518e-11
[3974,] 6.226250e-10 7.036747e-10 8.365887e-11
[3975,] 9.682992e-10 3.529321e-10 1.699437e-10
[3976,] 9.930310e-10 3.455841e-10 1.645033e-10
[3977,] 4.557536e-10 3.857109e-10 1.005675e-10
[3978,] 8.571902e-10 3.468214e-10 1.612247e-10
[3979,] 9.380723e-10 3.456432e-10 1.595182e-10
[3980,] 5.894378e-10 3.824792e-10 7.692326e-11
[3981,] 1.075646e-09 4.447711e-10 1.424677e-10
[3982,] 4.726333e-10 7.344039e-10 1.415614e-10
[3983,] 4.836472e-10 4.025091e-10 1.184921e-10
[3984,] 4.726445e-10 7.698714e-10 1.438984e-10
[3985,] 1.632515e-09 5.218413e-10 1.753321e-10
[3986,] 4.738257e-10 7.077212e-10 1.348762e-10
[3987,] 4.750589e-10 4.025501e-10 1.081899e-10
[3988,] 9.450004e-10 9.215817e-10 2.112091e-10
[3989,] 5.248403e-10 3.742456e-09 5.404382e-10
[3990,] 6.156157e-10 5.114767e-10 1.042396e-10
[3991,] 4.639834e-10 4.838421e-10 1.067720e-10
[3992,] 5.023903e-10 3.545709e-10 1.101461e-10
[3993,] 2.082021e-09 5.840607e-10 1.111639e-10
[3994,] 6.833990e-10 2.983614e-10 1.165332e-10
[3995,] 1.185035e-09 4.499136e-10 1.458531e-10
[3996,] 4.622154e-10 4.491766e-10 1.043016e-10
[3997,] 1.152171e-09 3.777656e-10 2.240925e-10
[3998,] 4.463777e-10 2.839040e-10 7.926476e-11
[3999,] 5.139732e-10 8.776632e-10 1.278623e-10
[4000,] 4.092972e-10 3.156283e-09 2.585105e-10
[4001,] 1.457998e-09 4.373318e-10 1.174123e-10
[4002,] 5.629504e-10 3.531518e-10 1.174050e-10
[4003,] 5.615517e-10 5.858311e-10 2.240011e-10
[4004,] 4.636217e-10 3.839635e-10 9.857736e-11
[4005,] 6.049090e-10 2.888160e-09 2.648655e-10
[4006,] 7.098397e-10 4.285792e-09 4.639224e-10
[4007,] 4.950994e-10 3.566755e-10 7.954807e-11
[4008,] 5.840091e-10 2.985444e-10 9.324380e-11
[4009,] 5.481701e-10 3.001902e-10 9.095162e-11
[4010,] 5.608485e-10 3.100014e-10 9.804101e-11
[4011,] 5.383699e-10 3.471430e-10 8.775318e-11
[4012,] 4.982016e-10 4.743074e-10 8.597858e-11
[4013,] 5.290590e-10 3.024329e-10 9.032540e-11
[4014,] 5.607866e-10 3.034045e-10 9.616630e-11
[4015,] 5.543349e-10 3.014930e-10 9.236628e-11
[4016,] 6.790386e-10 6.875743e-10 1.187471e-10
[4017,] 2.331665e-09 5.054091e-10 2.226213e-10
[4018,] 7.190251e-10 4.234287e-09 4.841080e-10
[4019,] 6.612868e-10 6.881003e-10 1.203474e-10
[4020,] 4.272686e-10 4.563097e-10 1.003513e-10
[4021,] 4.324051e-10 6.207194e-10 1.202266e-10
[4022,] 1.266704e-09 6.786000e-10 3.502138e-10
[4023,] 5.773997e-10 3.063925e-10 9.823160e-11
[4024,] 5.817972e-10 3.092964e-10 1.005214e-10
[4025,] 5.857878e-10 3.062366e-10 9.875611e-11
[4026,] 5.184995e-10 3.198433e-10 9.567438e-11
[4027,] 6.123367e-10 3.093889e-10 1.015359e-10
[4028,] 6.032564e-10 3.091161e-10 1.007231e-10
[4029,] 6.190950e-10 3.187526e-10 1.085324e-10
[4030,] 5.202586e-10 2.985157e-10 1.020733e-10
[4031,] 6.087661e-10 6.742609e-10 1.250375e-10
[4032,] 5.082387e-10 2.886408e-10 9.465199e-11
[4033,] 5.836084e-10 7.258044e-10 1.118264e-10
[4034,] 5.543306e-10 2.873831e-10 9.795764e-11
[4035,] 5.512758e-10 2.863269e-10 9.685734e-11
[4036,] 5.700097e-10 2.867586e-10 9.882733e-11
[4037,] 5.088290e-10 3.129823e-10 1.082860e-10
[4038,] 5.356601e-10 2.898230e-10 9.812346e-11
[4039,] 5.302076e-10 2.880805e-10 9.627259e-11
[4040,] 5.805118e-10 2.882508e-10 1.008831e-10
[4041,] 5.677535e-10 2.882114e-10 9.977400e-11
[4042,] 5.657455e-10 2.870678e-10 9.873041e-11
[4043,] 5.581812e-10 2.860556e-10 9.719839e-11
[4044,] 7.103728e-10 5.379763e-10 1.021738e-10
[4045,] 5.305404e-10 2.849918e-10 9.396259e-11
[4046,] 5.375105e-10 2.934290e-10 1.006980e-10
[4047,] 5.080020e-10 2.796247e-10 8.578230e-11
[4048,] 5.337482e-10 3.541580e-10 1.262862e-10
[4049,] 1.021737e-09 3.312056e-10 1.713067e-10
[4050,] 7.919158e-10 1.089818e-08 4.377862e-10
[4051,] 3.710906e-10 3.222357e-10 8.215360e-11
[4052,] 4.242110e-10 2.955719e-10 8.045630e-11
[4053,] 8.180843e-10 1.032356e-08 3.314966e-10
[4054,] 4.218219e-10 2.947166e-10 8.101233e-11
[4055,] 4.224810e-10 2.953999e-10 8.120919e-11
[4056,] 1.021608e-09 6.603836e-10 1.970186e-10
[4057,] 4.841721e-10 7.196273e-09 1.661073e-09
[4058,] 7.261717e-10 1.013484e-09 2.513338e-10
[4059,] 6.342176e-10 3.070597e-10 8.949972e-11
[4060,] 5.906211e-10 2.989325e-10 1.055687e-10
[4061,] 6.731742e-10 3.020326e-10 9.308823e-11
[4062,] 7.282970e-10 7.194951e-10 8.486742e-11
[4063,] 9.362838e-10 5.259998e-09 1.610504e-09
[4064,] 6.580811e-10 1.042839e-09 3.126019e-10
[4065,] 1.868574e-09 2.013182e-09 2.392017e-10
[4066,] 1.100985e-09 7.529515e-10 1.935523e-10
[4067,] 9.483079e-10 2.050097e-09 8.120479e-10
[4068,] 9.768576e-10 2.121437e-09 8.726203e-10
[4069,] 9.444352e-10 2.091759e-09 8.217355e-10
[4070,] 7.503605e-10 6.255822e-10 1.950888e-10
[4071,] 1.205314e-09 5.960486e-10 3.185495e-10
[4072,] 1.018509e-09 7.490819e-10 1.909449e-10
[4073,] 9.314710e-10 4.827089e-10 2.013012e-10
[4074,] 7.489819e-10 6.168589e-09 4.456905e-10
[4075,] 8.584294e-10 4.540366e-10 1.739247e-10
[4076,] 9.323172e-10 4.930546e-10 2.076287e-10
[4077,] 4.317552e-10 9.851513e-10 1.065930e-10
[4078,] 4.367202e-10 6.852549e-10 1.201556e-10
[4079,] 7.879728e-10 8.613724e-10 1.438811e-10
[4080,] 7.725960e-10 2.666108e-09 2.603840e-10
[4081,] 7.659757e-10 2.989536e-09 2.746325e-10
[4082,] 8.619733e-10 8.706286e-10 1.466776e-10
[4083,] 5.104377e-10 3.850498e-10 8.183352e-11
[4084,] 4.269167e-10 4.395400e-10 1.345587e-10
[4085,] 9.840300e-10 9.603627e-09 1.854311e-10
[4086,] 7.337800e-10 8.724195e-10 1.545325e-10
[4087,] 3.667197e-10 2.975650e-10 7.783731e-11
[4088,] 7.923052e-10 7.405617e-10 1.438886e-10
[4089,] 3.667024e-10 3.104553e-10 7.963221e-11
[4090,] 8.018066e-10 7.285622e-10 1.445158e-10
[4091,] 3.876516e-10 2.223681e-09 2.372594e-10
[4092,] 4.592700e-10 4.605751e-10 1.226359e-10
[4093,] 4.048856e-10 2.112943e-09 3.610649e-10
[4094,] 4.111274e-10 1.829307e-09 3.432981e-10
[4095,] 5.424028e-10 2.983839e-10 8.393728e-11
[4096,] 9.766345e-10 1.674425e-09 4.941729e-10
[4097,] 5.642769e-10 1.555253e-09 2.441564e-10
[4098,] 7.306359e-10 3.536091e-10 1.652944e-10
[4099,] 5.069704e-10 3.507594e-10 1.253215e-10
[4100,] 5.389849e-10 2.970525e-10 8.198627e-11
[4101,] 5.482746e-10 2.961730e-10 8.235925e-11
[4102,] 5.611616e-10 1.899877e-09 1.830503e-10
[4103,] 5.112202e-10 3.420379e-10 1.221566e-10
[4104,] 5.140589e-10 3.420379e-10 1.226627e-10
[4105,] 9.175673e-10 8.298731e-10 1.204567e-10
[4106,] 5.300081e-10 2.972485e-10 8.178239e-11
[4107,] 5.371107e-10 3.270881e-10 1.192030e-10
[4108,] 8.726008e-10 8.970724e-10 1.275789e-10
[4109,] 8.949594e-10 8.969249e-10 1.262184e-10
[4110,] 3.997516e-10 2.952381e-10 7.535219e-11
[4111,] 4.863192e-10 3.397149e-10 8.555437e-11
[4112,] 6.623507e-10 1.042422e-09 1.647390e-10
[4113,] 4.831324e-10 7.556246e-10 1.902037e-10
[4114,] 6.199289e-10 1.749865e-09 2.192085e-10
[4115,] 7.116519e-10 1.123074e-09 2.316128e-10
[4116,] 4.912880e-10 3.492825e-10 9.438926e-11
[4117,] 1.199931e-09 8.385692e-10 2.608828e-10
[4118,] 5.616100e-10 3.396560e-10 9.930182e-11
[4119,] 6.172948e-10 1.167484e-09 1.836280e-10
[4120,] 3.915510e-10 2.871372e-10 8.062985e-11
[4121,] 4.994357e-10 3.483708e-10 9.524421e-11
[4122,] 3.964716e-10 2.944589e-10 8.407897e-11
[4123,] 4.734095e-10 7.942997e-10 1.265761e-10
[4124,] 5.651137e-10 3.431710e-10 1.009704e-10
[4125,] 6.311808e-10 1.166697e-09 1.789147e-10
[4126,] 3.982665e-10 2.964825e-10 8.546045e-11
[4127,] 6.279442e-10 1.353524e-09 1.909331e-10
[4128,] 4.957104e-10 4.302197e-10 1.039718e-10
[4129,] 3.697821e-10 3.191610e-10 8.442776e-11
[4130,] 8.883934e-10 8.301400e-10 1.255365e-10
[4131,] 1.126668e-09 4.900647e-10 1.869818e-10
[4132,] 1.152760e-09 4.997017e-10 1.945314e-10
[4133,] 4.140796e-10 5.266076e-10 1.192051e-10
[4134,] 1.113158e-09 4.943209e-10 1.882991e-10
[4135,] 4.110199e-10 2.864358e-10 8.217965e-11
[4136,] 4.805459e-10 3.058237e-10 8.507156e-11
[4137,] 4.870318e-10 3.028601e-10 8.570937e-11
[4138,] 4.903802e-10 3.030432e-10 8.569630e-11
[4139,] 4.913818e-10 3.029783e-10 8.576939e-11
[4140,] 4.980709e-10 3.042691e-10 8.594889e-11
[4141,] 4.926751e-10 3.048259e-10 8.555913e-11
[4142,] 4.157224e-10 4.305314e-10 1.114552e-10
[4143,] 4.074365e-10 5.582002e-10 1.169960e-10
[4144,] 5.994567e-10 1.257403e-09 2.140755e-10
[4145,] 4.976357e-10 3.043332e-10 8.595706e-11
[4146,] 8.647177e-10 8.875828e-10 1.289362e-10
[4147,] 4.065554e-10 4.712940e-10 1.041422e-10
[4148,] 4.722687e-10 3.600223e-10 1.223986e-10
[4149,] 4.229366e-10 3.080953e-10 9.150323e-11
[4150,] 6.009940e-10 1.272329e-09 2.090035e-10
[4151,] 3.915269e-10 3.163340e-10 8.894700e-11
[4152,] 3.911645e-10 3.112712e-10 8.730702e-11
[4153,] 3.928522e-10 3.050368e-10 8.705455e-11
[4154,] 3.988753e-10 3.060134e-10 8.704052e-11
[4155,] 3.838143e-10 7.019289e-10 1.136736e-10
[4156,] 3.941054e-10 3.341497e-10 8.323353e-11
[4157,] 4.302616e-10 3.026303e-10 9.261885e-11
[4158,] 4.561310e-10 3.016177e-10 9.600790e-11
[4159,] 9.739385e-10 6.660186e-10 1.166101e-10
[4160,] 4.602184e-10 3.068141e-10 9.900671e-11
[4161,] 5.042660e-10 3.197410e-10 1.117250e-10
[4162,] 6.336478e-10 1.014070e-09 1.679913e-10
[4163,] 9.209157e-10 5.857398e-10 1.148445e-10
[4164,] 5.952702e-10 1.179547e-09 2.052276e-10
[4165,] 3.740435e-10 7.587913e-10 1.392085e-10
[4166,] 4.025783e-10 3.266446e-10 9.547540e-11
[4167,] 3.794855e-10 8.638762e-10 1.490909e-10
[4168,] 3.804798e-10 5.751325e-10 1.222163e-10
[4169,] 4.379928e-10 3.357842e-10 1.066088e-10
[4170,] 4.365183e-10 3.371423e-10 1.067758e-10
[4171,] 3.741686e-10 7.307077e-10 1.382953e-10
[4172,] 3.796668e-10 1.456534e-09 2.016274e-10
[4173,] 1.070800e-09 6.531917e-10 1.163480e-10
[4174,] 1.247528e-09 6.273799e-10 1.143294e-10
[4175,] 3.920622e-10 3.987485e-10 9.643084e-11
[4176,] 3.899556e-10 8.461109e-10 1.452221e-10
[4177,] 6.498684e-10 7.047040e-10 1.820716e-10
[4178,] 4.066340e-10 4.408900e-10 1.025618e-10
[4179,] 7.990694e-10 3.302763e-09 2.734670e-10
[4180,] 3.885223e-10 1.565815e-09 2.235990e-10
[4181,] 3.874020e-10 4.027620e-10 9.581225e-11
[4182,] 3.915948e-10 1.449429e-09 1.837695e-10
[4183,] 4.455727e-10 1.250122e-09 1.714637e-10
[4184,] 3.879927e-10 1.958738e-09 2.489516e-10
[4185,] 3.881206e-10 2.000545e-09 2.465133e-10
[4186,] 3.877888e-10 4.016117e-10 9.428829e-11
[4187,] 4.121178e-10 3.885543e-10 9.783407e-11
[4188,] 4.091024e-10 4.022186e-10 9.778826e-11
[4189,] 3.902262e-10 5.000853e-10 1.081513e-10
[4190,] 7.870610e-10 2.852419e-09 2.986971e-10
[4191,] 6.553684e-10 8.607482e-10 2.162112e-10
[4192,] 4.371999e-10 5.017090e-10 1.400709e-10
[4193,] 8.047310e-10 2.644591e-09 2.542788e-10
[4194,] 6.456482e-10 7.786751e-10 1.941702e-10
[4195,] 4.050380e-10 4.081398e-10 9.762531e-11
[4196,] 6.470078e-10 7.904726e-10 1.972684e-10
[4197,] 7.850453e-10 2.785536e-09 2.707893e-10
[4198,] 6.356126e-10 8.014739e-10 1.919035e-10
[4199,] 7.749865e-10 1.493672e-08 7.669961e-10
[4200,] 4.533956e-10 8.926625e-10 1.591387e-10
[4201,] 6.035404e-10 3.206194e-10 1.262428e-10
[4202,] 8.607582e-10 2.588559e-09 2.390724e-10
[4203,] 1.879633e-09 3.858823e-10 1.284708e-10
[4204,] 4.678135e-10 7.822926e-10 1.531709e-10
[4205,] 4.632513e-10 1.093845e-09 1.771247e-10
[4206,] 1.832509e-09 2.241681e-09 1.575308e-10
[4207,] 9.138283e-10 3.900688e-09 1.027780e-10
[4208,] 3.449154e-09 4.788075e-10 1.116395e-10
[4209,] 3.757331e-09 4.980851e-10 1.040786e-10
[4210,] 8.966077e-10 2.423159e-09 1.333056e-10
[4211,] 5.772020e-10 8.882653e-10 2.438096e-10
[4212,] 2.605920e-09 4.533606e-10 2.232385e-10
[4213,] 8.579943e-10 7.603761e-09 1.792500e-10
[4214,] 8.889856e-10 1.165960e-08 1.919696e-10
[4215,] 7.745384e-10 2.355429e-09 2.667746e-10
[4216,] 1.018118e-09 2.215053e-09 7.671168e-10
[4217,] 8.664786e-10 3.894405e-10 1.173309e-10
[4218,] 1.576403e-09 3.231652e-10 1.726410e-10
[4219,] 1.628187e-09 3.232084e-10 1.753230e-10
[4220,] 8.490086e-10 3.904699e-10 1.155374e-10
[4221,] 8.002051e-10 4.029118e-10 1.204714e-10
[4222,] 6.665228e-10 1.341763e-09 3.027588e-10
[4223,] 8.551628e-10 3.904699e-10 1.158239e-10
[4224,] 8.589792e-10 9.055438e-10 2.838729e-10
[4225,] 5.521472e-09 3.331674e-10 1.967304e-10
[4226,] 1.036737e-09 1.039438e-09 1.221429e-10
[4227,] 2.121366e-09 8.025137e-10 5.391466e-10
[4228,] 1.266624e-09 3.125968e-10 1.090749e-10
[4229,] 9.185951e-10 9.067599e-10 3.039489e-10
[4230,] 6.195270e-10 5.717594e-10 1.519055e-10
[4231,] 5.673328e-10 4.353312e-10 1.096867e-10
[4232,] 2.404849e-09 5.470518e-10 3.006038e-10
[4233,] 9.060302e-10 1.691521e-09 5.584408e-10
[4234,] 5.737203e-10 4.235253e-10 1.064604e-10
[4235,] 9.183111e-10 9.947059e-10 3.473849e-10
[4236,] 6.487716e-10 4.087594e-10 1.254169e-10
[4237,] 6.081960e-10 5.661716e-10 1.451976e-10
[4238,] 6.035020e-10 5.655211e-10 1.392963e-10
[4239,] 5.710377e-10 4.424280e-10 1.100837e-10
[4240,] 8.951220e-10 9.702754e-10 2.627483e-10
[4241,] 9.196670e-10 9.936343e-10 3.474998e-10
[4242,] 3.013681e-09 5.977381e-10 4.669382e-10
[4243,] 2.715303e-09 6.463976e-10 4.634082e-10
[4244,] 6.428142e-10 9.647953e-10 1.640672e-10
[4245,] 7.300809e-10 3.782467e-10 1.368695e-10
[4246,] 6.819504e-10 3.847515e-10 1.221205e-10
[4247,] 3.361526e-09 5.500671e-10 3.718781e-10
[4248,] 6.302947e-10 1.014744e-09 1.612976e-10
[4249,] 4.707494e-09 1.218575e-09 1.162993e-10
[4250,] 6.842565e-10 1.565532e-09 3.594537e-10
[4251,] 9.115479e-10 1.335686e-09 4.496371e-10
[4252,] 8.806475e-10 1.779572e-09 3.870118e-10
[4253,] 7.037283e-10 1.565532e-09 3.829346e-10
[4254,] 1.577071e-09 5.392922e-10 7.565091e-11
[4255,] 9.068044e-10 1.372001e-09 4.567740e-10
[4256,] 8.646916e-10 1.109068e-09 3.297229e-10
[4257,] 7.560133e-10 8.995764e-10 2.168236e-10
[4258,] 3.721579e-09 7.545885e-10 7.707709e-11
[4259,] 6.361696e-10 1.171145e-09 1.590708e-10
[4260,] 6.551512e-10 1.249201e-09 1.605132e-10
[4261,] 1.590078e-09 3.371590e-10 8.783373e-11
[4262,] 4.101738e-09 3.392790e-10 1.681613e-10
[4263,] 3.874190e-09 8.252420e-10 7.700788e-11
[4264,] 6.298848e-10 2.431436e-09 1.697234e-10
[4265,] 1.444469e-09 3.102551e-10 9.519739e-11
[4266,] 3.525305e-09 1.023070e-09 7.710489e-11
[4267,] 6.267578e-10 2.431436e-09 1.702645e-10
[4268,] 4.111686e-09 3.496491e-10 1.549378e-10
[4269,] 8.118761e-10 1.524991e-09 6.125064e-10
[4270,] 9.056120e-10 7.010750e-09 2.171104e-10
[4271,] 1.325805e-09 3.074333e-10 9.422798e-11
[4272,] 8.073866e-10 8.832399e-10 2.576624e-10
[4273,] 8.638297e-10 8.783868e-10 2.470013e-10
[4274,] 8.109578e-10 9.158296e-10 2.718148e-10
[4275,] 6.547665e-10 1.002477e-09 1.592225e-10
[4276,] 8.624751e-10 8.300890e-10 2.379445e-10
[4277,] 8.623385e-10 9.228662e-10 2.599390e-10
[4278,] 1.134777e-09 9.672117e-10 3.768224e-10
[4279,] 6.586015e-10 1.001750e-09 1.594295e-10
[4280,] 1.408076e-09 2.976032e-10 1.029538e-10
[4281,] 1.402800e-09 2.963248e-10 1.039211e-10
[4282,] 8.612375e-10 1.028372e-09 2.946054e-10
[4283,] 6.211437e-09 5.260182e-10 8.689718e-11
[4284,] 2.138071e-09 9.647925e-10 5.474926e-10
[4285,] 8.404274e-10 1.753961e-09 7.742115e-10
[4286,] 2.449717e-09 2.958577e-10 1.263135e-10
[4287,] 6.525392e-10 1.001750e-09 1.590784e-10
[4288,] 6.439528e-10 1.704067e-09 1.596273e-10
[4289,] 6.069374e-10 5.796129e-10 1.408725e-10
[4290,] 6.498054e-10 1.046352e-09 1.586994e-10
[4291,] 4.393605e-09 3.324508e-10 2.989892e-10
[4292,] 4.732249e-09 3.258694e-10 2.751426e-10
[4293,] 8.275017e-10 1.076171e-09 3.352527e-10
[4294,] 6.446270e-10 1.088867e-09 1.580260e-10
[4295,] 1.047229e-09 1.120486e-09 3.743763e-10
[4296,] 6.467157e-10 1.062966e-09 1.582228e-10
[4297,] 2.997753e-09 4.244298e-10 1.171768e-10
[4298,] 6.590313e-10 5.292310e-10 1.445267e-10
[4299,] 7.736499e-10 8.090596e-10 1.580248e-10
[4300,] 6.427495e-10 1.163100e-09 1.607575e-10
[4301,] 2.186649e-09 9.650391e-10 5.585935e-10
[4302,] 3.329720e-09 3.998713e-10 9.907629e-11
[4303,] 7.037329e-09 3.600311e-10 1.535126e-10
[4304,] 6.641902e-10 8.844284e-10 2.047469e-10
[4305,] 2.171305e-09 4.292863e-10 8.367740e-11
[4306,] 8.046159e-10 1.108631e-09 3.295553e-10
[4307,] 8.975156e-10 6.766090e-09 6.723264e-10
[4308,] 1.139194e-09 1.561832e-09 8.931350e-11
[4309,] 1.220762e-09 3.271671e-10 1.016887e-10
[4310,] 5.940112e-10 8.603716e-10 2.584006e-10
[4311,] 9.690249e-10 5.522421e-10 2.751645e-10
[4312,] 1.194031e-09 6.508953e-10 4.736735e-10
[4313,] 6.012267e-10 3.723765e-10 1.038068e-10
[4314,] 7.231372e-10 3.710815e-10 1.021489e-10
[4315,] 4.099709e-10 3.701170e-10 9.298588e-11
[4316,] 9.773298e-10 5.209381e-10 9.934222e-11
[4317,] 7.883951e-10 7.181853e-10 1.127563e-10
[4318,] 8.727655e-10 5.622806e-10 1.043820e-10
[4319,] 9.392738e-10 4.254094e-10 9.363500e-11
[4320,] 8.705137e-10 5.629061e-10 1.045507e-10
[4321,] 8.684054e-10 5.681494e-10 1.050513e-10
[4322,] 7.740865e-10 7.389072e-10 1.151904e-10
[4323,] 3.699976e-10 3.817764e-10 8.959540e-11
[4324,] 9.145815e-10 9.853946e-10 1.821879e-10
[4325,] 1.238426e-09 1.764119e-09 5.282163e-10
[4326,] 1.234171e-09 3.697179e-09 1.091737e-09
[4327,] 1.235912e-09 3.517730e-09 1.018790e-09
[4328,] 1.234154e-09 3.714317e-09 1.096933e-09
[4329,] 6.900261e-10 1.140551e-09 3.148322e-10
[4330,] 1.237361e-09 1.921347e-09 5.684579e-10
[4331,] 9.169185e-10 1.861104e-09 4.240775e-10
[4332,] 9.066796e-10 1.175393e-09 2.946786e-10
[4333,] 3.871284e-10 1.010723e-09 1.434055e-10
[4334,] 9.156332e-10 2.266238e-09 5.029659e-10
[4335,] 7.409973e-10 3.608959e-10 1.024056e-10
[4336,] 9.534432e-10 1.189009e-09 2.708448e-10
[4337,] 1.237833e-09 2.171497e-09 6.259244e-10
[4338,] 7.463308e-10 7.009664e-10 1.198775e-10
[4339,] 1.240868e-09 2.163808e-09 6.173675e-10
[4340,] 9.579912e-10 1.196489e-09 2.706784e-10
[4341,] 6.992441e-10 3.775540e-10 1.127849e-10
[4342,] 3.915339e-10 8.267848e-09 3.951933e-10
[4343,] 7.449247e-10 3.536801e-10 1.032496e-10
[4344,] 3.870565e-10 1.213731e-08 5.149379e-10
[4345,] 9.398306e-10 1.823020e-09 3.942534e-10
[4346,] 4.981540e-10 3.634764e-10 9.476728e-11
[4347,] 7.113434e-10 3.777549e-10 1.156695e-10
[4348,] 9.611848e-10 6.879152e-10 1.953862e-10
[4349,] 7.263439e-10 6.694205e-10 1.185518e-10
[4350,] 4.215228e-10 3.618817e-10 8.964608e-11
[4351,] 9.659327e-10 7.455850e-10 2.077915e-10
[4352,] 9.147971e-10 3.054915e-09 6.478542e-10
[4353,] 4.799061e-10 3.621794e-10 9.395217e-11
[4354,] 9.250074e-10 2.556120e-09 5.387641e-10
[4355,] 1.029174e-09 1.068519e-09 2.691208e-10
[4356,] 3.992036e-10 3.822355e-10 9.198273e-11
[4357,] 1.536474e-09 1.628334e-09 7.696271e-10
[4358,] 3.963201e-10 4.577048e-09 2.882884e-10
[4359,] 1.477690e-09 1.504124e-09 6.752979e-10
[4360,] 1.568785e-09 3.512303e-09 1.822187e-09
[4361,] 2.239058e-09 5.171712e-10 1.406828e-10
[4362,] 7.671341e-10 3.735771e-10 9.447176e-11
[4363,] 5.865699e-10 8.142282e-10 1.538575e-10
[4364,] 6.849804e-10 3.728417e-10 1.138879e-10
[4365,] 1.491370e-09 1.349218e-09 6.039986e-10
[4366,] 1.494238e-09 1.408497e-09 6.351405e-10
[4367,] 1.700668e-09 1.349218e-09 6.821904e-10
[4368,] 1.199487e-09 8.482148e-10 1.938721e-10
[4369,] 3.898834e-10 4.047343e-09 2.858198e-10
[4370,] 8.567050e-10 9.128474e-10 2.431757e-10
[4371,] 1.212517e-09 6.529679e-10 2.068596e-10
[4372,] 8.573315e-10 9.206385e-10 2.422158e-10
[4373,] 2.180841e-09 4.591260e-10 1.366163e-10
[4374,] 7.010122e-10 3.067919e-10 9.232805e-11
[4375,] 1.519765e-09 8.218147e-10 3.458679e-10
[4376,] 1.637020e-09 1.409887e-09 6.936141e-10
[4377,] 6.706595e-10 3.718906e-10 1.125276e-10
[4378,] 2.323103e-09 4.577246e-10 1.366564e-10
[4379,] 8.555699e-10 9.206760e-10 2.472313e-10
[4380,] 8.558006e-10 9.018404e-10 2.434927e-10
[4381,] 6.769742e-10 3.727324e-10 1.136864e-10
[4382,] 6.632461e-10 1.064207e-09 2.744943e-10
[4383,] 8.556010e-10 9.196496e-10 2.466817e-10
[4384,] 8.678351e-10 5.530570e-10 1.629023e-10
[4385,] 1.448289e-09 7.832942e-10 3.148649e-10
[4386,] 1.456342e-09 8.249417e-10 3.365004e-10
[4387,] 8.564343e-10 1.613349e-09 4.150722e-10
[4388,] 1.819707e-09 1.240153e-09 6.545054e-10
[4389,] 7.776491e-10 1.561908e-09 2.110414e-10
[4390,] 8.624312e-10 9.442198e-10 2.392030e-10
[4391,] 7.646868e-10 5.891373e-10 1.363332e-10
[4392,] 7.450700e-10 5.600770e-10 1.185589e-10
[4393,] 5.846146e-10 5.517652e-09 1.302075e-09
[4394,] 3.848865e-10 3.412134e-10 8.021647e-11
[4395,] 4.017882e-10 3.350166e-10 7.804658e-11
[4396,] 4.826049e-10 3.710639e-10 7.651816e-11
[4397,] 5.085065e-10 3.774111e-10 7.633084e-11
[4398,] 5.014701e-10 3.417118e-10 7.594142e-11
[4399,] 5.119301e-10 3.441951e-10 7.590748e-11
[4400,] 5.129304e-10 3.441951e-10 7.590759e-11
[4401,] 5.117016e-10 3.435399e-10 7.590181e-11
[4402,] 1.121410e-09 7.544562e-10 2.536067e-10
[4403,] 5.161715e-10 3.385058e-10 7.597429e-11
[4404,] 5.106516e-10 3.456468e-10 7.589416e-11
[4405,] 4.227583e-10 3.836738e-10 1.072817e-10
[4406,] 5.095146e-10 3.430824e-10 7.590090e-11
[4407,] 5.032249e-10 5.852166e-10 8.765978e-11
[4408,] 1.069644e-09 4.305317e-10 1.362534e-10
[4409,] 5.136527e-10 3.452604e-10 7.589952e-11
[4410,] 5.162829e-10 3.391952e-10 7.595802e-11
[4411,] 5.196886e-10 3.412112e-10 7.594129e-11
[4412,] 5.187257e-10 3.422961e-10 7.593289e-11
[4413,] 5.133410e-10 3.440333e-10 7.590479e-11
[4414,] 5.525467e-10 3.984013e-10 7.778833e-11
[4415,] 5.138003e-10 3.461221e-10 7.590577e-11
[4416,] 5.203678e-10 3.474372e-10 7.590062e-11
[4417,] 1.143384e-09 4.963927e-10 1.682049e-10
[4418,] 4.389636e-10 5.612779e-10 8.931576e-11
[4419,] 1.065336e-09 4.305317e-10 1.361964e-10
[4420,] 5.040358e-10 3.449214e-10 7.590097e-11
[4421,] 7.314715e-10 3.677874e-10 9.380197e-11
[4422,] 5.214966e-10 3.209360e-10 7.648392e-11
[4423,] 5.402123e-10 3.003801e-10 7.869141e-11
[4424,] 5.443349e-10 4.022543e-10 8.044510e-11
[4425,] 5.181152e-10 3.505564e-10 7.592284e-11
[4426,] 1.153277e-09 7.636933e-10 2.667056e-10
[4427,] 5.129040e-10 3.486212e-10 7.591133e-11
[4428,] 4.981124e-10 5.810350e-10 8.776713e-11
[4429,] 5.281296e-10 3.220196e-10 7.642247e-11
[4430,] 4.917737e-10 5.727938e-10 8.779208e-11
[4431,] 4.761237e-10 3.989103e-10 8.056216e-11
[4432,] 5.167617e-10 3.488348e-10 7.592253e-11
[4433,] 5.196767e-10 3.511428e-10 7.591697e-11
[4434,] 5.236449e-10 3.470527e-10 7.593797e-11
[4435,] 5.093762e-10 3.486502e-10 7.591677e-11
[4436,] 5.164156e-10 3.535019e-10 7.594084e-11
[4437,] 4.884880e-10 3.963791e-10 8.041106e-11
[4438,] 4.223052e-10 3.646248e-10 8.931675e-11
[4439,] 1.070973e-09 4.306306e-10 1.364507e-10
[4440,] 4.776588e-10 3.925777e-10 8.044388e-11
[4441,] 5.074345e-10 3.486826e-10 7.592455e-11
[4442,] 5.059913e-10 3.489775e-10 7.592954e-11
[4443,] 1.133769e-09 7.085484e-10 2.303379e-10
[4444,] 1.128443e-09 7.138984e-10 2.331256e-10
[4445,] 5.179195e-10 3.542344e-10 7.593564e-11
[4446,] 5.189634e-10 3.455396e-10 7.593424e-11
[4447,] 1.070884e-09 4.300413e-10 1.365703e-10
[4448,] 4.143417e-10 3.635608e-10 8.905658e-11
[4449,] 5.114141e-10 3.478222e-10 7.592070e-11
[4450,] 1.175261e-09 6.270140e-10 2.260445e-10
[4451,] 5.241578e-10 3.572422e-10 7.595350e-11
[4452,] 5.356378e-10 3.522499e-10 7.596261e-11
[4453,] 1.149408e-09 5.662447e-10 1.989118e-10
[4454,] 4.259818e-10 2.838979e-10 8.347283e-11
[4455,] 5.211094e-10 3.500664e-10 7.592055e-11
[4456,] 5.321589e-10 3.223361e-10 7.644196e-11
[4457,] 8.560528e-10 6.568290e-10 1.802503e-10
[4458,] 5.094335e-10 3.501953e-10 7.592763e-11
[4459,] 7.005294e-10 9.639424e-10 2.051767e-10
[4460,] 4.667674e-10 3.838956e-10 8.042044e-11
[4461,] 4.865623e-10 5.562222e-10 8.749546e-11
[4462,] 9.181707e-10 6.135601e-10 1.899011e-10
[4463,] 1.126402e-09 7.121011e-10 2.318029e-10
[4464,] 4.907521e-10 5.447242e-10 8.698637e-11
[4465,] 1.142769e-09 6.125977e-10 2.150771e-10
[4466,] 4.253563e-10 2.930461e-10 7.525163e-11
[4467,] 4.167325e-10 3.630874e-10 8.510022e-11
[4468,] 9.237174e-10 4.393306e-10 1.420035e-10
[4469,] 9.214418e-10 4.498659e-10 1.446585e-10
[4470,] 4.190963e-10 3.664757e-10 8.498050e-11
[4471,] 4.718780e-10 6.975705e-10 9.338037e-11
[4472,] 6.507941e-10 3.312336e-10 1.005862e-10
[4473,] 6.481057e-10 3.311747e-10 1.003782e-10
[4474,] 4.954515e-10 5.506130e-10 8.698271e-11
[4475,] 4.175930e-10 7.024391e-10 9.997887e-11
[4476,] 4.195688e-10 3.615847e-10 8.517663e-11
[4477,] 4.282961e-10 3.122438e-10 7.500689e-11
[4478,] 6.429806e-10 4.217105e-10 1.234369e-10
[4479,] 4.156064e-10 4.639703e-10 8.805785e-11
[4480,] 1.158465e-09 6.389162e-10 2.284471e-10
[4481,] 6.237422e-10 2.986701e-10 9.206623e-11
[4482,] 5.701087e-10 3.026175e-10 9.052360e-11
[4483,] 9.185067e-10 4.134281e-10 1.329084e-10
[4484,] 9.185264e-10 3.929926e-10 1.250734e-10
[4485,] 5.234000e-10 3.147972e-10 9.172706e-11
[4486,] 4.149827e-10 4.787927e-10 8.872279e-11
[4487,] 5.231771e-10 3.147203e-10 9.145953e-11
[4488,] 5.241332e-10 3.547829e-10 1.009728e-10
[4489,] 6.589268e-10 4.186229e-10 1.249528e-10
[4490,] 4.769098e-10 6.485802e-10 9.111491e-11
[4491,] 5.232647e-10 3.123524e-10 9.090864e-11
[4492,] 5.710449e-10 3.038015e-10 9.117277e-11
[4493,] 5.233790e-10 3.157223e-10 9.192195e-11
[4494,] 1.094368e-09 7.081811e-10 2.252858e-10
[4495,] 9.124575e-10 4.031540e-10 1.271393e-10
[4496,] 9.136471e-10 3.925760e-10 1.245755e-10
[4497,] 1.062972e-09 8.165030e-10 2.355403e-10
[4498,] 8.687972e-10 6.091421e-10 1.772702e-10
[4499,] 5.307328e-10 3.847306e-10 1.121673e-10
[4500,] 5.662865e-10 4.558498e-10 1.350612e-10
[4501,] 5.594607e-10 4.640744e-10 1.318743e-10
[4502,] 6.254170e-10 3.305235e-10 9.890002e-11
[4503,] 4.470401e-10 5.891027e-10 9.120520e-11
[4504,] 6.281847e-10 3.139832e-10 9.526851e-11
[4505,] 4.451909e-10 6.326297e-10 9.408679e-11
[4506,] 6.422002e-10 3.238116e-10 1.002275e-10
[4507,] 4.663832e-10 8.811889e-10 1.023402e-10
[4508,] 1.065518e-09 6.798170e-10 2.130227e-10
[4509,] 3.913951e-10 5.557307e-10 9.668981e-11
[4510,] 3.951508e-10 6.919764e-10 1.081894e-10
[4511,] 4.303279e-10 1.082215e-09 1.193720e-10
[4512,] 4.895879e-10 3.271024e-10 8.023204e-11
[4513,] 4.939094e-10 5.119295e-10 8.286171e-11
[4514,] 4.431563e-10 4.729119e-10 8.414319e-11
[4515,] 4.641570e-10 6.405773e-10 9.187124e-11
[4516,] 3.976599e-10 8.682958e-10 1.208070e-10
[4517,] 3.920493e-10 8.623138e-10 1.233494e-10
[4518,] 8.255904e-10 3.147656e-09 6.956602e-10
[4519,] 3.912075e-10 8.997796e-10 1.266137e-10
[4520,] 6.958700e-10 4.392679e-10 1.379037e-10
[4521,] 6.591031e-10 8.652077e-10 1.709981e-10
[4522,] 3.772662e-10 5.768710e-10 1.071739e-10
[4523,] 3.994622e-10 8.366746e-10 1.177791e-10
[4524,] 3.969313e-10 8.043461e-10 1.165478e-10
[4525,] 4.008598e-10 9.773650e-10 1.272943e-10
[4526,] 4.184159e-10 9.914805e-10 1.217994e-10
[4527,] 4.113286e-10 5.253554e-10 9.187406e-11
[4528,] 4.257153e-10 6.510947e-10 9.788806e-11
[4529,] 4.278581e-10 6.054052e-10 9.446463e-11
[4530,] 3.729783e-10 7.635924e-10 1.324065e-10
[4531,] 3.837276e-10 4.028068e-10 9.915563e-11
[4532,] 9.527389e-10 5.157195e-10 1.658723e-10
[4533,] 1.101151e-09 6.774801e-10 2.157152e-10
[4534,] 3.743116e-10 4.416664e-09 3.021327e-10
[4535,] 3.841116e-10 3.961308e-10 9.838800e-11
[4536,] 3.830087e-10 4.111022e-10 9.972711e-11
[4537,] 4.297747e-10 5.994951e-10 9.377250e-11
[4538,] 3.839276e-10 4.064809e-10 9.997381e-11
[4539,] 4.235615e-10 6.110340e-10 9.558938e-11
[4540,] 5.185098e-10 5.522790e-10 1.235589e-10
[4541,] 4.280702e-10 6.232391e-10 9.560275e-11
[4542,] 8.635606e-10 5.219294e-10 1.555725e-10
[4543,] 4.268687e-10 6.200951e-10 9.562499e-11
[4544,] 5.793494e-10 4.622961e-10 1.120275e-10
[4545,] 4.250293e-10 6.463473e-10 9.769187e-11
[4546,] 4.380389e-10 9.389073e-10 2.241475e-10
[4547,] 4.117185e-10 6.016430e-10 9.736415e-11
[4548,] 4.149380e-10 5.872389e-10 9.562242e-11
[4549,] 9.632299e-10 5.221309e-10 1.705546e-10
[4550,] 6.259907e-10 4.520508e-10 9.310697e-11
[4551,] 4.249478e-10 6.130109e-10 9.547557e-11
[4552,] 8.532884e-10 1.863694e-09 2.093895e-10
[4553,] 3.881755e-10 4.173477e-10 1.050632e-10
[4554,] 3.827348e-10 3.935898e-10 9.652766e-11
[4555,] 3.845707e-10 4.090170e-10 1.010523e-10
[4556,] 6.399312e-10 6.377890e-10 1.850192e-10
[4557,] 3.728745e-10 7.627060e-10 1.325818e-10
[4558,] 3.726683e-10 4.704914e-10 1.067981e-10
[4559,] 3.922843e-10 1.139352e-09 1.423946e-10
[4560,] 3.714923e-10 7.973655e-10 1.398926e-10
[4561,] 4.290774e-10 1.228129e-09 2.648986e-10
[4562,] 3.771752e-10 7.855929e-10 1.350220e-10
[4563,] 3.832659e-10 3.912841e-10 9.658984e-11
[4564,] 3.778446e-10 7.204298e-10 1.228414e-10
[4565,] 3.714297e-10 8.431850e-10 1.449500e-10
[4566,] 7.563933e-10 3.184384e-10 9.886682e-11
[4567,] 4.150368e-10 1.577980e-09 2.863063e-10
[4568,] 1.103783e-09 6.725049e-10 2.121850e-10
[4569,] 4.215260e-10 5.812515e-10 9.402482e-11
[4570,] 6.364660e-10 3.533807e-10 8.745074e-11
[4571,] 6.184844e-10 4.353242e-10 9.226367e-11
[4572,] 4.153732e-10 5.551527e-10 9.370652e-11
[4573,] 5.703904e-10 4.567106e-10 1.123933e-10
[4574,] 6.300829e-10 4.280122e-10 9.143135e-11
[4575,] 3.904658e-10 4.771504e-10 9.250583e-11
[4576,] 3.769489e-10 8.426722e-10 1.351828e-10
[4577,] 3.873701e-10 4.482141e-10 9.059402e-11
[4578,] 6.380124e-10 4.256968e-10 9.115645e-11
[4579,] 4.256114e-10 1.144501e-09 2.483916e-10
[4580,] 3.860485e-10 5.700853e-10 1.033086e-10
[4581,] 6.667759e-10 4.218052e-10 9.026673e-11
[4582,] 3.862577e-10 3.271955e-10 8.662806e-11
[4583,] 3.859761e-10 3.243811e-10 8.591282e-11
[4584,] 4.085223e-10 3.341480e-10 9.526785e-11
[4585,] 3.861481e-10 3.225993e-10 8.556438e-11
[4586,] 3.863669e-10 4.624530e-10 9.237533e-11
[4587,] 3.752050e-10 3.637558e-10 8.427924e-11
[4588,] 3.721918e-10 4.483468e-10 9.707488e-11
[4589,] 3.710983e-10 4.428414e-10 9.768194e-11
[4590,] 3.707589e-10 5.017419e-10 1.138872e-10
[4591,] 1.187393e-09 1.009366e-09 2.366350e-10
[4592,] 3.736492e-10 4.534645e-10 9.640819e-11
[4593,] 3.715140e-10 4.522668e-10 9.836726e-11
[4594,] 3.721101e-10 4.512008e-10 9.750729e-11
[4595,] 3.730705e-10 4.412080e-10 9.527685e-11
[4596,] 4.435407e-10 9.575703e-10 2.373551e-10
[4597,] 3.713090e-10 4.540720e-10 9.888860e-11
[4598,] 3.723916e-10 4.417875e-10 9.597818e-11
[4599,] 3.717064e-10 4.419548e-10 9.674119e-11
[4600,] 9.742801e-10 5.277305e-10 1.748308e-10
[4601,] 3.884066e-10 6.131636e-10 1.059194e-10
[4602,] 3.717292e-10 4.421284e-10 9.678077e-11
[4603,] 3.721079e-10 4.408613e-10 9.619208e-11
[4604,] 3.723867e-10 4.546126e-10 9.764313e-11
[4605,] 4.061763e-10 1.301679e-09 2.948636e-10
[4606,] 4.088294e-10 1.312477e-09 3.009100e-10
[4607,] 4.063105e-10 1.281246e-09 2.914191e-10
[4608,] 4.498345e-10 1.520486e-09 4.122982e-10
[4609,] 4.031080e-10 1.290563e-09 2.876038e-10
[4610,] 3.776847e-10 8.351784e-10 1.362597e-10
[4611,] 4.088817e-10 1.509614e-09 3.336734e-10
[4612,] 2.242747e-09 3.522108e-10 1.673731e-10
[4613,] 4.025592e-10 1.445033e-09 3.108763e-10
[4614,] 9.065636e-10 8.665296e-10 1.986513e-10
[4615,] 1.120955e-09 3.405077e-10 1.178668e-10
[4616,] 4.072801e-10 1.696249e-09 3.581777e-10
[4617,] 4.053041e-10 1.426860e-09 3.132469e-10
[4618,] 2.210160e-09 3.476052e-10 1.614931e-10
[4619,] 2.142897e-09 3.544445e-10 1.676571e-10
[4620,] 2.208914e-09 3.502637e-10 1.645211e-10
[4621,] 4.523958e-10 1.496184e-09 4.112481e-10
[4622,] 4.004000e-10 1.245241e-09 2.759464e-10
[4623,] 2.257591e-09 3.709815e-10 1.874154e-10
[4624,] 1.761900e-09 8.314247e-10 4.051596e-10
[4625,] 3.735437e-10 1.213640e-09 1.840939e-10
[4626,] 1.721194e-09 4.120230e-10 1.638765e-10
[4627,] 5.269902e-10 9.547019e-10 3.080240e-10
[4628,] 9.566347e-10 4.827512e-10 1.562994e-10
[4629,] 4.241754e-10 2.607833e-09 5.403757e-10
[4630,] 3.890772e-09 4.092210e-10 2.627886e-10
[4631,] 9.980429e-10 4.639723e-10 1.541496e-10
[4632,] 3.739319e-10 5.467878e-10 1.115788e-10
[4633,] 5.505921e-10 3.806619e-09 1.247269e-09
[4634,] 1.382684e-09 3.848907e-10 1.468981e-10
[4635,] 9.989877e-10 4.602670e-10 1.527859e-10
[4636,] 4.263601e-10 2.510278e-09 5.315461e-10
[4637,] 9.984011e-10 4.604704e-10 1.528207e-10
[4638,] 3.638426e-09 4.023149e-10 2.479227e-10
[4639,] 3.571207e-09 4.051844e-10 2.502577e-10
[4640,] 3.743561e-10 5.370943e-10 1.083452e-10
[4641,] 1.788247e-09 7.305337e-10 3.346797e-10
[4642,] 7.745199e-10 9.916096e-10 2.069498e-10
[4643,] 9.224997e-10 9.349180e-10 2.270053e-10
[4644,] 1.827229e-09 7.115758e-10 3.240622e-10
[4645,] 6.027496e-10 8.331153e-10 1.428463e-10
[4646,] 3.755449e-10 1.582769e-09 2.452456e-10
[4647,] 4.112089e-09 7.225069e-10 5.230915e-10
[4648,] 4.283061e-10 2.444321e-09 5.268176e-10
[4649,] 3.712499e-09 4.183566e-10 2.709445e-10
[4650,] 8.050496e-10 1.347077e-09 2.092029e-10
[4651,] 1.981065e-09 7.103425e-10 3.382344e-10
[4652,] 3.758902e-10 9.610409e-10 1.800547e-10
[4653,] 3.749866e-10 1.261903e-09 2.104286e-10
[4654,] 6.321308e-10 8.470074e-10 1.384472e-10
[4655,] 1.177982e-09 6.399010e-10 2.707739e-10
[4656,] 1.721112e-09 1.116941e-09 6.247380e-10
[4657,] 4.179236e-10 2.338388e-09 4.808381e-10
[4658,] 9.918838e-10 4.825474e-10 1.599985e-10
[4659,] 5.792513e-10 1.154417e-09 4.086607e-10
[4660,] 1.948346e-09 3.291584e-10 1.429564e-10
[4661,] 4.395466e-10 2.583879e-09 6.110704e-10
[4662,] 9.239608e-10 3.093216e-10 9.953902e-11
[4663,] 3.787265e-10 3.161398e-10 7.793627e-11
[4664,] 7.183801e-10 4.543890e-09 9.321294e-10
[4665,] 9.483232e-10 4.900969e-10 2.736229e-10
[4666,] 8.093313e-10 3.409315e-10 1.652112e-10
[4667,] 7.279205e-10 5.049594e-10 1.124643e-10
[4668,] 5.275688e-10 8.444656e-10 2.121844e-10
[4669,] 3.736953e-10 3.587499e-10 8.650981e-11
[4670,] 5.596713e-10 2.160358e-09 4.378099e-10
[4671,] 6.749407e-10 2.134483e-09 5.644611e-10
[4672,] 5.583734e-10 2.201193e-09 4.349118e-10
[4673,] 5.869665e-10 3.685582e-09 5.885533e-10
[4674,] 4.242342e-10 1.097536e-09 2.628759e-10
[4675,] 4.949311e-10 1.251060e-09 2.256554e-10
[4676,] 1.141443e-09 3.282355e-10 9.024984e-11
[4677,] 6.819967e-10 2.117345e-09 4.437037e-10
[4678,] 1.574094e-09 3.079687e-10 9.566678e-11
[4679,] 1.010607e-09 4.459313e-10 1.239549e-10
[4680,] 2.246846e-09 3.444818e-10 9.246648e-11
[4681,] 4.991586e-10 1.052503e-09 2.124852e-10
[4682,] 5.009330e-10 9.436248e-10 2.011556e-10
[4683,] 5.600235e-10 5.803361e-10 1.444806e-10
[4684,] 2.089240e-09 3.374678e-10 9.284846e-11
[4685,] 2.141700e-09 3.092707e-10 9.866275e-11
[4686,] 1.071496e-09 4.412277e-10 1.205207e-10
[4687,] 2.297184e-09 3.117560e-10 9.884419e-11
[4688,] 1.223249e-09 5.211505e-10 1.448011e-10
[4689,] 2.114532e-09 8.271700e-10 5.626531e-10
[4690,] 4.999938e-10 1.102634e-09 2.200920e-10
[4691,] 4.029757e-10 9.118304e-10 1.931714e-10
[4692,] 2.232173e-09 3.295082e-10 9.392699e-11
[4693,] 5.323707e-10 8.968451e-10 2.295248e-10
[4694,] 2.459037e-09 3.378510e-10 9.316241e-11
[4695,] 1.080750e-09 4.209357e-10 1.170692e-10
[4696,] 1.112446e-09 9.302795e-10 2.836902e-10
[4697,] 8.305112e-10 8.472738e-09 9.015910e-10
[4698,] 1.394516e-09 2.426566e-09 3.117730e-10
[4699,] 5.681764e-10 1.673345e-09 3.519736e-10
[4700,] 5.560905e-10 8.366617e-10 1.609373e-10
[4701,] 5.073287e-10 3.990099e-09 1.284295e-10
[4702,] 1.879820e-08 1.302825e-08 1.355757e-10
[4703,] 5.565963e-10 8.236744e-10 1.590052e-10
[4704,] 3.602574e-09 6.861921e-09 1.505172e-10
[4705,] 1.136977e-09 6.592439e-10 1.538297e-10
[4706,] 5.273562e-10 5.267865e-09 1.437335e-10
[4707,] 4.979710e-10 3.956641e-09 1.296663e-10
[4708,] 5.135333e-10 1.236879e-09 1.668556e-10
[4709,] 2.781570e-09 3.280577e-10 9.832324e-11
[4710,] 5.137331e-10 1.385421e-09 1.739278e-10
[4711,] 5.501562e-10 1.714496e-09 1.709181e-10
[4712,] 1.944106e-08 4.401585e-09 9.882485e-11
[4713,] 9.546412e-10 6.051403e-10 1.911737e-10
[4714,] 2.174353e-09 4.838149e-10 8.568172e-11
[4715,] 1.576597e-09 2.999372e-10 1.081317e-10
[4716,] 3.901364e-10 4.392453e-10 9.379622e-11
[4717,] 5.220256e-10 3.610953e-10 7.807199e-11
[4718,] 1.105801e-08 9.037936e-09 1.331635e-10
[4719,] 4.436812e-10 9.918592e-10 1.622433e-10
[4720,] 1.066342e-08 9.395806e-09 1.356319e-10
[4721,] 4.478913e-10 1.041984e-09 1.620390e-10
[4722,] 4.454891e-10 2.543231e-09 2.508371e-10
[4723,] 4.460932e-10 9.310155e-10 1.533941e-10
[4724,] 4.378362e-10 1.066605e-09 1.779065e-10
[4725,] 4.450447e-10 9.990336e-10 1.612398e-10
```
