## Supplementary material for "Characterization of shared and ancestry-specific signals driving complex traits using multi-ancestry fine-mapping": s1_data.bim

```
1	chr1:54540031:A:G	0	54540031	G	A
1	chr1:54540506:G:A	0	54540506	A	G
1	chr1:54540848:G:A	0	54540848	A	G
1	chr1:54540884:A:C	0	54540884	C	A
1	chr1:54542000:A:G	0	54542000	G	A
1	chr1:54542148:G:T	0	54542148	T	G
1	chr1:54542633:A:G	0	54542633	G	A
1	chr1:54543445:A:G	0	54543445	G	A
1	chr1:54543471:C:G	0	54543471	G	C
1	chr1:54543576:T:C	0	54543576	C	T
1	chr1:54544240:A:G	0	54544240	G	A
1	chr1:54544279:T:C	0	54544279	C	T
1	chr1:54546686:G:A	0	54546686	A	G
1	chr1:54546741:A:G	0	54546741	G	A
1	chr1:54547152:G:A	0	54547152	A	G
1	chr1:54547208:C:T	0	54547208	T	C
1	chr1:54548340:C:T	0	54548340	T	C
1	chr1:54548422:C:T	0	54548422	T	C
1	chr1:54548426:C:T	0	54548426	T	C
1	chr1:54548429:T:C	0	54548429	C	T
1	chr1:54548487:C:T	0	54548487	T	C
1	chr1:54548819:G:T	0	54548819	T	G
1	chr1:54549149:T:C	0	54549149	C	T
1	chr1:54549450:T:C	0	54549450	C	T
1	chr1:54549812:T:A	0	54549812	A	T
1	chr1:54551159:C:A	0	54551159	A	C
1	chr1:54551536:C:G	0	54551536	G	C
1	chr1:54552063:C:T	0	54552063	T	C
1	chr1:54553543:C:T	0	54553543	T	C
1	chr1:54554125:G:A	0	54554125	A	G
1	chr1:54555254:T:C	0	54555254	C	T
1	chr1:54555733:ATTTTTAT:A	0	54555733	A	ATTTTTAT
1	chr1:54556127:G:A	0	54556127	A	G
1	chr1:54556186:G:A	0	54556186	A	G
1	chr1:54556884:T:C	0	54556884	C	T
1	chr1:54556944:T:G	0	54556944	G	T
1	chr1:54557779:G:A	0	54557779	A	G
1	chr1:54559189:C:T	0	54559189	T	C
1	chr1:54559255:C:T	0	54559255	T	C
1	chr1:54560813:C:T	0	54560813	T	C
1	chr1:54561151:G:C	0	54561151	C	G
1	chr1:54563114:C:T	0	54563114	T	C
1	chr1:54563893:C:T	0	54563893	T	C
1	chr1:54564603:G:A	0	54564603	A	G
1	chr1:54564857:A:G	0	54564857	G	A
1	chr1:54564942:G:T	0	54564942	T	G
1	chr1:54565005:T:C	0	54565005	C	T
1	chr1:54566589:A:T	0	54566589	T	A
1	chr1:54566747:T:G	0	54566747	G	T
1	chr1:54567064:T:C	0	54567064	C	T
1	chr1:54567207:C:T	0	54567207	T	C
1	chr1:54567930:C:A	0	54567930	A	C
1	chr1:54568054:C:T	0	54568054	T	C
1	chr1:54568112:G:C	0	54568112	C	G
1	chr1:54568127:C:T	0	54568127	T	C
1	chr1:54568196:T:C	0	54568196	C	T
1	chr1:54568563:C:T	0	54568563	T	C
1	chr1:54568659:T:C	0	54568659	C	T
1	chr1:54568661:T:C	0	54568661	C	T
1	chr1:54569185:C:T	0	54569185	T	C
1	chr1:54569596:T:C	0	54569596	C	T
1	chr1:54569675:G:T	0	54569675	T	G
1	chr1:54569722:A:G	0	54569722	G	A
1	chr1:54570684:T:C	0	54570684	C	T
1	chr1:54571936:G:A	0	54571936	A	G
1	chr1:54573693:G:A	0	54573693	A	G
1	chr1:54576045:C:G	0	54576045	G	C
1	chr1:54576186:T:C	0	54576186	C	T
1	chr1:54576340:T:G	0	54576340	G	T
1	chr1:54576368:A:G	0	54576368	G	A
1	chr1:54576555:AG:A	0	54576555	A	AG
1	chr1:54576652:C:A	0	54576652	A	C
1	chr1:54576975:C:T	0	54576975	T	C
1	chr1:54576981:A:G	0	54576981	G	A
1	chr1:54577084:T:C	0	54577084	C	T
1	chr1:54577399:T:G	0	54577399	G	T
1	chr1:54577709:T:C	0	54577709	C	T
1	chr1:54578929:A:C	0	54578929	C	A
1	chr1:54579240:T:G	0	54579240	G	T
1	chr1:54579267:C:T	0	54579267	T	C
1	chr1:54579366:G:A	0	54579366	A	G
1	chr1:54579469:GGCAGGA:G	0	54579469	G	GGCAGGA
1	chr1:54579490:T:C	0	54579490	C	T
1	chr1:54580024:T:C	0	54580024	C	T
1	chr1:54580257:C:A	0	54580257	A	C
1	chr1:54580422:A:C	0	54580422	C	A
1	chr1:54580773:A:G	0	54580773	G	A
1	chr1:54580862:C:T	0	54580862	T	C
1	chr1:54580977:G:A	0	54580977	A	G
1	chr1:54581410:C:T	0	54581410	T	C
1	chr1:54581722:G:A	0	54581722	A	G
1	chr1:54582100:T:C	0	54582100	C	T
1	chr1:54582128:A:G	0	54582128	G	A
1	chr1:54582425:C:G	0	54582425	G	C
1	chr1:54582494:A:G	0	54582494	G	A
1	chr1:54582517:G:A	0	54582517	A	G
1	chr1:54582567:C:T	0	54582567	T	C
1	chr1:54582638:G:A	0	54582638	A	G
1	chr1:54582712:G:A	0	54582712	A	G
1	chr1:54582962:C:T	0	54582962	T	C
1	chr1:54582973:C:T	0	54582973	T	C
1	chr1:54583038:C:T	0	54583038	T	C
1	chr1:54583056:C:T	0	54583056	T	C
1	chr1:54583141:C:T	0	54583141	T	C
1	chr1:54583178:T:A	0	54583178	A	T
1	chr1:54583269:G:C	0	54583269	C	G
1	chr1:54583360:A:T	0	54583360	T	A
1	chr1:54583692:A:AAATTT	0	54583692	AAATTT	A
1	chr1:54583699:AT:A	0	54583699	A	AT
1	chr1:54583939:A:G	0	54583939	G	A
1	chr1:54583950:C:G	0	54583950	G	C
1	chr1:54584133:G:A	0	54584133	A	G
1	chr1:54584289:GA:G	0	54584289	G	GA
1	chr1:54584292:GC:G	0	54584292	G	GC
1	chr1:54584442:A:G	0	54584442	G	A
1	chr1:54584959:C:T	0	54584959	T	C
1	chr1:54585680:C:T	0	54585680	T	C
1	chr1:54585990:G:A	0	54585990	A	G
1	chr1:54586226:A:C	0	54586226	C	A
1	chr1:54586318:CT:C	0	54586318	C	CT
1	chr1:54586398:G:A	0	54586398	A	G
1	chr1:54586583:T:C	0	54586583	C	T
1	chr1:54586709:C:T	0	54586709	T	C
1	chr1:54587149:G:A	0	54587149	A	G
1	chr1:54588054:A:T	0	54588054	T	A
1	chr1:54588216:A:T	0	54588216	T	A
1	chr1:54588828:G:A	0	54588828	A	G
1	chr1:54588832:T:G	0	54588832	G	T
1	chr1:54589135:A:G	0	54589135	G	A
1	chr1:54589408:G:A	0	54589408	A	G
1	chr1:54590075:G:A	0	54590075	A	G
1	chr1:54590337:C:T	0	54590337	T	C
1	chr1:54590543:G:GA	0	54590543	GA	G
1	chr1:54592028:GC:G	0	54592028	G	GC
1	chr1:54592285:G:A	0	54592285	A	G
1	chr1:54593125:C:T	0	54593125	T	C
1	chr1:54593170:T:G	0	54593170	G	T
1	chr1:54593357:AC:A	0	54593357	A	AC
1	chr1:54593622:C:A	0	54593622	A	C
1	chr1:54594448:C:T	0	54594448	T	C
1	chr1:54594551:G:A	0	54594551	A	G
1	chr1:54594578:C:T	0	54594578	T	C
1	chr1:54594689:G:A	0	54594689	A	G
1	chr1:54594875:C:T	0	54594875	T	C
1	chr1:54595182:A:G	0	54595182	G	A
1	chr1:54595417:G:A	0	54595417	A	G
1	chr1:54595581:T:G	0	54595581	G	T
1	chr1:54595815:C:T	0	54595815	T	C
1	chr1:54596439:A:G	0	54596439	G	A
1	chr1:54596448:A:G	0	54596448	G	A
1	chr1:54597457:C:G	0	54597457	G	C
1	chr1:54597811:G:A	0	54597811	A	G
1	chr1:54598250:C:G	0	54598250	G	C
1	chr1:54598280:T:G	0	54598280	G	T
1	chr1:54598558:T:C	0	54598558	C	T
1	chr1:54598613:G:A	0	54598613	A	G
1	chr1:54598773:G:A	0	54598773	A	G
1	chr1:54600408:C:T	0	54600408	T	C
1	chr1:54601086:T:C	0	54601086	C	T
1	chr1:54601802:C:T	0	54601802	T	C
1	chr1:54602072:T:C	0	54602072	C	T
1	chr1:54602319:A:G	0	54602319	G	A
1	chr1:54603280:T:C	0	54603280	C	T
1	chr1:54603614:G:A	0	54603614	A	G
1	chr1:54604117:C:A	0	54604117	A	C
1	chr1:54604222:G:A	0	54604222	A	G
1	chr1:54604856:A:G	0	54604856	G	A
1	chr1:54604906:G:A	0	54604906	A	G
1	chr1:54605022:C:T	0	54605022	T	C
1	chr1:54605845:A:C	0	54605845	C	A
1	chr1:54605867:A:G	0	54605867	G	A
1	chr1:54606096:G:T	0	54606096	T	G
1	chr1:54606619:A:G	0	54606619	G	A
1	chr1:54607027:T:C	0	54607027	C	T
1	chr1:54607053:T:C	0	54607053	C	T
1	chr1:54607723:G:A	0	54607723	A	G
1	chr1:54608924:T:C	0	54608924	C	T
1	chr1:54609389:C:T	0	54609389	T	C
1	chr1:54609779:G:A	0	54609779	A	G
1	chr1:54610320:G:A	0	54610320	A	G
1	chr1:54610440:G:A	0	54610440	A	G
1	chr1:54610524:C:T	0	54610524	T	C
1	chr1:54610757:A:G	0	54610757	G	A
1	chr1:54611360:G:A	0	54611360	A	G
1	chr1:54611961:G:A	0	54611961	A	G
1	chr1:54612027:G:A	0	54612027	A	G
1	chr1:54612197:T:C	0	54612197	C	T
1	chr1:54612944:G:A	0	54612944	A	G
1	chr1:54613975:A:G	0	54613975	G	A
1	chr1:54614418:CTG:C	0	54614418	C	CTG
1	chr1:54614895:G:A	0	54614895	A	G
1	chr1:54616428:A:G	0	54616428	G	A
1	chr1:54616836:C:T	0	54616836	T	C
1	chr1:54616983:G:GGT	0	54616983	GGT	G
1	chr1:54617974:G:A	0	54617974	A	G
1	chr1:54619452:A:G	0	54619452	G	A
1	chr1:54619468:A:G	0	54619468	G	A
1	chr1:54619826:T:C	0	54619826	C	T
1	chr1:54620011:GA:G	0	54620011	G	GA
1	chr1:54620030:G:T	0	54620030	T	G
1	chr1:54621575:T:C	0	54621575	C	T
1	chr1:54622649:A:G	0	54622649	G	A
1	chr1:54622735:C:T	0	54622735	T	C
1	chr1:54622897:A:G	0	54622897	G	A
1	chr1:54623799:A:T	0	54623799	T	A
1	chr1:54624207:A:G	0	54624207	G	A
1	chr1:54624447:T:C	0	54624447	C	T
1	chr1:54624565:T:C	0	54624565	C	T
1	chr1:54624608:T:C	0	54624608	C	T
1	chr1:54624618:A:G	0	54624618	G	A
1	chr1:54624636:G:A	0	54624636	A	G
1	chr1:54625148:T:C	0	54625148	C	T
1	chr1:54625411:G:A	0	54625411	A	G
1	chr1:54625736:G:A	0	54625736	A	G
1	chr1:54626111:T:G	0	54626111	G	T
1	chr1:54626396:T:C	0	54626396	C	T
1	chr1:54626501:GCCAAATGACT:G	0	54626501	G	GCCAAATGACT
1	chr1:54631395:A:T	0	54631395	T	A
1	chr1:54631433:A:G	0	54631433	G	A
1	chr1:54631647:G:A	0	54631647	A	G
1	chr1:54631675:G:T	0	54631675	T	G
1	chr1:54632729:G:C	0	54632729	C	G
1	chr1:54632737:C:A	0	54632737	A	C
1	chr1:54633013:T:C	0	54633013	C	T
1	chr1:54633077:A:G	0	54633077	G	A
1	chr1:54633289:A:G	0	54633289	G	A
1	chr1:54633749:C:A	0	54633749	A	C
1	chr1:54634286:C:A	0	54634286	A	C
1	chr1:54634592:A:C	0	54634592	C	A
1	chr1:54634655:T:C	0	54634655	C	T
1	chr1:54635620:A:C	0	54635620	C	A
1	chr1:54637828:G:A	0	54637828	A	G
1	chr1:54638272:A:G	0	54638272	G	A
1	chr1:54638540:T:C	0	54638540	C	T
1	chr1:54638682:T:C	0	54638682	C	T
1	chr1:54638974:T:C	0	54638974	C	T
1	chr1:54640055:C:T	0	54640055	T	C
1	chr1:54640891:CAGA:C	0	54640891	C	CAGA
1	chr1:54641382:G:A	0	54641382	A	G
1	chr1:54642163:C:CT	0	54642163	CT	C
1	chr1:54642486:A:G	0	54642486	G	A
1	chr1:54642810:TTGCCA:T	0	54642810	T	TTGCCA
1	chr1:54643305:A:G	0	54643305	G	A
1	chr1:54644746:C:T	0	54644746	T	C
1	chr1:54645786:A:G	0	54645786	G	A
1	chr1:54645855:G:A	0	54645855	A	G
1	chr1:54646095:G:T	0	54646095	T	G
1	chr1:54646337:CT:C	0	54646337	C	CT
1	chr1:54647818:T:C	0	54647818	C	T
1	chr1:54647861:T:C	0	54647861	C	T
1	chr1:54648457:C:A	0	54648457	A	C
1	chr1:54648475:C:T	0	54648475	T	C
1	chr1:54648824:T:C	0	54648824	C	T
1	chr1:54649132:G:A	0	54649132	A	G
1	chr1:54649828:T:G	0	54649828	G	T
1	chr1:54649935:G:A	0	54649935	A	G
1	chr1:54651218:C:T	0	54651218	T	C
1	chr1:54651327:C:T	0	54651327	T	C
1	chr1:54651461:T:C	0	54651461	C	T
1	chr1:54651847:G:A	0	54651847	A	G
1	chr1:54652206:G:A	0	54652206	A	G
1	chr1:54652253:G:A	0	54652253	A	G
1	chr1:54652489:G:T	0	54652489	T	G
1	chr1:54653471:A:G	0	54653471	G	A
1	chr1:54653616:G:C	0	54653616	C	G
1	chr1:54653861:C:T	0	54653861	T	C
1	chr1:54654796:T:C	0	54654796	C	T
1	chr1:54655582:G:A	0	54655582	A	G
1	chr1:54655686:G:C	0	54655686	C	G
1	chr1:54655721:G:A	0	54655721	A	G
1	chr1:54655926:C:T	0	54655926	T	C
1	chr1:54656240:G:T	0	54656240	T	G
1	chr1:54656757:G:A	0	54656757	A	G
1	chr1:54657203:C:T	0	54657203	T	C
1	chr1:54657288:T:C	0	54657288	C	T
1	chr1:54657478:C:A	0	54657478	A	C
1	chr1:54657796:G:A	0	54657796	A	G
1	chr1:54658358:G:A	0	54658358	A	G
1	chr1:54658548:T:C	0	54658548	C	T
1	chr1:54658715:C:T	0	54658715	T	C
1	chr1:54659790:A:G	0	54659790	G	A
1	chr1:54660763:T:C	0	54660763	C	T
1	chr1:54661431:C:T	0	54661431	T	C
1	chr1:54663392:A:G	0	54663392	G	A
1	chr1:54663891:T:C	0	54663891	C	T
1	chr1:54664502:T:C	0	54664502	C	T
1	chr1:54664628:T:C	0	54664628	C	T
1	chr1:54664925:T:G	0	54664925	G	T
1	chr1:54664952:C:T	0	54664952	T	C
1	chr1:54665258:C:T	0	54665258	T	C
1	chr1:54665273:G:C	0	54665273	C	G
1	chr1:54665299:C:T	0	54665299	T	C
1	chr1:54666171:C:T	0	54666171	T	C
1	chr1:54666224:C:T	0	54666224	T	C
1	chr1:54666343:A:G	0	54666343	G	A
1	chr1:54666662:G:A	0	54666662	A	G
1	chr1:54667252:T:C	0	54667252	C	T
1	chr1:54667259:G:A	0	54667259	A	G
1	chr1:54667384:GC:G	0	54667384	G	GC
1	chr1:54667999:T:G	0	54667999	G	T
1	chr1:54668706:C:T	0	54668706	T	C
1	chr1:54668814:G:A	0	54668814	A	G
1	chr1:54668912:A:G	0	54668912	G	A
1	chr1:54669145:C:A	0	54669145	A	C
1	chr1:54670013:A:C	0	54670013	C	A
1	chr1:54670394:T:G	0	54670394	G	T
1	chr1:54671265:C:T	0	54671265	T	C
1	chr1:54671379:G:A	0	54671379	A	G
1	chr1:54672621:G:A	0	54672621	A	G
1	chr1:54673000:C:T	0	54673000	T	C
1	chr1:54673432:T:C	0	54673432	C	T
1	chr1:54673945:G:A	0	54673945	A	G
1	chr1:54675267:T:C	0	54675267	C	T
1	chr1:54675515:A:G	0	54675515	G	A
1	chr1:54675882:C:T	0	54675882	T	C
1	chr1:54675932:C:T	0	54675932	T	C
1	chr1:54676384:C:T	0	54676384	T	C
1	chr1:54676438:G:T	0	54676438	T	G
1	chr1:54676854:A:G	0	54676854	G	A
1	chr1:54677655:C:A	0	54677655	A	C
1	chr1:54678427:A:G	0	54678427	G	A
1	chr1:54680224:G:A	0	54680224	A	G
1	chr1:54681874:G:T	0	54681874	T	G
1	chr1:54683031:CACAG:C	0	54683031	C	CACAG
1	chr1:54683101:G:A	0	54683101	A	G
1	chr1:54683122:AG:A	0	54683122	A	AG
1	chr1:54683660:T:C	0	54683660	C	T
1	chr1:54683696:C:G	0	54683696	G	C
1	chr1:54683706:G:A	0	54683706	A	G
1	chr1:54684008:T:C	0	54684008	C	T
1	chr1:54684055:A:G	0	54684055	G	A
1	chr1:54684791:T:C	0	54684791	C	T
1	chr1:54685453:T:C	0	54685453	C	T
1	chr1:54685532:A:AC	0	54685532	AC	A
1	chr1:54686550:C:T	0	54686550	T	C
1	chr1:54686765:A:G	0	54686765	G	A
1	chr1:54686766:T:C	0	54686766	C	T
1	chr1:54687166:T:C	0	54687166	C	T
1	chr1:54687371:G:A	0	54687371	A	G
1	chr1:54687374:T:C	0	54687374	C	T
1	chr1:54688530:T:C	0	54688530	C	T
1	chr1:54688699:C:T	0	54688699	T	C
1	chr1:54689152:G:A	0	54689152	A	G
1	chr1:54689405:A:G	0	54689405	G	A
1	chr1:54690492:A:G	0	54690492	G	A
1	chr1:54690522:C:G	0	54690522	G	C
1	chr1:54690565:TC:T	0	54690565	T	TC
1	chr1:54690575:C:T	0	54690575	T	C
1	chr1:54691095:A:G	0	54691095	G	A
1	chr1:54691208:G:A	0	54691208	A	G
1	chr1:54692551:T:C	0	54692551	C	T
1	chr1:54692774:T:C	0	54692774	C	T
1	chr1:54692861:A:T	0	54692861	T	A
1	chr1:54693048:T:C	0	54693048	C	T
1	chr1:54693951:T:A	0	54693951	A	T
1	chr1:54693977:G:A	0	54693977	A	G
1	chr1:54695886:T:C	0	54695886	C	T
1	chr1:54696171:G:A	0	54696171	A	G
1	chr1:54696631:T:C	0	54696631	C	T
1	chr1:54697031:C:G	0	54697031	G	C
1	chr1:54697051:G:A	0	54697051	A	G
1	chr1:54697982:G:A	0	54697982	A	G
1	chr1:54698078:T:C	0	54698078	C	T
1	chr1:54698163:A:C	0	54698163	C	A
1	chr1:54699222:TCTC:T	0	54699222	T	TCTC
1	chr1:54699333:T:C	0	54699333	C	T
1	chr1:54699595:G:A	0	54699595	A	G
1	chr1:54699900:G:A	0	54699900	A	G
1	chr1:54700269:G:A	0	54700269	A	G
1	chr1:54702100:T:A	0	54702100	A	T
1	chr1:54702411:C:T	0	54702411	T	C
1	chr1:54702625:G:A	0	54702625	A	G
1	chr1:54702721:A:G	0	54702721	G	A
1	chr1:54704736:A:G	0	54704736	G	A
1	chr1:54705851:T:C	0	54705851	C	T
1	chr1:54706701:C:T	0	54706701	T	C
1	chr1:54706969:G:T	0	54706969	T	G
1	chr1:54707754:G:A	0	54707754	A	G
1	chr1:54707757:G:C	0	54707757	C	G
1	chr1:54707779:T:C	0	54707779	C	T
1	chr1:54709146:C:T	0	54709146	T	C
1	chr1:54709341:C:T	0	54709341	T	C
1	chr1:54709493:C:T	0	54709493	T	C
1	chr1:54709649:A:G	0	54709649	G	A
1	chr1:54710442:G:A	0	54710442	A	G
1	chr1:54711637:C:T	0	54711637	T	C
1	chr1:54711973:T:C	0	54711973	C	T
1	chr1:54711988:G:A	0	54711988	A	G
1	chr1:54712745:T:C	0	54712745	C	T
1	chr1:54712759:A:C	0	54712759	C	A
1	chr1:54712859:C:T	0	54712859	T	C
1	chr1:54713026:G:T	0	54713026	T	G
1	chr1:54713066:G:C	0	54713066	C	G
1	chr1:54713312:G:A	0	54713312	A	G
1	chr1:54713332:T:A	0	54713332	A	T
1	chr1:54713483:G:T	0	54713483	T	G
1	chr1:54713582:T:G	0	54713582	G	T
1	chr1:54714358:A:G	0	54714358	G	A
1	chr1:54715607:CTAAG:C	0	54715607	C	CTAAG
1	chr1:54716257:TACTTA:T	0	54716257	T	TACTTA
1	chr1:54716627:T:A	0	54716627	A	T
1	chr1:54716877:C:T	0	54716877	T	C
1	chr1:54716905:G:A	0	54716905	A	G
1	chr1:54717428:A:G	0	54717428	G	A
1	chr1:54717459:A:G	0	54717459	G	A
1	chr1:54717855:C:G	0	54717855	G	C
1	chr1:54718137:T:C	0	54718137	C	T
1	chr1:54718287:C:T	0	54718287	T	C
1	chr1:54718416:T:C	0	54718416	C	T
1	chr1:54718502:C:T	0	54718502	T	C
1	chr1:54718536:C:T	0	54718536	T	C
1	chr1:54718613:C:T	0	54718613	T	C
1	chr1:54718787:A:T	0	54718787	T	A
1	chr1:54718896:T:G	0	54718896	G	T
1	chr1:54718954:G:T	0	54718954	T	G
1	chr1:54719116:T:C	0	54719116	C	T
1	chr1:54719350:C:CTGCTGGTT	0	54719350	CTGCTGGTT	C
1	chr1:54719531:C:A	0	54719531	A	C
1	chr1:54719794:G:A	0	54719794	A	G
1	chr1:54719959:T:C	0	54719959	C	T
1	chr1:54720025:A:C	0	54720025	C	A
1	chr1:54720090:G:A	0	54720090	A	G
1	chr1:54720942:C:T	0	54720942	T	C
1	chr1:54721013:G:A	0	54721013	A	G
1	chr1:54721252:G:A	0	54721252	A	G
1	chr1:54721468:T:G	0	54721468	G	T
1	chr1:54721493:C:T	0	54721493	T	C
1	chr1:54721494:C:G	0	54721494	G	C
1	chr1:54721829:A:C	0	54721829	C	A
1	chr1:54722518:A:G	0	54722518	G	A
1	chr1:54722709:C:T	0	54722709	T	C
1	chr1:54723169:G:T	0	54723169	T	G
1	chr1:54723205:T:C	0	54723205	C	T
1	chr1:54723268:G:T	0	54723268	T	G
1	chr1:54723347:C:T	0	54723347	T	C
1	chr1:54723512:G:A	0	54723512	A	G
1	chr1:54723550:A:G	0	54723550	G	A
1	chr1:54724120:C:T	0	54724120	T	C
1	chr1:54724410:C:T	0	54724410	T	C
1	chr1:54724428:G:T	0	54724428	T	G
1	chr1:54724574:C:T	0	54724574	T	C
1	chr1:54724679:T:G	0	54724679	G	T
1	chr1:54724780:G:A	0	54724780	A	G
1	chr1:54724865:C:G	0	54724865	G	C
1	chr1:54725003:T:C	0	54725003	C	T
1	chr1:54725728:A:G	0	54725728	G	A
1	chr1:54725923:G:A	0	54725923	A	G
1	chr1:54725971:T:C	0	54725971	C	T
1	chr1:54726212:C:T	0	54726212	T	C
1	chr1:54727074:A:G	0	54727074	G	A
1	chr1:54727112:G:A	0	54727112	A	G
1	chr1:54727539:A:AAAGTT	0	54727539	AAAGTT	A
1	chr1:54727649:C:T	0	54727649	T	C
1	chr1:54727736:C:T	0	54727736	T	C
1	chr1:54727743:G:T	0	54727743	T	G
1	chr1:54727845:C:T	0	54727845	T	C
1	chr1:54728016:A:G	0	54728016	G	A
1	chr1:54728023:G:A	0	54728023	A	G
1	chr1:54728515:C:G	0	54728515	G	C
1	chr1:54728620:A:G	0	54728620	G	A
1	chr1:54728682:T:C	0	54728682	C	T
1	chr1:54728710:C:G	0	54728710	G	C
1	chr1:54728851:T:C	0	54728851	C	T
1	chr1:54729021:C:A	0	54729021	A	C
1	chr1:54729198:C:T	0	54729198	T	C
1	chr1:54729308:T:A	0	54729308	A	T
1	chr1:54729675:A:C	0	54729675	C	A
1	chr1:54729845:C:T	0	54729845	T	C
1	chr1:54730006:C:T	0	54730006	T	C
1	chr1:54730021:G:A	0	54730021	A	G
1	chr1:54730024:G:A	0	54730024	A	G
1	chr1:54730155:T:C	0	54730155	C	T
1	chr1:54730247:A:G	0	54730247	G	A
1	chr1:54730426:G:A	0	54730426	A	G
1	chr1:54731066:G:A	0	54731066	A	G
1	chr1:54731476:T:C	0	54731476	C	T
1	chr1:54732452:T:G	0	54732452	G	T
1	chr1:54732568:C:T	0	54732568	T	C
1	chr1:54732660:A:G	0	54732660	G	A
1	chr1:54732694:G:A	0	54732694	A	G
1	chr1:54732778:T:C	0	54732778	C	T
1	chr1:54733168:TA:T	0	54733168	T	TA
1	chr1:54733246:C:T	0	54733246	T	C
1	chr1:54733247:A:G	0	54733247	G	A
1	chr1:54733759:T:A	0	54733759	A	T
1	chr1:54733760:T:A	0	54733760	A	T
1	chr1:54733762:T:A	0	54733762	A	T
1	chr1:54734080:T:A	0	54734080	A	T
1	chr1:54734212:T:C	0	54734212	C	T
1	chr1:54734363:T:C	0	54734363	C	T
1	chr1:54734535:T:C	0	54734535	C	T
1	chr1:54735127:C:T	0	54735127	T	C
1	chr1:54735310:C:T	0	54735310	T	C
1	chr1:54735370:A:C	0	54735370	C	A
1	chr1:54736164:AAAGAAAGAAAG:A	0	54736164	A	AAAGAAAGAAAG
1	chr1:54736400:A:G	0	54736400	G	A
1	chr1:54736438:TG:T	0	54736438	T	TG
1	chr1:54736442:T:C	0	54736442	C	T
1	chr1:54737117:G:A	0	54737117	A	G
1	chr1:54737201:T:C	0	54737201	C	T
1	chr1:54737483:A:G	0	54737483	G	A
1	chr1:54737757:T:G	0	54737757	G	T
1	chr1:54737760:G:A	0	54737760	A	G
1	chr1:54737871:G:A	0	54737871	A	G
1	chr1:54737957:A:G	0	54737957	G	A
1	chr1:54738061:C:T	0	54738061	T	C
1	chr1:54739526:A:G	0	54739526	G	A
1	chr1:54739684:C:A	0	54739684	A	C
1	chr1:54740168:C:A	0	54740168	A	C
1	chr1:54741543:T:C	0	54741543	C	T
1	chr1:54741865:G:A	0	54741865	A	G
1	chr1:54742081:C:G	0	54742081	G	C
1	chr1:54742150:CT:C	0	54742150	C	CT
1	chr1:54742531:C:T	0	54742531	T	C
1	chr1:54742626:G:C	0	54742626	C	G
1	chr1:54742821:T:C	0	54742821	C	T
1	chr1:54742996:G:A	0	54742996	A	G
1	chr1:54743094:T:C	0	54743094	C	T
1	chr1:54743389:G:C	0	54743389	C	G
1	chr1:54743460:C:T	0	54743460	T	C
1	chr1:54743825:G:T	0	54743825	T	G
1	chr1:54744958:A:G	0	54744958	G	A
1	chr1:54745279:A:G	0	54745279	G	A
1	chr1:54745287:G:A	0	54745287	A	G
1	chr1:54745605:T:C	0	54745605	C	T
1	chr1:54745724:A:G	0	54745724	G	A
1	chr1:54745807:G:C	0	54745807	C	G
1	chr1:54746300:G:C	0	54746300	C	G
1	chr1:54746705:A:G	0	54746705	G	A
1	chr1:54746897:T:C	0	54746897	C	T
1	chr1:54746973:T:C	0	54746973	C	T
1	chr1:54747046:T:C	0	54747046	C	T
1	chr1:54747311:A:C	0	54747311	C	A
1	chr1:54747370:T:G	0	54747370	G	T
1	chr1:54747416:C:T	0	54747416	T	C
1	chr1:54747943:A:G	0	54747943	G	A
1	chr1:54748295:T:C	0	54748295	C	T
1	chr1:54748996:C:T	0	54748996	T	C
1	chr1:54750455:T:C	0	54750455	C	T
1	chr1:54752061:A:G	0	54752061	G	A
1	chr1:54752131:C:A	0	54752131	A	C
1	chr1:54752227:C:T	0	54752227	T	C
1	chr1:54752234:T:C	0	54752234	C	T
1	chr1:54752453:T:C	0	54752453	C	T
1	chr1:54752482:C:T	0	54752482	T	C
1	chr1:54752581:G:A	0	54752581	A	G
1	chr1:54753867:C:T	0	54753867	T	C
1	chr1:54754925:G:T	0	54754925	T	G
1	chr1:54755327:A:G	0	54755327	G	A
1	chr1:54755897:C:T	0	54755897	T	C
1	chr1:54756192:G:A	0	54756192	A	G
1	chr1:54756407:A:G	0	54756407	G	A
1	chr1:54756457:C:T	0	54756457	T	C
1	chr1:54756728:C:T	0	54756728	T	C
1	chr1:54756793:A:G	0	54756793	G	A
1	chr1:54757517:C:T	0	54757517	T	C
1	chr1:54758458:T:C	0	54758458	C	T
1	chr1:54759078:C:A	0	54759078	A	C
1	chr1:54759416:C:T	0	54759416	T	C
1	chr1:54759849:C:T	0	54759849	T	C
1	chr1:54760173:T:C	0	54760173	C	T
1	chr1:54760615:C:T	0	54760615	T	C
1	chr1:54760771:T:C	0	54760771	C	T
1	chr1:54760850:C:T	0	54760850	T	C
1	chr1:54761066:C:T	0	54761066	T	C
1	chr1:54761542:G:A	0	54761542	A	G
1	chr1:54761621:C:T	0	54761621	T	C
1	chr1:54761681:G:A	0	54761681	A	G
1	chr1:54762311:A:G	0	54762311	G	A
1	chr1:54762486:C:G	0	54762486	G	C
1	chr1:54763850:C:G	0	54763850	G	C
1	chr1:54764162:C:T	0	54764162	T	C
1	chr1:54764560:T:C	0	54764560	C	T
1	chr1:54764778:C:T	0	54764778	T	C
1	chr1:54764790:C:G	0	54764790	G	C
1	chr1:54766282:T:C	0	54766282	C	T
1	chr1:54766585:T:C	0	54766585	C	T
1	chr1:54767480:G:A	0	54767480	A	G
1	chr1:54767605:G:A	0	54767605	A	G
1	chr1:54767736:T:C	0	54767736	C	T
1	chr1:54769038:G:T	0	54769038	T	G
1	chr1:54769314:G:A	0	54769314	A	G
1	chr1:54770837:C:T	0	54770837	T	C
1	chr1:54771694:G:A	0	54771694	A	G
1	chr1:54771739:C:T	0	54771739	T	C
1	chr1:54771929:C:T	0	54771929	T	C
1	chr1:54772346:C:T	0	54772346	T	C
1	chr1:54773190:G:A	0	54773190	A	G
1	chr1:54773813:G:A	0	54773813	A	G
1	chr1:54774259:A:T	0	54774259	T	A
1	chr1:54774467:G:A	0	54774467	A	G
1	chr1:54774958:C:G	0	54774958	G	C
1	chr1:54775336:A:G	0	54775336	G	A
1	chr1:54776267:G:T	0	54776267	T	G
1	chr1:54776281:C:T	0	54776281	T	C
1	chr1:54777646:T:C	0	54777646	C	T
1	chr1:54777917:G:T	0	54777917	T	G
1	chr1:54778800:C:T	0	54778800	T	C
1	chr1:54779966:A:G	0	54779966	G	A
1	chr1:54780361:G:A	0	54780361	A	G
1	chr1:54780362:T:C	0	54780362	C	T
1	chr1:54780849:T:C	0	54780849	C	T
1	chr1:54781101:C:G	0	54781101	G	C
1	chr1:54781424:G:A	0	54781424	A	G
1	chr1:54782179:A:G	0	54782179	G	A
1	chr1:54782401:A:G	0	54782401	G	A
1	chr1:54783481:T:C	0	54783481	C	T
1	chr1:54783641:G:A	0	54783641	A	G
1	chr1:54784003:A:G	0	54784003	G	A
1	chr1:54784806:C:T	0	54784806	T	C
1	chr1:54785011:A:G	0	54785011	G	A
1	chr1:54785150:G:A	0	54785150	A	G
1	chr1:54785641:G:A	0	54785641	A	G
1	chr1:54785839:C:T	0	54785839	T	C
1	chr1:54786841:C:T	0	54786841	T	C
1	chr1:54787921:G:A	0	54787921	A	G
1	chr1:54788419:C:T	0	54788419	T	C
1	chr1:54789910:C:G	0	54789910	G	C
1	chr1:54790198:T:C	0	54790198	C	T
1	chr1:54790346:C:T	0	54790346	T	C
1	chr1:54790381:TAAAAGA:T	0	54790381	T	TAAAAGA
1	chr1:54791383:T:C	0	54791383	C	T
1	chr1:54791504:T:C	0	54791504	C	T
1	chr1:54792664:T:C	0	54792664	C	T
1	chr1:54793666:GA:G	0	54793666	G	GA
1	chr1:54793994:A:G	0	54793994	G	A
1	chr1:54794588:A:C	0	54794588	C	A
1	chr1:54794598:A:G	0	54794598	G	A
1	chr1:54795548:G:A	0	54795548	A	G
1	chr1:54796079:T:C	0	54796079	C	T
1	chr1:54796470:AC:A	0	54796470	A	AC
1	chr1:54796778:G:A	0	54796778	A	G
1	chr1:54797021:T:C	0	54797021	C	T
1	chr1:54797415:A:G	0	54797415	G	A
1	chr1:54797878:T:C	0	54797878	C	T
1	chr1:54798204:C:A	0	54798204	A	C
1	chr1:54798718:T:C	0	54798718	C	T
1	chr1:54798959:A:G	0	54798959	G	A
1	chr1:54799595:T:C	0	54799595	C	T
1	chr1:54800353:G:C	0	54800353	C	G
1	chr1:54801124:G:C	0	54801124	C	G
1	chr1:54801172:C:T	0	54801172	T	C
1	chr1:54801441:T:C	0	54801441	C	T
1	chr1:54801509:CA:C	0	54801509	C	CA
1	chr1:54801836:G:A	0	54801836	A	G
1	chr1:54801851:G:C	0	54801851	C	G
1	chr1:54801888:G:C	0	54801888	C	G
1	chr1:54801907:C:T	0	54801907	T	C
1	chr1:54801939:C:T	0	54801939	T	C
1	chr1:54802312:A:T	0	54802312	T	A
1	chr1:54802530:C:G	0	54802530	G	C
1	chr1:54802744:A:G	0	54802744	G	A
1	chr1:54803011:A:G	0	54803011	G	A
1	chr1:54803969:C:T	0	54803969	T	C
1	chr1:54803978:G:C	0	54803978	C	G
1	chr1:54804288:A:G	0	54804288	G	A
1	chr1:54804357:A:G	0	54804357	G	A
1	chr1:54805038:C:T	0	54805038	T	C
1	chr1:54805098:C:T	0	54805098	T	C
1	chr1:54805572:T:G	0	54805572	G	T
1	chr1:54805822:G:T	0	54805822	T	G
1	chr1:54806101:A:G	0	54806101	G	A
1	chr1:54806750:A:G	0	54806750	G	A
1	chr1:54806848:A:G	0	54806848	G	A
1	chr1:54806970:C:G	0	54806970	G	C
1	chr1:54807749:A:T	0	54807749	T	A
1	chr1:54808379:G:A	0	54808379	A	G
1	chr1:54808405:C:G	0	54808405	G	C
1	chr1:54808791:A:C	0	54808791	C	A
1	chr1:54809234:C:A	0	54809234	A	C
1	chr1:54809294:T:C	0	54809294	C	T
1	chr1:54809957:G:C	0	54809957	C	G
1	chr1:54810158:T:G	0	54810158	G	T
1	chr1:54810371:C:T	0	54810371	T	C
1	chr1:54811014:G:A	0	54811014	A	G
1	chr1:54811525:G:A	0	54811525	A	G
1	chr1:54811757:T:A	0	54811757	A	T
1	chr1:54813168:G:A	0	54813168	A	G
1	chr1:54813649:T:G	0	54813649	G	T
1	chr1:54814015:G:A	0	54814015	A	G
1	chr1:54814180:T:C	0	54814180	C	T
1	chr1:54815333:A:T	0	54815333	T	A
1	chr1:54815458:TCC:T	0	54815458	T	TCC
1	chr1:54816174:G:A	0	54816174	A	G
1	chr1:54816236:C:G	0	54816236	G	C
1	chr1:54816292:C:T	0	54816292	T	C
1	chr1:54816318:A:G	0	54816318	G	A
1	chr1:54816341:C:T	0	54816341	T	C
1	chr1:54816637:A:G	0	54816637	G	A
1	chr1:54816883:A:G	0	54816883	G	A
1	chr1:54817403:T:G	0	54817403	G	T
1	chr1:54817755:ATGAGGACCAGATTC:A	0	54817755	A	ATGAGGACCAGATTC
1	chr1:54817955:T:C	0	54817955	C	T
1	chr1:54818085:T:C	0	54818085	C	T
1	chr1:54818481:A:T	0	54818481	T	A
1	chr1:54818522:C:T	0	54818522	T	C
1	chr1:54818588:G:A	0	54818588	A	G
1	chr1:54818617:G:A	0	54818617	A	G
1	chr1:54818764:GT:G	0	54818764	G	GT
1	chr1:54818854:A:G	0	54818854	G	A
1	chr1:54820258:C:T	0	54820258	T	C
1	chr1:54820872:G:A	0	54820872	A	G
1	chr1:54821170:T:C	0	54821170	C	T
1	chr1:54821180:G:A	0	54821180	A	G
1	chr1:54821414:G:A	0	54821414	A	G
1	chr1:54821732:T:C	0	54821732	C	T
1	chr1:54822936:T:C	0	54822936	C	T
1	chr1:54823058:C:T	0	54823058	T	C
1	chr1:54823179:C:T	0	54823179	T	C
1	chr1:54823325:T:C	0	54823325	C	T
1	chr1:54823506:A:G	0	54823506	G	A
1	chr1:54823632:C:A	0	54823632	A	C
1	chr1:54824087:T:G	0	54824087	G	T
1	chr1:54824242:A:G	0	54824242	G	A
1	chr1:54824394:TG:T	0	54824394	T	TG
1	chr1:54826875:C:T	0	54826875	T	C
1	chr1:54826940:C:T	0	54826940	T	C
1	chr1:54827211:A:G	0	54827211	G	A
1	chr1:54828067:T:G	0	54828067	G	T
1	chr1:54829049:T:C	0	54829049	C	T
1	chr1:54829330:A:G	0	54829330	G	A
1	chr1:54829347:A:T	0	54829347	T	A
1	chr1:54830137:T:C	0	54830137	C	T
1	chr1:54830177:T:C	0	54830177	C	T
1	chr1:54830249:T:A	0	54830249	A	T
1	chr1:54830258:T:C	0	54830258	C	T
1	chr1:54830560:T:C	0	54830560	C	T
1	chr1:54830591:A:G	0	54830591	G	A
1	chr1:54830663:G:A	0	54830663	A	G
1	chr1:54831640:C:T	0	54831640	T	C
1	chr1:54832005:C:G	0	54832005	G	C
1	chr1:54832311:A:G	0	54832311	G	A
1	chr1:54832358:TAGTTAACA:T	0	54832358	T	TAGTTAACA
1	chr1:54832835:C:T	0	54832835	T	C
1	chr1:54833332:A:G	0	54833332	G	A
1	chr1:54833466:C:T	0	54833466	T	C
1	chr1:54833671:T:C	0	54833671	C	T
1	chr1:54833820:T:C	0	54833820	C	T
1	chr1:54834828:G:A	0	54834828	A	G
1	chr1:54834941:A:G	0	54834941	G	A
1	chr1:54835129:G:A	0	54835129	A	G
1	chr1:54835259:T:G	0	54835259	G	T
1	chr1:54835352:T:C	0	54835352	C	T
1	chr1:54835547:T:C	0	54835547	C	T
1	chr1:54835636:T:C	0	54835636	C	T
1	chr1:54835765:C:T	0	54835765	T	C
1	chr1:54835805:A:G	0	54835805	G	A
1	chr1:54836011:T:G	0	54836011	G	T
1	chr1:54836596:CAGA:C	0	54836596	C	CAGA
1	chr1:54836716:G:T	0	54836716	T	G
1	chr1:54837024:A:G	0	54837024	G	A
1	chr1:54837766:A:G	0	54837766	G	A
1	chr1:54837845:C:G	0	54837845	G	C
1	chr1:54838079:A:T	0	54838079	T	A
1	chr1:54838109:T:G	0	54838109	G	T
1	chr1:54838280:C:T	0	54838280	T	C
1	chr1:54838347:G:A	0	54838347	A	G
1	chr1:54839010:A:G	0	54839010	G	A
1	chr1:54839130:GA:G	0	54839130	G	GA
1	chr1:54839163:C:T	0	54839163	T	C
1	chr1:54839297:G:A	0	54839297	A	G
1	chr1:54839362:A:T	0	54839362	T	A
1	chr1:54839412:C:G	0	54839412	G	C
1	chr1:54839557:T:C	0	54839557	C	T
1	chr1:54839850:G:A	0	54839850	A	G
1	chr1:54839893:G:A	0	54839893	A	G
1	chr1:54840058:T:G	0	54840058	G	T
1	chr1:54840094:A:C	0	54840094	C	A
1	chr1:54840208:G:C	0	54840208	C	G
1	chr1:54840756:A:C	0	54840756	C	A
1	chr1:54840945:G:A	0	54840945	A	G
1	chr1:54841066:T:C	0	54841066	C	T
1	chr1:54841085:G:A	0	54841085	A	G
1	chr1:54842020:C:A	0	54842020	A	C
1	chr1:54842352:G:C	0	54842352	C	G
1	chr1:54842402:T:C	0	54842402	C	T
1	chr1:54842548:C:T	0	54842548	T	C
1	chr1:54842936:G:C	0	54842936	C	G
1	chr1:54843106:C:T	0	54843106	T	C
1	chr1:54843234:C:T	0	54843234	T	C
1	chr1:54843478:T:TA	0	54843478	TA	T
1	chr1:54843606:A:C	0	54843606	C	A
1	chr1:54843608:C:T	0	54843608	T	C
1	chr1:54843681:A:G	0	54843681	G	A
1	chr1:54843760:A:G	0	54843760	G	A
1	chr1:54843770:C:T	0	54843770	T	C
1	chr1:54843914:C:A	0	54843914	A	C
1	chr1:54844010:T:C	0	54844010	C	T
1	chr1:54844027:G:A	0	54844027	A	G
1	chr1:54844272:C:T	0	54844272	T	C
1	chr1:54844639:A:T	0	54844639	T	A
1	chr1:54844753:C:T	0	54844753	T	C
1	chr1:54844943:C:T	0	54844943	T	C
1	chr1:54844989:T:G	0	54844989	G	T
1	chr1:54845138:G:A	0	54845138	A	G
1	chr1:54845280:A:G	0	54845280	G	A
1	chr1:54845677:C:T	0	54845677	T	C
1	chr1:54845779:C:T	0	54845779	T	C
1	chr1:54846130:C:T	0	54846130	T	C
1	chr1:54846695:A:G	0	54846695	G	A
1	chr1:54846765:C:T	0	54846765	T	C
1	chr1:54846767:T:C	0	54846767	C	T
1	chr1:54847131:G:A	0	54847131	A	G
1	chr1:54847165:A:G	0	54847165	G	A
1	chr1:54847226:G:C	0	54847226	C	G
1	chr1:54847340:C:T	0	54847340	T	C
1	chr1:54847488:G:A	0	54847488	A	G
1	chr1:54847879:T:C	0	54847879	C	T
1	chr1:54848001:T:C	0	54848001	C	T
1	chr1:54848024:A:G	0	54848024	G	A
1	chr1:54848469:C:T	0	54848469	T	C
1	chr1:54848560:G:A	0	54848560	A	G
1	chr1:54848657:G:C	0	54848657	C	G
1	chr1:54848691:G:C	0	54848691	C	G
1	chr1:54848709:A:G	0	54848709	G	A
1	chr1:54848780:TTA:T	0	54848780	T	TTA
1	chr1:54849415:C:T	0	54849415	T	C
1	chr1:54849938:C:G	0	54849938	G	C
1	chr1:54850649:A:G	0	54850649	G	A
1	chr1:54850745:G:A	0	54850745	A	G
1	chr1:54851909:A:G	0	54851909	G	A
1	chr1:54852012:G:A	0	54852012	A	G
1	chr1:54852435:C:T	0	54852435	T	C
1	chr1:54852673:T:C	0	54852673	C	T
1	chr1:54854229:A:G	0	54854229	G	A
1	chr1:54854262:GA:G	0	54854262	G	GA
1	chr1:54855350:T:C	0	54855350	C	T
1	chr1:54855830:C:T	0	54855830	T	C
1	chr1:54855878:G:A	0	54855878	A	G
1	chr1:54856563:T:C	0	54856563	C	T
1	chr1:54857017:TA:T	0	54857017	T	TA
1	chr1:54858136:G:A	0	54858136	A	G
1	chr1:54858477:C:T	0	54858477	T	C
1	chr1:54858699:G:A	0	54858699	A	G
1	chr1:54859196:G:T	0	54859196	T	G
1	chr1:54859291:TGA:T	0	54859291	T	TGA
1	chr1:54860121:T:C	0	54860121	C	T
1	chr1:54860467:C:G	0	54860467	G	C
1	chr1:54860672:A:C	0	54860672	C	A
1	chr1:54860753:G:A	0	54860753	A	G
1	chr1:54860813:G:A	0	54860813	A	G
1	chr1:54860847:G:A	0	54860847	A	G
1	chr1:54860913:G:A	0	54860913	A	G
1	chr1:54861047:A:G	0	54861047	G	A
1	chr1:54861260:A:G	0	54861260	G	A
1	chr1:54861694:C:A	0	54861694	A	C
1	chr1:54861729:A:C	0	54861729	C	A
1	chr1:54861819:C:T	0	54861819	T	C
1	chr1:54861916:C:T	0	54861916	T	C
1	chr1:54862199:CACAG:C	0	54862199	C	CACAG
1	chr1:54862267:T:C	0	54862267	C	T
1	chr1:54862478:C:T	0	54862478	T	C
1	chr1:54862931:C:T	0	54862931	T	C
1	chr1:54863432:T:C	0	54863432	C	T
1	chr1:54863846:C:T	0	54863846	T	C
1	chr1:54864664:TA:T	0	54864664	T	TA
1	chr1:54865083:G:C	0	54865083	C	G
1	chr1:54866330:T:C	0	54866330	C	T
1	chr1:54866669:AC:A	0	54866669	A	AC
1	chr1:54866863:C:G	0	54866863	G	C
1	chr1:54867462:G:T	0	54867462	T	G
1	chr1:54867540:A:G	0	54867540	G	A
1	chr1:54867780:A:G	0	54867780	G	A
1	chr1:54867927:G:A	0	54867927	A	G
1	chr1:54868111:T:C	0	54868111	C	T
1	chr1:54868192:C:T	0	54868192	T	C
1	chr1:54868664:CATTAACAGTGATGGTTATGAAGGCAATGTAATAGTTCTAATAAAAGATGGAT:C	0	54868664	C	CATTAACAGTGATGGTTATGAAGGCAATGTAATAGTTCTAATAAAAGATGGAT
1	chr1:54869022:G:A	0	54869022	A	G
1	chr1:54869629:T:C	0	54869629	C	T
1	chr1:54870036:G:A	0	54870036	A	G
1	chr1:54870094:C:T	0	54870094	T	C
1	chr1:54870494:A:G	0	54870494	G	A
1	chr1:54870716:A:G	0	54870716	G	A
1	chr1:54870822:CTTCCAAGTCTCTTACAATAAGCACAAATCCT:C	0	54870822	C	CTTCCAAGTCTCTTACAATAAGCACAAATCCT
1	chr1:54871773:T:C	0	54871773	C	T
1	chr1:54873006:A:G	0	54873006	G	A
1	chr1:54873413:C:T	0	54873413	T	C
1	chr1:54873599:C:T	0	54873599	T	C
1	chr1:54873680:T:C	0	54873680	C	T
1	chr1:54873711:G:A	0	54873711	A	G
1	chr1:54873765:G:T	0	54873765	T	G
1	chr1:54875433:C:T	0	54875433	T	C
1	chr1:54875678:G:T	0	54875678	T	G
1	chr1:54876242:T:G	0	54876242	G	T
1	chr1:54876379:C:T	0	54876379	T	C
1	chr1:54876813:T:C	0	54876813	C	T
1	chr1:54877363:GACTTCT:G	0	54877363	G	GACTTCT
1	chr1:54877534:C:T	0	54877534	T	C
1	chr1:54877820:G:A	0	54877820	A	G
1	chr1:54878393:A:T	0	54878393	T	A
1	chr1:54878810:A:G	0	54878810	G	A
1	chr1:54879095:A:G	0	54879095	G	A
1	chr1:54879182:G:A	0	54879182	A	G
1	chr1:54879482:A:T	0	54879482	T	A
1	chr1:54880164:C:T	0	54880164	T	C
1	chr1:54880192:G:A	0	54880192	A	G
1	chr1:54880515:A:G	0	54880515	G	A
1	chr1:54880752:T:A	0	54880752	A	T
1	chr1:54881435:A:G	0	54881435	G	A
1	chr1:54882573:C:A	0	54882573	A	C
1	chr1:54882636:A:G	0	54882636	G	A
1	chr1:54884196:C:T	0	54884196	T	C
1	chr1:54884350:A:G	0	54884350	G	A
1	chr1:54885427:A:G	0	54885427	G	A
1	chr1:54886052:G:A	0	54886052	A	G
1	chr1:54886283:G:A	0	54886283	A	G
1	chr1:54886292:G:A	0	54886292	A	G
1	chr1:54887670:G:C	0	54887670	C	G
1	chr1:54887697:T:G	0	54887697	G	T
1	chr1:54888520:G:A	0	54888520	A	G
1	chr1:54888629:C:A	0	54888629	A	C
1	chr1:54888662:C:T	0	54888662	T	C
1	chr1:54889436:A:G	0	54889436	G	A
1	chr1:54889464:C:T	0	54889464	T	C
1	chr1:54890964:C:T	0	54890964	T	C
1	chr1:54891038:A:G	0	54891038	G	A
1	chr1:54891069:C:T	0	54891069	T	C
1	chr1:54891992:A:C	0	54891992	C	A
1	chr1:54892247:A:T	0	54892247	T	A
1	chr1:54892786:C:T	0	54892786	T	C
1	chr1:54893558:A:C	0	54893558	C	A
1	chr1:54893788:T:C	0	54893788	C	T
1	chr1:54894083:G:A	0	54894083	A	G
1	chr1:54897663:G:A	0	54897663	A	G
1	chr1:54898990:A:C	0	54898990	C	A
1	chr1:54899179:A:G	0	54899179	G	A
1	chr1:54899237:A:G	0	54899237	G	A
1	chr1:54899277:C:G	0	54899277	G	C
1	chr1:54899757:T:C	0	54899757	C	T
1	chr1:54899773:A:G	0	54899773	G	A
1	chr1:54899948:G:A	0	54899948	A	G
1	chr1:54899952:CAT:C	0	54899952	C	CAT
1	chr1:54899963:A:G	0	54899963	G	A
1	chr1:54899971:A:G	0	54899971	G	A
1	chr1:54900185:G:A	0	54900185	A	G
1	chr1:54900218:C:A	0	54900218	A	C
1	chr1:54900240:G:A	0	54900240	A	G
1	chr1:54900457:T:C	0	54900457	C	T
1	chr1:54900673:T:C	0	54900673	C	T
1	chr1:54900849:G:A	0	54900849	A	G
1	chr1:54900911:G:A	0	54900911	A	G
1	chr1:54901567:T:C	0	54901567	C	T
1	chr1:54902441:CAG:C	0	54902441	C	CAG
1	chr1:54902458:G:A	0	54902458	A	G
1	chr1:54902549:G:A	0	54902549	A	G
1	chr1:54902895:C:T	0	54902895	T	C
1	chr1:54903164:G:A	0	54903164	A	G
1	chr1:54903578:C:T	0	54903578	T	C
1	chr1:54903972:G:A	0	54903972	A	G
1	chr1:54904501:G:A	0	54904501	A	G
1	chr1:54905744:G:A	0	54905744	A	G
1	chr1:54905870:G:A	0	54905870	A	G
1	chr1:54906692:G:A	0	54906692	A	G
1	chr1:54907425:C:A	0	54907425	A	C
1	chr1:54907499:C:T	0	54907499	T	C
1	chr1:54907710:T:A	0	54907710	A	T
1	chr1:54908733:TGA:T	0	54908733	T	TGA
1	chr1:54908865:G:A	0	54908865	A	G
1	chr1:54909328:C:T	0	54909328	T	C
1	chr1:54909715:G:A	0	54909715	A	G
1	chr1:54909917:G:A	0	54909917	A	G
1	chr1:54910763:A:G	0	54910763	G	A
1	chr1:54910958:G:A	0	54910958	A	G
1	chr1:54911073:G:A	0	54911073	A	G
1	chr1:54911171:C:T	0	54911171	T	C
1	chr1:54911267:G:A	0	54911267	A	G
1	chr1:54911930:C:T	0	54911930	T	C
1	chr1:54912179:G:A	0	54912179	A	G
1	chr1:54913279:GT:G	0	54913279	G	GT
1	chr1:54914266:G:A	0	54914266	A	G
1	chr1:54914974:T:C	0	54914974	C	T
1	chr1:54915522:C:T	0	54915522	T	C
1	chr1:54915728:G:A	0	54915728	A	G
1	chr1:54916499:G:T	0	54916499	T	G
1	chr1:54916740:G:A	0	54916740	A	G
1	chr1:54917675:A:G	0	54917675	G	A
1	chr1:54917791:A:G	0	54917791	G	A
1	chr1:54918211:T:C	0	54918211	C	T
1	chr1:54918379:G:GA	0	54918379	GA	G
1	chr1:54918758:C:T	0	54918758	T	C
1	chr1:54918867:T:A	0	54918867	A	T
1	chr1:54919168:C:T	0	54919168	T	C
1	chr1:54919913:C:T	0	54919913	T	C
1	chr1:54920054:T:C	0	54920054	C	T
1	chr1:54920494:C:T	0	54920494	T	C
1	chr1:54921366:T:G	0	54921366	G	T
1	chr1:54921452:C:T	0	54921452	T	C
1	chr1:54921689:C:T	0	54921689	T	C
1	chr1:54922633:G:C	0	54922633	C	G
1	chr1:54922704:G:T	0	54922704	T	G
1	chr1:54922711:T:C	0	54922711	C	T
1	chr1:54922807:G:A	0	54922807	A	G
1	chr1:54923025:C:T	0	54923025	T	C
1	chr1:54923804:C:T	0	54923804	T	C
1	chr1:54923835:A:G	0	54923835	G	A
1	chr1:54923836:AAAAG:A	0	54923836	A	AAAAG
1	chr1:54923875:T:C	0	54923875	C	T
1	chr1:54924497:G:A	0	54924497	A	G
1	chr1:54924694:C:T	0	54924694	T	C
1	chr1:54924996:T:C	0	54924996	C	T
1	chr1:54925409:C:G	0	54925409	G	C
1	chr1:54925595:T:C	0	54925595	C	T
1	chr1:54926709:GAGAGAC:G	0	54926709	G	GAGAGAC
1	chr1:54927017:C:T	0	54927017	T	C
1	chr1:54928426:G:A	0	54928426	A	G
1	chr1:54929384:A:G	0	54929384	G	A
1	chr1:54929419:T:C	0	54929419	C	T
1	chr1:54929516:C:T	0	54929516	T	C
1	chr1:54929730:A:T	0	54929730	T	A
1	chr1:54930171:T:C	0	54930171	C	T
1	chr1:54930536:A:G	0	54930536	G	A
1	chr1:54931029:G:T	0	54931029	T	G
1	chr1:54931056:G:A	0	54931056	A	G
1	chr1:54931254:A:G	0	54931254	G	A
1	chr1:54931337:T:C	0	54931337	C	T
1	chr1:54931396:G:C	0	54931396	C	G
1	chr1:54931733:T:C	0	54931733	C	T
1	chr1:54931943:G:A	0	54931943	A	G
1	chr1:54931990:C:T	0	54931990	T	C
1	chr1:54932061:A:G	0	54932061	G	A
1	chr1:54932583:G:T	0	54932583	T	G
1	chr1:54932604:C:T	0	54932604	T	C
1	chr1:54933037:C:G	0	54933037	G	C
1	chr1:54933259:G:A	0	54933259	A	G
1	chr1:54933449:A:G	0	54933449	G	A
1	chr1:54933614:C:T	0	54933614	T	C
1	chr1:54933618:T:C	0	54933618	C	T
1	chr1:54934275:A:C	0	54934275	C	A
1	chr1:54934589:A:G	0	54934589	G	A
1	chr1:54934955:A:G	0	54934955	G	A
1	chr1:54935014:T:C	0	54935014	C	T
1	chr1:54935253:T:C	0	54935253	C	T
1	chr1:54935497:G:A	0	54935497	A	G
1	chr1:54935755:A:T	0	54935755	T	A
1	chr1:54935840:T:C	0	54935840	C	T
1	chr1:54935897:G:A	0	54935897	A	G
1	chr1:54936394:C:T	0	54936394	T	C
1	chr1:54936768:C:T	0	54936768	T	C
1	chr1:54937070:T:C	0	54937070	C	T
1	chr1:54937095:A:G	0	54937095	G	A
1	chr1:54937247:C:T	0	54937247	T	C
1	chr1:54937738:T:C	0	54937738	C	T
1	chr1:54937829:T:G	0	54937829	G	T
1	chr1:54937895:A:G	0	54937895	G	A
1	chr1:54939859:A:G	0	54939859	G	A
1	chr1:54940177:G:T	0	54940177	T	G
1	chr1:54940531:A:G	0	54940531	G	A
1	chr1:54941014:G:C	0	54941014	C	G
1	chr1:54941527:A:G	0	54941527	G	A
1	chr1:54941621:C:A	0	54941621	A	C
1	chr1:54942149:T:C	0	54942149	C	T
1	chr1:54942483:C:T	0	54942483	T	C
1	chr1:54943451:C:T	0	54943451	T	C
1	chr1:54943521:C:A	0	54943521	A	C
1	chr1:54943728:C:T	0	54943728	T	C
1	chr1:54944941:TCTGGCACAAAGTAGGTA:T	0	54944941	T	TCTGGCACAAAGTAGGTA
1	chr1:54944990:G:A	0	54944990	A	G
1	chr1:54945206:C:T	0	54945206	T	C
1	chr1:54945215:C:T	0	54945215	T	C
1	chr1:54946931:C:T	0	54946931	T	C
1	chr1:54946996:G:A	0	54946996	A	G
1	chr1:54947266:T:C	0	54947266	C	T
1	chr1:54947548:T:C	0	54947548	C	T
1	chr1:54947688:A:C	0	54947688	C	A
1	chr1:54948600:G:A	0	54948600	A	G
1	chr1:54950562:A:G	0	54950562	G	A
1	chr1:54950732:C:T	0	54950732	T	C
1	chr1:54950771:A:T	0	54950771	T	A
1	chr1:54950799:A:AT	0	54950799	AT	A
1	chr1:54951102:C:T	0	54951102	T	C
1	chr1:54951259:G:A	0	54951259	A	G
1	chr1:54951280:C:A	0	54951280	A	C
1	chr1:54951301:G:A	0	54951301	A	G
1	chr1:54951351:G:A	0	54951351	A	G
1	chr1:54951697:T:C	0	54951697	C	T
1	chr1:54951922:T:G	0	54951922	G	T
1	chr1:54952315:C:T	0	54952315	T	C
1	chr1:54952590:A:G	0	54952590	G	A
1	chr1:54952605:C:A	0	54952605	A	C
1	chr1:54953303:C:T	0	54953303	T	C
1	chr1:54954182:C:T	0	54954182	T	C
1	chr1:54954450:G:A	0	54954450	A	G
1	chr1:54954664:T:C	0	54954664	C	T
1	chr1:54955256:A:C	0	54955256	C	A
1	chr1:54955772:C:G	0	54955772	G	C
1	chr1:54956069:A:T	0	54956069	T	A
1	chr1:54956581:C:T	0	54956581	T	C
1	chr1:54957560:A:T	0	54957560	T	A
1	chr1:54958117:A:G	0	54958117	G	A
1	chr1:54958585:A:G	0	54958585	G	A
1	chr1:54958676:T:G	0	54958676	G	T
1	chr1:54958926:C:T	0	54958926	T	C
1	chr1:54958940:T:C	0	54958940	C	T
1	chr1:54959803:G:A	0	54959803	A	G
1	chr1:54960228:C:T	0	54960228	T	C
1	chr1:54960515:TTAA:T	0	54960515	T	TTAA
1	chr1:54960704:T:A	0	54960704	A	T
1	chr1:54960768:G:A	0	54960768	A	G
1	chr1:54961164:A:G	0	54961164	G	A
1	chr1:54961573:G:A	0	54961573	A	G
1	chr1:54961645:C:T	0	54961645	T	C
1	chr1:54961988:T:A	0	54961988	A	T
1	chr1:54962160:C:T	0	54962160	T	C
1	chr1:54962238:T:G	0	54962238	G	T
1	chr1:54962631:C:A	0	54962631	A	C
1	chr1:54962861:C:A	0	54962861	A	C
1	chr1:54962901:T:C	0	54962901	C	T
1	chr1:54963462:C:T	0	54963462	T	C
1	chr1:54963552:T:C	0	54963552	C	T
1	chr1:54963904:C:T	0	54963904	T	C
1	chr1:54964115:A:G	0	54964115	G	A
1	chr1:54964698:G:T	0	54964698	T	G
1	chr1:54964715:T:C	0	54964715	C	T
1	chr1:54964720:A:G	0	54964720	G	A
1	chr1:54964961:G:A	0	54964961	A	G
1	chr1:54965330:G:A	0	54965330	A	G
1	chr1:54965343:G:A	0	54965343	A	G
1	chr1:54965377:A:G	0	54965377	G	A
1	chr1:54965399:G:A	0	54965399	A	G
1	chr1:54965613:A:G	0	54965613	G	A
1	chr1:54965821:T:C	0	54965821	C	T
1	chr1:54966077:C:G	0	54966077	G	C
1	chr1:54966260:T:C	0	54966260	C	T
1	chr1:54966452:A:T	0	54966452	T	A
1	chr1:54967011:T:A	0	54967011	A	T
1	chr1:54967125:A:G	0	54967125	G	A
1	chr1:54967155:C:T	0	54967155	T	C
1	chr1:54967484:C:G	0	54967484	G	C
1	chr1:54967627:T:C	0	54967627	C	T
1	chr1:54967857:C:T	0	54967857	T	C
1	chr1:54968170:G:A	0	54968170	A	G
1	chr1:54968305:G:A	0	54968305	A	G
1	chr1:54968330:G:A	0	54968330	A	G
1	chr1:54968543:C:T	0	54968543	T	C
1	chr1:54968834:C:T	0	54968834	T	C
1	chr1:54968841:A:G	0	54968841	G	A
1	chr1:54968860:G:A	0	54968860	A	G
1	chr1:54968975:G:A	0	54968975	A	G
1	chr1:54969070:G:T	0	54969070	T	G
1	chr1:54969258:G:T	0	54969258	T	G
1	chr1:54969913:A:G	0	54969913	G	A
1	chr1:54970298:A:G	0	54970298	G	A
1	chr1:54970388:A:G	0	54970388	G	A
1	chr1:54970820:C:T	0	54970820	T	C
1	chr1:54971117:T:C	0	54971117	C	T
1	chr1:54971431:A:G	0	54971431	G	A
1	chr1:54971451:G:A	0	54971451	A	G
1	chr1:54973252:C:T	0	54973252	T	C
1	chr1:54974283:T:C	0	54974283	C	T
1	chr1:54974966:C:T	0	54974966	T	C
1	chr1:54975149:C:T	0	54975149	T	C
1	chr1:54975194:C:T	0	54975194	T	C
1	chr1:54975367:T:C	0	54975367	C	T
1	chr1:54975432:C:G	0	54975432	G	C
1	chr1:54976459:C:T	0	54976459	T	C
1	chr1:54976684:A:G	0	54976684	G	A
1	chr1:54977846:C:A	0	54977846	A	C
1	chr1:54979450:G:A	0	54979450	A	G
1	chr1:54979613:C:T	0	54979613	T	C
1	chr1:54980700:C:A	0	54980700	A	C
1	chr1:54980991:G:C	0	54980991	C	G
1	chr1:54980998:C:T	0	54980998	T	C
1	chr1:54981597:A:G	0	54981597	G	A
1	chr1:54982031:G:T	0	54982031	T	G
1	chr1:54982293:A:G	0	54982293	G	A
1	chr1:54982305:A:G	0	54982305	G	A
1	chr1:54982380:G:C	0	54982380	C	G
1	chr1:54982741:C:T	0	54982741	T	C
1	chr1:54983169:A:G	0	54983169	G	A
1	chr1:54983600:C:T	0	54983600	T	C
1	chr1:54983644:A:C	0	54983644	C	A
1	chr1:54984190:A:G	0	54984190	G	A
1	chr1:54984482:A:C	0	54984482	C	A
1	chr1:54984548:G:A	0	54984548	A	G
1	chr1:54985389:G:A	0	54985389	A	G
1	chr1:54985768:TC:T	0	54985768	T	TC
1	chr1:54985810:C:T	0	54985810	T	C
1	chr1:54985891:C:T	0	54985891	T	C
1	chr1:54988183:T:C	0	54988183	C	T
1	chr1:54989471:A:G	0	54989471	G	A
1	chr1:54990002:T:C	0	54990002	C	T
1	chr1:54990657:C:T	0	54990657	T	C
1	chr1:54990763:C:T	0	54990763	T	C
1	chr1:54990769:G:A	0	54990769	A	G
1	chr1:54990780:C:T	0	54990780	T	C
1	chr1:54990863:C:T	0	54990863	T	C
1	chr1:54991087:C:T	0	54991087	T	C
1	chr1:54991257:T:G	0	54991257	G	T
1	chr1:54991323:T:C	0	54991323	C	T
1	chr1:54992037:G:A	0	54992037	A	G
1	chr1:54992142:C:T	0	54992142	T	C
1	chr1:54992470:G:A	0	54992470	A	G
1	chr1:54992602:A:G	0	54992602	G	A
1	chr1:54993018:G:A	0	54993018	A	G
1	chr1:54993180:C:T	0	54993180	T	C
1	chr1:54993482:C:G	0	54993482	G	C
1	chr1:54993811:C:T	0	54993811	T	C
1	chr1:54994102:C:T	0	54994102	T	C
1	chr1:54994119:C:A	0	54994119	A	C
1	chr1:54994534:G:T	0	54994534	T	G
1	chr1:54994584:C:T	0	54994584	T	C
1	chr1:54995411:G:A	0	54995411	A	G
1	chr1:54995821:G:A	0	54995821	A	G
1	chr1:54996007:C:T	0	54996007	T	C
1	chr1:54996123:A:G	0	54996123	G	A
1	chr1:54997413:A:G	0	54997413	G	A
1	chr1:54997708:G:A	0	54997708	A	G
1	chr1:54998441:A:G	0	54998441	G	A
1	chr1:54998647:C:T	0	54998647	T	C
1	chr1:54998926:C:T	0	54998926	T	C
1	chr1:54998946:G:A	0	54998946	A	G
1	chr1:54999313:G:A	0	54999313	A	G
1	chr1:54999921:G:T	0	54999921	T	G
1	chr1:55000124:G:A	0	55000124	A	G
1	chr1:55000630:C:T	0	55000630	T	C
1	chr1:55000919:C:G	0	55000919	G	C
1	chr1:55001179:G:C	0	55001179	C	G
1	chr1:55001562:C:G	0	55001562	G	C
1	chr1:55002367:G:A	0	55002367	A	G
1	chr1:55003246:G:T	0	55003246	T	G
1	chr1:55005149:T:G	0	55005149	G	T
1	chr1:55005556:G:A	0	55005556	A	G
1	chr1:55005795:T:C	0	55005795	C	T
1	chr1:55006096:T:C	0	55006096	C	T
1	chr1:55006692:G:A	0	55006692	A	G
1	chr1:55008803:C:G	0	55008803	G	C
1	chr1:55009006:A:G	0	55009006	G	A
1	chr1:55009099:T:C	0	55009099	C	T
1	chr1:55009265:G:A	0	55009265	A	G
1	chr1:55009431:A:C	0	55009431	C	A
1	chr1:55010215:G:A	0	55010215	A	G
1	chr1:55010293:T:C	0	55010293	C	T
1	chr1:55010505:A:G	0	55010505	G	A
1	chr1:55010722:T:C	0	55010722	C	T
1	chr1:55012297:C:T	0	55012297	T	C
1	chr1:55012346:G:A	0	55012346	A	G
1	chr1:55013005:T:G	0	55013005	G	T
1	chr1:55013433:C:G	0	55013433	G	C
1	chr1:55013525:G:A	0	55013525	A	G
1	chr1:55014294:C:T	0	55014294	T	C
1	chr1:55014401:T:C	0	55014401	C	T
1	chr1:55014538:G:A	0	55014538	A	G
1	chr1:55014688:G:A	0	55014688	A	G
1	chr1:55014831:T:C	0	55014831	C	T
1	chr1:55015431:G:A	0	55015431	A	G
1	chr1:55016075:T:A	0	55016075	A	T
1	chr1:55016096:A:G	0	55016096	G	A
1	chr1:55016159:G:C	0	55016159	C	G
1	chr1:55016418:G:A	0	55016418	A	G
1	chr1:55017925:C:T	0	55017925	T	C
1	chr1:55018208:T:C	0	55018208	C	T
1	chr1:55018318:C:T	0	55018318	T	C
1	chr1:55018909:T:C	0	55018909	C	T
1	chr1:55019425:T:C	0	55019425	C	T
1	chr1:55020244:A:G	0	55020244	G	A
1	chr1:55020391:G:A	0	55020391	A	G
1	chr1:55020444:G:A	0	55020444	A	G
1	chr1:55020533:C:G	0	55020533	G	C
1	chr1:55020688:G:A	0	55020688	A	G
1	chr1:55021078:G:A	0	55021078	A	G
1	chr1:55021673:C:G	0	55021673	G	C
1	chr1:55021961:A:T	0	55021961	T	A
1	chr1:55021975:A:G	0	55021975	G	A
1	chr1:55021995:A:T	0	55021995	T	A
1	chr1:55022113:A:G	0	55022113	G	A
1	chr1:55022389:G:C	0	55022389	C	G
1	chr1:55022696:A:G	0	55022696	G	A
1	chr1:55023017:C:T	0	55023017	T	C
1	chr1:55023316:G:A	0	55023316	A	G
1	chr1:55023409:C:G	0	55023409	G	C
1	chr1:55023567:G:A	0	55023567	A	G
1	chr1:55023714:G:A	0	55023714	A	G
1	chr1:55023987:A:G	0	55023987	G	A
1	chr1:55024258:C:T	0	55024258	T	C
1	chr1:55024503:A:G	0	55024503	G	A
1	chr1:55024609:C:T	0	55024609	T	C
1	chr1:55024673:A:T	0	55024673	T	A
1	chr1:55024683:A:G	0	55024683	G	A
1	chr1:55025030:TCTGA:T	0	55025030	T	TCTGA
1	chr1:55026426:G:A	0	55026426	A	G
1	chr1:55026517:C:T	0	55026517	T	C
1	chr1:55026959:C:T	0	55026959	T	C
1	chr1:55027046:C:T	0	55027046	T	C
1	chr1:55027116:T:A	0	55027116	A	T
1	chr1:55027422:C:T	0	55027422	T	C
1	chr1:55027449:C:T	0	55027449	T	C
1	chr1:55027999:C:G	0	55027999	G	C
1	chr1:55028117:C:T	0	55028117	T	C
1	chr1:55028170:CG:C	0	55028170	C	CG
1	chr1:55028366:A:C	0	55028366	C	A
1	chr1:55028628:C:T	0	55028628	T	C
1	chr1:55029009:C:T	0	55029009	T	C
1	chr1:55029062:T:C	0	55029062	C	T
1	chr1:55029204:A:G	0	55029204	G	A
1	chr1:55029233:G:A	0	55029233	A	G
1	chr1:55029690:T:C	0	55029690	C	T
1	chr1:55030071:T:C	0	55030071	C	T
1	chr1:55030458:G:A	0	55030458	A	G
1	chr1:55030776:T:A	0	55030776	A	T
1	chr1:55030883:T:C	0	55030883	C	T
1	chr1:55030885:A:C	0	55030885	C	A
1	chr1:55031463:C:G	0	55031463	G	C
1	chr1:55031629:C:T	0	55031629	T	C
1	chr1:55032073:T:TG	0	55032073	TG	T
1	chr1:55032521:C:T	0	55032521	T	C
1	chr1:55032870:T:C	0	55032870	C	T
1	chr1:55033191:T:A	0	55033191	A	T
1	chr1:55033483:C:T	0	55033483	T	C
1	chr1:55034267:C:T	0	55034267	T	C
1	chr1:55034352:C:A	0	55034352	A	C
1	chr1:55034496:C:G	0	55034496	G	C
1	chr1:55034533:T:C	0	55034533	C	T
1	chr1:55034756:A:G	0	55034756	G	A
1	chr1:55035303:C:T	0	55035303	T	C
1	chr1:55036464:C:G	0	55036464	G	C
1	chr1:55036754:AAAGTT:A	0	55036754	A	AAAGTT
1	chr1:55036999:C:A	0	55036999	A	C
1	chr1:55037020:T:C	0	55037020	C	T
1	chr1:55037775:A:G	0	55037775	G	A
1	chr1:55038913:A:G	0	55038913	G	A
1	chr1:55038977:G:A	0	55038977	A	G
1	chr1:55040188:G:A	0	55040188	A	G
1	chr1:55040253:C:T	0	55040253	T	C
1	chr1:55040430:C:G	0	55040430	G	C
1	chr1:55041976:C:T	0	55041976	T	C
1	chr1:55042513:T:A	0	55042513	A	T
1	chr1:55043540:G:C	0	55043540	C	G
1	chr1:55043682:C:T	0	55043682	T	C
1	chr1:55044199:T:C	0	55044199	C	T
1	chr1:55044227:C:T	0	55044227	T	C
1	chr1:55044266:T:C	0	55044266	C	T
1	chr1:55044601:AC:A	0	55044601	A	AC
1	chr1:55045298:T:C	0	55045298	C	T
1	chr1:55045395:T:C	0	55045395	C	T
1	chr1:55046876:T:C	0	55046876	C	T
1	chr1:55047209:G:C	0	55047209	C	G
1	chr1:55047322:G:A	0	55047322	A	G
1	chr1:55047370:C:T	0	55047370	T	C
1	chr1:55047388:T:C	0	55047388	C	T
1	chr1:55047510:C:T	0	55047510	T	C
1	chr1:55048052:T:A	0	55048052	A	T
1	chr1:55048373:G:T	0	55048373	T	G
1	chr1:55048400:C:G	0	55048400	G	C
1	chr1:55048509:T:C	0	55048509	C	T
1	chr1:55048542:G:T	0	55048542	T	G
1	chr1:55048938:A:T	0	55048938	T	A
1	chr1:55049808:C:T	0	55049808	T	C
1	chr1:55049995:CACG:C	0	55049995	C	CACG
1	chr1:55050331:C:A	0	55050331	A	C
1	chr1:55050515:C:T	0	55050515	T	C
1	chr1:55050835:A:G	0	55050835	G	A
1	chr1:55051040:C:T	0	55051040	T	C
1	chr1:55051628:A:G	0	55051628	G	A
1	chr1:55052420:G:A	0	55052420	A	G
1	chr1:55052614:G:A	0	55052614	A	G
1	chr1:55052643:C:T	0	55052643	T	C
1	chr1:55052794:A:G	0	55052794	G	A
1	chr1:55052855:C:A	0	55052855	A	C
1	chr1:55053079:C:T	0	55053079	T	C
1	chr1:55053155:A:G	0	55053155	G	A
1	chr1:55053395:A:T	0	55053395	T	A
1	chr1:55053558:A:T	0	55053558	T	A
1	chr1:55053565:C:T	0	55053565	T	C
1	chr1:55054190:C:T	0	55054190	T	C
1	chr1:55054298:G:A	0	55054298	A	G
1	chr1:55054539:G:A	0	55054539	A	G
1	chr1:55054592:T:C	0	55054592	C	T
1	chr1:55054772:A:G	0	55054772	G	A
1	chr1:55054874:A:G	0	55054874	G	A
1	chr1:55055191:A:G	0	55055191	G	A
1	chr1:55055436:G:A	0	55055436	A	G
1	chr1:55055522:C:T	0	55055522	T	C
1	chr1:55055640:G:T	0	55055640	T	G
1	chr1:55055679:C:T	0	55055679	T	C
1	chr1:55056410:A:C	0	55056410	C	A
1	chr1:55056752:G:A	0	55056752	A	G
1	chr1:55056939:CT:C	0	55056939	C	CT
1	chr1:55057001:C:T	0	55057001	T	C
1	chr1:55057688:A:G	0	55057688	G	A
1	chr1:55057810:C:T	0	55057810	T	C
1	chr1:55058311:C:T	0	55058311	T	C
1	chr1:55058524:A:G	0	55058524	G	A
1	chr1:55058564:G:A	0	55058564	A	G
1	chr1:55059169:G:A	0	55059169	A	G
1	chr1:55059726:C:T	0	55059726	T	C
1	chr1:55059727:G:A	0	55059727	A	G
1	chr1:55060195:C:T	0	55060195	T	C
1	chr1:55061012:G:A	0	55061012	A	G
1	chr1:55061650:G:A	0	55061650	A	G
1	chr1:55061806:A:G	0	55061806	G	A
1	chr1:55062245:C:T	0	55062245	T	C
1	chr1:55062956:G:A	0	55062956	A	G
1	chr1:55063134:G:C	0	55063134	C	G
1	chr1:55063514:G:A	0	55063514	A	G
1	chr1:55064155:C:T	0	55064155	T	C
1	chr1:55064944:A:ATGAG	0	55064944	ATGAG	A
1	chr1:55065463:T:C	0	55065463	C	T
1	chr1:55065855:G:T	0	55065855	T	G
1	chr1:55067069:G:C	0	55067069	C	G
1	chr1:55068138:T:C	0	55068138	C	T
1	chr1:55070853:G:A	0	55070853	A	G
1	chr1:55072293:G:A	0	55072293	A	G
1	chr1:55072789:C:T	0	55072789	T	C
1	chr1:55072879:T:G	0	55072879	G	T
1	chr1:55073230:A:G	0	55073230	G	A
1	chr1:55074827:T:C	0	55074827	C	T
1	chr1:55075501:A:G	0	55075501	G	A
1	chr1:55076930:T:C	0	55076930	C	T
1	chr1:55077406:T:C	0	55077406	C	T
1	chr1:55078018:A:G	0	55078018	G	A
1	chr1:55079842:C:G	0	55079842	G	C
1	chr1:55081023:T:C	0	55081023	C	T
1	chr1:55081222:T:C	0	55081222	C	T
1	chr1:55086600:A:G	0	55086600	G	A
1	chr1:55086896:C:T	0	55086896	T	C
1	chr1:55086963:C:T	0	55086963	T	C
1	chr1:55087431:A:C	0	55087431	C	A
1	chr1:55088048:A:T	0	55088048	T	A
1	chr1:55089171:G:A	0	55089171	A	G
1	chr1:55089612:G:A	0	55089612	A	G
1	chr1:55090073:T:C	0	55090073	C	T
1	chr1:55090755:T:A	0	55090755	A	T
1	chr1:55090889:A:G	0	55090889	G	A
1	chr1:55091243:T:C	0	55091243	C	T
1	chr1:55091394:T:G	0	55091394	G	T
1	chr1:55091867:T:C	0	55091867	C	T
1	chr1:55092988:A:G	0	55092988	G	A
1	chr1:55093481:T:C	0	55093481	C	T
1	chr1:55096220:C:G	0	55096220	G	C
1	chr1:55096349:A:G	0	55096349	G	A
1	chr1:55098353:T:C	0	55098353	C	T
1	chr1:55100738:TTAGTC:T	0	55100738	T	TTAGTC
1	chr1:55101282:A:G	0	55101282	G	A
1	chr1:55101443:TA:T	0	55101443	T	TA
1	chr1:55101737:A:G	0	55101737	G	A
1	chr1:55103305:G:T	0	55103305	T	G
1	chr1:55103517:C:A	0	55103517	A	C
1	chr1:55103767:G:A	0	55103767	A	G
1	chr1:55104458:G:A	0	55104458	A	G
1	chr1:55106892:A:C	0	55106892	C	A
1	chr1:55107194:G:A	0	55107194	A	G
1	chr1:55107619:G:A	0	55107619	A	G
1	chr1:55108691:G:A	0	55108691	A	G
1	chr1:55108926:C:T	0	55108926	T	C
1	chr1:55109997:A:C	0	55109997	C	A
1	chr1:55111280:TTAAA:T	0	55111280	T	TTAAA
1	chr1:55113158:AAG:A	0	55113158	A	AAG
1	chr1:55113401:A:G	0	55113401	G	A
1	chr1:55113682:A:G	0	55113682	G	A
1	chr1:55113947:G:A	0	55113947	A	G
1	chr1:55115257:G:A	0	55115257	A	G
1	chr1:55115947:C:T	0	55115947	T	C
1	chr1:55116885:G:T	0	55116885	T	G
1	chr1:55116998:A:G	0	55116998	G	A
1	chr1:55117620:C:T	0	55117620	T	C
1	chr1:55120008:G:A	0	55120008	A	G
1	chr1:55121721:T:C	0	55121721	C	T
1	chr1:55124792:C:T	0	55124792	T	C
1	chr1:55125114:CTT:C	0	55125114	C	CTT
1	chr1:55125155:G:A	0	55125155	A	G
1	chr1:55127683:A:G	0	55127683	G	A
1	chr1:55127847:A:G	0	55127847	G	A
1	chr1:55127873:A:G	0	55127873	G	A
1	chr1:55129295:T:G	0	55129295	G	T
1	chr1:55130711:T:C	0	55130711	C	T
1	chr1:55130914:A:G	0	55130914	G	A
1	chr1:55131043:C:T	0	55131043	T	C
1	chr1:55132873:A:G	0	55132873	G	A
1	chr1:55133380:T:C	0	55133380	C	T
1	chr1:55133546:C:A	0	55133546	A	C
1	chr1:55134679:C:T	0	55134679	T	C
1	chr1:55135666:G:A	0	55135666	A	G
1	chr1:55136971:A:C	0	55136971	C	A
1	chr1:55137294:C:T	0	55137294	T	C
1	chr1:55139722:T:C	0	55139722	C	T
1	chr1:55142332:C:T	0	55142332	T	C
1	chr1:55144584:T:C	0	55144584	C	T
1	chr1:55144751:A:G	0	55144751	G	A
1	chr1:55144959:C:T	0	55144959	T	C
1	chr1:55145302:A:G	0	55145302	G	A
1	chr1:55148363:CAT:C	0	55148363	C	CAT
1	chr1:55151081:T:C	0	55151081	C	T
1	chr1:55151182:TA:T	0	55151182	T	TA
1	chr1:55151844:T:G	0	55151844	G	T
1	chr1:55153176:G:A	0	55153176	A	G
1	chr1:55153749:G:A	0	55153749	A	G
1	chr1:55153780:ATAC:A	0	55153780	A	ATAC
1	chr1:55156274:G:T	0	55156274	T	G
1	chr1:55157701:G:A	0	55157701	A	G
1	chr1:55157996:T:C	0	55157996	C	T
1	chr1:55158084:G:A	0	55158084	A	G
1	chr1:55161003:G:A	0	55161003	A	G
1	chr1:55161279:G:A	0	55161279	A	G
1	chr1:55161687:C:T	0	55161687	T	C
1	chr1:55161852:C:G	0	55161852	G	C
1	chr1:55163716:C:A	0	55163716	A	C
1	chr1:55164043:T:C	0	55164043	C	T
1	chr1:55164478:T:C	0	55164478	C	T
1	chr1:55164531:A:G	0	55164531	G	A
1	chr1:55165977:G:T	0	55165977	T	G
1	chr1:55171947:A:G	0	55171947	G	A
1	chr1:55172402:G:A	0	55172402	A	G
1	chr1:55172873:T:C	0	55172873	C	T
1	chr1:55173403:T:C	0	55173403	C	T
1	chr1:55177218:T:C	0	55177218	C	T
1	chr1:55178164:TA:T	0	55178164	T	TA
1	chr1:55178593:C:T	0	55178593	T	C
1	chr1:55180333:C:T	0	55180333	T	C
1	chr1:55181599:T:C	0	55181599	C	T
1	chr1:55184969:T:A	0	55184969	A	T
1	chr1:55185613:T:G	0	55185613	G	T
1	chr1:55187118:A:G	0	55187118	G	A
1	chr1:55187310:G:T	0	55187310	T	G
1	chr1:55187915:C:T	0	55187915	T	C
1	chr1:55189144:T:C	0	55189144	C	T
1	chr1:55190402:G:T	0	55190402	T	G
1	chr1:55191651:C:T	0	55191651	T	C
1	chr1:55194619:G:C	0	55194619	C	G
1	chr1:55197007:C:T	0	55197007	T	C
1	chr1:55197699:A:G	0	55197699	G	A
1	chr1:55198387:G:C	0	55198387	C	G
1	chr1:55198916:C:T	0	55198916	T	C
1	chr1:55199314:A:C	0	55199314	C	A
1	chr1:55199829:C:T	0	55199829	T	C
1	chr1:55200804:C:A	0	55200804	A	C
1	chr1:55200847:C:T	0	55200847	T	C
1	chr1:55204747:C:T	0	55204747	T	C
1	chr1:55206520:C:T	0	55206520	T	C
1	chr1:55207747:T:G	0	55207747	G	T
1	chr1:55207998:G:A	0	55207998	A	G
1	chr1:55208131:A:G	0	55208131	G	A
1	chr1:55210626:G:T	0	55210626	T	G
1	chr1:55211075:C:T	0	55211075	T	C
1	chr1:55213327:A:G	0	55213327	G	A
1	chr1:55213993:T:A	0	55213993	A	T
1	chr1:55216213:A:T	0	55216213	T	A
1	chr1:55216272:A:T	0	55216272	T	A
1	chr1:55216409:C:T	0	55216409	T	C
1	chr1:55217930:CAAGT:C	0	55217930	C	CAAGT
1	chr1:55218346:A:G	0	55218346	G	A
1	chr1:55218724:A:G	0	55218724	G	A
1	chr1:55219114:A:T	0	55219114	T	A
1	chr1:55219155:C:T	0	55219155	T	C
1	chr1:55219478:T:C	0	55219478	C	T
1	chr1:55219671:A:G	0	55219671	G	A
1	chr1:55219696:G:C	0	55219696	C	G
1	chr1:55219712:C:T	0	55219712	T	C
1	chr1:55219919:A:G	0	55219919	G	A
1	chr1:55219964:G:A	0	55219964	A	G
1	chr1:55220440:T:C	0	55220440	C	T
1	chr1:55220555:T:G	0	55220555	G	T
1	chr1:55220943:A:G	0	55220943	G	A
1	chr1:55220969:G:C	0	55220969	C	G
1	chr1:55221403:C:G	0	55221403	G	C
1	chr1:55221754:C:A	0	55221754	A	C
1	chr1:55221937:T:C	0	55221937	C	T
1	chr1:55223482:A:T	0	55223482	T	A
1	chr1:55224113:A:G	0	55224113	G	A
1	chr1:55224208:G:A	0	55224208	A	G
1	chr1:55224574:G:A	0	55224574	A	G
1	chr1:55225458:G:A	0	55225458	A	G
1	chr1:55225711:T:C	0	55225711	C	T
1	chr1:55225758:G:A	0	55225758	A	G
1	chr1:55226016:G:T	0	55226016	T	G
1	chr1:55227134:T:C	0	55227134	C	T
1	chr1:55227726:T:C	0	55227726	C	T
1	chr1:55227853:T:G	0	55227853	G	T
1	chr1:55227887:T:C	0	55227887	C	T
1	chr1:55228413:T:C	0	55228413	C	T
1	chr1:55228820:C:T	0	55228820	T	C
1	chr1:55228821:G:A	0	55228821	A	G
1	chr1:55229074:C:T	0	55229074	T	C
1	chr1:55229608:A:T	0	55229608	T	A
1	chr1:55229775:T:A	0	55229775	A	T
1	chr1:55229862:C:T	0	55229862	T	C
1	chr1:55229931:C:T	0	55229931	T	C
1	chr1:55230874:G:A	0	55230874	A	G
1	chr1:55231520:G:A	0	55231520	A	G
1	chr1:55233350:G:A	0	55233350	A	G
1	chr1:55234141:C:G	0	55234141	G	C
1	chr1:55235488:A:G	0	55235488	G	A
1	chr1:55236199:C:T	0	55236199	T	C
1	chr1:55236620:A:G	0	55236620	G	A
1	chr1:55237380:A:G	0	55237380	G	A
1	chr1:55237445:G:A	0	55237445	A	G
1	chr1:55237599:A:G	0	55237599	G	A
1	chr1:55237693:C:T	0	55237693	T	C
1	chr1:55237741:A:T	0	55237741	T	A
1	chr1:55237900:G:T	0	55237900	T	G
1	chr1:55238117:T:C	0	55238117	C	T
1	chr1:55238280:CT:C	0	55238280	C	CT
1	chr1:55238318:C:T	0	55238318	T	C
1	chr1:55238864:G:A	0	55238864	A	G
1	chr1:55239009:T:C	0	55239009	C	T
1	chr1:55239222:T:C	0	55239222	C	T
1	chr1:55239520:C:T	0	55239520	T	C
1	chr1:55239699:GT:G	0	55239699	G	GT
1	chr1:55239810:A:G	0	55239810	G	A
1	chr1:55239940:A:T	0	55239940	T	A
1	chr1:55239942:T:A	0	55239942	A	T
1	chr1:55240038:A:G	0	55240038	G	A
1	chr1:55240043:A:G	0	55240043	G	A
1	chr1:55240501:A:G	0	55240501	G	A
1	chr1:55240730:A:G	0	55240730	G	A
1	chr1:55241366:C:T	0	55241366	T	C
1	chr1:55241800:A:G	0	55241800	G	A
1	chr1:55242181:G:A	0	55242181	A	G
1	chr1:55242200:G:A	0	55242200	A	G
1	chr1:55242301:C:T	0	55242301	T	C
1	chr1:55243065:A:G	0	55243065	G	A
1	chr1:55243322:T:G	0	55243322	G	T
1	chr1:55243356:G:A	0	55243356	A	G
1	chr1:55243767:A:G	0	55243767	G	A
1	chr1:55244327:G:C	0	55244327	C	G
1	chr1:55245792:A:G	0	55245792	G	A
1	chr1:55246294:A:G	0	55246294	G	A
1	chr1:55246407:A:G	0	55246407	G	A
1	chr1:55246588:T:C	0	55246588	C	T
1	chr1:55246662:T:C	0	55246662	C	T
1	chr1:55246685:T:C	0	55246685	C	T
1	chr1:55246795:T:C	0	55246795	C	T
1	chr1:55247421:G:A	0	55247421	A	G
1	chr1:55247737:A:C	0	55247737	C	A
1	chr1:55247955:G:A	0	55247955	A	G
1	chr1:55247998:G:A	0	55247998	A	G
1	chr1:55248288:C:T	0	55248288	T	C
1	chr1:55248542:G:A	0	55248542	A	G
1	chr1:55249377:C:T	0	55249377	T	C
1	chr1:55249739:C:T	0	55249739	T	C
1	chr1:55250824:G:A	0	55250824	A	G
1	chr1:55252794:A:G	0	55252794	G	A
1	chr1:55253338:A:G	0	55253338	G	A
1	chr1:55253369:A:T	0	55253369	T	A
1	chr1:55253454:A:G	0	55253454	G	A
1	chr1:55253493:G:T	0	55253493	T	G
1	chr1:55254664:A:G	0	55254664	G	A
1	chr1:55255001:C:T	0	55255001	T	C
1	chr1:55255404:A:T	0	55255404	T	A
1	chr1:55256731:G:A	0	55256731	A	G
1	chr1:55257768:C:T	0	55257768	T	C
1	chr1:55258144:G:A	0	55258144	A	G
1	chr1:55258375:A:G	0	55258375	G	A
1	chr1:55259031:A:G	0	55259031	G	A
1	chr1:55259372:G:C	0	55259372	C	G
1	chr1:55259503:C:T	0	55259503	T	C
1	chr1:55259527:A:G	0	55259527	G	A
1	chr1:55259670:A:G	0	55259670	G	A
1	chr1:55260846:T:C	0	55260846	C	T
1	chr1:55260965:T:C	0	55260965	C	T
1	chr1:55261468:A:G	0	55261468	G	A
1	chr1:55261522:T:C	0	55261522	C	T
1	chr1:55262849:A:G	0	55262849	G	A
1	chr1:55264117:C:T	0	55264117	T	C
1	chr1:55264153:G:A	0	55264153	A	G
1	chr1:55264464:G:A	0	55264464	A	G
1	chr1:55264654:T:C	0	55264654	C	T
1	chr1:55264684:A:ATAGT	0	55264684	ATAGT	A
1	chr1:55264729:T:C	0	55264729	C	T
1	chr1:55264910:A:G	0	55264910	G	A
1	chr1:55265023:A:G	0	55265023	G	A
1	chr1:55265537:C:CT	0	55265537	CT	C
1	chr1:55265544:A:G	0	55265544	G	A
1	chr1:55265592:C:T	0	55265592	T	C
1	chr1:55265638:T:A	0	55265638	A	T
1	chr1:55265848:A:G	0	55265848	G	A
1	chr1:55265980:T:C	0	55265980	C	T
1	chr1:55266060:A:G	0	55266060	G	A
1	chr1:55266183:C:T	0	55266183	T	C
1	chr1:55266336:C:T	0	55266336	T	C
1	chr1:55266730:A:G	0	55266730	G	A
1	chr1:55266923:ATTGT:A	0	55266923	A	ATTGT
1	chr1:55267164:T:C	0	55267164	C	T
1	chr1:55267332:A:G	0	55267332	G	A
1	chr1:55267452:T:C	0	55267452	C	T
1	chr1:55268830:C:T	0	55268830	T	C
1	chr1:55269202:T:C	0	55269202	C	T
1	chr1:55270061:C:T	0	55270061	T	C
1	chr1:55270990:T:A	0	55270990	A	T
1	chr1:55271404:C:T	0	55271404	T	C
1	chr1:55271785:A:T	0	55271785	T	A
1	chr1:55271831:G:C	0	55271831	C	G
1	chr1:55271913:C:T	0	55271913	T	C
1	chr1:55272424:C:T	0	55272424	T	C
1	chr1:55272564:A:G	0	55272564	G	A
1	chr1:55272585:G:C	0	55272585	C	G
1	chr1:55273160:A:G	0	55273160	G	A
1	chr1:55273165:T:TA	0	55273165	TA	T
1	chr1:55274042:T:A	0	55274042	A	T
1	chr1:55274252:T:C	0	55274252	C	T
1	chr1:55274342:T:C	0	55274342	C	T
1	chr1:55275873:G:A	0	55275873	A	G
1	chr1:55276418:A:G	0	55276418	G	A
1	chr1:55276537:A:G	0	55276537	G	A
1	chr1:55277073:T:C	0	55277073	C	T
1	chr1:55277639:C:G	0	55277639	G	C
1	chr1:55277679:C:T	0	55277679	T	C
1	chr1:55277846:T:C	0	55277846	C	T
1	chr1:55278385:C:T	0	55278385	T	C
1	chr1:55278494:C:T	0	55278494	T	C
1	chr1:55278978:G:C	0	55278978	C	G
1	chr1:55279110:A:G	0	55279110	G	A
1	chr1:55279277:A:G	0	55279277	G	A
1	chr1:55279293:G:A	0	55279293	A	G
1	chr1:55280079:C:T	0	55280079	T	C
1	chr1:55280612:A:G	0	55280612	G	A
1	chr1:55280657:G:A	0	55280657	A	G
1	chr1:55280761:G:A	0	55280761	A	G
1	chr1:55281199:A:T	0	55281199	T	A
1	chr1:55281210:A:G	0	55281210	G	A
1	chr1:55282152:G:A	0	55282152	A	G
1	chr1:55282370:C:G	0	55282370	G	C
1	chr1:55282933:G:A	0	55282933	A	G
1	chr1:55283297:T:C	0	55283297	C	T
1	chr1:55283320:G:T	0	55283320	T	G
1	chr1:55283510:T:C	0	55283510	C	T
1	chr1:55283805:T:C	0	55283805	C	T
1	chr1:55283976:G:A	0	55283976	A	G
1	chr1:55284353:C:CA	0	55284353	CA	C
1	chr1:55284465:C:T	0	55284465	T	C
1	chr1:55284840:C:T	0	55284840	T	C
1	chr1:55285276:A:G	0	55285276	G	A
1	chr1:55285712:T:C	0	55285712	C	T
1	chr1:55286148:A:G	0	55286148	G	A
1	chr1:55286767:T:C	0	55286767	C	T
1	chr1:55286871:T:G	0	55286871	G	T
1	chr1:55287026:TA:T	0	55287026	T	TA
1	chr1:55287223:C:T	0	55287223	T	C
1	chr1:55288250:A:G	0	55288250	G	A
1	chr1:55289013:T:C	0	55289013	C	T
1	chr1:55289054:G:A	0	55289054	A	G
1	chr1:55289086:G:A	0	55289086	A	G
1	chr1:55289573:T:C	0	55289573	C	T
1	chr1:55289703:C:G	0	55289703	G	C
1	chr1:55289859:G:T	0	55289859	T	G
1	chr1:55290024:C:T	0	55290024	T	C
1	chr1:55290153:A:T	0	55290153	T	A
1	chr1:55290539:C:T	0	55290539	T	C
1	chr1:55291126:A:G	0	55291126	G	A
1	chr1:55291587:G:A	0	55291587	A	G
1	chr1:55291846:T:C	0	55291846	C	T
1	chr1:55292134:A:G	0	55292134	G	A
1	chr1:55292341:T:C	0	55292341	C	T
1	chr1:55292910:G:A	0	55292910	A	G
1	chr1:55293505:C:T	0	55293505	T	C
1	chr1:55293524:C:T	0	55293524	T	C
1	chr1:55293584:T:C	0	55293584	C	T
1	chr1:55294035:A:T	0	55294035	T	A
1	chr1:55294229:G:A	0	55294229	A	G
1	chr1:55294606:T:G	0	55294606	G	T
1	chr1:55294633:C:A	0	55294633	A	C
1	chr1:55295584:C:T	0	55295584	T	C
1	chr1:55295585:A:G	0	55295585	G	A
1	chr1:55295877:T:A	0	55295877	A	T
1	chr1:55295880:C:A	0	55295880	A	C
1	chr1:55295976:T:C	0	55295976	C	T
1	chr1:55296097:C:T	0	55296097	T	C
1	chr1:55296102:A:G	0	55296102	G	A
1	chr1:55296629:T:C	0	55296629	C	T
1	chr1:55296764:A:G	0	55296764	G	A
1	chr1:55297410:A:T	0	55297410	T	A
1	chr1:55298433:A:C	0	55298433	C	A
1	chr1:55298819:T:G	0	55298819	G	T
1	chr1:55299584:C:T	0	55299584	T	C
1	chr1:55300916:G:A	0	55300916	A	G
1	chr1:55300934:G:A	0	55300934	A	G
1	chr1:55301657:T:C	0	55301657	C	T
1	chr1:55301874:C:T	0	55301874	T	C
1	chr1:55302127:T:G	0	55302127	G	T
1	chr1:55302762:G:A	0	55302762	A	G
1	chr1:55303315:G:C	0	55303315	C	G
1	chr1:55304118:C:T	0	55304118	T	C
1	chr1:55304892:C:T	0	55304892	T	C
1	chr1:55305589:G:A	0	55305589	A	G
1	chr1:55306952:G:A	0	55306952	A	G
1	chr1:55307547:C:T	0	55307547	T	C
1	chr1:55308083:G:A	0	55308083	A	G
1	chr1:55308671:A:G	0	55308671	G	A
1	chr1:55308824:T:C	0	55308824	C	T
1	chr1:55309098:T:G	0	55309098	G	T
1	chr1:55309377:T:G	0	55309377	G	T
1	chr1:55309861:T:C	0	55309861	C	T
1	chr1:55309872:A:G	0	55309872	G	A
1	chr1:55310529:G:C	0	55310529	C	G
1	chr1:55310548:C:T	0	55310548	T	C
1	chr1:55310696:T:C	0	55310696	C	T
1	chr1:55311026:A:C	0	55311026	C	A
1	chr1:55311298:C:T	0	55311298	T	C
1	chr1:55311758:T:C	0	55311758	C	T
1	chr1:55311829:C:T	0	55311829	T	C
1	chr1:55312364:A:T	0	55312364	T	A
1	chr1:55312756:C:T	0	55312756	T	C
1	chr1:55313369:G:A	0	55313369	A	G
1	chr1:55315106:C:T	0	55315106	T	C
1	chr1:55315148:C:T	0	55315148	T	C
1	chr1:55315248:G:C	0	55315248	C	G
1	chr1:55315260:G:A	0	55315260	A	G
1	chr1:55316211:C:T	0	55316211	T	C
1	chr1:55317241:A:G	0	55317241	G	A
1	chr1:55318247:T:C	0	55318247	C	T
1	chr1:55319256:T:C	0	55319256	C	T
1	chr1:55319999:T:C	0	55319999	C	T
1	chr1:55320142:T:G	0	55320142	G	T
1	chr1:55320953:G:C	0	55320953	C	G
1	chr1:55320964:T:C	0	55320964	C	T
1	chr1:55321917:G:A	0	55321917	A	G
1	chr1:55321961:A:G	0	55321961	G	A
1	chr1:55322085:G:A	0	55322085	A	G
1	chr1:55322245:T:C	0	55322245	C	T
1	chr1:55322557:T:C	0	55322557	C	T
1	chr1:55322936:C:T	0	55322936	T	C
1	chr1:55324663:G:T	0	55324663	T	G
1	chr1:55325128:C:T	0	55325128	T	C
1	chr1:55325188:C:T	0	55325188	T	C
1	chr1:55325859:T:A	0	55325859	A	T
1	chr1:55326173:C:T	0	55326173	T	C
1	chr1:55326661:G:T	0	55326661	T	G
1	chr1:55326915:T:C	0	55326915	C	T
1	chr1:55327143:A:G	0	55327143	G	A
1	chr1:55327252:G:A	0	55327252	A	G
1	chr1:55327477:G:A	0	55327477	A	G
1	chr1:55327571:A:G	0	55327571	G	A
1	chr1:55328230:GC:G	0	55328230	G	GC
1	chr1:55329045:A:AG	0	55329045	AG	A
1	chr1:55329117:G:A	0	55329117	A	G
1	chr1:55329218:T:C	0	55329218	C	T
1	chr1:55329329:T:C	0	55329329	C	T
1	chr1:55330141:A:G	0	55330141	G	A
1	chr1:55330616:T:C	0	55330616	C	T
1	chr1:55330684:A:T	0	55330684	T	A
1	chr1:55330899:A:G	0	55330899	G	A
1	chr1:55331615:A:G	0	55331615	G	A
1	chr1:55332009:C:T	0	55332009	T	C
1	chr1:55332036:G:T	0	55332036	T	G
1	chr1:55332350:C:T	0	55332350	T	C
1	chr1:55332620:G:A	0	55332620	A	G
1	chr1:55332709:C:T	0	55332709	T	C
1	chr1:55332721:A:C	0	55332721	C	A
1	chr1:55333018:G:A	0	55333018	A	G
1	chr1:55333186:T:C	0	55333186	C	T
1	chr1:55333419:G:C	0	55333419	C	G
1	chr1:55333792:G:A	0	55333792	A	G
1	chr1:55334097:C:T	0	55334097	T	C
1	chr1:55334126:C:G	0	55334126	G	C
1	chr1:55335156:A:G	0	55335156	G	A
1	chr1:55335612:A:G	0	55335612	G	A
1	chr1:55335838:G:A	0	55335838	A	G
1	chr1:55336163:A:G	0	55336163	G	A
1	chr1:55336228:A:G	0	55336228	G	A
1	chr1:55338097:A:G	0	55338097	G	A
1	chr1:55338159:A:G	0	55338159	G	A
1	chr1:55338645:A:G	0	55338645	G	A
1	chr1:55341586:T:C	0	55341586	C	T
1	chr1:55341828:C:T	0	55341828	T	C
1	chr1:55341966:A:G	0	55341966	G	A
1	chr1:55342470:C:T	0	55342470	T	C
1	chr1:55343572:C:T	0	55343572	T	C
1	chr1:55343688:G:T	0	55343688	T	G
1	chr1:55343825:G:A	0	55343825	A	G
1	chr1:55344336:C:T	0	55344336	T	C
1	chr1:55344821:C:G	0	55344821	G	C
1	chr1:55345542:C:T	0	55345542	T	C
1	chr1:55347155:G:A	0	55347155	A	G
1	chr1:55347207:C:T	0	55347207	T	C
1	chr1:55348491:C:T	0	55348491	T	C
1	chr1:55348571:C:T	0	55348571	T	C
1	chr1:55348900:G:A	0	55348900	A	G
1	chr1:55348922:C:T	0	55348922	T	C
1	chr1:55348983:C:T	0	55348983	T	C
1	chr1:55349235:A:G	0	55349235	G	A
1	chr1:55349611:G:T	0	55349611	T	G
1	chr1:55349911:G:A	0	55349911	A	G
1	chr1:55350166:A:G	0	55350166	G	A
1	chr1:55351438:C:T	0	55351438	T	C
1	chr1:55351834:T:C	0	55351834	C	T
1	chr1:55351902:CT:C	0	55351902	C	CT
1	chr1:55352482:C:A	0	55352482	A	C
1	chr1:55353115:T:G	0	55353115	G	T
1	chr1:55353154:T:C	0	55353154	C	T
1	chr1:55353882:C:A	0	55353882	A	C
1	chr1:55354202:A:G	0	55354202	G	A
1	chr1:55354426:T:G	0	55354426	G	T
1	chr1:55354591:C:T	0	55354591	T	C
1	chr1:55354964:C:T	0	55354964	T	C
1	chr1:55355040:A:C	0	55355040	C	A
1	chr1:55355599:C:T	0	55355599	T	C
1	chr1:55356171:C:A	0	55356171	A	C
1	chr1:55356612:G:C	0	55356612	C	G
1	chr1:55356781:T:C	0	55356781	C	T
1	chr1:55356860:A:G	0	55356860	G	A
1	chr1:55357230:ATCTT:A	0	55357230	A	ATCTT
1	chr1:55357237:G:GAT	0	55357237	GAT	G
1	chr1:55357533:A:T	0	55357533	T	A
1	chr1:55357825:C:T	0	55357825	T	C
1	chr1:55357826:A:G	0	55357826	G	A
1	chr1:55358042:A:C	0	55358042	C	A
1	chr1:55358095:T:C	0	55358095	C	T
1	chr1:55358347:G:A	0	55358347	A	G
1	chr1:55358609:A:C	0	55358609	C	A
1	chr1:55359230:C:T	0	55359230	T	C
1	chr1:55359245:G:A	0	55359245	A	G
1	chr1:55359256:C:T	0	55359256	T	C
1	chr1:55359338:G:T	0	55359338	T	G
1	chr1:55359853:G:A	0	55359853	A	G
1	chr1:55360027:C:A	0	55360027	A	C
1	chr1:55360869:G:A	0	55360869	A	G
1	chr1:55360885:T:C	0	55360885	C	T
1	chr1:55361774:G:A	0	55361774	A	G
1	chr1:55362039:C:T	0	55362039	T	C
1	chr1:55362460:T:C	0	55362460	C	T
1	chr1:55362968:T:C	0	55362968	C	T
1	chr1:55363574:C:G	0	55363574	G	C
1	chr1:55366358:G:A	0	55366358	A	G
1	chr1:55367296:G:A	0	55367296	A	G
1	chr1:55367678:A:G	0	55367678	G	A
1	chr1:55368842:A:G	0	55368842	G	A
1	chr1:55369580:G:A	0	55369580	A	G
1	chr1:55369855:A:G	0	55369855	G	A
1	chr1:55371530:A:G	0	55371530	G	A
1	chr1:55371930:A:G	0	55371930	G	A
1	chr1:55372315:T:C	0	55372315	C	T
1	chr1:55372899:G:A	0	55372899	A	G
1	chr1:55374656:C:T	0	55374656	T	C
1	chr1:55374837:G:T	0	55374837	T	G
1	chr1:55374846:T:G	0	55374846	G	T
1	chr1:55375122:A:G	0	55375122	G	A
1	chr1:55376048:T:C	0	55376048	C	T
1	chr1:55376869:T:G	0	55376869	G	T
1	chr1:55377283:G:A	0	55377283	A	G
1	chr1:55378229:T:C	0	55378229	C	T
1	chr1:55378373:A:G	0	55378373	G	A
1	chr1:55379395:A:T	0	55379395	T	A
1	chr1:55379415:TCA:T	0	55379415	T	TCA
1	chr1:55380431:A:G	0	55380431	G	A
1	chr1:55380440:C:G	0	55380440	G	C
1	chr1:55380769:G:A	0	55380769	A	G
1	chr1:55381834:G:A	0	55381834	A	G
1	chr1:55382350:T:G	0	55382350	G	T
1	chr1:55382781:C:T	0	55382781	T	C
1	chr1:55383408:C:G	0	55383408	G	C
1	chr1:55383474:A:T	0	55383474	T	A
1	chr1:55384518:T:C	0	55384518	C	T
1	chr1:55387931:G:T	0	55387931	T	G
1	chr1:55388221:G:A	0	55388221	A	G
1	chr1:55389142:G:A	0	55389142	A	G
1	chr1:55390459:T:C	0	55390459	C	T
1	chr1:55391151:A:G	0	55391151	G	A
1	chr1:55393116:C:T	0	55393116	T	C
1	chr1:55393118:C:T	0	55393118	T	C
1	chr1:55393557:G:A	0	55393557	A	G
1	chr1:55393760:C:T	0	55393760	T	C
1	chr1:55393982:A:G	0	55393982	G	A
1	chr1:55394640:A:G	0	55394640	G	A
1	chr1:55394690:G:A	0	55394690	A	G
1	chr1:55397110:C:T	0	55397110	T	C
1	chr1:55399358:G:C	0	55399358	C	G
1	chr1:55399381:A:G	0	55399381	G	A
1	chr1:55399801:G:A	0	55399801	A	G
1	chr1:55400456:G:T	0	55400456	T	G
1	chr1:55400915:T:C	0	55400915	C	T
1	chr1:55401475:T:C	0	55401475	C	T
1	chr1:55402157:C:A	0	55402157	A	C
1	chr1:55402310:C:G	0	55402310	G	C
1	chr1:55402741:C:T	0	55402741	T	C
1	chr1:55402846:G:C	0	55402846	C	G
1	chr1:55405258:C:A	0	55405258	A	C
1	chr1:55405464:G:T	0	55405464	T	G
1	chr1:55405734:C:T	0	55405734	T	C
1	chr1:55407107:C:T	0	55407107	T	C
1	chr1:55408611:C:T	0	55408611	T	C
1	chr1:55408852:A:C	0	55408852	C	A
1	chr1:55409698:A:G	0	55409698	G	A
1	chr1:55414830:T:C	0	55414830	C	T
1	chr1:55418207:A:G	0	55418207	G	A
1	chr1:55419047:T:C	0	55419047	C	T
1	chr1:55421021:C:T	0	55421021	T	C
1	chr1:55423049:T:C	0	55423049	C	T
1	chr1:55423226:G:A	0	55423226	A	G
1	chr1:55423767:A:G	0	55423767	G	A
1	chr1:55424481:G:A	0	55424481	A	G
1	chr1:55426126:T:A	0	55426126	A	T
1	chr1:55426607:T:A	0	55426607	A	T
1	chr1:55426609:T:TACAGAAAA	0	55426609	TACAGAAAA	T
1	chr1:55427576:C:T	0	55427576	T	C
1	chr1:55428454:C:T	0	55428454	T	C
1	chr1:55430877:G:T	0	55430877	T	G
1	chr1:55431918:G:A	0	55431918	A	G
1	chr1:55432799:T:A	0	55432799	A	T
1	chr1:55434402:T:C	0	55434402	C	T
1	chr1:55434908:G:A	0	55434908	A	G
1	chr1:55435817:A:G	0	55435817	G	A
1	chr1:55435846:T:C	0	55435846	C	T
1	chr1:55436010:G:T	0	55436010	T	G
1	chr1:55437770:G:A	0	55437770	A	G
1	chr1:55437906:T:G	0	55437906	G	T
1	chr1:55437995:C:T	0	55437995	T	C
1	chr1:55438071:C:T	0	55438071	T	C
1	chr1:55438354:A:G	0	55438354	G	A
1	chr1:55438630:T:C	0	55438630	C	T
1	chr1:55439154:G:A	0	55439154	A	G
1	chr1:55439156:T:C	0	55439156	C	T
1	chr1:55439322:A:C	0	55439322	C	A
1	chr1:55439622:A:G	0	55439622	G	A
1	chr1:55440311:G:A	0	55440311	A	G
1	chr1:55440318:C:T	0	55440318	T	C
1	chr1:55440463:G:A	0	55440463	A	G
1	chr1:55441166:T:C	0	55441166	C	T
1	chr1:55441558:A:T	0	55441558	T	A
1	chr1:55441821:A:G	0	55441821	G	A
1	chr1:55442007:G:A	0	55442007	A	G
1	chr1:55442278:T:C	0	55442278	C	T
1	chr1:55442607:A:T	0	55442607	T	A
1	chr1:55442708:T:A	0	55442708	A	T
1	chr1:55442845:C:T	0	55442845	T	C
1	chr1:55442912:T:C	0	55442912	C	T
1	chr1:55442918:G:A	0	55442918	A	G
1	chr1:55443036:G:C	0	55443036	C	G
1	chr1:55443203:G:C	0	55443203	C	G
1	chr1:55443357:A:G	0	55443357	G	A
1	chr1:55443565:C:T	0	55443565	T	C
1	chr1:55443766:C:T	0	55443766	T	C
1	chr1:55443844:T:C	0	55443844	C	T
1	chr1:55444169:C:CCAGG	0	55444169	CCAGG	C
1	chr1:55444346:G:A	0	55444346	A	G
1	chr1:55444575:C:T	0	55444575	T	C
1	chr1:55444948:T:C	0	55444948	C	T
1	chr1:55445073:T:C	0	55445073	C	T
1	chr1:55445075:C:T	0	55445075	T	C
1	chr1:55445392:A:G	0	55445392	G	A
1	chr1:55445817:C:T	0	55445817	T	C
1	chr1:55446018:T:C	0	55446018	C	T
1	chr1:55446109:TG:T	0	55446109	T	TG
1	chr1:55446460:C:A	0	55446460	A	C
1	chr1:55446511:C:T	0	55446511	T	C
1	chr1:55447064:TA:T	0	55447064	T	TA
1	chr1:55447100:C:G	0	55447100	G	C
1	chr1:55448243:T:C	0	55448243	C	T
1	chr1:55448397:T:C	0	55448397	C	T
1	chr1:55448675:C:T	0	55448675	T	C
1	chr1:55449140:T:C	0	55449140	C	T
1	chr1:55449356:G:A	0	55449356	A	G
1	chr1:55450083:T:C	0	55450083	C	T
1	chr1:55450130:T:G	0	55450130	G	T
1	chr1:55451096:C:A	0	55451096	A	C
1	chr1:55451247:C:T	0	55451247	T	C
1	chr1:55451495:G:A	0	55451495	A	G
1	chr1:55451768:C:CATT	0	55451768	CATT	C
1	chr1:55451848:G:T	0	55451848	T	G
1	chr1:55452354:C:G	0	55452354	G	C
1	chr1:55452369:C:G	0	55452369	G	C
1	chr1:55452421:A:G	0	55452421	G	A
1	chr1:55452454:T:C	0	55452454	C	T
1	chr1:55452564:G:A	0	55452564	A	G
1	chr1:55454003:A:G	0	55454003	G	A
1	chr1:55454241:AAAG:A	0	55454241	A	AAAG
1	chr1:55454320:A:G	0	55454320	G	A
1	chr1:55454376:A:AT	0	55454376	AT	A
1	chr1:55454617:A:C	0	55454617	C	A
1	chr1:55454671:T:A	0	55454671	A	T
1	chr1:55454817:A:G	0	55454817	G	A
1	chr1:55455027:G:GT	0	55455027	GT	G
1	chr1:55455070:C:T	0	55455070	T	C
1	chr1:55455216:G:A	0	55455216	A	G
1	chr1:55455952:A:C	0	55455952	C	A
1	chr1:55455980:T:C	0	55455980	C	T
1	chr1:55456159:A:G	0	55456159	G	A
1	chr1:55456571:C:T	0	55456571	T	C
1	chr1:55457126:G:A	0	55457126	A	G
1	chr1:55457158:A:T	0	55457158	T	A
1	chr1:55457312:T:C	0	55457312	C	T
1	chr1:55457741:C:T	0	55457741	T	C
1	chr1:55458309:G:C	0	55458309	C	G
1	chr1:55458859:C:T	0	55458859	T	C
1	chr1:55459163:G:A	0	55459163	A	G
1	chr1:55459164:C:T	0	55459164	T	C
1	chr1:55459178:C:T	0	55459178	T	C
1	chr1:55459688:G:A	0	55459688	A	G
1	chr1:55460203:A:G	0	55460203	G	A
1	chr1:55460348:G:A	0	55460348	A	G
1	chr1:55460369:G:A	0	55460369	A	G
1	chr1:55460788:A:G	0	55460788	G	A
1	chr1:55461020:C:T	0	55461020	T	C
1	chr1:55461230:G:A	0	55461230	A	G
1	chr1:55461450:A:G	0	55461450	G	A
1	chr1:55461766:A:G	0	55461766	G	A
1	chr1:55462801:TTAAG:T	0	55462801	T	TTAAG
1	chr1:55462957:G:T	0	55462957	T	G
1	chr1:55463234:T:A	0	55463234	A	T
1	chr1:55463302:G:T	0	55463302	T	G
1	chr1:55463364:G:A	0	55463364	A	G
1	chr1:55464257:G:A	0	55464257	A	G
1	chr1:55464308:C:T	0	55464308	T	C
1	chr1:55464777:T:A	0	55464777	A	T
1	chr1:55464789:G:A	0	55464789	A	G
1	chr1:55464934:G:A	0	55464934	A	G
1	chr1:55464952:C:G	0	55464952	G	C
1	chr1:55465157:TA:T	0	55465157	T	TA
1	chr1:55465298:G:A	0	55465298	A	G
1	chr1:55465674:G:A	0	55465674	A	G
1	chr1:55465689:A:G	0	55465689	G	A
1	chr1:55465763:A:G	0	55465763	G	A
1	chr1:55466074:T:C	0	55466074	C	T
1	chr1:55466627:G:A	0	55466627	A	G
1	chr1:55467671:A:G	0	55467671	G	A
1	chr1:55468264:A:G	0	55468264	G	A
1	chr1:55468791:G:A	0	55468791	A	G
1	chr1:55468987:T:A	0	55468987	A	T
1	chr1:55469033:T:G	0	55469033	G	T
1	chr1:55469820:C:T	0	55469820	T	C
1	chr1:55470661:C:T	0	55470661	T	C
1	chr1:55470890:A:G	0	55470890	G	A
1	chr1:55471184:A:C	0	55471184	C	A
1	chr1:55471226:T:C	0	55471226	C	T
1	chr1:55472591:A:C	0	55472591	C	A
1	chr1:55472603:A:G	0	55472603	G	A
1	chr1:55472624:C:A	0	55472624	A	C
1	chr1:55473116:C:T	0	55473116	T	C
1	chr1:55473555:T:C	0	55473555	C	T
1	chr1:55473605:A:G	0	55473605	G	A
1	chr1:55474087:C:T	0	55474087	T	C
1	chr1:55474321:C:T	0	55474321	T	C
1	chr1:55474667:T:C	0	55474667	C	T
1	chr1:55474696:A:G	0	55474696	G	A
1	chr1:55474842:C:T	0	55474842	T	C
1	chr1:55475316:G:A	0	55475316	A	G
1	chr1:55475547:C:T	0	55475547	T	C
1	chr1:55475974:T:TG	0	55475974	TG	T
1	chr1:55476211:C:T	0	55476211	T	C
1	chr1:55476216:G:A	0	55476216	A	G
1	chr1:55477451:T:C	0	55477451	C	T
1	chr1:55478823:C:T	0	55478823	T	C
1	chr1:55479461:A:G	0	55479461	G	A
1	chr1:55480787:T:G	0	55480787	G	T
1	chr1:55481199:C:T	0	55481199	T	C
1	chr1:55483188:G:A	0	55483188	A	G
1	chr1:55483304:A:C	0	55483304	C	A
1	chr1:55484484:G:A	0	55484484	A	G
1	chr1:55484628:C:T	0	55484628	T	C
1	chr1:55484795:C:T	0	55484795	T	C
1	chr1:55484850:G:T	0	55484850	T	G
1	chr1:55485213:T:C	0	55485213	C	T
1	chr1:55485832:C:T	0	55485832	T	C
1	chr1:55487309:G:GT	0	55487309	GT	G
1	chr1:55487731:A:G	0	55487731	G	A
1	chr1:55488313:C:T	0	55488313	T	C
1	chr1:55488316:T:C	0	55488316	C	T
1	chr1:55488584:A:G	0	55488584	G	A
1	chr1:55488954:A:G	0	55488954	G	A
1	chr1:55489526:C:T	0	55489526	T	C
1	chr1:55490658:A:G	0	55490658	G	A
1	chr1:55490937:G:A	0	55490937	A	G
1	chr1:55491599:C:T	0	55491599	T	C
1	chr1:55492430:C:A	0	55492430	A	C
1	chr1:55492868:CCA:C	0	55492868	C	CCA
1	chr1:55493202:G:C	0	55493202	C	G
1	chr1:55493373:G:T	0	55493373	T	G
1	chr1:55494064:ATTATTAT:A	0	55494064	A	ATTATTAT
1	chr1:55494523:T:C	0	55494523	C	T
1	chr1:55494671:C:G	0	55494671	G	C
1	chr1:55495496:T:C	0	55495496	C	T
1	chr1:55495693:A:T	0	55495693	T	A
1	chr1:55496054:C:T	0	55496054	T	C
1	chr1:55496278:G:A	0	55496278	A	G
1	chr1:55496397:C:T	0	55496397	T	C
1	chr1:55497846:A:G	0	55497846	G	A
1	chr1:55498335:C:T	0	55498335	T	C
1	chr1:55498980:G:GGCCA	0	55498980	GGCCA	G
1	chr1:55499526:C:T	0	55499526	T	C
1	chr1:55499740:T:G	0	55499740	G	T
1	chr1:55499890:CT:C	0	55499890	C	CT
1	chr1:55500656:C:T	0	55500656	T	C
1	chr1:55500924:G:A	0	55500924	A	G
1	chr1:55501471:C:T	0	55501471	T	C
1	chr1:55501850:A:G	0	55501850	G	A
1	chr1:55502093:C:G	0	55502093	G	C
1	chr1:55502255:T:A	0	55502255	A	T
1	chr1:55502725:A:G	0	55502725	G	A
1	chr1:55502777:C:T	0	55502777	T	C
1	chr1:55502931:G:T	0	55502931	T	G
1	chr1:55502987:T:C	0	55502987	C	T
1	chr1:55503085:C:A	0	55503085	A	C
1	chr1:55503828:C:T	0	55503828	T	C
1	chr1:55504075:C:T	0	55504075	T	C
1	chr1:55504594:A:G	0	55504594	G	A
1	chr1:55504608:C:T	0	55504608	T	C
1	chr1:55504932:T:C	0	55504932	C	T
1	chr1:55505067:T:C	0	55505067	C	T
1	chr1:55506086:C:A	0	55506086	A	C
1	chr1:55506586:C:T	0	55506586	T	C
1	chr1:55506827:C:T	0	55506827	T	C
1	chr1:55506923:A:G	0	55506923	G	A
1	chr1:55507257:T:C	0	55507257	C	T
1	chr1:55507813:A:C	0	55507813	C	A
1	chr1:55508258:T:G	0	55508258	G	T
1	chr1:55511106:A:G	0	55511106	G	A
1	chr1:55511785:A:G	0	55511785	G	A
1	chr1:55512807:G:A	0	55512807	A	G
1	chr1:55513826:C:T	0	55513826	T	C
1	chr1:55514143:C:T	0	55514143	T	C
1	chr1:55514932:T:C	0	55514932	C	T
1	chr1:55515374:G:A	0	55515374	A	G
1	chr1:55515661:T:C	0	55515661	C	T
1	chr1:55515858:C:T	0	55515858	T	C
1	chr1:55515884:C:T	0	55515884	T	C
1	chr1:55515898:C:T	0	55515898	T	C
1	chr1:55515926:G:A	0	55515926	A	G
1	chr1:55516360:G:A	0	55516360	A	G
1	chr1:55516678:C:A	0	55516678	A	C
1	chr1:55517089:C:A	0	55517089	A	C
1	chr1:55517139:G:A	0	55517139	A	G
1	chr1:55517267:A:G	0	55517267	G	A
1	chr1:55517723:A:ATAAC	0	55517723	ATAAC	A
1	chr1:55518332:C:T	0	55518332	T	C
1	chr1:55519260:T:C	0	55519260	C	T
1	chr1:55519475:G:T	0	55519475	T	G
1	chr1:55519587:C:T	0	55519587	T	C
1	chr1:55519784:T:G	0	55519784	G	T
1	chr1:55520087:CTG:C	0	55520087	C	CTG
1	chr1:55520370:T:C	0	55520370	C	T
1	chr1:55520960:G:A	0	55520960	A	G
1	chr1:55521619:A:G	0	55521619	G	A
1	chr1:55521825:G:A	0	55521825	A	G
1	chr1:55522121:T:C	0	55522121	C	T
1	chr1:55522133:T:C	0	55522133	C	T
1	chr1:55522165:C:A	0	55522165	A	C
1	chr1:55522605:C:T	0	55522605	T	C
1	chr1:55522877:C:T	0	55522877	T	C
1	chr1:55523343:C:T	0	55523343	T	C
1	chr1:55523700:T:C	0	55523700	C	T
1	chr1:55523704:G:A	0	55523704	A	G
1	chr1:55523973:T:C	0	55523973	C	T
1	chr1:55524031:A:G	0	55524031	G	A
1	chr1:55524077:T:C	0	55524077	C	T
1	chr1:55524293:T:A	0	55524293	A	T
1	chr1:55524421:TGTTA:T	0	55524421	T	TGTTA
1	chr1:55524759:G:A	0	55524759	A	G
1	chr1:55524963:C:G	0	55524963	G	C
1	chr1:55525016:C:T	0	55525016	T	C
1	chr1:55525024:T:C	0	55525024	C	T
1	chr1:55525375:C:T	0	55525375	T	C
1	chr1:55525400:A:T	0	55525400	T	A
1	chr1:55525672:T:C	0	55525672	C	T
1	chr1:55526658:T:C	0	55526658	C	T
1	chr1:55527337:C:G	0	55527337	G	C
1	chr1:55527986:C:T	0	55527986	T	C
1	chr1:55527999:C:T	0	55527999	T	C
1	chr1:55529167:A:G	0	55529167	G	A
1	chr1:55529375:T:C	0	55529375	C	T
1	chr1:55529625:G:A	0	55529625	A	G
1	chr1:55530306:G:A	0	55530306	A	G
1	chr1:55531210:T:C	0	55531210	C	T
1	chr1:55532567:GGCTCGCAC:G	0	55532567	G	GGCTCGCAC
1	chr1:55532666:A:G	0	55532666	G	A
1	chr1:55532732:C:T	0	55532732	T	C
1	chr1:55532762:G:A	0	55532762	A	G
1	chr1:55533394:A:G	0	55533394	G	A
1	chr1:55535450:G:A	0	55535450	A	G
1	chr1:55535709:G:A	0	55535709	A	G
1	chr1:55535973:T:C	0	55535973	C	T
1	chr1:55536029:A:C	0	55536029	C	A
1	chr1:55536538:G:A	0	55536538	A	G
1	chr1:55536848:A:G	0	55536848	G	A
1	chr1:55536856:A:T	0	55536856	T	A
1	chr1:55536956:T:G	0	55536956	G	T
1	chr1:55537235:C:T	0	55537235	T	C
1	chr1:55538160:A:G	0	55538160	G	A
1	chr1:55538241:G:A	0	55538241	A	G
1	chr1:55538429:G:C	0	55538429	C	G
1	chr1:55539069:AC:A	0	55539069	A	AC
1	chr1:55539504:C:T	0	55539504	T	C
1	chr1:55539654:G:A	0	55539654	A	G
1	chr1:55540577:C:T	0	55540577	T	C
1	chr1:55540936:T:C	0	55540936	C	T
1	chr1:55541005:G:A	0	55541005	A	G
1	chr1:55541714:A:G	0	55541714	G	A
1	chr1:55541844:C:G	0	55541844	G	C
1	chr1:55542393:G:A	0	55542393	A	G
1	chr1:55542865:A:G	0	55542865	G	A
1	chr1:55543632:C:T	0	55543632	T	C
1	chr1:55543905:A:G	0	55543905	G	A
1	chr1:55544132:G:A	0	55544132	A	G
1	chr1:55544731:C:T	0	55544731	T	C
1	chr1:55545323:C:T	0	55545323	T	C
1	chr1:55545437:C:CT	0	55545437	CT	C
1	chr1:55546172:T:C	0	55546172	C	T
1	chr1:55546470:C:T	0	55546470	T	C
1	chr1:55546582:G:A	0	55546582	A	G
1	chr1:55546599:C:T	0	55546599	T	C
1	chr1:55546772:T:C	0	55546772	C	T
1	chr1:55547013:T:C	0	55547013	C	T
1	chr1:55548636:T:C	0	55548636	C	T
1	chr1:55548734:T:C	0	55548734	C	T
1	chr1:55549275:TGATATA:T	0	55549275	T	TGATATA
1	chr1:55549455:C:T	0	55549455	T	C
1	chr1:55549687:TA:T	0	55549687	T	TA
1	chr1:55550242:C:T	0	55550242	T	C
1	chr1:55550922:C:T	0	55550922	T	C
1	chr1:55551734:TAAATC:T	0	55551734	T	TAAATC
1	chr1:55551764:G:A	0	55551764	A	G
1	chr1:55552286:TC:T	0	55552286	T	TC
1	chr1:55553055:A:G	0	55553055	G	A
1	chr1:55553072:C:T	0	55553072	T	C
1	chr1:55553551:A:G	0	55553551	G	A
1	chr1:55553619:A:G	0	55553619	G	A
1	chr1:55554007:G:A	0	55554007	A	G
1	chr1:55555258:C:A	0	55555258	A	C
1	chr1:55555316:A:C	0	55555316	C	A
1	chr1:55556511:A:G	0	55556511	G	A
1	chr1:55556641:C:T	0	55556641	T	C
1	chr1:55557222:G:A	0	55557222	A	G
1	chr1:55557301:C:T	0	55557301	T	C
1	chr1:55557660:A:G	0	55557660	G	A
1	chr1:55558042:AG:A	0	55558042	A	AG
1	chr1:55559013:T:A	0	55559013	A	T
1	chr1:55559057:A:G	0	55559057	G	A
1	chr1:55559755:C:T	0	55559755	T	C
1	chr1:55561682:G:A	0	55561682	A	G
1	chr1:55562076:G:A	0	55562076	A	G
1	chr1:55562091:G:A	0	55562091	A	G
1	chr1:55562662:C:G	0	55562662	G	C
1	chr1:55562800:G:A	0	55562800	A	G
1	chr1:55562856:G:T	0	55562856	T	G
1	chr1:55563182:A:G	0	55563182	G	A
1	chr1:55564029:T:C	0	55564029	C	T
1	chr1:55564495:T:A	0	55564495	A	T
1	chr1:55564678:G:A	0	55564678	A	G
1	chr1:55565404:G:A	0	55565404	A	G
1	chr1:55565408:A:C	0	55565408	C	A
1	chr1:55565500:G:A	0	55565500	A	G
1	chr1:55565648:C:T	0	55565648	T	C
1	chr1:55565765:G:A	0	55565765	A	G
1	chr1:55565819:T:C	0	55565819	C	T
1	chr1:55566656:C:T	0	55566656	T	C
1	chr1:55567095:C:A	0	55567095	A	C
1	chr1:55567294:T:A	0	55567294	A	T
1	chr1:55567465:C:T	0	55567465	T	C
1	chr1:55567617:C:T	0	55567617	T	C
1	chr1:55567828:G:C	0	55567828	C	G
1	chr1:55567867:C:T	0	55567867	T	C
1	chr1:55568181:G:A	0	55568181	A	G
1	chr1:55568259:C:T	0	55568259	T	C
1	chr1:55568444:T:C	0	55568444	C	T
1	chr1:55568947:C:T	0	55568947	T	C
1	chr1:55570279:T:C	0	55570279	C	T
1	chr1:55570442:C:T	0	55570442	T	C
1	chr1:55571281:G:A	0	55571281	A	G
1	chr1:55571651:C:T	0	55571651	T	C
1	chr1:55571956:A:G	0	55571956	G	A
1	chr1:55572121:C:T	0	55572121	T	C
1	chr1:55572734:T:C	0	55572734	C	T
1	chr1:55573244:A:C	0	55573244	C	A
1	chr1:55573674:C:G	0	55573674	G	C
1	chr1:55575253:A:G	0	55575253	G	A
1	chr1:55576047:G:C	0	55576047	C	G
1	chr1:55576152:T:C	0	55576152	C	T
1	chr1:55576288:A:C	0	55576288	C	A
1	chr1:55576355:G:T	0	55576355	T	G
1	chr1:55576478:C:T	0	55576478	T	C
1	chr1:55576842:A:G	0	55576842	G	A
1	chr1:55576871:A:G	0	55576871	G	A
1	chr1:55576985:G:A	0	55576985	A	G
1	chr1:55577242:G:A	0	55577242	A	G
1	chr1:55577377:A:G	0	55577377	G	A
1	chr1:55577515:T:C	0	55577515	C	T
1	chr1:55577801:G:A	0	55577801	A	G
1	chr1:55578128:A:G	0	55578128	G	A
1	chr1:55578203:C:T	0	55578203	T	C
1	chr1:55578623:A:G	0	55578623	G	A
1	chr1:55578647:C:G	0	55578647	G	C
1	chr1:55579241:C:A	0	55579241	A	C
1	chr1:55580647:G:A	0	55580647	A	G
1	chr1:55580732:G:A	0	55580732	A	G
1	chr1:55581086:A:C	0	55581086	C	A
1	chr1:55581198:T:C	0	55581198	C	T
1	chr1:55581865:C:T	0	55581865	T	C
1	chr1:55581930:T:C	0	55581930	C	T
1	chr1:55582447:T:C	0	55582447	C	T
1	chr1:55582479:C:A	0	55582479	A	C
1	chr1:55583129:A:G	0	55583129	G	A
1	chr1:55583222:C:T	0	55583222	T	C
1	chr1:55584424:T:C	0	55584424	C	T
1	chr1:55584581:T:G	0	55584581	G	T
1	chr1:55584625:T:A	0	55584625	A	T
1	chr1:55585432:C:T	0	55585432	T	C
1	chr1:55585655:C:T	0	55585655	T	C
1	chr1:55585686:T:C	0	55585686	C	T
1	chr1:55586405:G:A	0	55586405	A	G
1	chr1:55586635:G:A	0	55586635	A	G
1	chr1:55586677:A:T	0	55586677	T	A
1	chr1:55586895:C:G	0	55586895	G	C
1	chr1:55587185:C:T	0	55587185	T	C
1	chr1:55587711:C:T	0	55587711	T	C
1	chr1:55587965:G:A	0	55587965	A	G
1	chr1:55589192:A:C	0	55589192	C	A
1	chr1:55589517:A:G	0	55589517	G	A
1	chr1:55589790:A:C	0	55589790	C	A
1	chr1:55590727:G:A	0	55590727	A	G
1	chr1:55591683:C:T	0	55591683	T	C
1	chr1:55591828:A:G	0	55591828	G	A
1	chr1:55591967:C:T	0	55591967	T	C
1	chr1:55592018:T:C	0	55592018	C	T
1	chr1:55592176:T:C	0	55592176	C	T
1	chr1:55592296:G:A	0	55592296	A	G
1	chr1:55592317:G:C	0	55592317	C	G
1	chr1:55592482:A:G	0	55592482	G	A
1	chr1:55592565:G:A	0	55592565	A	G
1	chr1:55592574:T:C	0	55592574	C	T
1	chr1:55592700:A:G	0	55592700	G	A
1	chr1:55592818:T:C	0	55592818	C	T
1	chr1:55592919:A:T	0	55592919	T	A
1	chr1:55593162:T:C	0	55593162	C	T
1	chr1:55593327:CAA:C	0	55593327	C	CAA
1	chr1:55593381:G:A	0	55593381	A	G
1	chr1:55593550:C:T	0	55593550	T	C
1	chr1:55593610:G:T	0	55593610	T	G
1	chr1:55593752:T:A	0	55593752	A	T
1	chr1:55595278:T:A	0	55595278	A	T
1	chr1:55595308:C:T	0	55595308	T	C
1	chr1:55595458:A:C	0	55595458	C	A
1	chr1:55595763:A:G	0	55595763	G	A
1	chr1:55596431:T:C	0	55596431	C	T
1	chr1:55596470:C:T	0	55596470	T	C
1	chr1:55596927:A:G	0	55596927	G	A
1	chr1:55597779:C:A	0	55597779	A	C
1	chr1:55597898:G:T	0	55597898	T	G
1	chr1:55598060:G:A	0	55598060	A	G
1	chr1:55598137:C:T	0	55598137	T	C
1	chr1:55598756:A:G	0	55598756	G	A
1	chr1:55598968:G:T	0	55598968	T	G
1	chr1:55599542:A:T	0	55599542	T	A
1	chr1:55599543:C:T	0	55599543	T	C
1	chr1:55600830:A:G	0	55600830	G	A
1	chr1:55600857:T:C	0	55600857	C	T
1	chr1:55600879:C:T	0	55600879	T	C
1	chr1:55601473:C:A	0	55601473	A	C
1	chr1:55601889:T:C	0	55601889	C	T
1	chr1:55601978:A:G	0	55601978	G	A
1	chr1:55602042:G:A	0	55602042	A	G
1	chr1:55602221:G:A	0	55602221	A	G
1	chr1:55602503:G:A	0	55602503	A	G
1	chr1:55602603:G:T	0	55602603	T	G
1	chr1:55602671:G:A	0	55602671	A	G
1	chr1:55602721:C:T	0	55602721	T	C
1	chr1:55602912:T:A	0	55602912	A	T
1	chr1:55603208:G:GAA	0	55603208	GAA	G
1	chr1:55603843:C:T	0	55603843	T	C
1	chr1:55604229:T:C	0	55604229	C	T
1	chr1:55604709:A:C	0	55604709	C	A
1	chr1:55605223:A:G	0	55605223	G	A
1	chr1:55605313:T:C	0	55605313	C	T
1	chr1:55605898:A:G	0	55605898	G	A
1	chr1:55605989:C:T	0	55605989	T	C
1	chr1:55606057:C:T	0	55606057	T	C
1	chr1:55606338:A:G	0	55606338	G	A
1	chr1:55606657:C:T	0	55606657	T	C
1	chr1:55606881:C:A	0	55606881	A	C
1	chr1:55607585:A:G	0	55607585	G	A
1	chr1:55607655:C:A	0	55607655	A	C
1	chr1:55607893:T:C	0	55607893	C	T
1	chr1:55608253:C:T	0	55608253	T	C
1	chr1:55608447:A:G	0	55608447	G	A
1	chr1:55608654:A:T	0	55608654	T	A
1	chr1:55609206:A:G	0	55609206	G	A
1	chr1:55609538:C:T	0	55609538	T	C
1	chr1:55610382:C:T	0	55610382	T	C
1	chr1:55610567:A:C	0	55610567	C	A
1	chr1:55610626:C:A	0	55610626	A	C
1	chr1:55611406:C:T	0	55611406	T	C
1	chr1:55611525:T:C	0	55611525	C	T
1	chr1:55611651:G:A	0	55611651	A	G
1	chr1:55612140:G:A	0	55612140	A	G
1	chr1:55612303:T:C	0	55612303	C	T
1	chr1:55612479:G:A	0	55612479	A	G
1	chr1:55612680:G:T	0	55612680	T	G
1	chr1:55612743:T:C	0	55612743	C	T
1	chr1:55613597:G:A	0	55613597	A	G
1	chr1:55613674:T:C	0	55613674	C	T
1	chr1:55614210:T:A	0	55614210	A	T
1	chr1:55614903:T:C	0	55614903	C	T
1	chr1:55615097:T:C	0	55615097	C	T
1	chr1:55615171:C:T	0	55615171	T	C
1	chr1:55615544:A:T	0	55615544	T	A
1	chr1:55615698:G:A	0	55615698	A	G
1	chr1:55616195:T:C	0	55616195	C	T
1	chr1:55617710:T:C	0	55617710	C	T
1	chr1:55617931:C:T	0	55617931	T	C
1	chr1:55618198:C:T	0	55618198	T	C
1	chr1:55618461:A:G	0	55618461	G	A
1	chr1:55618555:GATTGGATA:G	0	55618555	G	GATTGGATA
1	chr1:55618613:T:G	0	55618613	G	T
1	chr1:55619041:T:C	0	55619041	C	T
1	chr1:55619393:C:T	0	55619393	T	C
1	chr1:55619885:G:A	0	55619885	A	G
1	chr1:55619897:A:G	0	55619897	G	A
1	chr1:55620210:A:G	0	55620210	G	A
1	chr1:55620596:C:T	0	55620596	T	C
1	chr1:55620726:A:G	0	55620726	G	A
1	chr1:55621107:T:C	0	55621107	C	T
1	chr1:55621836:T:C	0	55621836	C	T
1	chr1:55622370:A:G	0	55622370	G	A
1	chr1:55622436:G:A	0	55622436	A	G
1	chr1:55622664:A:G	0	55622664	G	A
1	chr1:55623250:T:C	0	55623250	C	T
1	chr1:55623310:A:G	0	55623310	G	A
1	chr1:55623405:T:G	0	55623405	G	T
1	chr1:55623540:C:T	0	55623540	T	C
1	chr1:55623683:T:C	0	55623683	C	T
1	chr1:55623810:T:C	0	55623810	C	T
1	chr1:55623827:G:T	0	55623827	T	G
1	chr1:55624316:T:G	0	55624316	G	T
1	chr1:55624650:C:T	0	55624650	T	C
1	chr1:55624841:G:A	0	55624841	A	G
1	chr1:55624877:T:C	0	55624877	C	T
1	chr1:55624894:G:A	0	55624894	A	G
1	chr1:55625918:A:G	0	55625918	G	A
1	chr1:55626194:G:A	0	55626194	A	G
1	chr1:55626408:G:A	0	55626408	A	G
1	chr1:55628606:A:G	0	55628606	G	A
1	chr1:55628966:C:T	0	55628966	T	C
1	chr1:55629216:G:T	0	55629216	T	G
1	chr1:55630271:C:T	0	55630271	T	C
1	chr1:55630272:G:A	0	55630272	A	G
1	chr1:55630302:A:C	0	55630302	C	A
1	chr1:55631352:A:C	0	55631352	C	A
1	chr1:55632003:C:T	0	55632003	T	C
1	chr1:55633219:G:A	0	55633219	A	G
1	chr1:55633310:T:C	0	55633310	C	T
1	chr1:55633698:A:C	0	55633698	C	A
1	chr1:55633933:A:C	0	55633933	C	A
1	chr1:55635324:G:A	0	55635324	A	G
1	chr1:55635591:A:G	0	55635591	G	A
1	chr1:55635924:T:C	0	55635924	C	T
1	chr1:55636102:A:G	0	55636102	G	A
1	chr1:55637084:A:G	0	55637084	G	A
1	chr1:55637219:A:G	0	55637219	G	A
1	chr1:55638581:G:A	0	55638581	A	G
1	chr1:55638909:G:A	0	55638909	A	G
1	chr1:55640833:C:T	0	55640833	T	C
1	chr1:55640927:C:T	0	55640927	T	C
1	chr1:55641004:G:A	0	55641004	A	G
1	chr1:55641383:C:T	0	55641383	T	C
1	chr1:55641968:G:C	0	55641968	C	G
1	chr1:55642931:A:G	0	55642931	G	A
1	chr1:55643813:G:A	0	55643813	A	G
1	chr1:55644819:A:T	0	55644819	T	A
1	chr1:55645497:T:C	0	55645497	C	T
1	chr1:55645830:C:G	0	55645830	G	C
1	chr1:55648657:A:C	0	55648657	C	A
1	chr1:55648663:A:T	0	55648663	T	A
1	chr1:55649145:A:T	0	55649145	T	A
1	chr1:55649713:A:G	0	55649713	G	A
1	chr1:55650125:T:C	0	55650125	C	T
1	chr1:55650832:C:T	0	55650832	T	C
1	chr1:55650865:G:A	0	55650865	A	G
1	chr1:55651066:G:A	0	55651066	A	G
1	chr1:55651450:A:G	0	55651450	G	A
1	chr1:55652432:C:A	0	55652432	A	C
1	chr1:55653667:T:C	0	55653667	C	T
1	chr1:55654488:C:A	0	55654488	A	C
1	chr1:55654623:C:T	0	55654623	T	C
1	chr1:55654846:C:T	0	55654846	T	C
1	chr1:55655248:C:T	0	55655248	T	C
1	chr1:55655507:C:T	0	55655507	T	C
1	chr1:55656655:A:C	0	55656655	C	A
1	chr1:55656836:C:A	0	55656836	A	C
1	chr1:55657493:A:G	0	55657493	G	A
1	chr1:55657522:T:TC	0	55657522	TC	T
1	chr1:55660217:G:A	0	55660217	A	G
1	chr1:55661498:A:G	0	55661498	G	A
1	chr1:55661683:C:A	0	55661683	A	C
1	chr1:55662140:T:C	0	55662140	C	T
1	chr1:55662146:T:C	0	55662146	C	T
1	chr1:55662872:A:T	0	55662872	T	A
1	chr1:55662937:A:C	0	55662937	C	A
1	chr1:55663198:T:C	0	55663198	C	T
1	chr1:55665162:T:C	0	55665162	C	T
1	chr1:55666186:G:C	0	55666186	C	G
1	chr1:55667688:T:A	0	55667688	A	T
1	chr1:55667757:A:G	0	55667757	G	A
1	chr1:55667961:G:A	0	55667961	A	G
1	chr1:55668395:A:C	0	55668395	C	A
1	chr1:55668811:G:T	0	55668811	T	G
1	chr1:55669407:A:G	0	55669407	G	A
1	chr1:55670743:G:C	0	55670743	C	G
1	chr1:55671572:A:G	0	55671572	G	A
1	chr1:55671951:A:G	0	55671951	G	A
1	chr1:55672326:G:C	0	55672326	C	G
1	chr1:55672672:T:C	0	55672672	C	T
1	chr1:55672704:A:G	0	55672704	G	A
1	chr1:55672933:G:A	0	55672933	A	G
1	chr1:55672971:G:A	0	55672971	A	G
1	chr1:55673301:G:A	0	55673301	A	G
1	chr1:55674008:A:G	0	55674008	G	A
1	chr1:55674079:A:G	0	55674079	G	A
1	chr1:55674097:C:T	0	55674097	T	C
1	chr1:55674499:A:G	0	55674499	G	A
1	chr1:55674903:A:C	0	55674903	C	A
1	chr1:55675558:T:C	0	55675558	C	T
1	chr1:55675859:T:C	0	55675859	C	T
1	chr1:55675988:G:A	0	55675988	A	G
1	chr1:55676293:A:G	0	55676293	G	A
1	chr1:55676352:A:G	0	55676352	G	A
1	chr1:55677536:A:G	0	55677536	G	A
1	chr1:55677611:A:G	0	55677611	G	A
1	chr1:55678017:T:C	0	55678017	C	T
1	chr1:55678100:A:C	0	55678100	C	A
1	chr1:55679029:T:C	0	55679029	C	T
1	chr1:55679093:C:T	0	55679093	T	C
1	chr1:55679150:G:A	0	55679150	A	G
1	chr1:55679325:C:G	0	55679325	G	C
1	chr1:55679356:A:G	0	55679356	G	A
1	chr1:55679992:G:C	0	55679992	C	G
1	chr1:55680201:A:G	0	55680201	G	A
1	chr1:55680777:G:T	0	55680777	T	G
1	chr1:55680815:T:C	0	55680815	C	T
1	chr1:55681569:G:A	0	55681569	A	G
1	chr1:55682816:T:A	0	55682816	A	T
1	chr1:55682974:G:C	0	55682974	C	G
1	chr1:55683001:A:G	0	55683001	G	A
1	chr1:55683295:A:G	0	55683295	G	A
1	chr1:55683902:A:G	0	55683902	G	A
1	chr1:55684511:C:A	0	55684511	A	C
1	chr1:55685031:T:C	0	55685031	C	T
1	chr1:55685069:G:A	0	55685069	A	G
1	chr1:55685104:T:C	0	55685104	C	T
1	chr1:55685175:C:T	0	55685175	T	C
1	chr1:55685336:A:T	0	55685336	T	A
1	chr1:55685730:C:G	0	55685730	G	C
1	chr1:55685826:T:G	0	55685826	G	T
1	chr1:55685902:A:C	0	55685902	C	A
1	chr1:55687052:T:G	0	55687052	G	T
1	chr1:55687573:T:C	0	55687573	C	T
1	chr1:55688269:G:A	0	55688269	A	G
1	chr1:55688644:A:G	0	55688644	G	A
1	chr1:55688966:T:G	0	55688966	G	T
1	chr1:55689091:A:G	0	55689091	G	A
1	chr1:55689156:A:G	0	55689156	G	A
1	chr1:55689350:C:T	0	55689350	T	C
1	chr1:55689354:C:T	0	55689354	T	C
1	chr1:55689572:C:G	0	55689572	G	C
1	chr1:55689578:A:C	0	55689578	C	A
1	chr1:55689715:A:G	0	55689715	G	A
1	chr1:55689870:A:G	0	55689870	G	A
1	chr1:55689916:A:T	0	55689916	T	A
1	chr1:55690182:T:C	0	55690182	C	T
1	chr1:55690368:A:G	0	55690368	G	A
1	chr1:55690755:C:T	0	55690755	T	C
1	chr1:55691130:G:A	0	55691130	A	G
1	chr1:55691182:T:C	0	55691182	C	T
1	chr1:55691234:C:T	0	55691234	T	C
1	chr1:55691396:C:G	0	55691396	G	C
1	chr1:55691397:A:T	0	55691397	T	A
1	chr1:55691481:G:A	0	55691481	A	G
1	chr1:55691806:T:C	0	55691806	C	T
1	chr1:55691813:C:T	0	55691813	T	C
1	chr1:55692280:A:G	0	55692280	G	A
1	chr1:55692563:A:G	0	55692563	G	A
1	chr1:55693370:G:A	0	55693370	A	G
1	chr1:55693499:G:A	0	55693499	A	G
1	chr1:55693667:G:A	0	55693667	A	G
1	chr1:55693768:C:T	0	55693768	T	C
1	chr1:55695652:G:A	0	55695652	A	G
1	chr1:55695757:G:A	0	55695757	A	G
1	chr1:55695788:G:A	0	55695788	A	G
1	chr1:55695805:T:C	0	55695805	C	T
1	chr1:55695827:T:C	0	55695827	C	T
1	chr1:55696320:A:T	0	55696320	T	A
1	chr1:55696555:C:G	0	55696555	G	C
1	chr1:55696822:C:G	0	55696822	G	C
1	chr1:55697087:G:T	0	55697087	T	G
1	chr1:55697683:T:C	0	55697683	C	T
1	chr1:55697785:G:A	0	55697785	A	G
1	chr1:55698046:G:A	0	55698046	A	G
1	chr1:55698183:C:T	0	55698183	T	C
1	chr1:55698311:G:A	0	55698311	A	G
1	chr1:55698346:A:G	0	55698346	G	A
1	chr1:55698390:A:G	0	55698390	G	A
1	chr1:55698718:G:T	0	55698718	T	G
1	chr1:55698842:C:T	0	55698842	T	C
1	chr1:55700548:G:T	0	55700548	T	G
1	chr1:55700553:A:G	0	55700553	G	A
1	chr1:55700819:G:A	0	55700819	A	G
1	chr1:55701446:ATATACATTAGT:A	0	55701446	A	ATATACATTAGT
1	chr1:55701830:T:C	0	55701830	C	T
1	chr1:55702245:A:G	0	55702245	G	A
1	chr1:55702719:A:G	0	55702719	G	A
1	chr1:55702836:C:T	0	55702836	T	C
1	chr1:55702891:A:T	0	55702891	T	A
1	chr1:55703130:T:C	0	55703130	C	T
1	chr1:55703484:G:C	0	55703484	C	G
1	chr1:55704505:G:A	0	55704505	A	G
1	chr1:55704868:TG:T	0	55704868	T	TG
1	chr1:55705604:G:A	0	55705604	A	G
1	chr1:55706058:G:A	0	55706058	A	G
1	chr1:55706384:G:A	0	55706384	A	G
1	chr1:55708217:C:T	0	55708217	T	C
1	chr1:55708630:A:T	0	55708630	T	A
1	chr1:55711845:C:A	0	55711845	A	C
1	chr1:55712009:ATACT:A	0	55712009	A	ATACT
1	chr1:55712621:C:A	0	55712621	A	C
1	chr1:55713031:G:A	0	55713031	A	G
1	chr1:55713073:T:C	0	55713073	C	T
1	chr1:55713140:G:T	0	55713140	T	G
1	chr1:55713941:C:T	0	55713941	T	C
1	chr1:55714031:A:G	0	55714031	G	A
1	chr1:55715532:C:T	0	55715532	T	C
1	chr1:55716358:C:A	0	55716358	A	C
1	chr1:55716817:A:C	0	55716817	C	A
1	chr1:55717302:C:T	0	55717302	T	C
1	chr1:55717490:A:C	0	55717490	C	A
1	chr1:55719354:C:T	0	55719354	T	C
1	chr1:55719594:T:G	0	55719594	G	T
1	chr1:55720517:A:G	0	55720517	G	A
1	chr1:55720585:A:G	0	55720585	G	A
1	chr1:55721668:A:G	0	55721668	G	A
1	chr1:55722187:A:T	0	55722187	T	A
1	chr1:55722820:G:T	0	55722820	T	G
1	chr1:55723410:T:A	0	55723410	A	T
1	chr1:55723948:A:AT	0	55723948	AT	A
1	chr1:55725424:C:G	0	55725424	G	C
1	chr1:55725907:G:A	0	55725907	A	G
1	chr1:55727722:C:T	0	55727722	T	C
1	chr1:55728196:A:AT	0	55728196	AT	A
1	chr1:55730080:A:G	0	55730080	G	A
1	chr1:55730454:G:A	0	55730454	A	G
1	chr1:55730854:G:A	0	55730854	A	G
1	chr1:55731005:C:T	0	55731005	T	C
1	chr1:55731291:C:T	0	55731291	T	C
1	chr1:55732517:G:T	0	55732517	T	G
1	chr1:55733868:C:T	0	55733868	T	C
1	chr1:55735351:C:T	0	55735351	T	C
1	chr1:55739175:A:G	0	55739175	G	A
1	chr1:55739354:G:C	0	55739354	C	G
1	chr1:55742591:A:G	0	55742591	G	A
1	chr1:55742758:A:G	0	55742758	G	A
1	chr1:55745144:T:C	0	55745144	C	T
1	chr1:55745250:A:G	0	55745250	G	A
1	chr1:55745544:C:T	0	55745544	T	C
1	chr1:55745552:G:A	0	55745552	A	G
1	chr1:55746398:A:C	0	55746398	C	A
1	chr1:55746755:G:A	0	55746755	A	G
1	chr1:55747437:G:T	0	55747437	T	G
1	chr1:55747662:G:C	0	55747662	C	G
1	chr1:55749115:C:A	0	55749115	A	C
1	chr1:55749711:T:C	0	55749711	C	T
1	chr1:55749737:G:A	0	55749737	A	G
1	chr1:55749937:CTGAA:C	0	55749937	C	CTGAA
1	chr1:55749954:T:C	0	55749954	C	T
1	chr1:55750232:G:A	0	55750232	A	G
1	chr1:55750693:T:C	0	55750693	C	T
1	chr1:55751288:T:G	0	55751288	G	T
1	chr1:55752113:C:T	0	55752113	T	C
1	chr1:55752467:C:T	0	55752467	T	C
1	chr1:55752925:A:G	0	55752925	G	A
1	chr1:55754255:C:T	0	55754255	T	C
1	chr1:55754756:A:G	0	55754756	G	A
1	chr1:55756390:A:T	0	55756390	T	A
1	chr1:55756445:G:A	0	55756445	A	G
1	chr1:55756481:T:C	0	55756481	C	T
1	chr1:55757548:A:G	0	55757548	G	A
1	chr1:55758015:G:A	0	55758015	A	G
1	chr1:55758102:C:T	0	55758102	T	C
1	chr1:55759371:G:T	0	55759371	T	G
1	chr1:55759524:T:C	0	55759524	C	T
1	chr1:55760103:A:T	0	55760103	T	A
1	chr1:55760705:A:G	0	55760705	G	A
1	chr1:55760999:A:G	0	55760999	G	A
1	chr1:55761053:C:T	0	55761053	T	C
1	chr1:55761714:C:G	0	55761714	G	C
1	chr1:55762570:A:G	0	55762570	G	A
1	chr1:55764016:A:G	0	55764016	G	A
1	chr1:55766139:G:A	0	55766139	A	G
1	chr1:55766311:C:T	0	55766311	T	C
1	chr1:55766382:C:G	0	55766382	G	C
1	chr1:55766524:T:C	0	55766524	C	T
1	chr1:55766548:C:T	0	55766548	T	C
1	chr1:55766682:C:T	0	55766682	T	C
1	chr1:55767390:A:T	0	55767390	T	A
1	chr1:55767928:A:G	0	55767928	G	A
1	chr1:55768494:T:C	0	55768494	C	T
1	chr1:55769846:C:T	0	55769846	T	C
1	chr1:55770090:A:G	0	55770090	G	A
1	chr1:55774605:C:T	0	55774605	T	C
1	chr1:55775029:T:C	0	55775029	C	T
1	chr1:55777443:G:A	0	55777443	A	G
1	chr1:55777687:A:G	0	55777687	G	A
1	chr1:55779045:C:T	0	55779045	T	C
1	chr1:55779274:T:A	0	55779274	A	T
1	chr1:55779362:G:C	0	55779362	C	G
1	chr1:55781379:G:A	0	55781379	A	G
1	chr1:55781437:A:G	0	55781437	G	A
1	chr1:55783832:T:G	0	55783832	G	T
1	chr1:55784607:T:C	0	55784607	C	T
1	chr1:55784776:A:C	0	55784776	C	A
1	chr1:55785994:A:G	0	55785994	G	A
1	chr1:55786045:G:A	0	55786045	A	G
1	chr1:55786329:A:C	0	55786329	C	A
1	chr1:55786698:C:T	0	55786698	T	C
1	chr1:55787312:TCG:T	0	55787312	T	TCG
1	chr1:55788336:T:C	0	55788336	C	T
1	chr1:55791041:C:T	0	55791041	T	C
1	chr1:55792655:C:T	0	55792655	T	C
1	chr1:55793196:TTAA:T	0	55793196	T	TTAA
1	chr1:55795499:G:A	0	55795499	A	G
1	chr1:55796757:A:T	0	55796757	T	A
1	chr1:55797657:A:G	0	55797657	G	A
1	chr1:55797882:T:C	0	55797882	C	T
1	chr1:55798579:A:C	0	55798579	C	A
1	chr1:55800824:A:G	0	55800824	G	A
1	chr1:55801360:A:G	0	55801360	G	A
1	chr1:55802364:T:C	0	55802364	C	T
1	chr1:55803770:C:T	0	55803770	T	C
1	chr1:55804284:T:A	0	55804284	A	T
1	chr1:55804735:T:C	0	55804735	C	T
1	chr1:55805081:C:G	0	55805081	G	C
1	chr1:55805859:A:G	0	55805859	G	A
1	chr1:55807114:C:G	0	55807114	G	C
1	chr1:55807331:C:T	0	55807331	T	C
1	chr1:55807678:C:T	0	55807678	T	C
1	chr1:55807785:T:C	0	55807785	C	T
1	chr1:55808040:A:G	0	55808040	G	A
1	chr1:55808248:G:A	0	55808248	A	G
1	chr1:55809382:A:G	0	55809382	G	A
1	chr1:55809774:A:G	0	55809774	G	A
1	chr1:55811851:C:A	0	55811851	A	C
1	chr1:55813979:T:C	0	55813979	C	T
1	chr1:55814196:C:T	0	55814196	T	C
1	chr1:55815565:C:A	0	55815565	A	C
1	chr1:55815613:C:T	0	55815613	T	C
1	chr1:55817579:A:G	0	55817579	G	A
1	chr1:55817659:C:T	0	55817659	T	C
1	chr1:55818342:A:G	0	55818342	G	A
1	chr1:55819039:A:G	0	55819039	G	A
1	chr1:55819157:G:C	0	55819157	C	G
1	chr1:55819315:G:A	0	55819315	A	G
1	chr1:55819654:A:G	0	55819654	G	A
1	chr1:55821416:T:C	0	55821416	C	T
1	chr1:55821833:A:G	0	55821833	G	A
1	chr1:55822051:G:T	0	55822051	T	G
1	chr1:55822443:G:A	0	55822443	A	G
1	chr1:55822510:A:C	0	55822510	C	A
1	chr1:55823071:C:T	0	55823071	T	C
1	chr1:55823850:G:A	0	55823850	A	G
1	chr1:55824048:AGCT:A	0	55824048	A	AGCT
1	chr1:55824259:T:A	0	55824259	A	T
1	chr1:55824676:G:A	0	55824676	A	G
1	chr1:55825074:C:T	0	55825074	T	C
1	chr1:55825324:A:G	0	55825324	G	A
1	chr1:55825492:T:G	0	55825492	G	T
1	chr1:55826205:G:A	0	55826205	A	G
1	chr1:55826234:A:G	0	55826234	G	A
1	chr1:55826400:C:A	0	55826400	A	C
1	chr1:55826579:A:C	0	55826579	C	A
1	chr1:55826667:G:A	0	55826667	A	G
1	chr1:55826729:T:A	0	55826729	A	T
1	chr1:55827702:T:C	0	55827702	C	T
1	chr1:55828302:C:T	0	55828302	T	C
1	chr1:55829348:G:A	0	55829348	A	G
1	chr1:55829439:T:C	0	55829439	C	T
1	chr1:55830186:G:A	0	55830186	A	G
1	chr1:55830666:T:C	0	55830666	C	T
1	chr1:55830760:A:T	0	55830760	T	A
1	chr1:55831812:A:G	0	55831812	G	A
1	chr1:55832751:G:T	0	55832751	T	G
1	chr1:55834107:C:T	0	55834107	T	C
1	chr1:55835227:G:A	0	55835227	A	G
1	chr1:55836453:A:G	0	55836453	G	A
1	chr1:55836700:A:AT	0	55836700	AT	A
1	chr1:55836706:C:T	0	55836706	T	C
1	chr1:55837471:G:A	0	55837471	A	G
1	chr1:55838474:G:T	0	55838474	T	G
1	chr1:55838830:T:C	0	55838830	C	T
1	chr1:55839646:G:C	0	55839646	C	G
1	chr1:55841314:C:T	0	55841314	T	C
1	chr1:55842445:G:T	0	55842445	T	G
1	chr1:55844754:C:T	0	55844754	T	C
1	chr1:55846251:T:C	0	55846251	C	T
1	chr1:55846723:A:G	0	55846723	G	A
1	chr1:55847022:A:G	0	55847022	G	A
1	chr1:55847319:A:T	0	55847319	T	A
1	chr1:55847500:A:T	0	55847500	T	A
1	chr1:55849984:A:G	0	55849984	G	A
1	chr1:55850236:A:G	0	55850236	G	A
1	chr1:55850285:A:G	0	55850285	G	A
1	chr1:55850288:G:C	0	55850288	C	G
1	chr1:55852161:G:A	0	55852161	A	G
1	chr1:55852201:C:T	0	55852201	T	C
1	chr1:55853584:G:C	0	55853584	C	G
1	chr1:55854618:G:A	0	55854618	A	G
1	chr1:55855200:A:C	0	55855200	C	A
1	chr1:55855401:A:G	0	55855401	G	A
1	chr1:55856116:A:G	0	55856116	G	A
1	chr1:55856381:G:A	0	55856381	A	G
1	chr1:55856524:G:A	0	55856524	A	G
1	chr1:55856641:C:A	0	55856641	A	C
1	chr1:55856648:G:A	0	55856648	A	G
1	chr1:55856972:A:C	0	55856972	C	A
1	chr1:55857026:C:A	0	55857026	A	C
1	chr1:55857468:G:C	0	55857468	C	G
1	chr1:55857903:C:G	0	55857903	G	C
1	chr1:55858121:G:A	0	55858121	A	G
1	chr1:55858207:A:G	0	55858207	G	A
1	chr1:55859503:C:T	0	55859503	T	C
1	chr1:55859557:G:A	0	55859557	A	G
1	chr1:55860284:A:C	0	55860284	C	A
1	chr1:55860492:C:G	0	55860492	G	C
1	chr1:55860620:G:A	0	55860620	A	G
1	chr1:55860803:A:G	0	55860803	G	A
1	chr1:55861362:T:C	0	55861362	C	T
1	chr1:55861480:G:A	0	55861480	A	G
1	chr1:55861568:G:T	0	55861568	T	G
1	chr1:55861724:T:G	0	55861724	G	T
1	chr1:55862565:G:T	0	55862565	T	G
1	chr1:55862923:G:T	0	55862923	T	G
1	chr1:55863129:G:T	0	55863129	T	G
1	chr1:55863149:C:T	0	55863149	T	C
1	chr1:55863692:G:A	0	55863692	A	G
1	chr1:55865199:T:C	0	55865199	C	T
1	chr1:55865275:T:G	0	55865275	G	T
1	chr1:55865962:A:G	0	55865962	G	A
1	chr1:55865993:G:A	0	55865993	A	G
1	chr1:55866411:T:TC	0	55866411	TC	T
1	chr1:55867514:A:T	0	55867514	T	A
1	chr1:55867517:C:T	0	55867517	T	C
1	chr1:55867975:T:C	0	55867975	C	T
1	chr1:55868742:TAGAC:T	0	55868742	T	TAGAC
1	chr1:55869135:T:A	0	55869135	A	T
1	chr1:55869571:A:G	0	55869571	G	A
1	chr1:55869759:C:G	0	55869759	G	C
1	chr1:55869812:T:C	0	55869812	C	T
1	chr1:55870936:G:A	0	55870936	A	G
1	chr1:55871915:A:G	0	55871915	G	A
1	chr1:55871996:G:A	0	55871996	A	G
1	chr1:55873027:A:C	0	55873027	C	A
1	chr1:55873625:C:T	0	55873625	T	C
1	chr1:55873854:A:G	0	55873854	G	A
1	chr1:55874155:G:A	0	55874155	A	G
1	chr1:55874249:A:G	0	55874249	G	A
1	chr1:55874313:A:T	0	55874313	T	A
1	chr1:55874483:T:C	0	55874483	C	T
1	chr1:55874822:C:A	0	55874822	A	C
1	chr1:55876207:C:A	0	55876207	A	C
1	chr1:55876335:C:T	0	55876335	T	C
1	chr1:55876379:G:T	0	55876379	T	G
1	chr1:55876495:G:C	0	55876495	C	G
1	chr1:55876724:A:C	0	55876724	C	A
1	chr1:55876760:C:T	0	55876760	T	C
1	chr1:55876936:C:CAG	0	55876936	CAG	C
1	chr1:55876945:G:A	0	55876945	A	G
1	chr1:55876952:T:G	0	55876952	G	T
1	chr1:55877157:CT:C	0	55877157	C	CT
1	chr1:55877205:T:C	0	55877205	C	T
1	chr1:55877617:A:C	0	55877617	C	A
1	chr1:55878002:T:C	0	55878002	C	T
1	chr1:55878855:G:A	0	55878855	A	G
1	chr1:55879046:C:T	0	55879046	T	C
1	chr1:55881051:T:TG	0	55881051	TG	T
1	chr1:55881800:T:C	0	55881800	C	T
1	chr1:55881943:A:G	0	55881943	G	A
1	chr1:55882023:C:T	0	55882023	T	C
1	chr1:55883231:G:A	0	55883231	A	G
1	chr1:55883735:C:G	0	55883735	G	C
1	chr1:55884091:G:A	0	55884091	A	G
1	chr1:55884242:C:G	0	55884242	G	C
1	chr1:55887423:G:T	0	55887423	T	G
1	chr1:55887905:T:C	0	55887905	C	T
1	chr1:55889680:A:T	0	55889680	T	A
1	chr1:55892724:C:T	0	55892724	T	C
1	chr1:55893573:G:A	0	55893573	A	G
1	chr1:55893924:A:G	0	55893924	G	A
1	chr1:55893996:T:C	0	55893996	C	T
1	chr1:55894053:T:C	0	55894053	C	T
1	chr1:55894140:T:A	0	55894140	A	T
1	chr1:55894709:A:T	0	55894709	T	A
1	chr1:55895550:A:G	0	55895550	G	A
1	chr1:55896329:C:T	0	55896329	T	C
1	chr1:55898205:C:A	0	55898205	A	C
1	chr1:55898270:T:G	0	55898270	G	T
1	chr1:55898741:A:G	0	55898741	G	A
1	chr1:55898855:T:C	0	55898855	C	T
1	chr1:55898975:C:T	0	55898975	T	C
1	chr1:55899789:T:A	0	55899789	A	T
1	chr1:55899790:T:G	0	55899790	G	T
1	chr1:55900409:A:G	0	55900409	G	A
1	chr1:55900500:A:G	0	55900500	G	A
1	chr1:55900536:T:C	0	55900536	C	T
1	chr1:55901711:C:T	0	55901711	T	C
1	chr1:55902098:G:A	0	55902098	A	G
1	chr1:55904233:T:A	0	55904233	A	T
1	chr1:55904801:G:A	0	55904801	A	G
1	chr1:55904883:T:C	0	55904883	C	T
1	chr1:55906039:T:A	0	55906039	A	T
1	chr1:55906857:A:G	0	55906857	G	A
1	chr1:55907191:G:C	0	55907191	C	G
1	chr1:55907651:T:C	0	55907651	C	T
1	chr1:55907931:TA:T	0	55907931	T	TA
1	chr1:55908638:G:T	0	55908638	T	G
1	chr1:55909607:C:T	0	55909607	T	C
1	chr1:55912388:C:T	0	55912388	T	C
1	chr1:55912927:A:G	0	55912927	G	A
1	chr1:55913872:A:T	0	55913872	T	A
1	chr1:55914556:T:C	0	55914556	C	T
1	chr1:55915007:A:G	0	55915007	G	A
1	chr1:55917302:T:C	0	55917302	C	T
1	chr1:55917614:C:T	0	55917614	T	C
1	chr1:55917721:A:G	0	55917721	G	A
1	chr1:55918309:T:C	0	55918309	C	T
1	chr1:55918313:T:C	0	55918313	C	T
1	chr1:55918494:G:C	0	55918494	C	G
1	chr1:55919825:G:A	0	55919825	A	G
1	chr1:55920548:C:T	0	55920548	T	C
1	chr1:55920614:T:C	0	55920614	C	T
1	chr1:55921082:A:G	0	55921082	G	A
1	chr1:55921569:C:T	0	55921569	T	C
1	chr1:55921612:G:A	0	55921612	A	G
1	chr1:55922851:T:A	0	55922851	A	T
1	chr1:55923521:T:C	0	55923521	C	T
1	chr1:55924268:T:C	0	55924268	C	T
1	chr1:55924483:G:T	0	55924483	T	G
1	chr1:55924517:T:C	0	55924517	C	T
1	chr1:55926337:G:A	0	55926337	A	G
1	chr1:55926984:G:A	0	55926984	A	G
1	chr1:55928558:A:G	0	55928558	G	A
1	chr1:55929010:G:A	0	55929010	A	G
1	chr1:55930098:C:T	0	55930098	T	C
1	chr1:55930411:A:G	0	55930411	G	A
1	chr1:55930828:A:G	0	55930828	G	A
1	chr1:55930891:A:G	0	55930891	G	A
1	chr1:55930964:T:C	0	55930964	C	T
1	chr1:55932516:T:C	0	55932516	C	T
1	chr1:55933164:C:T	0	55933164	T	C
1	chr1:55933193:G:A	0	55933193	A	G
1	chr1:55933624:G:A	0	55933624	A	G
1	chr1:55933881:G:C	0	55933881	C	G
1	chr1:55934089:T:C	0	55934089	C	T
1	chr1:55934424:G:T	0	55934424	T	G
1	chr1:55935093:G:A	0	55935093	A	G
1	chr1:55935448:T:C	0	55935448	C	T
1	chr1:55935997:G:A	0	55935997	A	G
1	chr1:55936623:T:C	0	55936623	C	T
1	chr1:55937283:A:G	0	55937283	G	A
1	chr1:55937458:A:T	0	55937458	T	A
1	chr1:55938017:A:G	0	55938017	G	A
1	chr1:55938798:G:A	0	55938798	A	G
1	chr1:55939052:T:G	0	55939052	G	T
1	chr1:55939107:T:C	0	55939107	C	T
1	chr1:55939124:T:C	0	55939124	C	T
1	chr1:55939246:T:C	0	55939246	C	T
1	chr1:55939254:C:G	0	55939254	G	C
1	chr1:55939367:T:C	0	55939367	C	T
1	chr1:55939875:G:A	0	55939875	A	G
1	chr1:55940072:A:G	0	55940072	G	A
1	chr1:55940498:A:T	0	55940498	T	A
1	chr1:55940721:C:T	0	55940721	T	C
1	chr1:55940776:A:G	0	55940776	G	A
1	chr1:55940851:C:T	0	55940851	T	C
1	chr1:55940860:A:G	0	55940860	G	A
1	chr1:55941033:C:T	0	55941033	T	C
1	chr1:55941114:G:C	0	55941114	C	G
1	chr1:55941138:A:G	0	55941138	G	A
1	chr1:55941162:A:G	0	55941162	G	A
1	chr1:55941347:G:A	0	55941347	A	G
1	chr1:55941554:A:G	0	55941554	G	A
1	chr1:55941565:G:A	0	55941565	A	G
1	chr1:55941840:T:C	0	55941840	C	T
1	chr1:55941849:T:A	0	55941849	A	T
1	chr1:55941850:T:A	0	55941850	A	T
1	chr1:55943454:T:C	0	55943454	C	T
1	chr1:55943913:G:T	0	55943913	T	G
1	chr1:55943980:G:C	0	55943980	C	G
1	chr1:55944050:A:G	0	55944050	G	A
1	chr1:55944156:G:A	0	55944156	A	G
1	chr1:55944231:A:G	0	55944231	G	A
1	chr1:55944363:G:A	0	55944363	A	G
1	chr1:55944642:G:A	0	55944642	A	G
1	chr1:55946408:T:C	0	55946408	C	T
1	chr1:55946416:A:T	0	55946416	T	A
1	chr1:55946547:A:G	0	55946547	G	A
1	chr1:55947846:C:T	0	55947846	T	C
1	chr1:55948785:G:A	0	55948785	A	G
1	chr1:55948908:T:A	0	55948908	A	T
1	chr1:55949210:A:G	0	55949210	G	A
1	chr1:55949314:C:T	0	55949314	T	C
1	chr1:55949539:T:A	0	55949539	A	T
1	chr1:55949674:A:G	0	55949674	G	A
1	chr1:55949699:A:T	0	55949699	T	A
1	chr1:55949828:G:A	0	55949828	A	G
1	chr1:55949841:G:T	0	55949841	T	G
1	chr1:55951065:A:G	0	55951065	G	A
1	chr1:55951332:T:G	0	55951332	G	T
1	chr1:55951815:G:A	0	55951815	A	G
1	chr1:55951986:G:A	0	55951986	A	G
1	chr1:55952004:T:C	0	55952004	C	T
1	chr1:55952035:A:G	0	55952035	G	A
1	chr1:55952268:G:A	0	55952268	A	G
1	chr1:55952579:G:A	0	55952579	A	G
1	chr1:55952653:A:G	0	55952653	G	A
1	chr1:55952809:T:TACTG	0	55952809	TACTG	T
1	chr1:55952928:A:G	0	55952928	G	A
1	chr1:55953858:G:A	0	55953858	A	G
1	chr1:55954079:G:A	0	55954079	A	G
1	chr1:55954154:T:C	0	55954154	C	T
1	chr1:55954520:T:G	0	55954520	G	T
1	chr1:55954854:T:G	0	55954854	G	T
1	chr1:55955464:T:C	0	55955464	C	T
1	chr1:55955726:C:T	0	55955726	T	C
1	chr1:55956721:C:T	0	55956721	T	C
1	chr1:55957100:TTG:T	0	55957100	T	TTG
1	chr1:55957495:C:T	0	55957495	T	C
1	chr1:55961165:G:A	0	55961165	A	G
1	chr1:55961700:C:G	0	55961700	G	C
1	chr1:55961727:G:A	0	55961727	A	G
1	chr1:55962100:C:T	0	55962100	T	C
1	chr1:55963261:C:A	0	55963261	A	C
1	chr1:55963302:A:G	0	55963302	G	A
1	chr1:55964456:A:G	0	55964456	G	A
1	chr1:55964520:A:G	0	55964520	G	A
1	chr1:55965069:T:C	0	55965069	C	T
1	chr1:55966481:T:C	0	55966481	C	T
1	chr1:55966511:G:A	0	55966511	A	G
1	chr1:55966542:T:C	0	55966542	C	T
1	chr1:55966915:C:T	0	55966915	T	C
1	chr1:55967070:A:T	0	55967070	T	A
1	chr1:55968560:G:A	0	55968560	A	G
1	chr1:55969038:G:A	0	55969038	A	G
1	chr1:55969669:G:A	0	55969669	A	G
1	chr1:55970114:C:A	0	55970114	A	C
1	chr1:55972068:G:A	0	55972068	A	G
1	chr1:55972271:G:T	0	55972271	T	G
1	chr1:55972299:T:C	0	55972299	C	T
1	chr1:55972341:C:T	0	55972341	T	C
1	chr1:55973571:C:T	0	55973571	T	C
1	chr1:55973687:T:C	0	55973687	C	T
1	chr1:55973753:A:G	0	55973753	G	A
1	chr1:55973792:G:A	0	55973792	A	G
1	chr1:55974163:T:C	0	55974163	C	T
1	chr1:55974274:T:C	0	55974274	C	T
1	chr1:55974529:G:A	0	55974529	A	G
1	chr1:55974788:A:C	0	55974788	C	A
1	chr1:55974870:C:A	0	55974870	A	C
1	chr1:55976049:A:G	0	55976049	G	A
1	chr1:55977028:T:A	0	55977028	A	T
1	chr1:55977242:A:T	0	55977242	T	A
1	chr1:55977591:C:G	0	55977591	G	C
1	chr1:55977692:A:G	0	55977692	G	A
1	chr1:55977827:A:G	0	55977827	G	A
1	chr1:55978510:C:G	0	55978510	G	C
1	chr1:55978611:C:T	0	55978611	T	C
1	chr1:55978776:C:T	0	55978776	T	C
1	chr1:55978872:TG:T	0	55978872	T	TG
1	chr1:55980623:G:A	0	55980623	A	G
1	chr1:55980920:A:G	0	55980920	G	A
1	chr1:55981320:C:T	0	55981320	T	C
1	chr1:55982682:A:G	0	55982682	G	A
1	chr1:55982737:T:C	0	55982737	C	T
1	chr1:55982827:T:C	0	55982827	C	T
1	chr1:55983673:G:A	0	55983673	A	G
1	chr1:55983993:T:A	0	55983993	A	T
1	chr1:55985656:T:C	0	55985656	C	T
1	chr1:55987724:G:A	0	55987724	A	G
1	chr1:55988219:A:G	0	55988219	G	A
1	chr1:55988693:A:G	0	55988693	G	A
1	chr1:55990999:AAAC:A	0	55990999	A	AAAC
1	chr1:55992221:C:T	0	55992221	T	C
1	chr1:55993264:A:G	0	55993264	G	A
1	chr1:55993516:T:G	0	55993516	G	T
1	chr1:55994779:T:C	0	55994779	C	T
1	chr1:55995811:C:T	0	55995811	T	C
1	chr1:55995812:G:A	0	55995812	A	G
1	chr1:55995913:G:A	0	55995913	A	G
1	chr1:55996138:G:A	0	55996138	A	G
1	chr1:55996284:C:T	0	55996284	T	C
1	chr1:55996307:G:A	0	55996307	A	G
1	chr1:55997705:T:C	0	55997705	C	T
1	chr1:55997981:T:C	0	55997981	C	T
1	chr1:55998370:C:T	0	55998370	T	C
1	chr1:56000600:T:A	0	56000600	A	T
1	chr1:56000826:C:A	0	56000826	A	C
1	chr1:56000882:C:A	0	56000882	A	C
1	chr1:56001052:G:A	0	56001052	A	G
1	chr1:56001236:G:A	0	56001236	A	G
1	chr1:56001323:G:T	0	56001323	T	G
1	chr1:56002631:G:A	0	56002631	A	G
1	chr1:56004613:T:C	0	56004613	C	T
1	chr1:56004927:G:A	0	56004927	A	G
1	chr1:56008081:T:G	0	56008081	G	T
1	chr1:56008544:C:A	0	56008544	A	C
1	chr1:56009008:A:ACAT	0	56009008	ACAT	A
1	chr1:56009553:A:T	0	56009553	T	A
1	chr1:56010312:T:C	0	56010312	C	T
1	chr1:56011567:A:G	0	56011567	G	A
1	chr1:56011720:G:A	0	56011720	A	G
1	chr1:56011723:G:T	0	56011723	T	G
1	chr1:56011796:A:G	0	56011796	G	A
1	chr1:56012369:G:A	0	56012369	A	G
1	chr1:56015604:G:T	0	56015604	T	G
1	chr1:56016496:T:C	0	56016496	C	T
1	chr1:56016841:A:G	0	56016841	G	A
1	chr1:56018596:A:G	0	56018596	G	A
1	chr1:56018933:T:A	0	56018933	A	T
1	chr1:56019004:A:G	0	56019004	G	A
1	chr1:56019952:T:C	0	56019952	C	T
1	chr1:56020144:T:C	0	56020144	C	T
1	chr1:56021366:A:G	0	56021366	G	A
1	chr1:56021996:T:C	0	56021996	C	T
1	chr1:56023140:T:C	0	56023140	C	T
1	chr1:56023421:A:G	0	56023421	G	A
1	chr1:56024402:A:C	0	56024402	C	A
1	chr1:56025105:C:T	0	56025105	T	C
1	chr1:56025717:T:C	0	56025717	C	T
1	chr1:56025828:G:C	0	56025828	C	G
1	chr1:56026489:C:T	0	56026489	T	C
1	chr1:56027306:G:A	0	56027306	A	G
1	chr1:56027433:G:A	0	56027433	A	G
1	chr1:56027763:G:C	0	56027763	C	G
1	chr1:56028346:C:T	0	56028346	T	C
1	chr1:56029694:CTGAG:C	0	56029694	C	CTGAG
1	chr1:56030573:C:T	0	56030573	T	C
1	chr1:56032117:C:T	0	56032117	T	C
1	chr1:56033133:C:T	0	56033133	T	C
1	chr1:56033244:C:T	0	56033244	T	C
1	chr1:56033863:G:A	0	56033863	A	G
1	chr1:56035077:G:A	0	56035077	A	G
1	chr1:56035356:T:C	0	56035356	C	T
1	chr1:56036554:G:A	0	56036554	A	G
1	chr1:56036567:G:C	0	56036567	C	G
1	chr1:56036855:A:C	0	56036855	C	A
1	chr1:56038355:T:A	0	56038355	A	T
1	chr1:56038437:T:C	0	56038437	C	T
1	chr1:56039051:G:A	0	56039051	A	G
1	chr1:56039628:G:A	0	56039628	A	G
1	chr1:56040453:G:A	0	56040453	A	G
1	chr1:56040891:C:A	0	56040891	A	C
1	chr1:56042368:G:A	0	56042368	A	G
1	chr1:56042388:CT:C	0	56042388	C	CT
1	chr1:56042391:G:A	0	56042391	A	G
1	chr1:56043250:A:T	0	56043250	T	A
1	chr1:56043375:C:T	0	56043375	T	C
1	chr1:56044291:T:A	0	56044291	A	T
1	chr1:56045810:C:T	0	56045810	T	C
1	chr1:56047225:G:A	0	56047225	A	G
1	chr1:56047305:A:G	0	56047305	G	A
1	chr1:56047981:G:T	0	56047981	T	G
1	chr1:56048272:A:T	0	56048272	T	A
1	chr1:56048326:T:A	0	56048326	A	T
1	chr1:56049671:T:A	0	56049671	A	T
1	chr1:56049702:A:G	0	56049702	G	A
1	chr1:56049826:C:T	0	56049826	T	C
1	chr1:56049957:C:A	0	56049957	A	C
1	chr1:56050563:T:A	0	56050563	A	T
1	chr1:56050707:A:G	0	56050707	G	A
1	chr1:56051062:T:G	0	56051062	G	T
1	chr1:56051255:A:G	0	56051255	G	A
1	chr1:56051598:T:C	0	56051598	C	T
1	chr1:56052277:G:A	0	56052277	A	G
1	chr1:56053016:C:A	0	56053016	A	C
1	chr1:56053261:G:T	0	56053261	T	G
1	chr1:56053350:T:C	0	56053350	C	T
1	chr1:56053508:T:C	0	56053508	C	T
1	chr1:56054178:T:C	0	56054178	C	T
1	chr1:56056898:C:T	0	56056898	T	C
1	chr1:56058879:G:A	0	56058879	A	G
1	chr1:56059980:T:C	0	56059980	C	T
1	chr1:56060374:G:A	0	56060374	A	G
1	chr1:56060637:G:A	0	56060637	A	G
1	chr1:56061993:C:T	0	56061993	T	C
1	chr1:56062426:A:G	0	56062426	G	A
1	chr1:56062549:T:G	0	56062549	G	T
1	chr1:56062627:T:C	0	56062627	C	T
1	chr1:56065750:G:A	0	56065750	A	G
1	chr1:56066216:C:T	0	56066216	T	C
1	chr1:56069629:G:A	0	56069629	A	G
1	chr1:56072848:C:A	0	56072848	A	C
1	chr1:56075997:C:T	0	56075997	T	C
1	chr1:56076033:A:G	0	56076033	G	A
1	chr1:56077202:T:G	0	56077202	G	T
1	chr1:56078401:T:C	0	56078401	C	T
1	chr1:56078424:T:C	0	56078424	C	T
1	chr1:56080004:T:C	0	56080004	C	T
1	chr1:56083213:A:T	0	56083213	T	A
1	chr1:56086966:T:A	0	56086966	A	T
1	chr1:56089245:A:C	0	56089245	C	A
1	chr1:56089384:G:A	0	56089384	A	G
1	chr1:56089531:G:A	0	56089531	A	G
1	chr1:56090935:G:T	0	56090935	T	G
1	chr1:56093759:A:G	0	56093759	G	A
1	chr1:56094444:G:A	0	56094444	A	G
1	chr1:56097249:G:A	0	56097249	A	G
1	chr1:56099044:A:G	0	56099044	G	A
1	chr1:56100680:G:A	0	56100680	A	G
1	chr1:56103407:T:A	0	56103407	A	T
1	chr1:56103537:G:A	0	56103537	A	G
1	chr1:56103692:T:C	0	56103692	C	T
1	chr1:56103950:A:G	0	56103950	G	A
1	chr1:56104068:G:A	0	56104068	A	G
1	chr1:56104629:T:C	0	56104629	C	T
1	chr1:56105559:A:G	0	56105559	G	A
1	chr1:56106166:C:A	0	56106166	A	C
1	chr1:56107650:T:A	0	56107650	A	T
1	chr1:56108494:G:A	0	56108494	A	G
1	chr1:56108684:T:C	0	56108684	C	T
1	chr1:56108723:C:T	0	56108723	T	C
1	chr1:56109647:T:G	0	56109647	G	T
1	chr1:56110034:A:G	0	56110034	G	A
1	chr1:56111585:G:A	0	56111585	A	G
1	chr1:56111740:A:C	0	56111740	C	A
1	chr1:56113136:G:A	0	56113136	A	G
1	chr1:56113536:C:A	0	56113536	A	C
1	chr1:56113658:A:G	0	56113658	G	A
1	chr1:56113911:G:A	0	56113911	A	G
1	chr1:56114531:T:G	0	56114531	G	T
1	chr1:56114815:T:C	0	56114815	C	T
1	chr1:56115063:G:A	0	56115063	A	G
1	chr1:56115730:G:A	0	56115730	A	G
1	chr1:56115927:G:T	0	56115927	T	G
1	chr1:56116135:GAAATT:G	0	56116135	G	GAAATT
1	chr1:56116300:C:T	0	56116300	T	C
1	chr1:56117306:T:A	0	56117306	A	T
1	chr1:56117438:C:T	0	56117438	T	C
1	chr1:56117602:A:G	0	56117602	G	A
1	chr1:56118641:A:G	0	56118641	G	A
1	chr1:56120384:C:T	0	56120384	T	C
1	chr1:56120955:T:C	0	56120955	C	T
1	chr1:56121867:A:G	0	56121867	G	A
1	chr1:56121991:C:T	0	56121991	T	C
1	chr1:56122462:C:A	0	56122462	A	C
1	chr1:56123678:T:C	0	56123678	C	T
1	chr1:56125958:T:C	0	56125958	C	T
1	chr1:56126545:A:C	0	56126545	C	A
1	chr1:56126626:T:C	0	56126626	C	T
1	chr1:56126742:G:A	0	56126742	A	G
1	chr1:56127376:C:T	0	56127376	T	C
1	chr1:56128439:C:A	0	56128439	A	C
1	chr1:56130745:C:T	0	56130745	T	C
1	chr1:56132052:T:C	0	56132052	C	T
1	chr1:56132952:C:A	0	56132952	A	C
1	chr1:56137529:G:A	0	56137529	A	G
1	chr1:56138277:C:T	0	56138277	T	C
1	chr1:56138851:T:C	0	56138851	C	T
1	chr1:56139602:A:G	0	56139602	G	A
1	chr1:56139950:C:T	0	56139950	T	C
1	chr1:56140074:A:G	0	56140074	G	A
1	chr1:56140534:G:A	0	56140534	A	G
1	chr1:56140977:G:A	0	56140977	A	G
1	chr1:56141397:C:T	0	56141397	T	C
1	chr1:56142821:C:T	0	56142821	T	C
1	chr1:56143624:C:T	0	56143624	T	C
1	chr1:56144335:A:G	0	56144335	G	A
1	chr1:56145552:A:T	0	56145552	T	A
1	chr1:56146214:A:C	0	56146214	C	A
1	chr1:56146950:T:C	0	56146950	C	T
1	chr1:56147227:T:C	0	56147227	C	T
1	chr1:56147284:A:G	0	56147284	G	A
1	chr1:56147306:G:A	0	56147306	A	G
1	chr1:56147380:G:A	0	56147380	A	G
1	chr1:56147533:AAGTTCTTAGAAATTGAG:A	0	56147533	A	AAGTTCTTAGAAATTGAG
1	chr1:56147972:C:T	0	56147972	T	C
1	chr1:56149003:G:A	0	56149003	A	G
1	chr1:56149090:C:T	0	56149090	T	C
1	chr1:56149332:G:T	0	56149332	T	G
1	chr1:56149894:G:A	0	56149894	A	G
1	chr1:56150137:G:A	0	56150137	A	G
1	chr1:56151040:C:G	0	56151040	G	C
1	chr1:56151289:G:A	0	56151289	A	G
1	chr1:56151309:A:C	0	56151309	C	A
1	chr1:56152104:A:T	0	56152104	T	A
1	chr1:56152275:T:G	0	56152275	G	T
1	chr1:56153904:A:C	0	56153904	C	A
1	chr1:56154596:T:C	0	56154596	C	T
1	chr1:56155417:C:T	0	56155417	T	C
1	chr1:56155506:G:A	0	56155506	A	G
1	chr1:56155974:GAGA:G	0	56155974	G	GAGA
1	chr1:56156019:T:C	0	56156019	C	T
1	chr1:56156587:T:C	0	56156587	C	T
1	chr1:56156806:C:T	0	56156806	T	C
1	chr1:56158243:A:G	0	56158243	G	A
1	chr1:56158342:C:T	0	56158342	T	C
1	chr1:56160409:T:C	0	56160409	C	T
1	chr1:56160754:A:G	0	56160754	G	A
1	chr1:56162233:G:A	0	56162233	A	G
1	chr1:56162700:T:A	0	56162700	A	T
1	chr1:56162713:T:C	0	56162713	C	T
1	chr1:56163195:G:A	0	56163195	A	G
1	chr1:56163507:T:C	0	56163507	C	T
1	chr1:56163763:A:T	0	56163763	T	A
1	chr1:56164537:GAA:G	0	56164537	G	GAA
1	chr1:56164661:A:G	0	56164661	G	A
1	chr1:56166470:G:A	0	56166470	A	G
1	chr1:56166649:T:C	0	56166649	C	T
1	chr1:56166735:A:G	0	56166735	G	A
1	chr1:56166863:C:T	0	56166863	T	C
1	chr1:56168149:A:G	0	56168149	G	A
1	chr1:56170733:A:C	0	56170733	C	A
1	chr1:56171157:C:T	0	56171157	T	C
1	chr1:56172038:G:A	0	56172038	A	G
1	chr1:56175830:T:A	0	56175830	A	T
1	chr1:56175881:T:C	0	56175881	C	T
1	chr1:56176031:A:T	0	56176031	T	A
1	chr1:56176209:G:A	0	56176209	A	G
1	chr1:56176410:G:A	0	56176410	A	G
1	chr1:56176562:T:A	0	56176562	A	T
1	chr1:56176891:AT:A	0	56176891	A	AT
1	chr1:56177326:T:C	0	56177326	C	T
1	chr1:56178475:A:G	0	56178475	G	A
1	chr1:56178895:T:C	0	56178895	C	T
1	chr1:56179013:A:G	0	56179013	G	A
1	chr1:56180420:AT:A	0	56180420	A	AT
1	chr1:56181787:G:A	0	56181787	A	G
1	chr1:56181887:C:T	0	56181887	T	C
1	chr1:56182242:T:G	0	56182242	G	T
1	chr1:56182304:C:T	0	56182304	T	C
1	chr1:56182329:A:G	0	56182329	G	A
1	chr1:56182533:C:A	0	56182533	A	C
1	chr1:56182589:G:A	0	56182589	A	G
1	chr1:56183035:G:T	0	56183035	T	G
1	chr1:56183280:G:C	0	56183280	C	G
1	chr1:56183430:G:C	0	56183430	C	G
1	chr1:56184156:G:A	0	56184156	A	G
1	chr1:56185275:G:C	0	56185275	C	G
1	chr1:56185349:T:A	0	56185349	A	T
1	chr1:56185733:A:G	0	56185733	G	A
1	chr1:56186021:C:T	0	56186021	T	C
1	chr1:56187939:A:T	0	56187939	T	A
1	chr1:56188519:G:A	0	56188519	A	G
1	chr1:56188693:C:CCA	0	56188693	CCA	C
1	chr1:56189930:T:C	0	56189930	C	T
1	chr1:56190199:T:C	0	56190199	C	T
1	chr1:56191360:G:A	0	56191360	A	G
1	chr1:56191364:T:A	0	56191364	A	T
1	chr1:56191727:G:A	0	56191727	A	G
1	chr1:56193037:T:C	0	56193037	C	T
1	chr1:56193392:A:G	0	56193392	G	A
1	chr1:56194817:T:C	0	56194817	C	T
1	chr1:56194968:G:A	0	56194968	A	G
1	chr1:56195307:T:C	0	56195307	C	T
1	chr1:56195720:T:G	0	56195720	G	T
1	chr1:56196160:T:G	0	56196160	G	T
1	chr1:56197798:AACAC:A	0	56197798	A	AACAC
1	chr1:56198547:G:A	0	56198547	A	G
1	chr1:56198755:C:A	0	56198755	A	C
1	chr1:56199622:A:G	0	56199622	G	A
1	chr1:56200446:A:G	0	56200446	G	A
1	chr1:56200765:A:G	0	56200765	G	A
1	chr1:56201137:G:A	0	56201137	A	G
1	chr1:56201572:T:G	0	56201572	G	T
1	chr1:56201867:T:C	0	56201867	C	T
1	chr1:56202491:G:A	0	56202491	A	G
1	chr1:56202800:C:T	0	56202800	T	C
1	chr1:56204018:G:A	0	56204018	A	G
1	chr1:56204421:T:C	0	56204421	C	T
1	chr1:56204428:G:A	0	56204428	A	G
1	chr1:56204568:T:C	0	56204568	C	T
1	chr1:56206434:G:A	0	56206434	A	G
1	chr1:56206464:G:A	0	56206464	A	G
1	chr1:56207778:A:G	0	56207778	G	A
1	chr1:56208622:A:G	0	56208622	G	A
1	chr1:56209092:A:G	0	56209092	G	A
1	chr1:56209329:A:G	0	56209329	G	A
1	chr1:56210404:C:T	0	56210404	T	C
1	chr1:56210506:T:C	0	56210506	C	T
1	chr1:56211236:A:G	0	56211236	G	A
1	chr1:56211500:G:GA	0	56211500	GA	G
1	chr1:56215352:T:C	0	56215352	C	T
1	chr1:56215873:G:A	0	56215873	A	G
1	chr1:56216398:TC:T	0	56216398	T	TC
1	chr1:56218303:A:G	0	56218303	G	A
1	chr1:56219166:G:A	0	56219166	A	G
1	chr1:56219668:G:A	0	56219668	A	G
1	chr1:56219761:T:C	0	56219761	C	T
1	chr1:56220626:C:T	0	56220626	T	C
1	chr1:56220950:A:G	0	56220950	G	A
1	chr1:56221097:T:C	0	56221097	C	T
1	chr1:56221838:C:A	0	56221838	A	C
1	chr1:56222670:A:G	0	56222670	G	A
1	chr1:56223362:T:C	0	56223362	C	T
1	chr1:56223533:T:C	0	56223533	C	T
1	chr1:56223693:A:G	0	56223693	G	A
1	chr1:56223738:A:T	0	56223738	T	A
1	chr1:56224126:C:T	0	56224126	T	C
1	chr1:56224255:C:T	0	56224255	T	C
1	chr1:56224409:G:A	0	56224409	A	G
1	chr1:56224449:A:G	0	56224449	G	A
1	chr1:56224647:T:C	0	56224647	C	T
1	chr1:56224752:A:G	0	56224752	G	A
1	chr1:56225202:C:G	0	56225202	G	C
1	chr1:56225671:CT:C	0	56225671	C	CT
1	chr1:56226249:GAC:G	0	56226249	G	GAC
1	chr1:56226381:T:A	0	56226381	A	T
1	chr1:56226404:C:A	0	56226404	A	C
1	chr1:56226876:C:T	0	56226876	T	C
1	chr1:56227883:ACACACACACACACACACAGAGG:A	0	56227883	A	ACACACACACACACACACAGAGG
1	chr1:56228071:C:G	0	56228071	G	C
1	chr1:56228227:T:C	0	56228227	C	T
1	chr1:56228507:C:T	0	56228507	T	C
1	chr1:56228788:C:A	0	56228788	A	C
1	chr1:56229371:C:T	0	56229371	T	C
1	chr1:56229376:C:T	0	56229376	T	C
1	chr1:56229596:T:A	0	56229596	A	T
1	chr1:56230235:A:G	0	56230235	G	A
1	chr1:56230485:G:A	0	56230485	A	G
1	chr1:56230569:T:G	0	56230569	G	T
1	chr1:56230701:T:A	0	56230701	A	T
1	chr1:56231573:T:G	0	56231573	G	T
1	chr1:56231724:T:A	0	56231724	A	T
1	chr1:56231744:G:A	0	56231744	A	G
1	chr1:56232004:T:C	0	56232004	C	T
1	chr1:56232470:TA:T	0	56232470	T	TA
1	chr1:56232623:T:C	0	56232623	C	T
1	chr1:56232649:C:T	0	56232649	T	C
1	chr1:56233024:C:T	0	56233024	T	C
1	chr1:56233471:T:A	0	56233471	A	T
1	chr1:56233518:A:G	0	56233518	G	A
1	chr1:56234310:G:A	0	56234310	A	G
1	chr1:56234702:G:T	0	56234702	T	G
1	chr1:56234895:G:A	0	56234895	A	G
1	chr1:56234932:T:C	0	56234932	C	T
1	chr1:56235286:C:T	0	56235286	T	C
1	chr1:56235495:T:C	0	56235495	C	T
1	chr1:56236563:G:A	0	56236563	A	G
1	chr1:56236569:G:A	0	56236569	A	G
1	chr1:56236772:A:T	0	56236772	T	A
1	chr1:56236806:A:G	0	56236806	G	A
1	chr1:56236905:T:A	0	56236905	A	T
1	chr1:56236941:T:C	0	56236941	C	T
1	chr1:56237095:G:A	0	56237095	A	G
1	chr1:56237113:A:G	0	56237113	G	A
1	chr1:56237508:C:T	0	56237508	T	C
1	chr1:56237724:A:G	0	56237724	G	A
1	chr1:56237741:A:G	0	56237741	G	A
1	chr1:56238161:T:C	0	56238161	C	T
1	chr1:56238214:C:T	0	56238214	T	C
1	chr1:56238243:G:A	0	56238243	A	G
1	chr1:56238278:GCCT:G	0	56238278	G	GCCT
1	chr1:56238564:G:A	0	56238564	A	G
1	chr1:56239197:A:T	0	56239197	T	A
1	chr1:56239913:G:A	0	56239913	A	G
1	chr1:56240499:G:A	0	56240499	A	G
1	chr1:56240602:C:T	0	56240602	T	C
1	chr1:56241965:T:G	0	56241965	G	T
1	chr1:56242190:A:G	0	56242190	G	A
1	chr1:56242538:T:C	0	56242538	C	T
1	chr1:56242646:T:C	0	56242646	C	T
1	chr1:56243248:C:T	0	56243248	T	C
1	chr1:56243278:T:G	0	56243278	G	T
1	chr1:56243995:C:T	0	56243995	T	C
1	chr1:56244162:T:A	0	56244162	A	T
1	chr1:56244579:A:G	0	56244579	G	A
1	chr1:56245003:G:A	0	56245003	A	G
1	chr1:56245429:T:C	0	56245429	C	T
1	chr1:56245550:C:G	0	56245550	G	C
1	chr1:56246091:T:C	0	56246091	C	T
1	chr1:56246314:C:T	0	56246314	T	C
1	chr1:56246608:G:A	0	56246608	A	G
1	chr1:56247888:T:C	0	56247888	C	T
1	chr1:56247961:T:C	0	56247961	C	T
1	chr1:56247972:C:A	0	56247972	A	C
1	chr1:56248088:G:A	0	56248088	A	G
1	chr1:56248165:T:C	0	56248165	C	T
1	chr1:56248413:T:G	0	56248413	G	T
1	chr1:56249138:A:G	0	56249138	G	A
1	chr1:56249200:T:TC	0	56249200	TC	T
1	chr1:56249252:T:C	0	56249252	C	T
1	chr1:56250039:A:G	0	56250039	G	A
1	chr1:56250083:G:T	0	56250083	T	G
1	chr1:56250195:G:C	0	56250195	C	G
1	chr1:56250735:A:G	0	56250735	G	A
1	chr1:56250754:T:C	0	56250754	C	T
1	chr1:56251037:C:T	0	56251037	T	C
1	chr1:56251109:A:C	0	56251109	C	A
1	chr1:56252057:G:A	0	56252057	A	G
1	chr1:56252250:G:C	0	56252250	C	G
1	chr1:56252265:A:AGAG	0	56252265	AGAG	A
1	chr1:56253538:C:T	0	56253538	T	C
1	chr1:56256539:C:CA	0	56256539	CA	C
1	chr1:56256678:CTGAG:C	0	56256678	C	CTGAG
1	chr1:56256876:A:AG	0	56256876	AG	A
1	chr1:56257106:G:A	0	56257106	A	G
1	chr1:56258096:T:C	0	56258096	C	T
1	chr1:56258179:C:G	0	56258179	G	C
1	chr1:56258560:G:A	0	56258560	A	G
1	chr1:56259704:C:T	0	56259704	T	C
1	chr1:56259860:C:A	0	56259860	A	C
1	chr1:56259952:A:G	0	56259952	G	A
1	chr1:56259972:T:C	0	56259972	C	T
1	chr1:56260154:T:C	0	56260154	C	T
1	chr1:56260316:A:G	0	56260316	G	A
1	chr1:56260772:T:C	0	56260772	C	T
1	chr1:56260863:T:C	0	56260863	C	T
1	chr1:56261676:C:T	0	56261676	T	C
1	chr1:56261887:T:C	0	56261887	C	T
1	chr1:56262066:G:A	0	56262066	A	G
1	chr1:56262212:T:C	0	56262212	C	T
1	chr1:56262266:A:G	0	56262266	G	A
1	chr1:56262574:G:A	0	56262574	A	G
1	chr1:56262579:G:C	0	56262579	C	G
1	chr1:56262748:A:G	0	56262748	G	A
1	chr1:56263086:A:G	0	56263086	G	A
1	chr1:56263819:T:C	0	56263819	C	T
1	chr1:56263951:C:A	0	56263951	A	C
1	chr1:56264165:T:C	0	56264165	C	T
1	chr1:56264194:C:G	0	56264194	G	C
1	chr1:56264837:G:A	0	56264837	A	G
1	chr1:56265229:T:C	0	56265229	C	T
1	chr1:56265306:G:A	0	56265306	A	G
1	chr1:56265570:G:C	0	56265570	C	G
1	chr1:56265586:A:G	0	56265586	G	A
1	chr1:56265780:T:C	0	56265780	C	T
1	chr1:56265910:G:A	0	56265910	A	G
1	chr1:56266008:T:C	0	56266008	C	T
1	chr1:56266382:G:A	0	56266382	A	G
1	chr1:56266543:CAAT:C	0	56266543	C	CAAT
1	chr1:56266807:G:A	0	56266807	A	G
1	chr1:56266912:G:A	0	56266912	A	G
1	chr1:56267407:A:C	0	56267407	C	A
1	chr1:56267493:A:T	0	56267493	T	A
1	chr1:56268462:T:G	0	56268462	G	T
1	chr1:56270341:C:T	0	56270341	T	C
1	chr1:56271430:A:G	0	56271430	G	A
1	chr1:56271545:A:C	0	56271545	C	A
1	chr1:56272008:T:A	0	56272008	A	T
1	chr1:56272154:G:A	0	56272154	A	G
1	chr1:56272306:C:T	0	56272306	T	C
1	chr1:56272421:G:A	0	56272421	A	G
1	chr1:56272473:CT:C	0	56272473	C	CT
1	chr1:56272717:A:C	0	56272717	C	A
1	chr1:56273504:C:T	0	56273504	T	C
1	chr1:56273517:C:T	0	56273517	T	C
1	chr1:56273523:A:G	0	56273523	G	A
1	chr1:56274346:G:A	0	56274346	A	G
1	chr1:56275020:G:A	0	56275020	A	G
1	chr1:56275051:T:C	0	56275051	C	T
1	chr1:56275692:G:A	0	56275692	A	G
1	chr1:56276032:G:A	0	56276032	A	G
1	chr1:56277134:G:A	0	56277134	A	G
1	chr1:56277345:G:A	0	56277345	A	G
1	chr1:56277451:G:A	0	56277451	A	G
1	chr1:56277673:A:T	0	56277673	T	A
1	chr1:56278334:C:T	0	56278334	T	C
1	chr1:56278449:T:C	0	56278449	C	T
1	chr1:56278855:G:T	0	56278855	T	G
1	chr1:56279332:C:T	0	56279332	T	C
1	chr1:56279540:C:T	0	56279540	T	C
1	chr1:56280651:G:A	0	56280651	A	G
1	chr1:56280761:C:T	0	56280761	T	C
1	chr1:56281018:G:A	0	56281018	A	G
1	chr1:56281028:T:A	0	56281028	A	T
1	chr1:56281056:G:A	0	56281056	A	G
1	chr1:56281200:G:T	0	56281200	T	G
1	chr1:56281201:A:G	0	56281201	G	A
1	chr1:56281411:C:T	0	56281411	T	C
1	chr1:56281503:C:T	0	56281503	T	C
1	chr1:56281614:A:T	0	56281614	T	A
1	chr1:56281659:A:T	0	56281659	T	A
1	chr1:56281697:T:A	0	56281697	A	T
1	chr1:56282267:T:C	0	56282267	C	T
1	chr1:56282651:C:T	0	56282651	T	C
1	chr1:56283259:T:C	0	56283259	C	T
1	chr1:56284409:T:C	0	56284409	C	T
1	chr1:56284569:T:C	0	56284569	C	T
1	chr1:56284643:A:T	0	56284643	T	A
1	chr1:56284694:C:T	0	56284694	T	C
1	chr1:56285479:A:G	0	56285479	G	A
1	chr1:56285708:C:T	0	56285708	T	C
1	chr1:56285945:G:A	0	56285945	A	G
1	chr1:56286167:A:C	0	56286167	C	A
1	chr1:56286932:C:T	0	56286932	T	C
1	chr1:56287080:C:T	0	56287080	T	C
1	chr1:56288030:A:G	0	56288030	G	A
1	chr1:56288339:T:C	0	56288339	C	T
1	chr1:56288865:G:A	0	56288865	A	G
1	chr1:56290819:G:A	0	56290819	A	G
1	chr1:56291619:C:T	0	56291619	T	C
1	chr1:56291778:C:A	0	56291778	A	C
1	chr1:56292296:A:G	0	56292296	G	A
1	chr1:56292574:T:C	0	56292574	C	T
1	chr1:56292934:A:G	0	56292934	G	A
1	chr1:56293301:T:G	0	56293301	G	T
1	chr1:56293359:C:A	0	56293359	A	C
1	chr1:56293596:C:T	0	56293596	T	C
1	chr1:56294257:T:C	0	56294257	C	T
1	chr1:56294505:C:T	0	56294505	T	C
1	chr1:56294527:T:C	0	56294527	C	T
1	chr1:56294757:A:G	0	56294757	G	A
1	chr1:56294780:T:C	0	56294780	C	T
1	chr1:56294797:A:G	0	56294797	G	A
1	chr1:56294944:G:A	0	56294944	A	G
1	chr1:56295080:G:A	0	56295080	A	G
1	chr1:56295436:A:G	0	56295436	G	A
1	chr1:56295562:G:A	0	56295562	A	G
1	chr1:56295690:A:C	0	56295690	C	A
1	chr1:56295877:C:T	0	56295877	T	C
1	chr1:56295959:T:G	0	56295959	G	T
1	chr1:56296251:G:A	0	56296251	A	G
1	chr1:56296719:C:T	0	56296719	T	C
1	chr1:56296771:C:T	0	56296771	T	C
1	chr1:56296885:TC:T	0	56296885	T	TC
1	chr1:56296922:T:TG	0	56296922	TG	T
1	chr1:56297038:C:T	0	56297038	T	C
1	chr1:56297918:T:C	0	56297918	C	T
1	chr1:56298628:G:C	0	56298628	C	G
1	chr1:56298728:A:G	0	56298728	G	A
1	chr1:56298770:G:A	0	56298770	A	G
1	chr1:56299191:C:T	0	56299191	T	C
1	chr1:56299266:T:A	0	56299266	A	T
1	chr1:56299341:A:G	0	56299341	G	A
1	chr1:56299504:T:G	0	56299504	G	T
1	chr1:56299617:C:T	0	56299617	T	C
1	chr1:56299647:A:C	0	56299647	C	A
1	chr1:56299939:C:T	0	56299939	T	C
1	chr1:56300328:G:A	0	56300328	A	G
1	chr1:56300629:T:A	0	56300629	A	T
1	chr1:56300921:G:T	0	56300921	T	G
1	chr1:56300954:C:T	0	56300954	T	C
1	chr1:56301006:G:A	0	56301006	A	G
1	chr1:56301158:T:A	0	56301158	A	T
1	chr1:56301285:G:A	0	56301285	A	G
1	chr1:56301722:A:C	0	56301722	C	A
1	chr1:56301900:A:G	0	56301900	G	A
1	chr1:56301971:G:C	0	56301971	C	G
1	chr1:56302844:G:A	0	56302844	A	G
1	chr1:56302879:C:T	0	56302879	T	C
1	chr1:56303000:G:A	0	56303000	A	G
1	chr1:56303014:T:C	0	56303014	C	T
1	chr1:56303209:A:G	0	56303209	G	A
1	chr1:56304184:T:C	0	56304184	C	T
1	chr1:56304368:AG:A	0	56304368	A	AG
1	chr1:56304483:A:T	0	56304483	T	A
1	chr1:56304546:G:A	0	56304546	A	G
1	chr1:56304597:G:A	0	56304597	A	G
1	chr1:56304701:C:A	0	56304701	A	C
1	chr1:56305813:C:T	0	56305813	T	C
1	chr1:56306037:C:T	0	56306037	T	C
1	chr1:56307447:C:T	0	56307447	T	C
1	chr1:56307798:C:T	0	56307798	T	C
1	chr1:56308220:G:GA	0	56308220	GA	G
1	chr1:56309174:A:G	0	56309174	G	A
1	chr1:56309230:C:T	0	56309230	T	C
1	chr1:56309608:A:G	0	56309608	G	A
1	chr1:56309907:C:T	0	56309907	T	C
1	chr1:56310149:T:C	0	56310149	C	T
1	chr1:56310460:A:G	0	56310460	G	A
1	chr1:56310687:A:C	0	56310687	C	A
1	chr1:56310697:T:C	0	56310697	C	T
1	chr1:56312109:G:A	0	56312109	A	G
1	chr1:56312622:G:A	0	56312622	A	G
1	chr1:56313191:G:A	0	56313191	A	G
1	chr1:56313728:A:C	0	56313728	C	A
1	chr1:56315474:TGGA:T	0	56315474	T	TGGA
1	chr1:56315679:A:G	0	56315679	G	A
1	chr1:56315958:C:T	0	56315958	T	C
1	chr1:56316667:A:G	0	56316667	G	A
1	chr1:56317690:T:G	0	56317690	G	T
1	chr1:56318468:T:C	0	56318468	C	T
1	chr1:56319465:C:T	0	56319465	T	C
1	chr1:56319567:C:T	0	56319567	T	C
1	chr1:56319684:G:A	0	56319684	A	G
1	chr1:56320159:A:G	0	56320159	G	A
1	chr1:56320217:T:G	0	56320217	G	T
1	chr1:56320682:C:T	0	56320682	T	C
1	chr1:56320923:C:T	0	56320923	T	C
1	chr1:56321424:G:A	0	56321424	A	G
1	chr1:56321622:A:G	0	56321622	G	A
1	chr1:56321706:C:T	0	56321706	T	C
1	chr1:56321712:G:T	0	56321712	T	G
1	chr1:56321862:C:T	0	56321862	T	C
1	chr1:56321949:G:A	0	56321949	A	G
1	chr1:56322045:C:A	0	56322045	A	C
1	chr1:56322503:A:G	0	56322503	G	A
1	chr1:56322955:T:A	0	56322955	A	T
1	chr1:56323062:T:C	0	56323062	C	T
1	chr1:56323540:G:C	0	56323540	C	G
1	chr1:56324621:A:G	0	56324621	G	A
1	chr1:56324711:T:C	0	56324711	C	T
1	chr1:56325101:C:T	0	56325101	T	C
1	chr1:56325113:T:A	0	56325113	A	T
1	chr1:56325179:T:C	0	56325179	C	T
1	chr1:56325807:T:C	0	56325807	C	T
1	chr1:56325822:A:G	0	56325822	G	A
1	chr1:56325937:C:T	0	56325937	T	C
1	chr1:56326223:A:G	0	56326223	G	A
1	chr1:56326611:C:A	0	56326611	A	C
1	chr1:56326618:A:G	0	56326618	G	A
1	chr1:56327054:C:T	0	56327054	T	C
1	chr1:56327138:C:G	0	56327138	G	C
1	chr1:56328671:C:T	0	56328671	T	C
1	chr1:56329109:A:G	0	56329109	G	A
1	chr1:56329293:A:G	0	56329293	G	A
1	chr1:56329325:C:T	0	56329325	T	C
1	chr1:56329345:A:T	0	56329345	T	A
1	chr1:56329375:A:G	0	56329375	G	A
1	chr1:56329507:A:G	0	56329507	G	A
1	chr1:56329920:C:A	0	56329920	A	C
1	chr1:56330153:G:A	0	56330153	A	G
1	chr1:56330183:A:G	0	56330183	G	A
1	chr1:56330265:T:G	0	56330265	G	T
1	chr1:56330413:A:G	0	56330413	G	A
1	chr1:56330743:A:G	0	56330743	G	A
1	chr1:56330807:T:C	0	56330807	C	T
1	chr1:56331886:T:C	0	56331886	C	T
1	chr1:56332125:A:G	0	56332125	G	A
1	chr1:56332128:C:G	0	56332128	G	C
1	chr1:56332238:T:A	0	56332238	A	T
1	chr1:56332309:G:C	0	56332309	C	G
1	chr1:56332325:C:T	0	56332325	T	C
1	chr1:56332412:AAG:A	0	56332412	A	AAG
1	chr1:56332421:A:T	0	56332421	T	A
1	chr1:56332451:G:T	0	56332451	T	G
1	chr1:56332511:A:G	0	56332511	G	A
1	chr1:56332765:G:A	0	56332765	A	G
1	chr1:56333030:T:C	0	56333030	C	T
1	chr1:56333417:T:C	0	56333417	C	T
1	chr1:56333802:A:T	0	56333802	T	A
1	chr1:56334240:C:T	0	56334240	T	C
1	chr1:56334508:C:T	0	56334508	T	C
1	chr1:56334815:A:G	0	56334815	G	A
1	chr1:56334829:G:A	0	56334829	A	G
1	chr1:56335013:G:A	0	56335013	A	G
1	chr1:56335064:G:A	0	56335064	A	G
1	chr1:56336014:G:A	0	56336014	A	G
1	chr1:56336201:G:C	0	56336201	C	G
1	chr1:56336607:T:C	0	56336607	C	T
1	chr1:56337031:A:T	0	56337031	T	A
1	chr1:56337302:C:T	0	56337302	T	C
1	chr1:56337319:A:T	0	56337319	T	A
1	chr1:56337490:C:A	0	56337490	A	C
1	chr1:56338091:A:C	0	56338091	C	A
1	chr1:56338125:C:T	0	56338125	T	C
1	chr1:56338175:T:A	0	56338175	A	T
1	chr1:56338401:A:G	0	56338401	G	A
1	chr1:56338631:A:C	0	56338631	C	A
1	chr1:56338686:G:A	0	56338686	A	G
1	chr1:56338774:A:G	0	56338774	G	A
1	chr1:56338923:G:C	0	56338923	C	G
1	chr1:56339547:C:T	0	56339547	T	C
1	chr1:56339653:A:G	0	56339653	G	A
1	chr1:56340298:C:A	0	56340298	A	C
1	chr1:56340537:T:C	0	56340537	C	T
1	chr1:56340743:T:C	0	56340743	C	T
1	chr1:56341514:G:A	0	56341514	A	G
1	chr1:56341601:G:A	0	56341601	A	G
1	chr1:56341802:A:G	0	56341802	G	A
1	chr1:56341989:G:C	0	56341989	C	G
1	chr1:56342660:G:A	0	56342660	A	G
1	chr1:56342703:C:A	0	56342703	A	C
1	chr1:56343199:C:T	0	56343199	T	C
1	chr1:56343344:T:C	0	56343344	C	T
1	chr1:56344459:G:A	0	56344459	A	G
1	chr1:56344617:A:G	0	56344617	G	A
1	chr1:56344867:G:C	0	56344867	C	G
1	chr1:56344936:A:C	0	56344936	C	A
1	chr1:56345149:C:A	0	56345149	A	C
1	chr1:56345199:C:T	0	56345199	T	C
1	chr1:56345638:A:G	0	56345638	G	A
1	chr1:56345717:A:G	0	56345717	G	A
1	chr1:56345731:G:A	0	56345731	A	G
1	chr1:56345732:T:G	0	56345732	G	T
1	chr1:56345895:T:C	0	56345895	C	T
1	chr1:56345933:A:G	0	56345933	G	A
1	chr1:56346182:G:T	0	56346182	T	G
1	chr1:56346461:T:C	0	56346461	C	T
1	chr1:56346692:A:T	0	56346692	T	A
1	chr1:56346836:G:A	0	56346836	A	G
1	chr1:56347252:G:A	0	56347252	A	G
1	chr1:56347394:G:C	0	56347394	C	G
1	chr1:56347505:C:T	0	56347505	T	C
1	chr1:56347934:C:T	0	56347934	T	C
1	chr1:56348475:C:T	0	56348475	T	C
1	chr1:56348858:A:T	0	56348858	T	A
1	chr1:56348913:C:T	0	56348913	T	C
1	chr1:56349022:G:A	0	56349022	A	G
1	chr1:56349042:G:A	0	56349042	A	G
1	chr1:56349573:T:A	0	56349573	A	T
1	chr1:56349726:G:A	0	56349726	A	G
1	chr1:56349732:C:T	0	56349732	T	C
1	chr1:56349814:T:A	0	56349814	A	T
1	chr1:56349823:C:T	0	56349823	T	C
1	chr1:56349962:C:A	0	56349962	A	C
1	chr1:56350053:T:C	0	56350053	C	T
1	chr1:56351433:T:C	0	56351433	C	T
1	chr1:56351489:C:T	0	56351489	T	C
1	chr1:56351934:T:C	0	56351934	C	T
1	chr1:56352532:T:C	0	56352532	C	T
1	chr1:56352998:C:T	0	56352998	T	C
1	chr1:56353351:C:T	0	56353351	T	C
1	chr1:56353479:T:A	0	56353479	A	T
1	chr1:56353500:T:C	0	56353500	C	T
1	chr1:56355382:A:G	0	56355382	G	A
1	chr1:56355704:T:C	0	56355704	C	T
1	chr1:56356226:A:AT	0	56356226	AT	A
1	chr1:56357055:G:A	0	56357055	A	G
1	chr1:56358441:T:C	0	56358441	C	T
1	chr1:56359737:A:C	0	56359737	C	A
1	chr1:56359957:A:G	0	56359957	G	A
1	chr1:56360532:G:A	0	56360532	A	G
1	chr1:56360547:T:C	0	56360547	C	T
1	chr1:56360628:A:G	0	56360628	G	A
1	chr1:56361443:T:C	0	56361443	C	T
1	chr1:56361932:G:A	0	56361932	A	G
1	chr1:56362944:T:C	0	56362944	C	T
1	chr1:56362994:AT:A	0	56362994	A	AT
1	chr1:56363346:G:A	0	56363346	A	G
1	chr1:56363724:A:G	0	56363724	G	A
1	chr1:56363965:A:G	0	56363965	G	A
1	chr1:56364398:G:A	0	56364398	A	G
1	chr1:56364896:C:T	0	56364896	T	C
1	chr1:56369618:A:T	0	56369618	T	A
1	chr1:56371229:C:T	0	56371229	T	C
1	chr1:56371639:C:T	0	56371639	T	C
1	chr1:56371877:T:C	0	56371877	C	T
1	chr1:56371915:A:G	0	56371915	G	A
1	chr1:56372507:A:T	0	56372507	T	A
1	chr1:56372693:G:A	0	56372693	A	G
1	chr1:56374787:T:A	0	56374787	A	T
1	chr1:56375357:T:C	0	56375357	C	T
1	chr1:56376500:G:A	0	56376500	A	G
1	chr1:56376596:C:A	0	56376596	A	C
1	chr1:56376718:C:T	0	56376718	T	C
1	chr1:56376837:A:G	0	56376837	G	A
1	chr1:56377457:T:C	0	56377457	C	T
1	chr1:56378359:T:C	0	56378359	C	T
1	chr1:56378980:T:C	0	56378980	C	T
1	chr1:56379914:C:T	0	56379914	T	C
1	chr1:56380672:G:A	0	56380672	A	G
1	chr1:56382072:T:TTA	0	56382072	TTA	T
1	chr1:56382353:A:G	0	56382353	G	A
1	chr1:56382809:A:G	0	56382809	G	A
1	chr1:56383282:C:T	0	56383282	T	C
1	chr1:56384427:C:T	0	56384427	T	C
1	chr1:56385287:T:C	0	56385287	C	T
1	chr1:56385333:C:T	0	56385333	T	C
1	chr1:56385528:G:A	0	56385528	A	G
1	chr1:56386454:C:G	0	56386454	G	C
1	chr1:56386595:T:C	0	56386595	C	T
1	chr1:56386676:C:T	0	56386676	T	C
1	chr1:56386716:G:C	0	56386716	C	G
1	chr1:56388168:C:T	0	56388168	T	C
1	chr1:56389021:G:A	0	56389021	A	G
1	chr1:56390104:C:T	0	56390104	T	C
1	chr1:56390142:G:A	0	56390142	A	G
1	chr1:56390417:A:G	0	56390417	G	A
1	chr1:56392679:A:G	0	56392679	G	A
1	chr1:56393100:A:G	0	56393100	G	A
1	chr1:56393109:G:A	0	56393109	A	G
1	chr1:56394544:T:C	0	56394544	C	T
1	chr1:56394784:C:T	0	56394784	T	C
1	chr1:56394913:G:A	0	56394913	A	G
1	chr1:56398408:T:C	0	56398408	C	T
1	chr1:56399208:TACCAAGTAGGTTCCAGAA:T	0	56399208	T	TACCAAGTAGGTTCCAGAA
1	chr1:56399530:A:G	0	56399530	G	A
1	chr1:56400398:ACT:A	0	56400398	A	ACT
1	chr1:56400511:T:G	0	56400511	G	T
1	chr1:56401187:C:T	0	56401187	T	C
1	chr1:56401851:C:T	0	56401851	T	C
1	chr1:56401904:G:C	0	56401904	C	G
1	chr1:56402317:C:T	0	56402317	T	C
1	chr1:56402604:T:C	0	56402604	C	T
1	chr1:56402751:T:C	0	56402751	C	T
1	chr1:56402989:C:T	0	56402989	T	C
1	chr1:56403222:T:G	0	56403222	G	T
1	chr1:56403401:C:G	0	56403401	G	C
1	chr1:56403412:T:A	0	56403412	A	T
1	chr1:56403579:C:T	0	56403579	T	C
1	chr1:56403696:T:C	0	56403696	C	T
1	chr1:56403778:C:T	0	56403778	T	C
1	chr1:56403814:C:T	0	56403814	T	C
1	chr1:56403830:A:G	0	56403830	G	A
1	chr1:56403924:G:A	0	56403924	A	G
1	chr1:56403945:A:G	0	56403945	G	A
1	chr1:56404155:C:T	0	56404155	T	C
1	chr1:56405063:T:C	0	56405063	C	T
1	chr1:56405106:G:C	0	56405106	C	G
1	chr1:56405162:G:A	0	56405162	A	G
1	chr1:56405392:C:T	0	56405392	T	C
1	chr1:56405634:G:A	0	56405634	A	G
1	chr1:56405868:T:C	0	56405868	C	T
1	chr1:56406111:A:G	0	56406111	G	A
1	chr1:56406225:G:A	0	56406225	A	G
1	chr1:56406259:G:A	0	56406259	A	G
1	chr1:56406339:C:A	0	56406339	A	C
1	chr1:56406631:A:C	0	56406631	C	A
1	chr1:56406685:C:T	0	56406685	T	C
1	chr1:56406721:TA:T	0	56406721	T	TA
1	chr1:56406936:G:A	0	56406936	A	G
1	chr1:56407602:G:A	0	56407602	A	G
1	chr1:56407852:G:A	0	56407852	A	G
1	chr1:56408260:A:G	0	56408260	G	A
1	chr1:56408839:G:C	0	56408839	C	G
1	chr1:56409219:C:A	0	56409219	A	C
1	chr1:56409270:C:T	0	56409270	T	C
1	chr1:56409371:G:T	0	56409371	T	G
1	chr1:56409897:T:C	0	56409897	C	T
1	chr1:56410826:A:G	0	56410826	G	A
1	chr1:56410847:G:A	0	56410847	A	G
1	chr1:56410928:G:A	0	56410928	A	G
1	chr1:56411837:C:T	0	56411837	T	C
1	chr1:56412957:C:T	0	56412957	T	C
1	chr1:56413075:T:C	0	56413075	C	T
1	chr1:56413150:C:T	0	56413150	T	C
1	chr1:56414190:T:C	0	56414190	C	T
1	chr1:56414400:A:G	0	56414400	G	A
1	chr1:56416091:A:G	0	56416091	G	A
1	chr1:56417852:G:C	0	56417852	C	G
1	chr1:56417991:G:A	0	56417991	A	G
1	chr1:56418157:T:G	0	56418157	G	T
1	chr1:56418506:A:G	0	56418506	G	A
1	chr1:56418589:C:A	0	56418589	A	C
1	chr1:56418669:T:C	0	56418669	C	T
1	chr1:56419439:T:C	0	56419439	C	T
1	chr1:56419611:A:G	0	56419611	G	A
1	chr1:56420769:T:C	0	56420769	C	T
1	chr1:56420821:C:T	0	56420821	T	C
1	chr1:56421138:A:G	0	56421138	G	A
1	chr1:56421266:T:A	0	56421266	A	T
1	chr1:56421962:A:G	0	56421962	G	A
1	chr1:56422494:T:G	0	56422494	G	T
1	chr1:56422954:T:C	0	56422954	C	T
1	chr1:56423332:A:G	0	56423332	G	A
1	chr1:56424041:G:A	0	56424041	A	G
1	chr1:56424102:A:G	0	56424102	G	A
1	chr1:56424236:G:T	0	56424236	T	G
1	chr1:56424533:C:G	0	56424533	G	C
1	chr1:56424854:G:A	0	56424854	A	G
1	chr1:56424859:T:C	0	56424859	C	T
1	chr1:56425640:A:T	0	56425640	T	A
1	chr1:56425715:A:G	0	56425715	G	A
1	chr1:56425742:A:G	0	56425742	G	A
1	chr1:56425920:A:G	0	56425920	G	A
1	chr1:56426283:C:G	0	56426283	G	C
1	chr1:56426388:C:T	0	56426388	T	C
1	chr1:56426648:C:T	0	56426648	T	C
1	chr1:56426893:A:G	0	56426893	G	A
1	chr1:56427194:C:T	0	56427194	T	C
1	chr1:56427525:A:G	0	56427525	G	A
1	chr1:56427908:C:T	0	56427908	T	C
1	chr1:56428094:A:T	0	56428094	T	A
1	chr1:56428127:T:C	0	56428127	C	T
1	chr1:56428162:G:C	0	56428162	C	G
1	chr1:56428639:T:C	0	56428639	C	T
1	chr1:56428641:G:A	0	56428641	A	G
1	chr1:56429205:A:T	0	56429205	T	A
1	chr1:56429499:C:T	0	56429499	T	C
1	chr1:56429580:G:A	0	56429580	A	G
1	chr1:56430351:GCAGAAT:G	0	56430351	G	GCAGAAT
1	chr1:56431145:T:C	0	56431145	C	T
1	chr1:56431296:A:G	0	56431296	G	A
1	chr1:56431434:A:G	0	56431434	G	A
1	chr1:56431701:A:AG	0	56431701	AG	A
1	chr1:56431784:C:T	0	56431784	T	C
1	chr1:56432502:G:T	0	56432502	T	G
1	chr1:56432919:A:G	0	56432919	G	A
1	chr1:56433903:G:T	0	56433903	T	G
1	chr1:56434598:C:T	0	56434598	T	C
1	chr1:56435735:G:C	0	56435735	C	G
1	chr1:56435740:T:C	0	56435740	C	T
1	chr1:56435781:A:G	0	56435781	G	A
1	chr1:56435941:TC:T	0	56435941	T	TC
1	chr1:56436295:A:G	0	56436295	G	A
1	chr1:56437420:A:T	0	56437420	T	A
1	chr1:56437619:A:AT	0	56437619	AT	A
1	chr1:56437698:G:T	0	56437698	T	G
1	chr1:56437720:C:T	0	56437720	T	C
1	chr1:56437763:C:A	0	56437763	A	C
1	chr1:56437871:C:A	0	56437871	A	C
1	chr1:56437944:A:T	0	56437944	T	A
1	chr1:56438017:T:A	0	56438017	A	T
1	chr1:56438464:C:T	0	56438464	T	C
1	chr1:56438490:C:T	0	56438490	T	C
1	chr1:56438845:G:A	0	56438845	A	G
1	chr1:56439095:C:T	0	56439095	T	C
1	chr1:56439230:G:A	0	56439230	A	G
1	chr1:56439400:A:G	0	56439400	G	A
1	chr1:56439539:A:G	0	56439539	G	A
1	chr1:56439670:G:T	0	56439670	T	G
1	chr1:56439773:T:A	0	56439773	A	T
1	chr1:56439786:G:A	0	56439786	A	G
1	chr1:56439852:G:A	0	56439852	A	G
1	chr1:56439884:T:C	0	56439884	C	T
1	chr1:56439887:C:T	0	56439887	T	C
1	chr1:56439968:T:G	0	56439968	G	T
1	chr1:56440602:G:A	0	56440602	A	G
1	chr1:56440686:T:C	0	56440686	C	T
1	chr1:56440780:C:A	0	56440780	A	C
1	chr1:56440993:C:T	0	56440993	T	C
1	chr1:56441002:G:A	0	56441002	A	G
1	chr1:56441022:G:A	0	56441022	A	G
1	chr1:56441115:G:A	0	56441115	A	G
1	chr1:56441351:T:G	0	56441351	G	T
1	chr1:56441891:T:C	0	56441891	C	T
1	chr1:56442008:T:C	0	56442008	C	T
1	chr1:56442048:G:A	0	56442048	A	G
1	chr1:56442822:A:G	0	56442822	G	A
1	chr1:56443878:G:A	0	56443878	A	G
1	chr1:56444363:A:G	0	56444363	G	A
1	chr1:56445015:C:A	0	56445015	A	C
1	chr1:56446191:G:A	0	56446191	A	G
1	chr1:56446550:T:C	0	56446550	C	T
1	chr1:56446638:C:T	0	56446638	T	C
1	chr1:56446886:T:A	0	56446886	A	T
1	chr1:56448057:G:A	0	56448057	A	G
1	chr1:56448669:T:C	0	56448669	C	T
1	chr1:56448930:G:A	0	56448930	A	G
1	chr1:56449066:T:C	0	56449066	C	T
1	chr1:56449533:A:C	0	56449533	C	A
1	chr1:56449551:T:C	0	56449551	C	T
1	chr1:56449561:C:G	0	56449561	G	C
1	chr1:56449921:C:T	0	56449921	T	C
1	chr1:56450148:G:A	0	56450148	A	G
1	chr1:56450414:G:A	0	56450414	A	G
1	chr1:56450492:T:C	0	56450492	C	T
1	chr1:56450827:A:G	0	56450827	G	A
1	chr1:56451179:C:T	0	56451179	T	C
1	chr1:56451704:C:CAA	0	56451704	CAA	C
1	chr1:56451761:G:T	0	56451761	T	G
1	chr1:56452376:C:T	0	56452376	T	C
1	chr1:56452726:G:T	0	56452726	T	G
1	chr1:56454180:A:G	0	56454180	G	A
1	chr1:56455167:T:C	0	56455167	C	T
1	chr1:56455365:C:CA	0	56455365	CA	C
1	chr1:56456450:C:A	0	56456450	A	C
1	chr1:56456747:G:A	0	56456747	A	G
1	chr1:56457744:C:T	0	56457744	T	C
1	chr1:56458063:C:T	0	56458063	T	C
1	chr1:56459048:C:T	0	56459048	T	C
1	chr1:56459846:G:A	0	56459846	A	G
1	chr1:56460079:C:T	0	56460079	T	C
1	chr1:56460197:G:A	0	56460197	A	G
1	chr1:56460551:G:A	0	56460551	A	G
1	chr1:56460987:C:T	0	56460987	T	C
1	chr1:56461425:T:C	0	56461425	C	T
1	chr1:56461446:C:T	0	56461446	T	C
1	chr1:56461676:C:T	0	56461676	T	C
1	chr1:56461737:C:T	0	56461737	T	C
1	chr1:56461947:C:G	0	56461947	G	C
1	chr1:56461966:G:A	0	56461966	A	G
1	chr1:56462635:G:T	0	56462635	T	G
1	chr1:56462741:T:G	0	56462741	G	T
1	chr1:56463869:A:G	0	56463869	G	A
1	chr1:56464693:T:C	0	56464693	C	T
1	chr1:56464777:C:A	0	56464777	A	C
1	chr1:56464946:G:A	0	56464946	A	G
1	chr1:56465278:T:C	0	56465278	C	T
1	chr1:56465314:A:T	0	56465314	T	A
1	chr1:56466363:A:G	0	56466363	G	A
1	chr1:56466402:G:A	0	56466402	A	G
1	chr1:56466787:G:A	0	56466787	A	G
1	chr1:56466790:C:T	0	56466790	T	C
1	chr1:56466922:G:A	0	56466922	A	G
1	chr1:56467221:T:C	0	56467221	C	T
1	chr1:56467750:C:T	0	56467750	T	C
1	chr1:56467872:C:T	0	56467872	T	C
1	chr1:56468134:C:T	0	56468134	T	C
1	chr1:56468163:T:A	0	56468163	A	T
1	chr1:56468269:A:C	0	56468269	C	A
1	chr1:56468794:G:A	0	56468794	A	G
1	chr1:56469391:T:C	0	56469391	C	T
1	chr1:56469708:GC:G	0	56469708	G	GC
1	chr1:56470008:A:G	0	56470008	G	A
1	chr1:56470983:T:C	0	56470983	C	T
1	chr1:56472023:G:GC	0	56472023	GC	G
1	chr1:56472546:C:T	0	56472546	T	C
1	chr1:56472864:T:G	0	56472864	G	T
1	chr1:56472995:G:C	0	56472995	C	G
1	chr1:56473563:A:G	0	56473563	G	A
1	chr1:56473686:C:G	0	56473686	G	C
1	chr1:56473799:A:G	0	56473799	G	A
1	chr1:56474462:C:T	0	56474462	T	C
1	chr1:56474933:G:A	0	56474933	A	G
1	chr1:56475715:C:T	0	56475715	T	C
1	chr1:56476228:C:A	0	56476228	A	C
1	chr1:56477008:G:T	0	56477008	T	G
1	chr1:56477099:G:C	0	56477099	C	G
1	chr1:56477299:G:A	0	56477299	A	G
1	chr1:56478373:A:G	0	56478373	G	A
1	chr1:56479994:T:C	0	56479994	C	T
1	chr1:56482618:A:G	0	56482618	G	A
1	chr1:56482752:T:C	0	56482752	C	T
1	chr1:56484303:A:G	0	56484303	G	A
1	chr1:56484856:A:G	0	56484856	G	A
1	chr1:56485084:A:T	0	56485084	T	A
1	chr1:56486122:A:G	0	56486122	G	A
1	chr1:56486250:G:A	0	56486250	A	G
1	chr1:56486512:C:T	0	56486512	T	C
1	chr1:56487528:A:T	0	56487528	T	A
1	chr1:56487792:G:A	0	56487792	A	G
1	chr1:56488150:G:A	0	56488150	A	G
1	chr1:56488267:A:G	0	56488267	G	A
1	chr1:56488950:A:G	0	56488950	G	A
1	chr1:56490051:T:C	0	56490051	C	T
1	chr1:56490564:G:A	0	56490564	A	G
1	chr1:56490843:T:C	0	56490843	C	T
1	chr1:56491049:C:A	0	56491049	A	C
1	chr1:56491204:TCTAATATA:T	0	56491204	T	TCTAATATA
1	chr1:56491209:T:C	0	56491209	C	T
1	chr1:56491940:T:C	0	56491940	C	T
1	chr1:56492127:C:T	0	56492127	T	C
1	chr1:56492365:A:G	0	56492365	G	A
1	chr1:56492966:G:A	0	56492966	A	G
1	chr1:56493091:T:C	0	56493091	C	T
1	chr1:56493884:G:A	0	56493884	A	G
1	chr1:56494688:G:A	0	56494688	A	G
1	chr1:56495814:T:C	0	56495814	C	T
1	chr1:56496084:A:G	0	56496084	G	A
1	chr1:56496283:T:C	0	56496283	C	T
1	chr1:56497149:A:G	0	56497149	G	A
1	chr1:56497354:C:T	0	56497354	T	C
1	chr1:56497449:A:G	0	56497449	G	A
1	chr1:56497955:A:G	0	56497955	G	A
1	chr1:56499329:C:T	0	56499329	T	C
1	chr1:56499992:C:T	0	56499992	T	C
1	chr1:56500678:A:G	0	56500678	G	A
1	chr1:56502805:C:T	0	56502805	T	C
1	chr1:56504185:C:T	0	56504185	T	C
1	chr1:56504746:C:A	0	56504746	A	C
1	chr1:56506052:C:T	0	56506052	T	C
1	chr1:56506728:T:C	0	56506728	C	T
1	chr1:56506928:T:G	0	56506928	G	T
1	chr1:56507622:C:T	0	56507622	T	C
1	chr1:56508419:G:A	0	56508419	A	G
1	chr1:56508606:C:G	0	56508606	G	C
1	chr1:56509144:G:A	0	56509144	A	G
1	chr1:56509611:G:A	0	56509611	A	G
1	chr1:56509704:C:T	0	56509704	T	C
1	chr1:56509717:T:A	0	56509717	A	T
1	chr1:56510170:G:A	0	56510170	A	G
1	chr1:56512147:G:A	0	56512147	A	G
1	chr1:56513404:G:A	0	56513404	A	G
1	chr1:56513667:T:G	0	56513667	G	T
1	chr1:56513759:T:C	0	56513759	C	T
1	chr1:56513806:T:TA	0	56513806	TA	T
1	chr1:56513985:A:G	0	56513985	G	A
1	chr1:56514009:A:G	0	56514009	G	A
1	chr1:56514085:A:G	0	56514085	G	A
1	chr1:56514550:A:C	0	56514550	C	A
1	chr1:56514565:T:C	0	56514565	C	T
1	chr1:56515953:C:T	0	56515953	T	C
1	chr1:56517107:G:A	0	56517107	A	G
1	chr1:56517616:C:T	0	56517616	T	C
1	chr1:56517913:G:A	0	56517913	A	G
1	chr1:56517984:C:T	0	56517984	T	C
1	chr1:56518032:C:T	0	56518032	T	C
1	chr1:56519750:T:G	0	56519750	G	T
1	chr1:56520434:T:C	0	56520434	C	T
1	chr1:56520961:C:T	0	56520961	T	C
1	chr1:56521306:G:T	0	56521306	T	G
1	chr1:56522675:G:T	0	56522675	T	G
1	chr1:56522805:T:C	0	56522805	C	T
1	chr1:56524727:G:A	0	56524727	A	G
1	chr1:56525081:A:C	0	56525081	C	A
1	chr1:56525622:C:T	0	56525622	T	C
1	chr1:56526218:G:T	0	56526218	T	G
1	chr1:56526356:G:A	0	56526356	A	G
1	chr1:56526744:A:G	0	56526744	G	A
1	chr1:56527090:C:T	0	56527090	T	C
1	chr1:56527107:C:T	0	56527107	T	C
1	chr1:56527202:C:A	0	56527202	A	C
1	chr1:56527226:A:C	0	56527226	C	A
1	chr1:56527519:T:C	0	56527519	C	T
1	chr1:56527930:T:C	0	56527930	C	T
1	chr1:56528371:A:G	0	56528371	G	A
1	chr1:56528407:T:A	0	56528407	A	T
1	chr1:56529023:G:A	0	56529023	A	G
1	chr1:56530432:C:G	0	56530432	G	C
1	chr1:56531453:G:T	0	56531453	T	G
1	chr1:56531467:A:T	0	56531467	T	A
1	chr1:56532040:C:T	0	56532040	T	C
1	chr1:56532110:T:C	0	56532110	C	T
1	chr1:56532221:C:T	0	56532221	T	C
1	chr1:56532813:T:C	0	56532813	C	T
1	chr1:56533253:C:T	0	56533253	T	C
1	chr1:56533721:C:T	0	56533721	T	C
1	chr1:56533903:G:A	0	56533903	A	G
1	chr1:56534528:T:A	0	56534528	A	T
1	chr1:56535337:G:A	0	56535337	A	G
1	chr1:56535728:T:G	0	56535728	G	T
1	chr1:56536370:C:G	0	56536370	G	C
1	chr1:56536655:C:A	0	56536655	A	C
1	chr1:56536663:C:T	0	56536663	T	C
1	chr1:56536941:G:A	0	56536941	A	G
1	chr1:56536955:C:T	0	56536955	T	C
1	chr1:56537687:G:A	0	56537687	A	G
1	chr1:56538475:G:A	0	56538475	A	G
1	chr1:56538506:G:T	0	56538506	T	G
1	chr1:56539597:AAC:A	0	56539597	A	AAC
1	chr1:56541867:T:C	0	56541867	C	T
1	chr1:56542119:T:C	0	56542119	C	T
1	chr1:56543517:C:T	0	56543517	T	C
1	chr1:56543790:A:G	0	56543790	G	A
1	chr1:56544312:T:C	0	56544312	C	T
1	chr1:56544477:A:G	0	56544477	G	A
1	chr1:56545039:A:T	0	56545039	T	A
1	chr1:56545528:T:C	0	56545528	C	T
1	chr1:56545989:G:A	0	56545989	A	G
1	chr1:56547119:T:C	0	56547119	C	T
1	chr1:56547449:C:T	0	56547449	T	C
1	chr1:56547526:C:T	0	56547526	T	C
1	chr1:56549345:C:T	0	56549345	T	C
1	chr1:56549623:A:G	0	56549623	G	A
1	chr1:56549645:C:T	0	56549645	T	C
1	chr1:56549996:A:G	0	56549996	G	A
1	chr1:56550054:C:T	0	56550054	T	C
1	chr1:56550320:T:C	0	56550320	C	T
1	chr1:56550459:A:C	0	56550459	C	A
1	chr1:56550804:C:G	0	56550804	G	C
1	chr1:56550960:G:A	0	56550960	A	G
1	chr1:56551189:T:C	0	56551189	C	T
1	chr1:56552066:C:T	0	56552066	T	C
1	chr1:56552236:A:G	0	56552236	G	A
1	chr1:56553180:T:C	0	56553180	C	T
1	chr1:56554171:A:G	0	56554171	G	A
1	chr1:56554436:T:G	0	56554436	G	T
1	chr1:56555230:C:T	0	56555230	T	C
1	chr1:56555262:TC:T	0	56555262	T	TC
1	chr1:56555272:C:T	0	56555272	T	C
1	chr1:56556055:G:T	0	56556055	T	G
1	chr1:56556609:G:T	0	56556609	T	G
1	chr1:56556643:A:G	0	56556643	G	A
1	chr1:56557105:T:C	0	56557105	C	T
1	chr1:56557381:G:A	0	56557381	A	G
1	chr1:56557652:G:A	0	56557652	A	G
1	chr1:56558683:C:G	0	56558683	G	C
1	chr1:56558776:C:G	0	56558776	G	C
1	chr1:56558855:T:A	0	56558855	A	T
1	chr1:56558887:G:A	0	56558887	A	G
1	chr1:56560091:C:T	0	56560091	T	C
1	chr1:56560589:T:G	0	56560589	G	T
1	chr1:56562116:A:G	0	56562116	G	A
1	chr1:56563118:G:A	0	56563118	A	G
1	chr1:56563141:C:A	0	56563141	A	C
1	chr1:56563516:G:A	0	56563516	A	G
1	chr1:56563907:C:T	0	56563907	T	C
1	chr1:56564196:C:T	0	56564196	T	C
1	chr1:56564551:G:A	0	56564551	A	G
1	chr1:56565070:A:G	0	56565070	G	A
1	chr1:56565183:T:A	0	56565183	A	T
1	chr1:56566265:A:G	0	56566265	G	A
1	chr1:56566795:A:C	0	56566795	C	A
1	chr1:56567988:A:C	0	56567988	C	A
1	chr1:56568111:G:T	0	56568111	T	G
1	chr1:56568472:G:A	0	56568472	A	G
1	chr1:56568638:T:A	0	56568638	A	T
1	chr1:56569117:C:T	0	56569117	T	C
1	chr1:56570344:T:C	0	56570344	C	T
1	chr1:56570374:T:C	0	56570374	C	T
1	chr1:56570457:T:G	0	56570457	G	T
1	chr1:56570684:C:A	0	56570684	A	C
1	chr1:56571420:G:A	0	56571420	A	G
1	chr1:56571886:T:C	0	56571886	C	T
1	chr1:56572496:T:C	0	56572496	C	T
1	chr1:56572794:A:G	0	56572794	G	A
1	chr1:56574222:A:G	0	56574222	G	A
1	chr1:56574445:A:G	0	56574445	G	A
1	chr1:56575272:G:A	0	56575272	A	G
1	chr1:56575864:T:C	0	56575864	C	T
1	chr1:56576662:C:T	0	56576662	T	C
1	chr1:56577281:G:A	0	56577281	A	G
1	chr1:56577759:C:T	0	56577759	T	C
1	chr1:56578658:C:T	0	56578658	T	C
1	chr1:56579914:T:C	0	56579914	C	T
1	chr1:56580082:AACC:A	0	56580082	A	AACC
1	chr1:56580365:T:G	0	56580365	G	T
1	chr1:56580980:A:G	0	56580980	G	A
1	chr1:56581745:T:C	0	56581745	C	T
1	chr1:56582842:T:C	0	56582842	C	T
1	chr1:56584304:T:C	0	56584304	C	T
1	chr1:56585007:C:T	0	56585007	T	C
1	chr1:56586344:T:C	0	56586344	C	T
1	chr1:56587235:T:C	0	56587235	C	T
1	chr1:56590702:G:A	0	56590702	A	G
1	chr1:56591418:C:T	0	56591418	T	C
1	chr1:56591643:G:A	0	56591643	A	G
1	chr1:56592289:T:G	0	56592289	G	T
1	chr1:56593433:C:A	0	56593433	A	C
1	chr1:56593900:T:C	0	56593900	C	T
1	chr1:56594122:T:C	0	56594122	C	T
1	chr1:56595457:G:A	0	56595457	A	G
1	chr1:56595667:T:C	0	56595667	C	T
1	chr1:56596480:T:C	0	56596480	C	T
1	chr1:56597408:G:A	0	56597408	A	G
1	chr1:56597665:T:C	0	56597665	C	T
1	chr1:56598025:T:C	0	56598025	C	T
1	chr1:56598046:T:A	0	56598046	A	T
1	chr1:56598935:G:T	0	56598935	T	G
1	chr1:56598936:G:T	0	56598936	T	G
1	chr1:56599071:T:C	0	56599071	C	T
1	chr1:56599622:C:T	0	56599622	T	C
1	chr1:56599710:G:A	0	56599710	A	G
1	chr1:56599728:A:G	0	56599728	G	A
1	chr1:56599973:C:A	0	56599973	A	C
1	chr1:56600771:G:A	0	56600771	A	G
1	chr1:56601098:G:T	0	56601098	T	G
1	chr1:56601315:G:A	0	56601315	A	G
1	chr1:56601749:G:C	0	56601749	C	G
1	chr1:56601887:C:T	0	56601887	T	C
1	chr1:56602056:A:G	0	56602056	G	A
1	chr1:56602434:T:C	0	56602434	C	T
1	chr1:56602459:G:A	0	56602459	A	G
1	chr1:56602725:T:C	0	56602725	C	T
1	chr1:56602733:C:A	0	56602733	A	C
1	chr1:56602775:C:A	0	56602775	A	C
1	chr1:56603152:C:G	0	56603152	G	C
1	chr1:56603153:A:G	0	56603153	G	A
1	chr1:56603159:A:G	0	56603159	G	A
1	chr1:56603438:A:G	0	56603438	G	A
1	chr1:56603459:T:C	0	56603459	C	T
1	chr1:56603901:T:G	0	56603901	G	T
1	chr1:56603922:A:C	0	56603922	C	A
1	chr1:56603941:A:T	0	56603941	T	A
1	chr1:56603957:C:T	0	56603957	T	C
1	chr1:56604740:C:T	0	56604740	T	C
1	chr1:56604762:T:C	0	56604762	C	T
1	chr1:56604828:G:T	0	56604828	T	G
1	chr1:56604913:T:C	0	56604913	C	T
1	chr1:56604917:T:C	0	56604917	C	T
1	chr1:56604949:A:G	0	56604949	G	A
1	chr1:56605054:A:T	0	56605054	T	A
1	chr1:56605180:G:T	0	56605180	T	G
1	chr1:56605623:T:A	0	56605623	A	T
1	chr1:56605811:G:C	0	56605811	C	G
1	chr1:56605975:A:G	0	56605975	G	A
1	chr1:56605996:T:C	0	56605996	C	T
1	chr1:56606278:T:A	0	56606278	A	T
1	chr1:56606508:G:A	0	56606508	A	G
1	chr1:56606979:A:G	0	56606979	G	A
1	chr1:56606981:C:T	0	56606981	T	C
1	chr1:56607747:G:A	0	56607747	A	G
1	chr1:56607931:A:G	0	56607931	G	A
1	chr1:56608144:TAATTC:T	0	56608144	T	TAATTC
1	chr1:56608361:T:C	0	56608361	C	T
1	chr1:56608877:G:A	0	56608877	A	G
1	chr1:56609012:C:T	0	56609012	T	C
1	chr1:56609357:A:G	0	56609357	G	A
1	chr1:56609725:G:A	0	56609725	A	G
1	chr1:56610262:G:A	0	56610262	A	G
1	chr1:56610331:A:G	0	56610331	G	A
1	chr1:56610465:C:T	0	56610465	T	C
1	chr1:56611087:T:C	0	56611087	C	T
1	chr1:56611635:C:G	0	56611635	G	C
1	chr1:56611661:T:G	0	56611661	G	T
1	chr1:56611865:A:C	0	56611865	C	A
1	chr1:56611924:A:C	0	56611924	C	A
1	chr1:56612050:C:T	0	56612050	T	C
1	chr1:56612263:C:T	0	56612263	T	C
1	chr1:56612264:A:G	0	56612264	G	A
1	chr1:56612522:T:C	0	56612522	C	T
1	chr1:56612567:A:C	0	56612567	C	A
1	chr1:56612873:T:A	0	56612873	A	T
1	chr1:56612988:C:T	0	56612988	T	C
1	chr1:56613177:G:A	0	56613177	A	G
1	chr1:56613186:C:T	0	56613186	T	C
1	chr1:56613332:T:C	0	56613332	C	T
1	chr1:56613389:C:G	0	56613389	G	C
1	chr1:56613485:T:C	0	56613485	C	T
1	chr1:56613550:T:C	0	56613550	C	T
1	chr1:56613967:G:A	0	56613967	A	G
1	chr1:56614050:C:T	0	56614050	T	C
1	chr1:56614177:C:G	0	56614177	G	C
1	chr1:56614252:CT:C	0	56614252	C	CT
1	chr1:56614277:C:T	0	56614277	T	C
1	chr1:56614369:T:C	0	56614369	C	T
1	chr1:56614438:C:T	0	56614438	T	C
1	chr1:56614590:A:C	0	56614590	C	A
1	chr1:56614801:A:G	0	56614801	G	A
1	chr1:56615655:T:C	0	56615655	C	T
1	chr1:56616814:G:A	0	56616814	A	G
1	chr1:56617019:G:A	0	56617019	A	G
1	chr1:56618603:G:A	0	56618603	A	G
1	chr1:56618800:C:T	0	56618800	T	C
1	chr1:56619262:T:C	0	56619262	C	T
1	chr1:56619447:T:C	0	56619447	C	T
1	chr1:56619547:G:GTAGGTCT	0	56619547	GTAGGTCT	G
1	chr1:56619979:C:G	0	56619979	G	C
1	chr1:56620931:A:G	0	56620931	G	A
1	chr1:56620932:C:T	0	56620932	T	C
1	chr1:56621060:T:C	0	56621060	C	T
1	chr1:56621173:A:C	0	56621173	C	A
1	chr1:56621545:G:A	0	56621545	A	G
1	chr1:56621849:T:C	0	56621849	C	T
1	chr1:56622749:A:C	0	56622749	C	A
1	chr1:56623046:C:T	0	56623046	T	C
1	chr1:56623541:G:A	0	56623541	A	G
1	chr1:56623958:G:A	0	56623958	A	G
1	chr1:56624592:T:C	0	56624592	C	T
1	chr1:56626044:G:A	0	56626044	A	G
1	chr1:56626053:C:T	0	56626053	T	C
1	chr1:56627178:T:C	0	56627178	C	T
1	chr1:56628352:T:A	0	56628352	A	T
1	chr1:56628859:A:C	0	56628859	C	A
1	chr1:56629368:C:T	0	56629368	T	C
1	chr1:56629460:C:T	0	56629460	T	C
1	chr1:56629527:T:C	0	56629527	C	T
1	chr1:56629528:G:A	0	56629528	A	G
1	chr1:56629562:A:G	0	56629562	G	A
1	chr1:56630014:C:CA	0	56630014	CA	C
1	chr1:56630231:C:T	0	56630231	T	C
1	chr1:56631579:AC:A	0	56631579	A	AC
1	chr1:56632091:C:T	0	56632091	T	C
1	chr1:56632197:C:T	0	56632197	T	C
1	chr1:56632341:G:A	0	56632341	A	G
1	chr1:56632528:C:T	0	56632528	T	C
1	chr1:56632719:T:A	0	56632719	A	T
1	chr1:56632914:G:GT	0	56632914	GT	G
1	chr1:56634408:C:T	0	56634408	T	C
1	chr1:56634707:G:A	0	56634707	A	G
1	chr1:56635101:T:G	0	56635101	G	T
1	chr1:56635152:A:G	0	56635152	G	A
1	chr1:56635214:T:C	0	56635214	C	T
1	chr1:56635312:T:G	0	56635312	G	T
1	chr1:56635352:C:T	0	56635352	T	C
1	chr1:56635638:C:T	0	56635638	T	C
1	chr1:56636037:T:A	0	56636037	A	T
1	chr1:56636966:T:C	0	56636966	C	T
1	chr1:56636981:A:G	0	56636981	G	A
1	chr1:56637601:T:C	0	56637601	C	T
1	chr1:56637689:T:C	0	56637689	C	T
1	chr1:56638155:C:T	0	56638155	T	C
1	chr1:56638292:T:C	0	56638292	C	T
1	chr1:56640655:G:A	0	56640655	A	G
1	chr1:56641581:AACTT:A	0	56641581	A	AACTT
1	chr1:56642420:A:G	0	56642420	G	A
1	chr1:56642470:C:T	0	56642470	T	C
1	chr1:56642750:A:G	0	56642750	G	A
1	chr1:56642863:A:C	0	56642863	C	A
1	chr1:56643949:A:T	0	56643949	T	A
1	chr1:56643987:T:C	0	56643987	C	T
1	chr1:56644111:AAGAC:A	0	56644111	A	AAGAC
1	chr1:56644141:C:T	0	56644141	T	C
1	chr1:56644431:C:T	0	56644431	T	C
1	chr1:56645496:C:G	0	56645496	G	C
1	chr1:56646019:G:A	0	56646019	A	G
1	chr1:56646433:A:G	0	56646433	G	A
1	chr1:56646549:T:G	0	56646549	G	T
1	chr1:56646959:A:T	0	56646959	T	A
1	chr1:56647258:A:T	0	56647258	T	A
1	chr1:56648086:A:G	0	56648086	G	A
1	chr1:56648133:G:A	0	56648133	A	G
1	chr1:56648136:A:G	0	56648136	G	A
1	chr1:56648790:C:T	0	56648790	T	C
1	chr1:56648829:G:A	0	56648829	A	G
1	chr1:56648998:C:T	0	56648998	T	C
1	chr1:56650158:G:A	0	56650158	A	G
1	chr1:56650829:T:G	0	56650829	G	T
1	chr1:56650926:T:C	0	56650926	C	T
1	chr1:56650978:G:C	0	56650978	C	G
1	chr1:56651444:A:G	0	56651444	G	A
1	chr1:56652297:T:C	0	56652297	C	T
1	chr1:56652640:G:T	0	56652640	T	G
1	chr1:56652759:G:C	0	56652759	C	G
1	chr1:56653135:A:T	0	56653135	T	A
1	chr1:56653146:AT:A	0	56653146	A	AT
1	chr1:56653257:T:C	0	56653257	C	T
1	chr1:56654080:T:A	0	56654080	A	T
1	chr1:56654249:T:C	0	56654249	C	T
1	chr1:56654847:G:C	0	56654847	C	G
1	chr1:56655081:A:G	0	56655081	G	A
1	chr1:56656210:G:A	0	56656210	A	G
1	chr1:56656794:C:G	0	56656794	G	C
1	chr1:56657441:G:A	0	56657441	A	G
1	chr1:56657475:A:G	0	56657475	G	A
1	chr1:56658576:T:G	0	56658576	G	T
1	chr1:56659122:C:A	0	56659122	A	C
1	chr1:56659171:C:T	0	56659171	T	C
1	chr1:56659241:T:C	0	56659241	C	T
1	chr1:56659252:A:T	0	56659252	T	A
1	chr1:56659305:G:A	0	56659305	A	G
1	chr1:56660393:A:G	0	56660393	G	A
1	chr1:56661036:C:T	0	56661036	T	C
1	chr1:56661246:C:T	0	56661246	T	C
1	chr1:56664031:A:G	0	56664031	G	A
1	chr1:56664482:C:G	0	56664482	G	C
1	chr1:56664766:G:A	0	56664766	A	G
1	chr1:56664830:A:G	0	56664830	G	A
1	chr1:56664904:A:G	0	56664904	G	A
1	chr1:56664915:T:C	0	56664915	C	T
1	chr1:56665281:C:T	0	56665281	T	C
1	chr1:56665650:C:T	0	56665650	T	C
1	chr1:56667321:G:A	0	56667321	A	G
1	chr1:56667501:G:A	0	56667501	A	G
1	chr1:56668616:T:G	0	56668616	G	T
1	chr1:56670141:G:A	0	56670141	A	G
1	chr1:56670777:G:A	0	56670777	A	G
1	chr1:56671506:T:G	0	56671506	G	T
1	chr1:56672329:C:T	0	56672329	T	C
1	chr1:56672452:A:G	0	56672452	G	A
1	chr1:56672628:G:A	0	56672628	A	G
1	chr1:56672650:A:G	0	56672650	G	A
1	chr1:56672686:G:A	0	56672686	A	G
1	chr1:56672777:C:T	0	56672777	T	C
1	chr1:56673004:C:G	0	56673004	G	C
1	chr1:56673697:A:G	0	56673697	G	A
1	chr1:56674151:G:A	0	56674151	A	G
1	chr1:56674992:C:G	0	56674992	G	C
1	chr1:56675007:T:C	0	56675007	C	T
1	chr1:56675121:G:T	0	56675121	T	G
1	chr1:56675481:C:T	0	56675481	T	C
1	chr1:56676026:T:C	0	56676026	C	T
1	chr1:56676788:C:T	0	56676788	T	C
1	chr1:56677082:C:T	0	56677082	T	C
1	chr1:56677098:A:G	0	56677098	G	A
1	chr1:56677306:T:C	0	56677306	C	T
1	chr1:56677449:G:A	0	56677449	A	G
1	chr1:56677782:A:G	0	56677782	G	A
1	chr1:56677815:C:T	0	56677815	T	C
1	chr1:56678003:C:T	0	56678003	T	C
1	chr1:56678075:G:A	0	56678075	A	G
1	chr1:56678313:A:G	0	56678313	G	A
1	chr1:56680364:T:A	0	56680364	A	T
1	chr1:56680532:T:C	0	56680532	C	T
1	chr1:56680667:G:A	0	56680667	A	G
1	chr1:56680763:G:A	0	56680763	A	G
1	chr1:56680858:A:C	0	56680858	C	A
1	chr1:56681713:A:G	0	56681713	G	A
1	chr1:56681783:T:G	0	56681783	G	T
1	chr1:56682435:T:C	0	56682435	C	T
1	chr1:56682877:T:C	0	56682877	C	T
1	chr1:56682948:G:A	0	56682948	A	G
1	chr1:56683630:G:A	0	56683630	A	G
1	chr1:56683663:C:T	0	56683663	T	C
1	chr1:56683720:G:A	0	56683720	A	G
1	chr1:56684430:T:C	0	56684430	C	T
1	chr1:56684439:A:G	0	56684439	G	A
1	chr1:56684797:A:G	0	56684797	G	A
1	chr1:56686281:G:T	0	56686281	T	G
1	chr1:56687111:C:T	0	56687111	T	C
1	chr1:56687118:A:G	0	56687118	G	A
1	chr1:56687294:T:A	0	56687294	A	T
1	chr1:56687341:C:G	0	56687341	G	C
1	chr1:56687363:T:C	0	56687363	C	T
1	chr1:56689656:G:A	0	56689656	A	G
1	chr1:56689911:C:G	0	56689911	G	C
1	chr1:56690353:C:T	0	56690353	T	C
1	chr1:56692378:G:A	0	56692378	A	G
1	chr1:56692477:C:T	0	56692477	T	C
1	chr1:56692620:G:A	0	56692620	A	G
1	chr1:56693188:A:G	0	56693188	G	A
1	chr1:56695298:C:T	0	56695298	T	C
1	chr1:56696351:A:G	0	56696351	G	A
1	chr1:56697581:T:A	0	56697581	A	T
1	chr1:56697659:A:G	0	56697659	G	A
1	chr1:56698180:GT:G	0	56698180	G	GT
1	chr1:56698938:A:G	0	56698938	G	A
1	chr1:56699654:G:A	0	56699654	A	G
1	chr1:56700139:A:G	0	56700139	G	A
1	chr1:56701196:A:T	0	56701196	T	A
1	chr1:56701629:G:T	0	56701629	T	G
1	chr1:56701717:A:G	0	56701717	G	A
1	chr1:56702296:C:T	0	56702296	T	C
1	chr1:56702308:C:T	0	56702308	T	C
1	chr1:56702329:T:C	0	56702329	C	T
1	chr1:56702363:G:A	0	56702363	A	G
1	chr1:56702388:T:G	0	56702388	G	T
1	chr1:56702680:G:A	0	56702680	A	G
1	chr1:56703131:A:G	0	56703131	G	A
1	chr1:56703752:A:G	0	56703752	G	A
1	chr1:56704556:T:C	0	56704556	C	T
1	chr1:56704705:AATC:A	0	56704705	A	AATC
1	chr1:56708590:C:T	0	56708590	T	C
1	chr1:56708615:A:G	0	56708615	G	A
1	chr1:56709485:A:C	0	56709485	C	A
1	chr1:56710720:T:C	0	56710720	C	T
1	chr1:56711571:C:A	0	56711571	A	C
1	chr1:56711715:T:A	0	56711715	A	T
1	chr1:56712116:G:A	0	56712116	A	G
1	chr1:56714399:T:G	0	56714399	G	T
1	chr1:56715194:A:G	0	56715194	G	A
1	chr1:56715565:T:C	0	56715565	C	T
1	chr1:56715648:A:G	0	56715648	G	A
1	chr1:56717368:G:A	0	56717368	A	G
1	chr1:56717442:C:T	0	56717442	T	C
1	chr1:56717454:C:T	0	56717454	T	C
1	chr1:56717941:C:T	0	56717941	T	C
1	chr1:56718763:A:G	0	56718763	G	A
1	chr1:56718792:T:G	0	56718792	G	T
1	chr1:56719667:T:C	0	56719667	C	T
1	chr1:56720145:A:G	0	56720145	G	A
1	chr1:56722863:C:A	0	56722863	A	C
1	chr1:56723826:C:T	0	56723826	T	C
1	chr1:56723848:T:TAC	0	56723848	TAC	T
1	chr1:56723990:T:A	0	56723990	A	T
1	chr1:56724063:TC:T	0	56724063	T	TC
1	chr1:56724120:A:G	0	56724120	G	A
1	chr1:56725948:C:T	0	56725948	T	C
1	chr1:56726267:C:T	0	56726267	T	C
1	chr1:56726680:TAAA:T	0	56726680	T	TAAA
1	chr1:56727174:T:C	0	56727174	C	T
1	chr1:56727175:G:A	0	56727175	A	G
1	chr1:56727406:T:C	0	56727406	C	T
1	chr1:56728199:T:G	0	56728199	G	T
1	chr1:56728290:G:T	0	56728290	T	G
1	chr1:56728594:A:G	0	56728594	G	A
1	chr1:56729120:T:G	0	56729120	G	T
1	chr1:56729321:G:A	0	56729321	A	G
1	chr1:56730012:T:G	0	56730012	G	T
1	chr1:56730596:A:T	0	56730596	T	A
1	chr1:56731769:A:G	0	56731769	G	A
1	chr1:56731926:A:G	0	56731926	G	A
1	chr1:56732369:T:C	0	56732369	C	T
1	chr1:56733159:G:A	0	56733159	A	G
1	chr1:56733779:A:C	0	56733779	C	A
1	chr1:56734317:AGATGGGTCTCCTGAATACAGCACACT:A	0	56734317	A	AGATGGGTCTCCTGAATACAGCACACT
1	chr1:56736055:C:T	0	56736055	T	C
1	chr1:56736198:T:C	0	56736198	C	T
1	chr1:56736335:G:C	0	56736335	C	G
1	chr1:56737338:T:C	0	56737338	C	T
1	chr1:56737553:A:G	0	56737553	G	A
1	chr1:56737828:T:C	0	56737828	C	T
1	chr1:56738424:G:C	0	56738424	C	G
1	chr1:56739667:C:T	0	56739667	T	C
1	chr1:56739922:A:G	0	56739922	G	A
1	chr1:56741711:C:T	0	56741711	T	C
1	chr1:56741841:A:G	0	56741841	G	A
1	chr1:56741843:C:A	0	56741843	A	C
1	chr1:56742749:C:G	0	56742749	G	C
1	chr1:56743178:A:T	0	56743178	T	A
1	chr1:56745321:C:T	0	56745321	T	C
1	chr1:56745531:C:G	0	56745531	G	C
1	chr1:56745726:T:C	0	56745726	C	T
1	chr1:56746303:C:T	0	56746303	T	C
1	chr1:56746923:C:T	0	56746923	T	C
1	chr1:56747047:C:T	0	56747047	T	C
1	chr1:56747198:G:A	0	56747198	A	G
1	chr1:56747429:C:T	0	56747429	T	C
1	chr1:56747544:G:A	0	56747544	A	G
1	chr1:56747702:A:G	0	56747702	G	A
1	chr1:56747723:T:A	0	56747723	A	T
1	chr1:56748313:C:G	0	56748313	G	C
1	chr1:56748953:G:A	0	56748953	A	G
```
