## Supplementary material for "Characterization of shared and ancestry-specific signals driving complex traits using multi-ancestry fine-mapping": mesusiecsinfo

```
*************************************************************

  Multiple Ancestry Sum of Single Effect Model (MESuSiE)          

   Visit http://www.xzlab.org/software.html For Update            

            (C) 2022 Boran Gao, Xiang Zhou                        

              GNU General Public License                          

*************************************************************
# Start data processing for sufficient statistics 
# Create MESuSiE object 
# Start data analysis 

# Data analysis is done, and now generates result 

Potential causal SNPs with PIP > 0.5:  

Credible sets for effects: 
$cs
$cs$L1
  [1] 1170 1171 1172 1174 1175 1176 1177 1178 1179 1180 1181 1182 1183 1184 1185
 [16] 1186 1187 1189 1191 1192 1193 1194 1196 1197 1198 1199 1200 1201 1202 1203
 [31] 1204 1205 1206 1207 1208 1209 1210 1211 1212 1213 1214 1215 1216 1217 1218
 [46] 1219 1220 1221 1222 1223 1224 1225 1226 1228 1229 1230 1231 1232 1233 1234
 [61] 1235 1236 1237 1238 1239 1240 1241 1242 1244 1245 1246 1247 1248 1249 1251
 [76] 1252 1253 1254 1255 1256 1257 1258 1259 1260 1261 1262 1263 1266 1268 1269
 [91] 1270 1272 1273 1274 1275 1276 1277 1278 1279 1280 1281 1282 1283 1284 1285
[106] 1286 1287 1288 1289 1291 1292 1293 1296 1298 1299 1300 1301 1302 1303 1304
[121] 1305 1306 1307 1308 1309 1310 1314 1315 1316 1317 1320 1322 1323 1324 1326
[136] 1327 1329 1331 1334 1335 1336 1337 1338 1339 1340 1341 1342 1343 1344 1345
[151] 1347 1349 1351 1352 1353 1355 1356 1357 1359 1361 1363 1364 1365 1366 1367
[166] 1368 1369 1370 1372 1373 1376 1378 1380 1381 1385 1388 1389 1390 1392 1393
[181] 1397 1401 1402 1404 1405 1406 1407 1408 1410


$cs_category
       L1 
"eur_afr" 

$purity
   min.abs.corr mean.abs.corr median.abs.corr
L1     0.778265     0.9706233        0.973534

$cs_index
[1] 1

$coverage
[1] 0.9501543

$requested_coverage
[1] 0.95


 Use MESuSiE_Plot() for visualization
# Total time used for the analysis: 0.14 mins
```
