## Supplementary material for "Characterization of shared and ancestry-specific signals driving complex traits using multi-ancestry fine-mapping": mesusieoutput

```
                 eur          afr      eur_afr
   [1,] 0.0001680646 0.0001459594 4.861234e-05
   [2,] 0.0001680654 0.0001465943 4.884867e-05
   [3,] 0.0001680708 0.0001673201 5.568831e-05
   [4,] 0.0001680665 0.0001624377 5.415070e-05
   [5,] 0.0001680710 0.0001616102 5.386904e-05
   [6,] 0.0001680710 0.0001616115 5.386937e-05
   [7,] 0.0001680725 0.0001606741 5.360419e-05
   [8,] 0.0001680665 0.0001624493 5.415544e-05
   [9,] 0.0001680651 0.0001450708 4.834535e-05
  [10,] 0.0001680662 0.0002529275 9.705170e-05
  [11,] 0.0001680725 0.0001641757 5.480260e-05
  [12,] 0.0001680665 0.0001625868 5.420113e-05
  [13,] 0.0001680672 0.0002482027 9.887450e-05
  [14,] 0.0001680710 0.0001637114 5.459580e-05
  [15,] 0.0001680723 0.0001642747 5.483419e-05
  [16,] 0.0001680711 0.0001616070 5.386801e-05
  [17,] 0.0001680724 0.0001654550 5.523573e-05
  [18,] 0.0001680665 0.0001626416 5.421944e-05
  [19,] 0.0001680710 0.0001669243 5.564969e-05
  [20,] 0.0001680685 0.0001916650 5.881108e-05
  [21,] 0.0001680690 0.0001743989 5.801965e-05
  [22,] 0.0001680710 0.0001624184 5.413377e-05
  [23,] 0.0001680665 0.0001640685 5.469925e-05
  [24,] 0.0001680654 0.0001480285 4.932234e-05
  [25,] 0.0001680655 0.0001480361 4.932236e-05
  [26,] 0.0001680711 0.0001633517 5.448337e-05
  [27,] 0.0001680668 0.0001651150 5.510883e-05
  [28,] 0.0001680668 0.0001641871 5.479902e-05
  [29,] 0.0001680665 0.0001640114 5.467992e-05
  [30,] 0.0001680667 0.0001644766 5.489111e-05
  [31,] 0.0001680711 0.0001586230 5.290320e-05
  [32,] 0.0001680670 0.0001529829 5.103273e-05
  [33,] 0.0001680666 0.0001641309 5.472110e-05
  [34,] 0.0001680665 0.0001640375 5.468562e-05
  [35,] 0.0001680712 0.0001691168 5.640802e-05
  [36,] 0.0001680669 0.0001734149 5.788568e-05
  [37,] 0.0001680710 0.0001660842 5.537104e-05
  [38,] 0.0001680667 0.0001725514 5.758545e-05
  [39,] 0.0001680668 0.0001596665 5.325884e-05
  [40,] 0.0001680652 0.0001483680 4.944095e-05
  [41,] 0.0001680717 0.0001643011 5.480502e-05
  [42,] 0.0001680649 0.0001472040 4.905836e-05
  [43,] 0.0001680649 0.0001464412 4.880601e-05
  [44,] 0.0001680666 0.0001836737 6.724759e-05
  [45,] 0.0001680668 0.0001726728 5.763400e-05
  [46,] 0.0001680668 0.0001741172 5.811875e-05
  [47,] 0.0001680649 0.0001472949 4.908982e-05
  [48,] 0.0001680654 0.0001469051 4.895323e-05
  [49,] 0.0001680712 0.0001686635 5.625945e-05
  [50,] 0.0001680710 0.0001661590 5.539728e-05
  [51,] 0.0001680665 0.0001641028 5.471047e-05
  [52,] 0.0001680667 0.0001632040 5.441047e-05
  [53,] 0.0001680718 0.0001647304 5.497930e-05
  [54,] 0.0001680747 0.0001696454 5.680994e-05
  [55,] 0.0001680712 0.0001652233 5.510163e-05
  [56,] 0.0001680719 0.0001502155 5.005084e-05
  [57,] 0.0001680656 0.0001508450 5.025152e-05
  [58,] 0.0001680665 0.0001641896 5.473712e-05
  [59,] 0.0001680667 0.0002123635 7.241326e-05
  [60,] 0.0001680669 0.0001688470 5.634713e-05
  [61,] 0.0001680672 0.0001634490 5.449354e-05
  [62,] 0.0001680669 0.0001635481 5.450422e-05
  [63,] 0.0001680716 0.0002515509 9.559324e-05
  [64,] 0.0001680649 0.0001473265 4.909735e-05
  [65,] 0.0001680668 0.0001737668 5.800359e-05
  [66,] 0.0001680667 0.0001634461 5.454660e-05
  [67,] 0.0001680666 0.0001807359 6.032826e-05
  [68,] 0.0001680715 0.0001594477 5.321392e-05
  [69,] 0.0001680667 0.0001732295 5.781775e-05
  [70,] 0.0001680712 0.0001682573 5.612302e-05
  [71,] 0.0001680665 0.0001637893 5.460457e-05
  [72,] 0.0001680668 0.0001733389 5.785838e-05
  [73,] 0.0001680667 0.0001731844 5.780315e-05
  [74,] 0.0001680667 0.0001732497 5.782471e-05
  [75,] 0.0001680668 0.0001736018 5.794419e-05
  [76,] 0.0001680718 0.0001625823 5.425176e-05
  [77,] 0.0001680665 0.0001637166 5.458043e-05
  [78,] 0.0001680665 0.0001637494 5.458906e-05
  [79,] 0.0001680712 0.0001695176 5.654605e-05
  [80,] 0.0001680664 0.0001637531 5.458949e-05
  [81,] 0.0001680664 0.0001637494 5.458872e-05
  [82,] 0.0001680649 0.0001467878 4.892286e-05
  [83,] 0.0001680665 0.0001614687 5.381739e-05
  [84,] 0.0001680665 0.0001637461 5.458870e-05
  [85,] 0.0001680665 0.0001638363 5.461878e-05
  [86,] 0.0001680665 0.0001645205 5.488622e-05
  [87,] 0.0001680710 0.0001673418 5.579154e-05
  [88,] 0.0001680664 0.0001637494 5.458845e-05
  [89,] 0.0001680666 0.0001641010 5.474657e-05
  [90,] 0.0001680664 0.0001636837 5.456614e-05
  [91,] 0.0001680717 0.0001644374 5.485190e-05
  [92,] 0.0001680649 0.0001444180 4.813305e-05
  [93,] 0.0001680665 0.0001635264 5.451506e-05
  [94,] 0.0001680664 0.0001635726 5.452893e-05
  [95,] 0.0001680667 0.0001640895 5.474653e-05
  [96,] 0.0001680688 0.0001685066 5.609285e-05
  [97,] 0.0001680710 0.0001599365 5.330872e-05
  [98,] 0.0001680719 0.0001621773 5.411469e-05
  [99,] 0.0001680674 0.0001583372 5.284001e-05
 [100,] 0.0001680668 0.0001583434 5.279041e-05
 [101,] 0.0001680710 0.0001599816 5.332351e-05
 [102,] 0.0001680674 0.0001521918 5.078422e-05
 [103,] 0.0001680711 0.0001537039 5.125216e-05
 [104,] 0.0001680710 0.0001543599 5.147128e-05
 [105,] 0.0001680711 0.0001537853 5.127920e-05
 [106,] 0.0001680664 0.0001635402 5.451839e-05
 [107,] 0.0001680683 0.0001657882 5.523595e-05
 [108,] 0.0001680718 0.0001622538 5.413931e-05
 [109,] 0.0001680665 0.0001637155 5.457907e-05
 [110,] 0.0001680668 0.0001582410 5.275573e-05
 [111,] 0.0001680671 0.0001583566 5.279751e-05
 [112,] 0.0001680710 0.0001604033 5.346213e-05
 [113,] 0.0001680670 0.0001583793 5.280449e-05
 [114,] 0.0001680712 0.0001600927 5.338189e-05
 [115,] 0.0001680671 0.0001583661 5.280129e-05
 [116,] 0.0001680712 0.0001601824 5.341158e-05
 [117,] 0.0001680672 0.0001583843 5.280824e-05
 [118,] 0.0001680712 0.0001600189 5.335808e-05
 [119,] 0.0001680670 0.0001584040 5.281340e-05
 [120,] 0.0001680718 0.0001625423 5.423806e-05
 [121,] 0.0001680674 0.0001682551 5.601364e-05
 [122,] 0.0001680679 0.0001556538 5.182406e-05
 [123,] 0.0001680726 0.0001726342 5.734934e-05
 [124,] 0.0001680700 0.0001732299 5.757980e-05
 [125,] 0.0001680700 0.0001734016 5.763670e-05
 [126,] 0.0001680696 0.0001689571 5.626570e-05
 [127,] 0.0001680738 0.0001653081 5.513907e-05
 [128,] 0.0001680711 0.0001668080 5.560295e-05
 [129,] 0.0001680714 0.0001732337 5.755994e-05
 [130,] 0.0001680741 0.0001729758 5.789586e-05
 [131,] 0.0001680742 0.0001746460 6.021978e-05
 [132,] 0.0001680740 0.0001480216 4.945944e-05
 [133,] 0.0001680746 0.0001580382 5.275754e-05
 [134,] 0.0001680685 0.0001608612 5.355955e-05
 [135,] 0.0001680740 0.0001576091 5.260306e-05
 [136,] 0.0001680673 0.0001599229 5.331493e-05
 [137,] 0.0001680658 0.0002092469 6.079408e-05
 [138,] 0.0001680672 0.0001626737 5.420733e-05
 [139,] 0.0001680631 0.0001903789 6.340182e-05
 [140,] 0.0001680722 0.0001491763 4.972207e-05
 [141,] 0.0001680696 0.0001561480 5.203341e-05
 [142,] 0.0001680683 0.0002380564 6.611049e-05
 [143,] 0.0001680696 0.0001563203 5.208588e-05
 [144,] 0.0001680699 0.0001561568 5.205169e-05
 [145,] 0.0001680699 0.0001561841 5.206014e-05
 [146,] 0.0001680710 0.0001643471 5.478698e-05
 [147,] 0.0001680712 0.0001568492 5.228072e-05
 [148,] 0.0001680633 0.0002794319 7.914985e-05
 [149,] 0.0001680706 0.0001657759 5.520377e-05
 [150,] 0.0001680697 0.0012987643 2.292998e-04
 [151,] 0.0001680705 0.0001657759 5.520479e-05
 [152,] 0.0001680676 0.0003194981 1.305065e-04
 [153,] 0.0001680712 0.0001600942 5.334209e-05
 [154,] 0.0001680712 0.0001601000 5.334139e-05
 [155,] 0.0001680689 0.0012951675 2.377005e-04
 [156,] 0.0001680708 0.0001662886 5.536703e-05
 [157,] 0.0001680715 0.0001603974 5.343083e-05
 [158,] 0.0001680710 0.0001639669 5.465905e-05
 [159,] 0.0001680718 0.0001606252 5.349999e-05
 [160,] 0.0001680710 0.0001638549 5.462108e-05
 [161,] 0.0001680727 0.0022798873 3.233594e-04
 [162,] 0.0001680717 0.0001604965 5.345981e-05
 [163,] 0.0001680637 0.0002340318 7.781099e-05
 [164,] 0.0001680715 0.0001605005 5.346173e-05
 [165,] 0.0001680635 0.0020042390 4.698484e-04
 [166,] 0.0001680687 0.0001632007 5.436277e-05
 [167,] 0.0001680715 0.0001605358 5.347276e-05
 [168,] 0.0001680710 0.0001583674 5.279823e-05
 [169,] 0.0001680697 0.0001689548 5.624414e-05
 [170,] 0.0001680714 0.0001602098 5.337227e-05
 [171,] 0.0001680726 0.0021590586 3.093088e-04
 [172,] 0.0001680764 0.0002709501 6.247127e-05
 [173,] 0.0001680709 0.0001618446 5.389287e-05
 [174,] 0.0001680708 0.0001618096 5.388218e-05
 [175,] 0.0001680707 0.0001615146 5.378836e-05
 [176,] 0.0001680706 0.0001616261 5.382549e-05
 [177,] 0.0001680707 0.0001609517 5.361099e-05
 [178,] 0.0001680651 0.0002414936 8.839542e-05
 [179,] 0.0001680657 0.0002762394 1.041175e-04
 [180,] 0.0001680689 0.0001708054 5.687971e-05
 [181,] 0.0001680663 0.0001874092 6.361743e-05
 [182,] 0.0001680670 0.0001858291 6.278476e-05
 [183,] 0.0001680701 0.0003431468 7.161026e-05
 [184,] 0.0001680711 0.0001635297 5.462935e-05
 [185,] 0.0001680718 0.0001647844 5.497079e-05
 [186,] 0.0001680698 0.0005585102 1.082515e-04
 [187,] 0.0001680659 0.0001821610 6.092203e-05
 [188,] 0.0001680633 0.0010501294 2.685179e-04
 [189,] 0.0001680721 0.0001632634 5.455427e-05
 [190,] 0.0001680693 0.0001590897 5.291418e-05
 [191,] 0.0001680708 0.0001616483 5.388175e-05
 [192,] 0.0001680709 0.0001647359 5.493742e-05
 [193,] 0.0001680684 0.0001597726 5.315838e-05
 [194,] 0.0001680683 0.0001601494 5.328458e-05
 [195,] 0.0002109234 0.0001565037 5.193063e-05
 [196,] 0.0001680676 0.0001609503 5.357277e-05
 [197,] 0.0001680707 0.0001475601 4.921634e-05
 [198,] 0.0001680679 0.0001588607 5.287807e-05
 [199,] 0.0001680714 0.0001714053 5.696880e-05
 [200,] 0.0001680705 0.0001476111 4.923495e-05
 [201,] 0.0001680685 0.0001605936 5.342530e-05
 [202,] 0.0001680688 0.0001610387 5.359148e-05
 [203,] 0.0002233552 0.0001532740 5.089121e-05
 [204,] 0.0001680685 0.0001603773 5.337931e-05
 [205,] 0.0001680732 0.0001437604 4.791008e-05
 [206,] 0.0001680685 0.0001609810 5.358507e-05
 [207,] 0.0001680701 0.0001470540 4.904783e-05
 [208,] 0.0001680634 0.0001464276 4.879227e-05
 [209,] 0.0001680700 0.0001606844 5.344840e-05
 [210,] 0.0001680680 0.0001631167 5.428652e-05
 [211,] 0.0001680634 0.0001577217 5.258918e-05
 [212,] 0.0001680740 0.0001648364 5.492479e-05
 [213,] 0.0001680701 0.0001468058 4.893448e-05
 [214,] 0.0001680720 0.0001582477 5.273401e-05
 [215,] 0.0001680632 0.0001682712 5.610066e-05
 [216,] 0.0001680706 0.0001673094 5.578157e-05
 [217,] 0.0001680636 0.0001465537 4.882245e-05
 [218,] 0.0001680631 0.0001473288 4.910861e-05
 [219,] 0.0001680636 0.0001498753 4.996459e-05
 [220,] 0.0001680710 0.0001667182 5.557324e-05
 [221,] 0.0001680636 0.0001501185 5.003069e-05
 [222,] 0.0001680636 0.0001498201 4.993521e-05
 [223,] 0.0001680713 0.0001671945 5.560468e-05
 [224,] 0.0001680704 0.0001614532 5.381332e-05
 [225,] 0.0001680746 0.0001647374 5.489750e-05
 [226,] 0.0001680719 0.0001649757 5.486513e-05
 [227,] 0.0001680635 0.0001550150 5.163097e-05
 [228,] 0.0001682405 0.0001650233 5.497136e-05
 [229,] 0.0001680721 0.0001643309 5.465599e-05
 [230,] 0.0001680637 0.0001502683 5.007829e-05
 [231,] 0.0001680633 0.0001485217 4.951126e-05
 [232,] 0.0001680636 0.0001503383 5.010193e-05
 [233,] 0.0001680638 0.0001494638 4.982155e-05
 [234,] 0.0001680710 0.0001669194 5.563844e-05
 [235,] 0.0001704273 0.0001703214 5.652652e-05
 [236,] 0.0001680734 0.0001580486 5.267334e-05
 [237,] 0.0001680678 0.0001770302 6.502295e-05
 [238,] 0.0001680632 0.0001485472 4.952320e-05
 [239,] 0.0001680734 0.0001613426 5.377435e-05
 [240,] 0.0001680659 0.0001479693 4.931016e-05
 [241,] 0.0001680697 0.0001473459 4.910865e-05
 [242,] 0.0001680632 0.0001521431 5.069889e-05
 [243,] 0.0001680717 0.0001472200 4.900469e-05
 [244,] 0.0001680682 0.0001470292 4.901010e-05
 [245,] 0.0001680633 0.0001486755 4.954372e-05
 [246,] 0.0001680636 0.0001429828 4.765592e-05
 [247,] 0.0001680750 0.0001568327 5.233417e-05
 [248,] 0.0001680711 0.0001531076 5.102799e-05
 [249,] 0.0001680708 0.0001730109 5.773787e-05
 [250,] 0.0001680712 0.0001551082 5.169238e-05
 [251,] 0.0001680710 0.0001669761 5.565616e-05
 [252,] 0.0001680680 0.0001518997 5.053858e-05
 [253,] 0.0001680708 0.0001768398 5.818665e-05
 [254,] 0.0001680713 0.0001528006 5.090048e-05
 [255,] 0.0001680708 0.0001636953 5.455735e-05
 [256,] 0.0001680710 0.0001562689 5.207515e-05
 [257,] 0.0001680708 0.0001649272 5.497460e-05
 [258,] 0.0001680717 0.0001476313 4.923378e-05
 [259,] 0.0001680674 0.0001542584 5.133087e-05
 [260,] 0.0001680710 0.0001643295 5.477531e-05
 [261,] 0.0001680684 0.0001587023 5.276451e-05
 [262,] 0.0001680708 0.0001558414 5.189310e-05
 [263,] 0.0001680704 0.0001555733 5.181673e-05
 [264,] 0.0001680632 0.0001513575 5.043800e-05
 [265,] 0.0001680711 0.0001658071 5.524509e-05
 [266,] 0.0001680710 0.0001664292 5.547607e-05
 [267,] 0.0001680710 0.0002562033 8.284281e-05
 [268,] 0.0001680633 0.0001608165 5.363139e-05
 [269,] 0.0001680711 0.0001664463 5.548158e-05
 [270,] 0.0001680705 0.0001520390 5.078844e-05
 [271,] 0.0001680658 0.0001665214 5.563316e-05
 [272,] 0.0001680684 0.0001645287 5.489539e-05
 [273,] 0.0001680737 0.0001842971 6.102218e-05
 [274,] 0.0001680710 0.0001606060 5.351223e-05
 [275,] 0.0001680709 0.0001597056 5.318550e-05
 [276,] 0.0001680720 0.0009594032 2.287280e-04
 [277,] 0.0001680723 0.0001457959 4.853977e-05
 [278,] 0.0001680711 0.0001589470 5.299507e-05
 [279,] 0.0001680718 0.0002106912 5.927996e-05
 [280,] 0.0001680709 0.0001510486 5.035991e-05
 [281,] 0.0001680716 0.0001517775 5.060882e-05
 [282,] 0.0001680718 0.0001519138 5.066551e-05
 [283,] 0.0001680724 0.0001686145 5.629672e-05
 [284,] 0.0001680714 0.0001537551 5.128759e-05
 [285,] 0.0001680709 0.0002474881 8.012550e-05
 [286,] 0.0001680711 0.0001527664 5.094693e-05
 [287,] 0.0001680714 0.0001538252 5.131020e-05
 [288,] 0.0001680736 0.0001490594 4.971106e-05
 [289,] 0.0001680712 0.0001657126 5.519018e-05
 [290,] 0.0001680715 0.0001517431 5.060498e-05
 [291,] 0.0001680748 0.0001451810 4.839385e-05
 [292,] 0.0001881794 0.0001642280 5.464857e-05
 [293,] 0.0001680720 0.0001644286 5.487487e-05
 [294,] 0.0001680715 0.0001517187 5.059677e-05
 [295,] 0.0001680719 0.0001528656 5.098227e-05
 [296,] 0.0001680719 0.0001513264 5.046437e-05
 [297,] 0.0001680718 0.0001514469 5.050456e-05
 [298,] 0.0001680724 0.0001987568 5.708621e-05
 [299,] 0.0001680719 0.0001509742 5.034249e-05
 [300,] 0.0001680726 0.0001539434 5.132096e-05
 [301,] 0.0001680706 0.0001660218 5.534012e-05
 [302,] 0.0001680723 0.0001962876 5.703730e-05
 [303,] 0.0001680748 0.0001479081 4.937411e-05
 [304,] 0.0001696254 0.0001514105 5.055688e-05
 [305,] 0.0001680642 0.0001526588 5.093556e-05
 [306,] 0.0001680753 0.0001764822 5.917468e-05
 [307,] 0.0001680754 0.0001647303 5.517304e-05
 [308,] 0.0001680745 0.0001547091 5.174769e-05
 [309,] 0.0001731432 0.0001630690 5.463480e-05
 [310,] 0.0001680715 0.0001626430 5.424593e-05
 [311,] 0.0001680710 0.0001611212 5.371456e-05
 [312,] 0.0001680693 0.0001619946 5.392397e-05
 [313,] 0.0001680710 0.0001618174 5.394943e-05
 [314,] 0.0001680698 0.0001516068 5.057258e-05
 [315,] 0.0001714570 0.0001572335 5.263011e-05
 [316,] 0.0001680713 0.0001528789 5.097483e-05
 [317,] 0.0001702427 0.0001646415 5.517396e-05
 [318,] 0.0001680700 0.0001637270 5.471234e-05
 [319,] 0.0001680697 0.0001629228 5.443381e-05
 [320,] 0.0001680706 0.0001657222 5.523381e-05
 [321,] 0.0001680693 0.0001686763 5.622054e-05
 [322,] 0.0001680742 0.0001688196 5.655329e-05
 [323,] 0.0001680745 0.0001659703 5.558438e-05
 [324,] 0.0001680723 0.0002015739 5.714593e-05
 [325,] 0.0001680637 0.0001489840 4.968126e-05
 [326,] 0.0001696151 0.0001507030 5.038258e-05
 [327,] 0.0001687769 0.0001577543 5.281324e-05
 [328,] 0.0001680710 0.0001604265 5.347660e-05
 [329,] 0.0001680711 0.0001674122 5.581227e-05
 [330,] 0.0001680709 0.0001476296 4.921818e-05
 [331,] 0.0001680650 0.0001550241 5.167988e-05
 [332,] 0.0001680631 0.0001685670 5.619775e-05
 [333,] 0.0001680642 0.0001489984 4.965084e-05
 [334,] 0.0001680642 0.0001470686 4.900868e-05
 [335,] 0.0001680697 0.0001669178 5.562752e-05
 [336,] 0.0001680645 0.0001478159 4.927771e-05
 [337,] 0.0001680690 0.0002642890 6.730270e-05
 [338,] 0.0001680712 0.0001684758 5.618189e-05
 [339,] 0.0001680636 0.0001617892 5.396802e-05
 [340,] 0.0001680650 0.0001516540 5.054481e-05
 [341,] 0.0001680649 0.0001504561 5.015065e-05
 [342,] 0.0001680731 0.0001542503 5.147359e-05
 [343,] 0.0001680735 0.0001517613 5.062079e-05
 [344,] 0.0001680636 0.0001655893 5.514130e-05
 [345,] 0.0001680727 0.0001663553 5.543788e-05
 [346,] 0.0001680711 0.0001631096 5.436954e-05
 [347,] 0.0001680711 0.0001686920 5.628783e-05
 [348,] 0.0001680631 0.0001606290 5.352589e-05
 [349,] 0.0001680651 0.0001566293 5.221597e-05
 [350,] 0.0001680638 0.0001504582 5.016987e-05
 [351,] 0.0001680713 0.0001678073 5.590606e-05
 [352,] 0.0001680715 0.0001652093 5.509427e-05
 [353,] 0.0001680709 0.0001637819 5.459339e-05
 [354,] 0.0001680665 0.0001532387 5.112036e-05
 [355,] 0.0001680720 0.0001721197 5.727855e-05
 [356,] 0.0001680712 0.0001671414 5.569123e-05
 [357,] 0.0001680658 0.0001595479 5.325332e-05
 [358,] 0.0001680651 0.0001557553 5.195663e-05
 [359,] 0.0001680652 0.0001556406 5.192016e-05
 [360,] 0.0001680641 0.0001504592 5.015225e-05
 [361,] 0.0001680652 0.0001560841 5.206950e-05
 [362,] 0.0001680635 0.0001508617 5.028031e-05
 [363,] 0.0001680658 0.0001610464 5.375523e-05
 [364,] 0.0001680666 0.0001659559 5.543119e-05
 [365,] 0.0001680658 0.0001647573 5.500323e-05
 [366,] 0.0001680660 0.0001649787 5.508491e-05
 [367,] 0.0001680649 0.0001437222 4.789036e-05
 [368,] 0.0001680656 0.0001602900 5.341265e-05
 [369,] 0.0001680688 0.0001479999 4.929682e-05
 [370,] 0.0001680673 0.0001508898 5.031352e-05
 [371,] 0.0001680723 0.0001635269 5.447156e-05
 [372,] 0.0001680711 0.0001645738 5.486807e-05
 [373,] 0.0001680647 0.0001682494 5.605338e-05
 [374,] 0.0001680649 0.0001669057 5.558391e-05
 [375,] 0.0001680709 0.0001669641 5.563777e-05
 [376,] 0.0001680636 0.0001650367 5.504316e-05
 [377,] 0.0001680700 0.0001690291 5.654442e-05
 [378,] 0.0001680637 0.0001597304 5.326989e-05
 [379,] 0.0001680657 0.0001652590 5.499396e-05
 [380,] 0.0001680653 0.0001559910 5.194456e-05
 [381,] 0.0001680705 0.0001671117 5.568325e-05
 [382,] 0.0001680728 0.0001635313 5.460589e-05
 [383,] 0.0001680699 0.0001475956 4.917111e-05
 [384,] 0.0001680734 0.0001661078 5.544535e-05
 [385,] 0.0001680706 0.0001670596 5.567154e-05
 [386,] 0.0001680664 0.0001498943 4.990463e-05
 [387,] 0.0001680651 0.0001641077 5.473972e-05
 [388,] 0.0001680735 0.0001662784 5.550591e-05
 [389,] 0.0001680735 0.0001657983 5.534098e-05
 [390,] 0.0001680646 0.0001785822 5.899701e-05
 [391,] 0.0001680740 0.0001701256 5.983493e-05
 [392,] 0.0001680740 0.0001701057 5.975537e-05
 [393,] 0.0001680662 0.0001516293 5.047923e-05
 [394,] 0.0001680716 0.0001651008 5.502855e-05
 [395,] 0.0001680737 0.0001685650 5.628790e-05
 [396,] 0.0001680739 0.0001705160 6.076316e-05
 [397,] 0.0001680738 0.0001703095 5.980512e-05
 [398,] 0.0001680662 0.0001583993 5.271066e-05
 [399,] 0.0001680736 0.0001658328 5.535535e-05
 [400,] 0.0001680738 0.0001647870 5.500498e-05
 [401,] 0.0001680728 0.0001577854 5.260728e-05
 [402,] 0.0001680757 0.0001631695 5.435258e-05
 [403,] 0.0001680707 0.0001669073 5.562131e-05
 [404,] 0.0001680734 0.0001646550 5.495439e-05
 [405,] 0.0001680707 0.0001668798 5.561293e-05
 [406,] 0.0001680643 0.0001894642 6.313058e-05
 [407,] 0.0001680633 0.0001571585 5.240054e-05
 [408,] 0.0001680665 0.0001648848 5.486865e-05
 [409,] 0.0001680705 0.0001668687 5.561061e-05
 [410,] 0.0001680643 0.0001561092 5.208214e-05
 [411,] 0.0001680725 0.0001659662 5.525672e-05
 [412,] 0.0001680745 0.0001560600 5.197240e-05
 [413,] 0.0001680640 0.0001536663 5.124969e-05
 [414,] 0.0001680668 0.0001642797 5.465998e-05
 [415,] 0.0001680727 0.0001640988 5.480409e-05
 [416,] 0.0001680644 0.0001598557 5.332273e-05
 [417,] 0.0001680706 0.0001653617 5.510306e-05
 [418,] 0.0001680641 0.0002661973 8.611205e-05
 [419,] 0.0001680736 0.0001658067 5.524913e-05
 [420,] 0.0001680706 0.0001664999 5.548923e-05
 [421,] 0.0001680740 0.0001658750 5.526777e-05
 [422,] 0.0001680641 0.0001588417 5.293278e-05
 [423,] 0.0001680706 0.0001672228 5.572572e-05
 [424,] 0.0001680711 0.0001452541 4.840050e-05
 [425,] 0.0001680702 0.0001463438 4.876544e-05
 [426,] 0.0001680738 0.0001638188 5.470341e-05
 [427,] 0.0001680706 0.0001672250 5.572593e-05
 [428,] 0.0001680708 0.0001909463 6.818259e-05
 [429,] 0.0001680709 0.0002039248 7.412168e-05
 [430,] 0.0001680707 0.0002913691 1.043600e-04
 [431,] 0.0001680694 0.0001511336 5.033466e-05
 [432,] 0.0001683667 0.0001665657 5.549415e-05
 [433,] 0.0001680737 0.0001664081 5.545518e-05
 [434,] 0.0001680709 0.0001668792 5.560917e-05
 [435,] 0.0001680733 0.0001678371 5.590072e-05
 [436,] 0.0001680751 0.0001688052 5.619697e-05
 [437,] 0.0001680651 0.0001583418 5.276083e-05
 [438,] 0.0001680720 0.0001663861 5.545732e-05
 [439,] 0.0001680703 0.0001670228 5.566699e-05
 [440,] 0.0001680690 0.0001565221 5.211736e-05
 [441,] 0.0001680689 0.0001536763 5.117970e-05
 [442,] 0.0001680689 0.0001547042 5.151901e-05
 [443,] 0.0001680659 0.0001546641 5.150982e-05
 [444,] 0.0001680687 0.0001594074 5.308499e-05
 [445,] 0.0001680694 0.0001841927 6.125095e-05
 [446,] 0.0001680706 0.0001672832 5.574410e-05
 [447,] 0.0001680688 0.0001577553 5.253027e-05
 [448,] 0.0001680685 0.0001576998 5.252303e-05
 [449,] 0.0001680658 0.0001583439 5.282823e-05
 [450,] 0.0001680684 0.0001646782 5.484334e-05
 [451,] 0.0001680729 0.0001797230 6.045305e-05
 [452,] 0.0001680678 0.0001539203 5.135882e-05
 [453,] 0.0001680705 0.0001546149 5.165802e-05
 [454,] 0.0001680664 0.0001584146 5.285812e-05
 [455,] 0.0001680677 0.0001597793 5.333063e-05
 [456,] 0.0001680647 0.0001661271 5.535175e-05
 [457,] 0.0001680646 0.0002299563 6.914252e-05
 [458,] 0.0001680716 0.0001630778 5.434200e-05
 [459,] 0.0001680746 0.0001657775 5.525208e-05
 [460,] 0.0001680682 0.0001815570 6.047409e-05
 [461,] 0.0001680704 0.0001547279 5.141154e-05
 [462,] 0.0001680646 0.0002319871 7.003122e-05
 [463,] 0.0001680682 0.0001865519 6.214123e-05
 [464,] 0.0001680751 0.0001666986 5.606749e-05
 [465,] 0.0001888059 0.0001692844 7.857628e-05
 [466,] 0.0001680703 0.0001656640 5.521091e-05
 [467,] 0.0001680648 0.0003521479 9.872195e-05
 [468,] 0.0001680704 0.0002753051 8.831872e-05
 [469,] 0.0001680653 0.0001528713 5.087696e-05
 [470,] 0.0001770889 0.0001441626 4.806993e-05
 [471,] 0.0001680679 0.0001505443 5.017703e-05
 [472,] 0.0001999219 0.0001452727 4.850836e-05
 [473,] 0.0001950758 0.0001543464 5.157956e-05
 [474,] 0.0001680707 0.0002521236 7.226692e-05
 [475,] 0.0001888874 0.0001471455 4.912648e-05
 [476,] 0.0001703355 0.0001627504 5.436520e-05
 [477,] 0.0002000048 0.0001473732 4.921616e-05
 [478,] 0.0001680711 0.0001650167 5.501068e-05
 [479,] 0.0001680719 0.0002268124 9.120737e-05
 [480,] 0.0001680701 0.0001651044 5.502106e-05
 [481,] 0.0001680701 0.0001661253 5.537457e-05
 [482,] 0.0001680699 0.0001531278 5.102973e-05
 [483,] 0.0001680707 0.0015867412 6.734830e-04
 [484,] 0.0001680685 0.0001549653 5.166641e-05
 [485,] 0.0001680701 0.0001661130 5.537008e-05
 [486,] 0.0001680690 0.0001549362 5.165879e-05
 [487,] 0.0001905532 0.0001575269 5.255024e-05
 [488,] 0.0001680722 0.0001700801 5.679848e-05
 [489,] 0.0001680696 0.0001607866 5.357495e-05
 [490,] 0.0001997925 0.0001573579 5.270915e-05
 [491,] 0.0001680664 0.0001598493 5.332205e-05
 [492,] 0.0002041063 0.0001510886 5.013369e-05
 [493,] 0.0001680639 0.0001531965 5.110387e-05
 [494,] 0.0001680687 0.0001694075 5.654745e-05
 [495,] 0.0001969632 0.0001615822 5.387313e-05
 [496,] 0.0001680701 0.0001588962 5.297541e-05
 [497,] 0.0001680660 0.0001911744 6.556470e-05
 [498,] 0.0001680659 0.0001836847 6.131228e-05
 [499,] 0.0001680642 0.0001739567 5.785917e-05
 [500,] 0.0001680643 0.0001792369 5.983404e-05
 [501,] 0.0001680702 0.0001752825 5.865574e-05
 [502,] 0.0001680752 0.0001613281 5.370861e-05
 [503,] 0.0001680654 0.0001458227 4.861260e-05
 [504,] 0.0001680716 0.0001534106 5.117419e-05
 [505,] 0.0001680693 0.0001655878 5.519614e-05
 [506,] 0.0001680704 0.0001644907 5.483218e-05
 [507,] 0.0001680697 0.0001677467 5.593547e-05
 [508,] 0.0001680686 0.0001599610 5.330789e-05
 [509,] 0.0001680705 0.0001674224 5.581850e-05
 [510,] 0.0001680672 0.0001678443 5.592756e-05
 [511,] 0.0001680680 0.0001547753 5.170330e-05
 [512,] 0.0001680682 0.0001543182 5.153887e-05
 [513,] 0.0001680671 0.0001696631 5.653429e-05
 [514,] 0.0001680724 0.0001617606 5.385331e-05
 [515,] 0.0001680660 0.0001591578 5.303891e-05
 [516,] 0.0001680673 0.0001678900 5.592655e-05
 [517,] 0.0001680696 0.0001577676 5.273054e-05
 [518,] 0.0001680704 0.0001644891 5.482874e-05
 [519,] 0.0001680703 0.0001673377 5.578939e-05
 [520,] 0.0001680703 0.0001673593 5.579765e-05
 [521,] 0.0001680697 0.0001524568 5.090753e-05
 [522,] 0.0001680700 0.0001582904 5.291436e-05
 [523,] 0.0001680704 0.0001683525 5.613846e-05
 [524,] 0.0001680732 0.0001515791 5.054978e-05
 [525,] 0.0001680662 0.0001598835 5.326975e-05
 [526,] 0.0001680737 0.0001886303 5.686054e-05
 [527,] 0.0001680731 0.0001512187 5.041779e-05
 [528,] 0.0001680730 0.0001520191 5.072587e-05
 [529,] 0.0001680661 0.0001597662 5.323312e-05
 [530,] 0.0001680704 0.0001683336 5.613229e-05
 [531,] 0.0001680702 0.0001673879 5.580246e-05
 [532,] 0.0001680735 0.0001489127 4.972648e-05
 [533,] 0.0001680720 0.0001616347 5.384871e-05
 [534,] 0.0001680648 0.0001541752 5.140898e-05
 [535,] 0.0001680704 0.0001657052 5.523123e-05
 [536,] 0.0001680661 0.0001593343 5.309322e-05
 [537,] 0.0001680704 0.0001675260 5.585441e-05
 [538,] 0.0001680664 0.0001457058 4.860440e-05
 [539,] 0.0001680648 0.0001504168 5.014780e-05
 [540,] 0.0001680647 0.0001512838 5.043450e-05
 [541,] 0.0001680687 0.0001635078 5.439224e-05
 [542,] 0.0001680673 0.0001780667 5.930444e-05
 [543,] 0.0001680648 0.0001496858 4.990495e-05
 [544,] 0.0001680663 0.0001585806 5.284837e-05
 [545,] 0.0001680702 0.0001673396 5.578556e-05
 [546,] 0.0001680672 0.0001776263 5.917046e-05
 [547,] 0.0001680695 0.0001586649 5.287790e-05
 [548,] 0.0001680703 0.0001672995 5.577380e-05
 [549,] 0.0001680688 0.0001608926 5.348612e-05
 [550,] 0.0001680703 0.0001668425 5.555924e-05
 [551,] 0.0001680660 0.0001755855 5.861042e-05
 [552,] 0.0001680703 0.0001673859 5.580551e-05
 [553,] 0.0001680719 0.0004345291 8.171725e-05
 [554,] 0.0001680655 0.0001500354 4.997850e-05
 [555,] 0.0001680683 0.0002122576 6.437063e-05
 [556,] 0.0001680702 0.0001667228 5.552153e-05
 [557,] 0.0001680683 0.0001962699 6.106160e-05
 [558,] 0.0001680689 0.0001584925 5.285584e-05
 [559,] 0.0001680698 0.0002239383 6.879980e-05
 [560,] 0.0001680633 0.0001532250 5.110226e-05
 [561,] 0.0001680648 0.0002212955 6.336197e-05
 [562,] 0.0001680689 0.0001646883 5.486059e-05
 [563,] 0.0001680720 0.0001691406 5.631383e-05
 [564,] 0.0001680723 0.0001472281 4.903603e-05
 [565,] 0.0001680697 0.0001706336 5.686280e-05
 [566,] 0.0001680696 0.0001519586 5.068433e-05
 [567,] 0.0001680645 0.0001639664 5.457120e-05
 [568,] 0.0001680659 0.0001640668 5.472000e-05
 [569,] 0.0001680725 0.0001470528 4.898524e-05
 [570,] 0.0001680632 0.0001612596 5.377686e-05
 [571,] 0.0001680719 0.0001459445 4.865077e-05
 [572,] 0.0001680677 0.0002774669 9.037608e-05
 [573,] 0.0001680637 0.0001457778 4.859133e-05
 [574,] 0.0001680715 0.0003986580 7.882676e-05
 [575,] 0.0001680692 0.0001625545 5.417953e-05
 [576,] 0.0001680701 0.0001671681 5.572718e-05
 [577,] 0.0001680692 0.0001509689 5.034003e-05
 [578,] 0.0001680631 0.0001539931 5.134334e-05
 [579,] 0.0001680701 0.0001671692 5.572680e-05
 [580,] 0.0001680691 0.0001527619 5.094433e-05
 [581,] 0.0001680690 0.0001506424 5.023518e-05
 [582,] 0.0001680692 0.0001534416 5.117531e-05
 [583,] 0.0001680658 0.0001642009 5.476297e-05
 [584,] 0.0001680690 0.0001525412 5.086490e-05
 [585,] 0.0001680692 0.0001529186 5.099902e-05
 [586,] 0.0001680692 0.0001527576 5.094524e-05
 [587,] 0.0001680655 0.0001643023 5.479240e-05
 [588,] 0.0001680692 0.0001533381 5.114017e-05
 [589,] 0.0001680692 0.0001531291 5.106957e-05
 [590,] 0.0001680645 0.0001640150 5.458138e-05
 [591,] 0.0001680689 0.0001570997 5.234410e-05
 [592,] 0.0001680689 0.0001573971 5.244354e-05
 [593,] 0.0001680645 0.0001764623 5.870758e-05
 [594,] 0.0001680673 0.0001629626 5.432518e-05
 [595,] 0.0001680729 0.0001711133 5.682074e-05
 [596,] 0.0001680724 0.0001764882 5.856357e-05
 [597,] 0.0001680728 0.0001737232 5.766931e-05
 [598,] 0.0001680721 0.0001741779 5.782723e-05
 [599,] 0.0001680672 0.0001541379 5.137775e-05
 [600,] 0.0001680677 0.0002308226 5.919584e-05
 [601,] 0.0001680672 0.0001542053 5.140047e-05
 [602,] 0.0001680672 0.0001782146 5.942826e-05
 [603,] 0.0001680673 0.0001540660 5.135354e-05
 [604,] 0.0001680673 0.0001540777 5.135767e-05
 [605,] 0.0001680720 0.0001680937 5.596906e-05
 [606,] 0.0001680673 0.0001540756 5.135709e-05
 [607,] 0.0001680649 0.0001637153 5.457189e-05
 [608,] 0.0001680673 0.0001540647 5.135307e-05
 [609,] 0.0001680672 0.0001540517 5.134944e-05
 [610,] 0.0001680673 0.0001541250 5.137382e-05
 [611,] 0.0001680701 0.0001912486 5.764463e-05
 [612,] 0.0001680673 0.0001540702 5.135539e-05
 [613,] 0.0001680701 0.0001670869 5.569975e-05
 [614,] 0.0001680673 0.0001540640 5.135317e-05
 [615,] 0.0001680685 0.0001551805 5.172842e-05
 [616,] 0.0001680673 0.0001541070 5.136672e-05
 [617,] 0.0001680701 0.0001669811 5.566384e-05
 [618,] 0.0001680701 0.0001669624 5.565798e-05
 [619,] 0.0001680649 0.0002510832 7.112324e-05
 [620,] 0.0001680701 0.0001669642 5.565821e-05
 [621,] 0.0001680699 0.0002081352 6.769401e-05
 [622,] 0.0001680699 0.0002112318 6.771203e-05
 [623,] 0.0001680699 0.0002041616 6.563905e-05
 [624,] 0.0001680720 0.0001675502 5.578893e-05
 [625,] 0.0001680700 0.0001671750 5.573024e-05
 [626,] 0.0001680653 0.0001809495 5.722492e-05
 [627,] 0.0001680701 0.0001671958 5.573925e-05
 [628,] 0.0001680700 0.0001671488 5.572218e-05
 [629,] 0.0001680678 0.0001706189 5.655702e-05
 [630,] 0.0001680655 0.0001466942 4.888197e-05
 [631,] 0.0001680700 0.0001670997 5.570275e-05
 [632,] 0.0001680700 0.0001670694 5.569205e-05
 [633,] 0.0001680700 0.0001666004 5.552584e-05
 [634,] 0.0001680701 0.0001666415 5.553819e-05
 [635,] 0.0001680700 0.0001666560 5.554416e-05
 [636,] 0.0001680700 0.0001670875 5.569944e-05
 [637,] 0.0001680700 0.0001665224 5.550068e-05
 [638,] 0.0001680700 0.0001662446 5.540917e-05
 [639,] 0.0001680701 0.0001662654 5.541450e-05
 [640,] 0.0001680738 0.0001747529 5.859403e-05
 [641,] 0.0001680700 0.0001663074 5.542890e-05
 [642,] 0.0001680702 0.0001668369 5.560075e-05
 [643,] 0.0001680701 0.0001666974 5.555579e-05
 [644,] 0.0001680700 0.0001669804 5.565027e-05
 [645,] 0.0001680679 0.0002532341 6.570680e-05
 [646,] 0.0001680700 0.0001665465 5.550897e-05
 [647,] 0.0001680701 0.0001662830 5.542038e-05
 [648,] 0.0001680722 0.0001646172 5.489126e-05
 [649,] 0.0001680701 0.0001668143 5.559471e-05
 [650,] 0.0001680703 0.0001624756 5.421588e-05
 [651,] 0.0001680700 0.0001669082 5.562732e-05
 [652,] 0.0001680700 0.0001667961 5.559099e-05
 [653,] 0.0001680700 0.0001666979 5.555826e-05
 [654,] 0.0001680687 0.0001644639 5.499597e-05
 [655,] 0.0001680656 0.0001603790 5.348504e-05
 [656,] 0.0001680700 0.0001667960 5.559099e-05
 [657,] 0.0001680724 0.0001644892 5.485872e-05
 [658,] 0.0001680675 0.0001784306 5.970397e-05
 [659,] 0.0001680724 0.0001639095 5.465602e-05
 [660,] 0.0001680673 0.0001836635 6.146453e-05
 [661,] 0.0001680736 0.0001846838 6.196655e-05
 [662,] 0.0001680672 0.0001772541 5.929964e-05
 [663,] 0.0001680678 0.0001805769 6.043789e-05
 [664,] 0.0001680721 0.0001643447 5.479269e-05
 [665,] 0.0001680679 0.0001784661 5.972609e-05
 [666,] 0.0001680677 0.0001790086 5.990655e-05
 [667,] 0.0001680676 0.0001806473 6.045634e-05
 [668,] 0.0001680664 0.0001614306 5.378647e-05
 [669,] 0.0001680685 0.0002402590 6.055823e-05
 [670,] 0.0001680739 0.0001844643 6.189850e-05
 [671,] 0.0001680687 0.0001765230 5.908791e-05
 [672,] 0.0001680751 0.0001639920 5.469664e-05
 [673,] 0.0001680694 0.0001633812 5.464087e-05
 [674,] 0.0001680681 0.0001790722 5.993671e-05
 [675,] 0.0001680681 0.0001627533 5.441666e-05
 [676,] 0.0001680679 0.0001635116 5.467020e-05
 [677,] 0.0001680724 0.0001643725 5.481904e-05
 [678,] 0.0001680683 0.0001773492 5.936093e-05
 [679,] 0.0001680679 0.0001787758 5.983161e-05
 [680,] 0.0001680727 0.0001571590 5.240528e-05
 [681,] 0.0001680675 0.0001784419 5.970874e-05
 [682,] 0.0001680675 0.0001812321 6.064895e-05
 [683,] 0.0001680676 0.0001772525 5.930966e-05
 [684,] 0.0001680722 0.0001640412 5.468769e-05
 [685,] 0.0001680645 0.0003070798 8.542750e-05
 [686,] 0.0001680674 0.0001830558 6.126175e-05
 [687,] 0.0001680682 0.0001803153 6.035956e-05
 [688,] 0.0001680678 0.0001809044 6.054953e-05
 [689,] 0.0001680675 0.0001766835 5.911288e-05
 [690,] 0.0001680678 0.0001776043 5.943254e-05
 [691,] 0.0001680694 0.0001866757 5.821373e-05
 [692,] 0.0001704830 0.0001700670 5.707896e-05
 [693,] 0.0001680700 0.0001670878 5.569774e-05
 [694,] 0.0001680715 0.0001564101 5.212314e-05
 [695,] 0.0001680693 0.0001629029 5.430023e-05
 [696,] 0.0001680680 0.0001790546 5.992901e-05
 [697,] 0.0001680727 0.0001581768 5.275374e-05
 [698,] 0.0001694877 0.0001695705 5.690437e-05
 [699,] 0.0001680747 0.0001982006 7.552347e-05
 [700,] 0.0001680714 0.0001564120 5.212386e-05
 [701,] 0.0001680644 0.0001568588 5.228849e-05
 [702,] 0.0001680688 0.0001663103 5.544840e-05
 [703,] 0.0001750744 0.0001769038 5.944057e-05
 [704,] 0.0001680707 0.0001562205 5.206939e-05
 [705,] 0.0001680646 0.0003890564 1.128596e-04
 [706,] 0.0001702560 0.0001982732 8.001741e-05
 [707,] 0.0001680715 0.0001561504 5.205911e-05
 [708,] 0.0001680710 0.0001562586 5.208702e-05
 [709,] 0.0001680688 0.0001662520 5.542802e-05
 [710,] 0.0001680680 0.0002185797 6.074726e-05
 [711,] 0.0001680693 0.0001593929 5.311437e-05
 [712,] 0.0001680693 0.0001634141 5.447439e-05
 [713,] 0.0001680723 0.0001655725 5.523294e-05
 [714,] 0.0001680701 0.0001671867 5.573300e-05
 [715,] 0.0001680706 0.0002393768 9.330042e-05
 [716,] 0.0001680692 0.0001566500 5.221547e-05
 [717,] 0.0001680725 0.0001642369 5.475479e-05
 [718,] 0.0001680702 0.0001475356 4.915620e-05
 [719,] 0.0001680701 0.0001671571 5.572260e-05
 [720,] 0.0001680642 0.0026912285 6.156480e-04
 [721,] 0.0001680702 0.0001669906 5.567019e-05
 [722,] 0.0001680735 0.0001552652 5.195628e-05
 [723,] 0.0001680719 0.0001610822 5.369634e-05
 [724,] 0.0001680658 0.0001616201 5.399884e-05
 [725,] 0.0001680661 0.0001609991 5.379519e-05
 [726,] 0.0001680702 0.0001671583 5.572444e-05
 [727,] 0.0001680720 0.0001610544 5.368652e-05
 [728,] 0.0001680710 0.0001649347 5.520641e-05
 [729,] 0.0001680654 0.0001668849 5.573917e-05
 [730,] 0.0001680638 0.0003920789 1.127683e-04
 [731,] 0.0001680640 0.0004327813 1.316947e-04
 [732,] 0.0001680692 0.0001571402 5.237845e-05
 [733,] 0.0001680649 0.0005748364 1.848206e-04
 [734,] 0.0001680638 0.0003308167 9.941895e-05
 [735,] 0.0001680639 0.0004199134 1.266515e-04
 [736,] 0.0001680651 0.0006962799 2.277419e-04
 [737,] 0.0001680702 0.0001662057 5.540388e-05
 [738,] 0.0001680652 0.0006969867 2.292937e-04
 [739,] 0.0001680725 0.0001538759 5.127142e-05
 [740,] 0.0001680692 0.0001570227 5.233974e-05
 [741,] 0.0001680647 0.0007020904 2.154552e-04
 [742,] 0.0001680692 0.0001569879 5.232823e-05
 [743,] 0.0001680640 0.0004206778 1.291306e-04
 [744,] 0.0001680652 0.0007157001 2.350814e-04
 [745,] 0.0001680640 0.0004830230 1.471225e-04
 [746,] 0.0001680670 0.0001759917 5.886178e-05
 [747,] 0.0001680722 0.0001551289 5.168593e-05
 [748,] 0.0001680642 0.0004247015 1.342634e-04
 [749,] 0.0001680638 0.0001857150 6.200521e-05
 [750,] 0.0001680639 0.0001874924 6.260910e-05
 [751,] 0.0001680651 0.0008201975 2.664710e-04
 [752,] 0.0001680692 0.0001570365 5.234390e-05
 [753,] 0.0001680643 0.0001584164 5.285874e-05
 [754,] 0.0001680660 0.0002197330 7.809866e-05
 [755,] 0.0001680641 0.0001610968 5.375538e-05
 [756,] 0.0001680718 0.0001543335 5.147768e-05
 [757,] 0.0001680691 0.0001560521 5.201758e-05
 [758,] 0.0001680718 0.0001544381 5.151304e-05
 [759,] 0.0001680640 0.0001659055 5.537591e-05
 [760,] 0.0001680702 0.0001667871 5.560109e-05
 [761,] 0.0001680726 0.0001631697 5.462329e-05
 [762,] 0.0001680695 0.0001487963 4.954691e-05
 [763,] 0.0001680739 0.0001897370 6.659807e-05
 [764,] 0.0001680737 0.0001558568 5.213988e-05
 [765,] 0.0001680746 0.0001573498 5.267775e-05
 [766,] 0.0001680732 0.0001485712 4.944917e-05
 [767,] 0.0001680759 0.0001443097 4.806419e-05
 [768,] 0.0001680699 0.0001656300 5.520915e-05
 [769,] 0.0001680721 0.0001566883 5.225938e-05
 [770,] 0.0001680723 0.0001479301 4.925087e-05
 [771,] 0.0001909059 0.0001532113 5.129087e-05
 [772,] 0.0001680726 0.0001482308 4.934421e-05
 [773,] 0.0001680647 0.0003843759 1.186576e-04
 [774,] 0.0001680728 0.0001453206 4.839428e-05
 [775,] 0.0001827108 0.0001542985 5.166420e-05
 [776,] 0.0001680727 0.0001450893 4.832335e-05
 [777,] 0.0001680729 0.0001451222 4.833316e-05
 [778,] 0.0001680722 0.0001489378 4.957004e-05
 [779,] 0.0001680711 0.0002623811 8.094951e-05
 [780,] 0.0001680699 0.0001667743 5.559104e-05
 [781,] 0.0001680714 0.0002318909 6.929963e-05
 [782,] 0.0001680639 0.0001817617 6.054117e-05
 [783,] 0.0001680710 0.0002788089 9.389239e-05
 [784,] 0.0001708755 0.0001475086 4.910073e-05
 [785,] 0.0001762251 0.0001534456 5.117774e-05
 [786,] 0.0001680714 0.0004634025 9.562211e-05
 [787,] 0.0001680696 0.0001665749 5.552718e-05
 [788,] 0.0001685017 0.0001451710 4.840233e-05
 [789,] 0.0001680642 0.0001763267 5.870922e-05
 [790,] 0.0001680651 0.0004873434 1.129160e-04
 [791,] 0.0001680741 0.0001608671 5.378521e-05
 [792,] 0.0001680700 0.0001638254 5.456072e-05
 [793,] 0.0001680701 0.0001640345 5.462876e-05
 [794,] 0.0001680699 0.0001667275 5.557527e-05
 [795,] 0.0001680646 0.0004216091 1.307227e-04
 [796,] 0.0001680652 0.0003720399 1.234676e-04
 [797,] 0.0001680715 0.0003221678 7.060832e-05
 [798,] 0.0001680705 0.0001988672 6.601694e-05
 [799,] 0.0001680715 0.0001677415 5.580454e-05
 [800,] 0.0001680698 0.0001637280 5.448467e-05
 [801,] 0.0001680699 0.0001667366 5.557867e-05
 [802,] 0.0001680672 0.0001469349 4.902956e-05
 [803,] 0.0001680636 0.0001646436 5.489615e-05
 [804,] 0.0001680638 0.0001693824 5.650976e-05
 [805,] 0.0001680713 0.0001668479 5.551808e-05
 [806,] 0.0001680663 0.0002894959 9.279455e-05
 [807,] 0.0001680664 0.0003138067 1.007583e-04
 [808,] 0.0001680699 0.0001667442 5.558110e-05
 [809,] 0.0001680691 0.0001663785 5.546024e-05
 [810,] 0.0001680674 0.0001465767 4.890905e-05
 [811,] 0.0001680677 0.0001593085 5.321547e-05
 [812,] 0.0001680730 0.0005721353 2.939782e-04
 [813,] 0.0001680712 0.0001670569 5.558526e-05
 [814,] 0.0001680699 0.0001667405 5.557990e-05
 [815,] 0.0001680687 0.0001493087 4.979904e-05
 [816,] 0.0001680673 0.0001538432 5.137280e-05
 [817,] 0.0001680669 0.0001515434 5.058821e-05
 [818,] 0.0001680646 0.0001574260 5.249127e-05
 [819,] 0.0001680683 0.0001468031 4.899434e-05
 [820,] 0.0001680684 0.0001465739 4.891668e-05
 [821,] 0.0001680682 0.0001464792 4.888214e-05
 [822,] 0.0001680685 0.0001484424 4.955752e-05
 [823,] 0.0001680684 0.0001456358 4.859481e-05
 [824,] 0.0001680690 0.0001432292 4.776005e-05
 [825,] 0.0001680710 0.0001655336 5.517044e-05
 [826,] 0.0001680648 0.0001510339 5.034659e-05
 [827,] 0.0001680700 0.0001530138 5.094633e-05
 [828,] 0.0001680652 0.0001534407 5.112939e-05
 [829,] 0.0001680714 0.0007788429 3.181430e-04
 [830,] 0.0001680722 0.0001433008 4.778559e-05
 [831,] 0.0001680713 0.0001778655 5.779129e-05
 [832,] 0.0001680727 0.0001433986 4.782168e-05
 [833,] 0.0001680691 0.0001659239 5.530577e-05
 [834,] 0.0001680648 0.0001502788 5.009287e-05
 [835,] 0.0001991522 0.0003701695 2.697575e-04
 [836,] 0.0001773301 0.0001432387 4.776711e-05
 [837,] 0.0001680714 0.0001499768 5.002590e-05
 [838,] 0.0002184960 0.0002016312 1.149975e-04
 [839,] 0.0001680731 0.0001515742 5.051245e-05
 [840,] 0.0001680713 0.0001692458 5.639531e-05
 [841,] 0.0001680739 0.0001601042 5.312712e-05
 [842,] 0.0001680713 0.0001682616 5.607293e-05
 [843,] 0.0001680713 0.0001690201 5.632156e-05
 [844,] 0.0001680711 0.0001677687 5.594737e-05
 [845,] 0.0001680715 0.0006798686 2.626845e-04
 [846,] 0.0001680729 0.0001489741 4.968819e-05
 [847,] 0.0001680693 0.0008112289 2.679361e-04
 [848,] 0.0001680710 0.0001488991 4.965277e-05
 [849,] 0.0001839744 0.0001731240 5.817860e-05
 [850,] 0.0001680716 0.0001682875 5.607288e-05
 [851,] 0.0001699385 0.0002662547 1.463117e-04
 [852,] 0.0001680680 0.0001637956 5.459832e-05
 [853,] 0.0001680689 0.0001659823 5.532575e-05
 [854,] 0.0001680696 0.0001539076 5.128634e-05
 [855,] 0.0001680649 0.0001493122 4.977158e-05
 [856,] 0.0001680746 0.0001638687 5.490603e-05
 [857,] 0.0001680696 0.0001540246 5.132356e-05
 [858,] 0.0001680680 0.0003729078 1.247929e-04
 [859,] 0.0001680740 0.0001658434 5.505284e-05
 [860,] 0.0001680736 0.0001786510 5.992960e-05
 [861,] 0.0001680711 0.0001667538 5.558135e-05
 [862,] 0.0001743313 0.0002626577 1.495557e-04
 [863,] 0.0001775470 0.0001869870 8.809597e-05
 [864,] 0.0001680700 0.0001665872 5.552893e-05
 [865,] 0.0001769228 0.0002543687 1.471692e-04
 [866,] 0.0001680697 0.0001647637 5.513293e-05
 [867,] 0.0001680697 0.0001670585 5.591049e-05
 [868,] 0.0001680713 0.0023437040 9.103848e-04
 [869,] 0.0001680666 0.0001475402 4.917064e-05
 [870,] 0.0001680701 0.0001668015 5.559728e-05
 [871,] 0.0001680700 0.0001653956 5.514791e-05
 [872,] 0.0001680718 0.0036137880 1.532926e-03
 [873,] 0.0001680699 0.0001741917 5.833302e-05
 [874,] 0.0001680701 0.0001739876 5.826768e-05
 [875,] 0.0001680696 0.0001902785 6.376579e-05
 [876,] 0.0001680699 0.0001658490 5.529573e-05
 [877,] 0.0001680700 0.0001744202 5.841187e-05
 [878,] 0.0001680673 0.0001599097 5.320102e-05
 [879,] 0.0001680703 0.0001732065 5.800785e-05
 [880,] 0.0001680725 0.0001693206 5.673149e-05
 [881,] 0.0001680716 0.0011058459 4.372886e-04
 [882,] 0.0001680670 0.0001733754 5.763136e-05
 [883,] 0.0001899701 0.0002601695 1.664097e-04
 [884,] 0.0001680659 0.0001559855 5.194551e-05
 [885,] 0.0001680663 0.0001541095 5.139903e-05
 [886,] 0.0001680762 0.0002994331 1.542993e-04
 [887,] 0.0001680713 0.0012593456 4.818437e-04
 [888,] 0.0001680680 0.0001522757 5.071983e-05
 [889,] 0.0001759130 0.0001562185 5.230123e-05
 [890,] 0.0001680709 0.0001652988 5.509773e-05
 [891,] 0.0001680653 0.0002017141 6.708234e-05
 [892,] 0.0001680709 0.0001472182 4.909933e-05
 [893,] 0.0001680713 0.0004041263 1.501224e-04
 [894,] 0.0001680713 0.0004414086 1.640033e-04
 [895,] 0.0001680711 0.0001670473 5.567143e-05
 [896,] 0.0002099558 0.0001771770 1.053899e-04
 [897,] 0.0002094759 0.0001765186 1.022775e-04
 [898,] 0.0001680710 0.0001627450 5.415627e-05
 [899,] 0.0001680708 0.0001520294 5.066479e-05
 [900,] 0.0001680673 0.0001459554 4.860563e-05
 [901,] 0.0001680703 0.0001531835 5.097408e-05
 [902,] 0.0001680700 0.0001534025 5.104574e-05
 [903,] 0.0001680698 0.0001618595 5.388371e-05
 [904,] 0.0001680699 0.0001618448 5.387864e-05
 [905,] 0.0002084796 0.0001690525 7.383609e-05
 [906,] 0.0001680695 0.0001522074 5.070845e-05
 [907,] 0.0001680637 0.0001516402 5.054055e-05
 [908,] 0.0001680691 0.0001711700 5.683566e-05
 [909,] 0.0001680763 0.0001739711 7.212091e-05
 [910,] 0.0001680712 0.0007516629 2.811987e-04
 [911,] 0.0001680702 0.0001681569 5.603461e-05
 [912,] 0.0001680700 0.0001655594 5.497674e-05
 [913,] 0.0001680699 0.0001668022 5.538540e-05
 [914,] 0.0001680646 0.0001516975 5.056480e-05
 [915,] 0.0001680662 0.0001743653 5.798423e-05
 [916,] 0.0001680648 0.0001544182 5.140882e-05
 [917,] 0.0001680712 0.0002002938 6.633900e-05
 [918,] 0.0001680717 0.0001551833 5.157551e-05
 [919,] 0.0001680706 0.0001681978 5.604096e-05
 [920,] 0.0001680732 0.0001663031 5.546161e-05
 [921,] 0.0001680720 0.0001660323 5.511286e-05
 [922,] 0.0001680661 0.0001748196 5.813682e-05
 [923,] 0.0001680635 0.0001616699 5.389121e-05
 [924,] 0.0001680677 0.0001435911 4.785017e-05
 [925,] 0.0001680670 0.0001435243 4.783214e-05
 [926,] 0.0001680734 0.0002383049 1.128754e-04
 [927,] 0.0001680635 0.0001616045 5.386831e-05
 [928,] 0.0001680690 0.0001631100 5.418426e-05
 [929,] 0.0001680684 0.0001625100 5.399818e-05
 [930,] 0.0001680635 0.0001627945 5.426261e-05
 [931,] 0.0001680635 0.0001627945 5.426167e-05
 [932,] 0.0001680641 0.0001662984 5.548100e-05
 [933,] 0.0001680635 0.0001640698 5.468758e-05
 [934,] 0.0001680635 0.0001619810 5.399442e-05
 [935,] 0.0001680635 0.0001630771 5.435503e-05
 [936,] 0.0001680682 0.0001709777 5.680973e-05
 [937,] 0.0001680710 0.0001607487 5.375185e-05
 [938,] 0.0001680647 0.0001648995 5.492033e-05
 [939,] 0.0001680641 0.0001615985 5.384976e-05
 [940,] 0.0001680712 0.0001855764 7.317715e-05
 [941,] 0.0001680711 0.0004506474 1.605072e-04
 [942,] 0.0001680713 0.0001663639 5.523855e-05
 [943,] 0.0001680709 0.0006427456 1.918304e-04
 [944,] 0.0001680709 0.0001844532 7.054988e-05
 [945,] 0.0001680731 0.0001733980 5.748985e-05
 [946,] 0.0001680699 0.0001842563 6.891245e-05
 [947,] 0.0001680670 0.0001517217 5.065353e-05
 [948,] 0.0001680707 0.0001635830 5.433974e-05
 [949,] 0.0001680700 0.0001543828 5.155489e-05
 [950,] 0.0001680710 0.0001651600 5.485081e-05
 [951,] 0.0001680713 0.0001898480 8.269473e-05
 [952,] 0.0001680636 0.0001601862 5.339082e-05
 [953,] 0.0001680714 0.0001797203 5.983652e-05
 [954,] 0.0001680685 0.0001628221 5.430324e-05
 [955,] 0.0001680714 0.0001853029 6.168826e-05
 [956,] 0.0001680653 0.0001639184 5.472441e-05
 [957,] 0.0001680655 0.0001615621 5.393764e-05
 [958,] 0.0001680649 0.0001885372 6.296592e-05
 [959,] 0.0001680674 0.0001682819 5.617782e-05
 [960,] 0.0001680651 0.0001912783 6.389186e-05
 [961,] 0.0001680721 0.0001689443 6.041397e-05
 [962,] 0.0001680660 0.0001547462 5.158619e-05
 [963,] 0.0001680654 0.0001602721 5.342330e-05
 [964,] 0.0001680714 0.0001808531 6.021277e-05
 [965,] 0.0001680645 0.0001668128 5.557164e-05
 [966,] 0.0001680713 0.0002381832 7.336455e-05
 [967,] 0.0001680714 0.0001794117 5.973459e-05
 [968,] 0.0001680713 0.0002242054 6.919672e-05
 [969,] 0.0001680649 0.0001555301 5.184339e-05
 [970,] 0.0001680638 0.0001502934 5.006147e-05
 [971,] 0.0001680682 0.0001553323 5.178080e-05
 [972,] 0.0001680721 0.0001470800 4.897796e-05
 [973,] 0.0001680676 0.0002053918 6.291719e-05
 [974,] 0.0001680658 0.0001660566 5.539641e-05
 [975,] 0.0001680701 0.0001504530 5.015046e-05
 [976,] 0.0001680683 0.0001990664 6.316154e-05
 [977,] 0.0001680650 0.0001648961 5.498130e-05
 [978,] 0.0001680679 0.0001686629 5.631137e-05
 [979,] 0.0001680679 0.0001692873 5.652167e-05
 [980,] 0.0001680634 0.0001490693 4.968802e-05
 [981,] 0.0001680654 0.0001615987 5.386443e-05
 [982,] 0.0001680640 0.0001500633 5.002339e-05
 [983,] 0.0001680658 0.0001595526 5.321241e-05
 [984,] 0.0001680654 0.0001651887 5.509417e-05
 [985,] 0.0001680655 0.0001637859 5.463966e-05
 [986,] 0.0001680687 0.0001674806 5.580565e-05
 [987,] 0.0001791099 0.0001597529 5.351936e-05
 [988,] 0.0002000155 0.0001746094 5.968267e-05
 [989,] 0.0001807155 0.0001456457 4.845088e-05
 [990,] 0.0002087085 0.0001546123 5.185117e-05
 [991,] 0.0001828319 0.0001647207 5.527473e-05
 [992,] 0.0001768878 0.0001625813 5.452147e-05
 [993,] 0.0001680692 0.0001667207 5.550206e-05
 [994,] 0.0001680696 0.0001665275 5.549951e-05
 [995,] 0.0001680730 0.0001759739 5.837400e-05
 [996,] 0.0001853080 0.0001479978 4.948813e-05
 [997,] 0.0001680761 0.0001715983 5.691772e-05
 [998,] 0.0001680743 0.0001704710 5.669821e-05
 [999,] 0.0001680740 0.0001745711 5.791430e-05
[1000,] 0.0001772924 0.0001604168 5.378617e-05
[1001,] 0.0001680677 0.0001780297 5.913979e-05
[1002,] 0.0001680744 0.0001577729 5.280920e-05
[1003,] 0.0001680749 0.0001507427 5.038948e-05
[1004,] 0.0001680731 0.0001881543 7.046111e-05
[1005,] 0.0001680676 0.0001963715 6.645331e-05
[1006,] 0.0001680695 0.0001635670 5.453840e-05
[1007,] 0.0001680700 0.0001745724 5.846596e-05
[1008,] 0.0002129660 0.0001563944 5.217532e-05
[1009,] 0.0001680689 0.0001890811 6.865362e-05
[1010,] 0.0001698369 0.0001682849 5.600186e-05
[1011,] 0.0001680688 0.0001942778 6.691770e-05
[1012,] 0.0001680687 0.0001634331 5.448579e-05
[1013,] 0.0001680682 0.0001858566 6.210691e-05
[1014,] 0.0001680710 0.0001656950 5.526747e-05
[1015,] 0.0001680685 0.0001800205 6.014893e-05
[1016,] 0.0002171850 0.0001788125 8.367518e-05
[1017,] 0.0001848375 0.0001587575 5.262503e-05
[1018,] 0.0001848585 0.0001882694 9.279841e-05
[1019,] 0.0001680682 0.0001563092 5.210815e-05
[1020,] 0.0001680670 0.0001558003 5.193581e-05
[1021,] 0.0001812053 0.0001549660 5.150284e-05
[1022,] 0.0001680721 0.0002734268 5.902290e-05
[1023,] 0.0001680666 0.0001630730 5.436134e-05
[1024,] 0.0001680638 0.0001463895 4.882357e-05
[1025,] 0.0001713780 0.0001436116 4.790746e-05
[1026,] 0.0001680717 0.0001599493 5.330280e-05
[1027,] 0.0001680717 0.0001599362 5.329856e-05
[1028,] 0.0001680670 0.0001434931 4.783029e-05
[1029,] 0.0001680708 0.0001442125 4.807190e-05
[1030,] 0.0001680712 0.0001616298 5.387975e-05
[1031,] 0.0001680708 0.0001462102 4.873583e-05
[1032,] 0.0001680675 0.0001591285 5.303921e-05
[1033,] 0.0001680713 0.0001640510 5.470409e-05
[1034,] 0.0001680708 0.0001462506 4.875018e-05
[1035,] 0.0001680676 0.0001593952 5.312375e-05
[1036,] 0.0001680653 0.0003038838 9.010388e-05
[1037,] 0.0001680657 0.0002461736 6.492319e-05
[1038,] 0.0001680711 0.0001785873 5.954501e-05
[1039,] 0.0001680651 0.0001954482 6.508171e-05
[1040,] 0.0001680649 0.0001432544 4.774820e-05
[1041,] 0.0001680668 0.0002528211 7.748853e-05
[1042,] 0.0001680651 0.0001559531 5.195024e-05
[1043,] 0.0001680652 0.0001444527 4.813791e-05
[1044,] 0.0001680697 0.0001586611 5.289039e-05
[1045,] 0.0003201588 0.0002002236 2.351820e-04
[1046,] 0.0001680656 0.0002253340 7.358840e-05
[1047,] 0.0001680710 0.0001573916 5.245884e-05
[1048,] 0.0001680679 0.0001623160 5.396079e-05
[1049,] 0.0001680701 0.0002027086 6.717816e-05
[1050,] 0.0001680715 0.0002495473 7.305439e-05
[1051,] 0.0001680716 0.0001903216 5.803429e-05
[1052,] 0.0001680689 0.0001591719 5.305210e-05
[1053,] 0.0001680675 0.0001527603 5.082865e-05
[1054,] 0.0001680689 0.0001588557 5.294847e-05
[1055,] 0.0001680707 0.0001661366 5.537531e-05
[1056,] 0.0001680652 0.0001778530 5.916925e-05
[1057,] 0.0001680645 0.0001460511 4.867571e-05
[1058,] 0.0001680648 0.0001514966 5.047510e-05
[1059,] 0.0001680695 0.0001690422 5.634198e-05
[1060,] 0.0001680631 0.0001698335 5.660818e-05
[1061,] 0.0001680730 0.0001664411 5.549706e-05
[1062,] 0.0001680703 0.0001677096 5.589296e-05
[1063,] 0.0002043472 0.0001769896 1.014104e-04
[1064,] 0.0001680662 0.0001986370 6.617625e-05
[1065,] 0.0001680664 0.0002298163 7.376397e-05
[1066,] 0.0001680685 0.0001638030 5.460381e-05
[1067,] 0.0001680662 0.0001976402 6.582888e-05
[1068,] 0.0001707467 0.0001568563 5.243828e-05
[1069,] 0.0001680665 0.0001515058 5.049355e-05
[1070,] 0.0001750633 0.0001619071 5.417667e-05
[1071,] 0.0001680664 0.0001514328 5.047084e-05
[1072,] 0.0001680687 0.0001666250 5.554641e-05
[1073,] 0.0001696969 0.0001581490 5.245270e-05
[1074,] 0.0001893319 0.0001788489 6.283309e-05
[1075,] 0.0001680691 0.0001606487 5.354490e-05
[1076,] 0.0001846841 0.0001579070 5.236347e-05
[1077,] 0.0001727573 0.0001806880 8.453885e-05
[1078,] 0.0001680665 0.0001517823 5.059929e-05
[1079,] 0.0001680656 0.0001454661 4.851009e-05
[1080,] 0.0001766497 0.0001611293 5.391424e-05
[1081,] 0.0001680706 0.0001683044 5.607762e-05
[1082,] 0.0001680707 0.0001605947 5.356095e-05
[1083,] 0.0001680634 0.0002489348 7.768982e-05
[1084,] 0.0001680643 0.0001435020 4.783545e-05
[1085,] 0.0001680643 0.0006830791 1.941151e-04
[1086,] 0.0001680636 0.0001437917 4.792965e-05
[1087,] 0.0001680637 0.0001449024 4.829484e-05
[1088,] 0.0001680637 0.0001475497 4.917560e-05
[1089,] 0.0001680639 0.0001476293 4.920125e-05
[1090,] 0.0001680646 0.0001483561 4.947129e-05
[1091,] 0.0001680640 0.0001446825 4.821825e-05
[1092,] 0.0001680636 0.0001437650 4.791831e-05
[1093,] 0.0001680688 0.0001659892 5.532886e-05
[1094,] 0.0001680639 0.0001437310 4.790430e-05
[1095,] 0.0001680642 0.0001441878 4.805084e-05
[1096,] 0.0001680639 0.0001691641 5.634259e-05
[1097,] 0.0001680686 0.0013057793 4.837981e-04
[1098,] 0.0001680684 0.0011979157 4.368611e-04
[1099,] 0.0001680687 0.0016841233 6.349420e-04
[1100,] 0.0001680698 0.0005369313 2.210124e-04
[1101,] 0.0001680667 0.0002403356 6.713309e-05
[1102,] 0.0001680690 0.0033746176 1.361845e-03
[1103,] 0.0001680693 0.0036072087 1.496675e-03
[1104,] 0.0001680727 0.0001658377 5.530142e-05
[1105,] 0.0001680713 0.0033706880 1.468771e-03
[1106,] 0.0001680690 0.0034815914 1.402918e-03
[1107,] 0.0001680691 0.0031038865 1.266639e-03
[1108,] 0.0001680690 0.0029917318 1.206809e-03
[1109,] 0.0001680701 0.0004876255 2.023911e-04
[1110,] 0.0001680693 0.0029195330 1.201951e-03
[1111,] 0.0001680693 0.0001617426 5.395054e-05
[1112,] 0.0001680679 0.0002877717 1.103664e-04
[1113,] 0.0001680672 0.0003222293 1.185015e-04
[1114,] 0.0001680678 0.0002939424 1.119778e-04
[1115,] 0.0001680650 0.0001526053 5.085860e-05
[1116,] 0.0001680685 0.0001628782 5.431442e-05
[1117,] 0.0001680708 0.0001653605 5.512996e-05
[1118,] 0.0001680681 0.0007699933 2.258099e-04
[1119,] 0.0001680680 0.0008082190 2.571387e-04
[1120,] 0.0001680708 0.0001636881 5.456895e-05
[1121,] 0.0001680699 0.0001588014 5.292460e-05
[1122,] 0.0001680709 0.0001638546 5.462673e-05
[1123,] 0.0001680699 0.0012150706 3.728548e-04
[1124,] 0.0001680647 0.0001887503 6.294860e-05
[1125,] 0.0001680688 0.0003494914 1.359090e-04
[1126,] 0.0001680669 0.0001673831 5.584551e-05
[1127,] 0.0001680683 0.0003202814 1.212585e-04
[1128,] 0.0001680697 0.0001973170 5.965684e-05
[1129,] 0.0001680694 0.0001668916 5.563063e-05
[1130,] 0.0001680721 0.0001499576 5.005448e-05
[1131,] 0.0001680717 0.0001652510 5.508360e-05
[1132,] 0.0001680727 0.0001613110 5.377770e-05
[1133,] 0.0001680718 0.0001641393 5.470418e-05
[1134,] 0.0001680719 0.0001653092 5.510098e-05
[1135,] 0.0001680745 0.0001823154 8.412716e-05
[1136,] 0.0001680718 0.0001750742 5.934229e-05
[1137,] 0.0001680674 0.0001656111 5.529375e-05
[1138,] 0.0001680700 0.0001531897 5.110046e-05
[1139,] 0.0001680703 0.0001636060 5.459372e-05
[1140,] 0.0001680717 0.0001923941 7.006459e-05
[1141,] 0.0001680702 0.0001684237 5.611929e-05
[1142,] 0.0001680720 0.0001659397 5.528527e-05
[1143,] 0.0001680669 0.0001689742 5.624051e-05
[1144,] 0.0001680697 0.0002174305 7.384053e-05
[1145,] 0.0001680717 0.0002322715 9.561342e-05
[1146,] 0.0001680720 0.0001649013 5.495710e-05
[1147,] 0.0001680705 0.0002119134 7.978341e-05
[1148,] 0.0001680698 0.0002577322 9.218373e-05
[1149,] 0.0001680706 0.0001749357 6.313730e-05
[1150,] 0.0001680703 0.0001572790 5.242712e-05
[1151,] 0.0001680655 0.0001501795 5.010015e-05
[1152,] 0.0001680645 0.0001530106 5.103824e-05
[1153,] 0.0001680689 0.0002563788 1.083090e-04
[1154,] 0.0001680671 0.0001498295 4.998775e-05
[1155,] 0.0001680713 0.0001700101 5.695475e-05
[1156,] 0.0001680694 0.0001516257 5.062594e-05
[1157,] 0.0001680693 0.0001522289 5.083376e-05
[1158,] 0.0001680738 0.0002512926 1.204252e-04
[1159,] 0.0001680741 0.0003689431 1.839401e-04
[1160,] 0.0001680670 0.0001516523 5.061613e-05
[1161,] 0.0001680698 0.0002442176 7.340932e-05
[1162,] 0.0001680715 0.0001624688 5.414065e-05
[1163,] 0.0001680704 0.0001578289 5.261145e-05
[1164,] 0.0001680715 0.0001648260 5.494022e-05
[1165,] 0.0001680716 0.0001648283 5.494062e-05
[1166,] 0.0001680674 0.0001525442 5.082532e-05
[1167,] 0.0001680707 0.0001615378 5.388428e-05
[1168,] 0.0001680711 0.0002292476 7.807679e-05
[1169,] 0.0001680712 0.0001580026 5.269766e-05
[1170,] 0.0015202768 0.0001515815 2.658479e-04
[1171,] 0.0017877160 0.0001478153 7.535437e-04
[1172,] 0.0014906038 0.0001475366 6.132351e-04
[1173,] 0.0001680663 0.0001651408 5.516912e-05
[1174,] 0.0014426703 0.0001466610 5.253408e-04
[1175,] 0.0020764395 0.0001471627 7.927122e-04
[1176,] 0.0023860761 0.0001467534 8.472537e-04
[1177,] 0.0031770109 0.0001471941 1.101384e-03
[1178,] 0.0015555071 0.0001685732 2.308340e-03
[1179,] 0.0022498762 0.0001493988 1.072056e-03
[1180,] 0.0021686695 0.0001484799 9.670917e-04
[1181,] 0.0022615967 0.0001487957 1.039579e-03
[1182,] 0.0029075719 0.0001475225 1.083732e-03
[1183,] 0.0025180607 0.0001486524 1.132833e-03
[1184,] 0.0026298320 0.0001488375 1.199610e-03
[1185,] 0.0024298104 0.0001487551 1.106986e-03
[1186,] 0.0014761647 0.0001489823 1.297300e-04
[1187,] 0.0023022757 0.0001468440 8.320243e-04
[1188,] 0.0001680705 0.0001678895 5.600026e-05
[1189,] 0.0015704990 0.0001690761 2.372945e-03
[1190,] 0.0001680701 0.0001604306 5.347482e-05
[1191,] 0.0023728376 0.0001462906 7.764006e-04
[1192,] 0.0010215243 0.0001572881 8.932623e-04
[1193,] 0.0025153028 0.0001465979 8.663583e-04
[1194,] 0.0025621472 0.0001496643 1.270802e-03
[1195,] 0.0001680668 0.0001845446 5.785746e-05
[1196,] 0.0032971838 0.0003267237 2.644869e-02
[1197,] 0.0024104598 0.0001487247 1.099087e-03
[1198,] 0.0023970961 0.0001484851 1.063483e-03
[1199,] 0.0016244342 0.0001694935 2.498511e-03
[1200,] 0.0010856826 0.0001705359 1.726084e-03
[1201,] 0.0015074315 0.0001492612 1.296439e-04
[1202,] 0.0017608702 0.0001654980 2.322742e-03
[1203,] 0.0015493934 0.0001484212 1.401867e-04
[1204,] 0.0010576961 0.0001473892 4.423215e-04
[1205,] 0.0028015850 0.0001468462 9.405704e-04
[1206,] 0.0013967690 0.0001701871 2.048920e-03
[1207,] 0.0016516342 0.0001481725 7.270592e-04
[1208,] 0.0012707345 0.0001498437 6.714490e-04
[1209,] 0.0013766541 0.0001477300 5.863161e-04
[1210,] 0.0017306297 0.0001466684 5.887439e-04
[1211,] 0.0006053828 0.0001454212 9.182371e-05
[1212,] 0.0017786088 0.0001487104 7.731166e-04
[1213,] 0.0015443315 0.0001493271 7.700903e-04
[1214,] 0.0027120669 0.0001486974 1.223136e-03
[1215,] 0.0017535078 0.0001664675 2.411483e-03
[1216,] 0.0013086534 0.0001475107 5.466216e-04
[1217,] 0.0013820869 0.0001476367 5.829513e-04
[1218,] 0.0025664352 0.0001493501 1.241828e-03
[1219,] 0.0016098095 0.0001454349 1.864287e-04
[1220,] 0.0014774942 0.0001456509 1.698166e-04
[1221,] 0.0017321785 0.0001457407 1.914728e-04
[1222,] 0.0027593528 0.0001486998 1.240184e-03
[1223,] 0.0020862472 0.0001484512 9.312925e-04
[1224,] 0.0013929363 0.0001517690 8.577835e-04
[1225,] 0.0019035922 0.0001778682 3.829435e-03
[1226,] 0.0018475086 0.0001616394 2.029412e-03
[1227,] 0.0001680631 0.0001534535 5.116398e-05
[1228,] 0.0009431625 0.0001478065 4.823993e-04
[1229,] 0.0011472694 0.0001688419 1.308798e-03
[1230,] 0.0006747422 0.0001470408 2.842044e-04
[1231,] 0.0027592743 0.0001480815 1.200170e-03
[1232,] 0.0014945015 0.0001474460 6.346931e-04
[1233,] 0.0020927889 0.0001469575 7.705593e-04
[1234,] 0.0017070844 0.0001488749 8.369745e-04
[1235,] 0.0013713585 0.0001490217 6.913795e-04
[1236,] 0.0017561515 0.0001489799 8.386913e-04
[1237,] 0.0014794692 0.0001484034 6.976464e-04
[1238,] 0.0026835996 0.0001494578 1.342327e-03
[1239,] 0.0015124428 0.0001497396 8.080549e-04
[1240,] 0.0018423959 0.0001500617 9.686851e-04
[1241,] 0.0030491349 0.0001498658 1.571244e-03
[1242,] 0.0027186988 0.0001948846 1.001521e-02
[1243,] 0.0001680682 0.0001655441 5.517852e-05
[1244,] 0.0018059322 0.0001440217 2.824023e-04
[1245,] 0.0019391852 0.0001545358 1.442634e-03
[1246,] 0.0040341644 0.0001506713 2.179904e-03
[1247,] 0.0015037891 0.0001500857 8.284488e-04
[1248,] 0.0020428509 0.0001516496 1.201048e-03
[1249,] 0.0015570370 0.0001846124 4.305254e-03
[1250,] 0.0001680662 0.0001883975 5.810269e-05
[1251,] 0.0012337854 0.0001436847 2.219451e-04
[1252,] 0.0015969292 0.0001495170 8.342964e-04
[1253,] 0.0021622598 0.0001445758 3.260487e-04
[1254,] 0.0024036716 0.0001484313 1.096041e-03
[1255,] 0.0027543396 0.0001827944 7.371125e-03
[1256,] 0.0035623570 0.0001501007 1.799810e-03
[1257,] 0.0034241165 0.0001518138 1.998511e-03
[1258,] 0.0027612761 0.0001501742 1.470871e-03
[1259,] 0.0027468490 0.0001486358 1.268335e-03
[1260,] 0.0033072909 0.0001512978 1.859558e-03
[1261,] 0.0029004781 0.0001491102 1.397826e-03
[1262,] 0.0024664149 0.0001840675 6.831786e-03
[1263,] 0.0028990363 0.0001507766 1.572764e-03
[1264,] 0.0001680697 0.0001809440 8.608414e-05
[1265,] 0.0001680718 0.0001837651 5.736101e-05
[1266,] 0.0027804149 0.0001485895 1.273050e-03
[1267,] 0.0001680702 0.0001689106 6.008552e-05
[1268,] 0.0022173751 0.0001448505 3.007342e-04
[1269,] 0.0018815659 0.0001749152 3.640174e-03
[1270,] 0.0027902280 0.0001498852 1.447759e-03
[1271,] 0.0001680696 0.0001784690 7.598316e-05
[1272,] 0.0029959284 0.0001494424 1.486995e-03
[1273,] 0.0036574964 0.0001501548 1.854885e-03
[1274,] 0.0028992934 0.0001499367 1.507018e-03
[1275,] 0.0036204161 0.0001503025 1.914418e-03
[1276,] 0.0019055293 0.0001736628 3.560206e-03
[1277,] 0.0029145995 0.0001485665 1.328598e-03
[1278,] 0.0034602974 0.0001519122 2.033058e-03
[1279,] 0.0030590349 0.0001514342 1.790133e-03
[1280,] 0.0036660158 0.0001536963 2.413895e-03
[1281,] 0.0026169817 0.0001552648 2.013934e-03
[1282,] 0.0022209907 0.0001527253 1.451787e-03
[1283,] 0.0025863228 0.0001769127 5.772494e-03
[1284,] 0.0026057806 0.0001501034 1.383127e-03
[1285,] 0.0023078211 0.0001483152 1.041785e-03
[1286,] 0.0019652662 0.0001744040 3.737546e-03
[1287,] 0.0014182862 0.0001536547 1.008796e-03
[1288,] 0.0032887065 0.0001525900 2.032194e-03
[1289,] 0.0021435661 0.0001781430 4.606046e-03
[1290,] 0.0001732444 0.0001647212 5.488671e-05
[1291,] 0.0036452846 0.0001521947 2.183312e-03
[1292,] 0.0036608591 0.0001535640 2.418850e-03
[1293,] 0.0037308588 0.0001514078 2.102288e-03
[1294,] 0.0001680663 0.0001628576 5.426262e-05
[1295,] 0.0001680704 0.0001807313 1.163991e-04
[1296,] 0.0036654913 0.0001503071 1.885101e-03
[1297,] 0.0001680641 0.0001659719 5.533798e-05
[1298,] 0.0034676461 0.0001525527 2.115593e-03
[1299,] 0.0007253495 0.0001725992 1.373661e-03
[1300,] 0.0020769331 0.0001447655 2.824808e-04
[1301,] 0.0030085256 0.0001505941 1.642810e-03
[1302,] 0.0032242488 0.0001518044 1.886382e-03
[1303,] 0.0037756358 0.0001504714 1.963341e-03
[1304,] 0.0030494210 0.0001800128 7.525046e-03
[1305,] 0.0041797276 0.0001535770 2.722402e-03
[1306,] 0.0039591778 0.0001516765 2.264658e-03
[1307,] 0.0014573683 0.0001548748 1.120573e-03
[1308,] 0.0030182124 0.0001531598 1.954447e-03
[1309,] 0.0022422981 0.0001746484 4.334448e-03
[1310,] 0.0028979543 0.0001837765 7.995495e-03
[1311,] 0.0001680700 0.0001833653 1.071570e-04
[1312,] 0.0001680675 0.0001606669 5.354358e-05
[1313,] 0.0001680697 0.0001789135 8.227386e-05
[1314,] 0.0033246166 0.0001814854 8.617323e-03
[1315,] 0.0026844596 0.0001501342 1.383504e-03
[1316,] 0.0025021516 0.0001500846 1.290070e-03
[1317,] 0.0024813334 0.0001525075 1.550214e-03
[1318,] 0.0001680723 0.0001639779 5.459720e-05
[1319,] 0.0001680711 0.0001669420 5.565834e-05
[1320,] 0.0026763062 0.0005230785 4.158728e-02
[1321,] 0.0001680698 0.0001685391 5.620774e-05
[1322,] 0.0037142682 0.0001540771 2.526210e-03
[1323,] 0.0035920467 0.0001958445 1.383552e-02
[1324,] 0.0026574244 0.0001502582 1.387987e-03
[1325,] 0.0001680630 0.0001534917 5.115556e-05
[1326,] 0.0034582231 0.0001523833 2.107152e-03
[1327,] 0.0034232596 0.0001526877 2.132638e-03
[1328,] 0.0001680669 0.0001760701 5.755010e-05
[1329,] 0.0027913292 0.0004448242 2.927555e-02
[1330,] 0.0001680706 0.0001669452 5.565711e-05
[1331,] 0.0022322174 0.0001458013 2.719715e-04
[1332,] 0.0001680700 0.0001860995 1.124361e-04
[1333,] 0.0001680695 0.0001668166 5.560505e-05
[1334,] 0.0029266780 0.0001506258 1.564159e-03
[1335,] 0.0029459631 0.0001820825 7.745816e-03
[1336,] 0.0033367313 0.0001947896 1.247723e-02
[1337,] 0.0031828591 0.0001880261 9.941028e-03
[1338,] 0.0032869590 0.0001512597 1.819258e-03
[1339,] 0.0030878753 0.0001800401 7.634238e-03
[1340,] 0.0036969973 0.0001532366 2.383792e-03
[1341,] 0.0033284066 0.0002028235 1.508844e-02
[1342,] 0.0033325705 0.0001502967 1.721683e-03
[1343,] 0.0033647094 0.0001804715 8.444761e-03
[1344,] 0.0019252251 0.0001748319 3.710230e-03
[1345,] 0.0033585911 0.0001545524 2.374851e-03
[1346,] 0.0001680712 0.0001670724 5.567915e-05
[1347,] 0.0033214248 0.0002029060 1.509965e-02
[1348,] 0.0001680695 0.0001667972 5.559854e-05
[1349,] 0.0030348688 0.0001875198 9.336500e-03
[1350,] 0.0001680630 0.0001561744 5.204874e-05
[1351,] 0.0035635994 0.0001529008 2.224874e-03
[1352,] 0.0030672620 0.0001527841 1.957735e-03
[1353,] 0.0040148874 0.0001543937 2.840505e-03
[1354,] 0.0001680721 0.0002289745 6.553216e-05
[1355,] 0.0032851631 0.0001596300 3.189326e-03
[1356,] 0.0040982803 0.0001572898 3.471254e-03
[1357,] 0.0033116734 0.0001527349 2.073849e-03
[1358,] 0.0001680670 0.0001603833 5.346148e-05
[1359,] 0.0027628792 0.0001872057 8.394821e-03
[1360,] 0.0001680669 0.0001753559 5.752133e-05
[1361,] 0.0026153679 0.0001525293 1.634659e-03
[1362,] 0.0001680669 0.0001803311 5.771000e-05
[1363,] 0.0042645042 0.0001527908 2.623728e-03
[1364,] 0.0027052451 0.0001550630 1.984728e-03
[1365,] 0.0027136789 0.0001544759 1.949249e-03
[1366,] 0.0019064500 0.0001783993 4.139318e-03
[1367,] 0.0022200501 0.0001438648 3.535182e-04
[1368,] 0.0034258274 0.0001543490 2.386606e-03
[1369,] 0.0035324464 0.0001508978 1.914796e-03
[1370,] 0.0018929911 0.0001727700 3.433409e-03
[1371,] 0.0001680663 0.0001713952 5.709464e-05
[1372,] 0.0031768041 0.0001566413 2.539962e-03
[1373,] 0.0042137055 0.0001574311 3.354761e-03
[1374,] 0.0001680669 0.0001773221 5.759449e-05
[1375,] 0.0001680710 0.0001698700 5.663050e-05
[1376,] 0.0027467375 0.0001777592 6.116227e-03
[1377,] 0.0001680669 0.0001826235 5.779947e-05
[1378,] 0.0032573294 0.0001803965 7.892151e-03
[1379,] 0.0001680741 0.0001665567 5.547852e-05
[1380,] 0.0005208927 0.0001979297 1.746822e-03
[1381,] 0.0003861600 0.0001522358 2.349724e-04
[1382,] 0.0001680709 0.0001492519 4.975151e-05
[1383,] 0.0001680665 0.0001644462 5.477285e-05
[1384,] 0.0001680709 0.0001535144 5.117726e-05
[1385,] 0.0004157734 0.0001525834 2.538333e-04
[1386,] 0.0001680711 0.0001671248 5.571810e-05
[1387,] 0.0001680709 0.0001508668 5.029251e-05
[1388,] 0.0004270433 0.0001741733 6.790417e-04
[1389,] 0.0004835220 0.0001499061 2.474861e-04
[1390,] 0.0004051933 0.0001786088 7.314887e-04
[1391,] 0.0001680720 0.0002013287 6.733977e-05
[1392,] 0.0003685855 0.0001482621 1.667341e-04
[1393,] 0.0003769889 0.0001525171 2.307444e-04
[1394,] 0.0001680709 0.0001496770 4.989156e-05
[1395,] 0.0001680709 0.0001526140 5.087539e-05
[1396,] 0.0001680710 0.0001506123 5.020913e-05
[1397,] 0.0004346998 0.0001467478 1.673315e-04
[1398,] 0.0001680710 0.0001494168 4.981253e-05
[1399,] 0.0001680710 0.0001493282 4.977964e-05
[1400,] 0.0001680709 0.0001495411 4.984832e-05
[1401,] 0.0004162252 0.0001486216 1.926818e-04
[1402,] 0.0004106991 0.0001489927 1.961626e-04
[1403,] 0.0001680711 0.0001673884 5.580573e-05
[1404,] 0.0004294826 0.0001524019 2.597762e-04
[1405,] 0.0002826346 0.0001659179 3.096140e-04
[1406,] 0.0004419717 0.0001782829 7.935420e-04
[1407,] 0.0003708009 0.0001488604 1.763854e-04
[1408,] 0.0003785849 0.0001482301 1.705461e-04
[1409,] 0.0001680709 0.0001560939 5.203830e-05
[1410,] 0.0003826258 0.0001535083 2.443887e-04
[1411,] 0.0001680709 0.0001500189 5.000817e-05
[1412,] 0.0001680711 0.0004136164 1.360830e-04
[1413,] 0.0001680707 0.0001654075 5.510164e-05
[1414,] 0.0001680709 0.0001532315 5.108057e-05
[1415,] 0.0001680709 0.0001500189 5.000864e-05
[1416,] 0.0001680696 0.0001867470 6.939055e-05
[1417,] 0.0002721573 0.0001464949 1.020264e-04
[1418,] 0.0001680709 0.0001536675 5.123371e-05
[1419,] 0.0001680691 0.0001786828 5.945041e-05
[1420,] 0.0001680711 0.0004315368 1.432553e-04
[1421,] 0.0001680709 0.0001513639 5.046312e-05
[1422,] 0.0001680709 0.0001505721 5.019859e-05
[1423,] 0.0001680680 0.0001711829 5.696585e-05
[1424,] 0.0001680711 0.0001482283 4.941574e-05
[1425,] 0.0001680711 0.0001600472 5.335461e-05
[1426,] 0.0001680709 0.0001513184 5.044864e-05
[1427,] 0.0001680710 0.0001497207 4.990078e-05
[1428,] 0.0001680679 0.0001525039 5.076696e-05
[1429,] 0.0001680695 0.0001723592 5.731784e-05
[1430,] 0.0001680673 0.0001699129 5.652434e-05
[1431,] 0.0001680684 0.0001650679 5.493932e-05
[1432,] 0.0001680708 0.0001505252 5.017728e-05
[1433,] 0.0001680708 0.0001458481 4.861518e-05
[1434,] 0.0001680679 0.0001668230 5.553508e-05
[1435,] 0.0001680676 0.0001781534 5.927904e-05
[1436,] 0.0001680635 0.0001580484 5.268337e-05
[1437,] 0.0001680675 0.0001668230 5.554630e-05
[1438,] 0.0001680679 0.0001651511 5.497669e-05
[1439,] 0.0001680710 0.0001549142 5.164671e-05
[1440,] 0.0001680710 0.0001581474 5.272277e-05
[1441,] 0.0001680707 0.0001444598 4.815162e-05
[1442,] 0.0001680683 0.0001663637 5.536586e-05
[1443,] 0.0001680680 0.0001708502 5.680454e-05
[1444,] 0.0001680677 0.0001664782 5.542868e-05
[1445,] 0.0001680708 0.0001522215 5.073964e-05
[1446,] 0.0001680680 0.0001665951 5.545935e-05
[1447,] 0.0001680707 0.0001502028 5.006395e-05
[1448,] 0.0001680692 0.0001668875 5.562166e-05
[1449,] 0.0001680708 0.0001511390 5.037586e-05
[1450,] 0.0001680703 0.0001720389 5.720682e-05
[1451,] 0.0001680683 0.0001812368 6.022496e-05
[1452,] 0.0001680633 0.0001578366 5.263216e-05
[1453,] 0.0001680634 0.0001587304 5.293335e-05
[1454,] 0.0001680694 0.0001756769 5.820088e-05
[1455,] 0.0001680632 0.0001521721 5.072445e-05
[1456,] 0.0001680675 0.0001666975 5.550652e-05
[1457,] 0.0001680708 0.0001635177 5.447483e-05
[1458,] 0.0001680680 0.0001635427 5.445773e-05
[1459,] 0.0001680677 0.0001633708 5.440651e-05
[1460,] 0.0001680708 0.0001608099 5.357791e-05
[1461,] 0.0001680681 0.0001835960 6.101242e-05
[1462,] 0.0001680683 0.0001455294 4.847342e-05
[1463,] 0.0001680689 0.0001610423 5.361792e-05
[1464,] 0.0001680707 0.0001595481 5.318583e-05
[1465,] 0.0001680685 0.0001739490 5.785770e-05
[1466,] 0.0001680687 0.0001622280 5.400594e-05
[1467,] 0.0001680680 0.0001930514 6.413863e-05
[1468,] 0.0001680689 0.0001646196 5.478606e-05
[1469,] 0.0001680679 0.0001607763 5.354935e-05
[1470,] 0.0001680687 0.0001514755 5.049674e-05
[1471,] 0.0001680700 0.0001669298 5.563799e-05
[1472,] 0.0001680677 0.0001469364 4.900422e-05
[1473,] 0.0001680646 0.0001433549 4.778818e-05
[1474,] 0.0001680660 0.0001620634 5.408691e-05
[1475,] 0.0001680694 0.0001668048 5.558969e-05
[1476,] 0.0001680636 0.0001479847 4.934166e-05
[1477,] 0.0001680678 0.0001475147 4.920058e-05
[1478,] 0.0001680691 0.0002055005 5.894234e-05
[1479,] 0.0001680679 0.0001478597 4.931955e-05
[1480,] 0.0001680677 0.0001474400 4.917452e-05
[1481,] 0.0001680659 0.0001650469 5.515153e-05
[1482,] 0.0001680690 0.0002049824 5.892444e-05
[1483,] 0.0001680692 0.0002030373 5.884575e-05
[1484,] 0.0001680680 0.0001476933 4.926396e-05
[1485,] 0.0001680632 0.0001531416 5.104219e-05
[1486,] 0.0001680637 0.0001483607 4.946974e-05
[1487,] 0.0001680638 0.0001534471 5.118413e-05
[1488,] 0.0001680697 0.0002231307 5.903730e-05
[1489,] 0.0001680674 0.0002032140 7.046569e-05
[1490,] 0.0001680633 0.0001520285 5.067074e-05
[1491,] 0.0001680680 0.0001689972 5.630964e-05
[1492,] 0.0001680680 0.0001548724 5.165777e-05
[1493,] 0.0001680682 0.0001512882 5.046890e-05
[1494,] 0.0001680682 0.0001508353 5.031481e-05
[1495,] 0.0001680662 0.0001697850 5.675909e-05
[1496,] 0.0001680680 0.0001512206 5.044369e-05
[1497,] 0.0001680677 0.0002277503 8.185948e-05
[1498,] 0.0001680657 0.0001595673 5.318846e-05
[1499,] 0.0001680633 0.0001522438 5.074646e-05
[1500,] 0.0001680680 0.0001516015 5.057238e-05
[1501,] 0.0001680658 0.0001682118 5.621840e-05
[1502,] 0.0001680657 0.0001768884 5.914057e-05
[1503,] 0.0001680677 0.0001539869 5.135145e-05
[1504,] 0.0001680688 0.0001603020 5.352092e-05
[1505,] 0.0001680632 0.0001521159 5.070026e-05
[1506,] 0.0001680670 0.0001464141 4.886677e-05
[1507,] 0.0001680665 0.0001541188 5.126383e-05
[1508,] 0.0001680659 0.0001620900 5.409534e-05
[1509,] 0.0001680635 0.0001618176 5.389294e-05
[1510,] 0.0001680656 0.0001698941 5.677969e-05
[1511,] 0.0001680661 0.0001538286 5.117570e-05
[1512,] 0.0001680690 0.0001675976 5.586145e-05
[1513,] 0.0001680689 0.0001934676 5.846030e-05
[1514,] 0.0001680660 0.0001443775 4.814371e-05
[1515,] 0.0001680658 0.0001715887 5.735780e-05
[1516,] 0.0001680662 0.0001720705 5.752949e-05
[1517,] 0.0001680678 0.0001599764 5.332490e-05
[1518,] 0.0001680633 0.0001516573 5.054886e-05
[1519,] 0.0001680669 0.0001723291 5.763553e-05
[1520,] 0.0001680658 0.0001562521 5.216849e-05
[1521,] 0.0001680633 0.0001516209 5.053842e-05
[1522,] 0.0001680655 0.0001724391 5.763491e-05
[1523,] 0.0001680633 0.0001530152 5.100890e-05
[1524,] 0.0001680690 0.0001675843 5.585485e-05
[1525,] 0.0001680713 0.0001682635 5.603796e-05
[1526,] 0.0001680658 0.0001705729 5.701453e-05
[1527,] 0.0001680734 0.0001747018 7.453091e-05
[1528,] 0.0001680682 0.0001667664 5.569789e-05
[1529,] 0.0001680678 0.0001566801 5.229543e-05
[1530,] 0.0001680677 0.0001612437 5.369881e-05
[1531,] 0.0001680679 0.0001610660 5.376553e-05
[1532,] 0.0001680676 0.0001608101 5.355988e-05
[1533,] 0.0001680675 0.0001542608 5.140032e-05
[1534,] 0.0001680671 0.0001529555 5.101419e-05
[1535,] 0.0001680676 0.0001606026 5.349118e-05
[1536,] 0.0001680676 0.0001598306 5.323545e-05
[1537,] 0.0001680636 0.0001734366 5.789671e-05
[1538,] 0.0001680678 0.0001577980 5.256599e-05
[1539,] 0.0001680712 0.0001781559 5.935371e-05
[1540,] 0.0001680671 0.0001526220 5.090464e-05
[1541,] 0.0001680669 0.0001692839 5.647132e-05
[1542,] 0.0001680674 0.0001558777 5.200970e-05
[1543,] 0.0001680680 0.0001636075 5.452236e-05
[1544,] 0.0001680670 0.0001696181 5.659147e-05
[1545,] 0.0001680670 0.0001593384 5.314967e-05
[1546,] 0.0001680677 0.0001514892 5.048489e-05
[1547,] 0.0001680638 0.0001550642 5.171611e-05
[1548,] 0.0001680670 0.0001620346 5.405505e-05
[1549,] 0.0001680674 0.0001570103 5.237934e-05
[1550,] 0.0001680674 0.0001544704 5.153901e-05
[1551,] 0.0001680684 0.0001657508 5.515188e-05
[1552,] 0.0001680684 0.0001632647 5.432077e-05
[1553,] 0.0001680667 0.0001600558 5.346437e-05
[1554,] 0.0001680674 0.0001434629 4.782352e-05
[1555,] 0.0001680680 0.0001760515 5.855834e-05
[1556,] 0.0001680683 0.0003380821 8.567196e-05
[1557,] 0.0001680664 0.0001646145 5.501564e-05
[1558,] 0.0001680639 0.0001748211 5.836661e-05
[1559,] 0.0001680694 0.0001774623 5.899803e-05
[1560,] 0.0001680674 0.0001686439 5.626580e-05
[1561,] 0.0001680655 0.0001731279 5.786677e-05
[1562,] 0.0001680676 0.0001659768 5.524318e-05
[1563,] 0.0001680694 0.0001768832 5.880665e-05
[1564,] 0.0001680698 0.0001742281 5.792275e-05
[1565,] 0.0001680699 0.0003896522 9.055315e-05
[1566,] 0.0001680672 0.0001442324 4.808843e-05
[1567,] 0.0001680693 0.0001768916 5.881385e-05
[1568,] 0.0001680680 0.0001664413 5.546734e-05
[1569,] 0.0001680692 0.0001758318 5.846839e-05
[1570,] 0.0001680674 0.0001519813 5.062596e-05
[1571,] 0.0001680679 0.0001640883 5.460806e-05
[1572,] 0.0001680670 0.0001444130 4.814741e-05
[1573,] 0.0001680694 0.0001702644 5.662940e-05
[1574,] 0.0001680684 0.0001532959 5.115479e-05
[1575,] 0.0001680685 0.0001494695 4.974022e-05
[1576,] 0.0001680693 0.0001628702 5.420378e-05
[1577,] 0.0001680711 0.0001679749 5.596337e-05
[1578,] 0.0001680687 0.0001461828 4.868862e-05
[1579,] 0.0001680675 0.0001629017 5.432545e-05
[1580,] 0.0001680673 0.0001480575 4.941606e-05
[1581,] 0.0001680645 0.0001479611 4.931832e-05
[1582,] 0.0001680659 0.0001699028 5.678981e-05
[1583,] 0.0001680672 0.0001684818 5.621544e-05
[1584,] 0.0001680671 0.0001628537 5.442244e-05
[1585,] 0.0001680692 0.0001505885 5.009739e-05
[1586,] 0.0001680681 0.0001441588 4.803820e-05
[1587,] 0.0001680699 0.0001669875 5.565948e-05
[1588,] 0.0001680685 0.0001517040 5.045118e-05
[1589,] 0.0001680692 0.0001619112 5.389026e-05
[1590,] 0.0001680705 0.0001686495 5.618980e-05
[1591,] 0.0001680669 0.0001627608 5.438731e-05
[1592,] 0.0001680712 0.0001592447 5.309287e-05
[1593,] 0.0001680658 0.0001583019 5.280056e-05
[1594,] 0.0001680696 0.0001745877 5.804729e-05
[1595,] 0.0001680723 0.0001609418 5.341490e-05
[1596,] 0.0001680715 0.0001433078 4.778753e-05
[1597,] 0.0001680667 0.0001629656 5.445339e-05
[1598,] 0.0001680666 0.0001638507 5.475056e-05
[1599,] 0.0001680719 0.0001628026 5.402634e-05
[1600,] 0.0001680680 0.0001657573 5.524350e-05
[1601,] 0.0001680691 0.0002344082 6.031199e-05
[1602,] 0.0001680681 0.0001779008 5.919490e-05
[1603,] 0.0001680668 0.0001761130 6.021479e-05
[1604,] 0.0001680660 0.0001635144 5.462561e-05
[1605,] 0.0001680685 0.0001681114 5.594246e-05
[1606,] 0.0001680701 0.0001693023 5.617751e-05
[1607,] 0.0001680703 0.0001916430 6.361898e-05
[1608,] 0.0001680681 0.0001565396 5.228856e-05
[1609,] 0.0001680644 0.0001496171 4.989790e-05
[1610,] 0.0001680670 0.0001632705 5.456164e-05
[1611,] 0.0001680674 0.0001682436 5.613036e-05
[1612,] 0.0001680653 0.0001482470 4.941519e-05
[1613,] 0.0001680634 0.0001951350 6.513185e-05
[1614,] 0.0001680633 0.0002647700 8.494707e-05
[1615,] 0.0001680702 0.0001749488 5.802356e-05
[1616,] 0.0001680715 0.0001700175 5.638760e-05
[1617,] 0.0001680706 0.0001818967 6.039979e-05
[1618,] 0.0001680674 0.0001498637 4.999027e-05
[1619,] 0.0001680645 0.0001483845 4.946838e-05
[1620,] 0.0001680669 0.0001624379 5.416111e-05
[1621,] 0.0001680651 0.0001462009 4.873443e-05
[1622,] 0.0001680670 0.0001664056 5.562427e-05
[1623,] 0.0001680698 0.0001808636 6.008966e-05
[1624,] 0.0001680656 0.0001559927 5.189986e-05
[1625,] 0.0001680668 0.0001678755 5.611816e-05
[1626,] 0.0001680643 0.0001474408 4.912957e-05
[1627,] 0.0001680670 0.0001595908 5.320543e-05
[1628,] 0.0001680704 0.0001844362 6.112741e-05
[1629,] 0.0001680703 0.0001877282 6.220683e-05
[1630,] 0.0001680703 0.0001875302 6.214251e-05
[1631,] 0.0001680687 0.0001640943 5.461449e-05
[1632,] 0.0001680691 0.0001886482 6.078918e-05
[1633,] 0.0001680645 0.0001483641 4.946113e-05
[1634,] 0.0001680709 0.0001844671 6.112595e-05
[1635,] 0.0001680649 0.0001473268 4.909048e-05
[1636,] 0.0001680721 0.0001790583 5.933169e-05
[1637,] 0.0001680706 0.0001863458 6.174812e-05
[1638,] 0.0001680666 0.0001693947 5.662812e-05
[1639,] 0.0001680725 0.0001679779 5.595452e-05
[1640,] 0.0001680642 0.0001483910 4.946979e-05
[1641,] 0.0001680708 0.0001881166 6.232230e-05
[1642,] 0.0001680695 0.0001621458 5.384596e-05
[1643,] 0.0001680714 0.0001870245 6.195075e-05
[1644,] 0.0001680691 0.0001643485 5.469040e-05
[1645,] 0.0001680674 0.0001675925 5.591861e-05
[1646,] 0.0001680724 0.0001867106 6.182807e-05
[1647,] 0.0001680705 0.0002511045 7.309655e-05
[1648,] 0.0001680715 0.0001872655 6.202882e-05
[1649,] 0.0001680645 0.0001484178 4.947931e-05
[1650,] 0.0001680717 0.0001756337 5.821986e-05
[1651,] 0.0001680692 0.0001795171 5.967966e-05
[1652,] 0.0001680692 0.0001840349 6.102344e-05
[1653,] 0.0001680647 0.0001484013 4.947415e-05
[1654,] 0.0001680726 0.0001689808 5.603123e-05
[1655,] 0.0001680733 0.0001710146 5.668498e-05
[1656,] 0.0001680731 0.0001693968 5.615977e-05
[1657,] 0.0001680713 0.0001748678 5.797543e-05
[1658,] 0.0001680731 0.0001887263 6.247051e-05
[1659,] 0.0001680725 0.0001905631 6.308402e-05
[1660,] 0.0001680722 0.0001903009 6.300586e-05
[1661,] 0.0001680725 0.0001982278 6.559243e-05
[1662,] 0.0001680713 0.0001896211 6.280425e-05
[1663,] 0.0001680643 0.0001487196 4.958458e-05
[1664,] 0.0001680733 0.0001904697 6.303747e-05
[1665,] 0.0001680652 0.0001487935 4.955688e-05
[1666,] 0.0001680734 0.0001768455 5.858472e-05
[1667,] 0.0001680672 0.0001677374 5.596343e-05
[1668,] 0.0001680745 0.0001871559 6.193124e-05
[1669,] 0.0001680655 0.0001494298 4.976101e-05
[1670,] 0.0001680647 0.0001490664 4.970511e-05
[1671,] 0.0001680738 0.0001907194 6.310865e-05
[1672,] 0.0001680677 0.0001681978 5.624516e-05
[1673,] 0.0001680700 0.0002324803 6.296395e-05
[1674,] 0.0001680750 0.0002063827 6.819401e-05
[1675,] 0.0001680650 0.0001590869 5.303225e-05
[1676,] 0.0001680679 0.0001687115 5.642265e-05
[1677,] 0.0001680696 0.0001919698 6.085058e-05
[1678,] 0.0001680754 0.0001916963 6.339428e-05
[1679,] 0.0001680749 0.0001890173 6.253029e-05
[1680,] 0.0001680735 0.0001846374 6.112820e-05
[1681,] 0.0001680755 0.0001858098 6.147268e-05
[1682,] 0.0001680747 0.0001886256 6.240637e-05
[1683,] 0.0001680743 0.0001745646 5.782606e-05
[1684,] 0.0001680743 0.0001855229 6.140019e-05
[1685,] 0.0001680753 0.0001914639 6.332049e-05
[1686,] 0.0001680663 0.0001490828 4.962372e-05
[1687,] 0.0001680706 0.0002723677 6.841221e-05
[1688,] 0.0001680746 0.0001766549 5.850330e-05
[1689,] 0.0001680647 0.0001501025 5.006279e-05
[1690,] 0.0001680738 0.0001609582 5.340551e-05
[1691,] 0.0001680709 0.0002967584 6.975798e-05
[1692,] 0.0001680704 0.0002788065 6.878975e-05
[1693,] 0.0001680752 0.0001765762 5.846809e-05
[1694,] 0.0001680649 0.0001495433 4.987341e-05
[1695,] 0.0001680740 0.0001758602 5.825330e-05
[1696,] 0.0001680719 0.0001624985 5.392748e-05
[1697,] 0.0001680694 0.0001742560 5.794061e-05
[1698,] 0.0001680715 0.0001633765 5.421930e-05
[1699,] 0.0001680644 0.0001496013 4.988855e-05
[1700,] 0.0001680698 0.0001668508 5.561301e-05
[1701,] 0.0001680729 0.0001661641 5.510981e-05
[1702,] 0.0001680679 0.0001642535 5.490587e-05
[1703,] 0.0001680663 0.0001568430 5.235615e-05
[1704,] 0.0001680673 0.0001490551 4.970250e-05
[1705,] 0.0001680673 0.0001711633 5.700314e-05
[1706,] 0.0001680701 0.0001672033 5.571234e-05
[1707,] 0.0001680671 0.0001551420 5.179709e-05
[1708,] 0.0001680686 0.0001467927 4.893826e-05
[1709,] 0.0001680706 0.0001669366 5.568149e-05
[1710,] 0.0001680646 0.0001500961 5.004999e-05
[1711,] 0.0001680678 0.0001547568 5.156654e-05
[1712,] 0.0001680705 0.0001601499 5.342980e-05
[1713,] 0.0001680712 0.0001546982 5.162852e-05
[1714,] 0.0001680704 0.0001602398 5.346002e-05
[1715,] 0.0001680703 0.0001602331 5.345530e-05
[1716,] 0.0001680698 0.0001673019 5.576341e-05
[1717,] 0.0001680704 0.0001617908 5.398551e-05
[1718,] 0.0001680705 0.0001617908 5.398735e-05
[1719,] 0.0001680728 0.0001488431 4.953605e-05
[1720,] 0.0001680701 0.0001502492 5.000320e-05
[1721,] 0.0001680679 0.0001593679 5.308181e-05
[1722,] 0.0001680700 0.0001689751 5.650320e-05
[1723,] 0.0001680699 0.0001690349 5.635935e-05
[1724,] 0.0001680678 0.0001676994 5.578289e-05
[1725,] 0.0001680678 0.0001712383 5.694863e-05
[1726,] 0.0001715991 0.0001509102 5.020348e-05
[1727,] 0.0001680692 0.0001590946 5.305331e-05
[1728,] 0.0001722297 0.0001505709 5.009655e-05
[1729,] 0.0001680735 0.0001446426 4.816252e-05
[1730,] 0.0001813779 0.0001501610 4.996009e-05
[1731,] 0.0001680706 0.0001566945 5.224124e-05
[1732,] 0.0001739425 0.0001498208 4.986002e-05
[1733,] 0.0001680698 0.0001567119 5.224398e-05
[1734,] 0.0001763870 0.0001665786 5.546852e-05
[1735,] 0.0001680676 0.0001519417 5.063622e-05
[1736,] 0.0001680703 0.0004664016 1.800730e-04
[1737,] 0.0001680703 0.0004649133 1.794752e-04
[1738,] 0.0001680749 0.0004573504 7.190925e-05
[1739,] 0.0001680707 0.0002596181 9.124135e-05
[1740,] 0.0001680748 0.0005483683 8.238414e-05
[1741,] 0.0001680711 0.0001590700 5.304996e-05
[1742,] 0.0001680751 0.0007106020 9.887630e-05
[1743,] 0.0001680712 0.0001636858 5.447334e-05
[1744,] 0.0001680709 0.0002344462 8.459160e-05
[1745,] 0.0001680676 0.0006312589 1.271640e-04
[1746,] 0.0001680714 0.0001655952 5.527757e-05
[1747,] 0.0001680708 0.0001636958 5.457075e-05
[1748,] 0.0001680719 0.0001829274 6.704619e-05
[1749,] 0.0001680712 0.0001866918 6.233867e-05
[1750,] 0.0001680711 0.0001909955 6.377178e-05
[1751,] 0.0001680698 0.0001552202 5.162726e-05
[1752,] 0.0001680711 0.0001935263 6.707093e-05
[1753,] 0.0001680692 0.0001534217 5.116183e-05
[1754,] 0.0001680690 0.0001570473 5.233874e-05
[1755,] 0.0001680707 0.0014260284 5.201318e-04
[1756,] 0.0001680889 0.0001580892 5.288985e-05
[1757,] 0.0001680684 0.0001481283 4.940590e-05
[1758,] 0.0001680683 0.0001476333 4.923694e-05
[1759,] 0.0001680771 0.0001705768 5.719425e-05
[1760,] 0.0001680674 0.0001999067 6.670804e-05
[1761,] 0.0001762862 0.0001562548 5.191091e-05
[1762,] 0.0001680675 0.0003379014 1.155147e-04
[1763,] 0.0001920120 0.0001523316 5.102451e-05
[1764,] 0.0001680713 0.0001556810 5.190143e-05
[1765,] 0.0001680715 0.0001556670 5.189738e-05
[1766,] 0.0001680774 0.0001479092 4.944270e-05
[1767,] 0.0001680705 0.0001599029 5.342405e-05
[1768,] 0.0001680775 0.0001467514 4.903482e-05
[1769,] 0.0001680707 0.0001954023 7.584758e-05
[1770,] 0.0001680763 0.0001440894 4.807977e-05
[1771,] 0.0001680771 0.0001455704 4.844590e-05
[1772,] 0.0001680689 0.0001623630 5.409238e-05
[1773,] 0.0001680662 0.0004938347 1.100046e-04
[1774,] 0.0003001498 0.0001450973 4.827770e-05
[1775,] 0.0001922427 0.0003346670 2.070523e-04
[1776,] 0.0001680704 0.0047461950 9.341959e-04
[1777,] 0.0001833296 0.0001640230 5.476589e-05
[1778,] 0.0001845830 0.0001644383 5.580358e-05
[1779,] 0.0001680681 0.0004669323 1.230635e-04
[1780,] 0.0001899576 0.0324386252 3.004411e-02
[1781,] 0.0001831358 0.0001642956 5.482497e-05
[1782,] 0.0001680681 0.0007679933 1.999869e-04
[1783,] 0.0001879392 0.0298752291 2.695264e-02
[1784,] 0.0001911137 0.0009355783 7.734942e-04
[1785,] 0.0001913919 0.0009421757 7.821717e-04
[1786,] 0.0001680670 0.0001615159 5.369371e-05
[1787,] 0.0001680691 0.0002026255 6.331054e-05
[1788,] 0.0001680665 0.0001590858 5.289900e-05
[1789,] 0.0001680674 0.0001591122 5.289053e-05
[1790,] 0.0001680676 0.0001621807 5.389581e-05
[1791,] 0.0001680668 0.0001626419 5.406182e-05
[1792,] 0.0001680669 0.0001561016 5.191222e-05
[1793,] 0.0001680668 0.0001561785 5.193906e-05
[1794,] 0.0001680666 0.0001591970 5.293297e-05
[1795,] 0.0001680666 0.0001591970 5.293449e-05
[1796,] 0.0001680668 0.0001547883 5.148320e-05
[1797,] 0.0001680670 0.0001600757 5.321522e-05
[1798,] 0.0001680668 0.0001554124 5.168881e-05
[1799,] 0.0001680669 0.0001624838 5.400712e-05
[1800,] 0.0001680638 0.0002686627 9.179687e-05
[1801,] 0.0001680664 0.0001605378 5.337813e-05
[1802,] 0.0001901130 0.0001540814 5.109935e-05
[1803,] 0.0001680738 0.0001661363 5.511603e-05
[1804,] 0.0001680705 0.0003167292 1.349665e-04
[1805,] 0.0001680670 0.0001501030 5.007371e-05
[1806,] 0.0001719285 0.0001608781 5.357097e-05
[1807,] 0.0001680670 0.0001508007 5.031065e-05
[1808,] 0.0001680730 0.0001567041 5.241110e-05
[1809,] 0.0001753961 0.0001569694 5.257162e-05
[1810,] 0.0001680709 0.0001516144 5.063687e-05
[1811,] 0.0001680714 0.0001538096 5.138764e-05
[1812,] 0.0001680681 0.0001658128 5.527113e-05
[1813,] 0.0001680716 0.0001798520 6.003189e-05
[1814,] 0.0001732472 0.0001613868 5.376501e-05
[1815,] 0.0001680715 0.0001642023 5.476931e-05
[1816,] 0.0001680657 0.0001674297 5.592709e-05
[1817,] 0.0001680662 0.0001919588 6.419787e-05
[1818,] 0.0001680711 0.0001619777 5.399791e-05
[1819,] 0.0001680707 0.0001624456 5.412770e-05
[1820,] 0.0001680670 0.0001920637 6.472038e-05
[1821,] 0.0001680657 0.0003663071 1.326567e-04
[1822,] 0.0001680707 0.0001620951 5.401136e-05
[1823,] 0.0001680663 0.0001646766 5.500273e-05
[1824,] 0.0001680685 0.0001630009 5.440729e-05
[1825,] 0.0001680686 0.0001632163 5.448288e-05
[1826,] 0.0001680683 0.0001629430 5.438563e-05
[1827,] 0.0001680672 0.0001615504 5.389833e-05
[1828,] 0.0001680666 0.0001616990 5.394319e-05
[1829,] 0.0001680665 0.0001606260 5.357339e-05
[1830,] 0.0001680701 0.0001623136 5.417510e-05
[1831,] 0.0001680718 0.0001629907 5.429478e-05
[1832,] 0.0001680645 0.0003456766 1.180369e-04
[1833,] 0.0001680639 0.0003655996 1.196203e-04
[1834,] 0.0001680685 0.0001599068 5.332044e-05
[1835,] 0.0001680655 0.0002246265 8.104910e-05
[1836,] 0.0001710986 0.0001826603 9.199107e-05
[1837,] 0.0001680717 0.0002175691 9.770139e-05
[1838,] 0.0001680639 0.0001537375 5.120108e-05
[1839,] 0.0001680653 0.0002147758 7.696556e-05
[1840,] 0.0001680714 0.0001824883 7.268059e-05
[1841,] 0.0001680683 0.0003096353 1.262107e-04
[1842,] 0.0001680714 0.0002095214 9.108702e-05
[1843,] 0.0001680715 0.0007360495 3.494211e-04
[1844,] 0.0001680710 0.0001669262 5.563340e-05
[1845,] 0.0001680702 0.0009778875 4.473888e-04
[1846,] 0.0001680735 0.0001599316 5.329864e-05
[1847,] 0.0001680712 0.0013436348 6.476727e-04
[1848,] 0.0001680630 0.0006040297 1.681772e-04
[1849,] 0.0001680720 0.0012051393 5.976091e-04
[1850,] 0.0001680678 0.0001542549 5.132637e-05
[1851,] 0.0001680728 0.0013571127 6.980633e-04
[1852,] 0.0001680699 0.0003627121 1.578561e-04
[1853,] 0.0001680710 0.0001668810 5.561884e-05
[1854,] 0.0001680742 0.0001713478 5.687721e-05
[1855,] 0.0001680735 0.0012527516 6.599364e-04
[1856,] 0.0001680726 0.0009854020 4.960765e-04
[1857,] 0.0001680713 0.0027383712 6.677903e-04
[1858,] 0.0001680712 0.0031813458 7.833296e-04
[1859,] 0.0001680636 0.0001457017 4.855595e-05
[1860,] 0.0001680646 0.0001783816 5.934263e-05
[1861,] 0.0001680698 0.0001758360 6.046507e-05
[1862,] 0.0001680634 0.0001535946 5.120593e-05
[1863,] 0.0001680687 0.0001662733 5.541619e-05
[1864,] 0.0001680745 0.0001469232 4.896074e-05
[1865,] 0.0001680630 0.0001549893 5.166897e-05
[1866,] 0.0001680641 0.0001482680 4.941336e-05
[1867,] 0.0001680645 0.0001491198 4.968436e-05
[1868,] 0.0001680646 0.0001487727 4.957173e-05
[1869,] 0.0001680717 0.0001992118 7.814066e-05
[1870,] 0.0001680717 0.0001982917 7.776000e-05
[1871,] 0.0001680727 0.0001828622 6.626341e-05
[1872,] 0.0001680707 0.0001670790 5.571864e-05
[1873,] 0.0001680633 0.0001689261 5.635245e-05
[1874,] 0.0001680728 0.0001569056 5.221281e-05
[1875,] 0.0001680706 0.0001676938 5.592079e-05
[1876,] 0.0001680723 0.0001913439 6.356270e-05
[1877,] 0.0001680705 0.0001681338 5.606572e-05
[1878,] 0.0001680742 0.0001593377 5.300001e-05
[1879,] 0.0001680631 0.0001479348 4.931149e-05
[1880,] 0.0001684668 0.0001647951 5.477099e-05
[1881,] 0.0001680698 0.0001569291 5.236578e-05
[1882,] 0.0001680742 0.0001872658 6.203960e-05
[1883,] 0.0001680683 0.0001447240 4.819289e-05
[1884,] 0.0001680644 0.0001553484 5.177652e-05
[1885,] 0.0001701384 0.0001652657 5.502027e-05
[1886,] 0.0001707762 0.0001648185 5.487881e-05
[1887,] 0.0001680710 0.0001733801 5.793243e-05
[1888,] 0.0001725050 0.0001666372 5.547353e-05
[1889,] 0.0001708737 0.0001642322 5.469646e-05
[1890,] 0.0001680713 0.0001562543 5.210031e-05
[1891,] 0.0001680713 0.0001633722 5.456500e-05
[1892,] 0.0001693038 0.0001686146 7.092391e-05
[1893,] 0.0001680686 0.0001587602 5.291823e-05
[1894,] 0.0001680721 0.0001555167 5.182232e-05
[1895,] 0.0001680715 0.0001535024 5.124861e-05
[1896,] 0.0001680684 0.0001608456 5.356080e-05
[1897,] 0.0001680693 0.0001668481 5.562346e-05
[1898,] 0.0001680703 0.0001637635 5.462471e-05
[1899,] 0.0001680737 0.0001611907 5.386047e-05
[1900,] 0.0001680704 0.0001625232 5.421430e-05
[1901,] 0.0001933784 0.0001574794 5.280775e-05
[1902,] 0.0001812190 0.0001570786 5.265494e-05
[1903,] 0.0001827514 0.0001564008 5.241936e-05
[1904,] 0.0001680724 0.0001620097 5.384355e-05
[1905,] 0.0001680703 0.0001545375 5.165599e-05
[1906,] 0.0001680719 0.0001548875 5.150358e-05
[1907,] 0.0001680717 0.0001561019 5.190096e-05
[1908,] 0.0001709255 0.0001668287 5.553652e-05
[1909,] 0.0001680699 0.0001516759 5.066909e-05
[1910,] 0.0001680727 0.0001504848 5.007214e-05
[1911,] 0.0001680709 0.0001590500 5.296906e-05
[1912,] 0.0001680690 0.0001474927 4.924476e-05
[1913,] 0.0001680692 0.0001475598 4.926931e-05
[1914,] 0.0001680729 0.0001536842 5.113172e-05
[1915,] 0.0001680729 0.0001531344 5.095510e-05
[1916,] 0.0001680726 0.0001531088 5.094848e-05
[1917,] 0.0001680730 0.0001539068 5.120262e-05
[1918,] 0.0001680697 0.0001614936 5.384908e-05
[1919,] 0.0001680709 0.0001643634 5.489377e-05
[1920,] 0.0001680708 0.0001619796 5.407580e-05
[1921,] 0.0001680736 0.0001594247 5.324459e-05
[1922,] 0.0001680703 0.0001614442 5.383343e-05
[1923,] 0.0001680720 0.0001557955 5.181515e-05
[1924,] 0.0001680724 0.0001575944 5.239563e-05
[1925,] 0.0001680714 0.0001565852 5.206774e-05
[1926,] 0.0001680714 0.0001572000 5.226850e-05
[1927,] 0.0001680720 0.0001507873 5.024847e-05
[1928,] 0.0001680724 0.0001545672 5.140098e-05
[1929,] 0.0001680735 0.0001522572 5.064410e-05
[1930,] 0.0001680736 0.0001522531 5.064214e-05
[1931,] 0.0001680736 0.0001523357 5.066881e-05
[1932,] 0.0001680709 0.0001636653 5.459333e-05
[1933,] 0.0001680668 0.0001566098 5.226736e-05
[1934,] 0.0001680668 0.0001557459 5.197467e-05
[1935,] 0.0001680664 0.0001581544 5.278328e-05
[1936,] 0.0001680715 0.0001637784 5.463583e-05
[1937,] 0.0001680699 0.0001598020 5.329342e-05
[1938,] 0.0001680713 0.0001473733 4.916275e-05
[1939,] 0.0001785514 0.0001506643 5.037681e-05
[1940,] 0.0001773288 0.0001561769 5.229566e-05
[1941,] 0.0001680688 0.0001602688 5.342639e-05
[1942,] 0.0001680702 0.0001593154 5.311685e-05
[1943,] 0.0001777755 0.0001580424 5.276615e-05
[1944,] 0.0001680693 0.0001558068 5.196584e-05
[1945,] 0.0001680709 0.0001446200 4.818867e-05
[1946,] 0.0001769601 0.0001503912 5.027873e-05
[1947,] 0.0001680672 0.0001553485 5.185116e-05
[1948,] 0.0001680694 0.0001547122 5.160324e-05
[1949,] 0.0001815360 0.0001602947 5.345832e-05
[1950,] 0.0001680695 0.0003114838 1.357575e-04
[1951,] 0.0001680692 0.0001546568 5.144607e-05
[1952,] 0.0001680672 0.0001643334 5.484481e-05
[1953,] 0.0001680690 0.0001635431 5.446430e-05
[1954,] 0.0001680693 0.0001635339 5.445807e-05
[1955,] 0.0001680679 0.0001603077 5.342942e-05
[1956,] 0.0001680747 0.0001623517 5.412373e-05
[1957,] 0.0001680698 0.0002047885 6.490942e-05
[1958,] 0.0001680663 0.0001610406 5.371196e-05
[1959,] 0.0001680674 0.0001643911 5.486900e-05
[1960,] 0.0001680734 0.0004609713 2.475731e-04
[1961,] 0.0001680676 0.0001645170 5.491600e-05
[1962,] 0.0001680701 0.0004222421 1.929689e-04
[1963,] 0.0001680679 0.0001646501 5.496608e-05
[1964,] 0.0001680686 0.0001943539 6.495198e-05
[1965,] 0.0001680680 0.0001627595 5.432813e-05
[1966,] 0.0001680677 0.0001646532 5.496316e-05
[1967,] 0.0001680679 0.0001517051 5.055410e-05
[1968,] 0.0001680676 0.0001643152 5.484733e-05
[1969,] 0.0001680691 0.0001567743 5.228409e-05
[1970,] 0.0001680702 0.0001625588 5.419699e-05
[1971,] 0.0001680678 0.0001647162 5.498681e-05
[1972,] 0.0001680687 0.0001642326 5.475169e-05
[1973,] 0.0001680703 0.0001642645 5.475754e-05
[1974,] 0.0001680677 0.0001646074 5.494878e-05
[1975,] 0.0001680708 0.0006916364 3.339794e-04
[1976,] 0.0001680676 0.0001645170 5.491669e-05
[1977,] 0.0001680673 0.0001638751 5.469193e-05
[1978,] 0.0001680691 0.0001538097 5.126928e-05
[1979,] 0.0001680677 0.0001631977 5.447095e-05
[1980,] 0.0001680679 0.0001653955 5.521915e-05
[1981,] 0.0001680635 0.0001535099 5.114746e-05
[1982,] 0.0001680680 0.0001660747 5.545164e-05
[1983,] 0.0001680690 0.0001591729 5.309013e-05
[1984,] 0.0001680699 0.0001747613 5.826035e-05
[1985,] 0.0001680691 0.0001546092 5.155748e-05
[1986,] 0.0001680709 0.0002981208 1.355177e-04
[1987,] 0.0001680698 0.0001507273 5.027779e-05
[1988,] 0.0001680665 0.0001582616 5.273075e-05
[1989,] 0.0001680667 0.0001599143 5.328839e-05
[1990,] 0.0001680655 0.0001663368 5.537790e-05
[1991,] 0.0001680707 0.0001625089 5.418273e-05
[1992,] 0.0001680685 0.0001672003 5.573507e-05
[1993,] 0.0001680698 0.0001636344 5.454758e-05
[1994,] 0.0001680642 0.0001865930 6.210621e-05
[1995,] 0.0001680649 0.0001595248 5.312841e-05
[1996,] 0.0001680708 0.0001676234 5.589266e-05
[1997,] 0.0001680707 0.0001676234 5.589211e-05
[1998,] 0.0001680698 0.0001626704 5.422387e-05
[1999,] 0.0001680641 0.0001932804 6.434081e-05
[2000,] 0.0001680721 0.0001722684 5.722064e-05
[2001,] 0.0001680674 0.0001505020 5.024085e-05
[2002,] 0.0001680696 0.0002332669 9.685758e-05
[2003,] 0.0001680698 0.0001672952 5.577160e-05
[2004,] 0.0001680711 0.0001622817 5.407639e-05
[2005,] 0.0001680648 0.0001587900 5.288440e-05
[2006,] 0.0001680648 0.0001583307 5.273417e-05
[2007,] 0.0001680700 0.0001725012 5.755435e-05
[2008,] 0.0001680673 0.0001685520 5.636999e-05
[2009,] 0.0001680648 0.0001558074 5.189965e-05
[2010,] 0.0001680700 0.0001725718 5.758241e-05
[2011,] 0.0001680705 0.0001624574 5.416257e-05
[2012,] 0.0001680701 0.0001750981 5.843102e-05
[2013,] 0.0001680701 0.0001735913 5.792641e-05
[2014,] 0.0001680701 0.0001736619 5.794987e-05
[2015,] 0.0001680648 0.0001601113 5.332211e-05
[2016,] 0.0001680701 0.0001646313 5.485102e-05
[2017,] 0.0001680767 0.0001625471 5.443027e-05
[2018,] 0.0001680661 0.0001610317 5.368492e-05
[2019,] 0.0001680708 0.0001645360 5.482616e-05
[2020,] 0.0001680661 0.0001612106 5.374658e-05
[2021,] 0.0001680729 0.0001636392 5.449152e-05
[2022,] 0.0001680649 0.0001576717 5.250951e-05
[2023,] 0.0001680667 0.0001564064 5.214766e-05
[2024,] 0.0001680691 0.0001626680 5.423640e-05
[2025,] 0.0001680656 0.0001579364 5.274756e-05
[2026,] 0.0001680650 0.0001517879 5.056786e-05
[2027,] 0.0001680676 0.0001567933 5.231149e-05
[2028,] 0.0001680749 0.0001513134 5.046045e-05
[2029,] 0.0001680669 0.0001500329 5.003237e-05
[2030,] 0.0001680653 0.0001440659 4.801867e-05
[2031,] 0.0001680641 0.0001532427 5.107110e-05
[2032,] 0.0001680634 0.0001518615 5.064203e-05
[2033,] 0.0001680633 0.0001524027 5.081878e-05
[2034,] 0.0001680629 0.0001509379 5.031368e-05
[2035,] 0.0001680630 0.0001519236 5.064861e-05
[2036,] 0.0001680629 0.0001528187 5.094531e-05
[2037,] 0.0002092358 0.0001458984 4.848920e-05
[2038,] 0.0001873019 0.0001503668 4.994929e-05
[2039,] 0.0001680633 0.0001737005 5.787776e-05
[2040,] 0.0001680635 0.0001711364 5.699434e-05
[2041,] 0.0001680641 0.0001702057 5.663989e-05
[2042,] 0.0001680669 0.0001590954 5.302438e-05
[2043,] 0.0001680643 0.0001680825 5.593392e-05
[2044,] 0.0001680640 0.0001683931 5.604857e-05
[2045,] 0.0001680639 0.0001676925 5.582466e-05
[2046,] 0.0001680638 0.0001679821 5.592440e-05
[2047,] 0.0001680637 0.0001676925 5.583540e-05
[2048,] 0.0001680669 0.0001557738 5.192557e-05
[2049,] 0.0001680670 0.0001687057 5.613852e-05
[2050,] 0.0001680636 0.0001664213 5.541825e-05
[2051,] 0.0001680666 0.0001590527 5.296426e-05
[2052,] 0.0001680669 0.0003110423 6.869016e-05
[2053,] 0.0001680636 0.0001691950 5.633930e-05
[2054,] 0.0001680637 0.0001679423 5.591636e-05
[2055,] 0.0001680637 0.0001692833 5.635920e-05
[2056,] 0.0001680679 0.0001656183 5.520686e-05
[2057,] 0.0001680637 0.0001672134 5.567768e-05
[2058,] 0.0001680646 0.0001797231 5.976459e-05
[2059,] 0.0001680636 0.0001672669 5.569752e-05
[2060,] 0.0001680637 0.0001672253 5.568056e-05
[2061,] 0.0001680638 0.0001669843 5.559508e-05
[2062,] 0.0001680637 0.0001667173 5.551201e-05
[2063,] 0.0001680637 0.0001678531 5.589030e-05
[2064,] 0.0001680708 0.0001623188 5.409550e-05
[2065,] 0.0001680636 0.0001678039 5.587937e-05
[2066,] 0.0001680637 0.0001682268 5.601024e-05
[2067,] 0.0001680638 0.0001672279 5.567590e-05
[2068,] 0.0001680637 0.0001675213 5.577829e-05
[2069,] 0.0001680637 0.0001662612 5.535929e-05
[2070,] 0.0001680636 0.0001674381 5.575425e-05
[2071,] 0.0001680636 0.0001652267 5.502314e-05
[2072,] 0.0001680635 0.0001610584 5.364781e-05
[2073,] 0.0001680636 0.0001659559 5.526104e-05
[2074,] 0.0001680636 0.0001660355 5.529175e-05
[2075,] 0.0001680638 0.0001701507 5.664425e-05
[2076,] 0.0001680639 0.0001631190 5.430800e-05
[2077,] 0.0001680643 0.0001661270 5.529024e-05
[2078,] 0.0001680709 0.0001649587 5.500311e-05
[2079,] 0.0001680636 0.0001631761 5.434151e-05
[2080,] 0.0001680636 0.0001617276 5.386039e-05
[2081,] 0.0001680639 0.0001677200 5.583123e-05
[2082,] 0.0001680653 0.0001720805 5.720885e-05
[2083,] 0.0001680640 0.0001671742 5.564595e-05
[2084,] 0.0001680639 0.0001661840 5.532211e-05
[2085,] 0.0001680638 0.0001667501 5.551268e-05
[2086,] 0.0001680706 0.0001622742 5.408487e-05
[2087,] 0.0001680640 0.0001660447 5.526943e-05
[2088,] 0.0001680669 0.0001588851 5.295484e-05
[2089,] 0.0001680639 0.0001660995 5.529364e-05
[2090,] 0.0001680705 0.0001622336 5.407340e-05
[2091,] 0.0001680638 0.0001661792 5.532211e-05
[2092,] 0.0001680639 0.0001669144 5.556442e-05
[2093,] 0.0001680639 0.0001732203 5.765510e-05
[2094,] 0.0001680679 0.0001656970 5.522523e-05
[2095,] 0.0001680638 0.0001660348 5.527544e-05
[2096,] 0.0001680699 0.0001848109 6.126215e-05
[2097,] 0.0001680637 0.0001674887 5.576645e-05
[2098,] 0.0001680640 0.0001757155 5.847203e-05
[2099,] 0.0001680640 0.0001637233 5.450110e-05
[2100,] 0.0001680638 0.0001630263 5.428019e-05
[2101,] 0.0001680641 0.0001719108 5.720490e-05
[2102,] 0.0001680668 0.0001579610 5.265321e-05
[2103,] 0.0001680675 0.0001785097 5.926527e-05
[2104,] 0.0001680638 0.0001888014 6.282927e-05
[2105,] 0.0001680637 0.0001624005 5.407514e-05
[2106,] 0.0001680640 0.0001701242 5.662074e-05
[2107,] 0.0001680709 0.0001650538 5.499746e-05
[2108,] 0.0001680700 0.0002068151 6.847391e-05
[2109,] 0.0001680640 0.0001771259 5.894036e-05
[2110,] 0.0001680708 0.0001634700 5.447513e-05
[2111,] 0.0001680642 0.0001752047 5.829034e-05
[2112,] 0.0001680681 0.0001870219 6.203303e-05
[2113,] 0.0001680641 0.0001932944 6.428972e-05
[2114,] 0.0001680642 0.0002418203 7.461548e-05
[2115,] 0.0001680729 0.0001555099 5.190890e-05
[2116,] 0.0001680721 0.0002386953 6.265059e-05
[2117,] 0.0001680640 0.0001887112 6.277717e-05
[2118,] 0.0001680663 0.0001704259 5.663417e-05
[2119,] 0.0001680649 0.0003179029 7.890836e-05
[2120,] 0.0001680679 0.0001650304 5.501889e-05
[2121,] 0.0001680696 0.0002605934 7.239019e-05
[2122,] 0.0001680706 0.0001678884 5.596703e-05
[2123,] 0.0001680679 0.0001645159 5.483635e-05
[2124,] 0.0001680692 0.0002804012 7.792030e-05
[2125,] 0.0001680731 0.0001670395 5.563746e-05
[2126,] 0.0001680715 0.0001644161 5.483594e-05
[2127,] 0.0001680672 0.0001714501 5.703624e-05
[2128,] 0.0001680679 0.0001647631 5.491987e-05
[2129,] 0.0001680707 0.0001649671 5.500165e-05
[2130,] 0.0001680713 0.0001559449 5.201887e-05
[2131,] 0.0001680669 0.0001733462 5.761152e-05
[2132,] 0.0001680673 0.0001535118 5.117323e-05
[2133,] 0.0001680707 0.0001672247 5.575566e-05
[2134,] 0.0001680718 0.0001645334 5.488003e-05
[2135,] 0.0001680662 0.0001645176 5.479567e-05
[2136,] 0.0001680636 0.0001440207 4.800335e-05
[2137,] 0.0001680680 0.0001694465 5.649914e-05
[2138,] 0.0001680680 0.0001563338 5.215904e-05
[2139,] 0.0001680674 0.0001606036 5.355598e-05
[2140,] 0.0001680665 0.0001577598 5.257294e-05
[2141,] 0.0001680665 0.0001468170 4.895048e-05
[2142,] 0.0001680666 0.0001634831 5.445409e-05
[2143,] 0.0001680677 0.0001552248 5.177700e-05
[2144,] 0.0001680652 0.0001612431 5.381863e-05
[2145,] 0.0001680706 0.0002201177 7.295894e-05
[2146,] 0.0001680684 0.0001514534 5.048905e-05
[2147,] 0.0001680707 0.0001704832 5.684831e-05
[2148,] 0.0001680709 0.0011436747 4.252829e-04
[2149,] 0.0001680705 0.0001604483 5.347906e-05
[2150,] 0.0001680670 0.0001617709 5.390436e-05
[2151,] 0.0001680683 0.0001852113 6.166339e-05
[2152,] 0.0001680643 0.0001586306 5.283366e-05
[2153,] 0.0001680746 0.0001481788 4.939279e-05
[2154,] 0.0001680670 0.0001554258 5.179352e-05
[2155,] 0.0001680673 0.0001596597 5.335380e-05
[2156,] 0.0001680634 0.0001580204 5.267469e-05
[2157,] 0.0001680666 0.0001571550 5.249958e-05
[2158,] 0.0001680680 0.0001654694 5.513801e-05
[2159,] 0.0001680704 0.0001663901 5.546932e-05
[2160,] 0.0001680722 0.0001571070 5.247654e-05
[2161,] 0.0001680738 0.0001621726 5.423235e-05
[2162,] 0.0001680661 0.0001444304 4.815334e-05
[2163,] 0.0001680698 0.0001549811 5.166058e-05
[2164,] 0.0001680662 0.0001512893 5.040150e-05
[2165,] 0.0001680656 0.0001490556 4.969379e-05
[2166,] 0.0001680705 0.0001648787 5.496262e-05
[2167,] 0.0001680689 0.0001465265 4.886576e-05
[2168,] 0.0001680666 0.0001562776 5.209583e-05
[2169,] 0.0001680673 0.0001675120 5.584071e-05
[2170,] 0.0001680674 0.0001627394 5.426498e-05
[2171,] 0.0001680693 0.0001846612 6.152615e-05
[2172,] 0.0001680693 0.0001623631 5.411393e-05
[2173,] 0.0001680697 0.0001643897 5.479674e-05
[2174,] 0.0001680698 0.0001638270 5.461454e-05
[2175,] 0.0001680698 0.0001538019 5.126680e-05
[2176,] 0.0001680723 0.0001680770 5.598432e-05
[2177,] 0.0001680686 0.0001825594 5.705393e-05
[2178,] 0.0001680729 0.0001538104 5.138175e-05
[2179,] 0.0001680645 0.0001555287 5.191832e-05
[2180,] 0.0001680697 0.0001654511 5.514932e-05
[2181,] 0.0001680698 0.0001457966 4.862943e-05
[2182,] 0.0001680675 0.0001520611 5.072716e-05
[2183,] 0.0001680687 0.0001636056 5.471810e-05
[2184,] 0.0001680721 0.0001687955 5.621531e-05
[2185,] 0.0001680668 0.0001608338 5.354695e-05
[2186,] 0.0001680657 0.0001689323 5.646943e-05
[2187,] 0.0001680678 0.0001446638 4.822347e-05
[2188,] 0.0001680683 0.0001645233 5.484001e-05
[2189,] 0.0001680697 0.0001682106 5.606441e-05
[2190,] 0.0001680739 0.0001493524 4.985324e-05
[2191,] 0.0001680693 0.0002203708 6.032416e-05
[2192,] 0.0001680685 0.0001888914 6.328307e-05
[2193,] 0.0001739143 0.0001953909 9.008715e-05
[2194,] 0.0001680684 0.0001534135 5.115075e-05
[2195,] 0.0001680727 0.0001591894 5.296758e-05
[2196,] 0.0001680636 0.0001672832 5.580359e-05
[2197,] 0.0001680719 0.0001658545 5.528046e-05
[2198,] 0.0001680695 0.0001635025 5.465279e-05
[2199,] 0.0001680694 0.0001650060 5.516807e-05
[2200,] 0.0001680689 0.0001762586 5.896352e-05
[2201,] 0.0001680702 0.0001664403 5.544592e-05
[2202,] 0.0001680641 0.0001858197 6.208507e-05
[2203,] 0.0001680678 0.0001667810 5.558597e-05
[2204,] 0.0001680694 0.0001660960 5.553092e-05
[2205,] 0.0001680630 0.0001810477 6.033046e-05
[2206,] 0.0001680630 0.0001804434 6.013216e-05
[2207,] 0.0001680698 0.0001664150 5.564659e-05
[2208,] 0.0001680630 0.0001767705 5.894188e-05
[2209,] 0.0001680698 0.0001668926 5.580901e-05
[2210,] 0.0001680698 0.0001812410 6.067841e-05
[2211,] 0.0001680704 0.0001682451 5.627857e-05
[2212,] 0.0001680696 0.0001677352 5.609144e-05
[2213,] 0.0001680693 0.0001668439 5.578317e-05
[2214,] 0.0001680650 0.0001516142 5.050064e-05
[2215,] 0.0001680643 0.0001508422 5.026509e-05
[2216,] 0.0001680683 0.0001519378 5.066297e-05
[2217,] 0.0001680687 0.0001562957 5.221533e-05
[2218,] 0.0001680681 0.0001694003 5.627452e-05
[2219,] 0.0001680691 0.0001668665 5.563563e-05
[2220,] 0.0001680643 0.0001505615 5.017198e-05
[2221,] 0.0001680643 0.0001506898 5.021490e-05
[2222,] 0.0001680711 0.0001648138 5.494833e-05
[2223,] 0.0001680643 0.0001522666 5.073958e-05
[2224,] 0.0001680643 0.0001523263 5.076287e-05
[2225,] 0.0001680691 0.0001665115 5.541680e-05
[2226,] 0.0001680642 0.0001477008 4.923155e-05
[2227,] 0.0001680698 0.0001672508 5.573882e-05
[2228,] 0.0001680710 0.0001588492 5.294534e-05
[2229,] 0.0001680708 0.0001495798 4.986549e-05
[2230,] 0.0001680653 0.0001500858 4.996427e-05
[2231,] 0.0001680669 0.0001519218 5.062618e-05
[2232,] 0.0001680656 0.0001598718 5.328900e-05
[2233,] 0.0001680698 0.0001647815 5.492706e-05
[2234,] 0.0001680651 0.0001559869 5.203491e-05
[2235,] 0.0001680681 0.0001656439 5.520865e-05
[2236,] 0.0001680643 0.0001509087 5.024551e-05
[2237,] 0.0001680682 0.0001648801 5.494412e-05
[2238,] 0.0001680682 0.0001472111 4.906487e-05
[2239,] 0.0001680712 0.0001516449 5.056254e-05
[2240,] 0.0001680702 0.0001760258 5.869644e-05
[2241,] 0.0001680677 0.0001548280 5.152768e-05
[2242,] 0.0001680654 0.0001679342 5.582518e-05
[2243,] 0.0001680718 0.0001667443 5.556699e-05
[2244,] 0.0001680648 0.0001454537 4.844828e-05
[2245,] 0.0001680731 0.0001445087 4.815511e-05
[2246,] 0.0001680704 0.0001757208 5.853294e-05
[2247,] 0.0001680710 0.0001648790 5.494768e-05
[2248,] 0.0001680710 0.0001656392 5.523442e-05
[2249,] 0.0001680722 0.0001635253 5.454890e-05
[2250,] 0.0001680704 0.0001647017 5.490469e-05
[2251,] 0.0001680723 0.0001638933 5.467917e-05
[2252,] 0.0001680704 0.0001646868 5.489839e-05
[2253,] 0.0001680719 0.0001657457 5.527779e-05
[2254,] 0.0001680700 0.0001598108 5.328992e-05
[2255,] 0.0001680733 0.0001665436 5.558461e-05
[2256,] 0.0001680651 0.0001565946 5.222183e-05
[2257,] 0.0001680717 0.0001988653 8.329477e-05
[2258,] 0.0001680703 0.0001647175 5.490681e-05
[2259,] 0.0001680720 0.0001656411 5.524144e-05
[2260,] 0.0001680719 0.0001655641 5.521295e-05
[2261,] 0.0001680723 0.0001630633 5.438430e-05
[2262,] 0.0001680703 0.0001670780 5.569099e-05
[2263,] 0.0001680729 0.0001634182 5.451595e-05
[2264,] 0.0001680726 0.0001632113 5.443838e-05
[2265,] 0.0001680703 0.0001647175 5.490692e-05
[2266,] 0.0001680650 0.0001572597 5.243711e-05
[2267,] 0.0001680650 0.0001575968 5.255084e-05
[2268,] 0.0001680650 0.0001572646 5.243883e-05
[2269,] 0.0001680649 0.0001573307 5.245843e-05
[2270,] 0.0001680664 0.0001548123 5.163179e-05
[2271,] 0.0001680710 0.0001652732 5.509044e-05
[2272,] 0.0001680710 0.0001652602 5.508638e-05
[2273,] 0.0001680720 0.0001674052 5.583943e-05
[2274,] 0.0001680712 0.0001656725 5.521970e-05
[2275,] 0.0001680703 0.0001670774 5.569100e-05
[2276,] 0.0001680699 0.0001574847 5.251607e-05
[2277,] 0.0001680699 0.0001576380 5.257040e-05
[2278,] 0.0001680703 0.0001650951 5.503276e-05
[2279,] 0.0001680699 0.0001574752 5.251250e-05
[2280,] 0.0001680738 0.0001665736 5.589582e-05
[2281,] 0.0001680702 0.0001650538 5.499027e-05
[2282,] 0.0001680725 0.0001574188 5.267204e-05
[2283,] 0.0001680699 0.0001532358 5.120711e-05
[2284,] 0.0001680710 0.0001657278 5.531112e-05
[2285,] 0.0001680641 0.0001460593 4.869618e-05
[2286,] 0.0001680754 0.0001600227 5.359839e-05
[2287,] 0.0001680670 0.0001594071 5.310375e-05
[2288,] 0.0001680703 0.0001613209 5.375867e-05
[2289,] 0.0001680701 0.0001606142 5.355492e-05
[2290,] 0.0001680703 0.0001669472 5.564720e-05
[2291,] 0.0001680702 0.0001608840 5.362601e-05
[2292,] 0.0001680694 0.0001667698 5.558741e-05
[2293,] 0.0001680704 0.0001654994 5.522676e-05
[2294,] 0.0001680703 0.0001670231 5.567247e-05
[2295,] 0.0001680651 0.0001538123 5.125994e-05
[2296,] 0.0001680715 0.0001433256 4.780597e-05
[2297,] 0.0001680643 0.0001486277 4.953826e-05
[2298,] 0.0001680650 0.0001538751 5.128399e-05
[2299,] 0.0001680745 0.0001631961 5.467475e-05
[2300,] 0.0001680696 0.0001523645 5.074232e-05
[2301,] 0.0001680702 0.0001615260 5.383812e-05
[2302,] 0.0001680710 0.0001652656 5.508948e-05
[2303,] 0.0001680650 0.0001536872 5.122084e-05
[2304,] 0.0001680703 0.0001608843 5.362580e-05
[2305,] 0.0001680719 0.0001664284 5.549763e-05
[2306,] 0.0001680703 0.0001669507 5.564910e-05
[2307,] 0.0001680703 0.0001609916 5.366118e-05
[2308,] 0.0001680702 0.0001608826 5.362575e-05
[2309,] 0.0001680703 0.0001670780 5.569184e-05
[2310,] 0.0001680721 0.0001665233 5.553310e-05
[2311,] 0.0001680703 0.0001669507 5.564825e-05
[2312,] 0.0001680715 0.0001663559 5.553234e-05
[2313,] 0.0001680703 0.0001607511 5.358182e-05
[2314,] 0.0001680702 0.0001612129 5.373314e-05
[2315,] 0.0001680720 0.0001665393 5.553923e-05
[2316,] 0.0001680703 0.0001669507 5.564846e-05
[2317,] 0.0001680720 0.0001670019 5.569966e-05
[2318,] 0.0001680703 0.0001673862 5.579298e-05
[2319,] 0.0001680650 0.0001513596 5.046149e-05
[2320,] 0.0001680703 0.0001682607 5.608796e-05
[2321,] 0.0001680703 0.0001689828 5.633347e-05
[2322,] 0.0001680656 0.0001471175 4.903094e-05
[2323,] 0.0001680700 0.0001631806 5.439725e-05
[2324,] 0.0001680678 0.0005252148 1.834314e-04
[2325,] 0.0001680628 0.0001428833 4.762073e-05
[2326,] 0.0001680747 0.0001662948 5.537716e-05
[2327,] 0.0001680653 0.0001483933 4.948116e-05
[2328,] 0.0001739181 0.0001693460 5.624683e-05
[2329,] 0.0001680673 0.0001703110 5.678504e-05
[2330,] 0.0001680694 0.0001675887 5.585950e-05
[2331,] 0.0001680720 0.0001628608 5.427674e-05
[2332,] 0.0001683855 0.0001473751 4.923305e-05
[2333,] 0.0001680697 0.0002184515 7.147658e-05
[2334,] 0.0001680737 0.0001674338 5.603855e-05
[2335,] 0.0001680697 0.0001617757 5.405582e-05
[2336,] 0.0001680746 0.0001494501 4.995272e-05
[2337,] 0.0001680751 0.0001496585 5.002806e-05
[2338,] 0.0001680755 0.0001539444 5.133144e-05
[2339,] 0.0001680652 0.0001529370 5.104251e-05
[2340,] 0.0001774147 0.0001674458 5.568688e-05
[2341,] 0.0001680707 0.0001661954 5.539557e-05
[2342,] 0.0001680654 0.0001472652 4.909542e-05
[2343,] 0.0001680707 0.0001649450 5.497144e-05
[2344,] 0.0001680632 0.0001484469 4.947073e-05
[2345,] 0.0001680707 0.0001629766 5.431370e-05
[2346,] 0.0001680706 0.0001593597 5.312223e-05
[2347,] 0.0001680707 0.0001642235 5.472876e-05
[2348,] 0.0001680706 0.0001932794 6.417273e-05
[2349,] 0.0001680709 0.0001591655 5.324592e-05
[2350,] 0.0001680715 0.0001664934 5.549115e-05
[2351,] 0.0001841984 0.0001704017 5.661523e-05
[2352,] 0.0001680707 0.0002259497 9.849766e-05
[2353,] 0.0001680662 0.0001683238 5.610362e-05
[2354,] 0.0001935347 0.0001648100 5.494623e-05
[2355,] 0.0001680647 0.0001494806 4.982391e-05
[2356,] 0.0001680681 0.0001594496 5.301953e-05
[2357,] 0.0001680719 0.0001556087 5.175822e-05
[2358,] 0.0001752453 0.0001592474 5.304155e-05
[2359,] 0.0001680734 0.0001688120 5.605589e-05
[2360,] 0.0001680729 0.0001709147 5.675336e-05
[2361,] 0.0001680728 0.0001701765 5.651494e-05
[2362,] 0.0001680729 0.0001711074 5.681632e-05
[2363,] 0.0001680731 0.0001718027 5.704057e-05
[2364,] 0.0001680730 0.0001710299 5.678956e-05
[2365,] 0.0001765558 0.0001605182 5.358398e-05
[2366,] 0.0001680709 0.0001488488 4.954818e-05
[2367,] 0.0001680723 0.0001718956 5.708216e-05
[2368,] 0.0001680726 0.0001707001 5.668897e-05
[2369,] 0.0001680727 0.0001703982 5.658879e-05
[2370,] 0.0001680750 0.0001670593 5.563715e-05
[2371,] 0.0001680727 0.0001606246 5.339851e-05
[2372,] 0.0001680731 0.0001713124 5.687955e-05
[2373,] 0.0001680728 0.0001671604 5.552714e-05
[2374,] 0.0001680730 0.0001684131 5.593351e-05
[2375,] 0.0001680731 0.0001696183 5.632499e-05
[2376,] 0.0001680701 0.0001668904 5.562945e-05
[2377,] 0.0001680718 0.0001564256 5.200371e-05
[2378,] 0.0001680706 0.0001442871 4.807499e-05
[2379,] 0.0001680719 0.0001539605 5.120160e-05
[2380,] 0.0001680702 0.0001441987 4.804973e-05
[2381,] 0.0001699111 0.0001670123 5.561989e-05
[2382,] 0.0001680726 0.0001548223 5.147394e-05
[2383,] 0.0001768410 0.0001649023 5.521577e-05
[2384,] 0.0001680651 0.0001584056 5.279601e-05
[2385,] 0.0001680729 0.0001537480 5.113701e-05
[2386,] 0.0001680703 0.0001564095 5.205738e-05
[2387,] 0.0001680718 0.0001517446 5.054409e-05
[2388,] 0.0001680703 0.0001625479 5.416867e-05
[2389,] 0.0001680687 0.0001590121 5.294462e-05
[2390,] 0.0001680704 0.0001637961 5.457790e-05
[2391,] 0.0001680705 0.0001633713 5.443261e-05
[2392,] 0.0001680650 0.0001520669 5.069268e-05
[2393,] 0.0001680704 0.0001627892 5.424526e-05
[2394,] 0.0001680660 0.0001435919 4.785549e-05
[2395,] 0.0001680704 0.0001628645 5.426961e-05
[2396,] 0.0001680637 0.0001476778 4.923550e-05
[2397,] 0.0001680646 0.0001450304 4.835803e-05
[2398,] 0.0001680702 0.0001666938 5.556349e-05
[2399,] 0.0001680702 0.0001666938 5.556335e-05
[2400,] 0.0001680628 0.0001551127 5.169599e-05
[2401,] 0.0001680672 0.0001589514 5.297953e-05
[2402,] 0.0001680628 0.0001546280 5.153887e-05
[2403,] 0.0001680695 0.0001595593 5.318635e-05
[2404,] 0.0001680695 0.0001595171 5.317162e-05
[2405,] 0.0001680676 0.0001589625 5.298656e-05
[2406,] 0.0001680704 0.0001634370 5.445883e-05
[2407,] 0.0001680628 0.0001688724 5.628852e-05
[2408,] 0.0001680669 0.0001562317 5.199800e-05
[2409,] 0.0001680695 0.0001609486 5.364941e-05
[2410,] 0.0001695349 0.0001679813 5.590830e-05
[2411,] 0.0001680695 0.0001592044 5.306760e-05
[2412,] 0.0001680695 0.0001592213 5.307342e-05
[2413,] 0.0001680697 0.0001598974 5.328283e-05
[2414,] 0.0001680685 0.0001742879 5.789540e-05
[2415,] 0.0001680711 0.0001639387 5.463407e-05
[2416,] 0.0001680701 0.0001501032 5.001454e-05
[2417,] 0.0001680629 0.0001487315 4.957090e-05
[2418,] 0.0002306983 0.0001657262 5.509423e-05
[2419,] 0.0001680696 0.0001650986 5.487990e-05
[2420,] 0.0001680694 0.0001554220 5.180693e-05
[2421,] 0.0001680699 0.0001563146 5.209615e-05
[2422,] 0.0001680698 0.0001610638 5.368581e-05
[2423,] 0.0001680740 0.0001664278 5.543247e-05
[2424,] 0.0001680673 0.0001666183 5.558501e-05
[2425,] 0.0001680693 0.0001637815 5.460715e-05
[2426,] 0.0001680700 0.0001607081 5.355661e-05
[2427,] 0.0001680699 0.0001614098 5.380407e-05
[2428,] 0.0001680700 0.0001568327 5.226438e-05
[2429,] 0.0001680700 0.0001557058 5.190172e-05
[2430,] 0.0001680698 0.0001609412 5.364684e-05
[2431,] 0.0001680657 0.0001637610 5.463273e-05
[2432,] 0.0001680655 0.0001654359 5.518888e-05
[2433,] 0.0001680704 0.0001480377 4.932286e-05
[2434,] 0.0001680628 0.0001478734 4.929049e-05
[2435,] 0.0001680657 0.0001462279 4.876638e-05
[2436,] 0.0001680699 0.0001610078 5.366212e-05
[2437,] 0.0001680658 0.0001454606 4.849853e-05
[2438,] 0.0001680656 0.0001476726 4.923231e-05
[2439,] 0.0001680657 0.0001477356 4.925486e-05
[2440,] 0.0001680653 0.0001626661 5.424848e-05
[2441,] 0.0001680699 0.0001696295 5.654215e-05
[2442,] 0.0001680699 0.0001616318 5.386645e-05
[2443,] 0.0001755422 0.0001666975 5.541295e-05
[2444,] 0.0001680757 0.0001563248 5.210852e-05
[2445,] 0.0001725813 0.0001578822 5.269886e-05
[2446,] 0.0001680699 0.0001665168 5.546919e-05
[2447,] 0.0001680661 0.0001653437 5.510477e-05
[2448,] 0.0001680709 0.0001596104 5.320289e-05
[2449,] 0.0001780903 0.0001661095 5.522046e-05
[2450,] 0.0001762082 0.0001690300 5.616419e-05
[2451,] 0.0001680701 0.0001666290 5.554242e-05
[2452,] 0.0001720963 0.0001631086 5.438692e-05
[2453,] 0.0001680706 0.0001630775 5.433434e-05
[2454,] 0.0001680671 0.0001690685 5.643838e-05
[2455,] 0.0001680670 0.0001671221 5.578036e-05
[2456,] 0.0001680653 0.0001543123 5.145095e-05
[2457,] 0.0001680660 0.0001605491 5.356115e-05
[2458,] 0.0001680664 0.0001512215 5.044836e-05
[2459,] 0.0001680669 0.0001569035 5.232947e-05
[2460,] 0.0001680695 0.0001666247 5.555568e-05
[2461,] 0.0001680684 0.0001730689 5.784241e-05
[2462,] 0.0001680669 0.0001822825 6.056170e-05
[2463,] 0.0001680689 0.0001606871 5.364227e-05
[2464,] 0.0001680708 0.0001547859 5.160156e-05
[2465,] 0.0001680676 0.0001669637 5.578024e-05
[2466,] 0.0001680736 0.0001536872 5.117921e-05
[2467,] 0.0001680694 0.0001611065 5.379144e-05
[2468,] 0.0001680682 0.0001591191 5.303359e-05
[2469,] 0.0001680704 0.0001541651 5.138799e-05
[2470,] 0.0001680723 0.0001628152 5.424893e-05
[2471,] 0.0001680720 0.0001628938 5.427496e-05
[2472,] 0.0001680687 0.0001684044 5.611652e-05
[2473,] 0.0001776292 0.0001574409 5.239174e-05
[2474,] 0.0002053219 0.0001518740 5.060690e-05
[2475,] 0.0002232928 0.0001457490 4.846606e-05
[2476,] 0.0001680698 0.0001656777 5.523354e-05
[2477,] 0.0001680682 0.0001656500 5.521002e-05
[2478,] 0.0001869031 0.0001670728 5.560802e-05
[2479,] 0.0001680701 0.0001653463 5.511526e-05
[2480,] 0.0001680746 0.0001545723 5.144874e-05
[2481,] 0.0001680678 0.0001731587 5.787545e-05
[2482,] 0.0001881276 0.0001669862 5.558086e-05
[2483,] 0.0001680685 0.0001588106 5.299673e-05
[2484,] 0.0001680678 0.0001497080 4.988348e-05
[2485,] 0.0001680685 0.0001590653 5.308308e-05
[2486,] 0.0001680684 0.0001594019 5.319802e-05
[2487,] 0.0001680739 0.0001538206 5.123340e-05
[2488,] 0.0001680663 0.0001847827 6.140431e-05
[2489,] 0.0001680686 0.0001585978 5.292345e-05
[2490,] 0.0001680704 0.0001584228 5.279938e-05
[2491,] 0.0001680680 0.0001499364 4.995563e-05
[2492,] 0.0001826181 0.0001661215 5.534061e-05
[2493,] 0.0001680680 0.0001570298 5.243093e-05
[2494,] 0.0001680719 0.0001625548 5.416836e-05
[2495,] 0.0001680682 0.0001488375 4.958514e-05
[2496,] 0.0001680686 0.0001778396 5.663702e-05
[2497,] 0.0001861124 0.0001615819 5.372796e-05
[2498,] 0.0001836795 0.0001615565 5.372341e-05
[2499,] 0.0001847585 0.0001615592 5.372270e-05
[2500,] 0.0001680724 0.0001626632 5.420011e-05
[2501,] 0.0001680682 0.0001480557 4.931662e-05
[2502,] 0.0001877046 0.0001666464 5.548488e-05
[2503,] 0.0001891707 0.0002164015 5.846949e-05
[2504,] 0.0001824903 0.0001598289 5.318689e-05
[2505,] 0.0001824098 0.0001599611 5.322802e-05
[2506,] 0.0001680686 0.0001617562 5.400510e-05
[2507,] 0.0001869583 0.0001738039 5.765577e-05
[2508,] 0.0001890442 0.0002114470 5.833498e-05
[2509,] 0.0001680683 0.0001473973 4.910291e-05
[2510,] 0.0001680736 0.0001547181 5.149696e-05
[2511,] 0.0001680685 0.0001475787 4.915911e-05
[2512,] 0.0001680701 0.0001650897 5.502481e-05
[2513,] 0.0001680683 0.0001567281 5.219968e-05
[2514,] 0.0002110081 0.0001482558 4.948974e-05
[2515,] 0.0002110066 0.0001484491 4.956326e-05
[2516,] 0.0002205169 0.0001510030 5.026111e-05
[2517,] 0.0002122698 0.0001485093 4.958633e-05
[2518,] 0.0001680723 0.0001625156 5.415455e-05
[2519,] 0.0001873249 0.0001670356 5.559857e-05
[2520,] 0.0002112273 0.0001483706 4.953350e-05
[2521,] 0.0001680641 0.0001595723 5.325262e-05
[2522,] 0.0001680643 0.0001679433 5.607186e-05
[2523,] 0.0002125902 0.0001481935 4.946587e-05
[2524,] 0.0002109120 0.0001478053 4.930947e-05
[2525,] 0.0001680706 0.0001668904 5.562587e-05
[2526,] 0.0001680640 0.0001669934 5.573721e-05
[2527,] 0.0001680683 0.0001648521 5.494168e-05
[2528,] 0.0001680731 0.0001548421 5.153682e-05
[2529,] 0.0001680645 0.0001652058 5.515784e-05
[2530,] 0.0002092283 0.0001481547 4.938981e-05
[2531,] 0.0002042438 0.0001482348 4.939789e-05
[2532,] 0.0001680707 0.0001532095 5.107630e-05
[2533,] 0.0001680688 0.0001621035 5.412336e-05
[2534,] 0.0001680724 0.0001559990 5.189859e-05
[2535,] 0.0001680726 0.0001559893 5.189456e-05
[2536,] 0.0001680737 0.0001621956 5.384938e-05
[2537,] 0.0001680725 0.0001557498 5.181934e-05
[2538,] 0.0001680729 0.0001606917 5.337071e-05
[2539,] 0.0001680734 0.0001612306 5.354012e-05
[2540,] 0.0001680697 0.0001666269 5.555798e-05
[2541,] 0.0001680737 0.0001604796 5.331099e-05
[2542,] 0.0001680724 0.0001559990 5.189837e-05
[2543,] 0.0001680709 0.0001599838 5.330116e-05
[2544,] 0.0002109689 0.0001544922 5.133775e-05
[2545,] 0.0002137909 0.0001627936 5.396259e-05
[2546,] 0.0001850376 0.0001670883 5.561575e-05
[2547,] 0.0001680704 0.0001654562 5.515525e-05
[2548,] 0.0001680645 0.0001498835 5.000683e-05
[2549,] 0.0001680744 0.0001584522 5.265709e-05
```
