## Supplementary material for "Characterization of shared and ancestry-specific signals driving complex traits using multi-ancestry fine-mapping": s1_data.bim

```
1	chr1:61990342:G:A	0	61990342	A	G
1	chr1:61990376:G:A	0	61990376	A	G
1	chr1:61991164:C:T	0	61991164	T	C
1	chr1:61991424:A:T	0	61991424	T	A
1	chr1:61991483:C:T	0	61991483	T	C
1	chr1:61991861:A:G	0	61991861	G	A
1	chr1:61992040:T:C	0	61992040	C	T
1	chr1:61992181:G:A	0	61992181	A	G
1	chr1:61992306:T:C	0	61992306	C	T
1	chr1:61992408:A:G	0	61992408	G	A
1	chr1:61992791:G:A	0	61992791	A	G
1	chr1:61993486:A:G	0	61993486	G	A
1	chr1:61993586:T:C	0	61993586	C	T
1	chr1:61993699:C:A	0	61993699	A	C
1	chr1:61993805:A:C	0	61993805	C	A
1	chr1:61994135:C:T	0	61994135	T	C
1	chr1:61994362:A:G	0	61994362	G	A
1	chr1:61994442:T:C	0	61994442	C	T
1	chr1:61994615:C:T	0	61994615	T	C
1	chr1:61994619:A:G	0	61994619	G	A
1	chr1:61995326:C:T	0	61995326	T	C
1	chr1:61995855:C:T	0	61995855	T	C
1	chr1:61996213:T:C	0	61996213	C	T
1	chr1:61996427:G:A	0	61996427	A	G
1	chr1:61996489:A:G	0	61996489	G	A
1	chr1:61996770:T:G	0	61996770	G	T
1	chr1:61997067:G:A	0	61997067	A	G
1	chr1:61997092:T:TC	0	61997092	TC	T
1	chr1:61997108:T:C	0	61997108	C	T
1	chr1:61997373:C:T	0	61997373	T	C
1	chr1:61997520:T:A	0	61997520	A	T
1	chr1:61997577:G:T	0	61997577	T	G
1	chr1:61997602:T:A	0	61997602	A	T
1	chr1:61997720:C:A	0	61997720	A	C
1	chr1:61998217:T:C	0	61998217	C	T
1	chr1:61998356:T:G	0	61998356	G	T
1	chr1:61998391:TTTTTA:T	0	61998391	T	TTTTTA
1	chr1:61998431:C:T	0	61998431	T	C
1	chr1:61998462:G:A	0	61998462	A	G
1	chr1:61998591:G:A	0	61998591	A	G
1	chr1:61998609:AAAG:A	0	61998609	A	AAAG
1	chr1:61998781:T:C	0	61998781	C	T
1	chr1:61999114:G:A	0	61999114	A	G
1	chr1:61999215:C:T	0	61999215	T	C
1	chr1:61999294:G:A	0	61999294	A	G
1	chr1:61999303:G:C	0	61999303	C	G
1	chr1:61999438:T:C	0	61999438	C	T
1	chr1:61999592:T:C	0	61999592	C	T
1	chr1:61999637:C:T	0	61999637	T	C
1	chr1:61999793:A:G	0	61999793	G	A
1	chr1:61999841:T:C	0	61999841	C	T
1	chr1:62000236:T:TGTGCA	0	62000236	TGTGCA	T
1	chr1:62000240:C:T	0	62000240	T	C
1	chr1:62000248:G:A	0	62000248	A	G
1	chr1:62000305:G:A	0	62000305	A	G
1	chr1:62000443:C:T	0	62000443	T	C
1	chr1:62000640:T:C	0	62000640	C	T
1	chr1:62000937:T:G	0	62000937	G	T
1	chr1:62000954:A:G	0	62000954	G	A
1	chr1:62000974:C:T	0	62000974	T	C
1	chr1:62001312:T:C	0	62001312	C	T
1	chr1:62001330:G:A	0	62001330	A	G
1	chr1:62001459:T:C	0	62001459	C	T
1	chr1:62001606:A:G	0	62001606	G	A
1	chr1:62002145:A:G	0	62002145	G	A
1	chr1:62002418:A:G	0	62002418	G	A
1	chr1:62002634:G:A	0	62002634	A	G
1	chr1:62002729:A:G	0	62002729	G	A
1	chr1:62002822:A:G	0	62002822	G	A
1	chr1:62002884:G:C	0	62002884	C	G
1	chr1:62002981:T:C	0	62002981	C	T
1	chr1:62003183:T:C	0	62003183	C	T
1	chr1:62003345:T:C	0	62003345	C	T
1	chr1:62003666:T:G	0	62003666	G	T
1	chr1:62003726:G:A	0	62003726	A	G
1	chr1:62003783:A:G	0	62003783	G	A
1	chr1:62003873:A:G	0	62003873	G	A
1	chr1:62003952:C:T	0	62003952	T	C
1	chr1:62003971:G:A	0	62003971	A	G
1	chr1:62004070:A:C	0	62004070	C	A
1	chr1:62004093:G:A	0	62004093	A	G
1	chr1:62004203:T:C	0	62004203	C	T
1	chr1:62004204:G:A	0	62004204	A	G
1	chr1:62004562:T:G	0	62004562	G	T
1	chr1:62004695:G:A	0	62004695	A	G
1	chr1:62004733:A:G	0	62004733	G	A
1	chr1:62004873:A:G	0	62004873	G	A
1	chr1:62004963:T:C	0	62004963	C	T
1	chr1:62005002:T:C	0	62005002	C	T
1	chr1:62005130:A:T	0	62005130	T	A
1	chr1:62005572:T:G	0	62005572	G	T
1	chr1:62005962:A:G	0	62005962	G	A
1	chr1:62005979:T:A	0	62005979	A	T
1	chr1:62006039:A:G	0	62006039	G	A
1	chr1:62006144:T:C	0	62006144	C	T
1	chr1:62006171:A:G	0	62006171	G	A
1	chr1:62006262:A:G	0	62006262	G	A
1	chr1:62006470:A:G	0	62006470	G	A
1	chr1:62006745:CA:C	0	62006745	C	CA
1	chr1:62006835:C:T	0	62006835	T	C
1	chr1:62007679:G:A	0	62007679	A	G
1	chr1:62007946:A:G	0	62007946	G	A
1	chr1:62008310:C:T	0	62008310	T	C
1	chr1:62008479:C:T	0	62008479	T	C
1	chr1:62008656:G:A	0	62008656	A	G
1	chr1:62008978:T:C	0	62008978	C	T
1	chr1:62009237:A:G	0	62009237	G	A
1	chr1:62009391:A:G	0	62009391	G	A
1	chr1:62009589:AT:A	0	62009589	A	AT
1	chr1:62009827:G:T	0	62009827	T	G
1	chr1:62010225:T:G	0	62010225	G	T
1	chr1:62010910:C:T	0	62010910	T	C
1	chr1:62011132:G:A	0	62011132	A	G
1	chr1:62011574:C:T	0	62011574	T	C
1	chr1:62011825:G:A	0	62011825	A	G
1	chr1:62011970:C:T	0	62011970	T	C
1	chr1:62012086:C:T	0	62012086	T	C
1	chr1:62012195:A:C	0	62012195	C	A
1	chr1:62012246:T:C	0	62012246	C	T
1	chr1:62012275:A:G	0	62012275	G	A
1	chr1:62012697:CTT:C	0	62012697	C	CTT
1	chr1:62013731:A:G	0	62013731	G	A
1	chr1:62014434:G:T	0	62014434	T	G
1	chr1:62016817:A:G	0	62016817	G	A
1	chr1:62017927:G:A	0	62017927	A	G
1	chr1:62017951:A:G	0	62017951	G	A
1	chr1:62017985:C:T	0	62017985	T	C
1	chr1:62019523:A:T	0	62019523	T	A
1	chr1:62020032:G:A	0	62020032	A	G
1	chr1:62020849:A:G	0	62020849	G	A
1	chr1:62020944:A:G	0	62020944	G	A
1	chr1:62021076:G:C	0	62021076	C	G
1	chr1:62021165:T:C	0	62021165	C	T
1	chr1:62021401:A:G	0	62021401	G	A
1	chr1:62021759:T:C	0	62021759	C	T
1	chr1:62022399:C:T	0	62022399	T	C
1	chr1:62022686:T:C	0	62022686	C	T
1	chr1:62022850:T:C	0	62022850	C	T
1	chr1:62023043:A:G	0	62023043	G	A
1	chr1:62023344:G:A	0	62023344	A	G
1	chr1:62023610:A:G	0	62023610	G	A
1	chr1:62023778:A:G	0	62023778	G	A
1	chr1:62023872:T:C	0	62023872	C	T
1	chr1:62024015:G:A	0	62024015	A	G
1	chr1:62024356:C:T	0	62024356	T	C
1	chr1:62025571:A:T	0	62025571	T	A
1	chr1:62025688:C:T	0	62025688	T	C
1	chr1:62026543:T:G	0	62026543	G	T
1	chr1:62026953:G:A	0	62026953	A	G
1	chr1:62027108:A:C	0	62027108	C	A
1	chr1:62027857:GGGA:G	0	62027857	G	GGGA
1	chr1:62028005:A:T	0	62028005	T	A
1	chr1:62028516:C:T	0	62028516	T	C
1	chr1:62028670:T:C	0	62028670	C	T
1	chr1:62028783:A:T	0	62028783	T	A
1	chr1:62029189:C:T	0	62029189	T	C
1	chr1:62029198:T:A	0	62029198	A	T
1	chr1:62029232:G:C	0	62029232	C	G
1	chr1:62029820:A:G	0	62029820	G	A
1	chr1:62029999:G:C	0	62029999	C	G
1	chr1:62030220:T:A	0	62030220	A	T
1	chr1:62030369:G:A	0	62030369	A	G
1	chr1:62030484:A:G	0	62030484	G	A
1	chr1:62030518:A:AT	0	62030518	AT	A
1	chr1:62030688:T:C	0	62030688	C	T
1	chr1:62030920:G:A	0	62030920	A	G
1	chr1:62031011:G:A	0	62031011	A	G
1	chr1:62031071:G:A	0	62031071	A	G
1	chr1:62031127:C:T	0	62031127	T	C
1	chr1:62031171:C:T	0	62031171	T	C
1	chr1:62031230:A:G	0	62031230	G	A
1	chr1:62031251:G:A	0	62031251	A	G
1	chr1:62031598:C:T	0	62031598	T	C
1	chr1:62031739:T:C	0	62031739	C	T
1	chr1:62031911:G:A	0	62031911	A	G
1	chr1:62031994:C:T	0	62031994	T	C
1	chr1:62032000:G:A	0	62032000	A	G
1	chr1:62032469:C:T	0	62032469	T	C
1	chr1:62032921:T:G	0	62032921	G	T
1	chr1:62033025:A:G	0	62033025	G	A
1	chr1:62033372:G:A	0	62033372	A	G
1	chr1:62033469:G:A	0	62033469	A	G
1	chr1:62034001:G:A	0	62034001	A	G
1	chr1:62034486:A:G	0	62034486	G	A
1	chr1:62034715:C:T	0	62034715	T	C
1	chr1:62034794:G:T	0	62034794	T	G
1	chr1:62034883:C:T	0	62034883	T	C
1	chr1:62035092:T:C	0	62035092	C	T
1	chr1:62035194:T:C	0	62035194	C	T
1	chr1:62035559:C:G	0	62035559	G	C
1	chr1:62035699:C:T	0	62035699	T	C
1	chr1:62037594:C:T	0	62037594	T	C
1	chr1:62038451:T:C	0	62038451	C	T
1	chr1:62038494:A:T	0	62038494	T	A
1	chr1:62038496:G:T	0	62038496	T	G
1	chr1:62038522:A:G	0	62038522	G	A
1	chr1:62038549:G:A	0	62038549	A	G
1	chr1:62039043:G:C	0	62039043	C	G
1	chr1:62039169:T:C	0	62039169	C	T
1	chr1:62039267:T:C	0	62039267	C	T
1	chr1:62039286:A:G	0	62039286	G	A
1	chr1:62039608:G:A	0	62039608	A	G
1	chr1:62039749:G:A	0	62039749	A	G
1	chr1:62039892:G:A	0	62039892	A	G
1	chr1:62040057:A:G	0	62040057	G	A
1	chr1:62040211:C:T	0	62040211	T	C
1	chr1:62040657:G:A	0	62040657	A	G
1	chr1:62040801:A:G	0	62040801	G	A
1	chr1:62040804:GT:G	0	62040804	G	GT
1	chr1:62041330:T:C	0	62041330	C	T
1	chr1:62041363:G:A	0	62041363	A	G
1	chr1:62042472:T:C	0	62042472	C	T
1	chr1:62042658:A:T	0	62042658	T	A
1	chr1:62042659:A:T	0	62042659	T	A
1	chr1:62042956:T:C	0	62042956	C	T
1	chr1:62043000:A:G	0	62043000	G	A
1	chr1:62043017:T:C	0	62043017	C	T
1	chr1:62043450:T:C	0	62043450	C	T
1	chr1:62044241:T:C	0	62044241	C	T
1	chr1:62044482:A:T	0	62044482	T	A
1	chr1:62044785:C:T	0	62044785	T	C
1	chr1:62044912:T:C	0	62044912	C	T
1	chr1:62045346:T:A	0	62045346	A	T
1	chr1:62045695:G:A	0	62045695	A	G
1	chr1:62046062:C:T	0	62046062	T	C
1	chr1:62047567:A:G	0	62047567	G	A
1	chr1:62047585:G:A	0	62047585	A	G
1	chr1:62048173:A:G	0	62048173	G	A
1	chr1:62048266:G:T	0	62048266	T	G
1	chr1:62048272:C:T	0	62048272	T	C
1	chr1:62048610:T:G	0	62048610	G	T
1	chr1:62048757:G:T	0	62048757	T	G
1	chr1:62049096:T:C	0	62049096	C	T
1	chr1:62049303:G:T	0	62049303	T	G
1	chr1:62049331:A:G	0	62049331	G	A
1	chr1:62050064:G:A	0	62050064	A	G
1	chr1:62051633:T:G	0	62051633	G	T
1	chr1:62052250:A:G	0	62052250	G	A
1	chr1:62052275:C:T	0	62052275	T	C
1	chr1:62052404:G:T	0	62052404	T	G
1	chr1:62052412:C:G	0	62052412	G	C
1	chr1:62052787:T:C	0	62052787	C	T
1	chr1:62054164:G:A	0	62054164	A	G
1	chr1:62054838:A:C	0	62054838	C	A
1	chr1:62055633:T:C	0	62055633	C	T
1	chr1:62056612:T:C	0	62056612	C	T
1	chr1:62057551:A:G	0	62057551	G	A
1	chr1:62058359:G:A	0	62058359	A	G
1	chr1:62060107:C:T	0	62060107	T	C
1	chr1:62061099:C:T	0	62061099	T	C
1	chr1:62061535:C:T	0	62061535	T	C
1	chr1:62063066:T:C	0	62063066	C	T
1	chr1:62064556:T:C	0	62064556	C	T
1	chr1:62067188:G:A	0	62067188	A	G
1	chr1:62067418:C:T	0	62067418	T	C
1	chr1:62068553:G:A	0	62068553	A	G
1	chr1:62068875:C:A	0	62068875	A	C
1	chr1:62070049:G:A	0	62070049	A	G
1	chr1:62070797:T:C	0	62070797	C	T
1	chr1:62070799:G:A	0	62070799	A	G
1	chr1:62071011:G:C	0	62071011	C	G
1	chr1:62071593:A:G	0	62071593	G	A
1	chr1:62072580:G:A	0	62072580	A	G
1	chr1:62072700:A:G	0	62072700	G	A
1	chr1:62072987:A:G	0	62072987	G	A
1	chr1:62073272:T:C	0	62073272	C	T
1	chr1:62074242:G:A	0	62074242	A	G
1	chr1:62074370:A:T	0	62074370	T	A
1	chr1:62074701:T:A	0	62074701	A	T
1	chr1:62074954:G:A	0	62074954	A	G
1	chr1:62076357:CAG:C	0	62076357	C	CAG
1	chr1:62076423:A:G	0	62076423	G	A
1	chr1:62077045:C:T	0	62077045	T	C
1	chr1:62079141:G:A	0	62079141	A	G
1	chr1:62079732:T:C	0	62079732	C	T
1	chr1:62079919:T:C	0	62079919	C	T
1	chr1:62080505:C:T	0	62080505	T	C
1	chr1:62081936:A:G	0	62081936	G	A
1	chr1:62083034:A:G	0	62083034	G	A
1	chr1:62083474:G:A	0	62083474	A	G
1	chr1:62084755:G:A	0	62084755	A	G
1	chr1:62086209:A:C	0	62086209	C	A
1	chr1:62086486:T:C	0	62086486	C	T
1	chr1:62086597:G:A	0	62086597	A	G
1	chr1:62086649:T:A	0	62086649	A	T
1	chr1:62086787:G:C	0	62086787	C	G
1	chr1:62086812:T:G	0	62086812	G	T
1	chr1:62088037:A:G	0	62088037	G	A
1	chr1:62089062:A:G	0	62089062	G	A
1	chr1:62089547:A:G	0	62089547	G	A
1	chr1:62089947:A:C	0	62089947	C	A
1	chr1:62090907:A:T	0	62090907	T	A
1	chr1:62091036:A:T	0	62091036	T	A
1	chr1:62091460:A:G	0	62091460	G	A
1	chr1:62091821:C:T	0	62091821	T	C
1	chr1:62091830:C:T	0	62091830	T	C
1	chr1:62091933:A:G	0	62091933	G	A
1	chr1:62092016:G:A	0	62092016	A	G
1	chr1:62092304:T:C	0	62092304	C	T
1	chr1:62092749:T:TA	0	62092749	TA	T
1	chr1:62092932:G:A	0	62092932	A	G
1	chr1:62092989:C:T	0	62092989	T	C
1	chr1:62094310:T:C	0	62094310	C	T
1	chr1:62095256:C:T	0	62095256	T	C
1	chr1:62096906:T:C	0	62096906	C	T
1	chr1:62097882:A:C	0	62097882	C	A
1	chr1:62097896:G:A	0	62097896	A	G
1	chr1:62098220:A:G	0	62098220	G	A
1	chr1:62098588:G:A	0	62098588	A	G
1	chr1:62101264:T:C	0	62101264	C	T
1	chr1:62101269:T:C	0	62101269	C	T
1	chr1:62101295:G:A	0	62101295	A	G
1	chr1:62101414:T:C	0	62101414	C	T
1	chr1:62102931:A:G	0	62102931	G	A
1	chr1:62103008:G:A	0	62103008	A	G
1	chr1:62104307:C:T	0	62104307	T	C
1	chr1:62104899:T:C	0	62104899	C	T
1	chr1:62105556:C:G	0	62105556	G	C
1	chr1:62105612:C:A	0	62105612	A	C
1	chr1:62107102:T:C	0	62107102	C	T
1	chr1:62107126:G:A	0	62107126	A	G
1	chr1:62107320:G:A	0	62107320	A	G
1	chr1:62109155:G:A	0	62109155	A	G
1	chr1:62109562:C:G	0	62109562	G	C
1	chr1:62109755:G:A	0	62109755	A	G
1	chr1:62110239:G:A	0	62110239	A	G
1	chr1:62110309:T:C	0	62110309	C	T
1	chr1:62112078:G:T	0	62112078	T	G
1	chr1:62112366:C:T	0	62112366	T	C
1	chr1:62113486:A:C	0	62113486	C	A
1	chr1:62113765:A:G	0	62113765	G	A
1	chr1:62113791:G:A	0	62113791	A	G
1	chr1:62113851:C:T	0	62113851	T	C
1	chr1:62114151:G:A	0	62114151	A	G
1	chr1:62114219:G:T	0	62114219	T	G
1	chr1:62115182:C:T	0	62115182	T	C
1	chr1:62115433:T:G	0	62115433	G	T
1	chr1:62117707:T:C	0	62117707	C	T
1	chr1:62118754:C:G	0	62118754	G	C
1	chr1:62119807:A:G	0	62119807	G	A
1	chr1:62120427:A:G	0	62120427	G	A
1	chr1:62120834:T:G	0	62120834	G	T
1	chr1:62121723:A:G	0	62121723	G	A
1	chr1:62124146:A:G	0	62124146	G	A
1	chr1:62124396:T:C	0	62124396	C	T
1	chr1:62125756:T:C	0	62125756	C	T
1	chr1:62127194:T:C	0	62127194	C	T
1	chr1:62128921:C:T	0	62128921	T	C
1	chr1:62129005:T:C	0	62129005	C	T
1	chr1:62131007:C:T	0	62131007	T	C
1	chr1:62131337:A:G	0	62131337	G	A
1	chr1:62131826:A:G	0	62131826	G	A
1	chr1:62131875:T:A	0	62131875	A	T
1	chr1:62131910:T:C	0	62131910	C	T
1	chr1:62132094:C:T	0	62132094	T	C
1	chr1:62132195:A:G	0	62132195	G	A
1	chr1:62132761:G:A	0	62132761	A	G
1	chr1:62133141:T:C	0	62133141	C	T
1	chr1:62133308:G:A	0	62133308	A	G
1	chr1:62133350:G:A	0	62133350	A	G
1	chr1:62133507:G:A	0	62133507	A	G
1	chr1:62134202:G:A	0	62134202	A	G
1	chr1:62134394:G:A	0	62134394	A	G
1	chr1:62134503:G:A	0	62134503	A	G
1	chr1:62134625:G:A	0	62134625	A	G
1	chr1:62135001:TGTGA:T	0	62135001	T	TGTGA
1	chr1:62135244:T:C	0	62135244	C	T
1	chr1:62135463:A:C	0	62135463	C	A
1	chr1:62136140:G:C	0	62136140	C	G
1	chr1:62136155:G:A	0	62136155	A	G
1	chr1:62136424:A:C	0	62136424	C	A
1	chr1:62136430:GCTTT:G	0	62136430	G	GCTTT
1	chr1:62137749:C:T	0	62137749	T	C
1	chr1:62137872:C:T	0	62137872	T	C
1	chr1:62138019:T:C	0	62138019	C	T
1	chr1:62138393:C:T	0	62138393	T	C
1	chr1:62138513:G:T	0	62138513	T	G
1	chr1:62138898:T:C	0	62138898	C	T
1	chr1:62139120:G:C	0	62139120	C	G
1	chr1:62139245:T:A	0	62139245	A	T
1	chr1:62139690:A:G	0	62139690	G	A
1	chr1:62139852:C:T	0	62139852	T	C
1	chr1:62139853:G:A	0	62139853	A	G
1	chr1:62140248:A:G	0	62140248	G	A
1	chr1:62140405:C:A	0	62140405	A	C
1	chr1:62140457:G:A	0	62140457	A	G
1	chr1:62140505:T:C	0	62140505	C	T
1	chr1:62140561:T:G	0	62140561	G	T
1	chr1:62140649:C:T	0	62140649	T	C
1	chr1:62141021:C:T	0	62141021	T	C
1	chr1:62141462:G:A	0	62141462	A	G
1	chr1:62141685:A:C	0	62141685	C	A
1	chr1:62141785:G:A	0	62141785	A	G
1	chr1:62141895:G:A	0	62141895	A	G
1	chr1:62141944:T:C	0	62141944	C	T
1	chr1:62142096:T:C	0	62142096	C	T
1	chr1:62142168:A:T	0	62142168	T	A
1	chr1:62142187:A:T	0	62142187	T	A
1	chr1:62142912:A:C	0	62142912	C	A
1	chr1:62144566:A:C	0	62144566	C	A
1	chr1:62144614:T:C	0	62144614	C	T
1	chr1:62144658:T:C	0	62144658	C	T
1	chr1:62145400:G:A	0	62145400	A	G
1	chr1:62145477:C:T	0	62145477	T	C
1	chr1:62145830:C:T	0	62145830	T	C
1	chr1:62145883:G:A	0	62145883	A	G
1	chr1:62145994:A:C	0	62145994	C	A
1	chr1:62146504:A:G	0	62146504	G	A
1	chr1:62146542:G:A	0	62146542	A	G
1	chr1:62147628:G:A	0	62147628	A	G
1	chr1:62148492:G:A	0	62148492	A	G
1	chr1:62148668:C:T	0	62148668	T	C
1	chr1:62148781:G:A	0	62148781	A	G
1	chr1:62148792:T:C	0	62148792	C	T
1	chr1:62150900:C:T	0	62150900	T	C
1	chr1:62150927:G:A	0	62150927	A	G
1	chr1:62151214:A:G	0	62151214	G	A
1	chr1:62151316:C:T	0	62151316	T	C
1	chr1:62151574:G:A	0	62151574	A	G
1	chr1:62151794:G:A	0	62151794	A	G
1	chr1:62152049:CTT:C	0	62152049	C	CTT
1	chr1:62152255:C:T	0	62152255	T	C
1	chr1:62152450:G:A	0	62152450	A	G
1	chr1:62153048:AAG:A	0	62153048	A	AAG
1	chr1:62153076:G:A	0	62153076	A	G
1	chr1:62154058:G:A	0	62154058	A	G
1	chr1:62154127:C:T	0	62154127	T	C
1	chr1:62154153:T:C	0	62154153	C	T
1	chr1:62154486:C:G	0	62154486	G	C
1	chr1:62155774:C:T	0	62155774	T	C
1	chr1:62156231:T:A	0	62156231	A	T
1	chr1:62157279:A:G	0	62157279	G	A
1	chr1:62157285:T:C	0	62157285	C	T
1	chr1:62157290:C:T	0	62157290	T	C
1	chr1:62157301:A:G	0	62157301	G	A
1	chr1:62157302:T:C	0	62157302	C	T
1	chr1:62158756:T:C	0	62158756	C	T
1	chr1:62159310:G:A	0	62159310	A	G
1	chr1:62159711:G:A	0	62159711	A	G
1	chr1:62160699:A:G	0	62160699	G	A
1	chr1:62161532:C:T	0	62161532	T	C
1	chr1:62161569:C:T	0	62161569	T	C
1	chr1:62162003:G:A	0	62162003	A	G
1	chr1:62162828:TCC:T	0	62162828	T	TCC
1	chr1:62164690:A:C	0	62164690	C	A
1	chr1:62165206:C:T	0	62165206	T	C
1	chr1:62165284:T:TA	0	62165284	TA	T
1	chr1:62166090:CA:C	0	62166090	C	CA
1	chr1:62166899:G:A	0	62166899	A	G
1	chr1:62167223:G:T	0	62167223	T	G
1	chr1:62167590:CAAGATTTAAAA:C	0	62167590	C	CAAGATTTAAAA
1	chr1:62167909:A:G	0	62167909	G	A
1	chr1:62168348:T:C	0	62168348	C	T
1	chr1:62168609:GAC:G	0	62168609	G	GAC
1	chr1:62168613:G:C	0	62168613	C	G
1	chr1:62168648:T:C	0	62168648	C	T
1	chr1:62169028:A:C	0	62169028	C	A
1	chr1:62169317:C:T	0	62169317	T	C
1	chr1:62169345:T:G	0	62169345	G	T
1	chr1:62169386:C:T	0	62169386	T	C
1	chr1:62169409:T:C	0	62169409	C	T
1	chr1:62169444:C:T	0	62169444	T	C
1	chr1:62169574:G:T	0	62169574	T	G
1	chr1:62170058:T:C	0	62170058	C	T
1	chr1:62170229:C:T	0	62170229	T	C
1	chr1:62170250:G:C	0	62170250	C	G
1	chr1:62170410:G:C	0	62170410	C	G
1	chr1:62171382:C:T	0	62171382	T	C
1	chr1:62171390:G:A	0	62171390	A	G
1	chr1:62171966:T:C	0	62171966	C	T
1	chr1:62172322:G:A	0	62172322	A	G
1	chr1:62172634:A:C	0	62172634	C	A
1	chr1:62173095:T:C	0	62173095	C	T
1	chr1:62173533:G:T	0	62173533	T	G
1	chr1:62173656:C:T	0	62173656	T	C
1	chr1:62173663:G:A	0	62173663	A	G
1	chr1:62173740:A:G	0	62173740	G	A
1	chr1:62173991:AAAAC:A	0	62173991	A	AAAAC
1	chr1:62174007:C:T	0	62174007	T	C
1	chr1:62175143:T:G	0	62175143	G	T
1	chr1:62175201:G:A	0	62175201	A	G
1	chr1:62175236:ATCC:A	0	62175236	A	ATCC
1	chr1:62175420:C:T	0	62175420	T	C
1	chr1:62175812:G:A	0	62175812	A	G
1	chr1:62175967:T:C	0	62175967	C	T
1	chr1:62176260:T:C	0	62176260	C	T
1	chr1:62176491:T:C	0	62176491	C	T
1	chr1:62176531:A:G	0	62176531	G	A
1	chr1:62176627:G:A	0	62176627	A	G
1	chr1:62176712:C:T	0	62176712	T	C
1	chr1:62176921:TGA:T	0	62176921	T	TGA
1	chr1:62177915:T:C	0	62177915	C	T
1	chr1:62178446:A:G	0	62178446	G	A
1	chr1:62179331:C:T	0	62179331	T	C
1	chr1:62179812:C:T	0	62179812	T	C
1	chr1:62180206:A:G	0	62180206	G	A
1	chr1:62180510:T:C	0	62180510	C	T
1	chr1:62180538:A:C	0	62180538	C	A
1	chr1:62181004:A:T	0	62181004	T	A
1	chr1:62181086:T:C	0	62181086	C	T
1	chr1:62181961:C:A	0	62181961	A	C
1	chr1:62182010:T:C	0	62182010	C	T
1	chr1:62182234:A:G	0	62182234	G	A
1	chr1:62182796:T:C	0	62182796	C	T
1	chr1:62183475:C:T	0	62183475	T	C
1	chr1:62183483:C:T	0	62183483	T	C
1	chr1:62183877:C:T	0	62183877	T	C
1	chr1:62183878:C:T	0	62183878	T	C
1	chr1:62184168:C:T	0	62184168	T	C
1	chr1:62184365:C:T	0	62184365	T	C
1	chr1:62184373:G:A	0	62184373	A	G
1	chr1:62184645:C:T	0	62184645	T	C
1	chr1:62185077:G:A	0	62185077	A	G
1	chr1:62185181:C:T	0	62185181	T	C
1	chr1:62185906:C:G	0	62185906	G	C
1	chr1:62185962:C:A	0	62185962	A	C
1	chr1:62186686:A:G	0	62186686	G	A
1	chr1:62187526:C:T	0	62187526	T	C
1	chr1:62189088:C:T	0	62189088	T	C
1	chr1:62189287:C:T	0	62189287	T	C
1	chr1:62191445:A:G	0	62191445	G	A
1	chr1:62191858:T:G	0	62191858	G	T
1	chr1:62192042:C:T	0	62192042	T	C
1	chr1:62192065:G:A	0	62192065	A	G
1	chr1:62192750:G:A	0	62192750	A	G
1	chr1:62192975:C:T	0	62192975	T	C
1	chr1:62193627:A:T	0	62193627	T	A
1	chr1:62194418:T:C	0	62194418	C	T
1	chr1:62194851:T:A	0	62194851	A	T
1	chr1:62194989:C:T	0	62194989	T	C
1	chr1:62195319:T:A	0	62195319	A	T
1	chr1:62195551:G:C	0	62195551	C	G
1	chr1:62195556:C:T	0	62195556	T	C
1	chr1:62195684:A:G	0	62195684	G	A
1	chr1:62195755:A:T	0	62195755	T	A
1	chr1:62195772:C:T	0	62195772	T	C
1	chr1:62195810:G:C	0	62195810	C	G
1	chr1:62195833:G:A	0	62195833	A	G
1	chr1:62195950:T:C	0	62195950	C	T
1	chr1:62196120:G:A	0	62196120	A	G
1	chr1:62196484:G:C	0	62196484	C	G
1	chr1:62197080:C:G	0	62197080	G	C
1	chr1:62197178:C:G	0	62197178	G	C
1	chr1:62198115:C:T	0	62198115	T	C
1	chr1:62198144:CTCCTT:C	0	62198144	C	CTCCTT
1	chr1:62198196:A:G	0	62198196	G	A
1	chr1:62198487:C:A	0	62198487	A	C
1	chr1:62198489:A:G	0	62198489	G	A
1	chr1:62198780:ACCT:A	0	62198780	A	ACCT
1	chr1:62199165:A:G	0	62199165	G	A
1	chr1:62199447:A:G	0	62199447	G	A
1	chr1:62199597:G:C	0	62199597	C	G
1	chr1:62200269:C:T	0	62200269	T	C
1	chr1:62200846:C:T	0	62200846	T	C
1	chr1:62200851:A:G	0	62200851	G	A
1	chr1:62201295:C:T	0	62201295	T	C
1	chr1:62202241:G:A	0	62202241	A	G
1	chr1:62202542:TTTTC:T	0	62202542	T	TTTTC
1	chr1:62202575:A:C	0	62202575	C	A
1	chr1:62203022:G:A	0	62203022	A	G
1	chr1:62203247:ATTTC:A	0	62203247	A	ATTTC
1	chr1:62203272:A:G	0	62203272	G	A
1	chr1:62203497:C:T	0	62203497	T	C
1	chr1:62203571:C:T	0	62203571	T	C
1	chr1:62203922:C:T	0	62203922	T	C
1	chr1:62203940:G:A	0	62203940	A	G
1	chr1:62204171:A:G	0	62204171	G	A
1	chr1:62204770:G:A	0	62204770	A	G
1	chr1:62204837:C:T	0	62204837	T	C
1	chr1:62205567:T:G	0	62205567	G	T
1	chr1:62205876:C:T	0	62205876	T	C
1	chr1:62206874:G:A	0	62206874	A	G
1	chr1:62207365:T:C	0	62207365	C	T
1	chr1:62207615:A:C	0	62207615	C	A
1	chr1:62207693:T:C	0	62207693	C	T
1	chr1:62207880:T:G	0	62207880	G	T
1	chr1:62207996:C:T	0	62207996	T	C
1	chr1:62208019:A:T	0	62208019	T	A
1	chr1:62208116:G:A	0	62208116	A	G
1	chr1:62208145:G:A	0	62208145	A	G
1	chr1:62208174:A:G	0	62208174	G	A
1	chr1:62208341:G:A	0	62208341	A	G
1	chr1:62208344:A:T	0	62208344	T	A
1	chr1:62208526:T:C	0	62208526	C	T
1	chr1:62208584:ATCC:A	0	62208584	A	ATCC
1	chr1:62208595:C:T	0	62208595	T	C
1	chr1:62208835:C:T	0	62208835	T	C
1	chr1:62208849:C:T	0	62208849	T	C
1	chr1:62209121:A:G	0	62209121	G	A
1	chr1:62209589:G:A	0	62209589	A	G
1	chr1:62209615:G:C	0	62209615	C	G
1	chr1:62209713:A:G	0	62209713	G	A
1	chr1:62210220:A:G	0	62210220	G	A
1	chr1:62210419:C:A	0	62210419	A	C
1	chr1:62210940:A:G	0	62210940	G	A
1	chr1:62211378:C:T	0	62211378	T	C
1	chr1:62211446:A:G	0	62211446	G	A
1	chr1:62211694:G:A	0	62211694	A	G
1	chr1:62211890:A:G	0	62211890	G	A
1	chr1:62211896:C:T	0	62211896	T	C
1	chr1:62211922:A:G	0	62211922	G	A
1	chr1:62212224:G:A	0	62212224	A	G
1	chr1:62212299:C:CTG	0	62212299	CTG	C
1	chr1:62212337:A:G	0	62212337	G	A
1	chr1:62212447:TC:T	0	62212447	T	TC
1	chr1:62212500:G:T	0	62212500	T	G
1	chr1:62212577:A:G	0	62212577	G	A
1	chr1:62212641:G:A	0	62212641	A	G
1	chr1:62212716:G:A	0	62212716	A	G
1	chr1:62212764:C:CAG	0	62212764	CAG	C
1	chr1:62213063:TAAC:T	0	62213063	T	TAAC
1	chr1:62213134:C:T	0	62213134	T	C
1	chr1:62213218:G:A	0	62213218	A	G
1	chr1:62213299:A:G	0	62213299	G	A
1	chr1:62213459:A:G	0	62213459	G	A
1	chr1:62213530:A:G	0	62213530	G	A
1	chr1:62213554:C:T	0	62213554	T	C
1	chr1:62213679:C:T	0	62213679	T	C
1	chr1:62213784:C:T	0	62213784	T	C
1	chr1:62213907:T:C	0	62213907	C	T
1	chr1:62214087:A:G	0	62214087	G	A
1	chr1:62214365:A:G	0	62214365	G	A
1	chr1:62214429:A:G	0	62214429	G	A
1	chr1:62214550:GC:G	0	62214550	G	GC
1	chr1:62214789:C:T	0	62214789	T	C
1	chr1:62214846:G:A	0	62214846	A	G
1	chr1:62214847:T:C	0	62214847	C	T
1	chr1:62214978:G:A	0	62214978	A	G
1	chr1:62215046:A:C	0	62215046	C	A
1	chr1:62215309:G:A	0	62215309	A	G
1	chr1:62215668:T:C	0	62215668	C	T
1	chr1:62215957:C:G	0	62215957	G	C
1	chr1:62216156:T:C	0	62216156	C	T
1	chr1:62216224:A:AAAAC	0	62216224	AAAAC	A
1	chr1:62216336:C:T	0	62216336	T	C
1	chr1:62216391:C:T	0	62216391	T	C
1	chr1:62216399:A:G	0	62216399	G	A
1	chr1:62216695:G:A	0	62216695	A	G
1	chr1:62216730:T:C	0	62216730	C	T
1	chr1:62216833:C:T	0	62216833	T	C
1	chr1:62217139:C:T	0	62217139	T	C
1	chr1:62217452:C:T	0	62217452	T	C
1	chr1:62217455:G:A	0	62217455	A	G
1	chr1:62217469:A:G	0	62217469	G	A
1	chr1:62217536:A:G	0	62217536	G	A
1	chr1:62217733:G:C	0	62217733	C	G
1	chr1:62217747:A:G	0	62217747	G	A
1	chr1:62217812:A:G	0	62217812	G	A
1	chr1:62217859:A:G	0	62217859	G	A
1	chr1:62217951:G:A	0	62217951	A	G
1	chr1:62218012:T:C	0	62218012	C	T
1	chr1:62218117:G:A	0	62218117	A	G
1	chr1:62218488:C:T	0	62218488	T	C
1	chr1:62218489:G:A	0	62218489	A	G
1	chr1:62218635:T:C	0	62218635	C	T
1	chr1:62218775:T:C	0	62218775	C	T
1	chr1:62218992:A:G	0	62218992	G	A
1	chr1:62219470:G:A	0	62219470	A	G
1	chr1:62219504:T:C	0	62219504	C	T
1	chr1:62219697:C:A	0	62219697	A	C
1	chr1:62219867:C:T	0	62219867	T	C
1	chr1:62219937:G:A	0	62219937	A	G
1	chr1:62219969:T:G	0	62219969	G	T
1	chr1:62219993:T:C	0	62219993	C	T
1	chr1:62220020:T:C	0	62220020	C	T
1	chr1:62220627:T:C	0	62220627	C	T
1	chr1:62220766:A:G	0	62220766	G	A
1	chr1:62220799:G:C	0	62220799	C	G
1	chr1:62220815:G:A	0	62220815	A	G
1	chr1:62220843:C:T	0	62220843	T	C
1	chr1:62220875:T:C	0	62220875	C	T
1	chr1:62221075:T:C	0	62221075	C	T
1	chr1:62221136:G:A	0	62221136	A	G
1	chr1:62221269:C:T	0	62221269	T	C
1	chr1:62221401:C:T	0	62221401	T	C
1	chr1:62221432:A:G	0	62221432	G	A
1	chr1:62221923:T:C	0	62221923	C	T
1	chr1:62222111:T:G	0	62222111	G	T
1	chr1:62222173:A:T	0	62222173	T	A
1	chr1:62222194:A:G	0	62222194	G	A
1	chr1:62222350:A:G	0	62222350	G	A
1	chr1:62222684:C:T	0	62222684	T	C
1	chr1:62222750:A:C	0	62222750	C	A
1	chr1:62222999:A:C	0	62222999	C	A
1	chr1:62223064:TA:T	0	62223064	T	TA
1	chr1:62223325:C:T	0	62223325	T	C
1	chr1:62223358:C:T	0	62223358	T	C
1	chr1:62223359:A:G	0	62223359	G	A
1	chr1:62223833:G:A	0	62223833	A	G
1	chr1:62224015:C:T	0	62224015	T	C
1	chr1:62224126:G:A	0	62224126	A	G
1	chr1:62224139:A:G	0	62224139	G	A
1	chr1:62224268:C:A	0	62224268	A	C
1	chr1:62224330:C:G	0	62224330	G	C
1	chr1:62224686:C:T	0	62224686	T	C
1	chr1:62224817:C:T	0	62224817	T	C
1	chr1:62224880:C:T	0	62224880	T	C
1	chr1:62225138:G:A	0	62225138	A	G
1	chr1:62225183:T:C	0	62225183	C	T
1	chr1:62225196:G:A	0	62225196	A	G
1	chr1:62225244:G:A	0	62225244	A	G
1	chr1:62225666:T:C	0	62225666	C	T
1	chr1:62225704:G:A	0	62225704	A	G
1	chr1:62225788:G:T	0	62225788	T	G
1	chr1:62225843:G:A	0	62225843	A	G
1	chr1:62225848:G:A	0	62225848	A	G
1	chr1:62225900:T:C	0	62225900	C	T
1	chr1:62226157:T:C	0	62226157	C	T
1	chr1:62226187:G:A	0	62226187	A	G
1	chr1:62226519:G:T	0	62226519	T	G
1	chr1:62226558:G:A	0	62226558	A	G
1	chr1:62226695:C:T	0	62226695	T	C
1	chr1:62227334:A:G	0	62227334	G	A
1	chr1:62227376:C:T	0	62227376	T	C
1	chr1:62227680:C:T	0	62227680	T	C
1	chr1:62227689:T:C	0	62227689	C	T
1	chr1:62227875:G:A	0	62227875	A	G
1	chr1:62228141:C:G	0	62228141	G	C
1	chr1:62228165:T:G	0	62228165	G	T
1	chr1:62228502:T:C	0	62228502	C	T
1	chr1:62229033:C:G	0	62229033	G	C
1	chr1:62229993:T:C	0	62229993	C	T
1	chr1:62231464:G:A	0	62231464	A	G
1	chr1:62231539:A:G	0	62231539	G	A
1	chr1:62232081:A:G	0	62232081	G	A
1	chr1:62232099:G:A	0	62232099	A	G
1	chr1:62232171:AG:A	0	62232171	A	AG
1	chr1:62233125:C:T	0	62233125	T	C
1	chr1:62233143:A:G	0	62233143	G	A
1	chr1:62233397:C:T	0	62233397	T	C
1	chr1:62233753:T:C	0	62233753	C	T
1	chr1:62234170:C:T	0	62234170	T	C
1	chr1:62234624:C:T	0	62234624	T	C
1	chr1:62234914:G:C	0	62234914	C	G
1	chr1:62235492:T:C	0	62235492	C	T
1	chr1:62236069:A:C	0	62236069	C	A
1	chr1:62236428:T:C	0	62236428	C	T
1	chr1:62237564:A:C	0	62237564	C	A
1	chr1:62238014:G:A	0	62238014	A	G
1	chr1:62238509:G:A	0	62238509	A	G
1	chr1:62238653:G:T	0	62238653	T	G
1	chr1:62239749:G:T	0	62239749	T	G
1	chr1:62239894:A:T	0	62239894	T	A
1	chr1:62240129:C:T	0	62240129	T	C
1	chr1:62240348:T:C	0	62240348	C	T
1	chr1:62240459:T:C	0	62240459	C	T
1	chr1:62240968:A:T	0	62240968	T	A
1	chr1:62241172:GC:G	0	62241172	G	GC
1	chr1:62241774:A:G	0	62241774	G	A
1	chr1:62241941:C:T	0	62241941	T	C
1	chr1:62242587:G:A	0	62242587	A	G
1	chr1:62242835:G:C	0	62242835	C	G
1	chr1:62243041:T:C	0	62243041	C	T
1	chr1:62243640:G:T	0	62243640	T	G
1	chr1:62243690:T:C	0	62243690	C	T
1	chr1:62243928:A:G	0	62243928	G	A
1	chr1:62244206:T:A	0	62244206	A	T
1	chr1:62244692:T:C	0	62244692	C	T
1	chr1:62245531:T:C	0	62245531	C	T
1	chr1:62246091:C:G	0	62246091	G	C
1	chr1:62246269:A:G	0	62246269	G	A
1	chr1:62246605:C:T	0	62246605	T	C
1	chr1:62246652:C:T	0	62246652	T	C
1	chr1:62247574:G:A	0	62247574	A	G
1	chr1:62247797:T:C	0	62247797	C	T
1	chr1:62249241:T:G	0	62249241	G	T
1	chr1:62249246:A:G	0	62249246	G	A
1	chr1:62249293:T:C	0	62249293	C	T
1	chr1:62249342:A:G	0	62249342	G	A
1	chr1:62249719:G:T	0	62249719	T	G
1	chr1:62249963:G:A	0	62249963	A	G
1	chr1:62250113:A:G	0	62250113	G	A
1	chr1:62250489:A:C	0	62250489	C	A
1	chr1:62250592:C:T	0	62250592	T	C
1	chr1:62250651:A:G	0	62250651	G	A
1	chr1:62250710:A:T	0	62250710	T	A
1	chr1:62250716:TAATTAAC:T	0	62250716	T	TAATTAAC
1	chr1:62251134:C:A	0	62251134	A	C
1	chr1:62251181:C:T	0	62251181	T	C
1	chr1:62251197:C:T	0	62251197	T	C
1	chr1:62251373:G:A	0	62251373	A	G
1	chr1:62251686:C:T	0	62251686	T	C
1	chr1:62251720:G:A	0	62251720	A	G
1	chr1:62251721:C:T	0	62251721	T	C
1	chr1:62251917:A:G	0	62251917	G	A
1	chr1:62252087:G:A	0	62252087	A	G
1	chr1:62252124:G:C	0	62252124	C	G
1	chr1:62253543:A:G	0	62253543	G	A
1	chr1:62253559:G:A	0	62253559	A	G
1	chr1:62253801:T:A	0	62253801	A	T
1	chr1:62254136:A:G	0	62254136	G	A
1	chr1:62254167:A:G	0	62254167	G	A
1	chr1:62254189:T:C	0	62254189	C	T
1	chr1:62254396:C:A	0	62254396	A	C
1	chr1:62254653:A:C	0	62254653	C	A
1	chr1:62254700:T:C	0	62254700	C	T
1	chr1:62254819:C:T	0	62254819	T	C
1	chr1:62255562:A:G	0	62255562	G	A
1	chr1:62257367:T:G	0	62257367	G	T
1	chr1:62257535:G:A	0	62257535	A	G
1	chr1:62257712:A:T	0	62257712	T	A
1	chr1:62257814:C:T	0	62257814	T	C
1	chr1:62257894:C:T	0	62257894	T	C
1	chr1:62258240:A:G	0	62258240	G	A
1	chr1:62258646:C:G	0	62258646	G	C
1	chr1:62258781:G:C	0	62258781	C	G
1	chr1:62258843:A:T	0	62258843	T	A
1	chr1:62259972:C:T	0	62259972	T	C
1	chr1:62260095:TCTC:T	0	62260095	T	TCTC
1	chr1:62260179:T:C	0	62260179	C	T
1	chr1:62260201:C:T	0	62260201	T	C
1	chr1:62260374:C:T	0	62260374	T	C
1	chr1:62260462:T:C	0	62260462	C	T
1	chr1:62261357:C:T	0	62261357	T	C
1	chr1:62261924:T:C	0	62261924	C	T
1	chr1:62262296:A:G	0	62262296	G	A
1	chr1:62262484:T:G	0	62262484	G	T
1	chr1:62262956:C:T	0	62262956	T	C
1	chr1:62263112:A:G	0	62263112	G	A
1	chr1:62263189:T:C	0	62263189	C	T
1	chr1:62263246:G:A	0	62263246	A	G
1	chr1:62263343:G:A	0	62263343	A	G
1	chr1:62263710:T:C	0	62263710	C	T
1	chr1:62263786:G:A	0	62263786	A	G
1	chr1:62264274:G:A	0	62264274	A	G
1	chr1:62264745:A:G	0	62264745	G	A
1	chr1:62264824:G:A	0	62264824	A	G
1	chr1:62264917:C:T	0	62264917	T	C
1	chr1:62265640:G:A	0	62265640	A	G
1	chr1:62265835:G:A	0	62265835	A	G
1	chr1:62266179:C:T	0	62266179	T	C
1	chr1:62266324:C:T	0	62266324	T	C
1	chr1:62266419:G:A	0	62266419	A	G
1	chr1:62266749:T:C	0	62266749	C	T
1	chr1:62267314:T:TG	0	62267314	TG	T
1	chr1:62267528:A:G	0	62267528	G	A
1	chr1:62268154:T:C	0	62268154	C	T
1	chr1:62268267:G:A	0	62268267	A	G
1	chr1:62268417:C:T	0	62268417	T	C
1	chr1:62268878:C:T	0	62268878	T	C
1	chr1:62268905:T:C	0	62268905	C	T
1	chr1:62269142:C:T	0	62269142	T	C
1	chr1:62269152:G:A	0	62269152	A	G
1	chr1:62269244:G:T	0	62269244	T	G
1	chr1:62269482:C:T	0	62269482	T	C
1	chr1:62269950:G:A	0	62269950	A	G
1	chr1:62270172:GATTTGGTTCTTCCAC:G	0	62270172	G	GATTTGGTTCTTCCAC
1	chr1:62270226:C:G	0	62270226	G	C
1	chr1:62270542:A:G	0	62270542	G	A
1	chr1:62270830:A:T	0	62270830	T	A
1	chr1:62271099:A:G	0	62271099	G	A
1	chr1:62271169:A:G	0	62271169	G	A
1	chr1:62271453:T:C	0	62271453	C	T
1	chr1:62272094:G:A	0	62272094	A	G
1	chr1:62272341:C:T	0	62272341	T	C
1	chr1:62272405:C:T	0	62272405	T	C
1	chr1:62272532:C:T	0	62272532	T	C
1	chr1:62272883:T:C	0	62272883	C	T
1	chr1:62273526:G:A	0	62273526	A	G
1	chr1:62274393:A:G	0	62274393	G	A
1	chr1:62274592:T:C	0	62274592	C	T
1	chr1:62274774:T:C	0	62274774	C	T
1	chr1:62274777:T:C	0	62274777	C	T
1	chr1:62275080:G:A	0	62275080	A	G
1	chr1:62275258:A:G	0	62275258	G	A
1	chr1:62275377:C:A	0	62275377	A	C
1	chr1:62275526:G:A	0	62275526	A	G
1	chr1:62275624:G:A	0	62275624	A	G
1	chr1:62275637:A:C	0	62275637	C	A
1	chr1:62276193:C:T	0	62276193	T	C
1	chr1:62276271:A:G	0	62276271	G	A
1	chr1:62276407:G:A	0	62276407	A	G
1	chr1:62276484:T:C	0	62276484	C	T
1	chr1:62276541:C:T	0	62276541	T	C
1	chr1:62276731:T:C	0	62276731	C	T
1	chr1:62277474:G:A	0	62277474	A	G
1	chr1:62277477:T:C	0	62277477	C	T
1	chr1:62277606:G:A	0	62277606	A	G
1	chr1:62277726:C:T	0	62277726	T	C
1	chr1:62278270:C:T	0	62278270	T	C
1	chr1:62278691:G:A	0	62278691	A	G
1	chr1:62279282:C:T	0	62279282	T	C
1	chr1:62279534:A:C	0	62279534	C	A
1	chr1:62279806:T:C	0	62279806	C	T
1	chr1:62279834:C:G	0	62279834	G	C
1	chr1:62280974:C:T	0	62280974	T	C
1	chr1:62284122:A:G	0	62284122	G	A
1	chr1:62284200:T:C	0	62284200	C	T
1	chr1:62284379:T:C	0	62284379	C	T
1	chr1:62284409:T:C	0	62284409	C	T
1	chr1:62284492:T:C	0	62284492	C	T
1	chr1:62284727:A:G	0	62284727	G	A
1	chr1:62284838:A:T	0	62284838	T	A
1	chr1:62285114:G:T	0	62285114	T	G
1	chr1:62285404:G:A	0	62285404	A	G
1	chr1:62286313:T:C	0	62286313	C	T
1	chr1:62286351:A:G	0	62286351	G	A
1	chr1:62286678:C:T	0	62286678	T	C
1	chr1:62286768:G:A	0	62286768	A	G
1	chr1:62286870:G:A	0	62286870	A	G
1	chr1:62287391:T:C	0	62287391	C	T
1	chr1:62287711:A:G	0	62287711	G	A
1	chr1:62288129:G:A	0	62288129	A	G
1	chr1:62288130:C:G	0	62288130	G	C
1	chr1:62288377:A:G	0	62288377	G	A
1	chr1:62288560:AG:A	0	62288560	A	AG
1	chr1:62289120:A:G	0	62289120	G	A
1	chr1:62289810:T:C	0	62289810	C	T
1	chr1:62290055:C:T	0	62290055	T	C
1	chr1:62290128:T:C	0	62290128	C	T
1	chr1:62290532:G:A	0	62290532	A	G
1	chr1:62290953:T:C	0	62290953	C	T
1	chr1:62291998:A:G	0	62291998	G	A
1	chr1:62292293:A:G	0	62292293	G	A
1	chr1:62292511:C:T	0	62292511	T	C
1	chr1:62292877:C:T	0	62292877	T	C
1	chr1:62293366:A:G	0	62293366	G	A
1	chr1:62293697:G:A	0	62293697	A	G
1	chr1:62293730:G:A	0	62293730	A	G
1	chr1:62294035:G:A	0	62294035	A	G
1	chr1:62294057:G:A	0	62294057	A	G
1	chr1:62294728:G:A	0	62294728	A	G
1	chr1:62295130:T:C	0	62295130	C	T
1	chr1:62295276:G:C	0	62295276	C	G
1	chr1:62295293:C:T	0	62295293	T	C
1	chr1:62295454:G:A	0	62295454	A	G
1	chr1:62295602:G:A	0	62295602	A	G
1	chr1:62295707:C:T	0	62295707	T	C
1	chr1:62295806:G:A	0	62295806	A	G
1	chr1:62295950:ACT:A	0	62295950	A	ACT
1	chr1:62295975:C:T	0	62295975	T	C
1	chr1:62296240:T:C	0	62296240	C	T
1	chr1:62296516:G:A	0	62296516	A	G
1	chr1:62296583:G:A	0	62296583	A	G
1	chr1:62296954:C:T	0	62296954	T	C
1	chr1:62298806:G:A	0	62298806	A	G
1	chr1:62298991:T:C	0	62298991	C	T
1	chr1:62299377:T:C	0	62299377	C	T
1	chr1:62299789:T:C	0	62299789	C	T
1	chr1:62300066:C:T	0	62300066	T	C
1	chr1:62300329:T:C	0	62300329	C	T
1	chr1:62300855:T:C	0	62300855	C	T
1	chr1:62300929:G:A	0	62300929	A	G
1	chr1:62301297:T:A	0	62301297	A	T
1	chr1:62301593:C:T	0	62301593	T	C
1	chr1:62301693:G:A	0	62301693	A	G
1	chr1:62302281:G:A	0	62302281	A	G
1	chr1:62302321:A:G	0	62302321	G	A
1	chr1:62302381:G:A	0	62302381	A	G
1	chr1:62302421:G:T	0	62302421	T	G
1	chr1:62302783:C:A	0	62302783	A	C
1	chr1:62304259:C:A	0	62304259	A	C
1	chr1:62305292:T:C	0	62305292	C	T
1	chr1:62305394:C:T	0	62305394	T	C
1	chr1:62305417:T:C	0	62305417	C	T
1	chr1:62305514:T:C	0	62305514	C	T
1	chr1:62305578:A:T	0	62305578	T	A
1	chr1:62305632:A:C	0	62305632	C	A
1	chr1:62305737:C:G	0	62305737	G	C
1	chr1:62305787:A:G	0	62305787	G	A
1	chr1:62306430:T:C	0	62306430	C	T
1	chr1:62306529:C:T	0	62306529	T	C
1	chr1:62306571:C:T	0	62306571	T	C
1	chr1:62306867:T:C	0	62306867	C	T
1	chr1:62306910:G:C	0	62306910	C	G
1	chr1:62307154:TG:T	0	62307154	T	TG
1	chr1:62307343:G:A	0	62307343	A	G
1	chr1:62307661:G:A	0	62307661	A	G
1	chr1:62307755:C:T	0	62307755	T	C
1	chr1:62308032:C:T	0	62308032	T	C
1	chr1:62308236:C:T	0	62308236	T	C
1	chr1:62308798:A:G	0	62308798	G	A
1	chr1:62308952:C:T	0	62308952	T	C
1	chr1:62309615:C:T	0	62309615	T	C
1	chr1:62310270:G:T	0	62310270	T	G
1	chr1:62310467:G:A	0	62310467	A	G
1	chr1:62310625:G:A	0	62310625	A	G
1	chr1:62311300:A:AC	0	62311300	AC	A
1	chr1:62311307:T:G	0	62311307	G	T
1	chr1:62312627:A:G	0	62312627	G	A
1	chr1:62312876:A:T	0	62312876	T	A
1	chr1:62312973:TTC:T	0	62312973	T	TTC
1	chr1:62313004:C:T	0	62313004	T	C
1	chr1:62313040:G:A	0	62313040	A	G
1	chr1:62313086:A:G	0	62313086	G	A
1	chr1:62313884:A:G	0	62313884	G	A
1	chr1:62315017:C:T	0	62315017	T	C
1	chr1:62316832:T:C	0	62316832	C	T
1	chr1:62317102:A:G	0	62317102	G	A
1	chr1:62317845:A:C	0	62317845	C	A
1	chr1:62318984:G:A	0	62318984	A	G
1	chr1:62320683:G:T	0	62320683	T	G
1	chr1:62321199:G:C	0	62321199	C	G
1	chr1:62322031:G:A	0	62322031	A	G
1	chr1:62322148:G:A	0	62322148	A	G
1	chr1:62322840:C:T	0	62322840	T	C
1	chr1:62324576:C:T	0	62324576	T	C
1	chr1:62324878:G:A	0	62324878	A	G
1	chr1:62325107:G:T	0	62325107	T	G
1	chr1:62325628:G:C	0	62325628	C	G
1	chr1:62328049:CA:C	0	62328049	C	CA
1	chr1:62328342:C:T	0	62328342	T	C
1	chr1:62329005:G:A	0	62329005	A	G
1	chr1:62331040:C:T	0	62331040	T	C
1	chr1:62331225:T:C	0	62331225	C	T
1	chr1:62332181:C:G	0	62332181	G	C
1	chr1:62332434:G:A	0	62332434	A	G
1	chr1:62332998:T:A	0	62332998	A	T
1	chr1:62333780:G:A	0	62333780	A	G
1	chr1:62333800:C:T	0	62333800	T	C
1	chr1:62334345:A:G	0	62334345	G	A
1	chr1:62335569:A:G	0	62335569	G	A
1	chr1:62335839:A:G	0	62335839	G	A
1	chr1:62336114:G:A	0	62336114	A	G
1	chr1:62336437:G:A	0	62336437	A	G
1	chr1:62337276:G:C	0	62337276	C	G
1	chr1:62337389:C:T	0	62337389	T	C
1	chr1:62337408:A:G	0	62337408	G	A
1	chr1:62337519:G:A	0	62337519	A	G
1	chr1:62338143:C:T	0	62338143	T	C
1	chr1:62338865:C:T	0	62338865	T	C
1	chr1:62338874:G:T	0	62338874	T	G
1	chr1:62339048:A:G	0	62339048	G	A
1	chr1:62339468:G:C	0	62339468	C	G
1	chr1:62339647:T:A	0	62339647	A	T
1	chr1:62340119:G:A	0	62340119	A	G
1	chr1:62340121:A:G	0	62340121	G	A
1	chr1:62341374:T:C	0	62341374	C	T
1	chr1:62341738:C:T	0	62341738	T	C
1	chr1:62341865:G:T	0	62341865	T	G
1	chr1:62342206:C:CT	0	62342206	CT	C
1	chr1:62343094:G:A	0	62343094	A	G
1	chr1:62343382:T:C	0	62343382	C	T
1	chr1:62343696:A:G	0	62343696	G	A
1	chr1:62345108:T:A	0	62345108	A	T
1	chr1:62346077:G:A	0	62346077	A	G
1	chr1:62347403:C:T	0	62347403	T	C
1	chr1:62347404:A:C	0	62347404	C	A
1	chr1:62348716:C:T	0	62348716	T	C
1	chr1:62348984:C:CAGAT	0	62348984	CAGAT	C
1	chr1:62350805:G:T	0	62350805	T	G
1	chr1:62351187:G:A	0	62351187	A	G
1	chr1:62352546:T:C	0	62352546	C	T
1	chr1:62353396:A:G	0	62353396	G	A
1	chr1:62353946:G:A	0	62353946	A	G
1	chr1:62354330:G:A	0	62354330	A	G
1	chr1:62354349:A:G	0	62354349	G	A
1	chr1:62357243:C:T	0	62357243	T	C
1	chr1:62357489:C:A	0	62357489	A	C
1	chr1:62357932:G:C	0	62357932	C	G
1	chr1:62358523:G:A	0	62358523	A	G
1	chr1:62358814:A:G	0	62358814	G	A
1	chr1:62359119:T:C	0	62359119	C	T
1	chr1:62359270:G:A	0	62359270	A	G
1	chr1:62359488:G:T	0	62359488	T	G
1	chr1:62360176:T:C	0	62360176	C	T
1	chr1:62360325:A:G	0	62360325	G	A
1	chr1:62360329:T:G	0	62360329	G	T
1	chr1:62360981:C:T	0	62360981	T	C
1	chr1:62363405:T:G	0	62363405	G	T
1	chr1:62367731:T:C	0	62367731	C	T
1	chr1:62367753:A:G	0	62367753	G	A
1	chr1:62367882:G:A	0	62367882	A	G
1	chr1:62368067:G:A	0	62368067	A	G
1	chr1:62368358:C:T	0	62368358	T	C
1	chr1:62368423:C:CT	0	62368423	CT	C
1	chr1:62369028:T:C	0	62369028	C	T
1	chr1:62369619:T:A	0	62369619	A	T
1	chr1:62369813:G:A	0	62369813	A	G
1	chr1:62369972:G:A	0	62369972	A	G
1	chr1:62370147:A:C	0	62370147	C	A
1	chr1:62370265:T:C	0	62370265	C	T
1	chr1:62370743:T:C	0	62370743	C	T
1	chr1:62371305:C:T	0	62371305	T	C
1	chr1:62373880:A:G	0	62373880	G	A
1	chr1:62373896:T:C	0	62373896	C	T
1	chr1:62374432:T:C	0	62374432	C	T
1	chr1:62374528:T:C	0	62374528	C	T
1	chr1:62375115:A:G	0	62375115	G	A
1	chr1:62375146:T:C	0	62375146	C	T
1	chr1:62375328:A:G	0	62375328	G	A
1	chr1:62375737:G:A	0	62375737	A	G
1	chr1:62376231:C:A	0	62376231	A	C
1	chr1:62376578:C:T	0	62376578	T	C
1	chr1:62377006:G:A	0	62377006	A	G
1	chr1:62377904:C:T	0	62377904	T	C
1	chr1:62378915:G:A	0	62378915	A	G
1	chr1:62379247:C:T	0	62379247	T	C
1	chr1:62380716:T:A	0	62380716	A	T
1	chr1:62380918:A:G	0	62380918	G	A
1	chr1:62381281:A:G	0	62381281	G	A
1	chr1:62382419:G:A	0	62382419	A	G
1	chr1:62382442:C:T	0	62382442	T	C
1	chr1:62383956:T:C	0	62383956	C	T
1	chr1:62384595:A:T	0	62384595	T	A
1	chr1:62386083:T:C	0	62386083	C	T
1	chr1:62386204:G:A	0	62386204	A	G
1	chr1:62386262:A:C	0	62386262	C	A
1	chr1:62386366:C:T	0	62386366	T	C
1	chr1:62387437:T:C	0	62387437	C	T
1	chr1:62387446:C:T	0	62387446	T	C
1	chr1:62387475:A:G	0	62387475	G	A
1	chr1:62387746:G:A	0	62387746	A	G
1	chr1:62388971:C:A	0	62388971	A	C
1	chr1:62389137:C:A	0	62389137	A	C
1	chr1:62389712:A:G	0	62389712	G	A
1	chr1:62389852:C:T	0	62389852	T	C
1	chr1:62390670:C:T	0	62390670	T	C
1	chr1:62391024:A:G	0	62391024	G	A
1	chr1:62391618:A:G	0	62391618	G	A
1	chr1:62391847:T:G	0	62391847	G	T
1	chr1:62392408:C:T	0	62392408	T	C
1	chr1:62392683:C:T	0	62392683	T	C
1	chr1:62392963:C:T	0	62392963	T	C
1	chr1:62393574:C:T	0	62393574	T	C
1	chr1:62394639:G:A	0	62394639	A	G
1	chr1:62395262:C:T	0	62395262	T	C
1	chr1:62396393:G:A	0	62396393	A	G
1	chr1:62396614:T:C	0	62396614	C	T
1	chr1:62397577:C:T	0	62397577	T	C
1	chr1:62398205:T:C	0	62398205	C	T
1	chr1:62398508:T:C	0	62398508	C	T
1	chr1:62401444:G:A	0	62401444	A	G
1	chr1:62401812:T:G	0	62401812	G	T
1	chr1:62402119:G:T	0	62402119	T	G
1	chr1:62402680:C:T	0	62402680	T	C
1	chr1:62403468:G:A	0	62403468	A	G
1	chr1:62403866:G:A	0	62403866	A	G
1	chr1:62405412:G:A	0	62405412	A	G
1	chr1:62405429:A:G	0	62405429	G	A
1	chr1:62406079:G:A	0	62406079	A	G
1	chr1:62407403:A:G	0	62407403	G	A
1	chr1:62407825:C:T	0	62407825	T	C
1	chr1:62407973:A:T	0	62407973	T	A
1	chr1:62408706:A:G	0	62408706	G	A
1	chr1:62409068:C:T	0	62409068	T	C
1	chr1:62409642:A:G	0	62409642	G	A
1	chr1:62412281:A:G	0	62412281	G	A
1	chr1:62415335:AAAG:A	0	62415335	A	AAAG
1	chr1:62415526:C:T	0	62415526	T	C
1	chr1:62415656:C:T	0	62415656	T	C
1	chr1:62416010:A:G	0	62416010	G	A
1	chr1:62416932:T:C	0	62416932	C	T
1	chr1:62419433:T:C	0	62419433	C	T
1	chr1:62420032:A:G	0	62420032	G	A
1	chr1:62421253:T:C	0	62421253	C	T
1	chr1:62421618:G:A	0	62421618	A	G
1	chr1:62424154:C:T	0	62424154	T	C
1	chr1:62425683:A:G	0	62425683	G	A
1	chr1:62425709:G:A	0	62425709	A	G
1	chr1:62426154:G:A	0	62426154	A	G
1	chr1:62426411:G:A	0	62426411	A	G
1	chr1:62426557:A:G	0	62426557	G	A
1	chr1:62427445:C:A	0	62427445	A	C
1	chr1:62427860:C:T	0	62427860	T	C
1	chr1:62429211:A:T	0	62429211	T	A
1	chr1:62430113:C:T	0	62430113	T	C
1	chr1:62430748:A:C	0	62430748	C	A
1	chr1:62432105:A:G	0	62432105	G	A
1	chr1:62432471:C:T	0	62432471	T	C
1	chr1:62432531:TTTTAGTGGAA:T	0	62432531	T	TTTTAGTGGAA
1	chr1:62432932:G:A	0	62432932	A	G
1	chr1:62432976:C:T	0	62432976	T	C
1	chr1:62433219:C:A	0	62433219	A	C
1	chr1:62433304:A:G	0	62433304	G	A
1	chr1:62433313:C:T	0	62433313	T	C
1	chr1:62433735:G:A	0	62433735	A	G
1	chr1:62434123:G:A	0	62434123	A	G
1	chr1:62434236:T:C	0	62434236	C	T
1	chr1:62435140:A:G	0	62435140	G	A
1	chr1:62435572:C:G	0	62435572	G	C
1	chr1:62436136:C:A	0	62436136	A	C
1	chr1:62437203:A:G	0	62437203	G	A
1	chr1:62437692:C:G	0	62437692	G	C
1	chr1:62437876:C:T	0	62437876	T	C
1	chr1:62438624:C:T	0	62438624	T	C
1	chr1:62439265:G:A	0	62439265	A	G
1	chr1:62440222:C:T	0	62440222	T	C
1	chr1:62440818:G:T	0	62440818	T	G
1	chr1:62440866:G:T	0	62440866	T	G
1	chr1:62441057:C:T	0	62441057	T	C
1	chr1:62441924:A:G	0	62441924	G	A
1	chr1:62442564:T:C	0	62442564	C	T
1	chr1:62442867:A:G	0	62442867	G	A
1	chr1:62445670:T:C	0	62445670	C	T
1	chr1:62446080:A:G	0	62446080	G	A
1	chr1:62446449:C:G	0	62446449	G	C
1	chr1:62446982:T:C	0	62446982	C	T
1	chr1:62447248:C:T	0	62447248	T	C
1	chr1:62448022:G:A	0	62448022	A	G
1	chr1:62449307:G:A	0	62449307	A	G
1	chr1:62449802:C:T	0	62449802	T	C
1	chr1:62451125:T:C	0	62451125	C	T
1	chr1:62452194:T:A	0	62452194	A	T
1	chr1:62452242:G:A	0	62452242	A	G
1	chr1:62454337:A:G	0	62454337	G	A
1	chr1:62454358:A:G	0	62454358	G	A
1	chr1:62455751:T:C	0	62455751	C	T
1	chr1:62455915:T:C	0	62455915	C	T
1	chr1:62456989:G:A	0	62456989	A	G
1	chr1:62458187:G:A	0	62458187	A	G
1	chr1:62458192:C:T	0	62458192	T	C
1	chr1:62458777:C:T	0	62458777	T	C
1	chr1:62460386:A:T	0	62460386	T	A
1	chr1:62462126:T:G	0	62462126	G	T
1	chr1:62462878:G:A	0	62462878	A	G
1	chr1:62464221:G:A	0	62464221	A	G
1	chr1:62464553:G:A	0	62464553	A	G
1	chr1:62465961:C:A	0	62465961	A	C
1	chr1:62468087:G:A	0	62468087	A	G
1	chr1:62468331:G:A	0	62468331	A	G
1	chr1:62468637:A:G	0	62468637	G	A
1	chr1:62469175:G:A	0	62469175	A	G
1	chr1:62471241:T:C	0	62471241	C	T
1	chr1:62474426:G:A	0	62474426	A	G
1	chr1:62478283:G:A	0	62478283	A	G
1	chr1:62478308:G:A	0	62478308	A	G
1	chr1:62479747:A:G	0	62479747	G	A
1	chr1:62479960:C:T	0	62479960	T	C
1	chr1:62484289:T:C	0	62484289	C	T
1	chr1:62485187:C:T	0	62485187	T	C
1	chr1:62489300:T:C	0	62489300	C	T
1	chr1:62490191:C:T	0	62490191	T	C
1	chr1:62491359:G:A	0	62491359	A	G
1	chr1:62491528:C:G	0	62491528	G	C
1	chr1:62492087:T:C	0	62492087	C	T
1	chr1:62492987:T:C	0	62492987	C	T
1	chr1:62494430:A:G	0	62494430	G	A
1	chr1:62494579:T:C	0	62494579	C	T
1	chr1:62494904:T:C	0	62494904	C	T
1	chr1:62497063:A:G	0	62497063	G	A
1	chr1:62498066:G:A	0	62498066	A	G
1	chr1:62498243:G:C	0	62498243	C	G
1	chr1:62502076:A:G	0	62502076	G	A
1	chr1:62502316:C:T	0	62502316	T	C
1	chr1:62503731:G:A	0	62503731	A	G
1	chr1:62503760:G:A	0	62503760	A	G
1	chr1:62504513:T:C	0	62504513	C	T
1	chr1:62505325:T:C	0	62505325	C	T
1	chr1:62508124:A:G	0	62508124	G	A
1	chr1:62508479:A:T	0	62508479	T	A
1	chr1:62508787:TTTAC:T	0	62508787	T	TTTAC
1	chr1:62508985:T:C	0	62508985	C	T
1	chr1:62511080:G:A	0	62511080	A	G
1	chr1:62511636:C:T	0	62511636	T	C
1	chr1:62511748:G:A	0	62511748	A	G
1	chr1:62514490:A:G	0	62514490	G	A
1	chr1:62514728:CACA:C	0	62514728	C	CACA
1	chr1:62514739:T:C	0	62514739	C	T
1	chr1:62514841:T:C	0	62514841	C	T
1	chr1:62514936:G:A	0	62514936	A	G
1	chr1:62515769:G:A	0	62515769	A	G
1	chr1:62517323:G:A	0	62517323	A	G
1	chr1:62518080:C:T	0	62518080	T	C
1	chr1:62519226:C:T	0	62519226	T	C
1	chr1:62520486:CAT:C	0	62520486	C	CAT
1	chr1:62521618:T:C	0	62521618	C	T
1	chr1:62523301:T:C	0	62523301	C	T
1	chr1:62524136:C:T	0	62524136	T	C
1	chr1:62525698:T:C	0	62525698	C	T
1	chr1:62526234:T:C	0	62526234	C	T
1	chr1:62527078:T:C	0	62527078	C	T
1	chr1:62527949:T:C	0	62527949	C	T
1	chr1:62529592:C:T	0	62529592	T	C
1	chr1:62530702:C:T	0	62530702	T	C
1	chr1:62531167:C:G	0	62531167	G	C
1	chr1:62531865:A:G	0	62531865	G	A
1	chr1:62532065:CAG:C	0	62532065	C	CAG
1	chr1:62535060:GC:G	0	62535060	G	GC
1	chr1:62536880:A:G	0	62536880	G	A
1	chr1:62540080:C:A	0	62540080	A	C
1	chr1:62540279:T:C	0	62540279	C	T
1	chr1:62540416:C:A	0	62540416	A	C
1	chr1:62540924:A:T	0	62540924	T	A
1	chr1:62541132:TGATTTCAGCTTTATAGAGGCTGAAGAC:T	0	62541132	T	TGATTTCAGCTTTATAGAGGCTGAAGAC
1	chr1:62541511:C:T	0	62541511	T	C
1	chr1:62541557:G:A	0	62541557	A	G
1	chr1:62544229:A:G	0	62544229	G	A
1	chr1:62544285:C:T	0	62544285	T	C
1	chr1:62544439:G:C	0	62544439	C	G
1	chr1:62546385:A:G	0	62546385	G	A
1	chr1:62546400:A:C	0	62546400	C	A
1	chr1:62547463:A:G	0	62547463	G	A
1	chr1:62547725:C:T	0	62547725	T	C
1	chr1:62548115:A:G	0	62548115	G	A
1	chr1:62549528:A:T	0	62549528	T	A
1	chr1:62553181:C:T	0	62553181	T	C
1	chr1:62554248:G:A	0	62554248	A	G
1	chr1:62555145:C:A	0	62555145	A	C
1	chr1:62556333:G:A	0	62556333	A	G
1	chr1:62560271:G:T	0	62560271	T	G
1	chr1:62560340:C:T	0	62560340	T	C
1	chr1:62560758:T:G	0	62560758	G	T
1	chr1:62562527:T:C	0	62562527	C	T
1	chr1:62565940:C:A	0	62565940	A	C
1	chr1:62565945:A:C	0	62565945	C	A
1	chr1:62566892:AACAG:A	0	62566892	A	AACAG
1	chr1:62568270:T:C	0	62568270	C	T
1	chr1:62568551:T:C	0	62568551	C	T
1	chr1:62570458:G:A	0	62570458	A	G
1	chr1:62571136:G:A	0	62571136	A	G
1	chr1:62573862:C:T	0	62573862	T	C
1	chr1:62576455:A:G	0	62576455	G	A
1	chr1:62577067:A:G	0	62577067	G	A
1	chr1:62580368:T:C	0	62580368	C	T
1	chr1:62580907:C:A	0	62580907	A	C
1	chr1:62582316:C:T	0	62582316	T	C
1	chr1:62582374:A:C	0	62582374	C	A
1	chr1:62584148:G:A	0	62584148	A	G
1	chr1:62584927:T:G	0	62584927	G	T
1	chr1:62586017:C:T	0	62586017	T	C
1	chr1:62586673:CTA:C	0	62586673	C	CTA
1	chr1:62589609:G:A	0	62589609	A	G
1	chr1:62589799:G:A	0	62589799	A	G
1	chr1:62590441:G:A	0	62590441	A	G
1	chr1:62590999:G:A	0	62590999	A	G
1	chr1:62594640:A:C	0	62594640	C	A
1	chr1:62602628:G:A	0	62602628	A	G
1	chr1:62603486:T:C	0	62603486	C	T
1	chr1:62604866:AGTTAATGTG:A	0	62604866	A	AGTTAATGTG
1	chr1:62607442:C:T	0	62607442	T	C
1	chr1:62608304:C:T	0	62608304	T	C
1	chr1:62608856:CTCAT:C	0	62608856	C	CTCAT
1	chr1:62610155:G:A	0	62610155	A	G
1	chr1:62617618:C:A	0	62617618	A	C
1	chr1:62618359:G:A	0	62618359	A	G
1	chr1:62619595:C:T	0	62619595	T	C
1	chr1:62620270:A:G	0	62620270	G	A
1	chr1:62620326:T:A	0	62620326	A	T
1	chr1:62623856:T:C	0	62623856	C	T
1	chr1:62625187:C:T	0	62625187	T	C
1	chr1:62625800:G:C	0	62625800	C	G
1	chr1:62626449:G:C	0	62626449	C	G
1	chr1:62627946:C:T	0	62627946	T	C
1	chr1:62627990:GT:G	0	62627990	G	GT
1	chr1:62628536:A:G	0	62628536	G	A
1	chr1:62629021:A:G	0	62629021	G	A
1	chr1:62630040:C:T	0	62630040	T	C
1	chr1:62632564:G:A	0	62632564	A	G
1	chr1:62632970:A:C	0	62632970	C	A
1	chr1:62633352:T:C	0	62633352	C	T
1	chr1:62633906:G:A	0	62633906	A	G
1	chr1:62635452:G:A	0	62635452	A	G
1	chr1:62637546:A:G	0	62637546	G	A
1	chr1:62639582:A:G	0	62639582	G	A
1	chr1:62639754:G:A	0	62639754	A	G
1	chr1:62639867:T:C	0	62639867	C	T
1	chr1:62640285:A:G	0	62640285	G	A
1	chr1:62641855:C:T	0	62641855	T	C
1	chr1:62642348:T:C	0	62642348	C	T
1	chr1:62642703:A:G	0	62642703	G	A
1	chr1:62643009:AAGGCCACAAG:A	0	62643009	A	AAGGCCACAAG
1	chr1:62646718:A:G	0	62646718	G	A
1	chr1:62646934:T:C	0	62646934	C	T
1	chr1:62647840:C:A	0	62647840	A	C
1	chr1:62648048:T:C	0	62648048	C	T
1	chr1:62650556:G:A	0	62650556	A	G
1	chr1:62651657:G:A	0	62651657	A	G
1	chr1:62652525:A:C	0	62652525	C	A
1	chr1:62653585:T:C	0	62653585	C	T
1	chr1:62654700:C:T	0	62654700	T	C
1	chr1:62658369:G:A	0	62658369	A	G
1	chr1:62662034:C:T	0	62662034	T	C
1	chr1:62662410:C:T	0	62662410	T	C
1	chr1:62662654:A:G	0	62662654	G	A
1	chr1:62663411:T:C	0	62663411	C	T
1	chr1:62664760:C:T	0	62664760	T	C
1	chr1:62665320:G:A	0	62665320	A	G
1	chr1:62667797:T:A	0	62667797	A	T
1	chr1:62668259:G:A	0	62668259	A	G
1	chr1:62669456:G:A	0	62669456	A	G
1	chr1:62670407:C:A	0	62670407	A	C
1	chr1:62674059:C:T	0	62674059	T	C
1	chr1:62676296:C:T	0	62676296	T	C
1	chr1:62678939:C:T	0	62678939	T	C
1	chr1:62679768:G:A	0	62679768	A	G
1	chr1:62683682:C:A	0	62683682	A	C
1	chr1:62687528:TCAGAA:T	0	62687528	T	TCAGAA
1	chr1:62688195:C:G	0	62688195	G	C
1	chr1:62689678:G:A	0	62689678	A	G
1	chr1:62690427:T:C	0	62690427	C	T
1	chr1:62691878:G:A	0	62691878	A	G
1	chr1:62693051:T:C	0	62693051	C	T
1	chr1:62693155:A:C	0	62693155	C	A
1	chr1:62693541:TA:T	0	62693541	T	TA
1	chr1:62693912:G:A	0	62693912	A	G
1	chr1:62694224:G:A	0	62694224	A	G
1	chr1:62694611:C:T	0	62694611	T	C
1	chr1:62695502:A:T	0	62695502	T	A
1	chr1:62697402:T:C	0	62697402	C	T
1	chr1:62698358:C:T	0	62698358	T	C
1	chr1:62699981:C:T	0	62699981	T	C
1	chr1:62700090:G:A	0	62700090	A	G
1	chr1:62701553:T:C	0	62701553	C	T
1	chr1:62702185:C:T	0	62702185	T	C
1	chr1:62703321:C:T	0	62703321	T	C
1	chr1:62704195:T:C	0	62704195	C	T
1	chr1:62704229:T:C	0	62704229	C	T
1	chr1:62704357:T:C	0	62704357	C	T
1	chr1:62705096:A:G	0	62705096	G	A
1	chr1:62705392:C:T	0	62705392	T	C
1	chr1:62705528:C:T	0	62705528	T	C
1	chr1:62705808:T:A	0	62705808	A	T
1	chr1:62707613:C:T	0	62707613	T	C
1	chr1:62708247:C:T	0	62708247	T	C
1	chr1:62710412:A:T	0	62710412	T	A
1	chr1:62711694:C:T	0	62711694	T	C
1	chr1:62713467:C:T	0	62713467	T	C
1	chr1:62713529:C:A	0	62713529	A	C
1	chr1:62713541:G:A	0	62713541	A	G
1	chr1:62713967:C:T	0	62713967	T	C
1	chr1:62714300:T:C	0	62714300	C	T
1	chr1:62714365:G:C	0	62714365	C	G
1	chr1:62714781:G:A	0	62714781	A	G
1	chr1:62715778:T:C	0	62715778	C	T
1	chr1:62715877:G:A	0	62715877	A	G
1	chr1:62716464:C:T	0	62716464	T	C
1	chr1:62717372:G:A	0	62717372	A	G
1	chr1:62717743:CCA:C	0	62717743	C	CCA
1	chr1:62718700:G:A	0	62718700	A	G
1	chr1:62719175:C:T	0	62719175	T	C
1	chr1:62720367:T:C	0	62720367	C	T
1	chr1:62722415:C:A	0	62722415	A	C
1	chr1:62722652:C:T	0	62722652	T	C
1	chr1:62722971:G:A	0	62722971	A	G
1	chr1:62723342:G:A	0	62723342	A	G
1	chr1:62723507:T:C	0	62723507	C	T
1	chr1:62723893:G:A	0	62723893	A	G
1	chr1:62725123:T:G	0	62725123	G	T
1	chr1:62725847:G:A	0	62725847	A	G
1	chr1:62726106:C:T	0	62726106	T	C
1	chr1:62726537:CT:C	0	62726537	C	CT
1	chr1:62727368:C:T	0	62727368	T	C
1	chr1:62727599:A:C	0	62727599	C	A
1	chr1:62728242:T:A	0	62728242	A	T
1	chr1:62728301:G:A	0	62728301	A	G
1	chr1:62728306:G:A	0	62728306	A	G
1	chr1:62728338:C:T	0	62728338	T	C
1	chr1:62728547:CAT:C	0	62728547	C	CAT
1	chr1:62728596:C:A	0	62728596	A	C
1	chr1:62728920:C:T	0	62728920	T	C
1	chr1:62728979:G:A	0	62728979	A	G
1	chr1:62729989:C:T	0	62729989	T	C
1	chr1:62731143:C:T	0	62731143	T	C
1	chr1:62731316:C:T	0	62731316	T	C
1	chr1:62731481:G:C	0	62731481	C	G
1	chr1:62731873:G:A	0	62731873	A	G
1	chr1:62732281:G:A	0	62732281	A	G
1	chr1:62732881:T:TC	0	62732881	TC	T
1	chr1:62733420:G:C	0	62733420	C	G
1	chr1:62733601:C:T	0	62733601	T	C
1	chr1:62733679:A:T	0	62733679	T	A
1	chr1:62733681:T:G	0	62733681	G	T
1	chr1:62733706:T:C	0	62733706	C	T
1	chr1:62734265:G:T	0	62734265	T	G
1	chr1:62734645:G:A	0	62734645	A	G
1	chr1:62734678:A:G	0	62734678	G	A
1	chr1:62735769:G:A	0	62735769	A	G
1	chr1:62735867:T:A	0	62735867	A	T
1	chr1:62735906:A:G	0	62735906	G	A
1	chr1:62736790:G:A	0	62736790	A	G
1	chr1:62736922:G:A	0	62736922	A	G
1	chr1:62736973:G:A	0	62736973	A	G
1	chr1:62737340:A:T	0	62737340	T	A
1	chr1:62737550:T:C	0	62737550	C	T
1	chr1:62737728:AT:A	0	62737728	A	AT
1	chr1:62737950:T:A	0	62737950	A	T
1	chr1:62738235:G:A	0	62738235	A	G
1	chr1:62738693:T:C	0	62738693	C	T
1	chr1:62740556:C:T	0	62740556	T	C
1	chr1:62742624:C:A	0	62742624	A	C
1	chr1:62743628:T:C	0	62743628	C	T
1	chr1:62744078:T:A	0	62744078	A	T
1	chr1:62745143:G:A	0	62745143	A	G
1	chr1:62746035:T:C	0	62746035	C	T
1	chr1:62746055:C:T	0	62746055	T	C
1	chr1:62746239:T:C	0	62746239	C	T
1	chr1:62746576:G:C	0	62746576	C	G
1	chr1:62747008:C:T	0	62747008	T	C
1	chr1:62747349:C:T	0	62747349	T	C
1	chr1:62747351:A:G	0	62747351	G	A
1	chr1:62748476:C:T	0	62748476	T	C
1	chr1:62748693:T:A	0	62748693	A	T
1	chr1:62748859:T:A	0	62748859	A	T
1	chr1:62749346:C:T	0	62749346	T	C
1	chr1:62749539:A:G	0	62749539	G	A
1	chr1:62749542:T:C	0	62749542	C	T
1	chr1:62750247:T:G	0	62750247	G	T
1	chr1:62751832:A:C	0	62751832	C	A
1	chr1:62753106:A:C	0	62753106	C	A
1	chr1:62753459:C:T	0	62753459	T	C
1	chr1:62753515:C:T	0	62753515	T	C
1	chr1:62753684:A:T	0	62753684	T	A
1	chr1:62753743:G:C	0	62753743	C	G
1	chr1:62754277:G:A	0	62754277	A	G
1	chr1:62755084:G:A	0	62755084	A	G
1	chr1:62755108:T:C	0	62755108	C	T
1	chr1:62755496:G:A	0	62755496	A	G
1	chr1:62755520:T:C	0	62755520	C	T
1	chr1:62755836:C:T	0	62755836	T	C
1	chr1:62756495:C:A	0	62756495	A	C
1	chr1:62757051:A:G	0	62757051	G	A
1	chr1:62757280:G:A	0	62757280	A	G
1	chr1:62757361:C:T	0	62757361	T	C
1	chr1:62758431:T:C	0	62758431	C	T
1	chr1:62759440:T:C	0	62759440	C	T
1	chr1:62759584:A:G	0	62759584	G	A
1	chr1:62759727:A:G	0	62759727	G	A
1	chr1:62759780:C:G	0	62759780	G	C
1	chr1:62760152:C:T	0	62760152	T	C
1	chr1:62760475:T:TAA	0	62760475	TAA	T
1	chr1:62761083:A:C	0	62761083	C	A
1	chr1:62761087:G:A	0	62761087	A	G
1	chr1:62761091:T:C	0	62761091	C	T
1	chr1:62761709:C:T	0	62761709	T	C
1	chr1:62762493:G:GT	0	62762493	GT	G
1	chr1:62762608:T:C	0	62762608	C	T
1	chr1:62762771:A:T	0	62762771	T	A
1	chr1:62763157:G:A	0	62763157	A	G
1	chr1:62763202:C:G	0	62763202	G	C
1	chr1:62764464:A:G	0	62764464	G	A
1	chr1:62765214:G:A	0	62765214	A	G
1	chr1:62765246:T:A	0	62765246	A	T
1	chr1:62765566:TTAC:T	0	62765566	T	TTAC
1	chr1:62765639:A:C	0	62765639	C	A
1	chr1:62765730:G:T	0	62765730	T	G
1	chr1:62766097:A:G	0	62766097	G	A
1	chr1:62767706:C:T	0	62767706	T	C
1	chr1:62768802:T:C	0	62768802	C	T
1	chr1:62769677:A:G	0	62769677	G	A
1	chr1:62770471:C:T	0	62770471	T	C
1	chr1:62773525:C:T	0	62773525	T	C
1	chr1:62773876:ATTCAAGGGCTC:A	0	62773876	A	ATTCAAGGGCTC
1	chr1:62774160:G:A	0	62774160	A	G
1	chr1:62774854:T:A	0	62774854	A	T
1	chr1:62774958:G:C	0	62774958	C	G
1	chr1:62776025:C:T	0	62776025	T	C
1	chr1:62776513:G:A	0	62776513	A	G
1	chr1:62778707:A:G	0	62778707	G	A
1	chr1:62780875:G:A	0	62780875	A	G
1	chr1:62781371:C:T	0	62781371	T	C
1	chr1:62781701:C:T	0	62781701	T	C
1	chr1:62781780:C:T	0	62781780	T	C
1	chr1:62782409:A:G	0	62782409	G	A
1	chr1:62783004:G:C	0	62783004	C	G
1	chr1:62783302:G:A	0	62783302	A	G
1	chr1:62784304:A:G	0	62784304	G	A
1	chr1:62784595:C:T	0	62784595	T	C
1	chr1:62786543:AC:A	0	62786543	A	AC
1	chr1:62787095:C:T	0	62787095	T	C
1	chr1:62787158:G:A	0	62787158	A	G
1	chr1:62787343:T:C	0	62787343	C	T
1	chr1:62790022:C:T	0	62790022	T	C
1	chr1:62791494:A:G	0	62791494	G	A
1	chr1:62791556:T:C	0	62791556	C	T
1	chr1:62792323:A:G	0	62792323	G	A
1	chr1:62792979:C:T	0	62792979	T	C
1	chr1:62795685:C:T	0	62795685	T	C
1	chr1:62797311:A:G	0	62797311	G	A
1	chr1:62797335:C:T	0	62797335	T	C
1	chr1:62799494:G:C	0	62799494	C	G
1	chr1:62799852:G:A	0	62799852	A	G
1	chr1:62801038:A:G	0	62801038	G	A
1	chr1:62801049:G:A	0	62801049	A	G
1	chr1:62801139:G:A	0	62801139	A	G
1	chr1:62802560:A:G	0	62802560	G	A
1	chr1:62803115:T:C	0	62803115	C	T
1	chr1:62803318:A:G	0	62803318	G	A
1	chr1:62803567:T:G	0	62803567	G	T
1	chr1:62803909:A:G	0	62803909	G	A
1	chr1:62804247:T:C	0	62804247	C	T
1	chr1:62805101:C:T	0	62805101	T	C
1	chr1:62805339:T:C	0	62805339	C	T
1	chr1:62806467:G:A	0	62806467	A	G
1	chr1:62806788:T:A	0	62806788	A	T
1	chr1:62807723:G:A	0	62807723	A	G
1	chr1:62807858:C:T	0	62807858	T	C
1	chr1:62808188:C:G	0	62808188	G	C
1	chr1:62808632:A:T	0	62808632	T	A
1	chr1:62808867:T:C	0	62808867	C	T
1	chr1:62811233:G:A	0	62811233	A	G
1	chr1:62811426:C:T	0	62811426	T	C
1	chr1:62811788:A:G	0	62811788	G	A
1	chr1:62812209:G:A	0	62812209	A	G
1	chr1:62812321:A:G	0	62812321	G	A
1	chr1:62812347:G:A	0	62812347	A	G
1	chr1:62812878:C:T	0	62812878	T	C
1	chr1:62813424:T:C	0	62813424	C	T
1	chr1:62813978:G:A	0	62813978	A	G
1	chr1:62815428:A:G	0	62815428	G	A
1	chr1:62815748:G:A	0	62815748	A	G
1	chr1:62815809:C:T	0	62815809	T	C
1	chr1:62817334:C:T	0	62817334	T	C
1	chr1:62817481:GA:G	0	62817481	G	GA
1	chr1:62817783:A:G	0	62817783	G	A
1	chr1:62817845:A:G	0	62817845	G	A
1	chr1:62817875:A:G	0	62817875	G	A
1	chr1:62818249:C:T	0	62818249	T	C
1	chr1:62818466:G:C	0	62818466	C	G
1	chr1:62818783:A:G	0	62818783	G	A
1	chr1:62819362:T:C	0	62819362	C	T
1	chr1:62820551:T:C	0	62820551	C	T
1	chr1:62820576:A:G	0	62820576	G	A
1	chr1:62821867:T:A	0	62821867	A	T
1	chr1:62821937:C:G	0	62821937	G	C
1	chr1:62823261:C:T	0	62823261	T	C
1	chr1:62824314:A:G	0	62824314	G	A
1	chr1:62824457:G:A	0	62824457	A	G
1	chr1:62824892:G:C	0	62824892	C	G
1	chr1:62825003:C:A	0	62825003	A	C
1	chr1:62825271:C:T	0	62825271	T	C
1	chr1:62827199:C:G	0	62827199	G	C
1	chr1:62827786:T:C	0	62827786	C	T
1	chr1:62827807:T:TC	0	62827807	TC	T
1	chr1:62828034:C:T	0	62828034	T	C
1	chr1:62828183:T:A	0	62828183	A	T
1	chr1:62828279:T:C	0	62828279	C	T
1	chr1:62829364:G:A	0	62829364	A	G
1	chr1:62829519:C:T	0	62829519	T	C
1	chr1:62829701:G:A	0	62829701	A	G
1	chr1:62831090:C:T	0	62831090	T	C
1	chr1:62831444:A:G	0	62831444	G	A
1	chr1:62833095:T:A	0	62833095	A	T
1	chr1:62835981:G:A	0	62835981	A	G
1	chr1:62836820:C:T	0	62836820	T	C
1	chr1:62837115:A:G	0	62837115	G	A
1	chr1:62837624:G:T	0	62837624	T	G
1	chr1:62837769:A:G	0	62837769	G	A
1	chr1:62837928:T:C	0	62837928	C	T
1	chr1:62838174:C:T	0	62838174	T	C
1	chr1:62838651:G:A	0	62838651	A	G
1	chr1:62838720:C:T	0	62838720	T	C
1	chr1:62839848:C:G	0	62839848	G	C
1	chr1:62840561:T:G	0	62840561	G	T
1	chr1:62840983:G:A	0	62840983	A	G
1	chr1:62841289:C:T	0	62841289	T	C
1	chr1:62841713:T:C	0	62841713	C	T
1	chr1:62843657:G:A	0	62843657	A	G
1	chr1:62843681:G:A	0	62843681	A	G
1	chr1:62844156:T:TG	0	62844156	TG	T
1	chr1:62844194:A:G	0	62844194	G	A
1	chr1:62844526:C:T	0	62844526	T	C
1	chr1:62846102:T:C	0	62846102	C	T
1	chr1:62847648:T:C	0	62847648	C	T
1	chr1:62849786:C:T	0	62849786	T	C
1	chr1:62849801:A:G	0	62849801	G	A
1	chr1:62850012:T:C	0	62850012	C	T
1	chr1:62850077:G:A	0	62850077	A	G
1	chr1:62851169:C:G	0	62851169	G	C
1	chr1:62852531:T:C	0	62852531	C	T
1	chr1:62853915:G:A	0	62853915	A	G
1	chr1:62854650:T:C	0	62854650	C	T
1	chr1:62856890:A:G	0	62856890	G	A
1	chr1:62857072:C:T	0	62857072	T	C
1	chr1:62857413:G:A	0	62857413	A	G
1	chr1:62859046:T:A	0	62859046	A	T
1	chr1:62860283:T:G	0	62860283	G	T
1	chr1:62860645:C:A	0	62860645	A	C
1	chr1:62861764:T:A	0	62861764	A	T
1	chr1:62862187:G:A	0	62862187	A	G
1	chr1:62862408:T:C	0	62862408	C	T
1	chr1:62863117:T:C	0	62863117	C	T
1	chr1:62863273:T:C	0	62863273	C	T
1	chr1:62863380:T:C	0	62863380	C	T
1	chr1:62863788:G:A	0	62863788	A	G
1	chr1:62864546:G:A	0	62864546	A	G
1	chr1:62865403:G:C	0	62865403	C	G
1	chr1:62865621:T:G	0	62865621	G	T
1	chr1:62866019:TA:T	0	62866019	T	TA
1	chr1:62866193:C:T	0	62866193	T	C
1	chr1:62866234:A:C	0	62866234	C	A
1	chr1:62866524:A:C	0	62866524	C	A
1	chr1:62866856:ATC:A	0	62866856	A	ATC
1	chr1:62866953:G:A	0	62866953	A	G
1	chr1:62867539:C:T	0	62867539	T	C
1	chr1:62867652:T:C	0	62867652	C	T
1	chr1:62867760:T:A	0	62867760	A	T
1	chr1:62868437:G:A	0	62868437	A	G
1	chr1:62868614:G:A	0	62868614	A	G
1	chr1:62870392:A:G	0	62870392	G	A
1	chr1:62870957:C:T	0	62870957	T	C
1	chr1:62871663:G:A	0	62871663	A	G
1	chr1:62872515:T:G	0	62872515	G	T
1	chr1:62873126:A:G	0	62873126	G	A
1	chr1:62873985:G:A	0	62873985	A	G
1	chr1:62875174:C:T	0	62875174	T	C
1	chr1:62875610:G:A	0	62875610	A	G
1	chr1:62876535:A:G	0	62876535	G	A
1	chr1:62877305:C:T	0	62877305	T	C
1	chr1:62877674:C:A	0	62877674	A	C
1	chr1:62877966:C:A	0	62877966	A	C
1	chr1:62878503:G:A	0	62878503	A	G
1	chr1:62878769:A:T	0	62878769	T	A
1	chr1:62878835:A:G	0	62878835	G	A
1	chr1:62880316:A:T	0	62880316	T	A
1	chr1:62880901:C:T	0	62880901	T	C
1	chr1:62881532:C:G	0	62881532	G	C
1	chr1:62882427:T:A	0	62882427	A	T
1	chr1:62882885:A:T	0	62882885	T	A
1	chr1:62884362:C:T	0	62884362	T	C
1	chr1:62885930:T:C	0	62885930	C	T
1	chr1:62887038:C:T	0	62887038	T	C
1	chr1:62887759:G:T	0	62887759	T	G
1	chr1:62889202:C:T	0	62889202	T	C
1	chr1:62889301:G:A	0	62889301	A	G
1	chr1:62889656:C:T	0	62889656	T	C
1	chr1:62893145:C:T	0	62893145	T	C
1	chr1:62893889:A:G	0	62893889	G	A
1	chr1:62894135:A:G	0	62894135	G	A
1	chr1:62894308:T:C	0	62894308	C	T
1	chr1:62895453:G:A	0	62895453	A	G
1	chr1:62897139:GGGAAAGATATAAAGAT:G	0	62897139	G	GGGAAAGATATAAAGAT
1	chr1:62897254:C:T	0	62897254	T	C
1	chr1:62898408:A:C	0	62898408	C	A
1	chr1:62898699:G:C	0	62898699	C	G
1	chr1:62899862:A:G	0	62899862	G	A
1	chr1:62900452:A:G	0	62900452	G	A
1	chr1:62900466:G:A	0	62900466	A	G
1	chr1:62901125:T:C	0	62901125	C	T
1	chr1:62902316:C:T	0	62902316	T	C
1	chr1:62902647:A:C	0	62902647	C	A
1	chr1:62902877:C:T	0	62902877	T	C
1	chr1:62902944:C:T	0	62902944	T	C
1	chr1:62903005:A:G	0	62903005	G	A
1	chr1:62903771:C:T	0	62903771	T	C
1	chr1:62906221:A:G	0	62906221	G	A
1	chr1:62906231:C:A	0	62906231	A	C
1	chr1:62906722:T:C	0	62906722	C	T
1	chr1:62906846:G:C	0	62906846	C	G
1	chr1:62908246:A:G	0	62908246	G	A
1	chr1:62909445:T:C	0	62909445	C	T
1	chr1:62910733:A:C	0	62910733	C	A
1	chr1:62910750:ACCTTGGCACTCTATTC:A	0	62910750	A	ACCTTGGCACTCTATTC
1	chr1:62916070:A:G	0	62916070	G	A
1	chr1:62916353:G:A	0	62916353	A	G
1	chr1:62918617:A:T	0	62918617	T	A
1	chr1:62918621:T:G	0	62918621	G	T
1	chr1:62920773:A:T	0	62920773	T	A
1	chr1:62921223:C:T	0	62921223	T	C
1	chr1:62921287:A:G	0	62921287	G	A
1	chr1:62922137:G:A	0	62922137	A	G
1	chr1:62922777:G:A	0	62922777	A	G
1	chr1:62923073:G:A	0	62923073	A	G
1	chr1:62923385:G:A	0	62923385	A	G
1	chr1:62923939:A:G	0	62923939	G	A
1	chr1:62924229:G:A	0	62924229	A	G
1	chr1:62924528:T:C	0	62924528	C	T
1	chr1:62925843:T:C	0	62925843	C	T
1	chr1:62926512:T:G	0	62926512	G	T
1	chr1:62926795:G:A	0	62926795	A	G
1	chr1:62926994:G:A	0	62926994	A	G
1	chr1:62927047:T:A	0	62927047	A	T
1	chr1:62927825:G:A	0	62927825	A	G
1	chr1:62929638:G:C	0	62929638	C	G
1	chr1:62929969:C:A	0	62929969	A	C
1	chr1:62930083:TCTA:T	0	62930083	T	TCTA
1	chr1:62930550:G:A	0	62930550	A	G
1	chr1:62930619:G:A	0	62930619	A	G
1	chr1:62930671:C:T	0	62930671	T	C
1	chr1:62932590:C:A	0	62932590	A	C
1	chr1:62932635:C:A	0	62932635	A	C
1	chr1:62932833:G:A	0	62932833	A	G
1	chr1:62933754:G:A	0	62933754	A	G
1	chr1:62934014:G:T	0	62934014	T	G
1	chr1:62934167:G:T	0	62934167	T	G
1	chr1:62934258:G:C	0	62934258	C	G
1	chr1:62935578:T:C	0	62935578	C	T
1	chr1:62935583:A:T	0	62935583	T	A
1	chr1:62935961:T:C	0	62935961	C	T
1	chr1:62936274:T:C	0	62936274	C	T
1	chr1:62936495:ATG:A	0	62936495	A	ATG
1	chr1:62936807:A:G	0	62936807	G	A
1	chr1:62937349:A:G	0	62937349	G	A
1	chr1:62939018:A:G	0	62939018	G	A
1	chr1:62939031:A:G	0	62939031	G	A
1	chr1:62940214:C:T	0	62940214	T	C
1	chr1:62940986:T:G	0	62940986	G	T
1	chr1:62941307:G:A	0	62941307	A	G
1	chr1:62944136:T:C	0	62944136	C	T
1	chr1:62944232:A:AC	0	62944232	AC	A
1	chr1:62944304:TA:T	0	62944304	T	TA
1	chr1:62944733:GT:G	0	62944733	G	GT
1	chr1:62944948:A:G	0	62944948	G	A
1	chr1:62945207:TTC:T	0	62945207	T	TTC
1	chr1:62945210:C:A	0	62945210	A	C
1	chr1:62945637:A:G	0	62945637	G	A
1	chr1:62946268:T:C	0	62946268	C	T
1	chr1:62946766:G:T	0	62946766	T	G
1	chr1:62946927:C:T	0	62946927	T	C
1	chr1:62947132:C:T	0	62947132	T	C
1	chr1:62947391:C:G	0	62947391	G	C
1	chr1:62948274:A:T	0	62948274	T	A
1	chr1:62948473:G:T	0	62948473	T	G
1	chr1:62948533:C:T	0	62948533	T	C
1	chr1:62948535:C:T	0	62948535	T	C
1	chr1:62948574:TG:T	0	62948574	T	TG
1	chr1:62948730:G:A	0	62948730	A	G
1	chr1:62949099:G:A	0	62949099	A	G
1	chr1:62949262:C:T	0	62949262	T	C
1	chr1:62949358:A:C	0	62949358	C	A
1	chr1:62949738:G:A	0	62949738	A	G
1	chr1:62950291:A:G	0	62950291	G	A
1	chr1:62950558:CAA:C	0	62950558	C	CAA
1	chr1:62951439:G:A	0	62951439	A	G
1	chr1:62951896:T:C	0	62951896	C	T
1	chr1:62952179:G:A	0	62952179	A	G
1	chr1:62952230:A:G	0	62952230	G	A
1	chr1:62952679:T:A	0	62952679	A	T
1	chr1:62953353:A:G	0	62953353	G	A
1	chr1:62953419:C:T	0	62953419	T	C
1	chr1:62957239:T:C	0	62957239	C	T
1	chr1:62959024:G:A	0	62959024	A	G
1	chr1:62960315:T:C	0	62960315	C	T
1	chr1:62961604:A:G	0	62961604	G	A
1	chr1:62964256:C:G	0	62964256	G	C
1	chr1:62964670:A:G	0	62964670	G	A
1	chr1:62964865:C:T	0	62964865	T	C
1	chr1:62964976:G:A	0	62964976	A	G
1	chr1:62965538:G:T	0	62965538	T	G
1	chr1:62965899:T:C	0	62965899	C	T
1	chr1:62966188:G:A	0	62966188	A	G
1	chr1:62967025:A:G	0	62967025	G	A
1	chr1:62967045:T:C	0	62967045	C	T
1	chr1:62967343:T:A	0	62967343	A	T
1	chr1:62967366:C:T	0	62967366	T	C
1	chr1:62967764:C:T	0	62967764	T	C
1	chr1:62971179:G:A	0	62971179	A	G
1	chr1:62971711:C:A	0	62971711	A	C
1	chr1:62972842:A:G	0	62972842	G	A
1	chr1:62973913:C:T	0	62973913	T	C
1	chr1:62974167:G:A	0	62974167	A	G
1	chr1:62975126:G:A	0	62975126	A	G
1	chr1:62976090:A:G	0	62976090	G	A
1	chr1:62977798:A:G	0	62977798	G	A
1	chr1:62979066:G:A	0	62979066	A	G
1	chr1:62979426:C:G	0	62979426	G	C
1	chr1:62979682:C:T	0	62979682	T	C
1	chr1:62980840:A:G	0	62980840	G	A
1	chr1:62981083:T:G	0	62981083	G	T
1	chr1:62981186:A:G	0	62981186	G	A
1	chr1:62983146:T:C	0	62983146	C	T
1	chr1:62983329:T:C	0	62983329	C	T
1	chr1:62983692:T:C	0	62983692	C	T
1	chr1:62984144:G:A	0	62984144	A	G
1	chr1:62984682:T:C	0	62984682	C	T
1	chr1:62986405:G:A	0	62986405	A	G
1	chr1:62986692:C:T	0	62986692	T	C
1	chr1:62986748:T:C	0	62986748	C	T
1	chr1:62987061:G:A	0	62987061	A	G
1	chr1:62987118:T:C	0	62987118	C	T
1	chr1:62987725:C:T	0	62987725	T	C
1	chr1:62987835:T:C	0	62987835	C	T
1	chr1:62987907:C:T	0	62987907	T	C
1	chr1:62987931:C:T	0	62987931	T	C
1	chr1:62987963:G:T	0	62987963	T	G
1	chr1:62988006:T:C	0	62988006	C	T
1	chr1:62988491:A:G	0	62988491	G	A
1	chr1:62988539:A:G	0	62988539	G	A
1	chr1:62988926:C:T	0	62988926	T	C
1	chr1:62989060:G:A	0	62989060	A	G
1	chr1:62989418:G:C	0	62989418	C	G
1	chr1:62989742:T:C	0	62989742	C	T
1	chr1:62989918:A:C	0	62989918	C	A
1	chr1:62990155:G:A	0	62990155	A	G
1	chr1:62990562:G:A	0	62990562	A	G
1	chr1:62990859:T:C	0	62990859	C	T
1	chr1:62991588:C:T	0	62991588	T	C
1	chr1:62991670:C:G	0	62991670	G	C
1	chr1:62991789:T:A	0	62991789	A	T
1	chr1:62991790:A:T	0	62991790	T	A
1	chr1:62991919:A:G	0	62991919	G	A
1	chr1:62992195:C:A	0	62992195	A	C
1	chr1:62992403:C:T	0	62992403	T	C
1	chr1:62993174:C:T	0	62993174	T	C
1	chr1:62993577:A:G	0	62993577	G	A
1	chr1:62993681:A:G	0	62993681	G	A
1	chr1:62993815:G:A	0	62993815	A	G
1	chr1:62994143:G:A	0	62994143	A	G
1	chr1:62994356:T:C	0	62994356	C	T
1	chr1:62994424:G:T	0	62994424	T	G
1	chr1:62994981:A:T	0	62994981	T	A
1	chr1:62995710:G:A	0	62995710	A	G
1	chr1:62996151:C:T	0	62996151	T	C
1	chr1:62996661:A:G	0	62996661	G	A
1	chr1:62999816:C:T	0	62999816	T	C
1	chr1:63000032:G:A	0	63000032	A	G
1	chr1:63000037:C:T	0	63000037	T	C
1	chr1:63000092:G:A	0	63000092	A	G
1	chr1:63000321:G:A	0	63000321	A	G
1	chr1:63000751:C:G	0	63000751	G	C
1	chr1:63000984:A:G	0	63000984	G	A
1	chr1:63001210:G:A	0	63001210	A	G
1	chr1:63001637:G:T	0	63001637	T	G
1	chr1:63001717:T:C	0	63001717	C	T
1	chr1:63001924:G:T	0	63001924	T	G
1	chr1:63003322:T:C	0	63003322	C	T
1	chr1:63003440:A:G	0	63003440	G	A
1	chr1:63003772:T:C	0	63003772	C	T
1	chr1:63004483:G:T	0	63004483	T	G
1	chr1:63004618:A:G	0	63004618	G	A
1	chr1:63004625:G:T	0	63004625	T	G
1	chr1:63004848:T:C	0	63004848	C	T
1	chr1:63005090:T:C	0	63005090	C	T
1	chr1:63005157:A:G	0	63005157	G	A
1	chr1:63005584:C:T	0	63005584	T	C
1	chr1:63005727:A:G	0	63005727	G	A
1	chr1:63005957:A:G	0	63005957	G	A
1	chr1:63006092:A:G	0	63006092	G	A
1	chr1:63006432:T:C	0	63006432	C	T
1	chr1:63006705:C:T	0	63006705	T	C
1	chr1:63006835:A:T	0	63006835	T	A
1	chr1:63006873:A:G	0	63006873	G	A
1	chr1:63006950:T:C	0	63006950	C	T
1	chr1:63007176:T:C	0	63007176	C	T
1	chr1:63007197:G:A	0	63007197	A	G
1	chr1:63007286:G:A	0	63007286	A	G
1	chr1:63007401:C:T	0	63007401	T	C
1	chr1:63007576:C:T	0	63007576	T	C
1	chr1:63007702:G:T	0	63007702	T	G
1	chr1:63008271:G:A	0	63008271	A	G
1	chr1:63008565:G:A	0	63008565	A	G
1	chr1:63010008:A:G	0	63010008	G	A
1	chr1:63010158:C:T	0	63010158	T	C
1	chr1:63010339:C:T	0	63010339	T	C
1	chr1:63010773:A:C	0	63010773	C	A
1	chr1:63011116:G:T	0	63011116	T	G
1	chr1:63011125:T:C	0	63011125	C	T
1	chr1:63011881:T:C	0	63011881	C	T
1	chr1:63012229:T:C	0	63012229	C	T
1	chr1:63012230:G:T	0	63012230	T	G
1	chr1:63012267:C:T	0	63012267	T	C
1	chr1:63012398:T:C	0	63012398	C	T
1	chr1:63012687:G:A	0	63012687	A	G
1	chr1:63012866:A:C	0	63012866	C	A
1	chr1:63013243:C:G	0	63013243	G	C
1	chr1:63013491:G:A	0	63013491	A	G
1	chr1:63013497:G:A	0	63013497	A	G
1	chr1:63014009:C:T	0	63014009	T	C
1	chr1:63014042:G:GCTA	0	63014042	GCTA	G
1	chr1:63014281:TC:T	0	63014281	T	TC
1	chr1:63014333:T:C	0	63014333	C	T
1	chr1:63014775:G:A	0	63014775	A	G
1	chr1:63014841:T:C	0	63014841	C	T
1	chr1:63014941:C:T	0	63014941	T	C
1	chr1:63015144:C:T	0	63015144	T	C
1	chr1:63015147:A:G	0	63015147	G	A
1	chr1:63015757:T:C	0	63015757	C	T
1	chr1:63016207:C:T	0	63016207	T	C
1	chr1:63016354:G:A	0	63016354	A	G
1	chr1:63016912:G:A	0	63016912	A	G
1	chr1:63017080:T:C	0	63017080	C	T
1	chr1:63017274:T:A	0	63017274	A	T
1	chr1:63017362:C:T	0	63017362	T	C
1	chr1:63017364:C:T	0	63017364	T	C
1	chr1:63017498:C:T	0	63017498	T	C
1	chr1:63017501:C:T	0	63017501	T	C
1	chr1:63017624:T:C	0	63017624	C	T
1	chr1:63017766:A:G	0	63017766	G	A
1	chr1:63017885:G:T	0	63017885	T	G
1	chr1:63018478:C:T	0	63018478	T	C
1	chr1:63018483:A:G	0	63018483	G	A
1	chr1:63018511:G:A	0	63018511	A	G
1	chr1:63018532:A:G	0	63018532	G	A
1	chr1:63018545:T:G	0	63018545	G	T
1	chr1:63018651:C:T	0	63018651	T	C
1	chr1:63018736:G:A	0	63018736	A	G
1	chr1:63018766:C:T	0	63018766	T	C
1	chr1:63018849:G:A	0	63018849	A	G
1	chr1:63019355:T:A	0	63019355	A	T
1	chr1:63019442:A:G	0	63019442	G	A
1	chr1:63019599:T:A	0	63019599	A	T
1	chr1:63019622:G:A	0	63019622	A	G
1	chr1:63019754:T:C	0	63019754	C	T
1	chr1:63020091:A:G	0	63020091	G	A
1	chr1:63020156:C:T	0	63020156	T	C
1	chr1:63020282:G:C	0	63020282	C	G
1	chr1:63020750:T:C	0	63020750	C	T
1	chr1:63021021:C:T	0	63021021	T	C
1	chr1:63021488:AC:A	0	63021488	A	AC
1	chr1:63021779:C:A	0	63021779	A	C
1	chr1:63021802:C:T	0	63021802	T	C
1	chr1:63022621:A:T	0	63022621	T	A
1	chr1:63022991:C:G	0	63022991	G	C
1	chr1:63023903:C:T	0	63023903	T	C
1	chr1:63024312:C:T	0	63024312	T	C
1	chr1:63024510:C:T	0	63024510	T	C
1	chr1:63024773:T:A	0	63024773	A	T
1	chr1:63024849:T:C	0	63024849	C	T
1	chr1:63025095:G:A	0	63025095	A	G
1	chr1:63025569:T:C	0	63025569	C	T
1	chr1:63025748:G:T	0	63025748	T	G
1	chr1:63026068:A:G	0	63026068	G	A
1	chr1:63026143:A:G	0	63026143	G	A
1	chr1:63026175:T:G	0	63026175	G	T
1	chr1:63026691:A:T	0	63026691	T	A
1	chr1:63026876:C:T	0	63026876	T	C
1	chr1:63027177:A:G	0	63027177	G	A
1	chr1:63027330:C:T	0	63027330	T	C
1	chr1:63027493:T:G	0	63027493	G	T
1	chr1:63027693:G:A	0	63027693	A	G
1	chr1:63027959:AC:A	0	63027959	A	AC
1	chr1:63028226:A:G	0	63028226	G	A
1	chr1:63028840:TC:T	0	63028840	T	TC
1	chr1:63028902:GGAGGT:G	0	63028902	G	GGAGGT
1	chr1:63029327:T:A	0	63029327	A	T
1	chr1:63029605:C:G	0	63029605	G	C
1	chr1:63029940:T:C	0	63029940	C	T
1	chr1:63030142:C:T	0	63030142	T	C
1	chr1:63030304:T:C	0	63030304	C	T
1	chr1:63030536:G:A	0	63030536	A	G
1	chr1:63031043:C:T	0	63031043	T	C
1	chr1:63031120:C:T	0	63031120	T	C
1	chr1:63031156:C:T	0	63031156	T	C
1	chr1:63031157:T:A	0	63031157	A	T
1	chr1:63031214:C:T	0	63031214	T	C
1	chr1:63031932:A:G	0	63031932	G	A
1	chr1:63031944:G:A	0	63031944	A	G
1	chr1:63032320:C:T	0	63032320	T	C
1	chr1:63032802:A:G	0	63032802	G	A
1	chr1:63033031:C:T	0	63033031	T	C
1	chr1:63033182:T:C	0	63033182	C	T
1	chr1:63033255:C:T	0	63033255	T	C
1	chr1:63034178:G:A	0	63034178	A	G
1	chr1:63034395:G:A	0	63034395	A	G
1	chr1:63034565:A:T	0	63034565	T	A
1	chr1:63034826:A:T	0	63034826	T	A
1	chr1:63034931:A:G	0	63034931	G	A
1	chr1:63035406:T:C	0	63035406	C	T
1	chr1:63035573:T:C	0	63035573	C	T
1	chr1:63036403:T:C	0	63036403	C	T
1	chr1:63036998:C:T	0	63036998	T	C
1	chr1:63037018:T:G	0	63037018	G	T
1	chr1:63037534:C:T	0	63037534	T	C
1	chr1:63037668:A:C	0	63037668	C	A
1	chr1:63037729:T:C	0	63037729	C	T
1	chr1:63037935:A:G	0	63037935	G	A
1	chr1:63038406:C:T	0	63038406	T	C
1	chr1:63038419:G:A	0	63038419	A	G
1	chr1:63038990:A:C	0	63038990	C	A
1	chr1:63039068:A:T	0	63039068	T	A
1	chr1:63039171:A:G	0	63039171	G	A
1	chr1:63039178:A:G	0	63039178	G	A
1	chr1:63039241:A:C	0	63039241	C	A
1	chr1:63039289:G:A	0	63039289	A	G
1	chr1:63039658:A:C	0	63039658	C	A
1	chr1:63039805:G:T	0	63039805	T	G
1	chr1:63039837:A:AG	0	63039837	AG	A
1	chr1:63040024:A:G	0	63040024	G	A
1	chr1:63040092:G:A	0	63040092	A	G
1	chr1:63040398:G:A	0	63040398	A	G
1	chr1:63040810:C:T	0	63040810	T	C
1	chr1:63040939:A:G	0	63040939	G	A
1	chr1:63040945:T:C	0	63040945	C	T
1	chr1:63040994:A:C	0	63040994	C	A
1	chr1:63041013:T:C	0	63041013	C	T
1	chr1:63041046:G:A	0	63041046	A	G
1	chr1:63041118:T:G	0	63041118	G	T
1	chr1:63041211:CA:C	0	63041211	C	CA
1	chr1:63041724:A:C	0	63041724	C	A
1	chr1:63041922:T:C	0	63041922	C	T
1	chr1:63041963:T:C	0	63041963	C	T
1	chr1:63042103:C:T	0	63042103	T	C
1	chr1:63042629:A:G	0	63042629	G	A
1	chr1:63042729:G:A	0	63042729	A	G
1	chr1:63042886:C:T	0	63042886	T	C
1	chr1:63042888:A:T	0	63042888	T	A
1	chr1:63043132:T:C	0	63043132	C	T
1	chr1:63043315:G:A	0	63043315	A	G
1	chr1:63043446:A:G	0	63043446	G	A
1	chr1:63043666:T:C	0	63043666	C	T
1	chr1:63043801:T:TGC	0	63043801	TGC	T
1	chr1:63044224:A:C	0	63044224	C	A
1	chr1:63044296:T:C	0	63044296	C	T
1	chr1:63044500:A:T	0	63044500	T	A
1	chr1:63044893:A:G	0	63044893	G	A
1	chr1:63044901:G:C	0	63044901	C	G
1	chr1:63044912:CA:C	0	63044912	C	CA
1	chr1:63045395:C:T	0	63045395	T	C
1	chr1:63045764:A:T	0	63045764	T	A
1	chr1:63046129:A:G	0	63046129	G	A
1	chr1:63046352:T:C	0	63046352	C	T
1	chr1:63046633:C:T	0	63046633	T	C
1	chr1:63046880:GACAGCAAA:G	0	63046880	G	GACAGCAAA
1	chr1:63046974:A:T	0	63046974	T	A
1	chr1:63047106:C:A	0	63047106	A	C
1	chr1:63047137:G:A	0	63047137	A	G
1	chr1:63047445:A:G	0	63047445	G	A
1	chr1:63047561:C:T	0	63047561	T	C
1	chr1:63047620:C:T	0	63047620	T	C
1	chr1:63047650:A:C	0	63047650	C	A
1	chr1:63047789:TAC:T	0	63047789	T	TAC
1	chr1:63047870:G:A	0	63047870	A	G
1	chr1:63048023:G:T	0	63048023	T	G
1	chr1:63048801:C:T	0	63048801	T	C
1	chr1:63048802:C:T	0	63048802	T	C
1	chr1:63048881:C:T	0	63048881	T	C
1	chr1:63048939:G:A	0	63048939	A	G
1	chr1:63049148:G:T	0	63049148	T	G
1	chr1:63049624:C:T	0	63049624	T	C
1	chr1:63049840:C:T	0	63049840	T	C
1	chr1:63051270:G:A	0	63051270	A	G
1	chr1:63051559:T:C	0	63051559	C	T
1	chr1:63051910:A:G	0	63051910	G	A
1	chr1:63052156:A:G	0	63052156	G	A
1	chr1:63052160:C:T	0	63052160	T	C
1	chr1:63052810:C:T	0	63052810	T	C
1	chr1:63053750:G:T	0	63053750	T	G
1	chr1:63054444:G:A	0	63054444	A	G
1	chr1:63055034:C:A	0	63055034	A	C
1	chr1:63055365:A:G	0	63055365	G	A
1	chr1:63055498:G:T	0	63055498	T	G
1	chr1:63055899:T:G	0	63055899	G	T
1	chr1:63056038:T:C	0	63056038	C	T
1	chr1:63056084:T:C	0	63056084	C	T
1	chr1:63056220:G:A	0	63056220	A	G
1	chr1:63056314:G:C	0	63056314	C	G
1	chr1:63056685:G:A	0	63056685	A	G
1	chr1:63056785:C:T	0	63056785	T	C
1	chr1:63057220:G:A	0	63057220	A	G
1	chr1:63058048:A:G	0	63058048	G	A
1	chr1:63058580:G:T	0	63058580	T	G
1	chr1:63059259:A:T	0	63059259	T	A
1	chr1:63059856:C:T	0	63059856	T	C
1	chr1:63060301:G:A	0	63060301	A	G
1	chr1:63060392:A:G	0	63060392	G	A
1	chr1:63061115:T:A	0	63061115	A	T
1	chr1:63061286:C:T	0	63061286	T	C
1	chr1:63061867:G:A	0	63061867	A	G
1	chr1:63062891:A:T	0	63062891	T	A
1	chr1:63062906:T:C	0	63062906	C	T
1	chr1:63063402:A:G	0	63063402	G	A
1	chr1:63063422:A:G	0	63063422	G	A
1	chr1:63063636:GACAA:G	0	63063636	G	GACAA
1	chr1:63064165:G:A	0	63064165	A	G
1	chr1:63065273:G:A	0	63065273	A	G
1	chr1:63065465:C:A	0	63065465	A	C
1	chr1:63066551:G:T	0	63066551	T	G
1	chr1:63066636:A:C	0	63066636	C	A
1	chr1:63067004:A:T	0	63067004	T	A
1	chr1:63068264:T:C	0	63068264	C	T
1	chr1:63069415:T:C	0	63069415	C	T
1	chr1:63069770:A:G	0	63069770	G	A
1	chr1:63069973:C:T	0	63069973	T	C
1	chr1:63070406:C:T	0	63070406	T	C
1	chr1:63072379:A:G	0	63072379	G	A
1	chr1:63072739:C:T	0	63072739	T	C
1	chr1:63072937:C:T	0	63072937	T	C
1	chr1:63073051:G:C	0	63073051	C	G
1	chr1:63073411:A:G	0	63073411	G	A
1	chr1:63073936:C:A	0	63073936	A	C
1	chr1:63074610:C:T	0	63074610	T	C
1	chr1:63074996:C:A	0	63074996	A	C
1	chr1:63075208:T:C	0	63075208	C	T
1	chr1:63075364:C:T	0	63075364	T	C
1	chr1:63075447:A:G	0	63075447	G	A
1	chr1:63075582:C:T	0	63075582	T	C
1	chr1:63076027:G:GAGAA	0	63076027	GAGAA	G
1	chr1:63076130:C:T	0	63076130	T	C
1	chr1:63076300:G:A	0	63076300	A	G
1	chr1:63076304:G:GGATT	0	63076304	GGATT	G
1	chr1:63076657:TAC:T	0	63076657	T	TAC
1	chr1:63079179:T:C	0	63079179	C	T
1	chr1:63079319:C:A	0	63079319	A	C
1	chr1:63079507:A:G	0	63079507	G	A
1	chr1:63079578:C:T	0	63079578	T	C
1	chr1:63079694:G:A	0	63079694	A	G
1	chr1:63079906:A:C	0	63079906	C	A
1	chr1:63080303:AC:A	0	63080303	A	AC
1	chr1:63080644:C:G	0	63080644	G	C
1	chr1:63081044:G:A	0	63081044	A	G
1	chr1:63082002:C:T	0	63082002	T	C
1	chr1:63082231:A:G	0	63082231	G	A
1	chr1:63082271:T:C	0	63082271	C	T
1	chr1:63082281:T:C	0	63082281	C	T
1	chr1:63082685:A:G	0	63082685	G	A
1	chr1:63083262:A:G	0	63083262	G	A
1	chr1:63083478:A:G	0	63083478	G	A
1	chr1:63083559:C:T	0	63083559	T	C
1	chr1:63083611:C:T	0	63083611	T	C
1	chr1:63083639:C:T	0	63083639	T	C
1	chr1:63083843:T:C	0	63083843	C	T
1	chr1:63084008:A:G	0	63084008	G	A
1	chr1:63084126:C:T	0	63084126	T	C
1	chr1:63084237:C:T	0	63084237	T	C
1	chr1:63084829:T:G	0	63084829	G	T
1	chr1:63084933:C:T	0	63084933	T	C
1	chr1:63085204:G:A	0	63085204	A	G
1	chr1:63085423:C:T	0	63085423	T	C
1	chr1:63086091:C:T	0	63086091	T	C
1	chr1:63086441:G:A	0	63086441	A	G
1	chr1:63087010:G:T	0	63087010	T	G
1	chr1:63088139:C:T	0	63088139	T	C
1	chr1:63088228:G:C	0	63088228	C	G
1	chr1:63088624:C:T	0	63088624	T	C
1	chr1:63088828:G:A	0	63088828	A	G
1	chr1:63089517:G:A	0	63089517	A	G
1	chr1:63090201:T:G	0	63090201	G	T
1	chr1:63090355:G:A	0	63090355	A	G
1	chr1:63090858:C:G	0	63090858	G	C
1	chr1:63091128:A:G	0	63091128	G	A
1	chr1:63093052:T:C	0	63093052	C	T
1	chr1:63094738:G:C	0	63094738	C	G
1	chr1:63095774:C:T	0	63095774	T	C
1	chr1:63096142:A:G	0	63096142	G	A
1	chr1:63096247:T:G	0	63096247	G	T
1	chr1:63096279:T:C	0	63096279	C	T
1	chr1:63096312:T:A	0	63096312	A	T
1	chr1:63096433:C:T	0	63096433	T	C
1	chr1:63096826:T:A	0	63096826	A	T
1	chr1:63097091:C:T	0	63097091	T	C
1	chr1:63097450:T:C	0	63097450	C	T
1	chr1:63098339:T:C	0	63098339	C	T
1	chr1:63098921:A:G	0	63098921	G	A
1	chr1:63099704:T:C	0	63099704	C	T
1	chr1:63101244:C:T	0	63101244	T	C
1	chr1:63101382:A:G	0	63101382	G	A
1	chr1:63101546:A:G	0	63101546	G	A
1	chr1:63101985:G:A	0	63101985	A	G
1	chr1:63102869:C:A	0	63102869	A	C
1	chr1:63103365:T:C	0	63103365	C	T
1	chr1:63103762:C:T	0	63103762	T	C
1	chr1:63103960:C:T	0	63103960	T	C
1	chr1:63104880:G:A	0	63104880	A	G
1	chr1:63105073:A:G	0	63105073	G	A
1	chr1:63106465:G:A	0	63106465	A	G
1	chr1:63106954:C:T	0	63106954	T	C
1	chr1:63107223:T:C	0	63107223	C	T
1	chr1:63107790:C:T	0	63107790	T	C
1	chr1:63109394:C:G	0	63109394	G	C
1	chr1:63109584:C:T	0	63109584	T	C
1	chr1:63109616:T:C	0	63109616	C	T
1	chr1:63109744:G:A	0	63109744	A	G
1	chr1:63109888:C:A	0	63109888	A	C
1	chr1:63110190:A:T	0	63110190	T	A
1	chr1:63111016:G:A	0	63111016	A	G
1	chr1:63111424:G:A	0	63111424	A	G
1	chr1:63111455:A:T	0	63111455	T	A
1	chr1:63111542:C:T	0	63111542	T	C
1	chr1:63112583:C:T	0	63112583	T	C
1	chr1:63113040:T:A	0	63113040	A	T
1	chr1:63114354:G:A	0	63114354	A	G
1	chr1:63115107:G:A	0	63115107	A	G
1	chr1:63115211:AC:A	0	63115211	A	AC
1	chr1:63115532:A:C	0	63115532	C	A
1	chr1:63117001:C:T	0	63117001	T	C
1	chr1:63117066:G:A	0	63117066	A	G
1	chr1:63117287:C:T	0	63117287	T	C
1	chr1:63117296:G:A	0	63117296	A	G
1	chr1:63118245:G:A	0	63118245	A	G
1	chr1:63119306:A:G	0	63119306	G	A
1	chr1:63120449:T:C	0	63120449	C	T
1	chr1:63120557:T:A	0	63120557	A	T
1	chr1:63120591:A:G	0	63120591	G	A
1	chr1:63120797:G:A	0	63120797	A	G
1	chr1:63121302:G:T	0	63121302	T	G
1	chr1:63121907:A:T	0	63121907	T	A
1	chr1:63122616:A:G	0	63122616	G	A
1	chr1:63122765:T:G	0	63122765	G	T
1	chr1:63122885:C:T	0	63122885	T	C
1	chr1:63122995:T:C	0	63122995	C	T
1	chr1:63123023:A:G	0	63123023	G	A
1	chr1:63123391:T:C	0	63123391	C	T
1	chr1:63123747:A:G	0	63123747	G	A
1	chr1:63124212:A:G	0	63124212	G	A
1	chr1:63124491:A:G	0	63124491	G	A
1	chr1:63124551:T:C	0	63124551	C	T
1	chr1:63125283:G:A	0	63125283	A	G
1	chr1:63125458:A:G	0	63125458	G	A
1	chr1:63125553:G:A	0	63125553	A	G
1	chr1:63125653:A:C	0	63125653	C	A
1	chr1:63127029:C:T	0	63127029	T	C
1	chr1:63127339:G:A	0	63127339	A	G
1	chr1:63127909:C:G	0	63127909	G	C
1	chr1:63128001:A:C	0	63128001	C	A
1	chr1:63128154:G:A	0	63128154	A	G
1	chr1:63128605:A:T	0	63128605	T	A
1	chr1:63128756:C:T	0	63128756	T	C
1	chr1:63128887:C:T	0	63128887	T	C
1	chr1:63128950:A:C	0	63128950	C	A
1	chr1:63129844:T:C	0	63129844	C	T
1	chr1:63130291:T:C	0	63130291	C	T
1	chr1:63130786:C:T	0	63130786	T	C
1	chr1:63131397:T:A	0	63131397	A	T
1	chr1:63131589:A:G	0	63131589	G	A
1	chr1:63131604:C:A	0	63131604	A	C
1	chr1:63132324:G:A	0	63132324	A	G
1	chr1:63132594:A:G	0	63132594	G	A
1	chr1:63133093:G:A	0	63133093	A	G
1	chr1:63133481:A:G	0	63133481	G	A
1	chr1:63133499:G:A	0	63133499	A	G
1	chr1:63133578:T:C	0	63133578	C	T
1	chr1:63133680:C:T	0	63133680	T	C
1	chr1:63133719:T:G	0	63133719	G	T
1	chr1:63133848:G:A	0	63133848	A	G
1	chr1:63134041:G:A	0	63134041	A	G
1	chr1:63136451:G:A	0	63136451	A	G
1	chr1:63136691:T:C	0	63136691	C	T
1	chr1:63136864:T:A	0	63136864	A	T
1	chr1:63137082:G:A	0	63137082	A	G
1	chr1:63137490:C:T	0	63137490	T	C
1	chr1:63137780:G:A	0	63137780	A	G
1	chr1:63139552:T:C	0	63139552	C	T
1	chr1:63139633:G:A	0	63139633	A	G
1	chr1:63139959:A:AT	0	63139959	AT	A
1	chr1:63140072:A:C	0	63140072	C	A
1	chr1:63140616:T:C	0	63140616	C	T
1	chr1:63140701:A:G	0	63140701	G	A
1	chr1:63141141:T:G	0	63141141	G	T
1	chr1:63141921:C:T	0	63141921	T	C
1	chr1:63142174:C:T	0	63142174	T	C
1	chr1:63142550:T:C	0	63142550	C	T
1	chr1:63143518:A:G	0	63143518	G	A
1	chr1:63143716:A:G	0	63143716	G	A
1	chr1:63143916:A:G	0	63143916	G	A
1	chr1:63144053:A:T	0	63144053	T	A
1	chr1:63144216:C:T	0	63144216	T	C
1	chr1:63144372:G:A	0	63144372	A	G
1	chr1:63145028:C:T	0	63145028	T	C
1	chr1:63145571:T:G	0	63145571	G	T
1	chr1:63147514:T:C	0	63147514	C	T
1	chr1:63148132:A:G	0	63148132	G	A
1	chr1:63148757:A:G	0	63148757	G	A
1	chr1:63148954:G:A	0	63148954	A	G
1	chr1:63149276:C:T	0	63149276	T	C
1	chr1:63149290:G:A	0	63149290	A	G
1	chr1:63150954:A:G	0	63150954	G	A
1	chr1:63151193:A:T	0	63151193	T	A
1	chr1:63151715:C:G	0	63151715	G	C
1	chr1:63151895:T:C	0	63151895	C	T
1	chr1:63152488:C:T	0	63152488	T	C
1	chr1:63152533:G:T	0	63152533	T	G
1	chr1:63152923:A:T	0	63152923	T	A
1	chr1:63153619:AT:A	0	63153619	A	AT
1	chr1:63153888:C:T	0	63153888	T	C
1	chr1:63154958:C:T	0	63154958	T	C
1	chr1:63155737:T:C	0	63155737	C	T
1	chr1:63156072:T:C	0	63156072	C	T
1	chr1:63156754:G:A	0	63156754	A	G
1	chr1:63157717:A:G	0	63157717	G	A
1	chr1:63157745:A:G	0	63157745	G	A
1	chr1:63157765:C:T	0	63157765	T	C
1	chr1:63157902:T:C	0	63157902	C	T
1	chr1:63160437:T:C	0	63160437	C	T
1	chr1:63160531:G:A	0	63160531	A	G
1	chr1:63160621:T:A	0	63160621	A	T
1	chr1:63160667:T:C	0	63160667	C	T
1	chr1:63161067:C:T	0	63161067	T	C
1	chr1:63161439:G:A	0	63161439	A	G
1	chr1:63161597:T:G	0	63161597	G	T
1	chr1:63161706:T:C	0	63161706	C	T
1	chr1:63161801:T:C	0	63161801	C	T
1	chr1:63162240:A:G	0	63162240	G	A
1	chr1:63162977:T:C	0	63162977	C	T
1	chr1:63163209:C:T	0	63163209	T	C
1	chr1:63163233:T:A	0	63163233	A	T
1	chr1:63163972:T:C	0	63163972	C	T
1	chr1:63165193:G:A	0	63165193	A	G
1	chr1:63165198:C:A	0	63165198	A	C
1	chr1:63165631:G:A	0	63165631	A	G
1	chr1:63166281:T:C	0	63166281	C	T
1	chr1:63166303:C:G	0	63166303	G	C
1	chr1:63166372:A:C	0	63166372	C	A
1	chr1:63166847:G:A	0	63166847	A	G
1	chr1:63166860:T:C	0	63166860	C	T
1	chr1:63166920:T:G	0	63166920	G	T
1	chr1:63167290:T:C	0	63167290	C	T
1	chr1:63168464:A:G	0	63168464	G	A
1	chr1:63169455:C:T	0	63169455	T	C
1	chr1:63169537:C:T	0	63169537	T	C
1	chr1:63170086:C:CTAACA	0	63170086	CTAACA	C
1	chr1:63170735:T:C	0	63170735	C	T
1	chr1:63170770:G:T	0	63170770	T	G
1	chr1:63170779:T:C	0	63170779	C	T
1	chr1:63170809:T:C	0	63170809	C	T
1	chr1:63171081:C:G	0	63171081	G	C
1	chr1:63171478:C:T	0	63171478	T	C
1	chr1:63171641:T:C	0	63171641	C	T
1	chr1:63172479:T:A	0	63172479	A	T
1	chr1:63172485:C:T	0	63172485	T	C
1	chr1:63172569:G:A	0	63172569	A	G
1	chr1:63172589:T:C	0	63172589	C	T
1	chr1:63172849:A:G	0	63172849	G	A
1	chr1:63172967:T:C	0	63172967	C	T
1	chr1:63173275:T:C	0	63173275	C	T
1	chr1:63173526:G:C	0	63173526	C	G
1	chr1:63173866:A:G	0	63173866	G	A
1	chr1:63173930:T:C	0	63173930	C	T
1	chr1:63174130:C:T	0	63174130	T	C
1	chr1:63174144:G:A	0	63174144	A	G
1	chr1:63174226:A:G	0	63174226	G	A
1	chr1:63174253:G:A	0	63174253	A	G
1	chr1:63174504:C:T	0	63174504	T	C
1	chr1:63174572:A:G	0	63174572	G	A
1	chr1:63174669:T:A	0	63174669	A	T
1	chr1:63174699:C:A	0	63174699	A	C
1	chr1:63175214:A:C	0	63175214	C	A
1	chr1:63175239:A:G	0	63175239	G	A
1	chr1:63175680:G:A	0	63175680	A	G
1	chr1:63175822:G:A	0	63175822	A	G
1	chr1:63176318:C:A	0	63176318	A	C
1	chr1:63177041:G:A	0	63177041	A	G
1	chr1:63177580:C:A	0	63177580	A	C
1	chr1:63177625:T:A	0	63177625	A	T
1	chr1:63177900:T:A	0	63177900	A	T
1	chr1:63178047:C:T	0	63178047	T	C
1	chr1:63178483:T:C	0	63178483	C	T
1	chr1:63179339:C:T	0	63179339	T	C
1	chr1:63179544:A:C	0	63179544	C	A
1	chr1:63179985:C:A	0	63179985	A	C
1	chr1:63180728:T:C	0	63180728	C	T
1	chr1:63180768:A:G	0	63180768	G	A
1	chr1:63181012:A:G	0	63181012	G	A
1	chr1:63181084:A:G	0	63181084	G	A
1	chr1:63182506:C:A	0	63182506	A	C
1	chr1:63183987:C:T	0	63183987	T	C
1	chr1:63184364:TA:T	0	63184364	T	TA
1	chr1:63184885:C:T	0	63184885	T	C
1	chr1:63184887:C:T	0	63184887	T	C
1	chr1:63185180:A:C	0	63185180	C	A
1	chr1:63185485:T:C	0	63185485	C	T
1	chr1:63185894:C:T	0	63185894	T	C
1	chr1:63186278:T:A	0	63186278	A	T
1	chr1:63186568:C:T	0	63186568	T	C
1	chr1:63186569:G:A	0	63186569	A	G
1	chr1:63186817:G:A	0	63186817	A	G
1	chr1:63187063:T:C	0	63187063	C	T
1	chr1:63187126:T:TG	0	63187126	TG	T
1	chr1:63187203:A:T	0	63187203	T	A
1	chr1:63188032:A:T	0	63188032	T	A
1	chr1:63188371:A:G	0	63188371	G	A
1	chr1:63188585:C:T	0	63188585	T	C
1	chr1:63189231:C:A	0	63189231	A	C
1	chr1:63189408:G:A	0	63189408	A	G
1	chr1:63190243:C:T	0	63190243	T	C
1	chr1:63190882:C:T	0	63190882	T	C
1	chr1:63192317:T:A	0	63192317	A	T
1	chr1:63192399:T:G	0	63192399	G	T
1	chr1:63192404:A:G	0	63192404	G	A
1	chr1:63192466:G:A	0	63192466	A	G
1	chr1:63193852:G:A	0	63193852	A	G
1	chr1:63193864:A:G	0	63193864	G	A
1	chr1:63194161:C:T	0	63194161	T	C
1	chr1:63194176:T:C	0	63194176	C	T
1	chr1:63194577:A:G	0	63194577	G	A
1	chr1:63194582:C:T	0	63194582	T	C
1	chr1:63194695:T:C	0	63194695	C	T
1	chr1:63195319:T:C	0	63195319	C	T
1	chr1:63195480:T:C	0	63195480	C	T
1	chr1:63195826:C:T	0	63195826	T	C
1	chr1:63195864:AAG:A	0	63195864	A	AAG
1	chr1:63196350:A:G	0	63196350	G	A
1	chr1:63197052:G:A	0	63197052	A	G
1	chr1:63197159:A:G	0	63197159	G	A
1	chr1:63197254:A:T	0	63197254	T	A
1	chr1:63197269:C:T	0	63197269	T	C
1	chr1:63197376:C:T	0	63197376	T	C
1	chr1:63197698:C:A	0	63197698	A	C
1	chr1:63198506:G:T	0	63198506	T	G
1	chr1:63199668:C:T	0	63199668	T	C
1	chr1:63200379:C:T	0	63200379	T	C
1	chr1:63201694:A:T	0	63201694	T	A
1	chr1:63202042:C:A	0	63202042	A	C
1	chr1:63202071:T:C	0	63202071	C	T
1	chr1:63202214:T:A	0	63202214	A	T
1	chr1:63202315:G:C	0	63202315	C	G
1	chr1:63203083:G:A	0	63203083	A	G
1	chr1:63203594:C:T	0	63203594	T	C
1	chr1:63203741:A:G	0	63203741	G	A
1	chr1:63203943:T:C	0	63203943	C	T
1	chr1:63204209:G:A	0	63204209	A	G
1	chr1:63204762:C:A	0	63204762	A	C
1	chr1:63207427:C:T	0	63207427	T	C
1	chr1:63207612:C:T	0	63207612	T	C
1	chr1:63208874:T:G	0	63208874	G	T
1	chr1:63209243:T:G	0	63209243	G	T
1	chr1:63209489:T:C	0	63209489	C	T
1	chr1:63209528:C:T	0	63209528	T	C
1	chr1:63210211:T:C	0	63210211	C	T
1	chr1:63210322:C:A	0	63210322	A	C
1	chr1:63210765:G:A	0	63210765	A	G
1	chr1:63211589:G:A	0	63211589	A	G
1	chr1:63211684:T:C	0	63211684	C	T
1	chr1:63212862:T:C	0	63212862	C	T
1	chr1:63213372:G:A	0	63213372	A	G
1	chr1:63213938:A:G	0	63213938	G	A
1	chr1:63214223:C:T	0	63214223	T	C
1	chr1:63214313:G:A	0	63214313	A	G
1	chr1:63214360:A:G	0	63214360	G	A
1	chr1:63214705:A:G	0	63214705	G	A
1	chr1:63215053:G:A	0	63215053	A	G
1	chr1:63215391:T:C	0	63215391	C	T
1	chr1:63215431:G:A	0	63215431	A	G
1	chr1:63215957:C:G	0	63215957	G	C
1	chr1:63217577:C:T	0	63217577	T	C
1	chr1:63218789:T:G	0	63218789	G	T
1	chr1:63219172:C:T	0	63219172	T	C
1	chr1:63219774:T:A	0	63219774	A	T
1	chr1:63220854:G:A	0	63220854	A	G
1	chr1:63220907:C:T	0	63220907	T	C
1	chr1:63221167:C:T	0	63221167	T	C
1	chr1:63221189:C:T	0	63221189	T	C
1	chr1:63221802:C:A	0	63221802	A	C
1	chr1:63221849:G:A	0	63221849	A	G
1	chr1:63222106:T:C	0	63222106	C	T
1	chr1:63222399:T:C	0	63222399	C	T
1	chr1:63222710:A:G	0	63222710	G	A
1	chr1:63223271:A:G	0	63223271	G	A
1	chr1:63223360:ATAAATATATTT:A	0	63223360	A	ATAAATATATTT
1	chr1:63223575:G:A	0	63223575	A	G
1	chr1:63225208:A:T	0	63225208	T	A
1	chr1:63225501:C:A	0	63225501	A	C
1	chr1:63225925:A:G	0	63225925	G	A
1	chr1:63225940:A:G	0	63225940	G	A
1	chr1:63226333:C:T	0	63226333	T	C
1	chr1:63226831:T:A	0	63226831	A	T
1	chr1:63227555:C:T	0	63227555	T	C
1	chr1:63228076:A:C	0	63228076	C	A
1	chr1:63228432:T:G	0	63228432	G	T
1	chr1:63228766:T:C	0	63228766	C	T
1	chr1:63228846:G:A	0	63228846	A	G
1	chr1:63229634:A:G	0	63229634	G	A
1	chr1:63231008:A:G	0	63231008	G	A
1	chr1:63231753:C:T	0	63231753	T	C
1	chr1:63232753:T:C	0	63232753	C	T
1	chr1:63233594:G:T	0	63233594	T	G
1	chr1:63235950:C:G	0	63235950	G	C
1	chr1:63236279:A:G	0	63236279	G	A
1	chr1:63236886:G:T	0	63236886	T	G
1	chr1:63237659:C:A	0	63237659	A	C
1	chr1:63237879:A:C	0	63237879	C	A
1	chr1:63238079:A:AC	0	63238079	AC	A
1	chr1:63238175:AT:A	0	63238175	A	AT
1	chr1:63242705:G:T	0	63242705	T	G
1	chr1:63242897:G:C	0	63242897	C	G
1	chr1:63243051:G:C	0	63243051	C	G
1	chr1:63243963:A:G	0	63243963	G	A
1	chr1:63244631:T:A	0	63244631	A	T
1	chr1:63245450:T:C	0	63245450	C	T
1	chr1:63245583:T:C	0	63245583	C	T
1	chr1:63245795:T:C	0	63245795	C	T
1	chr1:63245841:T:A	0	63245841	A	T
1	chr1:63246333:T:A	0	63246333	A	T
1	chr1:63247179:A:T	0	63247179	T	A
1	chr1:63247681:T:C	0	63247681	C	T
1	chr1:63247853:C:A	0	63247853	A	C
1	chr1:63249210:T:C	0	63249210	C	T
1	chr1:63249416:C:T	0	63249416	T	C
1	chr1:63251087:T:C	0	63251087	C	T
1	chr1:63251580:T:G	0	63251580	G	T
```
