## Supplementary material for "Characterization of shared and ancestry-specific signals driving complex traits using multi-ancestry fine-mapping": mesusiecsinfo

```
*************************************************************

  Multiple Ancestry Sum of Single Effect Model (MESuSiE)          

   Visit http://www.xzlab.org/software.html For Update            

            (C) 2022 Boran Gao, Xiang Zhou                        

              GNU General Public License                          

*************************************************************
# Start data processing for sufficient statistics 
# Create MESuSiE object 
# Start data analysis 

# Data analysis is done, and now generates result 

Potential causal SNPs with PIP > 0.5:  

Credible sets for effects: 
$cs
$cs$L1
  [1]  784  785  787  788  799  802  806  809  812  816  825  834  835  836  837
 [16]  840  841  842  845  848  851  852  854  855  856  857  859  861  863  864
 [31]  865  866  867  868  869  870  871  872  873  876  878  879  880  882  883
 [46]  884  885  886  887  888  889  890  891  892  893  894  895  896  897  898
 [61]  899  901  902  903  906  908  910  911  912  913  914  915  916  917  918
 [76]  919  920  921  925  926  927  928  931  933  934  935  936  937  938  940
 [91]  942  945  946  947  948  949  950  951  952  953  954  956  957  959  961
[106]  962  963  964  965  967  968  969  971  973  975  976  977  978  979  980
[121]  981  982  984  985  988  990  992 1001 1004 1005 1009 1013 1014 1016 1019
[136] 1020 1028


$cs_category
       L1 
"eur_afr" 

$purity
   min.abs.corr mean.abs.corr median.abs.corr
L1     0.570442     0.9624083        0.970133

$cs_index
[1] 1

$coverage
[1] 0.9502089

$requested_coverage
[1] 0.95


 Use MESuSiE_Plot() for visualization
# Total time used for the analysis: 0.06 mins
```
