## Supplementary material for "Characterization of shared and ancestry-specific signals driving complex traits using multi-ancestry fine-mapping": mesusieoutput

```
                 eur          afr      eur_afr
   [1,] 0.0001727208 1.017064e-04 3.333499e-05
   [2,] 0.0001715595 8.439398e-05 2.797027e-05
   [3,] 0.0001714505 8.421749e-05 2.794678e-05
   [4,] 0.0001732373 2.282938e-04 7.246115e-05
   [5,] 0.0001674767 9.501967e-05 3.159922e-05
   [6,] 0.0001727501 1.141267e-04 3.721808e-05
   [7,] 0.0001672420 9.551708e-05 3.183136e-05
   [8,] 0.0001674817 9.524524e-05 3.173548e-05
   [9,] 0.0001670923 9.569833e-05 3.188898e-05
  [10,] 0.0001670923 9.563640e-05 3.186006e-05
  [11,] 0.0001670923 9.532231e-05 3.175718e-05
  [12,] 0.0001673199 9.503432e-05 3.165889e-05
  [13,] 0.0001669876 9.538450e-05 3.176530e-05
  [14,] 0.0001666826 9.557500e-05 3.178368e-05
  [15,] 0.0001669233 9.508887e-05 3.161525e-05
  [16,] 0.0001668562 9.449963e-05 3.130917e-05
  [17,] 0.0001713855 8.322851e-05 2.766008e-05
  [18,] 0.0001713855 8.309264e-05 2.761472e-05
  [19,] 0.0001713855 8.311253e-05 2.762138e-05
  [20,] 0.0001725235 1.054592e-04 3.488284e-05
  [21,] 0.0001713877 8.460339e-05 2.812689e-05
  [22,] 0.0001713877 8.464141e-05 2.813962e-05
  [23,] 0.0001713887 8.444626e-05 2.807672e-05
  [24,] 0.0001713877 8.444626e-05 2.807428e-05
  [25,] 0.0001713887 8.444626e-05 2.807672e-05
  [26,] 0.0001713887 8.452379e-05 2.810275e-05
  [27,] 0.0001713855 8.452379e-05 2.808968e-05
  [28,] 0.0001713924 8.452379e-05 2.811031e-05
  [29,] 0.0001713898 8.452379e-05 2.810526e-05
  [30,] 0.0001713924 8.452379e-05 2.811031e-05
  [31,] 0.0001713910 8.452379e-05 2.810778e-05
  [32,] 0.0001713898 8.452379e-05 2.810526e-05
  [33,] 0.0001669925 9.465326e-05 3.133674e-05
  [34,] 0.0001668222 9.980086e-05 3.246130e-05
  [35,] 0.0001713898 8.425159e-05 2.801358e-05
  [36,] 0.0001713910 8.418159e-05 2.799219e-05
  [37,] 0.0001732238 1.979162e-04 6.362711e-05
  [38,] 0.0001713898 8.432364e-05 2.803786e-05
  [39,] 0.0001725489 1.026393e-04 3.388776e-05
  [40,] 0.0001713898 8.425159e-05 2.801358e-05
  [41,] 0.0001713910 8.418159e-05 2.799219e-05
  [42,] 0.0001669925 9.446091e-05 3.120010e-05
  [43,] 0.0001713863 8.429742e-05 2.801957e-05
  [44,] 0.0001714116 8.460339e-05 2.811293e-05
  [45,] 0.0001714505 8.485471e-05 2.813782e-05
  [46,] 0.0001665504 9.499663e-05 3.139749e-05
  [47,] 0.0001715719 8.447415e-05 2.797729e-05
  [48,] 0.0001715595 8.459864e-05 2.801861e-05
  [49,] 0.0001714659 8.345912e-05 2.772612e-05
  [50,] 0.0001672309 9.486739e-05 3.082110e-05
  [51,] 0.0001671553 9.545801e-05 3.098245e-05
  [52,] 0.0001671326 9.501961e-05 3.086037e-05
  [53,] 0.0001674449 9.509820e-05 3.084665e-05
  [54,] 0.0001674449 9.501961e-05 3.083168e-05
  [55,] 0.0001732962 1.804013e-04 5.826985e-05
  [56,] 0.0001657751 9.267708e-05 3.053160e-05
  [57,] 0.0001663133 9.458273e-05 3.084135e-05
  [58,] 0.0001664116 9.515241e-05 3.096163e-05
  [59,] 0.0001678805 9.453477e-05 3.062477e-05
  [60,] 0.0001672553 9.470151e-05 3.071227e-05
  [61,] 0.0001732795 1.778193e-04 5.755956e-05
  [62,] 0.0001662068 9.487505e-05 3.091639e-05
  [63,] 0.0001677565 9.985275e-05 3.241696e-05
  [64,] 0.0001672553 9.470151e-05 3.071227e-05
  [65,] 0.0001672553 9.453477e-05 3.067819e-05
  [66,] 0.0001660524 9.504624e-05 3.100584e-05
  [67,] 0.0001660524 9.513884e-05 3.103097e-05
  [68,] 0.0001656694 1.014249e-04 3.309032e-05
  [69,] 0.0001669195 9.453477e-05 3.071471e-05
  [70,] 0.0001667874 9.407410e-05 3.063177e-05
  [71,] 0.0001667261 9.407410e-05 3.063856e-05
  [72,] 0.0001731256 1.755820e-04 5.734031e-05
  [73,] 0.0001731000 1.752832e-04 5.736099e-05
  [74,] 0.0001666554 1.052407e-04 3.356875e-05
  [75,] 0.0001667441 1.052407e-04 3.353640e-05
  [76,] 0.0001668146 1.052407e-04 3.351174e-05
  [77,] 0.0001666554 1.048981e-04 3.347845e-05
  [78,] 0.0001658777 9.799676e-05 3.209735e-05
  [79,] 0.0001729577 8.309506e-05 2.768705e-05
  [80,] 0.0001667930 1.048981e-04 3.343000e-05
  [81,] 0.0001729587 8.314015e-05 2.770431e-05
  [82,] 0.0001729599 8.265730e-05 2.754168e-05
  [83,] 0.0001729607 8.321253e-05 2.773224e-05
  [84,] 0.0001662644 9.433600e-05 3.087929e-05
  [85,] 0.0001729599 8.289478e-05 2.762275e-05
  [86,] 0.0001663018 9.392943e-05 3.078586e-05
  [87,] 0.0001729595 8.283225e-05 2.760085e-05
  [88,] 0.0001729616 8.283225e-05 2.760375e-05
  [89,] 0.0001729527 8.314015e-05 2.770091e-05
  [90,] 0.0001658628 9.814222e-05 3.212463e-05
  [91,] 0.0001729603 8.271351e-05 2.756144e-05
  [92,] 0.0001729574 8.265730e-05 2.753809e-05
  [93,] 0.0001729599 8.260317e-05 2.752316e-05
  [94,] 0.0001729599 8.255115e-05 2.750534e-05
  [95,] 0.0001729591 8.245335e-05 2.747089e-05
  [96,] 0.0001658777 9.797111e-05 3.209336e-05
  [97,] 0.0001730770 1.732348e-04 5.680921e-05
  [98,] 0.0001729524 8.240759e-05 2.745218e-05
  [99,] 0.0001729567 8.224529e-05 2.740097e-05
 [100,] 0.0001729567 8.224529e-05 2.740097e-05
 [101,] 0.0001659524 9.809499e-05 3.217211e-05
 [102,] 0.0001659524 9.809499e-05 3.217211e-05
 [103,] 0.0001659140 9.810792e-05 3.217148e-05
 [104,] 0.0001729514 8.217658e-05 2.737204e-05
 [105,] 0.0001657456 9.124512e-05 3.002209e-05
 [106,] 0.0001659140 9.806509e-05 3.217499e-05
 [107,] 0.0001659524 9.807413e-05 3.217427e-05
 [108,] 0.0001659140 9.805739e-05 3.217693e-05
 [109,] 0.0001729507 8.224529e-05 2.739406e-05
 [110,] 0.0001666058 9.598462e-05 3.112755e-05
 [111,] 0.0001725827 8.450439e-05 2.794853e-05
 [112,] 0.0001729563 8.247608e-05 2.747513e-05
 [113,] 0.0001661340 9.123760e-05 3.006435e-05
 [114,] 0.0001728131 8.976404e-05 3.076762e-05
 [115,] 0.0001696052 1.477084e-04 5.359585e-05
 [116,] 0.0001842630 1.401566e-04 5.905591e-05
 [117,] 0.0001715123 1.298412e-04 4.400042e-05
 [118,] 0.0001796221 1.031889e-04 3.768845e-05
 [119,] 0.0001796221 1.031889e-04 3.768845e-05
 [120,] 0.0001715880 1.297288e-04 4.402127e-05
 [121,] 0.0001773377 1.192929e-04 4.537429e-05
 [122,] 0.0001714318 1.253357e-04 4.268383e-05
 [123,] 0.0001689092 8.861856e-05 2.942687e-05
 [124,] 0.0001768869 1.177868e-04 4.446839e-05
 [125,] 0.0001714647 1.245730e-04 4.237701e-05
 [126,] 0.0001771991 1.163779e-04 4.385318e-05
 [127,] 0.0001767784 1.173175e-04 4.419759e-05
 [128,] 0.0001730803 1.462050e-04 5.575329e-05
 [129,] 0.0001829787 1.088525e-04 4.100893e-05
 [130,] 0.0001732946 1.568288e-04 5.395765e-05
 [131,] 0.0001734072 1.299826e-04 4.352629e-05
 [132,] 0.0001739136 1.561445e-04 5.406060e-05
 [133,] 0.0001774051 9.814071e-05 3.508149e-05
 [134,] 0.0001728901 1.144290e-04 3.533149e-05
 [135,] 0.0001717656 1.664353e-04 5.430646e-05
 [136,] 0.0001852091 1.363157e-04 5.571383e-05
 [137,] 0.0001727007 1.080692e-04 3.434410e-05
 [138,] 0.0001734058 1.056973e-04 3.427436e-05
 [139,] 0.0001733014 1.071864e-04 3.426691e-05
 [140,] 0.0001736775 1.067474e-04 3.424854e-05
 [141,] 0.0001737789 1.068177e-04 3.424938e-05
 [142,] 0.0001737439 1.082463e-04 3.445592e-05
 [143,] 0.0001882025 1.142881e-04 3.576949e-05
 [144,] 0.0001719597 1.613236e-04 5.288537e-05
 [145,] 0.0001725740 1.886930e-04 7.122390e-05
 [146,] 0.0001755761 1.705148e-04 7.585340e-05
 [147,] 0.0001727970 1.808258e-04 6.256789e-05
 [148,] 0.0001670202 1.051739e-04 3.472671e-05
 [149,] 0.0001777356 1.864070e-04 4.988324e-05
 [150,] 0.0001746259 1.878534e-04 8.193258e-05
 [151,] 0.0001780615 1.293982e-04 3.782314e-05
 [152,] 0.0001736525 2.328072e-04 6.451182e-05
 [153,] 0.0001668438 1.071691e-04 3.533911e-05
 [154,] 0.0001668438 1.043603e-04 3.440680e-05
 [155,] 0.0001829793 2.253598e-04 5.474573e-05
 [156,] 0.0001751293 1.785181e-04 7.947116e-05
 [157,] 0.0003865376 1.439003e-04 3.728710e-05
 [158,] 0.0001739303 2.302182e-04 6.183776e-05
 [159,] 0.0001750593 1.744544e-04 7.193721e-05
 [160,] 0.0001817741 2.213988e-04 5.453027e-05
 [161,] 0.0001819600 2.237485e-04 5.488802e-05
 [162,] 0.0001748108 1.739403e-04 6.682569e-05
 [163,] 0.0001739221 2.330825e-04 6.250307e-05
 [164,] 0.0003340452 1.526455e-04 4.800696e-05
 [165,] 0.0002100021 1.578294e-04 4.611252e-05
 [166,] 0.0001695721 1.022505e-04 3.291587e-05
 [167,] 0.0001744087 1.718107e-04 6.157875e-05
 [168,] 0.0002957826 1.572824e-04 4.630780e-05
 [169,] 0.0001847698 2.177381e-04 5.225423e-05
 [170,] 0.0001749709 1.752606e-04 7.193151e-05
 [171,] 0.0001753141 1.702232e-04 7.039687e-05
 [172,] 0.0001748796 1.656791e-04 5.902470e-05
 [173,] 0.0001731586 2.290397e-04 6.410599e-05
 [174,] 0.0001753007 2.344060e-04 5.842212e-05
 [175,] 0.0001744764 1.683978e-04 5.993419e-05
 [176,] 0.0001745858 1.665765e-04 5.915790e-05
 [177,] 0.0001709566 2.306778e-04 6.064963e-05
 [178,] 0.0001691425 1.947434e-04 6.079580e-05
 [179,] 0.0001743061 1.676769e-04 5.946778e-05
 [180,] 0.0001757791 1.235713e-04 4.644226e-05
 [181,] 0.0001666720 1.003088e-04 3.297579e-05
 [182,] 0.0001739739 1.679960e-04 5.924719e-05
 [183,] 0.0001740657 1.679960e-04 5.934830e-05
 [184,] 0.0001684933 1.057353e-04 3.559522e-05
 [185,] 0.0001702252 1.926670e-04 6.312847e-05
 [186,] 0.0001810126 1.622537e-04 4.626839e-05
 [187,] 0.0001671454 1.074053e-04 3.552836e-05
 [188,] 0.0001889962 1.671383e-04 4.627585e-05
 [189,] 0.0001704439 1.801592e-04 6.051032e-05
 [190,] 0.0001703274 1.058021e-04 3.472240e-05
 [191,] 0.0001828577 1.645293e-04 4.621321e-05
 [192,] 0.0001702332 1.057705e-04 3.473232e-05
 [193,] 0.0001708360 1.514359e-04 4.846156e-05
 [194,] 0.0001900841 1.586764e-04 4.577706e-05
 [195,] 0.0001900704 1.590451e-04 4.578376e-05
 [196,] 0.0001666126 1.059658e-04 3.459463e-05
 [197,] 0.0001914889 1.591052e-04 4.579942e-05
 [198,] 0.0001703149 1.657289e-04 5.318067e-05
 [199,] 0.0001704040 1.756428e-04 5.871302e-05
 [200,] 0.0001666687 1.073638e-04 3.497303e-05
 [201,] 0.0001666081 1.069713e-04 3.491239e-05
 [202,] 0.0001812466 1.576963e-04 4.604708e-05
 [203,] 0.0001777089 1.201950e-04 4.466136e-05
 [204,] 0.0001725902 1.677381e-04 5.709154e-05
 [205,] 0.0001818560 1.577492e-04 4.604468e-05
 [206,] 0.0001796821 1.578439e-04 4.616641e-05
 [207,] 0.0001818560 1.579637e-04 4.603361e-05
 [208,] 0.0001768381 1.602007e-04 4.652671e-05
 [209,] 0.0001770593 1.598066e-04 4.646278e-05
 [210,] 0.0001665970 1.073756e-04 3.504890e-05
 [211,] 0.0001703549 1.757613e-04 5.628716e-05
 [212,] 0.0001732756 1.131473e-04 3.983870e-05
 [213,] 0.0001665341 1.244494e-04 4.050346e-05
 [214,] 0.0001840262 1.265260e-04 4.229620e-05
 [215,] 0.0012955360 1.048172e-03 1.186102e-02
 [216,] 0.0001727811 1.485057e-04 4.567403e-05
 [217,] 0.0001732769 1.188859e-04 4.272487e-05
 [218,] 0.0001725483 1.672849e-04 5.687674e-05
 [219,] 0.0001779670 1.136073e-04 4.086919e-05
 [220,] 0.0001727811 1.468782e-04 4.522179e-05
 [221,] 0.0001785134 1.451830e-04 4.512209e-05
 [222,] 0.0003960328 3.512370e-04 7.926633e-04
 [223,] 0.0001750909 1.168605e-04 4.033156e-05
 [224,] 0.0001726175 1.469671e-04 4.511273e-05
 [225,] 0.0001750909 1.166617e-04 4.027214e-05
 [226,] 0.0001766387 1.457013e-04 4.494287e-05
 [227,] 0.0001665296 1.303761e-04 4.240514e-05
 [228,] 0.0001762172 1.467232e-04 4.493170e-05
 [229,] 0.0001665296 1.291447e-04 4.201882e-05
 [230,] 0.0003655000 2.443754e-04 4.828750e-04
 [231,] 0.0001665276 1.238011e-04 4.038606e-05
 [232,] 0.0001764379 1.456466e-04 4.490931e-05
 [233,] 0.0001702357 1.556655e-04 5.274240e-05
 [234,] 0.0001724431 1.469486e-04 4.507457e-05
 [235,] 0.0001724431 1.468786e-04 4.506875e-05
 [236,] 0.0001702561 1.561540e-04 5.296171e-05
 [237,] 0.0001702561 1.561540e-04 5.296171e-05
 [238,] 0.0001722711 1.464790e-04 4.504785e-05
 [239,] 0.0001722711 1.464790e-04 4.504785e-05
 [240,] 0.0001754833 1.182845e-04 4.165888e-05
 [241,] 0.0001726175 1.464790e-04 4.502589e-05
 [242,] 0.0001703204 1.557572e-04 5.295106e-05
 [243,] 0.0001703656 1.558890e-04 5.308141e-05
 [244,] 0.0001703425 1.557320e-04 5.298003e-05
 [245,] 0.0001752860 1.185948e-04 4.182477e-05
 [246,] 0.0001702985 1.579189e-04 5.368941e-05
 [247,] 0.0003918058 2.199305e-04 4.586921e-04
 [248,] 0.0001665271 1.224765e-04 4.001264e-05
 [249,] 0.0001752111 1.197851e-04 4.251529e-05
 [250,] 0.0001702324 1.616955e-04 5.477647e-05
 [251,] 0.0001748249 1.202102e-04 4.268257e-05
 [252,] 0.0001748249 1.202102e-04 4.268257e-05
 [253,] 0.0001748249 1.201252e-04 4.263044e-05
 [254,] 0.0001748249 1.185692e-04 4.170363e-05
 [255,] 0.0001665292 1.221239e-04 3.996184e-05
 [256,] 0.0001702141 1.611719e-04 5.453996e-05
 [257,] 0.0001727745 1.702832e-04 6.041065e-05
 [258,] 0.0001746351 1.200326e-04 4.252537e-05
 [259,] 0.0001703656 1.608048e-04 5.487584e-05
 [260,] 0.0001703656 1.608048e-04 5.487584e-05
 [261,] 0.0001704127 1.606136e-04 5.490237e-05
 [262,] 0.0001665274 1.223607e-04 3.999446e-05
 [263,] 0.0003690169 3.052528e-04 6.300676e-04
 [264,] 0.0001705862 1.613909e-04 5.551840e-05
 [265,] 0.0001713401 1.442224e-04 4.507881e-05
 [266,] 0.0001746351 1.213724e-04 4.327868e-05
 [267,] 0.0001702075 1.658814e-04 5.615847e-05
 [268,] 0.0001685993 1.176454e-04 4.017975e-05
 [269,] 0.0001685993 1.176454e-04 4.017975e-05
 [270,] 0.0001687852 1.170813e-04 4.007489e-05
 [271,] 0.0003981857 3.872375e-04 8.962405e-04
 [272,] 0.0001694911 1.686150e-04 5.261955e-05
 [273,] 0.0001687361 1.161906e-04 3.969667e-05
 [274,] 0.0001694629 1.686150e-04 5.267097e-05
 [275,] 0.0001751283 2.729564e-04 1.539171e-04
 [276,] 0.0001694911 1.684063e-04 5.256231e-05
 [277,] 0.0001687361 1.160460e-04 3.963990e-05
 [278,] 0.0001687361 1.133120e-04 3.854113e-05
 [279,] 0.0001688544 1.471388e-04 4.630252e-05
 [280,] 0.0001687997 1.134615e-04 3.863267e-05
 [281,] 0.0001690943 1.471757e-04 4.629064e-05
 [282,] 0.0001687361 1.139183e-04 3.878329e-05
 [283,] 0.0001686952 1.139183e-04 3.876207e-05
 [284,] 0.0001687361 1.140735e-04 3.884509e-05
 [285,] 0.0001687361 1.142144e-04 3.890115e-05
 [286,] 0.0001686739 1.146926e-04 3.905729e-05
 [287,] 0.0007995768 4.325586e-04 2.063517e-03
 [288,] 0.0001689308 1.158216e-04 3.962893e-05
 [289,] 0.0001694629 1.643982e-04 5.151455e-05
 [290,] 0.0001677683 1.143723e-04 3.835199e-05
 [291,] 0.0001694748 1.640325e-04 5.139425e-05
 [292,] 0.0001680992 1.146934e-04 3.870045e-05
 [293,] 0.0001737289 2.591849e-04 1.054958e-04
 [294,] 0.0001680992 1.142399e-04 3.852876e-05
 [295,] 0.0001681979 1.139342e-04 3.847428e-05
 [296,] 0.0001681979 1.129229e-04 3.808546e-05
 [297,] 0.0001695170 1.681983e-04 5.245984e-05
 [298,] 0.0001695767 1.700199e-04 5.285332e-05
 [299,] 0.0001740087 1.136139e-04 3.905201e-05
 [300,] 0.0001679288 1.108394e-04 3.713105e-05
 [301,] 0.0001751725 2.011144e-04 1.187771e-04
 [302,] 0.0001737521 1.606914e-04 5.573828e-05
 [303,] 0.0004854934 3.915827e-04 1.125069e-03
 [304,] 0.0001691158 1.690157e-04 5.360511e-05
 [305,] 0.0001691333 1.742757e-04 5.507224e-05
 [306,] 0.0001691333 1.747155e-04 5.519954e-05
 [307,] 0.0001691158 1.745057e-04 5.519889e-05
 [308,] 0.0001759226 2.824306e-04 1.922908e-04
 [309,] 0.0001693041 1.435807e-04 4.640979e-05
 [310,] 0.0001690991 1.758390e-04 5.564766e-05
 [311,] 0.0001691794 1.435120e-04 4.642521e-05
 [312,] 0.0001694600 1.733739e-04 5.398935e-05
 [313,] 0.0004805460 4.296385e-04 1.234503e-03
 [314,] 0.0001691158 1.795523e-04 5.666468e-05
 [315,] 0.0001750096 1.156253e-04 4.068427e-05
 [316,] 0.0001758734 2.824306e-04 1.902581e-04
 [317,] 0.0001682989 1.088794e-04 3.655377e-05
 [318,] 0.0001690991 1.783010e-04 5.636532e-05
 [319,] 0.0001682989 1.086894e-04 3.647608e-05
 [320,] 0.0001755744 2.593180e-04 1.650024e-04
 [321,] 0.0001691897 1.779015e-04 5.593312e-05
 [322,] 0.0001658756 1.712472e-04 5.630271e-05
 [323,] 0.0001690134 1.775213e-04 5.652167e-05
 [324,] 0.0001686874 2.037361e-04 6.811509e-05
 [325,] 0.0005181467 5.032793e-04 1.597476e-03
 [326,] 0.0001746453 1.122187e-04 3.434729e-05
 [327,] 0.0001701491 1.087705e-04 3.430550e-05
 [328,] 0.0001665980 2.540313e-04 8.540457e-05
 [329,] 0.0001688447 1.115313e-04 3.546149e-05
 [330,] 0.0001736025 1.115181e-04 3.433730e-05
 [331,] 0.0001738925 1.121171e-04 3.441617e-05
 [332,] 0.0001704497 1.107928e-04 3.470679e-05
 [333,] 0.0001682540 1.458396e-04 5.017314e-05
 [334,] 0.0001700830 1.125502e-04 3.520366e-05
 [335,] 0.0001689912 1.513787e-04 5.318029e-05
 [336,] 0.0001700830 1.164327e-04 3.612666e-05
 [337,] 0.0001699969 1.171536e-04 3.633060e-05
 [338,] 0.0001699969 1.177705e-04 3.648279e-05
 [339,] 0.0001699969 1.176440e-04 3.645155e-05
 [340,] 0.0001701704 1.176440e-04 3.639599e-05
 [341,] 0.0001740398 1.164085e-04 3.523743e-05
 [342,] 0.0001699969 1.176440e-04 3.645155e-05
 [343,] 0.0001699969 1.171536e-04 3.633060e-05
 [344,] 0.0001700830 1.173978e-04 3.636322e-05
 [345,] 0.0001700830 1.175806e-04 3.642170e-05
 [346,] 0.0005807663 2.460606e-04 7.812041e-04
 [347,] 0.0001699371 1.159030e-04 3.605588e-05
 [348,] 0.0001666394 2.899080e-04 9.773687e-05
 [349,] 0.0005746520 2.442605e-04 7.659746e-04
 [350,] 0.0005620648 2.442605e-04 7.492611e-04
 [351,] 0.0001740747 1.142440e-04 3.483499e-05
 [352,] 0.0001666246 2.910146e-04 9.799384e-05
 [353,] 0.0001736441 9.629145e-05 3.193600e-05
 [354,] 0.0005938653 2.493147e-04 8.121514e-04
 [355,] 0.0001669566 2.887708e-04 9.946025e-05
 [356,] 0.0001694288 2.989582e-04 1.131841e-04
 [357,] 0.0005718420 2.769692e-04 8.914514e-04
 [358,] 0.0001696898 1.152230e-04 3.596554e-05
 [359,] 0.0001672373 1.649972e-04 5.151073e-05
 [360,] 0.0001672737 1.649972e-04 5.144929e-05
 [361,] 0.0001696366 2.989582e-04 1.138873e-04
 [362,] 0.0001670242 1.654935e-04 5.208722e-05
 [363,] 0.0001695086 1.482685e-04 5.205213e-05
 [364,] 0.0001695318 2.940089e-04 1.115571e-04
 [365,] 0.0006649824 2.638658e-04 9.762815e-04
 [366,] 0.0001698534 1.141269e-04 3.564645e-05
 [367,] 0.0001669305 2.786596e-04 9.580286e-05
 [368,] 0.0001698890 2.788989e-04 1.065867e-04
 [369,] 0.0006962742 2.662334e-04 1.033868e-03
 [370,] 0.0001698890 2.777193e-04 1.061087e-04
 [371,] 0.0001698534 1.138919e-04 3.558916e-05
 [372,] 0.0001697431 2.952934e-04 1.127637e-04
 [373,] 0.0001669463 2.830789e-04 9.742544e-05
 [374,] 0.0001698534 1.143424e-04 3.569907e-05
 [375,] 0.0001698534 1.143424e-04 3.569907e-05
 [376,] 0.0001668972 2.899080e-04 9.949587e-05
 [377,] 0.0001698534 1.143424e-04 3.569907e-05
 [378,] 0.0001668972 2.785432e-04 9.557162e-05
 [379,] 0.0001700308 1.147790e-04 3.575396e-05
 [380,] 0.0001729886 1.020487e-04 3.251365e-05
 [381,] 0.0001669884 2.052959e-04 5.987111e-05
 [382,] 0.0001801821 1.138191e-04 3.405874e-05
 [383,] 0.0001723315 1.580019e-04 5.792356e-05
 [384,] 0.0001672286 2.029131e-04 5.885657e-05
 [385,] 0.0001727186 1.581391e-04 5.840251e-05
 [386,] 0.0001725176 1.585142e-04 5.839744e-05
 [387,] 0.0001736633 1.130599e-04 3.452256e-05
 [388,] 0.0001669143 1.985406e-04 5.825962e-05
 [389,] 0.0001732404 1.544348e-04 5.712748e-05
 [390,] 0.0001721288 1.586583e-04 5.812325e-05
 [391,] 0.0001671180 1.792728e-04 5.991110e-05
 [392,] 0.0001723210 1.584224e-04 5.820230e-05
 [393,] 0.0001720344 1.586235e-04 5.803133e-05
 [394,] 0.0001728467 1.171284e-04 3.557829e-05
 [395,] 0.0001740978 1.596228e-04 5.353363e-05
 [396,] 0.0001718521 1.603027e-04 4.968798e-05
 [397,] 0.0001729688 1.114598e-04 3.429429e-05
 [398,] 0.0001718487 1.576660e-04 5.743667e-05
 [399,] 0.0001775706 1.138591e-04 3.433070e-05
 [400,] 0.0001779399 1.149060e-04 3.447655e-05
 [401,] 0.0001723210 1.547460e-04 5.654552e-05
 [402,] 0.0001772084 1.133880e-04 3.425093e-05
 [403,] 0.0001668018 2.011545e-04 5.912860e-05
 [404,] 0.0001772084 1.128270e-04 3.415293e-05
 [405,] 0.0001772084 1.128270e-04 3.415293e-05
 [406,] 0.0001741785 1.600865e-04 5.385676e-05
 [407,] 0.0001766953 1.138669e-04 3.438894e-05
 [408,] 0.0001733172 1.088062e-04 3.381729e-05
 [409,] 0.0001721718 1.140881e-04 3.503624e-05
 [410,] 0.0001719251 1.503019e-04 5.417468e-05
 [411,] 0.0001733172 1.143710e-04 3.495383e-05
 [412,] 0.0001688052 1.643535e-04 5.814947e-05
 [413,] 0.0001737274 1.122254e-04 3.445984e-05
 [414,] 0.0001735891 1.118333e-04 3.440074e-05
 [415,] 0.0001735891 1.118333e-04 3.440074e-05
 [416,] 0.0001657122 1.864466e-04 5.811384e-05
 [417,] 0.0001731836 1.110896e-04 3.430719e-05
 [418,] 0.0001735891 1.120284e-04 3.443935e-05
 [419,] 0.0001699434 1.615006e-04 5.051025e-05
 [420,] 0.0001731836 1.110896e-04 3.430719e-05
 [421,] 0.0001731836 1.110896e-04 3.430719e-05
 [422,] 0.0001721990 1.500500e-04 5.428593e-05
 [423,] 0.0001731836 1.110896e-04 3.430719e-05
 [424,] 0.0001731836 1.114676e-04 3.438250e-05
 [425,] 0.0001731836 1.116593e-04 3.442088e-05
 [426,] 0.0001734524 1.126246e-04 3.457723e-05
 [427,] 0.0001657647 1.885253e-04 5.844868e-05
 [428,] 0.0001732952 1.128270e-04 3.464072e-05
 [429,] 0.0001715746 1.519266e-04 5.461092e-05
 [430,] 0.0001720153 1.495163e-04 5.389112e-05
 [431,] 0.0001737411 1.128270e-04 3.457743e-05
 [432,] 0.0001657940 1.885253e-04 5.831675e-05
 [433,] 0.0001739943 1.128270e-04 3.454297e-05
 [434,] 0.0001739943 1.130120e-04 3.457952e-05
 [435,] 0.0001735891 1.120101e-04 3.443571e-05
 [436,] 0.0001657940 1.880233e-04 5.817266e-05
 [437,] 0.0001717478 1.464252e-04 5.231130e-05
 [438,] 0.0001717478 1.462920e-04 5.225121e-05
 [439,] 0.0001657940 1.869991e-04 5.788322e-05
 [440,] 0.0001738672 1.124241e-04 3.448046e-05
 [441,] 0.0001742814 1.093194e-04 3.380923e-05
 [442,] 0.0001795942 1.142743e-04 3.418174e-05
 [443,] 0.0001719251 1.475171e-04 5.290604e-05
 [444,] 0.0001739943 1.094939e-04 3.387194e-05
 [445,] 0.0001738796 1.124241e-04 3.447881e-05
 [446,] 0.0001737274 1.122254e-04 3.445984e-05
 [447,] 0.0001738672 1.134448e-04 3.470980e-05
 [448,] 0.0001738672 1.132403e-04 3.466922e-05
 [449,] 0.0001748744 1.118793e-04 3.428238e-05
 [450,] 0.0001747238 1.117688e-04 3.427880e-05
 [451,] 0.0001682738 1.418435e-04 4.859738e-05
 [452,] 0.0001668818 1.085100e-04 3.518811e-05
 [453,] 0.0001703078 1.114400e-04 3.499499e-05
 [454,] 0.0001699912 1.578372e-04 4.958894e-05
 [455,] 0.0001700889 1.588387e-04 4.983231e-05
 [456,] 0.0001663185 1.414048e-04 4.414724e-05
 [457,] 0.0001665317 1.423653e-04 4.416330e-05
 [458,] 0.0001667940 1.672687e-04 5.568674e-05
 [459,] 0.0001664271 1.509085e-04 4.663922e-05
 [460,] 0.0001692246 1.603448e-04 5.312445e-05
 [461,] 0.0001726419 9.834002e-05 3.277144e-05
 [462,] 0.0001660368 1.413541e-04 4.459240e-05
 [463,] 0.0001663268 1.376295e-04 4.308237e-05
 [464,] 0.0001662797 1.361544e-04 4.272998e-05
 [465,] 0.0001662345 1.352578e-04 4.253425e-05
 [466,] 0.0001663268 1.352578e-04 4.241829e-05
 [467,] 0.0001663268 1.324803e-04 4.164453e-05
 [468,] 0.0001662345 1.404304e-04 4.399334e-05
 [469,] 0.0001662345 1.346833e-04 4.236990e-05
 [470,] 0.0001661914 1.394965e-04 4.379413e-05
 [471,] 0.0001660387 1.394965e-04 4.405281e-05
 [472,] 0.0001662913 1.446355e-04 4.740705e-05
 [473,] 0.0001711359 2.259411e-04 7.272649e-05
 [474,] 0.0001726999 9.782532e-05 3.236591e-05
 [475,] 0.0001660055 1.388629e-04 4.393461e-05
 [476,] 0.0001723349 1.350476e-04 4.533021e-05
 [477,] 0.0001660055 1.388629e-04 4.393461e-05
 [478,] 0.0001660387 1.382688e-04 4.369871e-05
 [479,] 0.0001660739 1.379592e-04 4.354638e-05
 [480,] 0.0001660387 1.379592e-04 4.360941e-05
 [481,] 0.0001695136 1.420076e-04 4.649026e-05
 [482,] 0.0001731767 9.776375e-05 3.267274e-05
 [483,] 0.0001662769 1.370602e-04 4.298974e-05
 [484,] 0.0001661502 1.373305e-04 4.324435e-05
 [485,] 0.0001661640 1.246416e-04 4.016536e-05
 [486,] 0.0001662276 1.235345e-04 3.971024e-05
 [487,] 0.0001665148 1.250757e-04 3.996315e-05
 [488,] 0.0001695323 1.589815e-04 5.518236e-05
 [489,] 0.0001663963 1.226463e-04 3.921873e-05
 [490,] 0.0001664652 1.211347e-04 3.871991e-05
 [491,] 0.0001664652 1.207666e-04 3.861653e-05
 [492,] 0.0001664652 1.205847e-04 3.856548e-05
 [493,] 0.0001692501 1.621078e-04 5.592653e-05
 [494,] 0.0001661787 1.185460e-04 3.831950e-05
 [495,] 0.0001691735 1.422381e-04 4.701727e-05
 [496,] 0.0001731645 8.866847e-04 1.694186e-04
 [497,] 0.0001691975 1.490647e-04 4.976370e-05
 [498,] 0.0001690338 1.472899e-04 4.879474e-05
 [499,] 0.0001722385 1.066873e-04 3.741491e-05
 [500,] 0.0001692182 1.508095e-04 5.043744e-05
 [501,] 0.0001722962 9.797707e-05 3.367188e-05
 [502,] 0.0001693168 1.500905e-04 5.036932e-05
 [503,] 0.0001691664 1.510522e-04 5.043625e-05
 [504,] 0.0001691975 1.513018e-04 5.060033e-05
 [505,] 0.0002843890 1.955331e-03 3.710727e-03
 [506,] 0.0001692616 1.514997e-04 5.080772e-05
 [507,] 0.0001692616 1.514997e-04 5.080772e-05
 [508,] 0.0001721916 1.645998e-04 5.459230e-05
 [509,] 0.0001692844 1.512903e-04 5.078199e-05
 [510,] 0.0001693827 1.549832e-04 5.233907e-05
 [511,] 0.0002678044 1.771998e-03 3.044640e-03
 [512,] 0.0001714391 9.903237e-05 3.400682e-05
 [513,] 0.0001729948 8.679518e-04 1.668383e-04
 [514,] 0.0001692844 1.508343e-04 5.062313e-05
 [515,] 0.0001720594 9.679447e-05 3.313268e-05
 [516,] 0.0003014721 1.769577e-03 3.580487e-03
 [517,] 0.0001683078 1.110177e-04 3.641992e-05
 [518,] 0.0001664922 1.751669e-04 5.905039e-05
 [519,] 0.0001691831 1.551059e-04 5.194529e-05
 [520,] 0.0002940998 1.747050e-03 3.450811e-03
 [521,] 0.0001714391 9.961845e-05 3.428581e-05
 [522,] 0.0001691831 1.557387e-04 5.216617e-05
 [523,] 0.0001714391 9.976900e-05 3.435016e-05
 [524,] 0.0001714391 9.961845e-05 3.428581e-05
 [525,] 0.0001715071 9.792452e-05 3.356915e-05
 [526,] 0.0001665742 1.747590e-04 5.916366e-05
 [527,] 0.0001712468 9.976900e-05 3.429407e-05
 [528,] 0.0001712468 9.976900e-05 3.429407e-05
 [529,] 0.0002563529 1.614662e-03 2.571394e-03
 [530,] 0.0001665323 1.691919e-04 5.713264e-05
 [531,] 0.0001712468 9.992135e-05 3.435850e-05
 [532,] 0.0001665323 1.686549e-04 5.694880e-05
 [533,] 0.0001691831 1.565359e-04 5.244419e-05
 [534,] 0.0002852413 1.523494e-03 2.829680e-03
 [535,] 0.0001665323 1.681747e-04 5.678437e-05
 [536,] 0.0001711821 1.004052e-04 3.454235e-05
 [537,] 0.0001736006 1.033338e-04 3.652191e-05
 [538,] 0.0001711821 1.005650e-04 3.460928e-05
 [539,] 0.0002533391 1.534311e-03 2.386469e-03
 [540,] 0.0002435801 1.538253e-03 2.247433e-03
 [541,] 0.0001711821 1.010722e-04 3.482100e-05
 [542,] 0.0001691831 1.583558e-04 5.308141e-05
 [543,] 0.0001691831 1.585184e-04 5.313799e-05
 [544,] 0.0001664922 1.641306e-04 5.528823e-05
 [545,] 0.0001665323 1.641306e-04 5.539909e-05
 [546,] 0.0001691831 1.585184e-04 5.313799e-05
 [547,] 0.0001664922 1.612566e-04 5.430701e-05
 [548,] 0.0001691637 1.590465e-04 5.326702e-05
 [549,] 0.0001711821 1.014089e-04 3.496103e-05
 [550,] 0.0001724096 9.389311e-04 1.748517e-04
 [551,] 0.0001664922 1.617443e-04 5.447354e-05
 [552,] 0.0001691778 1.585381e-04 5.290987e-05
 [553,] 0.0001664922 1.598607e-04 5.383016e-05
 [554,] 0.0001713722 1.015801e-04 3.511724e-05
 [555,] 0.0002383174 1.410954e-03 1.977938e-03
 [556,] 0.0001664922 1.603390e-04 5.399362e-05
 [557,] 0.0001713037 1.015801e-04 3.509516e-05
 [558,] 0.0002325877 1.439172e-03 1.960300e-03
 [559,] 0.0002422326 1.429858e-03 2.056278e-03
 [560,] 0.0001693455 1.597297e-04 5.396781e-05
 [561,] 0.0001678994 1.544950e-04 5.436129e-05
 [562,] 0.0001754991 8.024106e-04 2.178403e-04
 [563,] 0.0001729424 9.167303e-04 1.758583e-04
 [564,] 0.0001666303 1.593078e-04 5.398843e-05
 [565,] 0.0001729424 9.234637e-04 1.765861e-04
 [566,] 0.0001662049 1.556823e-04 5.149745e-05
 [567,] 0.0001725021 1.028688e-04 3.601742e-05
 [568,] 0.0001693209 1.588658e-04 5.360801e-05
 [569,] 0.0001726095 8.851182e-04 1.702481e-04
 [570,] 0.0001661837 1.547829e-04 5.110777e-05
 [571,] 0.0002402929 1.473687e-03 2.099802e-03
 [572,] 0.0001662794 1.547829e-04 5.148483e-05
 [573,] 0.0001730278 9.167303e-04 1.763152e-04
 [574,] 0.0002710751 1.345460e-03 2.261686e-03
 [575,] 0.0001695816 1.588658e-04 5.414367e-05
 [576,] 0.0001736432 9.302558e-04 1.924385e-04
 [577,] 0.0002265901 1.513073e-03 1.976271e-03
 [578,] 0.0001740629 1.035204e-03 2.252678e-04
 [579,] 0.0001698318 1.608032e-04 5.529993e-05
 [580,] 0.0001720790 1.044853e-04 3.659508e-05
 [581,] 0.0001732830 1.003192e-03 1.890635e-04
 [582,] 0.0001663069 1.514246e-04 5.045299e-05
 [583,] 0.0001695050 1.595697e-04 5.425335e-05
 [584,] 0.0001731081 1.018242e-03 1.875601e-04
 [585,] 0.0001664764 1.504903e-04 5.059209e-05
 [586,] 0.0002219376 1.567026e-03 1.987128e-03
 [587,] 0.0001664764 1.500738e-04 5.044963e-05
 [588,] 0.0001717834 1.060277e-04 3.713366e-05
 [589,] 0.0001731951 1.034418e-03 1.897447e-04
 [590,] 0.0001717834 1.060277e-04 3.713366e-05
 [591,] 0.0001662866 1.484847e-04 4.981472e-05
 [592,] 0.0001717834 1.064757e-04 3.731916e-05
 [593,] 0.0002157972 1.559962e-03 1.892232e-03
 [594,] 0.0001662202 1.479189e-04 4.945818e-05
 [595,] 0.0001726039 1.118607e-03 1.962943e-04
 [596,] 0.0001726039 1.118607e-03 1.962943e-04
 [597,] 0.0001693694 1.604560e-04 5.428517e-05
 [598,] 0.0001693708 1.602659e-04 5.422047e-05
 [599,] 0.0001693708 1.600956e-04 5.415963e-05
 [600,] 0.0001661157 1.467582e-04 4.877639e-05
 [601,] 0.0001693942 1.604560e-04 5.434069e-05
 [602,] 0.0002130778 1.574127e-03 1.872473e-03
 [603,] 0.0001661503 1.503099e-04 5.006821e-05
 [604,] 0.0001716370 1.060277e-04 3.707787e-05
 [605,] 0.0001661330 1.505524e-04 5.006977e-05
 [606,] 0.0001717182 1.062506e-04 3.722899e-05
 [607,] 0.0001661503 1.503099e-04 5.006821e-05
 [608,] 0.0001725225 1.073953e-03 1.897268e-04
 [609,] 0.0001663372 1.503099e-04 5.017354e-05
 [610,] 0.0001693209 1.609923e-04 5.436278e-05
 [611,] 0.0001726036 1.082979e-03 1.911319e-04
 [612,] 0.0001723628 1.082979e-03 1.896105e-04
 [613,] 0.0002125803 1.588444e-03 1.883564e-03
 [614,] 0.0001737586 6.434917e-04 4.003604e-04
 [615,] 0.0001692086 1.608165e-04 5.401544e-05
 [616,] 0.0001662263 1.489453e-04 4.935890e-05
 [617,] 0.0001691883 1.602659e-04 5.376362e-05
 [618,] 0.0002495977 1.559962e-03 2.360899e-03
 [619,] 0.0002258968 1.559962e-03 2.031041e-03
 [620,] 0.0001711657 1.133514e-04 3.982351e-05
 [621,] 0.0001714310 1.079677e-04 3.778826e-05
 [622,] 0.0001714310 1.079677e-04 3.778826e-05
 [623,] 0.0001662785 1.478020e-04 4.915353e-05
 [624,] 0.0002109518 1.609399e-03 1.886607e-03
 [625,] 0.0001662785 1.482030e-04 4.928742e-05
 [626,] 0.0001662785 1.482030e-04 4.928742e-05
 [627,] 0.0001662785 1.482030e-04 4.928742e-05
 [628,] 0.0001756286 1.615041e-04 5.883253e-05
 [629,] 0.0001662785 1.486068e-04 4.942221e-05
 [630,] 0.0001691699 1.615568e-04 5.416114e-05
 [631,] 0.0001662785 1.486068e-04 4.942221e-05
 [632,] 0.0001714310 1.079677e-04 3.778826e-05
 [633,] 0.0001713617 1.079677e-04 3.775860e-05
 [634,] 0.0001691883 1.615568e-04 5.421544e-05
 [635,] 0.0001691687 1.615568e-04 5.415758e-05
 [636,] 0.0001719709 1.116219e-03 1.902527e-04
 [637,] 0.0001719709 1.107798e-03 1.894476e-04
 [638,] 0.0001662519 1.478020e-04 4.906832e-05
 [639,] 0.0001750409 1.625299e-04 5.900017e-05
 [640,] 0.0002227330 1.556623e-03 1.991641e-03
 [641,] 0.0002058096 1.689659e-03 1.908459e-03
 [642,] 0.0002052927 1.689659e-03 1.900626e-03
 [643,] 0.0001662271 1.478020e-04 4.898345e-05
 [644,] 0.0001662271 1.474434e-04 4.886470e-05
 [645,] 0.0001715012 1.090240e-04 3.823227e-05
 [646,] 0.0002052927 1.720092e-03 1.936712e-03
 [647,] 0.0001662271 1.466542e-04 4.860334e-05
 [648,] 0.0001662271 1.462637e-04 4.847396e-05
 [649,] 0.0001691498 1.608165e-04 5.384444e-05
 [650,] 0.0001715012 1.097715e-04 3.853603e-05
 [651,] 0.0001715012 1.100253e-04 3.863899e-05
 [652,] 0.0001661514 1.453576e-04 4.787205e-05
 [653,] 0.0001691687 1.599171e-04 5.358962e-05
 [654,] 0.0002213868 1.801603e-03 2.293704e-03
 [655,] 0.0001715012 1.105657e-04 3.885804e-05
 [656,] 0.0001715012 1.105657e-04 3.885804e-05
 [657,] 0.0001715343 1.142903e-03 1.896989e-04
 [658,] 0.0001718966 1.142903e-03 1.922718e-04
 [659,] 0.0001662271 1.446036e-04 4.791983e-05
 [660,] 0.0001660785 1.441117e-04 4.774628e-05
 [661,] 0.0001718966 1.134245e-03 1.914552e-04
 [662,] 0.0001718231 1.124716e-03 1.900460e-04
 [663,] 0.0001718231 1.124716e-03 1.900460e-04
 [664,] 0.0001711995 1.151639e-03 1.880095e-04
 [665,] 0.0001718231 1.116219e-03 1.892420e-04
 [666,] 0.0001718231 1.116219e-03 1.892420e-04
 [667,] 0.0001718231 1.116219e-03 1.892420e-04
 [668,] 0.0001718231 1.116219e-03 1.892420e-04
 [669,] 0.0001718966 1.107798e-03 1.889442e-04
 [670,] 0.0001721220 1.160825e-03 1.950060e-04
 [671,] 0.0001718966 1.107798e-03 1.889442e-04
 [672,] 0.0001718966 1.107798e-03 1.889442e-04
 [673,] 0.0001719709 1.099451e-03 1.886470e-04
 [674,] 0.0001717097 1.103071e-04 3.884670e-05
 [675,] 0.0001691687 1.574845e-04 5.274566e-05
 [676,] 0.0001719709 1.091179e-03 1.878510e-04
 [677,] 0.0001718231 1.082979e-03 1.860710e-04
 [678,] 0.0001691316 1.573057e-04 5.257835e-05
 [679,] 0.0001662042 1.428353e-04 4.725602e-05
 [680,] 0.0001718231 1.082979e-03 1.860710e-04
 [681,] 0.0001718231 1.073953e-03 1.852028e-04
 [682,] 0.0001718231 1.073953e-03 1.852028e-04
 [683,] 0.0001715012 1.108266e-04 3.896370e-05
 [684,] 0.0001718231 1.073953e-03 1.852028e-04
 [685,] 0.0001718231 1.108423e-03 1.899951e-04
 [686,] 0.0001662042 1.424741e-04 4.713671e-05
 [687,] 0.0001718231 1.065906e-03 1.844261e-04
 [688,] 0.0001718231 1.065906e-03 1.844261e-04
 [689,] 0.0001715012 1.105657e-04 3.885804e-05
 [690,] 0.0001718231 1.073953e-03 1.852028e-04
 [691,] 0.0001718231 1.065906e-03 1.844261e-04
 [692,] 0.0001718231 1.057929e-03 1.836537e-04
 [693,] 0.0001662042 1.421153e-04 4.701820e-05
 [694,] 0.0001662042 1.432266e-04 4.738524e-05
 [695,] 0.0001718231 1.042186e-03 1.821219e-04
 [696,] 0.0001723080 1.042186e-03 1.852213e-04
 [697,] 0.0001718231 1.042186e-03 1.821219e-04
 [698,] 0.0001680726 1.310735e-04 4.037838e-05
 [699,] 0.0001718231 1.042186e-03 1.821219e-04
 [700,] 0.0001718231 1.042186e-03 1.821219e-04
 [701,] 0.0001715723 1.105657e-04 3.889045e-05
 [702,] 0.0001718231 1.034418e-03 1.813625e-04
 [703,] 0.0001718231 1.025867e-03 1.805237e-04
 [704,] 0.0001718231 1.025867e-03 1.805237e-04
 [705,] 0.0001691687 1.545307e-04 5.171848e-05
 [706,] 0.0001715723 1.108266e-04 3.899639e-05
 [707,] 0.0001715723 1.100253e-04 3.867083e-05
 [708,] 0.0001718231 1.018242e-03 1.797732e-04
 [709,] 0.0001718231 1.018242e-03 1.797732e-04
 [710,] 0.0001662042 1.417590e-04 4.690048e-05
 [711,] 0.0001715723 1.103071e-04 3.878539e-05
 [712,] 0.0001661831 1.397398e-04 4.616022e-05
 [713,] 0.0001718231 1.010684e-03 1.790269e-04
 [714,] 0.0001718231 9.957657e-04 1.775469e-04
 [715,] 0.0001718231 9.884042e-04 1.768130e-04
 [716,] 0.0001718231 9.884042e-04 1.768130e-04
 [717,] 0.0001691687 1.534482e-04 5.134125e-05
 [718,] 0.0001718231 9.803000e-04 1.760024e-04
 [719,] 0.0001718231 9.803000e-04 1.760024e-04
 [720,] 0.0001675506 1.288027e-04 4.007092e-05
 [721,] 0.0001691687 1.531424e-04 5.123459e-05
 [722,] 0.0001717505 9.730734e-04 1.748229e-04
 [723,] 0.0001717505 9.730734e-04 1.748229e-04
 [724,] 0.0001717505 9.730734e-04 1.748229e-04
 [725,] 0.0001717505 9.730734e-04 1.748229e-04
 [726,] 0.0001717505 9.659097e-04 1.741042e-04
 [727,] 0.0001718976 9.659097e-04 1.750158e-04
 [728,] 0.0001662102 1.384265e-04 4.581798e-05
 [729,] 0.0001661831 1.384265e-04 4.572768e-05
 [730,] 0.0001718231 9.517687e-04 1.731257e-04
 [731,] 0.0001718231 9.588083e-04 1.738388e-04
 [732,] 0.0001661831 1.380955e-04 4.561860e-05
 [733,] 0.0001716265 9.447902e-04 1.712049e-04
 [734,] 0.0001717697 9.803000e-04 1.756670e-04
 [735,] 0.0001717697 9.803000e-04 1.756670e-04
 [736,] 0.0001717097 1.116504e-04 3.939443e-05
 [737,] 0.0002112131 1.944075e-03 2.305920e-03
 [738,] 0.0001718231 9.371072e-04 1.716330e-04
 [739,] 0.0001661831 1.371481e-04 4.530639e-05
 [740,] 0.0001717097 1.116504e-04 3.939443e-05
 [741,] 0.0001716787 9.302558e-04 1.700548e-04
 [742,] 0.0001718966 9.302558e-04 1.713729e-04
 [743,] 0.0001720460 9.302558e-04 1.722590e-04
 [744,] 0.0001718966 9.167303e-04 1.699779e-04
 [745,] 0.0002017731 1.958668e-03 2.157782e-03
 [746,] 0.0001719333 1.119211e-04 3.960712e-05
 [747,] 0.0001719983 9.167303e-04 1.705759e-04
 [748,] 0.0001692086 1.512087e-04 5.065031e-05
 [749,] 0.0001691883 1.512087e-04 5.060473e-05
 [750,] 0.0001717834 1.121941e-04 3.964999e-05
 [751,] 0.0001691883 1.506374e-04 5.040416e-05
 [752,] 0.0001684801 1.002695e-04 3.278730e-05
 [753,] 0.0001684801 1.000636e-04 3.272935e-05
 [754,] 0.0002057668 1.934964e-03 2.197801e-03
 [755,] 0.0001725736 1.032664e-04 3.599463e-05
 [756,] 0.0001684801 9.996301e-05 3.270111e-05
 [757,] 0.0001684801 9.996301e-05 3.270111e-05
 [758,] 0.0001684576 9.996301e-05 3.271118e-05
 [759,] 0.0001684576 9.986394e-05 3.268325e-05
 [760,] 0.0001717097 1.130558e-04 3.996569e-05
 [761,] 0.0001684155 9.986394e-05 3.270323e-05
 [762,] 0.0001684576 9.976641e-05 3.265581e-05
 [763,] 0.0002070587 1.897510e-03 2.175848e-03
 [764,] 0.0001684576 9.976641e-05 3.265581e-05
 [765,] 0.0001684576 9.976641e-05 3.265581e-05
 [766,] 0.0001684576 9.976641e-05 3.265581e-05
 [767,] 0.0001677273 1.231325e-04 3.873321e-05
 [768,] 0.0001684576 9.967040e-05 3.262885e-05
 [769,] 0.0001684576 9.967040e-05 3.262885e-05
 [770,] 0.0001684576 9.967040e-05 3.262885e-05
 [771,] 0.0001683958 9.976641e-05 3.268535e-05
 [772,] 0.0001684155 9.996301e-05 3.273151e-05
 [773,] 0.0001691687 1.491093e-04 4.982414e-05
 [774,] 0.0001716370 1.136529e-04 4.017213e-05
 [775,] 0.0001684210 9.967040e-05 3.264551e-05
 [776,] 0.0001684576 9.957593e-05 3.260237e-05
 [777,] 0.0001990613 2.098126e-03 2.249516e-03
 [778,] 0.0001683594 9.957593e-05 3.265019e-05
 [779,] 0.0001684576 9.948297e-05 3.257637e-05
 [780,] 0.0001691498 1.484490e-04 4.955069e-05
 [781,] 0.0001685243 1.000329e-04 3.271483e-05
 [782,] 0.0001719397 1.141612e-04 4.051314e-05
 [783,] 0.0001685001 9.975250e-05 3.264689e-05
 [784,] 0.0002034567 1.861068e-03 2.071054e-03
 [785,] 0.0001684361 9.951488e-05 3.260657e-05
 [786,] 0.0002034567 1.853412e-03 2.062139e-03
 [787,] 0.0001691687 1.468126e-04 4.901701e-05
 [788,] 0.0001691687 1.475325e-04 4.927035e-05
 [789,] 0.0001661638 1.283533e-04 4.234135e-05
 [790,] 0.0002000031 1.836320e-03 1.984652e-03
 [791,] 0.0002010060 1.827844e-03 1.991710e-03
 [792,] 0.0001661638 1.280963e-04 4.225657e-05
 [793,] 0.0002015105 1.942442e-03 2.131089e-03
 [794,] 0.0001668983 1.065144e-04 3.568928e-05
 [795,] 0.0001715012 1.160413e-04 4.105205e-05
 [796,] 0.0002015105 1.756285e-03 1.918240e-03
 [797,] 0.0001691883 1.449869e-04 4.841451e-05
 [798,] 0.0001692086 1.448638e-04 4.840814e-05
 [799,] 0.0001667912 1.076204e-04 3.604620e-05
 [800,] 0.0001667405 1.076204e-04 3.601562e-05
 [801,] 0.0001971115 1.740244e-03 1.831939e-03
 [802,] 0.0001679357 1.199253e-04 3.811435e-05
 [803,] 0.0001734207 1.661505e-04 5.523019e-05
 [804,] 0.0001747254 1.665111e-03 1.420050e-03
 [805,] 0.0001666916 1.074787e-04 3.593294e-05
 [806,] 0.0001980402 1.694866e-03 1.796164e-03
 [807,] 0.0001713617 1.162056e-04 4.103052e-05
 [808,] 0.0001712992 1.368039e-04 4.916255e-05
 [809,] 0.0001661471 1.221061e-04 4.022948e-05
 [810,] 0.0001661715 1.195689e-04 3.944774e-05
 [811,] 0.0002032925 1.602858e-03 1.769667e-03
 [812,] 0.0001691331 1.510073e-04 5.055780e-05
 [813,] 0.0001662271 1.157928e-04 3.828154e-05
 [814,] 0.0002064064 1.632882e-03 1.849020e-03
 [815,] 0.0001662134 1.161704e-04 3.838861e-05
 [816,] 0.0001661916 1.157049e-04 3.819565e-05
 [817,] 0.0001786263 1.660378e-03 1.473437e-03
 [818,] 0.0001683243 9.536515e-05 3.154315e-05
 [819,] 0.0001683243 9.530389e-05 3.151808e-05
 [820,] 0.0001682970 9.550498e-05 3.158928e-05
 [821,] 0.0001691156 1.489881e-04 4.981397e-05
 [822,] 0.0001661715 1.142050e-04 3.765680e-05
 [823,] 0.0001661384 1.183714e-04 3.897732e-05
 [824,] 0.0001663502 1.150824e-04 3.819260e-05
 [825,] 0.0001685714 9.511633e-05 3.146657e-05
 [826,] 0.0001682970 9.550498e-05 3.158928e-05
 [827,] 0.0001682970 9.550498e-05 3.158928e-05
 [828,] 0.0001682970 9.550498e-05 3.158928e-05
 [829,] 0.0001666061 1.179575e-04 3.804545e-05
 [830,] 0.0001682970 9.546786e-05 3.157495e-05
 [831,] 0.0001682831 9.546828e-05 3.156994e-05
 [832,] 0.0001682958 9.554474e-05 3.160410e-05
 [833,] 0.0001691156 1.490859e-04 4.985100e-05
 [834,] 0.0001691156 1.492939e-04 4.992256e-05
 [835,] 0.0001691514 1.477190e-04 4.947289e-05
 [836,] 0.0001683254 9.558520e-05 3.163068e-05
 [837,] 0.0001662898 1.139329e-04 3.772469e-05
 [838,] 0.0001691156 1.488995e-04 4.978690e-05
 [839,] 0.0001691156 1.481019e-04 4.951240e-05
 [840,] 0.0001691156 1.481019e-04 4.951240e-05
 [841,] 0.0001691156 1.478999e-04 4.944286e-05
 [842,] 0.0001662378 1.127189e-04 3.724411e-05
 [843,] 0.0001691156 1.463790e-04 4.891888e-05
 [844,] 0.0001691156 1.463790e-04 4.891888e-05
 [845,] 0.0001720212 9.954273e-05 3.454952e-05
 [846,] 0.0001691704 1.430937e-04 4.794860e-05
 [847,] 0.0001690952 1.453252e-04 4.850632e-05
 [848,] 0.0001691389 1.456431e-04 4.872287e-05
 [849,] 0.0001703042 1.476913e-04 5.109847e-05
 [850,] 0.0001703869 1.495014e-04 5.189897e-05
 [851,] 0.0001708584 1.435072e-04 5.027411e-05
 [852,] 0.0001698822 1.473510e-04 5.030641e-05
 [853,] 0.0001705898 1.377931e-04 4.673407e-05
 [854,] 0.0001726108 1.714715e-04 6.433562e-05
 [855,] 0.0001730310 1.566910e-04 5.869288e-05
 [856,] 0.0001702582 1.432570e-04 4.924651e-05
 [857,] 0.0001702582 1.431009e-04 4.918630e-05
 [858,] 0.0001695388 1.419083e-04 4.765606e-05
 [859,] 0.0001695594 1.419083e-04 4.769325e-05
 [860,] 0.0001705012 1.500863e-04 5.226595e-05
 [861,] 0.0001730259 1.777313e-04 5.917015e-05
 [862,] 0.0001703452 1.468619e-04 5.081971e-05
 [863,] 0.0001703452 1.464943e-04 5.067728e-05
 [864,] 0.0001730266 1.778993e-04 5.923705e-05
 [865,] 0.0001662307 1.282316e-04 4.190360e-05
 [866,] 0.0001703869 1.459401e-04 5.051007e-05
 [867,] 0.0001703869 1.459401e-04 5.051007e-05
 [868,] 0.0001703452 1.457510e-04 5.038901e-05
 [869,] 0.0001701143 1.453943e-04 4.997786e-05
 [870,] 0.0001673499 1.109625e-04 3.718911e-05
 [871,] 0.0001662559 1.285500e-04 4.222274e-05
 [872,] 0.0001703452 1.450411e-04 5.011334e-05
 [873,] 0.0001703452 1.448566e-04 5.004164e-05
 [874,] 0.0002081696 2.228130e-03 2.577466e-03
 [875,] 0.0001703869 1.446235e-04 4.998887e-05
 [876,] 0.0001707105 1.708303e-04 6.165871e-05
 [877,] 0.0001705604 1.441023e-04 4.996799e-05
 [878,] 0.0001705604 1.441023e-04 4.996799e-05
 [879,] 0.0002120948 2.237649e-03 2.670900e-03
 [880,] 0.0001701240 1.436066e-04 4.929879e-05
 [881,] 0.0001706184 1.604916e-04 5.758221e-05
 [882,] 0.0001706184 1.604916e-04 5.758221e-05
 [883,] 0.0002254300 2.187037e-03 2.879431e-03
 [884,] 0.0001703443 1.431009e-04 4.934844e-05
 [885,] 0.0001706184 1.597781e-04 5.731024e-05
 [886,] 0.0001703869 1.427567e-04 4.925864e-05
 [887,] 0.0001704723 1.427567e-04 4.934639e-05
 [888,] 0.0001662290 1.285500e-04 4.183567e-05
 [889,] 0.0001705160 1.427567e-04 4.939047e-05
 [890,] 0.0001705160 1.427288e-04 4.937032e-05
 [891,] 0.0001705160 1.428986e-04 4.943758e-05
 [892,] 0.0001679426 1.111683e-04 3.746797e-05
 [893,] 0.0001705604 1.428986e-04 4.948184e-05
 [894,] 0.0001706512 1.430694e-04 4.963900e-05
 [895,] 0.0001707926 1.558174e-04 5.601351e-05
 [896,] 0.0001706512 1.427288e-04 4.950288e-05
 [897,] 0.0001754124 5.489779e-04 1.998684e-04
 [898,] 0.0001709187 1.551502e-04 5.590730e-05
 [899,] 0.0001680255 1.112244e-04 3.746152e-05
 [900,] 0.0001679902 1.133693e-04 3.817708e-05
 [901,] 0.0001683256 9.917014e-05 3.278062e-05
 [902,] 0.0001709019 1.503104e-04 5.393425e-05
 [903,] 0.0001704141 1.437266e-04 4.965889e-05
 [904,] 0.0002238025 5.478354e-04 6.229342e-04
 [905,] 0.0001677437 1.128560e-04 3.783178e-05
 [906,] 0.0002304817 7.019224e-04 8.583774e-04
 [907,] 0.0002394674 6.781281e-04 8.685360e-04
 [908,] 0.0001715046 1.412293e-04 4.956486e-05
 [909,] 0.0001731176 1.505415e-04 5.481472e-05
 [910,] 0.0001689834 5.305852e-04 7.926315e-05
 [911,] 0.0001764657 2.499072e-04 1.158902e-04
 [912,] 0.0001772669 4.485733e-04 2.744331e-04
 [913,] 0.0001773695 1.968893e-04 8.062174e-05
 [914,] 0.0001678689 1.813333e-04 5.481254e-05
 [915,] 0.0001678093 1.768212e-04 5.378106e-05
 [916,] 0.0001677056 1.743787e-04 5.331422e-05
 [917,] 0.0001696617 5.002637e-04 1.969815e-04
 [918,] 0.0001678093 1.713628e-04 5.244776e-05
 [919,] 0.0001766980 2.693616e-04 1.349117e-04
 [920,] 0.0001678093 1.710291e-04 5.236702e-05
 [921,] 0.0001765167 2.734878e-04 1.344312e-04
 [922,] 0.0001677056 1.703698e-04 5.232693e-05
 [923,] 0.0001671965 1.692427e-04 5.278827e-05
 [924,] 0.0001671965 1.678896e-04 5.243167e-05
 [925,] 0.0001777269 2.547578e-04 1.420020e-04
 [926,] 0.0001716318 4.433920e-04 1.829159e-04
 [927,] 0.0001717433 4.464636e-04 1.847420e-04
 [928,] 0.0001671642 1.659940e-04 5.199107e-05
 [929,] 0.0001776829 3.051703e-04 1.844811e-04
 [930,] 0.0001669717 1.651517e-04 5.182857e-05
 [931,] 0.0001669544 1.641094e-04 5.158449e-05
 [932,] 0.0001670021 1.632861e-04 5.127759e-05
 [933,] 0.0001670341 1.611855e-04 5.067452e-05
 [934,] 0.0001669427 1.620508e-04 5.105773e-05
 [935,] 0.0001717762 3.410688e-04 1.389561e-04
 [936,] 0.0001670341 1.607679e-04 5.056311e-05
 [937,] 0.0001670021 1.606819e-04 5.059043e-05
 [938,] 0.0001670675 1.577604e-04 4.974083e-05
 [939,] 0.0001789657 2.097085e-04 1.210938e-04
 [940,] 0.0001775733 1.723253e-04 6.897888e-05
 [941,] 0.0001781597 1.994725e-04 1.017761e-04
 [942,] 0.0001739233 3.321268e-04 1.409348e-04
 [943,] 0.0001759350 1.736755e-04 6.801240e-05
 [944,] 0.0001753771 1.752813e-04 6.815796e-05
 [945,] 0.0001733291 3.610183e-04 1.524217e-04
 [946,] 0.0001725868 3.921611e-04 1.639869e-04
 [947,] 0.0001668516 1.528227e-04 4.907387e-05
 [948,] 0.0001771374 2.555456e-04 1.287492e-04
 [949,] 0.0001724322 3.561825e-04 1.474922e-04
 [950,] 0.0001737843 1.948437e-04 7.847328e-05
 [951,] 0.0001671257 1.526337e-04 4.873890e-05
 [952,] 0.0001673260 2.190837e-04 7.028347e-05
 [953,] 0.0001673346 2.002162e-04 6.485423e-05
 [954,] 0.0001673294 1.978219e-04 6.393234e-05
 [955,] 0.0001673346 1.973678e-04 6.395707e-05
 [956,] 0.0001673346 1.974483e-04 6.398625e-05
 [957,] 0.0001673346 1.951021e-04 6.324683e-05
 [958,] 0.0001659345 8.569320e-05 2.819227e-05
 [959,] 0.0001673537 1.871028e-04 6.104964e-05
 [960,] 0.0001673394 1.902165e-04 6.181280e-05
 [961,] 0.0001696588 2.189269e-04 7.255146e-05
 [962,] 0.0001659453 8.433862e-05 2.776869e-05
 [963,] 0.0001659453 8.428959e-05 2.775427e-05
 [964,] 0.0001696898 2.359008e-04 7.856992e-05
 [965,] 0.0001733661 1.662108e-04 5.515105e-05
 [966,] 0.0001699961 1.109960e-04 3.765213e-05
 [967,] 0.0001673627 1.793651e-04 5.867990e-05
 [968,] 0.0001673627 1.777932e-04 5.817522e-05
 [969,] 0.0001673847 1.858792e-04 6.099231e-05
 [970,] 0.0001659403 8.400296e-05 2.767307e-05
 [971,] 0.0001659403 8.400296e-05 2.767307e-05
 [972,] 0.0001673731 1.817317e-04 5.954211e-05
 [973,] 0.0001673627 1.797861e-04 5.881185e-05
 [974,] 0.0001673847 1.785880e-04 5.863176e-05
 [975,] 0.0001673963 1.790073e-04 5.885714e-05
 [976,] 0.0001697289 2.245103e-04 7.519984e-05
 [977,] 0.0001733553 1.669310e-04 5.564265e-05
 [978,] 0.0001674604 1.771005e-04 5.864567e-05
 [979,] 0.0001674424 1.767633e-04 5.842901e-05
 [980,] 0.0001675926 1.680692e-04 5.618901e-05
 [981,] 0.0001674424 1.745720e-04 5.770888e-05
 [982,] 0.0001659105 8.376564e-05 2.761560e-05
 [983,] 0.0001705390 1.104090e-04 3.791498e-05
 [984,] 0.0001697890 2.145053e-04 7.231786e-05
 [985,] 0.0001659256 8.407058e-05 2.771627e-05
 [986,] 0.0001676020 1.650458e-04 5.477153e-05
 [987,] 0.0001675830 1.620558e-04 5.369479e-05
 [988,] 0.0001661303 8.464945e-05 2.793840e-05
 [989,] 0.0001703461 1.117172e-04 3.823857e-05
 [990,] 0.0001675669 1.679192e-04 5.555525e-05
 [991,] 0.0001683434 1.931047e-04 6.694635e-05
 [992,] 0.0001685320 1.685992e-04 5.790590e-05
 [993,] 0.0001675808 1.529578e-04 4.956498e-05
 [994,] 0.0001686346 1.074754e-04 3.451923e-05
 [995,] 0.0001697833 1.949155e-04 6.628395e-05
 [996,] 0.0001714759 8.884460e-05 2.993256e-05
 [997,] 0.0001700552 2.087032e-04 6.621034e-05
 [998,] 0.0001700552 2.087032e-04 6.621034e-05
 [999,] 0.0001715910 1.238667e-04 3.670784e-05
[1000,] 0.0001726107 1.752453e-04 6.192640e-05
[1001,] 0.0001700243 2.087032e-04 6.642845e-05
[1002,] 0.0001700342 2.094057e-04 6.657018e-05
[1003,] 0.0001700049 2.094057e-04 6.679789e-05
[1004,] 0.0001712912 2.823675e-04 7.670554e-05
[1005,] 0.0001701600 2.094057e-04 6.582422e-05
[1006,] 0.0001699881 2.094057e-04 6.694559e-05
[1007,] 0.0001699722 2.107583e-04 6.752053e-05
[1008,] 0.0001733788 1.103913e-04 3.669380e-05
[1009,] 0.0001699653 2.127831e-04 6.822444e-05
[1010,] 0.0001699588 2.135097e-04 6.852715e-05
[1011,] 0.0001710958 1.587832e-04 5.249893e-05
[1012,] 0.0001699521 2.149088e-04 6.904832e-05
[1013,] 0.0001699521 2.155805e-04 6.925771e-05
[1014,] 0.0001699464 2.155805e-04 6.933651e-05
[1015,] 0.0001733632 1.163927e-04 3.887329e-05
[1016,] 0.0001699722 2.163237e-04 6.924467e-05
[1017,] 0.0001733611 1.151893e-04 3.843518e-05
[1018,] 0.0001699316 2.177546e-04 7.026506e-05
[1019,] 0.0001699276 2.177546e-04 7.034593e-05
[1020,] 0.0001699241 2.177546e-04 7.042698e-05
[1021,] 0.0001699241 2.177546e-04 7.042698e-05
[1022,] 0.0001699241 2.177546e-04 7.042698e-05
[1023,] 0.0001699241 2.177546e-04 7.042698e-05
[1024,] 0.0001700539 1.152625e-04 3.618517e-05
[1025,] 0.0001711990 1.568227e-04 5.265587e-05
[1026,] 0.0001699620 1.134304e-04 3.571549e-05
[1027,] 0.0001712693 1.434409e-04 4.841789e-05
[1028,] 0.0001699180 2.185106e-04 7.083726e-05
[1029,] 0.0001699157 2.206199e-04 7.159290e-05
[1030,] 0.0001733643 1.154065e-04 3.854070e-05
[1031,] 0.0001699139 2.206199e-04 7.167647e-05
[1032,] 0.0001699157 2.206199e-04 7.159290e-05
[1033,] 0.0001699139 2.213983e-04 7.192407e-05
[1034,] 0.0001699125 2.206199e-04 7.176021e-05
[1035,] 0.0001699125 2.206199e-04 7.176021e-05
[1036,] 0.0001699114 2.206199e-04 7.185253e-05
[1037,] 0.0001699114 2.206199e-04 7.185253e-05
[1038,] 0.0001702426 1.134304e-04 3.550123e-05
[1039,] 0.0001699139 2.185106e-04 7.100157e-05
[1040,] 0.0001699157 2.206199e-04 7.159290e-05
[1041,] 0.0001699114 2.206199e-04 7.185253e-05
[1042,] 0.0001712216 1.604219e-04 5.400546e-05
[1043,] 0.0001703484 1.142958e-04 3.568595e-05
[1044,] 0.0001698323 1.470862e-04 4.367111e-05
[1045,] 0.0001698869 1.451684e-04 4.324951e-05
[1046,] 0.0001699108 2.191467e-04 7.146502e-05
[1047,] 0.0001699108 2.169737e-04 7.076929e-05
[1048,] 0.0001699108 2.199163e-04 7.171141e-05
[1049,] 0.0001699108 2.199163e-04 7.171141e-05
[1050,] 0.0001702951 1.147506e-04 3.584207e-05
[1051,] 0.0001699107 2.199163e-04 7.179525e-05
[1052,] 0.0001703484 1.161891e-04 3.621905e-05
[1053,] 0.0001701909 1.161891e-04 3.630619e-05
[1054,] 0.0001699107 2.191467e-04 7.154836e-05
[1055,] 0.0001699107 2.191467e-04 7.154836e-05
[1056,] 0.0001699107 2.191467e-04 7.154836e-05
[1057,] 0.0001699109 2.191467e-04 7.163188e-05
[1058,] 0.0001703484 1.147506e-04 3.581398e-05
[1059,] 0.0001699109 2.191467e-04 7.163188e-05
[1060,] 0.0001699109 2.191467e-04 7.163188e-05
[1061,] 0.0001712025 1.559628e-04 5.254753e-05
[1062,] 0.0001699117 2.183816e-04 7.147746e-05
[1063,] 0.0001699117 2.176900e-04 7.125464e-05
[1064,] 0.0001733720 1.115071e-04 3.714224e-05
[1065,] 0.0001700243 3.307522e-04 9.114132e-05
[1066,] 0.0001699144 2.169336e-04 7.117597e-05
[1067,] 0.0001703905 1.415155e-04 4.219160e-05
[1068,] 0.0001733723 1.141314e-04 3.817303e-05
[1069,] 0.0001699947 1.443760e-04 4.291459e-05
[1070,] 0.0001700002 3.337047e-04 9.157041e-05
[1071,] 0.0001698858 3.337047e-04 9.180237e-05
[1072,] 0.0001703905 1.439633e-04 4.268020e-05
[1073,] 0.0001698858 3.337047e-04 9.180237e-05
[1074,] 0.0001698858 3.337047e-04 9.180237e-05
[1075,] 0.0001702565 1.457011e-04 4.308775e-05
[1076,] 0.0001696828 3.422178e-04 9.440384e-05
[1077,] 0.0001696828 3.422178e-04 9.440384e-05
[1078,] 0.0001733743 1.113283e-04 3.709900e-05
[1079,] 0.0001711961 1.583421e-04 5.332664e-05
[1080,] 0.0001712091 1.570856e-04 5.296331e-05
[1081,] 0.0001699144 2.199163e-04 7.214086e-05
[1082,] 0.0001701246 1.522635e-04 4.451398e-05
[1083,] 0.0001708294 1.807847e-04 6.051004e-05
[1084,] 0.0001712159 1.570856e-04 5.299533e-05
[1085,] 0.0001704575 1.166798e-04 3.629540e-05
[1086,] 0.0001712382 1.546319e-04 5.225433e-05
[1087,] 0.0001711909 1.590115e-04 5.367949e-05
[1088,] 0.0001702565 1.488974e-04 4.375036e-05
[1089,] 0.0001703905 1.477733e-04 4.346244e-05
[1090,] 0.0001699190 2.148258e-04 7.066514e-05
[1091,] 0.0001733627 1.151893e-04 3.846320e-05
[1092,] 0.0001705132 1.205486e-04 3.734827e-05
[1093,] 0.0001703905 1.484845e-04 4.361209e-05
[1094,] 0.0001706272 1.203500e-04 3.722984e-05
[1095,] 0.0001733720 1.169566e-04 3.912956e-05
[1096,] 0.0001712141 1.590115e-04 5.378278e-05
[1097,] 0.0001708743 1.212009e-04 3.733635e-05
[1098,] 0.0001733720 1.167263e-04 3.905150e-05
[1099,] 0.0001698858 3.802734e-04 1.036023e-04
[1100,] 0.0001733717 1.167263e-04 3.904990e-05
[1101,] 0.0001706645 1.494574e-04 4.371436e-05
[1102,] 0.0001698005 3.802734e-04 1.038108e-04
[1103,] 0.0001701246 1.565284e-04 4.544528e-05
[1104,] 0.0001712382 1.580683e-04 5.343134e-05
[1105,] 0.0001697835 3.838273e-04 1.047528e-04
[1106,] 0.0001699251 2.185106e-04 7.202762e-05
[1107,] 0.0001733611 1.176455e-04 3.927325e-05
[1108,] 0.0001699539 2.185106e-04 7.254654e-05
[1109,] 0.0001733608 1.176455e-04 3.925507e-05
[1110,] 0.0001712308 1.507049e-04 5.087779e-05
[1111,] 0.0001712382 1.501104e-04 5.070363e-05
[1112,] 0.0001711909 1.512441e-04 5.102436e-05
[1113,] 0.0001738484 1.561412e-04 5.112007e-05
[1114,] 0.0001711909 1.507049e-04 5.084007e-05
[1115,] 0.0001705132 1.271536e-04 3.920339e-05
[1116,] 0.0001708294 1.777717e-04 5.949852e-05
[1117,] 0.0001704861 1.271536e-04 3.922056e-05
[1118,] 0.0001711909 1.495796e-04 5.045551e-05
[1119,] 0.0001689907 4.088998e-04 1.140004e-04
[1120,] 0.0001733680 1.171822e-04 3.916636e-05
[1121,] 0.0001693522 1.618132e-04 4.716303e-05
[1122,] 0.0001689765 4.088998e-04 1.140479e-04
[1123,] 0.0001698088 1.662838e-04 4.781677e-05
[1124,] 0.0001698088 1.662838e-04 4.781677e-05
[1125,] 0.0001733676 1.171822e-04 3.916330e-05
[1126,] 0.0001689907 3.940794e-04 1.101236e-04
[1127,] 0.0001692400 1.645906e-04 4.786786e-05
[1128,] 0.0001707773 1.161499e-04 3.594103e-05
[1129,] 0.0001702154 1.271455e-04 3.939787e-05
[1130,] 0.0001700129 1.943500e-04 6.510371e-05
[1131,] 0.0001702675 1.317287e-04 4.066039e-05
[1132,] 0.0001681248 1.740885e-04 5.099501e-05
[1133,] 0.0001701856 8.652187e-05 2.797603e-05
[1134,] 0.0001700233 1.931808e-04 6.478759e-05
[1135,] 0.0001701642 1.350791e-04 4.169059e-05
[1136,] 0.0001701856 8.675534e-05 2.802512e-05
[1137,] 0.0001700233 1.925735e-04 6.458304e-05
[1138,] 0.0001701296 8.687537e-05 2.805536e-05
[1139,] 0.0001703980 8.663751e-05 2.798396e-05
[1140,] 0.0001679766 1.716474e-04 5.054568e-05
[1141,] 0.0001700331 1.921403e-04 6.450402e-05
[1142,] 0.0001700302 1.905030e-04 6.393130e-05
[1143,] 0.0001679427 1.696285e-04 5.008426e-05
[1144,] 0.0001700331 1.888566e-04 6.339552e-05
[1145,] 0.0001711773 1.369874e-04 4.610054e-05
[1146,] 0.0001711949 1.427522e-04 4.813448e-05
[1147,] 0.0001698290 1.557630e-04 4.805527e-05
[1148,] 0.0001711991 1.405786e-04 4.715961e-05
[1149,] 0.0001690739 9.375635e-05 2.992931e-05
[1150,] 0.0001694012 1.741676e-04 5.409266e-05
[1151,] 0.0001690739 9.714128e-05 3.083268e-05
[1152,] 0.0001719703 1.632521e-04 5.923165e-05
[1153,] 0.0001719191 1.620423e-04 5.868228e-05
[1154,] 0.0001692713 1.895255e-04 5.891262e-05
[1155,] 0.0001713746 1.742952e-04 5.934540e-05
[1156,] 0.0001690701 1.008118e-04 3.188814e-05
[1157,] 0.0001690046 1.040493e-04 3.280185e-05
[1158,] 0.0001659790 1.782406e-04 5.814908e-05
[1159,] 0.0001692552 2.001828e-04 7.037846e-05
[1160,] 0.0001704832 2.564019e-04 8.716888e-05
[1161,] 0.0001690221 1.111674e-04 3.745144e-05
[1162,] 0.0001689030 1.051151e-04 3.504208e-05
[1163,] 0.0001732667 1.473283e-04 4.650273e-05
[1164,] 0.0001719604 1.326287e-04 4.466736e-05
[1165,] 0.0001689319 1.034067e-04 3.465557e-05
[1166,] 0.0001689160 1.004763e-04 3.362927e-05
[1167,] 0.0001689864 9.741744e-05 3.265552e-05
[1168,] 0.0001719543 1.274018e-04 4.292849e-05
[1169,] 0.0001690467 9.692680e-05 3.254092e-05
[1170,] 0.0001701522 2.238207e-04 7.407316e-05
[1171,] 0.0001701522 2.231265e-04 7.384517e-05
[1172,] 0.0001691987 9.369607e-05 3.151779e-05
[1173,] 0.0001721806 1.179406e-04 4.014516e-05
[1174,] 0.0001700969 2.173514e-04 7.186383e-05
[1175,] 0.0001701479 2.160264e-04 7.143651e-05
[1176,] 0.0001701013 2.186295e-04 7.236465e-05
[1177,] 0.0001700856 2.147747e-04 7.077430e-05
[1178,] 0.0001700856 2.141242e-04 7.056226e-05
[1179,] 0.0001700969 2.166871e-04 7.164602e-05
[1180,] 0.0001700969 2.166871e-04 7.164602e-05
[1181,] 0.0001731671 1.110600e-04 3.601675e-05
[1182,] 0.0001721087 1.170486e-04 3.974531e-05
[1183,] 0.0001690811 9.044527e-05 3.032679e-05
[1184,] 0.0001700827 2.160264e-04 7.110285e-05
[1185,] 0.0001690670 9.178502e-05 3.079178e-05
[1186,] 0.0001707325 3.885280e-04 1.122207e-04
[1187,] 0.0011074540 8.550118e-05 1.245451e-02
[1188,] 0.0001680960 1.961159e-04 6.171980e-05
[1189,] 0.0001680831 1.961159e-04 6.181289e-05
[1190,] 0.0001680568 1.958647e-04 6.195612e-05
[1191,] 0.0011027148 8.540224e-05 1.503461e-02
[1192,] 0.0001704863 3.810444e-04 1.117532e-04
[1193,] 0.0001698200 1.541175e-04 4.585878e-05
[1194,] 0.0001706553 3.646419e-04 1.058393e-04
[1195,] 0.0001726827 1.069498e-04 3.674867e-05
[1196,] 0.0018854450 8.549926e-05 2.969366e-02
[1197,] 0.0001726954 1.072846e-04 3.688123e-05
[1198,] 0.0001726701 1.077912e-04 3.704660e-05
[1199,] 0.0001704219 3.559446e-04 1.048272e-04
[1200,] 0.0016772479 8.540092e-05 2.607746e-02
[1201,] 0.0016772479 8.545331e-05 2.649125e-02
[1202,] 0.0001706856 3.544721e-04 1.029413e-04
[1203,] 0.0017727182 8.530004e-05 2.959090e-02
[1204,] 0.0001707346 2.606504e-04 7.779579e-05
[1205,] 0.0018854450 8.542039e-05 3.245595e-02
[1206,] 0.0001727185 1.731578e-04 5.781041e-05
[1207,] 0.0001713569 2.524632e-04 7.394465e-05
[1208,] 0.0001707823 3.660483e-04 1.055606e-04
[1209,] 0.0017880772 8.597110e-05 3.225259e-02
[1210,] 0.0001746440 9.481654e-05 3.017195e-05
[1211,] 0.0001692789 1.403180e-04 4.238690e-05
[1212,] 0.0001707506 3.588552e-04 1.037687e-04
[1213,] 0.0017727182 8.574405e-05 3.286874e-02
[1214,] 0.0001707194 3.517701e-04 1.020169e-04
[1215,] 0.0001707072 3.449594e-04 1.005765e-04
[1216,] 0.0001725353 1.159348e-04 3.987704e-05
[1217,] 0.0023863565 8.581302e-05 4.500509e-02
[1218,] 0.0025398885 8.589179e-05 4.870420e-02
[1219,] 0.0028604916 8.597110e-05 5.178829e-02
[1220,] 0.0001707986 3.616650e-04 1.042800e-04
[1221,] 0.0001715320 2.545261e-04 7.410726e-05
[1222,] 0.0001708663 3.603078e-04 1.039150e-04
[1223,] 0.0032232690 8.604375e-05 5.934360e-02
[1224,] 0.0001686754 1.472032e-04 4.476995e-05
[1225,] 0.0001707072 3.645995e-04 1.059123e-04
[1226,] 0.0001708006 3.675919e-04 1.062126e-04
[1227,] 0.0034114586 8.598629e-05 6.194839e-02
[1228,] 0.0001713569 2.541897e-04 7.438020e-05
[1229,] 0.0001708522 2.594884e-04 7.730314e-05
[1230,] 0.0001708317 3.735408e-04 1.076464e-04
[1231,] 0.0001708163 2.636368e-04 7.856968e-05
[1232,] 0.0043684311 8.944766e-05 1.321368e-01
[1233,] 0.0001708854 2.677499e-04 7.951091e-05
[1234,] 0.0001679636 1.834206e-04 6.017782e-05
[1235,] 0.0024827325 1.112446e-04 3.099876e-03
[1236,] 0.0001709911 2.402378e-04 7.158215e-05
[1237,] 0.0045714384 8.605940e-05 8.446158e-02
[1238,] 0.0001710261 2.822738e-04 8.311428e-05
[1239,] 0.0001676678 1.532282e-04 4.766642e-05
[1240,] 0.0001726540 1.094389e-04 3.760518e-05
[1241,] 0.0001679029 2.038562e-04 6.589738e-05
[1242,] 0.0039597566 8.608526e-05 6.138219e-02
[1243,] 0.0001712481 4.113640e-04 1.153908e-04
[1244,] 0.0041899709 8.611437e-05 5.777136e-02
[1245,] 0.0001686263 1.854569e-04 5.567519e-05
[1246,] 0.0001712474 2.710285e-04 7.935068e-05
[1247,] 0.0044821484 8.605328e-05 5.661614e-02
[1248,] 0.0001725665 1.190283e-04 3.954599e-05
[1249,] 0.0006300385 1.746688e-04 4.680494e-02
[1250,] 0.0001687127 2.351538e-04 7.454772e-05
[1251,] 0.0001725639 1.240846e-04 4.124383e-05
[1252,] 0.0001725648 1.089843e-04 3.735740e-05
[1253,] 0.0001659109 8.878105e-05 4.112552e-05
[1254,] 0.0001688902 1.409352e-04 4.548378e-05
[1255,] 0.0001668044 8.444776e-05 2.813784e-05
[1256,] 0.0001688134 8.966830e-05 2.877663e-05
[1257,] 0.0001689922 1.403199e-04 4.522992e-05
[1258,] 0.0001694361 1.048147e-04 3.338701e-05
[1259,] 0.0001694653 1.044794e-04 3.327538e-05
[1260,] 0.0001706683 2.308895e-04 6.387268e-05
[1261,] 0.0001694544 1.037653e-04 3.306946e-05
[1262,] 0.0001705727 2.297717e-04 6.369119e-05
[1263,] 0.0001692876 1.045654e-04 3.339118e-05
[1264,] 0.0001692876 1.045654e-04 3.339118e-05
[1265,] 0.0001698717 1.577280e-04 4.561855e-05
[1266,] 0.0001706929 1.448874e-04 4.388925e-05
[1267,] 0.0001710387 1.467198e-04 4.413862e-05
[1268,] 0.0001693712 1.031902e-04 3.294691e-05
[1269,] 0.0001704595 2.020820e-04 5.667208e-05
[1270,] 0.0001692876 1.032608e-04 3.300647e-05
[1271,] 0.0001699788 1.041075e-04 3.291980e-05
[1272,] 0.0001700313 1.035678e-04 3.274767e-05
[1273,] 0.0001700313 1.029763e-04 3.258269e-05
[1274,] 0.0001706166 1.371939e-04 4.200152e-05
[1275,] 0.0001702649 1.399807e-04 4.089175e-05
[1276,] 0.0001709920 1.360941e-04 4.149418e-05
[1277,] 0.0001699849 1.301828e-04 3.852002e-05
[1278,] 0.0001698259 1.035607e-04 3.278387e-05
[1279,] 0.0001725389 1.740175e-04 5.583309e-05
[1280,] 0.0001699653 1.021596e-04 3.233773e-05
[1281,] 0.0001706319 1.250492e-04 4.136866e-05
[1282,] 0.0001685914 9.822298e-05 3.145888e-05
[1283,] 0.0001697957 1.378599e-04 4.056925e-05
[1284,] 0.0001699788 1.038974e-04 3.286097e-05
[1285,] 0.0001693601 1.392784e-04 4.487384e-05
[1286,] 0.0001699311 1.018753e-04 3.232297e-05
[1287,] 0.0001688906 1.137006e-04 3.752505e-05
[1288,] 0.0001684840 1.097220e-04 3.610825e-05
[1289,] 0.0001684970 1.146835e-04 3.755305e-05
[1290,] 0.0001670350 1.639104e-04 5.252053e-05
[1291,] 0.0001672008 9.592760e-05 3.114783e-05
[1292,] 0.0001670513 1.587504e-04 5.083838e-05
[1293,] 0.0001656573 1.403365e-04 4.649535e-05
[1294,] 0.0001656113 1.367037e-04 4.506970e-05
[1295,] 0.0001685742 1.134934e-04 3.715539e-05
[1296,] 0.0001657231 1.402934e-04 4.673283e-05
[1297,] 0.0001685922 1.126998e-04 3.693203e-05
[1298,] 0.0001657423 1.373884e-04 4.582694e-05
[1299,] 0.0001686969 1.124537e-04 3.684958e-05
[1300,] 0.0001686327 1.124918e-04 3.687173e-05
[1301,] 0.0001686532 1.124537e-04 3.685847e-05
[1302,] 0.0001668913 1.549685e-04 4.976298e-05
[1303,] 0.0001726269 8.903469e-05 2.927747e-05
[1304,] 0.0001676962 1.451046e-04 4.745927e-05
[1305,] 0.0001685674 1.121571e-04 3.675902e-05
[1306,] 0.0001689265 1.115426e-04 3.658052e-05
[1307,] 0.0001658313 1.328657e-04 4.454735e-05
[1308,] 0.0001668452 1.505496e-04 4.865664e-05
[1309,] 0.0001657782 1.365926e-04 4.566956e-05
[1310,] 0.0001686125 1.117237e-04 3.663497e-05
[1311,] 0.0001686125 1.117237e-04 3.663497e-05
[1312,] 0.0001686125 1.116036e-04 3.661262e-05
[1313,] 0.0001657231 1.365926e-04 4.550622e-05
[1314,] 0.0001726269 8.878739e-05 2.920752e-05
[1315,] 0.0001724557 8.916159e-05 2.935899e-05
[1316,] 0.0001658075 1.409139e-04 4.719551e-05
[1317,] 0.0001687133 1.118263e-04 3.664086e-05
[1318,] 0.0001687718 1.116324e-04 3.660180e-05
[1319,] 0.0001670350 1.416834e-04 4.560055e-05
[1320,] 0.0001677031 1.403918e-04 4.596397e-05
[1321,] 0.0001727568 8.969107e-05 2.942874e-05
[1322,] 0.0001655945 1.397806e-04 4.593765e-05
[1323,] 0.0001660319 1.342884e-04 4.543013e-05
[1324,] 0.0001747399 1.457704e-04 4.651738e-05
[1325,] 0.0001677551 1.353150e-04 4.441321e-05
[1326,] 0.0001689800 1.148874e-04 3.760372e-05
[1327,] 0.0001662279 4.713644e-04 1.501714e-04
[1328,] 0.0001757830 2.060880e-04 5.761055e-05
[1329,] 0.0001960945 1.719396e-04 5.301077e-05
[1330,] 0.0001663113 5.227018e-04 1.713176e-04
[1331,] 0.0001758900 2.095317e-04 5.831042e-05
[1332,] 0.0001728458 1.387554e-04 4.695085e-05
[1333,] 0.0001676208 5.052013e-04 1.845282e-04
[1334,] 0.0001726737 1.317362e-04 4.323676e-05
[1335,] 0.0001728841 1.932688e-04 6.332182e-05
[1336,] 0.0001728720 1.955807e-04 6.435328e-05
[1337,] 0.0001687117 5.141754e-04 1.948872e-04
[1338,] 0.0001728458 1.386849e-04 4.687737e-05
[1339,] 0.0001663287 6.013339e-04 1.973628e-04
[1340,] 0.0001754972 2.198302e-04 6.097780e-05
[1341,] 0.0001728619 1.944197e-04 6.388120e-05
[1342,] 0.0001746044 2.418625e-04 6.713629e-05
[1343,] 0.0001731629 1.382274e-04 4.648900e-05
[1344,] 0.0001753462 2.431240e-04 6.652355e-05
[1345,] 0.0001753462 2.287561e-04 6.319615e-05
[1346,] 0.0001731629 1.380235e-04 4.646028e-05
[1347,] 0.0001724862 2.153473e-04 7.227459e-05
[1348,] 0.0001727498 1.298723e-04 4.292686e-05
[1349,] 0.0001697472 1.335044e-04 4.846579e-05
[1350,] 0.0001729594 1.298582e-04 4.293961e-05
[1351,] 0.0001730538 1.378025e-04 4.589941e-05
[1352,] 0.0001664174 6.722777e-04 2.233087e-04
[1353,] 0.0001728549 2.147643e-04 7.085182e-05
[1354,] 0.0001769562 1.797298e-04 5.439217e-05
[1355,] 0.0001665466 1.849576e-04 6.132882e-05
[1356,] 0.0001728521 2.091716e-04 6.884207e-05
[1357,] 0.0001698036 1.366716e-04 4.988665e-05
[1358,] 0.0001751928 2.279818e-04 6.318344e-05
[1359,] 0.0001752948 2.272014e-04 6.289125e-05
[1360,] 0.0001728481 2.005044e-04 6.620063e-05
[1361,] 0.0001768899 1.769624e-04 5.410589e-05
[1362,] 0.0001663575 7.036974e-04 2.359728e-04
[1363,] 0.0001683471 8.521237e-04 3.226440e-04
[1364,] 0.0001724960 1.979433e-04 7.603099e-05
[1365,] 0.0001727239 1.979433e-04 7.631326e-05
[1366,] 0.0001664707 7.036974e-04 2.351333e-04
[1367,] 0.0001728286 1.379199e-04 4.581209e-05
[1368,] 0.0001749973 2.328937e-04 6.454309e-05
[1369,] 0.0001720725 1.992860e-04 7.604062e-05
[1370,] 0.0001728448 2.168648e-04 7.166663e-05
[1371,] 0.0001698743 1.429120e-04 5.246952e-05
[1372,] 0.0001698036 1.429120e-04 5.241387e-05
[1373,] 0.0001685958 7.119650e-04 2.708828e-04
[1374,] 0.0001728528 2.071130e-04 6.826415e-05
[1375,] 0.0001695468 1.445694e-04 5.287405e-05
[1376,] 0.0001746154 2.284492e-04 6.393527e-05
[1377,] 0.0001746154 2.253554e-04 6.319474e-05
[1378,] 0.0001743960 2.121301e-04 6.026916e-05
[1379,] 0.0001665080 6.833056e-04 2.292765e-04
[1380,] 0.0001662309 6.618495e-04 2.110724e-04
[1381,] 0.0001706834 1.939843e-04 7.202069e-05
[1382,] 0.0001675174 1.456603e-04 5.136081e-05
[1383,] 0.0001728340 2.068019e-04 6.833773e-05
[1384,] 0.0001662288 5.963028e-04 1.888154e-04
[1385,] 0.0001728449 1.944965e-04 6.407110e-05
[1386,] 0.0001721196 1.429144e-04 5.314963e-05
[1387,] 0.0001660712 1.073958e-03 3.368350e-04
[1388,] 0.0001660785 1.278005e-03 3.951537e-04
[1389,] 0.0001766235 1.833844e-04 5.502356e-05
[1390,] 0.0001660785 1.199285e-03 3.713260e-04
[1391,] 0.0001660785 1.199285e-03 3.713260e-04
[1392,] 0.0001681668 7.022440e-04 2.631326e-04
[1393,] 0.0001695759 1.552716e-04 5.721607e-05
[1394,] 0.0001660712 1.158745e-03 3.628827e-04
[1395,] 0.0001686293 7.177229e-04 2.733552e-04
[1396,] 0.0001660718 1.061152e-03 3.317699e-04
[1397,] 0.0001753841 1.847419e-04 5.580259e-05
[1398,] 0.0001689570 8.284147e-04 3.199189e-04
[1399,] 0.0001728488 4.938718e-04 1.654300e-04
[1400,] 0.0001757631 1.843682e-04 5.558671e-05
[1401,] 0.0001756836 1.843270e-04 5.561010e-05
[1402,] 0.0001715739 7.413331e-04 2.997638e-04
[1403,] 0.0001756836 1.842129e-04 5.559355e-05
[1404,] 0.0001702918 1.522768e-04 4.886556e-05
[1405,] 0.0001702174 1.522768e-04 4.886505e-05
[1406,] 0.0001702918 1.522768e-04 4.886556e-05
[1407,] 0.0001752290 1.842724e-04 5.579277e-05
[1408,] 0.0001726181 1.054506e-03 3.736892e-04
[1409,] 0.0001695139 1.520102e-04 4.884711e-05
[1410,] 0.0001754049 1.839416e-04 5.565891e-05
[1411,] 0.0001751156 1.842724e-04 5.584124e-05
[1412,] 0.0001694517 1.522062e-04 4.885530e-05
[1413,] 0.0001661297 1.509875e-03 4.850927e-04
[1414,] 0.0001712310 8.065737e-04 3.240612e-04
[1415,] 0.0001661172 1.509875e-03 4.834093e-04
[1416,] 0.0001725908 1.025471e-03 3.622948e-04
[1417,] 0.0001693906 1.525623e-04 4.892614e-05
[1418,] 0.0001660785 1.384828e-03 4.368620e-04
[1419,] 0.0001660944 1.367297e-03 4.350340e-04
[1420,] 0.0001725974 1.020704e-03 3.608206e-04
[1421,] 0.0001728394 5.666173e-04 1.893988e-04
[1422,] 0.0001661172 1.623428e-03 5.191987e-04
[1423,] 0.0001750970 1.822391e-04 5.555886e-05
[1424,] 0.0001737580 1.269660e-04 4.151929e-05
[1425,] 0.0001711233 9.011144e-04 3.620385e-04
[1426,] 0.0001747491 1.820719e-04 5.567341e-05
[1427,] 0.0001711233 8.329746e-04 3.340022e-04
[1428,] 0.0001661694 1.637804e-03 5.304306e-04
[1429,] 0.0001748723 1.827898e-04 5.575013e-05
[1430,] 0.0001730608 1.505707e-04 5.058988e-05
[1431,] 0.0001696641 1.917912e-04 7.193059e-05
[1432,] 0.0001661823 1.710742e-03 5.551735e-04
[1433,] 0.0001710170 9.549005e-04 3.831326e-04
[1434,] 0.0001752850 1.832680e-04 5.566668e-05
[1435,] 0.0001728346 6.654769e-04 2.214690e-04
[1436,] 0.0001751332 1.774649e-04 5.426542e-05
[1437,] 0.0001710886 9.778891e-04 3.934581e-04
[1438,] 0.0001661356 1.823804e-03 5.852549e-04
[1439,] 0.0001752025 1.854715e-04 5.608927e-05
[1440,] 0.0001728372 6.560540e-04 2.189276e-04
[1441,] 0.0001661356 1.746438e-03 5.607761e-04
[1442,] 0.0001709827 8.891631e-04 3.556448e-04
[1443,] 0.0001661520 1.750565e-03 5.643141e-04
[1444,] 0.0001732768 1.256546e-04 4.143848e-05
[1445,] 0.0001661356 1.801408e-03 5.781703e-04
[1446,] 0.0001700701 2.142814e-04 8.160637e-05
[1447,] 0.0001725208 2.271316e-04 7.505733e-05
[1448,] 0.0001750511 1.860248e-04 5.625700e-05
[1449,] 0.0001750511 1.860248e-04 5.625700e-05
[1450,] 0.0001693055 1.547594e-04 4.921281e-05
[1451,] 0.0001707650 9.778891e-04 3.896746e-04
[1452,] 0.0001693650 1.547880e-04 4.920623e-05
[1453,] 0.0001732768 1.267658e-04 4.152378e-05
[1454,] 0.0001661356 1.772231e-03 5.689388e-04
[1455,] 0.0001750511 1.864096e-04 5.632549e-05
[1456,] 0.0001692470 1.537908e-04 4.910253e-05
[1457,] 0.0001661520 1.854454e-03 5.975797e-04
[1458,] 0.0001661520 1.831443e-03 5.902646e-04
[1459,] 0.0001750858 1.874848e-04 5.636068e-05
[1460,] 0.0001750128 1.879570e-04 5.641746e-05
[1461,] 0.0001661356 1.880685e-03 6.035024e-04
[1462,] 0.0001697069 2.049129e-04 7.725782e-05
[1463,] 0.0001661520 1.857297e-03 5.984836e-04
[1464,] 0.0001706635 9.663121e-04 3.837394e-04
[1465,] 0.0001661356 1.804465e-03 5.793835e-04
[1466,] 0.0001712018 9.867323e-04 3.984335e-04
[1467,] 0.0001706635 9.649823e-04 3.831969e-04
[1468,] 0.0001687757 1.343094e-03 5.203184e-04
[1469,] 0.0001661096 1.827085e-03 5.821343e-04
[1470,] 0.0001710881 9.867323e-04 3.971164e-04
[1471,] 0.0001661335 1.768044e-03 5.673061e-04
[1472,] 0.0001733794 1.250020e-04 4.154580e-05
[1473,] 0.0001710881 9.867323e-04 3.971164e-04
[1474,] 0.0001692470 1.544483e-04 4.919306e-05
[1475,] 0.0001732522 1.270900e-04 4.155827e-05
[1476,] 0.0001726533 1.295439e-03 4.614875e-04
[1477,] 0.0001707650 9.870878e-04 3.934425e-04
[1478,] 0.0001750858 1.909754e-04 5.652412e-05
[1479,] 0.0001706635 9.972865e-04 3.963799e-04
[1480,] 0.0001752379 1.946961e-04 5.662564e-05
[1481,] 0.0001704549 1.008105e-03 3.981709e-04
[1482,] 0.0001734048 1.271168e-04 4.159017e-05
[1483,] 0.0001703847 2.118413e-04 8.109722e-05
[1484,] 0.0001746336 1.921393e-04 5.680713e-05
[1485,] 0.0001707650 9.972865e-04 3.976207e-04
[1486,] 0.0001704549 1.008105e-03 3.981709e-04
[1487,] 0.0001726393 1.340853e-03 4.772059e-04
[1488,] 0.0001707650 9.549005e-04 3.802612e-04
[1489,] 0.0001725908 1.345734e-03 4.766851e-04
[1490,] 0.0001707650 9.549005e-04 3.802612e-04
[1491,] 0.0001726317 1.362578e-03 4.846629e-04
[1492,] 0.0001750511 1.937693e-04 5.667174e-05
[1493,] 0.0001712018 1.085558e-03 4.395855e-04
[1494,] 0.0001725304 2.376891e-04 7.814610e-05
[1495,] 0.0001728389 7.113693e-04 2.357579e-04
[1496,] 0.0001693039 4.914419e-04 1.824559e-04
[1497,] 0.0001693771 4.962471e-04 1.847590e-04
[1498,] 0.0001693771 5.006237e-04 1.864271e-04
[1499,] 0.0001693055 1.549482e-04 4.931317e-05
[1500,] 0.0001720216 1.638578e-04 5.489864e-05
[1501,] 0.0001748561 1.100714e-04 3.797793e-05
[1502,] 0.0001696084 5.250614e-04 1.973229e-04
[1503,] 0.0001690741 1.828290e-04 6.756998e-05
[1504,] 0.0001752379 2.065029e-04 5.721794e-05
[1505,] 0.0001757053 2.072870e-04 5.704157e-05
[1506,] 0.0001747225 1.101531e-04 3.798938e-05
[1507,] 0.0001690337 5.862566e-04 2.153309e-04
[1508,] 0.0001728393 8.097175e-04 2.689215e-04
[1509,] 0.0001688577 1.542173e-04 4.932608e-05
[1510,] 0.0001688134 5.531301e-04 2.011079e-04
[1511,] 0.0001689085 1.540207e-04 4.931652e-05
[1512,] 0.0001689655 1.539992e-04 4.930660e-05
[1513,] 0.0001729658 2.322856e-04 7.409141e-05
[1514,] 0.0001728389 7.577416e-04 2.513409e-04
[1515,] 0.0001728389 7.497934e-04 2.487096e-04
[1516,] 0.0001671226 1.579103e-03 5.701132e-04
[1517,] 0.0001669761 1.598544e-03 5.723879e-04
[1518,] 0.0001695270 2.366269e-04 8.965397e-05
[1519,] 0.0001759158 2.134433e-04 5.721217e-05
[1520,] 0.0001763011 2.367370e-04 5.816157e-05
[1521,] 0.0001686339 5.666558e-04 2.044395e-04
[1522,] 0.0001689385 5.607008e-04 2.050012e-04
[1523,] 0.0001729291 2.315490e-04 7.410814e-05
[1524,] 0.0001762336 2.097616e-04 5.685577e-05
[1525,] 0.0001728451 7.119465e-04 2.353648e-04
[1526,] 0.0001697012 5.977994e-04 2.254019e-04
[1527,] 0.0001693587 1.529660e-04 4.937532e-05
[1528,] 0.0001690685 5.666919e-04 2.083792e-04
[1529,] 0.0001696444 5.721914e-04 2.150871e-04
[1530,] 0.0001728516 6.910250e-04 2.280903e-04
[1531,] 0.0001689868 1.374544e-04 4.518641e-05
[1532,] 0.0001713938 2.486027e-04 9.786981e-05
[1533,] 0.0001737209 1.668260e-04 5.411732e-05
[1534,] 0.0001748503 1.164675e-04 4.107565e-05
[1535,] 0.0001661781 1.629461e-04 5.378963e-05
[1536,] 0.0001749361 1.163201e-04 4.103919e-05
[1537,] 0.0001730329 4.988718e-04 1.831225e-04
[1538,] 0.0001733524 1.309687e-04 4.234401e-05
[1539,] 0.0001750710 1.172987e-04 4.154192e-05
[1540,] 0.0001698078 2.342985e-04 5.976285e-05
[1541,] 0.0001729132 5.897922e-04 1.915239e-04
[1542,] 0.0001729132 5.926051e-04 1.924304e-04
[1543,] 0.0001733819 4.999573e-04 1.865210e-04
[1544,] 0.0001736104 1.373365e-04 4.365368e-05
[1545,] 0.0001692849 2.699130e-04 6.265910e-05
[1546,] 0.0001730378 2.424480e-04 7.696424e-05
[1547,] 0.0001738500 1.640657e-04 5.358467e-05
[1548,] 0.0001736723 4.611885e-04 1.735902e-04
[1549,] 0.0001738361 1.634778e-04 5.346927e-05
[1550,] 0.0001720161 1.617719e-04 5.435536e-05
[1551,] 0.0001758268 1.156823e-04 4.098782e-05
[1552,] 0.0001729416 5.352301e-04 1.728630e-04
[1553,] 0.0001736463 1.634495e-04 5.349595e-05
[1554,] 0.0001738361 1.634778e-04 5.346927e-05
[1555,] 0.0001729169 5.208345e-04 1.693495e-04
[1556,] 0.0001664005 1.120498e-03 3.449150e-04
[1557,] 0.0001729047 5.159861e-04 1.683404e-04
[1558,] 0.0001740272 4.118547e-04 1.563240e-04
[1559,] 0.0001735973 4.156011e-04 1.554550e-04
[1560,] 0.0001728977 4.976239e-04 1.624690e-04
[1561,] 0.0001739404 1.622798e-04 5.337120e-05
[1562,] 0.0001731537 1.982304e-04 6.748414e-05
[1563,] 0.0002064352 1.889814e-04 5.645665e-05
[1564,] 0.0002146972 1.869542e-04 5.600856e-05
[1565,] 0.0001729133 6.155635e-04 2.100164e-04
[1566,] 0.0001793543 2.102546e-04 9.115733e-05
[1567,] 0.0001732386 4.996625e-04 2.091584e-04
[1568,] 0.0001669623 3.732470e-04 7.479156e-05
[1569,] 0.0001734871 1.680540e-04 5.300715e-05
[1570,] 0.0001749336 5.362987e-04 2.327600e-04
[1571,] 0.0001734579 1.654366e-04 5.227282e-05
[1572,] 0.0001669762 5.148020e-04 8.054871e-05
[1573,] 0.0001694756 1.745584e-04 6.259263e-05
[1574,] 0.0001669535 5.275591e-04 8.179994e-05
[1575,] 0.0001669450 5.265910e-04 8.233267e-05
[1576,] 0.0001733978 2.955928e-04 1.005654e-04
[1577,] 0.0001669473 5.315464e-04 8.234419e-05
[1578,] 0.0001781355 1.226415e-04 4.799300e-05
[1579,] 0.0001733818 1.721867e-04 5.449553e-05
[1580,] 0.0001733978 1.721867e-04 5.446164e-05
[1581,] 0.0001836557 2.969721e-04 1.416476e-04
[1582,] 0.0001732992 1.772372e-04 5.622055e-05
[1583,] 0.0001754925 1.634032e-04 5.143020e-05
[1584,] 0.0001669473 5.585542e-04 8.352829e-05
[1585,] 0.0001669473 5.315464e-04 8.234419e-05
[1586,] 0.0001669473 5.326164e-04 8.239191e-05
[1587,] 0.0001711973 1.314097e-04 4.414029e-05
[1588,] 0.0001669482 5.500136e-04 8.309357e-05
[1589,] 0.0001669616 4.880836e-04 8.159107e-05
[1590,] 0.0001669554 4.880836e-04 8.138471e-05
[1591,] 0.0001831127 1.262308e-04 5.055446e-05
[1592,] 0.0001711362 1.323627e-04 4.438522e-05
[1593,] 0.0001840040 1.259768e-04 5.076631e-05
[1594,] 0.0001832490 1.264796e-04 5.073695e-05
[1595,] 0.0002184642 2.133023e-04 8.459327e-05
[1596,] 0.0001733346 1.713693e-04 5.434976e-05
[1597,] 0.0001754835 1.624795e-04 5.127249e-05
[1598,] 0.0002073317 2.147111e-04 8.485820e-05
[1599,] 0.0001731018 2.246674e-04 7.505303e-05
[1600,] 0.0001711429 1.313421e-04 4.405501e-05
[1601,] 0.0001697098 1.771215e-04 6.398328e-05
[1602,] 0.0001735332 1.705588e-04 5.366356e-05
[1603,] 0.0001746601 1.089117e-04 3.822404e-05
[1604,] 0.0001801869 2.868663e-04 1.306549e-04
[1605,] 0.0001711297 1.302585e-04 4.364442e-05
[1606,] 0.0001756109 1.623752e-04 5.124118e-05
[1607,] 0.0001734500 1.714381e-04 5.411656e-05
[1608,] 0.0001734826 2.993172e-04 1.028265e-04
[1609,] 0.0001799212 2.932565e-04 1.334589e-04
[1610,] 0.0001734754 3.031666e-04 1.040728e-04
[1611,] 0.0001734772 3.007297e-04 1.032482e-04
[1612,] 0.0001798485 2.932565e-04 1.333357e-04
[1613,] 0.0001734716 2.930655e-04 1.005380e-04
[1614,] 0.0001733886 1.683124e-04 5.329616e-05
[1615,] 0.0001711370 1.279679e-04 4.279033e-05
[1616,] 0.0001739237 1.666249e-04 5.349920e-05
[1617,] 0.0001756017 8.098011e-05 2.657643e-05
[1618,] 0.0001669473 5.557661e-04 8.334124e-05
[1619,] 0.0001735000 2.917979e-04 1.003482e-04
[1620,] 0.0001733660 1.733414e-04 5.488538e-05
[1621,] 0.0001669450 5.676707e-04 8.411486e-05
[1622,] 0.0001758198 8.088623e-05 2.659601e-05
[1623,] 0.0001669450 5.676707e-04 8.411486e-05
[1624,] 0.0001734685 2.999522e-04 1.028758e-04
[1625,] 0.0001733474 1.667193e-04 5.286717e-05
[1626,] 0.0001669450 5.698822e-04 8.420942e-05
[1627,] 0.0001758198 8.084488e-05 2.660521e-05
[1628,] 0.0001734621 3.050309e-04 1.045733e-04
[1629,] 0.0001734651 3.060021e-04 1.049310e-04
[1630,] 0.0001798485 3.350181e-04 1.545720e-04
[1631,] 0.0001669447 5.745132e-04 8.492000e-05
[1632,] 0.0001669441 5.891549e-04 8.531694e-05
[1633,] 0.0001732948 2.194018e-04 6.902679e-05
[1634,] 0.0001669546 5.834550e-04 8.598665e-05
[1635,] 0.0001755988 1.549617e-04 5.015741e-05
[1636,] 0.0001731782 1.606751e-04 5.138199e-05
[1637,] 0.0001732899 1.577699e-04 5.025527e-05
[1638,] 0.0001733052 1.577699e-04 5.022556e-05
[1639,] 0.0001780147 8.049235e-05 2.686974e-05
[1640,] 0.0001732261 1.595420e-04 5.095787e-05
[1641,] 0.0001712250 1.324692e-04 4.472686e-05
[1642,] 0.0001732306 1.621650e-04 5.175375e-05
[1643,] 0.0001755237 1.584421e-04 5.067899e-05
[1644,] 0.0001755666 1.584075e-04 5.066862e-05
[1645,] 0.0001669586 6.031481e-04 8.514610e-05
[1646,] 0.0001769636 8.055495e-05 2.676089e-05
[1647,] 0.0001780147 8.055495e-05 2.678683e-05
[1648,] 0.0001714440 1.298869e-04 4.414116e-05
[1649,] 0.0001758213 1.591695e-04 5.073774e-05
[1650,] 0.0001731500 1.673612e-04 5.354861e-05
[1651,] 0.0001802954 3.518970e-04 1.641849e-04
[1652,] 0.0001764430 1.093427e-04 3.895540e-05
[1653,] 0.0001780147 8.052021e-05 2.682530e-05
[1654,] 0.0001780147 8.050602e-05 2.684559e-05
[1655,] 0.0001780147 8.050602e-05 2.684559e-05
[1656,] 0.0001764430 1.094846e-04 3.902697e-05
[1657,] 0.0001669459 6.097394e-04 8.624618e-05
[1658,] 0.0001756327 1.579781e-04 5.060912e-05
[1659,] 0.0001768955 1.093427e-04 3.906997e-05
[1660,] 0.0001669459 6.124569e-04 8.640751e-05
[1661,] 0.0001813626 3.569655e-04 1.691600e-04
[1662,] 0.0001669502 6.127805e-04 8.761091e-05
[1663,] 0.0001731733 1.618806e-04 5.176462e-05
[1664,] 0.0001732493 1.574989e-04 5.025298e-05
[1665,] 0.0001732545 1.567900e-04 5.002532e-05
[1666,] 0.0001825336 3.569655e-04 1.716927e-04
[1667,] 0.0001732691 1.611348e-04 5.134015e-05
[1668,] 0.0001827963 3.542984e-04 1.708184e-04
[1669,] 0.0001756327 1.579413e-04 5.060493e-05
[1670,] 0.0001756557 1.579413e-04 5.060211e-05
[1671,] 0.0001774432 1.109845e-04 4.004741e-05
[1672,] 0.0001716135 1.331465e-04 4.544261e-05
[1673,] 0.0001732593 1.574989e-04 5.023283e-05
[1674,] 0.0001715831 1.327745e-04 4.525647e-05
[1675,] 0.0001756557 1.578350e-04 5.059025e-05
[1676,] 0.0001669645 6.062322e-04 8.817993e-05
[1677,] 0.0001731569 1.618806e-04 5.182015e-05
[1678,] 0.0001793279 8.046537e-05 2.702712e-05
[1679,] 0.0001669523 6.215188e-04 8.840684e-05
[1680,] 0.0001669523 6.243494e-04 8.858036e-05
[1681,] 0.0001757539 1.586557e-04 5.069606e-05
[1682,] 0.0001669577 6.258190e-04 8.894101e-05
[1683,] 0.0001730987 1.657840e-04 5.321464e-05
[1684,] 0.0001805574 8.047045e-05 2.701718e-05
[1685,] 0.0001833886 3.569655e-04 1.735092e-04
[1686,] 0.0001771876 1.111186e-04 4.001138e-05
[1687,] 0.0001732253 1.611348e-04 5.143367e-05
[1688,] 0.0001771359 1.120773e-04 4.047866e-05
[1689,] 0.0001732312 1.634134e-04 5.213423e-05
[1690,] 0.0001731192 2.345102e-04 7.696006e-05
[1691,] 0.0001732181 1.634134e-04 5.217995e-05
[1692,] 0.0001788557 8.046537e-05 2.701075e-05
[1693,] 0.0001669443 6.157572e-04 8.739131e-05
[1694,] 0.0001825336 3.782506e-04 1.831262e-04
[1695,] 0.0001670486 6.276238e-04 8.520145e-05
[1696,] 0.0001669872 2.425409e-04 6.970211e-05
[1697,] 0.0001669573 2.425409e-04 6.955111e-05
[1698,] 0.0001767941 1.119138e-04 4.030040e-05
[1699,] 0.0001849117 8.320303e-05 2.665918e-05
[1700,] 0.0001732997 1.764338e-04 5.592636e-05
[1701,] 0.0001670185 2.425409e-04 6.985394e-05
[1702,] 0.0001714060 1.321291e-04 4.488047e-05
[1703,] 0.0001732997 1.809421e-04 5.730021e-05
[1704,] 0.0001860306 2.566031e-04 1.231741e-04
[1705,] 0.0001833686 8.397566e-05 2.670647e-05
[1706,] 0.0001768792 1.117936e-04 4.023138e-05
[1707,] 0.0001866679 2.506701e-04 1.206625e-04
[1708,] 0.0001686590 1.612919e-04 5.242599e-05
[1709,] 0.0001816585 1.112311e-04 3.239481e-05
[1710,] 0.0001828801 1.125905e-04 3.252989e-05
[1711,] 0.0001670513 2.603019e-04 7.183749e-05
[1712,] 0.0001715112 1.334217e-04 4.555983e-05
[1713,] 0.0001670185 2.603019e-04 7.167472e-05
[1714,] 0.0001823386 1.139934e-04 3.291050e-05
[1715,] 0.0001671317 2.633181e-04 7.192050e-05
[1716,] 0.0001758648 1.577657e-04 5.062337e-05
[1717,] 0.0001731701 2.041098e-04 6.479733e-05
[1718,] 0.0001823386 1.122754e-04 3.253293e-05
[1719,] 0.0001732941 1.976712e-04 6.243127e-05
[1720,] 0.0001731814 1.976712e-04 6.275543e-05
[1721,] 0.0001671317 2.611331e-04 7.172421e-05
[1722,] 0.0001873629 2.077637e-04 9.747104e-05
[1723,] 0.0001842245 8.528226e-05 2.680337e-05
[1724,] 0.0001730913 2.157282e-04 6.872031e-05
[1725,] 0.0001842245 8.542641e-05 2.681758e-05
[1726,] 0.0001671626 2.606995e-04 7.184445e-05
[1727,] 0.0001730993 2.206588e-04 7.020697e-05
[1728,] 0.0001820586 1.178584e-04 3.380708e-05
[1729,] 0.0001755840 1.568453e-04 5.057800e-05
[1730,] 0.0001879911 1.970359e-04 9.204135e-05
[1731,] 0.0001671983 2.611663e-04 7.203474e-05
[1732,] 0.0001813337 1.136683e-04 3.300050e-05
[1733,] 0.0001671983 2.480014e-04 7.078899e-05
[1734,] 0.0001810709 1.105319e-04 3.235363e-05
[1735,] 0.0001814529 1.092547e-04 3.201922e-05
[1736,] 0.0001758934 1.568345e-04 5.063116e-05
[1737,] 0.0001810709 1.085266e-04 3.190820e-05
[1738,] 0.0001695183 2.562951e-04 7.909775e-05
[1739,] 0.0001894717 8.908502e-05 2.741270e-05
[1740,] 0.0001787095 1.161801e-04 3.408028e-05
[1741,] 0.0001700831 2.138377e-04 7.491584e-05
[1742,] 0.0001832842 9.986432e-05 2.998137e-05
[1743,] 0.0001729774 2.111861e-04 7.030741e-05
[1744,] 0.0001729814 2.074791e-04 6.836789e-05
[1745,] 0.0001677374 8.677981e-05 2.831682e-05
[1746,] 0.0001862904 1.030259e-04 4.067832e-05
[1747,] 0.0017266453 1.409776e-04 1.279567e-04
[1748,] 0.0001712256 1.988736e-04 6.291744e-05
[1749,] 0.0001689854 1.232132e-04 3.741354e-05
[1750,] 0.0001847933 1.092053e-04 4.355454e-05
[1751,] 0.0001886195 9.217128e-05 2.812131e-05
[1752,] 0.0001714923 1.336670e-04 3.912764e-05
[1753,] 0.0001750384 1.341527e-04 4.829099e-05
[1754,] 0.0019004924 1.448531e-04 1.515239e-04
[1755,] 0.0020490966 1.443088e-04 1.544497e-04
[1756,] 0.0001732043 1.505738e-04 4.965713e-05
[1757,] 0.0001810386 9.091120e-05 2.810637e-05
[1758,] 0.0014341027 1.525895e-04 1.621043e-04
[1759,] 0.0001689782 1.244765e-04 3.773802e-05
[1760,] 0.0001807741 8.988705e-05 2.797208e-05
[1761,] 0.0001694656 2.433806e-04 6.759258e-05
[1762,] 0.0020667729 1.509269e-04 1.857354e-04
[1763,] 0.0001809574 8.925250e-05 2.788448e-05
[1764,] 0.0001805121 8.909977e-05 2.787723e-05
[1765,] 0.0001802528 8.796732e-05 2.768050e-05
[1766,] 0.0001802528 8.796732e-05 2.768050e-05
[1767,] 0.0001731372 1.683151e-04 5.504926e-05
[1768,] 0.0001833064 1.328198e-04 5.503588e-05
[1769,] 0.0017725797 1.517612e-04 1.760331e-04
[1770,] 0.0001731293 1.715691e-04 5.612019e-05
[1771,] 0.0015889491 1.601061e-04 2.041269e-04
[1772,] 0.0001905130 1.137059e-04 3.177042e-05
[1773,] 0.0001731255 1.715691e-04 5.614279e-05
[1774,] 0.0016778446 1.613589e-04 2.172281e-04
[1775,] 0.0001690580 2.278084e-04 6.428784e-05
[1776,] 0.0001805582 8.700583e-05 2.756548e-05
[1777,] 0.0001802009 8.688364e-05 2.756011e-05
[1778,] 0.0001863386 1.369054e-04 5.824517e-05
[1779,] 0.0001847267 1.429203e-04 6.065639e-05
[1780,] 0.0001702059 8.204617e-05 2.707169e-05
[1781,] 0.0001943624 9.473577e-05 2.897612e-05
[1782,] 0.0001701412 1.977073e-04 5.555392e-05
[1783,] 0.0001703770 1.977073e-04 5.534207e-05
[1784,] 0.0001882256 1.281026e-04 5.438112e-05
[1785,] 0.0001723840 1.978005e-04 7.314178e-05
[1786,] 0.0001706591 1.965156e-04 5.481021e-05
[1787,] 0.0001726229 2.118076e-04 7.933788e-05
[1788,] 0.0001730684 1.754794e-04 5.741295e-05
[1789,] 0.0001730684 1.734853e-04 5.678042e-05
[1790,] 0.0001724309 2.069085e-04 7.693291e-05
[1791,] 0.0001730962 1.629188e-04 5.360412e-05
[1792,] 0.0001703681 1.878127e-04 5.293283e-05
[1793,] 0.0001689896 1.991813e-04 6.906175e-05
[1794,] 0.0001706231 1.902510e-04 5.331247e-05
[1795,] 0.0001731029 1.628236e-04 5.353047e-05
[1796,] 0.0001759444 1.010029e-04 3.309451e-05
[1797,] 0.0001718128 1.072897e-04 3.250990e-05
[1798,] 0.0001726720 1.879338e-04 6.962481e-05
[1799,] 0.0001745873 1.116196e-04 4.058951e-05
[1800,] 0.0001736857 1.302137e-04 3.749711e-05
[1801,] 0.0001773438 1.018109e-04 3.407414e-05
[1802,] 0.0001691343 1.538744e-04 5.300879e-05
[1803,] 0.0001672941 1.327852e-04 4.276459e-05
[1804,] 0.0001680538 1.219610e-04 4.147152e-05
[1805,] 0.0001671861 9.935345e-05 3.338652e-05
[1806,] 0.0001729309 9.374781e-05 2.961306e-05
[1807,] 0.0001679808 1.193893e-04 4.055834e-05
[1808,] 0.0001663039 1.421135e-04 4.505125e-05
[1809,] 0.0001679178 1.203527e-04 4.088894e-05
[1810,] 0.0001667156 1.712173e-04 5.730390e-05
[1811,] 0.0001667156 1.712173e-04 5.730390e-05
[1812,] 0.0001680454 1.207947e-04 4.113260e-05
[1813,] 0.0001667156 1.702464e-04 5.697904e-05
[1814,] 0.0001662791 1.420240e-04 4.509328e-05
[1815,] 0.0001761209 1.038807e-04 3.511964e-05
[1816,] 0.0001732576 1.499013e-04 4.952664e-05
[1817,] 0.0001669433 9.786128e-05 3.277019e-05
[1818,] 0.0001665839 1.639819e-04 5.420842e-05
[1819,] 0.0001666309 1.639819e-04 5.449733e-05
[1820,] 0.0001665517 1.376698e-04 4.325588e-05
[1821,] 0.0001665937 1.376698e-04 4.319089e-05
[1822,] 0.0001732673 1.564152e-04 5.129258e-05
[1823,] 0.0001767954 1.029829e-04 3.478480e-05
[1824,] 0.0001666473 1.655217e-04 5.509272e-05
[1825,] 0.0001735803 9.828009e-05 3.053654e-05
[1826,] 0.0001732838 1.468946e-04 4.835446e-05
[1827,] 0.0001732246 1.514731e-04 5.015586e-05
[1828,] 0.0001668844 1.015385e-04 3.395729e-05
[1829,] 0.0001732239 1.507031e-04 4.991280e-05
[1830,] 0.0001732645 1.462265e-04 4.821838e-05
[1831,] 0.0001666244 1.738864e-04 5.773219e-05
[1832,] 0.0001665791 1.715603e-04 5.665270e-05
[1833,] 0.0001670276 1.026003e-04 3.433365e-05
[1834,] 0.0001757382 1.029790e-04 3.468383e-05
[1835,] 0.0001757382 1.029666e-04 3.466180e-05
[1836,] 0.0001758138 1.029454e-04 3.462522e-05
[1837,] 0.0001758898 1.031848e-04 3.460907e-05
[1838,] 0.0001732522 1.435828e-04 4.743956e-05
[1839,] 0.0001758322 1.599435e-04 4.861172e-05
[1840,] 0.0001760448 1.588617e-04 4.824872e-05
[1841,] 0.0001670576 1.011501e-04 3.387773e-05
[1842,] 0.0001667572 1.308887e-04 4.101242e-05
[1843,] 0.0001666358 1.346807e-04 4.226054e-05
[1844,] 0.0001732550 1.429036e-04 4.720185e-05
[1845,] 0.0001668159 1.328146e-04 4.170966e-05
[1846,] 0.0001665671 1.676821e-04 5.528465e-05
[1847,] 0.0001682515 1.221033e-04 4.179190e-05
[1848,] 0.0001682515 1.222821e-04 4.186174e-05
[1849,] 0.0001682515 1.244206e-04 4.269355e-05
[1850,] 0.0001665406 1.725534e-04 5.656263e-05
[1851,] 0.0001734323 1.074917e-04 3.293592e-05
[1852,] 0.0001767621 1.649577e-04 4.887258e-05
[1853,] 0.0001670032 1.093446e-04 3.658537e-05
[1854,] 0.0001683225 1.242004e-04 4.265847e-05
[1855,] 0.0001736050 1.104354e-04 3.364082e-05
[1856,] 0.0001732846 1.384110e-04 4.562623e-05
[1857,] 0.0001670069 1.093446e-04 3.659175e-05
[1858,] 0.0001668898 1.328146e-04 4.161639e-05
[1859,] 0.0001665579 1.696025e-04 5.582219e-05
[1860,] 0.0001772272 1.660370e-04 4.895976e-05
[1861,] 0.0001772272 1.662433e-04 4.899108e-05
[1862,] 0.0001683225 1.234992e-04 4.237227e-05
[1863,] 0.0001683273 1.234965e-04 4.237448e-05
[1864,] 0.0001669572 1.308887e-04 4.098395e-05
[1865,] 0.0001684495 1.234965e-04 4.237972e-05
[1866,] 0.0001667041 1.653385e-04 5.448581e-05
[1867,] 0.0001732280 1.346063e-04 4.479729e-05
[1868,] 0.0001670764 1.076610e-04 3.612760e-05
[1869,] 0.0001667041 1.608040e-04 5.300752e-05
[1870,] 0.0001669084 1.283815e-04 4.031908e-05
[1871,] 0.0001699362 1.827118e-04 5.808142e-05
[1872,] 0.0001742123 1.018486e-04 3.139860e-05
[1873,] 0.0001732620 1.570461e-04 5.182641e-05
[1874,] 0.0001743656 1.037398e-04 3.183888e-05
[1875,] 0.0001732650 1.618298e-04 5.334869e-05
[1876,] 0.0001683821 1.251146e-04 4.291369e-05
[1877,] 0.0001697986 1.300221e-04 4.659138e-05
[1878,] 0.0001740827 1.740622e-04 6.203233e-05
[1879,] 0.0001734139 1.804901e-04 6.146105e-05
[1880,] 0.0001724072 1.077072e-04 3.570105e-05
[1881,] 0.0001749036 1.714482e-04 5.256984e-05
[1882,] 0.0001720369 1.072286e-04 3.527192e-05
[1883,] 0.0001919629 1.386648e-04 6.325031e-05
[1884,] 0.0001887771 1.163651e-04 4.833789e-05
[1885,] 0.0001887488 1.174103e-04 4.888050e-05
[1886,] 0.0001887771 1.184264e-04 4.942285e-05
[1887,] 0.0001837174 1.268543e-04 5.040430e-05
[1888,] 0.0001817750 1.051137e-04 3.795895e-05
[1889,] 0.0001737506 1.310557e-04 4.773343e-05
[1890,] 0.0001733529 1.743760e-04 5.903172e-05
[1891,] 0.0001926638 1.582721e-04 8.061148e-05
[1892,] 0.0001733541 1.747657e-04 5.917710e-05
[1893,] 0.0001733593 1.746353e-04 5.915161e-05
[1894,] 0.0001842087 1.268543e-04 5.060006e-05
[1895,] 0.0001842087 1.268543e-04 5.060006e-05
[1896,] 0.0001733283 1.733587e-04 5.855213e-05
[1897,] 0.0001928751 1.259470e-04 5.737872e-05
[1898,] 0.0001842087 1.231896e-04 4.854989e-05
[1899,] 0.0001722191 1.072813e-04 3.526683e-05
[1900,] 0.0001892923 1.243903e-04 5.271743e-05
[1901,] 0.0001737506 1.270135e-04 4.595691e-05
[1902,] 0.0001921518 1.506836e-04 7.306370e-05
[1903,] 0.0001896237 1.249958e-04 5.313851e-05
[1904,] 0.0001892923 1.212445e-04 5.105820e-05
[1905,] 0.0001913568 1.274829e-04 5.500092e-05
[1906,] 0.0001906686 1.262262e-04 5.411374e-05
[1907,] 0.0001914631 1.512171e-04 7.222848e-05
[1908,] 0.0001733513 1.865662e-04 6.340241e-05
[1909,] 0.0001918000 1.541862e-04 7.451359e-05
[1910,] 0.0001918000 1.549207e-04 7.500326e-05
[1911,] 0.0001918000 1.557657e-04 7.563345e-05
[1912,] 0.0001889635 1.256078e-04 5.325706e-05
[1913,] 0.0001817933 1.040573e-04 3.733124e-05
[1914,] 0.0001733525 1.745737e-04 5.908473e-05
[1915,] 0.0001736718 1.267880e-04 4.583268e-05
[1916,] 0.0001914510 1.545236e-04 7.351779e-05
[1917,] 0.0001886374 1.264921e-04 5.361689e-05
[1918,] 0.0001728294 1.071102e-04 3.517966e-05
[1919,] 0.0001811647 1.037384e-04 3.710738e-05
[1920,] 0.0001702426 1.452689e-04 5.205201e-05
[1921,] 0.0001911048 1.605128e-04 7.664744e-05
[1922,] 0.0001883140 1.252413e-04 5.286169e-05
[1923,] 0.0001883140 1.254980e-04 5.299468e-05
[1924,] 0.0001883140 1.293296e-04 5.498842e-05
[1925,] 0.0001883140 1.254980e-04 5.299468e-05
[1926,] 0.0001907613 1.596220e-04 7.478920e-05
[1927,] 0.0001910939 1.666070e-04 8.100010e-05
[1928,] 0.0001914494 1.676233e-04 8.312743e-05
[1929,] 0.0001734253 1.680969e-04 5.694769e-05
[1930,] 0.0001749801 1.297679e-04 4.778685e-05
[1931,] 0.0001738981 1.311168e-04 4.787335e-05
[1932,] 0.0001840129 1.281792e-04 5.131449e-05
[1933,] 0.0001888876 1.303527e-04 5.572079e-05
[1934,] 0.0001840129 1.278916e-04 5.115626e-05
[1935,] 0.0001733999 1.678485e-04 5.678864e-05
[1936,] 0.0001737620 1.609167e-04 5.439947e-05
[1937,] 0.0001733303 1.678022e-04 5.654592e-05
[1938,] 0.0001728160 1.084947e-04 3.509977e-05
[1939,] 0.0001879732 1.303527e-04 5.540986e-05
[1940,] 0.0001873285 1.252413e-04 5.255045e-05
[1941,] 0.0001695781 1.189878e-04 4.142757e-05
[1942,] 0.0001889677 1.296455e-04 5.537664e-05
[1943,] 0.0001849071 1.263686e-04 4.552251e-05
[1944,] 0.0001738181 1.303410e-04 4.748753e-05
[1945,] 0.0001793316 1.287643e-04 4.994655e-05
[1946,] 0.0001876753 1.258634e-04 5.298267e-05
[1947,] 0.0001734725 1.293528e-04 4.104784e-05
[1948,] 0.0001867062 1.258634e-04 5.267015e-05
[1949,] 0.0002719270 9.435797e-05 4.102272e-05
[1950,] 0.0001879933 1.258634e-04 5.308415e-05
[1951,] 0.0001876753 1.268870e-04 5.351272e-05
[1952,] 0.0001732347 1.954743e-04 6.188653e-05
[1953,] 0.0001738981 1.311168e-04 4.787335e-05
[1954,] 0.0001733002 1.327692e-04 4.823120e-05
[1955,] 0.0001732435 1.895984e-04 6.007798e-05
[1956,] 0.0001731792 1.953362e-04 6.193722e-05
[1957,] 0.0001732529 1.945962e-04 6.156474e-05
[1958,] 0.0001886374 1.287597e-04 5.480285e-05
[1959,] 0.0001735902 1.322289e-04 4.817679e-05
[1960,] 0.0001732298 1.940559e-04 6.147141e-05
[1961,] 0.0001734301 1.099557e-04 3.524600e-05
[1962,] 0.0001732347 1.932836e-04 6.122164e-05
[1963,] 0.0001879933 1.336432e-04 5.712726e-05
[1964,] 0.0001735255 1.718645e-04 5.868871e-05
[1965,] 0.0001879933 1.295959e-04 5.502346e-05
[1966,] 0.0001879933 1.302642e-04 5.537075e-05
[1967,] 0.0001879933 1.308582e-04 5.567945e-05
[1968,] 0.0001734897 1.652473e-04 5.601573e-05
[1969,] 0.0001925329 8.762011e-05 3.174608e-05
[1970,] 0.0001734538 1.670968e-04 5.663928e-05
[1971,] 0.0001823912 1.347791e-04 5.425007e-05
[1972,] 0.0001886374 1.359708e-04 5.858680e-05
[1973,] 0.0001817736 1.237634e-04 4.862210e-05
[1974,] 0.0001732111 1.380064e-04 5.039815e-05
[1975,] 0.0001879933 1.352500e-04 5.797190e-05
[1976,] 0.0001732111 1.381614e-04 5.045371e-05
[1977,] 0.0001892923 1.388556e-04 6.035179e-05
[1978,] 0.0001817039 1.357576e-04 5.442901e-05
[1979,] 0.0001744020 1.080943e-04 3.735704e-05
[1980,] 0.0001916650 2.247382e-04 1.304224e-04
[1981,] 0.0001900046 1.777990e-04 8.820735e-05
[1982,] 0.0001722439 1.093523e-04 3.305850e-05
[1983,] 0.0001818999 1.167980e-04 3.308531e-05
[1984,] 0.0001725070 2.820258e-04 9.269820e-05
[1985,] 0.0001722473 1.884718e-04 6.446785e-05
[1986,] 0.0001722202 1.854166e-04 6.342514e-05
[1987,] 0.0001722129 1.892464e-04 6.456767e-05
[1988,] 0.0001722099 1.869904e-04 6.377290e-05
[1989,] 0.0001722240 1.670713e-04 5.694734e-05
[1990,] 0.0001722673 1.680124e-04 5.738309e-05
[1991,] 0.0001735889 1.748514e-04 5.642777e-05
[1992,] 0.0001722570 1.749976e-04 5.976518e-05
[1993,] 0.0001732129 1.684351e-04 5.869437e-05
[1994,] 0.0001733250 1.623191e-04 5.674387e-05
[1995,] 0.0001721871 1.630601e-04 5.547439e-05
[1996,] 0.0001736486 1.813373e-04 6.383195e-05
[1997,] 0.0001722413 1.630601e-04 5.562364e-05
[1998,] 0.0001722911 1.668949e-04 5.713442e-05
[1999,] 0.0001737975 1.494361e-04 5.252057e-05
[2000,] 0.0001722037 1.621476e-04 5.522442e-05
[2001,] 0.0001722476 1.485261e-04 5.065166e-05
[2002,] 0.0001722413 1.639815e-04 5.594304e-05
[2003,] 0.0001722037 1.630601e-04 5.553993e-05
[2004,] 0.0001722037 1.650053e-04 5.621250e-05
[2005,] 0.0001721981 1.650053e-04 5.619019e-05
[2006,] 0.0001722297 1.659455e-04 5.657918e-05
[2007,] 0.0001721713 1.650053e-04 5.607887e-05
[2008,] 0.0001722240 1.723163e-04 5.876176e-05
[2009,] 0.0001721612 1.718785e-04 5.839827e-05
[2010,] 0.0001722413 1.749867e-04 5.975932e-05
[2011,] 0.0001722656 1.734758e-04 5.933226e-05
[2012,] 0.0001721662 1.718785e-04 5.842206e-05
[2013,] 0.0001721817 1.707819e-04 5.811540e-05
[2014,] 0.0001720917 1.718785e-04 5.801774e-05
[2015,] 0.0001722240 1.780985e-04 6.076268e-05
[2016,] 0.0001721662 1.718785e-04 5.842206e-05
[2017,] 0.0001722020 1.780985e-04 6.066205e-05
[2018,] 0.0001721373 1.652553e-04 5.600949e-05
[2019,] 0.0001721621 1.623429e-04 5.505365e-05
[2020,] 0.0001736869 1.887474e-04 6.043273e-05
[2021,] 0.0001767585 1.248952e-04 3.908304e-05
[2022,] 0.0002687486 1.455924e-04 5.011923e-05
[2023,] 0.0001745491 1.130601e-04 3.866034e-05
[2024,] 0.0001745097 1.488202e-04 4.909769e-05
[2025,] 0.0002284814 1.529016e-04 5.005653e-05
[2026,] 0.0001721672 1.499341e-04 5.103905e-05
[2027,] 0.0001721613 1.507282e-04 5.129437e-05
[2028,] 0.0001721733 1.515300e-04 5.161143e-05
[2029,] 0.0001721672 1.515300e-04 5.159160e-05
[2030,] 0.0001729504 1.160869e-04 4.227795e-05
[2031,] 0.0001738512 1.501639e-04 4.911157e-05
[2032,] 0.0001737265 2.138002e-04 6.798387e-05
[2033,] 0.0001722887 1.734185e-04 5.956619e-05
[2034,] 0.0001719380 1.613386e-04 5.384673e-05
[2035,] 0.0001738011 1.794934e-04 5.723344e-05
[2036,] 0.0001719884 1.711031e-04 5.614251e-05
[2037,] 0.0001719842 1.625351e-04 5.340495e-05
[2038,] 0.0001729622 1.598251e-04 5.365120e-05
[2039,] 0.0001719884 1.742329e-04 5.715758e-05
[2040,] 0.0001719884 1.742329e-04 5.715758e-05
[2041,] 0.0001719906 1.752629e-04 5.746787e-05
[2042,] 0.0001719842 1.763029e-04 5.787676e-05
[2043,] 0.0001719906 1.721024e-04 5.644364e-05
[2044,] 0.0001739430 1.992501e-04 6.287556e-05
[2045,] 0.0001729583 1.614104e-04 5.420841e-05
[2046,] 0.0001719906 1.701134e-04 5.579896e-05
[2047,] 0.0001729623 1.612602e-04 5.416649e-05
[2048,] 0.0005901829 1.132078e-04 1.071240e-04
[2049,] 0.0001720387 1.690357e-04 5.509065e-05
[2050,] 0.0001729505 1.624370e-04 5.453693e-05
[2051,] 0.0001720089 1.671290e-04 5.467437e-05
[2052,] 0.0001720312 1.586922e-04 5.181582e-05
[2053,] 0.0001719953 1.577353e-04 5.174695e-05
[2054,] 0.0001720118 1.577353e-04 5.162671e-05
[2055,] 0.0003807439 1.097181e-04 6.930040e-05
[2056,] 0.0001721142 2.229399e-04 7.258757e-05
[2057,] 0.0003534652 1.092919e-04 6.500619e-05
[2058,] 0.0006112608 1.035459e-04 2.886359e-05
[2059,] 0.0003557730 1.089565e-04 6.460254e-05
[2060,] 0.0003643749 1.086277e-04 6.500710e-05
[2061,] 0.0006614746 1.316317e-04 3.357484e-05
[2062,] 0.0020386813 1.278936e-04 3.165698e-05
[2063,] 0.0007094661 1.077080e-04 1.018244e-04
[2064,] 0.0001738365 1.989676e-04 6.312481e-05
[2065,] 0.0001738381 1.904968e-04 6.051979e-05
[2066,] 0.0006962816 1.109797e-04 1.107986e-04
[2067,] 0.0168392487 1.466648e-04 3.588867e-03
[2068,] 0.0019251840 1.085490e-04 2.890294e-05
[2069,] 0.0001715623 2.029009e-04 6.164460e-05
[2070,] 0.0012024783 1.492153e-04 3.588720e-05
[2071,] 0.0021042822 1.042705e-04 2.828586e-05
[2072,] 0.0005845476 1.081492e-04 8.974570e-05
[2073,] 0.0001738664 1.799034e-04 5.720111e-05
[2074,] 0.0014411647 1.285547e-04 3.225330e-05
[2075,] 0.0001737787 1.603313e-04 5.139136e-05
[2076,] 0.0022585281 1.108044e-04 2.917277e-05
[2077,] 0.0022585281 1.103529e-04 2.910801e-05
[2078,] 0.0034795536 8.478921e-05 3.870656e-05
[2079,] 0.0001691394 1.149339e-04 3.798594e-05
[2080,] 0.0003728655 1.086339e-04 6.729943e-05
[2081,] 0.0001721701 1.992433e-04 6.010467e-05
[2082,] 0.0047410097 8.232244e-05 4.963432e-05
[2083,] 0.0056403762 8.185581e-05 5.566334e-05
[2084,] 0.0011354540 9.656360e-05 2.765254e-05
[2085,] 0.0114984226 1.557417e-04 3.067508e-03
[2086,] 0.0039608826 1.602556e-04 1.606231e-03
[2087,] 0.0006359399 1.096666e-04 1.020462e-04
[2088,] 0.0050734491 8.159477e-05 5.463306e-05
[2089,] 0.0041180960 8.159477e-05 5.000251e-05
[2090,] 0.0001722475 1.974581e-04 5.988093e-05
[2091,] 0.0006359399 1.092213e-04 1.008045e-04
[2092,] 0.0027715920 8.143774e-05 4.295658e-05
[2093,] 0.0001737161 1.533520e-04 4.935110e-05
[2094,] 0.0002634924 1.431602e-04 1.022887e-04
[2095,] 0.0002825498 1.426456e-04 1.076530e-04
[2096,] 0.0006031997 1.089599e-04 9.591666e-05
[2097,] 0.0005875704 1.089599e-04 9.414531e-05
[2098,] 0.0001720976 2.051322e-04 6.067368e-05
[2099,] 0.0081949646 1.648769e-04 2.881556e-03
[2100,] 0.0004794985 1.085346e-04 8.056747e-05
[2101,] 0.0001741631 1.308717e-04 4.165802e-05
[2102,] 0.0001736738 1.498118e-04 4.833961e-05
[2103,] 0.0032770886 8.089202e-05 4.926932e-05
[2104,] 0.0001736907 1.504244e-04 4.849512e-05
[2105,] 0.0001748799 9.072186e-05 2.918715e-05
[2106,] 0.0004917928 1.081926e-04 8.107147e-05
[2107,] 0.0004119289 1.027998e-04 5.809900e-05
[2108,] 0.0033855684 8.121880e-05 4.792242e-05
[2109,] 0.0005175171 1.075292e-04 8.209129e-05
[2110,] 0.0094960860 1.868973e-04 5.087430e-03
[2111,] 0.0001750151 8.980496e-05 2.893792e-05
[2112,] 0.0032017621 8.101968e-05 4.794567e-05
[2113,] 0.0035423035 8.101968e-05 5.008042e-05
[2114,] 0.0004963172 1.065655e-04 7.656192e-05
[2115,] 0.0004963172 1.021221e-04 6.309860e-05
[2116,] 0.0001736291 1.469547e-04 4.756105e-05
[2117,] 0.0005091243 1.064018e-04 7.683630e-05
[2118,] 0.0031089443 8.176851e-05 4.497011e-05
[2119,] 0.0036633985 8.295295e-05 4.568143e-05
[2120,] 0.0084910947 8.356722e-05 6.352091e-05
[2121,] 0.0063723584 8.242873e-05 6.451928e-05
[2122,] 0.0040365514 9.325370e-05 3.255345e-05
[2123,] 0.0063723584 8.287744e-05 6.470962e-05
[2124,] 0.0076293414 8.327115e-05 6.734145e-05
[2125,] 0.0064630724 8.394135e-05 6.237607e-05
[2126,] 0.0011008675 1.092239e-04 1.425713e-04
[2127,] 0.0001726965 1.084170e-04 3.659492e-05
[2128,] 0.0001703088 1.363363e-04 4.051261e-05
[2129,] 0.0001720947 4.886666e-04 8.611186e-05
[2130,] 0.0001721466 5.000766e-04 8.638497e-05
[2131,] 0.0001659351 9.852252e-05 3.212660e-05
[2132,] 0.0001659746 1.035074e-04 3.373112e-05
[2133,] 0.0001735799 1.384832e-04 4.551972e-05
[2134,] 0.0001659599 9.817869e-05 3.201816e-05
[2135,] 0.0001660757 1.042666e-04 3.383152e-05
[2136,] 0.0001659911 1.044199e-04 3.397972e-05
[2137,] 0.0001668736 1.479099e-04 4.546126e-05
[2138,] 0.0001671302 1.464139e-04 4.475994e-05
[2139,] 0.0001657719 9.729344e-05 3.176932e-05
[2140,] 0.0001669572 1.426819e-04 4.391906e-05
[2141,] 0.0001669572 1.426819e-04 4.391906e-05
[2142,] 0.0001657442 1.036454e-04 3.362523e-05
[2143,] 0.0001719442 2.044154e-04 6.296590e-05
[2144,] 0.0001657620 1.042930e-04 3.378815e-05
[2145,] 0.0001656861 1.028024e-04 3.342386e-05
[2146,] 0.0001722660 2.169412e-04 6.339189e-05
[2147,] 0.0001656739 1.049558e-04 3.408036e-05
[2148,] 0.0001669904 1.352028e-04 4.181714e-05
[2149,] 0.0001657088 1.023562e-04 3.326773e-05
[2150,] 0.0001722087 2.386923e-04 6.528277e-05
[2151,] 0.0001662968 1.126862e-04 3.608327e-05
[2152,] 0.0001722459 1.927455e-04 6.090722e-05
[2153,] 0.0001721074 2.044892e-04 6.292747e-05
[2154,] 0.0001666345 1.385310e-04 4.347840e-05
[2155,] 0.0001667913 1.372779e-04 4.259435e-05
[2156,] 0.0001665941 1.397944e-04 4.353877e-05
[2157,] 0.0001665941 1.422810e-04 4.424428e-05
[2158,] 0.0001722867 1.753564e-04 5.608058e-05
[2159,] 0.0001655708 1.104163e-04 3.609366e-05
[2160,] 0.0001666458 1.477483e-04 4.572016e-05
[2161,] 0.0001752316 1.515358e-04 4.221968e-05
[2162,] 0.0001686541 1.342047e-04 4.037824e-05
[2163,] 0.0001684516 1.369239e-04 4.119363e-05
[2164,] 0.0001684858 1.361440e-04 4.096856e-05
[2165,] 0.0001733643 1.566584e-04 5.216396e-05
[2166,] 0.0001692672 1.261699e-04 3.810729e-05
[2167,] 0.0001666015 1.595715e-04 4.937312e-05
[2168,] 0.0001673983 2.243849e-04 6.548778e-05
[2169,] 0.0001680708 2.337456e-04 6.635536e-05
[2170,] 0.0001725255 1.686099e-04 5.411018e-05
[2171,] 0.0001671546 2.450834e-04 7.159261e-05
[2172,] 0.0001666601 1.666652e-04 5.123057e-05
[2173,] 0.0001673701 2.549979e-04 7.368349e-05
[2174,] 0.0001665297 1.691984e-04 5.221618e-05
[2175,] 0.0001729334 1.565688e-04 5.170738e-05
[2176,] 0.0001670271 2.634795e-04 7.688986e-05
[2177,] 0.0001666601 1.717362e-04 5.263178e-05
[2178,] 0.0001666148 1.717362e-04 5.272948e-05
[2179,] 0.0003911290 1.236899e-04 4.406916e-05
[2180,] 0.0001696244 2.320146e-04 6.418472e-05
[2181,] 0.0001728689 1.566792e-04 5.178543e-05
[2182,] 0.0001735510 1.363459e-04 3.884546e-05
[2183,] 0.0001669256 2.001279e-04 5.896503e-05
[2184,] 0.0001715887 2.480409e-04 6.443521e-05
[2185,] 0.0001732754 1.589735e-04 5.260420e-05
[2186,] 0.0001676573 1.656805e-04 5.072342e-05
[2187,] 0.0001694852 2.322781e-04 8.468660e-05
[2188,] 0.0001706482 5.188291e-04 1.669555e-04
[2189,] 0.0001700400 6.852999e-04 1.909925e-04
[2190,] 0.0001716211 1.544169e-04 5.178815e-05
[2191,] 0.0001699580 6.964007e-04 1.920512e-04
[2192,] 0.0551559303 1.335780e-04 1.218709e-03
[2193,] 0.0001716642 1.549739e-04 5.204243e-05
[2194,] 0.0001715863 1.570126e-04 5.257354e-05
[2195,] 0.0001674487 1.480104e-04 4.474668e-05
```
