## Supplementary material for "Characterization of shared and ancestry-specific signals driving complex traits using multi-ancestry fine-mapping": s1_data_1kg.pvar

```
##FILTER=<ID=PASS,Description="All filters passed">
##reference=ftp://ftp.1000genomes.ebi.ac.uk//vol1/ftp/technical/reference/phase2_reference_assembly_sequence/hs37d5.fa.gz
##contig=<ID=1,assembly=b37,length=249250621>
##ALT=<ID=CNV,Description="Copy Number Polymorphism">
##ALT=<ID=DEL,Description="Deletion">
##ALT=<ID=DUP,Description="Duplication">
##ALT=<ID=INS:ME:ALU,Description="Insertion of ALU element">
##ALT=<ID=INS:ME:LINE1,Description="Insertion of LINE1 element">
##ALT=<ID=INS:ME:SVA,Description="Insertion of SVA element">
##ALT=<ID=INS:MT,Description="Nuclear Mitochondrial Insertion">
##ALT=<ID=INV,Description="Inversion">
##ALT=<ID=CN0,Description="Copy number allele: 0 copies">
##ALT=<ID=CN1,Description="Copy number allele: 1 copy">
##ALT=<ID=CN2,Description="Copy number allele: 2 copies">
##ALT=<ID=CN3,Description="Copy number allele: 3 copies">
##ALT=<ID=CN4,Description="Copy number allele: 4 copies">
##ALT=<ID=CN5,Description="Copy number allele: 5 copies">
##ALT=<ID=CN6,Description="Copy number allele: 6 copies">
##ALT=<ID=CN7,Description="Copy number allele: 7 copies">
##ALT=<ID=CN8,Description="Copy number allele: 8 copies">
##ALT=<ID=CN9,Description="Copy number allele: 9 copies">
##ALT=<ID=CN10,Description="Copy number allele: 10 copies">
##ALT=<ID=CN11,Description="Copy number allele: 11 copies">
##ALT=<ID=CN12,Description="Copy number allele: 12 copies">
##ALT=<ID=CN13,Description="Copy number allele: 13 copies">
##ALT=<ID=CN14,Description="Copy number allele: 14 copies">
##ALT=<ID=CN15,Description="Copy number allele: 15 copies">
##ALT=<ID=CN16,Description="Copy number allele: 16 copies">
##ALT=<ID=CN17,Description="Copy number allele: 17 copies">
##ALT=<ID=CN18,Description="Copy number allele: 18 copies">
##ALT=<ID=CN19,Description="Copy number allele: 19 copies">
##ALT=<ID=CN20,Description="Copy number allele: 20 copies">
##ALT=<ID=CN21,Description="Copy number allele: 21 copies">
##ALT=<ID=CN22,Description="Copy number allele: 22 copies">
##ALT=<ID=CN23,Description="Copy number allele: 23 copies">
##ALT=<ID=CN24,Description="Copy number allele: 24 copies">
##ALT=<ID=CN25,Description="Copy number allele: 25 copies">
##ALT=<ID=CN26,Description="Copy number allele: 26 copies">
##ALT=<ID=CN27,Description="Copy number allele: 27 copies">
##ALT=<ID=CN28,Description="Copy number allele: 28 copies">
##ALT=<ID=CN29,Description="Copy number allele: 29 copies">
##ALT=<ID=CN30,Description="Copy number allele: 30 copies">
##ALT=<ID=CN31,Description="Copy number allele: 31 copies">
##ALT=<ID=CN32,Description="Copy number allele: 32 copies">
##ALT=<ID=CN33,Description="Copy number allele: 33 copies">
##ALT=<ID=CN34,Description="Copy number allele: 34 copies">
##ALT=<ID=CN35,Description="Copy number allele: 35 copies">
##ALT=<ID=CN36,Description="Copy number allele: 36 copies">
##ALT=<ID=CN37,Description="Copy number allele: 37 copies">
##ALT=<ID=CN38,Description="Copy number allele: 38 copies">
##ALT=<ID=CN39,Description="Copy number allele: 39 copies">
##ALT=<ID=CN40,Description="Copy number allele: 40 copies">
##ALT=<ID=CN41,Description="Copy number allele: 41 copies">
##ALT=<ID=CN42,Description="Copy number allele: 42 copies">
##ALT=<ID=CN43,Description="Copy number allele: 43 copies">
##ALT=<ID=CN44,Description="Copy number allele: 44 copies">
##ALT=<ID=CN45,Description="Copy number allele: 45 copies">
##ALT=<ID=CN46,Description="Copy number allele: 46 copies">
##ALT=<ID=CN47,Description="Copy number allele: 47 copies">
##ALT=<ID=CN48,Description="Copy number allele: 48 copies">
##ALT=<ID=CN49,Description="Copy number allele: 49 copies">
##ALT=<ID=CN50,Description="Copy number allele: 50 copies">
##ALT=<ID=CN51,Description="Copy number allele: 51 copies">
##ALT=<ID=CN52,Description="Copy number allele: 52 copies">
##ALT=<ID=CN53,Description="Copy number allele: 53 copies">
##ALT=<ID=CN54,Description="Copy number allele: 54 copies">
##ALT=<ID=CN55,Description="Copy number allele: 55 copies">
##ALT=<ID=CN56,Description="Copy number allele: 56 copies">
##ALT=<ID=CN57,Description="Copy number allele: 57 copies">
##ALT=<ID=CN58,Description="Copy number allele: 58 copies">
##ALT=<ID=CN59,Description="Copy number allele: 59 copies">
##ALT=<ID=CN60,Description="Copy number allele: 60 copies">
##ALT=<ID=CN61,Description="Copy number allele: 61 copies">
##ALT=<ID=CN62,Description="Copy number allele: 62 copies">
##ALT=<ID=CN63,Description="Copy number allele: 63 copies">
##ALT=<ID=CN64,Description="Copy number allele: 64 copies">
##ALT=<ID=CN65,Description="Copy number allele: 65 copies">
##ALT=<ID=CN66,Description="Copy number allele: 66 copies">
##ALT=<ID=CN67,Description="Copy number allele: 67 copies">
##ALT=<ID=CN68,Description="Copy number allele: 68 copies">
##ALT=<ID=CN69,Description="Copy number allele: 69 copies">
##ALT=<ID=CN70,Description="Copy number allele: 70 copies">
##ALT=<ID=CN71,Description="Copy number allele: 71 copies">
##ALT=<ID=CN72,Description="Copy number allele: 72 copies">
##ALT=<ID=CN73,Description="Copy number allele: 73 copies">
##ALT=<ID=CN74,Description="Copy number allele: 74 copies">
##ALT=<ID=CN75,Description="Copy number allele: 75 copies">
##ALT=<ID=CN76,Description="Copy number allele: 76 copies">
##ALT=<ID=CN77,Description="Copy number allele: 77 copies">
##ALT=<ID=CN78,Description="Copy number allele: 78 copies">
##ALT=<ID=CN79,Description="Copy number allele: 79 copies">
##ALT=<ID=CN80,Description="Copy number allele: 80 copies">
##ALT=<ID=CN81,Description="Copy number allele: 81 copies">
##ALT=<ID=CN82,Description="Copy number allele: 82 copies">
##ALT=<ID=CN83,Description="Copy number allele: 83 copies">
##ALT=<ID=CN84,Description="Copy number allele: 84 copies">
##ALT=<ID=CN85,Description="Copy number allele: 85 copies">
##ALT=<ID=CN86,Description="Copy number allele: 86 copies">
##ALT=<ID=CN87,Description="Copy number allele: 87 copies">
##ALT=<ID=CN88,Description="Copy number allele: 88 copies">
##ALT=<ID=CN89,Description="Copy number allele: 89 copies">
##ALT=<ID=CN90,Description="Copy number allele: 90 copies">
##ALT=<ID=CN91,Description="Copy number allele: 91 copies">
##ALT=<ID=CN92,Description="Copy number allele: 92 copies">
##ALT=<ID=CN93,Description="Copy number allele: 93 copies">
##ALT=<ID=CN94,Description="Copy number allele: 94 copies">
##ALT=<ID=CN95,Description="Copy number allele: 95 copies">
##ALT=<ID=CN96,Description="Copy number allele: 96 copies">
##ALT=<ID=CN97,Description="Copy number allele: 97 copies">
##ALT=<ID=CN98,Description="Copy number allele: 98 copies">
##ALT=<ID=CN99,Description="Copy number allele: 99 copies">
##ALT=<ID=CN100,Description="Copy number allele: 100 copies">
##ALT=<ID=CN101,Description="Copy number allele: 101 copies">
##ALT=<ID=CN102,Description="Copy number allele: 102 copies">
##ALT=<ID=CN103,Description="Copy number allele: 103 copies">
##ALT=<ID=CN104,Description="Copy number allele: 104 copies">
##ALT=<ID=CN105,Description="Copy number allele: 105 copies">
##ALT=<ID=CN106,Description="Copy number allele: 106 copies">
##ALT=<ID=CN107,Description="Copy number allele: 107 copies">
##ALT=<ID=CN108,Description="Copy number allele: 108 copies">
##ALT=<ID=CN109,Description="Copy number allele: 109 copies">
##ALT=<ID=CN110,Description="Copy number allele: 110 copies">
##ALT=<ID=CN111,Description="Copy number allele: 111 copies">
##ALT=<ID=CN112,Description="Copy number allele: 112 copies">
##ALT=<ID=CN113,Description="Copy number allele: 113 copies">
##ALT=<ID=CN114,Description="Copy number allele: 114 copies">
##ALT=<ID=CN115,Description="Copy number allele: 115 copies">
##ALT=<ID=CN116,Description="Copy number allele: 116 copies">
##ALT=<ID=CN117,Description="Copy number allele: 117 copies">
##ALT=<ID=CN118,Description="Copy number allele: 118 copies">
##ALT=<ID=CN119,Description="Copy number allele: 119 copies">
##ALT=<ID=CN120,Description="Copy number allele: 120 copies">
##ALT=<ID=CN121,Description="Copy number allele: 121 copies">
##ALT=<ID=CN122,Description="Copy number allele: 122 copies">
##ALT=<ID=CN123,Description="Copy number allele: 123 copies">
##ALT=<ID=CN124,Description="Copy number allele: 124 copies">
##INFO=<ID=CIEND,Number=2,Type=Integer,Description="Confidence interval around END for imprecise variants">
##INFO=<ID=CIPOS,Number=2,Type=Integer,Description="Confidence interval around POS for imprecise variants">
##INFO=<ID=CS,Number=1,Type=String,Description="Source call set.">
##INFO=<ID=END,Number=1,Type=Integer,Description="End coordinate of this variant">
##INFO=<ID=IMPRECISE,Number=0,Type=Flag,Description="Imprecise structural variation">
##INFO=<ID=MC,Number=.,Type=String,Description="Merged calls.">
##INFO=<ID=MEINFO,Number=4,Type=String,Description="Mobile element info of the form NAME,START,END<POLARITY; If there is only 5' OR 3' support for this call, will be NULL NULL for START and END">
##INFO=<ID=MEND,Number=1,Type=Integer,Description="Mitochondrial end coordinate of inserted sequence">
##INFO=<ID=MLEN,Number=1,Type=Integer,Description="Estimated length of mitochondrial insert">
##INFO=<ID=MSTART,Number=1,Type=Integer,Description="Mitochondrial start coordinate of inserted sequence">
##INFO=<ID=SVLEN,Number=.,Type=Integer,Description="SV length. It is only calculated for structural variation MEIs. For other types of SVs; one may calculate the SV length by INFO:END-START+1, or by finding the difference between lengthes of REF and ALT alleles">
##INFO=<ID=SVTYPE,Number=1,Type=String,Description="Type of structural variant">
##INFO=<ID=TSD,Number=1,Type=String,Description="Precise Target Site Duplication for bases, if unknown, value will be NULL">
##INFO=<ID=AC,Number=A,Type=Integer,Description="Total number of alternate alleles in called genotypes">
##INFO=<ID=AF,Number=A,Type=Float,Description="Estimated allele frequency in the range (0,1)">
##INFO=<ID=NS,Number=1,Type=Integer,Description="Number of samples with data">
##INFO=<ID=AN,Number=1,Type=Integer,Description="Total number of alleles in called genotypes">
##INFO=<ID=EAS_AF,Number=A,Type=Float,Description="Allele frequency in the EAS populations calculated from AC and AN, in the range (0,1)">
##INFO=<ID=EUR_AF,Number=A,Type=Float,Description="Allele frequency in the EUR populations calculated from AC and AN, in the range (0,1)">
##INFO=<ID=AFR_AF,Number=A,Type=Float,Description="Allele frequency in the AFR populations calculated from AC and AN, in the range (0,1)">
##INFO=<ID=AMR_AF,Number=A,Type=Float,Description="Allele frequency in the AMR populations calculated from AC and AN, in the range (0,1)">
##INFO=<ID=SAS_AF,Number=A,Type=Float,Description="Allele frequency in the SAS populations calculated from AC and AN, in the range (0,1)">
##INFO=<ID=DP,Number=1,Type=Integer,Description="Total read depth; only low coverage data were counted towards the DP, exome data were not used">
##INFO=<ID=AA,Number=1,Type=String,Description="Ancestral Allele. Format: AA|REF|ALT|IndelType. AA: Ancestral allele, REF:Reference Allele, ALT:Alternate Allele, IndelType:Type of Indel (REF, ALT and IndelType are only defined for indels)">
##INFO=<ID=VT,Number=.,Type=String,Description="indicates what type of variant the line represents">
##INFO=<ID=EX_TARGET,Number=0,Type=Flag,Description="indicates whether a variant is within the exon pull down target boundaries">
##INFO=<ID=MULTI_ALLELIC,Number=0,Type=Flag,Description="indicates whether a site is multi-allelic">
#CHROM	POS	ID	REF	ALT	QUAL	FILTER	INFO
1	65832014	rs35329755	A	G	100	PASS	AC=1500;AF=0.299521;AN=5008;NS=2504;DP=21853;EAS_AF=0.5863;AMR_AF=0.2507;AFR_AF=0.4115;EUR_AF=0.0457;SAS_AF=0.1483;AA=A|||;VT=SNP
1	65832352	rs7541003	A	T	100	PASS	AC=1955;AF=0.390375;AN=5008;NS=2504;DP=18829;EAS_AF=0.6052;AMR_AF=0.2406;AFR_AF=0.6089;EUR_AF=0.0805;SAS_AF=0.2986;AA=A|||;VT=SNP
1	65832970	rs115553331	C	T	100	PASS	AC=25;AF=0.00499201;AN=5008;NS=2504;DP=18212;EAS_AF=0;AMR_AF=0.0014;AFR_AF=0.0015;EUR_AF=0.0209;SAS_AF=0.001;AA=C|||;VT=SNP
1	65835302	rs9436717	C	A	100	PASS	AC=1953;AF=0.389976;AN=5008;NS=2504;DP=19312;EAS_AF=0.6052;AMR_AF=0.2421;AFR_AF=0.6067;EUR_AF=0.0805;SAS_AF=0.2986;AA=C|||;VT=SNP
1	65835563	rs12027261	G	A	100	PASS	AC=444;AF=0.0886581;AN=5008;NS=2504;DP=20182;EAS_AF=0.245;AMR_AF=0.1023;AFR_AF=0.0023;EUR_AF=0.0318;SAS_AF=0.093;AA=G|||;VT=SNP
1	65835911	rs9326063	T	C	100	PASS	AC=3633;AF=0.725439;AN=5008;NS=2504;DP=19004;EAS_AF=0.8105;AMR_AF=0.6167;AFR_AF=0.8533;EUR_AF=0.5865;SAS_AF=0.6851;AA=C|||;VT=SNP
1	65835927	rs9326064	T	C	100	PASS	AC=1512;AF=0.301917;AN=5008;NS=2504;DP=19600;EAS_AF=0.6042;AMR_AF=0.1988;AFR_AF=0.4372;EUR_AF=0.0457;SAS_AF=0.1442;AA=T|||;VT=SNP
1	65836230	rs10158872	T	C	100	PASS	AC=3632;AF=0.72524;AN=5008;NS=2504;DP=19725;EAS_AF=0.8115;AMR_AF=0.6167;AFR_AF=0.851;EUR_AF=0.5855;SAS_AF=0.6871;AA=C|||;VT=SNP
1	65836244	rs10158873	T	C	100	PASS	AC=3722;AF=0.743211;AN=5008;NS=2504;DP=19427;EAS_AF=0.8115;AMR_AF=0.6196;AFR_AF=0.9175;EUR_AF=0.5855;SAS_AF=0.6871;AA=C|||;VT=SNP
1	65836553	rs11208637	C	T	100	PASS	AC=3637;AF=0.726238;AN=5008;NS=2504;DP=18870;EAS_AF=0.8115;AMR_AF=0.6182;AFR_AF=0.8555;EUR_AF=0.5855;SAS_AF=0.6851;AA=c|||;VT=SNP
1	65836615	rs9436276	A	G	100	PASS	AC=4901;AF=0.978634;AN=5008;NS=2504;DP=16089;EAS_AF=1;AMR_AF=0.9654;AFR_AF=0.9977;EUR_AF=0.9324;SAS_AF=0.9877;AA=G|||;VT=SNP
1	65836908	rs8179492	A	G	100	PASS	AC=3630;AF=0.72484;AN=5008;NS=2504;DP=18838;EAS_AF=0.8115;AMR_AF=0.6167;AFR_AF=0.851;EUR_AF=0.5855;SAS_AF=0.6851;AA=A|||;VT=SNP
1	65837119	rs6588136	C	G	100	PASS	AC=3629;AF=0.724641;AN=5008;NS=2504;DP=19999;EAS_AF=0.8115;AMR_AF=0.6167;AFR_AF=0.851;EUR_AF=0.5855;SAS_AF=0.684;AA=G|||;VT=SNP
1	65837282	rs6588137	A	G	100	PASS	AC=3720;AF=0.742812;AN=5008;NS=2504;DP=21391;EAS_AF=0.8115;AMR_AF=0.621;AFR_AF=0.9183;EUR_AF=0.5855;SAS_AF=0.683;AA=T|||;VT=SNP
1	65837331	rs72679482	G	A	100	PASS	AC=45;AF=0.00898562;AN=5008;NS=2504;DP=19822;EAS_AF=0;AMR_AF=0.0043;AFR_AF=0.0015;EUR_AF=0.0179;SAS_AF=0.0225;AA=G|||;VT=SNP
1	65837389	rs6693498	T	C	100	PASS	AC=3631;AF=0.72504;AN=5008;NS=2504;DP=17217;EAS_AF=0.8115;AMR_AF=0.6167;AFR_AF=0.851;EUR_AF=0.5865;SAS_AF=0.6851;AA=C|||;VT=SNP
1	65838229	rs7537733	G	A	100	PASS	AC=3632;AF=0.72524;AN=5008;NS=2504;DP=18337;EAS_AF=0.8105;AMR_AF=0.6153;AFR_AF=0.8517;EUR_AF=0.5875;SAS_AF=0.6861;AA=A|||;VT=SNP
1	65838366	rs6588138	A	G	100	PASS	AC=3633;AF=0.725439;AN=5008;NS=2504;DP=18265;EAS_AF=0.8115;AMR_AF=0.6153;AFR_AF=0.851;EUR_AF=0.5885;SAS_AF=0.6861;AA=A|||;VT=SNP
1	65838618	rs6659883	A	G	100	PASS	AC=3631;AF=0.72504;AN=5008;NS=2504;DP=17845;EAS_AF=0.8095;AMR_AF=0.6153;AFR_AF=0.851;EUR_AF=0.5885;SAS_AF=0.6861;AA=A|||;VT=SNP
1	65838649	rs6684351	C	G	100	PASS	AC=1970;AF=0.393371;AN=5008;NS=2504;DP=17815;EAS_AF=0.6091;AMR_AF=0.2435;AFR_AF=0.6142;EUR_AF=0.0805;SAS_AF=0.3006;AA=C|||;VT=SNP
1	65838774	rs6684620	G	C	100	PASS	AC=1979;AF=0.395168;AN=5008;NS=2504;DP=18638;EAS_AF=0.6101;AMR_AF=0.2435;AFR_AF=0.6203;EUR_AF=0.0805;SAS_AF=0.3006;AA=C|||;VT=SNP
1	65838881	rs6660140	A	C	100	PASS	AC=1980;AF=0.395367;AN=5008;NS=2504;DP=19515;EAS_AF=0.6101;AMR_AF=0.2435;AFR_AF=0.621;EUR_AF=0.0805;SAS_AF=0.3006;AA=A|||;VT=SNP
1	65838943	rs11208638	A	G	100	PASS	AC=1406;AF=0.280751;AN=5008;NS=2504;DP=20161;EAS_AF=0.6071;AMR_AF=0.1902;AFR_AF=0.3593;EUR_AF=0.0457;SAS_AF=0.1442;AA=A|||;VT=SNP
1	65839046	rs6588139	C	T	100	PASS	AC=1996;AF=0.398562;AN=5008;NS=2504;DP=18687;EAS_AF=0.626;AMR_AF=0.2435;AFR_AF=0.621;EUR_AF=0.0805;SAS_AF=0.3006;AA=T|||;VT=SNP
1	65839065	rs6588140	A	G	100	PASS	AC=1995;AF=0.398363;AN=5008;NS=2504;DP=18649;EAS_AF=0.625;AMR_AF=0.2435;AFR_AF=0.621;EUR_AF=0.0805;SAS_AF=0.3006;AA=A|||;VT=SNP
1	65839255	rs7540891	G	A	100	PASS	AC=1996;AF=0.398562;AN=5008;NS=2504;DP=19713;EAS_AF=0.626;AMR_AF=0.2435;AFR_AF=0.621;EUR_AF=0.0805;SAS_AF=0.3006;AA=G|||;VT=SNP
1	65839264	rs7540895	G	T	100	PASS	AC=1996;AF=0.398562;AN=5008;NS=2504;DP=19422;EAS_AF=0.626;AMR_AF=0.2435;AFR_AF=0.621;EUR_AF=0.0805;SAS_AF=0.3006;AA=T|||;VT=SNP
1	65839416	rs7541088	G	T	100	PASS	AC=207;AF=0.0413339;AN=5008;NS=2504;DP=16911;EAS_AF=0;AMR_AF=0.0144;AFR_AF=0.1188;EUR_AF=0.0189;SAS_AF=0.0215;AA=G|||;VT=SNP
1	65839868	rs2477785	T	A	100	PASS	AC=1996;AF=0.398562;AN=5008;NS=2504;DP=15310;EAS_AF=0.626;AMR_AF=0.2435;AFR_AF=0.621;EUR_AF=0.0805;SAS_AF=0.3006;AA=T|||;VT=SNP
1	65840011	rs9436280	C	T	100	PASS	AC=1998;AF=0.398962;AN=5008;NS=2504;DP=16287;EAS_AF=0.626;AMR_AF=0.2435;AFR_AF=0.6225;EUR_AF=0.0805;SAS_AF=0.3006;AA=T|||;VT=SNP
1	65840449	rs10889545	C	G	100	PASS	AC=1997;AF=0.398762;AN=5008;NS=2504;DP=17304;EAS_AF=0.626;AMR_AF=0.2435;AFR_AF=0.621;EUR_AF=0.0815;SAS_AF=0.3006;AA=C|||;VT=SNP
1	65840808	rs9436720	G	A	100	PASS	AC=1996;AF=0.398562;AN=5008;NS=2504;DP=16673;EAS_AF=0.626;AMR_AF=0.2435;AFR_AF=0.621;EUR_AF=0.0805;SAS_AF=0.3006;AA=G|||;VT=SNP
1	65840927	rs115277317	C	A	100	PASS	AC=104;AF=0.0207668;AN=5008;NS=2504;DP=16739;EAS_AF=0;AMR_AF=0.0418;AFR_AF=0.0045;EUR_AF=0.0636;SAS_AF=0.0051;AA=C|||;VT=SNP
1	65841167	rs2484168	T	C	100	PASS	AC=1996;AF=0.398562;AN=5008;NS=2504;DP=13684;EAS_AF=0.626;AMR_AF=0.2435;AFR_AF=0.621;EUR_AF=0.0805;SAS_AF=0.3006;AA=C|||;VT=SNP
1	65841220	rs6688876	T	G	100	PASS	AC=1996;AF=0.398562;AN=5008;NS=2504;DP=16837;EAS_AF=0.626;AMR_AF=0.2435;AFR_AF=0.621;EUR_AF=0.0805;SAS_AF=0.3006;AA=T|||;VT=SNP
1	65841334	rs6689005	T	C	100	PASS	AC=4788;AF=0.95607;AN=5008;NS=2504;DP=14743;EAS_AF=0.999;AMR_AF=0.9265;AFR_AF=0.9962;EUR_AF=0.8608;SAS_AF=0.9765;AA=C|||;VT=SNP
1	65841515	rs6676279	C	T	100	PASS	AC=1996;AF=0.398562;AN=5008;NS=2504;DP=19791;EAS_AF=0.626;AMR_AF=0.2435;AFR_AF=0.621;EUR_AF=0.0805;SAS_AF=0.3006;AA=T|||;VT=SNP
1	65841680	rs6700614	A	G	100	PASS	AC=1987;AF=0.396765;AN=5008;NS=2504;DP=17805;EAS_AF=0.626;AMR_AF=0.2435;AFR_AF=0.6142;EUR_AF=0.0805;SAS_AF=0.3006;AA=A|||;VT=SNP
1	65842036	rs137950057	C	T	100	PASS	AC=25;AF=0.00499201;AN=5008;NS=2504;DP=15859;EAS_AF=0;AMR_AF=0.0014;AFR_AF=0.0015;EUR_AF=0.0209;SAS_AF=0.001;AA=C|||;VT=SNP
1	65842364	rs1591364	T	G	100	PASS	AC=3720;AF=0.742812;AN=5008;NS=2504;DP=13017;EAS_AF=0.8085;AMR_AF=0.6182;AFR_AF=0.9175;EUR_AF=0.5885;SAS_AF=0.6861;AA=G|||;VT=SNP
1	65842508	rs4916047	A	G	100	PASS	AC=1636;AF=0.326677;AN=5008;NS=2504;DP=13936;EAS_AF=0.1835;AMR_AF=0.3718;AFR_AF=0.2307;EUR_AF=0.508;SAS_AF=0.3855;AA=A|||;VT=SNP
1	65842513	rs1591363	T	C	100	PASS	AC=1995;AF=0.398363;AN=5008;NS=2504;DP=14100;EAS_AF=0.625;AMR_AF=0.2435;AFR_AF=0.621;EUR_AF=0.0805;SAS_AF=0.3006;AA=C|||;VT=SNP
1	65842597	rs1832017	T	C	100	PASS	AC=1995;AF=0.398363;AN=5008;NS=2504;DP=11655;EAS_AF=0.625;AMR_AF=0.2435;AFR_AF=0.621;EUR_AF=0.0805;SAS_AF=0.3006;AA=C|||;VT=SNP
1	65842704	rs11806845	C	T	100	PASS	AC=245;AF=0.0489217;AN=5008;NS=2504;DP=14524;EAS_AF=0.0179;AMR_AF=0.0245;AFR_AF=0.0469;EUR_AF=0.0159;SAS_AF=0.135;AA=C|||;VT=SNP
1	65842736	rs9436723	A	G	100	PASS	AC=1995;AF=0.398363;AN=5008;NS=2504;DP=14995;EAS_AF=0.625;AMR_AF=0.2435;AFR_AF=0.621;EUR_AF=0.0805;SAS_AF=0.3006;AA=G|||;VT=SNP
1	65842891	rs9326065	T	G	100	PASS	AC=1514;AF=0.302316;AN=5008;NS=2504;DP=20245;EAS_AF=0.6071;AMR_AF=0.2003;AFR_AF=0.4357;EUR_AF=0.0457;SAS_AF=0.1442;AA=T|||;VT=SNP
1	65842900	rs7534332	G	C	100	PASS	AC=1996;AF=0.398562;AN=5008;NS=2504;DP=20045;EAS_AF=0.625;AMR_AF=0.2435;AFR_AF=0.621;EUR_AF=0.0805;SAS_AF=0.3016;AA=G|||;VT=SNP
1	65843653	rs7548844	T	C	100	PASS	AC=1993;AF=0.397963;AN=5008;NS=2504;DP=23034;EAS_AF=0.625;AMR_AF=0.2435;AFR_AF=0.6195;EUR_AF=0.0805;SAS_AF=0.3006;AA=C|||;VT=SNP
1	65843982	rs716592	A	G	100	PASS	AC=3720;AF=0.742812;AN=5008;NS=2504;DP=21562;EAS_AF=0.8095;AMR_AF=0.6182;AFR_AF=0.9168;EUR_AF=0.5885;SAS_AF=0.6861;AA=G|||;VT=SNP
1	65844284	rs9326066	G	A	100	PASS	AC=1990;AF=0.397364;AN=5008;NS=2504;DP=21660;EAS_AF=0.626;AMR_AF=0.2435;AFR_AF=0.6172;EUR_AF=0.0805;SAS_AF=0.2996;AA=A|||;VT=SNP
1	65844462	rs9436724	T	A	100	PASS	AC=1990;AF=0.397364;AN=5008;NS=2504;DP=20617;EAS_AF=0.626;AMR_AF=0.2435;AFR_AF=0.6172;EUR_AF=0.0805;SAS_AF=0.2996;AA=A|||;VT=SNP
1	65844654	rs10493375	T	G	100	PASS	AC=1990;AF=0.397364;AN=5008;NS=2504;DP=18396;EAS_AF=0.626;AMR_AF=0.2435;AFR_AF=0.6172;EUR_AF=0.0805;SAS_AF=0.2996;AA=T|||;VT=SNP
1	65844963	rs3818449	A	G	100	PASS	AC=3807;AF=0.760184;AN=5008;NS=2504;DP=20016;EAS_AF=0.8085;AMR_AF=0.621;AFR_AF=0.9818;EUR_AF=0.5885;SAS_AF=0.6861;AA=G|||;VT=SNP
1	65845042	rs2296480	A	T	100	PASS	AC=1999;AF=0.399161;AN=5008;NS=2504;DP=18621;EAS_AF=0.625;AMR_AF=0.2392;AFR_AF=0.6263;EUR_AF=0.0805;SAS_AF=0.3006;AA=A|||;VT=SNP;EX_TARGET
1	65845076	rs2296481	C	T	100	PASS	AC=1998;AF=0.398962;AN=5008;NS=2504;DP=19453;EAS_AF=0.624;AMR_AF=0.2392;AFR_AF=0.6263;EUR_AF=0.0805;SAS_AF=0.3006;AA=T|||;VT=SNP;EX_TARGET
1	65845446	rs1408994	A	C	100	PASS	AC=2036;AF=0.40655;AN=5008;NS=2504;DP=20657;EAS_AF=0.621;AMR_AF=0.2882;AFR_AF=0.621;EUR_AF=0.0775;SAS_AF=0.318;AA=A|||;VT=SNP
1	65846051	rs1334879	A	G	100	PASS	AC=3573;AF=0.713458;AN=5008;NS=2504;DP=17662;EAS_AF=0.7937;AMR_AF=0.6081;AFR_AF=0.8343;EUR_AF=0.5805;SAS_AF=0.6789;AA=A|||;VT=SNP
1	65846124	rs1334878	A	G	100	PASS	AC=3773;AF=0.753395;AN=5008;NS=2504;DP=18718;EAS_AF=0.7937;AMR_AF=0.621;AFR_AF=0.9788;EUR_AF=0.5805;SAS_AF=0.6789;AA=G|||;VT=SNP
1	65846406	rs1334877	C	T	100	PASS	AC=3573;AF=0.713458;AN=5008;NS=2504;DP=16089;EAS_AF=0.7937;AMR_AF=0.6095;AFR_AF=0.8343;EUR_AF=0.5795;SAS_AF=0.6789;AA=C|||;VT=SNP
1	65846996	rs11208640	T	C	100	PASS	AC=3677;AF=0.734225;AN=5008;NS=2504;DP=14495;EAS_AF=0.7937;AMR_AF=0.611;AFR_AF=0.913;EUR_AF=0.5795;SAS_AF=0.6779;AA=C|||;VT=SNP
1	65847104	rs114490404	C	T	100	PASS	AC=51;AF=0.0101837;AN=5008;NS=2504;DP=12790;EAS_AF=0;AMR_AF=0.0159;AFR_AF=0.0008;EUR_AF=0.0199;SAS_AF=0.0194;AA=C|||;VT=SNP
1	65847105	rs9728544	A	G	100	PASS	AC=3676;AF=0.734026;AN=5008;NS=2504;DP=12770;EAS_AF=0.7937;AMR_AF=0.611;AFR_AF=0.9123;EUR_AF=0.5795;SAS_AF=0.6779;AA=A|||;VT=SNP
1	65847168	rs12733953	G	A	100	PASS	AC=202;AF=0.0403355;AN=5008;NS=2504;DP=12811;EAS_AF=0.0169;AMR_AF=0.0159;AFR_AF=0.0219;EUR_AF=0.0159;SAS_AF=0.1319;AA=G|||;VT=SNP
1	65847186	rs9725541	C	T	100	PASS	AC=3365;AF=0.671925;AN=5008;NS=2504;DP=12041;EAS_AF=0.7768;AMR_AF=0.5937;AFR_AF=0.8132;EUR_AF=0.5577;SAS_AF=0.546;AA=C|||;VT=SNP
1	65847766	rs12403430	T	G	100	PASS	AC=292;AF=0.0583067;AN=5008;NS=2504;DP=19496;EAS_AF=0.004;AMR_AF=0.1138;AFR_AF=0.1157;EUR_AF=0.0298;SAS_AF=0.0266;AA=T|||;VT=SNP
1	65847963	rs77639003	C	G	100	PASS	AC=59;AF=0.0117812;AN=5008;NS=2504;DP=16826;EAS_AF=0;AMR_AF=0.0216;AFR_AF=0.0008;EUR_AF=0.0368;SAS_AF=0.0061;AA=C|||;VT=SNP
1	65848034	rs6672992	A	C	100	PASS	AC=310;AF=0.061901;AN=5008;NS=2504;DP=16827;EAS_AF=0;AMR_AF=0.1023;AFR_AF=0.0091;EUR_AF=0.1859;SAS_AF=0.0409;AA=A|||;VT=SNP
1	65848075	rs6697416	C	T	100	PASS	AC=3558;AF=0.710463;AN=5008;NS=2504;DP=16149;EAS_AF=0.7937;AMR_AF=0.611;AFR_AF=0.8268;EUR_AF=0.5736;SAS_AF=0.6789;AA=T|||;VT=SNP
1	65848622	rs11208642	A	G	100	PASS	AC=3543;AF=0.707468;AN=5008;NS=2504;DP=20292;EAS_AF=0.7937;AMR_AF=0.6066;AFR_AF=0.8185;EUR_AF=0.5736;SAS_AF=0.6779;AA=A|||;VT=SNP
1	65849236	rs115494331	T	C	100	PASS	AC=31;AF=0.0061901;AN=5008;NS=2504;DP=19061;EAS_AF=0;AMR_AF=0.0072;AFR_AF=0.0023;EUR_AF=0.0169;SAS_AF=0.0061;AA=A|||;VT=SNP
1	65849534	rs67509066	G	A	100	PASS	AC=282;AF=0.0563099;AN=5008;NS=2504;DP=18657;EAS_AF=0.004;AMR_AF=0.1124;AFR_AF=0.1157;EUR_AF=0.0219;SAS_AF=0.0256;AA=G|||;VT=SNP
1	65849887	rs61753391	G	A	100	PASS	AC=57;AF=0.0113818;AN=5008;NS=2504;DP=18288;EAS_AF=0;AMR_AF=0.0259;AFR_AF=0.0015;EUR_AF=0.0348;SAS_AF=0.002;AA=G|||;VT=SNP;EX_TARGET
1	65850968	rs4593866	G	C	100	PASS	AC=3676;AF=0.734026;AN=5008;NS=2504;DP=14805;EAS_AF=0.7937;AMR_AF=0.611;AFR_AF=0.9123;EUR_AF=0.5795;SAS_AF=0.6779;AA=C|||;VT=SNP
1	65851759	rs10889546	G	A	100	PASS	AC=3545;AF=0.707867;AN=5008;NS=2504;DP=22667;EAS_AF=0.7937;AMR_AF=0.6066;AFR_AF=0.8162;EUR_AF=0.5785;SAS_AF=0.6779;AA=G|||;VT=SNP
1	65851861	rs71647483	A	G	100	PASS	AC=204;AF=0.0407348;AN=5008;NS=2504;DP=20517;EAS_AF=0.0169;AMR_AF=0.0159;AFR_AF=0.0227;EUR_AF=0.0159;SAS_AF=0.1329;AA=A|||;VT=SNP
1	65852064	rs6700226	A	T	100	PASS	AC=3537;AF=0.70627;AN=5008;NS=2504;DP=19746;EAS_AF=0.7937;AMR_AF=0.6066;AFR_AF=0.8154;EUR_AF=0.5726;SAS_AF=0.6769;AA=T|||;VT=SNP
1	65852310	rs11208643	A	G	100	PASS	AC=1566;AF=0.3127;AN=5008;NS=2504;DP=18969;EAS_AF=0.1865;AMR_AF=0.3213;AFR_AF=0.2277;EUR_AF=0.503;SAS_AF=0.3558;AA=A|||;VT=SNP
1	65852870	rs9436725	A	G	100	PASS	AC=3545;AF=0.707867;AN=5008;NS=2504;DP=18613;EAS_AF=0.7937;AMR_AF=0.6066;AFR_AF=0.8162;EUR_AF=0.5785;SAS_AF=0.6779;AA=G|||;VT=SNP
1	65853196	rs9436726	T	C	100	PASS	AC=3545;AF=0.707867;AN=5008;NS=2504;DP=19469;EAS_AF=0.7937;AMR_AF=0.6066;AFR_AF=0.8162;EUR_AF=0.5785;SAS_AF=0.6779;AA=T|||;VT=SNP
1	65854473	rs6588142	C	T	100	PASS	AC=3540;AF=0.706869;AN=5008;NS=2504;DP=19246;EAS_AF=0.7937;AMR_AF=0.6066;AFR_AF=0.8169;EUR_AF=0.5726;SAS_AF=0.6779;AA=c|||;VT=SNP
1	65854556	rs6588143	T	G	100	PASS	AC=3540;AF=0.706869;AN=5008;NS=2504;DP=18013;EAS_AF=0.7937;AMR_AF=0.6066;AFR_AF=0.8169;EUR_AF=0.5726;SAS_AF=0.6779;AA=G|||;VT=SNP
1	65855954	rs28429763	G	A	100	PASS	AC=1860;AF=0.371406;AN=5008;NS=2504;DP=18527;EAS_AF=0.1895;AMR_AF=0.438;AFR_AF=0.3487;EUR_AF=0.5278;SAS_AF=0.3814;AA=G|||;VT=SNP
1	65856282	rs7545397	C	A	100	PASS	AC=3515;AF=0.701877;AN=5008;NS=2504;DP=19237;EAS_AF=0.7937;AMR_AF=0.6066;AFR_AF=0.7935;EUR_AF=0.5795;SAS_AF=0.6769;AA=C|||;VT=SNP
1	65856443	rs7545720	G	T	100	PASS	AC=3573;AF=0.713458;AN=5008;NS=2504;DP=20392;EAS_AF=0.7927;AMR_AF=0.6095;AFR_AF=0.8366;EUR_AF=0.5795;SAS_AF=0.6769;AA=T|||;VT=SNP
1	65856779	rs10789183	G	C	100	PASS	AC=3577;AF=0.714257;AN=5008;NS=2504;DP=19677;EAS_AF=0.7927;AMR_AF=0.6095;AFR_AF=0.8343;EUR_AF=0.5815;SAS_AF=0.682;AA=C|||;VT=SNP
1	65857150	rs12759155	A	C	100	PASS	AC=188;AF=0.0375399;AN=5008;NS=2504;DP=18976;EAS_AF=0.0169;AMR_AF=0.0159;AFR_AF=0.0113;EUR_AF=0.0149;SAS_AF=0.1329;AA=A|||;VT=SNP
1	65857387	rs71647484	T	C	100	PASS	AC=188;AF=0.0375399;AN=5008;NS=2504;DP=21524;EAS_AF=0.0169;AMR_AF=0.0159;AFR_AF=0.0113;EUR_AF=0.0149;SAS_AF=0.1329;AA=T|||;VT=SNP
1	65857403	rs4554758	A	G	100	PASS	AC=2070;AF=0.413339;AN=5008;NS=2504;DP=21721;EAS_AF=0.2044;AMR_AF=0.4553;AFR_AF=0.3684;EUR_AF=0.5497;SAS_AF=0.5194;AA=A|||;VT=SNP
1	65857457	rs4575118	A	C	100	PASS	AC=2070;AF=0.413339;AN=5008;NS=2504;DP=20612;EAS_AF=0.2044;AMR_AF=0.4568;AFR_AF=0.3684;EUR_AF=0.5487;SAS_AF=0.5194;AA=A|||;VT=SNP
1	65857483	rs4512686	C	G	100	PASS	AC=2070;AF=0.413339;AN=5008;NS=2504;DP=19767;EAS_AF=0.2044;AMR_AF=0.4568;AFR_AF=0.3684;EUR_AF=0.5487;SAS_AF=0.5194;AA=C|||;VT=SNP
1	65858088	rs6588144	T	C	100	PASS	AC=2083;AF=0.415935;AN=5008;NS=2504;DP=21167;EAS_AF=0.2054;AMR_AF=0.4568;AFR_AF=0.3767;EUR_AF=0.5497;SAS_AF=0.5194;AA=T|||;VT=SNP;EX_TARGET
1	65858145	rs4325172	G	A	100	PASS	AC=1773;AF=0.354034;AN=5008;NS=2504;DP=21332;EAS_AF=0.1885;AMR_AF=0.4323;AFR_AF=0.2784;EUR_AF=0.5338;SAS_AF=0.3865;AA=G|||;VT=SNP;EX_TARGET
1	65858151	rs11208644	C	T	100	PASS	AC=1572;AF=0.313898;AN=5008;NS=2504;DP=21203;EAS_AF=0.5873;AMR_AF=0.1571;AFR_AF=0.5144;EUR_AF=0.0318;SAS_AF=0.1626;AA=C|||;VT=SNP;EX_TARGET
1	65858992	rs7529945	A	G	100	PASS	AC=163;AF=0.0325479;AN=5008;NS=2504;DP=17630;EAS_AF=0;AMR_AF=0.0562;AFR_AF=0.0053;EUR_AF=0.1004;SAS_AF=0.0164;AA=A|||;VT=SNP
1	65859108	rs4332387	G	C	100	PASS	AC=2177;AF=0.434704;AN=5008;NS=2504;DP=17700;EAS_AF=0.2054;AMR_AF=0.4597;AFR_AF=0.447;EUR_AF=0.5497;SAS_AF=0.5184;AA=C|||;VT=SNP
1	65859869	rs7532967	A	C	100	PASS	AC=1606;AF=0.320687;AN=5008;NS=2504;DP=21021;EAS_AF=0.5883;AMR_AF=0.1585;AFR_AF=0.5386;EUR_AF=0.0318;SAS_AF=0.1626;AA=C|||;VT=SNP
1	65859910	rs7555604	C	G	100	PASS	AC=1605;AF=0.320487;AN=5008;NS=2504;DP=20097;EAS_AF=0.5873;AMR_AF=0.1585;AFR_AF=0.5386;EUR_AF=0.0318;SAS_AF=0.1626;AA=G|||;VT=SNP
1	65860660	rs12077111	T	C	100	PASS	AC=1574;AF=0.314297;AN=5008;NS=2504;DP=19911;EAS_AF=0.5883;AMR_AF=0.1571;AFR_AF=0.5151;EUR_AF=0.0318;SAS_AF=0.1626;AA=t|||;VT=SNP;EX_TARGET
1	65860687	rs4582839	A	C	100	PASS	AC=3795;AF=0.757788;AN=5008;NS=2504;DP=19335;EAS_AF=0.7927;AMR_AF=0.6282;AFR_AF=0.9811;EUR_AF=0.5924;SAS_AF=0.682;AA=C|||;VT=SNP;EX_TARGET
1	65860874	rs3930551	T	G	100	PASS	AC=1573;AF=0.314097;AN=5008;NS=2504;DP=17736;EAS_AF=0.5873;AMR_AF=0.1571;AFR_AF=0.5151;EUR_AF=0.0318;SAS_AF=0.1626;AA=G|||;VT=SNP
1	65861060	rs4329545	T	C	100	PASS	AC=3702;AF=0.739217;AN=5008;NS=2504;DP=17129;EAS_AF=0.7927;AMR_AF=0.6182;AFR_AF=0.916;EUR_AF=0.5924;SAS_AF=0.682;AA=C|||;VT=SNP
1	65861210	rs112200619	T	C	100	PASS	AC=26;AF=0.00519169;AN=5008;NS=2504;DP=14813;EAS_AF=0;AMR_AF=0.0101;AFR_AF=0;EUR_AF=0.0169;SAS_AF=0.002;AA=T|||;VT=SNP
1	65861340	rs7556443	T	C	100	PASS	AC=1573;AF=0.314097;AN=5008;NS=2504;DP=15351;EAS_AF=0.5873;AMR_AF=0.1571;AFR_AF=0.5151;EUR_AF=0.0318;SAS_AF=0.1626;AA=T|||;VT=SNP
1	65861555	rs10218548	A	C	100	PASS	AC=1573;AF=0.314097;AN=5008;NS=2504;DP=17897;EAS_AF=0.5873;AMR_AF=0.1571;AFR_AF=0.5144;EUR_AF=0.0318;SAS_AF=0.1636;AA=A|||;VT=SNP
1	65861660	rs9326067	T	C	100	PASS	AC=1625;AF=0.324481;AN=5008;NS=2504;DP=18122;EAS_AF=0.5883;AMR_AF=0.1585;AFR_AF=0.553;EUR_AF=0.0318;SAS_AF=0.1626;AA=T|||;VT=SNP
1	65861798	rs11208645	A	G	100	PASS	AC=1775;AF=0.354433;AN=5008;NS=2504;DP=21315;EAS_AF=0.1885;AMR_AF=0.4323;AFR_AF=0.2791;EUR_AF=0.5348;SAS_AF=0.3865;AA=A|||;VT=SNP
1	65862079	rs4915689	C	G	100	PASS	AC=1604;AF=0.320288;AN=5008;NS=2504;DP=22157;EAS_AF=0.5873;AMR_AF=0.1585;AFR_AF=0.5378;EUR_AF=0.0318;SAS_AF=0.1626;AA=G|||;VT=SNP
1	65862508	rs4916048	C	G	100	PASS	AC=1572;AF=0.313898;AN=5008;NS=2504;DP=18262;EAS_AF=0.5873;AMR_AF=0.1571;AFR_AF=0.5144;EUR_AF=0.0318;SAS_AF=0.1626;AA=G|||;VT=SNP
1	65862747	rs4916049	G	A	100	PASS	AC=1573;AF=0.314097;AN=5008;NS=2504;DP=19060;EAS_AF=0.5873;AMR_AF=0.1571;AFR_AF=0.5144;EUR_AF=0.0318;SAS_AF=0.1636;AA=A|||;VT=SNP
1	65862844	rs4916050	C	A	100	PASS	AC=1573;AF=0.314097;AN=5008;NS=2504;DP=18732;EAS_AF=0.5873;AMR_AF=0.1585;AFR_AF=0.5144;EUR_AF=0.0318;SAS_AF=0.1626;AA=C|||;VT=SNP
1	65862851	rs146629130	C	T	100	PASS	AC=14;AF=0.00279553;AN=5008;NS=2504;DP=18692;EAS_AF=0;AMR_AF=0.0058;AFR_AF=0.0015;EUR_AF=0.008;SAS_AF=0;AA=C|||;VT=SNP
1	65862897	rs4916051	C	A	100	PASS	AC=1605;AF=0.320487;AN=5008;NS=2504;DP=17422;EAS_AF=0.5873;AMR_AF=0.1585;AFR_AF=0.5378;EUR_AF=0.0318;SAS_AF=0.1636;AA=A|||;VT=SNP
1	65863302	rs9436287	G	A	100	PASS	AC=1786;AF=0.356629;AN=5008;NS=2504;DP=17527;EAS_AF=0.1885;AMR_AF=0.4323;AFR_AF=0.2882;EUR_AF=0.5338;SAS_AF=0.3865;AA=A|||;VT=SNP
1	65863561	rs12753976	A	T	100	PASS	AC=189;AF=0.0377396;AN=5008;NS=2504;DP=19395;EAS_AF=0.0169;AMR_AF=0.0173;AFR_AF=0.0113;EUR_AF=0.0149;SAS_AF=0.1329;AA=A|||;VT=SNP
1	65864009	rs12087420	A	G	100	PASS	AC=1593;AF=0.318091;AN=5008;NS=2504;DP=20537;EAS_AF=0.5873;AMR_AF=0.1614;AFR_AF=0.528;EUR_AF=0.0318;SAS_AF=0.1626;AA=A|||;VT=SNP
1	65864198	rs10889547	A	G	100	PASS	AC=1573;AF=0.314097;AN=5008;NS=2504;DP=22580;EAS_AF=0.5873;AMR_AF=0.1571;AFR_AF=0.5151;EUR_AF=0.0318;SAS_AF=0.1626;AA=A|||;VT=SNP
1	65864220	rs10889548	G	T	100	PASS	AC=1573;AF=0.314097;AN=5008;NS=2504;DP=22351;EAS_AF=0.5873;AMR_AF=0.1571;AFR_AF=0.5151;EUR_AF=0.0318;SAS_AF=0.1626;AA=G|||;VT=SNP
1	65864852	rs146219244	C	T	100	PASS	AC=18;AF=0.00359425;AN=5008;NS=2504;DP=18089;EAS_AF=0;AMR_AF=0.0043;AFR_AF=0;EUR_AF=0.0149;SAS_AF=0;AA=C|||;VT=SNP
1	65865409	rs78521871	C	T	100	PASS	AC=15;AF=0.00299521;AN=5008;NS=2504;DP=18445;EAS_AF=0;AMR_AF=0.0043;AFR_AF=0;EUR_AF=0.0119;SAS_AF=0;AA=C|||;VT=SNP
1	65865574	rs36067635	T	C	100	PASS	AC=1786;AF=0.356629;AN=5008;NS=2504;DP=17573;EAS_AF=0.1885;AMR_AF=0.4323;AFR_AF=0.2882;EUR_AF=0.5338;SAS_AF=0.3865;AA=T|||;VT=SNP
1	65865590	rs35782988	G	A	100	PASS	AC=1792;AF=0.357827;AN=5008;NS=2504;DP=17519;EAS_AF=0.1885;AMR_AF=0.4323;AFR_AF=0.289;EUR_AF=0.5338;SAS_AF=0.3916;AA=g|||;VT=SNP
1	65865635	rs12726933	G	A	100	PASS	AC=1790;AF=0.357428;AN=5008;NS=2504;DP=17391;EAS_AF=0.1885;AMR_AF=0.4323;AFR_AF=0.2912;EUR_AF=0.5338;SAS_AF=0.3865;AA=G|||;VT=SNP
1	65865662	rs7415248	A	G	100	PASS	AC=1639;AF=0.327276;AN=5008;NS=2504;DP=16920;EAS_AF=0.5873;AMR_AF=0.1643;AFR_AF=0.5613;EUR_AF=0.0318;SAS_AF=0.1626;AA=A|||;VT=SNP
1	65865940	rs4916052	C	T	100	PASS	AC=3391;AF=0.677117;AN=5008;NS=2504;DP=23756;EAS_AF=0.7758;AMR_AF=0.5937;AFR_AF=0.8298;EUR_AF=0.5596;SAS_AF=0.5491;AA=T|||;VT=SNP
1	65865993	rs7524932	T	C	100	PASS	AC=1786;AF=0.356629;AN=5008;NS=2504;DP=21802;EAS_AF=0.1885;AMR_AF=0.4323;AFR_AF=0.2882;EUR_AF=0.5338;SAS_AF=0.3865;AA=T|||;VT=SNP
1	65866477	rs7515643	G	A	100	PASS	AC=1786;AF=0.356629;AN=5008;NS=2504;DP=20362;EAS_AF=0.1885;AMR_AF=0.4323;AFR_AF=0.2882;EUR_AF=0.5338;SAS_AF=0.3865;AA=G|||;VT=SNP
1	65866516	rs12136950	T	C	100	PASS	AC=1785;AF=0.35643;AN=5008;NS=2504;DP=19207;EAS_AF=0.1885;AMR_AF=0.4323;AFR_AF=0.2874;EUR_AF=0.5338;SAS_AF=0.3865;AA=T|||;VT=SNP
1	65866667	rs4915690	T	G	100	PASS	AC=1593;AF=0.318091;AN=5008;NS=2504;DP=20374;EAS_AF=0.5873;AMR_AF=0.1614;AFR_AF=0.528;EUR_AF=0.0318;SAS_AF=0.1626;AA=T|||;VT=SNP
1	65867391	rs4592284	C	G	100	PASS	AC=3663;AF=0.73143;AN=5008;NS=2504;DP=20312;EAS_AF=0.7927;AMR_AF=0.6138;AFR_AF=0.8971;EUR_AF=0.5815;SAS_AF=0.682;AA=G|||;VT=SNP;EX_TARGET
1	65867519	rs4915691	G	A	100	PASS	AC=1804;AF=0.360224;AN=5008;NS=2504;DP=18429;EAS_AF=0.6042;AMR_AF=0.1787;AFR_AF=0.5552;EUR_AF=0.0477;SAS_AF=0.2955;AA=A|||;VT=SNP;EX_TARGET
1	65867715	rs4915692	C	T	100	PASS	AC=1645;AF=0.328474;AN=5008;NS=2504;DP=19686;EAS_AF=0.5873;AMR_AF=0.1614;AFR_AF=0.5673;EUR_AF=0.0318;SAS_AF=0.1626;AA=C|||;VT=SNP
1	65867734	rs72679497	G	A	100	PASS	AC=71;AF=0.0141773;AN=5008;NS=2504;DP=19303;EAS_AF=0;AMR_AF=0.0245;AFR_AF=0.0015;EUR_AF=0.0378;SAS_AF=0.0143;AA=G|||;VT=SNP
1	65867869	rs61781405	G	A	100	PASS	AC=33;AF=0.00658946;AN=5008;NS=2504;DP=19332;EAS_AF=0;AMR_AF=0.0086;AFR_AF=0;EUR_AF=0.0249;SAS_AF=0.002;AA=G|||;VT=SNP
1	65869163	rs1033997	T	C	100	PASS	AC=3547;AF=0.708267;AN=5008;NS=2504;DP=19745;EAS_AF=0.7748;AMR_AF=0.6037;AFR_AF=0.9349;EUR_AF=0.5676;SAS_AF=0.5521;AA=C|||;VT=SNP
1	65869274	rs4655762	C	T	100	PASS	AC=2409;AF=0.48103;AN=5008;NS=2504;DP=20134;EAS_AF=0.7381;AMR_AF=0.3242;AFR_AF=0.5492;EUR_AF=0.335;SAS_AF=0.3855;AA=C|||;VT=SNP
1	65869489	rs2148682	T	C	100	PASS	AC=2619;AF=0.522963;AN=5008;NS=2504;DP=17314;EAS_AF=0.7688;AMR_AF=0.3833;AFR_AF=0.6172;EUR_AF=0.3499;SAS_AF=0.4192;AA=T|||;VT=SNP
1	65869576	rs2148683	A	G	100	PASS	AC=2106;AF=0.420527;AN=5008;NS=2504;DP=17893;EAS_AF=0.2698;AMR_AF=0.428;AFR_AF=0.4191;EUR_AF=0.4662;SAS_AF=0.5256;AA=A|||;VT=SNP
1	65870997	rs7540807	T	G	100	PASS	AC=651;AF=0.129992;AN=5008;NS=2504;DP=18665;EAS_AF=0.0764;AMR_AF=0.121;AFR_AF=0.2148;EUR_AF=0.0885;SAS_AF=0.1196;AA=T|||;VT=SNP
1	65871062	rs913199	G	T	100	PASS	AC=3418;AF=0.682508;AN=5008;NS=2504;DP=20715;EAS_AF=0.8234;AMR_AF=0.5648;AFR_AF=0.9251;EUR_AF=0.4533;SAS_AF=0.5286;AA=T|||;VT=SNP
1	65871135	rs913200	G	A	100	PASS	AC=3414;AF=0.681709;AN=5008;NS=2504;DP=19384;EAS_AF=0.8234;AMR_AF=0.5634;AFR_AF=0.9228;EUR_AF=0.4533;SAS_AF=0.5286;AA=A|||;VT=SNP
1	65872011	rs60807413	A	G	100	PASS	AC=662;AF=0.132188;AN=5008;NS=2504;DP=20979;EAS_AF=0.0764;AMR_AF=0.121;AFR_AF=0.2231;EUR_AF=0.0885;SAS_AF=0.1196;AA=A|||;VT=SNP
1	65872597	rs9436729	A	C	100	PASS	AC=3568;AF=0.71246;AN=5008;NS=2504;DP=20826;EAS_AF=0.8373;AMR_AF=0.5706;AFR_AF=0.938;EUR_AF=0.4642;SAS_AF=0.635;AA=C|||;VT=SNP
1	65872621	rs78008163	A	C	100	PASS	AC=144;AF=0.028754;AN=5008;NS=2504;DP=20428;EAS_AF=0.004;AMR_AF=0.1037;AFR_AF=0.0136;EUR_AF=0.0288;SAS_AF=0.0215;AA=A|||;VT=SNP
1	65872981	rs75449394	A	C	100	PASS	AC=43;AF=0.00858626;AN=5008;NS=2504;DP=19332;EAS_AF=0.001;AMR_AF=0.013;AFR_AF=0.0023;EUR_AF=0.0179;SAS_AF=0.0123;AA=A|||;VT=SNP
1	65873167	rs61781408	A	G	100	PASS	AC=959;AF=0.191494;AN=5008;NS=2504;DP=20666;EAS_AF=0.0804;AMR_AF=0.2392;AFR_AF=0.3449;EUR_AF=0.1173;SAS_AF=0.1411;AA=A|||;VT=SNP
1	65873605	rs11208646	A	T	100	PASS	AC=2443;AF=0.487819;AN=5008;NS=2504;DP=21390;EAS_AF=0.7431;AMR_AF=0.3242;AFR_AF=0.5628;EUR_AF=0.3429;SAS_AF=0.3885;AA=A|||;VT=SNP
1	65873626	rs11208647	G	A	100	PASS	AC=3555;AF=0.709864;AN=5008;NS=2504;DP=20877;EAS_AF=0.8373;AMR_AF=0.5692;AFR_AF=0.9289;EUR_AF=0.4642;SAS_AF=0.635;AA=G|||;VT=SNP
1	65873872	rs17127601	A	G	100	PASS	AC=958;AF=0.191294;AN=5008;NS=2504;DP=21149;EAS_AF=0.0804;AMR_AF=0.2378;AFR_AF=0.3449;EUR_AF=0.1173;SAS_AF=0.1411;AA=A|||;VT=SNP
1	65873951	rs138629956	G	T	100	PASS	AC=27;AF=0.00539137;AN=5008;NS=2504;DP=22609;EAS_AF=0;AMR_AF=0.0086;AFR_AF=0.0038;EUR_AF=0.0149;SAS_AF=0.001;AA=G|||;VT=SNP
1	65874037	rs3818513	T	C	100	PASS	AC=3563;AF=0.711462;AN=5008;NS=2504;DP=21073;EAS_AF=0.8373;AMR_AF=0.5706;AFR_AF=0.9327;EUR_AF=0.4652;SAS_AF=0.636;AA=t|||;VT=SNP
1	65874147	rs2274437	T	A	100	PASS	AC=3541;AF=0.707069;AN=5008;NS=2504;DP=19895;EAS_AF=0.8373;AMR_AF=0.5692;AFR_AF=0.9183;EUR_AF=0.4632;SAS_AF=0.636;AA=A|||;VT=SNP
1	65874790	rs7546924	A	G	100	PASS	AC=3452;AF=0.689297;AN=5008;NS=2504;DP=17921;EAS_AF=0.8433;AMR_AF=0.4712;AFR_AF=0.9039;EUR_AF=0.4473;SAS_AF=0.6442;AA=G|||;VT=SNP
1	65874874	rs7536558	T	A	100	PASS	AC=3552;AF=0.709265;AN=5008;NS=2504;DP=19045;EAS_AF=0.8204;AMR_AF=0.5634;AFR_AF=0.91;EUR_AF=0.4751;SAS_AF=0.6677;AA=A|||;VT=SNP
1	65875353	rs79624796	A	G	100	PASS	AC=333;AF=0.0664936;AN=5008;NS=2504;DP=16495;EAS_AF=0.0188;AMR_AF=0.0706;AFR_AF=0.0439;EUR_AF=0.0706;SAS_AF=0.1391;AA=A|||;VT=SNP
1	65875452	rs975309	C	G	100	PASS	AC=401;AF=0.0800719;AN=5008;NS=2504;DP=17908;EAS_AF=0.0784;AMR_AF=0.072;AFR_AF=0.1241;EUR_AF=0.0209;SAS_AF=0.089;AA=C|||;VT=SNP
1	65875673	rs77241227	A	T	100	PASS	AC=334;AF=0.0666933;AN=5008;NS=2504;DP=18527;EAS_AF=0.0188;AMR_AF=0.0706;AFR_AF=0.0446;EUR_AF=0.0716;SAS_AF=0.138;AA=A|||;VT=SNP
1	65875851	rs3790436	G	C	100	PASS	AC=2684;AF=0.535942;AN=5008;NS=2504;DP=18681;EAS_AF=0.753;AMR_AF=0.451;AFR_AF=0.5598;EUR_AF=0.4294;SAS_AF=0.4499;AA=G|||;VT=SNP
1	65879252	rs10493377	A	G	100	PASS	AC=2851;AF=0.569289;AN=5008;NS=2504;DP=16540;EAS_AF=0.869;AMR_AF=0.4683;AFR_AF=0.4985;EUR_AF=0.4414;SAS_AF=0.5593;AA=G|||;VT=SNP
1	65879488	rs12093960	A	C	100	PASS	AC=527;AF=0.105232;AN=5008;NS=2504;DP=18882;EAS_AF=0.002;AMR_AF=0.0994;AFR_AF=0.1762;EUR_AF=0.1352;SAS_AF=0.089;AA=A|||;VT=SNP
1	65880248	rs41301082	G	A	100	PASS	AC=57;AF=0.0113818;AN=5008;NS=2504;DP=17456;EAS_AF=0;AMR_AF=0.0159;AFR_AF=0.0008;EUR_AF=0.0358;SAS_AF=0.0092;AA=G|||;VT=SNP
1	65884783	rs75148473	T	C	100	PASS	AC=39;AF=0.00778754;AN=5008;NS=2504;DP=22789;EAS_AF=0;AMR_AF=0.0144;AFR_AF=0.0015;EUR_AF=0.0249;SAS_AF=0.002;AA=T|||;VT=SNP
1	65885357	rs3806318	A	G	100	PASS	AC=877;AF=0.17512;AN=5008;NS=2504;DP=17148;EAS_AF=0.1389;AMR_AF=0.1599;AFR_AF=0.025;EUR_AF=0.2266;SAS_AF=0.3732;AA=A|||;VT=SNP
1	65885569	rs1327118	G	C	100	PASS	AC=2696;AF=0.538339;AN=5008;NS=2504;DP=14609;EAS_AF=0.8651;AMR_AF=0.4625;AFR_AF=0.388;EUR_AF=0.4433;SAS_AF=0.5562;AA=G|||;VT=SNP
1	65885962	rs1327119	G	T	100	PASS	AC=2708;AF=0.540735;AN=5008;NS=2504;DP=7176;EAS_AF=0.8651;AMR_AF=0.4611;AFR_AF=0.3873;EUR_AF=0.4453;SAS_AF=0.5685;AA=G|||;VT=SNP
1	65886398	rs3790435	T	C	100	PASS	AC=2844;AF=0.567891;AN=5008;NS=2504;DP=7911;EAS_AF=0.8681;AMR_AF=0.4697;AFR_AF=0.4811;EUR_AF=0.4453;SAS_AF=0.5716;AA=C|||;VT=SNP;EX_TARGET
1	65886448	rs3790434	T	C	100	PASS	AC=2717;AF=0.542532;AN=5008;NS=2504;DP=8808;EAS_AF=0.8681;AMR_AF=0.4625;AFR_AF=0.3888;EUR_AF=0.4453;SAS_AF=0.5716;AA=C|||;VT=SNP;EX_TARGET
1	65887013	rs12145690	A	C	100	PASS	AC=2714;AF=0.541933;AN=5008;NS=2504;DP=18476;EAS_AF=0.8681;AMR_AF=0.4611;AFR_AF=0.3873;EUR_AF=0.4443;SAS_AF=0.5726;AA=A|||;VT=SNP
1	65887508	rs9436737	C	G	100	PASS	AC=544;AF=0.108626;AN=5008;NS=2504;DP=23026;EAS_AF=0.002;AMR_AF=0.1052;AFR_AF=0.1861;EUR_AF=0.1352;SAS_AF=0.089;AA=C|||;VT=SNP
1	65887606	rs74081641	G	A	100	PASS	AC=421;AF=0.0840655;AN=5008;NS=2504;DP=22337;EAS_AF=0.002;AMR_AF=0.098;AFR_AF=0.0968;EUR_AF=0.1352;SAS_AF=0.089;AA=G|||;VT=SNP
1	65888085	rs10889549	C	A	100	PASS	AC=2711;AF=0.541334;AN=5008;NS=2504;DP=20597;EAS_AF=0.869;AMR_AF=0.4611;AFR_AF=0.3873;EUR_AF=0.4433;SAS_AF=0.5695;AA=C|||;VT=SNP
1	65888231	rs4655802	G	A	100	PASS	AC=3313;AF=0.661542;AN=5008;NS=2504;DP=21813;EAS_AF=0.8681;AMR_AF=0.5692;AFR_AF=0.6172;EUR_AF=0.5785;SAS_AF=0.6595;AA=A|||;VT=SNP
1	65888560	rs9436738	G	A	100	PASS	AC=508;AF=0.101438;AN=5008;NS=2504;DP=20590;EAS_AF=0.002;AMR_AF=0.1023;AFR_AF=0.1611;EUR_AF=0.1362;SAS_AF=0.0869;AA=A|||;VT=SNP
1	65888854	rs9436297	T	C	100	PASS	AC=519;AF=0.103634;AN=5008;NS=2504;DP=19896;EAS_AF=0.002;AMR_AF=0.1023;AFR_AF=0.1687;EUR_AF=0.1372;SAS_AF=0.0869;AA=t|||;VT=SNP
1	65890397	rs55730790	A	G	100	PASS	AC=517;AF=0.103235;AN=5008;NS=2504;DP=19240;EAS_AF=0.002;AMR_AF=0.1167;AFR_AF=0.1604;EUR_AF=0.1551;SAS_AF=0.0675;AA=G|||;VT=SNP
1	65890699	rs9436739	T	A	100	PASS	AC=511;AF=0.102037;AN=5008;NS=2504;DP=19982;EAS_AF=0.002;AMR_AF=0.1009;AFR_AF=0.1649;EUR_AF=0.1352;SAS_AF=0.0869;AA=T|||;VT=SNP
1	65891901	rs9436740	A	T	100	PASS	AC=1612;AF=0.321885;AN=5008;NS=2504;DP=22172;EAS_AF=0.1706;AMR_AF=0.2565;AFR_AF=0.556;EUR_AF=0.2674;SAS_AF=0.2638;AA=T|||;VT=SNP
1	65892314	rs149083666	G	A	100	PASS	AC=25;AF=0.00499201;AN=5008;NS=2504;DP=20826;EAS_AF=0;AMR_AF=0.0187;AFR_AF=0;EUR_AF=0.0109;SAS_AF=0.001;AA=G|||;VT=SNP
1	65892464	rs12094974	G	A	100	PASS	AC=378;AF=0.0754792;AN=5008;NS=2504;DP=19781;EAS_AF=0.0327;AMR_AF=0.0533;AFR_AF=0.1346;EUR_AF=0.0437;SAS_AF=0.0879;AA=G|||;VT=SNP
1	65892709	rs57792498	G	A	100	PASS	AC=633;AF=0.126398;AN=5008;NS=2504;DP=17143;EAS_AF=0.0357;AMR_AF=0.0692;AFR_AF=0.3132;EUR_AF=0.0378;SAS_AF=0.0992;AA=G|||;VT=SNP
1	65892888	rs9436299	C	A	100	PASS	AC=3212;AF=0.641374;AN=5008;NS=2504;DP=19341;EAS_AF=0.2103;AMR_AF=0.7205;AFR_AF=0.8343;EUR_AF=0.669;SAS_AF=0.7403;AA=A|||;VT=SNP
1	65893960	rs4468199	A	G	100	PASS	AC=441;AF=0.0880591;AN=5008;NS=2504;DP=16606;EAS_AF=0.002;AMR_AF=0.0879;AFR_AF=0.1657;EUR_AF=0.0875;SAS_AF=0.0726;AA=A|||;VT=SNP
1	65894069	rs7551385	C	G	100	PASS	AC=1081;AF=0.215855;AN=5008;NS=2504;DP=16845;EAS_AF=0.0268;AMR_AF=0.3818;AFR_AF=0.034;EUR_AF=0.4324;SAS_AF=0.316;AA=C|||;VT=SNP
1	65894160	rs12077210	C	T	100	PASS	AC=633;AF=0.126398;AN=5008;NS=2504;DP=16933;EAS_AF=0.0377;AMR_AF=0.0706;AFR_AF=0.3079;EUR_AF=0.0398;SAS_AF=0.1012;AA=C|||;VT=SNP
1	65894342	rs3790433	C	T	100	PASS	AC=2052;AF=0.409744;AN=5008;NS=2504;DP=17012;EAS_AF=0.1587;AMR_AF=0.3314;AFR_AF=0.77;EUR_AF=0.2326;SAS_AF=0.4192;AA=T|||;VT=SNP
1	65894494	rs17127618	C	G	100	PASS	AC=902;AF=0.180112;AN=5008;NS=2504;DP=15886;EAS_AF=0.119;AMR_AF=0.183;AFR_AF=0.1967;EUR_AF=0.1312;SAS_AF=0.2689;AA=C|||;VT=SNP
1	65894665	rs142014788	C	T	100	PASS	AC=139;AF=0.0277556;AN=5008;NS=2504;DP=15062;EAS_AF=0.001;AMR_AF=0.0101;AFR_AF=0.0113;EUR_AF=0.0189;SAS_AF=0.0992;AA=C|||;VT=SNP
1	65894784	rs146303495	T	G	100	PASS	AC=102;AF=0.0203674;AN=5008;NS=2504;DP=18125;EAS_AF=0;AMR_AF=0.0086;AFR_AF=0;EUR_AF=0.0189;SAS_AF=0.0787;AA=T|||;VT=SNP
1	65894813	rs77848204	G	A	100	PASS	AC=379;AF=0.0756789;AN=5008;NS=2504;DP=17233;EAS_AF=0.002;AMR_AF=0.0735;AFR_AF=0.1551;EUR_AF=0.0586;SAS_AF=0.0634;AA=G|||;VT=SNP
1	65894940	rs75465244	A	G	100	PASS	AC=442;AF=0.0882588;AN=5008;NS=2504;DP=17828;EAS_AF=0.002;AMR_AF=0.0879;AFR_AF=0.1657;EUR_AF=0.0885;SAS_AF=0.0726;AA=A|||;VT=SNP
1	65895130	rs7534511	A	G	100	PASS	AC=3055;AF=0.610024;AN=5008;NS=2504;DP=20300;EAS_AF=0.1865;AMR_AF=0.7133;AFR_AF=0.795;EUR_AF=0.67;SAS_AF=0.6616;AA=G|||;VT=SNP
1	65895264	rs9436300	A	G	100	PASS	AC=3054;AF=0.609824;AN=5008;NS=2504;DP=17059;EAS_AF=0.1855;AMR_AF=0.7133;AFR_AF=0.795;EUR_AF=0.67;SAS_AF=0.6616;AA=A|||;VT=SNP
1	65895927	rs9436301	T	C	100	PASS	AC=1396;AF=0.278754;AN=5008;NS=2504;DP=20758;EAS_AF=0.122;AMR_AF=0.2723;AFR_AF=0.3949;EUR_AF=0.2266;SAS_AF=0.3415;AA=T|||;VT=SNP
1	65896308	rs12065099	T	C	100	PASS	AC=739;AF=0.147564;AN=5008;NS=2504;DP=19828;EAS_AF=0.0387;AMR_AF=0.0749;AFR_AF=0.3812;EUR_AF=0.0417;SAS_AF=0.1043;AA=T|||;VT=SNP
1	65896545	rs9436741	A	G	100	PASS	AC=2134;AF=0.426118;AN=5008;NS=2504;DP=17796;EAS_AF=0.1617;AMR_AF=0.3501;AFR_AF=0.7746;EUR_AF=0.2664;SAS_AF=0.4458;AA=A|||;VT=SNP
1	65896561	rs9436302	G	A	100	PASS	AC=1337;AF=0.266973;AN=5008;NS=2504;DP=18513;EAS_AF=0.122;AMR_AF=0.2594;AFR_AF=0.3949;EUR_AF=0.1869;SAS_AF=0.3313;AA=A|||;VT=SNP
1	65896612	rs11208648	A	G	100	PASS	AC=739;AF=0.147564;AN=5008;NS=2504;DP=18981;EAS_AF=0.0417;AMR_AF=0.0749;AFR_AF=0.379;EUR_AF=0.0417;SAS_AF=0.1043;AA=A|||;VT=SNP
1	65896674	rs9436303	A	G	100	PASS	AC=1400;AF=0.279553;AN=5008;NS=2504;DP=18985;EAS_AF=0.123;AMR_AF=0.2723;AFR_AF=0.3986;EUR_AF=0.2247;SAS_AF=0.3415;AA=G|||;VT=SNP
1	65896687	rs9436304	G	C	100	PASS	AC=1396;AF=0.278754;AN=5008;NS=2504;DP=19071;EAS_AF=0.123;AMR_AF=0.2723;AFR_AF=0.3956;EUR_AF=0.2247;SAS_AF=0.3415;AA=G|||;VT=SNP
1	65897747	rs1887285	A	G	100	PASS	AC=342;AF=0.0682907;AN=5008;NS=2504;DP=20010;EAS_AF=0.002;AMR_AF=0.0821;AFR_AF=0.093;EUR_AF=0.0875;SAS_AF=0.0736;AA=A|||;VT=SNP
1	65897869	rs7883	G	A	100	PASS	AC=726;AF=0.144968;AN=5008;NS=2504;DP=18986;EAS_AF=0.0377;AMR_AF=0.0749;AFR_AF=0.3744;EUR_AF=0.0417;SAS_AF=0.1012;AA=g|||;VT=SNP
1	65897951	rs7602	G	A	100	PASS	AC=1344;AF=0.268371;AN=5008;NS=2504;DP=16652;EAS_AF=0.123;AMR_AF=0.2565;AFR_AF=0.3986;EUR_AF=0.1899;SAS_AF=0.3313;AA=G|||;VT=SNP
1	65897981	rs1045895	G	A	100	PASS	AC=921;AF=0.183906;AN=5008;NS=2504;DP=16660;EAS_AF=0.0238;AMR_AF=0.3646;AFR_AF=0.0227;EUR_AF=0.4006;SAS_AF=0.2157;AA=G|||;VT=SNP
1	65898364	rs114328096	A	T	100	PASS	AC=20;AF=0.00399361;AN=5008;NS=2504;DP=16677;EAS_AF=0;AMR_AF=0.0058;AFR_AF=0.0008;EUR_AF=0.0139;SAS_AF=0.001;AA=A|||;VT=SNP
1	65898873	rs17750	G	C	100	PASS	AC=933;AF=0.186302;AN=5008;NS=2504;DP=17535;EAS_AF=0.0238;AMR_AF=0.366;AFR_AF=0.0227;EUR_AF=0.4095;SAS_AF=0.2178;AA=G|||;VT=SNP
1	65898996	rs1046011	C	T	100	PASS	AC=1812;AF=0.361821;AN=5008;NS=2504;DP=20005;EAS_AF=0.8095;AMR_AF=0.2767;AFR_AF=0.1914;EUR_AF=0.3141;SAS_AF=0.2403;AA=C|||;VT=SNP
1	65899320	rs7661	T	G	100	PASS	AC=736;AF=0.146965;AN=5008;NS=2504;DP=16202;EAS_AF=0.0417;AMR_AF=0.0749;AFR_AF=0.3775;EUR_AF=0.0417;SAS_AF=0.1033;AA=G|||;VT=SNP
1	65900357	rs55889533	G	T	100	PASS	AC=921;AF=0.183906;AN=5008;NS=2504;DP=19914;EAS_AF=0.0238;AMR_AF=0.3646;AFR_AF=0.0227;EUR_AF=0.4026;SAS_AF=0.2137;AA=G|||;VT=SNP
1	65900690	rs55655800	G	T	100	PASS	AC=376;AF=0.0750799;AN=5008;NS=2504;DP=21569;EAS_AF=0.001;AMR_AF=0.0735;AFR_AF=0.1551;EUR_AF=0.0577;SAS_AF=0.0624;AA=G|||;VT=SNP
1	65900993	rs114881303	T	C	100	PASS	AC=144;AF=0.028754;AN=5008;NS=2504;DP=19533;EAS_AF=0.001;AMR_AF=0.0101;AFR_AF=0.0113;EUR_AF=0.0189;SAS_AF=0.1043;AA=T|||;VT=SNP
1	65901208	rs6658922	G	A	100	PASS	AC=1064;AF=0.21246;AN=5008;NS=2504;DP=14277;EAS_AF=0.0248;AMR_AF=0.3746;AFR_AF=0.034;EUR_AF=0.4225;SAS_AF=0.316;AA=G|||;VT=SNP
1	65901345	rs113256767	C	T	100	PASS	AC=23;AF=0.00459265;AN=5008;NS=2504;DP=17102;EAS_AF=0;AMR_AF=0.0058;AFR_AF=0.0008;EUR_AF=0.0159;SAS_AF=0.002;AA=C|||;VT=SNP
1	65902202	rs17127643	T	C	100	PASS	AC=646;AF=0.128994;AN=5008;NS=2504;DP=16773;EAS_AF=0.0387;AMR_AF=0.0692;AFR_AF=0.3154;EUR_AF=0.0417;SAS_AF=0.1022;AA=T|||;VT=SNP
1	65903445	rs17097182	A	T	100	PASS	AC=682;AF=0.136182;AN=5008;NS=2504;DP=18793;EAS_AF=0.0367;AMR_AF=0.0706;AFR_AF=0.3442;EUR_AF=0.0427;SAS_AF=0.1002;AA=A|||;VT=SNP
1	65903708	rs79160459	C	G	100	PASS	AC=640;AF=0.127796;AN=5008;NS=2504;DP=13807;EAS_AF=0.0377;AMR_AF=0.0692;AFR_AF=0.3124;EUR_AF=0.0427;SAS_AF=0.1002;AA=C|||;VT=SNP
1	65903879	rs11804091	A	G	100	PASS	AC=828;AF=0.165335;AN=5008;NS=2504;DP=13168;EAS_AF=0.119;AMR_AF=0.183;AFR_AF=0.1437;EUR_AF=0.1292;SAS_AF=0.2669;AA=A|||;VT=SNP
1	65904455	rs3934256	C	G	100	PASS	AC=1079;AF=0.215455;AN=5008;NS=2504;DP=17554;EAS_AF=0.0268;AMR_AF=0.3775;AFR_AF=0.0333;EUR_AF=0.4314;SAS_AF=0.319;AA=C|||;VT=SNP
1	65904644	rs6669785	G	T	100	PASS	AC=638;AF=0.127396;AN=5008;NS=2504;DP=18387;EAS_AF=0.0357;AMR_AF=0.0692;AFR_AF=0.3124;EUR_AF=0.0417;SAS_AF=0.1012;AA=G|||;VT=SNP
1	65904691	rs6669873	G	A	100	PASS	AC=614;AF=0.122604;AN=5008;NS=2504;DP=18467;EAS_AF=0.0357;AMR_AF=0.0677;AFR_AF=0.2943;EUR_AF=0.0427;SAS_AF=0.1012;AA=G|||;VT=SNP
1	65904703	rs75417229	G	A	100	PASS	AC=27;AF=0.00539137;AN=5008;NS=2504;DP=18423;EAS_AF=0;AMR_AF=0.013;AFR_AF=0.0023;EUR_AF=0.0149;SAS_AF=0;AA=G|||;VT=SNP
1	65904748	rs142935509	C	T	100	PASS	AC=61;AF=0.0121805;AN=5008;NS=2504;DP=17903;EAS_AF=0;AMR_AF=0.0159;AFR_AF=0.0023;EUR_AF=0.0358;SAS_AF=0.0112;AA=C|||;VT=SNP
1	65904886	rs17412175	T	A	100	PASS	AC=1125;AF=0.224641;AN=5008;NS=2504;DP=16559;EAS_AF=0.0268;AMR_AF=0.3905;AFR_AF=0.0333;EUR_AF=0.4592;SAS_AF=0.3282;AA=T|||;VT=SNP
1	65905293	rs9436745	A	G	100	PASS	AC=1279;AF=0.255391;AN=5008;NS=2504;DP=14169;EAS_AF=0.121;AMR_AF=0.2435;AFR_AF=0.3971;EUR_AF=0.162;SAS_AF=0.3067;AA=A|||;VT=SNP
1	65906067	rs10889550	A	G	100	PASS	AC=724;AF=0.144569;AN=5008;NS=2504;DP=16066;EAS_AF=0.0357;AMR_AF=0.0749;AFR_AF=0.3737;EUR_AF=0.0427;SAS_AF=0.1012;AA=A|||;VT=SNP
1	65906129	rs67129560	A	G	100	PASS	AC=2237;AF=0.446685;AN=5008;NS=2504;DP=19736;EAS_AF=0.1468;AMR_AF=0.6239;AFR_AF=0.3986;EUR_AF=0.6024;SAS_AF=0.5348;AA=A|||;VT=SNP
1	65906137	rs10889551	A	G	100	PASS	AC=3134;AF=0.625799;AN=5008;NS=2504;DP=20007;EAS_AF=0.1835;AMR_AF=0.7089;AFR_AF=0.8086;EUR_AF=0.664;SAS_AF=0.7362;AA=A|||;VT=SNP
1	65906173	rs10889552	C	T	100	PASS	AC=725;AF=0.144768;AN=5008;NS=2504;DP=19889;EAS_AF=0.0357;AMR_AF=0.0749;AFR_AF=0.3744;EUR_AF=0.0427;SAS_AF=0.1012;AA=C|||;VT=SNP
1	65906265	rs10889553	G	A	100	PASS	AC=721;AF=0.14397;AN=5008;NS=2504;DP=17677;EAS_AF=0.0357;AMR_AF=0.0749;AFR_AF=0.3714;EUR_AF=0.0427;SAS_AF=0.1012;AA=G|||;VT=SNP
1	65906490	rs970468	C	A	100	PASS	AC=2396;AF=0.478435;AN=5008;NS=2504;DP=19173;EAS_AF=0.1468;AMR_AF=0.634;AFR_AF=0.4274;EUR_AF=0.6193;SAS_AF=0.6339;AA=A|||;VT=SNP
1	65906762	rs970467	C	T	100	PASS	AC=893;AF=0.178315;AN=5008;NS=2504;DP=19096;EAS_AF=0.1181;AMR_AF=0.1729;AFR_AF=0.236;EUR_AF=0.1024;SAS_AF=0.2444;AA=C|||;VT=SNP
1	65907084	rs142090774	G	A	100	PASS	AC=31;AF=0.0061901;AN=5008;NS=2504;DP=18268;EAS_AF=0;AMR_AF=0.0029;AFR_AF=0.0015;EUR_AF=0.0258;SAS_AF=0.001;AA=G|||;VT=SNP
1	65907551	rs143950079	T	G	100	PASS	AC=143;AF=0.0285543;AN=5008;NS=2504;DP=18696;EAS_AF=0.001;AMR_AF=0.0101;AFR_AF=0.0106;EUR_AF=0.0189;SAS_AF=0.1043;AA=T|||;VT=SNP
1	65907892	rs7534350	G	C	100	PASS	AC=968;AF=0.193291;AN=5008;NS=2504;DP=18369;EAS_AF=0.0258;AMR_AF=0.3732;AFR_AF=0.0234;EUR_AF=0.4344;SAS_AF=0.2198;AA=G|||;VT=SNP
1	65908473	rs9436746	A	C	100	PASS	AC=2155;AF=0.430312;AN=5008;NS=2504;DP=19703;EAS_AF=0.1369;AMR_AF=0.5778;AFR_AF=0.3434;EUR_AF=0.5875;SAS_AF=0.5838;AA=A|||;VT=SNP
1	65908550	rs145295328	G	A	100	PASS	AC=21;AF=0.00419329;AN=5008;NS=2504;DP=16825;EAS_AF=0;AMR_AF=0.0058;AFR_AF=0.0008;EUR_AF=0.0149;SAS_AF=0.001;AA=G|||;VT=SNP
1	65909107	rs61779772	T	A	100	PASS	AC=926;AF=0.184904;AN=5008;NS=2504;DP=9453;EAS_AF=0.0258;AMR_AF=0.3602;AFR_AF=0.0234;EUR_AF=0.4085;SAS_AF=0.2127;AA=T|||;VT=SNP
1	65909206	rs3902062	T	G	100	PASS	AC=747;AF=0.149161;AN=5008;NS=2504;DP=10668;EAS_AF=0.1091;AMR_AF=0.1729;AFR_AF=0.1354;EUR_AF=0.1064;SAS_AF=0.2362;AA=T|||;VT=SNP
1	65909541	rs141518748	G	A	100	PASS	AC=140;AF=0.0279553;AN=5008;NS=2504;DP=14760;EAS_AF=0.001;AMR_AF=0.0101;AFR_AF=0.0113;EUR_AF=0.0189;SAS_AF=0.1002;AA=G|||;VT=SNP
1	65909606	rs77223187	A	G	100	PASS	AC=395;AF=0.0788738;AN=5008;NS=2504;DP=11622;EAS_AF=0.001;AMR_AF=0.0836;AFR_AF=0.1346;EUR_AF=0.0865;SAS_AF=0.0726;AA=a|||;VT=SNP
1	65911519	rs77451629	G	A	100	PASS	AC=45;AF=0.00898562;AN=5008;NS=2504;DP=17071;EAS_AF=0;AMR_AF=0.0187;AFR_AF=0;EUR_AF=0.0298;SAS_AF=0.002;AA=G|||;VT=SNP
1	65911607	rs9436747	T	C	100	PASS	AC=2435;AF=0.486222;AN=5008;NS=2504;DP=16546;EAS_AF=0.1369;AMR_AF=0.6254;AFR_AF=0.4705;EUR_AF=0.6233;SAS_AF=0.6278;AA=C|||;VT=SNP
1	65911672	rs9436748	G	T	100	PASS	AC=1162;AF=0.232029;AN=5008;NS=2504;DP=17637;EAS_AF=0.0278;AMR_AF=0.3804;AFR_AF=0.1619;EUR_AF=0.4364;SAS_AF=0.2219;AA=A|||;VT=SNP
1	65913707	rs6657868	A	G	100	PASS	AC=2434;AF=0.486022;AN=5008;NS=2504;DP=19287;EAS_AF=0.1349;AMR_AF=0.6254;AFR_AF=0.4705;EUR_AF=0.6243;SAS_AF=0.6278;AA=G|||;VT=SNP
1	65913913	rs11582592	T	C	100	PASS	AC=196;AF=0.0391374;AN=5008;NS=2504;DP=19992;EAS_AF=0.001;AMR_AF=0.0259;AFR_AF=0.0113;EUR_AF=0.0477;SAS_AF=0.1166;AA=T|||;VT=SNP
1	65914515	rs115966259	A	T	100	PASS	AC=177;AF=0.0353435;AN=5008;NS=2504;DP=19886;EAS_AF=0.001;AMR_AF=0.013;AFR_AF=0.0356;EUR_AF=0.0189;SAS_AF=0.1033;AA=A|||;VT=SNP
1	65914682	rs11588579	C	T	100	PASS	AC=224;AF=0.0447284;AN=5008;NS=2504;DP=15757;EAS_AF=0.001;AMR_AF=0.0259;AFR_AF=0.0356;EUR_AF=0.0477;SAS_AF=0.1125;AA=T|||;VT=SNP
1	65914907	rs75336190	G	A	100	PASS	AC=192;AF=0.0383387;AN=5008;NS=2504;DP=16253;EAS_AF=0.001;AMR_AF=0.0259;AFR_AF=0.0113;EUR_AF=0.0477;SAS_AF=0.1125;AA=G|||;VT=SNP
1	65914995	rs114280901	G	A	100	PASS	AC=38;AF=0.00758786;AN=5008;NS=2504;DP=13375;EAS_AF=0;AMR_AF=0.0086;AFR_AF=0.0008;EUR_AF=0.0258;SAS_AF=0.0051;AA=G|||;VT=SNP
1	65915508	rs188679257	T	C	100	PASS	AC=10;AF=0.00199681;AN=5008;NS=2504;DP=13257;EAS_AF=0;AMR_AF=0.0058;AFR_AF=0;EUR_AF=0.004;SAS_AF=0.002;AA=T|||;VT=SNP
1	65922084	rs77980027	T	C	100	PASS	AC=445;AF=0.0888578;AN=5008;NS=2504;DP=20492;EAS_AF=0.0526;AMR_AF=0.1427;AFR_AF=0.0129;EUR_AF=0.1004;SAS_AF=0.1789;AA=T|||;VT=SNP
1	65922309	rs148200993	G	C	100	PASS	AC=175;AF=0.0349441;AN=5008;NS=2504;DP=18795;EAS_AF=0.001;AMR_AF=0.013;AFR_AF=0.0348;EUR_AF=0.0189;SAS_AF=0.1022;AA=C|||;VT=SNP
1	65922532	rs72681327	A	T	100	PASS	AC=967;AF=0.193091;AN=5008;NS=2504;DP=17691;EAS_AF=0.0268;AMR_AF=0.3718;AFR_AF=0.0227;EUR_AF=0.4304;SAS_AF=0.2239;AA=A|||;VT=SNP
1	65922545	rs61779779	G	C	100	PASS	AC=967;AF=0.193091;AN=5008;NS=2504;DP=17633;EAS_AF=0.0258;AMR_AF=0.3718;AFR_AF=0.0227;EUR_AF=0.4314;SAS_AF=0.2239;AA=G|||;VT=SNP
1	65922727	rs116498241	A	G	100	PASS	AC=159;AF=0.0317492;AN=5008;NS=2504;DP=16976;EAS_AF=0.001;AMR_AF=0.0144;AFR_AF=0.0204;EUR_AF=0.0199;SAS_AF=0.1033;AA=A|||;VT=SNP
1	65922778	rs150709025	G	A	100	PASS	AC=175;AF=0.0349441;AN=5008;NS=2504;DP=17073;EAS_AF=0.001;AMR_AF=0.013;AFR_AF=0.0348;EUR_AF=0.0189;SAS_AF=0.1022;AA=A|||;VT=SNP
1	65923002	rs76997537	T	A	100	PASS	AC=305;AF=0.0609026;AN=5008;NS=2504;DP=18140;EAS_AF=0.001;AMR_AF=0.0677;AFR_AF=0.1029;EUR_AF=0.0596;SAS_AF=0.0624;AA=T|||;VT=SNP
1	65923157	rs4655811	C	G	100	PASS	AC=3183;AF=0.635583;AN=5008;NS=2504;DP=17570;EAS_AF=0.1706;AMR_AF=0.7017;AFR_AF=0.8638;EUR_AF=0.665;SAS_AF=0.729;AA=G|||;VT=SNP
1	65923841	rs72681330	G	A	100	PASS	AC=966;AF=0.192891;AN=5008;NS=2504;DP=20090;EAS_AF=0.0258;AMR_AF=0.3718;AFR_AF=0.0227;EUR_AF=0.4304;SAS_AF=0.2239;AA=G|||;VT=SNP
1	65924032	rs114403972	A	G	100	PASS	AC=315;AF=0.0628994;AN=5008;NS=2504;DP=18165;EAS_AF=0;AMR_AF=0.0908;AFR_AF=0.0083;EUR_AF=0.17;SAS_AF=0.0716;AA=A|||;VT=SNP
1	65925349	rs6669354	T	G	100	PASS	AC=761;AF=0.151957;AN=5008;NS=2504;DP=20510;EAS_AF=0.1071;AMR_AF=0.1643;AFR_AF=0.1407;EUR_AF=0.1163;SAS_AF=0.2413;AA=T|||;VT=SNP
1	65925801	rs74522047	A	G	100	PASS	AC=175;AF=0.0349441;AN=5008;NS=2504;DP=18370;EAS_AF=0.001;AMR_AF=0.013;AFR_AF=0.0356;EUR_AF=0.0189;SAS_AF=0.1012;AA=A|||;VT=SNP
1	65928723	rs113793307	T	C	100	PASS	AC=304;AF=0.0607029;AN=5008;NS=2504;DP=19363;EAS_AF=0.001;AMR_AF=0.0677;AFR_AF=0.1029;EUR_AF=0.0577;SAS_AF=0.0634;AA=T|||;VT=SNP
1	65929506	rs72921454	G	A	100	PASS	AC=741;AF=0.147963;AN=5008;NS=2504;DP=20728;EAS_AF=0.1042;AMR_AF=0.1628;AFR_AF=0.1339;EUR_AF=0.1113;SAS_AF=0.2393;AA=T|||;VT=SNP
1	65929523	rs116330886	G	A	100	PASS	AC=175;AF=0.0349441;AN=5008;NS=2504;DP=20850;EAS_AF=0.001;AMR_AF=0.013;AFR_AF=0.0356;EUR_AF=0.0189;SAS_AF=0.1012;AA=A|||;VT=SNP
1	65930134	rs2209707	G	A	100	PASS	AC=3162;AF=0.63139;AN=5008;NS=2504;DP=19231;EAS_AF=0.1667;AMR_AF=0.6916;AFR_AF=0.8631;EUR_AF=0.6531;SAS_AF=0.7321;AA=A|||;VT=SNP
1	65931012	rs143397435	G	T	100	PASS	AC=143;AF=0.0285543;AN=5008;NS=2504;DP=22046;EAS_AF=0.001;AMR_AF=0.013;AFR_AF=0.0113;EUR_AF=0.0189;SAS_AF=0.1012;AA=G|||;VT=SNP
1	65931251	rs2209706	T	C	100	PASS	AC=3163;AF=0.631589;AN=5008;NS=2504;DP=21098;EAS_AF=0.1667;AMR_AF=0.6916;AFR_AF=0.8623;EUR_AF=0.6541;SAS_AF=0.7331;AA=C|||;VT=SNP
1	65931394	rs61779780	G	C	100	PASS	AC=984;AF=0.196486;AN=5008;NS=2504;DP=22029;EAS_AF=0.0268;AMR_AF=0.3674;AFR_AF=0.0212;EUR_AF=0.4264;SAS_AF=0.2505;AA=G|||;VT=SNP
1	65932185	rs4655598	T	A	100	PASS	AC=1740;AF=0.347444;AN=5008;NS=2504;DP=19960;EAS_AF=0.13;AMR_AF=0.5331;AFR_AF=0.1611;EUR_AF=0.5417;SAS_AF=0.4918;AA=T|||;VT=SNP
1	65932355	rs12086650	T	C	100	PASS	AC=455;AF=0.0908546;AN=5008;NS=2504;DP=21734;EAS_AF=0.0347;AMR_AF=0.0548;AFR_AF=0.2065;EUR_AF=0.0338;SAS_AF=0.0767;AA=T|||;VT=SNP
1	65932745	rs114551222	C	T	100	PASS	AC=312;AF=0.0623003;AN=5008;NS=2504;DP=21012;EAS_AF=0.001;AMR_AF=0.0677;AFR_AF=0.1082;EUR_AF=0.0577;SAS_AF=0.0644;AA=T|||;VT=SNP
1	65933072	rs111815433	A	G	100	PASS	AC=940;AF=0.1877;AN=5008;NS=2504;DP=19425;EAS_AF=0.002;AMR_AF=0.1037;AFR_AF=0.4735;EUR_AF=0.0775;SAS_AF=0.1656;AA=G|||;VT=SNP
1	65933195	rs7520723	G	A	100	PASS	AC=987;AF=0.197085;AN=5008;NS=2504;DP=21648;EAS_AF=0.0268;AMR_AF=0.3674;AFR_AF=0.0212;EUR_AF=0.4264;SAS_AF=0.2536;AA=G|||;VT=SNP
1	65933206	rs7520568	C	T	100	PASS	AC=988;AF=0.197284;AN=5008;NS=2504;DP=22071;EAS_AF=0.0268;AMR_AF=0.3674;AFR_AF=0.0204;EUR_AF=0.4294;SAS_AF=0.2526;AA=C|||;VT=SNP
1	65933263	rs7520742	G	A	100	PASS	AC=986;AF=0.196885;AN=5008;NS=2504;DP=22395;EAS_AF=0.0268;AMR_AF=0.3674;AFR_AF=0.0212;EUR_AF=0.4264;SAS_AF=0.2526;AA=G|||;VT=SNP
1	65933381	rs116729383	C	T	100	PASS	AC=64;AF=0.0127796;AN=5008;NS=2504;DP=22086;EAS_AF=0;AMR_AF=0.0317;AFR_AF=0.0038;EUR_AF=0.0338;SAS_AF=0.0031;AA=C|||;VT=SNP
1	65933417	rs139972382	C	T	100	PASS	AC=147;AF=0.029353;AN=5008;NS=2504;DP=21346;EAS_AF=0.001;AMR_AF=0.0144;AFR_AF=0.0129;EUR_AF=0.0189;SAS_AF=0.1022;AA=C|||;VT=SNP
1	65933485	rs114377291	A	G	100	PASS	AC=179;AF=0.0357428;AN=5008;NS=2504;DP=22212;EAS_AF=0.001;AMR_AF=0.0144;AFR_AF=0.0371;EUR_AF=0.0189;SAS_AF=0.1022;AA=A|||;VT=SNP
1	65933673	rs142579433	C	G	100	PASS	AC=147;AF=0.029353;AN=5008;NS=2504;DP=21868;EAS_AF=0.001;AMR_AF=0.0144;AFR_AF=0.0129;EUR_AF=0.0189;SAS_AF=0.1022;AA=c|||;VT=SNP
1	65934080	rs77605029	T	G	100	PASS	AC=181;AF=0.0361422;AN=5008;NS=2504;DP=20114;EAS_AF=0.001;AMR_AF=0.0144;AFR_AF=0.0386;EUR_AF=0.0189;SAS_AF=0.1022;AA=G|||;VT=SNP
1	65934354	rs61779781	T	C	100	PASS	AC=992;AF=0.198083;AN=5008;NS=2504;DP=19230;EAS_AF=0.0268;AMR_AF=0.3689;AFR_AF=0.0212;EUR_AF=0.4324;SAS_AF=0.2515;AA=T|||;VT=SNP
1	65934591	rs61779782	A	G	100	PASS	AC=993;AF=0.198283;AN=5008;NS=2504;DP=20472;EAS_AF=0.0268;AMR_AF=0.3689;AFR_AF=0.0212;EUR_AF=0.4324;SAS_AF=0.2526;AA=A|||;VT=SNP
1	65934847	rs115235383	A	T	100	PASS	AC=181;AF=0.0361422;AN=5008;NS=2504;DP=19244;EAS_AF=0.001;AMR_AF=0.0144;AFR_AF=0.0386;EUR_AF=0.0189;SAS_AF=0.1022;AA=A|||;VT=SNP
1	65935021	rs78774785	G	T	100	PASS	AC=181;AF=0.0361422;AN=5008;NS=2504;DP=22092;EAS_AF=0.001;AMR_AF=0.0144;AFR_AF=0.0386;EUR_AF=0.0189;SAS_AF=0.1022;AA=G|||;VT=SNP
1	65935143	rs17127652	A	G	100	PASS	AC=181;AF=0.0361422;AN=5008;NS=2504;DP=22063;EAS_AF=0.001;AMR_AF=0.0144;AFR_AF=0.0386;EUR_AF=0.0189;SAS_AF=0.1022;AA=N|||;VT=SNP
1	65935494	rs6588147	G	A	100	PASS	AC=3162;AF=0.63139;AN=5008;NS=2504;DP=21990;EAS_AF=0.1607;AMR_AF=0.6916;AFR_AF=0.8631;EUR_AF=0.6531;SAS_AF=0.7382;AA=A|||;VT=SNP
1	65936181	rs72921463	G	A	100	PASS	AC=745;AF=0.148762;AN=5008;NS=2504;DP=18548;EAS_AF=0.0972;AMR_AF=0.1643;AFR_AF=0.1346;EUR_AF=0.1153;SAS_AF=0.2444;AA=G|||;VT=SNP
1	65936244	rs75169973	T	C	100	PASS	AC=944;AF=0.188498;AN=5008;NS=2504;DP=17556;EAS_AF=0.002;AMR_AF=0.1037;AFR_AF=0.4781;EUR_AF=0.0765;SAS_AF=0.1646;AA=C|||;VT=SNP
1	65936271	rs78661848	A	G	100	PASS	AC=306;AF=0.0611022;AN=5008;NS=2504;DP=17867;EAS_AF=0.001;AMR_AF=0.0663;AFR_AF=0.1059;EUR_AF=0.0567;SAS_AF=0.0634;AA=A|||;VT=SNP
1	65936775	rs78263541	C	T	100	PASS	AC=161;AF=0.0321486;AN=5008;NS=2504;DP=20721;EAS_AF=0.001;AMR_AF=0.0533;AFR_AF=0.003;EUR_AF=0.0567;SAS_AF=0.0634;AA=C|||;VT=SNP
1	65937065	rs7531110	G	T	100	PASS	AC=2208;AF=0.440895;AN=5008;NS=2504;DP=21821;EAS_AF=0.125;AMR_AF=0.6037;AFR_AF=0.3896;EUR_AF=0.5984;SAS_AF=0.5583;AA=T|||;VT=SNP
1	65937479	rs7555955	A	G	100	PASS	AC=3182;AF=0.635383;AN=5008;NS=2504;DP=19069;EAS_AF=0.1964;AMR_AF=0.6931;AFR_AF=0.8434;EUR_AF=0.661;SAS_AF=0.7393;AA=G|||;VT=SNP
1	65937880	rs6704167	A	T	100	PASS	AC=1335;AF=0.266573;AN=5008;NS=2504;DP=14575;EAS_AF=0.0823;AMR_AF=0.3847;AFR_AF=0.1815;EUR_AF=0.4374;SAS_AF=0.3119;AA=a|||;VT=SNP
1	65938261	rs17412347	C	T	100	PASS	AC=194;AF=0.038738;AN=5008;NS=2504;DP=12225;EAS_AF=0.0347;AMR_AF=0.0202;AFR_AF=0.0121;EUR_AF=0.0268;SAS_AF=0.1043;AA=C|||;VT=SNP
1	65938854	rs72681334	C	T	100	PASS	AC=17;AF=0.00339457;AN=5008;NS=2504;DP=19710;EAS_AF=0;AMR_AF=0.0029;AFR_AF=0;EUR_AF=0.0119;SAS_AF=0.0031;AA=C|||;VT=SNP
1	65939158	rs17412368	A	G	100	PASS	AC=1052;AF=0.210064;AN=5008;NS=2504;DP=19763;EAS_AF=0.0268;AMR_AF=0.3775;AFR_AF=0.0227;EUR_AF=0.4702;SAS_AF=0.2658;AA=A|||;VT=SNP
1	65939443	rs61779814	C	G	100	PASS	AC=2087;AF=0.416733;AN=5008;NS=2504;DP=18317;EAS_AF=0.126;AMR_AF=0.5965;AFR_AF=0.3003;EUR_AF=0.5994;SAS_AF=0.5583;AA=C|||;VT=SNP
1	65939974	rs61090190	G	A	100	PASS	AC=428;AF=0.0854633;AN=5008;NS=2504;DP=19386;EAS_AF=0.0347;AMR_AF=0.049;AFR_AF=0.1899;EUR_AF=0.0338;SAS_AF=0.0757;AA=G|||;VT=SNP
1	65941016	rs76341778	C	G	100	PASS	AC=307;AF=0.0613019;AN=5008;NS=2504;DP=18460;EAS_AF=0.001;AMR_AF=0.0648;AFR_AF=0.1059;EUR_AF=0.0577;SAS_AF=0.0644;AA=C|||;VT=SNP
1	65941532	rs7529650	G	A	100	PASS	AC=2104;AF=0.420128;AN=5008;NS=2504;DP=15091;EAS_AF=0.125;AMR_AF=0.5965;AFR_AF=0.3185;EUR_AF=0.5944;SAS_AF=0.5573;AA=A|||;VT=SNP
1	65942266	rs17412403	T	C	100	PASS	AC=1054;AF=0.210463;AN=5008;NS=2504;DP=19944;EAS_AF=0.0298;AMR_AF=0.3761;AFR_AF=0.0219;EUR_AF=0.4702;SAS_AF=0.2669;AA=T|||;VT=SNP
1	65943197	rs61779815	G	A	100	PASS	AC=1059;AF=0.211462;AN=5008;NS=2504;DP=20142;EAS_AF=0.0298;AMR_AF=0.3818;AFR_AF=0.0227;EUR_AF=0.4692;SAS_AF=0.2679;AA=A|||;VT=SNP
1	65943471	rs17127656	C	T	100	PASS	AC=688;AF=0.13738;AN=5008;NS=2504;DP=20530;EAS_AF=0.0675;AMR_AF=0.0692;AFR_AF=0.2511;EUR_AF=0.0616;SAS_AF=0.182;AA=C|||;VT=SNP
1	65943872	rs12409877	A	G	100	PASS	AC=2156;AF=0.430511;AN=5008;NS=2504;DP=17006;EAS_AF=0.0883;AMR_AF=0.6052;AFR_AF=0.382;EUR_AF=0.6034;SAS_AF=0.547;AA=A|||;VT=SNP
1	65944850	rs6698653	T	C	100	PASS	AC=1067;AF=0.213059;AN=5008;NS=2504;DP=19146;EAS_AF=0.0298;AMR_AF=0.3833;AFR_AF=0.0227;EUR_AF=0.4751;SAS_AF=0.2689;AA=T|||;VT=SNP
1	65944865	rs149009379	G	T	100	PASS	AC=7;AF=0.00139776;AN=5008;NS=2504;DP=19041;EAS_AF=0;AMR_AF=0.0029;AFR_AF=0;EUR_AF=0.005;SAS_AF=0;AA=G|||;VT=SNP
1	65945906	rs7554485	T	C	100	PASS	AC=2263;AF=0.451877;AN=5008;NS=2504;DP=19014;EAS_AF=0.0873;AMR_AF=0.6167;AFR_AF=0.4576;EUR_AF=0.6034;SAS_AF=0.547;AA=T|||;VT=SNP
1	65945965	rs7542824	G	A	100	PASS	AC=1059;AF=0.211462;AN=5008;NS=2504;DP=19647;EAS_AF=0.0298;AMR_AF=0.3818;AFR_AF=0.0227;EUR_AF=0.4692;SAS_AF=0.2679;AA=g|||;VT=SNP
1	65946121	rs2025804	G	A	100	PASS	AC=3101;AF=0.619209;AN=5008;NS=2504;DP=15748;EAS_AF=0.1558;AMR_AF=0.6916;AFR_AF=0.8185;EUR_AF=0.665;SAS_AF=0.729;AA=A|||;VT=SNP
1	65946506	rs2025803	A	G	100	PASS	AC=1066;AF=0.212859;AN=5008;NS=2504;DP=15040;EAS_AF=0.0298;AMR_AF=0.3833;AFR_AF=0.0227;EUR_AF=0.4692;SAS_AF=0.274;AA=A|||;VT=SNP
1	65947044	rs7523344	A	C	100	PASS	AC=2969;AF=0.592851;AN=5008;NS=2504;DP=18098;EAS_AF=0.1567;AMR_AF=0.6844;AFR_AF=0.7209;EUR_AF=0.665;SAS_AF=0.7301;AA=C|||;VT=SNP
1	65948490	rs138861391	G	A	100	PASS	AC=88;AF=0.0175719;AN=5008;NS=2504;DP=18014;EAS_AF=0;AMR_AF=0.0043;AFR_AF=0;EUR_AF=0.0139;SAS_AF=0.0726;AA=G|||;VT=SNP
1	65948791	rs7518849	T	C	100	PASS	AC=633;AF=0.126398;AN=5008;NS=2504;DP=19107;EAS_AF=0.0685;AMR_AF=0.0663;AFR_AF=0.2103;EUR_AF=0.0616;SAS_AF=0.182;AA=T|||;VT=SNP
1	65949817	rs6678718	A	G	100	PASS	AC=3091;AF=0.617212;AN=5008;NS=2504;DP=14480;EAS_AF=0.1558;AMR_AF=0.6888;AFR_AF=0.8094;EUR_AF=0.665;SAS_AF=0.7331;AA=G|||;VT=SNP
1	65949878	rs2025805	G	A	100	PASS	AC=1062;AF=0.212061;AN=5008;NS=2504;DP=14909;EAS_AF=0.0298;AMR_AF=0.3818;AFR_AF=0.0227;EUR_AF=0.4692;SAS_AF=0.271;AA=G|||;VT=SNP
1	65950056	rs10158579	T	C	100	PASS	AC=1067;AF=0.213059;AN=5008;NS=2504;DP=17445;EAS_AF=0.0575;AMR_AF=0.2205;AFR_AF=0.3434;EUR_AF=0.1282;SAS_AF=0.2791;AA=T|||;VT=SNP
1	65950230	rs7524834	T	C	100	PASS	AC=1069;AF=0.213458;AN=5008;NS=2504;DP=17352;EAS_AF=0.0298;AMR_AF=0.3833;AFR_AF=0.0227;EUR_AF=0.4751;SAS_AF=0.271;AA=T|||;VT=SNP
1	65950340	rs7513047	G	A	100	PASS	AC=1069;AF=0.213458;AN=5008;NS=2504;DP=18381;EAS_AF=0.0298;AMR_AF=0.3847;AFR_AF=0.0212;EUR_AF=0.4751;SAS_AF=0.272;AA=G|||;VT=SNP
1	65950369	rs10158592	T	C	100	PASS	AC=1068;AF=0.213259;AN=5008;NS=2504;DP=18521;EAS_AF=0.0575;AMR_AF=0.2205;AFR_AF=0.3442;EUR_AF=0.1282;SAS_AF=0.2791;AA=T|||;VT=SNP
1	65950373	rs10159112	A	G	100	PASS	AC=1068;AF=0.213259;AN=5008;NS=2504;DP=18600;EAS_AF=0.0575;AMR_AF=0.2205;AFR_AF=0.3442;EUR_AF=0.1282;SAS_AF=0.2791;AA=A|||;VT=SNP
1	65951897	rs11590603	A	G	100	PASS	AC=1069;AF=0.213458;AN=5008;NS=2504;DP=17606;EAS_AF=0.0298;AMR_AF=0.3847;AFR_AF=0.0212;EUR_AF=0.4751;SAS_AF=0.272;AA=A|||;VT=SNP
1	65952293	rs17412682	T	C	100	PASS	AC=1069;AF=0.213458;AN=5008;NS=2504;DP=20709;EAS_AF=0.0298;AMR_AF=0.3847;AFR_AF=0.0212;EUR_AF=0.4751;SAS_AF=0.272;AA=T|||;VT=SNP
1	65952428	rs11811946	A	G	100	PASS	AC=2412;AF=0.481629;AN=5008;NS=2504;DP=20107;EAS_AF=0.0873;AMR_AF=0.621;AFR_AF=0.5651;EUR_AF=0.6034;SAS_AF=0.5511;AA=G|||;VT=SNP
1	65952741	rs17412723	A	G	100	PASS	AC=1067;AF=0.213059;AN=5008;NS=2504;DP=20577;EAS_AF=0.0298;AMR_AF=0.3818;AFR_AF=0.0212;EUR_AF=0.4751;SAS_AF=0.272;AA=A|||;VT=SNP
1	65952781	rs11808888	G	A	100	PASS	AC=1332;AF=0.265974;AN=5008;NS=2504;DP=20486;EAS_AF=0.0575;AMR_AF=0.2349;AFR_AF=0.5363;EUR_AF=0.1282;SAS_AF=0.2791;AA=G|||;VT=SNP
1	65955178	rs10127890	G	A	100	PASS	AC=1091;AF=0.217851;AN=5008;NS=2504;DP=18485;EAS_AF=0.0565;AMR_AF=0.219;AFR_AF=0.3631;EUR_AF=0.1282;SAS_AF=0.2791;AA=G|||;VT=SNP
1	65955725	rs17127673	A	G	100	PASS	AC=1070;AF=0.213658;AN=5008;NS=2504;DP=18243;EAS_AF=0.0565;AMR_AF=0.2233;AFR_AF=0.3442;EUR_AF=0.1292;SAS_AF=0.2791;AA=A|||;VT=SNP
1	65956938	rs10127731	G	A	100	PASS	AC=2397;AF=0.478634;AN=5008;NS=2504;DP=18634;EAS_AF=0.0863;AMR_AF=0.6182;AFR_AF=0.5575;EUR_AF=0.6034;SAS_AF=0.5491;AA=A|||;VT=SNP
1	65957096	rs10128072	A	C	100	PASS	AC=1065;AF=0.21266;AN=5008;NS=2504;DP=19342;EAS_AF=0.0565;AMR_AF=0.219;AFR_AF=0.3434;EUR_AF=0.1282;SAS_AF=0.2791;AA=c|||;VT=SNP
1	65957141	rs11579567	C	A	100	PASS	AC=632;AF=0.126198;AN=5008;NS=2504;DP=19835;EAS_AF=0.0694;AMR_AF=0.0663;AFR_AF=0.2088;EUR_AF=0.0616;SAS_AF=0.182;AA=C|||;VT=SNP
1	65957337	rs1327121	G	A	100	PASS	AC=3089;AF=0.616813;AN=5008;NS=2504;DP=19881;EAS_AF=0.1558;AMR_AF=0.6888;AFR_AF=0.8079;EUR_AF=0.665;SAS_AF=0.7331;AA=A|||;VT=SNP
1	65958006	rs12408851	G	A	100	PASS	AC=2395;AF=0.478235;AN=5008;NS=2504;DP=18267;EAS_AF=0.0863;AMR_AF=0.6182;AFR_AF=0.562;EUR_AF=0.6024;SAS_AF=0.5419;AA=A|||;VT=SNP
1	65958274	rs17127677	G	T	100	PASS	AC=885;AF=0.176717;AN=5008;NS=2504;DP=15348;EAS_AF=0.0565;AMR_AF=0.2089;AFR_AF=0.2186;EUR_AF=0.1272;SAS_AF=0.272;AA=T|||;VT=SNP
1	65959106	rs17127680	T	C	100	PASS	AC=2400;AF=0.479233;AN=5008;NS=2504;DP=14940;EAS_AF=0.0863;AMR_AF=0.6167;AFR_AF=0.5651;EUR_AF=0.6024;SAS_AF=0.544;AA=C|||;VT=SNP
1	65959397	rs1327120	T	C	100	PASS	AC=2399;AF=0.479034;AN=5008;NS=2504;DP=17174;EAS_AF=0.0863;AMR_AF=0.6167;AFR_AF=0.5643;EUR_AF=0.6024;SAS_AF=0.544;AA=C|||;VT=SNP
1	65959982	rs148041272	C	T	100	PASS	AC=7;AF=0.00139776;AN=5008;NS=2504;DP=18797;EAS_AF=0;AMR_AF=0;AFR_AF=0.0008;EUR_AF=0.006;SAS_AF=0;AA=C|||;VT=SNP
1	65960036	rs6702545	G	T	100	PASS	AC=2400;AF=0.479233;AN=5008;NS=2504;DP=18602;EAS_AF=0.0863;AMR_AF=0.6167;AFR_AF=0.5643;EUR_AF=0.6024;SAS_AF=0.545;AA=G|||;VT=SNP
1	65960720	rs1590640	G	A	100	PASS	AC=2402;AF=0.479633;AN=5008;NS=2504;DP=18725;EAS_AF=0.0883;AMR_AF=0.6167;AFR_AF=0.5651;EUR_AF=0.6024;SAS_AF=0.544;AA=A|||;VT=SNP
1	65961203	rs1575986	T	C	100	PASS	AC=3078;AF=0.614617;AN=5008;NS=2504;DP=20318;EAS_AF=0.1548;AMR_AF=0.6859;AFR_AF=0.8094;EUR_AF=0.664;SAS_AF=0.7239;AA=C|||;VT=SNP
1	65961299	rs61218937	C	T	100	PASS	AC=882;AF=0.176118;AN=5008;NS=2504;DP=22163;EAS_AF=0.0565;AMR_AF=0.2089;AFR_AF=0.2163;EUR_AF=0.1272;SAS_AF=0.272;AA=C|||;VT=SNP
1	65961780	rs11800909	A	G	100	PASS	AC=647;AF=0.129193;AN=5008;NS=2504;DP=17624;EAS_AF=0.0556;AMR_AF=0.1542;AFR_AF=0.1498;EUR_AF=0.0726;SAS_AF=0.2178;AA=A|||;VT=SNP
1	65962026	rs11804481	C	T	100	PASS	AC=2399;AF=0.479034;AN=5008;NS=2504;DP=6697;EAS_AF=0.0863;AMR_AF=0.6167;AFR_AF=0.5643;EUR_AF=0.6024;SAS_AF=0.544;AA=C|||;VT=SNP
1	65962949	rs17127690	A	G	100	PASS	AC=1188;AF=0.23722;AN=5008;NS=2504;DP=15241;EAS_AF=0.0565;AMR_AF=0.2305;AFR_AF=0.4357;EUR_AF=0.1282;SAS_AF=0.272;AA=G|||;VT=SNP
1	65963016	rs6694528	C	T	100	PASS	AC=1189;AF=0.23742;AN=5008;NS=2504;DP=17525;EAS_AF=0.0565;AMR_AF=0.2305;AFR_AF=0.4357;EUR_AF=0.1282;SAS_AF=0.273;AA=c|||;VT=SNP
1	65963704	rs11800275	T	A	100	PASS	AC=1163;AF=0.232228;AN=5008;NS=2504;DP=20680;EAS_AF=0.0565;AMR_AF=0.2305;AFR_AF=0.4168;EUR_AF=0.1282;SAS_AF=0.272;AA=T|||;VT=SNP
1	65965336	rs112488289	T	C	100	PASS	AC=106;AF=0.0211661;AN=5008;NS=2504;DP=17786;EAS_AF=0.001;AMR_AF=0.0101;AFR_AF=0.0015;EUR_AF=0.0199;SAS_AF=0.0777;AA=T|||;VT=SNP
1	65965566	rs11208654	C	T	100	PASS	AC=3077;AF=0.614417;AN=5008;NS=2504;DP=20332;EAS_AF=0.1548;AMR_AF=0.6859;AFR_AF=0.8086;EUR_AF=0.664;SAS_AF=0.7239;AA=T|||;VT=SNP
1	65965720	rs7534177	A	G	100	PASS	AC=631;AF=0.125998;AN=5008;NS=2504;DP=19295;EAS_AF=0.0685;AMR_AF=0.0677;AFR_AF=0.2027;EUR_AF=0.0616;SAS_AF=0.1892;AA=A|||;VT=SNP
1	65966503	rs10157275	C	T	100	PASS	AC=1162;AF=0.232029;AN=5008;NS=2504;DP=17363;EAS_AF=0.0565;AMR_AF=0.2291;AFR_AF=0.416;EUR_AF=0.1292;SAS_AF=0.272;AA=C|||;VT=SNP
1	65966536	rs78650744	T	C	100	PASS	AC=42;AF=0.00838658;AN=5008;NS=2504;DP=17432;EAS_AF=0;AMR_AF=0.0072;AFR_AF=0.003;EUR_AF=0.0199;SAS_AF=0.0133;AA=T|||;VT=SNP
1	65966564	rs7537093	A	G	100	PASS	AC=1059;AF=0.211462;AN=5008;NS=2504;DP=18020;EAS_AF=0.0298;AMR_AF=0.3833;AFR_AF=0.0212;EUR_AF=0.4732;SAS_AF=0.2648;AA=A|||;VT=SNP
1	65966839	rs1327115	T	G	100	PASS	AC=2406;AF=0.480431;AN=5008;NS=2504;DP=18544;EAS_AF=0.0863;AMR_AF=0.6167;AFR_AF=0.5756;EUR_AF=0.6024;SAS_AF=0.5358;AA=G|||;VT=SNP
1	65967108	rs72921490	A	T	100	PASS	AC=915;AF=0.182708;AN=5008;NS=2504;DP=17474;EAS_AF=0.0556;AMR_AF=0.2104;AFR_AF=0.2413;EUR_AF=0.1282;SAS_AF=0.271;AA=a|||;VT=SNP
1	65969062	rs2104563	C	T	100	PASS	AC=2811;AF=0.561302;AN=5008;NS=2504;DP=20730;EAS_AF=0.1548;AMR_AF=0.7104;AFR_AF=0.5401;EUR_AF=0.7227;SAS_AF=0.7372;AA=T|||;VT=SNP
1	65969430	rs2104564	C	T	100	PASS	AC=2804;AF=0.559904;AN=5008;NS=2504;DP=17957;EAS_AF=0.1548;AMR_AF=0.7089;AFR_AF=0.5348;EUR_AF=0.7227;SAS_AF=0.7382;AA=C|||;VT=SNP
1	65969552	rs10889556	G	A	100	PASS	AC=2881;AF=0.57528;AN=5008;NS=2504;DP=17298;EAS_AF=0.1548;AMR_AF=0.7104;AFR_AF=0.593;EUR_AF=0.7227;SAS_AF=0.7372;AA=G|||;VT=SNP
1	65970367	rs74082071	G	T	100	PASS	AC=596;AF=0.11901;AN=5008;NS=2504;DP=18408;EAS_AF=0.0714;AMR_AF=0.062;AFR_AF=0.1747;EUR_AF=0.0596;SAS_AF=0.1943;AA=G|||;VT=SNP
1	65970495	rs12062820	T	C	100	PASS	AC=1038;AF=0.207268;AN=5008;NS=2504;DP=17248;EAS_AF=0.0575;AMR_AF=0.2493;AFR_AF=0.2837;EUR_AF=0.163;SAS_AF=0.274;AA=C|||;VT=SNP
1	65970605	rs11208655	T	A	100	PASS	AC=2892;AF=0.577476;AN=5008;NS=2504;DP=15823;EAS_AF=0.1548;AMR_AF=0.7104;AFR_AF=0.5998;EUR_AF=0.7237;SAS_AF=0.7382;AA=A|||;VT=SNP
1	65970787	rs11208656	A	G	100	PASS	AC=1038;AF=0.207268;AN=5008;NS=2504;DP=16756;EAS_AF=0.0575;AMR_AF=0.2493;AFR_AF=0.2837;EUR_AF=0.163;SAS_AF=0.274;AA=A|||;VT=SNP
1	65970925	rs74082072	T	C	100	PASS	AC=729;AF=0.145567;AN=5008;NS=2504;DP=19802;EAS_AF=0.0714;AMR_AF=0.0879;AFR_AF=0.2284;EUR_AF=0.0805;SAS_AF=0.2178;AA=T|||;VT=SNP
1	65971155	rs12079231	C	G	100	PASS	AC=1038;AF=0.207268;AN=5008;NS=2504;DP=18594;EAS_AF=0.0575;AMR_AF=0.2493;AFR_AF=0.2837;EUR_AF=0.163;SAS_AF=0.274;AA=C|||;VT=SNP
1	65971461	rs7536110	A	C	100	PASS	AC=2889;AF=0.576877;AN=5008;NS=2504;DP=16794;EAS_AF=0.1558;AMR_AF=0.7104;AFR_AF=0.5976;EUR_AF=0.7237;SAS_AF=0.7372;AA=C|||;VT=SNP
1	65972518	rs7516904	G	A	100	PASS	AC=2885;AF=0.576078;AN=5008;NS=2504;DP=17271;EAS_AF=0.1528;AMR_AF=0.7089;AFR_AF=0.5976;EUR_AF=0.7237;SAS_AF=0.7372;AA=G|||;VT=SNP
1	65972550	rs7516763	C	A	100	PASS	AC=1045;AF=0.208666;AN=5008;NS=2504;DP=17259;EAS_AF=0.0258;AMR_AF=0.3718;AFR_AF=0.0212;EUR_AF=0.4831;SAS_AF=0.2526;AA=C|||;VT=SNP
1	65972595	rs7516840	C	G	100	PASS	AC=2885;AF=0.576078;AN=5008;NS=2504;DP=17683;EAS_AF=0.1528;AMR_AF=0.7089;AFR_AF=0.5976;EUR_AF=0.7237;SAS_AF=0.7372;AA=C|||;VT=SNP
1	65973295	rs112314233	C	G	100	PASS	AC=1046;AF=0.208866;AN=5008;NS=2504;DP=13385;EAS_AF=0.0258;AMR_AF=0.3718;AFR_AF=0.0212;EUR_AF=0.4831;SAS_AF=0.2536;AA=C|||;VT=SNP
1	65973353	rs11208657	G	A	100	PASS	AC=2886;AF=0.576278;AN=5008;NS=2504;DP=14190;EAS_AF=0.1528;AMR_AF=0.7089;AFR_AF=0.5983;EUR_AF=0.7237;SAS_AF=0.7372;AA=A|||;VT=SNP
1	65973430	rs11208658	C	T	100	PASS	AC=2887;AF=0.576478;AN=5008;NS=2504;DP=14138;EAS_AF=0.1528;AMR_AF=0.7089;AFR_AF=0.5983;EUR_AF=0.7247;SAS_AF=0.7372;AA=T|||;VT=SNP
1	65973875	rs12082485	C	T	100	PASS	AC=2885;AF=0.576078;AN=5008;NS=2504;DP=18280;EAS_AF=0.1528;AMR_AF=0.7089;AFR_AF=0.5983;EUR_AF=0.7237;SAS_AF=0.7362;AA=T|||;VT=SNP
1	65973953	rs12068561	T	C	100	PASS	AC=2886;AF=0.576278;AN=5008;NS=2504;DP=17396;EAS_AF=0.1528;AMR_AF=0.7089;AFR_AF=0.5983;EUR_AF=0.7237;SAS_AF=0.7372;AA=C|||;VT=SNP
1	65974763	rs79083021	T	G	100	PASS	AC=133;AF=0.0265575;AN=5008;NS=2504;DP=17865;EAS_AF=0;AMR_AF=0.0519;AFR_AF=0.003;EUR_AF=0.0706;SAS_AF=0.0225;AA=T|||;VT=SNP
1	65975847	rs6672331	G	C	100	PASS	AC=50;AF=0.00998403;AN=5008;NS=2504;DP=19471;EAS_AF=0;AMR_AF=0.0072;AFR_AF=0.0008;EUR_AF=0.0328;SAS_AF=0.0112;AA=G|||;VT=SNP
1	65976051	rs1327116	A	C	100	PASS	AC=2885;AF=0.576078;AN=5008;NS=2504;DP=20132;EAS_AF=0.1528;AMR_AF=0.7089;AFR_AF=0.5976;EUR_AF=0.7237;SAS_AF=0.7372;AA=A|||;VT=SNP
1	65976098	rs77273543	C	G	100	PASS	AC=99;AF=0.0197684;AN=5008;NS=2504;DP=20913;EAS_AF=0;AMR_AF=0.0375;AFR_AF=0.0045;EUR_AF=0.0616;SAS_AF=0.0051;AA=C|||;VT=SNP
1	65976668	rs78947634	C	T	100	PASS	AC=181;AF=0.0361422;AN=5008;NS=2504;DP=18003;EAS_AF=0.0357;AMR_AF=0.0187;AFR_AF=0.0008;EUR_AF=0.0258;SAS_AF=0.1074;AA=C|||;VT=SNP
1	65976966	rs10889558	A	G	100	PASS	AC=2889;AF=0.576877;AN=5008;NS=2504;DP=14751;EAS_AF=0.1528;AMR_AF=0.7089;AFR_AF=0.6006;EUR_AF=0.7237;SAS_AF=0.7372;AA=G|||;VT=SNP
1	65977820	rs12065503	T	C	100	PASS	AC=1034;AF=0.20647;AN=5008;NS=2504;DP=19649;EAS_AF=0.0575;AMR_AF=0.2478;AFR_AF=0.2829;EUR_AF=0.163;SAS_AF=0.272;AA=T|||;VT=SNP
1	65977844	rs7533108	C	G	100	PASS	AC=3251;AF=0.649161;AN=5008;NS=2504;DP=19768;EAS_AF=0.1528;AMR_AF=0.7363;AFR_AF=0.8601;EUR_AF=0.7247;SAS_AF=0.7362;AA=G|||;VT=SNP
1	65978418	rs143269572	C	A	100	PASS	AC=29;AF=0.00579073;AN=5008;NS=2504;DP=11529;EAS_AF=0;AMR_AF=0.013;AFR_AF=0.0008;EUR_AF=0.0149;SAS_AF=0.0041;AA=C|||;VT=SNP
1	65978917	rs2767485	T	C	100	PASS	AC=1033;AF=0.20627;AN=5008;NS=2504;DP=20283;EAS_AF=0.0575;AMR_AF=0.2478;AFR_AF=0.2829;EUR_AF=0.162;SAS_AF=0.272;AA=T|||;VT=SNP
1	65978929	rs2148684	T	C	100	PASS	AC=3123;AF=0.623602;AN=5008;NS=2504;DP=20381;EAS_AF=0.1528;AMR_AF=0.7262;AFR_AF=0.7685;EUR_AF=0.7237;SAS_AF=0.7372;AA=C|||;VT=SNP
1	65979280	rs11208659	T	C	100	PASS	AC=968;AF=0.193291;AN=5008;NS=2504;DP=17852;EAS_AF=0.0694;AMR_AF=0.1052;AFR_AF=0.4009;EUR_AF=0.0815;SAS_AF=0.2178;AA=T|||;VT=SNP
1	65980215	rs1171273	G	C	100	PASS	AC=3122;AF=0.623403;AN=5008;NS=2504;DP=17438;EAS_AF=0.1528;AMR_AF=0.7262;AFR_AF=0.7685;EUR_AF=0.7237;SAS_AF=0.7362;AA=C|||;VT=SNP
1	65980838	rs1171274	C	T	100	PASS	AC=3120;AF=0.623003;AN=5008;NS=2504;DP=19713;EAS_AF=0.1528;AMR_AF=0.7262;AFR_AF=0.767;EUR_AF=0.7237;SAS_AF=0.7362;AA=C|||;VT=SNP
1	65981900	rs10889559	A	G	100	PASS	AC=3122;AF=0.623403;AN=5008;NS=2504;DP=15232;EAS_AF=0.1528;AMR_AF=0.7262;AFR_AF=0.7685;EUR_AF=0.7237;SAS_AF=0.7362;AA=G|||;VT=SNP
1	65982388	rs35660507	G	A	100	PASS	AC=35;AF=0.00698882;AN=5008;NS=2504;DP=18755;EAS_AF=0;AMR_AF=0.0115;AFR_AF=0;EUR_AF=0.0249;SAS_AF=0.002;AA=G|||;VT=SNP
1	65982633	rs1171275	C	T	100	PASS	AC=1033;AF=0.20627;AN=5008;NS=2504;DP=19033;EAS_AF=0.0575;AMR_AF=0.2478;AFR_AF=0.2837;EUR_AF=0.164;SAS_AF=0.2689;AA=C|||;VT=SNP
1	65982640	rs113407624	G	A	100	PASS	AC=83;AF=0.0165735;AN=5008;NS=2504;DP=18924;EAS_AF=0;AMR_AF=0.0231;AFR_AF=0.0189;EUR_AF=0.0199;SAS_AF=0.0225;AA=G|||;VT=SNP
1	65982699	rs111291360	A	C	100	PASS	AC=84;AF=0.0167732;AN=5008;NS=2504;DP=19593;EAS_AF=0;AMR_AF=0.0231;AFR_AF=0.0189;EUR_AF=0.0199;SAS_AF=0.0235;AA=A|||;VT=SNP
1	65982752	rs115160659	A	G	100	PASS	AC=14;AF=0.00279553;AN=5008;NS=2504;DP=19735;EAS_AF=0;AMR_AF=0.0072;AFR_AF=0;EUR_AF=0.0089;SAS_AF=0;AA=A|||;VT=SNP
1	65982876	rs113424381	A	T	100	PASS	AC=97;AF=0.019369;AN=5008;NS=2504;DP=20272;EAS_AF=0;AMR_AF=0.0245;AFR_AF=0.028;EUR_AF=0.0199;SAS_AF=0.0235;AA=A|||;VT=SNP
1	65982919	rs1180445	T	C	100	PASS	AC=1033;AF=0.20627;AN=5008;NS=2504;DP=19649;EAS_AF=0.0575;AMR_AF=0.2507;AFR_AF=0.2829;EUR_AF=0.164;SAS_AF=0.2679;AA=T|||;VT=SNP
1	65983158	rs1475397	C	T	100	PASS	AC=1982;AF=0.395767;AN=5008;NS=2504;DP=20920;EAS_AF=0.126;AMR_AF=0.3487;AFR_AF=0.6891;EUR_AF=0.2435;SAS_AF=0.4673;AA=T|||;VT=SNP
1	65983257	rs1475398	C	G	100	PASS	AC=3256;AF=0.65016;AN=5008;NS=2504;DP=20315;EAS_AF=0.1518;AMR_AF=0.7392;AFR_AF=0.8623;EUR_AF=0.7256;SAS_AF=0.7362;AA=G|||;VT=SNP
1	65983626	rs11208660	C	T	100	PASS	AC=654;AF=0.130591;AN=5008;NS=2504;DP=19025;EAS_AF=0.0685;AMR_AF=0.0793;AFR_AF=0.1929;EUR_AF=0.0785;SAS_AF=0.2004;AA=C|||;VT=SNP
1	65984856	rs75331601	C	T	100	PASS	AC=455;AF=0.0908546;AN=5008;NS=2504;DP=13336;EAS_AF=0.0327;AMR_AF=0.0389;AFR_AF=0.1362;EUR_AF=0.0338;SAS_AF=0.1851;AA=C|||;VT=SNP
1	65985135	rs116756838	C	T	100	PASS	AC=83;AF=0.0165735;AN=5008;NS=2504;DP=17979;EAS_AF=0;AMR_AF=0.0216;AFR_AF=0.0189;EUR_AF=0.0199;SAS_AF=0.0235;AA=C|||;VT=SNP
1	65985506	rs12141591	C	G	100	PASS	AC=657;AF=0.13119;AN=5008;NS=2504;DP=19298;EAS_AF=0.0685;AMR_AF=0.0591;AFR_AF=0.149;EUR_AF=0.0596;SAS_AF=0.2965;AA=C|||;VT=SNP
1	65985736	rs2490323	C	T	100	PASS	AC=1313;AF=0.262181;AN=5008;NS=2504;DP=15905;EAS_AF=0.0575;AMR_AF=0.2695;AFR_AF=0.4826;EUR_AF=0.165;SAS_AF=0.2699;AA=C|||;VT=SNP
1	65986079	rs1627238	G	A	100	PASS	AC=1311;AF=0.261781;AN=5008;NS=2504;DP=19991;EAS_AF=0.0575;AMR_AF=0.2695;AFR_AF=0.4826;EUR_AF=0.165;SAS_AF=0.2679;AA=G|||;VT=SNP
1	65986550	rs1623037	C	G	100	PASS	AC=1311;AF=0.261781;AN=5008;NS=2504;DP=21571;EAS_AF=0.0575;AMR_AF=0.2695;AFR_AF=0.4826;EUR_AF=0.165;SAS_AF=0.2679;AA=C|||;VT=SNP
1	65986804	rs1782755	C	A	100	PASS	AC=1310;AF=0.261581;AN=5008;NS=2504;DP=19747;EAS_AF=0.0575;AMR_AF=0.268;AFR_AF=0.4826;EUR_AF=0.165;SAS_AF=0.2679;AA=c|||;VT=SNP
1	65986990	rs139569596	G	A	100	PASS	AC=15;AF=0.00299521;AN=5008;NS=2504;DP=18778;EAS_AF=0;AMR_AF=0.0058;AFR_AF=0.0008;EUR_AF=0.0089;SAS_AF=0.001;AA=G|||;VT=SNP
1	65987164	rs11208662	G	C	100	PASS	AC=788;AF=0.157348;AN=5008;NS=2504;DP=17186;EAS_AF=0.0685;AMR_AF=0.0836;AFR_AF=0.2027;EUR_AF=0.0795;SAS_AF=0.32;AA=G|||;VT=SNP
1	65987205	rs11587159	C	G	100	PASS	AC=1039;AF=0.207468;AN=5008;NS=2504;DP=19011;EAS_AF=0.0268;AMR_AF=0.3746;AFR_AF=0.0204;EUR_AF=0.4801;SAS_AF=0.2474;AA=C|||;VT=SNP
1	65987449	rs1171276	A	G	100	PASS	AC=1311;AF=0.261781;AN=5008;NS=2504;DP=17345;EAS_AF=0.0575;AMR_AF=0.2695;AFR_AF=0.4826;EUR_AF=0.165;SAS_AF=0.2679;AA=A|||;VT=SNP
1	65987659	rs11581702	T	C	100	PASS	AC=1040;AF=0.207668;AN=5008;NS=2504;DP=16389;EAS_AF=0.0258;AMR_AF=0.3746;AFR_AF=0.0219;EUR_AF=0.4801;SAS_AF=0.2474;AA=T|||;VT=SNP
1	65987676	rs1171277	G	A	100	PASS	AC=1034;AF=0.20647;AN=5008;NS=2504;DP=17002;EAS_AF=0.0575;AMR_AF=0.2507;AFR_AF=0.2837;EUR_AF=0.164;SAS_AF=0.2679;AA=g|||;VT=SNP
1	65988093	rs1011527	G	A	100	PASS	AC=657;AF=0.13119;AN=5008;NS=2504;DP=17939;EAS_AF=0.0685;AMR_AF=0.0591;AFR_AF=0.149;EUR_AF=0.0596;SAS_AF=0.2965;AA=G|||;VT=SNP
1	65988146	rs1171278	C	T	100	PASS	AC=1311;AF=0.261781;AN=5008;NS=2504;DP=17894;EAS_AF=0.0575;AMR_AF=0.2695;AFR_AF=0.4826;EUR_AF=0.165;SAS_AF=0.2679;AA=T|||;VT=SNP
1	65988162	rs1536467	A	G	100	PASS	AC=144;AF=0.028754;AN=5008;NS=2504;DP=17656;EAS_AF=0.001;AMR_AF=0.049;AFR_AF=0.0023;EUR_AF=0.0537;SAS_AF=0.0532;AA=A|||;VT=SNP
1	65988321	rs12073622	T	A	100	PASS	AC=83;AF=0.0165735;AN=5008;NS=2504;DP=18024;EAS_AF=0;AMR_AF=0.0216;AFR_AF=0.0189;EUR_AF=0.0199;SAS_AF=0.0235;AA=T|||;VT=SNP
1	65988493	rs1171279	C	T	100	PASS	AC=2105;AF=0.420327;AN=5008;NS=2504;DP=16932;EAS_AF=0.126;AMR_AF=0.353;AFR_AF=0.6899;EUR_AF=0.2445;SAS_AF=0.5879;AA=T|||;VT=SNP
1	65988706	rs1571151	A	G	100	PASS	AC=789;AF=0.157548;AN=5008;NS=2504;DP=17489;EAS_AF=0.0685;AMR_AF=0.0836;AFR_AF=0.2035;EUR_AF=0.0795;SAS_AF=0.32;AA=A|||;VT=SNP
1	65988945	rs111581981	C	A	100	PASS	AC=56;AF=0.0111821;AN=5008;NS=2504;DP=19288;EAS_AF=0;AMR_AF=0.0173;AFR_AF=0.0008;EUR_AF=0.0199;SAS_AF=0.0235;AA=C|||;VT=SNP
1	65989069	rs12079616	A	G	100	PASS	AC=85;AF=0.0169728;AN=5008;NS=2504;DP=16763;EAS_AF=0;AMR_AF=0.0216;AFR_AF=0.0197;EUR_AF=0.0199;SAS_AF=0.0245;AA=A|||;VT=SNP
1	65989096	rs12089884	C	T	100	PASS	AC=84;AF=0.0167732;AN=5008;NS=2504;DP=15960;EAS_AF=0;AMR_AF=0.0216;AFR_AF=0.0197;EUR_AF=0.0199;SAS_AF=0.0235;AA=C|||;VT=SNP
1	65989393	rs1619754	G	A	100	PASS	AC=3222;AF=0.643371;AN=5008;NS=2504;DP=20144;EAS_AF=0.1518;AMR_AF=0.7291;AFR_AF=0.7693;EUR_AF=0.7247;SAS_AF=0.8354;AA=A|||;VT=SNP
1	65989398	rs1621286	G	T	100	PASS	AC=1311;AF=0.261781;AN=5008;NS=2504;DP=20081;EAS_AF=0.0575;AMR_AF=0.2695;AFR_AF=0.4826;EUR_AF=0.165;SAS_AF=0.2679;AA=G|||;VT=SNP
1	65989677	rs1171280	C	T	100	PASS	AC=3222;AF=0.643371;AN=5008;NS=2504;DP=17634;EAS_AF=0.1518;AMR_AF=0.7291;AFR_AF=0.7693;EUR_AF=0.7247;SAS_AF=0.8354;AA=T|||;VT=SNP
1	65989878	rs10889560	C	A	100	PASS	AC=777;AF=0.155152;AN=5008;NS=2504;DP=20292;EAS_AF=0.0694;AMR_AF=0.0821;AFR_AF=0.1944;EUR_AF=0.0795;SAS_AF=0.32;AA=C|||;VT=SNP
1	65990111	rs1171281	T	C	100	PASS	AC=1311;AF=0.261781;AN=5008;NS=2504;DP=18414;EAS_AF=0.0575;AMR_AF=0.2695;AFR_AF=0.4826;EUR_AF=0.165;SAS_AF=0.2679;AA=T|||;VT=SNP
1	65990422	rs6656451	C	T	100	PASS	AC=1673;AF=0.334065;AN=5008;NS=2504;DP=18942;EAS_AF=0.0952;AMR_AF=0.4524;AFR_AF=0.1089;EUR_AF=0.5606;SAS_AF=0.5675;AA=C|||;VT=SNP
1	65990614	rs1171282	G	A	100	PASS	AC=1458;AF=0.291134;AN=5008;NS=2504;DP=17995;EAS_AF=0.0575;AMR_AF=0.2752;AFR_AF=0.5908;EUR_AF=0.165;SAS_AF=0.2679;AA=G|||;VT=SNP
1	65991203	rs2767486	A	G	100	PASS	AC=1549;AF=0.309305;AN=5008;NS=2504;DP=7426;EAS_AF=0.0556;AMR_AF=0.2983;AFR_AF=0.6286;EUR_AF=0.1889;SAS_AF=0.271;AA=A|||;VT=SNP
1	65992140	rs12135802	A	G	100	PASS	AC=548;AF=0.109425;AN=5008;NS=2504;DP=16160;EAS_AF=0.0694;AMR_AF=0.0591;AFR_AF=0.0628;EUR_AF=0.0596;SAS_AF=0.3006;AA=A|||;VT=SNP
1	65992625	rs1751492	C	T	100	PASS	AC=3136;AF=0.626198;AN=5008;NS=2504;DP=17711;EAS_AF=0.1766;AMR_AF=0.7277;AFR_AF=0.7209;EUR_AF=0.6998;SAS_AF=0.8139;AA=C|||;VT=SNP
1	65993348	rs1782754	G	A	100	PASS	AC=3196;AF=0.638179;AN=5008;NS=2504;DP=21557;EAS_AF=0.1845;AMR_AF=0.7493;AFR_AF=0.7141;EUR_AF=0.7207;SAS_AF=0.8395;AA=A|||;VT=SNP
1	65993556	rs6697315	C	T	100	PASS	AC=2524;AF=0.503994;AN=5008;NS=2504;DP=19432;EAS_AF=0.1181;AMR_AF=0.67;AFR_AF=0.5983;EUR_AF=0.6412;SAS_AF=0.5153;AA=C|||;VT=SNP
1	65994146	rs145437666	T	G	100	PASS	AC=40;AF=0.00798722;AN=5008;NS=2504;DP=13610;EAS_AF=0;AMR_AF=0.0072;AFR_AF=0.003;EUR_AF=0.0189;SAS_AF=0.0123;AA=T|||;VT=SNP
1	65994474	rs192843358	T	A	100	PASS	AC=117;AF=0.0233626;AN=5008;NS=2504;DP=12736;EAS_AF=0.0069;AMR_AF=0.0216;AFR_AF=0.0386;EUR_AF=0.0199;SAS_AF=0.0245;AA=T|||;VT=SNP
1	65994565	rs7553258	G	T	100	PASS	AC=1441;AF=0.28774;AN=5008;NS=2504;DP=12723;EAS_AF=0.7966;AMR_AF=0.2161;AFR_AF=0.0477;EUR_AF=0.2684;SAS_AF=0.1585;AA=G|||;VT=SNP
1	65994590	rs140654719	C	T	100	PASS	AC=115;AF=0.0229633;AN=5008;NS=2504;DP=12137;EAS_AF=0.0069;AMR_AF=0.0216;AFR_AF=0.0371;EUR_AF=0.0199;SAS_AF=0.0245;AA=C|||;VT=SNP
1	65995701	rs2154381	G	A	100	PASS	AC=3060;AF=0.611022;AN=5008;NS=2504;DP=23097;EAS_AF=0.1776;AMR_AF=0.7262;AFR_AF=0.6634;EUR_AF=0.6998;SAS_AF=0.8139;AA=G|||;VT=SNP
1	65995815	rs74704065	C	T	100	PASS	AC=93;AF=0.0185703;AN=5008;NS=2504;DP=20678;EAS_AF=0.0069;AMR_AF=0.0216;AFR_AF=0.0204;EUR_AF=0.0199;SAS_AF=0.0245;AA=C|||;VT=SNP
1	65996166	rs1171268	G	T	100	PASS	AC=3057;AF=0.610423;AN=5008;NS=2504;DP=20230;EAS_AF=0.1766;AMR_AF=0.7262;AFR_AF=0.6626;EUR_AF=0.6998;SAS_AF=0.8129;AA=G|||;VT=SNP
1	65996802	rs1171269	T	C	100	PASS	AC=3272;AF=0.653355;AN=5008;NS=2504;DP=18660;EAS_AF=0.1835;AMR_AF=0.7507;AFR_AF=0.7723;EUR_AF=0.7197;SAS_AF=0.8395;AA=C|||;VT=SNP
1	65997740	rs6662904	G	A	100	PASS	AC=1091;AF=0.217851;AN=5008;NS=2504;DP=20690;EAS_AF=0.0486;AMR_AF=0.3977;AFR_AF=0.0204;EUR_AF=0.4761;SAS_AF=0.2658;AA=G|||;VT=SNP
1	65997841	rs1171270	G	A	100	PASS	AC=3179;AF=0.634784;AN=5008;NS=2504;DP=21648;EAS_AF=0.1835;AMR_AF=0.7478;AFR_AF=0.7035;EUR_AF=0.7197;SAS_AF=0.8395;AA=A|||;VT=SNP
1	65998467	rs10749753	A	G	100	PASS	AC=1482;AF=0.295927;AN=5008;NS=2504;DP=16712;EAS_AF=0.0486;AMR_AF=0.4164;AFR_AF=0.3041;EUR_AF=0.4771;SAS_AF=0.2679;AA=A|||;VT=SNP
1	65998572	rs74084010	G	A	100	PASS	AC=181;AF=0.0361422;AN=5008;NS=2504;DP=15926;EAS_AF=0.0069;AMR_AF=0.0274;AFR_AF=0.084;EUR_AF=0.0199;SAS_AF=0.0245;AA=G|||;VT=SNP
1	65998790	rs1171271	C	T	100	PASS	AC=3335;AF=0.665935;AN=5008;NS=2504;DP=16914;EAS_AF=0.1845;AMR_AF=0.7608;AFR_AF=0.8132;EUR_AF=0.7197;SAS_AF=0.8405;AA=T|||;VT=SNP
1	65999119	rs1177681	G	A	100	PASS	AC=3335;AF=0.665935;AN=5008;NS=2504;DP=18002;EAS_AF=0.1845;AMR_AF=0.7608;AFR_AF=0.8132;EUR_AF=0.7197;SAS_AF=0.8405;AA=A|||;VT=SNP
1	65999161	rs74084014	G	A	100	PASS	AC=183;AF=0.0365415;AN=5008;NS=2504;DP=17681;EAS_AF=0.0069;AMR_AF=0.0274;AFR_AF=0.0855;EUR_AF=0.0199;SAS_AF=0.0245;AA=G|||;VT=SNP
1	65999811	rs1171272	G	T	100	PASS	AC=3334;AF=0.665735;AN=5008;NS=2504;DP=17913;EAS_AF=0.1835;AMR_AF=0.7608;AFR_AF=0.8132;EUR_AF=0.7197;SAS_AF=0.8405;AA=T|||;VT=SNP
1	66000034	rs1022981	G	A	100	PASS	AC=3335;AF=0.665935;AN=5008;NS=2504;DP=17365;EAS_AF=0.1845;AMR_AF=0.7608;AFR_AF=0.8132;EUR_AF=0.7197;SAS_AF=0.8405;AA=A|||;VT=SNP
1	66000437	rs1186075	T	C	100	PASS	AC=3335;AF=0.665935;AN=5008;NS=2504;DP=17621;EAS_AF=0.1845;AMR_AF=0.7608;AFR_AF=0.8132;EUR_AF=0.7197;SAS_AF=0.8405;AA=T|||;VT=SNP
1	66000533	rs1186403	C	T	100	PASS	AC=3153;AF=0.629593;AN=5008;NS=2504;DP=19188;EAS_AF=0.1776;AMR_AF=0.7334;AFR_AF=0.7277;EUR_AF=0.6998;SAS_AF=0.817;AA=C|||;VT=SNP
1	66000659	rs1185692	C	G	100	PASS	AC=3335;AF=0.665935;AN=5008;NS=2504;DP=19220;EAS_AF=0.1845;AMR_AF=0.7608;AFR_AF=0.8132;EUR_AF=0.7197;SAS_AF=0.8405;AA=G|||;VT=SNP
1	66000981	rs143288541	A	G	100	PASS	AC=29;AF=0.00579073;AN=5008;NS=2504;DP=22727;EAS_AF=0;AMR_AF=0.013;AFR_AF=0.0008;EUR_AF=0.0149;SAS_AF=0.0041;AA=A|||;VT=SNP
1	66001402	rs1171261	T	C	100	PASS	AC=3335;AF=0.665935;AN=5008;NS=2504;DP=20093;EAS_AF=0.1845;AMR_AF=0.7608;AFR_AF=0.8132;EUR_AF=0.7197;SAS_AF=0.8405;AA=C|||;VT=SNP
1	66001746	rs1171262	A	T	100	PASS	AC=3335;AF=0.665935;AN=5008;NS=2504;DP=19817;EAS_AF=0.1845;AMR_AF=0.7608;AFR_AF=0.8132;EUR_AF=0.7197;SAS_AF=0.8405;AA=T|||;VT=SNP
1	66001886	rs111573261	A	G	100	PASS	AC=66;AF=0.0131789;AN=5008;NS=2504;DP=16804;EAS_AF=0.0079;AMR_AF=0.0173;AFR_AF=0.0015;EUR_AF=0.0199;SAS_AF=0.0245;AA=A|||;VT=SNP
1	66001933	rs1171263	T	C	100	PASS	AC=3335;AF=0.665935;AN=5008;NS=2504;DP=16748;EAS_AF=0.1845;AMR_AF=0.7608;AFR_AF=0.8132;EUR_AF=0.7197;SAS_AF=0.8405;AA=T|||;VT=SNP
1	66002660	rs12140910	A	G	100	PASS	AC=507;AF=0.101238;AN=5008;NS=2504;DP=18092;EAS_AF=0.0595;AMR_AF=0.0562;AFR_AF=0.0461;EUR_AF=0.0586;SAS_AF=0.2945;AA=A|||;VT=SNP
1	66002997	rs79549563	A	G	100	PASS	AC=121;AF=0.0241613;AN=5008;NS=2504;DP=17458;EAS_AF=0;AMR_AF=0.049;AFR_AF=0.003;EUR_AF=0.0656;SAS_AF=0.0174;AA=A|||;VT=SNP
1	66003014	rs1171264	C	G	100	PASS	AC=3386;AF=0.676118;AN=5008;NS=2504;DP=18040;EAS_AF=0.1845;AMR_AF=0.7594;AFR_AF=0.8517;EUR_AF=0.7207;SAS_AF=0.8405;AA=G|||;VT=SNP
1	66003044	rs80323738	A	G	100	PASS	AC=48;AF=0.00958466;AN=5008;NS=2504;DP=18813;EAS_AF=0;AMR_AF=0.0072;AFR_AF=0.0008;EUR_AF=0.0308;SAS_AF=0.0112;AA=A|||;VT=SNP
1	66003252	rs1171265	A	G	100	PASS	AC=2632;AF=0.525559;AN=5008;NS=2504;DP=16587;EAS_AF=0.1181;AMR_AF=0.6772;AFR_AF=0.6717;EUR_AF=0.6412;SAS_AF=0.5215;AA=A|||;VT=SNP
1	66003474	rs17413610	C	A	100	PASS	AC=495;AF=0.0988419;AN=5008;NS=2504;DP=16360;EAS_AF=0.0595;AMR_AF=0.0548;AFR_AF=0.0378;EUR_AF=0.0586;SAS_AF=0.2945;AA=C|||;VT=SNP
1	66003765	rs12138493	T	A	100	PASS	AC=495;AF=0.0988419;AN=5008;NS=2504;DP=16515;EAS_AF=0.0595;AMR_AF=0.0548;AFR_AF=0.0378;EUR_AF=0.0586;SAS_AF=0.2945;AA=T|||;VT=SNP
1	66003824	rs1171266	T	C	100	PASS	AC=3189;AF=0.636781;AN=5008;NS=2504;DP=16096;EAS_AF=0.1776;AMR_AF=0.732;AFR_AF=0.7557;EUR_AF=0.7008;SAS_AF=0.816;AA=T|||;VT=SNP
1	66003854	rs1171267	T	G	100	PASS	AC=2633;AF=0.525759;AN=5008;NS=2504;DP=16449;EAS_AF=0.1181;AMR_AF=0.6772;AFR_AF=0.6717;EUR_AF=0.6421;SAS_AF=0.5215;AA=T|||;VT=SNP
1	66004665	rs74986928	T	G	100	PASS	AC=45;AF=0.00898562;AN=5008;NS=2504;DP=14756;EAS_AF=0;AMR_AF=0.0202;AFR_AF=0.0015;EUR_AF=0.0189;SAS_AF=0.0102;AA=T|||;VT=SNP
1	66005603	rs12403114	C	G	100	PASS	AC=903;AF=0.180312;AN=5008;NS=2504;DP=20636;EAS_AF=0.5139;AMR_AF=0.1527;AFR_AF=0.084;EUR_AF=0.0328;SAS_AF=0.138;AA=C|||;VT=SNP
1	66006266	rs145770123	A	G	100	PASS	AC=40;AF=0.00798722;AN=5008;NS=2504;DP=19298;EAS_AF=0.001;AMR_AF=0.0115;AFR_AF=0.0008;EUR_AF=0.0229;SAS_AF=0.0072;AA=a|||;VT=SNP
1	66006497	rs76467619	G	A	100	PASS	AC=183;AF=0.0365415;AN=5008;NS=2504;DP=19023;EAS_AF=0.0069;AMR_AF=0.0274;AFR_AF=0.0855;EUR_AF=0.0199;SAS_AF=0.0245;AA=g|||;VT=SNP
1	66006571	rs78639398	A	G	100	PASS	AC=495;AF=0.0988419;AN=5008;NS=2504;DP=16775;EAS_AF=0.0595;AMR_AF=0.0548;AFR_AF=0.0378;EUR_AF=0.0586;SAS_AF=0.2945;AA=A|||;VT=SNP
1	66007430	rs1751490	C	T	100	PASS	AC=2380;AF=0.47524;AN=5008;NS=2504;DP=15873;EAS_AF=0.8819;AMR_AF=0.3228;AFR_AF=0.3321;EUR_AF=0.3579;SAS_AF=0.4785;AA=T|||;VT=SNP
1	66007900	rs1782763	C	T	100	PASS	AC=2809;AF=0.560903;AN=5008;NS=2504;DP=13798;EAS_AF=0.125;AMR_AF=0.7032;AFR_AF=0.7534;EUR_AF=0.661;SAS_AF=0.546;AA=C|||;VT=SNP
1	66007909	rs75083258	G	A	100	PASS	AC=65;AF=0.0129792;AN=5008;NS=2504;DP=13724;EAS_AF=0.0069;AMR_AF=0.0173;AFR_AF=0.0015;EUR_AF=0.0199;SAS_AF=0.0245;AA=G|||;VT=SNP
1	66008076	rs12137973	T	A	100	PASS	AC=557;AF=0.111222;AN=5008;NS=2504;DP=14893;EAS_AF=0.0595;AMR_AF=0.0548;AFR_AF=0.084;EUR_AF=0.0596;SAS_AF=0.2945;AA=T|||;VT=SNP
1	66008336	rs10889561	T	C	100	PASS	AC=3381;AF=0.67512;AN=5008;NS=2504;DP=17010;EAS_AF=0.1845;AMR_AF=0.7579;AFR_AF=0.8487;EUR_AF=0.7207;SAS_AF=0.8405;AA=C|||;VT=SNP
1	66008702	rs12087382	T	A	100	PASS	AC=1188;AF=0.23722;AN=5008;NS=2504;DP=20557;EAS_AF=0.0486;AMR_AF=0.3458;AFR_AF=0.2761;EUR_AF=0.3231;SAS_AF=0.2137;AA=T|||;VT=SNP
1	66008710	rs12082008	G	T	100	PASS	AC=1188;AF=0.23722;AN=5008;NS=2504;DP=20302;EAS_AF=0.0486;AMR_AF=0.3458;AFR_AF=0.2761;EUR_AF=0.3231;SAS_AF=0.2137;AA=G|||;VT=SNP
1	66009333	rs1751491	T	G	100	PASS	AC=2832;AF=0.565495;AN=5008;NS=2504;DP=18743;EAS_AF=0.125;AMR_AF=0.7032;AFR_AF=0.7708;EUR_AF=0.661;SAS_AF=0.546;AA=g|||;VT=SNP
1	66009412	rs182595869	C	T	100	PASS	AC=65;AF=0.0129792;AN=5008;NS=2504;DP=18609;EAS_AF=0.0069;AMR_AF=0.0173;AFR_AF=0.0015;EUR_AF=0.0199;SAS_AF=0.0245;AA=c|||;VT=SNP
1	66010433	rs55964802	G	A	100	PASS	AC=1188;AF=0.23722;AN=5008;NS=2504;DP=11436;EAS_AF=0.0486;AMR_AF=0.3458;AFR_AF=0.2761;EUR_AF=0.3231;SAS_AF=0.2137;AA=G|||;VT=SNP
1	66014359	rs9662547	T	C	100	PASS	AC=1441;AF=0.28774;AN=5008;NS=2504;DP=18407;EAS_AF=0.0486;AMR_AF=0.4107;AFR_AF=0.2723;EUR_AF=0.4771;SAS_AF=0.273;AA=T|||;VT=SNP
1	66016551	rs1751481	G	A	100	PASS	AC=2809;AF=0.560903;AN=5008;NS=2504;DP=17347;EAS_AF=0.125;AMR_AF=0.7017;AFR_AF=0.7542;EUR_AF=0.661;SAS_AF=0.546;AA=G|||;VT=SNP
1	66016586	rs2211654	T	C	100	PASS	AC=495;AF=0.0988419;AN=5008;NS=2504;DP=18465;EAS_AF=0.0595;AMR_AF=0.0548;AFR_AF=0.0378;EUR_AF=0.0586;SAS_AF=0.2945;AA=T|||;VT=SNP
1	66016942	rs1782758	C	T	100	PASS	AC=3367;AF=0.672324;AN=5008;NS=2504;DP=17667;EAS_AF=0.1845;AMR_AF=0.7579;AFR_AF=0.8381;EUR_AF=0.7207;SAS_AF=0.8405;AA=T|||;VT=SNP
1	66017386	rs2802469	C	T	100	PASS	AC=2626;AF=0.524361;AN=5008;NS=2504;DP=17377;EAS_AF=0.1181;AMR_AF=0.6758;AFR_AF=0.6687;EUR_AF=0.6402;SAS_AF=0.5215;AA=C|||;VT=SNP
1	66017686	rs1782759	C	T	100	PASS	AC=2872;AF=0.573482;AN=5008;NS=2504;DP=20592;EAS_AF=0.125;AMR_AF=0.7032;AFR_AF=0.8003;EUR_AF=0.662;SAS_AF=0.546;AA=T|||;VT=SNP
1	66017718	rs116508643	C	T	100	PASS	AC=495;AF=0.0988419;AN=5008;NS=2504;DP=20785;EAS_AF=0.0595;AMR_AF=0.0548;AFR_AF=0.0378;EUR_AF=0.0586;SAS_AF=0.2945;AA=C|||;VT=SNP
1	66017835	rs138517453	C	T	100	PASS	AC=185;AF=0.0369409;AN=5008;NS=2504;DP=21529;EAS_AF=0.0099;AMR_AF=0.0403;AFR_AF=0.003;EUR_AF=0.0427;SAS_AF=0.1022;AA=C|||;VT=SNP
1	66017975	rs1751482	C	T	100	PASS	AC=2872;AF=0.573482;AN=5008;NS=2504;DP=20190;EAS_AF=0.125;AMR_AF=0.7032;AFR_AF=0.8003;EUR_AF=0.662;SAS_AF=0.546;AA=T|||;VT=SNP
1	66018041	rs1782760	A	T	100	PASS	AC=3367;AF=0.672324;AN=5008;NS=2504;DP=20689;EAS_AF=0.1845;AMR_AF=0.7579;AFR_AF=0.8381;EUR_AF=0.7207;SAS_AF=0.8405;AA=T|||;VT=SNP
1	66018227	rs2767482	T	C	100	PASS	AC=2807;AF=0.560503;AN=5008;NS=2504;DP=20995;EAS_AF=0.125;AMR_AF=0.7017;AFR_AF=0.7534;EUR_AF=0.661;SAS_AF=0.545;AA=T|||;VT=SNP
1	66018559	rs2802470	G	A	100	PASS	AC=2627;AF=0.524561;AN=5008;NS=2504;DP=18610;EAS_AF=0.1181;AMR_AF=0.6758;AFR_AF=0.6687;EUR_AF=0.6412;SAS_AF=0.5215;AA=G|||;VT=SNP
1	66019360	rs1782761	A	G	100	PASS	AC=3367;AF=0.672324;AN=5008;NS=2504;DP=20836;EAS_AF=0.1845;AMR_AF=0.7579;AFR_AF=0.8381;EUR_AF=0.7207;SAS_AF=0.8405;AA=G|||;VT=SNP
1	66019566	rs1782762	C	G	100	PASS	AC=3367;AF=0.672324;AN=5008;NS=2504;DP=22741;EAS_AF=0.1845;AMR_AF=0.7579;AFR_AF=0.8381;EUR_AF=0.7207;SAS_AF=0.8405;AA=G|||;VT=SNP
1	66019821	rs1751483	T	C	100	PASS	AC=2627;AF=0.524561;AN=5008;NS=2504;DP=19434;EAS_AF=0.1181;AMR_AF=0.6758;AFR_AF=0.6687;EUR_AF=0.6412;SAS_AF=0.5215;AA=T|||;VT=SNP
1	66019891	rs1751484	C	T	100	PASS	AC=3367;AF=0.672324;AN=5008;NS=2504;DP=18783;EAS_AF=0.1845;AMR_AF=0.7579;AFR_AF=0.8381;EUR_AF=0.7207;SAS_AF=0.8405;AA=T|||;VT=SNP
1	66020024	rs75326085	C	A	100	PASS	AC=180;AF=0.0359425;AN=5008;NS=2504;DP=19957;EAS_AF=0.0069;AMR_AF=0.0274;AFR_AF=0.0832;EUR_AF=0.0199;SAS_AF=0.0245;AA=C|||;VT=SNP
1	66020219	rs1751485	C	A	100	PASS	AC=2626;AF=0.524361;AN=5008;NS=2504;DP=18995;EAS_AF=0.1171;AMR_AF=0.6758;AFR_AF=0.6687;EUR_AF=0.6412;SAS_AF=0.5215;AA=C|||;VT=SNP
1	66020840	rs1751486	A	G	100	PASS	AC=3355;AF=0.669928;AN=5008;NS=2504;DP=15477;EAS_AF=0.1845;AMR_AF=0.755;AFR_AF=0.8306;EUR_AF=0.7207;SAS_AF=0.8405;AA=G|||;VT=SNP
1	66021351	rs1409802	A	G	100	PASS	AC=3386;AF=0.676118;AN=5008;NS=2504;DP=19328;EAS_AF=0.2103;AMR_AF=0.7608;AFR_AF=0.826;EUR_AF=0.7266;SAS_AF=0.8415;AA=G|||;VT=SNP
1	66023707	rs7418057	G	A	100	PASS	AC=2124;AF=0.424121;AN=5008;NS=2504;DP=17728;EAS_AF=0.1161;AMR_AF=0.5908;AFR_AF=0.4697;EUR_AF=0.4751;SAS_AF=0.5092;AA=G|||;VT=SNP
1	66023716	rs7413823	A	G	100	PASS	AC=3210;AF=0.640974;AN=5008;NS=2504;DP=18016;EAS_AF=0.1845;AMR_AF=0.7305;AFR_AF=0.7602;EUR_AF=0.7087;SAS_AF=0.817;AA=G|||;VT=SNP
1	66023964	rs76695989	T	A	100	PASS	AC=17;AF=0.00339457;AN=5008;NS=2504;DP=15399;EAS_AF=0;AMR_AF=0.0072;AFR_AF=0;EUR_AF=0.0119;SAS_AF=0;AA=T|||;VT=SNP
1	66030445	rs10889562	G	A	100	PASS	AC=1059;AF=0.211462;AN=5008;NS=2504;DP=16617;EAS_AF=0.0685;AMR_AF=0.1383;AFR_AF=0.2708;EUR_AF=0.2326;SAS_AF=0.3088;AA=A|||;VT=SNP
1	66031063	rs6673324	G	A	100	PASS	AC=2884;AF=0.575879;AN=5008;NS=2504;DP=18357;EAS_AF=0.8839;AMR_AF=0.4078;AFR_AF=0.531;EUR_AF=0.5249;SAS_AF=0.4908;AA=A|||;VT=SNP
1	66031939	rs72681384	G	A	100	PASS	AC=1009;AF=0.201478;AN=5008;NS=2504;DP=11595;EAS_AF=0.0685;AMR_AF=0.1383;AFR_AF=0.233;EUR_AF=0.2326;SAS_AF=0.3088;AA=G|||;VT=SNP
1	66032085	rs11208673	T	C	100	PASS	AC=1077;AF=0.215056;AN=5008;NS=2504;DP=15079;EAS_AF=0.0685;AMR_AF=0.1383;AFR_AF=0.2844;EUR_AF=0.2326;SAS_AF=0.3088;AA=C|||;VT=SNP
1	66033496	rs7519977	G	A	100	PASS	AC=1602;AF=0.319888;AN=5008;NS=2504;DP=16791;EAS_AF=0.8006;AMR_AF=0.2363;AFR_AF=0.1543;EUR_AF=0.2714;SAS_AF=0.1575;AA=G|||;VT=SNP
1	66033696	rs10158279	T	G	100	PASS	AC=2881;AF=0.57528;AN=5008;NS=2504;DP=17731;EAS_AF=0.8839;AMR_AF=0.4078;AFR_AF=0.5287;EUR_AF=0.5239;SAS_AF=0.4918;AA=G|||;VT=SNP
1	66033996	rs2376016	C	T	100	PASS	AC=988;AF=0.197284;AN=5008;NS=2504;DP=19644;EAS_AF=0.0694;AMR_AF=0.1383;AFR_AF=0.2163;EUR_AF=0.2326;SAS_AF=0.3088;AA=C|||;VT=SNP
1	66035247	rs6671495	G	A	100	PASS	AC=1059;AF=0.211462;AN=5008;NS=2504;DP=11826;EAS_AF=0.0685;AMR_AF=0.1383;AFR_AF=0.2708;EUR_AF=0.2326;SAS_AF=0.3088;AA=G|||;VT=SNP
1	66035258	rs6671498	G	C	100	PASS	AC=3491;AF=0.697085;AN=5008;NS=2504;DP=11641;EAS_AF=0.9296;AMR_AF=0.6873;AFR_AF=0.6036;EUR_AF=0.6819;SAS_AF=0.6063;AA=C|||;VT=SNP
1	66035739	rs3790432	T	A	100	PASS	AC=1008;AF=0.201278;AN=5008;NS=2504;DP=15290;EAS_AF=0.0685;AMR_AF=0.1383;AFR_AF=0.2322;EUR_AF=0.2326;SAS_AF=0.3088;AA=T|||;VT=SNP
1	66036028	rs3790431	A	G	100	PASS	AC=1062;AF=0.212061;AN=5008;NS=2504;DP=16895;EAS_AF=0.0685;AMR_AF=0.1383;AFR_AF=0.2731;EUR_AF=0.2326;SAS_AF=0.3088;AA=G|||;VT=SNP
1	66036441	rs1137100	A	G	100	PASS	AC=1604;AF=0.320288;AN=5008;NS=2504;DP=18463;EAS_AF=0.8046;AMR_AF=0.2378;AFR_AF=0.1528;EUR_AF=0.2704;SAS_AF=0.1575;AA=A|||;VT=SNP;EX_TARGET
1	66036614	rs35971550	G	C	100	PASS	AC=77;AF=0.0153754;AN=5008;NS=2504;DP=16084;EAS_AF=0.0149;AMR_AF=0.0216;AFR_AF=0.0015;EUR_AF=0.0199;SAS_AF=0.0256;AA=G|||;VT=SNP
1	66036776	rs3790429	T	A	100	PASS	AC=603;AF=0.120407;AN=5008;NS=2504;DP=14606;EAS_AF=0.0417;AMR_AF=0.281;AFR_AF=0.0726;EUR_AF=0.1571;SAS_AF=0.1145;AA=T|||;VT=SNP
1	66036962	rs10789184	G	A	100	PASS	AC=1601;AF=0.319688;AN=5008;NS=2504;DP=14793;EAS_AF=0.8016;AMR_AF=0.2363;AFR_AF=0.1536;EUR_AF=0.2704;SAS_AF=0.1575;AA=G|||;VT=SNP
1	66037589	rs6678948	G	T	100	PASS	AC=1038;AF=0.207268;AN=5008;NS=2504;DP=13076;EAS_AF=0.0685;AMR_AF=0.1383;AFR_AF=0.2549;EUR_AF=0.2326;SAS_AF=0.3088;AA=G|||;VT=SNP
1	66038435	rs12033452	C	A	100	PASS	AC=1849;AF=0.369209;AN=5008;NS=2504;DP=19452;EAS_AF=0.8204;AMR_AF=0.2695;AFR_AF=0.2746;EUR_AF=0.2903;SAS_AF=0.184;AA=A|||;VT=SNP
1	66038666	rs6657632	A	G	100	PASS	AC=1872;AF=0.373802;AN=5008;NS=2504;DP=21927;EAS_AF=0.8204;AMR_AF=0.2695;AFR_AF=0.292;EUR_AF=0.2903;SAS_AF=0.184;AA=G|||;VT=SNP
1	66038719	rs76227390	C	T	100	PASS	AC=43;AF=0.00858626;AN=5008;NS=2504;DP=22051;EAS_AF=0;AMR_AF=0.0043;AFR_AF=0.0008;EUR_AF=0.0378;SAS_AF=0.001;AA=c|||;VT=SNP
1	66038998	rs6588152	T	A	100	PASS	AC=985;AF=0.196685;AN=5008;NS=2504;DP=21155;EAS_AF=0.0685;AMR_AF=0.1383;AFR_AF=0.2148;EUR_AF=0.2326;SAS_AF=0.3088;AA=T|||;VT=SNP
1	66039317	rs11208674	T	C	100	PASS	AC=1824;AF=0.364217;AN=5008;NS=2504;DP=16413;EAS_AF=0.8194;AMR_AF=0.2695;AFR_AF=0.2572;EUR_AF=0.2903;SAS_AF=0.183;AA=T|||;VT=SNP
1	66039425	rs4655517	C	T	100	PASS	AC=2886;AF=0.576278;AN=5008;NS=2504;DP=15509;EAS_AF=0.8889;AMR_AF=0.4078;AFR_AF=0.5295;EUR_AF=0.5229;SAS_AF=0.4918;AA=T|||;VT=SNP
1	66039858	rs4655518	T	G	100	PASS	AC=1849;AF=0.369209;AN=5008;NS=2504;DP=15592;EAS_AF=0.8204;AMR_AF=0.2709;AFR_AF=0.2746;EUR_AF=0.2903;SAS_AF=0.183;AA=G|||;VT=SNP
1	66039919	rs4655519	A	G	100	PASS	AC=1848;AF=0.36901;AN=5008;NS=2504;DP=16551;EAS_AF=0.8204;AMR_AF=0.2695;AFR_AF=0.2746;EUR_AF=0.2903;SAS_AF=0.183;AA=G|||;VT=SNP
1	66040027	rs138866310	A	T	100	PASS	AC=27;AF=0.00539137;AN=5008;NS=2504;DP=17992;EAS_AF=0;AMR_AF=0.0014;AFR_AF=0;EUR_AF=0.0149;SAS_AF=0.0112;AA=A|||;VT=SNP
1	66040934	rs76912411	T	A	100	PASS	AC=126;AF=0.0251597;AN=5008;NS=2504;DP=17905;EAS_AF=0;AMR_AF=0.0519;AFR_AF=0.003;EUR_AF=0.0696;SAS_AF=0.0164;AA=T|||;VT=SNP
1	66041013	rs78862345	G	A	100	PASS	AC=97;AF=0.019369;AN=5008;NS=2504;DP=17362;EAS_AF=0.0149;AMR_AF=0.0216;AFR_AF=0.0166;EUR_AF=0.0199;SAS_AF=0.0256;AA=G|||;VT=SNP
1	66041469	rs4655680	G	T	100	PASS	AC=1735;AF=0.346446;AN=5008;NS=2504;DP=16685;EAS_AF=0.8204;AMR_AF=0.2622;AFR_AF=0.1929;EUR_AF=0.2903;SAS_AF=0.183;AA=G|||;VT=SNP
1	66042078	rs3790428	G	T	100	PASS	AC=1718;AF=0.343051;AN=5008;NS=2504;DP=20241;EAS_AF=0.8165;AMR_AF=0.2536;AFR_AF=0.1921;EUR_AF=0.2853;SAS_AF=0.182;AA=G|||;VT=SNP
1	66042750	rs3790427	T	C	100	PASS	AC=1628;AF=0.32508;AN=5008;NS=2504;DP=21556;EAS_AF=0.8056;AMR_AF=0.2363;AFR_AF=0.1717;EUR_AF=0.2694;SAS_AF=0.1575;AA=T|||;VT=SNP
1	66043019	rs3790426	C	A	100	PASS	AC=1043;AF=0.208267;AN=5008;NS=2504;DP=22496;EAS_AF=0.0685;AMR_AF=0.1412;AFR_AF=0.2602;EUR_AF=0.2326;SAS_AF=0.3047;AA=C|||;VT=SNP
1	66043112	rs3790425	A	G	100	PASS	AC=1775;AF=0.354433;AN=5008;NS=2504;DP=21546;EAS_AF=0.8214;AMR_AF=0.255;AFR_AF=0.2315;EUR_AF=0.2853;SAS_AF=0.181;AA=G|||;VT=SNP
1	66043564	rs9659701	G	A	100	PASS	AC=3413;AF=0.68151;AN=5008;NS=2504;DP=19237;EAS_AF=0.9306;AMR_AF=0.6772;AFR_AF=0.5598;EUR_AF=0.675;SAS_AF=0.5992;AA=A|||;VT=SNP
1	66044013	rs3790424	A	G	100	PASS	AC=1857;AF=0.370807;AN=5008;NS=2504;DP=22649;EAS_AF=0.8204;AMR_AF=0.2608;AFR_AF=0.2912;EUR_AF=0.2853;SAS_AF=0.181;AA=A|||;VT=SNP
1	66044553	rs35228056	G	T	100	PASS	AC=71;AF=0.0141773;AN=5008;NS=2504;DP=17893;EAS_AF=0.001;AMR_AF=0.013;AFR_AF=0.0038;EUR_AF=0.0398;SAS_AF=0.0164;AA=G|||;VT=SNP
1	66045251	rs1343982	C	T	100	PASS	AC=1857;AF=0.370807;AN=5008;NS=2504;DP=16548;EAS_AF=0.8204;AMR_AF=0.2608;AFR_AF=0.2912;EUR_AF=0.2853;SAS_AF=0.181;AA=T|||;VT=SNP
1	66045328	rs1343981	A	G	100	PASS	AC=1857;AF=0.370807;AN=5008;NS=2504;DP=15758;EAS_AF=0.8204;AMR_AF=0.2608;AFR_AF=0.2912;EUR_AF=0.2853;SAS_AF=0.181;AA=A|||;VT=SNP
1	66045864	rs10789185	G	C	100	PASS	AC=2869;AF=0.572883;AN=5008;NS=2504;DP=17158;EAS_AF=0.8889;AMR_AF=0.3991;AFR_AF=0.5287;EUR_AF=0.5179;SAS_AF=0.4867;AA=C|||;VT=SNP
1	66045927	rs10493379	G	A	100	PASS	AC=1834;AF=0.366214;AN=5008;NS=2504;DP=16832;EAS_AF=0.8204;AMR_AF=0.2608;AFR_AF=0.2738;EUR_AF=0.2853;SAS_AF=0.181;AA=A|||;VT=SNP
1	66046013	rs12239395	T	C	100	PASS	AC=1857;AF=0.370807;AN=5008;NS=2504;DP=16876;EAS_AF=0.8204;AMR_AF=0.2608;AFR_AF=0.2912;EUR_AF=0.2853;SAS_AF=0.181;AA=T|||;VT=SNP
1	66046117	rs10493380	A	C	100	PASS	AC=594;AF=0.11861;AN=5008;NS=2504;DP=17557;EAS_AF=0.0417;AMR_AF=0.2882;AFR_AF=0.0499;EUR_AF=0.17;SAS_AF=0.1176;AA=A|||;VT=SNP
1	66046397	rs6691346	G	A	100	PASS	AC=1818;AF=0.363019;AN=5008;NS=2504;DP=19062;EAS_AF=0.8204;AMR_AF=0.2608;AFR_AF=0.2617;EUR_AF=0.2853;SAS_AF=0.181;AA=G|||;VT=SNP
1	66046505	rs6691282	C	T	100	PASS	AC=1817;AF=0.362819;AN=5008;NS=2504;DP=20627;EAS_AF=0.8204;AMR_AF=0.2608;AFR_AF=0.261;EUR_AF=0.2853;SAS_AF=0.181;AA=C|||;VT=SNP
1	66047072	rs12059300	G	A	100	PASS	AC=982;AF=0.196086;AN=5008;NS=2504;DP=18322;EAS_AF=0.0685;AMR_AF=0.1383;AFR_AF=0.2148;EUR_AF=0.2326;SAS_AF=0.3057;AA=G|||;VT=SNP
1	66047267	rs1938487	T	C	100	PASS	AC=1816;AF=0.36262;AN=5008;NS=2504;DP=17969;EAS_AF=0.8204;AMR_AF=0.2608;AFR_AF=0.2602;EUR_AF=0.2853;SAS_AF=0.181;AA=T|||;VT=SNP
1	66047880	rs2105462	G	A	100	PASS	AC=1816;AF=0.36262;AN=5008;NS=2504;DP=20994;EAS_AF=0.8204;AMR_AF=0.2608;AFR_AF=0.2602;EUR_AF=0.2853;SAS_AF=0.181;AA=A|||;VT=SNP
1	66047893	rs7413467	A	G	100	PASS	AC=1816;AF=0.36262;AN=5008;NS=2504;DP=20948;EAS_AF=0.8204;AMR_AF=0.2608;AFR_AF=0.2602;EUR_AF=0.2853;SAS_AF=0.181;AA=A|||;VT=SNP
1	66048123	rs11208676	A	G	100	PASS	AC=1840;AF=0.367412;AN=5008;NS=2504;DP=18144;EAS_AF=0.8204;AMR_AF=0.2622;AFR_AF=0.2776;EUR_AF=0.2853;SAS_AF=0.181;AA=G|||;VT=SNP
1	66048389	rs6673591	A	G	100	PASS	AC=2869;AF=0.572883;AN=5008;NS=2504;DP=17705;EAS_AF=0.8889;AMR_AF=0.3991;AFR_AF=0.5287;EUR_AF=0.5179;SAS_AF=0.4867;AA=G|||;VT=SNP
1	66048417	rs11208677	A	G	100	PASS	AC=1840;AF=0.367412;AN=5008;NS=2504;DP=18334;EAS_AF=0.8204;AMR_AF=0.2608;AFR_AF=0.2776;EUR_AF=0.2863;SAS_AF=0.181;AA=A|||;VT=SNP
1	66048622	rs1938489	A	G	100	PASS	AC=1023;AF=0.204273;AN=5008;NS=2504;DP=18017;EAS_AF=0.0685;AMR_AF=0.1383;AFR_AF=0.2458;EUR_AF=0.2326;SAS_AF=0.3057;AA=G|||;VT=SNP
1	66049022	rs12067730	T	C	100	PASS	AC=1000;AF=0.199681;AN=5008;NS=2504;DP=20095;EAS_AF=0.0685;AMR_AF=0.1383;AFR_AF=0.2284;EUR_AF=0.2326;SAS_AF=0.3057;AA=T|||;VT=SNP
1	66049128	rs12038998	C	A	100	PASS	AC=1871;AF=0.373602;AN=5008;NS=2504;DP=19249;EAS_AF=0.8204;AMR_AF=0.2608;AFR_AF=0.3011;EUR_AF=0.2863;SAS_AF=0.181;AA=C|||;VT=SNP
1	66049167	rs10889563	A	G	100	PASS	AC=2851;AF=0.569289;AN=5008;NS=2504;DP=18693;EAS_AF=0.8889;AMR_AF=0.3991;AFR_AF=0.5151;EUR_AF=0.5179;SAS_AF=0.4867;AA=G|||;VT=SNP
1	66049489	rs4655528	A	G	100	PASS	AC=1869;AF=0.373203;AN=5008;NS=2504;DP=17840;EAS_AF=0.8204;AMR_AF=0.2608;AFR_AF=0.3003;EUR_AF=0.2853;SAS_AF=0.181;AA=A|||;VT=SNP
1	66049691	rs11208678	A	C	100	PASS	AC=1868;AF=0.373003;AN=5008;NS=2504;DP=18964;EAS_AF=0.8194;AMR_AF=0.2608;AFR_AF=0.3003;EUR_AF=0.2853;SAS_AF=0.181;AA=A|||;VT=SNP
1	66049738	rs11208679	G	A	100	PASS	AC=1845;AF=0.368411;AN=5008;NS=2504;DP=18936;EAS_AF=0.8194;AMR_AF=0.2608;AFR_AF=0.2829;EUR_AF=0.2853;SAS_AF=0.181;AA=A|||;VT=SNP
1	66050095	rs138149540	T	C	100	PASS	AC=15;AF=0.00299521;AN=5008;NS=2504;DP=20502;EAS_AF=0;AMR_AF=0.0058;AFR_AF=0.0008;EUR_AF=0.0099;SAS_AF=0;AA=T|||;VT=SNP
1	66050477	rs10789186	G	A	100	PASS	AC=2870;AF=0.573083;AN=5008;NS=2504;DP=20975;EAS_AF=0.8889;AMR_AF=0.3991;AFR_AF=0.5295;EUR_AF=0.5179;SAS_AF=0.4867;AA=A|||;VT=SNP
1	66050533	rs116424768	C	A	100	PASS	AC=26;AF=0.00519169;AN=5008;NS=2504;DP=21492;EAS_AF=0;AMR_AF=0.0014;AFR_AF=0;EUR_AF=0.0149;SAS_AF=0.0102;AA=C|||;VT=SNP
1	66050900	rs7524458	T	C	100	PASS	AC=1120;AF=0.223642;AN=5008;NS=2504;DP=16670;EAS_AF=0.0685;AMR_AF=0.1499;AFR_AF=0.3132;EUR_AF=0.2326;SAS_AF=0.3057;AA=C|||;VT=SNP
1	66050997	rs7535099	A	G	100	PASS	AC=1119;AF=0.223442;AN=5008;NS=2504;DP=17069;EAS_AF=0.0685;AMR_AF=0.1499;AFR_AF=0.3124;EUR_AF=0.2326;SAS_AF=0.3057;AA=G|||;VT=SNP
1	66051345	rs7539528	T	C	100	PASS	AC=2859;AF=0.570887;AN=5008;NS=2504;DP=16155;EAS_AF=0.8889;AMR_AF=0.4006;AFR_AF=0.5204;EUR_AF=0.5179;SAS_AF=0.4867;AA=C|||;VT=SNP
1	66051350	rs10443259	G	A	100	PASS	AC=1847;AF=0.36881;AN=5008;NS=2504;DP=16129;EAS_AF=0.8204;AMR_AF=0.2622;AFR_AF=0.2829;EUR_AF=0.2853;SAS_AF=0.181;AA=G|||;VT=SNP
1	66052117	rs6676495	G	A	100	PASS	AC=1842;AF=0.367812;AN=5008;NS=2504;DP=17214;EAS_AF=0.8165;AMR_AF=0.2608;AFR_AF=0.2829;EUR_AF=0.2853;SAS_AF=0.181;AA=A|||;VT=SNP
1	66052228	rs4370791	A	G	100	PASS	AC=1878;AF=0.375;AN=5008;NS=2504;DP=17359;EAS_AF=0.8204;AMR_AF=0.268;AFR_AF=0.3011;EUR_AF=0.2873;SAS_AF=0.182;AA=A|||;VT=SNP
1	66053063	rs11208680	A	G	100	PASS	AC=983;AF=0.196286;AN=5008;NS=2504;DP=16913;EAS_AF=0.0685;AMR_AF=0.1383;AFR_AF=0.2156;EUR_AF=0.2326;SAS_AF=0.3057;AA=A|||;VT=SNP
1	66053081	rs12028951	G	A	100	PASS	AC=1842;AF=0.367812;AN=5008;NS=2504;DP=17094;EAS_AF=0.8165;AMR_AF=0.2608;AFR_AF=0.2829;EUR_AF=0.2853;SAS_AF=0.181;AA=C|||;VT=SNP
1	66053148	rs12042877	C	T	100	PASS	AC=1847;AF=0.36881;AN=5008;NS=2504;DP=16101;EAS_AF=0.8204;AMR_AF=0.2608;AFR_AF=0.2829;EUR_AF=0.2863;SAS_AF=0.181;AA=T|||;VT=SNP
1	66053192	rs12042884	C	G	100	PASS	AC=1848;AF=0.36901;AN=5008;NS=2504;DP=16133;EAS_AF=0.8204;AMR_AF=0.2622;AFR_AF=0.2837;EUR_AF=0.2853;SAS_AF=0.181;AA=C|||;VT=SNP
1	66053488	rs10889564	C	A	100	PASS	AC=1871;AF=0.373602;AN=5008;NS=2504;DP=16789;EAS_AF=0.8204;AMR_AF=0.2608;AFR_AF=0.3011;EUR_AF=0.2853;SAS_AF=0.182;AA=A|||;VT=SNP
1	66053489	rs10889565	A	G	100	PASS	AC=1871;AF=0.373602;AN=5008;NS=2504;DP=16844;EAS_AF=0.8204;AMR_AF=0.2608;AFR_AF=0.3011;EUR_AF=0.2853;SAS_AF=0.182;AA=G|||;VT=SNP
1	66053556	rs3828039	A	G	100	PASS	AC=1871;AF=0.373602;AN=5008;NS=2504;DP=18232;EAS_AF=0.8204;AMR_AF=0.2608;AFR_AF=0.3011;EUR_AF=0.2853;SAS_AF=0.182;AA=G|||;VT=SNP
1	66053620	rs3828038	A	G	100	PASS	AC=1889;AF=0.377196;AN=5008;NS=2504;DP=17409;EAS_AF=0.8214;AMR_AF=0.2608;AFR_AF=0.3139;EUR_AF=0.2853;SAS_AF=0.182;AA=A|||;VT=SNP
1	66053791	rs10789188	A	G	100	PASS	AC=3501;AF=0.699081;AN=5008;NS=2504;DP=15143;EAS_AF=0.9315;AMR_AF=0.6873;AFR_AF=0.6067;EUR_AF=0.6859;SAS_AF=0.6063;AA=G|||;VT=SNP
1	66053797	rs3828037	T	C	100	PASS	AC=2492;AF=0.497604;AN=5008;NS=2504;DP=15284;EAS_AF=0.8631;AMR_AF=0.5504;AFR_AF=0.3699;EUR_AF=0.4513;SAS_AF=0.3037;AA=T|||;VT=SNP
1	66053808	rs3828035	T	C	100	PASS	AC=1598;AF=0.319089;AN=5008;NS=2504;DP=15414;EAS_AF=0.8056;AMR_AF=0.2334;AFR_AF=0.1483;EUR_AF=0.2684;SAS_AF=0.1616;AA=T|||;VT=SNP
1	66054003	rs61781283	G	A	100	PASS	AC=630;AF=0.125799;AN=5008;NS=2504;DP=15751;EAS_AF=0.0417;AMR_AF=0.2925;AFR_AF=0.0719;EUR_AF=0.172;SAS_AF=0.1196;AA=A|||;VT=SNP
1	66054038	rs61781284	G	A	100	PASS	AC=627;AF=0.1252;AN=5008;NS=2504;DP=15959;EAS_AF=0.0407;AMR_AF=0.2911;AFR_AF=0.0726;EUR_AF=0.171;SAS_AF=0.1186;AA=A|||;VT=SNP
1	66054640	rs10749754	G	A	100	PASS	AC=2864;AF=0.571885;AN=5008;NS=2504;DP=20059;EAS_AF=0.8631;AMR_AF=0.4323;AFR_AF=0.5499;EUR_AF=0.4722;SAS_AF=0.5031;AA=A|||;VT=SNP
1	66054713	rs6696658	T	C	100	PASS	AC=2873;AF=0.573682;AN=5008;NS=2504;DP=19413;EAS_AF=0.874;AMR_AF=0.4352;AFR_AF=0.5461;EUR_AF=0.4722;SAS_AF=0.5041;AA=C|||;VT=SNP
1	66054995	rs6696954	T	G	100	PASS	AC=3530;AF=0.704872;AN=5008;NS=2504;DP=17148;EAS_AF=0.9187;AMR_AF=0.6571;AFR_AF=0.6135;EUR_AF=0.67;SAS_AF=0.6779;AA=G|||;VT=SNP
1	66055158	rs6662244	A	G	100	PASS	AC=2928;AF=0.584665;AN=5008;NS=2504;DP=16966;EAS_AF=0.869;AMR_AF=0.438;AFR_AF=0.593;EUR_AF=0.4692;SAS_AF=0.5031;AA=G|||;VT=SNP
1	66055654	rs72683113	T	C	100	PASS	AC=428;AF=0.0854633;AN=5008;NS=2504;DP=16685;EAS_AF=0.0228;AMR_AF=0.0865;AFR_AF=0.0227;EUR_AF=0.1829;SAS_AF=0.1339;AA=T|||;VT=SNP
1	66056052	rs12035604	T	C	100	PASS	AC=1655;AF=0.330471;AN=5008;NS=2504;DP=16228;EAS_AF=0.8065;AMR_AF=0.3084;AFR_AF=0.1687;EUR_AF=0.2614;SAS_AF=0.1452;AA=T|||;VT=SNP
1	66056542	rs12564626	G	A	100	PASS	AC=2695;AF=0.538139;AN=5008;NS=2504;DP=16622;EAS_AF=0.8651;AMR_AF=0.4265;AFR_AF=0.4266;EUR_AF=0.4682;SAS_AF=0.5031;AA=A|||;VT=SNP
1	66056596	rs11208682	G	A	100	PASS	AC=2920;AF=0.583067;AN=5008;NS=2504;DP=16250;EAS_AF=0.8651;AMR_AF=0.4366;AFR_AF=0.5908;EUR_AF=0.4692;SAS_AF=0.5031;AA=G|||;VT=SNP
1	66056921	rs10889566	A	C	100	PASS	AC=2920;AF=0.583067;AN=5008;NS=2504;DP=18445;EAS_AF=0.8651;AMR_AF=0.4366;AFR_AF=0.5908;EUR_AF=0.4692;SAS_AF=0.5031;AA=C|||;VT=SNP
1	66057050	rs10889567	T	C	100	PASS	AC=2920;AF=0.583067;AN=5008;NS=2504;DP=18463;EAS_AF=0.8651;AMR_AF=0.4366;AFR_AF=0.5908;EUR_AF=0.4692;SAS_AF=0.5031;AA=T|||;VT=SNP
1	66057117	rs10449758	A	G	100	PASS	AC=2920;AF=0.583067;AN=5008;NS=2504;DP=19002;EAS_AF=0.8651;AMR_AF=0.4366;AFR_AF=0.5908;EUR_AF=0.4692;SAS_AF=0.5031;AA=A|||;VT=SNP
1	66057196	rs2186243	T	G	100	PASS	AC=2920;AF=0.583067;AN=5008;NS=2504;DP=18648;EAS_AF=0.8651;AMR_AF=0.4366;AFR_AF=0.5908;EUR_AF=0.4692;SAS_AF=0.5031;AA=G|||;VT=SNP
1	66057441	rs2154380	T	C	100	PASS	AC=2924;AF=0.583866;AN=5008;NS=2504;DP=16727;EAS_AF=0.869;AMR_AF=0.4366;AFR_AF=0.5908;EUR_AF=0.4692;SAS_AF=0.5031;AA=T|||;VT=SNP
1	66057491	rs4655696	T	C	100	PASS	AC=2920;AF=0.583067;AN=5008;NS=2504;DP=16657;EAS_AF=0.8651;AMR_AF=0.4366;AFR_AF=0.5908;EUR_AF=0.4692;SAS_AF=0.5031;AA=T|||;VT=SNP
1	66058000	rs10736402	C	T	100	PASS	AC=2927;AF=0.584465;AN=5008;NS=2504;DP=13134;EAS_AF=0.869;AMR_AF=0.4366;AFR_AF=0.593;EUR_AF=0.4692;SAS_AF=0.5031;AA=T|||;VT=SNP
1	66058513	rs1137101	A	G	100	PASS	AC=2926;AF=0.584265;AN=5008;NS=2504;DP=18691;EAS_AF=0.869;AMR_AF=0.4366;AFR_AF=0.5923;EUR_AF=0.4692;SAS_AF=0.5031;AA=A|||;VT=SNP;EX_TARGET
1	66058801	rs4655537	A	G	100	PASS	AC=3474;AF=0.69369;AN=5008;NS=2504;DP=19090;EAS_AF=0.9187;AMR_AF=0.6311;AFR_AF=0.6135;EUR_AF=0.6362;SAS_AF=0.6738;AA=G|||;VT=SNP
1	66059023	rs12069188	G	T	100	PASS	AC=958;AF=0.191294;AN=5008;NS=2504;DP=15941;EAS_AF=0.0585;AMR_AF=0.1138;AFR_AF=0.1982;EUR_AF=0.2068;SAS_AF=0.3579;AA=G|||;VT=SNP
1	66059445	rs10889568	T	C	100	PASS	AC=1661;AF=0.331669;AN=5008;NS=2504;DP=16295;EAS_AF=0.8105;AMR_AF=0.3098;AFR_AF=0.1687;EUR_AF=0.2614;SAS_AF=0.1462;AA=T|||;VT=SNP
1	66059460	rs10732836	C	T	100	PASS	AC=2925;AF=0.584065;AN=5008;NS=2504;DP=16549;EAS_AF=0.869;AMR_AF=0.4366;AFR_AF=0.5908;EUR_AF=0.4692;SAS_AF=0.5041;AA=C|||;VT=SNP
1	66059560	rs55966874	G	C	100	PASS	AC=2919;AF=0.582867;AN=5008;NS=2504;DP=15452;EAS_AF=0.8681;AMR_AF=0.4337;AFR_AF=0.5908;EUR_AF=0.4682;SAS_AF=0.502;AA=C|||;VT=SNP
1	66059663	rs4655539	A	T	100	PASS	AC=2924;AF=0.583866;AN=5008;NS=2504;DP=15837;EAS_AF=0.869;AMR_AF=0.4366;AFR_AF=0.5908;EUR_AF=0.4692;SAS_AF=0.5031;AA=T|||;VT=SNP
1	66061072	rs6669117	T	C	100	PASS	AC=2921;AF=0.583267;AN=5008;NS=2504;DP=19332;EAS_AF=0.869;AMR_AF=0.4366;AFR_AF=0.5908;EUR_AF=0.4692;SAS_AF=0.5;AA=T|||;VT=SNP
1	66061233	rs6689191	C	T	100	PASS	AC=2924;AF=0.583866;AN=5008;NS=2504;DP=15561;EAS_AF=0.869;AMR_AF=0.4366;AFR_AF=0.5908;EUR_AF=0.4692;SAS_AF=0.5031;AA=T|||;VT=SNP
1	66061518	rs10789189	G	A	100	PASS	AC=2924;AF=0.583866;AN=5008;NS=2504;DP=14782;EAS_AF=0.869;AMR_AF=0.4366;AFR_AF=0.5908;EUR_AF=0.4692;SAS_AF=0.5031;AA=G|||;VT=SNP
1	66062325	rs3828034	A	G	100	PASS	AC=476;AF=0.0950479;AN=5008;NS=2504;DP=15560;EAS_AF=0.0446;AMR_AF=0.1787;AFR_AF=0.0068;EUR_AF=0.1541;SAS_AF=0.1462;AA=A|||;VT=SNP
1	66063117	rs12405556	G	T	100	PASS	AC=1611;AF=0.321685;AN=5008;NS=2504;DP=20751;EAS_AF=0.8105;AMR_AF=0.3026;AFR_AF=0.1354;EUR_AF=0.2614;SAS_AF=0.1452;AA=G|||;VT=SNP
1	66063341	rs11208683	T	C	100	PASS	AC=2932;AF=0.585463;AN=5008;NS=2504;DP=18757;EAS_AF=0.869;AMR_AF=0.438;AFR_AF=0.5938;EUR_AF=0.4722;SAS_AF=0.5031;AA=C|||;VT=SNP
1	66063580	rs10789190	G	A	100	PASS	AC=2928;AF=0.584665;AN=5008;NS=2504;DP=15142;EAS_AF=0.869;AMR_AF=0.4366;AFR_AF=0.5938;EUR_AF=0.4692;SAS_AF=0.5031;AA=A|||;VT=SNP
1	66064113	rs3762274	T	C	100	PASS	AC=2878;AF=0.574681;AN=5008;NS=2504;DP=17741;EAS_AF=0.875;AMR_AF=0.4265;AFR_AF=0.6021;EUR_AF=0.4215;SAS_AF=0.4908;AA=C|||;VT=SNP
1	66064293	rs3762273	A	C	100	PASS	AC=2874;AF=0.573882;AN=5008;NS=2504;DP=17696;EAS_AF=0.873;AMR_AF=0.4265;AFR_AF=0.6006;EUR_AF=0.4215;SAS_AF=0.4908;AA=A|||;VT=SNP
1	66064710	rs3828033	C	T	100	PASS	AC=2804;AF=0.559904;AN=5008;NS=2504;DP=13417;EAS_AF=0.8621;AMR_AF=0.4107;AFR_AF=0.5908;EUR_AF=0.4085;SAS_AF=0.4683;AA=T|||;VT=SNP
1	66064987	rs6700201	C	T	100	PASS	AC=1255;AF=0.250599;AN=5008;NS=2504;DP=14884;EAS_AF=0.0675;AMR_AF=0.1383;AFR_AF=0.3737;EUR_AF=0.2227;SAS_AF=0.3814;AA=C|||;VT=SNP
1	66064989	rs3790423	C	T	100	PASS	AC=2874;AF=0.573882;AN=5008;NS=2504;DP=14967;EAS_AF=0.8671;AMR_AF=0.4265;AFR_AF=0.6029;EUR_AF=0.4215;SAS_AF=0.4939;AA=C|||;VT=SNP
1	66065999	rs3790422	C	T	100	PASS	AC=2874;AF=0.573882;AN=5008;NS=2504;DP=15395;EAS_AF=0.8671;AMR_AF=0.4265;AFR_AF=0.6029;EUR_AF=0.4215;SAS_AF=0.4939;AA=T|||;VT=SNP
1	66066061	rs35755072	A	T	100	PASS	AC=22;AF=0.00439297;AN=5008;NS=2504;DP=16785;EAS_AF=0;AMR_AF=0.0072;AFR_AF=0;EUR_AF=0.0159;SAS_AF=0.001;AA=A|||;VT=SNP
1	66066216	rs3790421	C	T	100	PASS	AC=2874;AF=0.573882;AN=5008;NS=2504;DP=19259;EAS_AF=0.8671;AMR_AF=0.4265;AFR_AF=0.6029;EUR_AF=0.4215;SAS_AF=0.4939;AA=C|||;VT=SNP
1	66066330	rs3790420	C	T	100	PASS	AC=2873;AF=0.573682;AN=5008;NS=2504;DP=18346;EAS_AF=0.8671;AMR_AF=0.4265;AFR_AF=0.6021;EUR_AF=0.4215;SAS_AF=0.4939;AA=T|||;VT=SNP
1	66067109	rs1805134	T	C	100	PASS	AC=1272;AF=0.253994;AN=5008;NS=2504;DP=19654;EAS_AF=0.0675;AMR_AF=0.1455;AFR_AF=0.382;EUR_AF=0.2227;SAS_AF=0.3824;AA=T|||;VT=SNP;EX_TARGET
1	66067385	rs13306522	G	A	100	PASS	AC=70;AF=0.0139776;AN=5008;NS=2504;DP=17267;EAS_AF=0.005;AMR_AF=0.0159;AFR_AF=0.0129;EUR_AF=0.0129;SAS_AF=0.0245;AA=G|||;VT=SNP;EX_TARGET
1	66067396	rs17097193	T	C	100	PASS	AC=256;AF=0.0511182;AN=5008;NS=2504;DP=17065;EAS_AF=0;AMR_AF=0.0476;AFR_AF=0.1331;EUR_AF=0.0318;SAS_AF=0.0153;AA=T|||;VT=SNP;EX_TARGET
1	66068177	rs6688776	A	G	100	PASS	AC=2878;AF=0.574681;AN=5008;NS=2504;DP=13665;EAS_AF=0.8671;AMR_AF=0.428;AFR_AF=0.6036;EUR_AF=0.4235;SAS_AF=0.4939;AA=A|||;VT=SNP
1	66069020	rs6665672	G	A	100	PASS	AC=738;AF=0.147364;AN=5008;NS=2504;DP=15907;EAS_AF=0.0506;AMR_AF=0.1916;AFR_AF=0.1989;EUR_AF=0.1531;SAS_AF=0.1401;AA=G|||;VT=SNP
1	66069400	rs7545475	A	G	100	PASS	AC=1371;AF=0.273762;AN=5008;NS=2504;DP=9629;EAS_AF=0.1002;AMR_AF=0.219;AFR_AF=0.4213;EUR_AF=0.1769;SAS_AF=0.3916;AA=G|||;VT=SNP
1	66069781	rs72683129	A	G	100	PASS	AC=274;AF=0.0547125;AN=5008;NS=2504;DP=11169;EAS_AF=0;AMR_AF=0.072;AFR_AF=0.0053;EUR_AF=0.162;SAS_AF=0.0552;AA=A|||;VT=SNP
1	66069986	rs12077336	G	T	100	PASS	AC=713;AF=0.142372;AN=5008;NS=2504;DP=12280;EAS_AF=0.0585;AMR_AF=0.1888;AFR_AF=0.1997;EUR_AF=0.1511;SAS_AF=0.1094;AA=G|||;VT=SNP
1	66070026	rs12087511	A	T	100	PASS	AC=718;AF=0.143371;AN=5008;NS=2504;DP=11567;EAS_AF=0.0645;AMR_AF=0.1888;AFR_AF=0.1974;EUR_AF=0.1531;SAS_AF=0.1094;AA=a|||;VT=SNP
1	66070031	rs11208685	A	T	100	PASS	AC=1606;AF=0.320687;AN=5008;NS=2504;DP=11729;EAS_AF=0.7738;AMR_AF=0.2911;AFR_AF=0.2201;EUR_AF=0.2078;SAS_AF=0.1268;AA=A|||;VT=SNP
1	66070422	rs12097855	C	T	100	PASS	AC=712;AF=0.142173;AN=5008;NS=2504;DP=17592;EAS_AF=0.0595;AMR_AF=0.1888;AFR_AF=0.1982;EUR_AF=0.1511;SAS_AF=0.1094;AA=C|||;VT=SNP
1	66070602	rs11208686	G	A	100	PASS	AC=1467;AF=0.292931;AN=5008;NS=2504;DP=19086;EAS_AF=0.7688;AMR_AF=0.2795;AFR_AF=0.1392;EUR_AF=0.2008;SAS_AF=0.1145;AA=G|||;VT=SNP
1	66071082	rs79035087	T	A	100	PASS	AC=446;AF=0.0890575;AN=5008;NS=2504;DP=18926;EAS_AF=0.0585;AMR_AF=0.1744;AFR_AF=0.0061;EUR_AF=0.1501;SAS_AF=0.1094;AA=T|||;VT=SNP
1	66072543	rs17127767	C	A	100	PASS	AC=711;AF=0.141973;AN=5008;NS=2504;DP=20915;EAS_AF=0.0585;AMR_AF=0.1888;AFR_AF=0.1974;EUR_AF=0.1521;SAS_AF=0.1094;AA=A|||;VT=SNP
1	66072896	rs6661050	G	C	100	PASS	AC=710;AF=0.141773;AN=5008;NS=2504;DP=20086;EAS_AF=0.0585;AMR_AF=0.1888;AFR_AF=0.1974;EUR_AF=0.1511;SAS_AF=0.1094;AA=G|||;VT=SNP
1	66073357	rs79843967	A	G	100	PASS	AC=342;AF=0.0682907;AN=5008;NS=2504;DP=19956;EAS_AF=0.0377;AMR_AF=0.013;AFR_AF=0.0219;EUR_AF=0.0209;SAS_AF=0.2505;AA=A|||;VT=SNP
1	66073361	rs4606347	G	A	100	PASS	AC=711;AF=0.141973;AN=5008;NS=2504;DP=19860;EAS_AF=0.0585;AMR_AF=0.1888;AFR_AF=0.1982;EUR_AF=0.1511;SAS_AF=0.1094;AA=G|||;VT=SNP
1	66073388	rs6676598	T	C	100	PASS	AC=710;AF=0.141773;AN=5008;NS=2504;DP=19276;EAS_AF=0.0585;AMR_AF=0.1888;AFR_AF=0.1974;EUR_AF=0.1511;SAS_AF=0.1094;AA=T|||;VT=SNP
1	66073668	rs181619048	A	G	100	PASS	AC=11;AF=0.00219649;AN=5008;NS=2504;DP=18381;EAS_AF=0;AMR_AF=0.0043;AFR_AF=0;EUR_AF=0.008;SAS_AF=0;AA=G|||;VT=SNP
1	66073814	rs11585329	G	T	100	PASS	AC=337;AF=0.0672923;AN=5008;NS=2504;DP=16268;EAS_AF=0.0109;AMR_AF=0.1124;AFR_AF=0.0068;EUR_AF=0.1521;SAS_AF=0.0879;AA=G|||;VT=SNP
1	66073982	rs10399687	C	T	100	PASS	AC=710;AF=0.141773;AN=5008;NS=2504;DP=12844;EAS_AF=0.0585;AMR_AF=0.1888;AFR_AF=0.1974;EUR_AF=0.1511;SAS_AF=0.1094;AA=C|||;VT=SNP
1	66074166	rs2376018	A	G	100	PASS	AC=716;AF=0.142971;AN=5008;NS=2504;DP=17328;EAS_AF=0.0625;AMR_AF=0.1888;AFR_AF=0.1989;EUR_AF=0.1511;SAS_AF=0.1094;AA=A|||;VT=SNP
1	66074891	rs77248581	A	G	100	PASS	AC=396;AF=0.0790735;AN=5008;NS=2504;DP=18506;EAS_AF=0.0377;AMR_AF=0.013;AFR_AF=0.0628;EUR_AF=0.0209;SAS_AF=0.2505;AA=A|||;VT=SNP
1	66075123	rs72641129	A	G	100	PASS	AC=1434;AF=0.286342;AN=5008;NS=2504;DP=20819;EAS_AF=0.7708;AMR_AF=0.2795;AFR_AF=0.1142;EUR_AF=0.1988;SAS_AF=0.1145;AA=A|||;VT=SNP
1	66075136	rs11801408	C	T	100	PASS	AC=1349;AF=0.269369;AN=5008;NS=2504;DP=20635;EAS_AF=0.0962;AMR_AF=0.2176;AFR_AF=0.4357;EUR_AF=0.172;SAS_AF=0.3599;AA=T|||;VT=SNP
1	66075586	rs74733149	A	G	100	PASS	AC=132;AF=0.0263578;AN=5008;NS=2504;DP=20231;EAS_AF=0;AMR_AF=0.0432;AFR_AF=0.0023;EUR_AF=0.0855;SAS_AF=0.0133;AA=A|||;VT=SNP
1	66075952	rs1805094	G	C	100	PASS	AC=713;AF=0.142372;AN=5008;NS=2504;DP=18092;EAS_AF=0.0585;AMR_AF=0.1888;AFR_AF=0.1997;EUR_AF=0.1511;SAS_AF=0.1094;AA=G|||;VT=SNP;EX_TARGET
1	66076358	rs11208687	C	T	100	PASS	AC=1463;AF=0.292133;AN=5008;NS=2504;DP=20197;EAS_AF=0.7669;AMR_AF=0.2795;AFR_AF=0.1392;EUR_AF=0.1988;SAS_AF=0.1145;AA=C|||;VT=SNP
1	66077448	rs72923286	T	A	100	PASS	AC=596;AF=0.11901;AN=5008;NS=2504;DP=18744;EAS_AF=0.0377;AMR_AF=0.0259;AFR_AF=0.2073;EUR_AF=0.0209;SAS_AF=0.2505;AA=T|||;VT=SNP
1	66077590	rs6690625	T	G	100	PASS	AC=2075;AF=0.414337;AN=5008;NS=2504;DP=16671;EAS_AF=0.8065;AMR_AF=0.3055;AFR_AF=0.3578;EUR_AF=0.2197;SAS_AF=0.364;AA=T|||;VT=SNP
1	66077624	rs6678033	G	A	100	PASS	AC=2799;AF=0.558906;AN=5008;NS=2504;DP=17234;EAS_AF=0.869;AMR_AF=0.4957;AFR_AF=0.5598;EUR_AF=0.3728;SAS_AF=0.4744;AA=A|||;VT=SNP
1	66077805	rs17127776	A	G	100	PASS	AC=717;AF=0.143171;AN=5008;NS=2504;DP=18751;EAS_AF=0.0625;AMR_AF=0.1902;AFR_AF=0.1974;EUR_AF=0.1531;SAS_AF=0.1094;AA=A|||;VT=SNP
1	66078742	rs75634621	T	C	100	PASS	AC=312;AF=0.0623003;AN=5008;NS=2504;DP=18350;EAS_AF=0.0377;AMR_AF=0.0115;AFR_AF=0.0008;EUR_AF=0.0199;SAS_AF=0.2505;AA=T|||;VT=SNP
1	66080160	rs12040007	G	A	100	PASS	AC=1467;AF=0.292931;AN=5008;NS=2504;DP=21815;EAS_AF=0.7688;AMR_AF=0.2795;AFR_AF=0.1407;EUR_AF=0.1988;SAS_AF=0.1145;AA=G|||;VT=SNP
1	66080260	rs61781308	T	C	100	PASS	AC=715;AF=0.142772;AN=5008;NS=2504;DP=22304;EAS_AF=0.0625;AMR_AF=0.1888;AFR_AF=0.1967;EUR_AF=0.1531;SAS_AF=0.1094;AA=T|||;VT=SNP
1	66080269	rs4655555	T	A	100	PASS	AC=1466;AF=0.292732;AN=5008;NS=2504;DP=22139;EAS_AF=0.7688;AMR_AF=0.2795;AFR_AF=0.1399;EUR_AF=0.1988;SAS_AF=0.1145;AA=A|||;VT=SNP
1	66080563	rs4655556	G	A	100	PASS	AC=1466;AF=0.292732;AN=5008;NS=2504;DP=19306;EAS_AF=0.7688;AMR_AF=0.2795;AFR_AF=0.1399;EUR_AF=0.1988;SAS_AF=0.1145;AA=G|||;VT=SNP
1	66080784	rs4655723	C	T	100	PASS	AC=1466;AF=0.292732;AN=5008;NS=2504;DP=19785;EAS_AF=0.7688;AMR_AF=0.2795;AFR_AF=0.1399;EUR_AF=0.1988;SAS_AF=0.1145;AA=C|||;VT=SNP
1	66080787	rs4655557	T	C	100	PASS	AC=2805;AF=0.560104;AN=5008;NS=2504;DP=20020;EAS_AF=0.8562;AMR_AF=0.4942;AFR_AF=0.5756;EUR_AF=0.3728;SAS_AF=0.4734;AA=C|||;VT=SNP
1	66081282	rs1938484	C	A	100	PASS	AC=1466;AF=0.292732;AN=5008;NS=2504;DP=17677;EAS_AF=0.7688;AMR_AF=0.2795;AFR_AF=0.1399;EUR_AF=0.1988;SAS_AF=0.1145;AA=C|||;VT=SNP
1	66081355	rs11208688	T	C	100	PASS	AC=1466;AF=0.292732;AN=5008;NS=2504;DP=17459;EAS_AF=0.7688;AMR_AF=0.2795;AFR_AF=0.1399;EUR_AF=0.1988;SAS_AF=0.1145;AA=T|||;VT=SNP
1	66081664	rs13306520	A	G	100	PASS	AC=397;AF=0.0792732;AN=5008;NS=2504;DP=19173;EAS_AF=0.0377;AMR_AF=0.013;AFR_AF=0.0635;EUR_AF=0.0209;SAS_AF=0.2505;AA=A|||;VT=SNP
1	66082084	rs1938485	A	G	100	PASS	AC=2823;AF=0.563698;AN=5008;NS=2504;DP=16487;EAS_AF=0.869;AMR_AF=0.4971;AFR_AF=0.5772;EUR_AF=0.3728;SAS_AF=0.4744;AA=G|||;VT=SNP
1	66082135	rs6700421	A	G	100	PASS	AC=1466;AF=0.292732;AN=5008;NS=2504;DP=15378;EAS_AF=0.7688;AMR_AF=0.2795;AFR_AF=0.1399;EUR_AF=0.1988;SAS_AF=0.1145;AA=A|||;VT=SNP
1	66082471	rs4655729	A	G	100	PASS	AC=2823;AF=0.563698;AN=5008;NS=2504;DP=14214;EAS_AF=0.869;AMR_AF=0.4971;AFR_AF=0.5772;EUR_AF=0.3728;SAS_AF=0.4744;AA=G|||;VT=SNP
1	66082795	rs61781309	G	A	100	PASS	AC=715;AF=0.142772;AN=5008;NS=2504;DP=17113;EAS_AF=0.0625;AMR_AF=0.1888;AFR_AF=0.1967;EUR_AF=0.1531;SAS_AF=0.1094;AA=G|||;VT=SNP
1	66082921	rs17414638	G	A	100	PASS	AC=312;AF=0.0623003;AN=5008;NS=2504;DP=18363;EAS_AF=0.0377;AMR_AF=0.0115;AFR_AF=0.0008;EUR_AF=0.0199;SAS_AF=0.2505;AA=G|||;VT=SNP
1	66083197	rs11208689	G	A	100	PASS	AC=2823;AF=0.563698;AN=5008;NS=2504;DP=18260;EAS_AF=0.869;AMR_AF=0.4971;AFR_AF=0.5772;EUR_AF=0.3728;SAS_AF=0.4744;AA=G|||;VT=SNP
1	66083537	rs4655564	G	A	100	PASS	AC=1466;AF=0.292732;AN=5008;NS=2504;DP=16798;EAS_AF=0.7688;AMR_AF=0.2795;AFR_AF=0.1399;EUR_AF=0.1988;SAS_AF=0.1145;AA=G|||;VT=SNP
1	66084181	rs4655739	A	T	100	PASS	AC=1113;AF=0.222244;AN=5008;NS=2504;DP=16116;EAS_AF=0.495;AMR_AF=0.2349;AFR_AF=0.1324;EUR_AF=0.172;SAS_AF=0.1053;AA=A|||;VT=SNP
1	66084309	rs4655740	C	T	100	PASS	AC=1466;AF=0.292732;AN=5008;NS=2504;DP=18096;EAS_AF=0.7688;AMR_AF=0.2795;AFR_AF=0.1399;EUR_AF=0.1988;SAS_AF=0.1145;AA=C|||;VT=SNP
1	66084368	rs78754335	A	G	100	PASS	AC=397;AF=0.0792732;AN=5008;NS=2504;DP=19618;EAS_AF=0.0377;AMR_AF=0.013;AFR_AF=0.0635;EUR_AF=0.0209;SAS_AF=0.2505;AA=A|||;VT=SNP
1	66084569	rs57669574	C	T	100	PASS	AC=536;AF=0.107029;AN=5008;NS=2504;DP=19558;EAS_AF=0.0377;AMR_AF=0.0231;AFR_AF=0.1634;EUR_AF=0.0209;SAS_AF=0.2505;AA=C|||;VT=SNP
1	66085236	rs7540268	G	A	100	PASS	AC=1466;AF=0.292732;AN=5008;NS=2504;DP=16954;EAS_AF=0.7688;AMR_AF=0.2795;AFR_AF=0.1399;EUR_AF=0.1988;SAS_AF=0.1145;AA=G|||;VT=SNP
1	66085433	rs3790437	A	G	100	PASS	AC=720;AF=0.14377;AN=5008;NS=2504;DP=16717;EAS_AF=0.0625;AMR_AF=0.1902;AFR_AF=0.1997;EUR_AF=0.1531;SAS_AF=0.1094;AA=A|||;VT=SNP
1	66085525	rs3790438	T	A	100	PASS	AC=715;AF=0.142772;AN=5008;NS=2504;DP=15519;EAS_AF=0.0625;AMR_AF=0.1888;AFR_AF=0.1967;EUR_AF=0.1531;SAS_AF=0.1094;AA=T|||;VT=SNP
1	66085574	rs3790439	T	A	100	PASS	AC=2824;AF=0.563898;AN=5008;NS=2504;DP=15780;EAS_AF=0.869;AMR_AF=0.4971;AFR_AF=0.5779;EUR_AF=0.3728;SAS_AF=0.4744;AA=A|||;VT=SNP
1	66086194	rs10889569	A	T	100	PASS	AC=2824;AF=0.563898;AN=5008;NS=2504;DP=17271;EAS_AF=0.869;AMR_AF=0.4971;AFR_AF=0.5779;EUR_AF=0.3728;SAS_AF=0.4744;AA=T|||;VT=SNP
1	66086308	rs61781310	T	A	100	PASS	AC=720;AF=0.14377;AN=5008;NS=2504;DP=18491;EAS_AF=0.0625;AMR_AF=0.1902;AFR_AF=0.1997;EUR_AF=0.1531;SAS_AF=0.1094;AA=T|||;VT=SNP
1	66087301	rs4655743	G	C	100	PASS	AC=2824;AF=0.563898;AN=5008;NS=2504;DP=18502;EAS_AF=0.869;AMR_AF=0.4971;AFR_AF=0.5779;EUR_AF=0.3728;SAS_AF=0.4744;AA=C|||;VT=SNP
1	66087620	rs61781311	G	T	100	PASS	AC=720;AF=0.14377;AN=5008;NS=2504;DP=16566;EAS_AF=0.0625;AMR_AF=0.1902;AFR_AF=0.1997;EUR_AF=0.1531;SAS_AF=0.1094;AA=G|||;VT=SNP
1	66087742	rs57941031	G	T	100	PASS	AC=1466;AF=0.292732;AN=5008;NS=2504;DP=20309;EAS_AF=0.7688;AMR_AF=0.2795;AFR_AF=0.1399;EUR_AF=0.1988;SAS_AF=0.1145;AA=T|||;VT=SNP
1	66087829	rs6658330	T	A	100	PASS	AC=1331;AF=0.265775;AN=5008;NS=2504;DP=20542;EAS_AF=0.1002;AMR_AF=0.2176;AFR_AF=0.4175;EUR_AF=0.174;SAS_AF=0.3599;AA=T|||;VT=SNP
1	66088084	rs10889570	C	G	100	PASS	AC=2821;AF=0.563299;AN=5008;NS=2504;DP=17201;EAS_AF=0.869;AMR_AF=0.4957;AFR_AF=0.5764;EUR_AF=0.3728;SAS_AF=0.4744;AA=G|||;VT=SNP
1	66088128	rs61781312	T	C	100	PASS	AC=715;AF=0.142772;AN=5008;NS=2504;DP=18245;EAS_AF=0.0625;AMR_AF=0.1888;AFR_AF=0.1967;EUR_AF=0.1531;SAS_AF=0.1094;AA=T|||;VT=SNP
1	66088143	rs7516341	T	C	100	PASS	AC=2820;AF=0.563099;AN=5008;NS=2504;DP=18847;EAS_AF=0.869;AMR_AF=0.4971;AFR_AF=0.5749;EUR_AF=0.3728;SAS_AF=0.4744;AA=C|||;VT=SNP
1	66088184	rs7549647	G	A	100	PASS	AC=1466;AF=0.292732;AN=5008;NS=2504;DP=19523;EAS_AF=0.7688;AMR_AF=0.2795;AFR_AF=0.1399;EUR_AF=0.1988;SAS_AF=0.1145;AA=G|||;VT=SNP
1	66088370	rs17127807	A	G	100	PASS	AC=556;AF=0.111022;AN=5008;NS=2504;DP=18871;EAS_AF=0.0377;AMR_AF=0.0231;AFR_AF=0.1778;EUR_AF=0.0209;SAS_AF=0.2515;AA=A|||;VT=SNP
1	66088701	rs12067936	C	A	100	PASS	AC=2821;AF=0.563299;AN=5008;NS=2504;DP=16061;EAS_AF=0.869;AMR_AF=0.4957;AFR_AF=0.5756;EUR_AF=0.3738;SAS_AF=0.4744;AA=A|||;VT=SNP
1	66088951	rs4655566	A	G	100	PASS	AC=1464;AF=0.292332;AN=5008;NS=2504;DP=12993;EAS_AF=0.7688;AMR_AF=0.2781;AFR_AF=0.1392;EUR_AF=0.1988;SAS_AF=0.1145;AA=A|||;VT=SNP
1	66089187	rs17406366	A	G	100	PASS	AC=342;AF=0.0682907;AN=5008;NS=2504;DP=12874;EAS_AF=0.0377;AMR_AF=0.013;AFR_AF=0.0219;EUR_AF=0.0209;SAS_AF=0.2505;AA=A|||;VT=SNP
1	66089582	rs4567312	C	T	100	PASS	AC=537;AF=0.107228;AN=5008;NS=2504;DP=17147;EAS_AF=0.0377;AMR_AF=0.0245;AFR_AF=0.1634;EUR_AF=0.0209;SAS_AF=0.2505;AA=C|||;VT=SNP
1	66089708	rs17406429	A	G	100	PASS	AC=486;AF=0.0970447;AN=5008;NS=2504;DP=16330;EAS_AF=0.0625;AMR_AF=0.1787;AFR_AF=0.0295;EUR_AF=0.1521;SAS_AF=0.1094;AA=A|||;VT=SNP
1	66089782	rs6700896	C	T	100	PASS	AC=2652;AF=0.529553;AN=5008;NS=2504;DP=16808;EAS_AF=0.869;AMR_AF=0.4885;AFR_AF=0.4448;EUR_AF=0.3817;SAS_AF=0.4755;AA=C|||;VT=SNP
1	66090211	rs115563900	T	C	100	PASS	AC=45;AF=0.00898562;AN=5008;NS=2504;DP=14839;EAS_AF=0;AMR_AF=0.0216;AFR_AF=0.0008;EUR_AF=0.0199;SAS_AF=0.0092;AA=T|||;VT=SNP
1	66090364	rs34075504	C	A	100	PASS	AC=1189;AF=0.23742;AN=5008;NS=2504;DP=17235;EAS_AF=0.1002;AMR_AF=0.2118;AFR_AF=0.3056;EUR_AF=0.1829;SAS_AF=0.3609;AA=C|||;VT=SNP
1	66091070	rs17127815	T	C	100	PASS	AC=1175;AF=0.234625;AN=5008;NS=2504;DP=19751;EAS_AF=0.1002;AMR_AF=0.2075;AFR_AF=0.3056;EUR_AF=0.173;SAS_AF=0.3599;AA=T|||;VT=SNP
1	66091106	rs7542446	G	A	100	PASS	AC=2643;AF=0.527756;AN=5008;NS=2504;DP=19921;EAS_AF=0.869;AMR_AF=0.4841;AFR_AF=0.4486;EUR_AF=0.3718;SAS_AF=0.4744;AA=A|||;VT=SNP
1	66091169	rs78933610	A	T	100	PASS	AC=69;AF=0.013778;AN=5008;NS=2504;DP=19727;EAS_AF=0.005;AMR_AF=0.0173;AFR_AF=0.0113;EUR_AF=0.0129;SAS_AF=0.0245;AA=A|||;VT=SNP
1	66091458	rs11811985	T	C	100	PASS	AC=1175;AF=0.234625;AN=5008;NS=2504;DP=19020;EAS_AF=0.1002;AMR_AF=0.2075;AFR_AF=0.3056;EUR_AF=0.173;SAS_AF=0.3599;AA=T|||;VT=SNP
1	66092017	rs6588153	T	A	100	PASS	AC=2644;AF=0.527955;AN=5008;NS=2504;DP=16136;EAS_AF=0.869;AMR_AF=0.4841;AFR_AF=0.4455;EUR_AF=0.3748;SAS_AF=0.4765;AA=A|||;VT=SNP
1	66092349	rs11208690	A	G	100	PASS	AC=1469;AF=0.293331;AN=5008;NS=2504;DP=15374;EAS_AF=0.7688;AMR_AF=0.2767;AFR_AF=0.1399;EUR_AF=0.2018;SAS_AF=0.1166;AA=A|||;VT=SNP
1	66092457	rs61781313	G	T	100	PASS	AC=481;AF=0.0960463;AN=5008;NS=2504;DP=13471;EAS_AF=0.0625;AMR_AF=0.1772;AFR_AF=0.0272;EUR_AF=0.1521;SAS_AF=0.1084;AA=G|||;VT=SNP
1	66092566	rs57412330	C	T	100	PASS	AC=1175;AF=0.234625;AN=5008;NS=2504;DP=16986;EAS_AF=0.1002;AMR_AF=0.2075;AFR_AF=0.3056;EUR_AF=0.173;SAS_AF=0.3599;AA=C|||;VT=SNP
1	66092570	rs11208691	A	G	100	PASS	AC=2649;AF=0.528954;AN=5008;NS=2504;DP=17140;EAS_AF=0.869;AMR_AF=0.4841;AFR_AF=0.4493;EUR_AF=0.3748;SAS_AF=0.4765;AA=G|||;VT=SNP
1	66092872	rs74081964	C	T	100	PASS	AC=554;AF=0.110623;AN=5008;NS=2504;DP=17466;EAS_AF=0.0377;AMR_AF=0.0259;AFR_AF=0.1755;EUR_AF=0.0209;SAS_AF=0.2505;AA=C|||;VT=SNP
1	66093030	rs7546242	C	T	100	PASS	AC=2644;AF=0.527955;AN=5008;NS=2504;DP=19839;EAS_AF=0.869;AMR_AF=0.4841;AFR_AF=0.4455;EUR_AF=0.3748;SAS_AF=0.4765;AA=T|||;VT=SNP
1	66093708	rs17127825	C	T	100	PASS	AC=1175;AF=0.234625;AN=5008;NS=2504;DP=13018;EAS_AF=0.1002;AMR_AF=0.2075;AFR_AF=0.3056;EUR_AF=0.173;SAS_AF=0.3599;AA=C|||;VT=SNP
1	66094550	rs17127826	A	G	100	PASS	AC=689;AF=0.13758;AN=5008;NS=2504;DP=16100;EAS_AF=0.0377;AMR_AF=0.0288;AFR_AF=0.2761;EUR_AF=0.0209;SAS_AF=0.2505;AA=A|||;VT=SNP
1	66094928	rs1938499	A	T	100	PASS	AC=491;AF=0.0980431;AN=5008;NS=2504;DP=14825;EAS_AF=0.0625;AMR_AF=0.1772;AFR_AF=0.0318;EUR_AF=0.1551;SAS_AF=0.1094;AA=A|||;VT=SNP
1	66095388	rs61781314	T	A	100	PASS	AC=1183;AF=0.236222;AN=5008;NS=2504;DP=16638;EAS_AF=0.1002;AMR_AF=0.2075;AFR_AF=0.3086;EUR_AF=0.1769;SAS_AF=0.3599;AA=T|||;VT=SNP
1	66095526	rs17127828	A	G	100	PASS	AC=553;AF=0.110423;AN=5008;NS=2504;DP=19008;EAS_AF=0.0377;AMR_AF=0.0245;AFR_AF=0.1755;EUR_AF=0.0209;SAS_AF=0.2505;AA=A|||;VT=SNP
1	66095962	rs142740539	A	C	100	PASS	AC=15;AF=0.00299521;AN=5008;NS=2504;DP=15327;EAS_AF=0;AMR_AF=0.0072;AFR_AF=0.0008;EUR_AF=0.0089;SAS_AF=0;AA=-|||;VT=SNP
1	66096925	rs17127832	T	C	100	PASS	AC=1182;AF=0.236022;AN=5008;NS=2504;DP=19011;EAS_AF=0.1002;AMR_AF=0.2075;AFR_AF=0.3079;EUR_AF=0.1769;SAS_AF=0.3599;AA=C|||;VT=SNP
1	66096931	rs76257047	C	T	100	PASS	AC=489;AF=0.0976438;AN=5008;NS=2504;DP=18823;EAS_AF=0.0625;AMR_AF=0.1772;AFR_AF=0.0295;EUR_AF=0.1561;SAS_AF=0.1094;AA=C|||;VT=SNP
1	66097181	rs1892535	G	A	100	PASS	AC=1471;AF=0.29373;AN=5008;NS=2504;DP=17596;EAS_AF=0.7698;AMR_AF=0.2767;AFR_AF=0.1399;EUR_AF=0.2028;SAS_AF=0.1166;AA=G|||;VT=SNP
1	66097287	rs61781315	A	G	100	PASS	AC=1182;AF=0.236022;AN=5008;NS=2504;DP=17325;EAS_AF=0.1002;AMR_AF=0.2075;AFR_AF=0.3079;EUR_AF=0.1769;SAS_AF=0.3599;AA=A|||;VT=SNP
1	66097938	rs79896327	C	T	100	PASS	AC=70;AF=0.0139776;AN=5008;NS=2504;DP=18498;EAS_AF=0.005;AMR_AF=0.0187;AFR_AF=0.0113;EUR_AF=0.0129;SAS_AF=0.0245;AA=C|||;VT=SNP
1	66098653	rs1938498	T	C	100	PASS	AC=2644;AF=0.527955;AN=5008;NS=2504;DP=14996;EAS_AF=0.869;AMR_AF=0.4841;AFR_AF=0.4418;EUR_AF=0.3797;SAS_AF=0.4765;AA=t|||;VT=SNP
1	66099013	rs17415296	C	A	100	PASS	AC=489;AF=0.0976438;AN=5008;NS=2504;DP=17173;EAS_AF=0.0625;AMR_AF=0.1772;AFR_AF=0.0295;EUR_AF=0.1561;SAS_AF=0.1094;AA=C|||;VT=SNP
1	66099438	rs3206172	C	G	100	PASS	AC=1182;AF=0.236022;AN=5008;NS=2504;DP=18762;EAS_AF=0.1002;AMR_AF=0.2075;AFR_AF=0.3079;EUR_AF=0.1769;SAS_AF=0.3599;AA=C|||;VT=SNP
1	66099831	rs12034502	C	T	100	PASS	AC=2653;AF=0.529752;AN=5008;NS=2504;DP=18193;EAS_AF=0.87;AMR_AF=0.4841;AFR_AF=0.4478;EUR_AF=0.3797;SAS_AF=0.4765;AA=T|||;VT=SNP
1	66100128	rs41286708	A	T	100	PASS	AC=35;AF=0.00698882;AN=5008;NS=2504;DP=16094;EAS_AF=0;AMR_AF=0.0072;AFR_AF=0.0023;EUR_AF=0.0179;SAS_AF=0.0092;AA=A|||;VT=SNP
1	66100322	rs72925327	G	T	100	PASS	AC=552;AF=0.110224;AN=5008;NS=2504;DP=16955;EAS_AF=0.0377;AMR_AF=0.0245;AFR_AF=0.1747;EUR_AF=0.0209;SAS_AF=0.2505;AA=G|||;VT=SNP
1	66100450	rs1938497	G	A	100	PASS	AC=2653;AF=0.529752;AN=5008;NS=2504;DP=15849;EAS_AF=0.87;AMR_AF=0.4841;AFR_AF=0.4478;EUR_AF=0.3797;SAS_AF=0.4765;AA=G|||;VT=SNP
1	66100915	rs1938496	C	T	100	PASS	AC=1471;AF=0.29373;AN=5008;NS=2504;DP=16224;EAS_AF=0.7698;AMR_AF=0.2767;AFR_AF=0.1399;EUR_AF=0.2028;SAS_AF=0.1166;AA=C|||;VT=SNP
1	66101275	rs17127838	G	T	100	PASS	AC=1183;AF=0.236222;AN=5008;NS=2504;DP=18159;EAS_AF=0.1002;AMR_AF=0.2075;AFR_AF=0.3079;EUR_AF=0.1769;SAS_AF=0.3609;AA=G|||;VT=SNP
1	66101384	rs12025906	T	C	100	PASS	AC=1471;AF=0.29373;AN=5008;NS=2504;DP=19985;EAS_AF=0.7698;AMR_AF=0.2767;AFR_AF=0.1399;EUR_AF=0.2028;SAS_AF=0.1166;AA=T|||;VT=SNP
1	66102257	rs1805096	G	A	100	PASS	AC=2653;AF=0.529752;AN=5008;NS=2504;DP=18263;EAS_AF=0.869;AMR_AF=0.4841;AFR_AF=0.4478;EUR_AF=0.3797;SAS_AF=0.4775;AA=A|||;VT=SNP;EX_TARGET
1	66103674	rs12024269	G	T	100	PASS	AC=1471;AF=0.29373;AN=5008;NS=2504;DP=17892;EAS_AF=0.7698;AMR_AF=0.2767;AFR_AF=0.1399;EUR_AF=0.2028;SAS_AF=0.1166;AA=G|||;VT=SNP
1	66105371	rs72925333	C	T	100	PASS	AC=553;AF=0.110423;AN=5008;NS=2504;DP=16500;EAS_AF=0.0377;AMR_AF=0.0245;AFR_AF=0.1755;EUR_AF=0.0209;SAS_AF=0.2505;AA=c|||;VT=SNP
1	66105512	rs17127849	A	G	100	PASS	AC=2661;AF=0.53135;AN=5008;NS=2504;DP=15692;EAS_AF=0.87;AMR_AF=0.4841;AFR_AF=0.4523;EUR_AF=0.3807;SAS_AF=0.4775;AA=T|||;VT=SNP
1	66105688	rs72925335	A	G	100	PASS	AC=1186;AF=0.236821;AN=5008;NS=2504;DP=16759;EAS_AF=0.1022;AMR_AF=0.2075;AFR_AF=0.3079;EUR_AF=0.1779;SAS_AF=0.3609;AA=A|||;VT=SNP
1	66105691	rs142832105	A	G	100	PASS	AC=32;AF=0.00638978;AN=5008;NS=2504;DP=16852;EAS_AF=0;AMR_AF=0.0014;AFR_AF=0;EUR_AF=0.0109;SAS_AF=0.0204;AA=A|||;VT=SNP
1	66105702	rs72925337	C	T	100	PASS	AC=1186;AF=0.236821;AN=5008;NS=2504;DP=17078;EAS_AF=0.1022;AMR_AF=0.2075;AFR_AF=0.3079;EUR_AF=0.1779;SAS_AF=0.3609;AA=C|||;VT=SNP
1	66105751	rs61781317	T	C	100	PASS	AC=495;AF=0.0988419;AN=5008;NS=2504;DP=17640;EAS_AF=0.0625;AMR_AF=0.1787;AFR_AF=0.0318;EUR_AF=0.1571;SAS_AF=0.1104;AA=T|||;VT=SNP
1	66105805	rs61781318	A	G	100	PASS	AC=493;AF=0.0984425;AN=5008;NS=2504;DP=17884;EAS_AF=0.0625;AMR_AF=0.1787;AFR_AF=0.0318;EUR_AF=0.1561;SAS_AF=0.1094;AA=A|||;VT=SNP
1	66105888	rs61781319	G	A	100	PASS	AC=493;AF=0.0984425;AN=5008;NS=2504;DP=17088;EAS_AF=0.0625;AMR_AF=0.1787;AFR_AF=0.0318;EUR_AF=0.1561;SAS_AF=0.1094;AA=G|||;VT=SNP
1	66105944	rs1892534	C	T	100	PASS	AC=2674;AF=0.533946;AN=5008;NS=2504;DP=17133;EAS_AF=0.87;AMR_AF=0.4986;AFR_AF=0.4531;EUR_AF=0.3837;SAS_AF=0.4765;AA=T|||;VT=SNP
1	66106042	rs41459646	T	G	100	PASS	AC=489;AF=0.0976438;AN=5008;NS=2504;DP=18110;EAS_AF=0.0625;AMR_AF=0.1772;AFR_AF=0.0295;EUR_AF=0.1561;SAS_AF=0.1094;AA=T|||;VT=SNP
1	66106684	rs112170610	C	T	100	PASS	AC=538;AF=0.107428;AN=5008;NS=2504;DP=12801;EAS_AF=0.0377;AMR_AF=0.0245;AFR_AF=0.1641;EUR_AF=0.0209;SAS_AF=0.2505;AA=C|||;VT=SNP
1	66106763	rs12736154	T	G	100	PASS	AC=94;AF=0.01877;AN=5008;NS=2504;DP=12992;EAS_AF=0.001;AMR_AF=0.0231;AFR_AF=0.0038;EUR_AF=0.0567;SAS_AF=0.0153;AA=T|||;VT=SNP
1	66107305	rs112744618	T	C	100	PASS	AC=70;AF=0.0139776;AN=5008;NS=2504;DP=17457;EAS_AF=0.005;AMR_AF=0.0187;AFR_AF=0.0113;EUR_AF=0.0129;SAS_AF=0.0245;AA=T|||;VT=SNP
1	66107546	rs7531867	G	A	100	PASS	AC=2655;AF=0.530152;AN=5008;NS=2504;DP=17029;EAS_AF=0.87;AMR_AF=0.4856;AFR_AF=0.4486;EUR_AF=0.3797;SAS_AF=0.4765;AA=A|||;VT=SNP
1	66107714	rs60466849	A	G	100	PASS	AC=1472;AF=0.29393;AN=5008;NS=2504;DP=17870;EAS_AF=0.7698;AMR_AF=0.2767;AFR_AF=0.1407;EUR_AF=0.2028;SAS_AF=0.1166;AA=A|||;VT=SNP
1	66107881	rs59508186	C	A	100	PASS	AC=2730;AF=0.545128;AN=5008;NS=2504;DP=17085;EAS_AF=0.875;AMR_AF=0.5029;AFR_AF=0.4644;EUR_AF=0.3926;SAS_AF=0.501;AA=A|||;VT=SNP
1	66107946	rs11208692	A	C	100	PASS	AC=1472;AF=0.29393;AN=5008;NS=2504;DP=16929;EAS_AF=0.7698;AMR_AF=0.2767;AFR_AF=0.1407;EUR_AF=0.2028;SAS_AF=0.1166;AA=A|||;VT=SNP
1	66108063	rs11208693	C	T	100	PASS	AC=2654;AF=0.529952;AN=5008;NS=2504;DP=17231;EAS_AF=0.87;AMR_AF=0.4841;AFR_AF=0.4486;EUR_AF=0.3797;SAS_AF=0.4765;AA=T|||;VT=SNP
1	66108341	rs2186247	T	C	100	PASS	AC=1182;AF=0.236022;AN=5008;NS=2504;DP=18019;EAS_AF=0.1002;AMR_AF=0.2075;AFR_AF=0.3079;EUR_AF=0.1769;SAS_AF=0.3599;AA=T|||;VT=SNP
1	66108517	rs2154384	C	T	100	PASS	AC=2659;AF=0.53095;AN=5008;NS=2504;DP=17446;EAS_AF=0.87;AMR_AF=0.4841;AFR_AF=0.4523;EUR_AF=0.3797;SAS_AF=0.4765;AA=T|||;VT=SNP
1	66108534	rs2154383	A	G	100	PASS	AC=489;AF=0.0976438;AN=5008;NS=2504;DP=17272;EAS_AF=0.0625;AMR_AF=0.1772;AFR_AF=0.0295;EUR_AF=0.1561;SAS_AF=0.1094;AA=A|||;VT=SNP
1	66108647	rs143886023	T	C	100	PASS	AC=27;AF=0.00539137;AN=5008;NS=2504;DP=17502;EAS_AF=0;AMR_AF=0.0086;AFR_AF=0.003;EUR_AF=0.008;SAS_AF=0.0092;AA=T|||;VT=SNP
1	66108914	rs61781320	C	A	100	PASS	AC=1182;AF=0.236022;AN=5008;NS=2504;DP=17451;EAS_AF=0.1002;AMR_AF=0.2075;AFR_AF=0.3079;EUR_AF=0.1769;SAS_AF=0.3599;AA=C|||;VT=SNP
1	66109111	rs112291788	G	A	100	PASS	AC=1183;AF=0.236222;AN=5008;NS=2504;DP=15280;EAS_AF=0.1002;AMR_AF=0.2075;AFR_AF=0.3086;EUR_AF=0.1769;SAS_AF=0.3599;AA=G|||;VT=SNP
1	66109397	rs140168415	G	A	100	PASS	AC=539;AF=0.107628;AN=5008;NS=2504;DP=16351;EAS_AF=0.0377;AMR_AF=0.0245;AFR_AF=0.1649;EUR_AF=0.0209;SAS_AF=0.2505;AA=G|||;VT=SNP
1	66110357	rs376059132	A	G	100	PASS	AC=344;AF=0.0686901;AN=5008;NS=2504;DP=16473;EAS_AF=0.0268;AMR_AF=0.0115;AFR_AF=0.1248;EUR_AF=0.008;SAS_AF=0.1391;AA=-|||;VT=SNP
1	66112473	rs61783276	A	T	100	PASS	AC=493;AF=0.0984425;AN=5008;NS=2504;DP=14661;EAS_AF=0.0625;AMR_AF=0.1816;AFR_AF=0.0303;EUR_AF=0.1561;SAS_AF=0.1094;AA=a|||;VT=SNP
1	66112528	rs12130672	A	G	100	PASS	AC=2656;AF=0.530351;AN=5008;NS=2504;DP=16075;EAS_AF=0.8681;AMR_AF=0.4856;AFR_AF=0.4523;EUR_AF=0.3787;SAS_AF=0.4755;AA=N|||;VT=SNP
1	66112547	rs61783277	A	C	100	PASS	AC=493;AF=0.0984425;AN=5008;NS=2504;DP=16405;EAS_AF=0.0625;AMR_AF=0.1816;AFR_AF=0.0303;EUR_AF=0.1561;SAS_AF=0.1094;AA=a|||;VT=SNP
1	66113402	rs58546752	C	T	100	PASS	AC=691;AF=0.137979;AN=5008;NS=2504;DP=16676;EAS_AF=0.0377;AMR_AF=0.0288;AFR_AF=0.2769;EUR_AF=0.0219;SAS_AF=0.2505;AA=C|||;VT=SNP
1	66114718	rs72925350	T	C	100	PASS	AC=672;AF=0.134185;AN=5008;NS=2504;DP=20426;EAS_AF=0.0377;AMR_AF=0.0274;AFR_AF=0.264;EUR_AF=0.0209;SAS_AF=0.2505;AA=T|||;VT=SNP
1	66114747	rs4655754	T	C	100	PASS	AC=1468;AF=0.293131;AN=5008;NS=2504;DP=20810;EAS_AF=0.7688;AMR_AF=0.2723;AFR_AF=0.1399;EUR_AF=0.2028;SAS_AF=0.1176;AA=T|||;VT=SNP
1	66114975	rs67051863	G	A	100	PASS	AC=1467;AF=0.292931;AN=5008;NS=2504;DP=19185;EAS_AF=0.7688;AMR_AF=0.2723;AFR_AF=0.1399;EUR_AF=0.2028;SAS_AF=0.1166;AA=G|||;VT=SNP
1	66115008	rs112247468	T	C	100	PASS	AC=1467;AF=0.292931;AN=5008;NS=2504;DP=19969;EAS_AF=0.7688;AMR_AF=0.2723;AFR_AF=0.1399;EUR_AF=0.2028;SAS_AF=0.1166;AA=T|||;VT=SNP
1	66115064	rs11809906	C	T	100	PASS	AC=2659;AF=0.53095;AN=5008;NS=2504;DP=20491;EAS_AF=0.869;AMR_AF=0.4841;AFR_AF=0.4531;EUR_AF=0.3797;SAS_AF=0.4765;AA=T|||;VT=SNP
1	66115181	rs78252998	A	G	100	PASS	AC=536;AF=0.107029;AN=5008;NS=2504;DP=20794;EAS_AF=0.0377;AMR_AF=0.0245;AFR_AF=0.1626;EUR_AF=0.0209;SAS_AF=0.2505;AA=A|||;VT=SNP
1	66115213	rs12044840	C	G	100	PASS	AC=2659;AF=0.53095;AN=5008;NS=2504;DP=19613;EAS_AF=0.869;AMR_AF=0.4841;AFR_AF=0.4531;EUR_AF=0.3797;SAS_AF=0.4765;AA=G|||;VT=SNP
1	66115298	rs12030956	G	T	100	PASS	AC=2659;AF=0.53095;AN=5008;NS=2504;DP=18475;EAS_AF=0.869;AMR_AF=0.4841;AFR_AF=0.4531;EUR_AF=0.3797;SAS_AF=0.4765;AA=T|||;VT=SNP
1	66116376	rs191466087	T	A	100	PASS	AC=16;AF=0.00319489;AN=5008;NS=2504;DP=19385;EAS_AF=0;AMR_AF=0.0072;AFR_AF=0.0008;EUR_AF=0.0099;SAS_AF=0;AA=T|||;VT=SNP
1	66116691	rs12035753	T	G	100	PASS	AC=2660;AF=0.53115;AN=5008;NS=2504;DP=19440;EAS_AF=0.869;AMR_AF=0.4841;AFR_AF=0.4531;EUR_AF=0.3797;SAS_AF=0.4775;AA=G|||;VT=SNP
1	66116939	rs77521504	G	A	100	PASS	AC=16;AF=0.00319489;AN=5008;NS=2504;DP=20883;EAS_AF=0;AMR_AF=0.0014;AFR_AF=0.0008;EUR_AF=0.0109;SAS_AF=0.0031;AA=G|||;VT=SNP
1	66117461	rs111313184	A	G	100	PASS	AC=414;AF=0.0826677;AN=5008;NS=2504;DP=16807;EAS_AF=0.0218;AMR_AF=0.0908;AFR_AF=0.0416;EUR_AF=0.1799;SAS_AF=0.0951;AA=A|||;VT=SNP
1	66117691	rs1938494	G	T	100	PASS	AC=2659;AF=0.53095;AN=5008;NS=2504;DP=19294;EAS_AF=0.869;AMR_AF=0.4841;AFR_AF=0.4531;EUR_AF=0.3797;SAS_AF=0.4765;AA=T|||;VT=SNP
1	66117819	rs1938493	G	T	100	PASS	AC=494;AF=0.0986422;AN=5008;NS=2504;DP=19447;EAS_AF=0.0625;AMR_AF=0.1816;AFR_AF=0.0303;EUR_AF=0.1571;SAS_AF=0.1094;AA=G|||;VT=SNP
1	66117829	rs1938492	A	C	100	PASS	AC=2659;AF=0.53095;AN=5008;NS=2504;DP=20056;EAS_AF=0.869;AMR_AF=0.4841;AFR_AF=0.4531;EUR_AF=0.3797;SAS_AF=0.4765;AA=C|||;VT=SNP
1	66118009	rs2186246	A	G	100	PASS	AC=1467;AF=0.292931;AN=5008;NS=2504;DP=19496;EAS_AF=0.7688;AMR_AF=0.2723;AFR_AF=0.1399;EUR_AF=0.2028;SAS_AF=0.1166;AA=A|||;VT=SNP
1	66118064	rs2186245	C	T	100	PASS	AC=1469;AF=0.293331;AN=5008;NS=2504;DP=19690;EAS_AF=0.7688;AMR_AF=0.2738;AFR_AF=0.1407;EUR_AF=0.2028;SAS_AF=0.1166;AA=C|||;VT=SNP
1	66118121	rs1938491	C	T	100	PASS	AC=493;AF=0.0984425;AN=5008;NS=2504;DP=20548;EAS_AF=0.0625;AMR_AF=0.1816;AFR_AF=0.0303;EUR_AF=0.1561;SAS_AF=0.1094;AA=C|||;VT=SNP
1	66118190	rs61779661	A	G	100	PASS	AC=468;AF=0.0934505;AN=5008;NS=2504;DP=21032;EAS_AF=0.0625;AMR_AF=0.1801;AFR_AF=0.0121;EUR_AF=0.1561;SAS_AF=0.1094;AA=A|||;VT=SNP
1	66118478	rs2096443	G	T	100	PASS	AC=1192;AF=0.238019;AN=5008;NS=2504;DP=19567;EAS_AF=0.1002;AMR_AF=0.2118;AFR_AF=0.3132;EUR_AF=0.1769;SAS_AF=0.3599;AA=G|||;VT=SNP
1	66118806	rs2096442	G	A	100	PASS	AC=1194;AF=0.238419;AN=5008;NS=2504;DP=20722;EAS_AF=0.1002;AMR_AF=0.2118;AFR_AF=0.3139;EUR_AF=0.1769;SAS_AF=0.3609;AA=G|||;VT=SNP
1	66119752	rs4311928	T	C	100	PASS	AC=2659;AF=0.53095;AN=5008;NS=2504;DP=22079;EAS_AF=0.869;AMR_AF=0.4841;AFR_AF=0.4531;EUR_AF=0.3797;SAS_AF=0.4765;AA=C|||;VT=SNP
1	66119949	rs143012400	G	A	100	PASS	AC=377;AF=0.0752796;AN=5008;NS=2504;DP=21308;EAS_AF=0.0218;AMR_AF=0.0836;AFR_AF=0.025;EUR_AF=0.1769;SAS_AF=0.0879;AA=G|||;VT=SNP
1	66120025	rs141088928	C	A	100	PASS	AC=345;AF=0.0688898;AN=5008;NS=2504;DP=22557;EAS_AF=0.0377;AMR_AF=0.013;AFR_AF=0.025;EUR_AF=0.0209;SAS_AF=0.2495;AA=C|||;VT=SNP
1	66120085	rs146828109	A	T	100	PASS	AC=536;AF=0.107029;AN=5008;NS=2504;DP=21549;EAS_AF=0.0377;AMR_AF=0.0245;AFR_AF=0.1626;EUR_AF=0.0209;SAS_AF=0.2505;AA=A|||;VT=SNP
1	66120230	rs113267119	A	G	100	PASS	AC=536;AF=0.107029;AN=5008;NS=2504;DP=20012;EAS_AF=0.0377;AMR_AF=0.0245;AFR_AF=0.1626;EUR_AF=0.0209;SAS_AF=0.2505;AA=A|||;VT=SNP
1	66120335	rs4655761	T	C	100	PASS	AC=2659;AF=0.53095;AN=5008;NS=2504;DP=21372;EAS_AF=0.869;AMR_AF=0.4841;AFR_AF=0.4531;EUR_AF=0.3797;SAS_AF=0.4765;AA=C|||;VT=SNP
1	66120916	rs79050868	G	A	100	PASS	AC=2659;AF=0.53095;AN=5008;NS=2504;DP=18703;EAS_AF=0.869;AMR_AF=0.4841;AFR_AF=0.4531;EUR_AF=0.3797;SAS_AF=0.4765;AA=A|||;VT=SNP
1	66121063	rs2226281	G	T	100	PASS	AC=1467;AF=0.292931;AN=5008;NS=2504;DP=19087;EAS_AF=0.7688;AMR_AF=0.2723;AFR_AF=0.1399;EUR_AF=0.2028;SAS_AF=0.1166;AA=G|||;VT=SNP
1	66121101	rs113705268	A	T	100	PASS	AC=537;AF=0.107228;AN=5008;NS=2504;DP=19180;EAS_AF=0.0377;AMR_AF=0.0245;AFR_AF=0.1634;EUR_AF=0.0209;SAS_AF=0.2505;AA=A|||;VT=SNP
1	66121339	rs114803677	A	T	100	PASS	AC=57;AF=0.0113818;AN=5008;NS=2504;DP=21328;EAS_AF=0;AMR_AF=0.0303;AFR_AF=0.0015;EUR_AF=0.0288;SAS_AF=0.0051;AA=A|||;VT=SNP
1	66121634	rs11208695	A	G	100	PASS	AC=2658;AF=0.530751;AN=5008;NS=2504;DP=21418;EAS_AF=0.869;AMR_AF=0.4841;AFR_AF=0.4523;EUR_AF=0.3797;SAS_AF=0.4765;AA=G|||;VT=SNP
1	66121781	rs11208696	T	G	100	PASS	AC=2659;AF=0.53095;AN=5008;NS=2504;DP=21005;EAS_AF=0.869;AMR_AF=0.4841;AFR_AF=0.4531;EUR_AF=0.3797;SAS_AF=0.4765;AA=G|||;VT=SNP
1	66122491	rs61779662	C	T	100	PASS	AC=502;AF=0.10024;AN=5008;NS=2504;DP=19247;EAS_AF=0.0625;AMR_AF=0.183;AFR_AF=0.0363;EUR_AF=0.1561;SAS_AF=0.1094;AA=C|||;VT=SNP
1	66123200	rs78138427	G	T	100	PASS	AC=1467;AF=0.292931;AN=5008;NS=2504;DP=20833;EAS_AF=0.7688;AMR_AF=0.2723;AFR_AF=0.1399;EUR_AF=0.2028;SAS_AF=0.1166;AA=G|||;VT=SNP
1	66123622	rs66767543	G	A	100	PASS	AC=1467;AF=0.292931;AN=5008;NS=2504;DP=16587;EAS_AF=0.7688;AMR_AF=0.2723;AFR_AF=0.1399;EUR_AF=0.2028;SAS_AF=0.1166;AA=G|||;VT=SNP
1	66124075	rs28480230	C	T	100	PASS	AC=2660;AF=0.53115;AN=5008;NS=2504;DP=17305;EAS_AF=0.869;AMR_AF=0.4841;AFR_AF=0.4531;EUR_AF=0.3807;SAS_AF=0.4765;AA=T|||;VT=SNP
1	66124477	rs61779664	G	T	100	PASS	AC=493;AF=0.0984425;AN=5008;NS=2504;DP=17546;EAS_AF=0.0625;AMR_AF=0.1816;AFR_AF=0.0303;EUR_AF=0.1561;SAS_AF=0.1094;AA=G|||;VT=SNP
1	66124788	rs72925370	T	C	100	PASS	AC=689;AF=0.13758;AN=5008;NS=2504;DP=20916;EAS_AF=0.0377;AMR_AF=0.0288;AFR_AF=0.2769;EUR_AF=0.0209;SAS_AF=0.2495;AA=T|||;VT=SNP
1	66124850	rs12130476	G	C	100	PASS	AC=1467;AF=0.292931;AN=5008;NS=2504;DP=20375;EAS_AF=0.7688;AMR_AF=0.2723;AFR_AF=0.1399;EUR_AF=0.2028;SAS_AF=0.1166;AA=G|||;VT=SNP
1	66124882	rs12145237	C	T	100	PASS	AC=1467;AF=0.292931;AN=5008;NS=2504;DP=20905;EAS_AF=0.7688;AMR_AF=0.2723;AFR_AF=0.1399;EUR_AF=0.2028;SAS_AF=0.1166;AA=C|||;VT=SNP
1	66125318	rs11812068	C	A	100	PASS	AC=1192;AF=0.238019;AN=5008;NS=2504;DP=19828;EAS_AF=0.1002;AMR_AF=0.2118;AFR_AF=0.3132;EUR_AF=0.1779;SAS_AF=0.3589;AA=C|||;VT=SNP
1	66125764	rs74083729	A	C	100	PASS	AC=1192;AF=0.238019;AN=5008;NS=2504;DP=18964;EAS_AF=0.1002;AMR_AF=0.2133;AFR_AF=0.3132;EUR_AF=0.1769;SAS_AF=0.3589;AA=A|||;VT=SNP
1	66125770	rs10789192	G	A	100	PASS	AC=2658;AF=0.530751;AN=5008;NS=2504;DP=18958;EAS_AF=0.869;AMR_AF=0.4841;AFR_AF=0.4531;EUR_AF=0.3797;SAS_AF=0.4755;AA=A|||;VT=SNP
1	66126159	rs4655764	C	T	100	PASS	AC=2729;AF=0.544928;AN=5008;NS=2504;DP=20271;EAS_AF=0.874;AMR_AF=0.5029;AFR_AF=0.4652;EUR_AF=0.3926;SAS_AF=0.5;AA=T|||;VT=SNP
1	66126359	rs61779665	A	C	100	PASS	AC=1174;AF=0.234425;AN=5008;NS=2504;DP=20560;EAS_AF=0.1002;AMR_AF=0.2118;AFR_AF=0.3003;EUR_AF=0.1769;SAS_AF=0.3589;AA=A|||;VT=SNP
1	66126822	rs28797536	C	T	100	PASS	AC=1192;AF=0.238019;AN=5008;NS=2504;DP=20250;EAS_AF=0.1002;AMR_AF=0.2133;AFR_AF=0.3132;EUR_AF=0.1769;SAS_AF=0.3589;AA=C|||;VT=SNP
1	66126860	rs28814303	C	A	100	PASS	AC=1190;AF=0.23762;AN=5008;NS=2504;DP=20674;EAS_AF=0.1002;AMR_AF=0.2118;AFR_AF=0.3132;EUR_AF=0.1769;SAS_AF=0.3579;AA=C|||;VT=SNP
1	66126865	rs28881215	C	T	100	PASS	AC=1190;AF=0.23762;AN=5008;NS=2504;DP=20787;EAS_AF=0.1002;AMR_AF=0.2118;AFR_AF=0.3132;EUR_AF=0.1769;SAS_AF=0.3579;AA=T|||;VT=SNP
1	66126914	rs28766321	A	G	100	PASS	AC=1191;AF=0.237819;AN=5008;NS=2504;DP=21195;EAS_AF=0.1002;AMR_AF=0.2118;AFR_AF=0.3132;EUR_AF=0.1769;SAS_AF=0.3589;AA=A|||;VT=SNP
1	66127075	rs28788308	C	T	100	PASS	AC=1192;AF=0.238019;AN=5008;NS=2504;DP=18861;EAS_AF=0.1002;AMR_AF=0.2118;AFR_AF=0.3139;EUR_AF=0.1769;SAS_AF=0.3589;AA=C|||;VT=SNP
1	66127157	rs28794911	G	C	100	PASS	AC=1191;AF=0.237819;AN=5008;NS=2504;DP=19460;EAS_AF=0.1002;AMR_AF=0.2118;AFR_AF=0.3132;EUR_AF=0.1769;SAS_AF=0.3589;AA=G|||;VT=SNP
1	66127235	rs28849079	C	T	100	PASS	AC=1191;AF=0.237819;AN=5008;NS=2504;DP=19533;EAS_AF=0.1002;AMR_AF=0.2118;AFR_AF=0.3132;EUR_AF=0.1769;SAS_AF=0.3589;AA=T|||;VT=SNP
1	66127306	rs28844384	A	G	100	PASS	AC=1192;AF=0.238019;AN=5008;NS=2504;DP=20487;EAS_AF=0.1002;AMR_AF=0.2118;AFR_AF=0.3132;EUR_AF=0.1769;SAS_AF=0.3599;AA=A|||;VT=SNP
1	66127402	rs75022029	C	T	100	PASS	AC=1191;AF=0.237819;AN=5008;NS=2504;DP=17758;EAS_AF=0.1002;AMR_AF=0.2104;AFR_AF=0.3139;EUR_AF=0.1769;SAS_AF=0.3589;AA=T|||;VT=SNP
1	66127443	rs72925384	A	G	100	PASS	AC=1192;AF=0.238019;AN=5008;NS=2504;DP=15917;EAS_AF=0.1002;AMR_AF=0.2118;AFR_AF=0.3139;EUR_AF=0.1769;SAS_AF=0.3589;AA=A|||;VT=SNP
1	66127525	rs72925388	T	C	100	PASS	AC=1192;AF=0.238019;AN=5008;NS=2504;DP=15433;EAS_AF=0.1002;AMR_AF=0.2118;AFR_AF=0.3139;EUR_AF=0.1769;SAS_AF=0.3589;AA=C|||;VT=SNP
1	66127632	rs11804277	G	C	100	PASS	AC=1192;AF=0.238019;AN=5008;NS=2504;DP=15803;EAS_AF=0.1002;AMR_AF=0.2118;AFR_AF=0.3139;EUR_AF=0.1769;SAS_AF=0.3589;AA=G|||;VT=SNP
1	66127710	rs66728245	C	T	100	PASS	AC=1492;AF=0.297923;AN=5008;NS=2504;DP=16570;EAS_AF=0.7688;AMR_AF=0.2738;AFR_AF=0.1581;EUR_AF=0.2028;SAS_AF=0.1166;AA=C|||;VT=SNP
1	66128057	rs34749903	T	G	100	PASS	AC=493;AF=0.0984425;AN=5008;NS=2504;DP=14633;EAS_AF=0.0625;AMR_AF=0.1816;AFR_AF=0.0303;EUR_AF=0.1561;SAS_AF=0.1094;AA=T|||;VT=SNP
1	66128239	rs6664626	G	T	100	PASS	AC=368;AF=0.0734824;AN=5008;NS=2504;DP=16082;EAS_AF=0;AMR_AF=0.0706;AFR_AF=0.0061;EUR_AF=0.159;SAS_AF=0.1544;AA=G|||;VT=SNP
1	66128252	rs61779667	A	G	100	PASS	AC=1191;AF=0.237819;AN=5008;NS=2504;DP=16149;EAS_AF=0.1002;AMR_AF=0.2118;AFR_AF=0.3132;EUR_AF=0.1769;SAS_AF=0.3589;AA=G|||;VT=SNP
1	66128401	rs61779668	T	C	100	PASS	AC=1192;AF=0.238019;AN=5008;NS=2504;DP=16434;EAS_AF=0.1002;AMR_AF=0.2118;AFR_AF=0.3139;EUR_AF=0.1769;SAS_AF=0.3589;AA=T|||;VT=SNP
1	66128499	rs61779669	T	C	100	PASS	AC=500;AF=0.0998403;AN=5008;NS=2504;DP=17635;EAS_AF=0.0625;AMR_AF=0.1816;AFR_AF=0.0356;EUR_AF=0.1561;SAS_AF=0.1094;AA=T|||;VT=SNP
1	66128511	rs56274111	A	C	100	PASS	AC=2658;AF=0.530751;AN=5008;NS=2504;DP=17706;EAS_AF=0.869;AMR_AF=0.4841;AFR_AF=0.4531;EUR_AF=0.3797;SAS_AF=0.4755;AA=C|||;VT=SNP
1	66128670	rs72925391	C	T	100	PASS	AC=1191;AF=0.237819;AN=5008;NS=2504;DP=17792;EAS_AF=0.1002;AMR_AF=0.2118;AFR_AF=0.3132;EUR_AF=0.1769;SAS_AF=0.3589;AA=C|||;VT=SNP
1	66128719	rs72925393	G	A	100	PASS	AC=1191;AF=0.237819;AN=5008;NS=2504;DP=17864;EAS_AF=0.1002;AMR_AF=0.2118;AFR_AF=0.3132;EUR_AF=0.1769;SAS_AF=0.3589;AA=A|||;VT=SNP
1	66128802	rs72925394	A	G	100	PASS	AC=1192;AF=0.238019;AN=5008;NS=2504;DP=17684;EAS_AF=0.1002;AMR_AF=0.2118;AFR_AF=0.3139;EUR_AF=0.1769;SAS_AF=0.3589;AA=A|||;VT=SNP
1	66128866	rs10443260	A	G	100	PASS	AC=1467;AF=0.292931;AN=5008;NS=2504;DP=17634;EAS_AF=0.7688;AMR_AF=0.2723;AFR_AF=0.1399;EUR_AF=0.2028;SAS_AF=0.1166;AA=A|||;VT=SNP
1	66128880	rs72925396	A	G	100	PASS	AC=1191;AF=0.237819;AN=5008;NS=2504;DP=18130;EAS_AF=0.1002;AMR_AF=0.2118;AFR_AF=0.3132;EUR_AF=0.1769;SAS_AF=0.3589;AA=G|||;VT=SNP
1	66129022	rs11808262	A	C	100	PASS	AC=1194;AF=0.238419;AN=5008;NS=2504;DP=19513;EAS_AF=0.1012;AMR_AF=0.2118;AFR_AF=0.3139;EUR_AF=0.1769;SAS_AF=0.3599;AA=C|||;VT=SNP
1	66129121	rs10443261	T	C	100	PASS	AC=2658;AF=0.530751;AN=5008;NS=2504;DP=18458;EAS_AF=0.869;AMR_AF=0.4841;AFR_AF=0.4531;EUR_AF=0.3797;SAS_AF=0.4755;AA=C|||;VT=SNP
1	66129148	rs11806790	T	C	100	PASS	AC=1191;AF=0.237819;AN=5008;NS=2504;DP=18773;EAS_AF=0.1002;AMR_AF=0.2118;AFR_AF=0.3132;EUR_AF=0.1769;SAS_AF=0.3589;AA=T|||;VT=SNP
1	66129223	rs11806794	T	C	100	PASS	AC=1191;AF=0.237819;AN=5008;NS=2504;DP=18485;EAS_AF=0.1002;AMR_AF=0.2118;AFR_AF=0.3132;EUR_AF=0.1769;SAS_AF=0.3589;AA=T|||;VT=SNP
1	66129256	rs10889573	C	T	100	PASS	AC=1467;AF=0.292931;AN=5008;NS=2504;DP=18803;EAS_AF=0.7688;AMR_AF=0.2723;AFR_AF=0.1399;EUR_AF=0.2028;SAS_AF=0.1166;AA=C|||;VT=SNP
1	66129320	rs11805108	G	A	100	PASS	AC=1191;AF=0.237819;AN=5008;NS=2504;DP=18702;EAS_AF=0.1002;AMR_AF=0.2118;AFR_AF=0.3132;EUR_AF=0.1769;SAS_AF=0.3589;AA=G|||;VT=SNP
1	66129398	rs11805121	G	A	100	PASS	AC=1191;AF=0.237819;AN=5008;NS=2504;DP=17773;EAS_AF=0.1002;AMR_AF=0.2118;AFR_AF=0.3132;EUR_AF=0.1769;SAS_AF=0.3589;AA=A|||;VT=SNP
1	66129452	rs11811528	C	T	100	PASS	AC=1191;AF=0.237819;AN=5008;NS=2504;DP=17245;EAS_AF=0.1002;AMR_AF=0.2118;AFR_AF=0.3132;EUR_AF=0.1769;SAS_AF=0.3589;AA=T|||;VT=SNP
1	66129530	rs10749755	C	T	100	PASS	AC=2658;AF=0.530751;AN=5008;NS=2504;DP=15012;EAS_AF=0.869;AMR_AF=0.4841;AFR_AF=0.4531;EUR_AF=0.3797;SAS_AF=0.4755;AA=T|||;VT=SNP
1	66129646	rs10789193	A	T	100	PASS	AC=2659;AF=0.53095;AN=5008;NS=2504;DP=11794;EAS_AF=0.87;AMR_AF=0.4841;AFR_AF=0.4531;EUR_AF=0.3797;SAS_AF=0.4755;AA=T|||;VT=SNP
1	66129842	rs1938503	C	T	100	PASS	AC=41;AF=0.0081869;AN=5008;NS=2504;DP=6428;EAS_AF=0;AMR_AF=0.0101;AFR_AF=0.0008;EUR_AF=0.0278;SAS_AF=0.0051;AA=C|||;VT=SNP
1	66130230	rs61779671	A	C	100	PASS	AC=1191;AF=0.237819;AN=5008;NS=2504;DP=12239;EAS_AF=0.1002;AMR_AF=0.2118;AFR_AF=0.3132;EUR_AF=0.1769;SAS_AF=0.3589;AA=C|||;VT=SNP
1	66130313	rs61779672	C	T	100	PASS	AC=1192;AF=0.238019;AN=5008;NS=2504;DP=12289;EAS_AF=0.1002;AMR_AF=0.2118;AFR_AF=0.3132;EUR_AF=0.1779;SAS_AF=0.3589;AA=C|||;VT=SNP
1	66130325	rs61779673	C	T	100	PASS	AC=1191;AF=0.237819;AN=5008;NS=2504;DP=13017;EAS_AF=0.1002;AMR_AF=0.2118;AFR_AF=0.3132;EUR_AF=0.1769;SAS_AF=0.3589;AA=T|||;VT=SNP
1	66130398	rs4655772	A	G	100	PASS	AC=3138;AF=0.626597;AN=5008;NS=2504;DP=17948;EAS_AF=0.8958;AMR_AF=0.5908;AFR_AF=0.5068;EUR_AF=0.5706;SAS_AF=0.5941;AA=G|||;VT=SNP
1	66130508	rs61779710	C	T	100	PASS	AC=1191;AF=0.237819;AN=5008;NS=2504;DP=19619;EAS_AF=0.1002;AMR_AF=0.2118;AFR_AF=0.3132;EUR_AF=0.1769;SAS_AF=0.3589;AA=C|||;VT=SNP
1	66130619	rs61779711	A	G	100	PASS	AC=1191;AF=0.237819;AN=5008;NS=2504;DP=17977;EAS_AF=0.1002;AMR_AF=0.2118;AFR_AF=0.3132;EUR_AF=0.1769;SAS_AF=0.3589;AA=A|||;VT=SNP
1	66130631	rs66470832	T	A	100	PASS	AC=1467;AF=0.292931;AN=5008;NS=2504;DP=17797;EAS_AF=0.7688;AMR_AF=0.2723;AFR_AF=0.1399;EUR_AF=0.2028;SAS_AF=0.1166;AA=T|||;VT=SNP
1	66130804	rs61779712	C	T	100	PASS	AC=1191;AF=0.237819;AN=5008;NS=2504;DP=18671;EAS_AF=0.1002;AMR_AF=0.2118;AFR_AF=0.3132;EUR_AF=0.1769;SAS_AF=0.3589;AA=C|||;VT=SNP
1	66130952	rs61779713	A	G	100	PASS	AC=1191;AF=0.237819;AN=5008;NS=2504;DP=16492;EAS_AF=0.1002;AMR_AF=0.2118;AFR_AF=0.3132;EUR_AF=0.1769;SAS_AF=0.3589;AA=A|||;VT=SNP
1	66131136	rs61779714	T	C	100	PASS	AC=1191;AF=0.237819;AN=5008;NS=2504;DP=15601;EAS_AF=0.1002;AMR_AF=0.2118;AFR_AF=0.3132;EUR_AF=0.1769;SAS_AF=0.3589;AA=C|||;VT=SNP
1	66131172	rs61779715	T	C	100	PASS	AC=493;AF=0.0984425;AN=5008;NS=2504;DP=15781;EAS_AF=0.0625;AMR_AF=0.1816;AFR_AF=0.0303;EUR_AF=0.1561;SAS_AF=0.1094;AA=T|||;VT=SNP
1	66131238	rs11208698	G	A	100	PASS	AC=1467;AF=0.292931;AN=5008;NS=2504;DP=15719;EAS_AF=0.7688;AMR_AF=0.2723;AFR_AF=0.1399;EUR_AF=0.2028;SAS_AF=0.1166;AA=G|||;VT=SNP
1	66131377	rs11208699	A	G	100	PASS	AC=1467;AF=0.292931;AN=5008;NS=2504;DP=16804;EAS_AF=0.7688;AMR_AF=0.2723;AFR_AF=0.1399;EUR_AF=0.2028;SAS_AF=0.1166;AA=A|||;VT=SNP
1	66131449	rs57547036	G	A	100	PASS	AC=1191;AF=0.237819;AN=5008;NS=2504;DP=17211;EAS_AF=0.1002;AMR_AF=0.2118;AFR_AF=0.3132;EUR_AF=0.1769;SAS_AF=0.3589;AA=A|||;VT=SNP
1	66131533	rs2186244	G	A	100	PASS	AC=1191;AF=0.237819;AN=5008;NS=2504;DP=17793;EAS_AF=0.1002;AMR_AF=0.2118;AFR_AF=0.3132;EUR_AF=0.1769;SAS_AF=0.3589;AA=A|||;VT=SNP
1	66131681	rs2154382	C	T	100	PASS	AC=2658;AF=0.530751;AN=5008;NS=2504;DP=19108;EAS_AF=0.869;AMR_AF=0.4841;AFR_AF=0.4531;EUR_AF=0.3797;SAS_AF=0.4755;AA=T|||;VT=SNP
1	66131702	rs78076347	G	A	100	PASS	AC=20;AF=0.00399361;AN=5008;NS=2504;DP=19000;EAS_AF=0;AMR_AF=0.0086;AFR_AF=0.0023;EUR_AF=0.0099;SAS_AF=0.001;AA=G|||;VT=SNP
1	66131707	rs12043254	A	G	100	PASS	AC=1467;AF=0.292931;AN=5008;NS=2504;DP=19036;EAS_AF=0.7688;AMR_AF=0.2723;AFR_AF=0.1399;EUR_AF=0.2028;SAS_AF=0.1166;AA=A|||;VT=SNP
1	66132800	rs1938490	T	A	100	PASS	AC=2658;AF=0.530751;AN=5008;NS=2504;DP=20155;EAS_AF=0.869;AMR_AF=0.4841;AFR_AF=0.4531;EUR_AF=0.3797;SAS_AF=0.4755;AA=A|||;VT=SNP
1	66132900	rs59677396	T	G	100	PASS	AC=1191;AF=0.237819;AN=5008;NS=2504;DP=20285;EAS_AF=0.1002;AMR_AF=0.2118;AFR_AF=0.3132;EUR_AF=0.1769;SAS_AF=0.3589;AA=G|||;VT=SNP
1	66132911	rs61095579	G	A	100	PASS	AC=1191;AF=0.237819;AN=5008;NS=2504;DP=20701;EAS_AF=0.1002;AMR_AF=0.2118;AFR_AF=0.3132;EUR_AF=0.1769;SAS_AF=0.3589;AA=G|||;VT=SNP
1	66132978	rs59431947	C	T	100	PASS	AC=1188;AF=0.23722;AN=5008;NS=2504;DP=22259;EAS_AF=0.1002;AMR_AF=0.2104;AFR_AF=0.3116;EUR_AF=0.1769;SAS_AF=0.3589;AA=C|||;VT=SNP
1	66133025	rs57019700	A	G	100	PASS	AC=1191;AF=0.237819;AN=5008;NS=2504;DP=18979;EAS_AF=0.1002;AMR_AF=0.2118;AFR_AF=0.3132;EUR_AF=0.1769;SAS_AF=0.3589;AA=G|||;VT=SNP
1	66133064	rs76637555	G	A	100	PASS	AC=494;AF=0.0986422;AN=5008;NS=2504;DP=19110;EAS_AF=0.0625;AMR_AF=0.1816;AFR_AF=0.031;EUR_AF=0.1561;SAS_AF=0.1094;AA=G|||;VT=SNP
1	66133078	rs60397347	G	A	100	PASS	AC=1188;AF=0.23722;AN=5008;NS=2504;DP=18921;EAS_AF=0.1002;AMR_AF=0.2104;AFR_AF=0.3116;EUR_AF=0.1769;SAS_AF=0.3589;AA=G|||;VT=SNP
1	66133260	rs58547206	A	C	100	PASS	AC=1188;AF=0.23722;AN=5008;NS=2504;DP=17657;EAS_AF=0.1002;AMR_AF=0.2104;AFR_AF=0.3116;EUR_AF=0.1769;SAS_AF=0.3589;AA=C|||;VT=SNP
1	66133443	rs11208700	A	T	100	PASS	AC=3122;AF=0.623403;AN=5008;NS=2504;DP=16123;EAS_AF=0.8958;AMR_AF=0.5836;AFR_AF=0.4977;EUR_AF=0.5716;SAS_AF=0.5941;AA=T|||;VT=SNP
1	66133455	rs61779721	G	C	100	PASS	AC=493;AF=0.0984425;AN=5008;NS=2504;DP=16382;EAS_AF=0.0625;AMR_AF=0.1816;AFR_AF=0.0303;EUR_AF=0.1561;SAS_AF=0.1094;AA=G|||;VT=SNP
1	66133532	rs56185479	A	G	100	PASS	AC=1188;AF=0.23722;AN=5008;NS=2504;DP=15849;EAS_AF=0.1002;AMR_AF=0.2104;AFR_AF=0.3116;EUR_AF=0.1769;SAS_AF=0.3589;AA=A|||;VT=SNP
1	66133583	rs55749540	A	G	100	PASS	AC=1169;AF=0.233427;AN=5008;NS=2504;DP=15911;EAS_AF=0.1002;AMR_AF=0.2089;AFR_AF=0.298;EUR_AF=0.1769;SAS_AF=0.3589;AA=G|||;VT=SNP
1	66133683	rs60630616	T	C	100	PASS	AC=1188;AF=0.23722;AN=5008;NS=2504;DP=17525;EAS_AF=0.1002;AMR_AF=0.2104;AFR_AF=0.3116;EUR_AF=0.1769;SAS_AF=0.3589;AA=T|||;VT=SNP
1	66133758	rs55831770	G	C	100	PASS	AC=1188;AF=0.23722;AN=5008;NS=2504;DP=16865;EAS_AF=0.1002;AMR_AF=0.2104;AFR_AF=0.3109;EUR_AF=0.1769;SAS_AF=0.3599;AA=G|||;VT=SNP
1	66133772	rs57465478	G	A	100	PASS	AC=1188;AF=0.23722;AN=5008;NS=2504;DP=15588;EAS_AF=0.1002;AMR_AF=0.2104;AFR_AF=0.3109;EUR_AF=0.1769;SAS_AF=0.3599;AA=A|||;VT=SNP
1	66133931	rs60845315	C	A	100	PASS	AC=1190;AF=0.23762;AN=5008;NS=2504;DP=18483;EAS_AF=0.1002;AMR_AF=0.2118;AFR_AF=0.3116;EUR_AF=0.1779;SAS_AF=0.3589;AA=A|||;VT=SNP
1	66133950	rs12042779	T	C	100	PASS	AC=2656;AF=0.530351;AN=5008;NS=2504;DP=18652;EAS_AF=0.869;AMR_AF=0.4827;AFR_AF=0.4516;EUR_AF=0.3807;SAS_AF=0.4755;AA=C|||;VT=SNP
1	66134052	rs12042807	T	C	100	PASS	AC=2655;AF=0.530152;AN=5008;NS=2504;DP=18980;EAS_AF=0.869;AMR_AF=0.4827;AFR_AF=0.4516;EUR_AF=0.3797;SAS_AF=0.4755;AA=C|||;VT=SNP
1	66134303	rs72927238	A	C	100	PASS	AC=1188;AF=0.23722;AN=5008;NS=2504;DP=16715;EAS_AF=0.1002;AMR_AF=0.2104;AFR_AF=0.3116;EUR_AF=0.1769;SAS_AF=0.3589;AA=C|||;VT=SNP
1	66134674	rs74083770	G	C	100	PASS	AC=1188;AF=0.23722;AN=5008;NS=2504;DP=11081;EAS_AF=0.1002;AMR_AF=0.2104;AFR_AF=0.3116;EUR_AF=0.1769;SAS_AF=0.3589;AA=C|||;VT=SNP
1	66134698	rs11208701	C	T	100	PASS	AC=2655;AF=0.530152;AN=5008;NS=2504;DP=10694;EAS_AF=0.869;AMR_AF=0.4827;AFR_AF=0.4516;EUR_AF=0.3797;SAS_AF=0.4755;AA=T|||;VT=SNP
1	66134926	rs75093445	A	G	100	PASS	AC=1191;AF=0.237819;AN=5008;NS=2504;DP=10303;EAS_AF=0.1002;AMR_AF=0.2104;AFR_AF=0.3124;EUR_AF=0.1779;SAS_AF=0.3599;AA=A|||;VT=SNP
1	66134978	rs61779725	A	G	100	PASS	AC=1192;AF=0.238019;AN=5008;NS=2504;DP=11052;EAS_AF=0.1002;AMR_AF=0.2104;AFR_AF=0.3124;EUR_AF=0.1779;SAS_AF=0.3609;AA=G|||;VT=SNP
1	66134994	rs61779726	A	C	100	PASS	AC=1192;AF=0.238019;AN=5008;NS=2504;DP=10976;EAS_AF=0.1002;AMR_AF=0.2104;AFR_AF=0.3124;EUR_AF=0.1779;SAS_AF=0.3609;AA=C|||;VT=SNP
1	66135034	rs12043772	T	A	100	PASS	AC=1467;AF=0.292931;AN=5008;NS=2504;DP=10695;EAS_AF=0.7688;AMR_AF=0.2723;AFR_AF=0.1399;EUR_AF=0.2028;SAS_AF=0.1166;AA=T|||;VT=SNP
1	66135216	rs72927245	T	C	100	PASS	AC=651;AF=0.129992;AN=5008;NS=2504;DP=12762;EAS_AF=0.0377;AMR_AF=0.0259;AFR_AF=0.2496;EUR_AF=0.0209;SAS_AF=0.2495;AA=T|||;VT=SNP
1	66135267	rs72927249	A	C	100	PASS	AC=1188;AF=0.23722;AN=5008;NS=2504;DP=14513;EAS_AF=0.1002;AMR_AF=0.2104;AFR_AF=0.3116;EUR_AF=0.1769;SAS_AF=0.3589;AA=A|||;VT=SNP
1	66135328	rs4655574	T	A	100	PASS	AC=2655;AF=0.530152;AN=5008;NS=2504;DP=14209;EAS_AF=0.869;AMR_AF=0.4827;AFR_AF=0.4516;EUR_AF=0.3797;SAS_AF=0.4755;AA=A|||;VT=SNP
1	66135668	rs4655575	C	T	100	PASS	AC=1467;AF=0.292931;AN=5008;NS=2504;DP=14532;EAS_AF=0.7688;AMR_AF=0.2723;AFR_AF=0.1399;EUR_AF=0.2028;SAS_AF=0.1166;AA=C|||;VT=SNP
1	66136086	rs79211391	C	G	100	PASS	AC=1188;AF=0.23722;AN=5008;NS=2504;DP=13429;EAS_AF=0.1002;AMR_AF=0.2104;AFR_AF=0.3116;EUR_AF=0.1769;SAS_AF=0.3589;AA=C|||;VT=SNP
1	66136338	rs72927256	C	T	100	PASS	AC=1187;AF=0.237021;AN=5008;NS=2504;DP=18017;EAS_AF=0.1002;AMR_AF=0.2104;AFR_AF=0.3109;EUR_AF=0.1769;SAS_AF=0.3589;AA=T|||;VT=SNP
1	66136504	rs72927258	C	G	100	PASS	AC=1188;AF=0.23722;AN=5008;NS=2504;DP=19477;EAS_AF=0.1002;AMR_AF=0.2104;AFR_AF=0.3116;EUR_AF=0.1769;SAS_AF=0.3589;AA=G|||;VT=SNP
1	66136564	rs61779728	C	A	100	PASS	AC=1188;AF=0.23722;AN=5008;NS=2504;DP=18347;EAS_AF=0.1002;AMR_AF=0.2104;AFR_AF=0.3116;EUR_AF=0.1769;SAS_AF=0.3589;AA=g|||;VT=SNP
1	66136779	rs72927259	C	A	100	PASS	AC=533;AF=0.10643;AN=5008;NS=2504;DP=19677;EAS_AF=0.0377;AMR_AF=0.0231;AFR_AF=0.1619;EUR_AF=0.0209;SAS_AF=0.2495;AA=C|||;VT=SNP
1	66136830	rs11208705	G	A	100	PASS	AC=1467;AF=0.292931;AN=5008;NS=2504;DP=19852;EAS_AF=0.7688;AMR_AF=0.2723;AFR_AF=0.1399;EUR_AF=0.2028;SAS_AF=0.1166;AA=G|||;VT=SNP
1	66136835	rs7339965	G	A	100	PASS	AC=1190;AF=0.23762;AN=5008;NS=2504;DP=19679;EAS_AF=0.1002;AMR_AF=0.2089;AFR_AF=0.3124;EUR_AF=0.1779;SAS_AF=0.3599;AA=A|||;VT=SNP
1	66138575	rs11807752	A	G	100	PASS	AC=493;AF=0.0984425;AN=5008;NS=2504;DP=16685;EAS_AF=0.0625;AMR_AF=0.1816;AFR_AF=0.0303;EUR_AF=0.1561;SAS_AF=0.1094;AA=G|||;VT=SNP
1	66139087	rs61779734	T	C	100	PASS	AC=493;AF=0.0984425;AN=5008;NS=2504;DP=19534;EAS_AF=0.0625;AMR_AF=0.1816;AFR_AF=0.0303;EUR_AF=0.1561;SAS_AF=0.1094;AA=T|||;VT=SNP
1	66139513	rs11208707	C	T	100	PASS	AC=1467;AF=0.292931;AN=5008;NS=2504;DP=17620;EAS_AF=0.7688;AMR_AF=0.2723;AFR_AF=0.1399;EUR_AF=0.2028;SAS_AF=0.1166;AA=C|||;VT=SNP
1	66140349	rs61779735	T	G	100	PASS	AC=493;AF=0.0984425;AN=5008;NS=2504;DP=20550;EAS_AF=0.0625;AMR_AF=0.1816;AFR_AF=0.0303;EUR_AF=0.1561;SAS_AF=0.1094;AA=T|||;VT=SNP
1	66140396	rs10736403	A	G	100	PASS	AC=2138;AF=0.426917;AN=5008;NS=2504;DP=20434;EAS_AF=0.8065;AMR_AF=0.2997;AFR_AF=0.4039;EUR_AF=0.2237;SAS_AF=0.3661;AA=G|||;VT=SNP
1	66140511	rs10749756	C	T	100	PASS	AC=2138;AF=0.426917;AN=5008;NS=2504;DP=19291;EAS_AF=0.8065;AMR_AF=0.2997;AFR_AF=0.4039;EUR_AF=0.2237;SAS_AF=0.3661;AA=C|||;VT=SNP
1	66140817	rs12239571	G	A	100	PASS	AC=668;AF=0.133387;AN=5008;NS=2504;DP=14066;EAS_AF=0.0377;AMR_AF=0.0259;AFR_AF=0.2617;EUR_AF=0.0219;SAS_AF=0.2495;AA=g|||;VT=SNP
1	66141502	rs1938500	G	T	100	PASS	AC=2138;AF=0.426917;AN=5008;NS=2504;DP=14424;EAS_AF=0.8065;AMR_AF=0.2997;AFR_AF=0.4039;EUR_AF=0.2237;SAS_AF=0.3661;AA=N|||;VT=SNP
1	66141584	rs1938501	G	T	100	PASS	AC=2139;AF=0.427117;AN=5008;NS=2504;DP=16104;EAS_AF=0.8065;AMR_AF=0.2997;AFR_AF=0.4047;EUR_AF=0.2237;SAS_AF=0.3661;AA=T|||;VT=SNP
1	66141624	rs1938502	G	A	100	PASS	AC=2139;AF=0.427117;AN=5008;NS=2504;DP=16201;EAS_AF=0.8065;AMR_AF=0.2997;AFR_AF=0.4047;EUR_AF=0.2237;SAS_AF=0.3661;AA=G|||;VT=SNP
1	66141884	rs12567606	A	G	100	PASS	AC=2138;AF=0.426917;AN=5008;NS=2504;DP=17789;EAS_AF=0.8065;AMR_AF=0.2997;AFR_AF=0.4039;EUR_AF=0.2237;SAS_AF=0.3661;AA=G|||;VT=SNP
1	66142094	rs12117858	C	T	100	PASS	AC=2137;AF=0.426717;AN=5008;NS=2504;DP=19407;EAS_AF=0.8065;AMR_AF=0.2997;AFR_AF=0.4039;EUR_AF=0.2237;SAS_AF=0.365;AA=C|||;VT=SNP
1	66142336	rs4655778	G	A	100	PASS	AC=1467;AF=0.292931;AN=5008;NS=2504;DP=15917;EAS_AF=0.7688;AMR_AF=0.2723;AFR_AF=0.1399;EUR_AF=0.2028;SAS_AF=0.1166;AA=G|||;VT=SNP
1	66142530	rs4655779	A	G	100	PASS	AC=2138;AF=0.426917;AN=5008;NS=2504;DP=17604;EAS_AF=0.8065;AMR_AF=0.2997;AFR_AF=0.4039;EUR_AF=0.2237;SAS_AF=0.3661;AA=G|||;VT=SNP
1	66142627	rs11208708	T	C	100	PASS	AC=2138;AF=0.426917;AN=5008;NS=2504;DP=13888;EAS_AF=0.8065;AMR_AF=0.2997;AFR_AF=0.4039;EUR_AF=0.2237;SAS_AF=0.3661;AA=T|||;VT=SNP
1	66142758	rs72927285	C	G	100	PASS	AC=667;AF=0.133187;AN=5008;NS=2504;DP=14610;EAS_AF=0.0377;AMR_AF=0.0259;AFR_AF=0.2617;EUR_AF=0.0209;SAS_AF=0.2495;AA=C|||;VT=SNP
1	66142777	rs4655780	C	A	100	PASS	AC=2138;AF=0.426917;AN=5008;NS=2504;DP=14921;EAS_AF=0.8065;AMR_AF=0.2997;AFR_AF=0.4039;EUR_AF=0.2237;SAS_AF=0.3661;AA=C|||;VT=SNP
1	66142883	rs4655781	A	C	100	PASS	AC=2138;AF=0.426917;AN=5008;NS=2504;DP=15135;EAS_AF=0.8065;AMR_AF=0.2997;AFR_AF=0.4039;EUR_AF=0.2237;SAS_AF=0.3661;AA=C|||;VT=SNP
1	66142972	rs4655782	A	G	100	PASS	AC=2138;AF=0.426917;AN=5008;NS=2504;DP=15505;EAS_AF=0.8065;AMR_AF=0.2997;AFR_AF=0.4039;EUR_AF=0.2237;SAS_AF=0.3661;AA=G|||;VT=SNP
1	66143044	rs4655783	T	C	100	PASS	AC=3138;AF=0.626597;AN=5008;NS=2504;DP=15646;EAS_AF=0.8958;AMR_AF=0.5908;AFR_AF=0.5053;EUR_AF=0.5716;SAS_AF=0.5951;AA=C|||;VT=SNP
1	66143099	rs4655784	A	G	100	PASS	AC=2138;AF=0.426917;AN=5008;NS=2504;DP=15550;EAS_AF=0.8065;AMR_AF=0.2997;AFR_AF=0.4039;EUR_AF=0.2237;SAS_AF=0.3661;AA=A|||;VT=SNP
1	66143336	rs12023864	C	G	100	PASS	AC=2138;AF=0.426917;AN=5008;NS=2504;DP=19260;EAS_AF=0.8065;AMR_AF=0.2997;AFR_AF=0.4039;EUR_AF=0.2237;SAS_AF=0.3661;AA=G|||;VT=SNP
1	66143449	rs12038180	G	C	100	PASS	AC=2138;AF=0.426917;AN=5008;NS=2504;DP=19377;EAS_AF=0.8065;AMR_AF=0.2997;AFR_AF=0.4039;EUR_AF=0.2237;SAS_AF=0.3661;AA=G|||;VT=SNP
1	66143561	rs55737039	A	G	100	PASS	AC=2139;AF=0.427117;AN=5008;NS=2504;DP=19355;EAS_AF=0.8065;AMR_AF=0.2997;AFR_AF=0.4039;EUR_AF=0.2237;SAS_AF=0.3671;AA=A|||;VT=SNP
1	66143566	rs55973636	C	G	100	PASS	AC=2139;AF=0.427117;AN=5008;NS=2504;DP=19300;EAS_AF=0.8065;AMR_AF=0.2997;AFR_AF=0.4039;EUR_AF=0.2237;SAS_AF=0.3671;AA=G|||;VT=SNP
1	66143570	rs61779737	G	A	100	PASS	AC=494;AF=0.0986422;AN=5008;NS=2504;DP=19271;EAS_AF=0.0625;AMR_AF=0.1816;AFR_AF=0.0303;EUR_AF=0.1561;SAS_AF=0.1104;AA=G|||;VT=SNP
1	66143591	rs59258332	C	G	100	PASS	AC=1467;AF=0.292931;AN=5008;NS=2504;DP=19003;EAS_AF=0.7688;AMR_AF=0.2723;AFR_AF=0.1399;EUR_AF=0.2028;SAS_AF=0.1166;AA=C|||;VT=SNP
1	66143738	rs56964262	G	A	100	PASS	AC=2138;AF=0.426917;AN=5008;NS=2504;DP=19735;EAS_AF=0.8065;AMR_AF=0.2983;AFR_AF=0.4039;EUR_AF=0.2247;SAS_AF=0.3661;AA=A|||;VT=SNP
1	66143819	rs12141410	A	G	100	PASS	AC=2138;AF=0.426917;AN=5008;NS=2504;DP=19564;EAS_AF=0.8065;AMR_AF=0.2997;AFR_AF=0.4039;EUR_AF=0.2237;SAS_AF=0.3661;AA=G|||;VT=SNP
1	66144324	rs56257327	C	T	100	PASS	AC=677;AF=0.135184;AN=5008;NS=2504;DP=18928;EAS_AF=0.0417;AMR_AF=0.0259;AFR_AF=0.2663;EUR_AF=0.0209;SAS_AF=0.2495;AA=C|||;VT=SNP
1	66144876	rs10158937	A	C	100	PASS	AC=2138;AF=0.426917;AN=5008;NS=2504;DP=20789;EAS_AF=0.8065;AMR_AF=0.2997;AFR_AF=0.4039;EUR_AF=0.2237;SAS_AF=0.3661;AA=A|||;VT=SNP
1	66144990	rs112652890	C	T	100	PASS	AC=71;AF=0.0141773;AN=5008;NS=2504;DP=19574;EAS_AF=0.005;AMR_AF=0.0187;AFR_AF=0.0121;EUR_AF=0.0129;SAS_AF=0.0245;AA=C|||;VT=SNP
1	66145152	rs67787610	G	A	100	PASS	AC=2138;AF=0.426917;AN=5008;NS=2504;DP=18894;EAS_AF=0.8065;AMR_AF=0.2997;AFR_AF=0.4039;EUR_AF=0.2237;SAS_AF=0.3661;AA=A|||;VT=SNP
1	66145336	rs11807723	G	A	100	PASS	AC=493;AF=0.0984425;AN=5008;NS=2504;DP=17494;EAS_AF=0.0625;AMR_AF=0.1816;AFR_AF=0.0303;EUR_AF=0.1561;SAS_AF=0.1094;AA=G|||;VT=SNP
1	66146006	rs2386	G	A	100	PASS	AC=2138;AF=0.426917;AN=5008;NS=2504;DP=17937;EAS_AF=0.8065;AMR_AF=0.3012;AFR_AF=0.4032;EUR_AF=0.2247;SAS_AF=0.365;AA=A|||;VT=SNP
1	66146017	rs11208709	G	A	100	PASS	AC=1467;AF=0.292931;AN=5008;NS=2504;DP=17892;EAS_AF=0.7688;AMR_AF=0.2738;AFR_AF=0.1392;EUR_AF=0.2038;SAS_AF=0.1155;AA=G|||;VT=SNP
1	66146039	rs11208710	A	G	100	PASS	AC=2138;AF=0.426917;AN=5008;NS=2504;DP=17735;EAS_AF=0.8065;AMR_AF=0.3012;AFR_AF=0.4032;EUR_AF=0.2247;SAS_AF=0.365;AA=G|||;VT=SNP
1	66146099	rs61469778	A	G	100	PASS	AC=667;AF=0.133187;AN=5008;NS=2504;DP=18546;EAS_AF=0.0377;AMR_AF=0.0259;AFR_AF=0.2617;EUR_AF=0.0209;SAS_AF=0.2495;AA=A|||;VT=SNP
1	66146246	rs12026918	C	G	100	PASS	AC=2138;AF=0.426917;AN=5008;NS=2504;DP=18438;EAS_AF=0.8065;AMR_AF=0.2997;AFR_AF=0.4039;EUR_AF=0.2237;SAS_AF=0.3661;AA=G|||;VT=SNP
1	66146306	rs56036732	C	T	100	PASS	AC=667;AF=0.133187;AN=5008;NS=2504;DP=17365;EAS_AF=0.0377;AMR_AF=0.0259;AFR_AF=0.2617;EUR_AF=0.0209;SAS_AF=0.2495;AA=C|||;VT=SNP
1	66146837	rs11809917	T	C	100	PASS	AC=492;AF=0.0982428;AN=5008;NS=2504;DP=14352;EAS_AF=0.0615;AMR_AF=0.1816;AFR_AF=0.0303;EUR_AF=0.1561;SAS_AF=0.1094;AA=T|||;VT=SNP
1	66147068	rs11809410	A	G	100	PASS	AC=493;AF=0.0984425;AN=5008;NS=2504;DP=14969;EAS_AF=0.0625;AMR_AF=0.1816;AFR_AF=0.0303;EUR_AF=0.1561;SAS_AF=0.1094;AA=A|||;VT=SNP
1	66147348	rs12043644	A	G	100	PASS	AC=2655;AF=0.530152;AN=5008;NS=2504;DP=17843;EAS_AF=0.869;AMR_AF=0.4827;AFR_AF=0.4516;EUR_AF=0.3797;SAS_AF=0.4755;AA=G|||;VT=SNP
1	66147449	rs72929407	T	C	100	PASS	AC=650;AF=0.129792;AN=5008;NS=2504;DP=17499;EAS_AF=0.0377;AMR_AF=0.0259;AFR_AF=0.2489;EUR_AF=0.0209;SAS_AF=0.2495;AA=T|||;VT=SNP
1	66147506	rs74082208	A	T	100	PASS	AC=668;AF=0.133387;AN=5008;NS=2504;DP=18343;EAS_AF=0.0377;AMR_AF=0.0288;AFR_AF=0.261;EUR_AF=0.0209;SAS_AF=0.2495;AA=T|||;VT=SNP
1	66147846	rs11208711	G	T	100	PASS	AC=2655;AF=0.530152;AN=5008;NS=2504;DP=16817;EAS_AF=0.869;AMR_AF=0.4827;AFR_AF=0.4516;EUR_AF=0.3797;SAS_AF=0.4755;AA=T|||;VT=SNP
1	66147900	rs74530707	T	C	100	PASS	AC=669;AF=0.133586;AN=5008;NS=2504;DP=17196;EAS_AF=0.0387;AMR_AF=0.0288;AFR_AF=0.261;EUR_AF=0.0209;SAS_AF=0.2495;AA=C|||;VT=SNP
1	66149341	rs10889574	G	A	100	PASS	AC=1966;AF=0.392572;AN=5008;NS=2504;DP=19994;EAS_AF=0.8313;AMR_AF=0.4539;AFR_AF=0.1747;EUR_AF=0.3588;SAS_AF=0.226;AA=G|||;VT=SNP
1	66150441	rs112153466	T	G	100	PASS	AC=1467;AF=0.292931;AN=5008;NS=2504;DP=19860;EAS_AF=0.7688;AMR_AF=0.2723;AFR_AF=0.1399;EUR_AF=0.2028;SAS_AF=0.1166;AA=T|||;VT=SNP
1	66150510	rs55953331	G	A	100	PASS	AC=274;AF=0.0547125;AN=5008;NS=2504;DP=21774;EAS_AF=0;AMR_AF=0.0735;AFR_AF=0.0061;EUR_AF=0.16;SAS_AF=0.0552;AA=G|||;VT=SNP
1	66151831	rs79624184	A	G	100	PASS	AC=668;AF=0.133387;AN=5008;NS=2504;DP=19883;EAS_AF=0.0377;AMR_AF=0.0288;AFR_AF=0.261;EUR_AF=0.0209;SAS_AF=0.2495;AA=a|||;VT=SNP
1	66152889	rs2375803	T	C	100	PASS	AC=493;AF=0.0984425;AN=5008;NS=2504;DP=21430;EAS_AF=0.0625;AMR_AF=0.1816;AFR_AF=0.0303;EUR_AF=0.1561;SAS_AF=0.1094;AA=T|||;VT=SNP
1	66152919	rs2375804	A	G	100	PASS	AC=493;AF=0.0984425;AN=5008;NS=2504;DP=20675;EAS_AF=0.0625;AMR_AF=0.1816;AFR_AF=0.0303;EUR_AF=0.1561;SAS_AF=0.1094;AA=A|||;VT=SNP
1	66152974	rs148876862	A	G	100	PASS	AC=44;AF=0.00878594;AN=5008;NS=2504;DP=19482;EAS_AF=0;AMR_AF=0.0216;AFR_AF=0.0008;EUR_AF=0.0189;SAS_AF=0.0092;AA=A|||;VT=SNP
1	66153363	rs4655582	C	G	100	PASS	AC=1967;AF=0.392772;AN=5008;NS=2504;DP=19374;EAS_AF=0.8313;AMR_AF=0.4539;AFR_AF=0.1755;EUR_AF=0.3588;SAS_AF=0.226;AA=C|||;VT=SNP
1	66153586	rs12021623	A	C	100	PASS	AC=1961;AF=0.391573;AN=5008;NS=2504;DP=17160;EAS_AF=0.8313;AMR_AF=0.4539;AFR_AF=0.171;EUR_AF=0.3588;SAS_AF=0.226;AA=A|||;VT=SNP
1	66153900	rs74082211	C	T	100	PASS	AC=650;AF=0.129792;AN=5008;NS=2504;DP=18405;EAS_AF=0.0377;AMR_AF=0.0259;AFR_AF=0.2489;EUR_AF=0.0209;SAS_AF=0.2495;AA=C|||;VT=SNP
1	66153933	rs12022410	A	G	100	PASS	AC=3146;AF=0.628195;AN=5008;NS=2504;DP=18184;EAS_AF=0.8958;AMR_AF=0.5908;AFR_AF=0.5061;EUR_AF=0.5755;SAS_AF=0.5982;AA=G|||;VT=SNP
1	66154114	rs116488551	G	A	100	PASS	AC=116;AF=0.0231629;AN=5008;NS=2504;DP=16796;EAS_AF=0.0129;AMR_AF=0.0879;AFR_AF=0.0008;EUR_AF=0.007;SAS_AF=0.0348;AA=G|||;VT=SNP
1	66154330	rs58846684	G	A	100	PASS	AC=588;AF=0.117412;AN=5008;NS=2504;DP=17929;EAS_AF=0.0377;AMR_AF=0.0231;AFR_AF=0.2035;EUR_AF=0.0209;SAS_AF=0.2495;AA=G|||;VT=SNP
1	66154414	rs11208715	G	T	100	PASS	AC=1961;AF=0.391573;AN=5008;NS=2504;DP=16306;EAS_AF=0.8313;AMR_AF=0.4539;AFR_AF=0.171;EUR_AF=0.3588;SAS_AF=0.226;AA=G|||;VT=SNP
1	66154454	rs144779325	A	G	100	PASS	AC=31;AF=0.0061901;AN=5008;NS=2504;DP=16379;EAS_AF=0.001;AMR_AF=0;AFR_AF=0;EUR_AF=0.005;SAS_AF=0.0256;AA=A|||;VT=SNP
1	66154563	rs112585178	G	T	100	PASS	AC=52;AF=0.0103834;AN=5008;NS=2504;DP=16041;EAS_AF=0;AMR_AF=0.0173;AFR_AF=0.0008;EUR_AF=0.0338;SAS_AF=0.0051;AA=G|||;VT=SNP
1	66154838	rs6683101	G	A	100	PASS	AC=650;AF=0.129792;AN=5008;NS=2504;DP=20903;EAS_AF=0.0377;AMR_AF=0.0259;AFR_AF=0.2489;EUR_AF=0.0209;SAS_AF=0.2495;AA=G|||;VT=SNP
1	66155027	rs12030543	C	T	100	PASS	AC=1470;AF=0.29353;AN=5008;NS=2504;DP=19507;EAS_AF=0.7698;AMR_AF=0.2723;AFR_AF=0.1415;EUR_AF=0.2028;SAS_AF=0.1166;AA=c|||;VT=SNP
1	66155407	rs4655583	C	A	100	PASS	AC=1433;AF=0.286142;AN=5008;NS=2504;DP=21155;EAS_AF=0.7331;AMR_AF=0.2723;AFR_AF=0.1407;EUR_AF=0.2038;SAS_AF=0.1166;AA=C|||;VT=SNP
1	66155515	rs4655584	T	G	100	PASS	AC=2650;AF=0.529153;AN=5008;NS=2504;DP=18854;EAS_AF=0.8671;AMR_AF=0.4827;AFR_AF=0.4516;EUR_AF=0.3797;SAS_AF=0.4724;AA=G|||;VT=SNP
1	66155627	rs4655585	T	C	100	PASS	AC=2643;AF=0.527756;AN=5008;NS=2504;DP=18440;EAS_AF=0.8671;AMR_AF=0.4827;AFR_AF=0.4508;EUR_AF=0.3807;SAS_AF=0.4652;AA=C|||;VT=SNP
1	66155923	rs17127882	C	T	100	PASS	AC=595;AF=0.11881;AN=5008;NS=2504;DP=19168;EAS_AF=0.0387;AMR_AF=0.0202;AFR_AF=0.2118;EUR_AF=0.0209;SAS_AF=0.2464;AA=C|||;VT=SNP
1	66155972	rs17407229	A	C	100	PASS	AC=535;AF=0.106829;AN=5008;NS=2504;DP=19631;EAS_AF=0.0942;AMR_AF=0.183;AFR_AF=0.0371;EUR_AF=0.1551;SAS_AF=0.1104;AA=A|||;VT=SNP
1	66156021	rs2211651	G	T	100	PASS	AC=2633;AF=0.525759;AN=5008;NS=2504;DP=19317;EAS_AF=0.8601;AMR_AF=0.4798;AFR_AF=0.4433;EUR_AF=0.3797;SAS_AF=0.4755;AA=T|||;VT=SNP
1	66156365	rs140951490	A	G	100	PASS	AC=41;AF=0.0081869;AN=5008;NS=2504;DP=19745;EAS_AF=0;AMR_AF=0.0101;AFR_AF=0.0008;EUR_AF=0.0278;SAS_AF=0.0051;AA=A|||;VT=SNP
1	66156477	rs17127892	A	G	100	PASS	AC=631;AF=0.125998;AN=5008;NS=2504;DP=18853;EAS_AF=0.0387;AMR_AF=0.0231;AFR_AF=0.2375;EUR_AF=0.0209;SAS_AF=0.2464;AA=G|||;VT=SNP
1	66156567	rs2375805	C	T	100	PASS	AC=2650;AF=0.529153;AN=5008;NS=2504;DP=17204;EAS_AF=0.8631;AMR_AF=0.4827;AFR_AF=0.4539;EUR_AF=0.3797;SAS_AF=0.4734;AA=T|||;VT=SNP
1	66156730	rs2889195	C	T	100	PASS	AC=2554;AF=0.509984;AN=5008;NS=2504;DP=17575;EAS_AF=0.8631;AMR_AF=0.4769;AFR_AF=0.385;EUR_AF=0.3797;SAS_AF=0.4724;AA=C|||;VT=SNP
1	66156943	rs10493378	T	C	100	PASS	AC=525;AF=0.104832;AN=5008;NS=2504;DP=19973;EAS_AF=0.0387;AMR_AF=0.0173;AFR_AF=0.1604;EUR_AF=0.0209;SAS_AF=0.2464;AA=T|||;VT=SNP
1	66157125	rs17127905	T	C	100	PASS	AC=2114;AF=0.422125;AN=5008;NS=2504;DP=20057;EAS_AF=0.7688;AMR_AF=0.2983;AFR_AF=0.4168;EUR_AF=0.2247;SAS_AF=0.363;AA=T|||;VT=SNP
1	66157269	rs67620752	T	C	100	PASS	AC=2154;AF=0.430112;AN=5008;NS=2504;DP=20885;EAS_AF=0.7688;AMR_AF=0.3012;AFR_AF=0.4455;EUR_AF=0.2247;SAS_AF=0.363;AA=C|||;VT=SNP
1	66158464	rs12042379	G	T	100	PASS	AC=2114;AF=0.422125;AN=5008;NS=2504;DP=20757;EAS_AF=0.7688;AMR_AF=0.2983;AFR_AF=0.4168;EUR_AF=0.2247;SAS_AF=0.363;AA=T|||;VT=SNP
1	66158536	rs17407322	C	T	100	PASS	AC=495;AF=0.0988419;AN=5008;NS=2504;DP=20468;EAS_AF=0.0942;AMR_AF=0.1816;AFR_AF=0.0076;EUR_AF=0.1551;SAS_AF=0.1104;AA=C|||;VT=SNP
1	66158825	rs11208716	C	T	100	PASS	AC=2609;AF=0.520966;AN=5008;NS=2504;DP=19333;EAS_AF=0.8631;AMR_AF=0.4798;AFR_AF=0.4244;EUR_AF=0.3797;SAS_AF=0.4734;AA=T|||;VT=SNP
1	66158994	rs11208717	T	C	100	PASS	AC=2653;AF=0.529752;AN=5008;NS=2504;DP=20010;EAS_AF=0.8631;AMR_AF=0.4827;AFR_AF=0.4561;EUR_AF=0.3797;SAS_AF=0.4734;AA=C|||;VT=SNP
1	66158995	rs11208718	G	A	100	PASS	AC=2653;AF=0.529752;AN=5008;NS=2504;DP=20271;EAS_AF=0.8631;AMR_AF=0.4827;AFR_AF=0.4561;EUR_AF=0.3797;SAS_AF=0.4734;AA=A|||;VT=SNP
1	66159001	rs11208719	A	G	100	PASS	AC=2114;AF=0.422125;AN=5008;NS=2504;DP=20328;EAS_AF=0.7688;AMR_AF=0.2983;AFR_AF=0.4168;EUR_AF=0.2247;SAS_AF=0.363;AA=G|||;VT=SNP
1	66159003	rs77312858	C	T	100	PASS	AC=75;AF=0.014976;AN=5008;NS=2504;DP=20448;EAS_AF=0.0109;AMR_AF=0.0187;AFR_AF=0.0113;EUR_AF=0.0129;SAS_AF=0.0235;AA=C|||;VT=SNP
1	66159055	rs11208720	A	G	100	PASS	AC=2114;AF=0.422125;AN=5008;NS=2504;DP=20713;EAS_AF=0.7688;AMR_AF=0.2983;AFR_AF=0.4168;EUR_AF=0.2247;SAS_AF=0.363;AA=G|||;VT=SNP
1	66159254	rs139110137	G	A	100	PASS	AC=7;AF=0.00139776;AN=5008;NS=2504;DP=17497;EAS_AF=0;AMR_AF=0;AFR_AF=0;EUR_AF=0.007;SAS_AF=0;AA=G|||;VT=SNP
1	66159264	rs4655792	T	G	100	PASS	AC=2115;AF=0.422324;AN=5008;NS=2504;DP=17180;EAS_AF=0.7688;AMR_AF=0.2983;AFR_AF=0.4175;EUR_AF=0.2247;SAS_AF=0.363;AA=G|||;VT=SNP
1	66159278	rs4655793	C	A	100	PASS	AC=2115;AF=0.422324;AN=5008;NS=2504;DP=17107;EAS_AF=0.7688;AMR_AF=0.2983;AFR_AF=0.4175;EUR_AF=0.2247;SAS_AF=0.363;AA=C|||;VT=SNP
1	66159301	rs4655794	T	C	100	PASS	AC=3138;AF=0.626597;AN=5008;NS=2504;DP=17199;EAS_AF=0.8958;AMR_AF=0.5937;AFR_AF=0.5061;EUR_AF=0.5716;SAS_AF=0.592;AA=C|||;VT=SNP
1	66159368	rs4655795	G	T	100	PASS	AC=2115;AF=0.422324;AN=5008;NS=2504;DP=15755;EAS_AF=0.7688;AMR_AF=0.2983;AFR_AF=0.4168;EUR_AF=0.2247;SAS_AF=0.364;AA=G|||;VT=SNP
1	66159788	rs6699885	C	A	100	PASS	AC=2894;AF=0.577875;AN=5008;NS=2504;DP=16430;EAS_AF=0.2312;AMR_AF=0.7017;AFR_AF=0.5832;EUR_AF=0.7753;SAS_AF=0.637;AA=A|||;VT=SNP
1	66160075	rs6664534	T	A	100	PASS	AC=2894;AF=0.577875;AN=5008;NS=2504;DP=21700;EAS_AF=0.2312;AMR_AF=0.7017;AFR_AF=0.5832;EUR_AF=0.7753;SAS_AF=0.637;AA=A|||;VT=SNP
1	66160239	rs79994905	T	A	100	PASS	AC=537;AF=0.107228;AN=5008;NS=2504;DP=21916;EAS_AF=0.0942;AMR_AF=0.1844;AFR_AF=0.0378;EUR_AF=0.1551;SAS_AF=0.1104;AA=A|||;VT=SNP
1	66160319	rs61779751	A	G	100	PASS	AC=536;AF=0.107029;AN=5008;NS=2504;DP=20409;EAS_AF=0.0942;AMR_AF=0.1844;AFR_AF=0.0371;EUR_AF=0.1551;SAS_AF=0.1104;AA=G|||;VT=SNP
1	66160346	rs61779752	C	T	100	PASS	AC=497;AF=0.0992412;AN=5008;NS=2504;DP=20003;EAS_AF=0.0942;AMR_AF=0.1816;AFR_AF=0.0091;EUR_AF=0.1551;SAS_AF=0.1104;AA=C|||;VT=SNP
1	66160433	rs6588156	A	G	100	PASS	AC=2946;AF=0.588259;AN=5008;NS=2504;DP=20694;EAS_AF=0.2312;AMR_AF=0.7046;AFR_AF=0.621;EUR_AF=0.7753;SAS_AF=0.637;AA=G|||;VT=SNP
1	66160454	rs6588157	C	T	100	PASS	AC=84;AF=0.0167732;AN=5008;NS=2504;DP=20211;EAS_AF=0;AMR_AF=0.0418;AFR_AF=0.003;EUR_AF=0.0487;SAS_AF=0.002;AA=C|||;VT=SNP
1	66160621	rs6588158	T	C	100	PASS	AC=2358;AF=0.470847;AN=5008;NS=2504;DP=20109;EAS_AF=0.1369;AMR_AF=0.5173;AFR_AF=0.5461;EUR_AF=0.6203;SAS_AF=0.5266;AA=T|||;VT=SNP
1	66160631	rs61779753	T	C	100	PASS	AC=536;AF=0.107029;AN=5008;NS=2504;DP=19633;EAS_AF=0.0942;AMR_AF=0.1844;AFR_AF=0.0371;EUR_AF=0.1551;SAS_AF=0.1104;AA=C|||;VT=SNP
1	66161157	rs144892721	G	C	100	PASS	AC=35;AF=0.00698882;AN=5008;NS=2504;DP=18122;EAS_AF=0;AMR_AF=0.0043;AFR_AF=0.0008;EUR_AF=0.0129;SAS_AF=0.0184;AA=G|||;VT=SNP
1	66161174	rs75561700	T	C	100	PASS	AC=536;AF=0.107029;AN=5008;NS=2504;DP=17848;EAS_AF=0.0942;AMR_AF=0.1844;AFR_AF=0.0371;EUR_AF=0.1551;SAS_AF=0.1104;AA=T|||;VT=SNP
1	66161273	rs61779754	A	G	100	PASS	AC=536;AF=0.107029;AN=5008;NS=2504;DP=17380;EAS_AF=0.0942;AMR_AF=0.1844;AFR_AF=0.0371;EUR_AF=0.1551;SAS_AF=0.1104;AA=A|||;VT=SNP
1	66161358	rs61779755	T	A	100	PASS	AC=536;AF=0.107029;AN=5008;NS=2504;DP=16010;EAS_AF=0.0942;AMR_AF=0.1844;AFR_AF=0.0371;EUR_AF=0.1551;SAS_AF=0.1104;AA=T|||;VT=SNP
1	66161440	rs572535975	G	A	100	PASS	AC=10;AF=0.00199681;AN=5008;NS=2504;DP=15768;EAS_AF=0;AMR_AF=0;AFR_AF=0;EUR_AF=0.008;SAS_AF=0.002;AA=G|||;VT=SNP
1	66161461	rs4420065	T	C	100	PASS	AC=2399;AF=0.479034;AN=5008;NS=2504;DP=16234;EAS_AF=0.1369;AMR_AF=0.5202;AFR_AF=0.5756;EUR_AF=0.6203;SAS_AF=0.5266;AA=T|||;VT=SNP
1	66161612	rs61779756	C	T	100	PASS	AC=536;AF=0.107029;AN=5008;NS=2504;DP=15074;EAS_AF=0.0942;AMR_AF=0.1844;AFR_AF=0.0371;EUR_AF=0.1551;SAS_AF=0.1104;AA=T|||;VT=SNP
1	66161630	rs61779757	G	A	100	PASS	AC=535;AF=0.106829;AN=5008;NS=2504;DP=15625;EAS_AF=0.0942;AMR_AF=0.1844;AFR_AF=0.0363;EUR_AF=0.1551;SAS_AF=0.1104;AA=G|||;VT=SNP
1	66161698	rs6688625	C	T	100	PASS	AC=1081;AF=0.215855;AN=5008;NS=2504;DP=15691;EAS_AF=0.4712;AMR_AF=0.1772;AFR_AF=0.1331;EUR_AF=0.1958;SAS_AF=0.1125;AA=C|||;VT=SNP
1	66161846	rs35351477	G	T	100	PASS	AC=644;AF=0.128594;AN=5008;NS=2504;DP=16321;EAS_AF=0.1121;AMR_AF=0.1873;AFR_AF=0.1029;EUR_AF=0.1551;SAS_AF=0.1115;AA=T|||;VT=SNP
1	66161965	rs61779759	G	A	100	PASS	AC=716;AF=0.142971;AN=5008;NS=2504;DP=16949;EAS_AF=0.0952;AMR_AF=0.1974;AFR_AF=0.1634;EUR_AF=0.1571;SAS_AF=0.1115;AA=G|||;VT=SNP
1	66162127	rs61780860	C	T	100	PASS	AC=515;AF=0.102835;AN=5008;NS=2504;DP=18697;EAS_AF=0.0952;AMR_AF=0.183;AFR_AF=0.0204;EUR_AF=0.1561;SAS_AF=0.1104;AA=c|||;VT=SNP
1	66162303	rs61780861	G	A	100	PASS	AC=488;AF=0.0974441;AN=5008;NS=2504;DP=18796;EAS_AF=0.0952;AMR_AF=0.1787;AFR_AF=0.0076;EUR_AF=0.1481;SAS_AF=0.1115;AA=G|||;VT=SNP
1	66162360	rs61780862	G	A	100	PASS	AC=503;AF=0.100439;AN=5008;NS=2504;DP=17909;EAS_AF=0.0962;AMR_AF=0.1787;AFR_AF=0.0166;EUR_AF=0.1481;SAS_AF=0.1135;AA=g|||;VT=SNP
1	66162369	rs61780863	C	T	100	PASS	AC=516;AF=0.103035;AN=5008;NS=2504;DP=17864;EAS_AF=0.0952;AMR_AF=0.1844;AFR_AF=0.0166;EUR_AF=0.1571;SAS_AF=0.1145;AA=C|||;VT=SNP
1	66162581	rs61780864	C	T	100	PASS	AC=500;AF=0.0998403;AN=5008;NS=2504;DP=19698;EAS_AF=0.0952;AMR_AF=0.1801;AFR_AF=0.0166;EUR_AF=0.1481;SAS_AF=0.1104;AA=C|||;VT=SNP
1	66162613	rs61780865	T	C	100	PASS	AC=500;AF=0.0998403;AN=5008;NS=2504;DP=18899;EAS_AF=0.0952;AMR_AF=0.1801;AFR_AF=0.0166;EUR_AF=0.1481;SAS_AF=0.1104;AA=T|||;VT=SNP
1	66162630	rs6667615	A	G	100	PASS	AC=3406;AF=0.680112;AN=5008;NS=2504;DP=18446;EAS_AF=0.2738;AMR_AF=0.7089;AFR_AF=0.733;EUR_AF=0.7992;SAS_AF=0.8845;AA=G|||;VT=SNP
1	66162631	rs6667616	A	C	100	PASS	AC=3406;AF=0.680112;AN=5008;NS=2504;DP=18522;EAS_AF=0.2738;AMR_AF=0.7089;AFR_AF=0.733;EUR_AF=0.7992;SAS_AF=0.8845;AA=C|||;VT=SNP
1	66162685	rs77074159	C	G	100	PASS	AC=500;AF=0.0998403;AN=5008;NS=2504;DP=19064;EAS_AF=0.0952;AMR_AF=0.1801;AFR_AF=0.0166;EUR_AF=0.1481;SAS_AF=0.1104;AA=C|||;VT=SNP
1	66162693	rs61780866	A	G	100	PASS	AC=500;AF=0.0998403;AN=5008;NS=2504;DP=18843;EAS_AF=0.0952;AMR_AF=0.1801;AFR_AF=0.0166;EUR_AF=0.1481;SAS_AF=0.1104;AA=G|||;VT=SNP
1	66162760	rs61780867	A	G	100	PASS	AC=493;AF=0.0984425;AN=5008;NS=2504;DP=19162;EAS_AF=0.0952;AMR_AF=0.1787;AFR_AF=0.0159;EUR_AF=0.1441;SAS_AF=0.1094;AA=G|||;VT=SNP
1	66162762	rs61780868	C	G	100	PASS	AC=493;AF=0.0984425;AN=5008;NS=2504;DP=19283;EAS_AF=0.0952;AMR_AF=0.1787;AFR_AF=0.0159;EUR_AF=0.1441;SAS_AF=0.1094;AA=C|||;VT=SNP
1	66163021	rs61780869	T	C	100	PASS	AC=507;AF=0.101238;AN=5008;NS=2504;DP=19888;EAS_AF=0.0952;AMR_AF=0.1801;AFR_AF=0.0166;EUR_AF=0.1491;SAS_AF=0.1166;AA=T|||;VT=SNP
1	66163183	rs112695172	G	A	100	PASS	AC=83;AF=0.0165735;AN=5008;NS=2504;DP=19945;EAS_AF=0.0099;AMR_AF=0.0216;AFR_AF=0.0121;EUR_AF=0.0159;SAS_AF=0.0266;AA=G|||;VT=SNP
1	66163438	rs77837631	A	G	100	PASS	AC=500;AF=0.0998403;AN=5008;NS=2504;DP=17821;EAS_AF=0.0952;AMR_AF=0.1801;AFR_AF=0.0166;EUR_AF=0.1481;SAS_AF=0.1104;AA=G|||;VT=SNP
1	66163738	rs61780870	C	G	100	PASS	AC=500;AF=0.0998403;AN=5008;NS=2504;DP=16877;EAS_AF=0.0952;AMR_AF=0.1801;AFR_AF=0.0166;EUR_AF=0.1481;SAS_AF=0.1104;AA=C|||;VT=SNP
1	66163796	rs113467192	C	T	100	PASS	AC=84;AF=0.0167732;AN=5008;NS=2504;DP=16360;EAS_AF=0.0099;AMR_AF=0.0216;AFR_AF=0.0129;EUR_AF=0.0159;SAS_AF=0.0266;AA=C|||;VT=SNP
1	66164327	rs4459081	G	C	100	PASS	AC=2827;AF=0.564497;AN=5008;NS=2504;DP=17346;EAS_AF=0.1786;AMR_AF=0.5288;AFR_AF=0.6581;EUR_AF=0.6491;SAS_AF=0.774;AA=G|||;VT=SNP
1	66164344	rs115474159	T	A	100	PASS	AC=56;AF=0.0111821;AN=5008;NS=2504;DP=17174;EAS_AF=0;AMR_AF=0.0274;AFR_AF=0;EUR_AF=0.0348;SAS_AF=0.002;AA=T|||;VT=SNP
1	66164521	rs61780871	G	A	100	PASS	AC=499;AF=0.0996406;AN=5008;NS=2504;DP=20183;EAS_AF=0.0952;AMR_AF=0.1787;AFR_AF=0.0166;EUR_AF=0.1481;SAS_AF=0.1104;AA=G|||;VT=SNP
1	66164536	rs61780872	A	C	100	PASS	AC=499;AF=0.0996406;AN=5008;NS=2504;DP=20771;EAS_AF=0.0952;AMR_AF=0.1787;AFR_AF=0.0166;EUR_AF=0.1481;SAS_AF=0.1104;AA=A|||;VT=SNP
1	66164670	rs111558223	C	A	100	PASS	AC=499;AF=0.0996406;AN=5008;NS=2504;DP=19333;EAS_AF=0.0952;AMR_AF=0.1787;AFR_AF=0.0166;EUR_AF=0.1481;SAS_AF=0.1104;AA=C|||;VT=SNP
1	66164724	rs61780873	G	A	100	PASS	AC=495;AF=0.0988419;AN=5008;NS=2504;DP=18789;EAS_AF=0.0952;AMR_AF=0.1758;AFR_AF=0.0166;EUR_AF=0.1461;SAS_AF=0.1104;AA=G|||;VT=SNP
1	66164732	rs6698842	C	T	100	PASS	AC=2347;AF=0.46865;AN=5008;NS=2504;DP=18637;EAS_AF=0.1379;AMR_AF=0.5216;AFR_AF=0.5265;EUR_AF=0.6302;SAS_AF=0.5276;AA=C|||;VT=SNP
1	66164748	rs6663226	T	A	100	PASS	AC=2832;AF=0.565495;AN=5008;NS=2504;DP=18503;EAS_AF=0.1786;AMR_AF=0.5331;AFR_AF=0.6581;EUR_AF=0.6511;SAS_AF=0.774;AA=T|||;VT=SNP
1	66164913	rs61780874	A	T	100	PASS	AC=500;AF=0.0998403;AN=5008;NS=2504;DP=17914;EAS_AF=0.0952;AMR_AF=0.1801;AFR_AF=0.0166;EUR_AF=0.1481;SAS_AF=0.1104;AA=A|||;VT=SNP
1	66164928	rs61780875	C	A	100	PASS	AC=500;AF=0.0998403;AN=5008;NS=2504;DP=18563;EAS_AF=0.0952;AMR_AF=0.1801;AFR_AF=0.0166;EUR_AF=0.1481;SAS_AF=0.1104;AA=C|||;VT=SNP
1	66165034	rs11805519	C	T	100	PASS	AC=409;AF=0.0816693;AN=5008;NS=2504;DP=18565;EAS_AF=0.0407;AMR_AF=0.0086;AFR_AF=0.0756;EUR_AF=0.0209;SAS_AF=0.2464;AA=C|||;VT=SNP
1	66165046	rs61780876	C	A	100	PASS	AC=500;AF=0.0998403;AN=5008;NS=2504;DP=18346;EAS_AF=0.0952;AMR_AF=0.1801;AFR_AF=0.0166;EUR_AF=0.1481;SAS_AF=0.1104;AA=C|||;VT=SNP
1	66165277	rs10157664	T	C	100	PASS	AC=3392;AF=0.677316;AN=5008;NS=2504;DP=16655;EAS_AF=0.2738;AMR_AF=0.7118;AFR_AF=0.7216;EUR_AF=0.7982;SAS_AF=0.8845;AA=C|||;VT=SNP
1	66165565	rs79471423	G	T	100	PASS	AC=500;AF=0.0998403;AN=5008;NS=2504;DP=17793;EAS_AF=0.0952;AMR_AF=0.1801;AFR_AF=0.0166;EUR_AF=0.1481;SAS_AF=0.1104;AA=T|||;VT=SNP
1	66165566	rs78711727	A	T	100	PASS	AC=500;AF=0.0998403;AN=5008;NS=2504;DP=17803;EAS_AF=0.0952;AMR_AF=0.1801;AFR_AF=0.0166;EUR_AF=0.1481;SAS_AF=0.1104;AA=A|||;VT=SNP
1	66165578	rs76303603	T	C	100	PASS	AC=22;AF=0.00439297;AN=5008;NS=2504;DP=17793;EAS_AF=0;AMR_AF=0.0029;AFR_AF=0;EUR_AF=0.0169;SAS_AF=0.0031;AA=T|||;VT=SNP
1	66165583	rs75286096	A	G	100	PASS	AC=409;AF=0.0816693;AN=5008;NS=2504;DP=17904;EAS_AF=0.0407;AMR_AF=0.0086;AFR_AF=0.0756;EUR_AF=0.0209;SAS_AF=0.2464;AA=A|||;VT=SNP
1	66165816	rs61780877	C	A	100	PASS	AC=503;AF=0.100439;AN=5008;NS=2504;DP=18604;EAS_AF=0.0952;AMR_AF=0.1801;AFR_AF=0.0174;EUR_AF=0.1501;SAS_AF=0.1104;AA=C|||;VT=SNP
1	66165836	rs4394621	G	A	100	PASS	AC=3327;AF=0.664337;AN=5008;NS=2504;DP=18438;EAS_AF=0.2738;AMR_AF=0.7089;AFR_AF=0.6747;EUR_AF=0.7972;SAS_AF=0.8845;AA=G|||;VT=SNP
1	66166071	rs10789194	T	C	100	PASS	AC=3327;AF=0.664337;AN=5008;NS=2504;DP=16724;EAS_AF=0.2738;AMR_AF=0.7089;AFR_AF=0.6747;EUR_AF=0.7972;SAS_AF=0.8845;AA=C|||;VT=SNP
1	66166117	rs12058173	G	A	100	PASS	AC=463;AF=0.0924521;AN=5008;NS=2504;DP=16493;EAS_AF=0.0407;AMR_AF=0.0115;AFR_AF=0.1142;EUR_AF=0.0209;SAS_AF=0.2474;AA=G|||;VT=SNP
1	66166128	rs61780878	T	C	100	PASS	AC=501;AF=0.10004;AN=5008;NS=2504;DP=16214;EAS_AF=0.0952;AMR_AF=0.1801;AFR_AF=0.0166;EUR_AF=0.1491;SAS_AF=0.1104;AA=T|||;VT=SNP
1	66166154	rs10789195	A	C	100	PASS	AC=3327;AF=0.664337;AN=5008;NS=2504;DP=16460;EAS_AF=0.2738;AMR_AF=0.7089;AFR_AF=0.6747;EUR_AF=0.7972;SAS_AF=0.8845;AA=C|||;VT=SNP
1	66166208	rs61780879	C	T	100	PASS	AC=500;AF=0.0998403;AN=5008;NS=2504;DP=16477;EAS_AF=0.0952;AMR_AF=0.1801;AFR_AF=0.0166;EUR_AF=0.1481;SAS_AF=0.1104;AA=C|||;VT=SNP
1	66166337	rs17415879	A	G	100	PASS	AC=500;AF=0.0998403;AN=5008;NS=2504;DP=16973;EAS_AF=0.0952;AMR_AF=0.1801;AFR_AF=0.0166;EUR_AF=0.1481;SAS_AF=0.1104;AA=G|||;VT=SNP
1	66166499	rs7524581	T	C	100	PASS	AC=2827;AF=0.564497;AN=5008;NS=2504;DP=15434;EAS_AF=0.1786;AMR_AF=0.5288;AFR_AF=0.6581;EUR_AF=0.6491;SAS_AF=0.774;AA=T|||;VT=SNP
1	66166733	rs80314161	C	T	100	PASS	AC=500;AF=0.0998403;AN=5008;NS=2504;DP=12924;EAS_AF=0.0952;AMR_AF=0.1801;AFR_AF=0.0166;EUR_AF=0.1481;SAS_AF=0.1104;AA=C|||;VT=SNP
1	66166819	rs141850335	G	A	100	PASS	AC=32;AF=0.00638978;AN=5008;NS=2504;DP=14232;EAS_AF=0;AMR_AF=0.0086;AFR_AF=0.003;EUR_AF=0.0159;SAS_AF=0.0061;AA=G|||;VT=SNP
1	66166869	rs61780880	C	T	100	PASS	AC=501;AF=0.10004;AN=5008;NS=2504;DP=14840;EAS_AF=0.0952;AMR_AF=0.1801;AFR_AF=0.0166;EUR_AF=0.1481;SAS_AF=0.1115;AA=C|||;VT=SNP
1	66167038	rs17407384	A	G	100	PASS	AC=500;AF=0.0998403;AN=5008;NS=2504;DP=15032;EAS_AF=0.0952;AMR_AF=0.1801;AFR_AF=0.0166;EUR_AF=0.1481;SAS_AF=0.1104;AA=A|||;VT=SNP
1	66167452	rs7515766	G	A	100	PASS	AC=2342;AF=0.467652;AN=5008;NS=2504;DP=15331;EAS_AF=0.1379;AMR_AF=0.5173;AFR_AF=0.5265;EUR_AF=0.6282;SAS_AF=0.5276;AA=G|||;VT=SNP
1	66167582	rs17407426	A	G	100	PASS	AC=500;AF=0.0998403;AN=5008;NS=2504;DP=15491;EAS_AF=0.0952;AMR_AF=0.1801;AFR_AF=0.0166;EUR_AF=0.1481;SAS_AF=0.1104;AA=A|||;VT=SNP
1	66167805	rs61780881	C	T	100	PASS	AC=500;AF=0.0998403;AN=5008;NS=2504;DP=20229;EAS_AF=0.0952;AMR_AF=0.1801;AFR_AF=0.0166;EUR_AF=0.1481;SAS_AF=0.1104;AA=C|||;VT=SNP
1	66167819	rs4425959	G	A	100	PASS	AC=3328;AF=0.664537;AN=5008;NS=2504;DP=19624;EAS_AF=0.2738;AMR_AF=0.7089;AFR_AF=0.6755;EUR_AF=0.7972;SAS_AF=0.8845;AA=A|||;VT=SNP
1	66167832	rs61780882	G	A	100	PASS	AC=500;AF=0.0998403;AN=5008;NS=2504;DP=19398;EAS_AF=0.0952;AMR_AF=0.1801;AFR_AF=0.0166;EUR_AF=0.1481;SAS_AF=0.1104;AA=G|||;VT=SNP
1	66167901	rs4579727	T	C	100	PASS	AC=909;AF=0.18151;AN=5008;NS=2504;DP=19580;EAS_AF=0.1359;AMR_AF=0.1888;AFR_AF=0.0923;EUR_AF=0.169;SAS_AF=0.3569;AA=T|||;VT=SNP
1	66167963	rs4456071	T	G	100	PASS	AC=3328;AF=0.664537;AN=5008;NS=2504;DP=19089;EAS_AF=0.2738;AMR_AF=0.7089;AFR_AF=0.6755;EUR_AF=0.7972;SAS_AF=0.8845;AA=G|||;VT=SNP
1	66168238	rs7518710	G	A	100	PASS	AC=2342;AF=0.467652;AN=5008;NS=2504;DP=19862;EAS_AF=0.1379;AMR_AF=0.5173;AFR_AF=0.5265;EUR_AF=0.6282;SAS_AF=0.5276;AA=G|||;VT=SNP
1	66168499	rs7541434	A	C	100	PASS	AC=2438;AF=0.486821;AN=5008;NS=2504;DP=18962;EAS_AF=0.127;AMR_AF=0.5202;AFR_AF=0.6067;EUR_AF=0.6272;SAS_AF=0.5276;AA=A|||;VT=SNP
1	66168566	rs10889576	T	C	100	PASS	AC=2863;AF=0.571685;AN=5008;NS=2504;DP=20702;EAS_AF=0.2212;AMR_AF=0.6974;AFR_AF=0.5658;EUR_AF=0.7773;SAS_AF=0.6401;AA=T|||;VT=SNP
1	66168571	rs7541455	A	C	100	PASS	AC=3387;AF=0.676318;AN=5008;NS=2504;DP=20587;EAS_AF=0.2738;AMR_AF=0.7089;AFR_AF=0.7194;EUR_AF=0.7982;SAS_AF=0.8845;AA=C|||;VT=SNP
1	66168846	rs77011771	T	A	100	PASS	AC=488;AF=0.0974441;AN=5008;NS=2504;DP=19586;EAS_AF=0.0952;AMR_AF=0.1787;AFR_AF=0.0083;EUR_AF=0.1491;SAS_AF=0.1094;AA=T|||;VT=SNP
1	66169142	rs17127920	C	T	100	PASS	AC=428;AF=0.0854633;AN=5008;NS=2504;DP=20010;EAS_AF=0.0536;AMR_AF=0.0086;AFR_AF=0.0794;EUR_AF=0.0209;SAS_AF=0.2474;AA=C|||;VT=SNP
1	66169679	rs12753193	G	A	100	PASS	AC=2374;AF=0.474042;AN=5008;NS=2504;DP=20010;EAS_AF=0.126;AMR_AF=0.5202;AFR_AF=0.5575;EUR_AF=0.6272;SAS_AF=0.5297;AA=G|||;VT=SNP
1	66170013	rs17127924	C	T	100	PASS	AC=423;AF=0.0844649;AN=5008;NS=2504;DP=21231;EAS_AF=0.0526;AMR_AF=0.0086;AFR_AF=0.0764;EUR_AF=0.0209;SAS_AF=0.2474;AA=T|||;VT=SNP
1	66170195	rs17127925	T	A	100	PASS	AC=425;AF=0.0848642;AN=5008;NS=2504;DP=18184;EAS_AF=0.0526;AMR_AF=0.0086;AFR_AF=0.0787;EUR_AF=0.0209;SAS_AF=0.2464;AA=T|||;VT=SNP
1	66170218	rs17416145	C	A	100	PASS	AC=484;AF=0.0966454;AN=5008;NS=2504;DP=18330;EAS_AF=0.0962;AMR_AF=0.1787;AFR_AF=0.0068;EUR_AF=0.1471;SAS_AF=0.1084;AA=C|||;VT=SNP
1	66170362	rs17407594	G	A	100	PASS	AC=508;AF=0.101438;AN=5008;NS=2504;DP=20253;EAS_AF=0.0942;AMR_AF=0.1744;AFR_AF=0.0303;EUR_AF=0.1451;SAS_AF=0.1084;AA=G|||;VT=SNP
1	66171001	rs11208722	C	A	100	PASS	AC=4002;AF=0.799121;AN=5008;NS=2504;DP=18651;EAS_AF=0.9831;AMR_AF=0.7161;AFR_AF=0.8903;EUR_AF=0.667;SAS_AF=0.681;AA=A|||;VT=SNP
1	66171085	rs12116840	G	C	100	PASS	AC=970;AF=0.19369;AN=5008;NS=2504;DP=19588;EAS_AF=0.2173;AMR_AF=0.111;AFR_AF=0.1936;EUR_AF=0.1322;SAS_AF=0.2914;AA=G|||;VT=SNP
1	66171192	rs17416194	G	A	100	PASS	AC=842;AF=0.168131;AN=5008;NS=2504;DP=20401;EAS_AF=0.002;AMR_AF=0.2594;AFR_AF=0.0915;EUR_AF=0.3151;SAS_AF=0.227;AA=g|||;VT=SNP
1	66171728	rs10789196	T	C	100	PASS	AC=3419;AF=0.682708;AN=5008;NS=2504;DP=21049;EAS_AF=0.8323;AMR_AF=0.7478;AFR_AF=0.4206;EUR_AF=0.8618;SAS_AF=0.6524;AA=C|||;VT=SNP
1	66171970	rs12121677	T	C	100	PASS	AC=804;AF=0.160543;AN=5008;NS=2504;DP=21073;EAS_AF=0.1042;AMR_AF=0.2118;AFR_AF=0.1445;EUR_AF=0.1322;SAS_AF=0.2331;AA=T|||;VT=SNP
1	66172006	rs17407727	C	A	100	PASS	AC=1004;AF=0.200479;AN=5008;NS=2504;DP=21009;EAS_AF=0.0278;AMR_AF=0.2709;AFR_AF=0.177;EUR_AF=0.3151;SAS_AF=0.2423;AA=C|||;VT=SNP
1	66173940	rs10493381	C	T	100	PASS	AC=1003;AF=0.20028;AN=5008;NS=2504;DP=19403;EAS_AF=0.0278;AMR_AF=0.2723;AFR_AF=0.1755;EUR_AF=0.3151;SAS_AF=0.2423;AA=C|||;VT=SNP
1	66174028	rs75683475	A	G	100	PASS	AC=132;AF=0.0263578;AN=5008;NS=2504;DP=18711;EAS_AF=0;AMR_AF=0.0432;AFR_AF=0.0038;EUR_AF=0.0845;SAS_AF=0.0123;AA=A|||;VT=SNP
1	66174864	rs12741948	C	T	100	PASS	AC=1003;AF=0.20028;AN=5008;NS=2504;DP=17967;EAS_AF=0.0278;AMR_AF=0.2723;AFR_AF=0.1755;EUR_AF=0.3151;SAS_AF=0.2423;AA=C|||;VT=SNP
1	66175112	rs79750084	T	C	100	PASS	AC=47;AF=0.00938498;AN=5008;NS=2504;DP=20707;EAS_AF=0;AMR_AF=0.0274;AFR_AF=0.0015;EUR_AF=0.0219;SAS_AF=0.0041;AA=T|||;VT=SNP
1	66175395	rs4278348	T	C	100	PASS	AC=2318;AF=0.462859;AN=5008;NS=2504;DP=16950;EAS_AF=0.8036;AMR_AF=0.4755;AFR_AF=0.1702;EUR_AF=0.5457;SAS_AF=0.4131;AA=T|||;VT=SNP
1	66176034	rs34972158	T	C	100	PASS	AC=971;AF=0.19389;AN=5008;NS=2504;DP=21727;EAS_AF=0.0278;AMR_AF=0.2709;AFR_AF=0.152;EUR_AF=0.3151;SAS_AF=0.2423;AA=t|||;VT=SNP
1	66176232	rs4394616	T	A	100	PASS	AC=1301;AF=0.259784;AN=5008;NS=2504;DP=19772;EAS_AF=0.1696;AMR_AF=0.2334;AFR_AF=0.3722;EUR_AF=0.1372;SAS_AF=0.3456;AA=T|||;VT=SNP
1	66176294	rs34651246	G	T	100	PASS	AC=971;AF=0.19389;AN=5008;NS=2504;DP=20936;EAS_AF=0.0278;AMR_AF=0.2709;AFR_AF=0.152;EUR_AF=0.3151;SAS_AF=0.2423;AA=G|||;VT=SNP
1	66176343	rs4491039	T	C	100	PASS	AC=1299;AF=0.259385;AN=5008;NS=2504;DP=21944;EAS_AF=0.1696;AMR_AF=0.232;AFR_AF=0.3714;EUR_AF=0.1372;SAS_AF=0.3456;AA=T|||;VT=SNP
1	66176358	rs145344298	T	C	100	PASS	AC=59;AF=0.0117812;AN=5008;NS=2504;DP=22447;EAS_AF=0;AMR_AF=0.0303;AFR_AF=0;EUR_AF=0.0328;SAS_AF=0.0051;AA=T|||;VT=SNP
1	66176521	rs34330838	G	A	100	PASS	AC=972;AF=0.194089;AN=5008;NS=2504;DP=20597;EAS_AF=0.0278;AMR_AF=0.2723;AFR_AF=0.152;EUR_AF=0.3151;SAS_AF=0.2423;AA=A|||;VT=SNP
1	66176750	rs11801805	G	A	100	PASS	AC=973;AF=0.194289;AN=5008;NS=2504;DP=18800;EAS_AF=0.0278;AMR_AF=0.2738;AFR_AF=0.152;EUR_AF=0.3151;SAS_AF=0.2423;AA=G|||;VT=SNP
1	66177723	rs34386455	C	T	100	PASS	AC=970;AF=0.19369;AN=5008;NS=2504;DP=14727;EAS_AF=0.0278;AMR_AF=0.2723;AFR_AF=0.1505;EUR_AF=0.3151;SAS_AF=0.2423;AA=C|||;VT=SNP
1	66178064	rs144215737	G	A	100	PASS	AC=37;AF=0.00738818;AN=5008;NS=2504;DP=17012;EAS_AF=0;AMR_AF=0.0086;AFR_AF=0.0015;EUR_AF=0.0119;SAS_AF=0.0174;AA=G|||;VT=SNP
1	66178482	rs80131247	C	T	100	PASS	AC=1214;AF=0.242412;AN=5008;NS=2504;DP=14235;EAS_AF=0.1687;AMR_AF=0.2233;AFR_AF=0.3124;EUR_AF=0.1372;SAS_AF=0.3456;AA=C|||;VT=SNP
1	66178918	rs7511672	A	G	100	PASS	AC=2313;AF=0.461861;AN=5008;NS=2504;DP=17099;EAS_AF=0.8036;AMR_AF=0.4755;AFR_AF=0.1694;EUR_AF=0.5447;SAS_AF=0.41;AA=A|||;VT=SNP
1	66179064	rs17416384	A	G	100	PASS	AC=2288;AF=0.456869;AN=5008;NS=2504;DP=17832;EAS_AF=0.8036;AMR_AF=0.4755;AFR_AF=0.1498;EUR_AF=0.5457;SAS_AF=0.41;AA=A|||;VT=SNP
1	66179086	rs12739064	C	G	100	PASS	AC=970;AF=0.19369;AN=5008;NS=2504;DP=18046;EAS_AF=0.0278;AMR_AF=0.2723;AFR_AF=0.1505;EUR_AF=0.3151;SAS_AF=0.2423;AA=C|||;VT=SNP
1	66179203	rs11208724	G	A	100	PASS	AC=3469;AF=0.692692;AN=5008;NS=2504;DP=17870;EAS_AF=0.8313;AMR_AF=0.7594;AFR_AF=0.4539;EUR_AF=0.8608;SAS_AF=0.6524;AA=A|||;VT=SNP
1	66179743	rs12740203	C	G	100	PASS	AC=970;AF=0.19369;AN=5008;NS=2504;DP=19808;EAS_AF=0.0278;AMR_AF=0.2723;AFR_AF=0.1505;EUR_AF=0.3151;SAS_AF=0.2423;AA=G|||;VT=SNP
1	66180422	rs12744934	C	T	100	PASS	AC=972;AF=0.194089;AN=5008;NS=2504;DP=15879;EAS_AF=0.0278;AMR_AF=0.2723;AFR_AF=0.1528;EUR_AF=0.3141;SAS_AF=0.2423;AA=T|||;VT=SNP
1	66181251	rs7526322	C	T	100	PASS	AC=971;AF=0.19389;AN=5008;NS=2504;DP=18315;EAS_AF=0.0278;AMR_AF=0.2723;AFR_AF=0.1513;EUR_AF=0.3151;SAS_AF=0.2423;AA=C|||;VT=SNP
1	66182147	rs12737370	T	C	100	PASS	AC=1045;AF=0.208666;AN=5008;NS=2504;DP=18101;EAS_AF=0.0278;AMR_AF=0.2752;AFR_AF=0.2057;EUR_AF=0.3151;SAS_AF=0.2423;AA=T|||;VT=SNP
1	66182909	rs12738650	T	A	100	PASS	AC=998;AF=0.199281;AN=5008;NS=2504;DP=17374;EAS_AF=0.0278;AMR_AF=0.2738;AFR_AF=0.171;EUR_AF=0.3151;SAS_AF=0.2423;AA=T|||;VT=SNP
1	66183130	rs7532805	G	A	100	PASS	AC=2289;AF=0.457069;AN=5008;NS=2504;DP=18133;EAS_AF=0.8046;AMR_AF=0.4755;AFR_AF=0.1498;EUR_AF=0.5447;SAS_AF=0.411;AA=G|||;VT=SNP
1	66183312	rs56155214	A	G	100	PASS	AC=998;AF=0.199281;AN=5008;NS=2504;DP=19554;EAS_AF=0.0278;AMR_AF=0.2738;AFR_AF=0.171;EUR_AF=0.3151;SAS_AF=0.2423;AA=A|||;VT=SNP
1	66183423	rs34036823	T	C	100	PASS	AC=998;AF=0.199281;AN=5008;NS=2504;DP=20072;EAS_AF=0.0278;AMR_AF=0.2738;AFR_AF=0.171;EUR_AF=0.3151;SAS_AF=0.2423;AA=C|||;VT=SNP
1	66185403	rs7539471	G	A	100	PASS	AC=974;AF=0.194489;AN=5008;NS=2504;DP=19252;EAS_AF=0.0278;AMR_AF=0.2723;AFR_AF=0.1543;EUR_AF=0.3151;SAS_AF=0.2413;AA=G|||;VT=SNP
1	66185458	rs12734159	G	A	100	PASS	AC=1238;AF=0.247204;AN=5008;NS=2504;DP=17125;EAS_AF=0.1687;AMR_AF=0.2233;AFR_AF=0.3298;EUR_AF=0.1372;SAS_AF=0.3466;AA=G|||;VT=SNP
1	66185577	rs35200110	C	G	100	PASS	AC=833;AF=0.166334;AN=5008;NS=2504;DP=14184;EAS_AF=0.1032;AMR_AF=0.2089;AFR_AF=0.1702;EUR_AF=0.1322;SAS_AF=0.2311;AA=C|||;VT=SNP
1	66187125	rs17407887	C	T	100	PASS	AC=29;AF=0.00579073;AN=5008;NS=2504;DP=13660;EAS_AF=0;AMR_AF=0.0086;AFR_AF=0;EUR_AF=0.0229;SAS_AF=0;AA=C|||;VT=SNP
1	66187235	rs6692420	C	G	100	PASS	AC=1315;AF=0.26258;AN=5008;NS=2504;DP=13045;EAS_AF=0.1696;AMR_AF=0.232;AFR_AF=0.3828;EUR_AF=0.1382;SAS_AF=0.3456;AA=C|||;VT=SNP
1	66187803	rs4655586	G	A	100	PASS	AC=2284;AF=0.45607;AN=5008;NS=2504;DP=16928;EAS_AF=0.8016;AMR_AF=0.4755;AFR_AF=0.1551;EUR_AF=0.5348;SAS_AF=0.4121;AA=G|||;VT=SNP
1	66189532	rs12726854	A	C	100	PASS	AC=852;AF=0.170128;AN=5008;NS=2504;DP=19038;EAS_AF=0.1181;AMR_AF=0.2061;AFR_AF=0.1732;EUR_AF=0.1362;SAS_AF=0.229;AA=a|||;VT=SNP
1	66190052	rs10493384	C	T	100	PASS	AC=850;AF=0.169728;AN=5008;NS=2504;DP=21690;EAS_AF=0.1181;AMR_AF=0.2061;AFR_AF=0.171;EUR_AF=0.1362;SAS_AF=0.2301;AA=C|||;VT=SNP
1	66191075	rs4291477	G	A	100	PASS	AC=2288;AF=0.456869;AN=5008;NS=2504;DP=20488;EAS_AF=0.7917;AMR_AF=0.4784;AFR_AF=0.1551;EUR_AF=0.5368;SAS_AF=0.4223;AA=G|||;VT=SNP
1	66191777	rs7416472	G	A	100	PASS	AC=2295;AF=0.458267;AN=5008;NS=2504;DP=21191;EAS_AF=0.7897;AMR_AF=0.4784;AFR_AF=0.1543;EUR_AF=0.5467;SAS_AF=0.4223;AA=G|||;VT=SNP
1	66193884	rs6695479	C	G	100	PASS	AC=951;AF=0.189896;AN=5008;NS=2504;DP=19583;EAS_AF=0.0288;AMR_AF=0.2738;AFR_AF=0.1437;EUR_AF=0.3091;SAS_AF=0.2362;AA=C|||;VT=SNP
1	66194165	rs76962533	C	T	100	PASS	AC=57;AF=0.0113818;AN=5008;NS=2504;DP=21115;EAS_AF=0;AMR_AF=0.0231;AFR_AF=0.0038;EUR_AF=0.0278;SAS_AF=0.0082;AA=C|||;VT=SNP
1	66194234	rs147223456	C	G	100	PASS	AC=21;AF=0.00419329;AN=5008;NS=2504;DP=21242;EAS_AF=0;AMR_AF=0.0043;AFR_AF=0;EUR_AF=0.0169;SAS_AF=0.001;AA=C|||;VT=SNP
1	66194463	rs12144813	C	G	100	PASS	AC=1246;AF=0.248802;AN=5008;NS=2504;DP=17263;EAS_AF=0.1806;AMR_AF=0.2219;AFR_AF=0.3298;EUR_AF=0.1412;SAS_AF=0.3395;AA=C|||;VT=SNP
1	66194959	rs12035209	G	A	100	PASS	AC=2296;AF=0.458466;AN=5008;NS=2504;DP=20956;EAS_AF=0.7887;AMR_AF=0.4784;AFR_AF=0.1543;EUR_AF=0.5467;SAS_AF=0.4243;AA=G|||;VT=SNP
1	66195183	rs4128544	T	C	100	PASS	AC=1867;AF=0.372804;AN=5008;NS=2504;DP=21601;EAS_AF=0.1458;AMR_AF=0.4813;AFR_AF=0.3578;EUR_AF=0.4463;SAS_AF=0.4744;AA=T|||;VT=SNP
1	66195595	rs17448335	A	G	100	PASS	AC=1148;AF=0.229233;AN=5008;NS=2504;DP=18995;EAS_AF=0.0278;AMR_AF=0.2896;AFR_AF=0.2814;EUR_AF=0.3131;SAS_AF=0.2372;AA=G|||;VT=SNP
1	66197680	rs4655587	G	A	100	PASS	AC=3915;AF=0.781749;AN=5008;NS=2504;DP=18109;EAS_AF=0.9107;AMR_AF=0.8372;AFR_AF=0.7073;EUR_AF=0.7237;SAS_AF=0.7699;AA=A|||;VT=SNP
1	66198609	rs6664047	G	A	100	PASS	AC=3937;AF=0.786142;AN=5008;NS=2504;DP=19861;EAS_AF=0.9127;AMR_AF=0.8401;AFR_AF=0.7247;EUR_AF=0.7266;SAS_AF=0.7618;AA=A|||;VT=SNP
1	66199223	rs5010905	C	T	100	PASS	AC=3924;AF=0.783546;AN=5008;NS=2504;DP=19063;EAS_AF=0.9127;AMR_AF=0.8386;AFR_AF=0.7141;EUR_AF=0.7256;SAS_AF=0.7648;AA=C|||;VT=SNP
1	66199589	rs10789197	A	C	100	PASS	AC=3940;AF=0.786741;AN=5008;NS=2504;DP=19139;EAS_AF=0.9127;AMR_AF=0.8401;AFR_AF=0.7247;EUR_AF=0.7266;SAS_AF=0.7648;AA=C|||;VT=SNP
1	66200238	rs10493385	G	T	100	PASS	AC=3923;AF=0.783347;AN=5008;NS=2504;DP=18880;EAS_AF=0.9127;AMR_AF=0.8386;AFR_AF=0.7141;EUR_AF=0.7266;SAS_AF=0.7628;AA=G|||;VT=SNP
1	66200468	rs4281303	G	A	100	PASS	AC=3940;AF=0.786741;AN=5008;NS=2504;DP=18464;EAS_AF=0.9127;AMR_AF=0.8401;AFR_AF=0.7247;EUR_AF=0.7266;SAS_AF=0.7648;AA=A|||;VT=SNP
1	66200904	rs34514612	C	T	100	PASS	AC=66;AF=0.0131789;AN=5008;NS=2504;DP=20644;EAS_AF=0.001;AMR_AF=0.0159;AFR_AF=0.0038;EUR_AF=0.0328;SAS_AF=0.0164;AA=C|||;VT=SNP
1	66201022	rs4288572	G	A	100	PASS	AC=2620;AF=0.523163;AN=5008;NS=2504;DP=22198;EAS_AF=0.6657;AMR_AF=0.611;AFR_AF=0.3404;EUR_AF=0.5944;SAS_AF=0.4877;AA=G|||;VT=SNP
1	66201696	rs4655797	A	G	100	PASS	AC=3936;AF=0.785942;AN=5008;NS=2504;DP=20145;EAS_AF=0.9117;AMR_AF=0.8401;AFR_AF=0.7239;EUR_AF=0.7266;SAS_AF=0.7628;AA=G|||;VT=SNP
1	66201878	rs4655798	C	G	100	PASS	AC=3938;AF=0.786342;AN=5008;NS=2504;DP=17929;EAS_AF=0.9127;AMR_AF=0.8401;AFR_AF=0.7247;EUR_AF=0.7266;SAS_AF=0.7628;AA=G|||;VT=SNP
1	66201971	rs12729385	C	G	100	PASS	AC=619;AF=0.123602;AN=5008;NS=2504;DP=16772;EAS_AF=0.1091;AMR_AF=0.0951;AFR_AF=0.121;EUR_AF=0.1292;SAS_AF=0.1564;AA=C|||;VT=SNP
1	66202346	rs10889578	A	G	100	PASS	AC=2668;AF=0.532748;AN=5008;NS=2504;DP=13785;EAS_AF=0.6657;AMR_AF=0.6124;AFR_AF=0.3744;EUR_AF=0.5944;SAS_AF=0.4898;AA=A|||;VT=SNP
1	66202755	rs10789198	G	A	100	PASS	AC=2623;AF=0.523762;AN=5008;NS=2504;DP=17014;EAS_AF=0.6657;AMR_AF=0.611;AFR_AF=0.3404;EUR_AF=0.5944;SAS_AF=0.4908;AA=G|||;VT=SNP
1	66203934	rs11808912	T	G	100	PASS	AC=611;AF=0.122005;AN=5008;NS=2504;DP=22049;EAS_AF=0.1091;AMR_AF=0.0951;AFR_AF=0.1172;EUR_AF=0.1292;SAS_AF=0.1534;AA=T|||;VT=SNP
1	66204311	rs111610527	C	T	100	PASS	AC=42;AF=0.00838658;AN=5008;NS=2504;DP=22067;EAS_AF=0;AMR_AF=0.0058;AFR_AF=0.0015;EUR_AF=0.0338;SAS_AF=0.002;AA=C|||;VT=SNP
1	66204473	rs149869746	G	A	100	PASS	AC=101;AF=0.0201677;AN=5008;NS=2504;DP=20418;EAS_AF=0.0258;AMR_AF=0.0331;AFR_AF=0.0076;EUR_AF=0.0089;SAS_AF=0.0337;AA=G|||;VT=SNP
1	66205006	rs4300192	A	G	100	PASS	AC=1097;AF=0.21905;AN=5008;NS=2504;DP=19709;EAS_AF=0.247;AMR_AF=0.2118;AFR_AF=0.2284;EUR_AF=0.1322;SAS_AF=0.272;AA=A|||;VT=SNP
1	66205257	rs4335351	T	C	100	PASS	AC=3923;AF=0.783347;AN=5008;NS=2504;DP=19149;EAS_AF=0.9127;AMR_AF=0.8386;AFR_AF=0.7141;EUR_AF=0.7266;SAS_AF=0.7628;AA=T|||;VT=SNP
1	66205540	rs11208726	T	C	100	PASS	AC=3923;AF=0.783347;AN=5008;NS=2504;DP=17745;EAS_AF=0.9127;AMR_AF=0.8386;AFR_AF=0.7141;EUR_AF=0.7266;SAS_AF=0.7628;AA=T|||;VT=SNP
1	66205662	rs7365526	C	T	100	PASS	AC=3742;AF=0.747204;AN=5008;NS=2504;DP=17195;EAS_AF=0.9127;AMR_AF=0.8228;AFR_AF=0.5855;EUR_AF=0.7266;SAS_AF=0.7628;AA=T|||;VT=SNP
1	66205718	rs7365534	C	T	100	PASS	AC=2625;AF=0.524161;AN=5008;NS=2504;DP=15245;EAS_AF=0.6657;AMR_AF=0.611;AFR_AF=0.3427;EUR_AF=0.5934;SAS_AF=0.4908;AA=C|||;VT=SNP
1	66205735	rs7367621	A	G	100	PASS	AC=2638;AF=0.526757;AN=5008;NS=2504;DP=15809;EAS_AF=0.6657;AMR_AF=0.611;AFR_AF=0.3525;EUR_AF=0.5934;SAS_AF=0.4908;AA=A|||;VT=SNP
1	66206193	rs10889579	T	C	100	PASS	AC=3938;AF=0.786342;AN=5008;NS=2504;DP=19011;EAS_AF=0.9127;AMR_AF=0.8401;AFR_AF=0.7247;EUR_AF=0.7266;SAS_AF=0.7628;AA=T|||;VT=SNP
1	66207053	rs4614233	T	C	100	PASS	AC=3940;AF=0.786741;AN=5008;NS=2504;DP=19922;EAS_AF=0.9127;AMR_AF=0.8401;AFR_AF=0.7247;EUR_AF=0.7266;SAS_AF=0.7648;AA=C|||;VT=SNP
1	66207095	rs4330897	G	A	100	PASS	AC=3923;AF=0.783347;AN=5008;NS=2504;DP=19655;EAS_AF=0.9127;AMR_AF=0.8386;AFR_AF=0.7141;EUR_AF=0.7266;SAS_AF=0.7628;AA=G|||;VT=SNP
1	66207638	rs147732540	A	G	100	PASS	AC=20;AF=0.00399361;AN=5008;NS=2504;DP=20302;EAS_AF=0;AMR_AF=0.0043;AFR_AF=0;EUR_AF=0.0159;SAS_AF=0.001;AA=A|||;VT=SNP
1	66208285	rs10789199	A	C	100	PASS	AC=3940;AF=0.786741;AN=5008;NS=2504;DP=19141;EAS_AF=0.9127;AMR_AF=0.8401;AFR_AF=0.7247;EUR_AF=0.7266;SAS_AF=0.7648;AA=C|||;VT=SNP
1	66208988	rs11808786	T	C	100	PASS	AC=605;AF=0.120807;AN=5008;NS=2504;DP=24325;EAS_AF=0.1091;AMR_AF=0.0951;AFR_AF=0.1127;EUR_AF=0.1292;SAS_AF=0.1534;AA=T|||;VT=SNP
1	66209126	rs115523492	A	G	100	PASS	AC=123;AF=0.0245607;AN=5008;NS=2504;DP=22583;EAS_AF=0.0258;AMR_AF=0.036;AFR_AF=0.0242;EUR_AF=0.008;SAS_AF=0.0327;AA=A|||;VT=SNP
1	66209926	rs4478785	G	C	100	PASS	AC=3922;AF=0.783147;AN=5008;NS=2504;DP=20645;EAS_AF=0.9127;AMR_AF=0.8386;AFR_AF=0.7133;EUR_AF=0.7266;SAS_AF=0.7628;AA=G|||;VT=SNP
1	66210142	rs4285671	T	C	100	PASS	AC=3938;AF=0.786342;AN=5008;NS=2504;DP=19758;EAS_AF=0.9127;AMR_AF=0.8401;AFR_AF=0.7247;EUR_AF=0.7266;SAS_AF=0.7628;AA=C|||;VT=SNP
1	66210911	rs4655588	C	G	100	PASS	AC=4172;AF=0.833067;AN=5008;NS=2504;DP=20494;EAS_AF=0.9127;AMR_AF=0.853;AFR_AF=0.8933;EUR_AF=0.7266;SAS_AF=0.7648;AA=G|||;VT=SNP
1	66211527	rs4655799	C	T	100	PASS	AC=3939;AF=0.786542;AN=5008;NS=2504;DP=14923;EAS_AF=0.9127;AMR_AF=0.8401;AFR_AF=0.7254;EUR_AF=0.7266;SAS_AF=0.7628;AA=T|||;VT=SNP
1	66211691	rs4655800	A	G	100	PASS	AC=2622;AF=0.523562;AN=5008;NS=2504;DP=14616;EAS_AF=0.6657;AMR_AF=0.611;AFR_AF=0.3404;EUR_AF=0.5934;SAS_AF=0.4908;AA=A|||;VT=SNP
1	66211916	rs11809779	T	C	100	PASS	AC=1090;AF=0.217652;AN=5008;NS=2504;DP=18796;EAS_AF=0.245;AMR_AF=0.2118;AFR_AF=0.2277;EUR_AF=0.1322;SAS_AF=0.2679;AA=T|||;VT=SNP
1	66212681	rs35228458	C	T	100	PASS	AC=615;AF=0.122804;AN=5008;NS=2504;DP=20892;EAS_AF=0.1091;AMR_AF=0.0951;AFR_AF=0.1203;EUR_AF=0.1292;SAS_AF=0.1534;AA=C|||;VT=SNP
1	66213043	rs11208728	A	G	100	PASS	AC=2831;AF=0.565296;AN=5008;NS=2504;DP=17664;EAS_AF=0.6657;AMR_AF=0.6268;AFR_AF=0.4894;EUR_AF=0.5944;SAS_AF=0.4908;AA=A|||;VT=SNP
1	66214650	rs115742017	G	C	100	PASS	AC=37;AF=0.00738818;AN=5008;NS=2504;DP=18863;EAS_AF=0;AMR_AF=0.013;AFR_AF=0.0015;EUR_AF=0.0229;SAS_AF=0.0031;AA=G|||;VT=SNP
1	66215172	rs11208729	T	C	100	PASS	AC=3944;AF=0.78754;AN=5008;NS=2504;DP=19187;EAS_AF=0.9127;AMR_AF=0.8401;AFR_AF=0.7269;EUR_AF=0.7266;SAS_AF=0.7658;AA=C|||;VT=SNP
1	66215303	rs11208730	T	C	100	PASS	AC=3944;AF=0.78754;AN=5008;NS=2504;DP=19173;EAS_AF=0.9127;AMR_AF=0.8401;AFR_AF=0.7269;EUR_AF=0.7266;SAS_AF=0.7658;AA=C|||;VT=SNP
1	66215348	rs10889580	C	T	100	PASS	AC=2519;AF=0.502995;AN=5008;NS=2504;DP=19220;EAS_AF=0.6647;AMR_AF=0.6066;AFR_AF=0.2625;EUR_AF=0.5954;SAS_AF=0.4928;AA=C|||;VT=SNP
1	66215521	rs35649369	C	T	100	PASS	AC=1098;AF=0.219249;AN=5008;NS=2504;DP=20766;EAS_AF=0.249;AMR_AF=0.2104;AFR_AF=0.2269;EUR_AF=0.1322;SAS_AF=0.274;AA=C|||;VT=SNP
1	66215874	rs6686173	C	G	100	PASS	AC=3945;AF=0.78774;AN=5008;NS=2504;DP=18463;EAS_AF=0.9127;AMR_AF=0.8401;AFR_AF=0.7277;EUR_AF=0.7266;SAS_AF=0.7658;AA=G|||;VT=SNP
1	66216575	rs7542680	G	A	100	PASS	AC=3876;AF=0.773962;AN=5008;NS=2504;DP=14419;EAS_AF=0.8909;AMR_AF=0.8112;AFR_AF=0.733;EUR_AF=0.7207;SAS_AF=0.7372;AA=A|||;VT=SNP
1	66216904	rs6588165	C	T	100	PASS	AC=3784;AF=0.755591;AN=5008;NS=2504;DP=13088;EAS_AF=0.873;AMR_AF=0.8112;AFR_AF=0.652;EUR_AF=0.7326;SAS_AF=0.7587;AA=C|||;VT=SNP
1	66216976	rs6689640	C	T	100	PASS	AC=3031;AF=0.605232;AN=5008;NS=2504;DP=13464;EAS_AF=0.6954;AMR_AF=0.6628;AFR_AF=0.4039;EUR_AF=0.7217;SAS_AF=0.6237;AA=T|||;VT=SNP
1	66217215	rs6656519	T	G	100	PASS	AC=1217;AF=0.243011;AN=5008;NS=2504;DP=14928;EAS_AF=0.3046;AMR_AF=0.2637;AFR_AF=0.1581;EUR_AF=0.2197;SAS_AF=0.3037;AA=T|||;VT=SNP
1	66217402	rs17448446	G	A	100	PASS	AC=631;AF=0.125998;AN=5008;NS=2504;DP=14812;EAS_AF=0.119;AMR_AF=0.1037;AFR_AF=0.1195;EUR_AF=0.1342;SAS_AF=0.1493;AA=G|||;VT=SNP
1	66217735	rs12086495	G	A	100	PASS	AC=1539;AF=0.307308;AN=5008;NS=2504;DP=18673;EAS_AF=0.3413;AMR_AF=0.1628;AFR_AF=0.4652;EUR_AF=0.1938;SAS_AF=0.2781;AA=A|||;VT=SNP
1	66217887	rs77477863	T	C	100	PASS	AC=121;AF=0.0241613;AN=5008;NS=2504;DP=19783;EAS_AF=0;AMR_AF=0.0375;AFR_AF=0.0015;EUR_AF=0.0795;SAS_AF=0.0133;AA=T|||;VT=SNP
1	66217899	rs61780936	C	T	100	PASS	AC=446;AF=0.0890575;AN=5008;NS=2504;DP=20127;EAS_AF=0.1171;AMR_AF=0.0821;AFR_AF=0.0151;EUR_AF=0.1173;SAS_AF=0.136;AA=C|||;VT=SNP
1	66217975	rs17408235	C	G	100	PASS	AC=446;AF=0.0890575;AN=5008;NS=2504;DP=19196;EAS_AF=0.1171;AMR_AF=0.0821;AFR_AF=0.0151;EUR_AF=0.1173;SAS_AF=0.136;AA=C|||;VT=SNP
1	66217988	rs10789200	T	C	100	PASS	AC=2785;AF=0.55611;AN=5008;NS=2504;DP=18938;EAS_AF=0.7579;AMR_AF=0.3905;AFR_AF=0.649;EUR_AF=0.4225;SAS_AF=0.4775;AA=C|||;VT=SNP
1	66217989	rs12087604	G	A	100	PASS	AC=1213;AF=0.242212;AN=5008;NS=2504;DP=18873;EAS_AF=0.2183;AMR_AF=0.0879;AFR_AF=0.5234;EUR_AF=0.0765;SAS_AF=0.1667;AA=G|||;VT=SNP
1	66218167	rs61780937	G	A	100	PASS	AC=446;AF=0.0890575;AN=5008;NS=2504;DP=22043;EAS_AF=0.1171;AMR_AF=0.0821;AFR_AF=0.0151;EUR_AF=0.1173;SAS_AF=0.136;AA=A|||;VT=SNP
1	66218195	rs11579738	C	T	100	PASS	AC=134;AF=0.0267572;AN=5008;NS=2504;DP=21822;EAS_AF=0.001;AMR_AF=0.049;AFR_AF=0.0068;EUR_AF=0.0855;SAS_AF=0.0041;AA=C|||;VT=SNP
1	66218313	rs61780938	T	C	100	PASS	AC=446;AF=0.0890575;AN=5008;NS=2504;DP=19559;EAS_AF=0.1171;AMR_AF=0.0821;AFR_AF=0.0151;EUR_AF=0.1173;SAS_AF=0.136;AA=T|||;VT=SNP
1	66218378	rs17408270	C	T	100	PASS	AC=446;AF=0.0890575;AN=5008;NS=2504;DP=19276;EAS_AF=0.1171;AMR_AF=0.0821;AFR_AF=0.0151;EUR_AF=0.1173;SAS_AF=0.136;AA=T|||;VT=SNP
1	66218552	rs10749757	T	C	100	PASS	AC=1506;AF=0.300719;AN=5008;NS=2504;DP=17615;EAS_AF=0.5397;AMR_AF=0.2925;AFR_AF=0.0961;EUR_AF=0.326;SAS_AF=0.3108;AA=C|||;VT=SNP
1	66218581	rs12563607	C	T	100	PASS	AC=446;AF=0.0890575;AN=5008;NS=2504;DP=17732;EAS_AF=0.1171;AMR_AF=0.0821;AFR_AF=0.0151;EUR_AF=0.1173;SAS_AF=0.136;AA=T|||;VT=SNP
1	66218660	rs12567429	G	A	100	PASS	AC=446;AF=0.0890575;AN=5008;NS=2504;DP=17270;EAS_AF=0.1171;AMR_AF=0.0821;AFR_AF=0.0151;EUR_AF=0.1173;SAS_AF=0.136;AA=A|||;VT=SNP
1	66219054	rs12568648	T	C	100	PASS	AC=446;AF=0.0890575;AN=5008;NS=2504;DP=21729;EAS_AF=0.1171;AMR_AF=0.0821;AFR_AF=0.0151;EUR_AF=0.1173;SAS_AF=0.136;AA=T|||;VT=SNP
1	66219134	rs57382951	C	T	100	PASS	AC=411;AF=0.0820687;AN=5008;NS=2504;DP=21457;EAS_AF=0.1597;AMR_AF=0.1225;AFR_AF=0.0469;EUR_AF=0.008;SAS_AF=0.0971;AA=C|||;VT=SNP
1	66219415	rs4483377	A	G	100	PASS	AC=446;AF=0.0890575;AN=5008;NS=2504;DP=21371;EAS_AF=0.1171;AMR_AF=0.0821;AFR_AF=0.0151;EUR_AF=0.1173;SAS_AF=0.136;AA=G|||;VT=SNP
1	66219525	rs4593795	G	C	100	PASS	AC=446;AF=0.0890575;AN=5008;NS=2504;DP=20526;EAS_AF=0.1171;AMR_AF=0.0821;AFR_AF=0.0151;EUR_AF=0.1173;SAS_AF=0.136;AA=G|||;VT=SNP
1	66219586	rs11208731	G	A	100	PASS	AC=1140;AF=0.227636;AN=5008;NS=2504;DP=18525;EAS_AF=0.2183;AMR_AF=0.0893;AFR_AF=0.4531;EUR_AF=0.0954;SAS_AF=0.1667;AA=G|||;VT=SNP
1	66219826	rs34684284	C	A	100	PASS	AC=446;AF=0.0890575;AN=5008;NS=2504;DP=20242;EAS_AF=0.1171;AMR_AF=0.0821;AFR_AF=0.0151;EUR_AF=0.1173;SAS_AF=0.136;AA=C|||;VT=SNP
1	66219889	rs34276334	C	T	100	PASS	AC=446;AF=0.0890575;AN=5008;NS=2504;DP=20389;EAS_AF=0.1171;AMR_AF=0.0821;AFR_AF=0.0151;EUR_AF=0.1173;SAS_AF=0.136;AA=C|||;VT=SNP
1	66220034	rs35843837	G	A	100	PASS	AC=446;AF=0.0890575;AN=5008;NS=2504;DP=20252;EAS_AF=0.1171;AMR_AF=0.0821;AFR_AF=0.0151;EUR_AF=0.1173;SAS_AF=0.136;AA=A|||;VT=SNP
1	66220046	rs4593796	G	A	100	PASS	AC=604;AF=0.120607;AN=5008;NS=2504;DP=19875;EAS_AF=0.1607;AMR_AF=0.1383;AFR_AF=0.1846;EUR_AF=0.008;SAS_AF=0.0961;AA=A|||;VT=SNP
1	66220086	rs17408361	T	C	100	PASS	AC=446;AF=0.0890575;AN=5008;NS=2504;DP=18541;EAS_AF=0.1171;AMR_AF=0.0821;AFR_AF=0.0151;EUR_AF=0.1173;SAS_AF=0.136;AA=T|||;VT=SNP
1	66220477	rs6703003	G	T	100	PASS	AC=592;AF=0.118211;AN=5008;NS=2504;DP=19871;EAS_AF=0.1597;AMR_AF=0.1369;AFR_AF=0.177;EUR_AF=0.008;SAS_AF=0.0961;AA=G|||;VT=SNP
1	66220735	rs17448640	G	C	100	PASS	AC=446;AF=0.0890575;AN=5008;NS=2504;DP=18337;EAS_AF=0.1171;AMR_AF=0.0821;AFR_AF=0.0151;EUR_AF=0.1173;SAS_AF=0.136;AA=G|||;VT=SNP
1	66220781	rs114769710	G	A	100	PASS	AC=446;AF=0.0890575;AN=5008;NS=2504;DP=17492;EAS_AF=0.1171;AMR_AF=0.0821;AFR_AF=0.0151;EUR_AF=0.1173;SAS_AF=0.136;AA=A|||;VT=SNP
1	66220826	rs146963145	G	A	100	PASS	AC=451;AF=0.0900559;AN=5008;NS=2504;DP=16727;EAS_AF=0.1171;AMR_AF=0.0821;AFR_AF=0.0189;EUR_AF=0.1173;SAS_AF=0.136;AA=G|||;VT=SNP
1	66220881	rs78454890	C	T	100	PASS	AC=446;AF=0.0890575;AN=5008;NS=2504;DP=15253;EAS_AF=0.1171;AMR_AF=0.0821;AFR_AF=0.0151;EUR_AF=0.1173;SAS_AF=0.136;AA=C|||;VT=SNP
1	66220890	rs149466985	C	T	100	PASS	AC=446;AF=0.0890575;AN=5008;NS=2504;DP=15036;EAS_AF=0.1171;AMR_AF=0.0821;AFR_AF=0.0151;EUR_AF=0.1173;SAS_AF=0.136;AA=T|||;VT=SNP
1	66220914	rs12732710	C	A	100	PASS	AC=446;AF=0.0890575;AN=5008;NS=2504;DP=14714;EAS_AF=0.1171;AMR_AF=0.0821;AFR_AF=0.0151;EUR_AF=0.1173;SAS_AF=0.136;AA=C|||;VT=SNP
1	66221006	rs72641133	A	G	100	PASS	AC=1026;AF=0.204872;AN=5008;NS=2504;DP=12696;EAS_AF=0.4226;AMR_AF=0.2061;AFR_AF=0.056;EUR_AF=0.2117;SAS_AF=0.1738;AA=A|||;VT=SNP
1	66221040	rs6703503	C	T	100	PASS	AC=1168;AF=0.233227;AN=5008;NS=2504;DP=11019;EAS_AF=0.2183;AMR_AF=0.0922;AFR_AF=0.475;EUR_AF=0.0924;SAS_AF=0.1667;AA=C|||;VT=SNP
1	66221493	rs6663827	A	G	100	PASS	AC=1086;AF=0.216853;AN=5008;NS=2504;DP=17692;EAS_AF=0.4226;AMR_AF=0.2118;AFR_AF=0.0976;EUR_AF=0.2117;SAS_AF=0.1748;AA=A|||;VT=SNP
1	66221643	rs4633264	C	T	100	PASS	AC=1225;AF=0.244609;AN=5008;NS=2504;DP=16864;EAS_AF=0.2192;AMR_AF=0.0965;AFR_AF=0.5151;EUR_AF=0.0924;SAS_AF=0.1667;AA=C|||;VT=SNP
1	66221644	rs17408464	G	T	100	PASS	AC=446;AF=0.0890575;AN=5008;NS=2504;DP=16675;EAS_AF=0.1171;AMR_AF=0.0821;AFR_AF=0.0151;EUR_AF=0.1173;SAS_AF=0.136;AA=T|||;VT=SNP
1	66221700	rs35195883	C	T	100	PASS	AC=446;AF=0.0890575;AN=5008;NS=2504;DP=17844;EAS_AF=0.1171;AMR_AF=0.0821;AFR_AF=0.0151;EUR_AF=0.1173;SAS_AF=0.136;AA=C|||;VT=SNP
1	66221756	rs10493386	A	C	100	PASS	AC=595;AF=0.11881;AN=5008;NS=2504;DP=17761;EAS_AF=0.1597;AMR_AF=0.1369;AFR_AF=0.1785;EUR_AF=0.008;SAS_AF=0.0971;AA=A|||;VT=SNP
1	66221933	rs10493387	T	C	100	PASS	AC=447;AF=0.0892572;AN=5008;NS=2504;DP=16364;EAS_AF=0.1171;AMR_AF=0.0821;AFR_AF=0.0159;EUR_AF=0.1173;SAS_AF=0.136;AA=T|||;VT=SNP
1	66222161	rs12742722	G	A	100	PASS	AC=446;AF=0.0890575;AN=5008;NS=2504;DP=19118;EAS_AF=0.1171;AMR_AF=0.0821;AFR_AF=0.0151;EUR_AF=0.1173;SAS_AF=0.136;AA=A|||;VT=SNP
1	66222381	rs12742800	C	T	100	PASS	AC=446;AF=0.0890575;AN=5008;NS=2504;DP=18710;EAS_AF=0.1171;AMR_AF=0.0821;AFR_AF=0.0151;EUR_AF=0.1173;SAS_AF=0.136;AA=C|||;VT=SNP
1	66222469	rs12724984	T	A	100	PASS	AC=447;AF=0.0892572;AN=5008;NS=2504;DP=18642;EAS_AF=0.1171;AMR_AF=0.0821;AFR_AF=0.0159;EUR_AF=0.1173;SAS_AF=0.136;AA=A|||;VT=SNP
1	66222738	rs35773382	G	A	100	PASS	AC=446;AF=0.0890575;AN=5008;NS=2504;DP=17470;EAS_AF=0.1171;AMR_AF=0.0821;AFR_AF=0.0151;EUR_AF=0.1173;SAS_AF=0.136;AA=G|||;VT=SNP
1	66222890	rs35411235	A	G	100	PASS	AC=446;AF=0.0890575;AN=5008;NS=2504;DP=16262;EAS_AF=0.1171;AMR_AF=0.0821;AFR_AF=0.0151;EUR_AF=0.1173;SAS_AF=0.136;AA=A|||;VT=SNP
1	66222906	rs34007221	A	G	100	PASS	AC=446;AF=0.0890575;AN=5008;NS=2504;DP=16071;EAS_AF=0.1171;AMR_AF=0.0821;AFR_AF=0.0151;EUR_AF=0.1173;SAS_AF=0.136;AA=G|||;VT=SNP
1	66223299	rs12143692	G	A	100	PASS	AC=1027;AF=0.205072;AN=5008;NS=2504;DP=16075;EAS_AF=0.4226;AMR_AF=0.2061;AFR_AF=0.056;EUR_AF=0.2117;SAS_AF=0.1748;AA=G|||;VT=SNP
1	66223348	rs4481826	G	A	100	PASS	AC=446;AF=0.0890575;AN=5008;NS=2504;DP=17686;EAS_AF=0.1171;AMR_AF=0.0821;AFR_AF=0.0151;EUR_AF=0.1173;SAS_AF=0.136;AA=A|||;VT=SNP
1	66223353	rs4601556	G	T	100	PASS	AC=446;AF=0.0890575;AN=5008;NS=2504;DP=17827;EAS_AF=0.1171;AMR_AF=0.0821;AFR_AF=0.0151;EUR_AF=0.1173;SAS_AF=0.136;AA=G|||;VT=SNP
1	66223521	rs4428857	T	G	100	PASS	AC=446;AF=0.0890575;AN=5008;NS=2504;DP=22235;EAS_AF=0.1171;AMR_AF=0.0821;AFR_AF=0.0151;EUR_AF=0.1173;SAS_AF=0.136;AA=G|||;VT=SNP
1	66223550	rs4498779	T	A	100	PASS	AC=1164;AF=0.232428;AN=5008;NS=2504;DP=21430;EAS_AF=0.2192;AMR_AF=0.0893;AFR_AF=0.4728;EUR_AF=0.0924;SAS_AF=0.1667;AA=T|||;VT=SNP
1	66223990	rs11208732	A	T	100	PASS	AC=1076;AF=0.214856;AN=5008;NS=2504;DP=21323;EAS_AF=0.4226;AMR_AF=0.2118;AFR_AF=0.0893;EUR_AF=0.2117;SAS_AF=0.1759;AA=A|||;VT=SNP
1	66224041	rs4492587	A	T	100	PASS	AC=3471;AF=0.693091;AN=5008;NS=2504;DP=20923;EAS_AF=0.9167;AMR_AF=0.5331;AFR_AF=0.8949;EUR_AF=0.4294;SAS_AF=0.5746;AA=T|||;VT=SNP
1	66224122	rs6698197	G	A	100	PASS	AC=1438;AF=0.287141;AN=5008;NS=2504;DP=22811;EAS_AF=0.0823;AMR_AF=0.4611;AFR_AF=0.0356;EUR_AF=0.5696;SAS_AF=0.4243;AA=G|||;VT=SNP
1	66224328	rs12753455	A	G	100	PASS	AC=446;AF=0.0890575;AN=5008;NS=2504;DP=21418;EAS_AF=0.1171;AMR_AF=0.0821;AFR_AF=0.0151;EUR_AF=0.1173;SAS_AF=0.136;AA=G|||;VT=SNP
1	66224392	rs12754001	G	A	100	PASS	AC=447;AF=0.0892572;AN=5008;NS=2504;DP=18407;EAS_AF=0.1181;AMR_AF=0.0821;AFR_AF=0.0151;EUR_AF=0.1173;SAS_AF=0.136;AA=A|||;VT=SNP
1	66224456	rs12753890	C	T	100	PASS	AC=446;AF=0.0890575;AN=5008;NS=2504;DP=19600;EAS_AF=0.1171;AMR_AF=0.0821;AFR_AF=0.0151;EUR_AF=0.1173;SAS_AF=0.136;AA=c|||;VT=SNP
1	66224637	rs35739593	T	C	100	PASS	AC=446;AF=0.0890575;AN=5008;NS=2504;DP=21065;EAS_AF=0.1171;AMR_AF=0.0821;AFR_AF=0.0151;EUR_AF=0.1173;SAS_AF=0.136;AA=T|||;VT=SNP
1	66224784	rs55783487	A	T	100	PASS	AC=1026;AF=0.204872;AN=5008;NS=2504;DP=17123;EAS_AF=0.4226;AMR_AF=0.2061;AFR_AF=0.0552;EUR_AF=0.2117;SAS_AF=0.1748;AA=A|||;VT=SNP
1	66224867	rs61796982	T	C	100	PASS	AC=446;AF=0.0890575;AN=5008;NS=2504;DP=17022;EAS_AF=0.1171;AMR_AF=0.0821;AFR_AF=0.0151;EUR_AF=0.1173;SAS_AF=0.136;AA=T|||;VT=SNP
1	66224881	rs55675587	C	T	100	PASS	AC=1073;AF=0.214257;AN=5008;NS=2504;DP=16961;EAS_AF=0.4226;AMR_AF=0.2104;AFR_AF=0.0885;EUR_AF=0.2117;SAS_AF=0.1748;AA=C|||;VT=SNP
1	66224887	rs55696232	C	T	100	PASS	AC=1025;AF=0.204673;AN=5008;NS=2504;DP=17193;EAS_AF=0.4226;AMR_AF=0.2046;AFR_AF=0.0552;EUR_AF=0.2117;SAS_AF=0.1748;AA=c|||;VT=SNP
1	66224940	rs66716765	A	G	100	PASS	AC=446;AF=0.0890575;AN=5008;NS=2504;DP=17149;EAS_AF=0.1171;AMR_AF=0.0821;AFR_AF=0.0151;EUR_AF=0.1173;SAS_AF=0.136;AA=G|||;VT=SNP
1	66224993	rs79807701	A	G	100	PASS	AC=446;AF=0.0890575;AN=5008;NS=2504;DP=18124;EAS_AF=0.1171;AMR_AF=0.0821;AFR_AF=0.0151;EUR_AF=0.1173;SAS_AF=0.136;AA=G|||;VT=SNP
1	66225033	rs71647494	C	T	100	PASS	AC=446;AF=0.0890575;AN=5008;NS=2504;DP=19005;EAS_AF=0.1171;AMR_AF=0.0821;AFR_AF=0.0151;EUR_AF=0.1173;SAS_AF=0.136;AA=C|||;VT=SNP
1	66225276	rs12758867	A	G	100	PASS	AC=446;AF=0.0890575;AN=5008;NS=2504;DP=16622;EAS_AF=0.1171;AMR_AF=0.0821;AFR_AF=0.0151;EUR_AF=0.1173;SAS_AF=0.136;AA=G|||;VT=SNP
1	66225370	rs6666105	T	G	100	PASS	AC=1074;AF=0.214457;AN=5008;NS=2504;DP=17107;EAS_AF=0.4226;AMR_AF=0.2118;AFR_AF=0.0885;EUR_AF=0.2117;SAS_AF=0.1748;AA=T|||;VT=SNP
1	66225388	rs12759168	C	T	100	PASS	AC=446;AF=0.0890575;AN=5008;NS=2504;DP=17712;EAS_AF=0.1171;AMR_AF=0.0821;AFR_AF=0.0151;EUR_AF=0.1173;SAS_AF=0.136;AA=T|||;VT=SNP
1	66225443	rs34459980	G	T	100	PASS	AC=446;AF=0.0890575;AN=5008;NS=2504;DP=17717;EAS_AF=0.1171;AMR_AF=0.0821;AFR_AF=0.0151;EUR_AF=0.1173;SAS_AF=0.136;AA=T|||;VT=SNP
1	66225711	rs72683201	C	T	100	PASS	AC=37;AF=0.00738818;AN=5008;NS=2504;DP=16705;EAS_AF=0;AMR_AF=0.0029;AFR_AF=0;EUR_AF=0.0278;SAS_AF=0.0072;AA=C|||;VT=SNP
1	66225797	rs10889581	T	C	100	PASS	AC=1256;AF=0.250799;AN=5008;NS=2504;DP=15744;EAS_AF=0.2183;AMR_AF=0.0965;AFR_AF=0.5386;EUR_AF=0.0924;SAS_AF=0.1677;AA=T|||;VT=SNP
1	66225862	rs35101068	T	C	100	PASS	AC=446;AF=0.0890575;AN=5008;NS=2504;DP=16442;EAS_AF=0.1171;AMR_AF=0.0821;AFR_AF=0.0151;EUR_AF=0.1173;SAS_AF=0.136;AA=T|||;VT=SNP
1	66226306	rs61796986	T	C	100	PASS	AC=446;AF=0.0890575;AN=5008;NS=2504;DP=20650;EAS_AF=0.1171;AMR_AF=0.0821;AFR_AF=0.0151;EUR_AF=0.1173;SAS_AF=0.136;AA=T|||;VT=SNP
1	66226458	rs17127985	G	A	100	PASS	AC=414;AF=0.0826677;AN=5008;NS=2504;DP=19129;EAS_AF=0.1597;AMR_AF=0.1225;AFR_AF=0.0499;EUR_AF=0.008;SAS_AF=0.0961;AA=G|||;VT=SNP
1	66226961	rs11208733	T	C	100	PASS	AC=1491;AF=0.297724;AN=5008;NS=2504;DP=17069;EAS_AF=0.5397;AMR_AF=0.2896;AFR_AF=0.0787;EUR_AF=0.329;SAS_AF=0.318;AA=T|||;VT=SNP
1	66227163	rs17448834	T	A	100	PASS	AC=446;AF=0.0890575;AN=5008;NS=2504;DP=17934;EAS_AF=0.1171;AMR_AF=0.0821;AFR_AF=0.0151;EUR_AF=0.1173;SAS_AF=0.136;AA=T|||;VT=SNP
1	66228006	rs10889582	T	G	100	PASS	AC=3329;AF=0.664736;AN=5008;NS=2504;DP=17394;EAS_AF=0.9177;AMR_AF=0.5231;AFR_AF=0.7867;EUR_AF=0.4294;SAS_AF=0.5818;AA=G|||;VT=SNP
1	66228238	rs74085326	A	T	100	PASS	AC=634;AF=0.126597;AN=5008;NS=2504;DP=18911;EAS_AF=0.1597;AMR_AF=0.1427;AFR_AF=0.2057;EUR_AF=0.008;SAS_AF=0.0961;AA=A|||;VT=SNP
1	66228479	rs12143459	G	A	100	PASS	AC=3478;AF=0.694489;AN=5008;NS=2504;DP=16136;EAS_AF=0.9177;AMR_AF=0.5331;AFR_AF=0.8949;EUR_AF=0.4294;SAS_AF=0.5808;AA=A|||;VT=SNP
1	66228578	rs17408644	T	C	100	PASS	AC=1492;AF=0.297923;AN=5008;NS=2504;DP=18408;EAS_AF=0.5397;AMR_AF=0.2896;AFR_AF=0.0794;EUR_AF=0.329;SAS_AF=0.318;AA=T|||;VT=SNP
1	66228851	rs17408658	A	C	100	PASS	AC=1491;AF=0.297724;AN=5008;NS=2504;DP=16214;EAS_AF=0.5397;AMR_AF=0.2896;AFR_AF=0.0787;EUR_AF=0.329;SAS_AF=0.318;AA=A|||;VT=SNP
1	66229110	rs11208735	A	G	100	PASS	AC=3365;AF=0.671925;AN=5008;NS=2504;DP=13931;EAS_AF=0.9177;AMR_AF=0.5288;AFR_AF=0.8109;EUR_AF=0.4294;SAS_AF=0.5818;AA=G|||;VT=SNP
1	66229235	rs61796987	G	A	100	PASS	AC=1492;AF=0.297923;AN=5008;NS=2504;DP=15005;EAS_AF=0.5397;AMR_AF=0.2896;AFR_AF=0.0787;EUR_AF=0.329;SAS_AF=0.319;AA=G|||;VT=SNP
1	66229413	rs12751974	A	G	100	PASS	AC=1491;AF=0.297724;AN=5008;NS=2504;DP=19210;EAS_AF=0.5397;AMR_AF=0.2896;AFR_AF=0.0787;EUR_AF=0.329;SAS_AF=0.318;AA=A|||;VT=SNP
1	66231167	rs9970005	C	T	100	PASS	AC=3358;AF=0.670527;AN=5008;NS=2504;DP=19433;EAS_AF=0.9177;AMR_AF=0.5288;AFR_AF=0.8116;EUR_AF=0.4294;SAS_AF=0.5736;AA=T|||;VT=SNP
1	66231308	rs12401401	G	A	100	PASS	AC=1484;AF=0.296326;AN=5008;NS=2504;DP=21229;EAS_AF=0.5397;AMR_AF=0.2896;AFR_AF=0.0787;EUR_AF=0.329;SAS_AF=0.3108;AA=G|||;VT=SNP
1	66231668	rs74887644	C	G	100	PASS	AC=14;AF=0.00279553;AN=5008;NS=2504;DP=18660;EAS_AF=0;AMR_AF=0.0058;AFR_AF=0;EUR_AF=0.008;SAS_AF=0.002;AA=C|||;VT=SNP
1	66231692	rs4350183	G	A	100	PASS	AC=1484;AF=0.296326;AN=5008;NS=2504;DP=18441;EAS_AF=0.5397;AMR_AF=0.2896;AFR_AF=0.0787;EUR_AF=0.329;SAS_AF=0.3108;AA=G|||;VT=SNP
1	66231771	rs12131840	C	T	100	PASS	AC=192;AF=0.0383387;AN=5008;NS=2504;DP=19712;EAS_AF=0;AMR_AF=0.0375;AFR_AF=0.0061;EUR_AF=0.1461;SAS_AF=0.0112;AA=C|||;VT=SNP
1	66232219	rs77025475	A	G	100	PASS	AC=452;AF=0.0902556;AN=5008;NS=2504;DP=15022;EAS_AF=0.1597;AMR_AF=0.1282;AFR_AF=0.0756;EUR_AF=0.008;SAS_AF=0.0961;AA=A|||;VT=SNP
1	66232274	rs11208736	T	C	100	PASS	AC=1201;AF=0.239816;AN=5008;NS=2504;DP=13906;EAS_AF=0.2183;AMR_AF=0.0937;AFR_AF=0.4985;EUR_AF=0.0924;SAS_AF=0.1677;AA=T|||;VT=SNP
1	66232275	rs11208737	G	A	100	PASS	AC=1166;AF=0.232827;AN=5008;NS=2504;DP=13931;EAS_AF=0.2183;AMR_AF=0.0893;AFR_AF=0.4743;EUR_AF=0.0924;SAS_AF=0.1677;AA=G|||;VT=SNP
1	66232779	rs35804585	G	C	100	PASS	AC=458;AF=0.0914537;AN=5008;NS=2504;DP=14889;EAS_AF=0.1171;AMR_AF=0.0836;AFR_AF=0.0234;EUR_AF=0.1173;SAS_AF=0.136;AA=G|||;VT=SNP
1	66233335	rs11208738	C	T	100	PASS	AC=3352;AF=0.669329;AN=5008;NS=2504;DP=18450;EAS_AF=0.9157;AMR_AF=0.5288;AFR_AF=0.8079;EUR_AF=0.4294;SAS_AF=0.5746;AA=T|||;VT=SNP
1	66234139	rs4313369	A	G	100	PASS	AC=1835;AF=0.366414;AN=5008;NS=2504;DP=18614;EAS_AF=0.378;AMR_AF=0.2363;AFR_AF=0.7042;EUR_AF=0.1004;SAS_AF=0.2638;AA=A|||;VT=SNP
1	66234293	rs55905734	T	C	100	PASS	AC=1164;AF=0.232428;AN=5008;NS=2504;DP=17439;EAS_AF=0.2183;AMR_AF=0.0893;AFR_AF=0.4728;EUR_AF=0.0924;SAS_AF=0.1677;AA=T|||;VT=SNP
1	66234813	rs11208739	G	T	100	PASS	AC=1033;AF=0.20627;AN=5008;NS=2504;DP=17497;EAS_AF=0.4226;AMR_AF=0.2061;AFR_AF=0.0552;EUR_AF=0.2117;SAS_AF=0.182;AA=G|||;VT=SNP
1	66234961	rs76997515	G	A	100	PASS	AC=46;AF=0.0091853;AN=5008;NS=2504;DP=17561;EAS_AF=0;AMR_AF=0.0086;AFR_AF=0;EUR_AF=0.005;SAS_AF=0.0358;AA=G|||;VT=SNP
1	66235145	rs55926589	C	T	100	PASS	AC=1136;AF=0.226837;AN=5008;NS=2504;DP=16358;EAS_AF=0.2183;AMR_AF=0.0893;AFR_AF=0.4523;EUR_AF=0.0924;SAS_AF=0.1667;AA=C|||;VT=SNP
1	66235419	rs67013326	T	C	100	PASS	AC=1163;AF=0.232228;AN=5008;NS=2504;DP=17861;EAS_AF=0.2183;AMR_AF=0.0893;AFR_AF=0.4728;EUR_AF=0.0924;SAS_AF=0.1667;AA=T|||;VT=SNP
1	66235869	rs11208740	G	A	100	PASS	AC=3408;AF=0.680511;AN=5008;NS=2504;DP=17437;EAS_AF=0.9167;AMR_AF=0.5303;AFR_AF=0.8495;EUR_AF=0.4294;SAS_AF=0.5736;AA=A|||;VT=SNP
1	66236207	rs11808116	C	T	100	PASS	AC=3359;AF=0.670727;AN=5008;NS=2504;DP=16963;EAS_AF=0.9177;AMR_AF=0.5288;AFR_AF=0.8116;EUR_AF=0.4294;SAS_AF=0.5746;AA=T|||;VT=SNP
1	66236848	rs34081414	G	A	100	PASS	AC=458;AF=0.0914537;AN=5008;NS=2504;DP=19576;EAS_AF=0.1171;AMR_AF=0.0836;AFR_AF=0.0234;EUR_AF=0.1173;SAS_AF=0.136;AA=G|||;VT=SNP
1	66236935	rs75259812	A	C	100	PASS	AC=615;AF=0.122804;AN=5008;NS=2504;DP=19202;EAS_AF=0.1597;AMR_AF=0.1398;AFR_AF=0.1921;EUR_AF=0.008;SAS_AF=0.0971;AA=A|||;VT=SNP
1	66237666	rs12404962	C	T	100	PASS	AC=1034;AF=0.20647;AN=5008;NS=2504;DP=21646;EAS_AF=0.4236;AMR_AF=0.2061;AFR_AF=0.0552;EUR_AF=0.2117;SAS_AF=0.182;AA=C|||;VT=SNP
1	66237927	rs7531141	G	A	100	PASS	AC=3353;AF=0.669529;AN=5008;NS=2504;DP=19339;EAS_AF=0.9177;AMR_AF=0.5288;AFR_AF=0.8079;EUR_AF=0.4294;SAS_AF=0.5736;AA=A|||;VT=SNP
1	66238379	rs12046844	G	A	100	PASS	AC=1034;AF=0.20647;AN=5008;NS=2504;DP=17506;EAS_AF=0.4226;AMR_AF=0.2061;AFR_AF=0.0552;EUR_AF=0.2117;SAS_AF=0.183;AA=G|||;VT=SNP
1	66239030	rs4468139	C	T	100	PASS	AC=635;AF=0.126797;AN=5008;NS=2504;DP=14739;EAS_AF=0.1597;AMR_AF=0.1427;AFR_AF=0.2065;EUR_AF=0.008;SAS_AF=0.0961;AA=C|||;VT=SNP
1	66239238	rs55776383	C	A	100	PASS	AC=1163;AF=0.232228;AN=5008;NS=2504;DP=18283;EAS_AF=0.2183;AMR_AF=0.0893;AFR_AF=0.4728;EUR_AF=0.0924;SAS_AF=0.1667;AA=C|||;VT=SNP
1	66239487	rs11208742	C	T	100	PASS	AC=1036;AF=0.206869;AN=5008;NS=2504;DP=18160;EAS_AF=0.4236;AMR_AF=0.2061;AFR_AF=0.0552;EUR_AF=0.2137;SAS_AF=0.182;AA=C|||;VT=SNP
1	66239670	rs74085334	G	C	100	PASS	AC=635;AF=0.126797;AN=5008;NS=2504;DP=15367;EAS_AF=0.1597;AMR_AF=0.1427;AFR_AF=0.2065;EUR_AF=0.008;SAS_AF=0.0961;AA=G|||;VT=SNP
1	66239762	rs6696294	T	C	100	PASS	AC=1484;AF=0.296326;AN=5008;NS=2504;DP=13224;EAS_AF=0.5397;AMR_AF=0.2896;AFR_AF=0.0787;EUR_AF=0.329;SAS_AF=0.3108;AA=T|||;VT=SNP
1	66239770	rs74085336	T	C	100	PASS	AC=635;AF=0.126797;AN=5008;NS=2504;DP=12959;EAS_AF=0.1597;AMR_AF=0.1427;AFR_AF=0.2065;EUR_AF=0.008;SAS_AF=0.0961;AA=T|||;VT=SNP
1	66239897	rs6659197	A	C	100	PASS	AC=3354;AF=0.669728;AN=5008;NS=2504;DP=13609;EAS_AF=0.9177;AMR_AF=0.5288;AFR_AF=0.8079;EUR_AF=0.4294;SAS_AF=0.5746;AA=C|||;VT=SNP
1	66240228	rs4655801	T	G	100	PASS	AC=1487;AF=0.296925;AN=5008;NS=2504;DP=13424;EAS_AF=0.5397;AMR_AF=0.2896;AFR_AF=0.0787;EUR_AF=0.33;SAS_AF=0.3129;AA=T|||;VT=SNP
1	66240846	rs4557937	T	C	100	PASS	AC=3469;AF=0.692692;AN=5008;NS=2504;DP=16746;EAS_AF=0.9167;AMR_AF=0.5331;AFR_AF=0.8941;EUR_AF=0.4294;SAS_AF=0.5736;AA=C|||;VT=SNP
1	66240938	rs11805714	C	T	100	PASS	AC=1164;AF=0.232428;AN=5008;NS=2504;DP=17356;EAS_AF=0.2192;AMR_AF=0.0893;AFR_AF=0.4728;EUR_AF=0.0924;SAS_AF=0.1667;AA=C|||;VT=SNP
1	66242007	rs116699695	C	A	100	PASS	AC=37;AF=0.00738818;AN=5008;NS=2504;DP=18128;EAS_AF=0;AMR_AF=0.0101;AFR_AF=0.0015;EUR_AF=0.0249;SAS_AF=0.0031;AA=C|||;VT=SNP
1	66242820	rs11208743	C	T	100	PASS	AC=1483;AF=0.296126;AN=5008;NS=2504;DP=20365;EAS_AF=0.5397;AMR_AF=0.2882;AFR_AF=0.0787;EUR_AF=0.329;SAS_AF=0.3108;AA=C|||;VT=SNP
1	66245648	rs34962519	T	C	100	PASS	AC=440;AF=0.0878594;AN=5008;NS=2504;DP=19248;EAS_AF=0.1171;AMR_AF=0.0821;AFR_AF=0.0159;EUR_AF=0.1173;SAS_AF=0.1288;AA=T|||;VT=SNP
1	66246356	rs115173244	G	C	100	PASS	AC=625;AF=0.1248;AN=5008;NS=2504;DP=18622;EAS_AF=0.1597;AMR_AF=0.1398;AFR_AF=0.1997;EUR_AF=0.008;SAS_AF=0.0971;AA=G|||;VT=SNP
1	66247102	rs36063941	C	T	100	PASS	AC=452;AF=0.0902556;AN=5008;NS=2504;DP=19716;EAS_AF=0.1171;AMR_AF=0.0836;AFR_AF=0.0242;EUR_AF=0.1173;SAS_AF=0.1288;AA=c|||;VT=SNP
1	66248547	rs116397165	A	C	100	PASS	AC=615;AF=0.122804;AN=5008;NS=2504;DP=20603;EAS_AF=0.1597;AMR_AF=0.1398;AFR_AF=0.1914;EUR_AF=0.008;SAS_AF=0.0982;AA=A|||;VT=SNP
1	66248917	rs11208745	G	T	100	PASS	AC=1163;AF=0.232228;AN=5008;NS=2504;DP=19999;EAS_AF=0.2183;AMR_AF=0.0893;AFR_AF=0.4728;EUR_AF=0.0924;SAS_AF=0.1667;AA=g|||;VT=SNP
1	66250332	rs77120325	T	G	100	PASS	AC=29;AF=0.00579073;AN=5008;NS=2504;DP=18062;EAS_AF=0;AMR_AF=0.0086;AFR_AF=0.0008;EUR_AF=0.0149;SAS_AF=0.0072;AA=t|||;VT=SNP
1	66250592	rs59280212	T	C	100	PASS	AC=1165;AF=0.232628;AN=5008;NS=2504;DP=19046;EAS_AF=0.2183;AMR_AF=0.0893;AFR_AF=0.4735;EUR_AF=0.0924;SAS_AF=0.1677;AA=t|||;VT=SNP
1	66250642	rs7532641	A	G	100	PASS	AC=1200;AF=0.239617;AN=5008;NS=2504;DP=19949;EAS_AF=0.2183;AMR_AF=0.0937;AFR_AF=0.4977;EUR_AF=0.0924;SAS_AF=0.1677;AA=a|||;VT=SNP
1	66250890	rs76934186	T	C	100	PASS	AC=120;AF=0.0239617;AN=5008;NS=2504;DP=20095;EAS_AF=0.0308;AMR_AF=0.0115;AFR_AF=0.0091;EUR_AF=0.0249;SAS_AF=0.045;AA=t|||;VT=SNP
1	66251295	rs12033355	A	C	100	PASS	AC=1200;AF=0.239617;AN=5008;NS=2504;DP=22914;EAS_AF=0.2183;AMR_AF=0.0937;AFR_AF=0.4977;EUR_AF=0.0924;SAS_AF=0.1677;AA=a|||;VT=SNP
1	66251418	rs12121489	G	T	100	PASS	AC=1032;AF=0.20607;AN=5008;NS=2504;DP=19655;EAS_AF=0.4226;AMR_AF=0.2046;AFR_AF=0.0552;EUR_AF=0.2117;SAS_AF=0.182;AA=g|||;VT=SNP
1	66251975	rs10399926	A	C	100	PASS	AC=1835;AF=0.366414;AN=5008;NS=2504;DP=13881;EAS_AF=0.378;AMR_AF=0.2363;AFR_AF=0.7042;EUR_AF=0.1004;SAS_AF=0.2638;AA=A|||;VT=SNP
1	66252375	rs10889583	A	G	100	PASS	AC=1035;AF=0.206669;AN=5008;NS=2504;DP=12118;EAS_AF=0.4226;AMR_AF=0.2061;AFR_AF=0.056;EUR_AF=0.2127;SAS_AF=0.182;AA=A|||;VT=SNP
1	66252989	rs10789201	T	C	100	PASS	AC=1201;AF=0.239816;AN=5008;NS=2504;DP=15500;EAS_AF=0.2183;AMR_AF=0.0937;AFR_AF=0.4985;EUR_AF=0.0924;SAS_AF=0.1677;AA=T|||;VT=SNP
1	66253599	rs11208747	A	G	100	PASS	AC=1486;AF=0.296725;AN=5008;NS=2504;DP=17230;EAS_AF=0.5397;AMR_AF=0.2911;AFR_AF=0.0794;EUR_AF=0.329;SAS_AF=0.3108;AA=A|||;VT=SNP
1	66253873	rs17127999	G	A	100	PASS	AC=634;AF=0.126597;AN=5008;NS=2504;DP=17113;EAS_AF=0.1597;AMR_AF=0.1427;AFR_AF=0.2057;EUR_AF=0.008;SAS_AF=0.0961;AA=G|||;VT=SNP
1	66253977	rs114451718	T	C	100	PASS	AC=21;AF=0.00419329;AN=5008;NS=2504;DP=16287;EAS_AF=0;AMR_AF=0.0014;AFR_AF=0.0008;EUR_AF=0.0159;SAS_AF=0.0031;AA=T|||;VT=SNP
1	66254084	rs4385675	C	T	100	PASS	AC=3353;AF=0.669529;AN=5008;NS=2504;DP=15220;EAS_AF=0.9177;AMR_AF=0.5288;AFR_AF=0.8079;EUR_AF=0.4294;SAS_AF=0.5736;AA=t|||;VT=SNP
1	66254868	rs17449084	A	T	100	PASS	AC=1486;AF=0.296725;AN=5008;NS=2504;DP=17259;EAS_AF=0.5397;AMR_AF=0.2896;AFR_AF=0.0794;EUR_AF=0.33;SAS_AF=0.3108;AA=a|||;VT=SNP
1	66254949	rs11208748	G	T	100	PASS	AC=2720;AF=0.543131;AN=5008;NS=2504;DP=17383;EAS_AF=0.7579;AMR_AF=0.3862;AFR_AF=0.6029;EUR_AF=0.4215;SAS_AF=0.4775;AA=t|||;VT=SNP
1	66255034	rs11208749	C	T	100	PASS	AC=2718;AF=0.542732;AN=5008;NS=2504;DP=15018;EAS_AF=0.7579;AMR_AF=0.3847;AFR_AF=0.6021;EUR_AF=0.4215;SAS_AF=0.4775;AA=t|||;VT=SNP
1	66255119	rs56903400	A	G	100	PASS	AC=634;AF=0.126597;AN=5008;NS=2504;DP=17051;EAS_AF=0.1597;AMR_AF=0.1427;AFR_AF=0.2057;EUR_AF=0.008;SAS_AF=0.0961;AA=A|||;VT=SNP
1	66255225	rs12034009	T	C	100	PASS	AC=1492;AF=0.297923;AN=5008;NS=2504;DP=17210;EAS_AF=0.5397;AMR_AF=0.2896;AFR_AF=0.0794;EUR_AF=0.329;SAS_AF=0.318;AA=T|||;VT=SNP
1	66256127	rs116643857	T	C	100	PASS	AC=50;AF=0.00998403;AN=5008;NS=2504;DP=18945;EAS_AF=0;AMR_AF=0.0274;AFR_AF=0;EUR_AF=0.0258;SAS_AF=0.0051;AA=T|||;VT=SNP
1	66257416	rs9326069	G	A	100	PASS	AC=3358;AF=0.670527;AN=5008;NS=2504;DP=21807;EAS_AF=0.9177;AMR_AF=0.5274;AFR_AF=0.8071;EUR_AF=0.4294;SAS_AF=0.5808;AA=A|||;VT=SNP
1	66257465	rs151228642	G	T	100	PASS	AC=46;AF=0.0091853;AN=5008;NS=2504;DP=21268;EAS_AF=0;AMR_AF=0.0274;AFR_AF=0.0015;EUR_AF=0.0209;SAS_AF=0.0041;AA=G|||;VT=SNP
1	66257838	rs11208750	C	A	100	PASS	AC=1249;AF=0.249401;AN=5008;NS=2504;DP=17041;EAS_AF=0.4683;AMR_AF=0.2219;AFR_AF=0.1392;EUR_AF=0.2167;SAS_AF=0.226;AA=A|||;VT=SNP
1	66259418	rs11208751	G	A	100	PASS	AC=1061;AF=0.211861;AN=5008;NS=2504;DP=18533;EAS_AF=0.4256;AMR_AF=0.2075;AFR_AF=0.0711;EUR_AF=0.2147;SAS_AF=0.182;AA=G|||;VT=SNP
1	66260178	rs34227754	T	C	100	PASS	AC=448;AF=0.0894569;AN=5008;NS=2504;DP=18149;EAS_AF=0.1181;AMR_AF=0.0821;AFR_AF=0.0159;EUR_AF=0.1173;SAS_AF=0.136;AA=T|||;VT=SNP
1	66260242	rs4454519	T	G	100	PASS	AC=1048;AF=0.209265;AN=5008;NS=2504;DP=18059;EAS_AF=0.4236;AMR_AF=0.2061;AFR_AF=0.062;EUR_AF=0.2147;SAS_AF=0.184;AA=T|||;VT=SNP
1	66260801	rs4341342	T	G	100	PASS	AC=3485;AF=0.695887;AN=5008;NS=2504;DP=18984;EAS_AF=0.9167;AMR_AF=0.5331;AFR_AF=0.8964;EUR_AF=0.4334;SAS_AF=0.5828;AA=G|||;VT=SNP
1	66260999	rs4551569	T	G	100	PASS	AC=2241;AF=0.447484;AN=5008;NS=2504;DP=20027;EAS_AF=0.6369;AMR_AF=0.2954;AFR_AF=0.562;EUR_AF=0.3082;SAS_AF=0.3487;AA=G|||;VT=SNP
1	66261650	rs12736317	A	G	100	PASS	AC=449;AF=0.0896565;AN=5008;NS=2504;DP=19355;EAS_AF=0.1181;AMR_AF=0.0836;AFR_AF=0.0159;EUR_AF=0.1173;SAS_AF=0.136;AA=A|||;VT=SNP
1	66261663	rs61797024	A	T	100	PASS	AC=1039;AF=0.207468;AN=5008;NS=2504;DP=19218;EAS_AF=0.4236;AMR_AF=0.2061;AFR_AF=0.0552;EUR_AF=0.2147;SAS_AF=0.184;AA=A|||;VT=SNP
1	66261759	rs6663176	A	G	100	PASS	AC=2224;AF=0.444089;AN=5008;NS=2504;DP=19687;EAS_AF=0.6369;AMR_AF=0.2939;AFR_AF=0.5499;EUR_AF=0.3082;SAS_AF=0.3487;AA=A|||;VT=SNP
1	66262132	rs34778236	A	G	100	PASS	AC=454;AF=0.090655;AN=5008;NS=2504;DP=16414;EAS_AF=0.1181;AMR_AF=0.0836;AFR_AF=0.0197;EUR_AF=0.1173;SAS_AF=0.136;AA=A|||;VT=SNP
1	66262407	rs6703532	T	A	100	PASS	AC=2223;AF=0.44389;AN=5008;NS=2504;DP=14114;EAS_AF=0.6369;AMR_AF=0.2939;AFR_AF=0.5499;EUR_AF=0.3072;SAS_AF=0.3487;AA=A|||;VT=SNP
1	66263216	rs11804553	G	T	100	PASS	AC=2200;AF=0.439297;AN=5008;NS=2504;DP=16854;EAS_AF=0.6369;AMR_AF=0.2925;AFR_AF=0.534;EUR_AF=0.3062;SAS_AF=0.3487;AA=G|||;VT=SNP
1	66265499	rs6701146	G	C	100	PASS	AC=3483;AF=0.695487;AN=5008;NS=2504;DP=18717;EAS_AF=0.9167;AMR_AF=0.5331;AFR_AF=0.8964;EUR_AF=0.4314;SAS_AF=0.5828;AA=C|||;VT=SNP
1	66265834	rs34875040	A	G	100	PASS	AC=455;AF=0.0908546;AN=5008;NS=2504;DP=18446;EAS_AF=0.119;AMR_AF=0.0836;AFR_AF=0.0197;EUR_AF=0.1173;SAS_AF=0.136;AA=A|||;VT=SNP
1	66266674	rs61797035	T	C	100	PASS	AC=448;AF=0.0894569;AN=5008;NS=2504;DP=20775;EAS_AF=0.1181;AMR_AF=0.0836;AFR_AF=0.0159;EUR_AF=0.1163;SAS_AF=0.136;AA=T|||;VT=SNP
1	66267402	rs12142070	C	T	100	PASS	AC=1433;AF=0.286142;AN=5008;NS=2504;DP=18992;EAS_AF=0.0833;AMR_AF=0.4625;AFR_AF=0.0371;EUR_AF=0.5676;SAS_AF=0.4172;AA=C|||;VT=SNP
1	66268208	rs12744733	A	T	100	PASS	AC=449;AF=0.0896565;AN=5008;NS=2504;DP=18449;EAS_AF=0.1181;AMR_AF=0.0836;AFR_AF=0.0159;EUR_AF=0.1173;SAS_AF=0.136;AA=A|||;VT=SNP
1	66269066	rs11208755	T	G	100	PASS	AC=1122;AF=0.224042;AN=5008;NS=2504;DP=16508;EAS_AF=0.2133;AMR_AF=0.085;AFR_AF=0.4501;EUR_AF=0.0924;SAS_AF=0.1636;AA=T|||;VT=SNP
1	66269311	rs11208756	T	C	100	PASS	AC=1163;AF=0.232228;AN=5008;NS=2504;DP=17334;EAS_AF=0.2133;AMR_AF=0.0865;AFR_AF=0.4796;EUR_AF=0.0934;SAS_AF=0.1636;AA=T|||;VT=SNP
1	66269936	rs11208757	C	T	100	PASS	AC=1055;AF=0.210663;AN=5008;NS=2504;DP=21468;EAS_AF=0.4236;AMR_AF=0.2003;AFR_AF=0.0711;EUR_AF=0.2137;SAS_AF=0.184;AA=C|||;VT=SNP
1	66269937	rs72685026	T	C	100	PASS	AC=23;AF=0.00459265;AN=5008;NS=2504;DP=21468;EAS_AF=0;AMR_AF=0.0043;AFR_AF=0;EUR_AF=0.0189;SAS_AF=0.001;AA=T|||;VT=SNP
1	66270772	rs112021757	C	T	100	PASS	AC=1174;AF=0.234425;AN=5008;NS=2504;DP=10576;EAS_AF=0.2133;AMR_AF=0.0879;AFR_AF=0.4879;EUR_AF=0.0924;SAS_AF=0.1636;AA=C|||;VT=SNP
1	66270794	rs12038590	T	C	100	PASS	AC=2298;AF=0.458866;AN=5008;NS=2504;DP=10829;EAS_AF=0.6359;AMR_AF=0.2954;AFR_AF=0.6097;EUR_AF=0.3042;SAS_AF=0.3476;AA=C|||;VT=SNP
1	66271786	rs4655589	G	A	100	PASS	AC=1030;AF=0.205671;AN=5008;NS=2504;DP=17285;EAS_AF=0.4216;AMR_AF=0.1988;AFR_AF=0.056;EUR_AF=0.2117;SAS_AF=0.184;AA=G|||;VT=SNP
1	66272136	rs4147194	C	A	100	PASS	AC=2228;AF=0.444888;AN=5008;NS=2504;DP=17339;EAS_AF=0.6359;AMR_AF=0.2882;AFR_AF=0.5605;EUR_AF=0.3042;SAS_AF=0.3476;AA=C|||;VT=SNP
1	66272259	rs61797036	C	T	100	PASS	AC=494;AF=0.0986422;AN=5008;NS=2504;DP=18192;EAS_AF=0.1171;AMR_AF=0.0922;AFR_AF=0.0219;EUR_AF=0.1352;SAS_AF=0.1503;AA=C|||;VT=SNP
1	66272541	rs4542192	G	C	100	PASS	AC=494;AF=0.0986422;AN=5008;NS=2504;DP=19692;EAS_AF=0.1171;AMR_AF=0.0922;AFR_AF=0.0219;EUR_AF=0.1352;SAS_AF=0.1503;AA=G|||;VT=SNP
1	66273290	rs10889584	C	T	100	PASS	AC=1056;AF=0.210863;AN=5008;NS=2504;DP=2371;EAS_AF=0.4226;AMR_AF=0.2003;AFR_AF=0.0741;EUR_AF=0.2117;SAS_AF=0.184;AA=C|||;VT=SNP
1	66274912	rs11807220	G	T	100	PASS	AC=1186;AF=0.236821;AN=5008;NS=2504;DP=15666;EAS_AF=0.2212;AMR_AF=0.0879;AFR_AF=0.4909;EUR_AF=0.0924;SAS_AF=0.1636;AA=G|||;VT=SNP
1	66275918	rs10889585	T	A	100	PASS	AC=2222;AF=0.44369;AN=5008;NS=2504;DP=18340;EAS_AF=0.6359;AMR_AF=0.2853;AFR_AF=0.5575;EUR_AF=0.3042;SAS_AF=0.3476;AA=T|||;VT=SNP
1	66276985	rs4288570	T	C	100	PASS	AC=2220;AF=0.443291;AN=5008;NS=2504;DP=20502;EAS_AF=0.6349;AMR_AF=0.2853;AFR_AF=0.5567;EUR_AF=0.3042;SAS_AF=0.3476;AA=T|||;VT=SNP
1	66277529	rs6675417	C	A	100	PASS	AC=3477;AF=0.694289;AN=5008;NS=2504;DP=14814;EAS_AF=0.9177;AMR_AF=0.5389;AFR_AF=0.8654;EUR_AF=0.4473;SAS_AF=0.5971;AA=C|||;VT=SNP
1	66277843	rs115350425	G	A	100	PASS	AC=18;AF=0.00359425;AN=5008;NS=2504;DP=18132;EAS_AF=0;AMR_AF=0.0072;AFR_AF=0.0008;EUR_AF=0.0099;SAS_AF=0.002;AA=G|||;VT=SNP
1	66278887	rs75281619	A	G	100	PASS	AC=34;AF=0.00678914;AN=5008;NS=2504;DP=18861;EAS_AF=0;AMR_AF=0.0173;AFR_AF=0.003;EUR_AF=0.0149;SAS_AF=0.0031;AA=A|||;VT=SNP
1	66279125	rs4384209	A	G	100	PASS	AC=2843;AF=0.567692;AN=5008;NS=2504;DP=17650;EAS_AF=0.3532;AMR_AF=0.6052;AFR_AF=0.5151;EUR_AF=0.7922;SAS_AF=0.6022;AA=A|||;VT=SNP
1	66279434	rs12562507	C	G	100	PASS	AC=398;AF=0.0794728;AN=5008;NS=2504;DP=16919;EAS_AF=0.0823;AMR_AF=0.0735;AFR_AF=0.0113;EUR_AF=0.1143;SAS_AF=0.137;AA=C|||;VT=SNP
1	66280391	rs6685939	G	A	100	PASS	AC=3080;AF=0.615016;AN=5008;NS=2504;DP=12511;EAS_AF=0.3522;AMR_AF=0.621;AFR_AF=0.6815;EUR_AF=0.8091;SAS_AF=0.592;AA=A|||;VT=SNP
1	66281473	rs10889587	T	C	100	PASS	AC=3113;AF=0.621605;AN=5008;NS=2504;DP=16105;EAS_AF=0.3522;AMR_AF=0.6225;AFR_AF=0.6997;EUR_AF=0.8151;SAS_AF=0.5941;AA=C|||;VT=SNP
1	66281594	rs72641136	A	G	100	PASS	AC=630;AF=0.125799;AN=5008;NS=2504;DP=16248;EAS_AF=0.3482;AMR_AF=0.1254;AFR_AF=0.0015;EUR_AF=0.0368;SAS_AF=0.1564;AA=A|||;VT=SNP
1	66281595	rs78494072	G	A	100	PASS	AC=42;AF=0.00838658;AN=5008;NS=2504;DP=16195;EAS_AF=0;AMR_AF=0.0115;AFR_AF=0;EUR_AF=0.0278;SAS_AF=0.0061;AA=G|||;VT=SNP
1	66281775	rs17097219	A	G	100	PASS	AC=718;AF=0.143371;AN=5008;NS=2504;DP=17010;EAS_AF=0.3482;AMR_AF=0.134;AFR_AF=0.0386;EUR_AF=0.0547;SAS_AF=0.1718;AA=A|||;VT=SNP
1	66283059	rs6675119	G	A	100	PASS	AC=3111;AF=0.621206;AN=5008;NS=2504;DP=19200;EAS_AF=0.3522;AMR_AF=0.6225;AFR_AF=0.6997;EUR_AF=0.8141;SAS_AF=0.593;AA=A|||;VT=SNP
1	66283736	rs4259616	C	T	100	PASS	AC=2882;AF=0.575479;AN=5008;NS=2504;DP=15488;EAS_AF=0.3492;AMR_AF=0.6009;AFR_AF=0.5408;EUR_AF=0.8121;SAS_AF=0.5941;AA=C|||;VT=SNP
1	66284038	rs114405179	G	C	100	PASS	AC=16;AF=0.00319489;AN=5008;NS=2504;DP=15242;EAS_AF=0;AMR_AF=0.0029;AFR_AF=0;EUR_AF=0.0129;SAS_AF=0.001;AA=G|||;VT=SNP
1	66286459	rs4310419	A	G	100	PASS	AC=2882;AF=0.575479;AN=5008;NS=2504;DP=17368;EAS_AF=0.3512;AMR_AF=0.5994;AFR_AF=0.5393;EUR_AF=0.8121;SAS_AF=0.5951;AA=A|||;VT=SNP
1	66286606	rs4314863	A	T	100	PASS	AC=4211;AF=0.840855;AN=5008;NS=2504;DP=17899;EAS_AF=0.6518;AMR_AF=0.8631;AFR_AF=0.9024;EUR_AF=0.9453;SAS_AF=0.8292;AA=T|||;VT=SNP
1	66287200	rs11208758	A	G	100	PASS	AC=2882;AF=0.575479;AN=5008;NS=2504;DP=18060;EAS_AF=0.3512;AMR_AF=0.5994;AFR_AF=0.5393;EUR_AF=0.8121;SAS_AF=0.5951;AA=A|||;VT=SNP
1	66287437	rs75227303	C	T	100	PASS	AC=39;AF=0.00778754;AN=5008;NS=2504;DP=17705;EAS_AF=0;AMR_AF=0.0086;AFR_AF=0.0008;EUR_AF=0.0288;SAS_AF=0.0031;AA=C|||;VT=SNP
1	66289889	rs34692920	T	C	100	PASS	AC=472;AF=0.0942492;AN=5008;NS=2504;DP=16820;EAS_AF=0.0804;AMR_AF=0.0821;AFR_AF=0.0484;EUR_AF=0.1213;SAS_AF=0.1513;AA=T|||;VT=SNP
1	66290024	rs34061534	C	T	100	PASS	AC=36;AF=0.0071885;AN=5008;NS=2504;DP=14177;EAS_AF=0;AMR_AF=0.0115;AFR_AF=0.0015;EUR_AF=0.0119;SAS_AF=0.0143;AA=C|||;VT=SNP
1	66290078	rs17128024	G	C	100	PASS	AC=472;AF=0.0942492;AN=5008;NS=2504;DP=13207;EAS_AF=0.0804;AMR_AF=0.0821;AFR_AF=0.0484;EUR_AF=0.1213;SAS_AF=0.1513;AA=G|||;VT=SNP
1	66290125	rs7553999	G	C	100	PASS	AC=2878;AF=0.574681;AN=5008;NS=2504;DP=11695;EAS_AF=0.3462;AMR_AF=0.5994;AFR_AF=0.5393;EUR_AF=0.8131;SAS_AF=0.5951;AA=G|||;VT=SNP
1	66290207	rs72685035	T	C	100	PASS	AC=48;AF=0.00958466;AN=5008;NS=2504;DP=11937;EAS_AF=0;AMR_AF=0.0029;AFR_AF=0.0015;EUR_AF=0.0368;SAS_AF=0.0072;AA=T|||;VT=SNP
1	66290695	rs72685036	T	C	100	PASS	AC=51;AF=0.0101837;AN=5008;NS=2504;DP=19395;EAS_AF=0;AMR_AF=0.013;AFR_AF=0.0023;EUR_AF=0.0348;SAS_AF=0.0041;AA=T|||;VT=SNP
1	66292388	rs12024848	A	G	100	PASS	AC=709;AF=0.141573;AN=5008;NS=2504;DP=19131;EAS_AF=0.3482;AMR_AF=0.134;AFR_AF=0.0325;EUR_AF=0.0547;SAS_AF=0.1708;AA=A|||;VT=SNP
1	66292706	rs11576180	T	G	100	PASS	AC=472;AF=0.0942492;AN=5008;NS=2504;DP=19052;EAS_AF=0.0804;AMR_AF=0.0821;AFR_AF=0.0484;EUR_AF=0.1213;SAS_AF=0.1513;AA=T|||;VT=SNP
1	66293420	rs34347295	A	T	100	PASS	AC=472;AF=0.0942492;AN=5008;NS=2504;DP=16783;EAS_AF=0.0804;AMR_AF=0.0821;AFR_AF=0.0484;EUR_AF=0.1213;SAS_AF=0.1513;AA=A|||;VT=SNP
1	66293871	rs34476153	C	T	100	PASS	AC=492;AF=0.0982428;AN=5008;NS=2504;DP=13082;EAS_AF=0.0804;AMR_AF=0.0821;AFR_AF=0.0635;EUR_AF=0.1213;SAS_AF=0.1513;AA=c|||;VT=SNP
1	66294248	rs12563191	A	T	100	PASS	AC=472;AF=0.0942492;AN=5008;NS=2504;DP=15010;EAS_AF=0.0804;AMR_AF=0.0821;AFR_AF=0.0484;EUR_AF=0.1213;SAS_AF=0.1513;AA=A|||;VT=SNP
1	66295035	rs12563451	A	G	100	PASS	AC=472;AF=0.0942492;AN=5008;NS=2504;DP=16117;EAS_AF=0.0804;AMR_AF=0.0821;AFR_AF=0.0484;EUR_AF=0.1213;SAS_AF=0.1513;AA=A|||;VT=SNP
1	66295838	rs12758390	C	T	100	PASS	AC=492;AF=0.0982428;AN=5008;NS=2504;DP=20710;EAS_AF=0.0804;AMR_AF=0.0821;AFR_AF=0.0635;EUR_AF=0.1213;SAS_AF=0.1513;AA=C|||;VT=SNP
1	66296325	rs34103804	C	A	100	PASS	AC=492;AF=0.0982428;AN=5008;NS=2504;DP=20114;EAS_AF=0.0804;AMR_AF=0.0821;AFR_AF=0.0635;EUR_AF=0.1213;SAS_AF=0.1513;AA=C|||;VT=SNP
1	66296405	rs150914546	A	G	100	PASS	AC=32;AF=0.00638978;AN=5008;NS=2504;DP=20018;EAS_AF=0;AMR_AF=0.0202;AFR_AF=0.003;EUR_AF=0.0099;SAS_AF=0.0041;AA=A|||;VT=SNP
1	66297150	rs72641137	C	T	100	PASS	AC=589;AF=0.117612;AN=5008;NS=2504;DP=16970;EAS_AF=0.3274;AMR_AF=0.111;AFR_AF=0.0023;EUR_AF=0.0308;SAS_AF=0.1513;AA=C|||;VT=SNP
1	66297732	rs7514810	C	T	100	PASS	AC=4210;AF=0.840655;AN=5008;NS=2504;DP=18223;EAS_AF=0.6518;AMR_AF=0.8631;AFR_AF=0.9017;EUR_AF=0.9453;SAS_AF=0.8292;AA=T|||;VT=SNP
1	66297805	rs143699354	C	T	100	PASS	AC=24;AF=0.00479233;AN=5008;NS=2504;DP=18785;EAS_AF=0;AMR_AF=0.0058;AFR_AF=0.0008;EUR_AF=0.0159;SAS_AF=0.0031;AA=C|||;VT=SNP
1	66298161	rs7517475	G	A	100	PASS	AC=2877;AF=0.574481;AN=5008;NS=2504;DP=19578;EAS_AF=0.3472;AMR_AF=0.598;AFR_AF=0.5386;EUR_AF=0.8131;SAS_AF=0.5951;AA=G|||;VT=SNP
1	66298524	rs80244191	C	T	100	PASS	AC=55;AF=0.0109824;AN=5008;NS=2504;DP=19733;EAS_AF=0;AMR_AF=0.0101;AFR_AF=0;EUR_AF=0.007;SAS_AF=0.0419;AA=C|||;VT=SNP
1	66298751	rs79826559	A	G	100	PASS	AC=32;AF=0.00638978;AN=5008;NS=2504;DP=19553;EAS_AF=0;AMR_AF=0.0144;AFR_AF=0.0008;EUR_AF=0.0179;SAS_AF=0.0031;AA=A|||;VT=SNP
1	66299835	rs141989857	C	T	100	PASS	AC=473;AF=0.0944489;AN=5008;NS=2504;DP=17107;EAS_AF=0.0804;AMR_AF=0.0821;AFR_AF=0.0492;EUR_AF=0.1213;SAS_AF=0.1513;AA=C|||;VT=SNP
1	66299848	rs7521325	C	T	100	PASS	AC=2889;AF=0.576877;AN=5008;NS=2504;DP=17192;EAS_AF=0.3452;AMR_AF=0.6009;AFR_AF=0.5492;EUR_AF=0.8121;SAS_AF=0.5941;AA=C|||;VT=SNP
1	66301122	rs146342974	C	T	100	PASS	AC=37;AF=0.00738818;AN=5008;NS=2504;DP=18379;EAS_AF=0;AMR_AF=0.013;AFR_AF=0;EUR_AF=0.0179;SAS_AF=0.0102;AA=C|||;VT=SNP
1	66303793	rs12734395	A	G	100	PASS	AC=439;AF=0.0876597;AN=5008;NS=2504;DP=18921;EAS_AF=0.0784;AMR_AF=0.0807;AFR_AF=0.0227;EUR_AF=0.1252;SAS_AF=0.1513;AA=A|||;VT=SNP
1	66304167	rs6664699	C	T	100	PASS	AC=2306;AF=0.460463;AN=5008;NS=2504;DP=11310;EAS_AF=0.3175;AMR_AF=0.5014;AFR_AF=0.5083;EUR_AF=0.5815;SAS_AF=0.3896;AA=c|||;VT=SNP
1	66304567	rs12739892	G	T	100	PASS	AC=588;AF=0.117412;AN=5008;NS=2504;DP=14467;EAS_AF=0.0526;AMR_AF=0.0965;AFR_AF=0.0182;EUR_AF=0.2316;SAS_AF=0.2157;AA=G|||;VT=SNP
1	66304644	rs12760107	T	A	100	PASS	AC=588;AF=0.117412;AN=5008;NS=2504;DP=14817;EAS_AF=0.0526;AMR_AF=0.0965;AFR_AF=0.0182;EUR_AF=0.2316;SAS_AF=0.2157;AA=T|||;VT=SNP
1	66304768	rs34280859	T	G	100	PASS	AC=589;AF=0.117612;AN=5008;NS=2504;DP=13144;EAS_AF=0.0526;AMR_AF=0.0965;AFR_AF=0.0182;EUR_AF=0.2326;SAS_AF=0.2157;AA=T|||;VT=SNP
1	66305031	rs10789203	C	T	100	PASS	AC=2276;AF=0.454473;AN=5008;NS=2504;DP=19158;EAS_AF=0.3185;AMR_AF=0.4957;AFR_AF=0.4894;EUR_AF=0.5805;SAS_AF=0.3885;AA=C|||;VT=SNP
1	66305573	rs12128190	A	T	100	PASS	AC=410;AF=0.081869;AN=5008;NS=2504;DP=18735;EAS_AF=0.0794;AMR_AF=0.0807;AFR_AF=0.0083;EUR_AF=0.1223;SAS_AF=0.1431;AA=A|||;VT=SNP
1	66306314	rs74690510	C	T	100	PASS	AC=103;AF=0.0205671;AN=5008;NS=2504;DP=17172;EAS_AF=0;AMR_AF=0.0274;AFR_AF=0.0038;EUR_AF=0.0706;SAS_AF=0.0082;AA=C|||;VT=SNP
1	66306318	rs72685039	T	C	100	PASS	AC=50;AF=0.00998403;AN=5008;NS=2504;DP=17133;EAS_AF=0;AMR_AF=0.0115;AFR_AF=0.0023;EUR_AF=0.0348;SAS_AF=0.0041;AA=T|||;VT=SNP
1	66306551	rs114213120	A	G	100	PASS	AC=43;AF=0.00858626;AN=5008;NS=2504;DP=21103;EAS_AF=0;AMR_AF=0.0303;AFR_AF=0.0015;EUR_AF=0.0179;SAS_AF=0.002;AA=A|||;VT=SNP
1	66307990	rs4272595	T	G	100	PASS	AC=3165;AF=0.631989;AN=5008;NS=2504;DP=17383;EAS_AF=0.4812;AMR_AF=0.6614;AFR_AF=0.705;EUR_AF=0.7097;SAS_AF=0.5879;AA=G|||;VT=SNP
1	66308433	rs12133189	C	T	100	PASS	AC=499;AF=0.0996406;AN=5008;NS=2504;DP=22409;EAS_AF=0.0794;AMR_AF=0.0922;AFR_AF=0.0688;EUR_AF=0.1233;SAS_AF=0.1431;AA=C|||;VT=SNP
1	66308651	rs10493388	G	A	100	PASS	AC=692;AF=0.138179;AN=5008;NS=2504;DP=21261;EAS_AF=0.3343;AMR_AF=0.1297;AFR_AF=0.034;EUR_AF=0.0527;SAS_AF=0.1708;AA=G|||;VT=SNP
1	66309062	rs10789204	C	A	100	PASS	AC=2278;AF=0.454872;AN=5008;NS=2504;DP=17359;EAS_AF=0.3194;AMR_AF=0.4957;AFR_AF=0.4894;EUR_AF=0.5805;SAS_AF=0.3896;AA=C|||;VT=SNP
1	66309206	rs4077429	A	G	100	PASS	AC=690;AF=0.13778;AN=5008;NS=2504;DP=17796;EAS_AF=0.3343;AMR_AF=0.1282;AFR_AF=0.0333;EUR_AF=0.0527;SAS_AF=0.1708;AA=A|||;VT=SNP
1	66309309	rs4077430	G	A	100	PASS	AC=672;AF=0.134185;AN=5008;NS=2504;DP=15594;EAS_AF=0.3353;AMR_AF=0.1282;AFR_AF=0.0189;EUR_AF=0.0527;SAS_AF=0.1708;AA=g|||;VT=SNP
1	66309343	rs11208759	T	G	100	PASS	AC=499;AF=0.0996406;AN=5008;NS=2504;DP=16207;EAS_AF=0.0794;AMR_AF=0.0922;AFR_AF=0.0688;EUR_AF=0.1233;SAS_AF=0.1431;AA=T|||;VT=SNP
1	66309392	rs4077431	A	C	100	PASS	AC=2292;AF=0.457668;AN=5008;NS=2504;DP=15879;EAS_AF=0.3185;AMR_AF=0.4971;AFR_AF=0.5;EUR_AF=0.5805;SAS_AF=0.3896;AA=A|||;VT=SNP
1	66310689	rs10127957	A	C	100	PASS	AC=2292;AF=0.457668;AN=5008;NS=2504;DP=17618;EAS_AF=0.3185;AMR_AF=0.4971;AFR_AF=0.5;EUR_AF=0.5805;SAS_AF=0.3896;AA=A|||;VT=SNP
1	66310865	rs10493389	T	C	100	PASS	AC=499;AF=0.0996406;AN=5008;NS=2504;DP=21035;EAS_AF=0.0794;AMR_AF=0.0922;AFR_AF=0.0688;EUR_AF=0.1233;SAS_AF=0.1431;AA=T|||;VT=SNP
1	66311335	rs6694927	A	T	100	PASS	AC=2292;AF=0.457668;AN=5008;NS=2504;DP=21280;EAS_AF=0.3185;AMR_AF=0.4971;AFR_AF=0.5;EUR_AF=0.5805;SAS_AF=0.3896;AA=A|||;VT=SNP
1	66311503	rs79352316	G	A	100	PASS	AC=65;AF=0.0129792;AN=5008;NS=2504;DP=19760;EAS_AF=0;AMR_AF=0.0187;AFR_AF=0.003;EUR_AF=0.0358;SAS_AF=0.0123;AA=G|||;VT=SNP
1	66311760	rs12125534	T	C	100	PASS	AC=757;AF=0.151158;AN=5008;NS=2504;DP=19682;EAS_AF=0.1627;AMR_AF=0.1542;AFR_AF=0.1248;EUR_AF=0.1262;SAS_AF=0.1984;AA=T|||;VT=SNP
1	66312797	rs4133072	A	G	100	PASS	AC=2293;AF=0.457867;AN=5008;NS=2504;DP=22847;EAS_AF=0.3185;AMR_AF=0.4971;AFR_AF=0.5;EUR_AF=0.5805;SAS_AF=0.3906;AA=A|||;VT=SNP
1	66313154	rs75817237	C	A	100	PASS	AC=118;AF=0.0235623;AN=5008;NS=2504;DP=20678;EAS_AF=0.0198;AMR_AF=0.0288;AFR_AF=0;EUR_AF=0.0388;SAS_AF=0.0399;AA=C|||;VT=SNP
1	66313852	rs12127678	T	A	100	PASS	AC=874;AF=0.174521;AN=5008;NS=2504;DP=17031;EAS_AF=0.1627;AMR_AF=0.1643;AFR_AF=0.2057;EUR_AF=0.1292;SAS_AF=0.1984;AA=A|||;VT=SNP
1	66313992	rs12128395	T	G	100	PASS	AC=496;AF=0.0990415;AN=5008;NS=2504;DP=18529;EAS_AF=0.0794;AMR_AF=0.0908;AFR_AF=0.0673;EUR_AF=0.1233;SAS_AF=0.1431;AA=T|||;VT=SNP
1	66313994	rs4347184	G	T	100	PASS	AC=2285;AF=0.45627;AN=5008;NS=2504;DP=18533;EAS_AF=0.3175;AMR_AF=0.4942;AFR_AF=0.5;EUR_AF=0.5765;SAS_AF=0.3896;AA=T|||;VT=SNP
1	66314610	rs6681607	G	A	100	PASS	AC=3823;AF=0.763379;AN=5008;NS=2504;DP=14233;EAS_AF=0.5327;AMR_AF=0.7651;AFR_AF=0.7738;EUR_AF=0.9404;SAS_AF=0.8037;AA=A|||;VT=SNP
1	66314692	rs6681523	C	T	100	PASS	AC=3234;AF=0.645767;AN=5008;NS=2504;DP=14063;EAS_AF=0.4802;AMR_AF=0.6686;AFR_AF=0.7564;EUR_AF=0.7097;SAS_AF=0.5849;AA=T|||;VT=SNP
1	66314896	rs10493391	G	A	100	PASS	AC=498;AF=0.0994409;AN=5008;NS=2504;DP=16243;EAS_AF=0.0794;AMR_AF=0.0922;AFR_AF=0.0681;EUR_AF=0.1233;SAS_AF=0.1431;AA=G|||;VT=SNP
1	66315450	rs6684621	C	T	100	PASS	AC=2274;AF=0.454073;AN=5008;NS=2504;DP=20898;EAS_AF=0.3175;AMR_AF=0.4957;AFR_AF=0.4902;EUR_AF=0.5805;SAS_AF=0.3865;AA=C|||;VT=SNP
1	66316249	rs4405117	T	A	100	PASS	AC=499;AF=0.0996406;AN=5008;NS=2504;DP=18793;EAS_AF=0.0794;AMR_AF=0.0922;AFR_AF=0.0688;EUR_AF=0.1233;SAS_AF=0.1431;AA=T|||;VT=SNP
1	66316981	rs12129539	A	C	100	PASS	AC=500;AF=0.0998403;AN=5008;NS=2504;DP=16462;EAS_AF=0.0794;AMR_AF=0.0937;AFR_AF=0.0688;EUR_AF=0.1233;SAS_AF=0.1431;AA=A|||;VT=SNP
1	66317019	rs66460461	T	C	100	PASS	AC=694;AF=0.138578;AN=5008;NS=2504;DP=15059;EAS_AF=0.3353;AMR_AF=0.1282;AFR_AF=0.0356;EUR_AF=0.0527;SAS_AF=0.1708;AA=T|||;VT=SNP
1	66317313	rs12065338	G	T	100	PASS	AC=2273;AF=0.453874;AN=5008;NS=2504;DP=15603;EAS_AF=0.3175;AMR_AF=0.4957;AFR_AF=0.4894;EUR_AF=0.5805;SAS_AF=0.3865;AA=G|||;VT=SNP
1	66317547	rs6704418	T	A	100	PASS	AC=2273;AF=0.453874;AN=5008;NS=2504;DP=15776;EAS_AF=0.3175;AMR_AF=0.4957;AFR_AF=0.4894;EUR_AF=0.5805;SAS_AF=0.3865;AA=T|||;VT=SNP
1	66318628	rs4609402	G	A	100	PASS	AC=2273;AF=0.453874;AN=5008;NS=2504;DP=17401;EAS_AF=0.3175;AMR_AF=0.4957;AFR_AF=0.4894;EUR_AF=0.5805;SAS_AF=0.3865;AA=G|||;VT=SNP
1	66318696	rs12130802	A	C	100	PASS	AC=500;AF=0.0998403;AN=5008;NS=2504;DP=17779;EAS_AF=0.0794;AMR_AF=0.0922;AFR_AF=0.0688;EUR_AF=0.1243;SAS_AF=0.1431;AA=A|||;VT=SNP
1	66319261	rs11208760	A	G	100	PASS	AC=872;AF=0.174121;AN=5008;NS=2504;DP=14186;EAS_AF=0.1627;AMR_AF=0.1643;AFR_AF=0.2042;EUR_AF=0.1292;SAS_AF=0.1984;AA=G|||;VT=SNP
1	66319370	rs12124334	G	A	100	PASS	AC=499;AF=0.0996406;AN=5008;NS=2504;DP=14562;EAS_AF=0.0794;AMR_AF=0.0922;AFR_AF=0.0688;EUR_AF=0.1233;SAS_AF=0.1431;AA=G|||;VT=SNP
1	66319371	rs6698162	C	A	100	PASS	AC=2275;AF=0.454273;AN=5008;NS=2504;DP=14601;EAS_AF=0.3175;AMR_AF=0.4957;AFR_AF=0.4894;EUR_AF=0.5805;SAS_AF=0.3885;AA=C|||;VT=SNP
1	66319975	rs7518112	T	G	100	PASS	AC=3146;AF=0.628195;AN=5008;NS=2504;DP=12524;EAS_AF=0.4812;AMR_AF=0.6614;AFR_AF=0.6899;EUR_AF=0.7097;SAS_AF=0.589;AA=G|||;VT=SNP
1	66320259	rs10889588	A	G	100	PASS	AC=499;AF=0.0996406;AN=5008;NS=2504;DP=12988;EAS_AF=0.0794;AMR_AF=0.0922;AFR_AF=0.0688;EUR_AF=0.1233;SAS_AF=0.1431;AA=A|||;VT=SNP
1	66320351	rs72685041	T	C	100	PASS	AC=29;AF=0.00579073;AN=5008;NS=2504;DP=14579;EAS_AF=0;AMR_AF=0.0072;AFR_AF=0.0008;EUR_AF=0.0149;SAS_AF=0.0082;AA=T|||;VT=SNP
1	66320604	rs11208761	C	A	100	PASS	AC=499;AF=0.0996406;AN=5008;NS=2504;DP=11745;EAS_AF=0.0794;AMR_AF=0.0922;AFR_AF=0.0688;EUR_AF=0.1233;SAS_AF=0.1431;AA=C|||;VT=SNP
1	66320790	rs72685042	G	A	100	PASS	AC=51;AF=0.0101837;AN=5008;NS=2504;DP=10202;EAS_AF=0;AMR_AF=0.0115;AFR_AF=0.0023;EUR_AF=0.0358;SAS_AF=0.0041;AA=G|||;VT=SNP
1	66321193	rs12081185	A	G	100	PASS	AC=2292;AF=0.457668;AN=5008;NS=2504;DP=15421;EAS_AF=0.3185;AMR_AF=0.4971;AFR_AF=0.5;EUR_AF=0.5805;SAS_AF=0.3896;AA=A|||;VT=SNP
1	66321311	rs35478578	G	A	100	PASS	AC=870;AF=0.173722;AN=5008;NS=2504;DP=18782;EAS_AF=0.1607;AMR_AF=0.1643;AFR_AF=0.2042;EUR_AF=0.1292;SAS_AF=0.1984;AA=A|||;VT=SNP
1	66321920	rs12141435	C	T	100	PASS	AC=755;AF=0.150759;AN=5008;NS=2504;DP=20538;EAS_AF=0.1607;AMR_AF=0.1556;AFR_AF=0.1248;EUR_AF=0.1262;SAS_AF=0.1973;AA=c|||;VT=SNP
1	66322396	rs11208762	G	A	100	PASS	AC=499;AF=0.0996406;AN=5008;NS=2504;DP=22734;EAS_AF=0.0794;AMR_AF=0.0922;AFR_AF=0.0688;EUR_AF=0.1233;SAS_AF=0.1431;AA=G|||;VT=SNP
1	66322876	rs12131591	T	C	100	PASS	AC=755;AF=0.150759;AN=5008;NS=2504;DP=18142;EAS_AF=0.1607;AMR_AF=0.1542;AFR_AF=0.1248;EUR_AF=0.1262;SAS_AF=0.1984;AA=T|||;VT=SNP
1	66323435	rs71647497	A	G	100	PASS	AC=38;AF=0.00758786;AN=5008;NS=2504;DP=21244;EAS_AF=0.001;AMR_AF=0.013;AFR_AF=0.0008;EUR_AF=0.0229;SAS_AF=0.0041;AA=A|||;VT=SNP
1	66324118	rs6588168	C	T	100	PASS	AC=2274;AF=0.454073;AN=5008;NS=2504;DP=18498;EAS_AF=0.3185;AMR_AF=0.4942;AFR_AF=0.4902;EUR_AF=0.5805;SAS_AF=0.3865;AA=T|||;VT=SNP
1	66324269	rs4310420	T	C	100	PASS	AC=755;AF=0.150759;AN=5008;NS=2504;DP=18880;EAS_AF=0.1607;AMR_AF=0.1542;AFR_AF=0.1248;EUR_AF=0.1262;SAS_AF=0.1984;AA=T|||;VT=SNP
1	66324394	rs12751825	A	G	100	PASS	AC=584;AF=0.116613;AN=5008;NS=2504;DP=19385;EAS_AF=0.0526;AMR_AF=0.0965;AFR_AF=0.0151;EUR_AF=0.2326;SAS_AF=0.2147;AA=A|||;VT=SNP
1	66324512	rs12129719	G	A	100	PASS	AC=1530;AF=0.305511;AN=5008;NS=2504;DP=17941;EAS_AF=0.1101;AMR_AF=0.4697;AFR_AF=0.1657;EUR_AF=0.5636;SAS_AF=0.3139;AA=G|||;VT=SNP
1	66325683	rs10493392	C	G	100	PASS	AC=759;AF=0.151558;AN=5008;NS=2504;DP=19038;EAS_AF=0.1647;AMR_AF=0.1542;AFR_AF=0.1248;EUR_AF=0.1262;SAS_AF=0.1984;AA=C|||;VT=SNP
1	66326044	rs2801580	G	C	100	PASS	AC=2277;AF=0.454673;AN=5008;NS=2504;DP=23719;EAS_AF=0.3185;AMR_AF=0.4957;AFR_AF=0.4894;EUR_AF=0.5815;SAS_AF=0.3885;AA=G|||;VT=SNP
1	66326442	rs12566670	T	C	100	PASS	AC=757;AF=0.151158;AN=5008;NS=2504;DP=22734;EAS_AF=0.1627;AMR_AF=0.1542;AFR_AF=0.1248;EUR_AF=0.1262;SAS_AF=0.1984;AA=T|||;VT=SNP
1	66326917	rs2801581	A	G	100	PASS	AC=3049;AF=0.608826;AN=5008;NS=2504;DP=20248;EAS_AF=0.4812;AMR_AF=0.6513;AFR_AF=0.6248;EUR_AF=0.7068;SAS_AF=0.5879;AA=A|||;VT=SNP
1	66328255	rs12036455	T	A	100	PASS	AC=671;AF=0.133986;AN=5008;NS=2504;DP=18466;EAS_AF=0.3343;AMR_AF=0.1282;AFR_AF=0.0197;EUR_AF=0.0527;SAS_AF=0.1697;AA=T|||;VT=SNP
1	66329133	rs61797059	C	T	100	PASS	AC=587;AF=0.117212;AN=5008;NS=2504;DP=22018;EAS_AF=0.0526;AMR_AF=0.0965;AFR_AF=0.0189;EUR_AF=0.2306;SAS_AF=0.2147;AA=C|||;VT=SNP
1	66329487	rs147138325	T	C	100	PASS	AC=42;AF=0.00838658;AN=5008;NS=2504;DP=20638;EAS_AF=0;AMR_AF=0.0115;AFR_AF=0;EUR_AF=0.0268;SAS_AF=0.0072;AA=T|||;VT=SNP
1	66329791	rs2801576	T	G	100	PASS	AC=2275;AF=0.454273;AN=5008;NS=2504;DP=19231;EAS_AF=0.3185;AMR_AF=0.4957;AFR_AF=0.4894;EUR_AF=0.5795;SAS_AF=0.3885;AA=T|||;VT=SNP
1	66330594	rs12134350	T	C	100	PASS	AC=493;AF=0.0984425;AN=5008;NS=2504;DP=19123;EAS_AF=0.0794;AMR_AF=0.0908;AFR_AF=0.0635;EUR_AF=0.1252;SAS_AF=0.1431;AA=T|||;VT=SNP
1	66330636	rs2840676	C	T	100	PASS	AC=2273;AF=0.453874;AN=5008;NS=2504;DP=18195;EAS_AF=0.3175;AMR_AF=0.4957;AFR_AF=0.4902;EUR_AF=0.5795;SAS_AF=0.3865;AA=C|||;VT=SNP
1	66331042	rs2801577	T	G	100	PASS	AC=3263;AF=0.651558;AN=5008;NS=2504;DP=16836;EAS_AF=0.4821;AMR_AF=0.6686;AFR_AF=0.7723;EUR_AF=0.7107;SAS_AF=0.59;AA=G|||;VT=SNP
1	66331244	rs12722982	G	T	100	PASS	AC=753;AF=0.150359;AN=5008;NS=2504;DP=18078;EAS_AF=0.1597;AMR_AF=0.1542;AFR_AF=0.1241;EUR_AF=0.1282;SAS_AF=0.1963;AA=G|||;VT=SNP
1	66331478	rs1892346	T	A	100	PASS	AC=2296;AF=0.458466;AN=5008;NS=2504;DP=19953;EAS_AF=0.3135;AMR_AF=0.5014;AFR_AF=0.5045;EUR_AF=0.5805;SAS_AF=0.3896;AA=T|||;VT=SNP
1	66332054	rs17128076	G	A	100	PASS	AC=381;AF=0.0760783;AN=5008;NS=2504;DP=15500;EAS_AF=0.0823;AMR_AF=0.1988;AFR_AF=0.0582;EUR_AF=0.0258;SAS_AF=0.0583;AA=G|||;VT=SNP
1	66332655	rs2801578	T	A	100	PASS	AC=2483;AF=0.495807;AN=5008;NS=2504;DP=17520;EAS_AF=0.4514;AMR_AF=0.4539;AFR_AF=0.587;EUR_AF=0.5696;SAS_AF=0.3722;AA=T|||;VT=SNP
1	66332895	rs2186124	G	A	100	PASS	AC=1146;AF=0.228834;AN=5008;NS=2504;DP=16163;EAS_AF=0.3452;AMR_AF=0.219;AFR_AF=0.118;EUR_AF=0.1769;SAS_AF=0.319;AA=G|||;VT=SNP
1	66333241	rs12401980	C	T	100	PASS	AC=428;AF=0.0854633;AN=5008;NS=2504;DP=19110;EAS_AF=0.1409;AMR_AF=0.196;AFR_AF=0.0582;EUR_AF=0.0258;SAS_AF=0.0481;AA=C|||;VT=SNP
1	66333845	rs12023622	C	G	100	PASS	AC=787;AF=0.157149;AN=5008;NS=2504;DP=20410;EAS_AF=0.3651;AMR_AF=0.1614;AFR_AF=0.0265;EUR_AF=0.0507;SAS_AF=0.226;AA=C|||;VT=SNP
1	66333877	rs2840677	A	T	100	PASS	AC=2087;AF=0.416733;AN=5008;NS=2504;DP=21110;EAS_AF=0.2956;AMR_AF=0.353;AFR_AF=0.5325;EUR_AF=0.5666;SAS_AF=0.2761;AA=A|||;VT=SNP
1	66334518	rs35825384	C	T	100	PASS	AC=522;AF=0.104233;AN=5008;NS=2504;DP=22798;EAS_AF=0.0466;AMR_AF=0.0865;AFR_AF=0.0333;EUR_AF=0.1789;SAS_AF=0.1953;AA=c|||;VT=SNP
1	66334537	rs1937460	A	G	100	PASS	AC=2330;AF=0.465256;AN=5008;NS=2504;DP=22478;EAS_AF=0.5238;AMR_AF=0.4712;AFR_AF=0.2557;EUR_AF=0.4692;SAS_AF=0.68;AA=G|||;VT=SNP
1	66334660	rs1937461	T	C	100	PASS	AC=1962;AF=0.391773;AN=5008;NS=2504;DP=19824;EAS_AF=0.4861;AMR_AF=0.3948;AFR_AF=0.3109;EUR_AF=0.3052;SAS_AF=0.4908;AA=C|||;VT=SNP
1	66335318	rs6588169	T	C	100	PASS	AC=523;AF=0.104433;AN=5008;NS=2504;DP=19264;EAS_AF=0.0446;AMR_AF=0.0821;AFR_AF=0.0401;EUR_AF=0.1759;SAS_AF=0.1953;AA=T|||;VT=SNP
1	66336021	rs12749548	G	A	100	PASS	AC=1233;AF=0.246206;AN=5008;NS=2504;DP=19095;EAS_AF=0.3968;AMR_AF=0.2176;AFR_AF=0.0567;EUR_AF=0.1928;SAS_AF=0.4223;AA=G|||;VT=SNP
1	66336188	rs111928305	G	T	100	PASS	AC=122;AF=0.024361;AN=5008;NS=2504;DP=19551;EAS_AF=0;AMR_AF=0.0115;AFR_AF=0.0008;EUR_AF=0.0249;SAS_AF=0.09;AA=G|||;VT=SNP
1	66336191	rs12121598	C	T	100	PASS	AC=8;AF=0.00159744;AN=5008;NS=2504;DP=19589;EAS_AF=0;AMR_AF=0;AFR_AF=0.0008;EUR_AF=0.007;SAS_AF=0;AA=c|||;VT=SNP
1	66336208	rs35293862	A	G	100	PASS	AC=1243;AF=0.248203;AN=5008;NS=2504;DP=19517;EAS_AF=0.3968;AMR_AF=0.2176;AFR_AF=0.0635;EUR_AF=0.1938;SAS_AF=0.4223;AA=A|||;VT=SNP
1	66336695	rs3924049	A	G	100	PASS	AC=2872;AF=0.573482;AN=5008;NS=2504;DP=19351;EAS_AF=0.4355;AMR_AF=0.6268;AFR_AF=0.8048;EUR_AF=0.6252;SAS_AF=0.3119;AA=A|||;VT=SNP
1	66337447	rs11581577	G	A	100	PASS	AC=1177;AF=0.235024;AN=5008;NS=2504;DP=18108;EAS_AF=0.3978;AMR_AF=0.2104;AFR_AF=0.0227;EUR_AF=0.1918;SAS_AF=0.4162;AA=G|||;VT=SNP
1	66337771	rs72685046	G	A	100	PASS	AC=110;AF=0.0219649;AN=5008;NS=2504;DP=16897;EAS_AF=0;AMR_AF=0.0144;AFR_AF=0.0537;EUR_AF=0.0209;SAS_AF=0.0082;AA=G|||;VT=SNP
1	66337832	rs1937462	A	G	100	PASS	AC=2872;AF=0.573482;AN=5008;NS=2504;DP=17290;EAS_AF=0.4345;AMR_AF=0.6268;AFR_AF=0.8048;EUR_AF=0.6262;SAS_AF=0.3119;AA=A|||;VT=SNP
1	66337926	rs1937463	C	G	100	PASS	AC=1227;AF=0.245008;AN=5008;NS=2504;DP=19086;EAS_AF=0.3968;AMR_AF=0.2176;AFR_AF=0.0575;EUR_AF=0.1918;SAS_AF=0.4162;AA=C|||;VT=SNP
1	66338047	rs1316906	T	A	100	PASS	AC=1235;AF=0.246605;AN=5008;NS=2504;DP=19560;EAS_AF=0.3968;AMR_AF=0.2176;AFR_AF=0.0635;EUR_AF=0.1918;SAS_AF=0.4162;AA=T|||;VT=SNP
1	66339048	rs1316871	C	T	100	PASS	AC=2208;AF=0.440895;AN=5008;NS=2504;DP=19815;EAS_AF=0.3462;AMR_AF=0.4467;AFR_AF=0.6036;EUR_AF=0.5109;SAS_AF=0.2423;AA=C|||;VT=SNP
1	66339323	rs74339590	T	C	100	PASS	AC=70;AF=0.0139776;AN=5008;NS=2504;DP=17363;EAS_AF=0;AMR_AF=0.0216;AFR_AF=0.0045;EUR_AF=0.0368;SAS_AF=0.0123;AA=T|||;VT=SNP
1	66341764	rs12760605	C	T	100	PASS	AC=801;AF=0.159944;AN=5008;NS=2504;DP=10460;EAS_AF=0.1696;AMR_AF=0.1484;AFR_AF=0.0582;EUR_AF=0.1829;SAS_AF=0.272;AA=C|||;VT=SNP
1	66342930	rs12731486	A	G	100	PASS	AC=813;AF=0.16234;AN=5008;NS=2504;DP=19919;EAS_AF=0.1677;AMR_AF=0.1499;AFR_AF=0.0688;EUR_AF=0.1819;SAS_AF=0.272;AA=A|||;VT=SNP
1	66343021	rs79014169	G	A	100	PASS	AC=1219;AF=0.243411;AN=5008;NS=2504;DP=14642;EAS_AF=0.3958;AMR_AF=0.2176;AFR_AF=0.0522;EUR_AF=0.1918;SAS_AF=0.4162;AA=G|||;VT=SNP
1	66343074	rs6588170	G	A	100	PASS	AC=2858;AF=0.570687;AN=5008;NS=2504;DP=15129;EAS_AF=0.4365;AMR_AF=0.6254;AFR_AF=0.7935;EUR_AF=0.6262;SAS_AF=0.3119;AA=G|||;VT=SNP
1	66343228	rs142045452	G	A	100	PASS	AC=65;AF=0.0129792;AN=5008;NS=2504;DP=12600;EAS_AF=0;AMR_AF=0.0144;AFR_AF=0.0023;EUR_AF=0.0398;SAS_AF=0.0123;AA=G|||;VT=SNP
1	66344063	rs12737568	G	A	100	PASS	AC=1221;AF=0.24381;AN=5008;NS=2504;DP=21748;EAS_AF=0.3958;AMR_AF=0.2161;AFR_AF=0.0545;EUR_AF=0.1918;SAS_AF=0.4162;AA=G|||;VT=SNP
1	66344857	rs34303786	T	C	100	PASS	AC=1241;AF=0.247804;AN=5008;NS=2504;DP=12845;EAS_AF=0.3968;AMR_AF=0.2205;AFR_AF=0.0635;EUR_AF=0.1918;SAS_AF=0.4202;AA=C|||;VT=SNP
1	66346377	rs12748664	C	T	100	PASS	AC=1225;AF=0.244609;AN=5008;NS=2504;DP=19017;EAS_AF=0.3958;AMR_AF=0.219;AFR_AF=0.0545;EUR_AF=0.1918;SAS_AF=0.4182;AA=C|||;VT=SNP
1	66346519	rs11589980	A	G	100	PASS	AC=168;AF=0.0335463;AN=5008;NS=2504;DP=20483;EAS_AF=0.001;AMR_AF=0.0663;AFR_AF=0.0098;EUR_AF=0.0954;SAS_AF=0.0123;AA=A|||;VT=SNP
1	66347186	rs2310880	G	C	100	PASS	AC=1237;AF=0.247005;AN=5008;NS=2504;DP=20151;EAS_AF=0.3978;AMR_AF=0.2205;AFR_AF=0.0613;EUR_AF=0.1918;SAS_AF=0.4182;AA=G|||;VT=SNP
1	66348345	rs34868502	G	T	100	PASS	AC=811;AF=0.161941;AN=5008;NS=2504;DP=14985;EAS_AF=0.1677;AMR_AF=0.147;AFR_AF=0.0719;EUR_AF=0.1819;SAS_AF=0.2679;AA=G|||;VT=SNP
1	66348437	rs2310881	T	C	100	PASS	AC=2207;AF=0.440695;AN=5008;NS=2504;DP=15281;EAS_AF=0.3472;AMR_AF=0.4467;AFR_AF=0.6021;EUR_AF=0.5109;SAS_AF=0.2423;AA=T|||;VT=SNP
1	66349959	rs4071565	C	T	100	PASS	AC=794;AF=0.158546;AN=5008;NS=2504;DP=20259;EAS_AF=0.1677;AMR_AF=0.1455;AFR_AF=0.0605;EUR_AF=0.1819;SAS_AF=0.2669;AA=C|||;VT=SNP
1	66351735	rs7547294	A	G	100	PASS	AC=2215;AF=0.442292;AN=5008;NS=2504;DP=9593;EAS_AF=0.3472;AMR_AF=0.4481;AFR_AF=0.6021;EUR_AF=0.5119;SAS_AF=0.2485;AA=A|||;VT=SNP
1	66351828	rs11586247	G	T	100	PASS	AC=1236;AF=0.246805;AN=5008;NS=2504;DP=10794;EAS_AF=0.3958;AMR_AF=0.2205;AFR_AF=0.0628;EUR_AF=0.1909;SAS_AF=0.4182;AA=G|||;VT=SNP
1	66351990	rs11586637	G	A	100	PASS	AC=162;AF=0.0323482;AN=5008;NS=2504;DP=16941;EAS_AF=0.002;AMR_AF=0.0634;AFR_AF=0.0091;EUR_AF=0.0934;SAS_AF=0.0102;AA=G|||;VT=SNP
1	66352755	rs4655804	T	C	100	PASS	AC=1184;AF=0.236422;AN=5008;NS=2504;DP=11849;EAS_AF=0.3968;AMR_AF=0.2133;AFR_AF=0.0212;EUR_AF=0.1918;SAS_AF=0.4243;AA=T|||;VT=SNP
1	66353151	rs12411066	A	C	100	PASS	AC=531;AF=0.10603;AN=5008;NS=2504;DP=8384;EAS_AF=0.0873;AMR_AF=0.1715;AFR_AF=0.1089;EUR_AF=0.1153;SAS_AF=0.0654;AA=A|||;VT=SNP
1	66353671	rs4388681	C	T	100	PASS	AC=3452;AF=0.689297;AN=5008;NS=2504;DP=18604;EAS_AF=0.7431;AMR_AF=0.6671;AFR_AF=0.6664;EUR_AF=0.7028;SAS_AF=0.6667;AA=c|||;VT=SNP
1	66354680	rs3009868	G	A	100	PASS	AC=2131;AF=0.425519;AN=5008;NS=2504;DP=18991;EAS_AF=0.3462;AMR_AF=0.438;AFR_AF=0.5507;EUR_AF=0.5099;SAS_AF=0.2423;AA=G|||;VT=SNP
1	66355367	rs12730529	G	A	100	PASS	AC=1177;AF=0.235024;AN=5008;NS=2504;DP=18473;EAS_AF=0.3958;AMR_AF=0.2133;AFR_AF=0.0212;EUR_AF=0.1918;SAS_AF=0.4182;AA=G|||;VT=SNP
1	66356380	rs35354251	G	A	100	PASS	AC=521;AF=0.104034;AN=5008;NS=2504;DP=20363;EAS_AF=0.0437;AMR_AF=0.0821;AFR_AF=0.0416;EUR_AF=0.1759;SAS_AF=0.1922;AA=G|||;VT=SNP
1	66356432	rs116143944	C	T	100	PASS	AC=34;AF=0.00678914;AN=5008;NS=2504;DP=21179;EAS_AF=0;AMR_AF=0.013;AFR_AF=0.0008;EUR_AF=0.0209;SAS_AF=0.0031;AA=C|||;VT=SNP
1	66356625	rs115273594	G	T	100	PASS	AC=45;AF=0.00898562;AN=5008;NS=2504;DP=18765;EAS_AF=0;AMR_AF=0.0072;AFR_AF=0.0008;EUR_AF=0.0388;SAS_AF=0;AA=G|||;VT=SNP
1	66357675	rs4353064	A	C	100	PASS	AC=1239;AF=0.247404;AN=5008;NS=2504;DP=16547;EAS_AF=0.3919;AMR_AF=0.2205;AFR_AF=0.062;EUR_AF=0.1928;SAS_AF=0.4243;AA=A|||;VT=SNP
1	66358242	rs1937447	C	G	100	PASS	AC=780;AF=0.155751;AN=5008;NS=2504;DP=17889;EAS_AF=0.1181;AMR_AF=0.1772;AFR_AF=0.1248;EUR_AF=0.2803;SAS_AF=0.093;AA=C|||;VT=SNP
1	66360325	rs34448654	A	G	100	PASS	AC=749;AF=0.149561;AN=5008;NS=2504;DP=17612;EAS_AF=0.1161;AMR_AF=0.1801;AFR_AF=0.0983;EUR_AF=0.1948;SAS_AF=0.1851;AA=A|||;VT=SNP
1	66361785	rs112917817	G	A	100	PASS	AC=29;AF=0.00579073;AN=5008;NS=2504;DP=13557;EAS_AF=0;AMR_AF=0.0072;AFR_AF=0.0008;EUR_AF=0.0199;SAS_AF=0.0031;AA=G|||;VT=SNP
1	66362104	rs34904501	A	G	100	PASS	AC=713;AF=0.142372;AN=5008;NS=2504;DP=20133;EAS_AF=0.0863;AMR_AF=0.1801;AFR_AF=0.0991;EUR_AF=0.1948;SAS_AF=0.1779;AA=A|||;VT=SNP
1	66362559	rs111891077	T	C	100	PASS	AC=25;AF=0.00499201;AN=5008;NS=2504;DP=17977;EAS_AF=0;AMR_AF=0.0058;AFR_AF=0.0015;EUR_AF=0.0179;SAS_AF=0.001;AA=T|||;VT=SNP
1	66362889	rs115869324	A	C	100	PASS	AC=36;AF=0.0071885;AN=5008;NS=2504;DP=19626;EAS_AF=0;AMR_AF=0.0072;AFR_AF=0.0023;EUR_AF=0.0249;SAS_AF=0.0031;AA=A|||;VT=SNP
1	66362971	rs12744291	A	G	100	PASS	AC=1670;AF=0.333466;AN=5008;NS=2504;DP=17556;EAS_AF=0.5109;AMR_AF=0.353;AFR_AF=0.0991;EUR_AF=0.2873;SAS_AF=0.501;AA=A|||;VT=SNP
1	66364236	rs35340779	T	C	100	PASS	AC=137;AF=0.0273562;AN=5008;NS=2504;DP=19578;EAS_AF=0.001;AMR_AF=0.0418;AFR_AF=0.0053;EUR_AF=0.0785;SAS_AF=0.0215;AA=T|||;VT=SNP
1	66364465	rs12750939	G	T	100	PASS	AC=1422;AF=0.283946;AN=5008;NS=2504;DP=19214;EAS_AF=0.4187;AMR_AF=0.2795;AFR_AF=0.0333;EUR_AF=0.2823;SAS_AF=0.4888;AA=G|||;VT=SNP
1	66364615	rs61799372	A	G	100	PASS	AC=1668;AF=0.333067;AN=5008;NS=2504;DP=20178;EAS_AF=0.5109;AMR_AF=0.353;AFR_AF=0.0983;EUR_AF=0.2873;SAS_AF=0.5;AA=A|||;VT=SNP
1	66364651	rs12064884	A	G	100	PASS	AC=2593;AF=0.517772;AN=5008;NS=2504;DP=18441;EAS_AF=0.5972;AMR_AF=0.5476;AFR_AF=0.3502;EUR_AF=0.4831;SAS_AF=0.6769;AA=G|||;VT=SNP
1	66364734	rs12751173	C	T	100	PASS	AC=2451;AF=0.489417;AN=5008;NS=2504;DP=18041;EAS_AF=0.5972;AMR_AF=0.5375;AFR_AF=0.2481;EUR_AF=0.4831;SAS_AF=0.6769;AA=T|||;VT=SNP
1	66365300	rs35543467	A	G	100	PASS	AC=667;AF=0.133187;AN=5008;NS=2504;DP=8779;EAS_AF=0.0863;AMR_AF=0.1744;AFR_AF=0.0681;EUR_AF=0.1948;SAS_AF=0.1769;AA=A|||;VT=SNP
1	66365791	rs12066442	A	C	100	PASS	AC=2604;AF=0.519968;AN=5008;NS=2504;DP=17630;EAS_AF=0.5982;AMR_AF=0.5476;AFR_AF=0.3517;EUR_AF=0.4831;SAS_AF=0.6851;AA=C|||;VT=SNP
1	66367022	rs6668241	T	G	100	PASS	AC=729;AF=0.145567;AN=5008;NS=2504;DP=19763;EAS_AF=0.0863;AMR_AF=0.1801;AFR_AF=0.1059;EUR_AF=0.1948;SAS_AF=0.1851;AA=G|||;VT=SNP
1	66367191	rs6588174	T	G	100	PASS	AC=2400;AF=0.479233;AN=5008;NS=2504;DP=17058;EAS_AF=0.5982;AMR_AF=0.5346;AFR_AF=0.205;EUR_AF=0.4821;SAS_AF=0.6851;AA=G|||;VT=SNP
1	66368480	rs12725660	T	A	100	PASS	AC=664;AF=0.132588;AN=5008;NS=2504;DP=21339;EAS_AF=0.0863;AMR_AF=0.1744;AFR_AF=0.0658;EUR_AF=0.1948;SAS_AF=0.1769;AA=T|||;VT=SNP
1	66368625	rs11589566	G	C	100	PASS	AC=664;AF=0.132588;AN=5008;NS=2504;DP=18866;EAS_AF=0.0863;AMR_AF=0.1744;AFR_AF=0.0658;EUR_AF=0.1948;SAS_AF=0.1769;AA=G|||;VT=SNP
1	66369005	rs11582520	C	A	100	PASS	AC=662;AF=0.132188;AN=5008;NS=2504;DP=16888;EAS_AF=0.0863;AMR_AF=0.1744;AFR_AF=0.0643;EUR_AF=0.1948;SAS_AF=0.1769;AA=C|||;VT=SNP
1	66369067	rs34756497	C	T	100	PASS	AC=1669;AF=0.333267;AN=5008;NS=2504;DP=14176;EAS_AF=0.5109;AMR_AF=0.353;AFR_AF=0.0983;EUR_AF=0.2883;SAS_AF=0.5;AA=C|||;VT=SNP
1	66369370	rs4655806	A	G	100	PASS	AC=778;AF=0.155351;AN=5008;NS=2504;DP=18426;EAS_AF=0.37;AMR_AF=0.1326;AFR_AF=0.0159;EUR_AF=0.0408;SAS_AF=0.2566;AA=A|||;VT=SNP
1	66370116	rs17417079	A	T	100	PASS	AC=649;AF=0.129593;AN=5008;NS=2504;DP=19316;EAS_AF=0.0496;AMR_AF=0.1484;AFR_AF=0.0174;EUR_AF=0.2416;SAS_AF=0.2352;AA=A|||;VT=SNP
1	66370220	rs17450973	A	T	100	PASS	AC=723;AF=0.144369;AN=5008;NS=2504;DP=19270;EAS_AF=0.0863;AMR_AF=0.1801;AFR_AF=0.1067;EUR_AF=0.1948;SAS_AF=0.1779;AA=T|||;VT=SNP
1	66371682	rs11578009	T	C	100	PASS	AC=674;AF=0.134585;AN=5008;NS=2504;DP=19338;EAS_AF=0.0873;AMR_AF=0.1744;AFR_AF=0.0658;EUR_AF=0.1948;SAS_AF=0.1861;AA=T|||;VT=SNP
1	66372089	rs11208765	A	C	100	PASS	AC=2401;AF=0.479433;AN=5008;NS=2504;DP=15126;EAS_AF=0.6022;AMR_AF=0.5331;AFR_AF=0.2035;EUR_AF=0.4821;SAS_AF=0.6851;AA=C|||;VT=SNP
1	66372769	rs12563893	A	G	100	PASS	AC=1669;AF=0.333267;AN=5008;NS=2504;DP=17270;EAS_AF=0.5109;AMR_AF=0.353;AFR_AF=0.0991;EUR_AF=0.2873;SAS_AF=0.5;AA=A|||;VT=SNP
1	66372906	rs11208766	G	A	100	PASS	AC=2582;AF=0.515575;AN=5008;NS=2504;DP=17485;EAS_AF=0.5972;AMR_AF=0.5476;AFR_AF=0.3419;EUR_AF=0.4831;SAS_AF=0.6769;AA=A|||;VT=SNP
1	66373206	rs4592240	C	T	100	PASS	AC=665;AF=0.132788;AN=5008;NS=2504;DP=17726;EAS_AF=0.0863;AMR_AF=0.1744;AFR_AF=0.0658;EUR_AF=0.1948;SAS_AF=0.1779;AA=C|||;VT=SNP
1	66373271	rs4348694	C	A	100	PASS	AC=665;AF=0.132788;AN=5008;NS=2504;DP=18223;EAS_AF=0.0863;AMR_AF=0.1744;AFR_AF=0.0658;EUR_AF=0.1948;SAS_AF=0.1779;AA=C|||;VT=SNP
1	66373594	rs12752975	T	C	100	PASS	AC=728;AF=0.145367;AN=5008;NS=2504;DP=20206;EAS_AF=0.0863;AMR_AF=0.183;AFR_AF=0.1089;EUR_AF=0.1948;SAS_AF=0.1779;AA=C|||;VT=SNP
1	66374004	rs4329483	G	A	100	PASS	AC=2579;AF=0.514976;AN=5008;NS=2504;DP=19701;EAS_AF=0.5972;AMR_AF=0.5476;AFR_AF=0.3404;EUR_AF=0.4831;SAS_AF=0.6759;AA=A|||;VT=SNP
1	66374367	rs17128118	A	G	100	PASS	AC=776;AF=0.154952;AN=5008;NS=2504;DP=18679;EAS_AF=0.37;AMR_AF=0.1311;AFR_AF=0.0159;EUR_AF=0.0408;SAS_AF=0.2556;AA=A|||;VT=SNP
1	66375542	rs78534800	C	T	100	PASS	AC=902;AF=0.180112;AN=5008;NS=2504;DP=20027;EAS_AF=0.37;AMR_AF=0.1412;AFR_AF=0.1059;EUR_AF=0.0408;SAS_AF=0.2556;AA=C|||;VT=SNP
1	66375548	rs12068439	T	C	100	PASS	AC=2582;AF=0.515575;AN=5008;NS=2504;DP=20244;EAS_AF=0.5972;AMR_AF=0.5476;AFR_AF=0.3359;EUR_AF=0.4831;SAS_AF=0.6851;AA=C|||;VT=SNP
1	66376007	rs115117884	C	T	100	PASS	AC=82;AF=0.0163738;AN=5008;NS=2504;DP=21376;EAS_AF=0;AMR_AF=0.013;AFR_AF=0.034;EUR_AF=0.0249;SAS_AF=0.0031;AA=C|||;VT=SNP
1	66377646	rs17451216	G	C	100	PASS	AC=726;AF=0.144968;AN=5008;NS=2504;DP=17967;EAS_AF=0.0863;AMR_AF=0.1787;AFR_AF=0.1044;EUR_AF=0.1948;SAS_AF=0.1851;AA=C|||;VT=SNP
1	66377941	rs4655808	C	T	100	PASS	AC=670;AF=0.133786;AN=5008;NS=2504;DP=14326;EAS_AF=0.0863;AMR_AF=0.1729;AFR_AF=0.0658;EUR_AF=0.1948;SAS_AF=0.184;AA=C|||;VT=SNP
1	66378012	rs1937445	C	T	100	PASS	AC=1651;AF=0.329673;AN=5008;NS=2504;DP=14821;EAS_AF=0.5109;AMR_AF=0.3516;AFR_AF=0.087;EUR_AF=0.2873;SAS_AF=0.499;AA=C|||;VT=SNP
1	66379760	rs17417374	A	G	100	PASS	AC=221;AF=0.0441294;AN=5008;NS=2504;DP=21379;EAS_AF=0;AMR_AF=0.1599;AFR_AF=0.0106;EUR_AF=0.0815;SAS_AF=0.0143;AA=A|||;VT=SNP
1	66379768	rs12757124	T	C	100	PASS	AC=647;AF=0.129193;AN=5008;NS=2504;DP=21376;EAS_AF=0.0496;AMR_AF=0.1484;AFR_AF=0.0174;EUR_AF=0.2416;SAS_AF=0.2331;AA=T|||;VT=SNP
1	66380068	rs139610991	T	G	100	PASS	AC=36;AF=0.0071885;AN=5008;NS=2504;DP=19166;EAS_AF=0;AMR_AF=0.0043;AFR_AF=0;EUR_AF=0.0179;SAS_AF=0.0153;AA=T|||;VT=SNP
1	66380342	rs17128123	C	T	100	PASS	AC=779;AF=0.155551;AN=5008;NS=2504;DP=15203;EAS_AF=0.37;AMR_AF=0.1311;AFR_AF=0.0182;EUR_AF=0.0408;SAS_AF=0.2556;AA=C|||;VT=SNP
1	66380392	rs11208769	C	T	100	PASS	AC=3011;AF=0.601238;AN=5008;NS=2504;DP=17310;EAS_AF=0.5982;AMR_AF=0.5865;AFR_AF=0.6316;EUR_AF=0.495;SAS_AF=0.683;AA=T|||;VT=SNP
1	66382043	rs72685053	C	T	100	PASS	AC=26;AF=0.00519169;AN=5008;NS=2504;DP=15906;EAS_AF=0;AMR_AF=0.0072;AFR_AF=0;EUR_AF=0.0189;SAS_AF=0.002;AA=C|||;VT=SNP
1	66385385	rs7537390	G	C	100	PASS	AC=2578;AF=0.514776;AN=5008;NS=2504;DP=15163;EAS_AF=0.5942;AMR_AF=0.5461;AFR_AF=0.3419;EUR_AF=0.4831;SAS_AF=0.6769;AA=a|||;VT=SNP
1	66386116	rs17417507	C	T	100	PASS	AC=167;AF=0.0333466;AN=5008;NS=2504;DP=18094;EAS_AF=0;AMR_AF=0.1354;AFR_AF=0.003;EUR_AF=0.0586;SAS_AF=0.0102;AA=C|||;VT=SNP
1	66387137	rs56064263	C	T	100	PASS	AC=284;AF=0.0567093;AN=5008;NS=2504;DP=18566;EAS_AF=0.0317;AMR_AF=0.1182;AFR_AF=0.0136;EUR_AF=0.0855;SAS_AF=0.0675;AA=C|||;VT=SNP
1	66387487	rs17451403	C	T	100	PASS	AC=680;AF=0.135783;AN=5008;NS=2504;DP=18108;EAS_AF=0.0476;AMR_AF=0.2003;AFR_AF=0.0166;EUR_AF=0.2416;SAS_AF=0.2331;AA=C|||;VT=SNP
1	66388153	rs17451451	A	G	100	PASS	AC=637;AF=0.127196;AN=5008;NS=2504;DP=18630;EAS_AF=0.0903;AMR_AF=0.1585;AFR_AF=0.0628;EUR_AF=0.174;SAS_AF=0.182;AA=A|||;VT=SNP
1	66389097	rs4655809	C	T	100	PASS	AC=1933;AF=0.385982;AN=5008;NS=2504;DP=19462;EAS_AF=0.4742;AMR_AF=0.3905;AFR_AF=0.2829;EUR_AF=0.3489;SAS_AF=0.4693;AA=T|||;VT=SNP
1	66390171	rs7552762	C	G	100	PASS	AC=578;AF=0.115415;AN=5008;NS=2504;DP=16998;EAS_AF=0.0893;AMR_AF=0.1974;AFR_AF=0.1369;EUR_AF=0.0924;SAS_AF=0.0787;AA=C|||;VT=SNP
1	66390307	rs74920120	G	T	100	PASS	AC=188;AF=0.0375399;AN=5008;NS=2504;DP=17497;EAS_AF=0.0179;AMR_AF=0.0504;AFR_AF=0.0091;EUR_AF=0.0696;SAS_AF=0.0542;AA=G|||;VT=SNP
1	66390808	rs4655591	A	T	100	PASS	AC=1932;AF=0.385783;AN=5008;NS=2504;DP=18053;EAS_AF=0.4821;AMR_AF=0.389;AFR_AF=0.2784;EUR_AF=0.3549;SAS_AF=0.4611;AA=T|||;VT=SNP
1	66391109	rs12080701	A	G	100	PASS	AC=577;AF=0.115216;AN=5008;NS=2504;DP=17216;EAS_AF=0.0893;AMR_AF=0.196;AFR_AF=0.1369;EUR_AF=0.0924;SAS_AF=0.0787;AA=A|||;VT=SNP
1	66392061	rs55824844	C	G	100	PASS	AC=600;AF=0.119808;AN=5008;NS=2504;DP=19461;EAS_AF=0.0407;AMR_AF=0.134;AFR_AF=0.0318;EUR_AF=0.2435;SAS_AF=0.183;AA=C|||;VT=SNP
1	66392405	rs2310752	G	A	100	PASS	AC=2321;AF=0.463458;AN=5008;NS=2504;DP=17863;EAS_AF=0.5446;AMR_AF=0.4582;AFR_AF=0.3434;EUR_AF=0.4284;SAS_AF=0.5818;AA=A|||;VT=SNP
1	66392484	rs2997085	A	C	100	PASS	AC=384;AF=0.0766773;AN=5008;NS=2504;DP=16410;EAS_AF=0.0625;AMR_AF=0.0677;AFR_AF=0.0628;EUR_AF=0.0726;SAS_AF=0.1207;AA=A|||;VT=SNP
1	66393195	rs146629777	G	A	100	PASS	AC=665;AF=0.132788;AN=5008;NS=2504;DP=6168;EAS_AF=0.3522;AMR_AF=0.0562;AFR_AF=0.0424;EUR_AF=0.0189;SAS_AF=0.2004;AA=-|||;VT=SNP
1	66393520	rs12564815	G	A	100	PASS	AC=619;AF=0.123602;AN=5008;NS=2504;DP=16422;EAS_AF=0.3522;AMR_AF=0.0519;AFR_AF=0.0098;EUR_AF=0.0189;SAS_AF=0.2004;AA=G|||;VT=SNP
1	66393732	rs2997084	C	G	100	PASS	AC=2332;AF=0.465655;AN=5008;NS=2504;DP=19127;EAS_AF=0.5456;AMR_AF=0.4611;AFR_AF=0.3457;EUR_AF=0.4314;SAS_AF=0.5838;AA=G|||;VT=SNP
1	66393985	rs35185259	C	T	100	PASS	AC=580;AF=0.115815;AN=5008;NS=2504;DP=20248;EAS_AF=0.0407;AMR_AF=0.1326;AFR_AF=0.0174;EUR_AF=0.2435;SAS_AF=0.183;AA=C|||;VT=SNP
1	66394025	rs10889589	C	G	100	PASS	AC=1939;AF=0.387181;AN=5008;NS=2504;DP=21520;EAS_AF=0.4821;AMR_AF=0.3905;AFR_AF=0.2829;EUR_AF=0.3549;SAS_AF=0.4611;AA=G|||;VT=SNP
1	66395756	rs6664366	T	C	100	PASS	AC=605;AF=0.120807;AN=5008;NS=2504;DP=19975;EAS_AF=0.0893;AMR_AF=0.1974;AFR_AF=0.1581;EUR_AF=0.0924;SAS_AF=0.0777;AA=C|||;VT=SNP
1	66396084	rs79985487	G	A	100	PASS	AC=734;AF=0.146565;AN=5008;NS=2504;DP=21151;EAS_AF=0.3522;AMR_AF=0.0591;AFR_AF=0.093;EUR_AF=0.0189;SAS_AF=0.2004;AA=G|||;VT=SNP
1	66396195	rs75716520	C	T	100	PASS	AC=29;AF=0.00579073;AN=5008;NS=2504;DP=19320;EAS_AF=0;AMR_AF=0.0014;AFR_AF=0.0008;EUR_AF=0.0229;SAS_AF=0.0041;AA=C|||;VT=SNP
1	66396669	rs150772417	A	G	100	PASS	AC=21;AF=0.00419329;AN=5008;NS=2504;DP=20554;EAS_AF=0;AMR_AF=0.0014;AFR_AF=0;EUR_AF=0.0179;SAS_AF=0.002;AA=A|||;VT=SNP
1	66396952	rs2310753	G	A	100	PASS	AC=574;AF=0.114617;AN=5008;NS=2504;DP=20180;EAS_AF=0.0883;AMR_AF=0.1945;AFR_AF=0.1339;EUR_AF=0.0964;SAS_AF=0.0777;AA=G|||;VT=SNP
1	66397284	rs12737722	C	T	100	PASS	AC=600;AF=0.119808;AN=5008;NS=2504;DP=19342;EAS_AF=0.0407;AMR_AF=0.134;AFR_AF=0.0318;EUR_AF=0.2435;SAS_AF=0.183;AA=C|||;VT=SNP
1	66397286	rs12141678	C	T	100	PASS	AC=22;AF=0.00439297;AN=5008;NS=2504;DP=19355;EAS_AF=0;AMR_AF=0.0043;AFR_AF=0.0008;EUR_AF=0.0169;SAS_AF=0.001;AA=C|||;VT=SNP
1	66397344	rs72685056	G	A	100	PASS	AC=190;AF=0.0379393;AN=5008;NS=2504;DP=19545;EAS_AF=0;AMR_AF=0.0461;AFR_AF=0.0053;EUR_AF=0.1392;SAS_AF=0.0112;AA=G|||;VT=SNP
1	66398287	rs61498597	G	C	100	PASS	AC=570;AF=0.113818;AN=5008;NS=2504;DP=19752;EAS_AF=0.0883;AMR_AF=0.1945;AFR_AF=0.1339;EUR_AF=0.0924;SAS_AF=0.0777;AA=G|||;VT=SNP
1	66398641	rs57873782	C	G	100	PASS	AC=571;AF=0.114018;AN=5008;NS=2504;DP=19911;EAS_AF=0.0893;AMR_AF=0.1945;AFR_AF=0.1339;EUR_AF=0.0924;SAS_AF=0.0777;AA=C|||;VT=SNP
1	66398861	rs28842268	G	A	100	PASS	AC=580;AF=0.115815;AN=5008;NS=2504;DP=17288;EAS_AF=0.0407;AMR_AF=0.1326;AFR_AF=0.0174;EUR_AF=0.2435;SAS_AF=0.183;AA=G|||;VT=SNP
1	66399635	rs2997091	A	G	100	PASS	AC=3764;AF=0.751597;AN=5008;NS=2504;DP=14892;EAS_AF=0.7381;AMR_AF=0.8862;AFR_AF=0.4743;EUR_AF=0.9612;SAS_AF=0.8292;AA=G|||;VT=SNP
1	66399765	rs72685057	C	A	100	PASS	AC=392;AF=0.0782748;AN=5008;NS=2504;DP=15448;EAS_AF=0.0625;AMR_AF=0.0706;AFR_AF=0.0628;EUR_AF=0.0755;SAS_AF=0.1237;AA=C|||;VT=SNP
1	66399895	rs4255357	G	A	100	PASS	AC=1419;AF=0.283347;AN=5008;NS=2504;DP=16918;EAS_AF=0.1915;AMR_AF=0.4222;AFR_AF=0.1218;EUR_AF=0.5298;SAS_AF=0.2444;AA=G|||;VT=SNP
1	66399964	rs3969967	T	G	100	PASS	AC=397;AF=0.0792732;AN=5008;NS=2504;DP=15983;EAS_AF=0.0625;AMR_AF=0.0706;AFR_AF=0.0628;EUR_AF=0.0765;SAS_AF=0.1278;AA=T|||;VT=SNP
1	66400197	rs35021135	G	A	100	PASS	AC=600;AF=0.119808;AN=5008;NS=2504;DP=19307;EAS_AF=0.0407;AMR_AF=0.134;AFR_AF=0.0318;EUR_AF=0.2435;SAS_AF=0.183;AA=G|||;VT=SNP
1	66400928	rs138984581	C	T	100	PASS	AC=14;AF=0.00279553;AN=5008;NS=2504;DP=17482;EAS_AF=0;AMR_AF=0.0029;AFR_AF=0;EUR_AF=0.0119;SAS_AF=0;AA=C|||;VT=SNP
1	66401440	rs11585651	T	C	100	PASS	AC=1949;AF=0.389177;AN=5008;NS=2504;DP=13792;EAS_AF=0.4841;AMR_AF=0.3905;AFR_AF=0.289;EUR_AF=0.3549;SAS_AF=0.4611;AA=C|||;VT=SNP
1	66401577	rs59144079	G	A	100	PASS	AC=622;AF=0.124201;AN=5008;NS=2504;DP=14806;EAS_AF=0.3542;AMR_AF=0.0519;AFR_AF=0.0106;EUR_AF=0.0189;SAS_AF=0.2004;AA=G|||;VT=SNP
1	66401759	rs78191445	C	T	100	PASS	AC=181;AF=0.0361422;AN=5008;NS=2504;DP=18318;EAS_AF=0.0179;AMR_AF=0.049;AFR_AF=0.0053;EUR_AF=0.0696;SAS_AF=0.0532;AA=C|||;VT=SNP
1	66402424	rs12058296	C	A	100	PASS	AC=1203;AF=0.240216;AN=5008;NS=2504;DP=20934;EAS_AF=0.129;AMR_AF=0.33;AFR_AF=0.1899;EUR_AF=0.336;SAS_AF=0.2607;AA=A|||;VT=SNP
1	66402884	rs12565842	G	A	100	PASS	AC=665;AF=0.132788;AN=5008;NS=2504;DP=21104;EAS_AF=0.3542;AMR_AF=0.0562;AFR_AF=0.0408;EUR_AF=0.0189;SAS_AF=0.2004;AA=g|||;VT=SNP
1	66403092	rs2310754	G	A	100	PASS	AC=1412;AF=0.281949;AN=5008;NS=2504;DP=20928;EAS_AF=0.1935;AMR_AF=0.4222;AFR_AF=0.1157;EUR_AF=0.5298;SAS_AF=0.2434;AA=G|||;VT=SNP
1	66404549	rs12087361	T	C	100	PASS	AC=575;AF=0.114816;AN=5008;NS=2504;DP=20333;EAS_AF=0.0893;AMR_AF=0.1945;AFR_AF=0.1362;EUR_AF=0.0924;SAS_AF=0.0787;AA=T|||;VT=SNP
1	66404726	rs11208772	A	G	100	PASS	AC=577;AF=0.115216;AN=5008;NS=2504;DP=21519;EAS_AF=0.0893;AMR_AF=0.196;AFR_AF=0.1362;EUR_AF=0.0924;SAS_AF=0.0798;AA=A|||;VT=SNP
1	66405741	rs12566621	G	A	100	PASS	AC=622;AF=0.124201;AN=5008;NS=2504;DP=18304;EAS_AF=0.3552;AMR_AF=0.0519;AFR_AF=0.0098;EUR_AF=0.0189;SAS_AF=0.2004;AA=G|||;VT=SNP
1	66406428	rs79161989	G	T	100	PASS	AC=186;AF=0.0371406;AN=5008;NS=2504;DP=14583;EAS_AF=0.0179;AMR_AF=0.0504;AFR_AF=0.0083;EUR_AF=0.0696;SAS_AF=0.0532;AA=G|||;VT=SNP
1	66406807	rs4503327	T	C	100	PASS	AC=1864;AF=0.372204;AN=5008;NS=2504;DP=16478;EAS_AF=0.4841;AMR_AF=0.3862;AFR_AF=0.2269;EUR_AF=0.3549;SAS_AF=0.4611;AA=C|||;VT=SNP
1	66407352	rs7528604	G	A	100	PASS	AC=2342;AF=0.467652;AN=5008;NS=2504;DP=18200;EAS_AF=0.5437;AMR_AF=0.464;AFR_AF=0.3533;EUR_AF=0.4304;SAS_AF=0.5849;AA=A|||;VT=SNP
1	66407396	rs7550837	A	G	100	PASS	AC=1260;AF=0.251597;AN=5008;NS=2504;DP=19970;EAS_AF=0.3958;AMR_AF=0.1888;AFR_AF=0.0688;EUR_AF=0.2624;SAS_AF=0.3834;AA=A|||;VT=SNP
1	66407700	rs12088813	A	C	100	PASS	AC=1260;AF=0.251597;AN=5008;NS=2504;DP=21033;EAS_AF=0.3958;AMR_AF=0.1888;AFR_AF=0.0688;EUR_AF=0.2624;SAS_AF=0.3834;AA=A|||;VT=SNP
1	66407769	rs61799395	G	C	100	PASS	AC=420;AF=0.0838658;AN=5008;NS=2504;DP=19934;EAS_AF=0;AMR_AF=0.1037;AFR_AF=0.0129;EUR_AF=0.2058;SAS_AF=0.1268;AA=G|||;VT=SNP
1	66408011	rs4554696	C	T	100	PASS	AC=1862;AF=0.371805;AN=5008;NS=2504;DP=18597;EAS_AF=0.4841;AMR_AF=0.3847;AFR_AF=0.2262;EUR_AF=0.3549;SAS_AF=0.4611;AA=T|||;VT=SNP
1	66408019	rs4255359	G	A	100	PASS	AC=580;AF=0.115815;AN=5008;NS=2504;DP=18441;EAS_AF=0.0407;AMR_AF=0.1326;AFR_AF=0.0174;EUR_AF=0.2435;SAS_AF=0.183;AA=G|||;VT=SNP
1	66408024	rs12117841	C	T	100	PASS	AC=22;AF=0.00439297;AN=5008;NS=2504;DP=18271;EAS_AF=0;AMR_AF=0.0043;AFR_AF=0.0008;EUR_AF=0.0169;SAS_AF=0.001;AA=C|||;VT=SNP
1	66408470	rs11208773	C	T	100	PASS	AC=595;AF=0.11881;AN=5008;NS=2504;DP=19803;EAS_AF=0.0883;AMR_AF=0.196;AFR_AF=0.152;EUR_AF=0.0924;SAS_AF=0.0777;AA=C|||;VT=SNP
1	66408646	rs12730848	C	T	100	PASS	AC=1263;AF=0.252196;AN=5008;NS=2504;DP=18658;EAS_AF=0.3958;AMR_AF=0.1888;AFR_AF=0.0703;EUR_AF=0.2634;SAS_AF=0.3834;AA=C|||;VT=SNP
1	66408832	rs12085612	T	C	100	PASS	AC=627;AF=0.1252;AN=5008;NS=2504;DP=18197;EAS_AF=0.3552;AMR_AF=0.0519;AFR_AF=0.0136;EUR_AF=0.0189;SAS_AF=0.2004;AA=T|||;VT=SNP
1	66410109	rs11208774	C	T	100	PASS	AC=1414;AF=0.282348;AN=5008;NS=2504;DP=19211;EAS_AF=0.1935;AMR_AF=0.4222;AFR_AF=0.1172;EUR_AF=0.5308;SAS_AF=0.2423;AA=C|||;VT=SNP
1	66410541	rs11208775	C	T	100	PASS	AC=1413;AF=0.282149;AN=5008;NS=2504;DP=20939;EAS_AF=0.1935;AMR_AF=0.4222;AFR_AF=0.1172;EUR_AF=0.5298;SAS_AF=0.2423;AA=C|||;VT=SNP
1	66411400	rs3009872	T	C	100	PASS	AC=2353;AF=0.469848;AN=5008;NS=2504;DP=23752;EAS_AF=0.5476;AMR_AF=0.464;AFR_AF=0.354;EUR_AF=0.4314;SAS_AF=0.59;AA=C|||;VT=SNP
1	66411430	rs12568672	A	G	100	PASS	AC=644;AF=0.128594;AN=5008;NS=2504;DP=23634;EAS_AF=0.3552;AMR_AF=0.0533;AFR_AF=0.025;EUR_AF=0.0189;SAS_AF=0.2014;AA=A|||;VT=SNP
1	66411733	rs11208776	A	T	100	PASS	AC=1418;AF=0.283147;AN=5008;NS=2504;DP=23441;EAS_AF=0.1935;AMR_AF=0.4222;AFR_AF=0.121;EUR_AF=0.5298;SAS_AF=0.2423;AA=A|||;VT=SNP
1	66411870	rs11208777	C	T	100	PASS	AC=571;AF=0.114018;AN=5008;NS=2504;DP=22633;EAS_AF=0.0883;AMR_AF=0.1945;AFR_AF=0.1346;EUR_AF=0.0924;SAS_AF=0.0777;AA=C|||;VT=SNP
1	66412027	rs142791106	A	G	100	PASS	AC=19;AF=0.00379393;AN=5008;NS=2504;DP=22383;EAS_AF=0;AMR_AF=0.0043;AFR_AF=0;EUR_AF=0.0119;SAS_AF=0.0041;AA=A|||;VT=SNP
1	66412156	rs11208778	T	C	100	PASS	AC=571;AF=0.114018;AN=5008;NS=2504;DP=22511;EAS_AF=0.0883;AMR_AF=0.1945;AFR_AF=0.1346;EUR_AF=0.0924;SAS_AF=0.0777;AA=T|||;VT=SNP
1	66412210	rs74084733	G	C	100	PASS	AC=513;AF=0.102436;AN=5008;NS=2504;DP=22091;EAS_AF=0.0893;AMR_AF=0.1916;AFR_AF=0.0923;EUR_AF=0.0915;SAS_AF=0.0777;AA=G|||;VT=SNP
1	66412760	rs7527901	C	T	100	PASS	AC=1848;AF=0.36901;AN=5008;NS=2504;DP=21650;EAS_AF=0.4831;AMR_AF=0.3847;AFR_AF=0.2209;EUR_AF=0.3559;SAS_AF=0.454;AA=T|||;VT=SNP
1	66413731	rs7531270	G	A	100	PASS	AC=1855;AF=0.370407;AN=5008;NS=2504;DP=11219;EAS_AF=0.4851;AMR_AF=0.3847;AFR_AF=0.2209;EUR_AF=0.3539;SAS_AF=0.4611;AA=A|||;VT=SNP
1	66413965	rs7543245	T	A	100	PASS	AC=1256;AF=0.250799;AN=5008;NS=2504;DP=12303;EAS_AF=0.3958;AMR_AF=0.1888;AFR_AF=0.0643;EUR_AF=0.2644;SAS_AF=0.3834;AA=T|||;VT=SNP
1	66414039	rs6690101	T	C	100	PASS	AC=1424;AF=0.284345;AN=5008;NS=2504;DP=16213;EAS_AF=0.1935;AMR_AF=0.4236;AFR_AF=0.121;EUR_AF=0.5318;SAS_AF=0.2454;AA=T|||;VT=SNP
1	66414084	rs117308216	A	G	100	PASS	AC=668;AF=0.133387;AN=5008;NS=2504;DP=18443;EAS_AF=0.3571;AMR_AF=0.0562;AFR_AF=0.0408;EUR_AF=0.0189;SAS_AF=0.2004;AA=A|||;VT=SNP
1	66414440	rs6680334	G	T	100	PASS	AC=1849;AF=0.369209;AN=5008;NS=2504;DP=23474;EAS_AF=0.4782;AMR_AF=0.3847;AFR_AF=0.2216;EUR_AF=0.3539;SAS_AF=0.4611;AA=T|||;VT=SNP
1	66414772	rs75237235	G	A	100	PASS	AC=659;AF=0.131589;AN=5008;NS=2504;DP=20242;EAS_AF=0.3482;AMR_AF=0.0562;AFR_AF=0.0401;EUR_AF=0.0189;SAS_AF=0.2014;AA=G|||;VT=SNP
1	66415035	rs12729364	A	G	100	PASS	AC=1305;AF=0.260583;AN=5008;NS=2504;DP=21592;EAS_AF=0.3899;AMR_AF=0.1873;AFR_AF=0.1036;EUR_AF=0.2714;SAS_AF=0.3804;AA=A|||;VT=SNP
1	66415187	rs35130999	A	T	100	PASS	AC=1820;AF=0.363419;AN=5008;NS=2504;DP=19384;EAS_AF=0.4524;AMR_AF=0.3818;AFR_AF=0.2194;EUR_AF=0.3569;SAS_AF=0.4601;AA=T|||;VT=SNP
1	66415481	rs10889590	G	A	100	PASS	AC=1736;AF=0.346645;AN=5008;NS=2504;DP=22021;EAS_AF=0.4514;AMR_AF=0.3833;AFR_AF=0.1793;EUR_AF=0.3569;SAS_AF=0.4284;AA=A|||;VT=SNP
1	66415494	rs77009506	A	C	100	PASS	AC=159;AF=0.0317492;AN=5008;NS=2504;DP=21884;EAS_AF=0.001;AMR_AF=0.0692;AFR_AF=0.0076;EUR_AF=0.0944;SAS_AF=0.0051;AA=A|||;VT=SNP
1	66415915	rs7537687	C	T	100	PASS	AC=269;AF=0.0537141;AN=5008;NS=2504;DP=21471;EAS_AF=0.0258;AMR_AF=0.0533;AFR_AF=0.0658;EUR_AF=0.0676;SAS_AF=0.0521;AA=C|||;VT=SNP
1	66416309	rs1937458	C	T	100	PASS	AC=1737;AF=0.346845;AN=5008;NS=2504;DP=21977;EAS_AF=0.4524;AMR_AF=0.3847;AFR_AF=0.1755;EUR_AF=0.3569;SAS_AF=0.4325;AA=C|||;VT=SNP
1	66416709	rs115868161	C	T	100	PASS	AC=29;AF=0.00579073;AN=5008;NS=2504;DP=21622;EAS_AF=0;AMR_AF=0.0029;AFR_AF=0;EUR_AF=0.0209;SAS_AF=0.0061;AA=C|||;VT=SNP
1	66416747	rs1937456	C	T	100	PASS	AC=1735;AF=0.346446;AN=5008;NS=2504;DP=21454;EAS_AF=0.4524;AMR_AF=0.3847;AFR_AF=0.174;EUR_AF=0.3569;SAS_AF=0.4325;AA=T|||;VT=SNP
1	66416939	rs1937455	A	G	100	PASS	AC=2284;AF=0.45607;AN=5008;NS=2504;DP=21403;EAS_AF=0.5258;AMR_AF=0.4611;AFR_AF=0.3253;EUR_AF=0.4324;SAS_AF=0.5818;AA=G|||;VT=SNP
1	66417145	rs11208779	G	C	100	PASS	AC=1460;AF=0.291534;AN=5008;NS=2504;DP=19741;EAS_AF=0.2183;AMR_AF=0.4236;AFR_AF=0.1331;EUR_AF=0.5288;SAS_AF=0.2434;AA=G|||;VT=SNP
1	66417187	rs1937454	G	C	100	PASS	AC=1737;AF=0.346845;AN=5008;NS=2504;DP=20080;EAS_AF=0.4524;AMR_AF=0.3847;AFR_AF=0.1755;EUR_AF=0.3569;SAS_AF=0.4325;AA=C|||;VT=SNP
1	66419087	rs7547416	G	A	100	PASS	AC=2726;AF=0.544329;AN=5008;NS=2504;DP=19709;EAS_AF=0.4742;AMR_AF=0.5403;AFR_AF=0.677;EUR_AF=0.5686;SAS_AF=0.4151;AA=G|||;VT=SNP
1	66419142	rs2997088	C	A	100	PASS	AC=3252;AF=0.649361;AN=5008;NS=2504;DP=19572;EAS_AF=0.5466;AMR_AF=0.6153;AFR_AF=0.8154;EUR_AF=0.6431;SAS_AF=0.5613;AA=C|||;VT=SNP
1	66419668	rs60206529	A	G	100	PASS	AC=199;AF=0.0397364;AN=5008;NS=2504;DP=15924;EAS_AF=0.0268;AMR_AF=0.0504;AFR_AF=0.0121;EUR_AF=0.0666;SAS_AF=0.0552;AA=A|||;VT=SNP
1	66419905	rs6421482	A	G	100	PASS	AC=2722;AF=0.54353;AN=5008;NS=2504;DP=16863;EAS_AF=0.4752;AMR_AF=0.5375;AFR_AF=0.6762;EUR_AF=0.5686;SAS_AF=0.4131;AA=A|||;VT=SNP
1	66420977	rs79782282	A	G	100	PASS	AC=619;AF=0.123602;AN=5008;NS=2504;DP=20237;EAS_AF=0.3482;AMR_AF=0.0533;AFR_AF=0.0076;EUR_AF=0.0199;SAS_AF=0.2055;AA=A|||;VT=SNP
1	66421031	rs7553566	C	G	100	PASS	AC=261;AF=0.0521166;AN=5008;NS=2504;DP=21404;EAS_AF=0.0268;AMR_AF=0.0533;AFR_AF=0.0567;EUR_AF=0.0676;SAS_AF=0.0552;AA=C|||;VT=SNP
1	66421473	rs7539615	G	A	100	PASS	AC=267;AF=0.0533147;AN=5008;NS=2504;DP=19514;EAS_AF=0.0268;AMR_AF=0.0533;AFR_AF=0.0613;EUR_AF=0.0676;SAS_AF=0.0552;AA=A|||;VT=SNP
1	66421606	rs17417915	A	C	100	PASS	AC=1395;AF=0.278554;AN=5008;NS=2504;DP=18157;EAS_AF=0.4286;AMR_AF=0.3285;AFR_AF=0.0507;EUR_AF=0.2893;SAS_AF=0.3855;AA=A|||;VT=SNP
1	66421887	rs17417957	G	T	100	PASS	AC=266;AF=0.053115;AN=5008;NS=2504;DP=18193;EAS_AF=0.0268;AMR_AF=0.0533;AFR_AF=0.0605;EUR_AF=0.0676;SAS_AF=0.0552;AA=T|||;VT=SNP
1	66422444	rs61799396	C	T	100	PASS	AC=534;AF=0.106629;AN=5008;NS=2504;DP=19344;EAS_AF=0.0179;AMR_AF=0.1326;AFR_AF=0.0174;EUR_AF=0.2475;SAS_AF=0.1554;AA=C|||;VT=SNP
1	66422458	rs75700729	T	A	100	PASS	AC=537;AF=0.107228;AN=5008;NS=2504;DP=19318;EAS_AF=0.0179;AMR_AF=0.1326;AFR_AF=0.0197;EUR_AF=0.2475;SAS_AF=0.1554;AA=T|||;VT=SNP
1	66422459	rs78353223	C	A	100	PASS	AC=537;AF=0.107228;AN=5008;NS=2504;DP=19308;EAS_AF=0.0179;AMR_AF=0.1326;AFR_AF=0.0197;EUR_AF=0.2475;SAS_AF=0.1554;AA=C|||;VT=SNP
1	66422590	rs188514075	A	G	100	PASS	AC=13;AF=0.00259585;AN=5008;NS=2504;DP=18937;EAS_AF=0;AMR_AF=0.0058;AFR_AF=0.0008;EUR_AF=0.007;SAS_AF=0.001;AA=A|||;VT=SNP
1	66423339	rs72685071	C	T	100	PASS	AC=21;AF=0.00419329;AN=5008;NS=2504;DP=15127;EAS_AF=0;AMR_AF=0.0043;AFR_AF=0.0008;EUR_AF=0.0139;SAS_AF=0.0031;AA=C|||;VT=SNP
1	66423832	rs78948002	G	C	100	PASS	AC=200;AF=0.0399361;AN=5008;NS=2504;DP=13995;EAS_AF=0.0268;AMR_AF=0.0504;AFR_AF=0.0129;EUR_AF=0.0666;SAS_AF=0.0552;AA=G|||;VT=SNP
1	66424283	rs1937452	A	G	100	PASS	AC=856;AF=0.170927;AN=5008;NS=2504;DP=15340;EAS_AF=0.4087;AMR_AF=0.196;AFR_AF=0.031;EUR_AF=0.0417;SAS_AF=0.2301;AA=A|||;VT=SNP
1	66424749	rs35698460	T	C	100	PASS	AC=537;AF=0.107228;AN=5008;NS=2504;DP=18572;EAS_AF=0.0179;AMR_AF=0.1326;AFR_AF=0.0197;EUR_AF=0.2475;SAS_AF=0.1554;AA=T|||;VT=SNP
1	66424819	rs17451842	G	A	100	PASS	AC=261;AF=0.0521166;AN=5008;NS=2504;DP=18184;EAS_AF=0.0268;AMR_AF=0.0533;AFR_AF=0.0567;EUR_AF=0.0676;SAS_AF=0.0552;AA=G|||;VT=SNP
1	66424892	rs79668322	A	G	100	PASS	AC=199;AF=0.0397364;AN=5008;NS=2504;DP=18437;EAS_AF=0.0268;AMR_AF=0.0504;AFR_AF=0.0121;EUR_AF=0.0666;SAS_AF=0.0552;AA=A|||;VT=SNP
1	66425253	rs7551853	C	A	100	PASS	AC=537;AF=0.107228;AN=5008;NS=2504;DP=17936;EAS_AF=0.0179;AMR_AF=0.1326;AFR_AF=0.0197;EUR_AF=0.2475;SAS_AF=0.1554;AA=C|||;VT=SNP
1	66425318	rs116309623	A	C	100	PASS	AC=19;AF=0.00379393;AN=5008;NS=2504;DP=18937;EAS_AF=0;AMR_AF=0.0086;AFR_AF=0;EUR_AF=0.0099;SAS_AF=0.0031;AA=A|||;VT=SNP
1	66426100	rs10789205	T	C	100	PASS	AC=3089;AF=0.616813;AN=5008;NS=2504;DP=17697;EAS_AF=0.5456;AMR_AF=0.6052;AFR_AF=0.6997;EUR_AF=0.6431;SAS_AF=0.5593;AA=T|||;VT=SNP
1	66426251	rs12760902	C	T	100	PASS	AC=1397;AF=0.278954;AN=5008;NS=2504;DP=16986;EAS_AF=0.4276;AMR_AF=0.33;AFR_AF=0.0522;EUR_AF=0.2893;SAS_AF=0.3855;AA=C|||;VT=SNP
1	66426350	rs4638095	A	G	100	PASS	AC=3090;AF=0.617013;AN=5008;NS=2504;DP=14198;EAS_AF=0.5456;AMR_AF=0.6052;AFR_AF=0.7005;EUR_AF=0.6431;SAS_AF=0.5593;AA=A|||;VT=SNP
1	66427724	rs114425589	C	T	100	PASS	AC=85;AF=0.0169728;AN=5008;NS=2504;DP=21595;EAS_AF=0;AMR_AF=0.0101;AFR_AF=0.0348;EUR_AF=0.0258;SAS_AF=0.0061;AA=C|||;VT=SNP
1	66428361	rs1937464	T	A	100	PASS	AC=859;AF=0.171526;AN=5008;NS=2504;DP=21124;EAS_AF=0.4117;AMR_AF=0.196;AFR_AF=0.031;EUR_AF=0.0417;SAS_AF=0.2301;AA=T|||;VT=SNP
1	66428502	rs12743648	G	T	100	PASS	AC=537;AF=0.107228;AN=5008;NS=2504;DP=18772;EAS_AF=0.0179;AMR_AF=0.1326;AFR_AF=0.0197;EUR_AF=0.2475;SAS_AF=0.1554;AA=G|||;VT=SNP
1	66428569	rs12062815	A	G	100	PASS	AC=1839;AF=0.367212;AN=5008;NS=2504;DP=18102;EAS_AF=0.4573;AMR_AF=0.3919;AFR_AF=0.2398;EUR_AF=0.3559;SAS_AF=0.4407;AA=G|||;VT=SNP
1	66428788	rs12062901	A	C	100	PASS	AC=1842;AF=0.367812;AN=5008;NS=2504;DP=19948;EAS_AF=0.4573;AMR_AF=0.3919;AFR_AF=0.2413;EUR_AF=0.3569;SAS_AF=0.4407;AA=C|||;VT=SNP
1	66428986	rs2186126	A	G	100	PASS	AC=860;AF=0.171725;AN=5008;NS=2504;DP=19214;EAS_AF=0.4127;AMR_AF=0.196;AFR_AF=0.031;EUR_AF=0.0417;SAS_AF=0.2301;AA=A|||;VT=SNP
1	66429979	rs1318474	G	T	100	PASS	AC=620;AF=0.123802;AN=5008;NS=2504;DP=19178;EAS_AF=0.3492;AMR_AF=0.0533;AFR_AF=0.0076;EUR_AF=0.0199;SAS_AF=0.2055;AA=G|||;VT=SNP
1	66430192	rs1318475	G	C	100	PASS	AC=3088;AF=0.616613;AN=5008;NS=2504;DP=19369;EAS_AF=0.5446;AMR_AF=0.6052;AFR_AF=0.6982;EUR_AF=0.6431;SAS_AF=0.5613;AA=C|||;VT=SNP
1	66430203	rs12096433	G	A	100	PASS	AC=256;AF=0.0511182;AN=5008;NS=2504;DP=19580;EAS_AF=0.0268;AMR_AF=0.0519;AFR_AF=0.0537;EUR_AF=0.0676;SAS_AF=0.0552;AA=G|||;VT=SNP
1	66430664	rs4132812	G	C	100	PASS	AC=419;AF=0.0836661;AN=5008;NS=2504;DP=19747;EAS_AF=0.0704;AMR_AF=0.0692;AFR_AF=0.0628;EUR_AF=0.0746;SAS_AF=0.1452;AA=G|||;VT=SNP
1	66431017	rs12562632	T	A	100	PASS	AC=1578;AF=0.315096;AN=5008;NS=2504;DP=19581;EAS_AF=0.4296;AMR_AF=0.3401;AFR_AF=0.1823;EUR_AF=0.2893;SAS_AF=0.3855;AA=T|||;VT=SNP
1	66431720	rs7554756	G	T	100	PASS	AC=199;AF=0.0397364;AN=5008;NS=2504;DP=20504;EAS_AF=0.0268;AMR_AF=0.0504;AFR_AF=0.0121;EUR_AF=0.0666;SAS_AF=0.0552;AA=G|||;VT=SNP
1	66432175	rs111392358	A	C	100	PASS	AC=1400;AF=0.279553;AN=5008;NS=2504;DP=21010;EAS_AF=0.4306;AMR_AF=0.33;AFR_AF=0.0522;EUR_AF=0.2893;SAS_AF=0.3855;AA=A|||;VT=SNP
1	66432913	rs7513141	G	A	100	PASS	AC=3087;AF=0.616414;AN=5008;NS=2504;DP=22609;EAS_AF=0.5446;AMR_AF=0.6052;AFR_AF=0.6997;EUR_AF=0.6421;SAS_AF=0.5593;AA=G|||;VT=SNP
1	66433377	rs145735718	A	G	100	PASS	AC=39;AF=0.00778754;AN=5008;NS=2504;DP=23491;EAS_AF=0;AMR_AF=0.0072;AFR_AF=0.0008;EUR_AF=0.0328;SAS_AF=0;AA=A|||;VT=SNP
1	66433419	rs12059788	G	A	100	PASS	AC=256;AF=0.0511182;AN=5008;NS=2504;DP=22535;EAS_AF=0.0268;AMR_AF=0.0519;AFR_AF=0.0537;EUR_AF=0.0676;SAS_AF=0.0552;AA=G|||;VT=SNP
1	66433677	rs147304914	G	A	100	PASS	AC=238;AF=0.047524;AN=5008;NS=2504;DP=20949;EAS_AF=0.0615;AMR_AF=0.1427;AFR_AF=0.0234;EUR_AF=0.0219;SAS_AF=0.0245;AA=G|||;VT=SNP
1	66434743	rs7519259	G	A	100	PASS	AC=1451;AF=0.289736;AN=5008;NS=2504;DP=18476;EAS_AF=0.2202;AMR_AF=0.4236;AFR_AF=0.1248;EUR_AF=0.5298;SAS_AF=0.2423;AA=G|||;VT=SNP
1	66435735	rs76516194	A	G	100	PASS	AC=50;AF=0.00998403;AN=5008;NS=2504;DP=12027;EAS_AF=0;AMR_AF=0.0144;AFR_AF=0.0008;EUR_AF=0.0348;SAS_AF=0.0041;AA=A|||;VT=SNP
1	66435842	rs2186123	G	A	100	PASS	AC=3092;AF=0.617412;AN=5008;NS=2504;DP=13532;EAS_AF=0.5456;AMR_AF=0.6052;AFR_AF=0.702;EUR_AF=0.6431;SAS_AF=0.5593;AA=A|||;VT=SNP
1	66435953	rs6691929	A	G	100	PASS	AC=1574;AF=0.314297;AN=5008;NS=2504;DP=14533;EAS_AF=0.4276;AMR_AF=0.3401;AFR_AF=0.1808;EUR_AF=0.2893;SAS_AF=0.3855;AA=A|||;VT=SNP
1	66436260	rs17418207	C	T	100	PASS	AC=256;AF=0.0511182;AN=5008;NS=2504;DP=20782;EAS_AF=0.0268;AMR_AF=0.0519;AFR_AF=0.0537;EUR_AF=0.0676;SAS_AF=0.0552;AA=C|||;VT=SNP
1	66436405	rs17128163	C	T	100	PASS	AC=615;AF=0.122804;AN=5008;NS=2504;DP=22199;EAS_AF=0.3482;AMR_AF=0.0533;AFR_AF=0.0076;EUR_AF=0.0199;SAS_AF=0.2014;AA=C|||;VT=SNP
1	66436675	rs17452121	A	G	100	PASS	AC=287;AF=0.0573083;AN=5008;NS=2504;DP=19565;EAS_AF=0.0268;AMR_AF=0.062;AFR_AF=0.0545;EUR_AF=0.0885;SAS_AF=0.0573;AA=A|||;VT=SNP
1	66437733	rs1937441	A	G	100	PASS	AC=1573;AF=0.314097;AN=5008;NS=2504;DP=18550;EAS_AF=0.4276;AMR_AF=0.3401;AFR_AF=0.1808;EUR_AF=0.2883;SAS_AF=0.3855;AA=a|||;VT=SNP
1	66437771	rs1937440	A	G	100	PASS	AC=3088;AF=0.616613;AN=5008;NS=2504;DP=18223;EAS_AF=0.5456;AMR_AF=0.6037;AFR_AF=0.6997;EUR_AF=0.6431;SAS_AF=0.5593;AA=A|||;VT=SNP
1	66437960	rs17452301	C	T	100	PASS	AC=258;AF=0.0515176;AN=5008;NS=2504;DP=16969;EAS_AF=0.0268;AMR_AF=0.0533;AFR_AF=0.0537;EUR_AF=0.0686;SAS_AF=0.0552;AA=C|||;VT=SNP
1	66438365	rs17128166	T	C	100	PASS	AC=612;AF=0.122204;AN=5008;NS=2504;DP=18055;EAS_AF=0.3502;AMR_AF=0.0519;AFR_AF=0.003;EUR_AF=0.0199;SAS_AF=0.2035;AA=T|||;VT=SNP
1	66438386	rs115439883	C	G	100	PASS	AC=43;AF=0.00858626;AN=5008;NS=2504;DP=17910;EAS_AF=0;AMR_AF=0.0202;AFR_AF=0;EUR_AF=0.0229;SAS_AF=0.0061;AA=C|||;VT=SNP
1	66438655	rs2503207	G	A	100	PASS	AC=3036;AF=0.60623;AN=5008;NS=2504;DP=15109;EAS_AF=0.5437;AMR_AF=0.6009;AFR_AF=0.6634;EUR_AF=0.6431;SAS_AF=0.5593;AA=G|||;VT=SNP
1	66439127	rs1937439	A	C	100	PASS	AC=1397;AF=0.278954;AN=5008;NS=2504;DP=14366;EAS_AF=0.4286;AMR_AF=0.33;AFR_AF=0.0522;EUR_AF=0.2883;SAS_AF=0.3855;AA=A|||;VT=SNP
1	66439291	rs1937438	C	T	100	PASS	AC=3085;AF=0.616014;AN=5008;NS=2504;DP=15695;EAS_AF=0.5446;AMR_AF=0.6037;AFR_AF=0.6982;EUR_AF=0.6431;SAS_AF=0.5593;AA=c|||;VT=SNP
1	66439789	rs2503206	C	T	100	PASS	AC=422;AF=0.0842652;AN=5008;NS=2504;DP=18091;EAS_AF=0.0704;AMR_AF=0.0692;AFR_AF=0.0635;EUR_AF=0.0746;SAS_AF=0.1472;AA=C|||;VT=SNP
1	66439923	rs1937437	T	C	100	PASS	AC=3086;AF=0.616214;AN=5008;NS=2504;DP=19902;EAS_AF=0.5456;AMR_AF=0.6037;AFR_AF=0.6982;EUR_AF=0.6431;SAS_AF=0.5593;AA=T|||;VT=SNP
1	66440096	rs2310819	C	T	100	PASS	AC=1466;AF=0.292732;AN=5008;NS=2504;DP=20584;EAS_AF=0.2232;AMR_AF=0.4236;AFR_AF=0.1346;EUR_AF=0.5308;SAS_AF=0.2403;AA=C|||;VT=SNP
1	66440309	rs12040823	C	T	100	PASS	AC=1135;AF=0.226637;AN=5008;NS=2504;DP=20413;EAS_AF=0.251;AMR_AF=0.1037;AFR_AF=0.4592;EUR_AF=0.0388;SAS_AF=0.1677;AA=C|||;VT=SNP
1	66440553	rs12085651	C	T	100	PASS	AC=259;AF=0.0517173;AN=5008;NS=2504;DP=22134;EAS_AF=0.0268;AMR_AF=0.0548;AFR_AF=0.0537;EUR_AF=0.0686;SAS_AF=0.0552;AA=C|||;VT=SNP
1	66440774	rs111561021	G	T	100	PASS	AC=258;AF=0.0515176;AN=5008;NS=2504;DP=21685;EAS_AF=0.0268;AMR_AF=0.0533;AFR_AF=0.0537;EUR_AF=0.0686;SAS_AF=0.0552;AA=G|||;VT=SNP
1	66440815	rs55706383	A	T	100	PASS	AC=538;AF=0.107428;AN=5008;NS=2504;DP=21824;EAS_AF=0.0179;AMR_AF=0.1326;AFR_AF=0.0197;EUR_AF=0.2465;SAS_AF=0.1575;AA=A|||;VT=SNP
1	66441329	rs1937436	G	A	100	PASS	AC=1575;AF=0.314497;AN=5008;NS=2504;DP=19708;EAS_AF=0.4276;AMR_AF=0.3401;AFR_AF=0.1823;EUR_AF=0.2883;SAS_AF=0.3855;AA=G|||;VT=SNP
1	66441357	rs12738832	T	C	100	PASS	AC=538;AF=0.107428;AN=5008;NS=2504;DP=19359;EAS_AF=0.0179;AMR_AF=0.1326;AFR_AF=0.0197;EUR_AF=0.2465;SAS_AF=0.1575;AA=T|||;VT=SNP
1	66441619	rs1937435	A	T	100	PASS	AC=420;AF=0.0838658;AN=5008;NS=2504;DP=22177;EAS_AF=0.0704;AMR_AF=0.0692;AFR_AF=0.062;EUR_AF=0.0746;SAS_AF=0.1472;AA=A|||;VT=SNP
1	66441795	rs1937434	G	T	100	PASS	AC=3036;AF=0.60623;AN=5008;NS=2504;DP=20192;EAS_AF=0.5446;AMR_AF=0.5994;AFR_AF=0.6634;EUR_AF=0.6431;SAS_AF=0.5593;AA=G|||;VT=SNP
1	66441891	rs11208784	G	C	100	PASS	AC=258;AF=0.0515176;AN=5008;NS=2504;DP=20945;EAS_AF=0.0268;AMR_AF=0.0533;AFR_AF=0.0537;EUR_AF=0.0686;SAS_AF=0.0552;AA=G|||;VT=SNP
1	66441940	rs71649205	C	A	100	PASS	AC=61;AF=0.0121805;AN=5008;NS=2504;DP=21295;EAS_AF=0.001;AMR_AF=0.0216;AFR_AF=0;EUR_AF=0.0189;SAS_AF=0.0266;AA=C|||;VT=SNP
1	66441965	rs61799435	C	T	100	PASS	AC=535;AF=0.106829;AN=5008;NS=2504;DP=22949;EAS_AF=0.0179;AMR_AF=0.1326;AFR_AF=0.0174;EUR_AF=0.2465;SAS_AF=0.1575;AA=c|||;VT=SNP
1	66442025	rs2503201	T	C	100	PASS	AC=3087;AF=0.616414;AN=5008;NS=2504;DP=21840;EAS_AF=0.5446;AMR_AF=0.6037;AFR_AF=0.6997;EUR_AF=0.6431;SAS_AF=0.5593;AA=C|||;VT=SNP
1	66442338	rs10889591	C	T	100	PASS	AC=3085;AF=0.616014;AN=5008;NS=2504;DP=20818;EAS_AF=0.5446;AMR_AF=0.6037;AFR_AF=0.6982;EUR_AF=0.6431;SAS_AF=0.5593;AA=C|||;VT=SNP
1	66442919	rs114071603	G	A	100	PASS	AC=28;AF=0.00559105;AN=5008;NS=2504;DP=19371;EAS_AF=0;AMR_AF=0.0144;AFR_AF=0;EUR_AF=0.0149;SAS_AF=0.0031;AA=G|||;VT=SNP
1	66443663	rs77534329	G	A	100	PASS	AC=258;AF=0.0515176;AN=5008;NS=2504;DP=15024;EAS_AF=0.0268;AMR_AF=0.0533;AFR_AF=0.0537;EUR_AF=0.0686;SAS_AF=0.0552;AA=G|||;VT=SNP
1	66443797	rs113436063	G	A	100	PASS	AC=258;AF=0.0515176;AN=5008;NS=2504;DP=10961;EAS_AF=0.0268;AMR_AF=0.0533;AFR_AF=0.0537;EUR_AF=0.0686;SAS_AF=0.0552;AA=G|||;VT=SNP
1	66444017	rs2503199	C	T	100	PASS	AC=3088;AF=0.616613;AN=5008;NS=2504;DP=14688;EAS_AF=0.5446;AMR_AF=0.6037;AFR_AF=0.6997;EUR_AF=0.6431;SAS_AF=0.5603;AA=C|||;VT=SNP
1	66444183	rs1937433	C	G	100	PASS	AC=1465;AF=0.292532;AN=5008;NS=2504;DP=15467;EAS_AF=0.2222;AMR_AF=0.4236;AFR_AF=0.1346;EUR_AF=0.5298;SAS_AF=0.2413;AA=C|||;VT=SNP
1	66444649	rs2503197	G	A	100	PASS	AC=3090;AF=0.617013;AN=5008;NS=2504;DP=17455;EAS_AF=0.5446;AMR_AF=0.6037;AFR_AF=0.702;EUR_AF=0.6431;SAS_AF=0.5593;AA=G|||;VT=SNP
1	66445516	rs12564578	G	A	100	PASS	AC=1573;AF=0.314097;AN=5008;NS=2504;DP=20418;EAS_AF=0.4276;AMR_AF=0.3401;AFR_AF=0.1808;EUR_AF=0.2883;SAS_AF=0.3855;AA=G|||;VT=SNP
1	66445858	rs6684069	G	A	100	PASS	AC=3033;AF=0.605631;AN=5008;NS=2504;DP=18113;EAS_AF=0.5437;AMR_AF=0.5994;AFR_AF=0.6619;EUR_AF=0.6431;SAS_AF=0.5593;AA=G|||;VT=SNP
1	66446672	rs1937453	T	A	100	PASS	AC=3291;AF=0.657149;AN=5008;NS=2504;DP=15281;EAS_AF=0.5704;AMR_AF=0.6527;AFR_AF=0.7156;EUR_AF=0.7117;SAS_AF=0.6145;AA=T|||;VT=SNP
1	66446787	rs1937457	C	T	100	PASS	AC=1578;AF=0.315096;AN=5008;NS=2504;DP=14249;EAS_AF=0.4296;AMR_AF=0.3401;AFR_AF=0.1831;EUR_AF=0.2883;SAS_AF=0.3855;AA=C|||;VT=SNP
1	66447394	rs6690398	G	A	100	PASS	AC=2613;AF=0.521765;AN=5008;NS=2504;DP=18514;EAS_AF=0.4752;AMR_AF=0.5303;AFR_AF=0.5998;EUR_AF=0.5686;SAS_AF=0.41;AA=G|||;VT=SNP
1	66447523	rs2503196	T	G	100	PASS	AC=3033;AF=0.605631;AN=5008;NS=2504;DP=18597;EAS_AF=0.5437;AMR_AF=0.5994;AFR_AF=0.6619;EUR_AF=0.6431;SAS_AF=0.5593;AA=T|||;VT=SNP
1	66447606	rs79664882	C	T	100	PASS	AC=90;AF=0.0179712;AN=5008;NS=2504;DP=18420;EAS_AF=0.004;AMR_AF=0.0389;AFR_AF=0.0038;EUR_AF=0.0398;SAS_AF=0.0143;AA=C|||;VT=SNP
1	66448005	rs2096406	C	T	100	PASS	AC=3291;AF=0.657149;AN=5008;NS=2504;DP=20616;EAS_AF=0.5704;AMR_AF=0.6527;AFR_AF=0.7156;EUR_AF=0.7117;SAS_AF=0.6145;AA=C|||;VT=SNP
1	66448695	rs2489918	C	T	100	PASS	AC=3034;AF=0.605831;AN=5008;NS=2504;DP=18872;EAS_AF=0.5437;AMR_AF=0.5994;AFR_AF=0.6619;EUR_AF=0.6441;SAS_AF=0.5593;AA=C|||;VT=SNP
1	66449056	rs2489919	C	T	100	PASS	AC=424;AF=0.0846645;AN=5008;NS=2504;DP=19253;EAS_AF=0.0714;AMR_AF=0.0692;AFR_AF=0.062;EUR_AF=0.0746;SAS_AF=0.1503;AA=C|||;VT=SNP
1	66449215	rs2503194	G	A	100	PASS	AC=3292;AF=0.657348;AN=5008;NS=2504;DP=21221;EAS_AF=0.5704;AMR_AF=0.6542;AFR_AF=0.7156;EUR_AF=0.7117;SAS_AF=0.6145;AA=G|||;VT=SNP
1	66449249	rs12732753	A	C	100	PASS	AC=538;AF=0.107428;AN=5008;NS=2504;DP=21111;EAS_AF=0.0179;AMR_AF=0.1326;AFR_AF=0.0197;EUR_AF=0.2465;SAS_AF=0.1575;AA=A|||;VT=SNP
1	66449603	rs12406977	A	G	100	PASS	AC=424;AF=0.0846645;AN=5008;NS=2504;DP=19053;EAS_AF=0.0704;AMR_AF=0.0692;AFR_AF=0.0628;EUR_AF=0.0746;SAS_AF=0.1503;AA=A|||;VT=SNP
1	66449977	rs77164216	A	T	100	PASS	AC=857;AF=0.171126;AN=5008;NS=2504;DP=18494;EAS_AF=0.4117;AMR_AF=0.196;AFR_AF=0.031;EUR_AF=0.0417;SAS_AF=0.228;AA=A|||;VT=SNP
1	66450051	rs35528758	T	C	100	PASS	AC=1630;AF=0.325479;AN=5008;NS=2504;DP=18083;EAS_AF=0.4296;AMR_AF=0.3458;AFR_AF=0.2194;EUR_AF=0.2883;SAS_AF=0.3855;AA=C|||;VT=SNP
1	66450312	rs4989531	C	T	100	PASS	AC=258;AF=0.0515176;AN=5008;NS=2504;DP=14756;EAS_AF=0.0268;AMR_AF=0.0533;AFR_AF=0.0537;EUR_AF=0.0686;SAS_AF=0.0552;AA=C|||;VT=SNP
1	66451777	rs1317611	C	G	100	PASS	AC=1629;AF=0.32528;AN=5008;NS=2504;DP=16949;EAS_AF=0.4286;AMR_AF=0.3458;AFR_AF=0.2194;EUR_AF=0.2883;SAS_AF=0.3855;AA=G|||;VT=SNP
1	66452271	rs1937432	T	C	100	PASS	AC=258;AF=0.0515176;AN=5008;NS=2504;DP=20292;EAS_AF=0.0268;AMR_AF=0.0533;AFR_AF=0.0537;EUR_AF=0.0686;SAS_AF=0.0552;AA=T|||;VT=SNP
1	66452494	rs12749570	C	T	100	PASS	AC=1629;AF=0.32528;AN=5008;NS=2504;DP=19067;EAS_AF=0.4286;AMR_AF=0.3458;AFR_AF=0.2194;EUR_AF=0.2883;SAS_AF=0.3855;AA=T|||;VT=SNP
1	66453134	rs2186121	G	C	100	PASS	AC=425;AF=0.0848642;AN=5008;NS=2504;DP=18600;EAS_AF=0.0704;AMR_AF=0.0692;AFR_AF=0.0635;EUR_AF=0.0746;SAS_AF=0.1503;AA=G|||;VT=SNP
1	66453163	rs2186120	G	A	100	PASS	AC=1326;AF=0.264776;AN=5008;NS=2504;DP=18071;EAS_AF=0.2232;AMR_AF=0.415;AFR_AF=0.034;EUR_AF=0.5298;SAS_AF=0.2403;AA=G|||;VT=SNP
1	66453361	rs11585157	T	A	100	PASS	AC=202;AF=0.0403355;AN=5008;NS=2504;DP=17230;EAS_AF=0.0268;AMR_AF=0.0519;AFR_AF=0.0129;EUR_AF=0.0676;SAS_AF=0.0552;AA=T|||;VT=SNP
1	66453384	rs59255680	T	C	100	PASS	AC=1629;AF=0.32528;AN=5008;NS=2504;DP=17217;EAS_AF=0.4286;AMR_AF=0.3458;AFR_AF=0.2194;EUR_AF=0.2883;SAS_AF=0.3855;AA=C|||;VT=SNP
1	66453835	rs5023204	T	C	100	PASS	AC=1576;AF=0.314696;AN=5008;NS=2504;DP=16027;EAS_AF=0.4286;AMR_AF=0.3401;AFR_AF=0.1823;EUR_AF=0.2883;SAS_AF=0.3855;AA=T|||;VT=SNP
1	66454880	rs1937431	T	G	100	PASS	AC=855;AF=0.170727;AN=5008;NS=2504;DP=14839;EAS_AF=0.4107;AMR_AF=0.196;AFR_AF=0.0303;EUR_AF=0.0417;SAS_AF=0.228;AA=T|||;VT=SNP
1	66455345	rs4531269	G	A	100	PASS	AC=1397;AF=0.278954;AN=5008;NS=2504;DP=14827;EAS_AF=0.4276;AMR_AF=0.3314;AFR_AF=0.0522;EUR_AF=0.2883;SAS_AF=0.3855;AA=G|||;VT=SNP
1	66456395	rs2186119	C	A	100	PASS	AC=855;AF=0.170727;AN=5008;NS=2504;DP=17338;EAS_AF=0.4097;AMR_AF=0.196;AFR_AF=0.031;EUR_AF=0.0417;SAS_AF=0.228;AA=C|||;VT=SNP
1	66456465	rs2186118	C	A	100	PASS	AC=1398;AF=0.279153;AN=5008;NS=2504;DP=17732;EAS_AF=0.4276;AMR_AF=0.3314;AFR_AF=0.053;EUR_AF=0.2883;SAS_AF=0.3855;AA=C|||;VT=SNP
1	66456821	rs3949210	C	T	100	PASS	AC=855;AF=0.170727;AN=5008;NS=2504;DP=17088;EAS_AF=0.4097;AMR_AF=0.196;AFR_AF=0.031;EUR_AF=0.0417;SAS_AF=0.228;AA=C|||;VT=SNP
1	66456822	rs113123360	G	A	100	PASS	AC=261;AF=0.0521166;AN=5008;NS=2504;DP=17090;EAS_AF=0.0268;AMR_AF=0.0533;AFR_AF=0.056;EUR_AF=0.0686;SAS_AF=0.0552;AA=G|||;VT=SNP
1	66457244	rs2253745	A	G	100	PASS	AC=3297;AF=0.658347;AN=5008;NS=2504;DP=21022;EAS_AF=0.5724;AMR_AF=0.6542;AFR_AF=0.7171;EUR_AF=0.7117;SAS_AF=0.6155;AA=A|||;VT=SNP
1	66457321	rs140219762	T	G	100	PASS	AC=17;AF=0.00339457;AN=5008;NS=2504;DP=21410;EAS_AF=0;AMR_AF=0.0014;AFR_AF=0;EUR_AF=0.0119;SAS_AF=0.0041;AA=T|||;VT=SNP
1	66457786	rs12040309	A	T	100	PASS	AC=1133;AF=0.226238;AN=5008;NS=2504;DP=20971;EAS_AF=0.251;AMR_AF=0.1037;AFR_AF=0.4592;EUR_AF=0.0388;SAS_AF=0.1656;AA=A|||;VT=SNP
1	66458896	rs77015234	T	C	100	PASS	AC=6;AF=0.00119808;AN=5008;NS=2504;DP=20407;EAS_AF=0;AMR_AF=0;AFR_AF=0;EUR_AF=0.006;SAS_AF=0;AA=T|||;VT=SNP
1	66460300	rs12565749	G	A	100	PASS	AC=618;AF=0.123403;AN=5008;NS=2504;DP=18653;EAS_AF=0.3502;AMR_AF=0.0533;AFR_AF=0.0053;EUR_AF=0.0199;SAS_AF=0.2055;AA=G|||;VT=SNP
1	66460427	rs12566724	T	C	100	PASS	AC=1164;AF=0.232428;AN=5008;NS=2504;DP=16045;EAS_AF=0.3681;AMR_AF=0.1888;AFR_AF=0.0295;EUR_AF=0.2664;SAS_AF=0.363;AA=T|||;VT=SNP
1	66460513	rs12567613	A	G	100	PASS	AC=1165;AF=0.232628;AN=5008;NS=2504;DP=14705;EAS_AF=0.3681;AMR_AF=0.1888;AFR_AF=0.0295;EUR_AF=0.2664;SAS_AF=0.364;AA=A|||;VT=SNP
1	66460585	rs6664196	T	G	100	PASS	AC=1164;AF=0.232428;AN=5008;NS=2504;DP=13699;EAS_AF=0.3681;AMR_AF=0.1888;AFR_AF=0.0295;EUR_AF=0.2664;SAS_AF=0.363;AA=T|||;VT=SNP
1	66460947	rs6664582	T	C	100	PASS	AC=538;AF=0.107428;AN=5008;NS=2504;DP=14704;EAS_AF=0.0179;AMR_AF=0.1326;AFR_AF=0.0197;EUR_AF=0.2465;SAS_AF=0.1575;AA=T|||;VT=SNP
1	66460995	rs2503189	A	G	100	PASS	AC=219;AF=0.04373;AN=5008;NS=2504;DP=15458;EAS_AF=0.005;AMR_AF=0.0648;AFR_AF=0.0174;EUR_AF=0.0706;SAS_AF=0.0767;AA=A|||;VT=SNP
1	66461051	rs2503188	A	G	100	PASS	AC=602;AF=0.120208;AN=5008;NS=2504;DP=15844;EAS_AF=0.1319;AMR_AF=0.2089;AFR_AF=0.0439;EUR_AF=0.0964;SAS_AF=0.1728;AA=A|||;VT=SNP
1	66461117	rs2503187	C	T	100	PASS	AC=3706;AF=0.740016;AN=5008;NS=2504;DP=15432;EAS_AF=0.6319;AMR_AF=0.8055;AFR_AF=0.8691;EUR_AF=0.7336;SAS_AF=0.637;AA=C|||;VT=SNP
1	66461401	rs2503185	A	G	100	PASS	AC=3483;AF=0.695487;AN=5008;NS=2504;DP=19317;EAS_AF=0.7798;AMR_AF=0.5764;AFR_AF=0.8185;EUR_AF=0.4702;SAS_AF=0.7587;AA=G|||;VT=SNP
1	66462755	rs12087205	T	C	100	PASS	AC=259;AF=0.0517173;AN=5008;NS=2504;DP=11778;EAS_AF=0.0268;AMR_AF=0.0533;AFR_AF=0.0545;EUR_AF=0.0686;SAS_AF=0.0552;AA=T|||;VT=SNP
1	66463205	rs80247010	C	T	100	PASS	AC=224;AF=0.0447284;AN=5008;NS=2504;DP=16778;EAS_AF=0.0268;AMR_AF=0.0548;AFR_AF=0.0257;EUR_AF=0.0676;SAS_AF=0.0583;AA=C|||;VT=SNP
1	66463209	rs2503184	A	G	100	PASS	AC=603;AF=0.120407;AN=5008;NS=2504;DP=16957;EAS_AF=0.1319;AMR_AF=0.2089;AFR_AF=0.0439;EUR_AF=0.0964;SAS_AF=0.1738;AA=A|||;VT=SNP
1	66463920	rs1937444	A	C	100	PASS	AC=3705;AF=0.739816;AN=5008;NS=2504;DP=17676;EAS_AF=0.6319;AMR_AF=0.8069;AFR_AF=0.8684;EUR_AF=0.7326;SAS_AF=0.637;AA=A|||;VT=SNP
1	66463987	rs61799584	A	T	100	PASS	AC=107;AF=0.0213658;AN=5008;NS=2504;DP=16362;EAS_AF=0;AMR_AF=0.0144;AFR_AF=0.0015;EUR_AF=0.0467;SAS_AF=0.0491;AA=A|||;VT=SNP
1	66464011	rs75437398	G	T	100	PASS	AC=619;AF=0.123602;AN=5008;NS=2504;DP=16304;EAS_AF=0.3482;AMR_AF=0.0533;AFR_AF=0.0076;EUR_AF=0.0199;SAS_AF=0.2055;AA=G|||;VT=SNP
1	66464958	rs7548579	C	G	100	PASS	AC=540;AF=0.107827;AN=5008;NS=2504;DP=21528;EAS_AF=0.0198;AMR_AF=0.1311;AFR_AF=0.0197;EUR_AF=0.2465;SAS_AF=0.1585;AA=C|||;VT=SNP
1	66464979	rs115873121	C	T	100	PASS	AC=28;AF=0.00559105;AN=5008;NS=2504;DP=20561;EAS_AF=0;AMR_AF=0.013;AFR_AF=0;EUR_AF=0.0159;SAS_AF=0.0031;AA=C|||;VT=SNP
1	66465678	rs10493393	A	G	100	PASS	AC=1165;AF=0.232628;AN=5008;NS=2504;DP=19632;EAS_AF=0.3681;AMR_AF=0.1873;AFR_AF=0.0295;EUR_AF=0.2664;SAS_AF=0.365;AA=A|||;VT=SNP
1	66467044	rs114195863	G	A	100	PASS	AC=20;AF=0.00399361;AN=5008;NS=2504;DP=16439;EAS_AF=0;AMR_AF=0.0086;AFR_AF=0.0023;EUR_AF=0.0109;SAS_AF=0;AA=G|||;VT=SNP
1	66467331	rs61799585	C	A	100	PASS	AC=538;AF=0.107428;AN=5008;NS=2504;DP=19172;EAS_AF=0.0198;AMR_AF=0.1311;AFR_AF=0.0197;EUR_AF=0.2465;SAS_AF=0.1564;AA=C|||;VT=SNP
1	66467535	rs61799586	A	G	100	PASS	AC=537;AF=0.107228;AN=5008;NS=2504;DP=18695;EAS_AF=0.0198;AMR_AF=0.1311;AFR_AF=0.0174;EUR_AF=0.2465;SAS_AF=0.1585;AA=A|||;VT=SNP
1	66467949	rs6670419	T	C	100	PASS	AC=891;AF=0.177915;AN=5008;NS=2504;DP=14830;EAS_AF=0.252;AMR_AF=0.072;AFR_AF=0.3003;EUR_AF=0.0298;SAS_AF=0.1636;AA=T|||;VT=SNP
1	66468749	rs1954618	T	G	100	PASS	AC=619;AF=0.123602;AN=5008;NS=2504;DP=17818;EAS_AF=0.3472;AMR_AF=0.0533;AFR_AF=0.0076;EUR_AF=0.0199;SAS_AF=0.2065;AA=T|||;VT=SNP
1	66469309	rs17128208	C	T	100	PASS	AC=619;AF=0.123602;AN=5008;NS=2504;DP=21072;EAS_AF=0.3472;AMR_AF=0.0533;AFR_AF=0.0076;EUR_AF=0.0199;SAS_AF=0.2065;AA=C|||;VT=SNP
1	66469643	rs1937443	C	G	100	PASS	AC=2663;AF=0.531749;AN=5008;NS=2504;DP=19483;EAS_AF=0.4742;AMR_AF=0.5331;AFR_AF=0.6369;EUR_AF=0.5686;SAS_AF=0.41;AA=C|||;VT=SNP
1	66470206	rs2186122	A	T	100	PASS	AC=2606;AF=0.520367;AN=5008;NS=2504;DP=17849;EAS_AF=0.4742;AMR_AF=0.5288;AFR_AF=0.5991;EUR_AF=0.5686;SAS_AF=0.4059;AA=A|||;VT=SNP
1	66470379	rs7534143	T	G	100	PASS	AC=1711;AF=0.341653;AN=5008;NS=2504;DP=15503;EAS_AF=0.2222;AMR_AF=0.4539;AFR_AF=0.2943;EUR_AF=0.5388;SAS_AF=0.2464;AA=T|||;VT=SNP
1	66470466	rs11590249	A	G	100	PASS	AC=224;AF=0.0447284;AN=5008;NS=2504;DP=15286;EAS_AF=0.0268;AMR_AF=0.0548;AFR_AF=0.0257;EUR_AF=0.0676;SAS_AF=0.0583;AA=A|||;VT=SNP
1	66470495	rs11578944	C	T	100	PASS	AC=499;AF=0.0996406;AN=5008;NS=2504;DP=14831;EAS_AF=0.0268;AMR_AF=0.0692;AFR_AF=0.2254;EUR_AF=0.0686;SAS_AF=0.0583;AA=C|||;VT=SNP
1	66470652	rs116138976	T	A	100	PASS	AC=28;AF=0.00559105;AN=5008;NS=2504;DP=13914;EAS_AF=0;AMR_AF=0.0086;AFR_AF=0.0008;EUR_AF=0.0189;SAS_AF=0.002;AA=T|||;VT=SNP
1	66470669	rs72667423	T	C	100	PASS	AC=23;AF=0.00459265;AN=5008;NS=2504;DP=14418;EAS_AF=0;AMR_AF=0.0029;AFR_AF=0.0008;EUR_AF=0.0139;SAS_AF=0.0061;AA=T|||;VT=SNP
1	66470915	rs7522876	G	T	100	PASS	AC=1163;AF=0.232228;AN=5008;NS=2504;DP=15875;EAS_AF=0.3671;AMR_AF=0.1873;AFR_AF=0.0295;EUR_AF=0.2664;SAS_AF=0.364;AA=G|||;VT=SNP
1	66471099	rs2503182	A	G	100	PASS	AC=3708;AF=0.740415;AN=5008;NS=2504;DP=18150;EAS_AF=0.6329;AMR_AF=0.8069;AFR_AF=0.8691;EUR_AF=0.7336;SAS_AF=0.637;AA=A|||;VT=SNP
1	66471607	rs12045610	T	G	100	PASS	AC=866;AF=0.172923;AN=5008;NS=2504;DP=16473;EAS_AF=0.253;AMR_AF=0.072;AFR_AF=0.2799;EUR_AF=0.0298;SAS_AF=0.1646;AA=T|||;VT=SNP
1	66472180	rs77874620	A	C	100	PASS	AC=265;AF=0.0529153;AN=5008;NS=2504;DP=21466;EAS_AF=0.0268;AMR_AF=0.0562;AFR_AF=0.0552;EUR_AF=0.0686;SAS_AF=0.0583;AA=A|||;VT=SNP
1	66473076	rs1937442	G	A	100	PASS	AC=619;AF=0.123602;AN=5008;NS=2504;DP=17284;EAS_AF=0.3472;AMR_AF=0.0533;AFR_AF=0.0076;EUR_AF=0.0199;SAS_AF=0.2065;AA=G|||;VT=SNP
1	66473921	rs2489907	T	C	100	PASS	AC=3472;AF=0.693291;AN=5008;NS=2504;DP=21757;EAS_AF=0.6319;AMR_AF=0.7939;AFR_AF=0.6989;EUR_AF=0.7326;SAS_AF=0.637;AA=T|||;VT=SNP
1	66476062	rs35297113	T	C	100	PASS	AC=538;AF=0.107428;AN=5008;NS=2504;DP=10899;EAS_AF=0.0198;AMR_AF=0.1311;AFR_AF=0.0197;EUR_AF=0.2465;SAS_AF=0.1564;AA=T|||;VT=SNP
1	66476437	rs61796569	C	T	100	PASS	AC=1160;AF=0.231629;AN=5008;NS=2504;DP=13007;EAS_AF=0.3671;AMR_AF=0.1859;AFR_AF=0.0287;EUR_AF=0.2664;SAS_AF=0.363;AA=c|||;VT=SNP
1	66476754	rs6588177	A	T	100	PASS	AC=3708;AF=0.740415;AN=5008;NS=2504;DP=15329;EAS_AF=0.6329;AMR_AF=0.8055;AFR_AF=0.8699;EUR_AF=0.7336;SAS_AF=0.637;AA=a|||;VT=SNP
1	66477499	rs183483085	A	G	100	PASS	AC=34;AF=0.00678914;AN=5008;NS=2504;DP=16601;EAS_AF=0;AMR_AF=0.0115;AFR_AF=0.003;EUR_AF=0.0149;SAS_AF=0.0072;AA=A|||;VT=SNP
1	66477626	rs77034801	G	A	100	PASS	AC=619;AF=0.123602;AN=5008;NS=2504;DP=16491;EAS_AF=0.3472;AMR_AF=0.0533;AFR_AF=0.0076;EUR_AF=0.0199;SAS_AF=0.2065;AA=G|||;VT=SNP
1	66478644	rs1937451	T	C	100	PASS	AC=3764;AF=0.751597;AN=5008;NS=2504;DP=20474;EAS_AF=0.8423;AMR_AF=0.719;AFR_AF=0.6225;EUR_AF=0.835;SAS_AF=0.7699;AA=T|||;VT=SNP
1	66478777	rs72667425	G	A	100	PASS	AC=57;AF=0.0113818;AN=5008;NS=2504;DP=20878;EAS_AF=0;AMR_AF=0.0144;AFR_AF=0.0015;EUR_AF=0.0298;SAS_AF=0.0153;AA=G|||;VT=SNP
1	66478840	rs1937450	T	G	100	PASS	AC=1717;AF=0.342851;AN=5008;NS=2504;DP=21254;EAS_AF=0.2262;AMR_AF=0.4553;AFR_AF=0.2829;EUR_AF=0.5398;SAS_AF=0.2618;AA=T|||;VT=SNP
1	66479523	rs114118303	G	A	100	PASS	AC=115;AF=0.0229633;AN=5008;NS=2504;DP=17836;EAS_AF=0.0208;AMR_AF=0.0288;AFR_AF=0.0045;EUR_AF=0.0388;SAS_AF=0.0297;AA=G|||;VT=SNP
1	66479935	rs1937448	T	C	100	PASS	AC=663;AF=0.132388;AN=5008;NS=2504;DP=19961;EAS_AF=0.1339;AMR_AF=0.2089;AFR_AF=0.0877;EUR_AF=0.0964;SAS_AF=0.1738;AA=T|||;VT=SNP
1	66481188	rs1392816	C	T	100	PASS	AC=1466;AF=0.292732;AN=5008;NS=2504;DP=14643;EAS_AF=0.1617;AMR_AF=0.3761;AFR_AF=0.2383;EUR_AF=0.3757;SAS_AF=0.3569;AA=C|||;VT=SNP
1	66481523	rs2455020	T	G	100	PASS	AC=661;AF=0.131989;AN=5008;NS=2504;DP=19349;EAS_AF=0.1339;AMR_AF=0.2089;AFR_AF=0.0862;EUR_AF=0.0964;SAS_AF=0.1738;AA=T|||;VT=SNP
1	66481528	rs17128227	A	G	100	PASS	AC=740;AF=0.147764;AN=5008;NS=2504;DP=19359;EAS_AF=0.3681;AMR_AF=0.085;AFR_AF=0.0166;EUR_AF=0.0586;SAS_AF=0.2342;AA=A|||;VT=SNP
1	66481640	rs72667426	A	G	100	PASS	AC=34;AF=0.00678914;AN=5008;NS=2504;DP=20835;EAS_AF=0;AMR_AF=0.0072;AFR_AF=0.0008;EUR_AF=0.0258;SAS_AF=0.002;AA=A|||;VT=SNP
1	66481799	rs1500957	C	G	100	PASS	AC=423;AF=0.0844649;AN=5008;NS=2504;DP=19179;EAS_AF=0.0704;AMR_AF=0.0663;AFR_AF=0.0643;EUR_AF=0.0746;SAS_AF=0.1493;AA=C|||;VT=SNP
1	66482155	rs1500956	A	C	100	PASS	AC=664;AF=0.132588;AN=5008;NS=2504;DP=19211;EAS_AF=0.1349;AMR_AF=0.2089;AFR_AF=0.0877;EUR_AF=0.0964;SAS_AF=0.1738;AA=A|||;VT=SNP
1	66482453	rs17419964	A	G	100	PASS	AC=688;AF=0.13738;AN=5008;NS=2504;DP=19555;EAS_AF=0.0268;AMR_AF=0.1556;AFR_AF=0.0688;EUR_AF=0.2793;SAS_AF=0.1851;AA=A|||;VT=SNP
1	66482556	rs61796570	G	A	100	PASS	AC=433;AF=0.0864617;AN=5008;NS=2504;DP=19004;EAS_AF=0;AMR_AF=0.1037;AFR_AF=0.0129;EUR_AF=0.2087;SAS_AF=0.137;AA=G|||;VT=SNP
1	66483834	rs78554590	C	T	100	PASS	AC=607;AF=0.121206;AN=5008;NS=2504;DP=15285;EAS_AF=0.3472;AMR_AF=0.0519;AFR_AF=0.003;EUR_AF=0.0199;SAS_AF=0.2014;AA=C|||;VT=SNP
1	66484558	rs4655810	A	C	100	PASS	AC=606;AF=0.121006;AN=5008;NS=2504;DP=16235;EAS_AF=0.3462;AMR_AF=0.0519;AFR_AF=0.003;EUR_AF=0.0199;SAS_AF=0.2014;AA=A|||;VT=SNP
1	66484652	rs2503209	T	C	100	PASS	AC=3953;AF=0.789337;AN=5008;NS=2504;DP=15002;EAS_AF=0.6329;AMR_AF=0.8991;AFR_AF=0.7526;EUR_AF=0.9414;SAS_AF=0.7658;AA=T|||;VT=SNP
1	66484931	rs1937446	C	T	100	PASS	AC=424;AF=0.0846645;AN=5008;NS=2504;DP=14427;EAS_AF=0.0704;AMR_AF=0.0663;AFR_AF=0.0643;EUR_AF=0.0755;SAS_AF=0.1493;AA=C|||;VT=SNP
1	66485442	rs12727285	C	A	100	PASS	AC=630;AF=0.125799;AN=5008;NS=2504;DP=19995;EAS_AF=0.0268;AMR_AF=0.1556;AFR_AF=0.0257;EUR_AF=0.2783;SAS_AF=0.1851;AA=C|||;VT=SNP
1	66485736	rs6683044	G	A	100	PASS	AC=887;AF=0.177117;AN=5008;NS=2504;DP=20727;EAS_AF=0.251;AMR_AF=0.0749;AFR_AF=0.295;EUR_AF=0.0298;SAS_AF=0.1656;AA=G|||;VT=SNP
1	66486512	rs149101876	C	T	100	PASS	AC=123;AF=0.0245607;AN=5008;NS=2504;DP=23039;EAS_AF=0.0208;AMR_AF=0.0303;AFR_AF=0.0076;EUR_AF=0.0388;SAS_AF=0.0327;AA=C|||;VT=SNP
1	66487140	rs4475719	A	G	100	PASS	AC=4053;AF=0.809305;AN=5008;NS=2504;DP=19464;EAS_AF=0.6329;AMR_AF=0.9063;AFR_AF=0.8245;EUR_AF=0.9414;SAS_AF=0.7658;AA=A|||;VT=SNP
1	66487797	rs7543153	G	A	100	PASS	AC=118;AF=0.0235623;AN=5008;NS=2504;DP=21946;EAS_AF=0.0208;AMR_AF=0.0288;AFR_AF=0.0045;EUR_AF=0.0388;SAS_AF=0.0327;AA=G|||;VT=SNP
1	66488216	rs114887247	T	C	100	PASS	AC=204;AF=0.0407348;AN=5008;NS=2504;DP=21338;EAS_AF=0.0179;AMR_AF=0.0476;AFR_AF=0.0045;EUR_AF=0.0855;SAS_AF=0.0624;AA=T|||;VT=SNP
1	66488290	rs2503212	G	A	100	PASS	AC=661;AF=0.131989;AN=5008;NS=2504;DP=20301;EAS_AF=0.1339;AMR_AF=0.2089;AFR_AF=0.0862;EUR_AF=0.0964;SAS_AF=0.1738;AA=G|||;VT=SNP
1	66488418	rs141602775	C	T	100	PASS	AC=606;AF=0.121006;AN=5008;NS=2504;DP=19669;EAS_AF=0.3462;AMR_AF=0.0519;AFR_AF=0.003;EUR_AF=0.0199;SAS_AF=0.2014;AA=C|||;VT=SNP
1	66488509	rs7523323	A	G	100	PASS	AC=123;AF=0.0245607;AN=5008;NS=2504;DP=20391;EAS_AF=0.0208;AMR_AF=0.0303;AFR_AF=0.0076;EUR_AF=0.0388;SAS_AF=0.0327;AA=A|||;VT=SNP
1	66489190	rs79415400	G	C	100	PASS	AC=118;AF=0.0235623;AN=5008;NS=2504;DP=20198;EAS_AF=0.0208;AMR_AF=0.0288;AFR_AF=0.0045;EUR_AF=0.0388;SAS_AF=0.0327;AA=G|||;VT=SNP
1	66489197	rs17128248	G	A	100	PASS	AC=607;AF=0.121206;AN=5008;NS=2504;DP=20163;EAS_AF=0.3462;AMR_AF=0.0519;AFR_AF=0.003;EUR_AF=0.0199;SAS_AF=0.2025;AA=G|||;VT=SNP
1	66489304	rs2455021	C	G	100	PASS	AC=3364;AF=0.671725;AN=5008;NS=2504;DP=19264;EAS_AF=0.6062;AMR_AF=0.7522;AFR_AF=0.7542;EUR_AF=0.662;SAS_AF=0.5808;AA=C|||;VT=SNP
1	66489452	rs17128250	G	C	100	PASS	AC=606;AF=0.121006;AN=5008;NS=2504;DP=17460;EAS_AF=0.3462;AMR_AF=0.0519;AFR_AF=0.003;EUR_AF=0.0199;SAS_AF=0.2014;AA=g|||;VT=SNP
1	66490013	rs2503215	A	T	100	PASS	AC=4054;AF=0.809505;AN=5008;NS=2504;DP=18878;EAS_AF=0.6329;AMR_AF=0.9063;AFR_AF=0.8253;EUR_AF=0.9414;SAS_AF=0.7658;AA=A|||;VT=SNP
1	66490092	rs74969060	A	G	100	PASS	AC=870;AF=0.173722;AN=5008;NS=2504;DP=18362;EAS_AF=0.3671;AMR_AF=0.0922;AFR_AF=0.112;EUR_AF=0.0586;SAS_AF=0.2342;AA=G|||;VT=SNP
1	66490593	rs137937203	C	T	100	PASS	AC=606;AF=0.121006;AN=5008;NS=2504;DP=12302;EAS_AF=0.3462;AMR_AF=0.0519;AFR_AF=0.003;EUR_AF=0.0199;SAS_AF=0.2014;AA=C|||;VT=SNP
1	66491283	rs72667434	G	T	100	PASS	AC=24;AF=0.00479233;AN=5008;NS=2504;DP=18090;EAS_AF=0;AMR_AF=0.0029;AFR_AF=0.0008;EUR_AF=0.0149;SAS_AF=0.0061;AA=G|||;VT=SNP
1	66491418	rs148186169	A	G	100	PASS	AC=19;AF=0.00379393;AN=5008;NS=2504;DP=16681;EAS_AF=0;AMR_AF=0.0014;AFR_AF=0;EUR_AF=0.0159;SAS_AF=0.002;AA=A|||;VT=SNP
1	66492484	rs7553522	T	A	100	PASS	AC=246;AF=0.0491214;AN=5008;NS=2504;DP=18600;EAS_AF=0.0208;AMR_AF=0.0375;AFR_AF=0.0991;EUR_AF=0.0388;SAS_AF=0.0297;AA=T|||;VT=SNP
1	66492551	rs77781886	G	T	100	PASS	AC=229;AF=0.0457268;AN=5008;NS=2504;DP=19415;EAS_AF=0.0605;AMR_AF=0.1412;AFR_AF=0.0197;EUR_AF=0.0209;SAS_AF=0.0235;AA=G|||;VT=SNP
1	66492628	rs2455031	C	T	100	PASS	AC=4728;AF=0.944089;AN=5008;NS=2504;DP=18308;EAS_AF=0.9692;AMR_AF=0.9611;AFR_AF=0.8865;EUR_AF=0.9592;SAS_AF=0.9683;AA=c|||;VT=SNP
1	66492784	rs7553844	T	A	100	PASS	AC=256;AF=0.0511182;AN=5008;NS=2504;DP=16267;EAS_AF=0.0308;AMR_AF=0.0389;AFR_AF=0.0961;EUR_AF=0.0398;SAS_AF=0.0317;AA=T|||;VT=SNP
1	66492790	rs937606	T	C	100	PASS	AC=646;AF=0.128994;AN=5008;NS=2504;DP=16358;EAS_AF=0.3661;AMR_AF=0.0562;AFR_AF=0.003;EUR_AF=0.0219;SAS_AF=0.2168;AA=T|||;VT=SNP
1	66493152	rs4360504	T	C	100	PASS	AC=1757;AF=0.350839;AN=5008;NS=2504;DP=19018;EAS_AF=0.2242;AMR_AF=0.464;AFR_AF=0.32;EUR_AF=0.5378;SAS_AF=0.2505;AA=T|||;VT=SNP
1	66493534	rs9659943	C	A	100	PASS	AC=1620;AF=0.323482;AN=5008;NS=2504;DP=20636;EAS_AF=0.3968;AMR_AF=0.255;AFR_AF=0.2262;EUR_AF=0.337;SAS_AF=0.4141;AA=C|||;VT=SNP
1	66494004	rs61796571	G	C	100	PASS	AC=703;AF=0.140375;AN=5008;NS=2504;DP=16155;EAS_AF=0.0159;AMR_AF=0.1571;AFR_AF=0.0961;EUR_AF=0.2773;SAS_AF=0.1759;AA=G|||;VT=SNP
1	66494451	rs71649207	A	G	100	PASS	AC=706;AF=0.140974;AN=5008;NS=2504;DP=19351;EAS_AF=0.2609;AMR_AF=0.0591;AFR_AF=0.2042;EUR_AF=0.0258;SAS_AF=0.1084;AA=A|||;VT=SNP
1	66494755	rs7525758	A	G	100	PASS	AC=1637;AF=0.326877;AN=5008;NS=2504;DP=20995;EAS_AF=0.3978;AMR_AF=0.255;AFR_AF=0.2262;EUR_AF=0.337;SAS_AF=0.4305;AA=A|||;VT=SNP
1	66494821	rs71649208	C	G	100	PASS	AC=718;AF=0.143371;AN=5008;NS=2504;DP=21153;EAS_AF=0.2669;AMR_AF=0.0591;AFR_AF=0.2042;EUR_AF=0.0258;SAS_AF=0.1145;AA=C|||;VT=SNP
1	66494981	rs7525943	A	G	100	PASS	AC=715;AF=0.142772;AN=5008;NS=2504;DP=16723;EAS_AF=0.0169;AMR_AF=0.1571;AFR_AF=0.0991;EUR_AF=0.2843;SAS_AF=0.1759;AA=A|||;VT=SNP
1	66495075	rs12734198	T	A	100	PASS	AC=853;AF=0.170327;AN=5008;NS=2504;DP=17498;EAS_AF=0.0466;AMR_AF=0.1873;AFR_AF=0.1044;EUR_AF=0.331;SAS_AF=0.2096;AA=A|||;VT=SNP
1	66495271	rs35833618	G	A	100	PASS	AC=717;AF=0.143171;AN=5008;NS=2504;DP=14896;EAS_AF=0.0169;AMR_AF=0.1571;AFR_AF=0.0991;EUR_AF=0.2863;SAS_AF=0.1759;AA=G|||;VT=SNP
1	66495903	rs6674699	A	T	100	PASS	AC=716;AF=0.142971;AN=5008;NS=2504;DP=20202;EAS_AF=0.0169;AMR_AF=0.1571;AFR_AF=0.0998;EUR_AF=0.2843;SAS_AF=0.1759;AA=T|||;VT=SNP
1	66495995	rs66523735	C	A	100	PASS	AC=769;AF=0.153554;AN=5008;NS=2504;DP=18971;EAS_AF=0.3562;AMR_AF=0.0677;AFR_AF=0.1082;EUR_AF=0.0139;SAS_AF=0.2106;AA=C|||;VT=SNP
1	66496108	rs12757542	A	G	100	PASS	AC=716;AF=0.142971;AN=5008;NS=2504;DP=17583;EAS_AF=0.0169;AMR_AF=0.1571;AFR_AF=0.0998;EUR_AF=0.2843;SAS_AF=0.1759;AA=G|||;VT=SNP
1	66496139	rs2455032	T	G	100	PASS	AC=2589;AF=0.516973;AN=5008;NS=2504;DP=18248;EAS_AF=0.3363;AMR_AF=0.6859;AFR_AF=0.5144;EUR_AF=0.6292;SAS_AF=0.4714;AA=T|||;VT=SNP
1	66496451	rs12567350	C	T	100	PASS	AC=701;AF=0.139976;AN=5008;NS=2504;DP=18656;EAS_AF=0.2609;AMR_AF=0.0548;AFR_AF=0.2035;EUR_AF=0.0249;SAS_AF=0.1084;AA=C|||;VT=SNP
1	66496460	rs12567351	C	T	100	PASS	AC=701;AF=0.139976;AN=5008;NS=2504;DP=18386;EAS_AF=0.2609;AMR_AF=0.0548;AFR_AF=0.2035;EUR_AF=0.0249;SAS_AF=0.1084;AA=C|||;VT=SNP
1	66496545	rs12123415	G	T	100	PASS	AC=1793;AF=0.358027;AN=5008;NS=2504;DP=18541;EAS_AF=0.2103;AMR_AF=0.4784;AFR_AF=0.3563;EUR_AF=0.5358;SAS_AF=0.2444;AA=G|||;VT=SNP
1	66496588	rs12563550	G	A	100	PASS	AC=645;AF=0.128794;AN=5008;NS=2504;DP=17767;EAS_AF=0.2609;AMR_AF=0.0533;AFR_AF=0.1626;EUR_AF=0.0249;SAS_AF=0.1074;AA=G|||;VT=SNP
1	66496827	rs2489920	T	C	100	PASS	AC=4822;AF=0.962859;AN=5008;NS=2504;DP=16478;EAS_AF=0.9702;AMR_AF=0.9683;AFR_AF=0.9607;EUR_AF=0.9533;SAS_AF=0.9642;AA=C|||;VT=SNP
1	66496948	rs72667440	A	T	100	PASS	AC=716;AF=0.142971;AN=5008;NS=2504;DP=15441;EAS_AF=0.0169;AMR_AF=0.1571;AFR_AF=0.0998;EUR_AF=0.2843;SAS_AF=0.1759;AA=A|||;VT=SNP
1	66497062	rs11577275	G	A	100	PASS	AC=716;AF=0.142971;AN=5008;NS=2504;DP=16234;EAS_AF=0.0169;AMR_AF=0.1571;AFR_AF=0.0998;EUR_AF=0.2843;SAS_AF=0.1759;AA=G|||;VT=SNP
1	66497440	rs11581168	A	G	100	PASS	AC=716;AF=0.142971;AN=5008;NS=2504;DP=17294;EAS_AF=0.0169;AMR_AF=0.1571;AFR_AF=0.0998;EUR_AF=0.2843;SAS_AF=0.1759;AA=A|||;VT=SNP
1	66497759	rs937607	A	G	100	PASS	AC=690;AF=0.13778;AN=5008;NS=2504;DP=18892;EAS_AF=0.126;AMR_AF=0.2032;AFR_AF=0.0877;EUR_AF=0.0924;SAS_AF=0.2178;AA=A|||;VT=SNP
1	66498241	rs79110748	G	A	100	PASS	AC=24;AF=0.00479233;AN=5008;NS=2504;DP=18424;EAS_AF=0;AMR_AF=0.0072;AFR_AF=0.0015;EUR_AF=0.0159;SAS_AF=0.001;AA=G|||;VT=SNP
1	66498259	rs6588178	T	C	100	PASS	AC=716;AF=0.142971;AN=5008;NS=2504;DP=18842;EAS_AF=0.0169;AMR_AF=0.1571;AFR_AF=0.0991;EUR_AF=0.2853;SAS_AF=0.1759;AA=T|||;VT=SNP
1	66498278	rs6588179	C	T	100	PASS	AC=716;AF=0.142971;AN=5008;NS=2504;DP=18135;EAS_AF=0.0169;AMR_AF=0.1571;AFR_AF=0.0983;EUR_AF=0.2863;SAS_AF=0.1759;AA=C|||;VT=SNP
1	66498299	rs6588180	C	A	100	PASS	AC=718;AF=0.143371;AN=5008;NS=2504;DP=16664;EAS_AF=0.0169;AMR_AF=0.1571;AFR_AF=0.0998;EUR_AF=0.2863;SAS_AF=0.1759;AA=A|||;VT=SNP
1	66499165	rs6687763	A	C	100	PASS	AC=2522;AF=0.503594;AN=5008;NS=2504;DP=18464;EAS_AF=0.2282;AMR_AF=0.634;AFR_AF=0.4584;EUR_AF=0.8211;SAS_AF=0.4294;AA=A|||;VT=SNP
1	66499557	rs2503220	A	G	100	PASS	AC=783;AF=0.15635;AN=5008;NS=2504;DP=18798;EAS_AF=0.125;AMR_AF=0.2089;AFR_AF=0.1558;EUR_AF=0.0924;SAS_AF=0.2178;AA=A|||;VT=SNP
1	66500298	rs7522003	C	T	100	PASS	AC=2517;AF=0.502596;AN=5008;NS=2504;DP=19332;EAS_AF=0.2282;AMR_AF=0.6326;AFR_AF=0.4561;EUR_AF=0.8211;SAS_AF=0.4284;AA=C|||;VT=SNP
1	66500375	rs7544451	A	G	100	PASS	AC=2520;AF=0.503195;AN=5008;NS=2504;DP=20796;EAS_AF=0.2282;AMR_AF=0.6326;AFR_AF=0.4569;EUR_AF=0.8211;SAS_AF=0.4305;AA=G|||;VT=SNP
1	66500466	rs2455033	T	C	100	PASS	AC=4005;AF=0.79972;AN=5008;NS=2504;DP=20270;EAS_AF=0.6141;AMR_AF=0.8963;AFR_AF=0.8177;EUR_AF=0.9384;SAS_AF=0.7556;AA=C|||;VT=SNP
1	66500624	rs17128274	T	A	100	PASS	AC=647;AF=0.129193;AN=5008;NS=2504;DP=17749;EAS_AF=0.2609;AMR_AF=0.0533;AFR_AF=0.1634;EUR_AF=0.0249;SAS_AF=0.1084;AA=T|||;VT=SNP
1	66501072	rs2489905	A	T	100	PASS	AC=4824;AF=0.963259;AN=5008;NS=2504;DP=18657;EAS_AF=0.9702;AMR_AF=0.9683;AFR_AF=0.9607;EUR_AF=0.9533;SAS_AF=0.9663;AA=T|||;VT=SNP
1	66501092	rs2455034	G	A	100	PASS	AC=4005;AF=0.79972;AN=5008;NS=2504;DP=18398;EAS_AF=0.6141;AMR_AF=0.8963;AFR_AF=0.8177;EUR_AF=0.9384;SAS_AF=0.7556;AA=A|||;VT=SNP
1	66501216	rs117203090	A	G	100	PASS	AC=200;AF=0.0399361;AN=5008;NS=2504;DP=19711;EAS_AF=0.0615;AMR_AF=0.1398;AFR_AF=0.0023;EUR_AF=0.0179;SAS_AF=0.0204;AA=A|||;VT=SNP
1	66501717	rs2489904	C	T	100	PASS	AC=783;AF=0.15635;AN=5008;NS=2504;DP=19280;EAS_AF=0.125;AMR_AF=0.2089;AFR_AF=0.1558;EUR_AF=0.0924;SAS_AF=0.2178;AA=C|||;VT=SNP
1	66502677	rs2503221	T	C	100	PASS	AC=4114;AF=0.821486;AN=5008;NS=2504;DP=3404;EAS_AF=0.9534;AMR_AF=0.8112;AFR_AF=0.8661;EUR_AF=0.669;SAS_AF=0.7894;AA=C|||;VT=SNP
1	66503107	rs12033425	T	C	100	PASS	AC=708;AF=0.141374;AN=5008;NS=2504;DP=17393;EAS_AF=0.2609;AMR_AF=0.0548;AFR_AF=0.205;EUR_AF=0.0249;SAS_AF=0.1135;AA=T|||;VT=SNP
1	66503477	rs1354062	A	G	100	PASS	AC=4038;AF=0.80631;AN=5008;NS=2504;DP=15443;EAS_AF=0.8442;AMR_AF=0.7594;AFR_AF=0.8033;EUR_AF=0.8608;SAS_AF=0.7485;AA=G|||;VT=SNP
1	66503517	rs1354063	T	C	100	PASS	AC=1808;AF=0.361022;AN=5008;NS=2504;DP=14637;EAS_AF=0.2113;AMR_AF=0.4755;AFR_AF=0.3601;EUR_AF=0.5368;SAS_AF=0.2546;AA=T|||;VT=SNP
1	66503719	rs1354064	A	C	100	PASS	AC=784;AF=0.15655;AN=5008;NS=2504;DP=15382;EAS_AF=0.126;AMR_AF=0.2089;AFR_AF=0.1558;EUR_AF=0.0924;SAS_AF=0.2178;AA=A|||;VT=SNP
1	66504347	rs17454251	A	T	100	PASS	AC=137;AF=0.0273562;AN=5008;NS=2504;DP=19804;EAS_AF=0.0298;AMR_AF=0.0303;AFR_AF=0.0053;EUR_AF=0.0457;SAS_AF=0.0337;AA=A|||;VT=SNP
1	66504376	rs10889593	G	A	100	PASS	AC=701;AF=0.139976;AN=5008;NS=2504;DP=19242;EAS_AF=0.2609;AMR_AF=0.0548;AFR_AF=0.2035;EUR_AF=0.0249;SAS_AF=0.1084;AA=G|||;VT=SNP
1	66504657	rs7517992	C	T	100	PASS	AC=130;AF=0.0259585;AN=5008;NS=2504;DP=19112;EAS_AF=0.001;AMR_AF=0.0591;AFR_AF=0.0061;EUR_AF=0.0726;SAS_AF=0.0072;AA=C|||;VT=SNP
1	66504854	rs17128289	T	A	100	PASS	AC=725;AF=0.144768;AN=5008;NS=2504;DP=19149;EAS_AF=0.3562;AMR_AF=0.0663;AFR_AF=0.0756;EUR_AF=0.0139;SAS_AF=0.2106;AA=T|||;VT=SNP
1	66505117	rs1937430	A	G	100	PASS	AC=1804;AF=0.360224;AN=5008;NS=2504;DP=19779;EAS_AF=0.2103;AMR_AF=0.4755;AFR_AF=0.3578;EUR_AF=0.5368;SAS_AF=0.2546;AA=A|||;VT=SNP
1	66505172	rs12565528	T	G	100	PASS	AC=721;AF=0.14397;AN=5008;NS=2504;DP=20157;EAS_AF=0.3562;AMR_AF=0.0663;AFR_AF=0.0726;EUR_AF=0.0139;SAS_AF=0.2106;AA=T|||;VT=SNP
1	66506701	rs1354061	G	A	100	PASS	AC=723;AF=0.144369;AN=5008;NS=2504;DP=19847;EAS_AF=0.3562;AMR_AF=0.0663;AFR_AF=0.0741;EUR_AF=0.0139;SAS_AF=0.2106;AA=G|||;VT=SNP
1	66507087	rs1392812	G	A	100	PASS	AC=1802;AF=0.359824;AN=5008;NS=2504;DP=21959;EAS_AF=0.2103;AMR_AF=0.4741;AFR_AF=0.357;EUR_AF=0.5378;SAS_AF=0.2536;AA=G|||;VT=SNP
1	66507642	rs12565572	A	T	100	PASS	AC=720;AF=0.14377;AN=5008;NS=2504;DP=17309;EAS_AF=0.3552;AMR_AF=0.0648;AFR_AF=0.0726;EUR_AF=0.0139;SAS_AF=0.2117;AA=A|||;VT=SNP
1	66508268	rs2270866	G	A	100	PASS	AC=702;AF=0.140176;AN=5008;NS=2504;DP=16188;EAS_AF=0.2629;AMR_AF=0.0548;AFR_AF=0.2027;EUR_AF=0.0249;SAS_AF=0.1084;AA=G|||;VT=SNP
1	66508307	rs2252780	T	G	100	PASS	AC=785;AF=0.156749;AN=5008;NS=2504;DP=15575;EAS_AF=0.126;AMR_AF=0.2104;AFR_AF=0.1566;EUR_AF=0.0915;SAS_AF=0.2178;AA=T|||;VT=SNP
1	66508506	rs114165392	G	A	100	PASS	AC=129;AF=0.0257588;AN=5008;NS=2504;DP=18754;EAS_AF=0.0228;AMR_AF=0.0303;AFR_AF=0.0053;EUR_AF=0.0447;SAS_AF=0.0337;AA=G|||;VT=SNP
1	66509014	rs2228693	A	C	100	PASS	AC=2538;AF=0.506789;AN=5008;NS=2504;DP=19429;EAS_AF=0.5665;AMR_AF=0.5403;AFR_AF=0.4402;EUR_AF=0.5517;SAS_AF=0.4652;AA=A|||;VT=SNP
1	66509114	rs2228692	A	C	100	PASS	AC=708;AF=0.141374;AN=5008;NS=2504;DP=18303;EAS_AF=0.0159;AMR_AF=0.1585;AFR_AF=0.0946;EUR_AF=0.2843;SAS_AF=0.1748;AA=A|||;VT=SNP
1	66509172	rs72641138	C	T	100	PASS	AC=619;AF=0.123602;AN=5008;NS=2504;DP=18016;EAS_AF=0.3552;AMR_AF=0.0576;AFR_AF=0.0045;EUR_AF=0.0139;SAS_AF=0.2055;AA=C|||;VT=SNP
1	66509420	rs17128314	G	A	100	PASS	AC=611;AF=0.122005;AN=5008;NS=2504;DP=19009;EAS_AF=0.2629;AMR_AF=0.0504;AFR_AF=0.1324;EUR_AF=0.0249;SAS_AF=0.1135;AA=G|||;VT=SNP
1	66509464	rs7556303	A	G	100	PASS	AC=707;AF=0.141174;AN=5008;NS=2504;DP=19196;EAS_AF=0.0159;AMR_AF=0.1571;AFR_AF=0.0946;EUR_AF=0.2843;SAS_AF=0.1748;AA=A|||;VT=SNP
1	66509772	rs11208787	G	A	100	PASS	AC=2533;AF=0.505791;AN=5008;NS=2504;DP=16796;EAS_AF=0.5665;AMR_AF=0.5403;AFR_AF=0.4402;EUR_AF=0.5517;SAS_AF=0.4601;AA=G|||;VT=SNP
1	66509948	rs7546256	T	C	100	PASS	AC=707;AF=0.141174;AN=5008;NS=2504;DP=16896;EAS_AF=0.0159;AMR_AF=0.1571;AFR_AF=0.0946;EUR_AF=0.2843;SAS_AF=0.1748;AA=T|||;VT=SNP
1	66510231	rs72641139	T	A	100	PASS	AC=714;AF=0.142572;AN=5008;NS=2504;DP=14957;EAS_AF=0.3552;AMR_AF=0.0648;AFR_AF=0.0726;EUR_AF=0.0139;SAS_AF=0.2055;AA=T|||;VT=SNP
1	66510285	rs11208788	G	A	100	PASS	AC=708;AF=0.141374;AN=5008;NS=2504;DP=15932;EAS_AF=0.2629;AMR_AF=0.0548;AFR_AF=0.2027;EUR_AF=0.0258;SAS_AF=0.1135;AA=G|||;VT=SNP
1	66510531	rs1392811	T	G	100	PASS	AC=707;AF=0.141174;AN=5008;NS=2504;DP=16571;EAS_AF=0.0159;AMR_AF=0.1571;AFR_AF=0.0946;EUR_AF=0.2843;SAS_AF=0.1748;AA=T|||;VT=SNP
1	66511404	rs1354060	A	G	100	PASS	AC=2502;AF=0.499601;AN=5008;NS=2504;DP=18789;EAS_AF=0.5665;AMR_AF=0.5389;AFR_AF=0.4138;EUR_AF=0.5517;SAS_AF=0.4652;AA=A|||;VT=SNP
1	66513674	rs7530150	G	A	100	PASS	AC=718;AF=0.143371;AN=5008;NS=2504;DP=23881;EAS_AF=0.3532;AMR_AF=0.0648;AFR_AF=0.0772;EUR_AF=0.0139;SAS_AF=0.2055;AA=G|||;VT=SNP
1	66514257	rs1500951	G	A	100	PASS	AC=717;AF=0.143171;AN=5008;NS=2504;DP=18836;EAS_AF=0.3542;AMR_AF=0.0648;AFR_AF=0.0756;EUR_AF=0.0139;SAS_AF=0.2055;AA=G|||;VT=SNP
1	66514333	rs10889594	T	A	100	PASS	AC=1808;AF=0.361022;AN=5008;NS=2504;DP=18046;EAS_AF=0.2123;AMR_AF=0.4769;AFR_AF=0.357;EUR_AF=0.5378;SAS_AF=0.2556;AA=T|||;VT=SNP
1	66514481	rs12742079	T	C	100	PASS	AC=709;AF=0.141573;AN=5008;NS=2504;DP=18903;EAS_AF=0.0159;AMR_AF=0.1556;AFR_AF=0.0968;EUR_AF=0.2843;SAS_AF=0.1748;AA=T|||;VT=SNP
1	66514559	rs11583733	G	A	100	PASS	AC=711;AF=0.141973;AN=5008;NS=2504;DP=18275;EAS_AF=0.0159;AMR_AF=0.1556;AFR_AF=0.0983;EUR_AF=0.2843;SAS_AF=0.1748;AA=G|||;VT=SNP
1	66515806	rs2291980	A	G	100	PASS	AC=763;AF=0.152356;AN=5008;NS=2504;DP=17181;EAS_AF=0.2629;AMR_AF=0.1239;AFR_AF=0.2065;EUR_AF=0.0258;SAS_AF=0.1155;AA=A|||;VT=SNP
1	66516139	rs1392810	C	T	100	PASS	AC=709;AF=0.141573;AN=5008;NS=2504;DP=19487;EAS_AF=0.0159;AMR_AF=0.1556;AFR_AF=0.0968;EUR_AF=0.2843;SAS_AF=0.1748;AA=C|||;VT=SNP
1	66516476	rs45566732	C	T	100	PASS	AC=36;AF=0.0071885;AN=5008;NS=2504;DP=19004;EAS_AF=0.001;AMR_AF=0.0058;AFR_AF=0.0023;EUR_AF=0.0239;SAS_AF=0.0041;AA=C|||;VT=SNP
1	66516557	rs2455013	A	G	100	PASS	AC=4824;AF=0.963259;AN=5008;NS=2504;DP=18580;EAS_AF=0.9692;AMR_AF=0.964;AFR_AF=0.9652;EUR_AF=0.9513;SAS_AF=0.9663;AA=G|||;VT=SNP
1	66516655	rs114669363	G	A	100	PASS	AC=14;AF=0.00279553;AN=5008;NS=2504;DP=16936;EAS_AF=0;AMR_AF=0.0029;AFR_AF=0;EUR_AF=0.0099;SAS_AF=0.002;AA=G|||;VT=SNP
1	66517050	rs12040042	A	G	100	PASS	AC=629;AF=0.125599;AN=5008;NS=2504;DP=12685;EAS_AF=0.2629;AMR_AF=0.0519;AFR_AF=0.1483;EUR_AF=0.0258;SAS_AF=0.1084;AA=A|||;VT=SNP
1	66517213	rs12747154	C	T	100	PASS	AC=708;AF=0.141374;AN=5008;NS=2504;DP=14237;EAS_AF=0.2629;AMR_AF=0.0548;AFR_AF=0.2065;EUR_AF=0.0258;SAS_AF=0.1084;AA=C|||;VT=SNP
1	66517266	rs12040101	A	G	100	PASS	AC=708;AF=0.141374;AN=5008;NS=2504;DP=13528;EAS_AF=0.2629;AMR_AF=0.0548;AFR_AF=0.2065;EUR_AF=0.0258;SAS_AF=0.1084;AA=A|||;VT=SNP
1	66517279	rs1354059	A	T	100	PASS	AC=2497;AF=0.498602;AN=5008;NS=2504;DP=13451;EAS_AF=0.5665;AMR_AF=0.5403;AFR_AF=0.4357;EUR_AF=0.5527;SAS_AF=0.4284;AA=A|||;VT=SNP
1	66518655	rs12753778	G	T	100	PASS	AC=711;AF=0.141973;AN=5008;NS=2504;DP=19034;EAS_AF=0.2639;AMR_AF=0.0548;AFR_AF=0.208;EUR_AF=0.0258;SAS_AF=0.1084;AA=G|||;VT=SNP
1	66518697	rs2503222	C	T	100	PASS	AC=825;AF=0.164736;AN=5008;NS=2504;DP=19283;EAS_AF=0.125;AMR_AF=0.2133;AFR_AF=0.1589;EUR_AF=0.0915;SAS_AF=0.2546;AA=T|||;VT=SNP
1	66519663	rs80255322	A	G	100	PASS	AC=47;AF=0.00938498;AN=5008;NS=2504;DP=17782;EAS_AF=0;AMR_AF=0.0043;AFR_AF=0.0023;EUR_AF=0.0368;SAS_AF=0.0041;AA=A|||;VT=SNP
1	66519844	rs12759111	A	G	100	PASS	AC=715;AF=0.142772;AN=5008;NS=2504;DP=18959;EAS_AF=0.2629;AMR_AF=0.0548;AFR_AF=0.208;EUR_AF=0.0258;SAS_AF=0.1135;AA=A|||;VT=SNP
1	66520957	rs72667454	A	G	100	PASS	AC=51;AF=0.0101837;AN=5008;NS=2504;DP=19112;EAS_AF=0;AMR_AF=0.0101;AFR_AF=0.0008;EUR_AF=0.0298;SAS_AF=0.0133;AA=A|||;VT=SNP
1	66520998	rs2455012	A	G	100	PASS	AC=4830;AF=0.964457;AN=5008;NS=2504;DP=20087;EAS_AF=0.9702;AMR_AF=0.9683;AFR_AF=0.9652;EUR_AF=0.9533;SAS_AF=0.9663;AA=G|||;VT=SNP
1	66521462	rs2503223	C	A	100	PASS	AC=4830;AF=0.964457;AN=5008;NS=2504;DP=17262;EAS_AF=0.9702;AMR_AF=0.9683;AFR_AF=0.9652;EUR_AF=0.9533;SAS_AF=0.9663;AA=A|||;VT=SNP
1	66522253	rs61796607	G	A	100	PASS	AC=707;AF=0.141174;AN=5008;NS=2504;DP=20004;EAS_AF=0.0159;AMR_AF=0.1556;AFR_AF=0.0961;EUR_AF=0.2833;SAS_AF=0.1748;AA=G|||;VT=SNP
1	66522271	rs1500950	G	A	100	PASS	AC=2489;AF=0.497005;AN=5008;NS=2504;DP=20105;EAS_AF=0.5645;AMR_AF=0.5403;AFR_AF=0.4357;EUR_AF=0.5527;SAS_AF=0.4223;AA=G|||;VT=SNP
1	66522409	rs11208790	G	C	100	PASS	AC=2489;AF=0.497005;AN=5008;NS=2504;DP=19170;EAS_AF=0.5645;AMR_AF=0.5403;AFR_AF=0.4357;EUR_AF=0.5527;SAS_AF=0.4223;AA=G|||;VT=SNP
1	66522775	rs1909885	T	C	100	PASS	AC=724;AF=0.144569;AN=5008;NS=2504;DP=19716;EAS_AF=0.125;AMR_AF=0.2061;AFR_AF=0.0862;EUR_AF=0.0905;SAS_AF=0.2556;AA=T|||;VT=SNP
1	66522795	rs78268977	C	A	100	PASS	AC=43;AF=0.00858626;AN=5008;NS=2504;DP=19345;EAS_AF=0;AMR_AF=0.013;AFR_AF=0;EUR_AF=0.0258;SAS_AF=0.0082;AA=C|||;VT=SNP
1	66522821	rs75178005	T	G	100	PASS	AC=137;AF=0.0273562;AN=5008;NS=2504;DP=18702;EAS_AF=0.0298;AMR_AF=0.0303;AFR_AF=0.0053;EUR_AF=0.0457;SAS_AF=0.0337;AA=T|||;VT=SNP
1	66523227	rs6691634	G	T	100	PASS	AC=630;AF=0.125799;AN=5008;NS=2504;DP=19696;EAS_AF=0.2649;AMR_AF=0.0519;AFR_AF=0.1483;EUR_AF=0.0258;SAS_AF=0.1074;AA=G|||;VT=SNP
1	66523243	rs7521986	A	T	100	PASS	AC=1808;AF=0.361022;AN=5008;NS=2504;DP=19515;EAS_AF=0.2123;AMR_AF=0.4769;AFR_AF=0.357;EUR_AF=0.5388;SAS_AF=0.2546;AA=A|||;VT=SNP
1	66523798	rs2202062	G	A	100	PASS	AC=4008;AF=0.800319;AN=5008;NS=2504;DP=22788;EAS_AF=0.8452;AMR_AF=0.7565;AFR_AF=0.8079;EUR_AF=0.8628;SAS_AF=0.7106;AA=A|||;VT=SNP
1	66523826	rs2202061	A	G	100	PASS	AC=2489;AF=0.497005;AN=5008;NS=2504;DP=22217;EAS_AF=0.5645;AMR_AF=0.5403;AFR_AF=0.4357;EUR_AF=0.5527;SAS_AF=0.4223;AA=A|||;VT=SNP
1	66524024	rs58128575	A	T	100	PASS	AC=2489;AF=0.497005;AN=5008;NS=2504;DP=20224;EAS_AF=0.5645;AMR_AF=0.5403;AFR_AF=0.4357;EUR_AF=0.5527;SAS_AF=0.4223;AA=A|||;VT=SNP
1	66524258	rs6588183	C	A	100	PASS	AC=2487;AF=0.496605;AN=5008;NS=2504;DP=21089;EAS_AF=0.5645;AMR_AF=0.5403;AFR_AF=0.4342;EUR_AF=0.5527;SAS_AF=0.4223;AA=C|||;VT=SNP
1	66524488	rs2871582	A	G	100	PASS	AC=4010;AF=0.800719;AN=5008;NS=2504;DP=16804;EAS_AF=0.8452;AMR_AF=0.7565;AFR_AF=0.8086;EUR_AF=0.8628;SAS_AF=0.7117;AA=G|||;VT=SNP
1	66524639	rs7525573	A	G	100	PASS	AC=708;AF=0.141374;AN=5008;NS=2504;DP=20501;EAS_AF=0.0159;AMR_AF=0.1556;AFR_AF=0.0968;EUR_AF=0.2833;SAS_AF=0.1748;AA=A|||;VT=SNP
1	66524682	rs2503224	T	C	100	PASS	AC=4831;AF=0.964657;AN=5008;NS=2504;DP=20486;EAS_AF=0.9702;AMR_AF=0.9683;AFR_AF=0.966;EUR_AF=0.9533;SAS_AF=0.9663;AA=C|||;VT=SNP
1	66524757	rs6588184	A	G	100	PASS	AC=4008;AF=0.800319;AN=5008;NS=2504;DP=19715;EAS_AF=0.8452;AMR_AF=0.7565;AFR_AF=0.8086;EUR_AF=0.8608;SAS_AF=0.7117;AA=a|||;VT=SNP
1	66524990	rs7548630	G	A	100	PASS	AC=707;AF=0.141174;AN=5008;NS=2504;DP=20915;EAS_AF=0.0159;AMR_AF=0.1556;AFR_AF=0.0961;EUR_AF=0.2833;SAS_AF=0.1748;AA=G|||;VT=SNP
1	66525111	rs11208792	T	C	100	PASS	AC=1809;AF=0.361222;AN=5008;NS=2504;DP=22021;EAS_AF=0.2123;AMR_AF=0.4769;AFR_AF=0.357;EUR_AF=0.5388;SAS_AF=0.2556;AA=T|||;VT=SNP
1	66526184	rs34674835	C	T	100	PASS	AC=707;AF=0.141174;AN=5008;NS=2504;DP=18528;EAS_AF=0.0159;AMR_AF=0.1556;AFR_AF=0.0968;EUR_AF=0.2823;SAS_AF=0.1748;AA=C|||;VT=SNP
1	66526264	rs12049033	A	G	100	PASS	AC=637;AF=0.127196;AN=5008;NS=2504;DP=18915;EAS_AF=0.2649;AMR_AF=0.0519;AFR_AF=0.149;EUR_AF=0.0258;SAS_AF=0.1135;AA=A|||;VT=SNP
1	66526539	rs12049129	A	G	100	PASS	AC=713;AF=0.142372;AN=5008;NS=2504;DP=18196;EAS_AF=0.2649;AMR_AF=0.0548;AFR_AF=0.205;EUR_AF=0.0258;SAS_AF=0.1135;AA=A|||;VT=SNP
1	66527232	rs12037891	G	A	100	PASS	AC=707;AF=0.141174;AN=5008;NS=2504;DP=20230;EAS_AF=0.2649;AMR_AF=0.0548;AFR_AF=0.2042;EUR_AF=0.0258;SAS_AF=0.1084;AA=G|||;VT=SNP
1	66527414	rs116759035	G	A	100	PASS	AC=47;AF=0.00938498;AN=5008;NS=2504;DP=18905;EAS_AF=0;AMR_AF=0.0187;AFR_AF=0.0008;EUR_AF=0.0288;SAS_AF=0.0041;AA=G|||;VT=SNP
1	66527780	rs12133853	G	C	100	PASS	AC=1809;AF=0.361222;AN=5008;NS=2504;DP=18578;EAS_AF=0.2123;AMR_AF=0.4769;AFR_AF=0.3555;EUR_AF=0.5408;SAS_AF=0.2556;AA=G|||;VT=SNP
1	66527848	rs1463885	T	G	100	PASS	AC=619;AF=0.123602;AN=5008;NS=2504;DP=18383;EAS_AF=0.2649;AMR_AF=0.0533;AFR_AF=0.1346;EUR_AF=0.0258;SAS_AF=0.1135;AA=T|||;VT=SNP
1	66527901	rs7512880	C	G	100	PASS	AC=1809;AF=0.361222;AN=5008;NS=2504;DP=17992;EAS_AF=0.2123;AMR_AF=0.4769;AFR_AF=0.3555;EUR_AF=0.5408;SAS_AF=0.2556;AA=C|||;VT=SNP
1	66528569	rs4492586	T	C	100	PASS	AC=4830;AF=0.964457;AN=5008;NS=2504;DP=22740;EAS_AF=0.9702;AMR_AF=0.9683;AFR_AF=0.9652;EUR_AF=0.9533;SAS_AF=0.9663;AA=C|||;VT=SNP
1	66528847	rs138599732	A	G	100	PASS	AC=15;AF=0.00299521;AN=5008;NS=2504;DP=19936;EAS_AF=0;AMR_AF=0.0043;AFR_AF=0;EUR_AF=0.0119;SAS_AF=0;AA=A|||;VT=SNP
1	66528892	rs9436757	G	A	100	PASS	AC=4830;AF=0.964457;AN=5008;NS=2504;DP=19658;EAS_AF=0.9702;AMR_AF=0.9683;AFR_AF=0.9652;EUR_AF=0.9533;SAS_AF=0.9663;AA=A|||;VT=SNP
1	66529179	rs10889595	G	A	100	PASS	AC=4005;AF=0.79972;AN=5008;NS=2504;DP=15451;EAS_AF=0.8452;AMR_AF=0.7565;AFR_AF=0.8071;EUR_AF=0.8648;SAS_AF=0.7065;AA=A|||;VT=SNP
1	66529821	rs1500963	G	A	100	PASS	AC=821;AF=0.163938;AN=5008;NS=2504;DP=20429;EAS_AF=0.125;AMR_AF=0.2104;AFR_AF=0.1558;EUR_AF=0.0885;SAS_AF=0.2597;AA=G|||;VT=SNP
1	66529869	rs12043568	T	C	100	PASS	AC=708;AF=0.141374;AN=5008;NS=2504;DP=20116;EAS_AF=0.2649;AMR_AF=0.0548;AFR_AF=0.205;EUR_AF=0.0258;SAS_AF=0.1084;AA=T|||;VT=SNP
1	66530055	rs1500962	C	A	100	PASS	AC=724;AF=0.144569;AN=5008;NS=2504;DP=20031;EAS_AF=0.125;AMR_AF=0.2046;AFR_AF=0.0862;EUR_AF=0.0875;SAS_AF=0.2597;AA=C|||;VT=SNP
1	66530074	rs2503225	G	A	100	PASS	AC=4830;AF=0.964457;AN=5008;NS=2504;DP=20223;EAS_AF=0.9702;AMR_AF=0.9683;AFR_AF=0.9652;EUR_AF=0.9533;SAS_AF=0.9663;AA=A|||;VT=SNP
1	66530298	rs61796609	G	C	100	PASS	AC=707;AF=0.141174;AN=5008;NS=2504;DP=17895;EAS_AF=0.0159;AMR_AF=0.1556;AFR_AF=0.0961;EUR_AF=0.2833;SAS_AF=0.1748;AA=G|||;VT=SNP
1	66530300	rs12026690	C	G	100	PASS	AC=648;AF=0.129393;AN=5008;NS=2504;DP=17817;EAS_AF=0.2649;AMR_AF=0.0533;AFR_AF=0.1604;EUR_AF=0.0258;SAS_AF=0.1084;AA=C|||;VT=SNP
1	66530369	rs1500961	G	A	100	PASS	AC=2496;AF=0.498403;AN=5008;NS=2504;DP=17241;EAS_AF=0.5645;AMR_AF=0.5403;AFR_AF=0.4387;EUR_AF=0.5547;SAS_AF=0.4233;AA=G|||;VT=SNP
1	66530832	rs11588564	T	G	100	PASS	AC=707;AF=0.141174;AN=5008;NS=2504;DP=13342;EAS_AF=0.0159;AMR_AF=0.1556;AFR_AF=0.0961;EUR_AF=0.2833;SAS_AF=0.1748;AA=T|||;VT=SNP
1	66531972	rs12722858	C	T	100	PASS	AC=707;AF=0.141174;AN=5008;NS=2504;DP=13342;EAS_AF=0.0159;AMR_AF=0.1556;AFR_AF=0.0961;EUR_AF=0.2833;SAS_AF=0.1748;AA=C|||;VT=SNP
1	66532691	rs17454773	T	C	100	PASS	AC=137;AF=0.0273562;AN=5008;NS=2504;DP=17845;EAS_AF=0.0298;AMR_AF=0.0303;AFR_AF=0.0053;EUR_AF=0.0457;SAS_AF=0.0337;AA=T|||;VT=SNP
1	66532728	rs6588185	C	A	100	PASS	AC=708;AF=0.141374;AN=5008;NS=2504;DP=19158;EAS_AF=0.0159;AMR_AF=0.1556;AFR_AF=0.0961;EUR_AF=0.2833;SAS_AF=0.1759;AA=C|||;VT=SNP
1	66532745	rs12028871	C	T	100	PASS	AC=632;AF=0.126198;AN=5008;NS=2504;DP=19567;EAS_AF=0.2649;AMR_AF=0.0519;AFR_AF=0.149;EUR_AF=0.0258;SAS_AF=0.1084;AA=C|||;VT=SNP
1	66533859	rs1392820	G	A	100	PASS	AC=2487;AF=0.496605;AN=5008;NS=2504;DP=16069;EAS_AF=0.5645;AMR_AF=0.5403;AFR_AF=0.4365;EUR_AF=0.5547;SAS_AF=0.4172;AA=g|||;VT=SNP
1	66534149	rs1392819	C	A	100	PASS	AC=1807;AF=0.360823;AN=5008;NS=2504;DP=15422;EAS_AF=0.2123;AMR_AF=0.4769;AFR_AF=0.3548;EUR_AF=0.5408;SAS_AF=0.2546;AA=C|||;VT=SNP
1	66534276	rs1392818	T	C	100	PASS	AC=4001;AF=0.798922;AN=5008;NS=2504;DP=16537;EAS_AF=0.8452;AMR_AF=0.7565;AFR_AF=0.8048;EUR_AF=0.8648;SAS_AF=0.7055;AA=C|||;VT=SNP
1	66534277	rs35736157	A	G	100	PASS	AC=714;AF=0.142572;AN=5008;NS=2504;DP=16465;EAS_AF=0.2649;AMR_AF=0.0548;AFR_AF=0.2057;EUR_AF=0.0258;SAS_AF=0.1135;AA=A|||;VT=SNP
1	66535120	rs1500960	C	T	100	PASS	AC=4000;AF=0.798722;AN=5008;NS=2504;DP=21060;EAS_AF=0.8452;AMR_AF=0.7565;AFR_AF=0.8048;EUR_AF=0.8638;SAS_AF=0.7055;AA=T|||;VT=SNP
1	66535231	rs10493394	T	C	100	PASS	AC=714;AF=0.142572;AN=5008;NS=2504;DP=19574;EAS_AF=0.2649;AMR_AF=0.0548;AFR_AF=0.2065;EUR_AF=0.0249;SAS_AF=0.1135;AA=T|||;VT=SNP
1	66535650	rs1948730	G	A	100	PASS	AC=224;AF=0.0447284;AN=5008;NS=2504;DP=20078;EAS_AF=0.0615;AMR_AF=0.1427;AFR_AF=0.0189;EUR_AF=0.0179;SAS_AF=0.0204;AA=g|||;VT=SNP
1	66536012	rs72667460	C	T	100	PASS	AC=101;AF=0.0201677;AN=5008;NS=2504;DP=19580;EAS_AF=0.001;AMR_AF=0.0245;AFR_AF=0.0045;EUR_AF=0.0557;SAS_AF=0.0215;AA=C|||;VT=SNP
1	66537535	rs12041326	T	G	100	PASS	AC=705;AF=0.140775;AN=5008;NS=2504;DP=21066;EAS_AF=0.2649;AMR_AF=0.0548;AFR_AF=0.2035;EUR_AF=0.0249;SAS_AF=0.1084;AA=T|||;VT=SNP
1	66538030	rs1500959	G	A	100	PASS	AC=2485;AF=0.496206;AN=5008;NS=2504;DP=20469;EAS_AF=0.5645;AMR_AF=0.5403;AFR_AF=0.4349;EUR_AF=0.5547;SAS_AF=0.4172;AA=G|||;VT=SNP
1	66538075	rs35633234	G	C	100	PASS	AC=707;AF=0.141174;AN=5008;NS=2504;DP=20597;EAS_AF=0.0159;AMR_AF=0.1556;AFR_AF=0.0961;EUR_AF=0.2833;SAS_AF=0.1748;AA=G|||;VT=SNP
1	66538408	rs7552924	A	G	100	PASS	AC=1811;AF=0.361621;AN=5008;NS=2504;DP=18750;EAS_AF=0.2123;AMR_AF=0.4784;AFR_AF=0.3563;EUR_AF=0.5408;SAS_AF=0.2556;AA=A|||;VT=SNP
1	66538431	rs12739285	G	T	100	PASS	AC=713;AF=0.142372;AN=5008;NS=2504;DP=20078;EAS_AF=0.0159;AMR_AF=0.1571;AFR_AF=0.0961;EUR_AF=0.2873;SAS_AF=0.1759;AA=G|||;VT=SNP
1	66538849	rs12134699	G	A	100	PASS	AC=719;AF=0.14357;AN=5008;NS=2504;DP=18556;EAS_AF=0.0159;AMR_AF=0.1571;AFR_AF=0.0991;EUR_AF=0.2992;SAS_AF=0.1656;AA=G|||;VT=SNP
1	66538917	rs12119734	C	T	100	PASS	AC=719;AF=0.14357;AN=5008;NS=2504;DP=20859;EAS_AF=0.0159;AMR_AF=0.1585;AFR_AF=0.0983;EUR_AF=0.2992;SAS_AF=0.1656;AA=C|||;VT=SNP
1	66539046	rs1500958	A	G	100	PASS	AC=4006;AF=0.79992;AN=5008;NS=2504;DP=22210;EAS_AF=0.8452;AMR_AF=0.7565;AFR_AF=0.8147;EUR_AF=0.8618;SAS_AF=0.7004;AA=G|||;VT=SNP
1	66539456	rs1392817	A	G	100	PASS	AC=2471;AF=0.493411;AN=5008;NS=2504;DP=20594;EAS_AF=0.5595;AMR_AF=0.5375;AFR_AF=0.441;EUR_AF=0.5358;SAS_AF=0.4213;AA=A|||;VT=SNP
1	66539685	rs35514672	T	G	100	PASS	AC=724;AF=0.144569;AN=5008;NS=2504;DP=20023;EAS_AF=0.2688;AMR_AF=0.0562;AFR_AF=0.2095;EUR_AF=0.0258;SAS_AF=0.1135;AA=T|||;VT=SNP
1	66539954	rs12121473	C	T	100	PASS	AC=719;AF=0.14357;AN=5008;NS=2504;DP=20175;EAS_AF=0.0159;AMR_AF=0.1585;AFR_AF=0.0983;EUR_AF=0.2992;SAS_AF=0.1656;AA=C|||;VT=SNP
1	66540035	rs2455028	G	A	100	PASS	AC=728;AF=0.145367;AN=5008;NS=2504;DP=19092;EAS_AF=0.126;AMR_AF=0.2061;AFR_AF=0.087;EUR_AF=0.0885;SAS_AF=0.2597;AA=G|||;VT=SNP
1	66541107	rs12027416	C	T	100	PASS	AC=721;AF=0.14397;AN=5008;NS=2504;DP=18692;EAS_AF=0.2688;AMR_AF=0.0548;AFR_AF=0.208;EUR_AF=0.0258;SAS_AF=0.1135;AA=C|||;VT=SNP
1	66541305	rs884712	G	T	100	PASS	AC=1534;AF=0.30631;AN=5008;NS=2504;DP=17371;EAS_AF=0.2073;AMR_AF=0.4395;AFR_AF=0.1906;EUR_AF=0.5109;SAS_AF=0.2597;AA=G|||;VT=SNP
1	66541311	rs74475585	G	A	100	PASS	AC=158;AF=0.0315495;AN=5008;NS=2504;DP=17182;EAS_AF=0.001;AMR_AF=0.0591;AFR_AF=0.0061;EUR_AF=0.0775;SAS_AF=0.0307;AA=G|||;VT=SNP
1	66541838	rs868321	A	G	100	PASS	AC=2474;AF=0.49401;AN=5008;NS=2504;DP=18593;EAS_AF=0.5595;AMR_AF=0.5375;AFR_AF=0.4425;EUR_AF=0.5358;SAS_AF=0.4223;AA=A|||;VT=SNP
1	66541908	rs868320	A	T	100	PASS	AC=4005;AF=0.79972;AN=5008;NS=2504;DP=20433;EAS_AF=0.8442;AMR_AF=0.7565;AFR_AF=0.8139;EUR_AF=0.8618;SAS_AF=0.7014;AA=T|||;VT=SNP
1	66542025	rs57550775	G	T	100	PASS	AC=1534;AF=0.30631;AN=5008;NS=2504;DP=23379;EAS_AF=0.2073;AMR_AF=0.4395;AFR_AF=0.1906;EUR_AF=0.5109;SAS_AF=0.2597;AA=G|||;VT=SNP
1	66542345	rs12138629	G	A	100	PASS	AC=392;AF=0.0782748;AN=5008;NS=2504;DP=19217;EAS_AF=0.002;AMR_AF=0.1715;AFR_AF=0.0113;EUR_AF=0.2296;SAS_AF=0.0256;AA=T|||;VT=SNP
1	66542888	rs7415930	T	C	100	PASS	AC=3238;AF=0.646565;AN=5008;NS=2504;DP=19295;EAS_AF=0.5764;AMR_AF=0.7003;AFR_AF=0.5703;EUR_AF=0.835;SAS_AF=0.59;AA=C|||;VT=SNP
1	66542934	rs1909886	A	G	100	PASS	AC=3194;AF=0.63778;AN=5008;NS=2504;DP=19569;EAS_AF=0.5764;AMR_AF=0.696;AFR_AF=0.5408;EUR_AF=0.835;SAS_AF=0.5879;AA=A|||;VT=SNP
1	66543015	rs13376067	G	T	100	PASS	AC=719;AF=0.14357;AN=5008;NS=2504;DP=20110;EAS_AF=0.0159;AMR_AF=0.1585;AFR_AF=0.0983;EUR_AF=0.2992;SAS_AF=0.1656;AA=G|||;VT=SNP
1	66543277	rs1500955	T	C	100	PASS	AC=730;AF=0.145767;AN=5008;NS=2504;DP=18459;EAS_AF=0.126;AMR_AF=0.2061;AFR_AF=0.087;EUR_AF=0.0895;SAS_AF=0.2607;AA=T|||;VT=SNP
1	66544547	rs11208793	C	T	100	PASS	AC=719;AF=0.14357;AN=5008;NS=2504;DP=17770;EAS_AF=0.0159;AMR_AF=0.1585;AFR_AF=0.0976;EUR_AF=0.2992;SAS_AF=0.1667;AA=C|||;VT=SNP
1	66544581	rs11208794	G	A	100	PASS	AC=3193;AF=0.63758;AN=5008;NS=2504;DP=17668;EAS_AF=0.5764;AMR_AF=0.696;AFR_AF=0.5408;EUR_AF=0.835;SAS_AF=0.5869;AA=G|||;VT=SNP
1	66544715	rs12118541	A	G	100	PASS	AC=718;AF=0.143371;AN=5008;NS=2504;DP=19112;EAS_AF=0.0159;AMR_AF=0.1585;AFR_AF=0.0976;EUR_AF=0.2992;SAS_AF=0.1656;AA=A|||;VT=SNP
1	66544729	rs2455018	G	C	100	PASS	AC=4820;AF=0.96246;AN=5008;NS=2504;DP=19085;EAS_AF=0.9702;AMR_AF=0.9683;AFR_AF=0.9652;EUR_AF=0.9493;SAS_AF=0.9601;AA=C|||;VT=SNP
1	66544920	rs12048400	T	C	100	PASS	AC=659;AF=0.131589;AN=5008;NS=2504;DP=15439;EAS_AF=0.2688;AMR_AF=0.0533;AFR_AF=0.1619;EUR_AF=0.0258;SAS_AF=0.1135;AA=T|||;VT=SNP
1	66544957	rs1392815	A	G	100	PASS	AC=3236;AF=0.646166;AN=5008;NS=2504;DP=15849;EAS_AF=0.5754;AMR_AF=0.7003;AFR_AF=0.5711;EUR_AF=0.835;SAS_AF=0.5879;AA=G|||;VT=SNP
1	66545068	rs12049155	T	G	100	PASS	AC=718;AF=0.143371;AN=5008;NS=2504;DP=16956;EAS_AF=0.2688;AMR_AF=0.0548;AFR_AF=0.2057;EUR_AF=0.0258;SAS_AF=0.1135;AA=T|||;VT=SNP
1	66545124	rs12024232	A	T	100	PASS	AC=772;AF=0.154153;AN=5008;NS=2504;DP=16747;EAS_AF=0.2688;AMR_AF=0.0562;AFR_AF=0.2443;EUR_AF=0.0268;SAS_AF=0.1145;AA=A|||;VT=SNP
1	66545245	rs1392814	C	G	100	PASS	AC=718;AF=0.143371;AN=5008;NS=2504;DP=17093;EAS_AF=0.0159;AMR_AF=0.1585;AFR_AF=0.0976;EUR_AF=0.2992;SAS_AF=0.1656;AA=C|||;VT=SNP
1	66545889	rs7548408	T	C	100	PASS	AC=1799;AF=0.359225;AN=5008;NS=2504;DP=17499;EAS_AF=0.2073;AMR_AF=0.4726;AFR_AF=0.3654;EUR_AF=0.5219;SAS_AF=0.2597;AA=T|||;VT=SNP
1	66545971	rs147555235	A	T	100	PASS	AC=42;AF=0.00838658;AN=5008;NS=2504;DP=19366;EAS_AF=0;AMR_AF=0.0159;AFR_AF=0.0023;EUR_AF=0.0179;SAS_AF=0.0102;AA=A|||;VT=SNP
1	66546376	rs7539350	G	A	100	PASS	AC=2475;AF=0.494209;AN=5008;NS=2504;DP=18541;EAS_AF=0.5595;AMR_AF=0.5375;AFR_AF=0.4433;EUR_AF=0.5358;SAS_AF=0.4223;AA=G|||;VT=SNP
1	66546650	rs12063046	A	G	100	PASS	AC=766;AF=0.152955;AN=5008;NS=2504;DP=19803;EAS_AF=0.2688;AMR_AF=0.0562;AFR_AF=0.2443;EUR_AF=0.0268;SAS_AF=0.1084;AA=A|||;VT=SNP
1	66546884	rs6661750	A	G	100	PASS	AC=2479;AF=0.495008;AN=5008;NS=2504;DP=20919;EAS_AF=0.5595;AMR_AF=0.5375;AFR_AF=0.4425;EUR_AF=0.5358;SAS_AF=0.4274;AA=A|||;VT=SNP
1	66546945	rs7551528	T	G	100	PASS	AC=718;AF=0.143371;AN=5008;NS=2504;DP=18760;EAS_AF=0.0159;AMR_AF=0.1585;AFR_AF=0.0976;EUR_AF=0.2992;SAS_AF=0.1656;AA=T|||;VT=SNP
1	66546979	rs10493395	C	A	100	PASS	AC=762;AF=0.152157;AN=5008;NS=2504;DP=17544;EAS_AF=0.2649;AMR_AF=0.0562;AFR_AF=0.2443;EUR_AF=0.0268;SAS_AF=0.1084;AA=C|||;VT=SNP
1	66547009	rs6588186	T	C	100	PASS	AC=3200;AF=0.638978;AN=5008;NS=2504;DP=17328;EAS_AF=0.5794;AMR_AF=0.696;AFR_AF=0.5393;EUR_AF=0.835;SAS_AF=0.593;AA=T|||;VT=SNP
1	66547142	rs2503228	A	G	100	PASS	AC=4820;AF=0.96246;AN=5008;NS=2504;DP=16774;EAS_AF=0.9702;AMR_AF=0.9683;AFR_AF=0.9644;EUR_AF=0.9493;SAS_AF=0.9611;AA=G|||;VT=SNP
1	66547212	rs10493396	A	G	100	PASS	AC=1798;AF=0.359026;AN=5008;NS=2504;DP=15408;EAS_AF=0.2073;AMR_AF=0.4726;AFR_AF=0.3646;EUR_AF=0.5219;SAS_AF=0.2597;AA=A|||;VT=SNP
1	66547465	rs11208796	A	T	100	PASS	AC=718;AF=0.143371;AN=5008;NS=2504;DP=13682;EAS_AF=0.0159;AMR_AF=0.1585;AFR_AF=0.0976;EUR_AF=0.2992;SAS_AF=0.1656;AA=A|||;VT=SNP
1	66547829	rs72667467	G	A	100	PASS	AC=24;AF=0.00479233;AN=5008;NS=2504;DP=18783;EAS_AF=0;AMR_AF=0.0043;AFR_AF=0.0015;EUR_AF=0.0149;SAS_AF=0.0041;AA=G|||;VT=SNP
1	66548285	rs4427379	C	A	100	PASS	AC=3230;AF=0.644968;AN=5008;NS=2504;DP=11808;EAS_AF=0.5754;AMR_AF=0.7003;AFR_AF=0.5673;EUR_AF=0.835;SAS_AF=0.5869;AA=A|||;VT=SNP
1	66548359	rs12726241	G	A	100	PASS	AC=718;AF=0.143371;AN=5008;NS=2504;DP=10705;EAS_AF=0.0159;AMR_AF=0.1585;AFR_AF=0.0976;EUR_AF=0.2992;SAS_AF=0.1656;AA=G|||;VT=SNP
1	66548871	rs6668688	A	C	100	PASS	AC=3237;AF=0.646366;AN=5008;NS=2504;DP=19648;EAS_AF=0.5794;AMR_AF=0.7003;AFR_AF=0.5658;EUR_AF=0.835;SAS_AF=0.592;AA=C|||;VT=SNP
1	66549214	rs6671380	A	C	100	PASS	AC=3239;AF=0.646765;AN=5008;NS=2504;DP=20165;EAS_AF=0.5794;AMR_AF=0.7003;AFR_AF=0.5666;EUR_AF=0.835;SAS_AF=0.593;AA=C|||;VT=SNP
1	66549751	rs17455267	G	A	100	PASS	AC=146;AF=0.0291534;AN=5008;NS=2504;DP=20750;EAS_AF=0.0298;AMR_AF=0.0303;AFR_AF=0.0061;EUR_AF=0.0487;SAS_AF=0.0389;AA=G|||;VT=SNP
1	66550103	rs1463884	G	A	100	PASS	AC=3172;AF=0.633387;AN=5008;NS=2504;DP=19728;EAS_AF=0.5744;AMR_AF=0.696;AFR_AF=0.5363;EUR_AF=0.835;SAS_AF=0.5736;AA=G|||;VT=SNP
1	66550781	rs115691431	C	G	100	PASS	AC=66;AF=0.0131789;AN=5008;NS=2504;DP=20386;EAS_AF=0.001;AMR_AF=0.0288;AFR_AF=0.0053;EUR_AF=0.0338;SAS_AF=0.0041;AA=C|||;VT=SNP
1	66551658	rs114823493	G	A	100	PASS	AC=34;AF=0.00678914;AN=5008;NS=2504;DP=19483;EAS_AF=0.001;AMR_AF=0.0058;AFR_AF=0.0015;EUR_AF=0.0229;SAS_AF=0.0041;AA=G|||;VT=SNP
1	66551759	rs7522014	A	G	100	PASS	AC=732;AF=0.146166;AN=5008;NS=2504;DP=18611;EAS_AF=0.0159;AMR_AF=0.1585;AFR_AF=0.0991;EUR_AF=0.3101;SAS_AF=0.1667;AA=A|||;VT=SNP
1	66552709	rs6694912	C	T	100	PASS	AC=2395;AF=0.478235;AN=5008;NS=2504;DP=20277;EAS_AF=0.5595;AMR_AF=0.5331;AFR_AF=0.3941;EUR_AF=0.5209;SAS_AF=0.4254;AA=C|||;VT=SNP
1	66553030	rs4357502	T	A	100	PASS	AC=3227;AF=0.644369;AN=5008;NS=2504;DP=18503;EAS_AF=0.5784;AMR_AF=0.6974;AFR_AF=0.5651;EUR_AF=0.831;SAS_AF=0.59;AA=t|||;VT=SNP
1	66553259	rs12122239	A	G	100	PASS	AC=742;AF=0.148163;AN=5008;NS=2504;DP=18712;EAS_AF=0.0179;AMR_AF=0.1599;AFR_AF=0.1036;EUR_AF=0.3101;SAS_AF=0.1677;AA=a|||;VT=SNP
1	66553445	rs2937269	G	A	100	PASS	AC=1719;AF=0.343251;AN=5008;NS=2504;DP=14904;EAS_AF=0.4187;AMR_AF=0.3084;AFR_AF=0.3714;EUR_AF=0.1889;SAS_AF=0.411;AA=g|||;VT=SNP
1	66553857	rs12410862	G	A	100	PASS	AC=286;AF=0.0571086;AN=5008;NS=2504;DP=12957;EAS_AF=0.0744;AMR_AF=0.1369;AFR_AF=0.0537;EUR_AF=0.0229;SAS_AF=0.0225;AA=G|||;VT=SNP
1	66553878	rs79657260	T	C	100	PASS	AC=293;AF=0.0585064;AN=5008;NS=2504;DP=13863;EAS_AF=0.0804;AMR_AF=0.1369;AFR_AF=0.053;EUR_AF=0.0249;SAS_AF=0.0225;AA=T|||;VT=SNP
1	66554145	rs11208797	C	T	100	PASS	AC=2070;AF=0.413339;AN=5008;NS=2504;DP=18790;EAS_AF=0.3423;AMR_AF=0.585;AFR_AF=0.3366;EUR_AF=0.5636;SAS_AF=0.3139;AA=C|||;VT=SNP
1	66554707	rs116466407	C	T	100	PASS	AC=27;AF=0.00539137;AN=5008;NS=2504;DP=20724;EAS_AF=0;AMR_AF=0.0058;AFR_AF=0.0023;EUR_AF=0.0199;SAS_AF=0;AA=C|||;VT=SNP
1	66555792	rs12406476	C	T	100	PASS	AC=3108;AF=0.620607;AN=5008;NS=2504;DP=18297;EAS_AF=0.6429;AMR_AF=0.5159;AFR_AF=0.6914;EUR_AF=0.4841;SAS_AF=0.7168;AA=T|||;VT=SNP
1	66557381	rs78475528	A	G	100	PASS	AC=347;AF=0.0692891;AN=5008;NS=2504;DP=16259;EAS_AF=0.0089;AMR_AF=0.0605;AFR_AF=0.0068;EUR_AF=0.0765;SAS_AF=0.2147;AA=A|||;VT=SNP
1	66557415	rs77767822	A	G	100	PASS	AC=245;AF=0.0489217;AN=5008;NS=2504;DP=16640;EAS_AF=0.0972;AMR_AF=0.013;AFR_AF=0.0287;EUR_AF=0.0388;SAS_AF=0.0624;AA=A|||;VT=SNP
1	66558598	rs80066081	G	A	100	PASS	AC=58;AF=0.0115815;AN=5008;NS=2504;DP=20638;EAS_AF=0;AMR_AF=0.0187;AFR_AF=0;EUR_AF=0.0338;SAS_AF=0.0112;AA=G|||;VT=SNP
1	66558759	rs4655595	A	G	100	PASS	AC=1103;AF=0.220248;AN=5008;NS=2504;DP=17986;EAS_AF=0.2996;AMR_AF=0.1427;AFR_AF=0.1846;EUR_AF=0.0895;SAS_AF=0.3763;AA=A|||;VT=SNP
1	66558828	rs10889599	T	C	100	PASS	AC=1693;AF=0.338059;AN=5008;NS=2504;DP=15547;EAS_AF=0.248;AMR_AF=0.3401;AFR_AF=0.4372;EUR_AF=0.3559;SAS_AF=0.2771;AA=T|||;VT=SNP
1	66559078	rs2503231	T	C	100	PASS	AC=1816;AF=0.36262;AN=5008;NS=2504;DP=19205;EAS_AF=0.3581;AMR_AF=0.4813;AFR_AF=0.2451;EUR_AF=0.5159;SAS_AF=0.2843;AA=T|||;VT=SNP
1	66559173	rs10158178	A	G	100	PASS	AC=1995;AF=0.398363;AN=5008;NS=2504;DP=16973;EAS_AF=0.3452;AMR_AF=0.3703;AFR_AF=0.5;EUR_AF=0.3946;SAS_AF=0.3395;AA=A|||;VT=SNP
1	66559578	rs116191081	T	A	100	PASS	AC=70;AF=0.0139776;AN=5008;NS=2504;DP=17371;EAS_AF=0;AMR_AF=0.0317;AFR_AF=0.0015;EUR_AF=0.0378;SAS_AF=0.0082;AA=T|||;VT=SNP
1	66560531	rs6673526	C	T	100	PASS	AC=1431;AF=0.285743;AN=5008;NS=2504;DP=20895;EAS_AF=0.248;AMR_AF=0.3199;AFR_AF=0.2595;EUR_AF=0.3479;SAS_AF=0.272;AA=C|||;VT=SNP
1	66560701	rs143940315	C	G	100	PASS	AC=23;AF=0.00459265;AN=5008;NS=2504;DP=19194;EAS_AF=0;AMR_AF=0.0072;AFR_AF=0;EUR_AF=0.0139;SAS_AF=0.0041;AA=C|||;VT=SNP
1	66561735	rs2455026	T	G	100	PASS	AC=4135;AF=0.825679;AN=5008;NS=2504;DP=16679;EAS_AF=0.8948;AMR_AF=0.915;AFR_AF=0.7632;EUR_AF=0.8847;SAS_AF=0.7147;AA=T|||;VT=SNP
1	66562056	rs79529753	G	A	100	PASS	AC=292;AF=0.0583067;AN=5008;NS=2504;DP=10041;EAS_AF=0.0972;AMR_AF=0.0144;AFR_AF=0.0635;EUR_AF=0.0388;SAS_AF=0.0624;AA=G|||;VT=SNP
1	66562073	rs182290961	G	T	100	PASS	AC=6;AF=0.00119808;AN=5008;NS=2504;DP=9635;EAS_AF=0;AMR_AF=0;AFR_AF=0.0008;EUR_AF=0.005;SAS_AF=0;AA=G|||;VT=SNP
1	66564188	rs78297471	T	C	100	PASS	AC=304;AF=0.0607029;AN=5008;NS=2504;DP=19399;EAS_AF=0.0972;AMR_AF=0.0317;AFR_AF=0.0635;EUR_AF=0.0388;SAS_AF=0.0624;AA=T|||;VT=SNP
1	66564615	rs113098644	G	A	100	PASS	AC=129;AF=0.0257588;AN=5008;NS=2504;DP=20245;EAS_AF=0.0367;AMR_AF=0.0807;AFR_AF=0.0023;EUR_AF=0.0139;SAS_AF=0.0194;AA=A|||;VT=SNP
1	66564929	rs2455025	G	T	100	PASS	AC=2522;AF=0.503594;AN=5008;NS=2504;DP=21148;EAS_AF=0.6458;AMR_AF=0.5648;AFR_AF=0.3949;EUR_AF=0.5278;SAS_AF=0.4356;AA=G|||;VT=SNP
1	66564999	rs12403149	G	T	100	PASS	AC=354;AF=0.0706869;AN=5008;NS=2504;DP=20798;EAS_AF=0.0089;AMR_AF=0.0605;AFR_AF=0.0061;EUR_AF=0.0765;SAS_AF=0.2229;AA=G|||;VT=SNP
1	66565996	rs80272747	A	G	100	PASS	AC=456;AF=0.0910543;AN=5008;NS=2504;DP=18429;EAS_AF=0.0982;AMR_AF=0.0418;AFR_AF=0.1725;EUR_AF=0.0388;SAS_AF=0.0624;AA=A|||;VT=SNP
1	66566004	rs56136910	G	T	100	PASS	AC=1592;AF=0.317891;AN=5008;NS=2504;DP=18176;EAS_AF=0.247;AMR_AF=0.3329;AFR_AF=0.3669;EUR_AF=0.3569;SAS_AF=0.274;AA=G|||;VT=SNP
1	66566509	rs2455024	T	A	100	PASS	AC=2531;AF=0.505391;AN=5008;NS=2504;DP=15205;EAS_AF=0.6458;AMR_AF=0.5663;AFR_AF=0.4009;EUR_AF=0.5278;SAS_AF=0.4356;AA=T|||;VT=SNP
1	66566656	rs35956835	C	A	100	PASS	AC=1047;AF=0.209065;AN=5008;NS=2504;DP=16122;EAS_AF=0.2093;AMR_AF=0.2133;AFR_AF=0.0749;EUR_AF=0.338;SAS_AF=0.2546;AA=C|||;VT=SNP
1	66567597	rs111379491	A	G	100	PASS	AC=305;AF=0.0609026;AN=5008;NS=2504;DP=20842;EAS_AF=0.0982;AMR_AF=0.0317;AFR_AF=0.0635;EUR_AF=0.0388;SAS_AF=0.0624;AA=A|||;VT=SNP
1	66567914	rs2455014	G	A	100	PASS	AC=2531;AF=0.505391;AN=5008;NS=2504;DP=17395;EAS_AF=0.6458;AMR_AF=0.5648;AFR_AF=0.4002;EUR_AF=0.5298;SAS_AF=0.4356;AA=-|||;VT=SNP
1	66567941	rs77882422	G	A	100	PASS	AC=354;AF=0.0706869;AN=5008;NS=2504;DP=17401;EAS_AF=0.0089;AMR_AF=0.0605;AFR_AF=0.0061;EUR_AF=0.0765;SAS_AF=0.2229;AA=G|||;VT=SNP
1	66567991	rs2503161	C	T	100	PASS	AC=2531;AF=0.505391;AN=5008;NS=2504;DP=17344;EAS_AF=0.6458;AMR_AF=0.5663;AFR_AF=0.4009;EUR_AF=0.5278;SAS_AF=0.4356;AA=C|||;VT=SNP
1	66568117	rs116282200	G	T	100	PASS	AC=80;AF=0.0159744;AN=5008;NS=2504;DP=16481;EAS_AF=0;AMR_AF=0.0375;AFR_AF=0.0023;EUR_AF=0.0417;SAS_AF=0.0092;AA=G|||;VT=SNP
1	66568162	rs115430819	G	A	100	PASS	AC=54;AF=0.0107827;AN=5008;NS=2504;DP=15386;EAS_AF=0;AMR_AF=0.0159;AFR_AF=0.0015;EUR_AF=0.0229;SAS_AF=0.0184;AA=G|||;VT=SNP
1	66568509	rs147254080	G	A	100	PASS	AC=34;AF=0.00678914;AN=5008;NS=2504;DP=15419;EAS_AF=0;AMR_AF=0.0159;AFR_AF=0.0038;EUR_AF=0.0149;SAS_AF=0.0031;AA=G|||;VT=SNP
1	66569098	rs1566527	T	A	100	PASS	AC=2528;AF=0.504792;AN=5008;NS=2504;DP=19042;EAS_AF=0.6458;AMR_AF=0.5663;AFR_AF=0.3994;EUR_AF=0.5278;SAS_AF=0.4346;AA=A|||;VT=SNP
1	66569434	rs2503162	C	G	100	PASS	AC=2531;AF=0.505391;AN=5008;NS=2504;DP=14579;EAS_AF=0.6458;AMR_AF=0.5663;AFR_AF=0.4009;EUR_AF=0.5278;SAS_AF=0.4356;AA=C|||;VT=SNP
1	66573253	rs12404118	G	A	100	PASS	AC=354;AF=0.0706869;AN=5008;NS=2504;DP=18744;EAS_AF=0.0089;AMR_AF=0.0605;AFR_AF=0.0061;EUR_AF=0.0765;SAS_AF=0.2229;AA=G|||;VT=SNP
1	66573381	rs10889602	T	G	100	PASS	AC=568;AF=0.113419;AN=5008;NS=2504;DP=15919;EAS_AF=0.0367;AMR_AF=0.1354;AFR_AF=0.3018;EUR_AF=0.0189;SAS_AF=0.0194;AA=T|||;VT=SNP
1	66573383	rs12406550	A	G	100	PASS	AC=354;AF=0.0706869;AN=5008;NS=2504;DP=15790;EAS_AF=0.0089;AMR_AF=0.0605;AFR_AF=0.0061;EUR_AF=0.0765;SAS_AF=0.2229;AA=A|||;VT=SNP
1	66573598	rs143323877	T	C	100	PASS	AC=13;AF=0.00259585;AN=5008;NS=2504;DP=16147;EAS_AF=0;AMR_AF=0.0029;AFR_AF=0;EUR_AF=0.0099;SAS_AF=0.001;AA=T|||;VT=SNP
1	66573600	rs17421629	A	G	100	PASS	AC=354;AF=0.0706869;AN=5008;NS=2504;DP=16007;EAS_AF=0.0089;AMR_AF=0.0605;AFR_AF=0.0061;EUR_AF=0.0765;SAS_AF=0.2229;AA=A|||;VT=SNP
1	66573791	rs1500952	C	A	100	PASS	AC=1761;AF=0.351637;AN=5008;NS=2504;DP=15414;EAS_AF=0.3542;AMR_AF=0.4798;AFR_AF=0.208;EUR_AF=0.5149;SAS_AF=0.2843;AA=C|||;VT=SNP
1	66573941	rs116365725	A	C	100	PASS	AC=353;AF=0.0704872;AN=5008;NS=2504;DP=15950;EAS_AF=0.0089;AMR_AF=0.0605;AFR_AF=0.0061;EUR_AF=0.0755;SAS_AF=0.2229;AA=A|||;VT=SNP
1	66574332	rs77837181	C	T	100	PASS	AC=16;AF=0.00319489;AN=5008;NS=2504;DP=20151;EAS_AF=0;AMR_AF=0.0014;AFR_AF=0.0015;EUR_AF=0.0129;SAS_AF=0;AA=C|||;VT=SNP
1	66574945	rs76868562	T	C	100	PASS	AC=251;AF=0.0501198;AN=5008;NS=2504;DP=17671;EAS_AF=0.0982;AMR_AF=0.0303;AFR_AF=0.0234;EUR_AF=0.0388;SAS_AF=0.0624;AA=T|||;VT=SNP
1	66575439	rs1392813	G	A	100	PASS	AC=552;AF=0.110224;AN=5008;NS=2504;DP=15715;EAS_AF=0.0367;AMR_AF=0.1182;AFR_AF=0.2988;EUR_AF=0.0189;SAS_AF=0.0194;AA=G|||;VT=SNP
1	66575651	rs4655597	T	C	100	PASS	AC=354;AF=0.0706869;AN=5008;NS=2504;DP=16727;EAS_AF=0.0089;AMR_AF=0.0605;AFR_AF=0.0061;EUR_AF=0.0765;SAS_AF=0.2229;AA=T|||;VT=SNP
1	66575686	rs7519491	A	G	100	PASS	AC=455;AF=0.0908546;AN=5008;NS=2504;DP=16800;EAS_AF=0.0982;AMR_AF=0.0418;AFR_AF=0.1717;EUR_AF=0.0388;SAS_AF=0.0624;AA=A|||;VT=SNP
1	66575694	rs2455016	A	C	100	PASS	AC=3449;AF=0.688698;AN=5008;NS=2504;DP=16917;EAS_AF=0.6935;AMR_AF=0.745;AFR_AF=0.7095;EUR_AF=0.6233;SAS_AF=0.683;AA=C|||;VT=SNP
1	66576472	rs10889603	A	G	100	PASS	AC=553;AF=0.110423;AN=5008;NS=2504;DP=20330;EAS_AF=0.0367;AMR_AF=0.1196;AFR_AF=0.2988;EUR_AF=0.0189;SAS_AF=0.0194;AA=A|||;VT=SNP
1	66577547	rs7548551	G	A	100	PASS	AC=455;AF=0.0908546;AN=5008;NS=2504;DP=18725;EAS_AF=0.0982;AMR_AF=0.0418;AFR_AF=0.1717;EUR_AF=0.0388;SAS_AF=0.0624;AA=G|||;VT=SNP
1	66577602	rs4004	G	T	100	PASS	AC=1049;AF=0.209465;AN=5008;NS=2504;DP=18339;EAS_AF=0.2093;AMR_AF=0.2133;AFR_AF=0.0756;EUR_AF=0.338;SAS_AF=0.2556;AA=G|||;VT=SNP
1	66579180	rs10493397	T	C	100	PASS	AC=32;AF=0.00638978;AN=5008;NS=2504;DP=18396;EAS_AF=0.001;AMR_AF=0.0115;AFR_AF=0.003;EUR_AF=0.0159;SAS_AF=0.0031;AA=T|||;VT=SNP
1	66579560	rs633894	A	G	100	PASS	AC=2543;AF=0.507788;AN=5008;NS=2504;DP=19649;EAS_AF=0.6468;AMR_AF=0.5663;AFR_AF=0.4047;EUR_AF=0.5288;SAS_AF=0.4407;AA=G|||;VT=SNP
1	66580943	rs650440	A	G	100	PASS	AC=2543;AF=0.507788;AN=5008;NS=2504;DP=17718;EAS_AF=0.6468;AMR_AF=0.5663;AFR_AF=0.4047;EUR_AF=0.5278;SAS_AF=0.4417;AA=A|||;VT=SNP
1	66582161	rs803227	A	C	100	PASS	AC=1764;AF=0.352236;AN=5008;NS=2504;DP=19187;EAS_AF=0.3591;AMR_AF=0.4813;AFR_AF=0.2088;EUR_AF=0.5109;SAS_AF=0.2843;AA=A|||;VT=SNP
1	66582523	rs538497	C	T	100	PASS	AC=1973;AF=0.39397;AN=5008;NS=2504;DP=17883;EAS_AF=0.3571;AMR_AF=0.4971;AFR_AF=0.3585;EUR_AF=0.5139;SAS_AF=0.2832;AA=C|||;VT=SNP
1	66582524	rs678212	G	A	100	PASS	AC=1500;AF=0.299521;AN=5008;NS=2504;DP=17835;EAS_AF=0.4871;AMR_AF=0.2637;AFR_AF=0.0749;EUR_AF=0.3459;SAS_AF=0.3875;AA=G|||;VT=SNP
1	66582962	rs680078	C	T	100	PASS	AC=3394;AF=0.677716;AN=5008;NS=2504;DP=16307;EAS_AF=0.6835;AMR_AF=0.7622;AFR_AF=0.6702;EUR_AF=0.6233;SAS_AF=0.6779;AA=T|||;VT=SNP
1	66583121	rs680925	G	A	100	PASS	AC=1047;AF=0.209065;AN=5008;NS=2504;DP=16821;EAS_AF=0.2103;AMR_AF=0.2104;AFR_AF=0.0711;EUR_AF=0.338;SAS_AF=0.2607;AA=G|||;VT=SNP
1	66583262	rs566005	C	T	100	PASS	AC=1047;AF=0.209065;AN=5008;NS=2504;DP=16673;EAS_AF=0.2103;AMR_AF=0.2104;AFR_AF=0.0711;EUR_AF=0.338;SAS_AF=0.2607;AA=C|||;VT=SNP
1	66584457	rs7412571	T	C	100	PASS	AC=1766;AF=0.352636;AN=5008;NS=2504;DP=18858;EAS_AF=0.3611;AMR_AF=0.4798;AFR_AF=0.2103;EUR_AF=0.5139;SAS_AF=0.2802;AA=T|||;VT=SNP
1	66585463	rs72667480	T	A	100	PASS	AC=379;AF=0.0756789;AN=5008;NS=2504;DP=21287;EAS_AF=0.1062;AMR_AF=0.0461;AFR_AF=0.0265;EUR_AF=0.1352;SAS_AF=0.0706;AA=T|||;VT=SNP
1	66585659	rs518938	C	T	100	PASS	AC=1041;AF=0.207867;AN=5008;NS=2504;DP=19967;EAS_AF=0.2123;AMR_AF=0.2118;AFR_AF=0.0711;EUR_AF=0.339;SAS_AF=0.2505;AA=C|||;VT=SNP
1	66585882	rs17455672	A	T	100	PASS	AC=362;AF=0.0722843;AN=5008;NS=2504;DP=21547;EAS_AF=0.0079;AMR_AF=0.0591;AFR_AF=0.0061;EUR_AF=0.0785;SAS_AF=0.2311;AA=A|||;VT=SNP
1	66585962	rs17421832	C	T	100	PASS	AC=424;AF=0.0846645;AN=5008;NS=2504;DP=19167;EAS_AF=0.1071;AMR_AF=0.0476;AFR_AF=0.0605;EUR_AF=0.1352;SAS_AF=0.0685;AA=C|||;VT=SNP
1	66586313	rs115945158	T	G	100	PASS	AC=52;AF=0.0103834;AN=5008;NS=2504;DP=18301;EAS_AF=0;AMR_AF=0.0144;AFR_AF=0.0015;EUR_AF=0.0308;SAS_AF=0.0092;AA=T|||;VT=SNP
1	66586653	rs11584681	G	C	100	PASS	AC=362;AF=0.0722843;AN=5008;NS=2504;DP=22168;EAS_AF=0.0079;AMR_AF=0.0591;AFR_AF=0.0061;EUR_AF=0.0785;SAS_AF=0.2311;AA=G|||;VT=SNP
1	66586668	rs10157315	C	T	100	PASS	AC=711;AF=0.141973;AN=5008;NS=2504;DP=22024;EAS_AF=0.0377;AMR_AF=0.1484;AFR_AF=0.4024;EUR_AF=0.0189;SAS_AF=0.0194;AA=C|||;VT=SNP
1	66586760	rs10157331	G	A	100	PASS	AC=711;AF=0.141973;AN=5008;NS=2504;DP=19759;EAS_AF=0.0377;AMR_AF=0.1484;AFR_AF=0.4024;EUR_AF=0.0189;SAS_AF=0.0194;AA=G|||;VT=SNP
1	66586812	rs11576970	C	T	100	PASS	AC=362;AF=0.0722843;AN=5008;NS=2504;DP=20349;EAS_AF=0.0079;AMR_AF=0.0591;AFR_AF=0.0061;EUR_AF=0.0785;SAS_AF=0.2311;AA=C|||;VT=SNP
1	66586957	rs72667481	G	T	100	PASS	AC=350;AF=0.0698882;AN=5008;NS=2504;DP=21652;EAS_AF=0.1062;AMR_AF=0.0447;AFR_AF=0.0076;EUR_AF=0.1352;SAS_AF=0.0675;AA=G|||;VT=SNP
1	66587178	rs76165263	G	A	100	PASS	AC=362;AF=0.0722843;AN=5008;NS=2504;DP=20311;EAS_AF=0.0079;AMR_AF=0.0591;AFR_AF=0.0061;EUR_AF=0.0785;SAS_AF=0.2311;AA=G|||;VT=SNP
1	66587229	rs10889604	C	T	100	PASS	AC=425;AF=0.0848642;AN=5008;NS=2504;DP=20589;EAS_AF=0.0377;AMR_AF=0.1268;AFR_AF=0.1982;EUR_AF=0.0179;SAS_AF=0.0194;AA=C|||;VT=SNP
1	66587376	rs12745871	C	T	100	PASS	AC=1042;AF=0.208067;AN=5008;NS=2504;DP=20166;EAS_AF=0.2113;AMR_AF=0.2118;AFR_AF=0.0726;EUR_AF=0.34;SAS_AF=0.2495;AA=C|||;VT=SNP
1	66587805	rs115819486	G	T	100	PASS	AC=362;AF=0.0722843;AN=5008;NS=2504;DP=19569;EAS_AF=0.0079;AMR_AF=0.0591;AFR_AF=0.0061;EUR_AF=0.0785;SAS_AF=0.2311;AA=G|||;VT=SNP
1	66588029	rs17421942	C	T	100	PASS	AC=788;AF=0.157348;AN=5008;NS=2504;DP=17730;EAS_AF=0.1141;AMR_AF=0.1066;AFR_AF=0.0696;EUR_AF=0.2137;SAS_AF=0.2986;AA=C|||;VT=SNP
1	66588465	rs7533441	T	C	100	PASS	AC=1041;AF=0.207867;AN=5008;NS=2504;DP=14751;EAS_AF=0.2113;AMR_AF=0.2104;AFR_AF=0.0726;EUR_AF=0.34;SAS_AF=0.2495;AA=-|||;VT=SNP
1	66589032	rs76004715	T	C	100	PASS	AC=107;AF=0.0213658;AN=5008;NS=2504;DP=19112;EAS_AF=0;AMR_AF=0.0144;AFR_AF=0.0045;EUR_AF=0.0646;SAS_AF=0.0266;AA=t|||;VT=SNP
1	66589449	rs11811769	C	G	100	PASS	AC=428;AF=0.0854633;AN=5008;NS=2504;DP=18036;EAS_AF=0.0377;AMR_AF=0.1268;AFR_AF=0.2005;EUR_AF=0.0179;SAS_AF=0.0194;AA=C|||;VT=SNP
1	66589631	rs17421977	G	A	100	PASS	AC=375;AF=0.0748802;AN=5008;NS=2504;DP=20141;EAS_AF=0.0079;AMR_AF=0.0591;AFR_AF=0.0061;EUR_AF=0.0785;SAS_AF=0.2444;AA=A|||;VT=SNP
1	66589748	rs539322	G	A	100	PASS	AC=1295;AF=0.258586;AN=5008;NS=2504;DP=21029;EAS_AF=0.1667;AMR_AF=0.3617;AFR_AF=0.2035;EUR_AF=0.3678;SAS_AF=0.2423;AA=G|||;VT=SNP
1	66591677	rs144068685	T	C	100	PASS	AC=27;AF=0.00539137;AN=5008;NS=2504;DP=18433;EAS_AF=0;AMR_AF=0.0058;AFR_AF=0.0015;EUR_AF=0.0189;SAS_AF=0.002;AA=T|||;VT=SNP
1	66591781	rs613112	G	A	100	PASS	AC=1841;AF=0.367612;AN=5008;NS=2504;DP=17621;EAS_AF=0.6607;AMR_AF=0.2867;AFR_AF=0.174;EUR_AF=0.3579;SAS_AF=0.3947;AA=G|||;VT=SNP
1	66591873	rs12140107	A	G	100	PASS	AC=381;AF=0.0760783;AN=5008;NS=2504;DP=19867;EAS_AF=0.1081;AMR_AF=0.049;AFR_AF=0.0272;EUR_AF=0.1352;SAS_AF=0.0675;AA=A|||;VT=SNP
1	66592000	rs614350	T	C	100	PASS	AC=1353;AF=0.270168;AN=5008;NS=2504;DP=17175;EAS_AF=0.1726;AMR_AF=0.4222;AFR_AF=0.2073;EUR_AF=0.3718;SAS_AF=0.2434;AA=T|||;VT=SNP
1	66593247	rs554310	A	G	100	PASS	AC=1922;AF=0.383786;AN=5008;NS=2504;DP=15084;EAS_AF=0.6815;AMR_AF=0.3689;AFR_AF=0.1732;EUR_AF=0.3608;SAS_AF=0.3957;AA=G|||;VT=SNP
1	66593448	rs497677	C	G	100	PASS	AC=1289;AF=0.257388;AN=5008;NS=2504;DP=16241;EAS_AF=0.1607;AMR_AF=0.3573;AFR_AF=0.2065;EUR_AF=0.3668;SAS_AF=0.2423;AA=C|||;VT=SNP
1	66593672	rs495054	A	G	100	PASS	AC=726;AF=0.144968;AN=5008;NS=2504;DP=16553;EAS_AF=0.0228;AMR_AF=0.1902;AFR_AF=0.028;EUR_AF=0.336;SAS_AF=0.2004;AA=A|||;VT=SNP
1	66594664	rs34676265	G	A	100	PASS	AC=1004;AF=0.200479;AN=5008;NS=2504;DP=19294;EAS_AF=0.1944;AMR_AF=0.1671;AFR_AF=0.0749;EUR_AF=0.2972;SAS_AF=0.3006;AA=G|||;VT=SNP
1	66594826	rs143668036	A	C	100	PASS	AC=27;AF=0.00539137;AN=5008;NS=2504;DP=18833;EAS_AF=0;AMR_AF=0.0029;AFR_AF=0.0008;EUR_AF=0.0189;SAS_AF=0.0051;AA=A|||;VT=SNP
1	66595030	rs78681939	A	G	100	PASS	AC=135;AF=0.0269569;AN=5008;NS=2504;DP=14646;EAS_AF=0;AMR_AF=0.0447;AFR_AF=0.0076;EUR_AF=0.0825;SAS_AF=0.0112;AA=A|||;VT=SNP
1	66596416	rs12122966	C	T	100	PASS	AC=853;AF=0.170327;AN=5008;NS=2504;DP=20846;EAS_AF=0.128;AMR_AF=0.2608;AFR_AF=0.0318;EUR_AF=0.3211;SAS_AF=0.182;AA=C|||;VT=SNP
1	66596882	rs2503170	A	T	100	PASS	AC=3109;AF=0.620807;AN=5008;NS=2504;DP=15803;EAS_AF=0.4206;AMR_AF=0.6787;AFR_AF=0.789;EUR_AF=0.6779;SAS_AF=0.5;AA=T|||;VT=SNP
1	66597218	rs150694449	C	G	100	PASS	AC=30;AF=0.00599042;AN=5008;NS=2504;DP=7391;EAS_AF=0;AMR_AF=0.0043;AFR_AF=0;EUR_AF=0.0229;SAS_AF=0.0041;AA=C|||;VT=SNP
1	66597762	rs35624449	A	G	100	PASS	AC=1287;AF=0.256989;AN=5008;NS=2504;DP=21039;EAS_AF=0.4117;AMR_AF=0.2579;AFR_AF=0.062;EUR_AF=0.1769;SAS_AF=0.4427;AA=A|||;VT=SNP
1	66598318	rs116728098	A	G	100	PASS	AC=28;AF=0.00559105;AN=5008;NS=2504;DP=19582;EAS_AF=0;AMR_AF=0.0115;AFR_AF=0.003;EUR_AF=0.0159;SAS_AF=0;AA=A|||;VT=SNP
1	66598763	rs563573	T	C	100	PASS	AC=1085;AF=0.216653;AN=5008;NS=2504;DP=19073;EAS_AF=0.129;AMR_AF=0.2738;AFR_AF=0.2005;EUR_AF=0.3211;SAS_AF=0.181;AA=T|||;VT=SNP
1	66599808	rs640352	G	A	100	PASS	AC=1095;AF=0.21865;AN=5008;NS=2504;DP=17976;EAS_AF=0.2192;AMR_AF=0.2176;AFR_AF=0.0688;EUR_AF=0.341;SAS_AF=0.2955;AA=G|||;VT=SNP
1	66600053	rs531244	G	A	100	PASS	AC=1085;AF=0.216653;AN=5008;NS=2504;DP=20097;EAS_AF=0.128;AMR_AF=0.2752;AFR_AF=0.2005;EUR_AF=0.3211;SAS_AF=0.181;AA=G|||;VT=SNP
1	66601411	rs2503173	G	A	100	PASS	AC=2401;AF=0.479433;AN=5008;NS=2504;DP=19548;EAS_AF=0.3472;AMR_AF=0.5029;AFR_AF=0.4304;EUR_AF=0.662;SAS_AF=0.4775;AA=A|||;VT=SNP
1	66602601	rs2246913	C	T	100	PASS	AC=2230;AF=0.445288;AN=5008;NS=2504;DP=19844;EAS_AF=0.3472;AMR_AF=0.4928;AFR_AF=0.3064;EUR_AF=0.662;SAS_AF=0.4775;AA=C|||;VT=SNP
1	66602990	rs551000	T	C	100	PASS	AC=852;AF=0.170128;AN=5008;NS=2504;DP=21879;EAS_AF=0.128;AMR_AF=0.2608;AFR_AF=0.031;EUR_AF=0.3211;SAS_AF=0.182;AA=T|||;VT=SNP
1	66603327	rs1337405	C	A	100	PASS	AC=2230;AF=0.445288;AN=5008;NS=2504;DP=17385;EAS_AF=0.3472;AMR_AF=0.4928;AFR_AF=0.3064;EUR_AF=0.662;SAS_AF=0.4775;AA=C|||;VT=SNP
1	66603875	rs596662	A	C	100	PASS	AC=1097;AF=0.21905;AN=5008;NS=2504;DP=20954;EAS_AF=0.2202;AMR_AF=0.2161;AFR_AF=0.0688;EUR_AF=0.3419;SAS_AF=0.2965;AA=A|||;VT=SNP
1	66603888	rs72667490	G	A	100	PASS	AC=417;AF=0.0832668;AN=5008;NS=2504;DP=20648;EAS_AF=0.1677;AMR_AF=0.0476;AFR_AF=0.0098;EUR_AF=0.1451;SAS_AF=0.0573;AA=G|||;VT=SNP
1	66605189	rs112254828	G	T	100	PASS	AC=43;AF=0.00858626;AN=5008;NS=2504;DP=20995;EAS_AF=0;AMR_AF=0.0173;AFR_AF=0.0023;EUR_AF=0.0219;SAS_AF=0.0061;AA=G|||;VT=SNP
1	66605978	rs11801007	A	T	100	PASS	AC=573;AF=0.114417;AN=5008;NS=2504;DP=17833;EAS_AF=0.0734;AMR_AF=0.1657;AFR_AF=0.2617;EUR_AF=0.0159;SAS_AF=0.0225;AA=A|||;VT=SNP
1	66609154	rs2503174	G	A	100	PASS	AC=3107;AF=0.620407;AN=5008;NS=2504;DP=21699;EAS_AF=0.4206;AMR_AF=0.6787;AFR_AF=0.7874;EUR_AF=0.6779;SAS_AF=0.5;AA=A|||;VT=SNP
1	66609509	rs1984179	G	A	100	PASS	AC=2298;AF=0.458866;AN=5008;NS=2504;DP=21185;EAS_AF=0.3472;AMR_AF=0.4971;AFR_AF=0.3548;EUR_AF=0.662;SAS_AF=0.4785;AA=A|||;VT=SNP
1	66609547	rs1984178	G	A	100	PASS	AC=2231;AF=0.445487;AN=5008;NS=2504;DP=19883;EAS_AF=0.3472;AMR_AF=0.4928;AFR_AF=0.3064;EUR_AF=0.662;SAS_AF=0.4785;AA=G|||;VT=SNP
1	66610029	rs524208	A	C	100	PASS	AC=1096;AF=0.21885;AN=5008;NS=2504;DP=18001;EAS_AF=0.2202;AMR_AF=0.2147;AFR_AF=0.0688;EUR_AF=0.3419;SAS_AF=0.2965;AA=A|||;VT=SNP
1	66610364	rs590426	A	T	100	PASS	AC=1096;AF=0.21885;AN=5008;NS=2504;DP=18578;EAS_AF=0.2202;AMR_AF=0.2147;AFR_AF=0.0688;EUR_AF=0.3419;SAS_AF=0.2965;AA=A|||;VT=SNP
1	66610733	rs116294812	G	A	100	PASS	AC=23;AF=0.00459265;AN=5008;NS=2504;DP=21818;EAS_AF=0;AMR_AF=0.0101;AFR_AF=0.0008;EUR_AF=0.0139;SAS_AF=0.001;AA=G|||;VT=SNP
1	66610736	rs60791322	A	C	100	PASS	AC=813;AF=0.16234;AN=5008;NS=2504;DP=21749;EAS_AF=0.0734;AMR_AF=0.183;AFR_AF=0.4342;EUR_AF=0.0159;SAS_AF=0.0225;AA=A|||;VT=SNP
1	66610770	rs75579083	A	G	100	PASS	AC=31;AF=0.0061901;AN=5008;NS=2504;DP=21370;EAS_AF=0;AMR_AF=0.0043;AFR_AF=0;EUR_AF=0.0239;SAS_AF=0.0041;AA=A|||;VT=SNP
1	66610968	rs17128445	G	A	100	PASS	AC=411;AF=0.0820687;AN=5008;NS=2504;DP=19988;EAS_AF=0.1677;AMR_AF=0.0476;AFR_AF=0.0053;EUR_AF=0.1451;SAS_AF=0.0573;AA=G|||;VT=SNP
1	66612042	rs2455037	A	G	100	PASS	AC=2225;AF=0.444289;AN=5008;NS=2504;DP=16784;EAS_AF=0.3482;AMR_AF=0.4914;AFR_AF=0.3011;EUR_AF=0.663;SAS_AF=0.4785;AA=A|||;VT=SNP
1	66612504	rs2503177	G	A	100	PASS	AC=3526;AF=0.704073;AN=5008;NS=2504;DP=20152;EAS_AF=0.5883;AMR_AF=0.7262;AFR_AF=0.7988;EUR_AF=0.8231;SAS_AF=0.5573;AA=A|||;VT=SNP
1	66613479	rs17128450	G	T	100	PASS	AC=571;AF=0.114018;AN=5008;NS=2504;DP=18659;EAS_AF=0.0734;AMR_AF=0.1671;AFR_AF=0.2595;EUR_AF=0.0159;SAS_AF=0.0225;AA=G|||;VT=SNP
1	66613556	rs6698080	G	A	100	PASS	AC=760;AF=0.151757;AN=5008;NS=2504;DP=20729;EAS_AF=0.0734;AMR_AF=0.1758;AFR_AF=0.3979;EUR_AF=0.0159;SAS_AF=0.0225;AA=G|||;VT=SNP
1	66614192	rs11590970	G	A	100	PASS	AC=21;AF=0.00419329;AN=5008;NS=2504;DP=12947;EAS_AF=0;AMR_AF=0.0058;AFR_AF=0.0015;EUR_AF=0.0109;SAS_AF=0.0041;AA=G|||;VT=SNP
1	66614374	rs1392824	T	C	100	PASS	AC=3114;AF=0.621805;AN=5008;NS=2504;DP=16740;EAS_AF=0.4226;AMR_AF=0.6787;AFR_AF=0.7905;EUR_AF=0.6789;SAS_AF=0.5;AA=C|||;VT=SNP
1	66614746	rs59148940	G	C	100	PASS	AC=761;AF=0.151957;AN=5008;NS=2504;DP=19070;EAS_AF=0.0734;AMR_AF=0.1758;AFR_AF=0.3986;EUR_AF=0.0159;SAS_AF=0.0225;AA=G|||;VT=SNP
1	66614851	rs57391741	T	G	100	PASS	AC=572;AF=0.114217;AN=5008;NS=2504;DP=18708;EAS_AF=0.0734;AMR_AF=0.1671;AFR_AF=0.2602;EUR_AF=0.0159;SAS_AF=0.0225;AA=T|||;VT=SNP
1	66615238	rs1604269	C	T	100	PASS	AC=2239;AF=0.447085;AN=5008;NS=2504;DP=16231;EAS_AF=0.3482;AMR_AF=0.4971;AFR_AF=0.3048;EUR_AF=0.67;SAS_AF=0.4765;AA=C|||;VT=SNP
1	66615362	rs144612875	C	G	100	PASS	AC=7;AF=0.00139776;AN=5008;NS=2504;DP=15164;EAS_AF=0;AMR_AF=0;AFR_AF=0.0008;EUR_AF=0.006;SAS_AF=0;AA=C|||;VT=SNP
1	66615971	rs2455035	A	G	100	PASS	AC=2129;AF=0.42512;AN=5008;NS=2504;DP=17926;EAS_AF=0.3492;AMR_AF=0.4942;AFR_AF=0.2216;EUR_AF=0.67;SAS_AF=0.4775;AA=A|||;VT=SNP
1	66616044	rs2485383	A	C	100	PASS	AC=2996;AF=0.598243;AN=5008;NS=2504;DP=18370;EAS_AF=0.4226;AMR_AF=0.6787;AFR_AF=0.6959;EUR_AF=0.6859;SAS_AF=0.5;AA=C|||;VT=SNP
1	66616506	rs72679116	G	A	100	PASS	AC=418;AF=0.0834665;AN=5008;NS=2504;DP=18694;EAS_AF=0.1667;AMR_AF=0.0476;AFR_AF=0.0113;EUR_AF=0.1451;SAS_AF=0.0573;AA=G|||;VT=SNP
1	66616530	rs72679117	G	A	100	PASS	AC=416;AF=0.0830671;AN=5008;NS=2504;DP=18991;EAS_AF=0.1667;AMR_AF=0.0476;AFR_AF=0.0098;EUR_AF=0.1451;SAS_AF=0.0573;AA=g|||;VT=SNP
1	66617446	rs72679118	T	C	100	PASS	AC=418;AF=0.0834665;AN=5008;NS=2504;DP=20047;EAS_AF=0.1667;AMR_AF=0.0476;AFR_AF=0.0113;EUR_AF=0.1451;SAS_AF=0.0573;AA=T|||;VT=SNP
1	66617553	rs72679119	C	G	100	PASS	AC=418;AF=0.0834665;AN=5008;NS=2504;DP=19279;EAS_AF=0.1667;AMR_AF=0.0476;AFR_AF=0.0113;EUR_AF=0.1451;SAS_AF=0.0573;AA=C|||;VT=SNP
1	66617636	rs17128465	A	T	100	PASS	AC=571;AF=0.114018;AN=5008;NS=2504;DP=19418;EAS_AF=0.0734;AMR_AF=0.1671;AFR_AF=0.2595;EUR_AF=0.0159;SAS_AF=0.0225;AA=A|||;VT=SNP
1	66618300	rs114287158	T	A	100	PASS	AC=524;AF=0.104633;AN=5008;NS=2504;DP=13516;EAS_AF=0.0268;AMR_AF=0.1081;AFR_AF=0.003;EUR_AF=0.1342;SAS_AF=0.2894;AA=T|||;VT=SNP
1	66618303	rs115304639	T	A	100	PASS	AC=537;AF=0.107228;AN=5008;NS=2504;DP=13649;EAS_AF=0.0268;AMR_AF=0.1124;AFR_AF=0.003;EUR_AF=0.1431;SAS_AF=0.2904;AA=T|||;VT=SNP
1	66619578	rs2503166	G	A	100	PASS	AC=2988;AF=0.596645;AN=5008;NS=2504;DP=20004;EAS_AF=0.4206;AMR_AF=0.6787;AFR_AF=0.6929;EUR_AF=0.6849;SAS_AF=0.499;AA=A|||;VT=SNP
1	66620119	rs673143	G	A	100	PASS	AC=1092;AF=0.218051;AN=5008;NS=2504;DP=19419;EAS_AF=0.2192;AMR_AF=0.2147;AFR_AF=0.0681;EUR_AF=0.34;SAS_AF=0.2965;AA=G|||;VT=SNP
1	66620186	rs78640135	G	A	100	PASS	AC=61;AF=0.0121805;AN=5008;NS=2504;DP=19938;EAS_AF=0.001;AMR_AF=0.0187;AFR_AF=0;EUR_AF=0.0348;SAS_AF=0.0123;AA=G|||;VT=SNP
1	66620254	rs495272	A	G	100	PASS	AC=1042;AF=0.208067;AN=5008;NS=2504;DP=19715;EAS_AF=0.2192;AMR_AF=0.2147;AFR_AF=0.0295;EUR_AF=0.341;SAS_AF=0.2965;AA=A|||;VT=SNP
1	66620844	rs17128467	G	A	100	PASS	AC=571;AF=0.114018;AN=5008;NS=2504;DP=20583;EAS_AF=0.0734;AMR_AF=0.1671;AFR_AF=0.2595;EUR_AF=0.0159;SAS_AF=0.0225;AA=G|||;VT=SNP
1	66621527	rs582237	A	G	100	PASS	AC=1094;AF=0.21845;AN=5008;NS=2504;DP=16250;EAS_AF=0.2202;AMR_AF=0.2147;AFR_AF=0.0681;EUR_AF=0.341;SAS_AF=0.2965;AA=A|||;VT=SNP
1	66621624	rs1546262	T	C	100	PASS	AC=2117;AF=0.422724;AN=5008;NS=2504;DP=17961;EAS_AF=0.3492;AMR_AF=0.4942;AFR_AF=0.2126;EUR_AF=0.67;SAS_AF=0.4775;AA=T|||;VT=SNP
1	66621916	rs594094	G	T	100	PASS	AC=977;AF=0.195088;AN=5008;NS=2504;DP=19466;EAS_AF=0.128;AMR_AF=0.2781;AFR_AF=0.1112;EUR_AF=0.329;SAS_AF=0.181;AA=G|||;VT=SNP
1	66622318	rs544024	G	A	100	PASS	AC=976;AF=0.194888;AN=5008;NS=2504;DP=20138;EAS_AF=0.128;AMR_AF=0.2767;AFR_AF=0.1112;EUR_AF=0.329;SAS_AF=0.181;AA=G|||;VT=SNP
1	66622634	rs1577844	A	G	100	PASS	AC=977;AF=0.195088;AN=5008;NS=2504;DP=21517;EAS_AF=0.129;AMR_AF=0.2767;AFR_AF=0.1112;EUR_AF=0.329;SAS_AF=0.181;AA=A|||;VT=SNP
1	66625035	rs2485382	C	T	100	PASS	AC=2185;AF=0.436302;AN=5008;NS=2504;DP=13866;EAS_AF=0.3492;AMR_AF=0.4986;AFR_AF=0.2625;EUR_AF=0.67;SAS_AF=0.4765;AA=T|||;VT=SNP
1	66625219	rs2088819	T	C	100	PASS	AC=3412;AF=0.68131;AN=5008;NS=2504;DP=15467;EAS_AF=0.5873;AMR_AF=0.7277;AFR_AF=0.7073;EUR_AF=0.831;SAS_AF=0.5562;AA=C|||;VT=SNP
1	66625369	rs72679121	G	A	100	PASS	AC=136;AF=0.0271565;AN=5008;NS=2504;DP=17517;EAS_AF=0;AMR_AF=0.0317;AFR_AF=0.0045;EUR_AF=0.0994;SAS_AF=0.0082;AA=G|||;VT=SNP
1	66625676	rs7527119	G	A	100	PASS	AC=540;AF=0.107827;AN=5008;NS=2504;DP=21172;EAS_AF=0.0288;AMR_AF=0.1095;AFR_AF=0.003;EUR_AF=0.1431;SAS_AF=0.2935;AA=G|||;VT=SNP
1	66626040	rs937605	T	C	100	PASS	AC=2996;AF=0.598243;AN=5008;NS=2504;DP=21452;EAS_AF=0.4226;AMR_AF=0.6801;AFR_AF=0.6959;EUR_AF=0.6859;SAS_AF=0.499;AA=C|||;VT=SNP
1	66626373	rs599235	G	A	100	PASS	AC=981;AF=0.195887;AN=5008;NS=2504;DP=20818;EAS_AF=0.128;AMR_AF=0.281;AFR_AF=0.1127;EUR_AF=0.329;SAS_AF=0.181;AA=G|||;VT=SNP
1	66627732	rs2485381	G	A	100	PASS	AC=3412;AF=0.68131;AN=5008;NS=2504;DP=17787;EAS_AF=0.5893;AMR_AF=0.7277;AFR_AF=0.7057;EUR_AF=0.83;SAS_AF=0.5573;AA=A|||;VT=SNP
1	66627873	rs6679711	C	A	100	PASS	AC=573;AF=0.114417;AN=5008;NS=2504;DP=16441;EAS_AF=0.0734;AMR_AF=0.1686;AFR_AF=0.2602;EUR_AF=0.0159;SAS_AF=0.0225;AA=C|||;VT=SNP
1	66627959	rs2503218	C	T	100	PASS	AC=2996;AF=0.598243;AN=5008;NS=2504;DP=15354;EAS_AF=0.4226;AMR_AF=0.6801;AFR_AF=0.6959;EUR_AF=0.6849;SAS_AF=0.5;AA=T|||;VT=SNP
1	66628486	rs629250	T	A	100	PASS	AC=1092;AF=0.218051;AN=5008;NS=2504;DP=18490;EAS_AF=0.2202;AMR_AF=0.2147;AFR_AF=0.0673;EUR_AF=0.34;SAS_AF=0.2965;AA=T|||;VT=SNP
1	66628829	rs953165	T	C	100	PASS	AC=2116;AF=0.422524;AN=5008;NS=2504;DP=16971;EAS_AF=0.3492;AMR_AF=0.4942;AFR_AF=0.2126;EUR_AF=0.669;SAS_AF=0.4775;AA=T|||;VT=SNP
1	66629145	rs56033038	T	G	100	PASS	AC=540;AF=0.107827;AN=5008;NS=2504;DP=12222;EAS_AF=0.0288;AMR_AF=0.111;AFR_AF=0.003;EUR_AF=0.1431;SAS_AF=0.2924;AA=T|||;VT=SNP
1	66630016	rs7540273	G	A	100	PASS	AC=540;AF=0.107827;AN=5008;NS=2504;DP=15989;EAS_AF=0.0288;AMR_AF=0.111;AFR_AF=0.003;EUR_AF=0.1431;SAS_AF=0.2924;AA=G|||;VT=SNP
1	66630076	rs111261264	C	T	100	PASS	AC=977;AF=0.195088;AN=5008;NS=2504;DP=13480;EAS_AF=0.128;AMR_AF=0.2767;AFR_AF=0.1127;EUR_AF=0.329;SAS_AF=0.18;AA=c|||;VT=SNP
1	66630111	rs138268896	C	T	100	PASS	AC=75;AF=0.014976;AN=5008;NS=2504;DP=12092;EAS_AF=0;AMR_AF=0.0418;AFR_AF=0.0023;EUR_AF=0.0358;SAS_AF=0.0072;AA=c|||;VT=SNP
1	66630505	rs3005564	A	G	100	PASS	AC=4031;AF=0.804912;AN=5008;NS=2504;DP=10778;EAS_AF=0.872;AMR_AF=0.7233;AFR_AF=0.8873;EUR_AF=0.671;SAS_AF=0.82;AA=-|||;VT=SNP
1	66632475	rs2993094	A	G	100	PASS	AC=1092;AF=0.218051;AN=5008;NS=2504;DP=18619;EAS_AF=0.2192;AMR_AF=0.2147;AFR_AF=0.0681;EUR_AF=0.341;SAS_AF=0.2955;AA=A|||;VT=SNP
1	66632630	rs536025	G	A	100	PASS	AC=4032;AF=0.805112;AN=5008;NS=2504;DP=20633;EAS_AF=0.872;AMR_AF=0.7233;AFR_AF=0.888;EUR_AF=0.671;SAS_AF=0.82;AA=A|||;VT=SNP
1	66634292	rs2133967	C	T	100	PASS	AC=2795;AF=0.558107;AN=5008;NS=2504;DP=21175;EAS_AF=0.6508;AMR_AF=0.5;AFR_AF=0.7156;EUR_AF=0.33;SAS_AF=0.5256;AA=T|||;VT=SNP
1	66634869	rs11805090	T	C	100	PASS	AC=584;AF=0.116613;AN=5008;NS=2504;DP=22299;EAS_AF=0.0744;AMR_AF=0.1686;AFR_AF=0.2663;EUR_AF=0.0169;SAS_AF=0.0235;AA=T|||;VT=SNP
1	66634921	rs11208807	C	T	100	PASS	AC=2003;AF=0.39996;AN=5008;NS=2504;DP=20690;EAS_AF=0.5774;AMR_AF=0.3199;AFR_AF=0.2973;EUR_AF=0.3131;SAS_AF=0.502;AA=C|||;VT=SNP
1	66635371	rs2069278	T	C	100	PASS	AC=2899;AF=0.578874;AN=5008;NS=2504;DP=19566;EAS_AF=0.6508;AMR_AF=0.5072;AFR_AF=0.7905;EUR_AF=0.33;SAS_AF=0.5256;AA=C|||;VT=SNP
1	66635795	rs556303	T	A	100	PASS	AC=1041;AF=0.207867;AN=5008;NS=2504;DP=17486;EAS_AF=0.2192;AMR_AF=0.2147;AFR_AF=0.0295;EUR_AF=0.341;SAS_AF=0.2955;AA=T|||;VT=SNP
1	66636137	rs74998974	C	A	100	PASS	AC=28;AF=0.00559105;AN=5008;NS=2504;DP=16569;EAS_AF=0.002;AMR_AF=0.0159;AFR_AF=0;EUR_AF=0.0129;SAS_AF=0.002;AA=C|||;VT=SNP
1	66637472	rs809141	C	A	100	PASS	AC=4698;AF=0.938099;AN=5008;NS=2504;DP=17938;EAS_AF=0.998;AMR_AF=0.8213;AFR_AF=0.9841;EUR_AF=0.8559;SAS_AF=0.9816;AA=A|||;VT=SNP
1	66638055	rs12756993	T	A	100	PASS	AC=1291;AF=0.257788;AN=5008;NS=2504;DP=22014;EAS_AF=0.4107;AMR_AF=0.2522;AFR_AF=0.0741;EUR_AF=0.169;SAS_AF=0.4438;AA=T|||;VT=SNP
1	66638087	rs139391669	A	G	100	PASS	AC=18;AF=0.00359425;AN=5008;NS=2504;DP=21927;EAS_AF=0;AMR_AF=0.0086;AFR_AF=0.0008;EUR_AF=0.0099;SAS_AF=0.001;AA=A|||;VT=SNP
1	66640204	rs61798171	G	T	100	PASS	AC=109;AF=0.0217652;AN=5008;NS=2504;DP=17815;EAS_AF=0;AMR_AF=0.0159;AFR_AF=0.0015;EUR_AF=0.0477;SAS_AF=0.0491;AA=G|||;VT=SNP
1	66641276	rs60805831	A	G	100	PASS	AC=586;AF=0.117013;AN=5008;NS=2504;DP=18758;EAS_AF=0.0774;AMR_AF=0.1671;AFR_AF=0.2663;EUR_AF=0.0169;SAS_AF=0.0235;AA=A|||;VT=SNP
1	66641663	rs79242549	A	G	100	PASS	AC=130;AF=0.0259585;AN=5008;NS=2504;DP=21025;EAS_AF=0;AMR_AF=0.0317;AFR_AF=0.0038;EUR_AF=0.0944;SAS_AF=0.0082;AA=A|||;VT=SNP
1	66641679	rs17128482	T	C	100	PASS	AC=1640;AF=0.327476;AN=5008;NS=2504;DP=21299;EAS_AF=0.4117;AMR_AF=0.2752;AFR_AF=0.3238;EUR_AF=0.17;SAS_AF=0.4448;AA=T|||;VT=SNP
1	66642230	rs60131760	G	T	100	PASS	AC=557;AF=0.111222;AN=5008;NS=2504;DP=18367;EAS_AF=0.0774;AMR_AF=0.1643;AFR_AF=0.2458;EUR_AF=0.0169;SAS_AF=0.0235;AA=G|||;VT=SNP
1	66643562	rs693257	G	A	100	PASS	AC=4048;AF=0.808307;AN=5008;NS=2504;DP=17251;EAS_AF=0.874;AMR_AF=0.7262;AFR_AF=0.8949;EUR_AF=0.67;SAS_AF=0.8241;AA=A|||;VT=SNP
1	66643689	rs112994298	A	G	100	PASS	AC=44;AF=0.00878594;AN=5008;NS=2504;DP=15733;EAS_AF=0;AMR_AF=0.0173;AFR_AF=0.0023;EUR_AF=0.0219;SAS_AF=0.0072;AA=A|||;VT=SNP
1	66644337	rs496713	G	A	100	PASS	AC=3564;AF=0.711661;AN=5008;NS=2504;DP=14546;EAS_AF=0.6518;AMR_AF=0.6657;AFR_AF=0.7398;EUR_AF=0.666;SAS_AF=0.8149;AA=A|||;VT=SNP
1	66644557	rs78990331	G	A	100	PASS	AC=888;AF=0.177316;AN=5008;NS=2504;DP=16798;EAS_AF=0.3869;AMR_AF=0.1369;AFR_AF=0.1551;EUR_AF=0.0249;SAS_AF=0.1769;AA=G|||;VT=SNP
1	66644683	rs6701547	G	A	100	PASS	AC=199;AF=0.0397364;AN=5008;NS=2504;DP=15953;EAS_AF=0.004;AMR_AF=0.062;AFR_AF=0.0492;EUR_AF=0.0487;SAS_AF=0.0389;AA=g|||;VT=SNP
1	66645003	rs72922366	T	C	100	PASS	AC=228;AF=0.0455272;AN=5008;NS=2504;DP=19760;EAS_AF=0.0179;AMR_AF=0.0159;AFR_AF=0.118;EUR_AF=0.0129;SAS_AF=0.0307;AA=T|||;VT=SNP
1	66645444	rs79279009	G	A	100	PASS	AC=27;AF=0.00539137;AN=5008;NS=2504;DP=20452;EAS_AF=0;AMR_AF=0.0029;AFR_AF=0.0008;EUR_AF=0.0209;SAS_AF=0.0031;AA=G|||;VT=SNP
1	66645523	rs553862	C	A	100	PASS	AC=969;AF=0.19349;AN=5008;NS=2504;DP=18817;EAS_AF=0.129;AMR_AF=0.1614;AFR_AF=0.2663;EUR_AF=0.2157;SAS_AF=0.1616;AA=C|||;VT=SNP
1	66645924	rs6656638	G	A	100	PASS	AC=472;AF=0.0942492;AN=5008;NS=2504;DP=21098;EAS_AF=0.0218;AMR_AF=0.072;AFR_AF=0.2118;EUR_AF=0.0557;SAS_AF=0.0654;AA=G|||;VT=SNP
1	66646184	rs12135034	A	G	100	PASS	AC=739;AF=0.147564;AN=5008;NS=2504;DP=20333;EAS_AF=0.129;AMR_AF=0.147;AFR_AF=0.0968;EUR_AF=0.2177;SAS_AF=0.1636;AA=A|||;VT=SNP
1	66646186	rs583018	T	G	100	PASS	AC=2559;AF=0.510982;AN=5008;NS=2504;DP=20363;EAS_AF=0.4673;AMR_AF=0.4035;AFR_AF=0.739;EUR_AF=0.4821;SAS_AF=0.3538;AA=G|||;VT=SNP
1	66646374	rs582104	A	G	100	PASS	AC=2541;AF=0.507388;AN=5008;NS=2504;DP=17941;EAS_AF=0.4325;AMR_AF=0.3876;AFR_AF=0.7595;EUR_AF=0.4811;SAS_AF=0.3558;AA=G|||;VT=SNP
1	66646506	rs581575	C	T	100	PASS	AC=2513;AF=0.501797;AN=5008;NS=2504;DP=20268;EAS_AF=0.4325;AMR_AF=0.3862;AFR_AF=0.739;EUR_AF=0.4801;SAS_AF=0.3569;AA=T|||;VT=SNP
1	66646780	rs782329	C	A	100	PASS	AC=2522;AF=0.503594;AN=5008;NS=2504;DP=20389;EAS_AF=0.4325;AMR_AF=0.3862;AFR_AF=0.7451;EUR_AF=0.4811;SAS_AF=0.3569;AA=A|||;VT=SNP
1	66647825	rs111354704	A	C	100	PASS	AC=17;AF=0.00339457;AN=5008;NS=2504;DP=14323;EAS_AF=0;AMR_AF=0.0058;AFR_AF=0;EUR_AF=0.0129;SAS_AF=0;AA=A|||;VT=SNP
1	66647887	rs72679125	T	C	100	PASS	AC=21;AF=0.00419329;AN=5008;NS=2504;DP=14125;EAS_AF=0;AMR_AF=0.0072;AFR_AF=0.0008;EUR_AF=0.0109;SAS_AF=0.0041;AA=T|||;VT=SNP
1	66648845	rs570497	T	C	100	PASS	AC=732;AF=0.146166;AN=5008;NS=2504;DP=17771;EAS_AF=0.1468;AMR_AF=0.1556;AFR_AF=0.1339;EUR_AF=0.2197;SAS_AF=0.0798;AA=T|||;VT=SNP
1	66648903	rs524897	C	T	100	PASS	AC=960;AF=0.191693;AN=5008;NS=2504;DP=19108;EAS_AF=0.1647;AMR_AF=0.1729;AFR_AF=0.2511;EUR_AF=0.2326;SAS_AF=0.1104;AA=C|||;VT=SNP
1	66649102	rs526772	T	C	100	PASS	AC=485;AF=0.096845;AN=5008;NS=2504;DP=19428;EAS_AF=0.1429;AMR_AF=0.0994;AFR_AF=0.0408;EUR_AF=0.1759;SAS_AF=0.0419;AA=T|||;VT=SNP
1	66649324	rs72922379	G	A	100	PASS	AC=228;AF=0.0455272;AN=5008;NS=2504;DP=21141;EAS_AF=0.0179;AMR_AF=0.0173;AFR_AF=0.1172;EUR_AF=0.0129;SAS_AF=0.0307;AA=G|||;VT=SNP
1	66649534	rs1338719	C	T	100	PASS	AC=2495;AF=0.498203;AN=5008;NS=2504;DP=22198;EAS_AF=0.5278;AMR_AF=0.6023;AFR_AF=0.2988;EUR_AF=0.5179;SAS_AF=0.6431;AA=C|||;VT=SNP
1	66649643	rs11208808	T	C	100	PASS	AC=228;AF=0.0455272;AN=5008;NS=2504;DP=21521;EAS_AF=0.0179;AMR_AF=0.0173;AFR_AF=0.1172;EUR_AF=0.0129;SAS_AF=0.0307;AA=T|||;VT=SNP
1	66649824	rs11208809	G	A	100	PASS	AC=226;AF=0.0451278;AN=5008;NS=2504;DP=19596;EAS_AF=0.0179;AMR_AF=0.0173;AFR_AF=0.115;EUR_AF=0.0139;SAS_AF=0.0307;AA=G|||;VT=SNP
1	66649968	rs4655599	A	G	100	PASS	AC=732;AF=0.146166;AN=5008;NS=2504;DP=18606;EAS_AF=0.1468;AMR_AF=0.1556;AFR_AF=0.1339;EUR_AF=0.2197;SAS_AF=0.0798;AA=A|||;VT=SNP
1	66650047	rs4655821	A	G	100	PASS	AC=732;AF=0.146166;AN=5008;NS=2504;DP=17421;EAS_AF=0.1468;AMR_AF=0.1556;AFR_AF=0.1339;EUR_AF=0.2197;SAS_AF=0.0798;AA=A|||;VT=SNP
1	66650092	rs11208810	C	A	100	PASS	AC=224;AF=0.0447284;AN=5008;NS=2504;DP=19332;EAS_AF=0.0179;AMR_AF=0.0173;AFR_AF=0.1172;EUR_AF=0.0119;SAS_AF=0.0276;AA=C|||;VT=SNP
1	66650168	rs17128495	A	G	100	PASS	AC=110;AF=0.0219649;AN=5008;NS=2504;DP=10996;EAS_AF=0;AMR_AF=0.0259;AFR_AF=0.0514;EUR_AF=0.0219;SAS_AF=0.002;AA=A|||;VT=SNP
1	66650894	rs4655822	G	A	100	PASS	AC=2228;AF=0.444888;AN=5008;NS=2504;DP=22553;EAS_AF=0.4345;AMR_AF=0.3689;AFR_AF=0.5318;EUR_AF=0.4801;SAS_AF=0.3558;AA=g|||;VT=SNP
1	66651350	rs36183827	G	C	100	PASS	AC=730;AF=0.145767;AN=5008;NS=2504;DP=22200;EAS_AF=0.1448;AMR_AF=0.1556;AFR_AF=0.1339;EUR_AF=0.2197;SAS_AF=0.0798;AA=G|||;VT=SNP
1	66655070	rs28867801	T	G	100	PASS	AC=737;AF=0.147165;AN=5008;NS=2504;DP=20498;EAS_AF=0.129;AMR_AF=0.147;AFR_AF=0.0953;EUR_AF=0.2167;SAS_AF=0.1646;AA=T|||;VT=SNP
1	66655368	rs148351757	A	G	100	PASS	AC=2487;AF=0.496605;AN=5008;NS=2504;DP=20292;EAS_AF=0.5655;AMR_AF=0.6138;AFR_AF=0.2557;EUR_AF=0.5199;SAS_AF=0.6442;AA=A|||;VT=SNP
1	66655743	rs484058	C	T	100	PASS	AC=483;AF=0.0964457;AN=5008;NS=2504;DP=21620;EAS_AF=0.1409;AMR_AF=0.0994;AFR_AF=0.0408;EUR_AF=0.1759;SAS_AF=0.0419;AA=C|||;VT=SNP
1	66656054	rs35570971	G	A	100	PASS	AC=2439;AF=0.487021;AN=5008;NS=2504;DP=21745;EAS_AF=0.5308;AMR_AF=0.5965;AFR_AF=0.2557;EUR_AF=0.5189;SAS_AF=0.6442;AA=G|||;VT=SNP
1	66656164	rs113975895	C	T	100	PASS	AC=138;AF=0.0275559;AN=5008;NS=2504;DP=16550;EAS_AF=0.001;AMR_AF=0.0418;AFR_AF=0.0076;EUR_AF=0.0895;SAS_AF=0.0082;AA=C|||;VT=SNP
1	66656191	rs4425960	T	C	100	PASS	AC=2567;AF=0.51258;AN=5008;NS=2504;DP=17964;EAS_AF=0.5655;AMR_AF=0.6196;AFR_AF=0.3132;EUR_AF=0.5199;SAS_AF=0.6442;AA=T|||;VT=SNP
1	66656217	rs141904708	C	T	100	PASS	AC=130;AF=0.0259585;AN=5008;NS=2504;DP=18478;EAS_AF=0;AMR_AF=0.0288;AFR_AF=0.0651;EUR_AF=0.0219;SAS_AF=0.002;AA=c|||;VT=SNP
1	66656220	rs4526587	G	T	100	PASS	AC=2409;AF=0.48103;AN=5008;NS=2504;DP=18097;EAS_AF=0.5645;AMR_AF=0.6095;AFR_AF=0.1997;EUR_AF=0.5199;SAS_AF=0.6442;AA=G|||;VT=SNP
1	66656289	rs4425961	T	C	100	PASS	AC=2551;AF=0.509385;AN=5008;NS=2504;DP=21662;EAS_AF=0.5655;AMR_AF=0.6196;AFR_AF=0.3011;EUR_AF=0.5199;SAS_AF=0.6442;AA=t|||;VT=SNP
1	66656290	rs4440835	G	C	100	PASS	AC=2488;AF=0.496805;AN=5008;NS=2504;DP=21659;EAS_AF=0.5655;AMR_AF=0.6138;AFR_AF=0.2564;EUR_AF=0.5199;SAS_AF=0.6442;AA=G|||;VT=SNP
1	66656442	rs144466526	G	A	100	PASS	AC=30;AF=0.00599042;AN=5008;NS=2504;DP=17854;EAS_AF=0.001;AMR_AF=0.0101;AFR_AF=0.003;EUR_AF=0.0159;SAS_AF=0.002;AA=G|||;VT=SNP
1	66656521	rs4427380	T	C	100	PASS	AC=2547;AF=0.508586;AN=5008;NS=2504;DP=16659;EAS_AF=0.5655;AMR_AF=0.6196;AFR_AF=0.3011;EUR_AF=0.5159;SAS_AF=0.6442;AA=C|||;VT=SNP
1	66656606	rs111710919	C	T	100	PASS	AC=232;AF=0.0463259;AN=5008;NS=2504;DP=17466;EAS_AF=0.0238;AMR_AF=0.0173;AFR_AF=0.118;EUR_AF=0.0119;SAS_AF=0.0286;AA=C|||;VT=SNP
1	66656888	rs7537021	A	G	100	PASS	AC=2503;AF=0.4998;AN=5008;NS=2504;DP=16668;EAS_AF=0.5308;AMR_AF=0.6023;AFR_AF=0.3011;EUR_AF=0.5189;SAS_AF=0.6442;AA=A|||;VT=SNP
1	66656913	rs115421070	C	T	100	PASS	AC=61;AF=0.0121805;AN=5008;NS=2504;DP=17016;EAS_AF=0;AMR_AF=0.0317;AFR_AF=0.0015;EUR_AF=0.0318;SAS_AF=0.0051;AA=C|||;VT=SNP
1	66657330	rs7517265	G	A	100	PASS	AC=2503;AF=0.4998;AN=5008;NS=2504;DP=18839;EAS_AF=0.5308;AMR_AF=0.6023;AFR_AF=0.3011;EUR_AF=0.5189;SAS_AF=0.6442;AA=G|||;VT=SNP
1	66657379	rs7517125	C	T	100	PASS	AC=2503;AF=0.4998;AN=5008;NS=2504;DP=18994;EAS_AF=0.5308;AMR_AF=0.6023;AFR_AF=0.3011;EUR_AF=0.5189;SAS_AF=0.6442;AA=C|||;VT=SNP
1	66657647	rs7517390	C	T	100	PASS	AC=2488;AF=0.496805;AN=5008;NS=2504;DP=18181;EAS_AF=0.5655;AMR_AF=0.6138;AFR_AF=0.2564;EUR_AF=0.5199;SAS_AF=0.6442;AA=C|||;VT=SNP
1	66657678	rs471257	A	G	100	PASS	AC=970;AF=0.19369;AN=5008;NS=2504;DP=17965;EAS_AF=0.1627;AMR_AF=0.1729;AFR_AF=0.2632;EUR_AF=0.2316;SAS_AF=0.1074;AA=A|||;VT=SNP
1	66658224	rs72922394	C	T	100	PASS	AC=224;AF=0.0447284;AN=5008;NS=2504;DP=18912;EAS_AF=0.0179;AMR_AF=0.0173;AFR_AF=0.1172;EUR_AF=0.0119;SAS_AF=0.0276;AA=C|||;VT=SNP
1	66658870	rs524487	C	G	100	PASS	AC=483;AF=0.0964457;AN=5008;NS=2504;DP=19168;EAS_AF=0.1409;AMR_AF=0.0994;AFR_AF=0.0408;EUR_AF=0.1759;SAS_AF=0.0419;AA=C|||;VT=SNP
1	66659139	rs1361078	C	T	100	PASS	AC=2504;AF=0.5;AN=5008;NS=2504;DP=18665;EAS_AF=0.5317;AMR_AF=0.6023;AFR_AF=0.3011;EUR_AF=0.5189;SAS_AF=0.6442;AA=C|||;VT=SNP
1	66659363	rs77758060	A	C	100	PASS	AC=59;AF=0.0117812;AN=5008;NS=2504;DP=20092;EAS_AF=0;AMR_AF=0.0317;AFR_AF=0.0015;EUR_AF=0.0298;SAS_AF=0.0051;AA=A|||;VT=SNP
1	66659530	rs2152810	T	C	100	PASS	AC=2551;AF=0.509385;AN=5008;NS=2504;DP=19444;EAS_AF=0.5655;AMR_AF=0.6196;AFR_AF=0.3011;EUR_AF=0.5199;SAS_AF=0.6442;AA=T|||;VT=SNP
1	66659799	rs551678	C	T	100	PASS	AC=3890;AF=0.776757;AN=5008;NS=2504;DP=20262;EAS_AF=0.871;AMR_AF=0.8343;AFR_AF=0.6278;EUR_AF=0.7813;SAS_AF=0.8354;AA=T|||;VT=SNP
1	66660317	rs72679131	G	A	100	PASS	AC=35;AF=0.00698882;AN=5008;NS=2504;DP=19386;EAS_AF=0;AMR_AF=0.0058;AFR_AF=0;EUR_AF=0.0268;SAS_AF=0.0041;AA=G|||;VT=SNP
1	66660358	rs559321	T	C	100	PASS	AC=975;AF=0.194688;AN=5008;NS=2504;DP=18347;EAS_AF=0.1627;AMR_AF=0.1729;AFR_AF=0.2632;EUR_AF=0.2336;SAS_AF=0.1104;AA=T|||;VT=SNP
1	66660527	rs78832141	A	G	100	PASS	AC=110;AF=0.0219649;AN=5008;NS=2504;DP=17247;EAS_AF=0;AMR_AF=0.0259;AFR_AF=0.0514;EUR_AF=0.0219;SAS_AF=0.002;AA=A|||;VT=SNP
1	66660566	rs141232047	G	C	100	PASS	AC=30;AF=0.00599042;AN=5008;NS=2504;DP=17350;EAS_AF=0.001;AMR_AF=0.0101;AFR_AF=0.003;EUR_AF=0.0159;SAS_AF=0.002;AA=G|||;VT=SNP
1	66660855	rs566954	C	G	100	PASS	AC=3473;AF=0.69349;AN=5008;NS=2504;DP=17603;EAS_AF=0.6935;AMR_AF=0.7752;AFR_AF=0.5643;EUR_AF=0.7505;SAS_AF=0.7515;AA=G|||;VT=SNP
1	66661950	rs12118380	C	T	100	PASS	AC=2504;AF=0.5;AN=5008;NS=2504;DP=18959;EAS_AF=0.5308;AMR_AF=0.6023;AFR_AF=0.3018;EUR_AF=0.5189;SAS_AF=0.6442;AA=T|||;VT=SNP
1	66662003	rs115818755	G	A	100	PASS	AC=69;AF=0.013778;AN=5008;NS=2504;DP=19121;EAS_AF=0;AMR_AF=0.0072;AFR_AF=0;EUR_AF=0.0099;SAS_AF=0.0552;AA=G|||;VT=SNP
1	66663049	rs12562513	C	G	100	PASS	AC=2490;AF=0.497204;AN=5008;NS=2504;DP=18356;EAS_AF=0.5655;AMR_AF=0.6153;AFR_AF=0.2572;EUR_AF=0.5199;SAS_AF=0.6442;AA=C|||;VT=SNP
1	66663167	rs11208815	A	G	100	PASS	AC=2567;AF=0.51258;AN=5008;NS=2504;DP=18150;EAS_AF=0.5655;AMR_AF=0.6196;AFR_AF=0.3132;EUR_AF=0.5199;SAS_AF=0.6442;AA=A|||;VT=SNP
1	66663216	rs4655824	C	T	100	PASS	AC=232;AF=0.0463259;AN=5008;NS=2504;DP=18103;EAS_AF=0.004;AMR_AF=0.0562;AFR_AF=0.0817;EUR_AF=0.0437;SAS_AF=0.0378;AA=C|||;VT=SNP
1	66663239	rs11208816	T	C	100	PASS	AC=2567;AF=0.51258;AN=5008;NS=2504;DP=18357;EAS_AF=0.5655;AMR_AF=0.6196;AFR_AF=0.3132;EUR_AF=0.5199;SAS_AF=0.6442;AA=t|||;VT=SNP
1	66663401	rs2225864	T	G	100	PASS	AC=2568;AF=0.51278;AN=5008;NS=2504;DP=18229;EAS_AF=0.5655;AMR_AF=0.6196;AFR_AF=0.3132;EUR_AF=0.5199;SAS_AF=0.6452;AA=G|||;VT=SNP
1	66664194	rs76734868	A	G	100	PASS	AC=110;AF=0.0219649;AN=5008;NS=2504;DP=13735;EAS_AF=0;AMR_AF=0.0259;AFR_AF=0.0514;EUR_AF=0.0219;SAS_AF=0.002;AA=A|||;VT=SNP
1	66664293	rs11208817	T	G	100	PASS	AC=2441;AF=0.48742;AN=5008;NS=2504;DP=13726;EAS_AF=0.5308;AMR_AF=0.5965;AFR_AF=0.2572;EUR_AF=0.5189;SAS_AF=0.6442;AA=T|||;VT=SNP
1	66665217	rs149831887	T	C	100	PASS	AC=110;AF=0.0219649;AN=5008;NS=2504;DP=18989;EAS_AF=0;AMR_AF=0.0259;AFR_AF=0.0514;EUR_AF=0.0219;SAS_AF=0.002;AA=T|||;VT=SNP
1	66665247	rs782417	A	G	100	PASS	AC=2291;AF=0.457468;AN=5008;NS=2504;DP=18946;EAS_AF=0.4692;AMR_AF=0.3862;AFR_AF=0.5431;EUR_AF=0.4811;SAS_AF=0.3558;AA=a|||;VT=SNP
1	66666485	rs1084480	T	C	100	PASS	AC=2291;AF=0.457468;AN=5008;NS=2504;DP=21282;EAS_AF=0.4692;AMR_AF=0.3862;AFR_AF=0.5431;EUR_AF=0.4811;SAS_AF=0.3558;AA=T|||;VT=SNP
1	66666540	rs146378479	C	A	100	PASS	AC=228;AF=0.0455272;AN=5008;NS=2504;DP=11519;EAS_AF=0.0179;AMR_AF=0.0173;AFR_AF=0.1172;EUR_AF=0.0129;SAS_AF=0.0307;AA=C|||;VT=SNP
1	66666804	rs1084481	T	C	100	PASS	AC=481;AF=0.0960463;AN=5008;NS=2504;DP=21779;EAS_AF=0.1379;AMR_AF=0.0994;AFR_AF=0.0408;EUR_AF=0.1769;SAS_AF=0.0419;AA=T|||;VT=SNP
1	66666857	rs146095791	C	G	100	PASS	AC=144;AF=0.028754;AN=5008;NS=2504;DP=22022;EAS_AF=0;AMR_AF=0.0288;AFR_AF=0.0756;EUR_AF=0.0219;SAS_AF=0.002;AA=C|||;VT=SNP
1	66669238	rs481493	C	A	100	PASS	AC=481;AF=0.0960463;AN=5008;NS=2504;DP=20829;EAS_AF=0.1379;AMR_AF=0.0994;AFR_AF=0.0408;EUR_AF=0.1769;SAS_AF=0.0419;AA=c|||;VT=SNP
1	66669288	rs1084499	C	T	100	PASS	AC=728;AF=0.145367;AN=5008;NS=2504;DP=21205;EAS_AF=0.1419;AMR_AF=0.1556;AFR_AF=0.1339;EUR_AF=0.2207;SAS_AF=0.0798;AA=c|||;VT=SNP
1	66669916	rs509157	T	C	100	PASS	AC=2242;AF=0.447684;AN=5008;NS=2504;DP=20367;EAS_AF=0.4345;AMR_AF=0.3689;AFR_AF=0.5431;EUR_AF=0.4791;SAS_AF=0.3558;AA=t|||;VT=SNP
1	66670003	rs148861983	C	A	100	PASS	AC=145;AF=0.0289537;AN=5008;NS=2504;DP=20689;EAS_AF=0;AMR_AF=0.0288;AFR_AF=0.0764;EUR_AF=0.0219;SAS_AF=0.002;AA=C|||;VT=SNP
1	66670074	rs510278	T	A	100	PASS	AC=728;AF=0.145367;AN=5008;NS=2504;DP=21403;EAS_AF=0.1419;AMR_AF=0.1556;AFR_AF=0.1339;EUR_AF=0.2207;SAS_AF=0.0798;AA=T|||;VT=SNP
1	66670182	rs7541802	G	C	100	PASS	AC=228;AF=0.0455272;AN=5008;NS=2504;DP=18637;EAS_AF=0.0179;AMR_AF=0.0173;AFR_AF=0.1172;EUR_AF=0.0129;SAS_AF=0.0307;AA=G|||;VT=SNP
1	66670620	rs71649217	G	A	100	PASS	AC=173;AF=0.0345447;AN=5008;NS=2504;DP=20723;EAS_AF=0.0278;AMR_AF=0.036;AFR_AF=0.0023;EUR_AF=0.0457;SAS_AF=0.0726;AA=G|||;VT=SNP
1	66670682	rs72922402	C	T	100	PASS	AC=224;AF=0.0447284;AN=5008;NS=2504;DP=21818;EAS_AF=0.0179;AMR_AF=0.0173;AFR_AF=0.1172;EUR_AF=0.0119;SAS_AF=0.0276;AA=C|||;VT=SNP
1	66670768	rs17128509	C	G	100	PASS	AC=903;AF=0.180312;AN=5008;NS=2504;DP=21684;EAS_AF=0.1319;AMR_AF=0.1513;AFR_AF=0.2156;EUR_AF=0.2177;SAS_AF=0.1646;AA=C|||;VT=SNP
1	66670804	rs572144	T	C	100	PASS	AC=2244;AF=0.448083;AN=5008;NS=2504;DP=20207;EAS_AF=0.4345;AMR_AF=0.3689;AFR_AF=0.5439;EUR_AF=0.4801;SAS_AF=0.3558;AA=C|||;VT=SNP
1	66670835	rs10127671	G	A	100	PASS	AC=2486;AF=0.496406;AN=5008;NS=2504;DP=19627;EAS_AF=0.5655;AMR_AF=0.6138;AFR_AF=0.2557;EUR_AF=0.5199;SAS_AF=0.6431;AA=G|||;VT=SNP
1	66670961	rs12041116	G	A	100	PASS	AC=1292;AF=0.257987;AN=5008;NS=2504;DP=18490;EAS_AF=0.2748;AMR_AF=0.196;AFR_AF=0.2927;EUR_AF=0.2475;SAS_AF=0.2485;AA=G|||;VT=SNP
1	66670992	rs574009	G	A	100	PASS	AC=2244;AF=0.448083;AN=5008;NS=2504;DP=19258;EAS_AF=0.4345;AMR_AF=0.3689;AFR_AF=0.5439;EUR_AF=0.4801;SAS_AF=0.3558;AA=G|||;VT=SNP
1	66671273	rs12141125	T	C	100	PASS	AC=1276;AF=0.254792;AN=5008;NS=2504;DP=19515;EAS_AF=0.0446;AMR_AF=0.3386;AFR_AF=0.0393;EUR_AF=0.4901;SAS_AF=0.4611;AA=T|||;VT=SNP
1	66671284	rs481249	A	G	100	PASS	AC=482;AF=0.096246;AN=5008;NS=2504;DP=19409;EAS_AF=0.1379;AMR_AF=0.0994;AFR_AF=0.0408;EUR_AF=0.1769;SAS_AF=0.0429;AA=A|||;VT=SNP
1	66671455	rs483098	A	C	100	PASS	AC=873;AF=0.174321;AN=5008;NS=2504;DP=21609;EAS_AF=0.1419;AMR_AF=0.1844;AFR_AF=0.2103;EUR_AF=0.2425;SAS_AF=0.0818;AA=A|||;VT=SNP
1	66671531	rs77041411	G	A	100	PASS	AC=111;AF=0.0221645;AN=5008;NS=2504;DP=21452;EAS_AF=0.001;AMR_AF=0.0259;AFR_AF=0.0514;EUR_AF=0.0219;SAS_AF=0.002;AA=G|||;VT=SNP
1	66671683	rs12141263	T	A	100	PASS	AC=2487;AF=0.496605;AN=5008;NS=2504;DP=20323;EAS_AF=0.5655;AMR_AF=0.6138;AFR_AF=0.2557;EUR_AF=0.5199;SAS_AF=0.6442;AA=A|||;VT=SNP
1	66671850	rs507956	A	G	100	PASS	AC=4178;AF=0.834265;AN=5008;NS=2504;DP=20851;EAS_AF=0.8393;AMR_AF=0.928;AFR_AF=0.6467;EUR_AF=0.9583;SAS_AF=0.8885;AA=G|||;VT=SNP
1	66671945	rs12757888	A	T	100	PASS	AC=2487;AF=0.496605;AN=5008;NS=2504;DP=19986;EAS_AF=0.5655;AMR_AF=0.6138;AFR_AF=0.2557;EUR_AF=0.5199;SAS_AF=0.6442;AA=A|||;VT=SNP
1	66671953	rs493098	C	G	100	PASS	AC=1688;AF=0.337061;AN=5008;NS=2504;DP=19795;EAS_AF=0.2738;AMR_AF=0.3141;AFR_AF=0.3888;EUR_AF=0.4384;SAS_AF=0.2444;AA=C|||;VT=SNP
1	66672336	rs10454452	A	G	100	PASS	AC=2466;AF=0.492412;AN=5008;NS=2504;DP=21202;EAS_AF=0.5655;AMR_AF=0.6124;AFR_AF=0.2413;EUR_AF=0.5199;SAS_AF=0.6431;AA=A|||;VT=SNP
1	66672532	rs10454453	C	A	100	PASS	AC=2480;AF=0.495208;AN=5008;NS=2504;DP=22104;EAS_AF=0.5585;AMR_AF=0.6138;AFR_AF=0.2557;EUR_AF=0.5199;SAS_AF=0.6442;AA=C|||;VT=SNP
1	66673818	rs76677448	T	C	100	PASS	AC=27;AF=0.00539137;AN=5008;NS=2504;DP=20150;EAS_AF=0;AMR_AF=0.0072;AFR_AF=0.0008;EUR_AF=0.0209;SAS_AF=0;AA=T|||;VT=SNP
1	66673820	rs17128524	G	A	100	PASS	AC=387;AF=0.0772764;AN=5008;NS=2504;DP=20019;EAS_AF=0.1429;AMR_AF=0.0418;AFR_AF=0.0772;EUR_AF=0.0298;SAS_AF=0.0838;AA=G|||;VT=SNP
1	66674462	rs558153	A	T	100	PASS	AC=481;AF=0.0960463;AN=5008;NS=2504;DP=17189;EAS_AF=0.1379;AMR_AF=0.0994;AFR_AF=0.0408;EUR_AF=0.1769;SAS_AF=0.0419;AA=A|||;VT=SNP
1	66674759	rs560936	G	T	100	PASS	AC=434;AF=0.0866613;AN=5008;NS=2504;DP=19848;EAS_AF=0.1379;AMR_AF=0.0965;AFR_AF=0.0076;EUR_AF=0.1759;SAS_AF=0.0419;AA=G|||;VT=SNP
1	66674849	rs17128527	A	G	100	PASS	AC=111;AF=0.0221645;AN=5008;NS=2504;DP=22800;EAS_AF=0;AMR_AF=0.0259;AFR_AF=0.0522;EUR_AF=0.0219;SAS_AF=0.002;AA=A|||;VT=SNP
1	66675016	rs79176036	A	G	100	PASS	AC=37;AF=0.00738818;AN=5008;NS=2504;DP=21048;EAS_AF=0;AMR_AF=0.0086;AFR_AF=0;EUR_AF=0.0229;SAS_AF=0.0082;AA=A|||;VT=SNP
1	66675615	rs12048959	T	G	100	PASS	AC=387;AF=0.0772764;AN=5008;NS=2504;DP=19948;EAS_AF=0.1429;AMR_AF=0.0418;AFR_AF=0.0772;EUR_AF=0.0298;SAS_AF=0.0838;AA=G|||;VT=SNP
1	66675667	rs12045274	G	A	100	PASS	AC=503;AF=0.100439;AN=5008;NS=2504;DP=19560;EAS_AF=0.1429;AMR_AF=0.0447;AFR_AF=0.1626;EUR_AF=0.0308;SAS_AF=0.0838;AA=A|||;VT=SNP
1	66675699	rs12045279	G	A	100	PASS	AC=388;AF=0.077476;AN=5008;NS=2504;DP=19183;EAS_AF=0.1438;AMR_AF=0.0418;AFR_AF=0.0772;EUR_AF=0.0298;SAS_AF=0.0838;AA=A|||;VT=SNP
1	66676206	rs112635856	G	A	100	PASS	AC=34;AF=0.00678914;AN=5008;NS=2504;DP=15595;EAS_AF=0;AMR_AF=0.0058;AFR_AF=0.0015;EUR_AF=0.0239;SAS_AF=0.0041;AA=G|||;VT=SNP
1	66676233	rs144625560	C	T	100	PASS	AC=146;AF=0.0291534;AN=5008;NS=2504;DP=13455;EAS_AF=0;AMR_AF=0.0288;AFR_AF=0.0772;EUR_AF=0.0219;SAS_AF=0.002;AA=C|||;VT=SNP
1	66677046	rs11208821	C	T	100	PASS	AC=2462;AF=0.491613;AN=5008;NS=2504;DP=18351;EAS_AF=0.5585;AMR_AF=0.6124;AFR_AF=0.2428;EUR_AF=0.5199;SAS_AF=0.6442;AA=C|||;VT=SNP
1	66677320	rs149869656	G	T	100	PASS	AC=19;AF=0.00379393;AN=5008;NS=2504;DP=19410;EAS_AF=0.001;AMR_AF=0.0029;AFR_AF=0.0015;EUR_AF=0.0119;SAS_AF=0.002;AA=G|||;VT=SNP
1	66677462	rs803300	G	A	100	PASS	AC=481;AF=0.0960463;AN=5008;NS=2504;DP=18917;EAS_AF=0.1379;AMR_AF=0.0994;AFR_AF=0.0408;EUR_AF=0.1769;SAS_AF=0.0419;AA=G|||;VT=SNP
1	66677473	rs12048931	A	G	100	PASS	AC=387;AF=0.0772764;AN=5008;NS=2504;DP=18797;EAS_AF=0.1429;AMR_AF=0.0418;AFR_AF=0.0772;EUR_AF=0.0298;SAS_AF=0.0838;AA=A|||;VT=SNP
1	66677481	rs17423605	A	G	100	PASS	AC=741;AF=0.147963;AN=5008;NS=2504;DP=19013;EAS_AF=0.1319;AMR_AF=0.147;AFR_AF=0.0961;EUR_AF=0.2167;SAS_AF=0.1646;AA=A|||;VT=SNP
1	66677600	rs12041964	G	A	100	PASS	AC=386;AF=0.0770767;AN=5008;NS=2504;DP=20171;EAS_AF=0.1429;AMR_AF=0.0418;AFR_AF=0.0764;EUR_AF=0.0298;SAS_AF=0.0838;AA=A|||;VT=SNP
1	66678114	rs6697671	G	T	100	PASS	AC=146;AF=0.0291534;AN=5008;NS=2504;DP=19537;EAS_AF=0;AMR_AF=0.0288;AFR_AF=0.0772;EUR_AF=0.0219;SAS_AF=0.002;AA=G|||;VT=SNP
1	66678163	rs34344670	G	A	100	PASS	AC=2483;AF=0.495807;AN=5008;NS=2504;DP=20014;EAS_AF=0.5615;AMR_AF=0.6138;AFR_AF=0.2557;EUR_AF=0.5199;SAS_AF=0.6442;AA=G|||;VT=SNP
1	66678209	rs563080	A	T	100	PASS	AC=4565;AF=0.911542;AN=5008;NS=2504;DP=19835;EAS_AF=0.9821;AMR_AF=0.9697;AFR_AF=0.7239;EUR_AF=0.9881;SAS_AF=0.9724;AA=T|||;VT=SNP
1	66678348	rs1110369	C	T	100	PASS	AC=2483;AF=0.495807;AN=5008;NS=2504;DP=19913;EAS_AF=0.5615;AMR_AF=0.6138;AFR_AF=0.2557;EUR_AF=0.5199;SAS_AF=0.6442;AA=C|||;VT=SNP
1	66678369	rs945801	G	A	100	PASS	AC=2483;AF=0.495807;AN=5008;NS=2504;DP=19314;EAS_AF=0.5615;AMR_AF=0.6138;AFR_AF=0.2557;EUR_AF=0.5199;SAS_AF=0.6442;AA=G|||;VT=SNP
1	66678833	rs79942473	A	G	100	PASS	AC=105;AF=0.0209665;AN=5008;NS=2504;DP=19572;EAS_AF=0;AMR_AF=0.0259;AFR_AF=0.0477;EUR_AF=0.0219;SAS_AF=0.002;AA=A|||;VT=SNP
1	66679149	rs6700971	C	T	100	PASS	AC=2483;AF=0.495807;AN=5008;NS=2504;DP=19707;EAS_AF=0.5615;AMR_AF=0.6138;AFR_AF=0.2557;EUR_AF=0.5199;SAS_AF=0.6442;AA=C|||;VT=SNP
1	66679337	rs11799835	A	G	100	PASS	AC=110;AF=0.0219649;AN=5008;NS=2504;DP=19846;EAS_AF=0;AMR_AF=0.0259;AFR_AF=0.0514;EUR_AF=0.0219;SAS_AF=0.002;AA=A|||;VT=SNP
1	66679692	rs79228582	G	A	100	PASS	AC=146;AF=0.0291534;AN=5008;NS=2504;DP=17593;EAS_AF=0;AMR_AF=0.0288;AFR_AF=0.0772;EUR_AF=0.0219;SAS_AF=0.002;AA=A|||;VT=SNP
1	66680089	rs111419668	C	G	100	PASS	AC=34;AF=0.00678914;AN=5008;NS=2504;DP=17120;EAS_AF=0;AMR_AF=0.0058;AFR_AF=0.0015;EUR_AF=0.0239;SAS_AF=0.0041;AA=C|||;VT=SNP
1	66680475	rs59958021	C	T	100	PASS	AC=189;AF=0.0377396;AN=5008;NS=2504;DP=16973;EAS_AF=0.0179;AMR_AF=0.0173;AFR_AF=0.0915;EUR_AF=0.0119;SAS_AF=0.0266;AA=C|||;VT=SNP
1	66680564	rs11581216	C	A	100	PASS	AC=247;AF=0.0493211;AN=5008;NS=2504;DP=19171;EAS_AF=0.004;AMR_AF=0.0562;AFR_AF=0.093;EUR_AF=0.0437;SAS_AF=0.0378;AA=C|||;VT=SNP
1	66681545	rs116432301	G	A	100	PASS	AC=33;AF=0.00658946;AN=5008;NS=2504;DP=18862;EAS_AF=0;AMR_AF=0.0202;AFR_AF=0.0015;EUR_AF=0.0139;SAS_AF=0.0031;AA=G|||;VT=SNP
1	66681557	rs74613510	C	G	100	PASS	AC=146;AF=0.0291534;AN=5008;NS=2504;DP=18348;EAS_AF=0;AMR_AF=0.0288;AFR_AF=0.0772;EUR_AF=0.0219;SAS_AF=0.002;AA=G|||;VT=SNP
1	66682087	rs1416312	C	T	100	PASS	AC=2730;AF=0.545128;AN=5008;NS=2504;DP=13371;EAS_AF=0.7113;AMR_AF=0.6268;AFR_AF=0.2557;EUR_AF=0.5278;SAS_AF=0.7249;AA=C|||;VT=SNP
1	66682681	rs76772786	G	A	100	PASS	AC=112;AF=0.0223642;AN=5008;NS=2504;DP=23741;EAS_AF=0;AMR_AF=0.0259;AFR_AF=0.0522;EUR_AF=0.0219;SAS_AF=0.0031;AA=G|||;VT=SNP
1	66683147	rs72924414	G	A	100	PASS	AC=223;AF=0.0445288;AN=5008;NS=2504;DP=19799;EAS_AF=0.0179;AMR_AF=0.0173;AFR_AF=0.1172;EUR_AF=0.0119;SAS_AF=0.0266;AA=G|||;VT=SNP
1	66683452	rs544361	C	T	100	PASS	AC=726;AF=0.144968;AN=5008;NS=2504;DP=19465;EAS_AF=0.1399;AMR_AF=0.1556;AFR_AF=0.1339;EUR_AF=0.2207;SAS_AF=0.0798;AA=C|||;VT=SNP
1	66685144	rs10889605	C	A	100	PASS	AC=2506;AF=0.500399;AN=5008;NS=2504;DP=23232;EAS_AF=0.5675;AMR_AF=0.6153;AFR_AF=0.2678;EUR_AF=0.5199;SAS_AF=0.6442;AA=C|||;VT=SNP
1	66685301	rs555764	G	C	100	PASS	AC=804;AF=0.160543;AN=5008;NS=2504;DP=22920;EAS_AF=0.1835;AMR_AF=0.1945;AFR_AF=0.1339;EUR_AF=0.2266;SAS_AF=0.0808;AA=G|||;VT=SNP
1	66685456	rs141773441	G	T	100	PASS	AC=7;AF=0.00139776;AN=5008;NS=2504;DP=20961;EAS_AF=0;AMR_AF=0;AFR_AF=0.0008;EUR_AF=0.006;SAS_AF=0;AA=G|||;VT=SNP
1	66686014	rs76623995	C	G	100	PASS	AC=27;AF=0.00539137;AN=5008;NS=2504;DP=19993;EAS_AF=0;AMR_AF=0.0072;AFR_AF=0.0008;EUR_AF=0.0209;SAS_AF=0;AA=C|||;VT=SNP
1	66687136	rs538041	A	G	100	PASS	AC=479;AF=0.095647;AN=5008;NS=2504;DP=17520;EAS_AF=0.1359;AMR_AF=0.0994;AFR_AF=0.0408;EUR_AF=0.1769;SAS_AF=0.0419;AA=A|||;VT=SNP
1	66687162	rs72679146	A	G	100	PASS	AC=21;AF=0.00419329;AN=5008;NS=2504;DP=17326;EAS_AF=0;AMR_AF=0.0072;AFR_AF=0.0015;EUR_AF=0.008;SAS_AF=0.0061;AA=A|||;VT=SNP
1	66687470	rs1416313	C	T	100	PASS	AC=2489;AF=0.497005;AN=5008;NS=2504;DP=16617;EAS_AF=0.5675;AMR_AF=0.6138;AFR_AF=0.2557;EUR_AF=0.5199;SAS_AF=0.6442;AA=T|||;VT=SNP
1	66688046	rs78588817	A	G	100	PASS	AC=33;AF=0.00658946;AN=5008;NS=2504;DP=21054;EAS_AF=0;AMR_AF=0.0202;AFR_AF=0.0015;EUR_AF=0.0139;SAS_AF=0.0031;AA=A|||;VT=SNP
1	66688570	rs76537799	C	T	100	PASS	AC=479;AF=0.095647;AN=5008;NS=2504;DP=15653;EAS_AF=0.1359;AMR_AF=0.0994;AFR_AF=0.0408;EUR_AF=0.1769;SAS_AF=0.0419;AA=C|||;VT=SNP
1	66688821	rs6665931	C	G	100	PASS	AC=2513;AF=0.501797;AN=5008;NS=2504;DP=17631;EAS_AF=0.5675;AMR_AF=0.6196;AFR_AF=0.2708;EUR_AF=0.5199;SAS_AF=0.6442;AA=C|||;VT=SNP
1	66689006	rs477308	C	T	100	PASS	AC=717;AF=0.143171;AN=5008;NS=2504;DP=19780;EAS_AF=0.1399;AMR_AF=0.1556;AFR_AF=0.1286;EUR_AF=0.2207;SAS_AF=0.0777;AA=C|||;VT=SNP
1	66689049	rs189505777	G	T	100	PASS	AC=108;AF=0.0215655;AN=5008;NS=2504;DP=20645;EAS_AF=0;AMR_AF=0.0259;AFR_AF=0.0492;EUR_AF=0.0229;SAS_AF=0.002;AA=G|||;VT=SNP
1	66689109	rs17423910	A	G	100	PASS	AC=741;AF=0.147963;AN=5008;NS=2504;DP=21694;EAS_AF=0.1409;AMR_AF=0.147;AFR_AF=0.0938;EUR_AF=0.2167;SAS_AF=0.1585;AA=A|||;VT=SNP
1	66689599	rs11579350	A	G	100	PASS	AC=2473;AF=0.49381;AN=5008;NS=2504;DP=24470;EAS_AF=0.5585;AMR_AF=0.6052;AFR_AF=0.2458;EUR_AF=0.5219;SAS_AF=0.6544;AA=A|||;VT=SNP
1	66689609	rs116329279	C	A	100	PASS	AC=114;AF=0.0227636;AN=5008;NS=2504;DP=24608;EAS_AF=0;AMR_AF=0.0259;AFR_AF=0.0537;EUR_AF=0.0229;SAS_AF=0.002;AA=C|||;VT=SNP
1	66689833	rs74998009	G	A	100	PASS	AC=25;AF=0.00499201;AN=5008;NS=2504;DP=20456;EAS_AF=0;AMR_AF=0.0029;AFR_AF=0.0008;EUR_AF=0.0219;SAS_AF=0;AA=G|||;VT=SNP
1	66690704	rs1338721	A	G	100	PASS	AC=2444;AF=0.488019;AN=5008;NS=2504;DP=20879;EAS_AF=0.5516;AMR_AF=0.6023;AFR_AF=0.239;EUR_AF=0.5109;SAS_AF=0.6544;AA=G|||;VT=SNP
1	66691305	rs17128563	A	G	100	PASS	AC=221;AF=0.0441294;AN=5008;NS=2504;DP=18099;EAS_AF=0;AMR_AF=0.0331;AFR_AF=0.1278;EUR_AF=0.0258;SAS_AF=0.0031;AA=A|||;VT=SNP
1	66691345	rs75447185	C	T	100	PASS	AC=60;AF=0.0119808;AN=5008;NS=2504;DP=18659;EAS_AF=0;AMR_AF=0.0346;AFR_AF=0.0015;EUR_AF=0.0288;SAS_AF=0.0051;AA=C|||;VT=SNP
1	66691885	rs952635	C	T	100	PASS	AC=2764;AF=0.551917;AN=5008;NS=2504;DP=19600;EAS_AF=0.4276;AMR_AF=0.4784;AFR_AF=0.6641;EUR_AF=0.7167;SAS_AF=0.411;AA=T|||;VT=SNP
1	66692023	rs112833176	A	C	100	PASS	AC=47;AF=0.00938498;AN=5008;NS=2504;DP=19626;EAS_AF=0;AMR_AF=0.0144;AFR_AF=0.003;EUR_AF=0.0258;SAS_AF=0.0072;AA=A|||;VT=SNP
1	66692764	rs7528545	T	C	100	PASS	AC=2566;AF=0.51238;AN=5008;NS=2504;DP=21650;EAS_AF=0.4187;AMR_AF=0.4337;AFR_AF=0.5794;EUR_AF=0.7038;SAS_AF=0.3773;AA=T|||;VT=SNP
1	66694118	rs150378364	T	C	100	PASS	AC=25;AF=0.00499201;AN=5008;NS=2504;DP=17709;EAS_AF=0;AMR_AF=0.0029;AFR_AF=0.0015;EUR_AF=0.0209;SAS_AF=0;AA=T|||;VT=SNP
1	66694658	rs6692281	A	T	100	PASS	AC=3891;AF=0.776957;AN=5008;NS=2504;DP=17000;EAS_AF=0.631;AMR_AF=0.7695;AFR_AF=0.7958;EUR_AF=0.9294;SAS_AF=0.7505;AA=T|||;VT=SNP
1	66694672	rs115299011	A	G	100	PASS	AC=81;AF=0.0161741;AN=5008;NS=2504;DP=16964;EAS_AF=0;AMR_AF=0.0274;AFR_AF=0.028;EUR_AF=0.0229;SAS_AF=0.002;AA=A|||;VT=SNP
1	66694721	rs113366417	T	C	100	PASS	AC=1470;AF=0.29353;AN=5008;NS=2504;DP=15953;EAS_AF=0.369;AMR_AF=0.1556;AFR_AF=0.6082;EUR_AF=0.0626;SAS_AF=0.1258;AA=t|||;VT=SNP
1	66694754	rs149515700	G	T	100	PASS	AC=166;AF=0.033147;AN=5008;NS=2504;DP=14907;EAS_AF=0;AMR_AF=0.0331;AFR_AF=0.0877;EUR_AF=0.0249;SAS_AF=0.002;AA=g|||;VT=SNP
1	66694757	rs113087118	A	C	100	PASS	AC=1601;AF=0.319688;AN=5008;NS=2504;DP=14196;EAS_AF=0.4127;AMR_AF=0.2003;AFR_AF=0.6067;EUR_AF=0.0666;SAS_AF=0.181;AA=C|||;VT=SNP
1	66695037	rs113068520	T	C	100	PASS	AC=49;AF=0.00978435;AN=5008;NS=2504;DP=17189;EAS_AF=0;AMR_AF=0.0144;AFR_AF=0.003;EUR_AF=0.0278;SAS_AF=0.0072;AA=T|||;VT=SNP
1	66695376	rs17128579	T	G	100	PASS	AC=1467;AF=0.292931;AN=5008;NS=2504;DP=17532;EAS_AF=0.369;AMR_AF=0.1556;AFR_AF=0.6059;EUR_AF=0.0626;SAS_AF=0.1258;AA=T|||;VT=SNP
1	66695751	rs17128585	A	G	100	PASS	AC=81;AF=0.0161741;AN=5008;NS=2504;DP=19158;EAS_AF=0.001;AMR_AF=0.0173;AFR_AF=0.003;EUR_AF=0.0477;SAS_AF=0.0164;AA=A|||;VT=SNP
1	66695834	rs77980589	G	A	100	PASS	AC=81;AF=0.0161741;AN=5008;NS=2504;DP=19818;EAS_AF=0;AMR_AF=0.0274;AFR_AF=0.028;EUR_AF=0.0229;SAS_AF=0.002;AA=G|||;VT=SNP
1	66696364	rs75670388	T	A	100	PASS	AC=27;AF=0.00539137;AN=5008;NS=2504;DP=19807;EAS_AF=0;AMR_AF=0;AFR_AF=0.0008;EUR_AF=0.0189;SAS_AF=0.0072;AA=T|||;VT=SNP
1	66696585	rs7529316	G	C	100	PASS	AC=1468;AF=0.293131;AN=5008;NS=2504;DP=14870;EAS_AF=0.369;AMR_AF=0.1556;AFR_AF=0.6059;EUR_AF=0.0636;SAS_AF=0.1258;AA=C|||;VT=SNP
1	66696665	rs7529249	C	T	100	PASS	AC=1303;AF=0.260184;AN=5008;NS=2504;DP=14712;EAS_AF=0.369;AMR_AF=0.1427;AFR_AF=0.4887;EUR_AF=0.0626;SAS_AF=0.1258;AA=C|||;VT=SNP
1	66697368	rs6588190	C	T	100	PASS	AC=1206;AF=0.240815;AN=5008;NS=2504;DP=21804;EAS_AF=0.369;AMR_AF=0.1398;AFR_AF=0.4168;EUR_AF=0.0626;SAS_AF=0.1258;AA=C|||;VT=SNP
1	66697753	rs12731764	A	G	100	PASS	AC=463;AF=0.0924521;AN=5008;NS=2504;DP=20491;EAS_AF=0;AMR_AF=0.1398;AFR_AF=0.0234;EUR_AF=0.2654;SAS_AF=0.0695;AA=A|||;VT=SNP
1	66698743	rs12031327	A	G	100	PASS	AC=357;AF=0.0712859;AN=5008;NS=2504;DP=17936;EAS_AF=0.2252;AMR_AF=0.0461;AFR_AF=0.0424;EUR_AF=0.0209;SAS_AF=0.0215;AA=A|||;VT=SNP
1	66699399	rs4655828	A	G	100	PASS	AC=1207;AF=0.241014;AN=5008;NS=2504;DP=18771;EAS_AF=0.369;AMR_AF=0.1398;AFR_AF=0.4175;EUR_AF=0.0616;SAS_AF=0.1268;AA=A|||;VT=SNP
1	66699584	rs4655829	G	A	100	PASS	AC=1222;AF=0.24401;AN=5008;NS=2504;DP=18751;EAS_AF=0.3681;AMR_AF=0.1153;AFR_AF=0.4607;EUR_AF=0.0398;SAS_AF=0.1247;AA=A|||;VT=SNP
1	66700083	rs6685779	C	T	100	PASS	AC=1225;AF=0.244609;AN=5008;NS=2504;DP=16350;EAS_AF=0.369;AMR_AF=0.1153;AFR_AF=0.4622;EUR_AF=0.0408;SAS_AF=0.1237;AA=C|||;VT=SNP
1	66700542	rs6588191	G	A	100	PASS	AC=1468;AF=0.293131;AN=5008;NS=2504;DP=15852;EAS_AF=0.369;AMR_AF=0.1556;AFR_AF=0.6067;EUR_AF=0.0626;SAS_AF=0.1258;AA=A|||;VT=SNP
1	66700780	rs74873498	C	T	100	PASS	AC=497;AF=0.0992412;AN=5008;NS=2504;DP=16469;EAS_AF=0.2302;AMR_AF=0.0807;AFR_AF=0.1074;EUR_AF=0.0268;SAS_AF=0.0409;AA=C|||;VT=SNP
1	66700873	rs6588192	C	T	100	PASS	AC=1305;AF=0.260583;AN=5008;NS=2504;DP=16833;EAS_AF=0.369;AMR_AF=0.1427;AFR_AF=0.4902;EUR_AF=0.0626;SAS_AF=0.1258;AA=T|||;VT=SNP
1	66700883	rs7542394	G	A	100	PASS	AC=1208;AF=0.241214;AN=5008;NS=2504;DP=16702;EAS_AF=0.369;AMR_AF=0.1398;AFR_AF=0.4183;EUR_AF=0.0626;SAS_AF=0.1258;AA=G|||;VT=SNP
1	66701877	rs1578039	A	G	100	PASS	AC=857;AF=0.171126;AN=5008;NS=2504;DP=15465;EAS_AF=0.249;AMR_AF=0.1066;AFR_AF=0.3472;EUR_AF=0.0308;SAS_AF=0.0429;AA=A|||;VT=SNP
1	66702019	rs189352884	A	T	100	PASS	AC=16;AF=0.00319489;AN=5008;NS=2504;DP=15839;EAS_AF=0;AMR_AF=0.0058;AFR_AF=0;EUR_AF=0.0089;SAS_AF=0.0031;AA=A|||;VT=SNP
1	66702345	rs12239906	C	G	100	PASS	AC=1468;AF=0.293131;AN=5008;NS=2504;DP=20084;EAS_AF=0.369;AMR_AF=0.1556;AFR_AF=0.6067;EUR_AF=0.0626;SAS_AF=0.1258;AA=G|||;VT=SNP
1	66702620	rs11208822	G	A	100	PASS	AC=1477;AF=0.294928;AN=5008;NS=2504;DP=19935;EAS_AF=0.377;AMR_AF=0.1556;AFR_AF=0.6067;EUR_AF=0.0636;SAS_AF=0.1258;AA=A|||;VT=SNP
1	66702630	rs11583551	A	T	100	PASS	AC=1305;AF=0.260583;AN=5008;NS=2504;DP=20324;EAS_AF=0.369;AMR_AF=0.1427;AFR_AF=0.4902;EUR_AF=0.0626;SAS_AF=0.1258;AA=T|||;VT=SNP
1	66703050	rs6678048	G	C	100	PASS	AC=1468;AF=0.293131;AN=5008;NS=2504;DP=19649;EAS_AF=0.369;AMR_AF=0.1556;AFR_AF=0.6067;EUR_AF=0.0626;SAS_AF=0.1258;AA=C|||;VT=SNP
1	66703691	rs2153117	G	A	100	PASS	AC=1466;AF=0.292732;AN=5008;NS=2504;DP=20530;EAS_AF=0.369;AMR_AF=0.1571;AFR_AF=0.6044;EUR_AF=0.0626;SAS_AF=0.1258;AA=A|||;VT=SNP
1	66703879	rs2153116	T	C	100	PASS	AC=1469;AF=0.293331;AN=5008;NS=2504;DP=21805;EAS_AF=0.369;AMR_AF=0.1571;AFR_AF=0.6067;EUR_AF=0.0626;SAS_AF=0.1258;AA=C|||;VT=SNP
1	66704166	rs12239365	G	A	100	PASS	AC=1306;AF=0.260783;AN=5008;NS=2504;DP=20392;EAS_AF=0.369;AMR_AF=0.1441;AFR_AF=0.4902;EUR_AF=0.0626;SAS_AF=0.1258;AA=A|||;VT=SNP
1	66704173	rs61089481	T	C	100	PASS	AC=1473;AF=0.294129;AN=5008;NS=2504;DP=20250;EAS_AF=0.369;AMR_AF=0.1571;AFR_AF=0.6097;EUR_AF=0.0626;SAS_AF=0.1258;AA=C|||;VT=SNP
1	66704864	rs4655830	C	T	100	PASS	AC=1305;AF=0.260583;AN=5008;NS=2504;DP=14248;EAS_AF=0.3681;AMR_AF=0.1441;AFR_AF=0.4902;EUR_AF=0.0626;SAS_AF=0.1258;AA=T|||;VT=SNP
1	66705663	rs114517276	C	G	100	PASS	AC=28;AF=0.00559105;AN=5008;NS=2504;DP=20112;EAS_AF=0;AMR_AF=0.0043;AFR_AF=0.0008;EUR_AF=0.0179;SAS_AF=0.0061;AA=C|||;VT=SNP
1	66705719	rs4655831	A	G	100	PASS	AC=1468;AF=0.293131;AN=5008;NS=2504;DP=17548;EAS_AF=0.3671;AMR_AF=0.1585;AFR_AF=0.6067;EUR_AF=0.0626;SAS_AF=0.1258;AA=G|||;VT=SNP
1	66705884	rs77776847	G	A	100	PASS	AC=81;AF=0.0161741;AN=5008;NS=2504;DP=19563;EAS_AF=0;AMR_AF=0.0274;AFR_AF=0.028;EUR_AF=0.0229;SAS_AF=0.002;AA=G|||;VT=SNP
1	66705971	rs12032117	G	A	100	PASS	AC=1210;AF=0.241613;AN=5008;NS=2504;DP=22238;EAS_AF=0.3671;AMR_AF=0.1427;AFR_AF=0.4198;EUR_AF=0.0626;SAS_AF=0.1258;AA=g|||;VT=SNP
1	66706095	rs12046056	C	A	100	PASS	AC=1210;AF=0.241613;AN=5008;NS=2504;DP=20166;EAS_AF=0.3681;AMR_AF=0.1427;AFR_AF=0.4191;EUR_AF=0.0626;SAS_AF=0.1258;AA=C|||;VT=SNP
1	66706157	rs114084641	C	T	100	PASS	AC=81;AF=0.0161741;AN=5008;NS=2504;DP=19315;EAS_AF=0;AMR_AF=0.0274;AFR_AF=0.028;EUR_AF=0.0229;SAS_AF=0.002;AA=C|||;VT=SNP
1	66706695	rs4655603	A	G	100	PASS	AC=1468;AF=0.293131;AN=5008;NS=2504;DP=21315;EAS_AF=0.3671;AMR_AF=0.1585;AFR_AF=0.6067;EUR_AF=0.0626;SAS_AF=0.1258;AA=G|||;VT=SNP
1	66706933	rs6704282	T	C	100	PASS	AC=1366;AF=0.272764;AN=5008;NS=2504;DP=18646;EAS_AF=0.3671;AMR_AF=0.147;AFR_AF=0.5356;EUR_AF=0.0626;SAS_AF=0.1258;AA=C|||;VT=SNP
1	66707509	rs4655604	C	G	100	PASS	AC=1367;AF=0.272963;AN=5008;NS=2504;DP=19455;EAS_AF=0.3671;AMR_AF=0.147;AFR_AF=0.5363;EUR_AF=0.0626;SAS_AF=0.1258;AA=G|||;VT=SNP
1	66707856	rs7367706	G	T	100	PASS	AC=1209;AF=0.241414;AN=5008;NS=2504;DP=18693;EAS_AF=0.3671;AMR_AF=0.1427;AFR_AF=0.4191;EUR_AF=0.0626;SAS_AF=0.1258;AA=G|||;VT=SNP
1	66707953	rs4376710	A	G	100	PASS	AC=1366;AF=0.272764;AN=5008;NS=2504;DP=18940;EAS_AF=0.3671;AMR_AF=0.147;AFR_AF=0.5356;EUR_AF=0.0626;SAS_AF=0.1258;AA=G|||;VT=SNP
1	66708087	rs116580461	G	A	100	PASS	AC=83;AF=0.0165735;AN=5008;NS=2504;DP=18896;EAS_AF=0;AMR_AF=0.0259;AFR_AF=0.028;EUR_AF=0.0229;SAS_AF=0.0051;AA=G|||;VT=SNP
1	66708220	rs148845913	A	C	100	PASS	AC=16;AF=0.00319489;AN=5008;NS=2504;DP=18687;EAS_AF=0;AMR_AF=0.0058;AFR_AF=0;EUR_AF=0.0089;SAS_AF=0.0031;AA=A|||;VT=SNP
1	66708626	rs114835727	A	G	100	PASS	AC=18;AF=0.00359425;AN=5008;NS=2504;DP=18472;EAS_AF=0;AMR_AF=0.0014;AFR_AF=0.0008;EUR_AF=0.0119;SAS_AF=0.0041;AA=A|||;VT=SNP
1	66708635	rs75379640	G	A	100	PASS	AC=41;AF=0.0081869;AN=5008;NS=2504;DP=18326;EAS_AF=0;AMR_AF=0.0101;AFR_AF=0;EUR_AF=0.0268;SAS_AF=0.0072;AA=G|||;VT=SNP
1	66708865	rs148157806	G	A	100	PASS	AC=80;AF=0.0159744;AN=5008;NS=2504;DP=19916;EAS_AF=0;AMR_AF=0.0259;AFR_AF=0.028;EUR_AF=0.0229;SAS_AF=0.002;AA=G|||;VT=SNP
1	66709068	rs72641147	G	C	100	PASS	AC=1209;AF=0.241414;AN=5008;NS=2504;DP=21395;EAS_AF=0.3671;AMR_AF=0.1427;AFR_AF=0.4191;EUR_AF=0.0626;SAS_AF=0.1258;AA=G|||;VT=SNP
1	66709921	rs1338718	G	A	100	PASS	AC=1468;AF=0.293131;AN=5008;NS=2504;DP=15443;EAS_AF=0.3661;AMR_AF=0.1585;AFR_AF=0.6074;EUR_AF=0.0626;SAS_AF=0.1258;AA=A|||;VT=SNP
1	66710052	rs78822937	G	T	100	PASS	AC=82;AF=0.0163738;AN=5008;NS=2504;DP=15876;EAS_AF=0;AMR_AF=0.0274;AFR_AF=0.0287;EUR_AF=0.0229;SAS_AF=0.002;AA=G|||;VT=SNP
1	66710968	rs4320761	C	T	100	PASS	AC=1286;AF=0.256789;AN=5008;NS=2504;DP=20303;EAS_AF=0.3641;AMR_AF=0.1513;AFR_AF=0.475;EUR_AF=0.0626;SAS_AF=0.1258;AA=C|||;VT=SNP
1	66711401	rs74846811	C	T	100	PASS	AC=327;AF=0.0652955;AN=5008;NS=2504;DP=20659;EAS_AF=0.2222;AMR_AF=0.0375;AFR_AF=0.0015;EUR_AF=0.0209;SAS_AF=0.0552;AA=C|||;VT=SNP
1	66711918	rs74531536	A	G	100	PASS	AC=126;AF=0.0251597;AN=5008;NS=2504;DP=21467;EAS_AF=0;AMR_AF=0.0274;AFR_AF=0.0613;EUR_AF=0.0239;SAS_AF=0.002;AA=A|||;VT=SNP
1	66712122	rs17424885	G	A	100	PASS	AC=437;AF=0.0872604;AN=5008;NS=2504;DP=20404;EAS_AF=0.1617;AMR_AF=0.0706;AFR_AF=0.0076;EUR_AF=0.1571;SAS_AF=0.0583;AA=G|||;VT=SNP
1	66712276	rs11208823	T	C	100	PASS	AC=225;AF=0.0449281;AN=5008;NS=2504;DP=21454;EAS_AF=0.0506;AMR_AF=0.0821;AFR_AF=0.0643;EUR_AF=0.0099;SAS_AF=0.0225;AA=T|||;VT=SNP
1	66712445	rs11586030	A	G	100	PASS	AC=518;AF=0.103435;AN=5008;NS=2504;DP=18318;EAS_AF=0.123;AMR_AF=0.0749;AFR_AF=0.1861;EUR_AF=0.0368;SAS_AF=0.0603;AA=A|||;VT=SNP
1	66712658	rs7523912	A	G	100	PASS	AC=677;AF=0.135184;AN=5008;NS=2504;DP=21096;EAS_AF=0.0228;AMR_AF=0.0922;AFR_AF=0.4024;EUR_AF=0.0338;SAS_AF=0.0245;AA=A|||;VT=SNP
1	66713027	rs7546796	C	G	100	PASS	AC=660;AF=0.131789;AN=5008;NS=2504;DP=23608;EAS_AF=0.0228;AMR_AF=0.0692;AFR_AF=0.4213;EUR_AF=0.0099;SAS_AF=0.0225;AA=C|||;VT=SNP
1	66713196	rs75398902	C	G	100	PASS	AC=60;AF=0.0119808;AN=5008;NS=2504;DP=20392;EAS_AF=0;AMR_AF=0.0245;AFR_AF=0.0136;EUR_AF=0.0229;SAS_AF=0.002;AA=C|||;VT=SNP;EX_TARGET
1	66713685	rs6661245	T	C	100	PASS	AC=1469;AF=0.293331;AN=5008;NS=2504;DP=20864;EAS_AF=0.3621;AMR_AF=0.1585;AFR_AF=0.6188;EUR_AF=0.0606;SAS_AF=0.1176;AA=C|||;VT=SNP
1	66713784	rs6661344	T	C	100	PASS	AC=1451;AF=0.289736;AN=5008;NS=2504;DP=17936;EAS_AF=0.3621;AMR_AF=0.1585;AFR_AF=0.6051;EUR_AF=0.0606;SAS_AF=0.1176;AA=T|||;VT=SNP
1	66714127	rs6699831	C	T	100	PASS	AC=1451;AF=0.289736;AN=5008;NS=2504;DP=17742;EAS_AF=0.3621;AMR_AF=0.1585;AFR_AF=0.6051;EUR_AF=0.0606;SAS_AF=0.1176;AA=C|||;VT=SNP
1	66714262	rs6675559	A	C	100	PASS	AC=1450;AF=0.289537;AN=5008;NS=2504;DP=18824;EAS_AF=0.3621;AMR_AF=0.1585;AFR_AF=0.6044;EUR_AF=0.0606;SAS_AF=0.1176;AA=A|||;VT=SNP
1	66714584	rs6664618	T	G	100	PASS	AC=1258;AF=0.251198;AN=5008;NS=2504;DP=20018;EAS_AF=0.1696;AMR_AF=0.2752;AFR_AF=0.0431;EUR_AF=0.5726;SAS_AF=0.2689;AA=T|||;VT=SNP
1	66714985	rs72924457	T	G	100	PASS	AC=929;AF=0.185503;AN=5008;NS=2504;DP=18783;EAS_AF=0.0228;AMR_AF=0.1124;AFR_AF=0.5825;EUR_AF=0.0338;SAS_AF=0.0245;AA=T|||;VT=SNP
1	66715279	rs114861592	C	A	100	PASS	AC=78;AF=0.0155751;AN=5008;NS=2504;DP=12003;EAS_AF=0;AMR_AF=0.0403;AFR_AF=0.0023;EUR_AF=0.0388;SAS_AF=0.0082;AA=C|||;VT=SNP
1	66715728	rs12039595	T	G	100	PASS	AC=417;AF=0.0832668;AN=5008;NS=2504;DP=13076;EAS_AF=0.2242;AMR_AF=0.0418;AFR_AF=0.0492;EUR_AF=0.0209;SAS_AF=0.0777;AA=T|||;VT=SNP
1	66715922	rs12036049	G	A	100	PASS	AC=1481;AF=0.295727;AN=5008;NS=2504;DP=14999;EAS_AF=0.3621;AMR_AF=0.1614;AFR_AF=0.6036;EUR_AF=0.0606;SAS_AF=0.1483;AA=G|||;VT=SNP
1	66716207	rs12043611	A	G	100	PASS	AC=1514;AF=0.302316;AN=5008;NS=2504;DP=19536;EAS_AF=0.3651;AMR_AF=0.1628;AFR_AF=0.6301;EUR_AF=0.0596;SAS_AF=0.1431;AA=G|||;VT=SNP
1	66716439	rs12036928	G	T	100	PASS	AC=391;AF=0.0780751;AN=5008;NS=2504;DP=20792;EAS_AF=0.2252;AMR_AF=0.0418;AFR_AF=0.0295;EUR_AF=0.0209;SAS_AF=0.0767;AA=G|||;VT=SNP
1	66716942	rs76998100	A	T	100	PASS	AC=59;AF=0.0117812;AN=5008;NS=2504;DP=20021;EAS_AF=0;AMR_AF=0.0259;AFR_AF=0.0008;EUR_AF=0.0348;SAS_AF=0.0051;AA=A|||;VT=SNP
1	66718221	rs116590020	T	A	100	PASS	AC=36;AF=0.0071885;AN=5008;NS=2504;DP=22120;EAS_AF=0;AMR_AF=0.0187;AFR_AF=0.0008;EUR_AF=0.0189;SAS_AF=0.0031;AA=T|||;VT=SNP
1	66719419	rs57747519	T	C	100	PASS	AC=1491;AF=0.297724;AN=5008;NS=2504;DP=16419;EAS_AF=0.3641;AMR_AF=0.1614;AFR_AF=0.6157;EUR_AF=0.0596;SAS_AF=0.1411;AA=T|||;VT=SNP
1	66719730	rs116221451	C	T	100	PASS	AC=101;AF=0.0201677;AN=5008;NS=2504;DP=17278;EAS_AF=0;AMR_AF=0.0245;AFR_AF=0.0446;EUR_AF=0.0229;SAS_AF=0.002;AA=C|||;VT=SNP
1	66719784	rs76412988	C	T	100	PASS	AC=42;AF=0.00838658;AN=5008;NS=2504;DP=16862;EAS_AF=0;AMR_AF=0.0115;AFR_AF=0.0008;EUR_AF=0.0298;SAS_AF=0.0031;AA=C|||;VT=SNP
1	66719803	rs12041560	A	G	100	PASS	AC=1500;AF=0.299521;AN=5008;NS=2504;DP=17335;EAS_AF=0.3661;AMR_AF=0.1614;AFR_AF=0.621;EUR_AF=0.0596;SAS_AF=0.1411;AA=G|||;VT=SNP
1	66719861	rs58629293	T	A	100	PASS	AC=752;AF=0.15016;AN=5008;NS=2504;DP=18219;EAS_AF=0.0188;AMR_AF=0.0793;AFR_AF=0.4894;EUR_AF=0.0268;SAS_AF=0.0041;AA=T|||;VT=SNP
1	66720013	rs150380346	A	C	100	PASS	AC=18;AF=0.00359425;AN=5008;NS=2504;DP=19415;EAS_AF=0;AMR_AF=0.0043;AFR_AF=0;EUR_AF=0.0139;SAS_AF=0.001;AA=a|||;VT=SNP
1	66720540	rs76608659	G	A	100	PASS	AC=101;AF=0.0201677;AN=5008;NS=2504;DP=15954;EAS_AF=0;AMR_AF=0.0245;AFR_AF=0.0446;EUR_AF=0.0229;SAS_AF=0.002;AA=G|||;VT=SNP
1	66720648	rs6672372	C	T	100	PASS	AC=1489;AF=0.297324;AN=5008;NS=2504;DP=16339;EAS_AF=0.3641;AMR_AF=0.1614;AFR_AF=0.6142;EUR_AF=0.0596;SAS_AF=0.1411;AA=C|||;VT=SNP
1	66721013	rs11208824	C	T	100	PASS	AC=1489;AF=0.297324;AN=5008;NS=2504;DP=17556;EAS_AF=0.3641;AMR_AF=0.1614;AFR_AF=0.6142;EUR_AF=0.0596;SAS_AF=0.1411;AA=C|||;VT=SNP
1	66721076	rs12036518	G	C	100	PASS	AC=1489;AF=0.297324;AN=5008;NS=2504;DP=18209;EAS_AF=0.3641;AMR_AF=0.1614;AFR_AF=0.6142;EUR_AF=0.0596;SAS_AF=0.1411;AA=C|||;VT=SNP
1	66721182	rs148405995	C	T	100	PASS	AC=51;AF=0.0101837;AN=5008;NS=2504;DP=19762;EAS_AF=0;AMR_AF=0.0231;AFR_AF=0;EUR_AF=0.0229;SAS_AF=0.0123;AA=C|||;VT=SNP
1	66721506	rs79654760	A	G	100	PASS	AC=70;AF=0.0139776;AN=5008;NS=2504;DP=19610;EAS_AF=0.001;AMR_AF=0.0749;AFR_AF=0;EUR_AF=0.0119;SAS_AF=0.0051;AA=A|||;VT=SNP
1	66722332	rs11208825	G	A	100	PASS	AC=1489;AF=0.297324;AN=5008;NS=2504;DP=22906;EAS_AF=0.3641;AMR_AF=0.1614;AFR_AF=0.6142;EUR_AF=0.0596;SAS_AF=0.1411;AA=A|||;VT=SNP
1	66723726	rs1321174	T	A	100	PASS	AC=1490;AF=0.297524;AN=5008;NS=2504;DP=17416;EAS_AF=0.3641;AMR_AF=0.1628;AFR_AF=0.6142;EUR_AF=0.0596;SAS_AF=0.1411;AA=A|||;VT=SNP
1	66724021	rs78957931	C	A	100	PASS	AC=423;AF=0.0844649;AN=5008;NS=2504;DP=17843;EAS_AF=0.2252;AMR_AF=0.0447;AFR_AF=0.0522;EUR_AF=0.0209;SAS_AF=0.0767;AA=C|||;VT=SNP
1	66724248	rs17459055	C	T	100	PASS	AC=64;AF=0.0127796;AN=5008;NS=2504;DP=18367;EAS_AF=0.001;AMR_AF=0.0202;AFR_AF=0.0023;EUR_AF=0.0348;SAS_AF=0.0112;AA=C|||;VT=SNP
1	66724260	rs6667812	G	A	100	PASS	AC=750;AF=0.14976;AN=5008;NS=2504;DP=18034;EAS_AF=0.0179;AMR_AF=0.0793;AFR_AF=0.4887;EUR_AF=0.0268;SAS_AF=0.0041;AA=G|||;VT=SNP
1	66724387	rs6667915	G	A	100	PASS	AC=1508;AF=0.301118;AN=5008;NS=2504;DP=18623;EAS_AF=0.3641;AMR_AF=0.1628;AFR_AF=0.6278;EUR_AF=0.0596;SAS_AF=0.1411;AA=A|||;VT=SNP
1	66724745	rs6668312	G	A	100	PASS	AC=751;AF=0.14996;AN=5008;NS=2504;DP=19662;EAS_AF=0.0179;AMR_AF=0.0793;AFR_AF=0.4887;EUR_AF=0.0278;SAS_AF=0.0041;AA=G|||;VT=SNP
1	66724835	rs12407687	G	T	100	PASS	AC=54;AF=0.0107827;AN=5008;NS=2504;DP=18178;EAS_AF=0.005;AMR_AF=0.0331;AFR_AF=0;EUR_AF=0.006;SAS_AF=0.0204;AA=T|||;VT=SNP
1	66725104	rs12136334	G	C	100	PASS	AC=1215;AF=0.242612;AN=5008;NS=2504;DP=21292;EAS_AF=0.1647;AMR_AF=0.2608;AFR_AF=0.0416;EUR_AF=0.5338;SAS_AF=0.2822;AA=G|||;VT=SNP
1	66725267	rs1358751	A	G	100	PASS	AC=101;AF=0.0201677;AN=5008;NS=2504;DP=20628;EAS_AF=0;AMR_AF=0.0245;AFR_AF=0.0446;EUR_AF=0.0229;SAS_AF=0.002;AA=A|||;VT=SNP
1	66726610	rs1321173	A	C	100	PASS	AC=1508;AF=0.301118;AN=5008;NS=2504;DP=22035;EAS_AF=0.3641;AMR_AF=0.1628;AFR_AF=0.6278;EUR_AF=0.0596;SAS_AF=0.1411;AA=C|||;VT=SNP
1	66726814	rs7529504	G	A	100	PASS	AC=750;AF=0.14976;AN=5008;NS=2504;DP=21775;EAS_AF=0.0179;AMR_AF=0.0793;AFR_AF=0.4887;EUR_AF=0.0268;SAS_AF=0.0041;AA=G|||;VT=SNP
1	66726939	rs17128687	A	G	100	PASS	AC=101;AF=0.0201677;AN=5008;NS=2504;DP=22142;EAS_AF=0;AMR_AF=0.0245;AFR_AF=0.0446;EUR_AF=0.0229;SAS_AF=0.002;AA=A|||;VT=SNP
1	66726982	rs11806416	G	A	100	PASS	AC=1490;AF=0.297524;AN=5008;NS=2504;DP=22794;EAS_AF=0.3641;AMR_AF=0.1628;AFR_AF=0.6142;EUR_AF=0.0596;SAS_AF=0.1411;AA=G|||;VT=SNP
1	66727250	rs77080086	T	C	100	PASS	AC=59;AF=0.0117812;AN=5008;NS=2504;DP=21136;EAS_AF=0;AMR_AF=0.0245;AFR_AF=0.0136;EUR_AF=0.0219;SAS_AF=0.002;AA=T|||;VT=SNP
1	66727585	rs17128694	G	C	100	PASS	AC=153;AF=0.0305511;AN=5008;NS=2504;DP=20356;EAS_AF=0.005;AMR_AF=0.0375;AFR_AF=0.0726;EUR_AF=0.006;SAS_AF=0.0204;AA=G|||;VT=SNP
1	66727702	rs521557	G	A	100	PASS	AC=1528;AF=0.305112;AN=5008;NS=2504;DP=20268;EAS_AF=0.3641;AMR_AF=0.1643;AFR_AF=0.6422;EUR_AF=0.0596;SAS_AF=0.1411;AA=A|||;VT=SNP
1	66727732	rs17128704	C	G	100	PASS	AC=102;AF=0.0203674;AN=5008;NS=2504;DP=21478;EAS_AF=0;AMR_AF=0.0245;AFR_AF=0.0454;EUR_AF=0.0229;SAS_AF=0.002;AA=C|||;VT=SNP
1	66727770	rs539692	G	C	100	PASS	AC=1538;AF=0.307109;AN=5008;NS=2504;DP=22371;EAS_AF=0.3641;AMR_AF=0.1643;AFR_AF=0.6505;EUR_AF=0.0586;SAS_AF=0.1411;AA=C|||;VT=SNP
1	66727898	rs519712	T	C	100	PASS	AC=1521;AF=0.303714;AN=5008;NS=2504;DP=22419;EAS_AF=0.3641;AMR_AF=0.1657;AFR_AF=0.6369;EUR_AF=0.0586;SAS_AF=0.1411;AA=T|||;VT=SNP
1	66728103	rs116332246	G	T	100	PASS	AC=59;AF=0.0117812;AN=5008;NS=2504;DP=20661;EAS_AF=0;AMR_AF=0.0245;AFR_AF=0.0136;EUR_AF=0.0219;SAS_AF=0.002;AA=G|||;VT=SNP
1	66728734	rs17128711	C	T	100	PASS	AC=103;AF=0.0205671;AN=5008;NS=2504;DP=21179;EAS_AF=0;AMR_AF=0.0259;AFR_AF=0.0454;EUR_AF=0.0229;SAS_AF=0.002;AA=C|||;VT=SNP
1	66728788	rs144133385	C	T	100	PASS	AC=31;AF=0.0061901;AN=5008;NS=2504;DP=23073;EAS_AF=0.001;AMR_AF=0.0115;AFR_AF=0.003;EUR_AF=0.0159;SAS_AF=0.002;AA=C|||;VT=SNP
1	66729780	rs1569929	A	C	100	PASS	AC=1373;AF=0.274161;AN=5008;NS=2504;DP=21899;EAS_AF=0.1637;AMR_AF=0.2752;AFR_AF=0.1399;EUR_AF=0.5447;SAS_AF=0.2904;AA=A|||;VT=SNP
1	66730115	rs72641149	T	A	100	PASS	AC=840;AF=0.167732;AN=5008;NS=2504;DP=20748;EAS_AF=0.3462;AMR_AF=0.1095;AFR_AF=0.1694;EUR_AF=0.0547;SAS_AF=0.1391;AA=T|||;VT=SNP
1	66730479	rs41332246	C	T	100	PASS	AC=60;AF=0.0119808;AN=5008;NS=2504;DP=20306;EAS_AF=0;AMR_AF=0.0245;AFR_AF=0.0144;EUR_AF=0.0219;SAS_AF=0.002;AA=C|||;VT=SNP
1	66730713	rs1321172	C	G	100	PASS	AC=1375;AF=0.274561;AN=5008;NS=2504;DP=19944;EAS_AF=0.1637;AMR_AF=0.2752;AFR_AF=0.1415;EUR_AF=0.5447;SAS_AF=0.2904;AA=C|||;VT=SNP
1	66731182	rs502958	A	T	100	PASS	AC=2812;AF=0.561502;AN=5008;NS=2504;DP=18683;EAS_AF=0.5278;AMR_AF=0.4236;AFR_AF=0.7239;EUR_AF=0.6034;SAS_AF=0.4315;AA=T|||;VT=SNP
1	66731886	rs6588193	G	C	100	PASS	AC=1373;AF=0.274161;AN=5008;NS=2504;DP=22919;EAS_AF=0.1637;AMR_AF=0.2752;AFR_AF=0.1407;EUR_AF=0.5437;SAS_AF=0.2904;AA=G|||;VT=SNP
1	66732386	rs6588194	G	A	100	PASS	AC=1374;AF=0.274361;AN=5008;NS=2504;DP=21599;EAS_AF=0.1637;AMR_AF=0.2767;AFR_AF=0.1407;EUR_AF=0.5437;SAS_AF=0.2904;AA=G|||;VT=SNP;EX_TARGET
1	66732529	rs6701329	A	T	100	PASS	AC=2230;AF=0.445288;AN=5008;NS=2504;DP=19394;EAS_AF=0.5099;AMR_AF=0.3847;AFR_AF=0.323;EUR_AF=0.5984;SAS_AF=0.4294;AA=T|||;VT=SNP
1	66733746	rs75762678	G	A	100	PASS	AC=69;AF=0.013778;AN=5008;NS=2504;DP=16913;EAS_AF=0.001;AMR_AF=0.0202;AFR_AF=0.003;EUR_AF=0.0348;SAS_AF=0.0153;AA=G|||;VT=SNP
1	66735080	rs17425765	C	T	100	PASS	AC=24;AF=0.00479233;AN=5008;NS=2504;DP=18325;EAS_AF=0;AMR_AF=0.013;AFR_AF=0;EUR_AF=0.0139;SAS_AF=0.001;AA=C|||;VT=SNP
1	66735601	rs6700403	T	C	100	PASS	AC=2222;AF=0.44369;AN=5008;NS=2504;DP=19798;EAS_AF=0.5089;AMR_AF=0.3775;AFR_AF=0.3238;EUR_AF=0.5984;SAS_AF=0.4264;AA=C|||;VT=SNP
1	66735854	rs6688020	G	T	100	PASS	AC=1359;AF=0.271366;AN=5008;NS=2504;DP=20765;EAS_AF=0.1627;AMR_AF=0.2709;AFR_AF=0.1422;EUR_AF=0.5358;SAS_AF=0.2863;AA=G|||;VT=SNP
1	66735923	rs12031294	C	G	100	PASS	AC=415;AF=0.0828674;AN=5008;NS=2504;DP=21060;EAS_AF=0.2232;AMR_AF=0.0447;AFR_AF=0.0492;EUR_AF=0.0199;SAS_AF=0.0757;AA=C|||;VT=SNP
1	66736001	rs12021574	T	C	100	PASS	AC=424;AF=0.0846645;AN=5008;NS=2504;DP=20849;EAS_AF=0.2242;AMR_AF=0.0447;AFR_AF=0.0537;EUR_AF=0.0199;SAS_AF=0.0777;AA=T|||;VT=SNP
1	66736025	rs1572680	A	C	100	PASS	AC=1357;AF=0.270966;AN=5008;NS=2504;DP=20709;EAS_AF=0.1607;AMR_AF=0.2709;AFR_AF=0.1415;EUR_AF=0.5348;SAS_AF=0.2883;AA=A|||;VT=SNP
1	66736066	rs573942	C	T	100	PASS	AC=4311;AF=0.860823;AN=5008;NS=2504;DP=21633;EAS_AF=0.9296;AMR_AF=0.7493;AFR_AF=0.9864;EUR_AF=0.7515;SAS_AF=0.8119;AA=T|||;VT=SNP
1	66736142	rs17128715	G	A	100	PASS	AC=153;AF=0.0305511;AN=5008;NS=2504;DP=20469;EAS_AF=0.005;AMR_AF=0.0375;AFR_AF=0.0711;EUR_AF=0.006;SAS_AF=0.0225;AA=G|||;VT=SNP
1	66737060	rs543589	A	C	100	PASS	AC=2876;AF=0.574281;AN=5008;NS=2504;DP=18954;EAS_AF=0.5159;AMR_AF=0.4251;AFR_AF=0.7254;EUR_AF=0.6203;SAS_AF=0.4888;AA=C|||;VT=SNP
1	66737584	rs72679155	A	G	100	PASS	AC=356;AF=0.0710863;AN=5008;NS=2504;DP=23678;EAS_AF=0.0129;AMR_AF=0.1124;AFR_AF=0.0023;EUR_AF=0.0845;SAS_AF=0.181;AA=A|||;VT=SNP
1	66737849	rs12140250	A	G	100	PASS	AC=2425;AF=0.484225;AN=5008;NS=2504;DP=21345;EAS_AF=0.5;AMR_AF=0.3991;AFR_AF=0.407;EUR_AF=0.6233;SAS_AF=0.4898;AA=a|||;VT=SNP
1	66737946	rs17097232	C	T	100	PASS	AC=88;AF=0.0175719;AN=5008;NS=2504;DP=22623;EAS_AF=0;AMR_AF=0.0245;AFR_AF=0.0303;EUR_AF=0.0308;SAS_AF=0;AA=C|||;VT=SNP
1	66738623	rs505237	A	G	100	PASS	AC=2893;AF=0.577676;AN=5008;NS=2504;DP=14184;EAS_AF=0.5179;AMR_AF=0.4337;AFR_AF=0.7254;EUR_AF=0.6262;SAS_AF=0.4918;AA=a|||;VT=SNP
1	66738756	rs12119040	C	T	100	PASS	AC=1453;AF=0.290136;AN=5008;NS=2504;DP=18948;EAS_AF=0.1538;AMR_AF=0.2867;AFR_AF=0.1445;EUR_AF=0.5606;SAS_AF=0.3517;AA=C|||;VT=SNP
1	66738854	rs74826148	C	T	100	PASS	AC=388;AF=0.077476;AN=5008;NS=2504;DP=19627;EAS_AF=0.2222;AMR_AF=0.0432;AFR_AF=0.031;EUR_AF=0.0199;SAS_AF=0.0746;AA=C|||;VT=SNP
1	66740424	rs10493401	G	C	100	PASS	AC=134;AF=0.0267572;AN=5008;NS=2504;DP=19861;EAS_AF=0.006;AMR_AF=0.0389;AFR_AF=0.056;EUR_AF=0.006;SAS_AF=0.0215;AA=G|||;VT=SNP
1	66740727	rs554120	A	G	100	PASS	AC=2783;AF=0.555711;AN=5008;NS=2504;DP=19760;EAS_AF=0.501;AMR_AF=0.4265;AFR_AF=0.6589;EUR_AF=0.6243;SAS_AF=0.4939;AA=G|||;VT=SNP
1	66742669	rs17128732	T	C	100	PASS	AC=433;AF=0.0864617;AN=5008;NS=2504;DP=20636;EAS_AF=0.2302;AMR_AF=0.0461;AFR_AF=0.0658;EUR_AF=0.0199;SAS_AF=0.0634;AA=T|||;VT=SNP
1	66743284	rs622474	A	G	100	PASS	AC=2513;AF=0.501797;AN=5008;NS=2504;DP=14672;EAS_AF=0.5149;AMR_AF=0.402;AFR_AF=0.4599;EUR_AF=0.6223;SAS_AF=0.4918;AA=G|||;VT=SNP
1	66743298	rs557736	T	C	100	PASS	AC=2511;AF=0.501398;AN=5008;NS=2504;DP=15002;EAS_AF=0.5149;AMR_AF=0.402;AFR_AF=0.4607;EUR_AF=0.6223;SAS_AF=0.4888;AA=C|||;VT=SNP
1	66744463	rs149493478	G	A	100	PASS	AC=85;AF=0.0169728;AN=5008;NS=2504;DP=20669;EAS_AF=0;AMR_AF=0.0101;AFR_AF=0;EUR_AF=0.0159;SAS_AF=0.0634;AA=G|||;VT=SNP
1	66745060	rs499320	G	A	100	PASS	AC=2896;AF=0.578275;AN=5008;NS=2504;DP=21387;EAS_AF=0.5327;AMR_AF=0.4265;AFR_AF=0.7277;EUR_AF=0.6193;SAS_AF=0.4888;AA=A|||;VT=SNP
1	66745352	rs12060491	A	G	100	PASS	AC=1426;AF=0.284744;AN=5008;NS=2504;DP=22099;EAS_AF=0.4067;AMR_AF=0.3415;AFR_AF=0.1876;EUR_AF=0.166;SAS_AF=0.3722;AA=A|||;VT=SNP
1	66745907	rs72677252	G	C	100	PASS	AC=65;AF=0.0129792;AN=5008;NS=2504;DP=20912;EAS_AF=0;AMR_AF=0.0259;AFR_AF=0.0098;EUR_AF=0.0338;SAS_AF=0;AA=g|||;VT=SNP
1	66745951	rs17128735	C	T	100	PASS	AC=131;AF=0.0261581;AN=5008;NS=2504;DP=19901;EAS_AF=0;AMR_AF=0.0288;AFR_AF=0.0575;EUR_AF=0.0348;SAS_AF=0;AA=C|||;VT=SNP
1	66746784	rs12142375	G	A	100	PASS	AC=1388;AF=0.277157;AN=5008;NS=2504;DP=19316;EAS_AF=0.1647;AMR_AF=0.2839;AFR_AF=0.0794;EUR_AF=0.5646;SAS_AF=0.3599;AA=G|||;VT=SNP
1	66747221	rs17128736	C	T	100	PASS	AC=131;AF=0.0261581;AN=5008;NS=2504;DP=20639;EAS_AF=0;AMR_AF=0.0288;AFR_AF=0.0575;EUR_AF=0.0348;SAS_AF=0;AA=C|||;VT=SNP
1	66747222	rs116079399	G	A	100	PASS	AC=60;AF=0.0119808;AN=5008;NS=2504;DP=20543;EAS_AF=0;AMR_AF=0.0231;AFR_AF=0;EUR_AF=0.0288;SAS_AF=0.0153;AA=G|||;VT=SNP
1	66749200	rs72677254	G	A	100	PASS	AC=66;AF=0.0131789;AN=5008;NS=2504;DP=13744;EAS_AF=0.001;AMR_AF=0.0259;AFR_AF=0.0098;EUR_AF=0.0338;SAS_AF=0;AA=G|||;VT=SNP
1	66749310	rs72677255	C	T	100	PASS	AC=340;AF=0.0678914;AN=5008;NS=2504;DP=15359;EAS_AF=0.0129;AMR_AF=0.1124;AFR_AF=0.0023;EUR_AF=0.0835;SAS_AF=0.1656;AA=C|||;VT=SNP
1	66749779	rs575056	C	T	100	PASS	AC=2772;AF=0.553514;AN=5008;NS=2504;DP=17479;EAS_AF=0.5327;AMR_AF=0.415;AFR_AF=0.6392;EUR_AF=0.6193;SAS_AF=0.4898;AA=C|||;VT=SNP
1	66750492	rs492833	A	T	100	PASS	AC=2888;AF=0.576677;AN=5008;NS=2504;DP=21372;EAS_AF=0.5327;AMR_AF=0.4222;AFR_AF=0.7231;EUR_AF=0.6193;SAS_AF=0.4898;AA=A|||;VT=SNP
1	66751901	rs522037	G	C	100	PASS	AC=2054;AF=0.410144;AN=5008;NS=2504;DP=18741;EAS_AF=0.4008;AMR_AF=0.366;AFR_AF=0.2806;EUR_AF=0.5855;SAS_AF=0.4458;AA=G|||;VT=SNP
1	66752207	rs529601	A	G	100	PASS	AC=4365;AF=0.871605;AN=5008;NS=2504;DP=20652;EAS_AF=0.9385;AMR_AF=0.781;AFR_AF=0.938;EUR_AF=0.7893;SAS_AF=0.862;AA=G|||;VT=SNP
1	66753090	rs78009479	G	C	100	PASS	AC=111;AF=0.0221645;AN=5008;NS=2504;DP=22273;EAS_AF=0;AMR_AF=0.0274;AFR_AF=0.0431;EUR_AF=0.0348;SAS_AF=0;AA=G|||;VT=SNP
1	66753375	rs75314644	C	T	100	PASS	AC=34;AF=0.00678914;AN=5008;NS=2504;DP=22173;EAS_AF=0;AMR_AF=0.0029;AFR_AF=0.003;EUR_AF=0.0249;SAS_AF=0.0031;AA=C|||;VT=SNP
1	66753955	rs571146	C	T	100	PASS	AC=747;AF=0.149161;AN=5008;NS=2504;DP=19078;EAS_AF=0.006;AMR_AF=0.183;AFR_AF=0.0318;EUR_AF=0.3728;SAS_AF=0.2014;AA=C|||;VT=SNP
1	66754149	rs569986	G	C	100	PASS	AC=1450;AF=0.289537;AN=5008;NS=2504;DP=22437;EAS_AF=0.1647;AMR_AF=0.2767;AFR_AF=0.1354;EUR_AF=0.5577;SAS_AF=0.3599;AA=G|||;VT=SNP
1	66754533	rs566267	G	A	100	PASS	AC=2922;AF=0.583466;AN=5008;NS=2504;DP=19667;EAS_AF=0.5327;AMR_AF=0.4265;AFR_AF=0.7458;EUR_AF=0.6193;SAS_AF=0.4908;AA=A|||;VT=SNP
1	66755279	rs116834548	C	A	100	PASS	AC=112;AF=0.0223642;AN=5008;NS=2504;DP=12269;EAS_AF=0;AMR_AF=0.0476;AFR_AF=0.0045;EUR_AF=0.0636;SAS_AF=0.0092;AA=C|||;VT=SNP
1	66756072	rs545739	T	A	100	PASS	AC=2923;AF=0.583666;AN=5008;NS=2504;DP=21522;EAS_AF=0.5327;AMR_AF=0.428;AFR_AF=0.7458;EUR_AF=0.6193;SAS_AF=0.4908;AA=A|||;VT=SNP
1	66756551	rs17460284	G	C	100	PASS	AC=338;AF=0.067492;AN=5008;NS=2504;DP=19779;EAS_AF=0.0129;AMR_AF=0.1124;AFR_AF=0.0023;EUR_AF=0.0835;SAS_AF=0.1636;AA=G|||;VT=SNP
1	66756717	rs519044	C	T	100	PASS	AC=1471;AF=0.29373;AN=5008;NS=2504;DP=21452;EAS_AF=0.1647;AMR_AF=0.2781;AFR_AF=0.1505;EUR_AF=0.5577;SAS_AF=0.3599;AA=C|||;VT=SNP
1	66756993	rs72677257	A	G	100	PASS	AC=111;AF=0.0221645;AN=5008;NS=2504;DP=19751;EAS_AF=0;AMR_AF=0.0288;AFR_AF=0.0424;EUR_AF=0.0348;SAS_AF=0;AA=A|||;VT=SNP
1	66757588	rs644949	T	A	100	PASS	AC=2928;AF=0.584665;AN=5008;NS=2504;DP=19841;EAS_AF=0.5327;AMR_AF=0.4352;AFR_AF=0.7413;EUR_AF=0.6262;SAS_AF=0.4898;AA=A|||;VT=SNP
1	66757714	rs12032433	C	T	100	PASS	AC=465;AF=0.0928514;AN=5008;NS=2504;DP=18244;EAS_AF=0.2302;AMR_AF=0.0461;AFR_AF=0.0885;EUR_AF=0.0209;SAS_AF=0.0644;AA=C|||;VT=SNP
1	66757975	rs486136	A	G	100	PASS	AC=1982;AF=0.395767;AN=5008;NS=2504;DP=19282;EAS_AF=0.1885;AMR_AF=0.3458;AFR_AF=0.4569;EUR_AF=0.5696;SAS_AF=0.3834;AA=A|||;VT=SNP
1	66758541	rs630739	C	T	100	PASS	AC=1982;AF=0.395767;AN=5008;NS=2504;DP=20677;EAS_AF=0.1885;AMR_AF=0.3458;AFR_AF=0.4576;EUR_AF=0.5686;SAS_AF=0.3834;AA=C|||;VT=SNP
1	66759233	rs72677259	G	A	100	PASS	AC=21;AF=0.00419329;AN=5008;NS=2504;DP=19118;EAS_AF=0;AMR_AF=0.0086;AFR_AF=0.0008;EUR_AF=0.0129;SAS_AF=0.001;AA=G|||;VT=SNP
1	66759610	rs782967	C	T	100	PASS	AC=1470;AF=0.29353;AN=5008;NS=2504;DP=17252;EAS_AF=0.1647;AMR_AF=0.2781;AFR_AF=0.1505;EUR_AF=0.5577;SAS_AF=0.3589;AA=C|||;VT=SNP
1	66759705	rs111886642	A	G	100	PASS	AC=128;AF=0.0255591;AN=5008;NS=2504;DP=17125;EAS_AF=0;AMR_AF=0.0303;AFR_AF=0.0545;EUR_AF=0.0348;SAS_AF=0;AA=A|||;VT=SNP
1	66759821	rs6668516	G	A	100	PASS	AC=1447;AF=0.288938;AN=5008;NS=2504;DP=17333;EAS_AF=0.1647;AMR_AF=0.2738;AFR_AF=0.1354;EUR_AF=0.5577;SAS_AF=0.3589;AA=G|||;VT=SNP
1	66760043	rs17128742	T	C	100	PASS	AC=128;AF=0.0255591;AN=5008;NS=2504;DP=16312;EAS_AF=0;AMR_AF=0.0303;AFR_AF=0.0545;EUR_AF=0.0348;SAS_AF=0;AA=T|||;VT=SNP
1	66760148	rs17128748	A	T	100	PASS	AC=128;AF=0.0255591;AN=5008;NS=2504;DP=15723;EAS_AF=0;AMR_AF=0.0303;AFR_AF=0.0545;EUR_AF=0.0348;SAS_AF=0;AA=A|||;VT=SNP
1	66760192	rs56163035	C	T	100	PASS	AC=337;AF=0.0672923;AN=5008;NS=2504;DP=15822;EAS_AF=0.0129;AMR_AF=0.1124;AFR_AF=0.0015;EUR_AF=0.0835;SAS_AF=0.1636;AA=C|||;VT=SNP
1	66760560	rs599381	A	G	100	PASS	AC=4439;AF=0.886382;AN=5008;NS=2504;DP=16082;EAS_AF=0.9385;AMR_AF=0.7911;AFR_AF=0.9887;EUR_AF=0.7903;SAS_AF=0.8609;AA=G|||;VT=SNP
1	66760725	rs72677260	G	T	100	PASS	AC=128;AF=0.0255591;AN=5008;NS=2504;DP=18246;EAS_AF=0;AMR_AF=0.0303;AFR_AF=0.0545;EUR_AF=0.0348;SAS_AF=0;AA=G|||;VT=SNP
1	66761476	rs72660603	T	C	100	PASS	AC=36;AF=0.0071885;AN=5008;NS=2504;DP=22235;EAS_AF=0;AMR_AF=0.013;AFR_AF=0;EUR_AF=0.0268;SAS_AF=0;AA=T|||;VT=SNP
1	66762466	rs546784	T	C	100	PASS	AC=1484;AF=0.296326;AN=5008;NS=2504;DP=21641;EAS_AF=0.1647;AMR_AF=0.2867;AFR_AF=0.1505;EUR_AF=0.5646;SAS_AF=0.3599;AA=T|||;VT=SNP
1	66762737	rs2312065	C	T	100	PASS	AC=759;AF=0.151558;AN=5008;NS=2504;DP=20342;EAS_AF=0.3442;AMR_AF=0.0562;AFR_AF=0.1853;EUR_AF=0.0229;SAS_AF=0.1074;AA=c|||;VT=SNP
1	66763260	rs11208829	C	A	100	PASS	AC=459;AF=0.0916534;AN=5008;NS=2504;DP=16501;EAS_AF=0.2282;AMR_AF=0.0461;AFR_AF=0.0877;EUR_AF=0.0209;SAS_AF=0.0613;AA=C|||;VT=SNP
1	66764268	rs509363	A	G	100	PASS	AC=2912;AF=0.58147;AN=5008;NS=2504;DP=19781;EAS_AF=0.5327;AMR_AF=0.4366;AFR_AF=0.73;EUR_AF=0.6262;SAS_AF=0.4877;AA=A|||;VT=SNP
1	66764501	rs2064707	C	T	100	PASS	AC=460;AF=0.091853;AN=5008;NS=2504;DP=18778;EAS_AF=0.2302;AMR_AF=0.0447;AFR_AF=0.0877;EUR_AF=0.0209;SAS_AF=0.0613;AA=C|||;VT=SNP
1	66764952	rs558325	C	G	100	PASS	AC=1260;AF=0.251597;AN=5008;NS=2504;DP=19335;EAS_AF=0.3621;AMR_AF=0.1124;AFR_AF=0.4932;EUR_AF=0.0616;SAS_AF=0.1053;AA=C|||;VT=SNP
1	66765778	rs6683604	T	C	100	PASS	AC=1485;AF=0.296526;AN=5008;NS=2504;DP=16836;EAS_AF=0.1647;AMR_AF=0.2882;AFR_AF=0.1505;EUR_AF=0.5646;SAS_AF=0.3599;AA=T|||;VT=SNP
1	66765865	rs72660605	C	T	100	PASS	AC=65;AF=0.0129792;AN=5008;NS=2504;DP=18424;EAS_AF=0;AMR_AF=0.0259;AFR_AF=0.0098;EUR_AF=0.0338;SAS_AF=0;AA=C|||;VT=SNP
1	66766185	rs12137080	C	T	100	PASS	AC=1610;AF=0.321486;AN=5008;NS=2504;DP=21699;EAS_AF=0.1706;AMR_AF=0.3213;AFR_AF=0.2057;EUR_AF=0.5646;SAS_AF=0.3834;AA=C|||;VT=SNP
1	66766222	rs524770	A	G	100	PASS	AC=2915;AF=0.582069;AN=5008;NS=2504;DP=22086;EAS_AF=0.5327;AMR_AF=0.4366;AFR_AF=0.7315;EUR_AF=0.6262;SAS_AF=0.4888;AA=G|||;VT=SNP
1	66766236	rs12137115	C	G	100	PASS	AC=1488;AF=0.297125;AN=5008;NS=2504;DP=21865;EAS_AF=0.1647;AMR_AF=0.2882;AFR_AF=0.1528;EUR_AF=0.5646;SAS_AF=0.3599;AA=C|||;VT=SNP
1	66766735	rs500541	A	C	100	PASS	AC=4442;AF=0.886981;AN=5008;NS=2504;DP=17977;EAS_AF=0.9454;AMR_AF=0.7925;AFR_AF=0.9887;EUR_AF=0.7903;SAS_AF=0.8558;AA=C|||;VT=SNP
1	66766741	rs499170	C	T	100	PASS	AC=1256;AF=0.250799;AN=5008;NS=2504;DP=17838;EAS_AF=0.3621;AMR_AF=0.1124;AFR_AF=0.4902;EUR_AF=0.0626;SAS_AF=0.1043;AA=C|||;VT=SNP
1	66766780	rs498448	C	T	100	PASS	AC=2931;AF=0.585264;AN=5008;NS=2504;DP=17245;EAS_AF=0.5327;AMR_AF=0.4366;AFR_AF=0.7458;EUR_AF=0.6252;SAS_AF=0.4867;AA=T|||;VT=SNP
1	66766798	rs498393	A	G	100	PASS	AC=2931;AF=0.585264;AN=5008;NS=2504;DP=17127;EAS_AF=0.5327;AMR_AF=0.4366;AFR_AF=0.7458;EUR_AF=0.6252;SAS_AF=0.4867;AA=G|||;VT=SNP
1	66767128	rs495477	A	G	100	PASS	AC=1463;AF=0.292133;AN=5008;NS=2504;DP=17591;EAS_AF=0.1647;AMR_AF=0.2867;AFR_AF=0.1354;EUR_AF=0.5636;SAS_AF=0.3599;AA=A|||;VT=SNP
1	66767167	rs494735	T	C	100	PASS	AC=1607;AF=0.320887;AN=5008;NS=2504;DP=17138;EAS_AF=0.1706;AMR_AF=0.3213;AFR_AF=0.205;EUR_AF=0.5636;SAS_AF=0.3824;AA=T|||;VT=SNP
1	66768129	rs12030788	A	G	100	PASS	AC=432;AF=0.086262;AN=5008;NS=2504;DP=20840;EAS_AF=0.2312;AMR_AF=0.0461;AFR_AF=0.0658;EUR_AF=0.0209;SAS_AF=0.0603;AA=A|||;VT=SNP
1	66769100	rs6683977	G	C	100	PASS	AC=1328;AF=0.265176;AN=5008;NS=2504;DP=16560;EAS_AF=0.1637;AMR_AF=0.2824;AFR_AF=0.0439;EUR_AF=0.5636;SAS_AF=0.3497;AA=G|||;VT=SNP
1	66769123	rs782686	A	G	100	PASS	AC=2933;AF=0.585663;AN=5008;NS=2504;DP=17246;EAS_AF=0.5327;AMR_AF=0.4366;AFR_AF=0.7474;EUR_AF=0.6252;SAS_AF=0.4867;AA=G|||;VT=SNP
1	66769735	rs72660610	C	G	100	PASS	AC=66;AF=0.0131789;AN=5008;NS=2504;DP=21394;EAS_AF=0.001;AMR_AF=0.0259;AFR_AF=0.0098;EUR_AF=0.0338;SAS_AF=0;AA=C|||;VT=SNP
1	66770400	rs492589	T	C	100	PASS	AC=2917;AF=0.582468;AN=5008;NS=2504;DP=20959;EAS_AF=0.5347;AMR_AF=0.4366;AFR_AF=0.7322;EUR_AF=0.6252;SAS_AF=0.4888;AA=t|||;VT=SNP
1	66771421	rs611838	T	C	100	PASS	AC=2906;AF=0.580272;AN=5008;NS=2504;DP=17127;EAS_AF=0.5347;AMR_AF=0.4265;AFR_AF=0.7322;EUR_AF=0.6183;SAS_AF=0.4918;AA=T|||;VT=SNP
1	66771563	rs72674130	C	G	100	PASS	AC=36;AF=0.0071885;AN=5008;NS=2504;DP=19159;EAS_AF=0;AMR_AF=0.0173;AFR_AF=0;EUR_AF=0.0149;SAS_AF=0.0092;AA=C|||;VT=SNP
1	66771601	rs17128782	C	T	100	PASS	AC=128;AF=0.0255591;AN=5008;NS=2504;DP=17575;EAS_AF=0;AMR_AF=0.0303;AFR_AF=0.0545;EUR_AF=0.0348;SAS_AF=0;AA=C|||;VT=SNP
1	66771701	rs72674131	C	G	100	PASS	AC=128;AF=0.0255591;AN=5008;NS=2504;DP=18032;EAS_AF=0;AMR_AF=0.0303;AFR_AF=0.0545;EUR_AF=0.0348;SAS_AF=0;AA=C|||;VT=SNP
1	66772663	rs538336	C	T	100	PASS	AC=2907;AF=0.580471;AN=5008;NS=2504;DP=20614;EAS_AF=0.5367;AMR_AF=0.428;AFR_AF=0.7322;EUR_AF=0.6173;SAS_AF=0.4908;AA=C|||;VT=SNP
1	66772682	rs638111	C	T	100	PASS	AC=2199;AF=0.439097;AN=5008;NS=2504;DP=20807;EAS_AF=0.5119;AMR_AF=0.3343;AFR_AF=0.3139;EUR_AF=0.5785;SAS_AF=0.4642;AA=C|||;VT=SNP
1	66772691	rs537611	C	T	100	PASS	AC=2870;AF=0.573083;AN=5008;NS=2504;DP=20660;EAS_AF=0.5347;AMR_AF=0.4265;AFR_AF=0.708;EUR_AF=0.6173;SAS_AF=0.4888;AA=T|||;VT=SNP
1	66773026	rs536858	G	C	100	PASS	AC=2906;AF=0.580272;AN=5008;NS=2504;DP=20905;EAS_AF=0.5397;AMR_AF=0.4222;AFR_AF=0.733;EUR_AF=0.6173;SAS_AF=0.4898;AA=C|||;VT=SNP
1	66773209	rs532976	T	G	100	PASS	AC=2928;AF=0.584665;AN=5008;NS=2504;DP=21503;EAS_AF=0.5407;AMR_AF=0.4251;AFR_AF=0.7474;EUR_AF=0.6163;SAS_AF=0.4908;AA=G|||;VT=SNP
1	66773349	rs641262	T	C	100	PASS	AC=1387;AF=0.276957;AN=5008;NS=2504;DP=20854;EAS_AF=0.1637;AMR_AF=0.2752;AFR_AF=0.1354;EUR_AF=0.5577;SAS_AF=0.2975;AA=T|||;VT=SNP
1	66774019	rs17128784	C	T	100	PASS	AC=1138;AF=0.227236;AN=5008;NS=2504;DP=19097;EAS_AF=0.3085;AMR_AF=0.1556;AFR_AF=0.3654;EUR_AF=0.0408;SAS_AF=0.1994;AA=C|||;VT=SNP
1	66774350	rs558550	T	A	100	PASS	AC=1377;AF=0.27496;AN=5008;NS=2504;DP=17517;EAS_AF=0.1885;AMR_AF=0.33;AFR_AF=0.2262;EUR_AF=0.3857;SAS_AF=0.2771;AA=T|||;VT=SNP
1	66774988	rs7514592	A	T	100	PASS	AC=655;AF=0.130791;AN=5008;NS=2504;DP=21838;EAS_AF=0.0258;AMR_AF=0.0504;AFR_AF=0.2519;EUR_AF=0.0736;SAS_AF=0.1912;AA=A|||;VT=SNP
1	66775011	rs7514666	A	G	100	PASS	AC=655;AF=0.130791;AN=5008;NS=2504;DP=21201;EAS_AF=0.0258;AMR_AF=0.0504;AFR_AF=0.2519;EUR_AF=0.0736;SAS_AF=0.1912;AA=A|||;VT=SNP
1	66776137	rs6689595	C	T	100	PASS	AC=2552;AF=0.509585;AN=5008;NS=2504;DP=20955;EAS_AF=0.8036;AMR_AF=0.5836;AFR_AF=0.2194;EUR_AF=0.5348;SAS_AF=0.5204;AA=C|||;VT=SNP
1	66776190	rs6665325	A	G	100	PASS	AC=2217;AF=0.442692;AN=5008;NS=2504;DP=21594;EAS_AF=0.8036;AMR_AF=0.5101;AFR_AF=0.084;EUR_AF=0.4394;SAS_AF=0.5112;AA=A|||;VT=SNP
1	66776843	rs72926316	C	T	100	PASS	AC=299;AF=0.0597045;AN=5008;NS=2504;DP=18859;EAS_AF=0.0754;AMR_AF=0.0591;AFR_AF=0.0983;EUR_AF=0.0089;SAS_AF=0.044;AA=C|||;VT=SNP
1	66776954	rs6690590	G	A	100	PASS	AC=2656;AF=0.530351;AN=5008;NS=2504;DP=23411;EAS_AF=0.8056;AMR_AF=0.5965;AFR_AF=0.2874;EUR_AF=0.5368;SAS_AF=0.5215;AA=G|||;VT=SNP
1	66777590	rs1040716	A	T	100	PASS	AC=2212;AF=0.441693;AN=5008;NS=2504;DP=19083;EAS_AF=0.8036;AMR_AF=0.5043;AFR_AF=0.0832;EUR_AF=0.4394;SAS_AF=0.5112;AA=A|||;VT=SNP
1	66777996	rs2180336	C	T	100	PASS	AC=2211;AF=0.441494;AN=5008;NS=2504;DP=20335;EAS_AF=0.8026;AMR_AF=0.5043;AFR_AF=0.0832;EUR_AF=0.4394;SAS_AF=0.5112;AA=C|||;VT=SNP
1	66778275	rs4655834	C	T	100	PASS	AC=3414;AF=0.681709;AN=5008;NS=2504;DP=21798;EAS_AF=0.8284;AMR_AF=0.647;AFR_AF=0.6324;EUR_AF=0.6093;SAS_AF=0.6963;AA=T|||;VT=SNP
1	66778493	rs4655605	A	G	100	PASS	AC=3415;AF=0.681909;AN=5008;NS=2504;DP=20546;EAS_AF=0.8284;AMR_AF=0.647;AFR_AF=0.6331;EUR_AF=0.6093;SAS_AF=0.6963;AA=G|||;VT=SNP
1	66778722	rs6697215	G	T	100	PASS	AC=2548;AF=0.508786;AN=5008;NS=2504;DP=18598;EAS_AF=0.8026;AMR_AF=0.5807;AFR_AF=0.2186;EUR_AF=0.5348;SAS_AF=0.5204;AA=G|||;VT=SNP
1	66780330	rs10889606	A	G	100	PASS	AC=3433;AF=0.685503;AN=5008;NS=2504;DP=20441;EAS_AF=0.8284;AMR_AF=0.647;AFR_AF=0.6324;EUR_AF=0.6123;SAS_AF=0.7127;AA=A|||;VT=SNP
1	66780371	rs10889607	T	C	100	PASS	AC=3432;AF=0.685304;AN=5008;NS=2504;DP=20963;EAS_AF=0.8284;AMR_AF=0.647;AFR_AF=0.6316;EUR_AF=0.6123;SAS_AF=0.7127;AA=C|||;VT=SNP
1	66781272	rs11208831	G	A	100	PASS	AC=2563;AF=0.511781;AN=5008;NS=2504;DP=14916;EAS_AF=0.8185;AMR_AF=0.5807;AFR_AF=0.2179;EUR_AF=0.5348;SAS_AF=0.5204;AA=G|||;VT=SNP
1	66781544	rs11803904	G	A	100	PASS	AC=633;AF=0.126398;AN=5008;NS=2504;DP=19001;EAS_AF=0.0099;AMR_AF=0.0533;AFR_AF=0.2572;EUR_AF=0.0736;SAS_AF=0.1759;AA=G|||;VT=SNP
1	66781896	rs12142015	C	G	100	PASS	AC=153;AF=0.0305511;AN=5008;NS=2504;DP=20351;EAS_AF=0;AMR_AF=0.0576;AFR_AF=0.0068;EUR_AF=0.0944;SAS_AF=0.0092;AA=C|||;VT=SNP
1	66781974	rs75258917	A	G	100	PASS	AC=10;AF=0.00199681;AN=5008;NS=2504;DP=19468;EAS_AF=0;AMR_AF=0;AFR_AF=0.0008;EUR_AF=0.0089;SAS_AF=0;AA=A|||;VT=SNP
1	66782904	rs7523274	A	C	100	PASS	AC=26;AF=0.00519169;AN=5008;NS=2504;DP=18942;EAS_AF=0;AMR_AF=0.0029;AFR_AF=0;EUR_AF=0.0179;SAS_AF=0.0061;AA=A|||;VT=SNP
1	66783595	rs11208832	A	C	100	PASS	AC=2393;AF=0.477835;AN=5008;NS=2504;DP=16445;EAS_AF=0.8135;AMR_AF=0.5648;AFR_AF=0.0983;EUR_AF=0.5368;SAS_AF=0.5225;AA=A|||;VT=SNP
1	66784153	rs6698834	C	G	100	PASS	AC=2565;AF=0.512181;AN=5008;NS=2504;DP=17577;EAS_AF=0.8125;AMR_AF=0.5821;AFR_AF=0.2194;EUR_AF=0.5378;SAS_AF=0.5225;AA=C|||;VT=SNP
1	66784172	rs6699001	G	T	100	PASS	AC=828;AF=0.165335;AN=5008;NS=2504;DP=17093;EAS_AF=0.0099;AMR_AF=0.0605;AFR_AF=0.3896;EUR_AF=0.0746;SAS_AF=0.1902;AA=G|||;VT=SNP
1	66784272	rs149510095	G	A	100	PASS	AC=37;AF=0.00738818;AN=5008;NS=2504;DP=17466;EAS_AF=0.001;AMR_AF=0.0101;AFR_AF=0.0045;EUR_AF=0.0179;SAS_AF=0.0051;AA=G|||;VT=SNP
1	66784643	rs79326755	C	T	100	PASS	AC=24;AF=0.00479233;AN=5008;NS=2504;DP=19793;EAS_AF=0;AMR_AF=0.0101;AFR_AF=0;EUR_AF=0.0169;SAS_AF=0;AA=C|||;VT=SNP
1	66784679	rs1556805	T	C	100	PASS	AC=2392;AF=0.477636;AN=5008;NS=2504;DP=20449;EAS_AF=0.8125;AMR_AF=0.5648;AFR_AF=0.0976;EUR_AF=0.5378;SAS_AF=0.5225;AA=T|||;VT=SNP
1	66784966	rs72674135	C	G	100	PASS	AC=277;AF=0.0553115;AN=5008;NS=2504;DP=19530;EAS_AF=0.006;AMR_AF=0.0346;AFR_AF=0.0151;EUR_AF=0.0616;SAS_AF=0.1687;AA=C|||;VT=SNP
1	66785533	rs17427502	C	A	100	PASS	AC=149;AF=0.0297524;AN=5008;NS=2504;DP=20042;EAS_AF=0;AMR_AF=0.0576;AFR_AF=0.0053;EUR_AF=0.0825;SAS_AF=0.0194;AA=C|||;VT=SNP
1	66785568	rs2144720	C	A	100	PASS	AC=3404;AF=0.679712;AN=5008;NS=2504;DP=19607;EAS_AF=0.8224;AMR_AF=0.6455;AFR_AF=0.6309;EUR_AF=0.6083;SAS_AF=0.6963;AA=A|||;VT=SNP
1	66785865	rs74633392	C	A	100	PASS	AC=29;AF=0.00579073;AN=5008;NS=2504;DP=20340;EAS_AF=0;AMR_AF=0.0115;AFR_AF=0;EUR_AF=0.0199;SAS_AF=0.001;AA=C|||;VT=SNP
1	66785930	rs2180335	A	G	100	PASS	AC=2576;AF=0.514377;AN=5008;NS=2504;DP=19401;EAS_AF=0.8125;AMR_AF=0.5836;AFR_AF=0.2269;EUR_AF=0.5378;SAS_AF=0.5225;AA=A|||;VT=SNP
1	66786000	rs6667596	T	C	100	PASS	AC=857;AF=0.171126;AN=5008;NS=2504;DP=20554;EAS_AF=0.0099;AMR_AF=0.0634;AFR_AF=0.41;EUR_AF=0.0746;SAS_AF=0.1902;AA=T|||;VT=SNP
1	66786626	rs115190342	A	G	100	PASS	AC=18;AF=0.00359425;AN=5008;NS=2504;DP=19603;EAS_AF=0;AMR_AF=0.0058;AFR_AF=0.0008;EUR_AF=0.0119;SAS_AF=0.001;AA=A|||;VT=SNP
1	66786756	rs7513323	C	T	100	PASS	AC=26;AF=0.00519169;AN=5008;NS=2504;DP=21356;EAS_AF=0;AMR_AF=0.0029;AFR_AF=0;EUR_AF=0.0179;SAS_AF=0.0061;AA=C|||;VT=SNP
1	66788120	rs4655606	C	T	100	PASS	AC=2223;AF=0.44389;AN=5008;NS=2504;DP=20091;EAS_AF=0.8135;AMR_AF=0.5058;AFR_AF=0.0832;EUR_AF=0.4384;SAS_AF=0.5123;AA=C|||;VT=SNP
1	66788914	rs782687	A	C	100	PASS	AC=4991;AF=0.996605;AN=5008;NS=2504;DP=20328;EAS_AF=1;AMR_AF=0.9957;AFR_AF=0.9977;EUR_AF=0.993;SAS_AF=0.9959;AA=C|||;VT=SNP
1	66789141	rs7522367	C	A	100	PASS	AC=604;AF=0.120607;AN=5008;NS=2504;DP=19572;EAS_AF=0.0099;AMR_AF=0.0504;AFR_AF=0.2262;EUR_AF=0.0736;SAS_AF=0.1902;AA=C|||;VT=SNP
1	66789263	rs11208834	A	G	100	PASS	AC=862;AF=0.172125;AN=5008;NS=2504;DP=18488;EAS_AF=0.0099;AMR_AF=0.0648;AFR_AF=0.4123;EUR_AF=0.0746;SAS_AF=0.1912;AA=A|||;VT=SNP
1	66790248	rs1040715	G	T	100	PASS	AC=3991;AF=0.796925;AN=5008;NS=2504;DP=18335;EAS_AF=0.9038;AMR_AF=0.719;AFR_AF=0.9221;EUR_AF=0.6193;SAS_AF=0.7556;AA=T|||;VT=SNP
1	66791226	rs74853008	G	A	100	PASS	AC=26;AF=0.00519169;AN=5008;NS=2504;DP=21917;EAS_AF=0;AMR_AF=0.0029;AFR_AF=0;EUR_AF=0.0179;SAS_AF=0.0061;AA=G|||;VT=SNP
1	66791346	rs4655607	G	A	100	PASS	AC=3413;AF=0.68151;AN=5008;NS=2504;DP=22865;EAS_AF=0.8224;AMR_AF=0.6513;AFR_AF=0.6309;EUR_AF=0.6113;SAS_AF=0.6984;AA=A|||;VT=SNP
1	66792664	rs11208835	A	G	100	PASS	AC=3424;AF=0.683706;AN=5008;NS=2504;DP=17489;EAS_AF=0.8264;AMR_AF=0.647;AFR_AF=0.6286;EUR_AF=0.6143;SAS_AF=0.7086;AA=G|||;VT=SNP
1	66793745	rs78951511	A	C	100	PASS	AC=156;AF=0.0311502;AN=5008;NS=2504;DP=19816;EAS_AF=0;AMR_AF=0.0576;AFR_AF=0.0083;EUR_AF=0.0954;SAS_AF=0.0092;AA=A|||;VT=SNP
1	66794748	rs6680071	T	C	100	PASS	AC=3420;AF=0.682907;AN=5008;NS=2504;DP=18589;EAS_AF=0.8274;AMR_AF=0.6427;AFR_AF=0.6278;EUR_AF=0.6143;SAS_AF=0.7076;AA=C|||;VT=SNP
1	66794759	rs6667168	C	T	100	PASS	AC=860;AF=0.171725;AN=5008;NS=2504;DP=18198;EAS_AF=0.0109;AMR_AF=0.0663;AFR_AF=0.4198;EUR_AF=0.0746;SAS_AF=0.1769;AA=C|||;VT=SNP
1	66795408	rs7547231	A	G	100	PASS	AC=139;AF=0.0277556;AN=5008;NS=2504;DP=18946;EAS_AF=0;AMR_AF=0.0331;AFR_AF=0.0076;EUR_AF=0.0746;SAS_AF=0.0317;AA=A|||;VT=SNP
1	66796226	rs910694	C	T	100	PASS	AC=2531;AF=0.505391;AN=5008;NS=2504;DP=22910;EAS_AF=0.8065;AMR_AF=0.5749;AFR_AF=0.2057;EUR_AF=0.5398;SAS_AF=0.5153;AA=C|||;VT=SNP
1	66796248	rs910693	A	G	100	PASS	AC=3418;AF=0.682508;AN=5008;NS=2504;DP=22610;EAS_AF=0.8234;AMR_AF=0.6427;AFR_AF=0.6293;EUR_AF=0.6143;SAS_AF=0.7076;AA=G|||;VT=SNP
1	66799563	rs634460	G	A	100	PASS	AC=3135;AF=0.625998;AN=5008;NS=2504;DP=21549;EAS_AF=0.7083;AMR_AF=0.621;AFR_AF=0.5756;EUR_AF=0.6312;SAS_AF=0.6074;AA=G|||;VT=SNP
1	66800512	rs619959	G	C	100	PASS	AC=2779;AF=0.554912;AN=5008;NS=2504;DP=17923;EAS_AF=0.8026;AMR_AF=0.6326;AFR_AF=0.3729;EUR_AF=0.6093;SAS_AF=0.4346;AA=G|||;VT=SNP
1	66800604	rs78364122	A	G	100	PASS	AC=88;AF=0.0175719;AN=5008;NS=2504;DP=17586;EAS_AF=0;AMR_AF=0.0259;AFR_AF=0.0053;EUR_AF=0.0577;SAS_AF=0.0051;AA=A|||;VT=SNP
1	66800764	rs472952	A	G	100	PASS	AC=2790;AF=0.557109;AN=5008;NS=2504;DP=22875;EAS_AF=0.8036;AMR_AF=0.6354;AFR_AF=0.3699;EUR_AF=0.6093;SAS_AF=0.4468;AA=A|||;VT=SNP
1	66801127	rs580436	A	G	100	PASS	AC=2793;AF=0.557708;AN=5008;NS=2504;DP=23065;EAS_AF=0.8036;AMR_AF=0.6354;AFR_AF=0.3714;EUR_AF=0.6103;SAS_AF=0.4468;AA=A|||;VT=SNP
1	66801495	rs6696880	A	G	100	PASS	AC=643;AF=0.128395;AN=5008;NS=2504;DP=21020;EAS_AF=0.0109;AMR_AF=0.0533;AFR_AF=0.2345;EUR_AF=0.0706;SAS_AF=0.2188;AA=A|||;VT=SNP
1	66801552	rs518476	T	C	100	PASS	AC=2982;AF=0.595447;AN=5008;NS=2504;DP=21614;EAS_AF=0.8194;AMR_AF=0.6772;AFR_AF=0.3933;EUR_AF=0.6183;SAS_AF=0.5562;AA=T|||;VT=SNP
1	66802481	rs692956	T	C	100	PASS	AC=4994;AF=0.997204;AN=5008;NS=2504;DP=20693;EAS_AF=1;AMR_AF=0.9957;AFR_AF=0.9977;EUR_AF=0.996;SAS_AF=0.9959;AA=T|||;VT=SNP
1	66802589	rs114633519	A	G	100	PASS	AC=92;AF=0.0183706;AN=5008;NS=2504;DP=20738;EAS_AF=0;AMR_AF=0.0274;AFR_AF=0.0068;EUR_AF=0.0586;SAS_AF=0.0051;AA=A|||;VT=SNP
1	66802591	rs693826	T	G	100	PASS	AC=3777;AF=0.754193;AN=5008;NS=2504;DP=20795;EAS_AF=0.8958;AMR_AF=0.7406;AFR_AF=0.854;EUR_AF=0.668;SAS_AF=0.5716;AA=G|||;VT=SNP
1	66802772	rs1890197	C	T	100	PASS	AC=2815;AF=0.562101;AN=5008;NS=2504;DP=22672;EAS_AF=0.8065;AMR_AF=0.6398;AFR_AF=0.3835;EUR_AF=0.6103;SAS_AF=0.4468;AA=C|||;VT=SNP
1	66803080	rs1890196	C	T	100	PASS	AC=2390;AF=0.477236;AN=5008;NS=2504;DP=20057;EAS_AF=0.8065;AMR_AF=0.5648;AFR_AF=0.1823;EUR_AF=0.5209;SAS_AF=0.4294;AA=C|||;VT=SNP
1	66803433	rs7533686	G	C	100	PASS	AC=301;AF=0.0601038;AN=5008;NS=2504;DP=19473;EAS_AF=0;AMR_AF=0.0778;AFR_AF=0.0091;EUR_AF=0.1571;SAS_AF=0.0787;AA=G|||;VT=SNP
1	66803938	rs181754038	T	C	100	PASS	AC=12;AF=0.00239617;AN=5008;NS=2504;DP=18552;EAS_AF=0;AMR_AF=0.0014;AFR_AF=0;EUR_AF=0.0099;SAS_AF=0.001;AA=T|||;VT=SNP
1	66805270	rs17427907	T	C	100	PASS	AC=382;AF=0.076278;AN=5008;NS=2504;DP=17305;EAS_AF=0.0139;AMR_AF=0.0389;AFR_AF=0.0159;EUR_AF=0.0765;SAS_AF=0.2485;AA=T|||;VT=SNP
1	66805589	rs1740417	T	G	100	PASS	AC=2582;AF=0.515575;AN=5008;NS=2504;DP=16868;EAS_AF=0.8065;AMR_AF=0.6225;AFR_AF=0.2163;EUR_AF=0.6113;SAS_AF=0.4458;AA=T|||;VT=SNP
1	66805885	rs79672732	C	T	100	PASS	AC=89;AF=0.0177716;AN=5008;NS=2504;DP=19309;EAS_AF=0;AMR_AF=0.0274;AFR_AF=0.0053;EUR_AF=0.0577;SAS_AF=0.0051;AA=C|||;VT=SNP
1	66806057	rs2039695	A	T	100	PASS	AC=3712;AF=0.741214;AN=5008;NS=2504;DP=15841;EAS_AF=0.8958;AMR_AF=0.7248;AFR_AF=0.8487;EUR_AF=0.6233;SAS_AF=0.5695;AA=T|||;VT=SNP
1	66806953	rs2788646	T	C	100	PASS	AC=2818;AF=0.5627;AN=5008;NS=2504;DP=18261;EAS_AF=0.8065;AMR_AF=0.6427;AFR_AF=0.3843;EUR_AF=0.6113;SAS_AF=0.4458;AA=T|||;VT=SNP
1	66807544	rs475826	G	A	100	PASS	AC=3712;AF=0.741214;AN=5008;NS=2504;DP=16330;EAS_AF=0.8958;AMR_AF=0.7248;AFR_AF=0.8487;EUR_AF=0.6233;SAS_AF=0.5695;AA=A|||;VT=SNP
1	66808276	rs504304	A	G	100	PASS	AC=4904;AF=0.979233;AN=5008;NS=2504;DP=13793;EAS_AF=1;AMR_AF=0.9683;AFR_AF=0.9924;EUR_AF=0.9364;SAS_AF=0.9918;AA=a|||;VT=SNP
1	66808645	rs116661526	T	C	100	PASS	AC=526;AF=0.105032;AN=5008;NS=2504;DP=17697;EAS_AF=0.0188;AMR_AF=0.0447;AFR_AF=0.1165;EUR_AF=0.0775;SAS_AF=0.2495;AA=T|||;VT=SNP
1	66808664	rs114251118	G	A	100	PASS	AC=28;AF=0.00559105;AN=5008;NS=2504;DP=18032;EAS_AF=0;AMR_AF=0.0058;AFR_AF=0.0008;EUR_AF=0.0229;SAS_AF=0;AA=G|||;VT=SNP
1	66809344	rs501997	A	G	100	PASS	AC=2814;AF=0.561901;AN=5008;NS=2504;DP=17560;EAS_AF=0.8065;AMR_AF=0.6412;AFR_AF=0.382;EUR_AF=0.6113;SAS_AF=0.4458;AA=A|||;VT=SNP
1	66810197	rs584861	T	C	100	PASS	AC=3711;AF=0.741014;AN=5008;NS=2504;DP=15041;EAS_AF=0.8958;AMR_AF=0.7248;AFR_AF=0.848;EUR_AF=0.6233;SAS_AF=0.5695;AA=C|||;VT=SNP
1	66810657	rs491190	C	T	100	PASS	AC=3713;AF=0.741414;AN=5008;NS=2504;DP=20184;EAS_AF=0.8958;AMR_AF=0.7262;AFR_AF=0.8487;EUR_AF=0.6233;SAS_AF=0.5695;AA=C|||;VT=SNP
1	66810732	rs75151253	C	T	100	PASS	AC=16;AF=0.00319489;AN=5008;NS=2504;DP=21132;EAS_AF=0;AMR_AF=0.0043;AFR_AF=0;EUR_AF=0.0099;SAS_AF=0.0031;AA=C|||;VT=SNP
1	66810852	rs79846108	T	C	100	PASS	AC=26;AF=0.00519169;AN=5008;NS=2504;DP=19927;EAS_AF=0;AMR_AF=0.0101;AFR_AF=0;EUR_AF=0.0179;SAS_AF=0.001;AA=T|||;VT=SNP
1	66813129	rs17128818	C	T	100	PASS	AC=261;AF=0.0521166;AN=5008;NS=2504;DP=18685;EAS_AF=0.1508;AMR_AF=0.0331;AFR_AF=0.0015;EUR_AF=0.0388;SAS_AF=0.046;AA=C|||;VT=SNP
1	66815071	rs1321177	G	T	100	PASS	AC=3695;AF=0.737819;AN=5008;NS=2504;DP=22835;EAS_AF=0.8938;AMR_AF=0.7075;AFR_AF=0.6778;EUR_AF=0.6918;SAS_AF=0.727;AA=T|||;VT=SNP
1	66816861	rs61796502	G	A	100	PASS	AC=513;AF=0.102436;AN=5008;NS=2504;DP=17307;EAS_AF=0.0188;AMR_AF=0.0432;AFR_AF=0.1074;EUR_AF=0.0775;SAS_AF=0.2495;AA=G|||;VT=SNP
1	66819623	rs598961	G	A	100	PASS	AC=2540;AF=0.507188;AN=5008;NS=2504;DP=18935;EAS_AF=0.6687;AMR_AF=0.5893;AFR_AF=0.3722;EUR_AF=0.4911;SAS_AF=0.4816;AA=G|||;VT=SNP
1	66819874	rs508098	C	T	100	PASS	AC=3545;AF=0.707867;AN=5008;NS=2504;DP=19116;EAS_AF=0.8919;AMR_AF=0.6715;AFR_AF=0.8298;EUR_AF=0.5328;SAS_AF=0.5593;AA=T|||;VT=SNP
1	66823134	rs2144719	G	T	100	PASS	AC=4063;AF=0.811302;AN=5008;NS=2504;DP=19256;EAS_AF=0.9147;AMR_AF=0.7147;AFR_AF=0.938;EUR_AF=0.6103;SAS_AF=0.8088;AA=T|||;VT=SNP
1	66824155	rs147253160	C	T	100	PASS	AC=469;AF=0.0936502;AN=5008;NS=2504;DP=17304;EAS_AF=0.0208;AMR_AF=0.0418;AFR_AF=0.093;EUR_AF=0.0726;SAS_AF=0.228;AA=C|||;VT=SNP
1	66824860	rs7522170	G	C	100	PASS	AC=3857;AF=0.770168;AN=5008;NS=2504;DP=19765;EAS_AF=0.9573;AMR_AF=0.7493;AFR_AF=0.6513;EUR_AF=0.6909;SAS_AF=0.8344;AA=G|||;VT=SNP
1	66825448	rs182237388	G	T	100	PASS	AC=17;AF=0.00339457;AN=5008;NS=2504;DP=17537;EAS_AF=0;AMR_AF=0;AFR_AF=0.0008;EUR_AF=0.0159;SAS_AF=0;AA=G|||;VT=SNP
1	66825944	rs7525321	C	T	100	PASS	AC=4394;AF=0.877396;AN=5008;NS=2504;DP=18549;EAS_AF=0.9484;AMR_AF=0.7839;AFR_AF=0.9501;EUR_AF=0.7416;SAS_AF=0.9121;AA=c|||;VT=SNP
1	66828699	rs783040	T	C	100	PASS	AC=4127;AF=0.824081;AN=5008;NS=2504;DP=19331;EAS_AF=0.9454;AMR_AF=0.7709;AFR_AF=0.7731;EUR_AF=0.7396;SAS_AF=0.8926;AA=C|||;VT=SNP
1	66829262	rs783039	A	G	100	PASS	AC=4352;AF=0.86901;AN=5008;NS=2504;DP=18098;EAS_AF=0.9454;AMR_AF=0.7839;AFR_AF=0.9349;EUR_AF=0.7416;SAS_AF=0.8926;AA=G|||;VT=SNP;EX_TARGET
1	66829713	rs17128839	T	C	100	PASS	AC=597;AF=0.119209;AN=5008;NS=2504;DP=16353;EAS_AF=0.0575;AMR_AF=0.0807;AFR_AF=0.2337;EUR_AF=0.0616;SAS_AF=0.1145;AA=T|||;VT=SNP
1	66829764	rs783038	A	G	100	PASS	AC=4374;AF=0.873403;AN=5008;NS=2504;DP=16071;EAS_AF=0.9454;AMR_AF=0.7867;AFR_AF=0.9501;EUR_AF=0.7416;SAS_AF=0.8926;AA=G|||;VT=SNP
1	66830107	rs783037	C	T	100	PASS	AC=260;AF=0.0519169;AN=5008;NS=2504;DP=20263;EAS_AF=0.0645;AMR_AF=0.0403;AFR_AF=0.0023;EUR_AF=0.0596;SAS_AF=0.1063;AA=C|||;VT=SNP
1	66831099	rs2275644	G	A	100	PASS	AC=376;AF=0.0750799;AN=5008;NS=2504;DP=20331;EAS_AF=0.0565;AMR_AF=0.0605;AFR_AF=0.0779;EUR_AF=0.0616;SAS_AF=0.1145;AA=G|||;VT=SNP
1	66831322	rs7538869	T	G	100	PASS	AC=599;AF=0.119609;AN=5008;NS=2504;DP=21618;EAS_AF=0.0565;AMR_AF=0.0821;AFR_AF=0.2352;EUR_AF=0.0616;SAS_AF=0.1145;AA=G|||;VT=SNP
1	66831370	rs783036	G	A	100	PASS	AC=2579;AF=0.514976;AN=5008;NS=2504;DP=18911;EAS_AF=0.1458;AMR_AF=0.4467;AFR_AF=0.7927;EUR_AF=0.492;SAS_AF=0.592;AA=A|||;VT=SNP;EX_TARGET
```
