## Supplementary material for "Characterization of shared and ancestry-specific signals driving complex traits using multi-ancestry fine-mapping": mesusiecsinfo

```
*************************************************************

  Multiple Ancestry Sum of Single Effect Model (MESuSiE)          

   Visit http://www.xzlab.org/software.html For Update            

            (C) 2022 Boran Gao, Xiang Zhou                        

              GNU General Public License                          

*************************************************************
# Start data processing for sufficient statistics 
# Create MESuSiE object 
# Start data analysis 

# Data analysis is done, and now generates result 

Potential causal SNPs with PIP > 0.5:  

Credible sets for effects: 
$cs
$cs$L1
  [1] 1610 1611 1612 1614 1615 1616 1618 1619 1620 1622 1623 1624 1625 1626 1627
 [16] 1628 1629 1630 1631 1632 1633 1636 1637 1638 1639 1640 1642 1643 1647 1648
 [31] 1649 1650 1651 1655 1656 1657 1658 1660 1661 1663 1664 1665 1666 1667 1668
 [46] 1669 1671 1672 1675 1676 1677 1678 1679 1680 1681 1682 1683 1684 1686 1687
 [61] 1688 1689 1690 1691 1693 1694 1695 1696 1697 1698 1699 1700 1701 1703 1705
 [76] 1706 1707 1708 1709 1710 1711 1712 1714 1715 1716 1717 1719 1720 1722 1723
 [91] 1733 1734 1735 1736 1737 1738 1739 1740 1741 1745 1747 1748 1749 1750 1751
[106] 1752 1753 1754 1756 1757 1758 1759 1760 1762 1763 1764 1765 1766 1767 1768
[121] 1769 1770 1771 1772 1775 1776 1781 1783 1784 1785 1787 1790 1792 1797 1801
[136] 1802 1809 1816 1818 1849 1857 1878 1925 1935 1945 1946 1947 1952 1953 1958
[151] 1964 1965 1966


$cs_category
   L1 
"eur" 

$purity
   min.abs.corr mean.abs.corr median.abs.corr
L1     0.851653     0.9724106        0.971575

$cs_index
[1] 1

$coverage
[1] 0.9519027

$requested_coverage
[1] 0.95


 Use MESuSiE_Plot() for visualization
# Total time used for the analysis: 0.12 mins
```
