## Supplementary material for "Characterization of shared and ancestry-specific signals driving complex traits using multi-ancestry fine-mapping": mesusieoutput

```
                 eur          afr      eur_afr
   [1,] 1.806881e-04 0.0001123764 5.716483e-05
   [2,] 1.495995e-04 0.0001134022 4.480509e-05
   [3,] 2.041793e-04 0.0001121705 6.363609e-05
   [4,] 4.811940e-05 0.0001119932 1.614493e-05
   [5,] 1.893183e-04 0.0001122167 5.895442e-05
   [6,] 1.857390e-04 0.0001122116 5.788020e-05
   [7,] 2.041793e-04 0.0001121959 6.354680e-05
   [8,] 1.893183e-04 0.0001122167 5.895442e-05
   [9,] 1.929894e-04 0.0001122218 6.005546e-05
  [10,] 4.825334e-05 0.0001120135 1.620010e-05
  [11,] 2.041793e-04 0.0001122060 6.351184e-05
  [12,] 2.002268e-04 0.0001121652 6.247492e-05
  [13,] 1.893183e-04 0.0001122314 5.893227e-05
  [14,] 1.346280e-03 0.0001125949 4.223271e-04
  [15,] 1.323177e-03 0.0001125961 4.150578e-04
  [16,] 1.148852e-03 0.0001126034 3.605968e-04
  [17,] 4.873758e-05 0.0001119858 1.631635e-05
  [18,] 4.864859e-05 0.0001120025 1.628779e-05
  [19,] 4.617986e-05 0.0001120153 1.543382e-05
  [20,] 3.386174e-04 0.0001124649 1.026904e-04
  [21,] 1.536132e-03 0.0001126339 4.781820e-04
  [22,] 4.883600e-05 0.0001119114 1.631324e-05
  [23,] 4.613087e-05 0.0001120153 1.541445e-05
  [24,] 1.221334e-03 0.0001126195 3.819542e-04
  [25,] 4.848078e-05 0.0001119950 1.622442e-05
  [26,] 4.864859e-05 0.0001119950 1.628705e-05
  [27,] 3.615503e-04 0.0001124459 1.095898e-04
  [28,] 3.311282e-04 0.0001124710 1.004395e-04
  [29,] 3.386174e-04 0.0001124710 1.026581e-04
  [30,] 4.617986e-05 0.0001120128 1.543411e-05
  [31,] 4.623759e-05 0.0001120076 1.545595e-05
  [32,] 4.626346e-05 0.0001119996 1.546472e-05
  [33,] 4.882999e-05 0.0001119828 1.635090e-05
  [34,] 3.304001e-04 0.0001124152 1.005127e-04
  [35,] 4.892583e-05 0.0001119726 1.638452e-05
  [36,] 4.892583e-05 0.0001119726 1.638452e-05
  [37,] 4.882999e-05 0.0001119726 1.634933e-05
  [38,] 3.615503e-04 0.0001124587 1.095163e-04
  [39,] 4.588225e-05 0.0001119970 1.531073e-05
  [40,] 4.873758e-05 0.0001119780 1.631549e-05
  [41,] 4.636349e-05 0.0001119897 1.550067e-05
  [42,] 1.776634e-03 0.0001126546 5.500589e-04
  [43,] 4.657653e-05 0.0001119922 1.558178e-05
  [44,] 1.379814e-03 0.0001126448 4.290233e-04
  [45,] 4.623759e-05 0.0001119922 1.545273e-05
  [46,] 1.600867e-03 0.0001126675 4.951894e-04
  [47,] 1.353279e-03 0.0001126442 4.209037e-04
  [48,] 3.784850e-04 0.0001124649 1.144911e-04
  [49,] 1.699544e-03 0.0001104366 5.411689e-04
  [50,] 3.698988e-04 0.0001124587 1.119875e-04
  [51,] 4.407276e-04 0.0001124028 1.333287e-04
  [52,] 4.607971e-05 0.0001119922 1.539084e-05
  [53,] 4.603200e-05 0.0001119922 1.537175e-05
  [54,] 3.784850e-04 0.0001124772 1.144172e-04
  [55,] 1.391185e-03 0.0001126711 4.305652e-04
  [56,] 4.603200e-05 0.0001119948 1.537209e-05
  [57,] 1.449091e-03 0.0001126711 4.482786e-04
  [58,] 4.603200e-05 0.0001119971 1.537240e-05
  [59,] 4.603200e-05 0.0001119971 1.537240e-05
  [60,] 4.603200e-05 0.0001119997 1.537274e-05
  [61,] 1.113506e-04 0.0001125123 4.003004e-05
  [62,] 4.886775e-05 0.0001119863 1.636310e-05
  [63,] 4.774731e-05 0.0001118424 1.596104e-05
  [64,] 4.587547e-05 0.0001119875 1.530604e-05
  [65,] 4.807525e-05 0.0001119313 1.608881e-05
  [66,] 4.829534e-05 0.0001119230 1.616628e-05
  [67,] 2.963432e-03 0.0001228412 8.785212e-04
  [68,] 5.858719e-05 0.0001119134 1.970043e-05
  [69,] 2.744320e-03 0.0001212377 8.164961e-04
  [70,] 1.093655e-04 0.0001125808 3.408042e-05
  [71,] 1.199491e-04 0.0001126895 3.711492e-05
  [72,] 7.176131e-05 0.0001119591 2.413904e-05
  [73,] 1.419214e-04 0.0001126413 4.375345e-05
  [74,] 6.022642e-05 0.0001118899 2.029706e-05
  [75,] 1.244674e-04 0.0001127043 3.843590e-05
  [76,] 1.265094e-04 0.0001126968 3.905462e-05
  [77,] 6.719419e-05 0.0001106521 2.215741e-05
  [78,] 1.206299e-04 0.0001125926 3.743525e-05
  [79,] 1.206299e-04 0.0001125861 3.744363e-05
  [80,] 2.900122e-03 0.0001332543 8.514034e-04
  [81,] 5.950236e-05 0.0001118577 2.002239e-05
  [82,] 6.048479e-05 0.0001117990 2.029310e-05
  [83,] 3.670558e-03 0.0001304467 1.077066e-03
  [84,] 5.917524e-05 0.0001117926 1.984564e-05
  [85,] 1.267365e-04 0.0001125120 3.936932e-05
  [86,] 1.330678e-04 0.0001125001 4.130493e-05
  [87,] 1.466333e-04 0.0001125133 4.536309e-05
  [88,] 1.283251e-04 0.0001124622 3.993238e-05
  [89,] 1.574929e-04 0.0001125070 4.863506e-05
  [90,] 1.440801e-04 0.0001125133 4.459603e-05
  [91,] 2.947847e-04 0.0001125832 8.933963e-05
  [92,] 1.330678e-04 0.0001124807 4.133491e-05
  [93,] 1.330678e-04 0.0001124701 4.136368e-05
  [94,] 3.849158e-03 0.0001303321 1.128628e-03
  [95,] 5.917524e-05 0.0001118363 1.985612e-05
  [96,] 1.308349e-04 0.0001124026 4.079631e-05
  [97,] 1.330678e-04 0.0001123845 4.150270e-05
  [98,] 2.491590e-04 0.0001125680 7.575497e-05
  [99,] 2.441624e-04 0.0001125421 7.436249e-05
 [100,] 1.308349e-04 0.0001124759 4.071611e-05
 [101,] 3.670558e-03 0.0001319673 1.075509e-03
 [102,] 1.330678e-04 0.0001125580 4.127442e-05
 [103,] 1.353548e-04 0.0001125834 4.192316e-05
 [104,] 3.949331e-03 0.0001314954 1.156427e-03
 [105,] 1.330678e-04 0.0001125717 4.126488e-05
 [106,] 1.353548e-04 0.0001125664 4.197215e-05
 [107,] 3.850642e-03 0.0001314954 1.127959e-03
 [108,] 1.339002e-04 0.0001125477 4.156334e-05
 [109,] 1.353548e-04 0.0001125487 4.201131e-05
 [110,] 3.850642e-03 0.0001447572 1.116031e-03
 [111,] 3.850642e-03 0.0001323293 1.127069e-03
 [112,] 1.308349e-04 0.0001128545 4.086627e-05
 [113,] 3.763294e-03 0.0001325696 1.101640e-03
 [114,] 1.330678e-04 0.0001128807 4.150736e-05
 [115,] 1.330678e-04 0.0001128131 4.163018e-05
 [116,] 1.330678e-04 0.0001128131 4.163018e-05
 [117,] 5.658149e-05 0.0001123216 1.894437e-05
 [118,] 5.658149e-05 0.0001123216 1.894437e-05
 [119,] 1.217843e-04 0.0001247630 3.913462e-05
 [120,] 1.267365e-04 0.0001128438 3.966276e-05
 [121,] 5.711024e-05 0.0001123286 1.912366e-05
 [122,] 1.292744e-04 0.0001120910 4.295821e-05
 [123,] 5.738213e-05 0.0001123290 1.921405e-05
 [124,] 1.267365e-04 0.0001128095 3.972207e-05
 [125,] 1.308349e-04 0.0001128160 4.096125e-05
 [126,] 7.275927e-05 0.0001122933 2.439452e-05
 [127,] 1.267365e-04 0.0001128181 3.971348e-05
 [128,] 4.041487e-03 0.0001358771 1.178205e-03
 [129,] 1.308349e-04 0.0001128364 4.093792e-05
 [130,] 5.711024e-05 0.0001123267 1.910048e-05
 [131,] 4.041487e-03 0.0001358771 1.178205e-03
 [132,] 3.949331e-03 0.0001357506 1.151882e-03
 [133,] 1.344245e-04 0.0001128710 4.197770e-05
 [134,] 1.344245e-04 0.0001128776 4.196665e-05
 [135,] 1.534539e-04 0.0001128593 4.778386e-05
 [136,] 1.564517e-04 0.0001128593 4.869349e-05
 [137,] 1.564517e-04 0.0001128871 4.864266e-05
 [138,] 1.321595e-04 0.0001128562 4.131879e-05
 [139,] 6.650639e-05 0.0001117816 2.235980e-05
 [140,] 1.344245e-04 0.0001128562 4.200790e-05
 [141,] 1.299480e-04 0.0001128596 4.064028e-05
 [142,] 6.913185e-05 0.0001123027 2.315752e-05
 [143,] 3.949331e-03 0.0001393762 1.148069e-03
 [144,] 1.321595e-04 0.0001128147 4.138859e-05
 [145,] 5.723158e-05 0.0001123335 1.914043e-05
 [146,] 1.299480e-04 0.0001128338 4.068234e-05
 [147,] 1.456653e-04 0.0001129058 4.533270e-05
 [148,] 1.211452e-04 0.0001128544 3.796307e-05
 [149,] 1.238245e-04 0.0001128479 3.878915e-05
 [150,] 1.198398e-04 0.0001128414 3.758416e-05
 [151,] 1.324143e-04 0.0001128414 4.141579e-05
 [152,] 1.238245e-04 0.0001128157 3.883859e-05
 [153,] 1.456653e-04 0.0001128303 4.547459e-05
 [154,] 5.884275e-05 0.0001123315 1.967508e-05
 [155,] 1.218087e-04 0.0001128190 3.821810e-05
 [156,] 1.218087e-04 0.0001128030 3.824253e-05
 [157,] 6.259346e-05 0.0001123161 2.097923e-05
 [158,] 2.860379e-04 0.0001129351 8.748139e-05
 [159,] 3.669744e-03 0.0001383289 1.068996e-03
 [160,] 1.218087e-04 0.0001127720 3.829057e-05
 [161,] 2.860379e-04 0.0001128942 8.766438e-05
 [162,] 1.407709e-04 0.0001127742 4.409046e-05
 [163,] 3.669744e-03 0.0001372973 1.069948e-03
 [164,] 5.704330e-05 0.0001123275 1.905510e-05
 [165,] 5.884275e-05 0.0001123275 1.966072e-05
 [166,] 1.198398e-04 0.0001127266 3.775890e-05
 [167,] 1.404402e-04 0.0001128106 4.390909e-05
 [168,] 3.343147e-03 0.0001347787 9.783272e-04
 [169,] 1.179166e-04 0.0001127234 3.717323e-05
 [170,] 2.258415e-04 0.0001129171 6.945834e-05
 [171,] 1.160381e-04 0.0001127294 3.658703e-05
 [172,] 5.853777e-05 0.0001123562 1.948715e-05
 [173,] 3.419714e-03 0.0001350152 1.000167e-03
 [174,] 3.419714e-03 0.0001475834 9.906421e-04
 [175,] 1.179166e-04 0.0001126912 3.722433e-05
 [176,] 2.633362e-04 0.0001127860 8.131593e-05
 [177,] 1.238245e-04 0.0001127326 3.897209e-05
 [178,] 2.873092e-03 0.0001311490 8.455504e-04
 [179,] 1.300901e-04 0.0001152960 4.182187e-05
 [180,] 5.750604e-05 0.0001123094 1.922133e-05
 [181,] 2.604040e-04 0.0001127602 8.054363e-05
 [182,] 1.302231e-04 0.0001126993 4.100570e-05
 [183,] 2.034153e-04 0.0001126809 6.353469e-05
 [184,] 1.688366e-04 0.0001127379 5.271858e-05
 [185,] 5.928295e-05 0.0001123109 1.982544e-05
 [186,] 2.070069e-04 0.0001127449 6.433165e-05
 [187,] 2.070069e-04 0.0001127551 6.429797e-05
 [188,] 1.082175e-04 0.0001126158 3.434807e-05
 [189,] 2.070069e-04 0.0001127491 6.431774e-05
 [190,] 2.034153e-04 0.0001126652 6.359009e-05
 [191,] 2.810062e-03 0.0001257599 8.315910e-04
 [192,] 2.502550e-04 0.0001127051 7.769604e-05
 [193,] 4.442573e-04 0.0001128866 1.348031e-04
 [194,] 8.557269e-05 0.0001125390 2.866350e-05
 [195,] 6.135062e-05 0.0001123592 2.042411e-05
 [196,] 5.865913e-05 0.0001123089 1.960820e-05
 [197,] 1.719676e-04 0.0001126239 5.397804e-05
 [198,] 1.122615e-04 0.0001125220 3.575366e-05
 [199,] 2.810062e-03 0.0001188994 8.374744e-04
 [200,] 2.997823e-04 0.0001124724 9.410464e-05
 [201,] 6.153068e-05 0.0001123579 2.048682e-05
 [202,] 2.742508e-03 0.0001172034 8.192228e-04
 [203,] 1.630961e-04 0.0001126127 5.127238e-05
 [204,] 1.952448e-04 0.0001126127 6.115301e-05
 [205,] 3.384053e-03 0.0001128613 1.013395e-03
 [206,] 1.158828e-04 0.0001122555 3.666121e-05
 [207,] 1.056654e-04 0.0001122533 3.350947e-05
 [208,] 2.367074e-04 0.0001123251 7.336974e-05
 [209,] 2.327947e-04 0.0001123159 7.221948e-05
 [210,] 2.274462e-04 0.0001122465 7.086782e-05
 [211,] 5.689781e-05 0.0001119453 1.901614e-05
 [212,] 1.249056e-04 0.0001190876 3.939704e-05
 [213,] 1.320733e-04 0.0001185248 4.160904e-05
 [214,] 5.903713e-05 0.0001120535 1.959945e-05
 [215,] 1.396012e-04 0.0001184154 4.392089e-05
 [216,] 7.642558e-05 0.0001124410 2.425183e-05
 [217,] 1.478443e-04 0.0001264246 4.627725e-05
 [218,] 1.501482e-04 0.0001262996 4.698229e-05
 [219,] 1.544672e-04 0.0001250799 4.830823e-05
 [220,] 1.590722e-04 0.0001181365 4.988434e-05
 [221,] 1.532178e-04 0.0001252234 4.791281e-05
 [222,] 1.578175e-04 0.0001241175 4.934189e-05
 [223,] 1.518784e-04 0.0001281399 4.743583e-05
 [224,] 1.671211e-04 0.0001231507 5.220258e-05
 [225,] 4.318607e-05 0.0001124123 1.439416e-05
 [226,] 1.079199e-04 0.0001128267 3.437374e-05
 [227,] 5.222473e-05 0.0001389996 1.660737e-05
 [228,] 1.052742e-04 0.0001127378 3.371753e-05
 [229,] 1.063855e-04 0.0001127424 3.405512e-05
 [230,] 1.031067e-04 0.0001127260 3.306076e-05
 [231,] 1.063855e-04 0.0001127620 3.401319e-05
 [232,] 1.041814e-04 0.0001125655 3.374720e-05
 [233,] 1.272540e-04 0.0001293860 3.835266e-05
 [234,] 1.087808e-04 0.0001127427 3.480021e-05
 [235,] 1.087808e-04 0.0001127454 3.479434e-05
 [236,] 1.355647e-04 0.0001212937 4.330001e-05
 [237,] 1.099516e-04 0.0001127518 3.514208e-05
 [238,] 9.625009e-05 0.0002315158 2.859949e-05
 [239,] 1.094687e-04 0.0002247894 3.224087e-05
 [240,] 1.099516e-04 0.0001127551 3.512949e-05
 [241,] 5.771405e-05 0.0001691370 1.805556e-05
 [242,] 1.063855e-04 0.0001127410 3.404367e-05
 [243,] 9.434796e-05 0.0002414691 2.802827e-05
 [244,] 9.924128e-05 0.0001126014 3.210688e-05
 [245,] 5.588116e-05 0.0001684301 1.754018e-05
 [246,] 1.003396e-04 0.0001125948 3.247159e-05
 [247,] 1.139273e-04 0.0001127395 3.639712e-05
 [248,] 1.176694e-04 0.0001127423 3.755685e-05
 [249,] 1.203377e-04 0.0001127348 3.840695e-05
 [250,] 1.217064e-04 0.0001127235 3.886515e-05
 [251,] 5.335065e-05 0.0001685321 1.682636e-05
 [252,] 7.147932e-05 0.0001150432 2.145114e-05
 [253,] 1.059349e-04 0.0001925039 8.768263e-05
 [254,] 7.843949e-05 0.0002179496 2.364927e-05
 [255,] 6.889837e-05 0.0002394811 2.095446e-05
 [256,] 6.765390e-05 0.0002364701 2.062093e-05
 [257,] 8.163942e-05 0.0002539330 2.439335e-05
 [258,] 8.247137e-05 0.0002627899 2.459129e-05
 [259,] 1.168121e-04 0.0002930779 1.683677e-04
 [260,] 8.001985e-05 0.0002651308 2.392026e-05
 [261,] 7.729116e-05 0.0001125427 2.522537e-05
 [262,] 8.340403e-05 0.0002736993 2.480313e-05
 [263,] 8.227254e-05 0.0002713746 2.450439e-05
 [264,] 8.082234e-05 0.0002721954 2.411723e-05
 [265,] 8.163942e-05 0.0002773687 2.431621e-05
 [266,] 7.516476e-05 0.0001125484 2.453659e-05
 [267,] 8.001985e-05 0.0002781879 2.388383e-05
 [268,] 7.983084e-05 0.0002875257 2.380134e-05
 [269,] 8.001985e-05 0.0002875257 2.385224e-05
 [270,] 8.163942e-05 0.0002861432 2.429207e-05
 [271,] 8.247137e-05 0.0002887775 2.450893e-05
 [272,] 8.247137e-05 0.0002914440 2.450175e-05
 [273,] 8.247137e-05 0.0002875257 2.451233e-05
 [274,] 1.164146e-04 0.0003178612 1.822470e-04
 [275,] 6.303781e-05 0.0001125281 2.089442e-05
 [276,] 1.151664e-04 0.0003168156 1.761533e-04
 [277,] 7.945083e-05 0.0002736993 2.373544e-05
 [278,] 7.867310e-05 0.0002750023 2.352184e-05
 [279,] 8.128862e-05 0.0002773687 2.422155e-05
 [280,] 1.120373e-04 0.0003043026 1.560146e-04
 [281,] 1.121058e-04 0.0003083045 1.585434e-04
 [282,] 1.155733e-04 0.0003168156 1.779166e-04
 [283,] 1.154116e-04 0.0003178612 1.778468e-04
 [284,] 6.928120e-05 0.0002761822 2.097525e-05
 [285,] 1.107344e-04 0.0003114663 1.543649e-04
 [286,] 6.928120e-05 0.0002750023 2.097771e-05
 [287,] 1.098483e-04 0.0001125321 3.556006e-05
 [288,] 1.106687e-04 0.0003114663 1.540805e-04
 [289,] 1.105959e-04 0.0003104452 1.532374e-04
 [290,] 1.111605e-04 0.0001125352 3.597178e-05
 [291,] 1.080089e-04 0.0002136280 9.613124e-05
 [292,] 1.138871e-04 0.0002162973 1.131372e-04
 [293,] 1.082183e-04 0.0002229056 1.010519e-04
 [294,] 1.121872e-04 0.0002115207 1.060074e-04
 [295,] 1.078258e-04 0.0002281160 1.024675e-04
 [296,] 1.088021e-04 0.0002289140 1.055789e-04
 [297,] 1.059295e-04 0.0001125153 3.447253e-05
 [298,] 1.087434e-04 0.0002246235 1.033115e-04
 [299,] 1.591122e-04 0.0001113574 5.575450e-05
 [300,] 1.022727e-04 0.0002081658 7.823266e-05
 [301,] 1.023171e-04 0.0002087482 7.858391e-05
 [302,] 1.051206e-04 0.0002049469 8.523812e-05
 [303,] 1.041465e-04 0.0002081658 8.374092e-05
 [304,] 1.094969e-04 0.0001125757 3.541207e-05
 [305,] 7.831787e-05 0.0001758531 2.381392e-05
 [306,] 1.045686e-04 0.0002032401 8.297089e-05
 [307,] 1.025616e-04 0.0002182283 8.270824e-05
 [308,] 1.051442e-04 0.0001860774 7.693528e-05
 [309,] 5.347160e-05 0.0001125953 1.746827e-05
 [310,] 1.007711e-04 0.0002307394 8.216067e-05
 [311,] 9.896111e-05 0.0002252203 7.294921e-05
 [312,] 1.020938e-04 0.0002131781 7.934815e-05
 [313,] 1.082416e-04 0.0001124840 3.536791e-05
 [314,] 1.020555e-04 0.0002075857 7.715218e-05
 [315,] 1.056699e-04 0.0001124967 3.448792e-05
 [316,] 1.013762e-04 0.0002059784 7.449553e-05
 [317,] 9.896111e-05 0.0002168050 7.036622e-05
 [318,] 9.891616e-05 0.0002210393 7.129038e-05
 [319,] 1.014553e-04 0.0002059784 7.474230e-05
 [320,] 9.925766e-05 0.0002140099 7.065535e-05
 [321,] 9.932457e-05 0.0002225887 7.344936e-05
 [322,] 1.029735e-04 0.0001125216 3.352971e-05
 [323,] 9.919580e-05 0.0002111112 6.954413e-05
 [324,] 9.887524e-05 0.0002161031 6.983453e-05
 [325,] 9.900125e-05 0.0002171930 7.047210e-05
 [326,] 9.900125e-05 0.0002165512 7.027673e-05
 [327,] 9.897363e-05 0.0002171930 7.036109e-05
 [328,] 9.393686e-05 0.0001124945 3.076156e-05
 [329,] 9.894617e-05 0.0002146413 6.947661e-05
 [330,] 9.900125e-05 0.0002152754 6.988818e-05
 [331,] 9.867269e-05 0.0002159120 6.874307e-05
 [332,] 9.867269e-05 0.0002159120 6.874307e-05
 [333,] 9.867269e-05 0.0002152754 6.855429e-05
 [334,] 1.082416e-04 0.0001125201 3.523288e-05
 [335,] 9.875321e-05 0.0002152754 6.888726e-05
 [336,] 1.015940e-04 0.0002035280 7.416389e-05
 [337,] 1.014397e-04 0.0002048341 7.417410e-05
 [338,] 9.867269e-05 0.0002115657 6.745305e-05
 [339,] 9.856856e-05 0.0002101680 6.659003e-05
 [340,] 1.095638e-04 0.0001125262 3.563497e-05
 [341,] 9.854357e-05 0.0002097160 6.637823e-05
 [342,] 1.016300e-04 0.0002017892 7.364882e-05
 [343,] 9.914462e-05 0.0002133809 6.986750e-05
 [344,] 9.856856e-05 0.0002128114 6.739247e-05
 [345,] 1.095638e-04 0.0001124278 3.606991e-05
 [346,] 1.019112e-04 0.0001984366 7.326401e-05
 [347,] 9.990924e-05 0.0001819038 2.982597e-05
 [348,] 9.856856e-05 0.0002084953 6.612074e-05
 [349,] 9.856856e-05 0.0002084953 6.612074e-05
 [350,] 9.863996e-05 0.0002103301 6.677091e-05
 [351,] 9.862156e-05 0.0002079437 6.617153e-05
 [352,] 8.175899e-05 0.0002071540 2.460416e-05
 [353,] 9.864705e-05 0.0002073392 6.609395e-05
 [354,] 9.900125e-05 0.0001990741 6.491090e-05
 [355,] 1.022786e-04 0.0002030724 7.606404e-05
 [356,] 9.870109e-05 0.0002026434 6.490453e-05
 [357,] 9.882158e-05 0.0002073392 6.660764e-05
 [358,] 1.402705e-04 0.0001124210 4.619444e-05
 [359,] 9.879551e-05 0.0002055404 6.596585e-05
 [360,] 9.986292e-05 0.0002038168 6.941041e-05
 [361,] 1.030262e-04 0.0001935949 7.446011e-05
 [362,] 1.103325e-04 0.0002642648 3.207873e-05
 [363,] 1.402893e-04 0.0001126776 4.469938e-05
 [364,] 1.234347e-04 0.0001126946 3.939125e-05
 [365,] 1.072148e-04 0.0001125287 3.485073e-05
 [366,] 1.190784e-04 0.0002756845 3.436649e-05
 [367,] 1.072148e-04 0.0001125474 3.478637e-05
 [368,] 1.411349e-04 0.0002954702 4.015521e-05
 [369,] 1.072148e-04 0.0001125550 3.476530e-05
 [370,] 1.296354e-04 0.0001127419 4.119872e-05
 [371,] 1.195650e-04 0.0002767633 3.447887e-05
 [372,] 1.111424e-04 0.0001125780 3.595472e-05
 [373,] 1.135668e-04 0.0001125740 3.674463e-05
 [374,] 1.382689e-04 0.0002883754 3.942582e-05
 [375,] 1.099345e-04 0.0001125765 3.558326e-05
 [376,] 1.331361e-04 0.0001127534 4.227750e-05
 [377,] 1.363056e-04 0.0003076304 3.879009e-05
 [378,] 1.210622e-04 0.0003028056 3.479051e-05
 [379,] 1.194451e-04 0.0003000088 3.437347e-05
 [380,] 1.194451e-04 0.0002981148 3.439552e-05
 [381,] 1.531854e-04 0.0001127986 4.835650e-05
 [382,] 1.070966e-04 0.0001125797 3.467794e-05
 [383,] 9.561565e-05 0.0003110613 2.801589e-05
 [384,] 9.810154e-05 0.0003068452 2.868538e-05
 [385,] 1.088536e-04 0.0001126160 3.514408e-05
 [386,] 1.433376e-04 0.0002898428 4.089068e-05
 [387,] 1.413002e-04 0.0002774304 4.043393e-05
 [388,] 9.568053e-05 0.0001126318 3.093445e-05
 [389,] 9.675051e-05 0.0001126310 3.127505e-05
 [390,] 9.999210e-05 0.0001126191 3.233271e-05
 [391,] 9.556469e-05 0.0001126148 3.093760e-05
 [392,] 1.433376e-04 0.0002754495 4.102273e-05
 [393,] 1.454170e-04 0.0002887726 4.148314e-05
 [394,] 5.837312e-05 0.0001125508 1.952563e-05
 [395,] 9.564834e-05 0.0001126163 3.097947e-05
 [396,] 1.404075e-04 0.0001127457 4.459856e-05
 [397,] 1.123523e-04 0.0001127339 3.590276e-05
 [398,] 9.768378e-05 0.0001126255 3.161566e-05
 [399,] 9.092088e-05 0.0001126186 2.949046e-05
 [400,] 4.366319e-05 0.0001138876 1.467883e-05
 [401,] 4.363571e-05 0.0001135708 1.464647e-05
 [402,] 7.900064e-05 0.0001126322 2.602861e-05
 [403,] 4.369118e-05 0.0001135874 1.468937e-05
 [404,] 4.329597e-05 0.0001123127 1.449695e-05
 [405,] 4.930236e-05 0.0001130855 1.576291e-05
 [406,] 4.339818e-05 0.0001135402 1.461343e-05
 [407,] 4.344100e-05 0.0001135402 1.464010e-05
 [408,] 4.344100e-05 0.0001135648 1.464117e-05
 [409,] 4.345699e-05 0.0001136119 1.465295e-05
 [410,] 4.902086e-05 0.0001132086 1.567361e-05
 [411,] 4.345699e-05 0.0001136540 1.465531e-05
 [412,] 4.350509e-05 0.0001136540 1.468408e-05
 [413,] 4.880861e-05 0.0001132333 1.561582e-05
 [414,] 4.366681e-05 0.0001137049 1.477787e-05
 [415,] 4.366681e-05 0.0001137049 1.477787e-05
 [416,] 4.361307e-05 0.0001125064 1.468206e-05
 [417,] 4.345699e-05 0.0001137465 1.465932e-05
 [418,] 4.355711e-05 0.0001137215 1.471683e-05
 [419,] 4.361307e-05 0.0001138515 1.475547e-05
 [420,] 4.361307e-05 0.0001138515 1.475547e-05
 [421,] 9.353636e-05 0.0001453874 2.931069e-05
 [422,] 4.345699e-05 0.0001140324 1.467151e-05
 [423,] 4.837869e-05 0.0001129273 1.553822e-05
 [424,] 4.379777e-05 0.0001126425 1.478264e-05
 [425,] 4.379777e-05 0.0001126425 1.478264e-05
 [426,] 4.373030e-05 0.0001127400 1.475561e-05
 [427,] 4.429747e-05 0.0001139280 1.541118e-05
 [428,] 4.429747e-05 0.0001139813 1.551441e-05
 [429,] 4.366681e-05 0.0001141385 1.482823e-05
 [430,] 4.359180e-05 0.0001141385 1.475707e-05
 [431,] 4.583143e-05 0.0001131976 1.573627e-05
 [432,] 5.040091e-05 0.0001131557 1.894940e-05
 [433,] 5.040091e-05 0.0001131557 1.894940e-05
 [434,] 4.685004e-05 0.0001104355 1.549215e-05
 [435,] 4.984076e-05 0.0001120646 1.718290e-05
 [436,] 5.011768e-05 0.0001119667 1.726536e-05
 [437,] 5.011768e-05 0.0001119505 1.726148e-05
 [438,] 5.011768e-05 0.0001119119 1.724803e-05
 [439,] 5.011768e-05 0.0001119119 1.724803e-05
 [440,] 5.040091e-05 0.0001130890 1.873948e-05
 [441,] 5.040091e-05 0.0001130662 1.866798e-05
 [442,] 5.011768e-05 0.0001130696 1.848741e-05
 [443,] 4.318708e-05 0.0001127053 1.437969e-05
 [444,] 5.040091e-05 0.0001131789 1.902271e-05
 [445,] 5.040091e-05 0.0001131789 1.902271e-05
 [446,] 5.040091e-05 0.0001131557 1.894940e-05
 [447,] 5.040091e-05 0.0001120286 1.738742e-05
 [448,] 5.040091e-05 0.0001120286 1.738742e-05
 [449,] 4.329048e-05 0.0001116352 1.435537e-05
 [450,] 4.945583e-05 0.0001119643 1.701391e-05
 [451,] 4.318726e-05 0.0001116214 1.438827e-05
 [452,] 4.984076e-05 0.0001120120 1.717092e-05
 [453,] 5.011768e-05 0.0001119807 1.726867e-05
 [454,] 4.329048e-05 0.0001115940 1.435562e-05
 [455,] 5.040091e-05 0.0001119175 1.736049e-05
 [456,] 5.069052e-05 0.0001119175 1.746971e-05
 [457,] 4.326446e-05 0.0001115389 1.435411e-05
 [458,] 5.011768e-05 0.0001118700 1.724198e-05
 [459,] 4.319498e-05 0.0001114996 1.435820e-05
 [460,] 4.299380e-05 0.0001112555 1.436121e-05
 [461,] 4.297630e-05 0.0001112327 1.435126e-05
 [462,] 4.318259e-05 0.0001114103 1.437457e-05
 [463,] 4.959777e-05 0.0001116952 1.700333e-05
 [464,] 4.723814e-05 0.0001106245 1.555707e-05
 [465,] 4.329048e-05 0.0001114103 1.435705e-05
 [466,] 5.040091e-05 0.0001116929 1.730279e-05
 [467,] 5.040091e-05 0.0001116377 1.728781e-05
 [468,] 7.403941e-05 0.0001123571 2.465948e-05
 [469,] 4.933165e-05 0.0001117828 1.692491e-05
 [470,] 4.322141e-05 0.0001114873 1.435379e-05
 [471,] 5.069052e-05 0.0001117527 1.742694e-05
 [472,] 4.301411e-05 0.0001112671 1.437177e-05
 [473,] 4.319498e-05 0.0001114873 1.435807e-05
 [474,] 4.318708e-05 0.0001114364 1.436129e-05
 [475,] 5.095672e-05 0.0001118426 1.755052e-05
 [476,] 7.383980e-05 0.0001123554 2.459344e-05
 [477,] 5.124946e-05 0.0001117527 1.763575e-05
 [478,] 5.152685e-05 0.0001117230 1.773080e-05
 [479,] 5.124946e-05 0.0001117378 1.763160e-05
 [480,] 4.281334e-05 0.0001114103 1.424376e-05
 [481,] 7.382156e-05 0.0001123513 2.458102e-05
 [482,] 4.283273e-05 0.0001114490 1.427622e-05
 [483,] 5.284273e-05 0.0001117627 1.822712e-05
 [484,] 4.281586e-05 0.0001115015 1.425918e-05
 [485,] 4.281586e-05 0.0001114873 1.425884e-05
 [486,] 4.331185e-05 0.0001112441 1.450346e-05
 [487,] 4.288726e-05 0.0001114490 1.431404e-05
 [488,] 4.283273e-05 0.0001114617 1.427662e-05
 [489,] 8.392506e-04 0.0001119564 3.091964e-04
 [490,] 5.033045e-05 0.0001113083 1.715665e-05
 [491,] 7.361754e-05 0.0001123416 2.451105e-05
 [492,] 5.416846e-05 0.0001117775 1.872443e-05
 [493,] 9.711992e-05 0.0001127174 3.219541e-05
 [494,] 4.337686e-05 0.0001111812 1.452507e-05
 [495,] 5.033045e-05 0.0001112748 1.714588e-05
 [496,] 4.284812e-05 0.0001113890 1.428620e-05
 [497,] 4.284812e-05 0.0001113890 1.428620e-05
 [498,] 5.033045e-05 0.0001112635 1.714217e-05
 [499,] 5.033045e-05 0.0001112522 1.713846e-05
 [500,] 4.294081e-05 0.0001113529 1.433972e-05
 [501,] 5.313507e-05 0.0001117189 1.832189e-05
 [502,] 4.305237e-05 0.0001114013 1.439854e-05
 [503,] 4.288726e-05 0.0001113769 1.431095e-05
 [504,] 4.286590e-05 0.0001113529 1.429680e-05
 [505,] 4.297641e-05 0.0001113396 1.435744e-05
 [506,] 4.740030e-05 0.0001106685 1.560594e-05
 [507,] 4.301258e-05 0.0001113527 1.437622e-05
 [508,] 4.297641e-05 0.0001113279 1.435678e-05
 [509,] 4.294081e-05 0.0001113162 1.433782e-05
 [510,] 5.348435e-05 0.0001117480 1.846083e-05
 [511,] 4.284812e-05 0.0001113527 1.428490e-05
 [512,] 4.218801e-05 0.0001111920 1.407879e-05
 [513,] 4.896604e-05 0.0001118059 1.680921e-05
 [514,] 8.834979e-05 0.0001123419 2.923242e-05
 [515,] 2.097745e-04 0.0001126431 8.511015e-05
 [516,] 4.699640e-05 0.0001112851 1.595503e-05
 [517,] 4.207208e-05 0.0001113279 1.399343e-05
 [518,] 4.819274e-05 0.0001118963 1.653870e-05
 [519,] 4.819274e-05 0.0001118963 1.653870e-05
 [520,] 4.207094e-05 0.0001113162 1.400502e-05
 [521,] 4.212120e-05 0.0001113647 1.398575e-05
 [522,] 4.662849e-05 0.0001108361 1.567935e-05
 [523,] 4.699640e-05 0.0001112748 1.595240e-05
 [524,] 4.212120e-05 0.0001113767 1.398573e-05
 [525,] 4.699640e-05 0.0001112947 1.595747e-05
 [526,] 4.744040e-05 0.0001113083 1.612392e-05
 [527,] 4.212120e-05 0.0001113911 1.398609e-05
 [528,] 4.207834e-05 0.0001114031 1.399058e-05
 [529,] 5.912895e-05 0.0001126045 1.959442e-05
 [530,] 4.863901e-05 0.0001119365 1.671614e-05
 [531,] 4.217947e-05 0.0001119720 1.409921e-05
 [532,] 4.913609e-05 0.0001115496 1.680973e-05
 [533,] 3.587732e-04 0.0001121996 1.305898e-04
 [534,] 4.209470e-05 0.0001114988 1.398737e-05
 [535,] 4.213123e-05 0.0001114852 1.398581e-05
 [536,] 4.308366e-05 0.0001125169 1.461421e-05
 [537,] 4.297873e-05 0.0001121569 1.453792e-05
 [538,] 4.242787e-05 0.0001115796 1.402889e-05
 [539,] 4.359641e-05 0.0001110586 1.446793e-05
 [540,] 4.367235e-05 0.0001125563 1.486830e-05
 [541,] 4.359641e-05 0.0001110494 1.446792e-05
 [542,] 4.246755e-05 0.0001116207 1.403570e-05
 [543,] 4.215552e-05 0.0001116351 1.398649e-05
 [544,] 4.380638e-05 0.0001126135 1.492992e-05
 [545,] 4.215552e-05 0.0001116641 1.398638e-05
 [546,] 4.213123e-05 0.0001116207 1.398565e-05
 [547,] 4.218082e-05 0.0001116773 1.398810e-05
 [548,] 9.377928e-05 0.0001123075 3.093706e-05
 [549,] 4.258302e-05 0.0001117369 1.405608e-05
 [550,] 4.840514e-04 0.0001124079 1.810518e-04
 [551,] 4.211323e-05 0.0001117069 1.398618e-05
 [552,] 4.340365e-05 0.0001126135 1.476070e-05
 [553,] 4.318048e-05 0.0001129151 1.469071e-05
 [554,] 4.352777e-05 0.0001126919 1.482053e-05
 [555,] 4.340365e-05 0.0001126335 1.476252e-05
 [556,] 4.215878e-05 0.0001117811 1.398617e-05
 [557,] 4.306962e-05 0.0001129365 1.464377e-05
 [558,] 4.405842e-05 0.0001127123 1.504483e-05
 [559,] 4.318048e-05 0.0001126536 1.466887e-05
 [560,] 4.215878e-05 0.0001117811 1.398617e-05
 [561,] 4.340365e-05 0.0001127328 1.477149e-05
 [562,] 4.340365e-05 0.0001127513 1.477314e-05
 [563,] 4.340365e-05 0.0001127513 1.477314e-05
 [564,] 4.340365e-05 0.0001127513 1.477314e-05
 [565,] 4.340365e-05 0.0001127513 1.477314e-05
 [566,] 4.329587e-05 0.0001127513 1.472694e-05
 [567,] 4.318048e-05 0.0001128937 1.468896e-05
 [568,] 4.362983e-05 0.0001127719 1.487120e-05
 [569,] 4.306962e-05 0.0001128534 1.463718e-05
 [570,] 4.296327e-05 0.0001128324 1.458867e-05
 [571,] 4.329587e-05 0.0001127719 1.472873e-05
 [572,] 4.329587e-05 0.0001129183 1.474121e-05
 [573,] 4.218453e-05 0.0001119229 1.398709e-05
 [574,] 4.218453e-05 0.0001119083 1.398715e-05
 [575,] 4.286139e-05 0.0001130330 1.455710e-05
 [576,] 4.306962e-05 0.0001127710 1.462932e-05
 [577,] 4.329587e-05 0.0001128306 1.473245e-05
 [578,] 4.329587e-05 0.0001128306 1.473245e-05
 [579,] 4.198072e-04 0.0001125190 1.572758e-04
 [580,] 4.340365e-05 0.0001126345 1.476118e-05
 [581,] 1.013105e-03 0.0001121550 3.225583e-04
 [582,] 4.088748e-04 0.0001124595 1.527133e-04
 [583,] 4.209648e-05 0.0001117011 1.398825e-05
 [584,] 1.194492e-03 0.0001121325 3.804926e-04
 [585,] 8.519273e-04 0.0001121518 2.716485e-04
 [586,] 3.785853e-04 0.0001123394 1.404479e-04
 [587,] 1.999693e-04 0.0001115969 7.085659e-05
 [588,] 3.717654e-04 0.0001123261 1.377851e-04
 [589,] 3.717654e-04 0.0001123394 1.378635e-04
 [590,] 3.469889e-04 0.0001122878 1.282008e-04
 [591,] 7.461594e-04 0.0001121237 2.395637e-04
 [592,] 8.855400e-04 0.0001121603 2.818955e-04
 [593,] 1.127328e-03 0.0001121194 3.607200e-04
 [594,] 1.548134e-03 0.0001121140 4.951112e-04
 [595,] 7.890752e-04 0.0001121567 2.514772e-04
 [596,] 1.127328e-03 0.0001121212 3.605221e-04
 [597,] 3.389189e-04 0.0001124198 1.257783e-04
 [598,] 2.122588e-04 0.0001117308 7.580099e-05
 [599,] 4.209622e-05 0.0001117129 1.398837e-05
 [600,] 8.794828e-04 0.0001121578 2.799482e-04
 [601,] 4.365948e-05 0.0001124927 1.485503e-05
 [602,] 3.919890e-04 0.0001124115 1.458988e-04
 [603,] 2.915264e-03 0.0001120350 9.752150e-04
 [604,] 3.919890e-04 0.0001124594 1.461918e-04
 [605,] 2.852049e-03 0.0001120353 9.543961e-04
 [606,] 4.238623e-05 0.0001118777 1.401492e-05
 [607,] 3.919890e-04 0.0001125010 1.464426e-04
 [608,] 2.747228e-03 0.0001120386 9.192918e-04
 [609,] 3.735296e-04 0.0001125277 1.395422e-04
 [610,] 4.258988e-05 0.0001119235 1.405263e-05
 [611,] 9.126900e-04 0.0001121642 2.904089e-04
 [612,] 4.372090e-05 0.0001105836 1.448933e-05
 [613,] 3.919890e-04 0.0001125317 1.466257e-04
 [614,] 1.085076e-03 0.0001121804 3.437869e-04
 [615,] 9.843211e-04 0.0001121683 3.128112e-04
 [616,] 4.105656e-04 0.0001125688 1.539696e-04
 [617,] 4.105656e-04 0.0001126250 1.543170e-04
 [618,] 4.197380e-04 0.0001126250 1.578464e-04
 [619,] 4.105656e-04 0.0001126542 1.544956e-04
 [620,] 4.197380e-04 0.0001126542 1.580299e-04
 [621,] 9.419936e-05 0.0003565928 4.973144e-05
 [622,] 4.378683e-05 0.0001127388 1.493108e-05
 [623,] 4.197380e-04 0.0001126823 1.582045e-04
 [624,] 9.689077e-04 0.0001121682 3.082857e-04
 [625,] 4.105656e-04 0.0001126823 1.546655e-04
 [626,] 4.241922e-05 0.0001119938 1.401906e-05
 [627,] 1.933217e-04 0.0001118429 6.923023e-05
 [628,] 4.410263e-04 0.0001127120 1.666192e-04
 [629,] 9.467380e-04 0.0001121681 3.014291e-04
 [630,] 4.410263e-04 0.0001127230 1.666110e-04
 [631,] 4.410263e-04 0.0001127230 1.666110e-04
 [632,] 2.050036e-04 0.0001118964 7.367789e-05
 [633,] 4.610784e-04 0.0001124198 1.722779e-04
 [634,] 9.864515e-04 0.0001121712 3.139543e-04
 [635,] 4.610784e-04 0.0001128406 1.781304e-04
 [636,] 2.133713e-04 0.0001119189 7.682552e-05
 [637,] 4.728253e-04 0.0001127964 1.794371e-04
 [638,] 4.728253e-04 0.0001128256 1.814893e-04
 [639,] 4.292749e-04 0.0001129463 1.729493e-04
 [640,] 4.207413e-05 0.0001122964 1.400476e-05
 [641,] 2.130438e-04 0.0001121801 7.750290e-05
 [642,] 4.500276e-04 0.0001131099 1.925638e-04
 [643,] 4.840881e-04 0.0001131426 2.090334e-04
 [644,] 4.400497e-04 0.0001139447 2.417726e-04
 [645,] 4.292749e-04 0.0001139821 2.385869e-04
 [646,] 4.287397e-04 0.0001141364 2.497416e-04
 [647,] 3.078920e-04 0.0001145656 1.965879e-04
 [648,] 5.170671e-04 0.0001894594 6.197434e-04
 [649,] 4.400497e-04 0.0001139821 2.446042e-04
 [650,] 4.500276e-04 0.0001139438 2.482430e-04
 [651,] 1.111197e-03 0.0001126224 3.618484e-04
 [652,] 2.064287e-04 0.0001122330 6.662904e-05
 [653,] 1.717883e-04 0.0001123531 5.463854e-05
 [654,] 8.464720e-05 0.0015068748 3.032640e-04
 [655,] 9.173829e-05 0.0013672564 2.171258e-04
 [656,] 2.032434e-04 0.0001122182 6.550506e-05
 [657,] 2.041255e-03 0.0001127381 7.878138e-04
 [658,] 2.072322e-04 0.0001122175 6.677933e-05
 [659,] 2.041255e-03 0.0001127076 7.869237e-04
 [660,] 1.702424e-03 0.0001126860 6.535326e-04
 [661,] 7.178597e-04 0.0001119315 2.554944e-04
 [662,] 2.000755e-04 0.0001122199 6.456239e-05
 [663,] 1.915047e-03 0.0001123517 7.229369e-04
 [664,] 2.715115e-04 0.0001124026 7.800626e-05
 [665,] 3.024477e-04 0.0001123638 1.121055e-04
 [666,] 9.140175e-05 0.0013505492 2.173399e-04
 [667,] 2.776287e-04 0.0001124026 7.969195e-05
 [668,] 2.715115e-04 0.0001122788 7.829210e-05
 [669,] 2.220848e-03 0.0001123113 8.376888e-04
 [670,] 2.220848e-03 0.0001123686 8.412029e-04
 [671,] 1.757162e-03 0.0001126110 6.728942e-04
 [672,] 1.757162e-03 0.0001126227 6.733193e-04
 [673,] 1.757162e-03 0.0001126110 6.728942e-04
 [674,] 2.220848e-03 0.0001123385 8.396373e-04
 [675,] 1.654811e-03 0.0001125659 6.315205e-04
 [676,] 2.715115e-04 0.0001123520 7.812187e-05
 [677,] 1.654811e-03 0.0001125442 6.307698e-04
 [678,] 1.801740e-04 0.0001122591 5.799400e-05
 [679,] 1.702424e-03 0.0001125003 6.476299e-04
 [680,] 1.757162e-03 0.0001124571 6.671470e-04
 [681,] 1.702424e-03 0.0001124571 6.460467e-04
 [682,] 1.903732e-04 0.0001122535 6.136853e-05
 [683,] 1.603672e-03 0.0001123747 6.047681e-04
 [684,] 3.687259e-04 0.0001125383 1.380443e-04
 [685,] 1.702424e-03 0.0001123852 6.429834e-04
 [686,] 1.545221e-03 0.0001122458 5.778822e-04
 [687,] 1.603672e-03 0.0001122306 5.991092e-04
 [688,] 1.559179e-03 0.0001122019 5.811993e-04
 [689,] 1.702424e-03 0.0001121385 6.327021e-04
 [690,] 1.603672e-03 0.0001121385 5.955393e-04
 [691,] 1.603672e-03 0.0001121476 5.959023e-04
 [692,] 1.534132e-04 0.0001123729 4.920629e-05
 [693,] 9.066241e-05 0.0010116933 1.783589e-04
 [694,] 1.603672e-03 0.0001119905 5.890341e-04
 [695,] 1.603672e-03 0.0001119749 5.883600e-04
 [696,] 3.718331e-03 0.0001117310 1.345390e-03
 [697,] 4.668165e-03 0.0001117123 1.688635e-03
 [698,] 4.614303e-05 0.0001368612 1.459597e-05
 [699,] 3.105746e-03 0.0002866183 6.983045e-04
 [700,] 2.840953e-04 0.0001115548 1.007819e-04
 [701,] 1.167419e-04 0.0001115225 3.575947e-05
 [702,] 1.083320e-04 0.0003783419 2.574466e-04
 [703,] 1.990706e-04 0.0001117578 5.931640e-05
 [704,] 1.130711e-04 0.0001115083 3.466629e-05
 [705,] 1.088569e-04 0.0001118483 3.312370e-05
 [706,] 1.150704e-04 0.0001118411 3.492714e-05
 [707,] 1.143429e-04 0.0001112076 3.535573e-05
 [708,] 1.124228e-04 0.0001118225 3.417508e-05
 [709,] 1.107177e-04 0.0001114595 3.401110e-05
 [710,] 4.912278e-04 0.0001113587 1.735143e-04
 [711,] 1.061584e-04 0.0003207951 2.111889e-04
 [712,] 1.061584e-04 0.0003207951 2.111889e-04
 [713,] 2.220500e-04 0.0001114781 7.832635e-05
 [714,] 1.088853e-04 0.0001111915 3.374546e-05
 [715,] 1.039550e-04 0.0001113898 3.207898e-05
 [716,] 2.220500e-04 0.0001114619 7.825161e-05
 [717,] 1.058910e-04 0.0003123279 2.036209e-04
 [718,] 1.061584e-04 0.0003123279 2.054876e-04
 [719,] 2.220500e-04 0.0001114619 7.825161e-05
 [720,] 4.302291e-05 0.0001111495 1.420131e-05
 [721,] 1.058910e-04 0.0003082011 2.008607e-04
 [722,] 1.043130e-04 0.0001111772 3.239416e-05
 [723,] 2.220500e-04 0.0001114367 7.813382e-05
 [724,] 1.046487e-04 0.0004069584 2.599654e-04
 [725,] 1.061584e-04 0.0003043556 2.001124e-04
 [726,] 1.061584e-04 0.0003022457 1.986886e-04
 [727,] 2.177656e-04 0.0001114367 7.660548e-05
 [728,] 2.264435e-04 0.0001114130 7.958483e-05
 [729,] 1.055096e-04 0.0002905705 1.886089e-04
 [730,] 1.049559e-04 0.0002905705 1.858833e-04
 [731,] 2.220500e-04 0.0001114049 7.798107e-05
 [732,] 1.052653e-04 0.0002887804 1.857459e-04
 [733,] 1.049559e-04 0.0002870044 1.835374e-04
 [734,] 1.052207e-04 0.0002850475 1.839691e-04
 [735,] 1.049559e-04 0.0002870044 1.835374e-04
 [736,] 4.674327e-04 0.0001114049 1.656097e-04
 [737,] 1.045857e-04 0.0002833010 1.807269e-04
 [738,] 1.074855e-04 0.0002833010 1.902228e-04
 [739,] 1.065259e-04 0.0002833010 1.862486e-04
 [740,] 1.043742e-04 0.0002813766 1.779372e-04
 [741,] 1.037706e-04 0.0002796591 1.748656e-04
 [742,] 1.802308e-04 0.0001113052 5.468709e-05
 [743,] 9.345664e-05 0.0001112883 2.904789e-05
 [744,] 1.037706e-04 0.0002742161 1.713694e-04
 [745,] 1.437410e-04 0.0001109064 4.466018e-05
 [746,] 3.607854e-04 0.0001115807 1.288215e-04
 [747,] 3.853964e-04 0.0001114175 1.362482e-04
 [748,] 1.043742e-04 0.0002725548 1.721952e-04
 [749,] 9.626594e-05 0.0001109292 3.023283e-05
 [750,] 1.929771e-04 0.0001114619 6.786646e-05
 [751,] 4.263351e-05 0.0001111019 1.412101e-05
 [752,] 2.017897e-04 0.0001115043 7.118334e-05
 [753,] 1.008014e-04 0.0001108358 3.175561e-05
 [754,] 1.000847e-04 0.0003285961 1.912731e-04
 [755,] 1.966373e-04 0.0001115846 6.963514e-05
 [756,] 1.017269e-04 0.0002449309 1.468607e-04
 [757,] 9.823076e-05 0.0001118123 3.459353e-05
 [758,] 1.974718e-04 0.0001117921 7.063914e-05
 [759,] 1.040713e-04 0.0002403163 1.503196e-04
 [760,] 1.046487e-04 0.0002389179 1.509459e-04
 [761,] 1.033439e-04 0.0002389179 1.482344e-04
 [762,] 1.049020e-04 0.0002373768 1.513563e-04
 [763,] 9.639542e-05 0.0001107807 3.046802e-05
 [764,] 9.232917e-05 0.0002305400 1.124591e-04
 [765,] 1.775845e-04 0.0001117452 6.321812e-05
 [766,] 8.877896e-05 0.0002997727 1.264126e-04
 [767,] 9.583543e-05 0.0002292233 1.216240e-04
 [768,] 1.775845e-04 0.0001117452 6.321812e-05
 [769,] 1.944378e-04 0.0001123199 6.739550e-05
 [770,] 8.754757e-05 0.0001106797 2.787077e-05
 [771,] 9.207280e-05 0.0001107474 2.928720e-05
 [772,] 1.054635e-04 0.0004212314 2.706499e-04
 [773,] 1.081724e-04 0.0004186254 2.842178e-04
 [774,] 9.393586e-05 0.0004415153 2.097923e-04
 [775,] 1.002538e-04 0.0004252334 2.442755e-04
 [776,] 9.360211e-05 0.0004307838 2.028952e-04
 [777,] 9.150900e-05 0.0001111717 2.864790e-05
 [778,] 1.045889e-04 0.0004157535 2.624444e-04
 [779,] 9.343694e-05 0.0004280896 2.006898e-04
 [780,] 9.150900e-05 0.0001111717 2.864790e-05
 [781,] 1.884486e-04 0.0001117144 6.706745e-05
 [782,] 1.005121e-04 0.0004120298 2.382197e-04
 [783,] 1.040162e-04 0.0004053389 2.529058e-04
 [784,] 2.092465e-04 0.0001125665 6.909053e-05
 [785,] 1.041914e-04 0.0004053389 2.545049e-04
 [786,] 1.037611e-04 0.0004025803 2.498730e-04
 [787,] 4.264899e-05 0.0001108389 1.413497e-05
 [788,] 8.301702e-05 0.0001111573 2.609838e-05
 [789,] 1.035323e-04 0.0003998733 2.480316e-04
 [790,] 9.150900e-05 0.0001109968 2.881698e-05
 [791,] 1.056907e-04 0.0003976738 2.573213e-04
 [792,] 1.097487e-04 0.0003949803 2.759577e-04
 [793,] 1.116154e-04 0.0003949803 2.862506e-04
 [794,] 1.884486e-04 0.0001116470 6.685006e-05
 [795,] 1.116154e-04 0.0003875593 2.807688e-04
 [796,] 1.048694e-04 0.0003803126 2.419205e-04
 [797,] 1.919979e-04 0.0001116278 6.806655e-05
 [798,] 8.305998e-05 0.0001111573 2.611135e-05
 [799,] 1.091045e-04 0.0003685278 2.541287e-04
 [800,] 9.281097e-05 0.0001111573 2.905359e-05
 [801,] 9.281097e-05 0.0001111573 2.905359e-05
 [802,] 1.109190e-04 0.0003685278 2.634531e-04
 [803,] 7.049674e-04 0.0001128270 2.879851e-04
 [804,] 1.028892e-04 0.0003780196 2.309294e-04
 [805,] 8.980023e-05 0.0001111820 2.812386e-05
 [806,] 8.980023e-05 0.0001111820 2.812386e-05
 [807,] 1.018993e-04 0.0003685278 2.215671e-04
 [808,] 8.980023e-05 0.0001111820 2.812386e-05
 [809,] 1.094254e-04 0.0003663239 2.540626e-04
 [810,] 1.039140e-04 0.0003685278 2.309359e-04
 [811,] 1.728833e-04 0.0001115991 6.108929e-05
 [812,] 1.060028e-04 0.0003572001 2.331885e-04
 [813,] 9.539160e-05 0.0003683795 1.838761e-04
 [814,] 1.054535e-04 0.0003677203 2.364281e-04
 [815,] 1.018993e-04 0.0003663239 2.202531e-04
 [816,] 1.039205e-04 0.0003663239 2.282849e-04
 [817,] 1.042103e-04 0.0003663239 2.309232e-04
 [818,] 1.042103e-04 0.0003663239 2.309232e-04
 [819,] 9.238101e-05 0.0001112113 2.887444e-05
 [820,] 1.042103e-04 0.0003663239 2.309232e-04
 [821,] 1.042103e-04 0.0003663239 2.309232e-04
 [822,] 9.486261e-05 0.0003683795 1.812216e-04
 [823,] 1.796636e-04 0.0001115632 6.341214e-05
 [824,] 1.069503e-04 0.0003723925 2.465240e-04
 [825,] 1.829988e-04 0.0001115632 6.460934e-05
 [826,] 1.104020e-04 0.0003663239 2.585777e-04
 [827,] 1.042103e-04 0.0003685278 2.323126e-04
 [828,] 8.377308e-05 0.0001111966 2.629571e-05
 [829,] 1.029065e-04 0.0003709962 2.276427e-04
 [830,] 1.053866e-04 0.0003831433 2.472308e-04
 [831,] 1.078594e-04 0.0004131761 2.761704e-04
 [832,] 1.053866e-04 0.0003805727 2.455697e-04
 [833,] 1.053079e-04 0.0003782777 2.440003e-04
 [834,] 1.041723e-04 0.0004017940 2.494108e-04
 [835,] 1.005133e-04 0.0004131761 2.359707e-04
 [836,] 1.024624e-04 0.0003854755 2.327711e-04
 [837,] 1.903129e-04 0.0001115541 6.720357e-05
 [838,] 1.903129e-04 0.0001115541 6.720357e-05
 [839,] 1.000843e-04 0.0004131761 2.335701e-04
 [840,] 8.856254e-05 0.0001111119 2.781260e-05
 [841,] 1.055134e-04 0.0003904579 2.506667e-04
 [842,] 1.943173e-04 0.0001115258 6.858689e-05
 [843,] 1.943173e-04 0.0001115258 6.858689e-05
 [844,] 1.036558e-04 0.0003979487 2.461597e-04
 [845,] 1.033542e-04 0.0003952529 2.430140e-04
 [846,] 1.055134e-04 0.0004003946 2.570126e-04
 [847,] 1.017727e-04 0.0004155698 2.433911e-04
 [848,] 9.688153e-05 0.0003757481 1.999067e-04
 [849,] 9.721618e-05 0.0001113300 3.021563e-05
 [850,] 1.980162e-04 0.0001114739 6.971316e-05
 [851,] 1.943173e-04 0.0001114739 6.839139e-05
 [852,] 1.760028e-04 0.0001122598 5.957104e-05
 [853,] 2.022348e-04 0.0001114654 7.118610e-05
 [854,] 9.329769e-05 0.0003805727 1.849532e-04
 [855,] 9.329769e-05 0.0003805727 1.849532e-04
 [856,] 9.481291e-05 0.0003805727 1.923517e-04
 [857,] 9.526068e-05 0.0003661629 1.874281e-04
 [858,] 9.721618e-05 0.0001113924 3.015978e-05
 [859,] 9.721618e-05 0.0001113763 3.017409e-05
 [860,] 9.573870e-05 0.0001112941 2.980668e-05
 [861,] 9.481291e-05 0.0003757481 1.900082e-04
 [862,] 9.975495e-05 0.0003932704 2.194677e-04
 [863,] 1.007089e-04 0.0003932704 2.237796e-04
 [864,] 9.936618e-05 0.0003957501 2.187381e-04
 [865,] 4.287714e-05 0.0001108957 1.418548e-05
 [866,] 1.980162e-04 0.0001114484 6.961159e-05
 [867,] 2.061322e-04 0.0001114082 7.233278e-05
 [868,] 1.027454e-04 0.0001114252 3.178728e-05
 [869,] 9.823289e-05 0.0001109437 3.093329e-05
 [870,] 9.975495e-05 0.0004030731 2.249139e-04
 [871,] 1.009506e-04 0.0003980209 2.286187e-04
 [872,] 1.009506e-04 0.0004005373 2.300651e-04
 [873,] 9.905525e-05 0.0003952459 2.160932e-04
 [874,] 1.007483e-04 0.0004005373 2.289565e-04
 [875,] 9.936618e-05 0.0004030731 2.227599e-04
 [876,] 2.061322e-04 0.0001114082 7.233278e-05
 [877,] 9.722187e-05 0.0004144222 2.160717e-04
 [878,] 2.105780e-04 0.0001114002 7.387792e-05
 [879,] 9.915442e-05 0.0003980209 2.188286e-04
 [880,] 2.144100e-04 0.0001114002 7.524055e-05
 [881,] 8.908489e-05 0.0001115577 2.761459e-05
 [882,] 2.815130e-04 0.0001113869 9.904456e-05
 [883,] 1.089085e-04 0.0004287912 2.935126e-04
 [884,] 1.043376e-04 0.0004463217 2.774904e-04
 [885,] 1.071482e-04 0.0004340707 2.867376e-04
 [886,] 2.597999e-04 0.0001113600 9.115085e-05
 [887,] 1.069062e-04 0.0004194608 2.753815e-04
 [888,] 1.084051e-04 0.0004194608 2.839612e-04
 [889,] 1.089810e-04 0.0001112916 3.379484e-05
 [890,] 2.597999e-04 0.0001115046 9.199268e-05
 [891,] 1.091625e-04 0.0004221298 2.901782e-04
 [892,] 1.091625e-04 0.0004221298 2.901782e-04
 [893,] 9.633880e-05 0.0001114214 2.987355e-05
 [894,] 9.358729e-05 0.0001114214 2.905501e-05
 [895,] 9.358729e-05 0.0001114214 2.905501e-05
 [896,] 1.015423e-04 0.0004491998 2.608519e-04
 [897,] 1.064265e-04 0.0004521005 2.941981e-04
 [898,] 1.776650e-04 0.0001114718 6.245606e-05
 [899,] 8.241941e-05 0.0001114050 2.573874e-05
 [900,] 8.985123e-05 0.0001113825 2.799332e-05
 [901,] 1.064265e-04 0.0004380751 2.849405e-04
 [902,] 1.079077e-04 0.0004352831 2.919595e-04
 [903,] 1.776650e-04 0.0001115247 6.263457e-05
 [904,] 1.156214e-04 0.0001122878 3.898617e-05
 [905,] 1.913063e-04 0.0001114718 6.732946e-05
 [906,] 1.057022e-04 0.0004383542 2.799550e-04
 [907,] 1.017028e-04 0.0004491998 2.628551e-04
 [908,] 1.061577e-04 0.0004463217 2.890833e-04
 [909,] 1.948494e-04 0.0001116344 6.909775e-05
 [910,] 1.812664e-04 0.0001114670 6.367591e-05
 [911,] 8.538761e-05 0.0001114038 2.664389e-05
 [912,] 1.812664e-04 0.0001114670 6.367591e-05
 [913,] 9.576046e-05 0.0001113656 2.979467e-05
 [914,] 8.547438e-05 0.0001109219 2.712654e-05
 [915,] 1.089027e-04 0.0004352831 2.982475e-04
 [916,] 8.988290e-05 0.0001113100 2.806145e-05
 [917,] 1.817315e-04 0.0001115430 6.410826e-05
 [918,] 1.076188e-04 0.0004300126 2.869881e-04
 [919,] 8.643078e-05 0.0001113253 2.701457e-05
 [920,] 8.144687e-05 0.0001113145 2.552765e-05
 [921,] 1.074836e-04 0.0004622518 3.054266e-04
 [922,] 8.473051e-05 0.0001112992 2.652447e-05
 [923,] 8.473051e-05 0.0001113125 2.651445e-05
 [924,] 1.756327e-04 0.0001115251 6.186262e-05
 [925,] 1.066120e-04 0.0003976324 2.598359e-04
 [926,] 1.063684e-04 0.0003951511 2.568832e-04
 [927,] 1.029850e-04 0.0003834579 2.310093e-04
 [928,] 1.023380e-04 0.0003834579 2.276594e-04
 [929,] 1.023380e-04 0.0003810844 2.262388e-04
 [930,] 1.644144e-04 0.0005171352 6.615691e-04
 [931,] 6.172290e-05 0.0001113060 1.958963e-05
 [932,] 1.477918e-04 0.0001116349 5.217621e-05
 [933,] 1.740802e-04 0.0005011691 6.887332e-04
 [934,] 5.923798e-05 0.0001113060 1.884223e-05
 [935,] 1.443937e-04 0.0001116344 5.098342e-05
 [936,] 2.107476e-04 0.0002825833 4.351245e-04
 [937,] 1.754072e-04 0.0005174186 7.213350e-04
 [938,] 1.810095e-04 0.0005110253 7.409033e-04
 [939,] 1.348046e-04 0.0001119282 4.807377e-05
 [940,] 1.348046e-04 0.0001119179 4.805512e-05
 [941,] 1.754072e-04 0.0005073578 7.053952e-04
 [942,] 1.740802e-04 0.0005174186 7.141797e-04
 [943,] 5.810880e-05 0.0001113374 1.849109e-05
 [944,] 1.372828e-04 0.0001116344 4.842253e-05
 [945,] 1.796187e-04 0.0005273459 7.603363e-04
 [946,] 1.619639e-04 0.0005518510 6.972259e-04
 [947,] 1.896732e-04 0.0003006774 4.170846e-04
 [948,] 1.727031e-04 0.0005110253 6.968504e-04
 [949,] 1.817110e-04 0.0005378232 7.894108e-04
 [950,] 1.768169e-04 0.0005410471 7.669003e-04
 [951,] 1.503279e-04 0.0001116160 5.305919e-05
 [952,] 1.720531e-04 0.0005242193 7.137260e-04
 [953,] 1.372828e-04 0.0001116257 4.840359e-05
 [954,] 1.714068e-04 0.0005208056 7.049463e-04
 [955,] 1.747418e-04 0.0004921551 6.773457e-04
 [956,] 1.855839e-04 0.0004982973 7.426758e-04
 [957,] 1.868823e-04 0.0004921551 7.384274e-04
 [958,] 1.884315e-04 0.0004953610 7.518189e-04
 [959,] 1.834107e-04 0.0004982973 7.315715e-04
 [960,] 1.868823e-04 0.0004921551 7.384274e-04
 [961,] 1.871788e-04 0.0005210054 7.900734e-04
 [962,] 1.796187e-04 0.0005248163 7.554206e-04
 [963,] 1.855839e-04 0.0005182804 7.769872e-04
 [964,] 1.878696e-04 0.0005248163 8.007134e-04
 [965,] 1.812044e-04 0.0005282793 7.700551e-04
 [966,] 1.855839e-04 0.0005248163 7.882323e-04
 [967,] 1.871278e-04 0.0005248163 7.966635e-04
 [968,] 2.162630e-04 0.0003226213 5.264429e-04
 [969,] 1.841309e-04 0.0005216917 7.749779e-04
 [970,] 1.834107e-04 0.0005216917 7.710723e-04
 [971,] 1.841309e-04 0.0005282793 7.861890e-04
 [972,] 1.477560e-04 0.0001116541 5.222426e-05
 [973,] 1.831972e-04 0.0005282793 7.808322e-04
 [974,] 1.810095e-04 0.0005282793 7.687768e-04
 [975,] 1.824872e-04 0.0005282793 7.769207e-04
 [976,] 1.824872e-04 0.0005317696 7.827907e-04
 [977,] 5.848681e-05 0.0001113087 1.860558e-05
 [978,] 1.824872e-04 0.0005279524 7.763710e-04
 [979,] 1.824872e-04 0.0005317696 7.827907e-04
 [980,] 1.797321e-04 0.0005352875 7.734581e-04
 [981,] 1.824872e-04 0.0005352875 7.887100e-04
 [982,] 1.824872e-04 0.0005352875 7.887100e-04
 [983,] 9.289769e-05 0.0001122485 3.127107e-05
 [984,] 2.296322e-04 0.0005420811 1.068206e-03
 [985,] 2.275373e-04 0.0005420811 1.056384e-03
 [986,] 1.839112e-04 0.0005600282 8.388755e-04
 [987,] 1.643180e-04 0.0001117138 5.835811e-05
 [988,] 1.706790e-04 0.0001117035 6.063496e-05
 [989,] 1.846294e-04 0.0005637705 8.495687e-04
 [990,] 1.839112e-04 0.0005600282 8.388755e-04
 [991,] 4.245684e-05 0.0001110055 1.420044e-05
 [992,] 1.861511e-04 0.0005709977 8.712540e-04
 [993,] 1.868823e-04 0.0005637705 8.630526e-04
 [994,] 2.167098e-04 0.0005709977 1.057423e-03
 [995,] 1.876176e-04 0.0005671984 8.734845e-04
 [996,] 1.876176e-04 0.0005671984 8.734845e-04
 [997,] 1.876176e-04 0.0005671984 8.734845e-04
 [998,] 1.899245e-04 0.0005709977 8.941987e-04
 [999,] 1.906775e-04 0.0005948005 9.428178e-04
[1000,] 1.906775e-04 0.0005608691 8.815289e-04
[1001,] 2.196071e-04 0.0005608691 1.054231e-03
[1002,] 2.288583e-04 0.0003330806 5.843135e-04
[1003,] 2.065480e-04 0.0003187089 4.943110e-04
[1004,] 1.915109e-04 0.0005571684 8.797838e-04
[1005,] 1.572337e-04 0.0001117441 5.586576e-05
[1006,] 2.263955e-04 0.0003591584 6.334315e-04
[1007,] 1.572337e-04 0.0001117520 5.588483e-05
[1008,] 1.954449e-04 0.0005683586 9.239062e-04
[1009,] 1.906775e-04 0.0005326986 8.308687e-04
[1010,] 2.003060e-04 0.0005201927 8.615011e-04
[1011,] 1.861511e-04 0.0005756189 8.802458e-04
[1012,] 1.861511e-04 0.0005760989 8.810827e-04
[1013,] 1.868823e-04 0.0005696218 8.751773e-04
[1014,] 1.861511e-04 0.0006158878 9.516349e-04
[1015,] 2.129600e-04 0.0006158878 1.132587e-03
[1016,] 1.868823e-04 0.0006200354 9.638804e-04
[1017,] 1.868823e-04 0.0006158878 9.565620e-04
[1018,] 4.318697e-05 0.0001112693 1.449891e-05
[1019,] 2.129600e-04 0.0006080605 1.115960e-03
[1020,] 2.138661e-04 0.0006121457 1.130683e-03
[1021,] 1.846294e-04 0.0006040076 9.208078e-04
[1022,] 1.846294e-04 0.0006040076 9.208078e-04
[1023,] 1.846294e-04 0.0006040076 9.208078e-04
[1024,] 5.587529e-05 0.0001112348 1.785581e-05
[1025,] 5.538267e-05 0.0001115179 1.761636e-05
[1026,] 1.815786e-04 0.0005976725 8.916897e-04
[1027,] 1.803121e-04 0.0005603703 8.212871e-04
[1028,] 5.538267e-05 0.0001112635 1.769738e-05
[1029,] 1.714068e-04 0.0005741541 7.883138e-04
[1030,] 1.810095e-04 0.0005891673 8.729364e-04
[1031,] 1.817110e-04 0.0005852828 8.708627e-04
[1032,] 1.810095e-04 0.0005891673 8.729364e-04
[1033,] 1.803121e-04 0.0005891673 8.684783e-04
[1034,] 1.803121e-04 0.0005852828 8.619961e-04
[1035,] 1.803121e-04 0.0005852828 8.619961e-04
[1036,] 1.803121e-04 0.0005852828 8.619961e-04
[1037,] 1.788605e-04 0.0005817777 8.470169e-04
[1038,] 5.387289e-05 0.0001111904 1.726666e-05
[1039,] 1.515354e-04 0.0001118505 5.403678e-05
[1040,] 1.803121e-04 0.0005817777 8.561497e-04
[1041,] 1.781754e-04 0.0005779510 8.364379e-04
[1042,] 1.781754e-04 0.0005779510 8.364379e-04
[1043,] 1.525128e-04 0.0001118505 5.439330e-05
[1044,] 9.978842e-05 0.0001120702 3.434621e-05
[1045,] 1.803121e-04 0.0005852828 8.619961e-04
[1046,] 1.796187e-04 0.0005891673 8.640453e-04
[1047,] 1.796187e-04 0.0005852828 8.576002e-04
[1048,] 1.796187e-04 0.0005852828 8.576002e-04
[1049,] 6.014817e-05 0.0001110794 1.922473e-05
[1050,] 5.241216e-05 0.0001111203 1.684786e-05
[1051,] 1.796187e-04 0.0006010060 8.837051e-04
[1052,] 1.895735e-04 0.0005989714 9.409100e-04
[1053,] 1.601505e-04 0.0005970287 7.503701e-04
[1054,] 1.877292e-04 0.0005831083 9.017113e-04
[1055,] 1.899245e-04 0.0005887368 9.291106e-04
[1056,] 5.837830e-05 0.0001110666 1.869133e-05
[1057,] 1.572337e-04 0.0001119282 5.629017e-05
[1058,] 1.515354e-04 0.0001119517 5.425157e-05
[1059,] 5.975134e-05 0.0001109909 1.914611e-05
[1060,] 5.656366e-05 0.0001110398 1.813904e-05
[1061,] 1.906775e-04 0.0005779510 9.143791e-04
[1062,] 5.605696e-05 0.0001110531 1.797926e-05
[1063,] 1.877292e-04 0.0005911895 9.155981e-04
[1064,] 5.605696e-05 0.0001110148 1.799490e-05
[1065,] 1.877292e-04 0.0005911895 9.155981e-04
[1066,] 5.605696e-05 0.0001110398 1.798465e-05
[1067,] 2.233544e-04 0.0003182445 5.408059e-04
[1068,] 1.877292e-04 0.0005911895 9.155981e-04
[1069,] 1.877292e-04 0.0005869194 9.082593e-04
[1070,] 2.233544e-04 0.0003182445 5.408059e-04
[1071,] 1.899245e-04 0.0005631180 8.830258e-04
[1072,] 1.626630e-04 0.0001120821 5.862374e-05
[1073,] 1.891758e-04 0.0005669876 8.854259e-04
[1074,] 1.861511e-04 0.0005595937 8.541411e-04
[1075,] 2.071457e-04 0.0005911895 1.039230e-03
[1076,] 5.497824e-05 0.0001110148 1.766581e-05
[1077,] 2.028411e-04 0.0005869194 1.003621e-03
[1078,] 5.450386e-05 0.0001110018 1.752617e-05
[1079,] 2.017582e-04 0.0005869194 9.967872e-04
[1080,] 1.585344e-04 0.0001120696 5.707238e-05
[1081,] 2.028411e-04 0.0005831083 9.963072e-04
[1082,] 1.955368e-04 0.0005714426 9.293577e-04
[1083,] 2.006837e-04 0.0005714426 9.607700e-04
[1084,] 5.497824e-05 0.0001109762 1.768129e-05
[1085,] 2.006837e-04 0.0005564604 9.325069e-04
[1086,] 1.768169e-04 0.0005703868 8.157193e-04
[1087,] 4.856369e-05 0.0001110597 1.570694e-05
[1088,] 5.497824e-05 0.0001109636 1.768645e-05
[1089,] 5.450386e-05 0.0001109511 1.754640e-05
[1090,] 2.028411e-04 0.0005831083 9.963072e-04
[1091,] 1.747418e-04 0.0005703868 8.029799e-04
[1092,] 5.605696e-05 0.0001109511 1.802192e-05
[1093,] 1.616854e-04 0.0001121316 5.836784e-05
[1094,] 1.616854e-04 0.0001121316 5.836784e-05
[1095,] 1.754072e-04 0.0005817777 8.252819e-04
[1096,] 1.754072e-04 0.0005817777 8.252819e-04
[1097,] 6.040222e-05 0.0001108747 1.940723e-05
[1098,] 2.063790e-04 0.0003234179 5.040179e-04
[1099,] 1.727031e-04 0.0005817777 8.082553e-04
[1100,] 9.289269e-05 0.0002237749 4.356764e-05
[1101,] 6.040222e-05 0.0001108627 1.941400e-05
[1102,] 5.467045e-05 0.0001112680 1.755103e-05
[1103,] 1.616854e-04 0.0001121574 5.842195e-05
[1104,] 6.100091e-05 0.0001108627 1.959868e-05
[1105,] 1.645940e-04 0.0001121574 5.950058e-05
[1106,] 1.616854e-04 0.0001121574 5.842195e-05
[1107,] 2.475111e-04 0.0005640933 1.229544e-03
[1108,] 1.747418e-04 0.0005703868 8.029799e-04
[1109,] 1.747418e-04 0.0005703868 8.029799e-04
[1110,] 1.747418e-04 0.0005669876 7.975792e-04
[1111,] 2.057097e-04 0.0003097478 4.759195e-04
[1112,] 6.100091e-05 0.0001108307 1.961756e-05
[1113,] 1.645940e-04 0.0001121822 5.955331e-05
[1114,] 1.707642e-04 0.0005451627 7.398887e-04
[1115,] 1.747418e-04 0.0005551263 7.780484e-04
[1116,] 6.100091e-05 0.0001108203 1.962386e-05
[1117,] 1.740802e-04 0.0005551263 7.741344e-04
[1118,] 1.740802e-04 0.0005587922 7.799138e-04
[1119,] 6.715957e-05 0.0001104859 2.184962e-05
[1120,] 6.402771e-05 0.0001108203 2.056111e-05
[1121,] 1.616854e-04 0.0001122085 5.852768e-05
[1122,] 1.616854e-04 0.0001122085 5.852768e-05
[1123,] 1.616854e-04 0.0001122085 5.852768e-05
[1124,] 6.550041e-05 0.0001108100 2.102419e-05
[1125,] 6.471721e-05 0.0001108203 2.077452e-05
[1126,] 6.471721e-05 0.0001108203 2.077452e-05
[1127,] 1.720531e-04 0.0005669876 7.811918e-04
[1128,] 1.625564e-04 0.0005703868 7.280865e-04
[1129,] 6.471721e-05 0.0001108103 2.076458e-05
[1130,] 6.471721e-05 0.0001108103 2.076458e-05
[1131,] 1.707642e-04 0.0005741541 7.843328e-04
[1132,] 6.471721e-05 0.0001108182 2.077597e-05
[1133,] 1.700616e-04 0.0005884686 8.011772e-04
[1134,] 1.475752e-04 0.0001125164 5.558810e-05
[1135,] 6.471721e-05 0.0001106740 2.088405e-05
[1136,] 1.694266e-04 0.0005923981 8.030968e-04
[1137,] 1.447919e-04 0.0001125313 5.478695e-05
[1138,] 1.616854e-04 0.0001125447 6.148271e-05
[1139,] 1.694266e-04 0.0005817777 7.876156e-04
[1140,] 6.471721e-05 0.0001106654 2.089124e-05
[1141,] 1.700616e-04 0.0005852828 7.969694e-04
[1142,] 6.703959e-05 0.0001106654 2.161803e-05
[1143,] 1.709695e-04 0.0001125597 6.532718e-05
[1144,] 1.709695e-04 0.0001125447 6.500750e-05
[1145,] 1.694266e-04 0.0005852828 7.929383e-04
[1146,] 1.694266e-04 0.0005891673 7.988395e-04
[1147,] 6.703959e-05 0.0001106654 2.161803e-05
[1148,] 1.709695e-04 0.0001125597 6.532718e-05
[1149,] 6.779276e-05 0.0001106654 2.185370e-05
[1150,] 6.471721e-05 0.0001106654 2.089124e-05
[1151,] 1.694266e-04 0.0005999866 8.146280e-04
[1152,] 1.709695e-04 0.0001125747 6.564885e-05
[1153,] 6.703959e-05 0.0001106654 2.161803e-05
[1154,] 6.622102e-05 0.0001106654 2.136188e-05
[1155,] 1.788605e-04 0.0006496115 9.583124e-04
[1156,] 6.703959e-05 0.0001106560 2.162650e-05
[1157,] 6.703959e-05 0.0001106560 2.162650e-05
[1158,] 6.703959e-05 0.0001106560 2.162650e-05
[1159,] 6.703959e-05 0.0001106560 2.162650e-05
[1160,] 1.707642e-04 0.0006080605 8.357923e-04
[1161,] 6.703959e-05 0.0001106560 2.162650e-05
[1162,] 6.703959e-05 0.0001106560 2.162650e-05
[1163,] 6.779276e-05 0.0001106560 2.186234e-05
[1164,] 6.779276e-05 0.0001106560 2.186234e-05
[1165,] 5.277826e-05 0.0001107392 1.710663e-05
[1166,] 1.700616e-04 0.0006080605 8.311244e-04
[1167,] 6.703959e-05 0.0001106560 2.162650e-05
[1168,] 6.703959e-05 0.0001106560 2.162650e-05
[1169,] 6.703959e-05 0.0001106560 2.162650e-05
[1170,] 1.709695e-04 0.0001126341 6.692263e-05
[1171,] 6.703959e-05 0.0001106560 2.162650e-05
[1172,] 6.703959e-05 0.0001106393 2.164190e-05
[1173,] 1.530692e-04 0.0001126341 5.986171e-05
[1174,] 6.703959e-05 0.0001106476 2.163420e-05
[1175,] 1.679090e-04 0.0001126480 6.601198e-05
[1176,] 1.700616e-04 0.0006200354 8.494562e-04
[1177,] 1.709695e-04 0.0001126341 6.692263e-05
[1178,] 6.703959e-05 0.0001106560 2.162650e-05
[1179,] 6.703959e-05 0.0001106560 2.162650e-05
[1180,] 6.703959e-05 0.0001106560 2.162650e-05
[1181,] 5.064313e-05 0.0001104920 1.657108e-05
[1182,] 1.530692e-04 0.0001126480 6.012137e-05
[1183,] 1.714068e-04 0.0006242160 8.650971e-04
[1184,] 1.707642e-04 0.0006010060 8.256180e-04
[1185,] 6.779276e-05 0.0001106336 2.186063e-05
[1186,] 6.703959e-05 0.0001106560 2.162650e-05
[1187,] 6.703959e-05 0.0001106560 2.162650e-05
[1188,] 1.709695e-04 0.0001126480 6.722099e-05
[1189,] 1.982986e-04 0.0003169425 4.684862e-04
[1190,] 6.960976e-05 0.0001106654 2.242217e-05
[1191,] 1.681675e-04 0.0006200354 8.365592e-04
[1192,] 6.622102e-05 0.0001106422 2.136092e-05
[1193,] 6.622102e-05 0.0001106560 2.137015e-05
[1194,] 1.681675e-04 0.0006158878 8.303157e-04
[1195,] 6.471721e-05 0.0001106654 2.089124e-05
[1196,] 1.645940e-04 0.0001126480 6.470024e-05
[1197,] 6.550041e-05 0.0001106654 2.113636e-05
[1198,] 1.645940e-04 0.0001126480 6.470024e-05
[1199,] 6.703959e-05 0.0001106654 2.161803e-05
[1200,] 6.622102e-05 0.0001106654 2.136188e-05
[1201,] 6.703959e-05 0.0001106654 2.161803e-05
[1202,] 1.679090e-04 0.0001126188 6.539802e-05
[1203,] 6.622102e-05 0.0001106654 2.136188e-05
[1204,] 6.622102e-05 0.0001106654 2.136188e-05
[1205,] 6.703959e-05 0.0001106654 2.161803e-05
[1206,] 6.703959e-05 0.0001106654 2.161803e-05
[1207,] 6.622102e-05 0.0001106654 2.136188e-05
[1208,] 1.668608e-04 0.0006200354 8.276601e-04
[1209,] 1.681675e-04 0.0006242160 8.428549e-04
[1210,] 6.382598e-05 0.0001106654 2.061229e-05
[1211,] 6.156774e-05 0.0001106828 1.989182e-05
[1212,] 6.496765e-05 0.0001106740 2.096110e-05
[1213,] 1.784847e-04 0.0001126341 7.009033e-05
[1214,] 1.675433e-04 0.0006200354 8.323084e-04
[1215,] 6.382598e-05 0.0001106654 2.061229e-05
[1216,] 1.592636e-04 0.0001126188 6.209738e-05
[1217,] 1.561753e-04 0.0001126188 6.088158e-05
[1218,] 1.694266e-04 0.0006158878 8.388176e-04
[1219,] 6.315471e-05 0.0001106654 2.040216e-05
[1220,] 6.315471e-05 0.0001106654 2.040216e-05
[1221,] 6.315471e-05 0.0001106654 2.040216e-05
[1222,] 1.427038e-04 0.0001126035 5.529134e-05
[1223,] 6.382598e-05 0.0001106740 2.060529e-05
[1224,] 1.989965e-04 0.0003169425 4.704146e-04
[1225,] 1.644144e-04 0.0006127564 8.010010e-04
[1226,] 6.382598e-05 0.0001106740 2.060529e-05
[1227,] 6.315471e-05 0.0001106740 2.039531e-05
[1228,] 6.382598e-05 0.0001106740 2.060529e-05
[1229,] 6.382598e-05 0.0001106740 2.060529e-05
[1230,] 1.561753e-04 0.0001125899 6.032652e-05
[1231,] 1.454325e-04 0.0001125899 5.612843e-05
[1232,] 5.005512e-05 0.0001107201 1.627015e-05
[1233,] 1.592636e-04 0.0001125899 6.152846e-05
[1234,] 6.382598e-05 0.0001106828 2.059829e-05
[1235,] 6.458848e-05 0.0001106828 2.083663e-05
[1236,] 6.382598e-05 0.0001106828 2.059829e-05
[1237,] 1.687953e-04 0.0006127564 8.304753e-04
[1238,] 6.382598e-05 0.0001106828 2.059829e-05
[1239,] 1.668608e-04 0.0006127564 8.174613e-04
[1240,] 1.678070e-04 0.0006127564 8.240377e-04
[1241,] 1.592636e-04 0.0001126188 6.209738e-05
[1242,] 1.427038e-04 0.0001126188 5.555245e-05
[1243,] 6.458848e-05 0.0001106828 2.083663e-05
[1244,] 1.652079e-04 0.0006168582 8.125275e-04
[1245,] 1.479502e-04 0.0001125747 5.684439e-05
[1246,] 1.428578e-04 0.0006168582 6.605592e-04
[1247,] 1.389193e-04 0.0006168582 6.338198e-04
[1248,] 1.331473e-04 0.0006289771 6.069953e-04
[1249,] 1.645834e-04 0.0006168582 8.082861e-04
[1250,] 1.639624e-04 0.0006206155 8.094952e-04
[1251,] 1.379488e-04 0.0006206155 6.313287e-04
[1252,] 1.384557e-04 0.0006289771 6.440036e-04
[1253,] 1.327190e-04 0.0006332079 6.083448e-04
[1254,] 1.379488e-04 0.0006206155 6.313287e-04
[1255,] 1.384557e-04 0.0006206155 6.348016e-04
[1256,] 1.632835e-04 0.0006206155 8.048497e-04
[1257,] 1.957286e-04 0.0003182445 4.643958e-04
[1258,] 1.322931e-04 0.0006374723 6.096969e-04
[1259,] 1.322931e-04 0.0006374723 6.096969e-04
[1260,] 1.365821e-04 0.0006247798 6.264418e-04
[1261,] 1.365821e-04 0.0006247798 6.264418e-04
[1262,] 1.608511e-04 0.0006247798 7.940417e-04
[1263,] 1.356836e-04 0.0006247798 6.202346e-04
[1264,] 1.356836e-04 0.0006247798 6.202346e-04
[1265,] 1.361316e-04 0.0006289771 6.278179e-04
[1266,] 1.351937e-04 0.0006168582 6.084804e-04
[1267,] 1.590044e-04 0.0006168582 7.703943e-04
[1268,] 1.251024e-04 0.0006174264 5.403121e-04
[1269,] 1.361022e-04 0.0006206155 6.188040e-04
[1270,] 1.241373e-04 0.0006174264 5.336683e-04
[1271,] 1.370461e-04 0.0006247798 6.297502e-04
[1272,] 1.241373e-04 0.0006174264 5.336683e-04
[1273,] 1.239485e-04 0.0006215446 5.361604e-04
[1274,] 1.342009e-04 0.0006289771 6.144714e-04
[1275,] 1.239485e-04 0.0006215446 5.361604e-04
[1276,] 1.233822e-04 0.0006215446 5.322105e-04
[1277,] 1.235681e-04 0.0007639792 6.618532e-04
[1278,] 1.301388e-04 0.0006247798 5.820716e-04
[1279,] 1.307161e-04 0.0006215446 5.827511e-04
[1280,] 1.198063e-04 0.0006256953 5.111529e-04
[1281,] 5.167116e-05 0.0001105054 1.688783e-05
[1282,] 1.557497e-04 0.0001125597 5.961709e-05
[1283,] 1.292742e-04 0.0005937410 5.459116e-04
[1284,] 5.167116e-05 0.0001104744 1.690944e-05
[1285,] 1.194488e-04 0.0006056286 4.916746e-04
[1286,] 1.258731e-04 0.0005937410 5.237863e-04
[1287,] 1.043961e-04 0.0001125597 3.954573e-05
[1288,] 1.111582e-04 0.0005937410 4.238523e-04
[1289,] 1.214938e-04 0.0005869804 4.889442e-04
[1290,] 1.194488e-04 0.0005908393 4.790932e-04
[1291,] 1.588266e-04 0.0001125747 6.109547e-05
[1292,] 1.395212e-04 0.0005614533 5.767538e-04
[1293,] 1.505806e-04 0.0001126631 5.953009e-05
[1294,] 1.535189e-04 0.0001126461 6.036707e-05
[1295,] 5.255156e-05 0.0001106547 1.707758e-05
[1296,] 1.616666e-04 0.0001125747 6.219326e-05
[1297,] 1.558744e-04 0.0001125747 5.975854e-05
[1298,] 1.649032e-04 0.0001125747 6.344217e-05
[1299,] 1.616666e-04 0.0001125747 6.219326e-05
[1300,] 1.913332e-04 0.0003169425 4.491809e-04
[1301,] 1.588266e-04 0.0001125899 6.139142e-05
[1302,] 6.832942e-05 0.0001106298 2.207960e-05
[1303,] 1.616666e-04 0.0001126035 6.276981e-05
[1304,] 1.367052e-04 0.0006062163 6.075610e-04
[1305,] 1.344464e-04 0.0005728683 5.576870e-04
[1306,] 7.028172e-05 0.0001106298 2.269108e-05
[1307,] 1.409454e-04 0.0005992389 6.281925e-04
[1308,] 1.616666e-04 0.0001126341 6.338404e-05
[1309,] 1.616666e-04 0.0001126188 6.307598e-05
[1310,] 7.557593e-05 0.0001106063 2.438330e-05
[1311,] 1.207677e-04 0.0005992389 4.948208e-04
[1312,] 1.588266e-04 0.0001128372 6.650354e-05
[1313,] 1.614236e-04 0.0005738685 7.281077e-04
[1314,] 1.616666e-04 0.0001128519 6.802694e-05
[1315,] 1.557497e-04 0.0001128683 6.579206e-05
[1316,] 1.616666e-04 0.0001128757 6.838983e-05
[1317,] 1.331473e-04 0.0005484921 5.246047e-04
[1318,] 5.489935e-05 0.0001105335 1.790682e-05
[1319,] 5.438029e-05 0.0001105404 1.773736e-05
[1320,] 1.331473e-04 0.0005567200 5.331572e-04
[1321,] 1.344464e-04 0.0005567200 5.410326e-04
[1322,] 1.335779e-04 0.0005638859 5.431740e-04
[1323,] 7.028172e-05 0.0001104989 2.285652e-05
[1324,] 1.492249e-04 0.0001129566 6.414480e-05
[1325,] 5.210813e-05 0.0001104831 1.705984e-05
[1326,] 1.655345e-04 0.0001130236 7.336931e-05
[1327,] 1.613296e-04 0.0001130392 7.173094e-05
[1328,] 4.245993e-05 0.0001105686 1.412206e-05
[1329,] 1.056937e-04 0.0001128857 4.382476e-05
[1330,] 1.074376e-04 0.0001129257 4.504614e-05
[1331,] 1.584975e-04 0.0001130917 7.149971e-05
[1332,] 1.709325e-04 0.0001130917 7.734275e-05
[1333,] 1.613296e-04 0.0001130917 7.283295e-05
[1334,] 1.645570e-04 0.0001130741 7.397137e-05
[1335,] 1.645570e-04 0.0001130566 7.359463e-05
[1336,] 1.645570e-04 0.0001130741 7.397137e-05
[1337,] 1.645570e-04 0.0001130917 7.435053e-05
[1338,] 1.748901e-04 0.0001131253 8.028958e-05
[1339,] 1.748901e-04 0.0001131253 8.028958e-05
[1340,] 1.384534e-04 0.0005717874 5.820226e-04
[1341,] 1.127581e-04 0.0001129772 4.810651e-05
[1342,] 1.645570e-04 0.0001131076 7.469384e-05
[1343,] 1.645570e-04 0.0001131253 7.507763e-05
[1344,] 1.645570e-04 0.0001131253 7.507763e-05
[1345,] 1.675365e-04 0.0001131076 7.610105e-05
[1346,] 1.645570e-04 0.0001132238 7.709587e-05
[1347,] 1.645570e-04 0.0001132054 7.669621e-05
[1348,] 1.645570e-04 0.0001132054 7.669621e-05
[1349,] 5.394848e-05 0.0001103964 1.773622e-05
[1350,] 5.394848e-05 0.0001104003 1.773111e-05
[1351,] 9.647448e-05 0.0001130820 4.164817e-05
[1352,] 1.645570e-04 0.0001132238 7.709587e-05
[1353,] 1.645570e-04 0.0001132054 7.669621e-05
[1354,] 4.246122e-05 0.0001105070 1.410874e-05
[1355,] 1.645570e-04 0.0001132588 7.786238e-05
[1356,] 1.613296e-04 0.0001132054 7.512140e-05
[1357,] 1.613296e-04 0.0001131872 7.473427e-05
[1358,] 1.613296e-04 0.0001131844 7.477428e-05
[1359,] 1.645570e-04 0.0001132026 7.673751e-05
[1360,] 9.499015e-05 0.0001130820 4.093290e-05
[1361,] 1.613296e-04 0.0001132054 7.512140e-05
[1362,] 1.903226e-04 0.0002436562 3.253815e-04
[1363,] 1.613296e-04 0.0001131872 7.473427e-05
[1364,] 9.367100e-05 0.0001130462 3.994469e-05
[1365,] 1.613296e-04 0.0001131872 7.473427e-05
[1366,] 1.545662e-04 0.0001131708 7.073436e-05
[1367,] 1.645570e-04 0.0001131708 7.594393e-05
[1368,] 9.499015e-05 0.0001130462 4.057378e-05
[1369,] 9.647448e-05 0.0001131095 4.189382e-05
[1370,] 1.645570e-04 0.0001132238 7.709587e-05
[1371,] 1.675365e-04 0.0001131872 7.774207e-05
[1372,] 1.161707e-04 0.0004949836 3.802274e-04
[1373,] 1.675365e-04 0.0001132054 7.814837e-05
[1374,] 1.675365e-04 0.0001132054 7.814837e-05
[1375,] 1.709325e-04 0.0001132054 7.980166e-05
[1376,] 1.709325e-04 0.0001132470 8.026051e-05
[1377,] 1.009992e-04 0.0001131270 4.427540e-05
[1378,] 1.675365e-04 0.0001132238 7.855730e-05
[1379,] 1.675365e-04 0.0001132238 7.855730e-05
[1380,] 1.675365e-04 0.0001132238 7.855730e-05
[1381,] 1.740680e-04 0.0001132774 8.301673e-05
[1382,] 1.740680e-04 0.0001132774 8.301673e-05
[1383,] 1.709325e-04 0.0001132238 8.022119e-05
[1384,] 1.645570e-04 0.0001132238 7.709587e-05
[1385,] 9.785485e-05 0.0001131463 4.294806e-05
[1386,] 1.675365e-04 0.0001132238 7.855730e-05
[1387,] 9.785485e-05 0.0001131354 4.287410e-05
[1388,] 1.675365e-04 0.0001132588 7.934163e-05
[1389,] 1.645570e-04 0.0001132588 7.786238e-05
[1390,] 1.645570e-04 0.0001132588 7.786238e-05
[1391,] 1.613296e-04 0.0001132054 7.512140e-05
[1392,] 1.613296e-04 0.0001132588 7.625827e-05
[1393,] 1.613296e-04 0.0001132588 7.625827e-05
[1394,] 1.613296e-04 0.0001132588 7.625827e-05
[1395,] 1.613296e-04 0.0001132588 7.625827e-05
[1396,] 5.493063e-05 0.0001103494 1.813987e-05
[1397,] 1.613296e-04 0.0001132588 7.625827e-05
[1398,] 1.613296e-04 0.0001132588 7.625827e-05
[1399,] 2.407437e-04 0.0001132403 1.136123e-04
[1400,] 2.407437e-04 0.0001132403 1.136123e-04
[1401,] 6.960050e-05 0.0001103480 2.293030e-05
[1402,] 2.359742e-04 0.0001132403 1.113345e-04
[1403,] 1.613296e-04 0.0001132774 7.665526e-05
[1404,] 1.302376e-04 0.0001131639 5.849629e-05
[1405,] 2.461883e-04 0.0001132403 1.162088e-04
[1406,] 2.359742e-04 0.0001132701 1.120868e-04
[1407,] 2.359742e-04 0.0001132890 1.127237e-04
[1408,] 2.359742e-04 0.0001132890 1.127237e-04
[1409,] 2.359742e-04 0.0001132890 1.127237e-04
[1410,] 2.359742e-04 0.0001132890 1.127237e-04
[1411,] 2.359742e-04 0.0001132890 1.127237e-04
[1412,] 2.359742e-04 0.0001132890 1.127237e-04
[1413,] 2.359742e-04 0.0001132890 1.127237e-04
[1414,] 2.359742e-04 0.0001132890 1.127237e-04
[1415,] 1.302376e-04 0.0001131816 5.877082e-05
[1416,] 2.308154e-04 0.0001132533 1.090481e-04
[1417,] 2.308154e-04 0.0001132890 1.102226e-04
[1418,] 2.308154e-04 0.0001132890 1.102226e-04
[1419,] 1.127052e-04 0.0003483557 2.496595e-04
[1420,] 6.718729e-05 0.0001103326 2.228549e-05
[1421,] 2.308154e-04 0.0001132533 1.090481e-04
[1422,] 2.308154e-04 0.0001132701 1.096025e-04
[1423,] 2.359742e-04 0.0001132941 1.131644e-04
[1424,] 2.096604e-04 0.0001137167 1.128203e-04
[1425,] 2.142168e-04 0.0001137167 1.153934e-04
[1426,] 2.262955e-04 0.0001132403 1.067029e-04
[1427,] 2.308154e-04 0.0001132774 1.100924e-04
[1428,] 2.308154e-04 0.0001132774 1.100924e-04
[1429,] 1.817996e-04 0.0001943190 2.324235e-04
[1430,] 2.308154e-04 0.0001132588 1.094779e-04
[1431,] 2.308154e-04 0.0001132588 1.094779e-04
[1432,] 2.308154e-04 0.0001132724 1.094425e-04
[1433,] 2.308154e-04 0.0001132403 1.088675e-04
[1434,] 2.375910e-04 0.0001132403 1.120633e-04
[1435,] 2.262955e-04 0.0001132238 1.061701e-04
[1436,] 2.308154e-04 0.0001132238 1.083216e-04
[1437,] 2.403477e-04 0.0001131852 1.115398e-04
[1438,] 2.355895e-04 0.0001132034 1.099252e-04
[1439,] 2.262955e-04 0.0001132054 1.055817e-04
[1440,] 2.262955e-04 0.0001132054 1.055817e-04
[1441,] 2.262955e-04 0.0001132054 1.055817e-04
[1442,] 2.262955e-04 0.0001132054 1.055817e-04
[1443,] 2.262955e-04 0.0001131708 1.044748e-04
[1444,] 1.888366e-04 0.0001884017 2.322604e-04
[1445,] 1.554291e-04 0.0001132033 7.226744e-05
[1446,] 2.262955e-04 0.0001131185 1.028123e-04
[1447,] 1.554291e-04 0.0001131872 7.186854e-05
[1448,] 1.554291e-04 0.0001132054 7.223750e-05
[1449,] 1.527363e-04 0.0001131527 6.987950e-05
[1450,] 8.463040e-05 0.0001130312 3.598348e-05
[1451,] 1.527363e-04 0.0001131346 6.952543e-05
[1452,] 1.527363e-04 0.0001131346 6.952543e-05
[1453,] 1.527363e-04 0.0001131346 6.952543e-05
[1454,] 9.367100e-05 0.0001129939 3.943257e-05
[1455,] 1.554291e-04 0.0001131341 7.081888e-05
[1456,] 8.831067e-05 0.0001136637 4.309099e-05
[1457,] 1.554291e-04 0.0001131185 7.048782e-05
[1458,] 1.554291e-04 0.0001131185 7.048782e-05
[1459,] 1.554291e-04 0.0001131346 7.081181e-05
[1460,] 1.140218e-04 0.0001136445 5.717863e-05
[1461,] 2.262955e-04 0.0001131006 1.022465e-04
[1462,] 1.157958e-04 0.0001135854 5.735095e-05
[1463,] 1.554291e-04 0.0001131185 7.048782e-05
[1464,] 2.262955e-04 0.0001131006 1.022465e-04
[1465,] 2.262955e-04 0.0001130828 1.016845e-04
[1466,] 2.262955e-04 0.0001130828 1.016845e-04
[1467,] 2.262955e-04 0.0001132160 1.044486e-04
[1468,] 8.739743e-05 0.0001121388 2.908176e-05
[1469,] 2.262955e-04 0.0001130650 1.011263e-04
[1470,] 2.262955e-04 0.0001130491 1.006270e-04
[1471,] 2.262955e-04 0.0001130315 1.000759e-04
[1472,] 2.308154e-04 0.0001130315 1.020802e-04
[1473,] 2.262955e-04 0.0001130140 9.952834e-05
[1474,] 2.262955e-04 0.0001130140 9.952834e-05
[1475,] 6.646493e-05 0.0001103801 2.209970e-05
[1476,] 1.527363e-04 0.0001129636 6.620516e-05
[1477,] 2.218886e-04 0.0001129636 9.605349e-05
[1478,] 2.178291e-04 0.0001129636 9.432460e-05
[1479,] 2.178291e-04 0.0001129481 9.386572e-05
[1480,] 2.178291e-04 0.0001129481 9.386572e-05
[1481,] 2.178291e-04 0.0001129481 9.386572e-05
[1482,] 2.178291e-04 0.0001129481 9.386572e-05
[1483,] 1.157958e-04 0.0001134877 5.599657e-05
[1484,] 1.258913e-04 0.0001128086 5.128573e-05
[1485,] 2.238611e-04 0.0001129139 9.546343e-05
[1486,] 2.284490e-04 0.0001129737 9.949685e-05
[1487,] 2.239893e-04 0.0001129566 9.702486e-05
[1488,] 2.238611e-04 0.0001128426 9.344904e-05
[1489,] 1.413185e-04 0.0001126600 5.538746e-05
[1490,] 2.467736e-04 0.0001128261 1.022618e-04
[1491,] 2.517464e-04 0.0001128261 1.042871e-04
[1492,] 1.572428e-04 0.0001128113 6.533153e-05
[1493,] 2.283188e-04 0.0001128591 9.581173e-05
[1494,] 2.334062e-04 0.0001128591 9.793030e-05
[1495,] 1.350195e-04 0.0001126600 5.287175e-05
[1496,] 2.334062e-04 0.0001128591 9.793030e-05
[1497,] 2.484429e-04 0.0001128591 1.041699e-04
[1498,] 2.484429e-04 0.0001128591 1.041699e-04
[1499,] 2.484429e-04 0.0001130344 1.104132e-04
[1500,] 1.398142e-04 0.0001127494 5.632390e-05
[1501,] 2.484429e-04 0.0001129690 1.081121e-04
[1502,] 2.434785e-04 0.0001128695 1.025856e-04
[1503,] 1.191502e-04 0.0001132989 5.541777e-05
[1504,] 2.645853e-04 0.0001126859 1.049631e-04
[1505,] 1.994411e-04 0.0001129520 8.652088e-05
[1506,] 1.994411e-04 0.0001129520 8.652088e-05
[1507,] 2.072157e-04 0.0001129520 8.992641e-05
[1508,] 1.173027e-04 0.0001127339 4.685439e-05
[1509,] 2.032800e-04 0.0001128068 8.424493e-05
[1510,] 1.115393e-04 0.0001131730 4.996070e-05
[1511,] 1.198848e-04 0.0001130627 5.254719e-05
[1512,] 1.137298e-04 0.0001134200 5.532332e-05
[1513,] 1.064792e-04 0.0001130407 4.646123e-05
[1514,] 6.996525e-05 0.0001128588 2.729951e-05
[1515,] 1.081191e-04 0.0001597388 9.773524e-05
[1516,] 1.075254e-04 0.0001616148 9.900695e-05
[1517,] 1.066129e-04 0.0001610062 9.614656e-05
[1518,] 1.091187e-04 0.0001559629 9.776377e-05
[1519,] 4.635699e-05 0.0001103900 1.545216e-05
[1520,] 4.285470e-05 0.0001103648 1.421054e-05
[1521,] 4.602006e-05 0.0001103919 1.534302e-05
[1522,] 5.840827e-05 0.0001122044 2.039253e-05
[1523,] 5.963092e-05 0.0001121020 2.079822e-05
[1524,] 1.100999e-04 0.0001216799 7.421586e-05
[1525,] 6.153425e-05 0.0001121149 2.150028e-05
[1526,] 1.082743e-04 0.0001152427 6.761411e-05
[1527,] 6.084021e-05 0.0001120764 2.122895e-05
[1528,] 4.512669e-05 0.0001104578 1.511172e-05
[1529,] 6.264115e-05 0.0001106588 2.121764e-05
[1530,] 6.264115e-05 0.0001107126 2.127463e-05
[1531,] 6.192038e-05 0.0001107146 2.102728e-05
[1532,] 6.264115e-05 0.0001107110 2.129287e-05
[1533,] 6.264115e-05 0.0001106800 2.124093e-05
[1534,] 5.498736e-05 0.0001108382 1.871245e-05
[1535,] 6.059634e-05 0.0001107911 2.065231e-05
[1536,] 5.998934e-05 0.0001107418 2.040064e-05
[1537,] 5.939495e-05 0.0001107497 2.020064e-05
[1538,] 5.874899e-05 0.0001107578 1.998241e-05
[1539,] 6.059634e-05 0.0001107660 2.063189e-05
[1540,] 5.998934e-05 0.0001108172 2.046063e-05
[1541,] 6.059634e-05 0.0001108172 2.067277e-05
[1542,] 5.388458e-05 0.0001108927 1.835797e-05
[1543,] 6.139143e-05 0.0001108172 2.095063e-05
[1544,] 6.128589e-05 0.0001107997 2.089978e-05
[1545,] 5.939495e-05 0.0001107573 2.020678e-05
[1546,] 6.059634e-05 0.0001107738 2.063830e-05
[1547,] 5.939495e-05 0.0001106683 2.012962e-05
[1548,] 5.660042e-05 0.0001108233 1.926659e-05
[1549,] 4.470033e-05 0.0001104771 1.494859e-05
[1550,] 5.291069e-05 0.0001107256 1.791625e-05
[1551,] 4.753183e-05 0.0001104214 1.580353e-05
[1552,] 5.291069e-05 0.0001108036 1.796556e-05
[1553,] 5.291069e-05 0.0001108036 1.796556e-05
[1554,] 5.291069e-05 0.0001108036 1.796556e-05
[1555,] 4.824400e-05 0.0001104267 1.606580e-05
[1556,] 7.599800e-05 0.0001114396 2.526174e-05
[1557,] 6.306302e-05 0.0001106606 2.136477e-05
[1558,] 4.098404e-05 0.0001105042 1.362608e-05
[1559,] 4.939423e-05 0.0001104428 1.639085e-05
[1560,] 7.571904e-05 0.0001115831 2.524449e-05
[1561,] 5.111088e-05 0.0001104472 1.693107e-05
[1562,] 5.896683e-05 0.0001106641 1.993850e-05
[1563,] 5.111088e-05 0.0001104472 1.693107e-05
[1564,] 5.111088e-05 0.0001104445 1.694380e-05
[1565,] 5.334765e-05 0.0001104586 1.762741e-05
[1566,] 6.012905e-05 0.0001106232 2.026602e-05
[1567,] 5.126453e-05 0.0001104900 1.692672e-05
[1568,] 6.337304e-05 0.0001106032 2.134189e-05
[1569,] 6.337304e-05 0.0001106122 2.135598e-05
[1570,] 6.405144e-05 0.0001105989 2.156541e-05
[1571,] 5.254494e-05 0.0001104924 1.733878e-05
[1572,] 6.482210e-05 0.0001105989 2.182730e-05
[1573,] 5.040513e-05 0.0001104634 1.672836e-05
[1574,] 5.301955e-05 0.0001105031 1.747455e-05
[1575,] 6.651402e-05 0.0001105786 2.236370e-05
[1576,] 5.647011e-05 0.0001105118 1.857805e-05
[1577,] 6.553124e-05 0.0001105748 2.202335e-05
[1578,] 4.159536e-05 0.0001106882 1.377063e-05
[1579,] 6.633683e-05 0.0001105676 2.228076e-05
[1580,] 4.613729e-05 0.0001117657 1.550231e-05
[1581,] 6.707812e-05 0.0001105624 2.246957e-05
[1582,] 6.792027e-05 0.0001105652 2.276065e-05
[1583,] 8.089464e-05 0.0001105565 2.708960e-05
[1584,] 6.246956e-05 0.0001105877 2.088223e-05
[1585,] 6.319825e-05 0.0001105619 2.110458e-05
[1586,] 6.370594e-05 0.0001105699 2.135361e-05
[1587,] 1.153516e-04 0.0001109296 3.976893e-05
[1588,] 6.181382e-05 0.0001105568 2.062208e-05
[1589,] 6.387583e-05 0.0001105492 2.126941e-05
[1590,] 6.387583e-05 0.0001105492 2.126941e-05
[1591,] 6.319825e-05 0.0001105316 2.105673e-05
[1592,] 6.370594e-05 0.0001105365 2.131886e-05
[1593,] 5.982417e-05 0.0001106025 2.010426e-05
[1594,] 6.693458e-05 0.0001105341 2.231602e-05
[1595,] 7.694392e-05 0.0001116994 2.558758e-05
[1596,] 6.591535e-05 0.0001105412 2.207436e-05
[1597,] 6.663602e-05 0.0001105445 2.232587e-05
[1598,] 6.177054e-05 0.0001106104 2.077737e-05
[1599,] 6.607754e-05 0.0001105328 2.202291e-05
[1600,] 6.464563e-05 0.0001105387 2.157422e-05
[1601,] 6.464563e-05 0.0001105442 2.159557e-05
[1602,] 6.663602e-05 0.0001105565 2.235654e-05
[1603,] 1.171799e-04 0.0001109444 4.048587e-05
[1604,] 6.591535e-05 0.0001105701 2.214355e-05
[1605,] 5.464595e-05 0.0001108002 1.850150e-05
[1606,] 4.161402e-05 0.0001105685 1.382927e-05
[1607,] 5.959142e-05 0.0001107980 2.022660e-05
[1608,] 5.754975e-05 0.0001107971 1.953462e-05
[1609,] 5.696049e-05 0.0001108044 1.933589e-05
[1610,] 9.603295e-03 0.0001107064 3.276510e-03
[1611,] 9.603295e-03 0.0001107094 3.282000e-03
[1612,] 7.955321e-03 0.0001107432 2.764906e-03
[1613,] 5.921677e-05 0.0001106965 2.003747e-05
[1614,] 2.269682e-02 0.0001112596 8.904045e-03
[1615,] 6.659273e-03 0.0001107432 2.314595e-03
[1616,] 8.783342e-03 0.0001107155 3.011990e-03
[1617,] 6.112199e-05 0.0001107554 2.075239e-05
[1618,] 9.580545e-03 0.0001107185 3.290544e-03
[1619,] 8.722119e-03 0.0001107185 2.995852e-03
[1620,] 8.722119e-03 0.0001107218 3.000849e-03
[1621,] 6.112199e-05 0.0001107217 2.071933e-05
[1622,] 8.722119e-03 0.0001107302 3.013047e-03
[1623,] 8.864715e-03 0.0001107271 3.057297e-03
[1624,] 8.864715e-03 0.0001107237 3.052205e-03
[1625,] 8.722119e-03 0.0001107285 3.010867e-03
[1626,] 8.722119e-03 0.0001107285 3.010867e-03
[1627,] 8.722119e-03 0.0001107393 3.025955e-03
[1628,] 8.722119e-03 0.0001107450 3.033444e-03
[1629,] 8.722119e-03 0.0001107412 3.028395e-03
[1630,] 8.722119e-03 0.0001107430 3.031000e-03
[1631,] 8.009513e-03 0.0001107430 2.783444e-03
[1632,] 6.642414e-03 0.0001107720 2.335842e-03
[1633,] 8.009513e-03 0.0001107430 2.783444e-03
[1634,] 6.045293e-05 0.0001107904 2.055239e-05
[1635,] 6.045293e-05 0.0001107554 2.052090e-05
[1636,] 6.642414e-03 0.0001107285 2.293226e-03
[1637,] 3.525966e-03 0.0001108954 1.287940e-03
[1638,] 6.050144e-03 0.0001107218 2.081923e-03
[1639,] 3.214257e-03 0.0001108823 1.170003e-03
[1640,] 5.558261e-03 0.0001107185 1.909574e-03
[1641,] 5.985764e-05 0.0001107349 2.029590e-05
[1642,] 2.930465e-03 0.0001108762 1.064919e-03
[1643,] 1.566787e-02 0.0001112310 6.112420e-03
[1644,] 5.921677e-05 0.0001107283 2.006837e-05
[1645,] 5.985764e-05 0.0001107283 2.028957e-05
[1646,] 5.985764e-05 0.0001107485 2.030857e-05
[1647,] 2.930465e-03 0.0001108643 1.061442e-03
[1648,] 5.069038e-03 0.0001107029 1.726433e-03
[1649,] 5.563969e-03 0.0001107064 1.898917e-03
[1650,] 5.563969e-03 0.0001107036 1.895775e-03
[1651,] 5.558261e-03 0.0001107010 1.925644e-03
[1652,] 5.921677e-05 0.0001106758 2.001594e-05
[1653,] 5.960469e-05 0.0001107153 2.018973e-05
[1654,] 9.840679e-05 0.0001120960 3.275427e-05
[1655,] 5.069038e-03 0.0001107064 1.730100e-03
[1656,] 2.672057e-03 0.0001108643 9.678150e-04
[1657,] 1.311412e-02 0.0001112413 5.124225e-03
[1658,] 5.063844e-03 0.0001108199 1.810441e-03
[1659,] 6.048037e-05 0.0001107283 2.050450e-05
[1660,] 4.618698e-03 0.0001107251 1.592176e-03
[1661,] 2.756687e-03 0.0001109081 1.010124e-03
[1662,] 4.153690e-05 0.0001105442 1.381035e-05
[1663,] 2.930465e-03 0.0001109146 1.075591e-03
[1664,] 5.069038e-03 0.0001107285 1.750237e-03
[1665,] 2.930465e-03 0.0001109220 1.077411e-03
[1666,] 2.930465e-03 0.0001109279 1.079112e-03
[1667,] 5.069038e-03 0.0001107356 1.756031e-03
[1668,] 4.032408e-03 0.0001108823 1.480471e-03
[1669,] 2.930465e-03 0.0001109415 1.082644e-03
[1670,] 5.985764e-05 0.0001107485 2.030857e-05
[1671,] 2.930465e-03 0.0001109554 1.086188e-03
[1672,] 2.930465e-03 0.0001109554 1.086188e-03
[1673,] 4.464885e-05 0.0001107555 1.490000e-05
[1674,] 5.985764e-05 0.0001107554 2.031491e-05
[1675,] 1.566787e-02 0.0001114025 6.289265e-03
[1676,] 2.930465e-03 0.0001109554 1.086188e-03
[1677,] 2.672057e-03 0.0001109484 9.887308e-04
[1678,] 2.930465e-03 0.0001109346 1.080877e-03
[1679,] 2.672057e-03 0.0001109081 9.790980e-04
[1680,] 2.930465e-03 0.0001109081 1.073834e-03
[1681,] 2.930465e-03 0.0001108885 1.068407e-03
[1682,] 4.387627e-03 0.0001108561 1.600189e-03
[1683,] 2.930465e-03 0.0001108823 1.066662e-03
[1684,] 2.930465e-03 0.0001108885 1.068407e-03
[1685,] 6.007848e-05 0.0001107416 2.037856e-05
[1686,] 2.930465e-03 0.0001108527 1.057976e-03
[1687,] 4.204584e-03 0.0001107328 1.454523e-03
[1688,] 2.930465e-03 0.0001108954 1.070330e-03
[1689,] 5.069038e-03 0.0001107356 1.756031e-03
[1690,] 5.558261e-03 0.0001107393 1.928631e-03
[1691,] 4.032408e-03 0.0001108252 1.458327e-03
[1692,] 5.921677e-05 0.0001107485 2.008694e-05
[1693,] 2.457231e-03 0.0001108954 8.974120e-04
[1694,] 5.063844e-03 0.0001107356 1.754232e-03
[1695,] 2.672057e-03 0.0001108954 9.759071e-04
[1696,] 2.672057e-03 0.0001108585 9.662358e-04
[1697,] 2.930465e-03 0.0001108148 1.045929e-03
[1698,] 5.063844e-03 0.0001107064 1.728328e-03
[1699,] 2.672057e-03 0.0001108527 9.646591e-04
[1700,] 2.672057e-03 0.0001108470 9.630849e-04
[1701,] 2.672057e-03 0.0001108470 9.630849e-04
[1702,] 5.985764e-05 0.0001107050 2.026659e-05
[1703,] 5.069038e-03 0.0001107210 1.727410e-03
[1704,] 6.112199e-05 0.0001107089 2.070613e-05
[1705,] 3.835903e-03 0.0001108047 1.364637e-03
[1706,] 2.930465e-03 0.0001107998 1.040807e-03
[1707,] 4.618698e-03 0.0001107157 1.568892e-03
[1708,] 6.933985e-03 0.0001106737 2.343079e-03
[1709,] 5.563969e-03 0.0001106799 1.864628e-03
[1710,] 5.069038e-03 0.0001107132 1.718939e-03
[1711,] 5.069038e-03 0.0001107107 1.716124e-03
[1712,] 5.069038e-03 0.0001106744 1.690488e-03
[1713,] 6.112199e-05 0.0001106965 2.069294e-05
[1714,] 4.618698e-03 0.0001107132 1.566327e-03
[1715,] 6.483151e-03 0.0001106799 2.172376e-03
[1716,] 5.425248e-03 0.0001107157 1.842666e-03
[1717,] 5.425248e-03 0.0001107157 1.842666e-03
[1718,] 6.310258e-05 0.0001107153 2.139533e-05
[1719,] 5.955534e-03 0.0001107157 2.022650e-03
[1720,] 5.949900e-03 0.0001107210 2.027387e-03
[1721,] 7.509646e-05 0.0001114974 2.503293e-05
[1722,] 6.483151e-03 0.0001107183 2.205341e-03
[1723,] 6.483151e-03 0.0001107183 2.205341e-03
[1724,] 6.238920e-05 0.0001107926 2.122648e-05
[1725,] 1.063668e-04 0.0001125667 3.621694e-05
[1726,] 6.175447e-05 0.0001108002 2.101294e-05
[1727,] 7.748470e-05 0.0001114933 2.570169e-05
[1728,] 6.383221e-05 0.0001107120 2.164305e-05
[1729,] 1.036909e-03 0.0001106555 3.507541e-04
[1730,] 1.043121e-03 0.0001107203 3.617344e-04
[1731,] 1.034619e-03 0.0001106899 3.566280e-04
[1732,] 1.660456e-03 0.0001106713 5.667921e-04
[1733,] 2.810113e-03 0.0001107140 9.788314e-04
[1734,] 2.810113e-03 0.0001107247 9.828109e-04
[1735,] 2.810113e-03 0.0001107290 9.844512e-04
[1736,] 2.810113e-03 0.0001107290 9.844512e-04
[1737,] 2.562376e-03 0.0001107233 8.958816e-04
[1738,] 2.356416e-03 0.0001107233 8.238882e-04
[1739,] 2.356416e-03 0.0001107233 8.238882e-04
[1740,] 2.356416e-03 0.0001107233 8.238882e-04
[1741,] 2.356416e-03 0.0001107211 8.230607e-04
[1742,] 6.068937e-05 0.0001114801 2.008459e-05
[1743,] 5.785560e-05 0.0001108086 1.967986e-05
[1744,] 3.992623e-05 0.0001106789 1.328572e-05
[1745,] 2.356416e-03 0.0001107212 8.231138e-04
[1746,] 2.149182e-03 0.0001107319 7.539475e-04
[1747,] 2.356416e-03 0.0001107233 8.238882e-04
[1748,] 2.562376e-03 0.0001107191 8.943908e-04
[1749,] 2.356416e-03 0.0001107233 8.238882e-04
[1750,] 2.562376e-03 0.0001107191 8.943908e-04
[1751,] 2.356416e-03 0.0001107191 8.225190e-04
[1752,] 2.356416e-03 0.0001107233 8.238882e-04
[1753,] 2.562376e-03 0.0001107191 8.943908e-04
[1754,] 2.562376e-03 0.0001107191 8.943908e-04
[1755,] 6.157693e-05 0.0001114739 2.036606e-05
[1756,] 2.562376e-03 0.0001107191 8.943908e-04
[1757,] 2.562376e-03 0.0001107191 8.943908e-04
[1758,] 2.562376e-03 0.0001107191 8.943908e-04
[1759,] 2.810113e-03 0.0001107191 9.808390e-04
[1760,] 2.562376e-03 0.0001107191 8.943908e-04
[1761,] 2.132475e-04 0.0001126778 7.481030e-05
[1762,] 2.520898e-03 0.0001107191 8.799167e-04
[1763,] 2.764560e-03 0.0001107191 9.649433e-04
[1764,] 2.562376e-03 0.0001107191 8.943908e-04
[1765,] 2.562376e-03 0.0001107319 8.988703e-04
[1766,] 2.562376e-03 0.0001107233 8.958816e-04
[1767,] 2.562376e-03 0.0001107191 8.943908e-04
[1768,] 2.562376e-03 0.0001107191 8.943908e-04
[1769,] 2.450857e-03 0.0001107191 8.554751e-04
[1770,] 2.562376e-03 0.0001107176 8.936629e-04
[1771,] 2.562376e-03 0.0001107191 8.943908e-04
[1772,] 2.356416e-03 0.0001107191 8.225190e-04
[1773,] 2.204863e-03 0.0001107191 7.696319e-04
[1774,] 2.204863e-03 0.0001107191 7.696319e-04
[1775,] 2.356416e-03 0.0001107191 8.225190e-04
[1776,] 2.356416e-03 0.0001107191 8.225190e-04
[1777,] 2.356416e-03 0.0001107191 8.225190e-04
[1778,] 5.785560e-05 0.0001108007 1.967387e-05
[1779,] 2.356416e-03 0.0001107191 8.225190e-04
[1780,] 2.356416e-03 0.0001107191 8.225190e-04
[1781,] 2.562376e-03 0.0001107017 8.944935e-04
[1782,] 3.992623e-05 0.0001106770 1.328538e-05
[1783,] 2.586385e-03 0.0001107120 9.062546e-04
[1784,] 2.398393e-03 0.0001107590 8.543908e-04
[1785,] 2.356416e-03 0.0001107060 8.239963e-04
[1786,] 6.139955e-05 0.0001114848 2.027651e-05
[1787,] 2.356416e-03 0.0001107060 8.239963e-04
[1788,] 5.785560e-05 0.0001107772 1.967108e-05
[1789,] 8.088706e-05 0.0001117111 2.695388e-05
[1790,] 2.356416e-03 0.0001107148 8.267675e-04
[1791,] 5.785560e-05 0.0001108098 1.969527e-05
[1792,] 2.356416e-03 0.0001107238 8.294942e-04
[1793,] 3.989562e-05 0.0001106850 1.327551e-05
[1794,] 4.226415e-05 0.0001103668 1.412033e-05
[1795,] 5.839839e-05 0.0001108988 1.994698e-05
[1796,] 3.995403e-05 0.0001106808 1.329612e-05
[1797,] 2.562376e-03 0.0001106353 8.648960e-04
[1798,] 5.731288e-05 0.0001107026 1.936952e-05
[1799,] 5.785560e-05 0.0001107026 1.955603e-05
[1800,] 3.992623e-05 0.0001106208 1.327836e-05
[1801,] 2.562376e-03 0.0001106378 8.663534e-04
[1802,] 2.562376e-03 0.0001106404 8.678131e-04
[1803,] 4.240638e-05 0.0001111976 1.427442e-05
[1804,] 5.785560e-05 0.0001106855 1.953862e-05
[1805,] 3.992623e-05 0.0001106339 1.328348e-05
[1806,] 2.149182e-03 0.0001107821 7.750097e-04
[1807,] 2.149182e-03 0.0001107424 7.658928e-04
[1808,] 3.995403e-05 0.0001104955 1.327205e-05
[1809,] 2.615977e-03 0.0001107050 9.766137e-04
[1810,] 5.731288e-05 0.0001109605 1.963912e-05
[1811,] 5.785560e-05 0.0001110394 1.987551e-05
[1812,] 5.785560e-05 0.0001109611 1.983157e-05
[1813,] 4.071842e-05 0.0001107202 1.367583e-05
[1814,] 5.731288e-05 0.0001109603 1.965063e-05
[1815,] 5.785560e-05 0.0001109611 1.983157e-05
[1816,] 2.810113e-03 0.0001109730 1.104408e-03
[1817,] 3.987173e-05 0.0001104223 1.326869e-05
[1818,] 2.356416e-03 0.0001111296 9.473796e-04
[1819,] 5.672864e-05 0.0001110415 1.948641e-05
[1820,] 5.672864e-05 0.0001110511 1.948076e-05
[1821,] 9.908552e-05 0.0001126805 3.282262e-05
[1822,] 5.672864e-05 0.0001110394 1.947468e-05
[1823,] 5.672864e-05 0.0001110394 1.947468e-05
[1824,] 5.731288e-05 0.0001110163 1.967008e-05
[1825,] 5.672864e-05 0.0001110163 1.946255e-05
[1826,] 5.731288e-05 0.0001110050 1.966388e-05
[1827,] 5.731288e-05 0.0001109937 1.965769e-05
[1828,] 5.731288e-05 0.0001109825 1.965149e-05
[1829,] 5.731288e-05 0.0001109825 1.965149e-05
[1830,] 3.985757e-05 0.0001105379 1.326819e-05
[1831,] 5.672864e-05 0.0001109825 1.944438e-05
[1832,] 5.672864e-05 0.0001109825 1.944438e-05
[1833,] 5.672864e-05 0.0001109937 1.945044e-05
[1834,] 8.511792e-05 0.0001117375 2.769329e-05
[1835,] 5.785560e-05 0.0001106871 1.964846e-05
[1836,] 5.731288e-05 0.0001106871 1.946006e-05
[1837,] 5.785560e-05 0.0001106785 1.964163e-05
[1838,] 5.785560e-05 0.0001106785 1.964163e-05
[1839,] 5.785560e-05 0.0001106785 1.964163e-05
[1840,] 5.731288e-05 0.0001106949 1.946614e-05
[1841,] 5.672864e-05 0.0001109486 1.942564e-05
[1842,] 5.672864e-05 0.0001109486 1.942564e-05
[1843,] 5.672864e-05 0.0001109486 1.942564e-05
[1844,] 5.731288e-05 0.0001106331 1.941602e-05
[1845,] 5.785560e-05 0.0001106709 1.963543e-05
[1846,] 5.731288e-05 0.0001105318 1.931729e-05
[1847,] 4.276484e-05 0.0001110844 1.440606e-05
[1848,] 6.651394e-05 0.0001107147 2.268104e-05
[1849,] 5.169387e-03 0.0001104893 1.826672e-03
[1850,] 6.651066e-05 0.0001104923 2.239296e-05
[1851,] 6.426173e-05 0.0001104957 2.159784e-05
[1852,] 2.343446e-04 0.0001571905 1.703732e-04
[1853,] 6.358866e-05 0.0001106149 2.153992e-05
[1854,] 6.651066e-05 0.0001104713 2.235268e-05
[1855,] 6.579195e-05 0.0001104713 2.210945e-05
[1856,] 5.062516e-05 0.0001115596 1.676218e-05
[1857,] 6.839918e-03 0.0001104610 2.393562e-03
[1858,] 6.651066e-05 0.0001104847 2.233634e-05
[1859,] 6.954858e-05 0.0001114130 2.338108e-05
[1860,] 6.613916e-05 0.0001105077 2.225670e-05
[1861,] 4.092660e-05 0.0001104178 1.363689e-05
[1862,] 7.001290e-05 0.0001114008 2.350900e-05
[1863,] 4.094590e-05 0.0001103754 1.363316e-05
[1864,] 6.358866e-05 0.0001105549 2.146382e-05
[1865,] 6.490084e-05 0.0001105154 2.185004e-05
[1866,] 6.579195e-05 0.0001104450 2.198925e-05
[1867,] 6.579195e-05 0.0001104450 2.198925e-05
[1868,] 4.084507e-05 0.0001103608 1.358854e-05
[1869,] 6.426173e-05 0.0001104213 2.134420e-05
[1870,] 6.426173e-05 0.0001103992 2.132808e-05
[1871,] 6.426173e-05 0.0001103992 2.132808e-05
[1872,] 6.426173e-05 0.0001103992 2.131331e-05
[1873,] 6.579195e-05 0.0001104207 2.182005e-05
[1874,] 4.098289e-05 0.0001103552 1.362386e-05
[1875,] 7.028604e-05 0.0001104207 2.331179e-05
[1876,] 5.929393e-05 0.0001112985 1.963599e-05
[1877,] 3.991374e-05 0.0001103565 1.327108e-05
[1878,] 5.674440e-03 0.0001103580 1.885193e-03
[1879,] 4.040195e-05 0.0001103560 1.343415e-05
[1880,] 4.040195e-05 0.0001103675 1.344335e-05
[1881,] 6.179050e-05 0.0001112961 2.042090e-05
[1882,] 4.033032e-05 0.0001103587 1.341341e-05
[1883,] 4.093507e-05 0.0001103565 1.361294e-05
[1884,] 4.101814e-05 0.0001103597 1.364549e-05
[1885,] 6.165382e-05 0.0001113255 2.033181e-05
[1886,] 4.088584e-05 0.0001103799 1.361044e-05
[1887,] 4.088584e-05 0.0001103822 1.361138e-05
[1888,] 4.130784e-05 0.0001104217 1.373947e-05
[1889,] 4.130784e-05 0.0001104207 1.373040e-05
[1890,] 4.134143e-05 0.0001104213 1.374923e-05
[1891,] 4.035774e-05 0.0001103553 1.342512e-05
[1892,] 4.039887e-05 0.0001103576 1.344030e-05
[1893,] 4.039887e-05 0.0001103553 1.343976e-05
[1894,] 4.035774e-05 0.0001103553 1.342512e-05
[1895,] 4.152545e-05 0.0001104208 1.380635e-05
[1896,] 4.035774e-05 0.0001103553 1.342512e-05
[1897,] 4.074219e-05 0.0001103822 1.356163e-05
[1898,] 6.098804e-05 0.0001105184 2.052520e-05
[1899,] 6.507853e-05 0.0001113508 2.160194e-05
[1900,] 4.035774e-05 0.0001103576 1.342561e-05
[1901,] 4.213035e-05 0.0001104210 1.400888e-05
[1902,] 4.264684e-05 0.0001104213 1.418240e-05
[1903,] 4.264684e-05 0.0001104210 1.418009e-05
[1904,] 4.048070e-05 0.0001103531 1.346801e-05
[1905,] 4.171027e-05 0.0001104207 1.386554e-05
[1906,] 4.171027e-05 0.0001104210 1.386960e-05
[1907,] 4.048070e-05 0.0001103553 1.346864e-05
[1908,] 4.043604e-05 0.0001103553 1.345292e-05
[1909,] 4.150240e-05 0.0001104207 1.379477e-05
[1910,] 4.035774e-05 0.0001103490 1.342366e-05
[1911,] 6.006379e-05 0.0001104821 2.018799e-05
[1912,] 1.071082e-04 0.0001105818 3.647649e-05
[1913,] 6.006379e-05 0.0001104779 2.018140e-05
[1914,] 4.035774e-05 0.0001103484 1.342350e-05
[1915,] 4.044449e-05 0.0001103490 1.345413e-05
[1916,] 6.133992e-05 0.0001104700 2.060016e-05
[1917,] 4.029168e-05 0.0001105160 1.341807e-05
[1918,] 1.466288e-04 0.0001612416 9.668497e-05
[1919,] 6.133992e-05 0.0001105026 2.065257e-05
[1920,] 4.048070e-05 0.0001103771 1.347375e-05
[1921,] 4.043604e-05 0.0001103771 1.345764e-05
[1922,] 6.072537e-05 0.0001105463 2.050102e-05
[1923,] 6.072537e-05 0.0001105577 2.051461e-05
[1924,] 6.273515e-05 0.0001113255 2.063625e-05
[1925,] 2.942230e-03 0.0001104583 1.027925e-03
[1926,] 6.006379e-05 0.0001105695 2.030125e-05
[1927,] 6.273515e-05 0.0001113299 2.062862e-05
[1928,] 2.052765e-03 0.0001104811 7.228796e-04
[1929,] 6.131043e-05 0.0001113368 2.016136e-05
[1930,] 6.328230e-05 0.0001113591 2.110373e-05
[1931,] 5.126725e-05 0.0001119054 1.697001e-05
[1932,] 1.907821e-03 0.0001106259 6.985961e-04
[1933,] 5.714488e-05 0.0001107839 1.945739e-05
[1934,] 2.273071e-03 0.0001110008 8.929135e-04
[1935,] 2.493483e-03 0.0001107091 9.303183e-04
[1936,] 5.122911e-05 0.0001119448 1.696126e-05
[1937,] 2.074068e-03 0.0001107252 7.731258e-04
[1938,] 1.800170e-04 0.0002417507 1.590420e-04
[1939,] 5.954889e-05 0.0001110097 2.044809e-05
[1940,] 2.089768e-03 0.0001107398 7.814434e-04
[1941,] 6.765048e-05 0.0001123579 2.273523e-05
[1942,] 2.273071e-03 0.0001110544 8.975504e-04
[1943,] 6.147895e-05 0.0001115972 2.003516e-05
[1944,] 6.154414e-05 0.0001108794 2.105172e-05
[1945,] 4.489429e-03 0.0001109774 1.752632e-03
[1946,] 3.428971e-03 0.0001107354 1.280778e-03
[1947,] 4.489429e-03 0.0001110251 1.765970e-03
[1948,] 6.287944e-05 0.0001110924 2.168243e-05
[1949,] 6.287944e-05 0.0001110924 2.168243e-05
[1950,] 7.142893e-05 0.0001114751 2.411773e-05
[1951,] 6.216947e-05 0.0001111162 2.144421e-05
[1952,] 4.125704e-03 0.0001111141 1.644645e-03
[1953,] 4.125704e-03 0.0001111141 1.644645e-03
[1954,] 6.085779e-05 0.0001111734 2.099787e-05
[1955,] 7.240016e-05 0.0001114892 2.447851e-05
[1956,] 7.240016e-05 0.0001115010 2.450028e-05
[1957,] 5.165282e-05 0.0001117847 1.710199e-05
[1958,] 4.489429e-03 0.0001111070 1.778121e-03
[1959,] 7.980022e-05 0.0001117424 2.615925e-05
[1960,] 6.153780e-05 0.0001111345 2.120610e-05
[1961,] 6.263769e-05 0.0001111462 2.160511e-05
[1962,] 6.216947e-05 0.0001111551 2.143175e-05
[1963,] 6.206388e-05 0.0001114767 2.035713e-05
[1964,] 4.929933e-03 0.0001108652 1.868555e-03
[1965,] 5.408429e-03 0.0001111384 2.146824e-03
[1966,] 5.411380e-03 0.0001108085 2.028213e-03
[1967,] 6.216947e-05 0.0001110441 2.136034e-05
[1968,] 1.384242e-04 0.0001125653 6.021789e-05
[1969,] 4.204473e-05 0.0001106602 1.394336e-05
[1970,] 5.301772e-05 0.0001107797 1.796326e-05
[1971,] 5.165340e-05 0.0001107513 1.747132e-05
[1972,] 5.253766e-05 0.0001116036 1.748354e-05
[1973,] 5.348962e-05 0.0001113681 1.773519e-05
[1974,] 5.252869e-05 0.0001115728 1.747373e-05
[1975,] 5.348962e-05 0.0001113704 1.773217e-05
[1976,] 5.253766e-05 0.0001115653 1.748127e-05
[1977,] 7.817985e-05 0.0001114814 2.639505e-05
[1978,] 5.253766e-05 0.0001115629 1.748111e-05
[1979,] 5.524289e-05 0.0001106505 1.864619e-05
[1980,] 5.441032e-05 0.0001114946 1.810927e-05
[1981,] 5.659753e-05 0.0001123023 1.983308e-05
[1982,] 5.441032e-05 0.0001114918 1.810651e-05
[1983,] 5.428967e-05 0.0001115513 1.809895e-05
[1984,] 5.430626e-05 0.0001115536 1.810591e-05
[1985,] 5.430626e-05 0.0001115536 1.810591e-05
[1986,] 5.435952e-05 0.0001115536 1.812598e-05
[1987,] 5.458824e-05 0.0001115536 1.821109e-05
[1988,] 5.421404e-05 0.0001106401 1.828355e-05
[1989,] 7.817985e-05 0.0001115207 2.648675e-05
[1990,] 5.435952e-05 0.0001115559 1.812671e-05
[1991,] 5.408012e-05 0.0001114987 1.800789e-05
[1992,] 4.799178e-05 0.0001114659 1.602465e-05
[1993,] 5.868737e-05 0.0001106187 1.979277e-05
[1994,] 5.435461e-05 0.0001113414 1.805870e-05
[1995,] 5.435461e-05 0.0001113414 1.805870e-05
[1996,] 5.868737e-05 0.0001106401 1.981709e-05
[1997,] 5.696768e-05 0.0001105941 1.917646e-05
[1998,] 5.449982e-05 0.0001113411 1.811019e-05
[1999,] 5.419676e-05 0.0001113410 1.801194e-05
[2000,] 5.868737e-05 0.0001106326 1.983050e-05
[2001,] 8.452091e-05 0.0001115603 2.876850e-05
[2002,] 5.435461e-05 0.0001113409 1.807123e-05
[2003,] 5.050482e-05 0.0001106578 1.703806e-05
[2004,] 5.466470e-05 0.0001113409 1.817394e-05
[2005,] 3.864895e-05 0.0001105337 1.285202e-05
[2006,] 4.514796e-05 0.0001114900 1.507880e-05
[2007,] 3.864679e-05 0.0001105369 1.285274e-05
[2008,] 5.285132e-05 0.0001115110 1.757683e-05
[2009,] 5.297022e-05 0.0001114271 1.755189e-05
[2010,] 5.010890e-05 0.0001106298 1.689619e-05
[2011,] 6.941534e-05 0.0001115306 2.351350e-05
[2012,] 5.289589e-05 0.0001116251 1.757689e-05
[2013,] 6.941534e-05 0.0001115275 2.350854e-05
[2014,] 5.449982e-05 0.0001113410 1.811201e-05
[2015,] 4.977787e-05 0.0001106038 1.676396e-05
[2016,] 5.481630e-05 0.0001113411 1.821462e-05
[2017,] 7.821208e-05 0.0001125818 2.583631e-05
[2018,] 4.930491e-05 0.0001105870 1.658925e-05
[2019,] 5.449982e-05 0.0001113410 1.811201e-05
[2020,] 6.870607e-05 0.0001115234 2.325827e-05
[2021,] 5.435461e-05 0.0001113409 1.806585e-05
[2022,] 5.435461e-05 0.0001113409 1.806585e-05
[2023,] 5.435461e-05 0.0001113409 1.806585e-05
[2024,] 4.968318e-05 0.0001105711 1.670658e-05
[2025,] 4.968318e-05 0.0001105561 1.669419e-05
[2026,] 4.280825e-05 0.0001113447 1.423016e-05
[2027,] 4.711557e-05 0.0001105493 1.581165e-05
[2028,] 5.227218e-05 0.0001114289 1.733425e-05
[2029,] 7.745224e-05 0.0001125846 2.559676e-05
[2030,] 7.796411e-05 0.0001107615 2.664302e-05
[2031,] 7.503389e-05 0.0001107615 2.562536e-05
[2032,] 4.298811e-05 0.0001114017 1.427242e-05
[2033,] 7.905076e-05 0.0001106270 2.687692e-05
[2034,] 7.905076e-05 0.0001106403 2.689890e-05
[2035,] 6.291003e-05 0.0001117041 2.125387e-05
[2036,] 6.209745e-05 0.0001119166 2.110380e-05
[2037,] 6.230526e-05 0.0001119166 2.118037e-05
[2038,] 7.595832e-05 0.0001106611 2.586370e-05
[2039,] 7.699790e-05 0.0001106689 2.623439e-05
[2040,] 7.905076e-05 0.0001106471 2.690990e-05
[2041,] 5.390693e-05 0.0001116161 1.769094e-05
[2042,] 6.230526e-05 0.0001119646 2.120674e-05
[2043,] 4.312834e-05 0.0001114136 1.431032e-05
[2044,] 4.312834e-05 0.0001114054 1.431187e-05
[2045,] 1.091441e-04 0.0001120649 3.842270e-05
[2046,] 5.363013e-05 0.0001113439 1.780808e-05
[2047,] 4.305618e-05 0.0001114054 1.429016e-05
[2048,] 4.305618e-05 0.0001114054 1.429016e-05
[2049,] 4.305618e-05 0.0001114027 1.429065e-05
[2050,] 4.305618e-05 0.0001114001 1.429114e-05
[2051,] 6.036650e-05 0.0001117009 2.037978e-05
[2052,] 4.305618e-05 0.0001113949 1.429212e-05
[2053,] 1.281086e-04 0.0001753758 8.375134e-05
[2054,] 4.312834e-05 0.0001113899 1.431501e-05
[2055,] 4.310084e-05 0.0001113924 1.430614e-05
[2056,] 4.312834e-05 0.0001113899 1.431501e-05
[2057,] 4.312834e-05 0.0001113875 1.431553e-05
[2058,] 6.171044e-05 0.0001119810 2.099449e-05
[2059,] 4.314172e-05 0.0001106008 1.446727e-05
[2060,] 6.356450e-05 0.0001119810 2.168153e-05
[2061,] 4.335340e-05 0.0001106028 1.454159e-05
[2062,] 4.292411e-05 0.0001114157 1.425091e-05
[2063,] 4.335340e-05 0.0001106384 1.455592e-05
[2064,] 4.246898e-05 0.0001114211 1.410264e-05
[2065,] 6.074230e-05 0.0001121100 2.069333e-05
[2066,] 4.286417e-05 0.0001114355 1.423045e-05
[2067,] 4.286417e-05 0.0001114355 1.423045e-05
[2068,] 6.209745e-05 0.0001120130 2.115859e-05
[2069,] 4.314172e-05 0.0001106505 1.447909e-05
[2070,] 4.286417e-05 0.0001114476 1.422890e-05
[2071,] 6.191158e-05 0.0001120322 2.109500e-05
[2072,] 5.330056e-05 0.0001113779 1.767707e-05
[2073,] 5.341364e-05 0.0001113640 1.773707e-05
[2074,] 6.191158e-05 0.0001120497 2.110351e-05
[2075,] 4.268864e-05 0.0001114980 1.417519e-05
[2076,] 4.314172e-05 0.0001106267 1.446971e-05
[2077,] 7.403921e-05 0.0001107172 2.527499e-05
[2078,] 4.280825e-05 0.0001114095 1.421934e-05
[2079,] 4.291532e-05 0.0001106444 1.439787e-05
[2080,] 4.271307e-05 0.0001114592 1.418609e-05
[2081,] 4.280825e-05 0.0001114444 1.421462e-05
[2082,] 4.276137e-05 0.0001114072 1.420590e-05
[2083,] 6.291003e-05 0.0001125258 2.174920e-05
[2084,] 6.271183e-05 0.0001125258 2.167138e-05
[2085,] 4.271529e-05 0.0001111031 1.446744e-05
[2086,] 4.276137e-05 0.0001114072 1.420590e-05
[2087,] 7.315465e-05 0.0001113223 2.557981e-05
[2088,] 7.315465e-05 0.0001113223 2.557981e-05
[2089,] 6.209745e-05 0.0001122210 2.131071e-05
[2090,] 4.222976e-05 0.0001111160 1.427905e-05
[2091,] 4.286417e-05 0.0001114356 1.423198e-05
[2092,] 4.222976e-05 0.0001111552 1.428562e-05
[2093,] 4.271307e-05 0.0001113704 1.419747e-05
[2094,] 6.230526e-05 0.0001126362 2.155076e-05
[2095,] 4.286417e-05 0.0001113797 1.424143e-05
[2096,] 5.471606e-05 0.0001111432 1.866337e-05
[2097,] 4.780690e-05 0.0001106948 1.603546e-05
[2098,] 6.869365e-05 0.0001123317 2.394795e-05
[2099,] 4.376547e-05 0.0001114154 1.450363e-05
[2100,] 4.376547e-05 0.0001114154 1.450363e-05
[2101,] 4.400105e-05 0.0001114034 1.458200e-05
[2102,] 4.376547e-05 0.0001114038 1.450767e-05
[2103,] 4.400105e-05 0.0001114284 1.457298e-05
[2104,] 4.400105e-05 0.0001114284 1.457298e-05
[2105,] 9.971938e-05 0.0001134668 3.687340e-05
[2106,] 4.764185e-05 0.0001106765 1.607925e-05
[2107,] 1.037479e-04 0.0001134348 3.843266e-05
[2108,] 7.910487e-05 0.0001114086 2.788393e-05
[2109,] 4.353497e-05 0.0001114714 1.441412e-05
[2110,] 4.353497e-05 0.0001114782 1.441260e-05
[2111,] 7.392876e-05 0.0001110117 2.569293e-05
[2112,] 4.353497e-05 0.0001114922 1.440956e-05
[2113,] 4.400105e-05 0.0001114922 1.455177e-05
[2114,] 4.353497e-05 0.0001115186 1.440421e-05
[2115,] 4.353497e-05 0.0001115303 1.440196e-05
[2116,] 7.392876e-05 0.0001108637 2.556813e-05
[2117,] 7.297564e-05 0.0001109025 2.526278e-05
[2118,] 5.052130e-05 0.0001113676 1.681505e-05
[2119,] 9.493937e-05 0.0001128212 3.445484e-05
[2120,] 7.297564e-05 0.0001108515 2.521898e-05
[2121,] 4.332211e-05 0.0001115829 1.432794e-05
[2122,] 9.467533e-05 0.0001110556 3.270581e-05
[2123,] 4.342635e-05 0.0001115921 1.435721e-05
[2124,] 4.392364e-05 0.0001115979 1.450379e-05
[2125,] 4.405137e-05 0.0001116026 1.454112e-05
[2126,] 4.390683e-05 0.0001115975 1.449883e-05
[2127,] 4.392364e-05 0.0001116120 1.450125e-05
[2128,] 4.390683e-05 0.0001116168 1.449540e-05
[2129,] 4.390683e-05 0.0001116217 1.449456e-05
[2130,] 8.437859e-05 0.0001125813 2.780975e-05
[2131,] 8.048864e-05 0.0001107138 2.776073e-05
[2132,] 4.394192e-05 0.0001116265 1.450415e-05
[2133,] 9.830028e-05 0.0001127815 3.571158e-05
[2134,] 4.403395e-05 0.0001116319 1.453058e-05
[2135,] 7.938637e-05 0.0001107138 2.737230e-05
[2136,] 4.403395e-05 0.0001116369 1.452971e-05
[2137,] 9.491533e-05 0.0001128083 3.443336e-05
[2138,] 4.416564e-05 0.0001116369 1.456893e-05
[2139,] 4.413515e-05 0.0001116319 1.456074e-05
[2140,] 4.413515e-05 0.0001116319 1.456074e-05
[2141,] 4.413515e-05 0.0001116369 1.455984e-05
[2142,] 4.454007e-05 0.0001115886 1.469112e-05
[2143,] 4.403395e-05 0.0001116073 1.453503e-05
[2144,] 4.403395e-05 0.0001116369 1.452971e-05
[2145,] 4.622300e-05 0.0001116296 1.520116e-05
[2146,] 4.552743e-05 0.0001115843 1.500360e-05
[2147,] 4.403395e-05 0.0001116319 1.453058e-05
[2148,] 4.442854e-05 0.0001115886 1.465738e-05
[2149,] 4.403395e-05 0.0001116073 1.453503e-05
[2150,] 4.416564e-05 0.0001116217 1.457174e-05
[2151,] 4.430192e-05 0.0001115195 1.463719e-05
[2152,] 4.390683e-05 0.0001115352 1.451320e-05
[2153,] 4.365114e-05 0.0001116217 1.441884e-05
[2154,] 4.416564e-05 0.0001115841 1.457901e-05
[2155,] 4.416564e-05 0.0001116073 1.457446e-05
[2156,] 8.815118e-05 0.0001129832 3.196851e-05
[2157,] 4.457368e-05 0.0001115932 1.470028e-05
[2158,] 4.416564e-05 0.0001115979 1.457628e-05
[2159,] 4.522027e-05 0.0001115750 1.490144e-05
[2160,] 4.416564e-05 0.0001115841 1.457901e-05
[2161,] 4.430192e-05 0.0001115750 1.462199e-05
[2162,] 4.416564e-05 0.0001115841 1.457901e-05
[2163,] 4.416564e-05 0.0001115795 1.457992e-05
[2164,] 9.024481e-05 0.0001129967 3.279282e-05
[2165,] 8.742250e-05 0.0001130239 3.171725e-05
[2166,] 4.430192e-05 0.0001115795 1.462104e-05
[2167,] 4.430192e-05 0.0001115750 1.462199e-05
[2168,] 4.416564e-05 0.0001116026 1.457537e-05
[2169,] 4.457368e-05 0.0001115909 1.470325e-05
[2170,] 4.416564e-05 0.0001115657 1.458276e-05
[2171,] 8.882352e-05 0.0001130239 3.226227e-05
[2172,] 8.957415e-05 0.0001130239 3.255432e-05
[2173,] 8.903595e-05 0.0001130239 3.234492e-05
[2174,] 9.392900e-05 0.0001130801 3.429871e-05
[2175,] 9.024481e-05 0.0001130375 3.282649e-05
[2176,] 7.354043e-05 0.0001109868 2.553388e-05
[2177,] 8.813019e-05 0.0001130663 3.202586e-05
[2178,] 9.101772e-05 0.0001130375 3.312743e-05
[2179,] 9.101772e-05 0.0001130526 3.313999e-05
[2180,] 4.487816e-05 0.0001115599 1.480345e-05
[2181,] 8.606243e-05 0.0001132251 3.133655e-05
[2182,] 8.406593e-05 0.0001132350 3.055289e-05
[2183,] 8.406593e-05 0.0001206101 4.589517e-05
[2184,] 8.280389e-05 0.0001217250 4.528966e-05
[2185,] 7.106002e-05 0.0001121412 2.527343e-05
[2186,] 7.106002e-05 0.0001121607 2.528342e-05
[2187,] 7.025114e-05 0.0001121469 2.496401e-05
[2188,] 7.025114e-05 0.0001121278 2.495434e-05
[2189,] 7.106002e-05 0.0001120710 2.522658e-05
[2190,] 6.938048e-05 0.0001120710 2.460119e-05
[2191,] 7.106002e-05 0.0001121469 2.526603e-05
[2192,] 7.106002e-05 0.0001121469 2.526603e-05
[2193,] 4.403395e-05 0.0001115456 1.454952e-05
[2194,] 8.539196e-05 0.0001145537 4.357885e-05
[2195,] 4.415828e-05 0.0001114969 1.459882e-05
[2196,] 5.112185e-05 0.0001113915 1.701768e-05
[2197,] 5.064008e-05 0.0001114207 1.685600e-05
[2198,] 6.354395e-05 0.0001242439 2.746788e-05
[2199,] 4.561595e-05 0.0001142754 1.625557e-05
[2200,] 4.957069e-05 0.0001143084 1.870750e-05
[2201,] 4.586824e-05 0.0001144007 1.664629e-05
[2202,] 5.088996e-05 0.0001116485 1.693304e-05
[2203,] 4.586824e-05 0.0001144007 1.664629e-05
[2204,] 4.470589e-05 0.0001146071 1.635072e-05
[2205,] 5.089921e-05 0.0001116631 1.692315e-05
[2206,] 6.951531e-05 0.0001134771 2.518247e-05
[2207,] 5.089363e-05 0.0001116324 1.692489e-05
[2208,] 5.085194e-05 0.0001116073 1.697985e-05
[2209,] 5.097020e-05 0.0001116273 1.692379e-05
[2210,] 5.094972e-05 0.0001116287 1.692205e-05
[2211,] 5.093373e-05 0.0001116021 1.692106e-05
[2212,] 5.089035e-05 0.0001116021 1.692764e-05
[2213,] 5.089035e-05 0.0001115973 1.692751e-05
[2214,] 5.088648e-05 0.0001115466 1.698512e-05
[2215,] 4.495609e-05 0.0001112776 1.498025e-05
[2216,] 5.091900e-05 0.0001115466 1.692063e-05
[2217,] 4.451374e-05 0.0001112793 1.483376e-05
[2218,] 6.995027e-05 0.0001127598 2.439066e-05
[2219,] 5.089455e-05 0.0001115691 1.693786e-05
[2220,] 4.409801e-05 0.0001112971 1.471592e-05
[2221,] 4.440286e-05 0.0001112680 1.479343e-05
[2222,] 7.009264e-05 0.0001126926 2.440976e-05
[2223,] 4.440590e-05 0.0001112785 1.479447e-05
[2224,] 5.091900e-05 0.0001115011 1.692088e-05
[2225,] 5.094443e-05 0.0001115039 1.696604e-05
[2226,] 5.091536e-05 0.0001114779 1.694794e-05
[2227,] 4.448560e-05 0.0001108238 1.473216e-05
[2228,] 6.943114e-05 0.0001127519 2.416300e-05
[2229,] 5.102096e-05 0.0001114577 1.699427e-05
[2230,] 6.739223e-05 0.0001121452 2.337062e-05
[2231,] 7.253103e-05 0.0001122766 2.533752e-05
[2232,] 7.427601e-05 0.0001123192 2.600433e-05
[2233,] 7.184903e-05 0.0001119662 2.451506e-05
[2234,] 4.516346e-05 0.0001127522 1.554234e-05
[2235,] 4.303243e-05 0.0001131991 1.484402e-05
[2236,] 6.172625e-05 0.0001134131 2.270746e-05
[2237,] 6.270103e-05 0.0001131849 2.252268e-05
[2238,] 5.043731e-05 0.0001125785 1.763307e-05
[2239,] 6.053782e-05 0.0001116089 2.016820e-05
[2240,] 6.204921e-05 0.0001128719 2.216119e-05
[2241,] 4.817159e-05 0.0001137232 1.749167e-05
[2242,] 5.001723e-05 0.0001137286 1.882658e-05
[2243,] 5.033320e-05 0.0001137150 1.893304e-05
[2244,] 4.627277e-05 0.0001149280 2.073740e-05
[2245,] 4.915866e-05 0.0001139397 2.034953e-05
[2246,] 4.994645e-05 0.0001139674 2.094024e-05
[2247,] 4.915866e-05 0.0001139674 2.042936e-05
[2248,] 4.978731e-05 0.0001117527 1.652489e-05
[2249,] 5.033471e-05 0.0001142130 2.194365e-05
[2250,] 4.756567e-05 0.0001151639 2.245010e-05
[2251,] 5.073166e-05 0.0001142451 2.231335e-05
[2252,] 4.790008e-05 0.0001153378 2.324094e-05
[2253,] 4.824223e-05 0.0001153378 2.353373e-05
[2254,] 5.166058e-05 0.0001117629 1.712102e-05
[2255,] 5.073166e-05 0.0001143717 2.271518e-05
[2256,] 5.157760e-05 0.0001146188 2.218892e-05
[2257,] 5.202913e-05 0.0001117660 1.723633e-05
[2258,] 5.245336e-05 0.0001145638 2.457307e-05
[2259,] 5.031282e-05 0.0001150191 2.230306e-05
[2260,] 5.001533e-05 0.0001144352 2.062413e-05
[2261,] 4.699947e-05 0.0001147426 2.090010e-05
[2262,] 5.571365e-05 0.0001122728 1.874333e-05
[2263,] 5.226486e-05 0.0001148170 2.265193e-05
[2264,] 4.940231e-05 0.0001143101 2.144642e-05
[2265,] 4.940231e-05 0.0001141972 2.114553e-05
[2266,] 4.768746e-05 0.0001141706 1.988192e-05
[2267,] 5.295212e-05 0.0001137800 1.964223e-05
[2268,] 7.293989e-05 0.0001124226 2.428390e-05
[2269,] 4.183863e-05 0.0001112774 1.402264e-05
[2270,] 2.496049e-04 0.0001112930 9.207078e-05
[2271,] 4.233167e-05 0.0001114003 1.396139e-05
[2272,] 4.240476e-05 0.0001114003 1.397841e-05
[2273,] 2.599368e-04 0.0001107459 8.302149e-05
[2274,] 2.313543e-04 0.0001101554 8.076350e-05
[2275,] 2.902531e-04 0.0001103925 1.031991e-04
[2276,] 2.654778e-04 0.0001107442 8.457880e-05
[2277,] 4.840385e-05 0.0001105977 1.601464e-05
[2278,] 2.654778e-04 0.0001107439 8.458216e-05
[2279,] 2.269536e-04 0.0001100702 7.871884e-05
[2280,] 2.599368e-04 0.0001107489 8.279060e-05
[2281,] 2.107932e-04 0.0001102082 7.376907e-05
[2282,] 4.304257e-05 0.0001111771 1.414958e-05
[2283,] 2.287132e-04 0.0001097566 7.438072e-05
[2284,] 4.326067e-05 0.0001109294 1.422856e-05
[2285,] 4.337620e-05 0.0001109417 1.425944e-05
[2286,] 2.358519e-04 0.0001098385 8.030844e-05
[2287,] 2.558163e-04 0.0001121569 7.900026e-05
[2288,] 2.420801e-04 0.0001100184 8.386947e-05
[2289,] 2.395855e-04 0.0001100439 8.296522e-05
[2290,] 2.349837e-04 0.0001100011 8.106752e-05
[2291,] 2.491417e-04 0.0001099908 8.590911e-05
[2292,] 4.261122e-05 0.0001110022 1.402173e-05
[2293,] 3.177466e-04 0.0001106858 1.021817e-04
[2294,] 3.427935e-04 0.0001106927 1.100108e-04
[2295,] 3.401232e-04 0.0001106761 1.095114e-04
[2296,] 2.551082e-04 0.0001097919 8.548945e-05
[2297,] 2.950340e-04 0.0001099001 1.005254e-04
[2298,] 4.882639e-05 0.0001105475 1.614319e-05
[2299,] 4.898523e-05 0.0001105283 1.620095e-05
[2300,] 3.272306e-04 0.0001098073 1.092259e-04
[2301,] 1.086919e-03 0.0001109123 3.154628e-04
[2302,] 1.857569e-04 0.0001100676 5.679847e-05
[2303,] 5.918319e-05 0.0001105723 1.970986e-05
[2304,] 9.362533e-05 0.0001098322 3.045500e-05
[2305,] 3.931187e-05 0.0001121086 1.305716e-05
[2306,] 2.008860e-04 0.0001100187 6.146800e-05
[2307,] 5.944738e-05 0.0001105798 1.980868e-05
[2308,] 6.182490e-05 0.0001106821 2.071875e-05
[2309,] 1.956096e-04 0.0001100187 5.990756e-05
[2310,] 5.935401e-05 0.0001105559 1.977211e-05
[2311,] 1.457940e-03 0.0001107020 4.364381e-04
[2312,] 1.982239e-04 0.0001100187 6.068084e-05
[2313,] 1.269862e-03 0.0001107540 3.760517e-04
[2314,] 2.008860e-04 0.0001099928 6.158665e-05
[2315,] 6.175914e-05 0.0001106574 2.068356e-05
[2316,] 1.283753e-03 0.0001107336 3.820261e-04
[2317,] 1.441815e-03 0.0001106821 4.345083e-04
[2318,] 1.299397e-03 0.0001107241 3.875442e-04
[2319,] 1.457940e-03 0.0001106821 4.392620e-04
[2320,] 6.238670e-05 0.0001107079 2.095031e-05
[2321,] 5.965793e-05 0.0001106190 1.991967e-05
[2322,] 6.271590e-05 0.0001107757 2.111203e-05
[2323,] 1.424142e-03 0.0001106408 4.365019e-04
[2324,] 6.287247e-05 0.0001108466 2.121020e-05
[2325,] 1.926195e-04 0.0001101848 5.837843e-05
[2326,] 1.241115e-03 0.0001106532 3.763727e-04
[2327,] 1.828302e-04 0.0001101325 5.556856e-05
[2328,] 1.951749e-04 0.0001100282 5.957824e-05
[2329,] 1.226294e-03 0.0001106273 3.758151e-04
[2330,] 1.283753e-03 0.0001106273 3.930703e-04
[2331,] 7.802882e-05 0.0001126539 2.614734e-05
[2332,] 8.762845e-05 0.0001097145 2.884341e-05
[2333,] 4.170725e-04 0.0001101325 1.227515e-04
[2334,] 6.108392e-05 0.0001107670 2.009408e-05
[2335,] 4.230429e-04 0.0001101325 1.244489e-04
[2336,] 6.026094e-05 0.0001109157 1.992612e-05
[2337,] 6.031120e-05 0.0001109255 1.993173e-05
[2338,] 6.138170e-05 0.0001108416 2.015577e-05
[2339,] 6.026094e-05 0.0001109157 1.992612e-05
[2340,] 1.185891e-03 0.0001106088 3.633946e-04
[2341,] 1.173240e-03 0.0001106060 3.600524e-04
[2342,] 6.023732e-05 0.0001109157 1.992391e-05
[2343,] 6.115633e-05 0.0001107995 2.010605e-05
[2344,] 4.105608e-04 0.0001101325 1.208995e-04
[2345,] 6.115633e-05 0.0001107995 2.010605e-05
[2346,] 4.170725e-04 0.0001101172 1.229019e-04
[2347,] 1.213132e-03 0.0001105965 3.785345e-04
[2348,] 4.289165e-04 0.0001101957 1.254983e-04
[2349,] 1.133547e-03 0.0001106032 3.485480e-04
[2350,] 1.159370e-03 0.0001105955 3.576927e-04
[2351,] 6.122670e-05 0.0001108505 2.011386e-05
[2352,] 4.343602e-05 0.0001125611 1.418651e-05
[2353,] 6.050605e-05 0.0001109185 2.001659e-05
[2354,] 1.121553e-03 0.0001106006 3.453677e-04
[2355,] 1.072544e-03 0.0001105932 3.318068e-04
[2356,] 6.045231e-05 0.0001109185 2.001469e-05
[2357,] 6.045231e-05 0.0001109185 2.001469e-05
[2358,] 6.081788e-05 0.0001108961 2.000859e-05
[2359,] 6.081788e-05 0.0001109053 2.000721e-05
[2360,] 4.242158e-05 0.0001121334 1.389009e-05
[2361,] 3.971253e-05 0.0001100196 1.318196e-05
[2362,] 4.173951e-05 0.0001121334 1.368458e-05
[2363,] 8.398613e-05 0.0001097108 2.777481e-05
[2364,] 8.762845e-05 0.0001096818 2.905434e-05
[2365,] 6.041476e-05 0.0001109519 2.001878e-05
[2366,] 6.039294e-05 0.0001109336 2.002775e-05
[2367,] 4.134679e-05 0.0001121429 1.356539e-05
[2368,] 8.762845e-05 0.0001096878 2.912335e-05
[2369,] 6.038831e-05 0.0001109336 2.004221e-05
[2370,] 4.154017e-05 0.0001121397 1.362239e-05
[2371,] 3.981480e-05 0.0001100307 1.320865e-05
[2372,] 6.066913e-05 0.0001109271 2.012629e-05
[2373,] 1.159370e-03 0.0001105643 3.678769e-04
[2374,] 4.245554e-05 0.0001122194 1.388579e-05
[2375,] 8.044609e-05 0.0001097281 2.693938e-05
[2376,] 9.921892e-04 0.0001105439 3.173673e-04
[2377,] 8.232168e-05 0.0001097783 2.763179e-05
[2378,] 1.230721e-03 0.0001119429 3.386416e-04
[2379,] 6.066849e-05 0.0001109271 2.013143e-05
[2380,] 4.373777e-05 0.0001126410 1.426462e-05
[2381,] 4.268958e-05 0.0001122620 1.395969e-05
[2382,] 1.003715e-03 0.0001105449 3.226318e-04
[2383,] 7.948831e-05 0.0001097991 2.673490e-05
[2384,] 9.921892e-04 0.0001105645 3.192118e-04
[2385,] 9.819507e-04 0.0001105645 3.159564e-04
[2386,] 9.819507e-04 0.0001105649 3.162148e-04
[2387,] 4.268958e-05 0.0001122662 1.396043e-05
[2388,] 9.921892e-04 0.0001105668 3.206737e-04
[2389,] 4.350614e-05 0.0001126171 1.420153e-05
[2390,] 6.095377e-05 0.0001108391 2.023155e-05
[2391,] 1.239967e-03 0.0001106067 4.011282e-04
[2392,] 8.663533e-04 0.0001106031 2.794953e-04
[2393,] 7.772737e-05 0.0001099437 2.631483e-05
[2394,] 4.373777e-05 0.0001127264 1.425621e-05
[2395,] 4.159955e-05 0.0001124235 1.362506e-05
[2396,] 6.153922e-05 0.0001109036 2.044575e-05
[2397,] 6.255739e-05 0.0001106701 2.068440e-05
[2398,] 8.133842e-04 0.0001106213 2.622452e-04
[2399,] 3.990405e-05 0.0001505692 1.311918e-05
[2400,] 3.948132e-05 0.0001120046 1.320525e-05
[2401,] 4.723868e-05 0.0002154605 1.502344e-05
[2402,] 1.003390e-04 0.0001106153 3.407119e-05
[2403,] 7.458000e-05 0.0001125787 2.484272e-05
[2404,] 1.257205e-04 0.0001114022 3.893581e-05
[2405,] 1.096645e-04 0.0001117031 3.373563e-05
[2406,] 6.872178e-05 0.0001107347 2.334194e-05
[2407,] 7.136212e-05 0.0001115431 2.245268e-05
[2408,] 8.699138e-05 0.0001115131 2.715113e-05
[2409,] 9.705882e-05 0.0002099822 2.893020e-05
[2410,] 7.587622e-05 0.0001113771 2.389682e-05
[2411,] 9.343853e-05 0.0001112898 2.926587e-05
[2412,] 8.083384e-05 0.0001112117 2.549717e-05
[2413,] 6.615257e-05 0.0001111359 2.099635e-05
[2414,] 6.949407e-05 0.0001112117 2.205184e-05
[2415,] 1.533664e-04 0.0001118278 4.611330e-05
[2416,] 7.677295e-05 0.0001117775 2.392102e-05
[2417,] 7.677295e-05 0.0001117775 2.392102e-05
[2418,] 6.707980e-05 0.0001114614 2.118742e-05
[2419,] 5.549261e-05 0.0001127625 1.725254e-05
[2420,] 7.262636e-05 0.0001121048 2.416466e-05
[2421,] 6.548260e-05 0.0001133110 2.008073e-05
[2422,] 4.720679e-05 0.0001132791 1.494274e-05
[2423,] 4.299272e-05 0.0001130236 1.381388e-05
[2424,] 4.734181e-05 0.0001132791 1.498006e-05
[2425,] 6.188756e-05 0.0001130270 1.913618e-05
[2426,] 6.454900e-05 0.0001131067 1.985742e-05
[2427,] 4.226196e-05 0.0001134521 1.358766e-05
[2428,] 4.140158e-05 0.0001128390 1.342574e-05
[2429,] 4.823338e-05 0.0001133533 1.521109e-05
[2430,] 5.470480e-05 0.0001133037 1.702599e-05
[2431,] 5.658366e-05 0.0001127565 1.770009e-05
[2432,] 4.359409e-05 0.0001129205 1.398284e-05
[2433,] 4.383798e-05 0.0001129396 1.405024e-05
[2434,] 5.610566e-05 0.0001125322 1.761737e-05
[2435,] 4.312539e-05 0.0001124942 1.389723e-05
[2436,] 4.359409e-05 0.0001126529 1.401193e-05
[2437,] 4.439721e-05 0.0001114422 1.446618e-05
[2438,] 3.945656e-05 0.0001106192 1.310473e-05
[2439,] 4.209354e-05 0.0001108230 1.392495e-05
[2440,] 3.953098e-05 0.0001106224 1.311716e-05
[2441,] 9.473264e-05 0.0001109954 3.005134e-05
[2442,] 6.035740e-05 0.0001109512 1.971192e-05
[2443,] 6.363960e-05 0.0001109650 2.003902e-05
[2444,] 3.960205e-05 0.0001105965 1.313343e-05
[2445,] 7.562003e-05 0.0001126196 2.528667e-05
[2446,] 4.265939e-05 0.0001106624 1.413309e-05
[2447,] 3.956436e-05 0.0001106119 1.312338e-05
[2448,] 7.991604e-05 0.0001117790 2.536686e-05
[2449,] 6.551518e-05 0.0001109233 2.059804e-05
[2450,] 4.068160e-05 0.0001108351 1.349265e-05
[2451,] 4.197013e-05 0.0001107627 1.389842e-05
[2452,] 6.408580e-05 0.0001109020 2.018244e-05
[2453,] 5.271266e-05 0.0001104461 1.719047e-05
[2454,] 6.128758e-05 0.0001108291 2.003386e-05
[2455,] 1.077087e-04 0.0001107046 3.462256e-05
[2456,] 3.945656e-05 0.0001108065 1.310372e-05
[2457,] 4.167016e-05 0.0001109248 1.379342e-05
[2458,] 4.167016e-05 0.0001108925 1.379699e-05
[2459,] 4.094338e-05 0.0001111088 1.361715e-05
[2460,] 4.170205e-05 0.0001109591 1.379887e-05
[2461,] 4.095821e-05 0.0001111716 1.364609e-05
[2462,] 4.094882e-05 0.0001112138 1.361414e-05
[2463,] 3.941697e-05 0.0001110326 1.311494e-05
[2464,] 4.046275e-05 0.0001107640 1.353081e-05
[2465,] 4.158788e-05 0.0001110437 1.387396e-05
[2466,] 9.434926e-05 0.0001105481 3.133162e-05
[2467,] 4.281498e-05 0.0001112135 1.423934e-05
[2468,] 4.460443e-05 0.0001105056 1.488651e-05
[2469,] 6.571236e-05 0.0001109180 2.142725e-05
[2470,] 4.373917e-05 0.0001105375 1.461057e-05
[2471,] 6.643070e-05 0.0001107746 2.192871e-05
[2472,] 4.540157e-05 0.0001124779 1.529645e-05
[2473,] 4.281236e-05 0.0001108851 1.423814e-05
[2474,] 4.283384e-05 0.0001108819 1.425069e-05
[2475,] 4.537575e-05 0.0001097582 1.493235e-05
[2476,] 6.364688e-05 0.0001107630 2.109624e-05
[2477,] 4.282288e-05 0.0001108920 1.424572e-05
[2478,] 4.648205e-05 0.0001097144 1.534438e-05
[2479,] 4.288709e-05 0.0001109129 1.427419e-05
[2480,] 4.564468e-05 0.0001097781 1.502876e-05
[2481,] 4.288709e-05 0.0001109176 1.427587e-05
[2482,] 4.317143e-05 0.0001104762 1.438752e-05
[2483,] 4.581417e-05 0.0001097535 1.512314e-05
[2484,] 6.048450e-05 0.0001107965 2.005088e-05
[2485,] 6.048450e-05 0.0001107970 2.004556e-05
[2486,] 6.234138e-05 0.0001107951 2.070087e-05
[2487,] 4.691194e-05 0.0001097189 1.552727e-05
[2488,] 4.326906e-05 0.0001104763 1.440063e-05
[2489,] 4.691194e-05 0.0001097189 1.552727e-05
[2490,] 6.140261e-05 0.0001108117 2.040765e-05
[2491,] 4.607951e-05 0.0001097227 1.524786e-05
[2492,] 4.482100e-05 0.0001097227 1.483822e-05
[2493,] 4.297589e-05 0.0001109598 1.431184e-05
[2494,] 5.929475e-05 0.0001108133 1.972880e-05
[2495,] 4.482100e-05 0.0001097523 1.484284e-05
[2496,] 4.292898e-05 0.0001105649 1.425068e-05
[2497,] 4.319145e-05 0.0001105135 1.435841e-05
[2498,] 4.522454e-05 0.0001097606 1.496112e-05
[2499,] 4.696114e-05 0.0001097773 1.555938e-05
[2500,] 4.785833e-05 0.0001097763 1.585774e-05
[2501,] 5.671219e-05 0.0001108495 1.889897e-05
[2502,] 4.328477e-05 0.0001105535 1.440097e-05
[2503,] 4.318143e-05 0.0001105340 1.435323e-05
[2504,] 4.320376e-05 0.0001105940 1.436851e-05
[2505,] 4.396216e-05 0.0001110370 1.466729e-05
[2506,] 4.319018e-05 0.0001105427 1.435272e-05
[2507,] 4.400077e-05 0.0001106612 1.465303e-05
[2508,] 4.085803e-05 0.0001098953 1.356977e-05
[2509,] 4.624119e-05 0.0001106595 1.535418e-05
[2510,] 4.447244e-05 0.0001106390 1.478193e-05
[2511,] 5.100862e-05 0.0001107554 1.678283e-05
[2512,] 4.912582e-05 0.0001108298 1.630434e-05
[2513,] 5.479808e-05 0.0001106671 1.830387e-05
[2514,] 6.009144e-05 0.0001111287 2.052332e-05
[2515,] 4.673037e-05 0.0001119036 1.570095e-05
[2516,] 1.375002e-04 0.0001206723 8.181134e-05
[2517,] 1.245758e-04 0.0001127474 4.838192e-05
[2518,] 1.945155e-04 0.0001116297 6.656262e-05
[2519,] 1.889279e-04 0.0001106027 6.475297e-05
[2520,] 9.137000e-04 0.0001120250 3.455989e-04
[2521,] 9.374939e-04 0.0001121736 3.578078e-04
[2522,] 9.620116e-04 0.0001121713 3.673057e-04
[2523,] 7.571763e-05 0.0001121332 2.685674e-05
[2524,] 8.846461e-04 0.0001119429 3.332220e-04
[2525,] 8.624061e-04 0.0001118813 3.233196e-04
[2526,] 8.624061e-04 0.0001118813 3.233196e-04
[2527,] 4.593455e-04 0.0001118116 1.698895e-04
[2528,] 4.611983e-04 0.0001117291 1.697443e-04
[2529,] 1.119826e-04 0.0001117322 3.798016e-05
[2530,] 4.519296e-04 0.0001117018 1.660304e-04
[2531,] 4.227443e-04 0.0001116731 1.548829e-04
[2532,] 1.378575e-04 0.0001115187 4.607231e-05
[2533,] 6.809070e-05 0.0001116898 2.296839e-05
[2534,] 4.351847e-05 0.0001118320 1.452902e-05
[2535,] 4.096381e-05 0.0001118467 1.362260e-05
[2536,] 4.167024e-05 0.0001118194 1.390588e-05
[2537,] 4.300135e-05 0.0001113395 1.453056e-05
[2538,] 4.374971e-05 0.0001118415 1.463089e-05
[2539,] 4.395882e-05 0.0001118474 1.470674e-05
[2540,] 4.081329e-05 0.0001118160 1.358215e-05
[2541,] 4.374009e-05 0.0001118309 1.462965e-05
[2542,] 4.179024e-05 0.0001118210 1.396148e-05
[2543,] 4.155724e-05 0.0001118642 1.390341e-05
[2544,] 4.140579e-05 0.0001118631 1.385255e-05
[2545,] 4.171379e-05 0.0001118647 1.396004e-05
[2546,] 4.155724e-05 0.0001118614 1.390441e-05
[2547,] 4.170611e-05 0.0001118189 1.393471e-05
[2548,] 4.170611e-05 0.0001118201 1.393540e-05
[2549,] 5.609898e-05 0.0001106507 1.911544e-05
[2550,] 4.163121e-05 0.0001118188 1.391203e-05
[2551,] 4.118090e-05 0.0001118410 1.371731e-05
[2552,] 9.151339e-05 0.0001126103 3.033250e-05
[2553,] 4.052260e-05 0.0001117843 1.349314e-05
[2554,] 4.146220e-05 0.0001118272 1.386103e-05
[2555,] 4.186011e-05 0.0001118314 1.400017e-05
[2556,] 8.611733e-05 0.0001115658 2.833668e-05
[2557,] 4.170620e-05 0.0001118374 1.394998e-05
[2558,] 4.154983e-05 0.0001118389 1.389667e-05
[2559,] 4.030414e-05 0.0001117854 1.342439e-05
[2560,] 4.117061e-05 0.0001118389 1.376548e-05
[2561,] 4.131390e-05 0.0001118529 1.382277e-05
[2562,] 4.185464e-05 0.0001118168 1.398112e-05
[2563,] 4.109526e-05 0.0001118404 1.373999e-05
[2564,] 5.689830e-05 0.0001117320 1.913792e-05
[2565,] 4.219123e-05 0.0001113690 1.426378e-05
[2566,] 8.643968e-05 0.0001115659 2.839633e-05
[2567,] 4.037649e-05 0.0001117807 1.344955e-05
[2568,] 4.007481e-05 0.0001117810 1.334809e-05
[2569,] 5.597683e-05 0.0001116651 1.878358e-05
[2570,] 4.012556e-05 0.0001117810 1.336526e-05
[2571,] 1.233874e-04 0.0001126987 4.872002e-05
[2572,] 4.157744e-05 0.0001113171 1.403079e-05
[2573,] 4.198068e-05 0.0001113078 1.417432e-05
[2574,] 5.609898e-05 0.0001104682 1.902254e-05
[2575,] 5.726365e-05 0.0001116688 1.925374e-05
[2576,] 4.689970e-05 0.0001120679 1.583466e-05
[2577,] 4.263059e-05 0.0001112912 1.440400e-05
[2578,] 5.633250e-05 0.0001116991 1.892880e-05
[2579,] 4.263059e-05 0.0001110574 1.434282e-05
[2580,] 5.740853e-05 0.0001116671 1.930096e-05
[2581,] 5.684696e-05 0.0001116651 1.910090e-05
[2582,] 8.709445e-05 0.0001115900 2.850164e-05
[2583,] 1.240729e-04 0.0001125647 4.178497e-05
[2584,] 5.712177e-05 0.0001116614 1.919857e-05
[2585,] 4.333653e-05 0.0001112346 1.464124e-05
[2586,] 8.709445e-05 0.0001116013 2.848927e-05
[2587,] 5.712177e-05 0.0001116707 1.919933e-05
[2588,] 5.698288e-05 0.0001116688 1.915206e-05
[2589,] 4.007481e-05 0.0001117869 1.334108e-05
[2590,] 4.117061e-05 0.0001118114 1.375293e-05
[2591,] 5.726365e-05 0.0001116975 1.926843e-05
[2592,] 5.702740e-05 0.0001117081 1.917819e-05
[2593,] 5.835045e-05 0.0001102096 1.947163e-05
[2594,] 8.742692e-05 0.0001118063 2.814139e-05
[2595,] 9.074108e-05 0.0001117920 2.917436e-05
[2596,] 5.812917e-05 0.0001118196 1.961321e-05
[2597,] 5.819393e-05 0.0001119520 1.968100e-05
[2598,] 5.835027e-05 0.0001119708 1.974723e-05
[2599,] 6.061648e-05 0.0001121432 2.065704e-05
[2600,] 5.965814e-05 0.0001120826 2.028387e-05
[2601,] 4.169015e-05 0.0001119535 1.388216e-05
[2602,] 4.510711e-05 0.0001109871 1.462141e-05
[2603,] 4.337547e-05 0.0001116024 1.467056e-05
[2604,] 4.431537e-05 0.0001117191 1.503872e-05
[2605,] 3.827401e-05 0.0001132273 1.273648e-05
[2606,] 2.357381e-04 0.0001121742 7.054419e-05
[2607,] 1.849413e-04 0.0001119527 5.687970e-05
[2608,] 1.865995e-04 0.0001119737 5.728005e-05
[2609,] 1.849413e-04 0.0001120501 5.648243e-05
[2610,] 1.833044e-04 0.0001120501 5.600269e-05
[2611,] 3.832101e-05 0.0001133096 1.272492e-05
[2612,] 2.418827e-04 0.0001124675 7.066543e-05
[2613,] 6.306541e-05 0.0001121409 2.042665e-05
[2614,] 3.834993e-05 0.0001133431 1.272248e-05
[2615,] 3.827368e-05 0.0001133666 1.273783e-05
[2616,] 1.185795e-04 0.0001117337 4.059071e-05
[2617,] 7.055914e-05 0.0001117968 2.378306e-05
[2618,] 1.840142e-04 0.0001123311 5.521217e-05
[2619,] 5.841620e-05 0.0001117756 2.011701e-05
[2620,] 3.829938e-05 0.0001134977 1.272920e-05
[2621,] 1.856781e-04 0.0001123381 5.566582e-05
[2622,] 6.442712e-05 0.0001121520 2.082755e-05
[2623,] 2.470090e-04 0.0001126772 7.108234e-05
[2624,] 1.809119e-04 0.0001125153 5.378924e-05
[2625,] 6.823654e-05 0.0001121896 2.198913e-05
[2626,] 1.793095e-04 0.0001123792 5.370367e-05
[2627,] 2.328071e-04 0.0001579975 5.833285e-05
[2628,] 2.281753e-04 0.0001579975 5.730024e-05
[2629,] 1.856781e-04 0.0001123792 5.551378e-05
[2630,] 1.688685e-04 0.0001126328 5.012693e-05
[2631,] 2.437887e-04 0.0001127149 7.002279e-05
[2632,] 6.442712e-05 0.0001121857 2.080274e-05
[2633,] 3.829938e-05 0.0001135635 1.272941e-05
[2634,] 6.306541e-05 0.0001122285 2.034868e-05
[2635,] 1.702658e-04 0.0001124314 5.099640e-05
[2636,] 7.662343e-05 0.0001118094 2.587016e-05
[2637,] 5.108823e-05 0.0001116518 1.743762e-05
[2638,] 5.033750e-05 0.0001116045 1.714542e-05
[2639,] 2.297785e-04 0.0001128148 6.585527e-05
[2640,] 6.306541e-05 0.0001122210 2.034966e-05
[2641,] 1.687998e-04 0.0001126229 5.008456e-05
[2642,] 2.296444e-04 0.0001650394 5.726887e-05
[2643,] 3.828886e-05 0.0001134126 1.281586e-05
[2644,] 6.243745e-05 0.0001122252 2.015149e-05
[2645,] 1.039117e-04 0.0001124768 3.506208e-05
[2646,] 6.306541e-05 0.0001122588 2.032154e-05
[2647,] 5.788127e-05 0.0001116574 1.986810e-05
[2648,] 6.377132e-05 0.0001122588 2.054069e-05
[2649,] 2.253637e-04 0.0001129156 6.427739e-05
[2650,] 2.225372e-04 0.0001129156 6.352766e-05
[2651,] 5.804623e-05 0.0001116142 1.991122e-05
[2652,] 2.254337e-04 0.0001127992 6.470174e-05
[2653,] 6.243745e-05 0.0001122671 2.012154e-05
[2654,] 6.243745e-05 0.0001123196 2.009042e-05
[2655,] 6.306541e-05 0.0001123443 2.026669e-05
[2656,] 1.636573e-04 0.0001125064 4.886928e-05
[2657,] 1.623991e-04 0.0001125329 4.847920e-05
[2658,] 5.750570e-05 0.0001115985 1.971024e-05
[2659,] 6.306541e-05 0.0001123443 2.026669e-05
[2660,] 3.786960e-05 0.0001134552 1.264588e-05
[2661,] 3.786960e-05 0.0001134174 1.264532e-05
[2662,] 6.442712e-05 0.0001122900 2.072033e-05
[2663,] 6.377132e-05 0.0001122737 2.052735e-05
[2664,] 1.623991e-04 0.0001125672 4.840507e-05
[2665,] 1.623991e-04 0.0001125857 4.836568e-05
[2666,] 6.306541e-05 0.0001122867 2.029687e-05
[2667,] 6.346464e-05 0.0001122867 2.042034e-05
[2668,] 5.399533e-05 0.0001122517 1.750511e-05
[2669,] 5.355468e-05 0.0001122735 1.735939e-05
[2670,] 3.838884e-05 0.0001133798 1.263636e-05
[2671,] 5.355468e-05 0.0001122690 1.736127e-05
[2672,] 3.846027e-05 0.0001133798 1.264870e-05
[2673,] 1.493919e-04 0.0001126095 4.465557e-05
[2674,] 5.188339e-05 0.0001122776 1.684124e-05
[2675,] 1.481890e-04 0.0001126095 4.431796e-05
[2676,] 1.481890e-04 0.0001125920 4.435024e-05
[2677,] 1.481890e-04 0.0001126179 4.430260e-05
[2678,] 3.861723e-05 0.0001133189 1.267985e-05
[2679,] 3.788813e-05 0.0001132411 1.267042e-05
[2680,] 6.149119e-05 0.0001123582 1.977264e-05
[2681,] 6.149119e-05 0.0001123625 1.977031e-05
[2682,] 3.846027e-05 0.0001134271 1.264867e-05
[2683,] 3.786709e-05 0.0001132915 1.263173e-05
[2684,] 1.840056e-04 0.0001628888 4.722266e-05
[2685,] 3.786960e-05 0.0001133905 1.264485e-05
[2686,] 3.786960e-05 0.0001133905 1.264485e-05
[2687,] 6.182234e-05 0.0001123443 1.988303e-05
[2688,] 1.493919e-04 0.0001126022 4.470750e-05
[2689,] 6.121983e-05 0.0001123395 1.969964e-05
[2690,] 2.140799e-04 0.0001128654 6.154930e-05
[2691,] 2.128617e-04 0.0001128490 6.125745e-05
[2692,] 2.002108e-04 0.0001775048 5.049002e-05
[2693,] 3.906644e-05 0.0001136001 1.281458e-05
[2694,] 5.277697e-05 0.0001122754 1.712314e-05
[2695,] 3.891817e-05 0.0001137457 1.278455e-05
[2696,] 3.908231e-05 0.0001137170 1.281537e-05
[2697,] 5.382709e-05 0.0001122986 1.743573e-05
[2698,] 2.096818e-04 0.0001827101 5.255150e-05
[2699,] 3.891817e-05 0.0001137457 1.278455e-05
[2700,] 3.926504e-05 0.0001136369 1.285351e-05
[2701,] 5.407438e-05 0.0001123196 1.750594e-05
[2702,] 9.962411e-05 0.0001123762 3.319022e-05
[2703,] 5.819336e-05 0.0001123466 1.876353e-05
[2704,] 5.819336e-05 0.0001123514 1.876124e-05
[2705,] 5.712274e-05 0.0001123424 1.843488e-05
[2706,] 1.665017e-04 0.0001125899 4.963265e-05
[2707,] 1.721496e-04 0.0001125976 5.120178e-05
[2708,] 5.765241e-05 0.0001123847 1.857873e-05
[2709,] 5.853336e-05 0.0001123989 1.884502e-05
[2710,] 6.084561e-05 0.0001124132 1.954915e-05
[2711,] 4.156290e-05 0.0001121654 1.346990e-05
[2712,] 1.611261e-04 0.0001124728 4.844745e-05
[2713,] 3.833817e-05 0.0001133204 1.272336e-05
[2714,] 3.829579e-05 0.0001133820 1.272975e-05
[2715,] 6.115100e-05 0.0001124608 1.961626e-05
[2716,] 4.134718e-05 0.0001121164 1.343841e-05
[2717,] 6.175109e-05 0.0001123957 1.982950e-05
[2718,] 6.175109e-05 0.0001124109 1.982164e-05
[2719,] 3.829424e-05 0.0001132643 1.272962e-05
[2720,] 6.237896e-05 0.0001123896 2.002607e-05
[2721,] 6.237896e-05 0.0001123922 2.002130e-05
[2722,] 2.085690e-04 0.0001126653 6.096414e-05
[2723,] 3.829424e-05 0.0001131903 1.272919e-05
[2724,] 1.597898e-04 0.0001123608 4.838146e-05
[2725,] 3.827812e-05 0.0001130940 1.273370e-05
[2726,] 3.825690e-05 0.0001134386 1.276258e-05
[2727,] 1.584703e-04 0.0001123183 4.813225e-05
[2728,] 6.302009e-05 0.0001123483 2.023582e-05
[2729,] 2.024018e-04 0.0001125558 5.966727e-05
[2730,] 3.825886e-05 0.0001132151 1.277080e-05
[2731,] 2.011557e-04 0.0001125322 5.943482e-05
[2732,] 1.560083e-04 0.0001122905 4.751449e-05
[2733,] 4.064209e-05 0.0001118685 1.324605e-05
[2734,] 6.502592e-05 0.0001123300 2.085356e-05
[2735,] 5.712274e-05 0.0001116262 1.958297e-05
[2736,] 3.827610e-05 0.0001130246 1.279401e-05
[2737,] 1.568086e-04 0.0001122136 4.799023e-05
[2738,] 3.826532e-05 0.0001129251 1.277846e-05
[2739,] 5.874583e-05 0.0001116579 2.017822e-05
[2740,] 3.842677e-05 0.0001131811 1.272510e-05
[2741,] 5.052750e-05 0.0001125453 1.631513e-05
[2742,] 3.860318e-05 0.0001112123 1.286830e-05
[2743,] 9.430957e-05 0.0001124646 3.143705e-05
[2744,] 6.236442e-05 0.0001118208 2.085300e-05
[2745,] 9.725256e-05 0.0001352351 2.959844e-05
[2746,] 5.370564e-05 0.0001117214 1.716273e-05
[2747,] 5.475684e-05 0.0001117674 1.746415e-05
[2748,] 4.462217e-05 0.0001104305 1.499942e-05
[2749,] 9.794408e-05 0.0001398314 2.972571e-05
[2750,] 9.029779e-05 0.0001453694 2.787366e-05
[2751,] 6.151633e-05 0.0001118288 2.056551e-05
[2752,] 9.474261e-05 0.0001297369 2.906807e-05
[2753,] 6.203351e-05 0.0001118066 2.071614e-05
[2754,] 5.639521e-05 0.0001122330 1.807207e-05
[2755,] 6.093064e-05 0.0001118017 2.032612e-05
[2756,] 4.665080e-05 0.0001112426 1.582531e-05
[2757,] 6.183916e-05 0.0001121054 1.980273e-05
[2758,] 6.084975e-05 0.0001118135 2.030378e-05
[2759,] 9.624563e-05 0.0001412207 2.933496e-05
[2760,] 6.084975e-05 0.0001118064 2.029731e-05
[2761,] 6.093064e-05 0.0001118267 2.033935e-05
[2762,] 6.246852e-05 0.0001120562 2.002622e-05
[2763,] 6.084975e-05 0.0001118328 2.031153e-05
[2764,] 4.730256e-05 0.0001113727 1.609678e-05
[2765,] 4.854310e-05 0.0001105433 1.583784e-05
[2766,] 6.146012e-05 0.0001118375 2.052681e-05
[2767,] 6.084975e-05 0.0001118231 2.030772e-05
[2768,] 6.093064e-05 0.0001118341 2.034125e-05
[2769,] 4.730256e-05 0.0001114434 1.612467e-05
[2770,] 4.730256e-05 0.0001114434 1.612467e-05
[2771,] 6.155581e-05 0.0001118596 2.057579e-05
[2772,] 6.757018e-05 0.0001119358 2.261300e-05
[2773,] 6.101361e-05 0.0001118567 2.038072e-05
[2774,] 6.183916e-05 0.0001119785 1.988601e-05
[2775,] 6.158725e-05 0.0001118657 2.057785e-05
[2776,] 4.421924e-05 0.0001106912 1.492021e-05
[2777,] 4.354072e-05 0.0001115512 1.476656e-05
[2778,] 4.348507e-05 0.0001116096 1.476460e-05
[2779,] 5.276095e-05 0.0001124203 1.695398e-05
[2780,] 5.234686e-05 0.0001124108 1.683209e-05
[2781,] 4.062123e-05 0.0001106350 1.361821e-05
[2782,] 4.959536e-05 0.0001126663 1.603458e-05
[2783,] 4.053248e-05 0.0001108253 1.333843e-05
[2784,] 6.287531e-05 0.0001119102 2.102495e-05
[2785,] 4.815735e-05 0.0001132555 1.550867e-05
[2786,] 5.688271e-05 0.0001133349 1.805838e-05
[2787,] 1.993057e-04 0.0001124760 6.454104e-05
[2788,] 4.154438e-05 0.0001118767 1.396581e-05
[2789,] 1.006732e-04 0.0001122171 3.518908e-05
[2790,] 2.474825e-04 0.0001124670 8.164501e-05
[2791,] 2.438251e-04 0.0001124450 8.060560e-05
[2792,] 2.860909e-04 0.0001124347 9.491819e-05
[2793,] 2.814034e-04 0.0001124346 9.338524e-05
[2794,] 1.295700e-04 0.0001120496 3.995483e-05
[2795,] 8.709335e-05 0.0001123619 2.859299e-05
[2796,] 8.950121e-05 0.0001123561 2.939923e-05
[2797,] 8.447826e-05 0.0001123560 2.779912e-05
[2798,] 1.125308e-04 0.0001127485 4.648890e-05
[2799,] 1.144237e-04 0.0001109055 3.782260e-05
[2800,] 1.025014e-04 0.0001128803 4.157563e-05
[2801,] 2.328149e-04 0.0001111440 8.215898e-05
[2802,] 1.035620e-04 0.0001128763 4.207875e-05
[2803,] 1.035620e-04 0.0001128790 4.215733e-05
[2804,] 6.365544e-05 0.0001111846 2.137057e-05
[2805,] 7.865116e-05 0.0001197028 4.491126e-05
[2806,] 1.085738e-04 0.0001123585 3.540297e-05
[2807,] 1.194110e-04 0.0001108203 3.928575e-05
[2808,] 1.055264e-04 0.0001125987 3.686126e-05
[2809,] 1.049438e-04 0.0001123231 3.435981e-05
[2810,] 1.039187e-04 0.0001123241 3.401486e-05
[2811,] 1.016562e-04 0.0001123222 3.327993e-05
[2812,] 9.849376e-05 0.0001123252 3.223324e-05
[2813,] 6.299007e-05 0.0001128322 2.419743e-05
[2814,] 1.028635e-04 0.0001123261 3.360258e-05
[2815,] 1.049438e-04 0.0001123242 3.427771e-05
[2816,] 1.039187e-04 0.0001123237 3.394361e-05
[2817,] 1.039187e-04 0.0001123244 3.394027e-05
[2818,] 1.029276e-04 0.0001123261 3.359795e-05
[2819,] 1.275173e-04 0.0001107534 4.193487e-05
[2820,] 6.401041e-05 0.0001110625 2.147144e-05
[2821,] 1.045146e-04 0.0001123231 3.408511e-05
[2822,] 1.051445e-04 0.0001126143 3.680195e-05
[2823,] 1.051445e-04 0.0001125881 3.674698e-05
[2824,] 1.034343e-04 0.0001123227 3.373379e-05
[2825,] 6.692276e-05 0.0001110370 2.242106e-05
[2826,] 1.395173e-04 0.0001107218 4.580464e-05
[2827,] 1.045513e-04 0.0001123231 3.406282e-05
[2828,] 1.029947e-04 0.0001123235 3.355726e-05
[2829,] 6.921230e-05 0.0001110219 2.318647e-05
[2830,] 1.035084e-04 0.0001123262 3.370118e-05
[2831,] 9.457666e-05 0.0001119919 3.148790e-05
[2832,] 6.903002e-05 0.0001106958 2.353432e-05
[2833,] 1.040273e-04 0.0001123248 3.387181e-05
[2834,] 7.491463e-05 0.0001107046 2.559025e-05
[2835,] 1.056740e-04 0.0001123283 3.438849e-05
[2836,] 1.045513e-04 0.0001123264 3.403171e-05
[2837,] 2.557951e-04 0.0001105637 8.745920e-05
[2838,] 1.524675e-04 0.0001106931 4.991112e-05
[2839,] 1.472007e-04 0.0001107141 4.796856e-05
[2840,] 9.369930e-05 0.0001123439 3.051878e-05
[2841,] 1.054411e-04 0.0001126299 3.696434e-05
[2842,] 9.773015e-05 0.0001123278 3.185143e-05
[2843,] 1.511402e-04 0.0001107279 4.911885e-05
[2844,] 9.821575e-05 0.0001123286 3.200268e-05
[2845,] 1.498026e-04 0.0001107249 4.871261e-05
[2846,] 9.412521e-05 0.0001123368 3.066999e-05
[2847,] 1.611478e-04 0.0001107022 5.240286e-05
[2848,] 9.990049e-05 0.0001123219 3.255625e-05
[2849,] 1.007549e-04 0.0001123317 3.278926e-05
[2850,] 1.597171e-04 0.0001107249 5.190218e-05
[2851,] 1.701916e-04 0.0001106994 5.534233e-05
[2852,] 9.636498e-05 0.0001123203 3.143813e-05
[2853,] 8.848525e-05 0.0001106405 3.023395e-05
[2854,] 1.028746e-04 0.0001126169 3.597708e-05
[2855,] 2.956620e-04 0.0001110836 1.045606e-04
[2856,] 8.264266e-05 0.0001109581 2.757564e-05
[2857,] 8.264266e-05 0.0001109581 2.757564e-05
[2858,] 1.676373e-04 0.0001114893 5.946953e-05
[2859,] 9.591676e-05 0.0001123154 3.130687e-05
[2860,] 1.819717e-04 0.0001106994 5.913474e-05
```
