## Supplementary material for "Characterization of shared and ancestry-specific signals driving complex traits using multi-ancestry fine-mapping": s2_remaining_snps.pvar

```
##FILTER=<ID=PASS,Description="All filters passed">
##reference=ftp://ftp.1000genomes.ebi.ac.uk//vol1/ftp/technical/reference/phase2_reference_assembly_sequence/hs37d5.fa.gz
##contig=<ID=1,assembly=b37,length=249250621>
##ALT=<ID=CNV,Description="Copy Number Polymorphism">
##ALT=<ID=DEL,Description="Deletion">
##ALT=<ID=DUP,Description="Duplication">
##ALT=<ID=INS:ME:ALU,Description="Insertion of ALU element">
##ALT=<ID=INS:ME:LINE1,Description="Insertion of LINE1 element">
##ALT=<ID=INS:ME:SVA,Description="Insertion of SVA element">
##ALT=<ID=INS:MT,Description="Nuclear Mitochondrial Insertion">
##ALT=<ID=INV,Description="Inversion">
##ALT=<ID=CN0,Description="Copy number allele: 0 copies">
##ALT=<ID=CN1,Description="Copy number allele: 1 copy">
##ALT=<ID=CN2,Description="Copy number allele: 2 copies">
##ALT=<ID=CN3,Description="Copy number allele: 3 copies">
##ALT=<ID=CN4,Description="Copy number allele: 4 copies">
##ALT=<ID=CN5,Description="Copy number allele: 5 copies">
##ALT=<ID=CN6,Description="Copy number allele: 6 copies">
##ALT=<ID=CN7,Description="Copy number allele: 7 copies">
##ALT=<ID=CN8,Description="Copy number allele: 8 copies">
##ALT=<ID=CN9,Description="Copy number allele: 9 copies">
##ALT=<ID=CN10,Description="Copy number allele: 10 copies">
##ALT=<ID=CN11,Description="Copy number allele: 11 copies">
##ALT=<ID=CN12,Description="Copy number allele: 12 copies">
##ALT=<ID=CN13,Description="Copy number allele: 13 copies">
##ALT=<ID=CN14,Description="Copy number allele: 14 copies">
##ALT=<ID=CN15,Description="Copy number allele: 15 copies">
##ALT=<ID=CN16,Description="Copy number allele: 16 copies">
##ALT=<ID=CN17,Description="Copy number allele: 17 copies">
##ALT=<ID=CN18,Description="Copy number allele: 18 copies">
##ALT=<ID=CN19,Description="Copy number allele: 19 copies">
##ALT=<ID=CN20,Description="Copy number allele: 20 copies">
##ALT=<ID=CN21,Description="Copy number allele: 21 copies">
##ALT=<ID=CN22,Description="Copy number allele: 22 copies">
##ALT=<ID=CN23,Description="Copy number allele: 23 copies">
##ALT=<ID=CN24,Description="Copy number allele: 24 copies">
##ALT=<ID=CN25,Description="Copy number allele: 25 copies">
##ALT=<ID=CN26,Description="Copy number allele: 26 copies">
##ALT=<ID=CN27,Description="Copy number allele: 27 copies">
##ALT=<ID=CN28,Description="Copy number allele: 28 copies">
##ALT=<ID=CN29,Description="Copy number allele: 29 copies">
##ALT=<ID=CN30,Description="Copy number allele: 30 copies">
##ALT=<ID=CN31,Description="Copy number allele: 31 copies">
##ALT=<ID=CN32,Description="Copy number allele: 32 copies">
##ALT=<ID=CN33,Description="Copy number allele: 33 copies">
##ALT=<ID=CN34,Description="Copy number allele: 34 copies">
##ALT=<ID=CN35,Description="Copy number allele: 35 copies">
##ALT=<ID=CN36,Description="Copy number allele: 36 copies">
##ALT=<ID=CN37,Description="Copy number allele: 37 copies">
##ALT=<ID=CN38,Description="Copy number allele: 38 copies">
##ALT=<ID=CN39,Description="Copy number allele: 39 copies">
##ALT=<ID=CN40,Description="Copy number allele: 40 copies">
##ALT=<ID=CN41,Description="Copy number allele: 41 copies">
##ALT=<ID=CN42,Description="Copy number allele: 42 copies">
##ALT=<ID=CN43,Description="Copy number allele: 43 copies">
##ALT=<ID=CN44,Description="Copy number allele: 44 copies">
##ALT=<ID=CN45,Description="Copy number allele: 45 copies">
##ALT=<ID=CN46,Description="Copy number allele: 46 copies">
##ALT=<ID=CN47,Description="Copy number allele: 47 copies">
##ALT=<ID=CN48,Description="Copy number allele: 48 copies">
##ALT=<ID=CN49,Description="Copy number allele: 49 copies">
##ALT=<ID=CN50,Description="Copy number allele: 50 copies">
##ALT=<ID=CN51,Description="Copy number allele: 51 copies">
##ALT=<ID=CN52,Description="Copy number allele: 52 copies">
##ALT=<ID=CN53,Description="Copy number allele: 53 copies">
##ALT=<ID=CN54,Description="Copy number allele: 54 copies">
##ALT=<ID=CN55,Description="Copy number allele: 55 copies">
##ALT=<ID=CN56,Description="Copy number allele: 56 copies">
##ALT=<ID=CN57,Description="Copy number allele: 57 copies">
##ALT=<ID=CN58,Description="Copy number allele: 58 copies">
##ALT=<ID=CN59,Description="Copy number allele: 59 copies">
##ALT=<ID=CN60,Description="Copy number allele: 60 copies">
##ALT=<ID=CN61,Description="Copy number allele: 61 copies">
##ALT=<ID=CN62,Description="Copy number allele: 62 copies">
##ALT=<ID=CN63,Description="Copy number allele: 63 copies">
##ALT=<ID=CN64,Description="Copy number allele: 64 copies">
##ALT=<ID=CN65,Description="Copy number allele: 65 copies">
##ALT=<ID=CN66,Description="Copy number allele: 66 copies">
##ALT=<ID=CN67,Description="Copy number allele: 67 copies">
##ALT=<ID=CN68,Description="Copy number allele: 68 copies">
##ALT=<ID=CN69,Description="Copy number allele: 69 copies">
##ALT=<ID=CN70,Description="Copy number allele: 70 copies">
##ALT=<ID=CN71,Description="Copy number allele: 71 copies">
##ALT=<ID=CN72,Description="Copy number allele: 72 copies">
##ALT=<ID=CN73,Description="Copy number allele: 73 copies">
##ALT=<ID=CN74,Description="Copy number allele: 74 copies">
##ALT=<ID=CN75,Description="Copy number allele: 75 copies">
##ALT=<ID=CN76,Description="Copy number allele: 76 copies">
##ALT=<ID=CN77,Description="Copy number allele: 77 copies">
##ALT=<ID=CN78,Description="Copy number allele: 78 copies">
##ALT=<ID=CN79,Description="Copy number allele: 79 copies">
##ALT=<ID=CN80,Description="Copy number allele: 80 copies">
##ALT=<ID=CN81,Description="Copy number allele: 81 copies">
##ALT=<ID=CN82,Description="Copy number allele: 82 copies">
##ALT=<ID=CN83,Description="Copy number allele: 83 copies">
##ALT=<ID=CN84,Description="Copy number allele: 84 copies">
##ALT=<ID=CN85,Description="Copy number allele: 85 copies">
##ALT=<ID=CN86,Description="Copy number allele: 86 copies">
##ALT=<ID=CN87,Description="Copy number allele: 87 copies">
##ALT=<ID=CN88,Description="Copy number allele: 88 copies">
##ALT=<ID=CN89,Description="Copy number allele: 89 copies">
##ALT=<ID=CN90,Description="Copy number allele: 90 copies">
##ALT=<ID=CN91,Description="Copy number allele: 91 copies">
##ALT=<ID=CN92,Description="Copy number allele: 92 copies">
##ALT=<ID=CN93,Description="Copy number allele: 93 copies">
##ALT=<ID=CN94,Description="Copy number allele: 94 copies">
##ALT=<ID=CN95,Description="Copy number allele: 95 copies">
##ALT=<ID=CN96,Description="Copy number allele: 96 copies">
##ALT=<ID=CN97,Description="Copy number allele: 97 copies">
##ALT=<ID=CN98,Description="Copy number allele: 98 copies">
##ALT=<ID=CN99,Description="Copy number allele: 99 copies">
##ALT=<ID=CN100,Description="Copy number allele: 100 copies">
##ALT=<ID=CN101,Description="Copy number allele: 101 copies">
##ALT=<ID=CN102,Description="Copy number allele: 102 copies">
##ALT=<ID=CN103,Description="Copy number allele: 103 copies">
##ALT=<ID=CN104,Description="Copy number allele: 104 copies">
##ALT=<ID=CN105,Description="Copy number allele: 105 copies">
##ALT=<ID=CN106,Description="Copy number allele: 106 copies">
##ALT=<ID=CN107,Description="Copy number allele: 107 copies">
##ALT=<ID=CN108,Description="Copy number allele: 108 copies">
##ALT=<ID=CN109,Description="Copy number allele: 109 copies">
##ALT=<ID=CN110,Description="Copy number allele: 110 copies">
##ALT=<ID=CN111,Description="Copy number allele: 111 copies">
##ALT=<ID=CN112,Description="Copy number allele: 112 copies">
##ALT=<ID=CN113,Description="Copy number allele: 113 copies">
##ALT=<ID=CN114,Description="Copy number allele: 114 copies">
##ALT=<ID=CN115,Description="Copy number allele: 115 copies">
##ALT=<ID=CN116,Description="Copy number allele: 116 copies">
##ALT=<ID=CN117,Description="Copy number allele: 117 copies">
##ALT=<ID=CN118,Description="Copy number allele: 118 copies">
##ALT=<ID=CN119,Description="Copy number allele: 119 copies">
##ALT=<ID=CN120,Description="Copy number allele: 120 copies">
##ALT=<ID=CN121,Description="Copy number allele: 121 copies">
##ALT=<ID=CN122,Description="Copy number allele: 122 copies">
##ALT=<ID=CN123,Description="Copy number allele: 123 copies">
##ALT=<ID=CN124,Description="Copy number allele: 124 copies">
##INFO=<ID=CIEND,Number=2,Type=Integer,Description="Confidence interval around END for imprecise variants">
##INFO=<ID=CIPOS,Number=2,Type=Integer,Description="Confidence interval around POS for imprecise variants">
##INFO=<ID=CS,Number=1,Type=String,Description="Source call set.">
##INFO=<ID=END,Number=1,Type=Integer,Description="End coordinate of this variant">
##INFO=<ID=IMPRECISE,Number=0,Type=Flag,Description="Imprecise structural variation">
##INFO=<ID=MC,Number=.,Type=String,Description="Merged calls.">
##INFO=<ID=MEINFO,Number=4,Type=String,Description="Mobile element info of the form NAME,START,END<POLARITY; If there is only 5' OR 3' support for this call, will be NULL NULL for START and END">
##INFO=<ID=MEND,Number=1,Type=Integer,Description="Mitochondrial end coordinate of inserted sequence">
##INFO=<ID=MLEN,Number=1,Type=Integer,Description="Estimated length of mitochondrial insert">
##INFO=<ID=MSTART,Number=1,Type=Integer,Description="Mitochondrial start coordinate of inserted sequence">
##INFO=<ID=SVLEN,Number=.,Type=Integer,Description="SV length. It is only calculated for structural variation MEIs. For other types of SVs; one may calculate the SV length by INFO:END-START+1, or by finding the difference between lengthes of REF and ALT alleles">
##INFO=<ID=SVTYPE,Number=1,Type=String,Description="Type of structural variant">
##INFO=<ID=TSD,Number=1,Type=String,Description="Precise Target Site Duplication for bases, if unknown, value will be NULL">
##INFO=<ID=AC,Number=A,Type=Integer,Description="Total number of alternate alleles in called genotypes">
##INFO=<ID=AF,Number=A,Type=Float,Description="Estimated allele frequency in the range (0,1)">
##INFO=<ID=NS,Number=1,Type=Integer,Description="Number of samples with data">
##INFO=<ID=AN,Number=1,Type=Integer,Description="Total number of alleles in called genotypes">
##INFO=<ID=EAS_AF,Number=A,Type=Float,Description="Allele frequency in the EAS populations calculated from AC and AN, in the range (0,1)">
##INFO=<ID=EUR_AF,Number=A,Type=Float,Description="Allele frequency in the EUR populations calculated from AC and AN, in the range (0,1)">
##INFO=<ID=AFR_AF,Number=A,Type=Float,Description="Allele frequency in the AFR populations calculated from AC and AN, in the range (0,1)">
##INFO=<ID=AMR_AF,Number=A,Type=Float,Description="Allele frequency in the AMR populations calculated from AC and AN, in the range (0,1)">
##INFO=<ID=SAS_AF,Number=A,Type=Float,Description="Allele frequency in the SAS populations calculated from AC and AN, in the range (0,1)">
##INFO=<ID=DP,Number=1,Type=Integer,Description="Total read depth; only low coverage data were counted towards the DP, exome data were not used">
##INFO=<ID=AA,Number=1,Type=String,Description="Ancestral Allele. Format: AA|REF|ALT|IndelType. AA: Ancestral allele, REF:Reference Allele, ALT:Alternate Allele, IndelType:Type of Indel (REF, ALT and IndelType are only defined for indels)">
##INFO=<ID=VT,Number=.,Type=String,Description="indicates what type of variant the line represents">
##INFO=<ID=EX_TARGET,Number=0,Type=Flag,Description="indicates whether a variant is within the exon pull down target boundaries">
##INFO=<ID=MULTI_ALLELIC,Number=0,Type=Flag,Description="indicates whether a site is multi-allelic">
#CHROM	POS	ID	REF	ALT	QUAL	FILTER	INFO
1	72807030	rs34074382	T	A	100	PASS	AC=676;AF=0.134984;AN=5008;NS=2504;DP=6306;EAS_AF=0.0258;AMR_AF=0.1311;AFR_AF=0.1407;EUR_AF=0.2903;SAS_AF=0.0828;AA=T|||;VT=SNP
1	72811460	rs12735295	A	C	100	PASS	AC=682;AF=0.136182;AN=5008;NS=2504;DP=4760;EAS_AF=0.0258;AMR_AF=0.1326;AFR_AF=0.1437;EUR_AF=0.2903;SAS_AF=0.0838;AA=A|||;VT=SNP
1	72811904	rs11209948	G	T	100	PASS	AC=3456;AF=0.690096;AN=5008;NS=2504;DP=15748;EAS_AF=0.9335;AMR_AF=0.7089;AFR_AF=0.5832;EUR_AF=0.6412;SAS_AF=0.6207;AA=T|||;VT=SNP
1	72811957	rs78095791	A	G	100	PASS	AC=795;AF=0.158746;AN=5008;NS=2504;DP=16983;EAS_AF=0.0536;AMR_AF=0.1902;AFR_AF=0.0809;EUR_AF=0.1839;SAS_AF=0.3241;AA=G|||;VT=SNP
1	72812249	rs2568960	A	G	100	PASS	AC=3457;AF=0.690296;AN=5008;NS=2504;DP=19595;EAS_AF=0.9335;AMR_AF=0.7089;AFR_AF=0.584;EUR_AF=0.6412;SAS_AF=0.6207;AA=G|||;VT=SNP
1	72812324	rs2815753	G	A	100	PASS	AC=3457;AF=0.690296;AN=5008;NS=2504;DP=18868;EAS_AF=0.9335;AMR_AF=0.7089;AFR_AF=0.584;EUR_AF=0.6412;SAS_AF=0.6207;AA=G|||;VT=SNP
1	72812440	rs2815752	G	A	100	PASS	AC=3383;AF=0.675519;AN=5008;NS=2504;DP=18452;EAS_AF=0.9335;AMR_AF=0.7032;AFR_AF=0.531;EUR_AF=0.6412;SAS_AF=0.6207;AA=G|||;VT=SNP
1	72812657	rs2613494	A	G	100	PASS	AC=3457;AF=0.690296;AN=5008;NS=2504;DP=18926;EAS_AF=0.9335;AMR_AF=0.7089;AFR_AF=0.584;EUR_AF=0.6412;SAS_AF=0.6207;AA=A|||;VT=SNP
1	72812747	rs2568961	C	T	100	PASS	AC=3457;AF=0.690296;AN=5008;NS=2504;DP=18466;EAS_AF=0.9335;AMR_AF=0.7089;AFR_AF=0.584;EUR_AF=0.6412;SAS_AF=0.6207;AA=C|||;VT=SNP
1	72813057	rs6682389	C	T	100	PASS	AC=789;AF=0.157548;AN=5008;NS=2504;DP=17400;EAS_AF=0.0536;AMR_AF=0.1902;AFR_AF=0.0764;EUR_AF=0.1839;SAS_AF=0.3241;AA=C|||;VT=SNP
1	72813129	rs1460943	C	T	100	PASS	AC=3383;AF=0.675519;AN=5008;NS=2504;DP=17484;EAS_AF=0.9335;AMR_AF=0.7032;AFR_AF=0.531;EUR_AF=0.6412;SAS_AF=0.6207;AA=C|||;VT=SNP
1	72813218	rs1432639	C	A	100	PASS	AC=3068;AF=0.61262;AN=5008;NS=2504;DP=17332;EAS_AF=0.9335;AMR_AF=0.683;AFR_AF=0.3033;EUR_AF=0.6412;SAS_AF=0.6207;AA=C|||;VT=SNP
1	72813256	rs1460942	A	T	100	PASS	AC=3457;AF=0.690296;AN=5008;NS=2504;DP=16879;EAS_AF=0.9335;AMR_AF=0.7089;AFR_AF=0.584;EUR_AF=0.6412;SAS_AF=0.6207;AA=T|||;VT=SNP
1	72814617	rs1460940	G	A	100	PASS	AC=4192;AF=0.837061;AN=5008;NS=2504;DP=16224;EAS_AF=0.9841;AMR_AF=0.8991;AFR_AF=0.6271;EUR_AF=0.8181;SAS_AF=0.9448;AA=A|||;VT=SNP
1	72814783	rs2815749	A	G	100	PASS	AC=4192;AF=0.837061;AN=5008;NS=2504;DP=15334;EAS_AF=0.9841;AMR_AF=0.8977;AFR_AF=0.6271;EUR_AF=0.8191;SAS_AF=0.9448;AA=A|||;VT=SNP
1	72816147	rs2815748	G	A	100	PASS	AC=4460;AF=0.890575;AN=5008;NS=2504;DP=17519;EAS_AF=0.9841;AMR_AF=0.915;AFR_AF=0.82;EUR_AF=0.8201;SAS_AF=0.9448;AA=A|||;VT=SNP
1	72817099	rs6690399	A	T	100	PASS	AC=762;AF=0.152157;AN=5008;NS=2504;DP=16542;EAS_AF=0.0546;AMR_AF=0.1758;AFR_AF=0.0832;EUR_AF=0.167;SAS_AF=0.3139;AA=A|||;VT=SNP
1	72818226	rs17526561	C	A	100	PASS	AC=762;AF=0.152157;AN=5008;NS=2504;DP=18714;EAS_AF=0.0546;AMR_AF=0.1758;AFR_AF=0.0832;EUR_AF=0.167;SAS_AF=0.3139;AA=C|||;VT=SNP
1	72819360	rs6697541	A	G	100	PASS	AC=802;AF=0.160144;AN=5008;NS=2504;DP=14203;EAS_AF=0.0546;AMR_AF=0.1888;AFR_AF=0.0855;EUR_AF=0.1839;SAS_AF=0.3252;AA=G|||;VT=SNP
1	72819612	rs2012697	T	C	100	PASS	AC=3352;AF=0.669329;AN=5008;NS=2504;DP=12012;EAS_AF=0.9296;AMR_AF=0.7089;AFR_AF=0.5129;EUR_AF=0.6352;SAS_AF=0.6196;AA=T|||;VT=SNP
1	72819884	rs2613500	T	C	100	PASS	AC=4571;AF=0.91274;AN=5008;NS=2504;DP=11722;EAS_AF=0.9841;AMR_AF=0.9222;AFR_AF=0.8994;EUR_AF=0.8211;SAS_AF=0.9448;AA=C|||;VT=SNP
1	72819888	rs74967575	T	A	100	PASS	AC=580;AF=0.115815;AN=5008;NS=2504;DP=11673;EAS_AF=0.0536;AMR_AF=0.0893;AFR_AF=0.0076;EUR_AF=0.164;SAS_AF=0.2955;AA=T|||;VT=SNP
1	72820709	rs12137749	G	A	100	PASS	AC=802;AF=0.160144;AN=5008;NS=2504;DP=16906;EAS_AF=0.0546;AMR_AF=0.1902;AFR_AF=0.0847;EUR_AF=0.1839;SAS_AF=0.3252;AA=A|||;VT=SNP
1	72821126	rs2815747	G	T	100	PASS	AC=4462;AF=0.890974;AN=5008;NS=2504;DP=13469;EAS_AF=0.9841;AMR_AF=0.915;AFR_AF=0.8215;EUR_AF=0.8201;SAS_AF=0.9448;AA=T|||;VT=SNP
1	72822096	rs12143571	T	A	100	PASS	AC=778;AF=0.155351;AN=5008;NS=2504;DP=15290;EAS_AF=0.0546;AMR_AF=0.1772;AFR_AF=0.0946;EUR_AF=0.167;SAS_AF=0.3139;AA=T|||;VT=SNP
1	72822479	rs12117438	A	G	100	PASS	AC=762;AF=0.152157;AN=5008;NS=2504;DP=15467;EAS_AF=0.0546;AMR_AF=0.1772;AFR_AF=0.0832;EUR_AF=0.167;SAS_AF=0.3129;AA=A|||;VT=SNP
1	72823713	rs990871	C	T	100	PASS	AC=3191;AF=0.637181;AN=5008;NS=2504;DP=16697;EAS_AF=0.9296;AMR_AF=0.6974;AFR_AF=0.3964;EUR_AF=0.6352;SAS_AF=0.6207;AA=C|||;VT=SNP
1	72824855	rs6661921	G	A	100	PASS	AC=3295;AF=0.657947;AN=5008;NS=2504;DP=14981;EAS_AF=0.9296;AMR_AF=0.7032;AFR_AF=0.472;EUR_AF=0.6352;SAS_AF=0.6207;AA=G|||;VT=SNP
1	72824860	rs6687024	C	T	100	PASS	AC=3295;AF=0.657947;AN=5008;NS=2504;DP=15128;EAS_AF=0.9296;AMR_AF=0.7032;AFR_AF=0.472;EUR_AF=0.6352;SAS_AF=0.6207;AA=C|||;VT=SNP
1	72826172	rs12143898	G	A	100	PASS	AC=802;AF=0.160144;AN=5008;NS=2504;DP=14544;EAS_AF=0.0546;AMR_AF=0.1902;AFR_AF=0.0855;EUR_AF=0.1839;SAS_AF=0.3241;AA=A|||;VT=SNP
1	72826949	rs6660464	T	C	100	PASS	AC=802;AF=0.160144;AN=5008;NS=2504;DP=13830;EAS_AF=0.0546;AMR_AF=0.1902;AFR_AF=0.0855;EUR_AF=0.1839;SAS_AF=0.3241;AA=C|||;VT=SNP
1	72827776	rs12139531	G	A	100	PASS	AC=800;AF=0.159744;AN=5008;NS=2504;DP=16887;EAS_AF=0.0546;AMR_AF=0.1902;AFR_AF=0.0855;EUR_AF=0.1829;SAS_AF=0.3231;AA=A|||;VT=SNP
1	72828183	rs12144335	T	C	100	PASS	AC=761;AF=0.151957;AN=5008;NS=2504;DP=15323;EAS_AF=0.0546;AMR_AF=0.1787;AFR_AF=0.0832;EUR_AF=0.167;SAS_AF=0.3108;AA=T|||;VT=SNP
1	72828221	rs10889947	T	C	100	PASS	AC=3021;AF=0.603235;AN=5008;NS=2504;DP=15670;EAS_AF=0.9296;AMR_AF=0.6844;AFR_AF=0.2776;EUR_AF=0.6302;SAS_AF=0.6217;AA=T|||;VT=SNP
1	72829347	rs11581382	C	T	100	PASS	AC=762;AF=0.152157;AN=5008;NS=2504;DP=13360;EAS_AF=0.0546;AMR_AF=0.1787;AFR_AF=0.0832;EUR_AF=0.167;SAS_AF=0.3119;AA=c|||;VT=SNP
1	72829530	rs11581403	C	T	100	PASS	AC=760;AF=0.151757;AN=5008;NS=2504;DP=12759;EAS_AF=0.0546;AMR_AF=0.1772;AFR_AF=0.0817;EUR_AF=0.167;SAS_AF=0.3129;AA=C|||;VT=SNP
1	72829623	rs11588959	G	T	100	PASS	AC=762;AF=0.152157;AN=5008;NS=2504;DP=13253;EAS_AF=0.0546;AMR_AF=0.1772;AFR_AF=0.0832;EUR_AF=0.167;SAS_AF=0.3129;AA=g|||;VT=SNP
1	72829680	rs11209950	A	T	100	PASS	AC=3352;AF=0.669329;AN=5008;NS=2504;DP=12667;EAS_AF=0.9296;AMR_AF=0.7075;AFR_AF=0.5129;EUR_AF=0.6352;SAS_AF=0.6207;AA=A|||;VT=SNP
1	72829683	rs11581447	C	A	100	PASS	AC=1066;AF=0.212859;AN=5008;NS=2504;DP=12733;EAS_AF=0.0546;AMR_AF=0.2061;AFR_AF=0.2761;EUR_AF=0.1849;SAS_AF=0.3241;AA=A|||;VT=SNP
1	72831388	rs72943001	C	T	100	PASS	AC=762;AF=0.152157;AN=5008;NS=2504;DP=15452;EAS_AF=0.0546;AMR_AF=0.1772;AFR_AF=0.0832;EUR_AF=0.167;SAS_AF=0.3129;AA=C|||;VT=SNP
1	72833201	rs12123328	A	G	100	PASS	AC=802;AF=0.160144;AN=5008;NS=2504;DP=13722;EAS_AF=0.0546;AMR_AF=0.1902;AFR_AF=0.0855;EUR_AF=0.1839;SAS_AF=0.3241;AA=A|||;VT=SNP
1	72833582	rs2613508	C	T	100	PASS	AC=4496;AF=0.897764;AN=5008;NS=2504;DP=16964;EAS_AF=0.9841;AMR_AF=0.9164;AFR_AF=0.8457;EUR_AF=0.8211;SAS_AF=0.9448;AA=T|||;VT=SNP
1	72834023	rs60012417	C	T	100	PASS	AC=804;AF=0.160543;AN=5008;NS=2504;DP=17930;EAS_AF=0.0546;AMR_AF=0.1902;AFR_AF=0.0862;EUR_AF=0.1849;SAS_AF=0.3241;AA=C|||;VT=SNP
1	72834503	rs2613507	A	G	100	PASS	AC=4417;AF=0.881989;AN=5008;NS=2504;DP=18827;EAS_AF=0.9841;AMR_AF=0.9121;AFR_AF=0.789;EUR_AF=0.8201;SAS_AF=0.9448;AA=G|||;VT=SNP
1	72834799	rs12117250	G	T	100	PASS	AC=805;AF=0.160743;AN=5008;NS=2504;DP=19430;EAS_AF=0.0546;AMR_AF=0.1902;AFR_AF=0.0877;EUR_AF=0.1839;SAS_AF=0.3241;AA=T|||;VT=SNP
1	72835410	rs2613505	C	T	100	PASS	AC=4527;AF=0.903954;AN=5008;NS=2504;DP=18221;EAS_AF=0.9841;AMR_AF=0.9193;AFR_AF=0.8684;EUR_AF=0.8201;SAS_AF=0.9448;AA=T|||;VT=SNP
1	72835740	rs2613504	G	A	100	PASS	AC=4417;AF=0.881989;AN=5008;NS=2504;DP=18216;EAS_AF=0.9841;AMR_AF=0.9121;AFR_AF=0.789;EUR_AF=0.8201;SAS_AF=0.9448;AA=A|||;VT=SNP
1	72836456	rs1841499	A	T	100	PASS	AC=3352;AF=0.669329;AN=5008;NS=2504;DP=22060;EAS_AF=0.9296;AMR_AF=0.7075;AFR_AF=0.5129;EUR_AF=0.6352;SAS_AF=0.6207;AA=A|||;VT=SNP
1	72837239	rs7531118	T	C	100	PASS	AC=1429;AF=0.285343;AN=5008;NS=2504;DP=18406;EAS_AF=0.2629;AMR_AF=0.3847;AFR_AF=0.0454;EUR_AF=0.5537;SAS_AF=0.2863;AA=T|||;VT=SNP
1	72837490	rs11209951	C	T	100	PASS	AC=3370;AF=0.672923;AN=5008;NS=2504;DP=18862;EAS_AF=0.9296;AMR_AF=0.7075;AFR_AF=0.5265;EUR_AF=0.6352;SAS_AF=0.6207;AA=C|||;VT=SNP
1	72837500	rs11209952	C	T	100	PASS	AC=3027;AF=0.604433;AN=5008;NS=2504;DP=18881;EAS_AF=0.9296;AMR_AF=0.683;AFR_AF=0.2791;EUR_AF=0.6362;SAS_AF=0.6207;AA=C|||;VT=SNP
1	72838186	rs72945107	G	T	100	PASS	AC=801;AF=0.159944;AN=5008;NS=2504;DP=17683;EAS_AF=0.0546;AMR_AF=0.1902;AFR_AF=0.0847;EUR_AF=0.1839;SAS_AF=0.3241;AA=G|||;VT=SNP
1	72838345	rs112657490	G	A	100	PASS	AC=806;AF=0.160942;AN=5008;NS=2504;DP=18010;EAS_AF=0.0546;AMR_AF=0.1902;AFR_AF=0.0885;EUR_AF=0.1839;SAS_AF=0.3241;AA=A|||;VT=SNP
1	72838406	rs10789336	G	A	100	PASS	AC=3352;AF=0.669329;AN=5008;NS=2504;DP=17918;EAS_AF=0.9296;AMR_AF=0.7075;AFR_AF=0.5129;EUR_AF=0.6352;SAS_AF=0.6207;AA=G|||;VT=SNP
1	72838529	rs1993709	A	G	100	PASS	AC=4528;AF=0.904153;AN=5008;NS=2504;DP=17299;EAS_AF=0.9841;AMR_AF=0.9193;AFR_AF=0.8691;EUR_AF=0.8201;SAS_AF=0.9448;AA=G|||;VT=SNP
1	72838561	rs4322186	G	T	100	PASS	AC=803;AF=0.160343;AN=5008;NS=2504;DP=16933;EAS_AF=0.0546;AMR_AF=0.1902;AFR_AF=0.0862;EUR_AF=0.1839;SAS_AF=0.3241;AA=T|||;VT=SNP
1	72839774	rs2613503	C	A	100	PASS	AC=4527;AF=0.903954;AN=5008;NS=2504;DP=16790;EAS_AF=0.9841;AMR_AF=0.9193;AFR_AF=0.8684;EUR_AF=0.8201;SAS_AF=0.9448;AA=A|||;VT=SNP
1	72839905	rs1903376	C	T	100	PASS	AC=805;AF=0.160743;AN=5008;NS=2504;DP=14137;EAS_AF=0.0546;AMR_AF=0.1902;AFR_AF=0.0877;EUR_AF=0.1839;SAS_AF=0.3241;AA=C|||;VT=SNP
1	72840051	rs1903374	G	A	100	PASS	AC=803;AF=0.160343;AN=5008;NS=2504;DP=9039;EAS_AF=0.0546;AMR_AF=0.1902;AFR_AF=0.0862;EUR_AF=0.1839;SAS_AF=0.3241;AA=G|||;VT=SNP
1	72841201	rs79547900	G	A	100	PASS	AC=803;AF=0.160343;AN=5008;NS=2504;DP=14402;EAS_AF=0.0546;AMR_AF=0.1902;AFR_AF=0.0862;EUR_AF=0.1839;SAS_AF=0.3241;AA=G|||;VT=SNP
1	72842892	rs72684614	C	T	100	PASS	AC=458;AF=0.0914537;AN=5008;NS=2504;DP=12481;EAS_AF=0.1429;AMR_AF=0.1037;AFR_AF=0.0174;EUR_AF=0.1491;SAS_AF=0.0706;AA=C|||;VT=SNP
1	72843946	rs12120564	T	C	100	PASS	AC=747;AF=0.149161;AN=5008;NS=2504;DP=11317;EAS_AF=0.0546;AMR_AF=0.1772;AFR_AF=0.0711;EUR_AF=0.168;SAS_AF=0.3129;AA=T|||;VT=SNP
1	72844293	rs12131707	C	T	100	PASS	AC=870;AF=0.173722;AN=5008;NS=2504;DP=9047;EAS_AF=0.0546;AMR_AF=0.2089;AFR_AF=0.1089;EUR_AF=0.2008;SAS_AF=0.3313;AA=C|||;VT=SNP
1	72844514	rs2999987	T	C	100	PASS	AC=1244;AF=0.248403;AN=5008;NS=2504;DP=10024;EAS_AF=0.0546;AMR_AF=0.2176;AFR_AF=0.4017;EUR_AF=0.1849;SAS_AF=0.3282;AA=C|||;VT=SNP
1	72845176	rs72945111	T	C	100	PASS	AC=864;AF=0.172524;AN=5008;NS=2504;DP=17080;EAS_AF=0.0536;AMR_AF=0.1916;AFR_AF=0.1362;EUR_AF=0.1759;SAS_AF=0.3272;AA=C|||;VT=SNP
1	72845264	rs72945113	T	C	100	PASS	AC=805;AF=0.160743;AN=5008;NS=2504;DP=17658;EAS_AF=0.0546;AMR_AF=0.1888;AFR_AF=0.0908;EUR_AF=0.1759;SAS_AF=0.3292;AA=T|||;VT=SNP
1	72846190	rs1599339	A	G	100	PASS	AC=4403;AF=0.879193;AN=5008;NS=2504;DP=16736;EAS_AF=0.9802;AMR_AF=0.9063;AFR_AF=0.8041;EUR_AF=0.8131;SAS_AF=0.9254;AA=G|||;VT=SNP
1	72846382	rs12122822	T	G	100	PASS	AC=747;AF=0.149161;AN=5008;NS=2504;DP=20089;EAS_AF=0.0565;AMR_AF=0.2061;AFR_AF=0.1112;EUR_AF=0.1521;SAS_AF=0.2526;AA=T|||;VT=SNP
1	72846460	rs1599337	C	G	100	PASS	AC=4500;AF=0.898562;AN=5008;NS=2504;DP=20551;EAS_AF=0.9802;AMR_AF=0.9135;AFR_AF=0.8752;EUR_AF=0.8111;SAS_AF=0.9254;AA=G|||;VT=SNP
1	72847620	rs1599335	A	C	100	PASS	AC=3403;AF=0.679513;AN=5008;NS=2504;DP=17860;EAS_AF=0.9236;AMR_AF=0.6628;AFR_AF=0.5688;EUR_AF=0.6133;SAS_AF=0.6575;AA=A|||;VT=SNP
1	72848682	rs2815781	A	T	100	PASS	AC=3608;AF=0.720447;AN=5008;NS=2504;DP=12387;EAS_AF=0.9236;AMR_AF=0.6859;AFR_AF=0.6974;EUR_AF=0.6262;SAS_AF=0.6636;AA=T|||;VT=SNP
1	72849078	rs113348402	G	A	100	PASS	AC=388;AF=0.077476;AN=5008;NS=2504;DP=17102;EAS_AF=0.0843;AMR_AF=0.0994;AFR_AF=0.0189;EUR_AF=0.1431;SAS_AF=0.0665;AA=G|||;VT=SNP
1	72849086	rs1841493	G	A	100	PASS	AC=3248;AF=0.648562;AN=5008;NS=2504;DP=17235;EAS_AF=0.9236;AMR_AF=0.6484;AFR_AF=0.4569;EUR_AF=0.6133;SAS_AF=0.6605;AA=G|||;VT=SNP
1	72849531	rs72945117	T	G	100	PASS	AC=748;AF=0.149361;AN=5008;NS=2504;DP=16676;EAS_AF=0.0565;AMR_AF=0.2075;AFR_AF=0.1014;EUR_AF=0.161;SAS_AF=0.2566;AA=T|||;VT=SNP
1	72850392	rs2613480	T	C	100	PASS	AC=3607;AF=0.720248;AN=5008;NS=2504;DP=19953;EAS_AF=0.9236;AMR_AF=0.6859;AFR_AF=0.6982;EUR_AF=0.6243;SAS_AF=0.6636;AA=C|||;VT=SNP
1	72850425	rs2815778	G	A	100	PASS	AC=3607;AF=0.720248;AN=5008;NS=2504;DP=21696;EAS_AF=0.9236;AMR_AF=0.6859;AFR_AF=0.6982;EUR_AF=0.6243;SAS_AF=0.6636;AA=A|||;VT=SNP
1	72852383	rs12562576	G	A	100	PASS	AC=1128;AF=0.22524;AN=5008;NS=2504;DP=18788;EAS_AF=0.5913;AMR_AF=0.1744;AFR_AF=0.0098;EUR_AF=0.1083;SAS_AF=0.2955;AA=G|||;VT=SNP
1	72852773	rs1961767	G	A	100	PASS	AC=3247;AF=0.648363;AN=5008;NS=2504;DP=15669;EAS_AF=0.9236;AMR_AF=0.647;AFR_AF=0.4607;EUR_AF=0.6113;SAS_AF=0.6575;AA=G|||;VT=SNP
1	72852995	rs1072882	G	A	100	PASS	AC=3247;AF=0.648363;AN=5008;NS=2504;DP=14120;EAS_AF=0.9236;AMR_AF=0.647;AFR_AF=0.4607;EUR_AF=0.6113;SAS_AF=0.6575;AA=G|||;VT=SNP
1	72853409	rs2815775	C	T	100	PASS	AC=4503;AF=0.899161;AN=5008;NS=2504;DP=12398;EAS_AF=0.9802;AMR_AF=0.9135;AFR_AF=0.8752;EUR_AF=0.8131;SAS_AF=0.9264;AA=T|||;VT=SNP
1	72857628	rs112424847	A	G	100	PASS	AC=745;AF=0.148762;AN=5008;NS=2504;DP=17994;EAS_AF=0.0565;AMR_AF=0.2061;AFR_AF=0.0991;EUR_AF=0.163;SAS_AF=0.2556;AA=A|||;VT=SNP
1	72859347	rs12128877	A	G	100	PASS	AC=733;AF=0.146366;AN=5008;NS=2504;DP=12262;EAS_AF=0.0585;AMR_AF=0.2075;AFR_AF=0.0877;EUR_AF=0.163;SAS_AF=0.2556;AA=A|||;VT=SNP
1	72861567	rs1460939	A	T	100	PASS	AC=4503;AF=0.899161;AN=5008;NS=2504;DP=14470;EAS_AF=0.9802;AMR_AF=0.9135;AFR_AF=0.8752;EUR_AF=0.8131;SAS_AF=0.9264;AA=T|||;VT=SNP
1	72861847	rs12123766	G	A	100	PASS	AC=732;AF=0.146166;AN=5008;NS=2504;DP=17145;EAS_AF=0.0585;AMR_AF=0.2061;AFR_AF=0.0877;EUR_AF=0.163;SAS_AF=0.2556;AA=G|||;VT=SNP
1	72863102	rs1824530	C	T	100	PASS	AC=3416;AF=0.682109;AN=5008;NS=2504;DP=15968;EAS_AF=0.9236;AMR_AF=0.6614;AFR_AF=0.5825;EUR_AF=0.6113;SAS_AF=0.6554;AA=C|||;VT=SNP
1	72863906	rs4650133	G	A	100	PASS	AC=3420;AF=0.682907;AN=5008;NS=2504;DP=15351;EAS_AF=0.9236;AMR_AF=0.6628;AFR_AF=0.5832;EUR_AF=0.6113;SAS_AF=0.6575;AA=G|||;VT=SNP
1	72865045	rs1903372	A	G	100	PASS	AC=3603;AF=0.719449;AN=5008;NS=2504;DP=15333;EAS_AF=0.9236;AMR_AF=0.6873;AFR_AF=0.6944;EUR_AF=0.6243;SAS_AF=0.6636;AA=G|||;VT=SNP
1	72866574	rs1599334	T	G	100	PASS	AC=3247;AF=0.648363;AN=5008;NS=2504;DP=15007;EAS_AF=0.9236;AMR_AF=0.6484;AFR_AF=0.4592;EUR_AF=0.6123;SAS_AF=0.6575;AA=T|||;VT=SNP
1	72866847	rs2815767	A	G	100	PASS	AC=3495;AF=0.697883;AN=5008;NS=2504;DP=16657;EAS_AF=0.9236;AMR_AF=0.6801;AFR_AF=0.6165;EUR_AF=0.6243;SAS_AF=0.6636;AA=G|||;VT=SNP
1	72866971	rs2613473	G	A	100	PASS	AC=3604;AF=0.719649;AN=5008;NS=2504;DP=15818;EAS_AF=0.9236;AMR_AF=0.6859;AFR_AF=0.6959;EUR_AF=0.6243;SAS_AF=0.6636;AA=A|||;VT=SNP
1	72870881	rs290697	G	T	100	PASS	AC=3720;AF=0.742812;AN=5008;NS=2504;DP=17955;EAS_AF=0.9246;AMR_AF=0.7061;AFR_AF=0.739;EUR_AF=0.659;SAS_AF=0.6728;AA=T|||;VT=SNP
1	72871160	rs11209960	C	T	100	PASS	AC=3246;AF=0.648163;AN=5008;NS=2504;DP=13682;EAS_AF=0.9236;AMR_AF=0.6484;AFR_AF=0.4592;EUR_AF=0.6113;SAS_AF=0.6575;AA=C|||;VT=SNP
1	72874257	rs1838662	C	T	100	PASS	AC=3246;AF=0.648163;AN=5008;NS=2504;DP=16922;EAS_AF=0.9236;AMR_AF=0.647;AFR_AF=0.4599;EUR_AF=0.6113;SAS_AF=0.6575;AA=c|||;VT=SNP
1	72874456	rs2590943	A	G	100	PASS	AC=4502;AF=0.898962;AN=5008;NS=2504;DP=18022;EAS_AF=0.9802;AMR_AF=0.9135;AFR_AF=0.8752;EUR_AF=0.8131;SAS_AF=0.9254;AA=G|||;VT=SNP
1	72875061	rs12139940	A	G	100	PASS	AC=732;AF=0.146166;AN=5008;NS=2504;DP=19389;EAS_AF=0.0565;AMR_AF=0.2075;AFR_AF=0.0885;EUR_AF=0.163;SAS_AF=0.2556;AA=A|||;VT=SNP
1	72875201	rs10789338	A	T	100	PASS	AC=3296;AF=0.658147;AN=5008;NS=2504;DP=18173;EAS_AF=0.9236;AMR_AF=0.6513;AFR_AF=0.4955;EUR_AF=0.6113;SAS_AF=0.6575;AA=A|||;VT=SNP
1	72875646	rs11209961	T	A	100	PASS	AC=3247;AF=0.648363;AN=5008;NS=2504;DP=15218;EAS_AF=0.9236;AMR_AF=0.647;AFR_AF=0.4607;EUR_AF=0.6113;SAS_AF=0.6575;AA=T|||;VT=SNP
1	72876286	rs290703	G	A	100	PASS	AC=3747;AF=0.748203;AN=5008;NS=2504;DP=15629;EAS_AF=0.9236;AMR_AF=0.7061;AFR_AF=0.7693;EUR_AF=0.6501;SAS_AF=0.6697;AA=A|||;VT=SNP
1	72876346	rs290702	A	G	100	PASS	AC=3690;AF=0.736821;AN=5008;NS=2504;DP=16207;EAS_AF=0.9236;AMR_AF=0.7032;AFR_AF=0.7277;EUR_AF=0.6501;SAS_AF=0.6697;AA=G|||;VT=SNP
1	72882343	rs7532281	C	G	100	PASS	AC=3295;AF=0.657947;AN=5008;NS=2504;DP=17046;EAS_AF=0.9236;AMR_AF=0.6513;AFR_AF=0.4947;EUR_AF=0.6113;SAS_AF=0.6575;AA=C|||;VT=SNP
1	72883303	rs11209963	A	G	100	PASS	AC=4502;AF=0.898962;AN=5008;NS=2504;DP=14483;EAS_AF=0.9802;AMR_AF=0.9135;AFR_AF=0.8752;EUR_AF=0.8131;SAS_AF=0.9254;AA=G|||;VT=SNP
1	72884712	rs10789339	G	A	100	PASS	AC=3296;AF=0.658147;AN=5008;NS=2504;DP=15950;EAS_AF=0.9236;AMR_AF=0.6527;AFR_AF=0.4947;EUR_AF=0.6113;SAS_AF=0.6575;AA=G|||;VT=SNP
1	72885087	rs11209964	C	T	100	PASS	AC=3294;AF=0.657748;AN=5008;NS=2504;DP=13663;EAS_AF=0.9236;AMR_AF=0.6499;AFR_AF=0.4947;EUR_AF=0.6113;SAS_AF=0.6575;AA=C|||;VT=SNP
1	72885281	rs2590942	T	G	100	PASS	AC=506;AF=0.101038;AN=5008;NS=2504;DP=19052;EAS_AF=0.0198;AMR_AF=0.0865;AFR_AF=0.1248;EUR_AF=0.1869;SAS_AF=0.0746;AA=T|||;VT=SNP
1	72885969	rs7549534	G	C	100	PASS	AC=3243;AF=0.647564;AN=5008;NS=2504;DP=13390;EAS_AF=0.9236;AMR_AF=0.647;AFR_AF=0.4584;EUR_AF=0.6113;SAS_AF=0.6564;AA=G|||;VT=SNP
1	72886559	rs6673910	C	G	100	PASS	AC=3276;AF=0.654153;AN=5008;NS=2504;DP=15983;EAS_AF=0.9236;AMR_AF=0.6513;AFR_AF=0.4811;EUR_AF=0.6113;SAS_AF=0.6564;AA=C|||;VT=SNP
1	72887188	rs2492971	C	T	100	PASS	AC=504;AF=0.100639;AN=5008;NS=2504;DP=13830;EAS_AF=0.0198;AMR_AF=0.0865;AFR_AF=0.1233;EUR_AF=0.1869;SAS_AF=0.0746;AA=c|||;VT=SNP
1	72887750	rs10889950	C	T	100	PASS	AC=3247;AF=0.648363;AN=5008;NS=2504;DP=13093;EAS_AF=0.9236;AMR_AF=0.6484;AFR_AF=0.4599;EUR_AF=0.6123;SAS_AF=0.6564;AA=C|||;VT=SNP
1	72887886	rs10889951	G	A	100	PASS	AC=3245;AF=0.647963;AN=5008;NS=2504;DP=15669;EAS_AF=0.9236;AMR_AF=0.6484;AFR_AF=0.4592;EUR_AF=0.6113;SAS_AF=0.6564;AA=G|||;VT=SNP
1	72888654	rs4649955	C	T	100	PASS	AC=349;AF=0.0696885;AN=5008;NS=2504;DP=18013;EAS_AF=0.0198;AMR_AF=0.0764;AFR_AF=0.0113;EUR_AF=0.1869;SAS_AF=0.0746;AA=C|||;VT=SNP
1	72889878	rs2815766	T	C	100	PASS	AC=504;AF=0.100639;AN=5008;NS=2504;DP=20706;EAS_AF=0.0198;AMR_AF=0.0865;AFR_AF=0.1233;EUR_AF=0.1869;SAS_AF=0.0746;AA=T|||;VT=SNP
1	72890548	rs10889952	T	A	100	PASS	AC=3308;AF=0.660543;AN=5008;NS=2504;DP=16115;EAS_AF=0.9554;AMR_AF=0.6499;AFR_AF=0.4811;EUR_AF=0.6113;SAS_AF=0.6575;AA=T|||;VT=SNP
1	72891435	rs2797104	G	A	100	PASS	AC=499;AF=0.0996406;AN=5008;NS=2504;DP=21093;EAS_AF=0.0198;AMR_AF=0.0865;AFR_AF=0.1195;EUR_AF=0.1869;SAS_AF=0.0746;AA=G|||;VT=SNP
1	72891703	rs75694800	C	G	100	PASS	AC=3310;AF=0.660942;AN=5008;NS=2504;DP=17809;EAS_AF=0.9554;AMR_AF=0.6513;AFR_AF=0.4818;EUR_AF=0.6113;SAS_AF=0.6575;AA=C|||;VT=SNP
1	72893648	rs6424469	C	A	100	PASS	AC=3279;AF=0.654752;AN=5008;NS=2504;DP=17393;EAS_AF=0.9554;AMR_AF=0.6484;AFR_AF=0.4599;EUR_AF=0.6113;SAS_AF=0.6575;AA=C|||;VT=SNP
1	72893683	rs6424470	T	G	100	PASS	AC=3279;AF=0.654752;AN=5008;NS=2504;DP=18067;EAS_AF=0.9554;AMR_AF=0.6484;AFR_AF=0.4599;EUR_AF=0.6113;SAS_AF=0.6575;AA=T|||;VT=SNP
1	72893883	rs12140682	G	A	100	PASS	AC=691;AF=0.137979;AN=5008;NS=2504;DP=18551;EAS_AF=0.0248;AMR_AF=0.2046;AFR_AF=0.0908;EUR_AF=0.1541;SAS_AF=0.2546;AA=G|||;VT=SNP
1	72893885	rs12125828	C	T	100	PASS	AC=691;AF=0.137979;AN=5008;NS=2504;DP=18588;EAS_AF=0.0248;AMR_AF=0.2046;AFR_AF=0.0908;EUR_AF=0.1541;SAS_AF=0.2546;AA=C|||;VT=SNP
1	72895370	rs139579066	A	C	100	PASS	AC=64;AF=0.0127796;AN=5008;NS=2504;DP=18561;EAS_AF=0.002;AMR_AF=0.0101;AFR_AF=0;EUR_AF=0.0099;SAS_AF=0.046;AA=A|||;VT=SNP
1	72895551	rs2166314	C	T	100	PASS	AC=3308;AF=0.660543;AN=5008;NS=2504;DP=16605;EAS_AF=0.9554;AMR_AF=0.6499;AFR_AF=0.4811;EUR_AF=0.6113;SAS_AF=0.6575;AA=C|||;VT=SNP
1	72895762	rs12405127	C	T	100	PASS	AC=689;AF=0.13758;AN=5008;NS=2504;DP=18279;EAS_AF=0.0248;AMR_AF=0.2061;AFR_AF=0.09;EUR_AF=0.1541;SAS_AF=0.2526;AA=C|||;VT=SNP
1	72896317	rs79499349	G	T	100	PASS	AC=406;AF=0.0810703;AN=5008;NS=2504;DP=16260;EAS_AF=0.0754;AMR_AF=0.1297;AFR_AF=0.0998;EUR_AF=0.0119;SAS_AF=0.0982;AA=G|||;VT=SNP
1	72896381	rs72945146	G	C	100	PASS	AC=689;AF=0.13758;AN=5008;NS=2504;DP=16366;EAS_AF=0.0248;AMR_AF=0.2061;AFR_AF=0.09;EUR_AF=0.1541;SAS_AF=0.2526;AA=G|||;VT=SNP
1	72896654	rs2422221	C	T	100	PASS	AC=3277;AF=0.654353;AN=5008;NS=2504;DP=17125;EAS_AF=0.9554;AMR_AF=0.647;AFR_AF=0.4592;EUR_AF=0.6113;SAS_AF=0.6575;AA=C|||;VT=SNP
1	72897106	rs980243	A	G	100	PASS	AC=3331;AF=0.665136;AN=5008;NS=2504;DP=16154;EAS_AF=0.9554;AMR_AF=0.6542;AFR_AF=0.4962;EUR_AF=0.6113;SAS_AF=0.6575;AA=A|||;VT=SNP
1	72897687	rs12143162	T	C	100	PASS	AC=808;AF=0.161342;AN=5008;NS=2504;DP=15617;EAS_AF=0.0248;AMR_AF=0.2248;AFR_AF=0.1369;EUR_AF=0.1889;SAS_AF=0.2618;AA=T|||;VT=SNP
1	72897985	rs1445582	C	A	100	PASS	AC=3272;AF=0.653355;AN=5008;NS=2504;DP=16164;EAS_AF=0.9554;AMR_AF=0.6455;AFR_AF=0.4561;EUR_AF=0.6113;SAS_AF=0.6575;AA=C|||;VT=SNP
1	72899059	rs782257	G	A	100	PASS	AC=504;AF=0.100639;AN=5008;NS=2504;DP=18035;EAS_AF=0.0198;AMR_AF=0.0865;AFR_AF=0.1241;EUR_AF=0.1869;SAS_AF=0.0736;AA=G|||;VT=SNP
1	72899359	rs1445581	A	G	100	PASS	AC=3305;AF=0.659944;AN=5008;NS=2504;DP=17242;EAS_AF=0.9554;AMR_AF=0.6499;AFR_AF=0.4788;EUR_AF=0.6113;SAS_AF=0.6575;AA=A|||;VT=SNP
1	72899477	rs12404629	C	T	100	PASS	AC=691;AF=0.137979;AN=5008;NS=2504;DP=18927;EAS_AF=0.0248;AMR_AF=0.2061;AFR_AF=0.0915;EUR_AF=0.1541;SAS_AF=0.2526;AA=C|||;VT=SNP
1	72901141	rs992956	T	G	100	PASS	AC=505;AF=0.100839;AN=5008;NS=2504;DP=18566;EAS_AF=0.0198;AMR_AF=0.0865;AFR_AF=0.1241;EUR_AF=0.1869;SAS_AF=0.0746;AA=T|||;VT=SNP
1	72901515	rs1373914	C	T	100	PASS	AC=505;AF=0.100839;AN=5008;NS=2504;DP=18438;EAS_AF=0.0198;AMR_AF=0.0865;AFR_AF=0.1241;EUR_AF=0.1869;SAS_AF=0.0746;AA=C|||;VT=SNP
1	72901573	rs1373913	T	C	100	PASS	AC=3307;AF=0.660343;AN=5008;NS=2504;DP=17919;EAS_AF=0.9554;AMR_AF=0.6499;AFR_AF=0.4788;EUR_AF=0.6123;SAS_AF=0.6585;AA=T|||;VT=SNP
1	72901752	rs6424471	T	G	100	PASS	AC=3306;AF=0.660144;AN=5008;NS=2504;DP=17770;EAS_AF=0.9554;AMR_AF=0.6499;AFR_AF=0.4788;EUR_AF=0.6123;SAS_AF=0.6575;AA=T|||;VT=SNP
1	72902623	rs1084441	G	A	100	PASS	AC=1605;AF=0.320487;AN=5008;NS=2504;DP=15343;EAS_AF=0.0446;AMR_AF=0.3314;AFR_AF=0.472;EUR_AF=0.3748;SAS_AF=0.3364;AA=G|||;VT=SNP
1	72902776	rs1084440	T	A	100	PASS	AC=1605;AF=0.320487;AN=5008;NS=2504;DP=14613;EAS_AF=0.0446;AMR_AF=0.3314;AFR_AF=0.472;EUR_AF=0.3748;SAS_AF=0.3364;AA=T|||;VT=SNP
1	72902919	rs1084439	T	G	100	PASS	AC=1482;AF=0.295927;AN=5008;NS=2504;DP=12165;EAS_AF=0.0446;AMR_AF=0.3213;AFR_AF=0.3843;EUR_AF=0.3748;SAS_AF=0.3364;AA=T|||;VT=SNP
1	72902974	rs1596762	T	C	100	PASS	AC=3307;AF=0.660343;AN=5008;NS=2504;DP=12852;EAS_AF=0.9554;AMR_AF=0.6499;AFR_AF=0.4796;EUR_AF=0.6123;SAS_AF=0.6575;AA=T|||;VT=SNP
1	72903039	rs7531708	A	G	100	PASS	AC=409;AF=0.0816693;AN=5008;NS=2504;DP=14023;EAS_AF=0.1111;AMR_AF=0.0994;AFR_AF=0.0189;EUR_AF=0.1421;SAS_AF=0.0613;AA=A|||;VT=SNP
1	72903118	rs7531797	A	G	100	PASS	AC=3307;AF=0.660343;AN=5008;NS=2504;DP=13946;EAS_AF=0.9554;AMR_AF=0.6499;AFR_AF=0.4796;EUR_AF=0.6123;SAS_AF=0.6575;AA=A|||;VT=SNP
1	72904244	rs12035943	C	G	100	PASS	AC=3306;AF=0.660144;AN=5008;NS=2504;DP=18337;EAS_AF=0.9554;AMR_AF=0.6484;AFR_AF=0.4796;EUR_AF=0.6123;SAS_AF=0.6575;AA=C|||;VT=SNP
1	72905881	rs7524249	A	C	100	PASS	AC=907;AF=0.18111;AN=5008;NS=2504;DP=19738;EAS_AF=0.0248;AMR_AF=0.2334;AFR_AF=0.208;EUR_AF=0.1879;SAS_AF=0.2618;AA=A|||;VT=SNP
1	72906385	rs782240	G	A	100	PASS	AC=505;AF=0.100839;AN=5008;NS=2504;DP=21943;EAS_AF=0.0198;AMR_AF=0.0865;AFR_AF=0.1241;EUR_AF=0.1869;SAS_AF=0.0746;AA=G|||;VT=SNP
1	72906443	rs1822977	A	G	100	PASS	AC=3276;AF=0.654153;AN=5008;NS=2504;DP=21558;EAS_AF=0.9554;AMR_AF=0.647;AFR_AF=0.4576;EUR_AF=0.6123;SAS_AF=0.6575;AA=A|||;VT=SNP
1	72906742	rs12133881	C	T	100	PASS	AC=689;AF=0.13758;AN=5008;NS=2504;DP=20668;EAS_AF=0.0248;AMR_AF=0.2061;AFR_AF=0.0908;EUR_AF=0.1531;SAS_AF=0.2526;AA=C|||;VT=SNP
1	72906786	rs2121056	A	G	100	PASS	AC=3307;AF=0.660343;AN=5008;NS=2504;DP=20546;EAS_AF=0.9554;AMR_AF=0.6499;AFR_AF=0.4796;EUR_AF=0.6123;SAS_AF=0.6575;AA=A|||;VT=SNP
1	72908137	rs782239	T	C	100	PASS	AC=1485;AF=0.296526;AN=5008;NS=2504;DP=16266;EAS_AF=0.0446;AMR_AF=0.3242;AFR_AF=0.385;EUR_AF=0.3748;SAS_AF=0.3364;AA=T|||;VT=SNP
1	72909011	rs7534013	A	G	100	PASS	AC=3306;AF=0.660144;AN=5008;NS=2504;DP=14659;EAS_AF=0.9554;AMR_AF=0.647;AFR_AF=0.4796;EUR_AF=0.6133;SAS_AF=0.6575;AA=A|||;VT=SNP
1	72909435	rs4649956	C	T	100	PASS	AC=3306;AF=0.660144;AN=5008;NS=2504;DP=9748;EAS_AF=0.9554;AMR_AF=0.6484;AFR_AF=0.4796;EUR_AF=0.6123;SAS_AF=0.6575;AA=C|||;VT=SNP
1	72910098	rs12026130	T	C	100	PASS	AC=3306;AF=0.660144;AN=5008;NS=2504;DP=10013;EAS_AF=0.9554;AMR_AF=0.6484;AFR_AF=0.4796;EUR_AF=0.6123;SAS_AF=0.6575;AA=T|||;VT=SNP
1	72910182	rs10889955	T	G	100	PASS	AC=3307;AF=0.660343;AN=5008;NS=2504;DP=11070;EAS_AF=0.9554;AMR_AF=0.6484;AFR_AF=0.4803;EUR_AF=0.6123;SAS_AF=0.6575;AA=T|||;VT=SNP
1	72911317	rs11209968	T	A	100	PASS	AC=3274;AF=0.653754;AN=5008;NS=2504;DP=17060;EAS_AF=0.9554;AMR_AF=0.6441;AFR_AF=0.4576;EUR_AF=0.6123;SAS_AF=0.6575;AA=C|||;VT=SNP
1	72911829	rs782252	C	T	100	PASS	AC=1607;AF=0.320887;AN=5008;NS=2504;DP=16733;EAS_AF=0.0446;AMR_AF=0.3343;AFR_AF=0.472;EUR_AF=0.3748;SAS_AF=0.3364;AA=C|||;VT=SNP
1	72912656	rs12119736	G	A	100	PASS	AC=688;AF=0.13738;AN=5008;NS=2504;DP=13250;EAS_AF=0.0248;AMR_AF=0.2075;AFR_AF=0.09;EUR_AF=0.1531;SAS_AF=0.2515;AA=g|||;VT=SNP
1	72912745	rs2422222	G	A	100	PASS	AC=3306;AF=0.660144;AN=5008;NS=2504;DP=13758;EAS_AF=0.9554;AMR_AF=0.6484;AFR_AF=0.4796;EUR_AF=0.6123;SAS_AF=0.6575;AA=G|||;VT=SNP
1	72913499	rs7535539	C	A	100	PASS	AC=3306;AF=0.660144;AN=5008;NS=2504;DP=15473;EAS_AF=0.9554;AMR_AF=0.6484;AFR_AF=0.4796;EUR_AF=0.6123;SAS_AF=0.6575;AA=C|||;VT=SNP
1	72913603	rs7547113	A	G	100	PASS	AC=702;AF=0.140176;AN=5008;NS=2504;DP=16132;EAS_AF=0.0248;AMR_AF=0.2104;AFR_AF=0.0893;EUR_AF=0.162;SAS_AF=0.2556;AA=A|||;VT=SNP
1	72915804	rs782246	G	A	100	PASS	AC=1308;AF=0.261182;AN=5008;NS=2504;DP=19964;EAS_AF=0.0446;AMR_AF=0.3012;AFR_AF=0.2958;EUR_AF=0.34;SAS_AF=0.3282;AA=G|||;VT=SNP
1	72915844	rs782245	G	A	100	PASS	AC=504;AF=0.100639;AN=5008;NS=2504;DP=19788;EAS_AF=0.0198;AMR_AF=0.0865;AFR_AF=0.1233;EUR_AF=0.1869;SAS_AF=0.0746;AA=A|||;VT=SNP
1	72916124	rs11209969	G	A	100	PASS	AC=3307;AF=0.660343;AN=5008;NS=2504;DP=18921;EAS_AF=0.9554;AMR_AF=0.6484;AFR_AF=0.4803;EUR_AF=0.6123;SAS_AF=0.6575;AA=G|||;VT=SNP
1	72916451	rs782244	G	A	100	PASS	AC=1313;AF=0.262181;AN=5008;NS=2504;DP=19022;EAS_AF=0.0446;AMR_AF=0.3012;AFR_AF=0.3003;EUR_AF=0.34;SAS_AF=0.3272;AA=G|||;VT=SNP
1	72916538	rs782243	C	T	100	PASS	AC=1605;AF=0.320487;AN=5008;NS=2504;DP=17933;EAS_AF=0.0446;AMR_AF=0.3329;AFR_AF=0.4713;EUR_AF=0.3748;SAS_AF=0.3364;AA=C|||;VT=SNP
1	72916574	rs782242	C	T	100	PASS	AC=506;AF=0.101038;AN=5008;NS=2504;DP=18701;EAS_AF=0.0198;AMR_AF=0.0865;AFR_AF=0.1248;EUR_AF=0.1869;SAS_AF=0.0746;AA=C|||;VT=SNP
1	72916914	rs12408774	C	T	100	PASS	AC=692;AF=0.138179;AN=5008;NS=2504;DP=18139;EAS_AF=0.0248;AMR_AF=0.2075;AFR_AF=0.0908;EUR_AF=0.1541;SAS_AF=0.2536;AA=c|||;VT=SNP
1	72917017	rs12404691	A	T	100	PASS	AC=688;AF=0.13738;AN=5008;NS=2504;DP=20675;EAS_AF=0.0248;AMR_AF=0.2075;AFR_AF=0.0893;EUR_AF=0.1531;SAS_AF=0.2526;AA=A|||;VT=SNP
1	72920283	rs2121055	A	G	100	PASS	AC=3276;AF=0.654153;AN=5008;NS=2504;DP=17050;EAS_AF=0.9554;AMR_AF=0.6455;AFR_AF=0.4584;EUR_AF=0.6123;SAS_AF=0.6575;AA=A|||;VT=SNP
1	72921381	rs12759396	G	A	100	PASS	AC=2912;AF=0.58147;AN=5008;NS=2504;DP=17844;EAS_AF=0.9554;AMR_AF=0.6282;AFR_AF=0.1936;EUR_AF=0.6113;SAS_AF=0.6564;AA=G|||;VT=SNP
1	72924057	rs782221	C	T	100	PASS	AC=505;AF=0.100839;AN=5008;NS=2504;DP=17151;EAS_AF=0.0198;AMR_AF=0.0865;AFR_AF=0.1241;EUR_AF=0.1869;SAS_AF=0.0746;AA=C|||;VT=SNP
1	72924689	rs4650138	C	A	100	PASS	AC=3279;AF=0.654752;AN=5008;NS=2504;DP=14331;EAS_AF=0.9554;AMR_AF=0.6455;AFR_AF=0.4607;EUR_AF=0.6123;SAS_AF=0.6575;AA=C|||;VT=SNP
1	72924810	rs782219	A	G	100	PASS	AC=1321;AF=0.263778;AN=5008;NS=2504;DP=16926;EAS_AF=0.0446;AMR_AF=0.3026;AFR_AF=0.2965;EUR_AF=0.3489;SAS_AF=0.3303;AA=A|||;VT=SNP
1	72924848	rs4650139	C	T	100	PASS	AC=3308;AF=0.660543;AN=5008;NS=2504;DP=16667;EAS_AF=0.9554;AMR_AF=0.6484;AFR_AF=0.4818;EUR_AF=0.6123;SAS_AF=0.6564;AA=C|||;VT=SNP
1	72925024	rs6698502	A	G	100	PASS	AC=483;AF=0.0964457;AN=5008;NS=2504;DP=16084;EAS_AF=0.0238;AMR_AF=0.0836;AFR_AF=0.0484;EUR_AF=0.1014;SAS_AF=0.2403;AA=A|||;VT=SNP
1	72925397	rs782218	G	C	100	PASS	AC=505;AF=0.100839;AN=5008;NS=2504;DP=16833;EAS_AF=0.0198;AMR_AF=0.0865;AFR_AF=0.1241;EUR_AF=0.1869;SAS_AF=0.0746;AA=G|||;VT=SNP
1	72926855	rs61771778	A	G	100	PASS	AC=350;AF=0.0698882;AN=5008;NS=2504;DP=15723;EAS_AF=0.0198;AMR_AF=0.0764;AFR_AF=0.0121;EUR_AF=0.1869;SAS_AF=0.0746;AA=A|||;VT=SNP
1	72927346	rs7523080	G	A	100	PASS	AC=3280;AF=0.654952;AN=5008;NS=2504;DP=13135;EAS_AF=0.9554;AMR_AF=0.6455;AFR_AF=0.4607;EUR_AF=0.6123;SAS_AF=0.6585;AA=G|||;VT=SNP
1	72928467	rs1838658	T	C	100	PASS	AC=1382;AF=0.275958;AN=5008;NS=2504;DP=17170;EAS_AF=0.0446;AMR_AF=0.304;AFR_AF=0.351;EUR_AF=0.34;SAS_AF=0.3272;AA=T|||;VT=SNP
1	72930635	rs12035763	T	C	100	PASS	AC=3096;AF=0.618211;AN=5008;NS=2504;DP=12309;EAS_AF=0.9554;AMR_AF=0.6354;AFR_AF=0.3283;EUR_AF=0.6123;SAS_AF=0.6564;AA=T|||;VT=SNP
1	72932316	rs1664410	G	T	100	PASS	AC=505;AF=0.100839;AN=5008;NS=2504;DP=16729;EAS_AF=0.0198;AMR_AF=0.0865;AFR_AF=0.1241;EUR_AF=0.1859;SAS_AF=0.0757;AA=G|||;VT=SNP
1	72932452	rs183228866	T	A	100	PASS	AC=65;AF=0.0129792;AN=5008;NS=2504;DP=17554;EAS_AF=0.002;AMR_AF=0.0115;AFR_AF=0;EUR_AF=0.0099;SAS_AF=0.046;AA=T|||;VT=SNP
1	72934011	rs7534853	A	G	100	PASS	AC=798;AF=0.159345;AN=5008;NS=2504;DP=10997;EAS_AF=0.0248;AMR_AF=0.2147;AFR_AF=0.1611;EUR_AF=0.162;SAS_AF=0.2536;AA=A|||;VT=SNP
1	72934077	rs782237	G	C	100	PASS	AC=1339;AF=0.267372;AN=5008;NS=2504;DP=10615;EAS_AF=0.0446;AMR_AF=0.3012;AFR_AF=0.3222;EUR_AF=0.339;SAS_AF=0.3252;AA=g|||;VT=SNP
1	72934826	rs782236	A	G	100	PASS	AC=1590;AF=0.317492;AN=5008;NS=2504;DP=16520;EAS_AF=0.0446;AMR_AF=0.33;AFR_AF=0.4637;EUR_AF=0.3738;SAS_AF=0.3344;AA=A|||;VT=SNP
1	72936345	rs10889956	C	T	100	PASS	AC=3476;AF=0.694089;AN=5008;NS=2504;DP=18720;EAS_AF=0.9554;AMR_AF=0.6758;AFR_AF=0.5582;EUR_AF=0.6481;SAS_AF=0.6687;AA=C|||;VT=SNP
1	72936795	rs1822981	C	T	100	PASS	AC=3465;AF=0.691893;AN=5008;NS=2504;DP=19950;EAS_AF=0.9554;AMR_AF=0.6729;AFR_AF=0.5582;EUR_AF=0.6392;SAS_AF=0.6687;AA=C|||;VT=SNP
1	72936801	rs1822980	G	A	100	PASS	AC=696;AF=0.138978;AN=5008;NS=2504;DP=20047;EAS_AF=0.0248;AMR_AF=0.2075;AFR_AF=0.09;EUR_AF=0.162;SAS_AF=0.2505;AA=G|||;VT=SNP
1	72937078	rs949773	C	G	100	PASS	AC=3542;AF=0.707268;AN=5008;NS=2504;DP=20063;EAS_AF=0.9563;AMR_AF=0.6916;AFR_AF=0.5946;EUR_AF=0.6521;SAS_AF=0.6708;AA=G|||;VT=SNP
1	72937523	rs1807758	C	T	100	PASS	AC=3543;AF=0.707468;AN=5008;NS=2504;DP=15024;EAS_AF=0.9554;AMR_AF=0.6916;AFR_AF=0.5953;EUR_AF=0.6521;SAS_AF=0.6718;AA=T|||;VT=SNP
1	72937842	rs7530496	A	G	100	PASS	AC=3299;AF=0.658746;AN=5008;NS=2504;DP=16223;EAS_AF=0.9554;AMR_AF=0.6484;AFR_AF=0.472;EUR_AF=0.6133;SAS_AF=0.6595;AA=A|||;VT=SNP
1	72938027	rs10889957	G	A	100	PASS	AC=3543;AF=0.707468;AN=5008;NS=2504;DP=17065;EAS_AF=0.9554;AMR_AF=0.6916;AFR_AF=0.5953;EUR_AF=0.6521;SAS_AF=0.6718;AA=A|||;VT=SNP
1	72938249	rs10493498	A	C	100	PASS	AC=3507;AF=0.70028;AN=5008;NS=2504;DP=17959;EAS_AF=0.9554;AMR_AF=0.6772;AFR_AF=0.5809;EUR_AF=0.6481;SAS_AF=0.6687;AA=C|||;VT=SNP
1	72938495	rs796698	C	T	100	PASS	AC=504;AF=0.100639;AN=5008;NS=2504;DP=16936;EAS_AF=0.0198;AMR_AF=0.0865;AFR_AF=0.1241;EUR_AF=0.1859;SAS_AF=0.0746;AA=C|||;VT=SNP
1	72939855	rs7536869	A	C	100	PASS	AC=3548;AF=0.708466;AN=5008;NS=2504;DP=16298;EAS_AF=0.9554;AMR_AF=0.6931;AFR_AF=0.5953;EUR_AF=0.661;SAS_AF=0.6667;AA=C|||;VT=SNP
1	72940273	rs10789340	A	G	100	PASS	AC=3390;AF=0.676917;AN=5008;NS=2504;DP=17925;EAS_AF=0.9554;AMR_AF=0.6916;AFR_AF=0.4735;EUR_AF=0.665;SAS_AF=0.6667;AA=A|||;VT=SNP
1	72940536	rs61771792	C	T	100	PASS	AC=121;AF=0.0241613;AN=5008;NS=2504;DP=18098;EAS_AF=0.002;AMR_AF=0.0259;AFR_AF=0.0023;EUR_AF=0.0606;SAS_AF=0.0378;AA=C|||;VT=SNP
1	72941970	rs74089203	C	T	100	PASS	AC=465;AF=0.0928514;AN=5008;NS=2504;DP=16128;EAS_AF=0.0238;AMR_AF=0.0836;AFR_AF=0.0371;EUR_AF=0.1014;SAS_AF=0.2372;AA=C|||;VT=SNP
1	72942878	rs12408088	A	G	100	PASS	AC=715;AF=0.142772;AN=5008;NS=2504;DP=12924;EAS_AF=0.0248;AMR_AF=0.2075;AFR_AF=0.1021;EUR_AF=0.162;SAS_AF=0.2536;AA=A|||;VT=SNP
1	72944617	rs7550173	A	T	100	PASS	AC=3450;AF=0.688898;AN=5008;NS=2504;DP=18787;EAS_AF=0.9554;AMR_AF=0.6729;AFR_AF=0.5492;EUR_AF=0.6392;SAS_AF=0.6656;AA=A|||;VT=SNP
1	72944714	rs11209972	A	G	100	PASS	AC=3279;AF=0.654752;AN=5008;NS=2504;DP=19504;EAS_AF=0.9554;AMR_AF=0.6484;AFR_AF=0.4561;EUR_AF=0.6143;SAS_AF=0.6595;AA=A|||;VT=SNP
1	72945128	rs782214	A	G	100	PASS	AC=507;AF=0.101238;AN=5008;NS=2504;DP=18825;EAS_AF=0.0198;AMR_AF=0.0865;AFR_AF=0.1271;EUR_AF=0.1859;SAS_AF=0.0736;AA=A|||;VT=SNP
1	72945666	rs782212	C	T	100	PASS	AC=1453;AF=0.290136;AN=5008;NS=2504;DP=19331;EAS_AF=0.0456;AMR_AF=0.3372;AFR_AF=0.3858;EUR_AF=0.3429;SAS_AF=0.3252;AA=C|||;VT=SNP
1	72945762	rs61491549	G	T	100	PASS	AC=465;AF=0.0928514;AN=5008;NS=2504;DP=19939;EAS_AF=0.0238;AMR_AF=0.0836;AFR_AF=0.0371;EUR_AF=0.1014;SAS_AF=0.2372;AA=G|||;VT=SNP
1	72946328	rs782211	G	A	100	PASS	AC=508;AF=0.101438;AN=5008;NS=2504;DP=16735;EAS_AF=0.0198;AMR_AF=0.0865;AFR_AF=0.1271;EUR_AF=0.1859;SAS_AF=0.0746;AA=G|||;VT=SNP
1	72947342	rs12033462	G	A	100	PASS	AC=3441;AF=0.687101;AN=5008;NS=2504;DP=16198;EAS_AF=0.9554;AMR_AF=0.6729;AFR_AF=0.5484;EUR_AF=0.6392;SAS_AF=0.6575;AA=G|||;VT=SNP
1	72947430	rs782210	T	C	100	PASS	AC=1480;AF=0.295527;AN=5008;NS=2504;DP=19328;EAS_AF=0.0446;AMR_AF=0.3084;AFR_AF=0.41;EUR_AF=0.3479;SAS_AF=0.3364;AA=C|||;VT=SNP
1	72949290	rs707444	G	A	100	PASS	AC=509;AF=0.101637;AN=5008;NS=2504;DP=14489;EAS_AF=0.0198;AMR_AF=0.085;AFR_AF=0.1286;EUR_AF=0.1859;SAS_AF=0.0746;AA=G|||;VT=SNP
1	72949748	rs4649957	A	T	100	PASS	AC=3243;AF=0.647564;AN=5008;NS=2504;DP=17560;EAS_AF=0.9196;AMR_AF=0.6484;AFR_AF=0.4561;EUR_AF=0.6143;SAS_AF=0.6595;AA=A|||;VT=SNP
1	72951344	rs1822979	C	T	100	PASS	AC=3231;AF=0.645168;AN=5008;NS=2504;DP=14891;EAS_AF=0.9187;AMR_AF=0.6484;AFR_AF=0.4539;EUR_AF=0.6143;SAS_AF=0.6513;AA=C|||;VT=SNP
1	72953022	rs782208	T	C	100	PASS	AC=1477;AF=0.294928;AN=5008;NS=2504;DP=15637;EAS_AF=0.0804;AMR_AF=0.3055;AFR_AF=0.3873;EUR_AF=0.3489;SAS_AF=0.3282;AA=T|||;VT=SNP
1	72953251	rs782207	G	A	100	PASS	AC=1477;AF=0.294928;AN=5008;NS=2504;DP=17204;EAS_AF=0.0804;AMR_AF=0.3055;AFR_AF=0.3873;EUR_AF=0.3479;SAS_AF=0.3292;AA=G|||;VT=SNP
1	72954611	rs813004	A	C	100	PASS	AC=1490;AF=0.297524;AN=5008;NS=2504;DP=16527;EAS_AF=0.0804;AMR_AF=0.3084;AFR_AF=0.3903;EUR_AF=0.3479;SAS_AF=0.3364;AA=A|||;VT=SNP
1	72954641	rs2218500	T	G	100	PASS	AC=766;AF=0.152955;AN=5008;NS=2504;DP=17139;EAS_AF=0.0605;AMR_AF=0.2104;AFR_AF=0.1051;EUR_AF=0.163;SAS_AF=0.2618;AA=T|||;VT=SNP
1	72955823	rs4545290	A	G	100	PASS	AC=604;AF=0.120607;AN=5008;NS=2504;DP=18555;EAS_AF=0.0208;AMR_AF=0.2017;AFR_AF=0.0817;EUR_AF=0.2465;SAS_AF=0.089;AA=A|||;VT=SNP
1	72955990	rs10493499	T	C	100	PASS	AC=603;AF=0.120407;AN=5008;NS=2504;DP=18351;EAS_AF=0.0208;AMR_AF=0.2017;AFR_AF=0.0817;EUR_AF=0.2455;SAS_AF=0.089;AA=T|||;VT=SNP
1	72956037	rs812462	C	T	100	PASS	AC=926;AF=0.184904;AN=5008;NS=2504;DP=17213;EAS_AF=0.0595;AMR_AF=0.1037;AFR_AF=0.3366;EUR_AF=0.1064;SAS_AF=0.2474;AA=C|||;VT=SNP
1	72956259	rs61771794	G	C	100	PASS	AC=602;AF=0.120208;AN=5008;NS=2504;DP=19095;EAS_AF=0.0208;AMR_AF=0.2017;AFR_AF=0.0817;EUR_AF=0.2455;SAS_AF=0.0879;AA=G|||;VT=SNP
1	72956535	rs10889958	A	T	100	PASS	AC=3284;AF=0.655751;AN=5008;NS=2504;DP=18073;EAS_AF=0.878;AMR_AF=0.6758;AFR_AF=0.4909;EUR_AF=0.6342;SAS_AF=0.6575;AA=A|||;VT=SNP
1	72956912	rs61771795	G	A	100	PASS	AC=596;AF=0.11901;AN=5008;NS=2504;DP=17358;EAS_AF=0.0228;AMR_AF=0.1945;AFR_AF=0.0817;EUR_AF=0.2445;SAS_AF=0.0859;AA=G|||;VT=SNP
1	72957054	rs11586991	T	C	100	PASS	AC=596;AF=0.11901;AN=5008;NS=2504;DP=16741;EAS_AF=0.0228;AMR_AF=0.1945;AFR_AF=0.0817;EUR_AF=0.2445;SAS_AF=0.0859;AA=C|||;VT=SNP
1	72957909	rs11588862	A	C	100	PASS	AC=598;AF=0.119409;AN=5008;NS=2504;DP=17502;EAS_AF=0.0238;AMR_AF=0.196;AFR_AF=0.0817;EUR_AF=0.2445;SAS_AF=0.0859;AA=A|||;VT=SNP
1	72958148	rs782202	G	T	100	PASS	AC=4225;AF=0.84365;AN=5008;NS=2504;DP=13085;EAS_AF=0.9762;AMR_AF=0.7939;AFR_AF=0.7837;EUR_AF=0.7555;SAS_AF=0.9141;AA=G|||;VT=SNP
1	72958533	rs61771796	A	G	100	PASS	AC=598;AF=0.119409;AN=5008;NS=2504;DP=12201;EAS_AF=0.0238;AMR_AF=0.196;AFR_AF=0.0817;EUR_AF=0.2445;SAS_AF=0.0859;AA=A|||;VT=SNP
1	72958702	rs61771798	A	G	100	PASS	AC=598;AF=0.119409;AN=5008;NS=2504;DP=15902;EAS_AF=0.0238;AMR_AF=0.196;AFR_AF=0.0817;EUR_AF=0.2445;SAS_AF=0.0859;AA=A|||;VT=SNP
1	72958905	rs72684685	G	A	100	PASS	AC=527;AF=0.105232;AN=5008;NS=2504;DP=17748;EAS_AF=0.0238;AMR_AF=0.1931;AFR_AF=0.0303;EUR_AF=0.2435;SAS_AF=0.0859;AA=G|||;VT=SNP
1	72959039	rs61771799	G	A	100	PASS	AC=597;AF=0.119209;AN=5008;NS=2504;DP=19444;EAS_AF=0.0238;AMR_AF=0.196;AFR_AF=0.0809;EUR_AF=0.2445;SAS_AF=0.0859;AA=G|||;VT=SNP
1	72960011	rs1445591	A	G	100	PASS	AC=763;AF=0.152356;AN=5008;NS=2504;DP=14923;EAS_AF=0.0298;AMR_AF=0.1801;AFR_AF=0.0809;EUR_AF=0.2545;SAS_AF=0.2505;AA=A|||;VT=SNP
1	72960531	rs7551627	A	G	100	PASS	AC=646;AF=0.128994;AN=5008;NS=2504;DP=15618;EAS_AF=0.0208;AMR_AF=0.1643;AFR_AF=0.1467;EUR_AF=0.1918;SAS_AF=0.1268;AA=A|||;VT=SNP
1	72964112	rs782224	G	A	100	PASS	AC=1526;AF=0.304712;AN=5008;NS=2504;DP=19927;EAS_AF=0.0714;AMR_AF=0.3256;AFR_AF=0.59;EUR_AF=0.2883;SAS_AF=0.1616;AA=A|||;VT=SNP
1	72964317	rs10493500	A	G	100	PASS	AC=454;AF=0.090655;AN=5008;NS=2504;DP=19302;EAS_AF=0.0208;AMR_AF=0.1441;AFR_AF=0.0189;EUR_AF=0.1869;SAS_AF=0.1227;AA=A|||;VT=SNP
1	72964551	rs17529262	C	G	100	PASS	AC=454;AF=0.090655;AN=5008;NS=2504;DP=19180;EAS_AF=0.0208;AMR_AF=0.1441;AFR_AF=0.0189;EUR_AF=0.1869;SAS_AF=0.1227;AA=C|||;VT=SNP
1	72964639	rs61771801	C	G	100	PASS	AC=637;AF=0.127196;AN=5008;NS=2504;DP=20683;EAS_AF=0.0208;AMR_AF=0.1527;AFR_AF=0.152;EUR_AF=0.1869;SAS_AF=0.1237;AA=G|||;VT=SNP
1	72964863	rs17601288	T	C	100	PASS	AC=454;AF=0.090655;AN=5008;NS=2504;DP=18585;EAS_AF=0.0208;AMR_AF=0.1441;AFR_AF=0.0189;EUR_AF=0.1869;SAS_AF=0.1227;AA=T|||;VT=SNP
1	72965259	rs17529367	G	A	100	PASS	AC=636;AF=0.126997;AN=5008;NS=2504;DP=17876;EAS_AF=0.0218;AMR_AF=0.1527;AFR_AF=0.152;EUR_AF=0.1869;SAS_AF=0.1217;AA=A|||;VT=SNP
1	72966826	rs17092826	C	T	100	PASS	AC=348;AF=0.0694888;AN=5008;NS=2504;DP=14463;EAS_AF=0.1181;AMR_AF=0.1988;AFR_AF=0.0008;EUR_AF=0.0099;SAS_AF=0.0818;AA=C|||;VT=SNP
1	72968000	rs61771802	A	C	100	PASS	AC=453;AF=0.0904553;AN=5008;NS=2504;DP=18724;EAS_AF=0.0208;AMR_AF=0.1427;AFR_AF=0.0189;EUR_AF=0.1869;SAS_AF=0.1227;AA=A|||;VT=SNP
1	72968438	rs61771803	C	T	100	PASS	AC=452;AF=0.0902556;AN=5008;NS=2504;DP=18042;EAS_AF=0.0208;AMR_AF=0.1427;AFR_AF=0.0182;EUR_AF=0.1869;SAS_AF=0.1227;AA=C|||;VT=SNP
1	72969682	rs17529451	A	G	100	PASS	AC=65;AF=0.0129792;AN=5008;NS=2504;DP=14029;EAS_AF=0.002;AMR_AF=0.0115;AFR_AF=0;EUR_AF=0.0099;SAS_AF=0.046;AA=A|||;VT=SNP
1	72970529	rs17529499	T	C	100	PASS	AC=452;AF=0.0902556;AN=5008;NS=2504;DP=18778;EAS_AF=0.0208;AMR_AF=0.1427;AFR_AF=0.0182;EUR_AF=0.1869;SAS_AF=0.1227;AA=T|||;VT=SNP
1	72971306	rs61771804	G	T	100	PASS	AC=703;AF=0.140375;AN=5008;NS=2504;DP=17746;EAS_AF=0.0694;AMR_AF=0.1599;AFR_AF=0.1566;EUR_AF=0.1869;SAS_AF=0.1299;AA=T|||;VT=SNP
1	72972799	rs61771805	T	A	100	PASS	AC=704;AF=0.140575;AN=5008;NS=2504;DP=16349;EAS_AF=0.0694;AMR_AF=0.1599;AFR_AF=0.1566;EUR_AF=0.1869;SAS_AF=0.1309;AA=A|||;VT=SNP
1	72973344	rs7519366	C	T	100	PASS	AC=453;AF=0.0904553;AN=5008;NS=2504;DP=12173;EAS_AF=0.0208;AMR_AF=0.1427;AFR_AF=0.0189;EUR_AF=0.1869;SAS_AF=0.1227;AA=T|||;VT=SNP
1	72973415	rs782195	C	T	100	PASS	AC=1540;AF=0.307508;AN=5008;NS=2504;DP=13436;EAS_AF=0.0714;AMR_AF=0.3242;AFR_AF=0.5991;EUR_AF=0.2903;SAS_AF=0.1626;AA=T|||;VT=SNP
1	72974235	rs7534258	A	G	100	PASS	AC=603;AF=0.120407;AN=5008;NS=2504;DP=16161;EAS_AF=0.0208;AMR_AF=0.147;AFR_AF=0.1301;EUR_AF=0.1869;SAS_AF=0.1227;AA=G|||;VT=SNP
1	72974933	rs10493501	G	A	100	PASS	AC=671;AF=0.133986;AN=5008;NS=2504;DP=14456;EAS_AF=0.0694;AMR_AF=0.1556;AFR_AF=0.1346;EUR_AF=0.1869;SAS_AF=0.1299;AA=A|||;VT=SNP
1	72975877	rs782228	C	T	100	PASS	AC=1044;AF=0.208466;AN=5008;NS=2504;DP=18024;EAS_AF=0.0208;AMR_AF=0.1988;AFR_AF=0.4168;EUR_AF=0.2087;SAS_AF=0.1268;AA=C|||;VT=SNP
1	72976852	rs782227	G	C	100	PASS	AC=1521;AF=0.303714;AN=5008;NS=2504;DP=19046;EAS_AF=0.0714;AMR_AF=0.3242;AFR_AF=0.587;EUR_AF=0.2873;SAS_AF=0.1626;AA=C|||;VT=SNP
1	72976932	rs782226	C	A	100	PASS	AC=1072;AF=0.214058;AN=5008;NS=2504;DP=19462;EAS_AF=0.0208;AMR_AF=0.2003;AFR_AF=0.438;EUR_AF=0.2087;SAS_AF=0.1258;AA=C|||;VT=SNP
1	72980430	rs17601834	T	C	100	PASS	AC=452;AF=0.0902556;AN=5008;NS=2504;DP=18507;EAS_AF=0.0208;AMR_AF=0.1427;AFR_AF=0.0189;EUR_AF=0.1859;SAS_AF=0.1227;AA=T|||;VT=SNP
1	72980804	rs17529888	C	A	100	PASS	AC=453;AF=0.0904553;AN=5008;NS=2504;DP=19181;EAS_AF=0.0208;AMR_AF=0.1441;AFR_AF=0.0189;EUR_AF=0.1869;SAS_AF=0.1217;AA=C|||;VT=SNP
1	72981983	rs17529967	G	T	100	PASS	AC=452;AF=0.0902556;AN=5008;NS=2504;DP=16918;EAS_AF=0.0208;AMR_AF=0.1427;AFR_AF=0.0189;EUR_AF=0.1869;SAS_AF=0.1217;AA=G|||;VT=SNP
1	72983316	rs61771830	G	T	100	PASS	AC=452;AF=0.0902556;AN=5008;NS=2504;DP=14451;EAS_AF=0.0208;AMR_AF=0.1427;AFR_AF=0.0189;EUR_AF=0.1869;SAS_AF=0.1217;AA=G|||;VT=SNP
1	72984094	rs782233	A	C	100	PASS	AC=1533;AF=0.30611;AN=5008;NS=2504;DP=13014;EAS_AF=0.0724;AMR_AF=0.3256;AFR_AF=0.587;EUR_AF=0.2982;SAS_AF=0.1616;AA=C|||;VT=SNP
1	72986136	rs12028229	G	T	100	PASS	AC=1269;AF=0.253395;AN=5008;NS=2504;DP=16131;EAS_AF=0.4603;AMR_AF=0.1844;AFR_AF=0.0242;EUR_AF=0.2644;SAS_AF=0.3875;AA=G|||;VT=SNP
1	72987229	rs12060746	G	A	100	PASS	AC=418;AF=0.0834665;AN=5008;NS=2504;DP=19740;EAS_AF=0.0506;AMR_AF=0.0303;AFR_AF=0.239;EUR_AF=0.0199;SAS_AF=0.0102;AA=A|||;VT=SNP
1	72987442	rs782231	A	T	100	PASS	AC=1506;AF=0.300719;AN=5008;NS=2504;DP=17204;EAS_AF=0.0724;AMR_AF=0.2997;AFR_AF=0.6309;EUR_AF=0.2485;SAS_AF=0.1442;AA=A|||;VT=SNP
1	72987960	rs782230	A	G	100	PASS	AC=1456;AF=0.290735;AN=5008;NS=2504;DP=18946;EAS_AF=0.0764;AMR_AF=0.304;AFR_AF=0.5893;EUR_AF=0.2545;SAS_AF=0.136;AA=G|||;VT=SNP
1	72988082	rs782229	G	A	100	PASS	AC=1454;AF=0.290335;AN=5008;NS=2504;DP=17774;EAS_AF=0.0764;AMR_AF=0.3026;AFR_AF=0.5893;EUR_AF=0.2535;SAS_AF=0.136;AA=A|||;VT=SNP
1	72988291	rs707443	C	T	100	PASS	AC=1020;AF=0.203674;AN=5008;NS=2504;DP=15517;EAS_AF=0.0764;AMR_AF=0.2781;AFR_AF=0.292;EUR_AF=0.2326;SAS_AF=0.1329;AA=C|||;VT=SNP
1	72988992	rs2590944	T	G	100	PASS	AC=1116;AF=0.222843;AN=5008;NS=2504;DP=16075;EAS_AF=0.0764;AMR_AF=0.2767;AFR_AF=0.3654;EUR_AF=0.2326;SAS_AF=0.1329;AA=G|||;VT=SNP
1	72989151	rs117140566	C	T	100	PASS	AC=127;AF=0.0253594;AN=5008;NS=2504;DP=16962;EAS_AF=0.0536;AMR_AF=0.0749;AFR_AF=0.003;EUR_AF=0.008;SAS_AF=0.0092;AA=C|||;VT=SNP
1	72989390	rs1542161	A	G	100	PASS	AC=1020;AF=0.203674;AN=5008;NS=2504;DP=17226;EAS_AF=0.0764;AMR_AF=0.2781;AFR_AF=0.292;EUR_AF=0.2326;SAS_AF=0.1329;AA=A|||;VT=SNP
1	72989439	rs1445589	G	A	100	PASS	AC=481;AF=0.0960463;AN=5008;NS=2504;DP=18094;EAS_AF=0.0208;AMR_AF=0.1614;AFR_AF=0.0212;EUR_AF=0.2157;SAS_AF=0.1053;AA=G|||;VT=SNP
1	72989781	rs1445588	T	G	100	PASS	AC=1117;AF=0.223043;AN=5008;NS=2504;DP=19983;EAS_AF=0.0764;AMR_AF=0.2781;AFR_AF=0.3654;EUR_AF=0.2326;SAS_AF=0.1329;AA=G|||;VT=SNP
1	72990070	rs1664393	C	T	100	PASS	AC=1254;AF=0.250399;AN=5008;NS=2504;DP=13689;EAS_AF=0.0764;AMR_AF=0.2853;AFR_AF=0.4644;EUR_AF=0.2336;SAS_AF=0.1329;AA=T|||;VT=SNP
1	72990411	rs1664392	A	G	100	PASS	AC=1019;AF=0.203474;AN=5008;NS=2504;DP=17673;EAS_AF=0.0764;AMR_AF=0.2767;AFR_AF=0.292;EUR_AF=0.2326;SAS_AF=0.1329;AA=A|||;VT=SNP
1	72990691	rs1664391	A	G	100	PASS	AC=1092;AF=0.218051;AN=5008;NS=2504;DP=16645;EAS_AF=0.0764;AMR_AF=0.2767;AFR_AF=0.3472;EUR_AF=0.2326;SAS_AF=0.1329;AA=G|||;VT=SNP
1	72990787	rs17602241	G	T	100	PASS	AC=480;AF=0.0958466;AN=5008;NS=2504;DP=11753;EAS_AF=0.0208;AMR_AF=0.1599;AFR_AF=0.0212;EUR_AF=0.2157;SAS_AF=0.1053;AA=G|||;VT=SNP
1	72990825	rs1775363	G	A	100	PASS	AC=1099;AF=0.219449;AN=5008;NS=2504;DP=16559;EAS_AF=0.0764;AMR_AF=0.2767;AFR_AF=0.3525;EUR_AF=0.2326;SAS_AF=0.1329;AA=A|||;VT=SNP
1	72990826	rs1775364	T	C	100	PASS	AC=1255;AF=0.250599;AN=5008;NS=2504;DP=16621;EAS_AF=0.0764;AMR_AF=0.2853;AFR_AF=0.4652;EUR_AF=0.2336;SAS_AF=0.1329;AA=C|||;VT=SNP
1	72991089	rs1775365	A	G	100	PASS	AC=1019;AF=0.203474;AN=5008;NS=2504;DP=17223;EAS_AF=0.0764;AMR_AF=0.2767;AFR_AF=0.292;EUR_AF=0.2326;SAS_AF=0.1329;AA=A|||;VT=SNP
1	72991193	rs1775366	T	A	100	PASS	AC=1092;AF=0.218051;AN=5008;NS=2504;DP=18570;EAS_AF=0.0764;AMR_AF=0.2767;AFR_AF=0.3472;EUR_AF=0.2326;SAS_AF=0.1329;AA=A|||;VT=SNP
1	72991433	rs1775367	T	C	100	PASS	AC=1092;AF=0.218051;AN=5008;NS=2504;DP=18768;EAS_AF=0.0764;AMR_AF=0.2767;AFR_AF=0.3472;EUR_AF=0.2326;SAS_AF=0.1329;AA=T|||;VT=SNP
1	72991689	rs1664389	C	G	100	PASS	AC=1018;AF=0.203275;AN=5008;NS=2504;DP=17174;EAS_AF=0.0764;AMR_AF=0.2767;AFR_AF=0.292;EUR_AF=0.2326;SAS_AF=0.1319;AA=C|||;VT=SNP
1	72991809	rs989753	A	G	100	PASS	AC=1092;AF=0.218051;AN=5008;NS=2504;DP=15469;EAS_AF=0.0764;AMR_AF=0.2767;AFR_AF=0.3472;EUR_AF=0.2326;SAS_AF=0.1329;AA=a|||;VT=SNP
1	72992450	rs117562047	C	T	100	PASS	AC=129;AF=0.0257588;AN=5008;NS=2504;DP=16918;EAS_AF=0.0536;AMR_AF=0.0749;AFR_AF=0.0045;EUR_AF=0.008;SAS_AF=0.0092;AA=C|||;VT=SNP
1	72992580	rs1775368	A	T	100	PASS	AC=3865;AF=0.771765;AN=5008;NS=2504;DP=17791;EAS_AF=0.994;AMR_AF=0.8646;AFR_AF=0.4909;EUR_AF=0.8012;SAS_AF=0.8262;AA=A|||;VT=SNP
1	72992714	rs10493503	G	A	100	PASS	AC=126;AF=0.0251597;AN=5008;NS=2504;DP=18350;EAS_AF=0.0536;AMR_AF=0.0749;AFR_AF=0.0023;EUR_AF=0.008;SAS_AF=0.0092;AA=G|||;VT=SNP
1	72992758	rs1775369	C	G	100	PASS	AC=1112;AF=0.222045;AN=5008;NS=2504;DP=19091;EAS_AF=0.0764;AMR_AF=0.2795;AFR_AF=0.3593;EUR_AF=0.2346;SAS_AF=0.1329;AA=C|||;VT=SNP
1	72992761	rs1664387	T	C	100	PASS	AC=1048;AF=0.209265;AN=5008;NS=2504;DP=19088;EAS_AF=0.0764;AMR_AF=0.2795;AFR_AF=0.3109;EUR_AF=0.2346;SAS_AF=0.1329;AA=T|||;VT=SNP
1	72992856	rs1775370	C	T	100	PASS	AC=1046;AF=0.208866;AN=5008;NS=2504;DP=20149;EAS_AF=0.0764;AMR_AF=0.2781;AFR_AF=0.3109;EUR_AF=0.2336;SAS_AF=0.1329;AA=C|||;VT=SNP
1	72994246	rs7412745	T	A	100	PASS	AC=188;AF=0.0375399;AN=5008;NS=2504;DP=12762;EAS_AF=0.0536;AMR_AF=0.0749;AFR_AF=0.0492;EUR_AF=0.008;SAS_AF=0.0092;AA=T|||;VT=SNP
1	72994525	rs17092896	T	A	100	PASS	AC=207;AF=0.0413339;AN=5008;NS=2504;DP=13595;EAS_AF=0.0536;AMR_AF=0.0749;AFR_AF=0.0635;EUR_AF=0.008;SAS_AF=0.0092;AA=T|||;VT=SNP
1	72994894	rs141014181	T	C	100	PASS	AC=129;AF=0.0257588;AN=5008;NS=2504;DP=14261;EAS_AF=0.0536;AMR_AF=0.0749;AFR_AF=0.0045;EUR_AF=0.008;SAS_AF=0.0092;AA=T|||;VT=SNP
1	72995365	rs118019752	C	T	100	PASS	AC=129;AF=0.0257588;AN=5008;NS=2504;DP=19202;EAS_AF=0.0536;AMR_AF=0.0749;AFR_AF=0.0045;EUR_AF=0.008;SAS_AF=0.0092;AA=C|||;VT=SNP
1	72995398	rs782268	A	C	100	PASS	AC=1458;AF=0.291134;AN=5008;NS=2504;DP=19225;EAS_AF=0.0764;AMR_AF=0.3026;AFR_AF=0.5915;EUR_AF=0.2545;SAS_AF=0.136;AA=C|||;VT=SNP
1	72996004	rs80021716	G	C	100	PASS	AC=224;AF=0.0447284;AN=5008;NS=2504;DP=18546;EAS_AF=0.0536;AMR_AF=0.0749;AFR_AF=0.0764;EUR_AF=0.008;SAS_AF=0.0092;AA=G|||;VT=SNP
1	72996189	rs782267	G	A	100	PASS	AC=1458;AF=0.291134;AN=5008;NS=2504;DP=18438;EAS_AF=0.0764;AMR_AF=0.3026;AFR_AF=0.5915;EUR_AF=0.2545;SAS_AF=0.136;AA=A|||;VT=SNP
1	72996521	rs1084445	T	C	100	PASS	AC=916;AF=0.182907;AN=5008;NS=2504;DP=14302;EAS_AF=0.0228;AMR_AF=0.2032;AFR_AF=0.3056;EUR_AF=0.2256;SAS_AF=0.1237;AA=T|||;VT=SNP
1	72997448	rs77042349	A	G	100	PASS	AC=226;AF=0.0451278;AN=5008;NS=2504;DP=15251;EAS_AF=0.0536;AMR_AF=0.0749;AFR_AF=0.0779;EUR_AF=0.008;SAS_AF=0.0092;AA=A|||;VT=SNP
1	72997916	rs113564906	T	C	100	PASS	AC=226;AF=0.0451278;AN=5008;NS=2504;DP=19854;EAS_AF=0.0536;AMR_AF=0.0749;AFR_AF=0.0779;EUR_AF=0.008;SAS_AF=0.0092;AA=T|||;VT=SNP
1	72998811	rs1084444	C	T	100	PASS	AC=914;AF=0.182508;AN=5008;NS=2504;DP=16812;EAS_AF=0.0228;AMR_AF=0.2032;AFR_AF=0.3041;EUR_AF=0.2256;SAS_AF=0.1237;AA=C|||;VT=SNP
1	73000020	rs79520244	A	G	100	PASS	AC=208;AF=0.0415335;AN=5008;NS=2504;DP=18204;EAS_AF=0.0536;AMR_AF=0.0749;AFR_AF=0.0643;EUR_AF=0.008;SAS_AF=0.0092;AA=A|||;VT=SNP
1	73000063	rs72951119	T	G	100	PASS	AC=264;AF=0.0527157;AN=5008;NS=2504;DP=17233;EAS_AF=0.0536;AMR_AF=0.0793;AFR_AF=0.1044;EUR_AF=0.008;SAS_AF=0.0092;AA=G|||;VT=SNP
1	73000451	rs77822965	C	T	100	PASS	AC=156;AF=0.0311502;AN=5008;NS=2504;DP=19122;EAS_AF=0.0536;AMR_AF=0.0749;AFR_AF=0.025;EUR_AF=0.008;SAS_AF=0.0092;AA=C|||;VT=SNP
1	73000813	rs72951120	T	G	100	PASS	AC=324;AF=0.0646965;AN=5008;NS=2504;DP=18714;EAS_AF=0.0536;AMR_AF=0.0821;AFR_AF=0.1475;EUR_AF=0.0089;SAS_AF=0.0092;AA=G|||;VT=SNP
1	73001778	rs77714794	T	C	100	PASS	AC=209;AF=0.0417332;AN=5008;NS=2504;DP=15817;EAS_AF=0.0536;AMR_AF=0.0749;AFR_AF=0.0651;EUR_AF=0.008;SAS_AF=0.0092;AA=T|||;VT=SNP
1	73002184	rs76526590	C	G	100	PASS	AC=129;AF=0.0257588;AN=5008;NS=2504;DP=17193;EAS_AF=0.0536;AMR_AF=0.0749;AFR_AF=0.0045;EUR_AF=0.008;SAS_AF=0.0092;AA=C|||;VT=SNP
1	73002750	rs1445585	G	C	100	PASS	AC=915;AF=0.182708;AN=5008;NS=2504;DP=20517;EAS_AF=0.0228;AMR_AF=0.2032;AFR_AF=0.3048;EUR_AF=0.2256;SAS_AF=0.1237;AA=g|||;VT=SNP
1	73003235	rs112996720	G	A	100	PASS	AC=129;AF=0.0257588;AN=5008;NS=2504;DP=20139;EAS_AF=0.0536;AMR_AF=0.0749;AFR_AF=0.0045;EUR_AF=0.008;SAS_AF=0.0092;AA=G|||;VT=SNP
1	73005277	rs12748090	T	A	100	PASS	AC=1670;AF=0.333466;AN=5008;NS=2504;DP=21141;EAS_AF=0.4891;AMR_AF=0.4712;AFR_AF=0.1974;EUR_AF=0.2992;SAS_AF=0.2945;AA=T|||;VT=SNP
1	73005496	rs76086113	C	T	100	PASS	AC=186;AF=0.0371406;AN=5008;NS=2504;DP=20496;EAS_AF=0.0536;AMR_AF=0.0764;AFR_AF=0.0469;EUR_AF=0.008;SAS_AF=0.0092;AA=C|||;VT=SNP
1	73005559	rs75290324	A	G	100	PASS	AC=186;AF=0.0371406;AN=5008;NS=2504;DP=19055;EAS_AF=0.0536;AMR_AF=0.0764;AFR_AF=0.0469;EUR_AF=0.008;SAS_AF=0.0092;AA=A|||;VT=SNP
1	73005780	rs72951126	A	T	100	PASS	AC=254;AF=0.0507188;AN=5008;NS=2504;DP=20341;EAS_AF=0.0536;AMR_AF=0.0793;AFR_AF=0.0968;EUR_AF=0.008;SAS_AF=0.0092;AA=T|||;VT=SNP
1	73006071	rs115704284	C	G	100	PASS	AC=230;AF=0.0459265;AN=5008;NS=2504;DP=19359;EAS_AF=0.0536;AMR_AF=0.0793;AFR_AF=0.0779;EUR_AF=0.008;SAS_AF=0.0102;AA=G|||;VT=SNP
1	73007218	rs17152	C	T	100	PASS	AC=876;AF=0.17492;AN=5008;NS=2504;DP=20749;EAS_AF=0.0228;AMR_AF=0.2017;AFR_AF=0.2821;EUR_AF=0.2237;SAS_AF=0.1176;AA=C|||;VT=SNP
1	73008167	rs782263	C	T	100	PASS	AC=1370;AF=0.273562;AN=5008;NS=2504;DP=21608;EAS_AF=0.0764;AMR_AF=0.2997;AFR_AF=0.5325;EUR_AF=0.2515;SAS_AF=0.1309;AA=T|||;VT=SNP
1	73008322	rs72951136	C	T	100	PASS	AC=260;AF=0.0519169;AN=5008;NS=2504;DP=20461;EAS_AF=0.0536;AMR_AF=0.0793;AFR_AF=0.1006;EUR_AF=0.008;SAS_AF=0.0102;AA=T|||;VT=SNP
1	73008701	rs17492034	G	A	100	PASS	AC=127;AF=0.0253594;AN=5008;NS=2504;DP=19431;EAS_AF=0.0536;AMR_AF=0.0749;AFR_AF=0.0023;EUR_AF=0.008;SAS_AF=0.0102;AA=g|||;VT=SNP
1	73009197	rs75277237	G	C	100	PASS	AC=202;AF=0.0403355;AN=5008;NS=2504;DP=16747;EAS_AF=0.0536;AMR_AF=0.0793;AFR_AF=0.0567;EUR_AF=0.008;SAS_AF=0.0102;AA=G|||;VT=SNP
1	73009278	rs782262	T	C	100	PASS	AC=1014;AF=0.202476;AN=5008;NS=2504;DP=17043;EAS_AF=0.0446;AMR_AF=0.2147;AFR_AF=0.3268;EUR_AF=0.2873;SAS_AF=0.1012;AA=T|||;VT=SNP
1	73010063	rs782261	T	C	100	PASS	AC=4621;AF=0.922724;AN=5008;NS=2504;DP=17342;EAS_AF=0.9464;AMR_AF=0.9107;AFR_AF=0.8086;EUR_AF=0.9911;SAS_AF=0.9908;AA=T|||;VT=SNP
1	73010294	rs782259	A	T	100	PASS	AC=4621;AF=0.922724;AN=5008;NS=2504;DP=14978;EAS_AF=0.9464;AMR_AF=0.9107;AFR_AF=0.8086;EUR_AF=0.9911;SAS_AF=0.9908;AA=A|||;VT=SNP
1	73010430	rs146871065	A	G	100	PASS	AC=137;AF=0.0273562;AN=5008;NS=2504;DP=13117;EAS_AF=0.0536;AMR_AF=0.0764;AFR_AF=0.0098;EUR_AF=0.008;SAS_AF=0.0092;AA=A|||;VT=SNP
1	73011443	rs2797092	T	C	100	PASS	AC=950;AF=0.189696;AN=5008;NS=2504;DP=16633;EAS_AF=0.0228;AMR_AF=0.2061;AFR_AF=0.3502;EUR_AF=0.2266;SAS_AF=0.0951;AA=T|||;VT=SNP
1	73011745	rs117176920	C	A	100	PASS	AC=135;AF=0.0269569;AN=5008;NS=2504;DP=20149;EAS_AF=0.0536;AMR_AF=0.0764;AFR_AF=0.0083;EUR_AF=0.008;SAS_AF=0.0092;AA=C|||;VT=SNP
1	73012228	rs1445583	A	C	100	PASS	AC=899;AF=0.179513;AN=5008;NS=2504;DP=14582;EAS_AF=0.0228;AMR_AF=0.2061;AFR_AF=0.3116;EUR_AF=0.2266;SAS_AF=0.0951;AA=A|||;VT=SNP
1	73012910	rs17092934	A	C	100	PASS	AC=137;AF=0.0273562;AN=5008;NS=2504;DP=20101;EAS_AF=0.0536;AMR_AF=0.0764;AFR_AF=0.0098;EUR_AF=0.008;SAS_AF=0.0092;AA=A|||;VT=SNP
1	73013282	rs1664376	A	G	100	PASS	AC=4621;AF=0.922724;AN=5008;NS=2504;DP=19171;EAS_AF=0.9444;AMR_AF=0.9107;AFR_AF=0.8101;EUR_AF=0.9911;SAS_AF=0.9908;AA=A|||;VT=SNP
1	73014017	rs1418624	G	C	100	PASS	AC=4641;AF=0.926717;AN=5008;NS=2504;DP=16228;EAS_AF=0.9464;AMR_AF=0.9107;AFR_AF=0.8238;EUR_AF=0.9911;SAS_AF=0.9908;AA=C|||;VT=SNP
1	73014640	rs74363665	C	T	100	PASS	AC=125;AF=0.0249601;AN=5008;NS=2504;DP=10960;EAS_AF=0.0536;AMR_AF=0.0749;AFR_AF=0.0015;EUR_AF=0.008;SAS_AF=0.0092;AA=C|||;VT=SNP
1	73014642	rs1664373	G	T	100	PASS	AC=4634;AF=0.925319;AN=5008;NS=2504;DP=10955;EAS_AF=0.9464;AMR_AF=0.9236;AFR_AF=0.8048;EUR_AF=0.9911;SAS_AF=1;AA=G|||;VT=SNP
1	73015588	rs1418625	G	A	100	PASS	AC=4641;AF=0.926717;AN=5008;NS=2504;DP=15043;EAS_AF=0.9464;AMR_AF=0.9107;AFR_AF=0.8238;EUR_AF=0.9911;SAS_AF=0.9908;AA=A|||;VT=SNP
1	73016284	rs1613435	A	G	100	PASS	AC=918;AF=0.183307;AN=5008;NS=2504;DP=13452;EAS_AF=0.0228;AMR_AF=0.2075;AFR_AF=0.3245;EUR_AF=0.2276;SAS_AF=0.0951;AA=A|||;VT=SNP
1	73016775	rs1664371	T	C	100	PASS	AC=4618;AF=0.922125;AN=5008;NS=2504;DP=17104;EAS_AF=0.9464;AMR_AF=0.9107;AFR_AF=0.8064;EUR_AF=0.9911;SAS_AF=0.9908;AA=T|||;VT=SNP
1	73017035	rs1775380	C	T	100	PASS	AC=4615;AF=0.921526;AN=5008;NS=2504;DP=16646;EAS_AF=0.9464;AMR_AF=0.9107;AFR_AF=0.8041;EUR_AF=0.9911;SAS_AF=0.9908;AA=C|||;VT=SNP
1	73017140	rs1664368	T	G	100	PASS	AC=4638;AF=0.926118;AN=5008;NS=2504;DP=16822;EAS_AF=0.9464;AMR_AF=0.9107;AFR_AF=0.8215;EUR_AF=0.9911;SAS_AF=0.9908;AA=T|||;VT=SNP
1	73017243	rs1775381	G	A	100	PASS	AC=4638;AF=0.926118;AN=5008;NS=2504;DP=17350;EAS_AF=0.9464;AMR_AF=0.9107;AFR_AF=0.8215;EUR_AF=0.9911;SAS_AF=0.9908;AA=A|||;VT=SNP
1	73017338	rs1775382	C	T	100	PASS	AC=4638;AF=0.926118;AN=5008;NS=2504;DP=17398;EAS_AF=0.9464;AMR_AF=0.9107;AFR_AF=0.8215;EUR_AF=0.9911;SAS_AF=0.9908;AA=T|||;VT=SNP
1	73017560	rs12408431	T	C	100	PASS	AC=515;AF=0.102835;AN=5008;NS=2504;DP=15749;EAS_AF=0.0208;AMR_AF=0.1729;AFR_AF=0.0401;EUR_AF=0.2266;SAS_AF=0.0951;AA=T|||;VT=SNP
1	73017820	rs1775383	G	A	100	PASS	AC=4620;AF=0.922524;AN=5008;NS=2504;DP=15917;EAS_AF=0.9464;AMR_AF=0.9107;AFR_AF=0.8079;EUR_AF=0.9911;SAS_AF=0.9908;AA=G|||;VT=SNP
1	73017861	rs1664362	G	T	100	PASS	AC=4638;AF=0.926118;AN=5008;NS=2504;DP=16548;EAS_AF=0.9464;AMR_AF=0.9107;AFR_AF=0.8215;EUR_AF=0.9911;SAS_AF=0.9908;AA=G|||;VT=SNP
1	73017979	rs1775384	G	A	100	PASS	AC=4639;AF=0.926318;AN=5008;NS=2504;DP=18111;EAS_AF=0.9464;AMR_AF=0.9107;AFR_AF=0.8222;EUR_AF=0.9911;SAS_AF=0.9908;AA=A|||;VT=SNP
1	73018112	rs1775385	A	G	100	PASS	AC=4639;AF=0.926318;AN=5008;NS=2504;DP=18350;EAS_AF=0.9464;AMR_AF=0.9107;AFR_AF=0.8222;EUR_AF=0.9911;SAS_AF=0.9908;AA=A|||;VT=SNP
1	73018312	rs1418626	A	G	100	PASS	AC=4641;AF=0.926717;AN=5008;NS=2504;DP=18612;EAS_AF=0.9464;AMR_AF=0.9107;AFR_AF=0.8238;EUR_AF=0.9911;SAS_AF=0.9908;AA=A|||;VT=SNP
1	73018523	rs1373912	T	G	100	PASS	AC=899;AF=0.179513;AN=5008;NS=2504;DP=16271;EAS_AF=0.0228;AMR_AF=0.2061;AFR_AF=0.3116;EUR_AF=0.2266;SAS_AF=0.0951;AA=T|||;VT=SNP
1	73018606	rs1418627	T	A	100	PASS	AC=4639;AF=0.926318;AN=5008;NS=2504;DP=16819;EAS_AF=0.9464;AMR_AF=0.9107;AFR_AF=0.8222;EUR_AF=0.9911;SAS_AF=0.9908;AA=A|||;VT=SNP
1	73018969	rs138085054	C	T	100	PASS	AC=138;AF=0.0275559;AN=5008;NS=2504;DP=13902;EAS_AF=0.0536;AMR_AF=0.0749;AFR_AF=0.0113;EUR_AF=0.008;SAS_AF=0.0092;AA=C|||;VT=SNP
1	73019233	rs1822976	T	C	100	PASS	AC=127;AF=0.0253594;AN=5008;NS=2504;DP=16242;EAS_AF=0.0536;AMR_AF=0.0749;AFR_AF=0.003;EUR_AF=0.008;SAS_AF=0.0092;AA=T|||;VT=SNP
1	73019310	rs2590936	G	A	100	PASS	AC=4621;AF=0.922724;AN=5008;NS=2504;DP=17272;EAS_AF=0.9464;AMR_AF=0.9107;AFR_AF=0.8086;EUR_AF=0.9911;SAS_AF=0.9908;AA=G|||;VT=SNP
1	73019586	rs1822973	A	G	100	PASS	AC=4639;AF=0.926318;AN=5008;NS=2504;DP=15433;EAS_AF=0.9464;AMR_AF=0.9107;AFR_AF=0.8222;EUR_AF=0.9911;SAS_AF=0.9908;AA=G|||;VT=SNP
1	73019614	rs1822972	T	G	100	PASS	AC=899;AF=0.179513;AN=5008;NS=2504;DP=14880;EAS_AF=0.0228;AMR_AF=0.2061;AFR_AF=0.3116;EUR_AF=0.2266;SAS_AF=0.0951;AA=T|||;VT=SNP
1	73019883	rs1418628	T	A	100	PASS	AC=4639;AF=0.926318;AN=5008;NS=2504;DP=10778;EAS_AF=0.9464;AMR_AF=0.9107;AFR_AF=0.8222;EUR_AF=0.9911;SAS_AF=0.9908;AA=T|||;VT=SNP
1	73019985	rs143991462	T	G	100	PASS	AC=139;AF=0.0277556;AN=5008;NS=2504;DP=9345;EAS_AF=0.0536;AMR_AF=0.0764;AFR_AF=0.0113;EUR_AF=0.008;SAS_AF=0.0092;AA=T|||;VT=SNP
1	73020016	rs1418629	G	A	100	PASS	AC=4639;AF=0.926318;AN=5008;NS=2504;DP=9071;EAS_AF=0.9464;AMR_AF=0.9107;AFR_AF=0.8222;EUR_AF=0.9911;SAS_AF=0.9908;AA=A|||;VT=SNP
1	73020190	rs1361769	T	A	100	PASS	AC=4639;AF=0.926318;AN=5008;NS=2504;DP=11990;EAS_AF=0.9464;AMR_AF=0.9107;AFR_AF=0.8222;EUR_AF=0.9911;SAS_AF=0.9908;AA=A|||;VT=SNP
1	73020943	rs1373919	T	C	100	PASS	AC=965;AF=0.192692;AN=5008;NS=2504;DP=17962;EAS_AF=0.0228;AMR_AF=0.2075;AFR_AF=0.3608;EUR_AF=0.2266;SAS_AF=0.0951;AA=T|||;VT=SNP
1	73021139	rs76619618	C	T	100	PASS	AC=139;AF=0.0277556;AN=5008;NS=2504;DP=18907;EAS_AF=0.0536;AMR_AF=0.0764;AFR_AF=0.0113;EUR_AF=0.008;SAS_AF=0.0092;AA=C|||;VT=SNP
1	73021243	rs895281	T	C	100	PASS	AC=3651;AF=0.729034;AN=5008;NS=2504;DP=19169;EAS_AF=0.9236;AMR_AF=0.7032;AFR_AF=0.444;EUR_AF=0.7644;SAS_AF=0.8957;AA=T|||;VT=SNP
1	73021335	rs2797096	G	C	100	PASS	AC=4621;AF=0.922724;AN=5008;NS=2504;DP=19260;EAS_AF=0.9464;AMR_AF=0.9107;AFR_AF=0.8086;EUR_AF=0.9911;SAS_AF=0.9908;AA=G|||;VT=SNP
1	73021456	rs2797097	G	A	100	PASS	AC=4616;AF=0.921725;AN=5008;NS=2504;DP=19402;EAS_AF=0.9464;AMR_AF=0.9107;AFR_AF=0.8048;EUR_AF=0.9911;SAS_AF=0.9908;AA=g|||;VT=SNP
1	73021808	rs1775378	A	C	100	PASS	AC=4635;AF=0.925519;AN=5008;NS=2504;DP=19948;EAS_AF=0.9464;AMR_AF=0.9107;AFR_AF=0.8192;EUR_AF=0.9911;SAS_AF=0.9908;AA=A|||;VT=SNP
1	73021933	rs1775377	T	C	100	PASS	AC=4621;AF=0.922724;AN=5008;NS=2504;DP=19767;EAS_AF=0.9464;AMR_AF=0.9107;AFR_AF=0.8086;EUR_AF=0.9911;SAS_AF=0.9908;AA=T|||;VT=SNP
1	73022390	rs895279	A	T	100	PASS	AC=3398;AF=0.678514;AN=5008;NS=2504;DP=13099;EAS_AF=0.9206;AMR_AF=0.6758;AFR_AF=0.3026;EUR_AF=0.7406;SAS_AF=0.8753;AA=A|||;VT=SNP
1	73022785	rs2002213	G	A	100	PASS	AC=4621;AF=0.922724;AN=5008;NS=2504;DP=10954;EAS_AF=0.9464;AMR_AF=0.9107;AFR_AF=0.8086;EUR_AF=0.9911;SAS_AF=0.9908;AA=G|||;VT=SNP
1	73024874	rs2797098	G	A	100	PASS	AC=4616;AF=0.921725;AN=5008;NS=2504;DP=19520;EAS_AF=0.9464;AMR_AF=0.9107;AFR_AF=0.8048;EUR_AF=0.9911;SAS_AF=0.9908;AA=G|||;VT=SNP
1	73024989	rs115943544	T	G	100	PASS	AC=137;AF=0.0273562;AN=5008;NS=2504;DP=19043;EAS_AF=0.0536;AMR_AF=0.0764;AFR_AF=0.0098;EUR_AF=0.008;SAS_AF=0.0092;AA=T|||;VT=SNP
1	73025216	rs1664397	G	A	100	PASS	AC=4616;AF=0.921725;AN=5008;NS=2504;DP=19346;EAS_AF=0.9464;AMR_AF=0.9107;AFR_AF=0.8048;EUR_AF=0.9911;SAS_AF=0.9908;AA=G|||;VT=SNP
1	73025750	rs1342689	G	A	100	PASS	AC=4639;AF=0.926318;AN=5008;NS=2504;DP=18294;EAS_AF=0.9464;AMR_AF=0.9107;AFR_AF=0.8222;EUR_AF=0.9911;SAS_AF=0.9908;AA=A|||;VT=SNP
1	73025976	rs1445587	A	T	100	PASS	AC=956;AF=0.190895;AN=5008;NS=2504;DP=19049;EAS_AF=0.0228;AMR_AF=0.2003;AFR_AF=0.3601;EUR_AF=0.2256;SAS_AF=0.093;AA=A|||;VT=SNP
1	73026363	rs1445586	A	G	100	PASS	AC=4639;AF=0.926318;AN=5008;NS=2504;DP=17467;EAS_AF=0.9464;AMR_AF=0.9107;AFR_AF=0.8222;EUR_AF=0.9911;SAS_AF=0.9908;AA=A|||;VT=SNP
1	73027086	rs2797099	T	C	100	PASS	AC=4616;AF=0.921725;AN=5008;NS=2504;DP=17373;EAS_AF=0.9464;AMR_AF=0.9107;AFR_AF=0.8048;EUR_AF=0.9911;SAS_AF=0.9908;AA=T|||;VT=SNP
1	73027354	rs79029848	A	C	100	PASS	AC=137;AF=0.0273562;AN=5008;NS=2504;DP=17283;EAS_AF=0.0536;AMR_AF=0.0764;AFR_AF=0.0098;EUR_AF=0.008;SAS_AF=0.0092;AA=A|||;VT=SNP
1	73029204	rs986380	T	C	100	PASS	AC=1368;AF=0.273163;AN=5008;NS=2504;DP=12315;EAS_AF=0.0804;AMR_AF=0.2968;AFR_AF=0.528;EUR_AF=0.2416;SAS_AF=0.1431;AA=C|||;VT=SNP
1	73029613	rs11209979	T	A	100	PASS	AC=785;AF=0.156749;AN=5008;NS=2504;DP=16471;EAS_AF=0.0248;AMR_AF=0.1873;AFR_AF=0.1982;EUR_AF=0.2356;SAS_AF=0.1339;AA=T|||;VT=SNP
1	73030840	rs12092712	G	A	100	PASS	AC=782;AF=0.15615;AN=5008;NS=2504;DP=18600;EAS_AF=0.0238;AMR_AF=0.1873;AFR_AF=0.1982;EUR_AF=0.2336;SAS_AF=0.1339;AA=G|||;VT=SNP
1	73031928	rs17544161	T	A	100	PASS	AC=530;AF=0.105831;AN=5008;NS=2504;DP=16897;EAS_AF=0.0208;AMR_AF=0.1671;AFR_AF=0.0393;EUR_AF=0.2276;SAS_AF=0.1145;AA=T|||;VT=SNP
1	73035775	rs2244695	A	G	100	PASS	AC=1366;AF=0.272764;AN=5008;NS=2504;DP=17224;EAS_AF=0.0823;AMR_AF=0.2954;AFR_AF=0.528;EUR_AF=0.2396;SAS_AF=0.1421;AA=G|||;VT=SNP
1	73037498	rs61771846	G	A	100	PASS	AC=530;AF=0.105831;AN=5008;NS=2504;DP=15365;EAS_AF=0.0208;AMR_AF=0.1671;AFR_AF=0.0393;EUR_AF=0.2276;SAS_AF=0.1145;AA=G|||;VT=SNP
1	73038129	rs12029296	C	T	100	PASS	AC=3410;AF=0.680911;AN=5008;NS=2504;DP=19390;EAS_AF=0.9177;AMR_AF=0.6916;AFR_AF=0.3048;EUR_AF=0.7584;SAS_AF=0.8579;AA=c|||;VT=SNP
1	73038853	rs61771848	C	T	100	PASS	AC=532;AF=0.10623;AN=5008;NS=2504;DP=19719;EAS_AF=0.0208;AMR_AF=0.1671;AFR_AF=0.0393;EUR_AF=0.2276;SAS_AF=0.1166;AA=C|||;VT=SNP
1	73040590	rs6424477	A	G	100	PASS	AC=741;AF=0.147963;AN=5008;NS=2504;DP=18723;EAS_AF=0.0248;AMR_AF=0.1859;AFR_AF=0.1672;EUR_AF=0.2346;SAS_AF=0.1329;AA=A|||;VT=SNP
1	73041544	rs2245342	C	T	100	PASS	AC=1366;AF=0.272764;AN=5008;NS=2504;DP=18566;EAS_AF=0.0813;AMR_AF=0.2954;AFR_AF=0.528;EUR_AF=0.2406;SAS_AF=0.1421;AA=T|||;VT=SNP
1	73042517	rs17604217	T	C	100	PASS	AC=548;AF=0.109425;AN=5008;NS=2504;DP=19326;EAS_AF=0.0218;AMR_AF=0.1671;AFR_AF=0.0514;EUR_AF=0.2286;SAS_AF=0.1145;AA=T|||;VT=SNP
1	73042925	rs61771849	C	T	100	PASS	AC=532;AF=0.10623;AN=5008;NS=2504;DP=17538;EAS_AF=0.0208;AMR_AF=0.1671;AFR_AF=0.0401;EUR_AF=0.2286;SAS_AF=0.1145;AA=C|||;VT=SNP
1	73042945	rs7545455	A	C	100	PASS	AC=3410;AF=0.680911;AN=5008;NS=2504;DP=16990;EAS_AF=0.9177;AMR_AF=0.6916;AFR_AF=0.3048;EUR_AF=0.7584;SAS_AF=0.8579;AA=A|||;VT=SNP
1	73043490	rs17604284	G	C	100	PASS	AC=530;AF=0.105831;AN=5008;NS=2504;DP=16109;EAS_AF=0.0208;AMR_AF=0.1671;AFR_AF=0.0393;EUR_AF=0.2276;SAS_AF=0.1145;AA=G|||;VT=SNP
1	73045464	rs12058373	G	A	100	PASS	AC=740;AF=0.147764;AN=5008;NS=2504;DP=14934;EAS_AF=0.0238;AMR_AF=0.1844;AFR_AF=0.1679;EUR_AF=0.2346;SAS_AF=0.1329;AA=G|||;VT=SNP
1	73045577	rs4587520	T	A	100	PASS	AC=3418;AF=0.682508;AN=5008;NS=2504;DP=15404;EAS_AF=0.9187;AMR_AF=0.6916;AFR_AF=0.3101;EUR_AF=0.7584;SAS_AF=0.8579;AA=T|||;VT=SNP
1	73047389	rs6424478	A	T	100	PASS	AC=3642;AF=0.727236;AN=5008;NS=2504;DP=16281;EAS_AF=0.9187;AMR_AF=0.7046;AFR_AF=0.472;EUR_AF=0.7594;SAS_AF=0.8579;AA=A|||;VT=SNP
1	73047879	rs4649958	G	T	100	PASS	AC=3613;AF=0.721446;AN=5008;NS=2504;DP=15091;EAS_AF=0.9187;AMR_AF=0.7046;AFR_AF=0.4501;EUR_AF=0.7594;SAS_AF=0.8579;AA=G|||;VT=SNP
1	73048685	rs6424479	C	A	100	PASS	AC=3613;AF=0.721446;AN=5008;NS=2504;DP=19298;EAS_AF=0.9187;AMR_AF=0.7046;AFR_AF=0.4501;EUR_AF=0.7594;SAS_AF=0.8579;AA=C|||;VT=SNP
1	73049141	rs4072546	T	C	100	PASS	AC=3790;AF=0.756789;AN=5008;NS=2504;DP=15311;EAS_AF=0.9742;AMR_AF=0.7781;AFR_AF=0.4917;EUR_AF=0.7654;SAS_AF=0.8671;AA=T|||;VT=SNP
1	73049928	rs61774461	T	A	100	PASS	AC=565;AF=0.112819;AN=5008;NS=2504;DP=14774;EAS_AF=0.0208;AMR_AF=0.1686;AFR_AF=0.0643;EUR_AF=0.2286;SAS_AF=0.1145;AA=t|||;VT=SNP
1	73050631	rs12068418	A	G	100	PASS	AC=965;AF=0.192692;AN=5008;NS=2504;DP=16182;EAS_AF=0.0794;AMR_AF=0.2608;AFR_AF=0.2428;EUR_AF=0.2406;SAS_AF=0.1442;AA=A|||;VT=SNP
1	73050632	rs12057997	G	T	100	PASS	AC=963;AF=0.192292;AN=5008;NS=2504;DP=16220;EAS_AF=0.0794;AMR_AF=0.2594;AFR_AF=0.2428;EUR_AF=0.2396;SAS_AF=0.1442;AA=G|||;VT=SNP
1	73051808	rs61774462	A	G	100	PASS	AC=550;AF=0.109824;AN=5008;NS=2504;DP=14182;EAS_AF=0.0208;AMR_AF=0.1657;AFR_AF=0.0522;EUR_AF=0.2276;SAS_AF=0.1186;AA=A|||;VT=SNP
1	73052622	rs10889960	A	G	100	PASS	AC=3690;AF=0.736821;AN=5008;NS=2504;DP=13523;EAS_AF=0.9187;AMR_AF=0.7637;AFR_AF=0.4735;EUR_AF=0.7664;SAS_AF=0.8558;AA=A|||;VT=SNP
1	73053931	rs12745892	C	T	100	PASS	AC=3661;AF=0.73103;AN=5008;NS=2504;DP=17754;EAS_AF=0.9177;AMR_AF=0.7637;AFR_AF=0.4523;EUR_AF=0.7664;SAS_AF=0.8558;AA=C|||;VT=SNP
1	73054891	rs17604657	A	G	100	PASS	AC=573;AF=0.114417;AN=5008;NS=2504;DP=16256;EAS_AF=0.0208;AMR_AF=0.1758;AFR_AF=0.0643;EUR_AF=0.2276;SAS_AF=0.1186;AA=A|||;VT=SNP
1	73055268	rs17545392	G	T	100	PASS	AC=573;AF=0.114417;AN=5008;NS=2504;DP=18503;EAS_AF=0.0208;AMR_AF=0.1758;AFR_AF=0.0643;EUR_AF=0.2276;SAS_AF=0.1186;AA=G|||;VT=SNP
1	73057005	rs17545502	G	A	100	PASS	AC=553;AF=0.110423;AN=5008;NS=2504;DP=15455;EAS_AF=0.0208;AMR_AF=0.1744;AFR_AF=0.0499;EUR_AF=0.2276;SAS_AF=0.1186;AA=G|||;VT=SNP
1	73057455	rs10493504	A	G	100	PASS	AC=556;AF=0.111022;AN=5008;NS=2504;DP=14309;EAS_AF=0.0208;AMR_AF=0.1744;AFR_AF=0.0522;EUR_AF=0.2276;SAS_AF=0.1186;AA=A|||;VT=SNP
1	73057601	rs10749806	A	T	100	PASS	AC=3686;AF=0.736022;AN=5008;NS=2504;DP=14096;EAS_AF=0.9177;AMR_AF=0.7637;AFR_AF=0.4713;EUR_AF=0.7664;SAS_AF=0.8558;AA=A|||;VT=SNP
1	73058693	rs7544477	A	G	100	PASS	AC=3687;AF=0.736222;AN=5008;NS=2504;DP=17966;EAS_AF=0.9187;AMR_AF=0.7637;AFR_AF=0.4713;EUR_AF=0.7664;SAS_AF=0.8558;AA=A|||;VT=SNP
1	73059446	rs12128239	A	G	100	PASS	AC=427;AF=0.0852636;AN=5008;NS=2504;DP=17209;EAS_AF=0.0079;AMR_AF=0.0807;AFR_AF=0.0189;EUR_AF=0.1372;SAS_AF=0.2045;AA=A|||;VT=SNP
1	73061650	rs12405980	A	G	100	PASS	AC=536;AF=0.107029;AN=5008;NS=2504;DP=14958;EAS_AF=0.0208;AMR_AF=0.1744;AFR_AF=0.0378;EUR_AF=0.2266;SAS_AF=0.1186;AA=A|||;VT=SNP
1	73062191	rs7511648	A	G	100	PASS	AC=3811;AF=0.760982;AN=5008;NS=2504;DP=14084;EAS_AF=0.9742;AMR_AF=0.7709;AFR_AF=0.5129;EUR_AF=0.7664;SAS_AF=0.864;AA=A|||;VT=SNP
1	73062979	rs12074405	T	G	100	PASS	AC=824;AF=0.164537;AN=5008;NS=2504;DP=16535;EAS_AF=0.0248;AMR_AF=0.1931;AFR_AF=0.2239;EUR_AF=0.2336;SAS_AF=0.137;AA=T|||;VT=SNP
1	73065502	rs61774463	C	A	100	PASS	AC=555;AF=0.110823;AN=5008;NS=2504;DP=12370;EAS_AF=0.0208;AMR_AF=0.1744;AFR_AF=0.0514;EUR_AF=0.2276;SAS_AF=0.1186;AA=C|||;VT=SNP
1	73065812	rs61774464	T	C	100	PASS	AC=553;AF=0.110423;AN=5008;NS=2504;DP=12994;EAS_AF=0.0208;AMR_AF=0.1744;AFR_AF=0.0507;EUR_AF=0.2266;SAS_AF=0.1186;AA=T|||;VT=SNP
1	73069423	rs4650144	T	C	100	PASS	AC=2123;AF=0.423922;AN=5008;NS=2504;DP=7802;EAS_AF=0.2252;AMR_AF=0.6254;AFR_AF=0.1664;EUR_AF=0.7575;SAS_AF=0.4908;AA=T|||;VT=SNP
1	73069672	rs11209982	T	G	100	PASS	AC=2129;AF=0.42512;AN=5008;NS=2504;DP=11293;EAS_AF=0.2252;AMR_AF=0.6254;AFR_AF=0.171;EUR_AF=0.7575;SAS_AF=0.4908;AA=G|||;VT=SNP
1	73070104	rs12407207	A	C	100	PASS	AC=232;AF=0.0463259;AN=5008;NS=2504;DP=11810;EAS_AF=0.0714;AMR_AF=0.1052;AFR_AF=0.0008;EUR_AF=0.0427;SAS_AF=0.044;AA=.|||;VT=SNP
1	73071460	rs10443263	T	C	100	PASS	AC=2121;AF=0.423522;AN=5008;NS=2504;DP=16519;EAS_AF=0.2242;AMR_AF=0.6254;AFR_AF=0.1664;EUR_AF=0.7575;SAS_AF=0.4898;AA=.|||;VT=SNP
1	73075423	rs4498754	C	A	100	PASS	AC=2103;AF=0.419928;AN=5008;NS=2504;DP=15994;EAS_AF=0.2143;AMR_AF=0.6225;AFR_AF=0.1626;EUR_AF=0.7555;SAS_AF=0.4908;AA=.|||;VT=SNP
1	73075932	rs12040855	T	C	100	PASS	AC=2192;AF=0.4377;AN=5008;NS=2504;DP=15924;EAS_AF=0.7728;AMR_AF=0.317;AFR_AF=0.351;EUR_AF=0.2346;SAS_AF=0.5041;AA=.|||;VT=SNP
1	73076200	rs4394590	T	C	100	PASS	AC=2124;AF=0.424121;AN=5008;NS=2504;DP=16150;EAS_AF=0.2222;AMR_AF=0.6254;AFR_AF=0.171;EUR_AF=0.7555;SAS_AF=0.4908;AA=.|||;VT=SNP
1	73076378	rs12136948	T	C	100	PASS	AC=2118;AF=0.422923;AN=5008;NS=2504;DP=15974;EAS_AF=0.2222;AMR_AF=0.6254;AFR_AF=0.1664;EUR_AF=0.7555;SAS_AF=0.4908;AA=.|||;VT=SNP
1	73076549	rs12137013	T	G	100	PASS	AC=2118;AF=0.422923;AN=5008;NS=2504;DP=15511;EAS_AF=0.2222;AMR_AF=0.6254;AFR_AF=0.1664;EUR_AF=0.7555;SAS_AF=0.4908;AA=.|||;VT=SNP
1	73078794	rs6424481	T	A	100	PASS	AC=2113;AF=0.421925;AN=5008;NS=2504;DP=15035;EAS_AF=0.2222;AMR_AF=0.6239;AFR_AF=0.1626;EUR_AF=0.7565;SAS_AF=0.4908;AA=.|||;VT=SNP
1	73079152	rs11209984	T	C	100	PASS	AC=2191;AF=0.4375;AN=5008;NS=2504;DP=17260;EAS_AF=0.7728;AMR_AF=0.317;AFR_AF=0.351;EUR_AF=0.2336;SAS_AF=0.5041;AA=.|||;VT=SNP
1	73079287	rs4412548	T	C	100	PASS	AC=2113;AF=0.421925;AN=5008;NS=2504;DP=18245;EAS_AF=0.2222;AMR_AF=0.6239;AFR_AF=0.1626;EUR_AF=0.7565;SAS_AF=0.4908;AA=.|||;VT=SNP
1	73079572	rs4573480	C	T	100	PASS	AC=2113;AF=0.421925;AN=5008;NS=2504;DP=14070;EAS_AF=0.2222;AMR_AF=0.6239;AFR_AF=0.1626;EUR_AF=0.7565;SAS_AF=0.4908;AA=.|||;VT=SNP
1	73080030	rs4417012	T	C	100	PASS	AC=2191;AF=0.4375;AN=5008;NS=2504;DP=10452;EAS_AF=0.7728;AMR_AF=0.317;AFR_AF=0.351;EUR_AF=0.2336;SAS_AF=0.5041;AA=.|||;VT=SNP
1	73080503	rs4298681	G	C	100	PASS	AC=2125;AF=0.424321;AN=5008;NS=2504;DP=16049;EAS_AF=0.2222;AMR_AF=0.6254;AFR_AF=0.171;EUR_AF=0.7565;SAS_AF=0.4908;AA=.|||;VT=SNP
1	73080772	rs4434806	G	C	100	PASS	AC=2125;AF=0.424321;AN=5008;NS=2504;DP=15589;EAS_AF=0.2222;AMR_AF=0.6254;AFR_AF=0.171;EUR_AF=0.7565;SAS_AF=0.4908;AA=.|||;VT=SNP
1	73081790	rs4649960	G	T	100	PASS	AC=2118;AF=0.422923;AN=5008;NS=2504;DP=15366;EAS_AF=0.2153;AMR_AF=0.6254;AFR_AF=0.171;EUR_AF=0.7565;SAS_AF=0.4908;AA=.|||;VT=SNP
1	73082471	rs12408420	T	C	100	PASS	AC=2154;AF=0.430112;AN=5008;NS=2504;DP=14815;EAS_AF=0.2242;AMR_AF=0.6239;AFR_AF=0.1921;EUR_AF=0.7565;SAS_AF=0.4908;AA=.|||;VT=SNP
1	73082539	rs4620479	A	G	100	PASS	AC=2123;AF=0.423922;AN=5008;NS=2504;DP=12796;EAS_AF=0.2212;AMR_AF=0.6239;AFR_AF=0.171;EUR_AF=0.7565;SAS_AF=0.4908;AA=.|||;VT=SNP
1	73082977	rs6679174	C	T	100	PASS	AC=2119;AF=0.423123;AN=5008;NS=2504;DP=13426;EAS_AF=0.2232;AMR_AF=0.6239;AFR_AF=0.1664;EUR_AF=0.7565;SAS_AF=0.4908;AA=.|||;VT=SNP
1	73082994	rs6691563	A	G	100	PASS	AC=2120;AF=0.423323;AN=5008;NS=2504;DP=13665;EAS_AF=0.2232;AMR_AF=0.6239;AFR_AF=0.1672;EUR_AF=0.7565;SAS_AF=0.4908;AA=.|||;VT=SNP
1	73083357	rs17097747	C	A	100	PASS	AC=353;AF=0.0704872;AN=5008;NS=2504;DP=14460;EAS_AF=0.1022;AMR_AF=0.0288;AFR_AF=0.1074;EUR_AF=0.0318;SAS_AF=0.0573;AA=.|||;VT=SNP
1	73083390	rs4649962	T	C	100	PASS	AC=2017;AF=0.402756;AN=5008;NS=2504;DP=14557;EAS_AF=0.2232;AMR_AF=0.6196;AFR_AF=0.0923;EUR_AF=0.7565;SAS_AF=0.4898;AA=.|||;VT=SNP
1	73084065	rs6695074	A	G	100	PASS	AC=2276;AF=0.454473;AN=5008;NS=2504;DP=18063;EAS_AF=0.7798;AMR_AF=0.3228;AFR_AF=0.4062;EUR_AF=0.2336;SAS_AF=0.5051;AA=.|||;VT=SNP
1	73085446	rs4457521	G	A	100	PASS	AC=2110;AF=0.421326;AN=5008;NS=2504;DP=14060;EAS_AF=0.2153;AMR_AF=0.6239;AFR_AF=0.1664;EUR_AF=0.7565;SAS_AF=0.4898;AA=.|||;VT=SNP
1	73086013	rs12137919	G	A	100	PASS	AC=2110;AF=0.421326;AN=5008;NS=2504;DP=18080;EAS_AF=0.2153;AMR_AF=0.6239;AFR_AF=0.1664;EUR_AF=0.7565;SAS_AF=0.4898;AA=.|||;VT=SNP
1	73086988	rs6687187	A	G	100	PASS	AC=2110;AF=0.421326;AN=5008;NS=2504;DP=14240;EAS_AF=0.2153;AMR_AF=0.6239;AFR_AF=0.1664;EUR_AF=0.7565;SAS_AF=0.4898;AA=.|||;VT=SNP
1	73088058	rs4554669	T	C	100	PASS	AC=2118;AF=0.422923;AN=5008;NS=2504;DP=16329;EAS_AF=0.2232;AMR_AF=0.6239;AFR_AF=0.1657;EUR_AF=0.7575;SAS_AF=0.4898;AA=.|||;VT=SNP
1	73088062	rs4465148	T	C	100	PASS	AC=2118;AF=0.422923;AN=5008;NS=2504;DP=16303;EAS_AF=0.2232;AMR_AF=0.6239;AFR_AF=0.1657;EUR_AF=0.7575;SAS_AF=0.4898;AA=.|||;VT=SNP
1	73088158	rs4465149	G	C	100	PASS	AC=2117;AF=0.422724;AN=5008;NS=2504;DP=18327;EAS_AF=0.2232;AMR_AF=0.6239;AFR_AF=0.1657;EUR_AF=0.7565;SAS_AF=0.4898;AA=.|||;VT=SNP
1	73088649	rs4297240	A	G	100	PASS	AC=2119;AF=0.423123;AN=5008;NS=2504;DP=16761;EAS_AF=0.2232;AMR_AF=0.6239;AFR_AF=0.1687;EUR_AF=0.7555;SAS_AF=0.4888;AA=.|||;VT=SNP
1	73089344	rs11209986	G	C	100	PASS	AC=2084;AF=0.416134;AN=5008;NS=2504;DP=14851;EAS_AF=0.2242;AMR_AF=0.6326;AFR_AF=0.1316;EUR_AF=0.7584;SAS_AF=0.4928;AA=.|||;VT=SNP
1	73089845	rs9645299	T	C	100	PASS	AC=2053;AF=0.409944;AN=5008;NS=2504;DP=15546;EAS_AF=0.2232;AMR_AF=0.6297;AFR_AF=0.1278;EUR_AF=0.7435;SAS_AF=0.4847;AA=.|||;VT=SNP
1	73090344	rs4255334	A	C	100	PASS	AC=2056;AF=0.410543;AN=5008;NS=2504;DP=17513;EAS_AF=0.2232;AMR_AF=0.6297;AFR_AF=0.1301;EUR_AF=0.7435;SAS_AF=0.4847;AA=.|||;VT=SNP
1	73091243	rs12041626	G	T	100	PASS	AC=1632;AF=0.325879;AN=5008;NS=2504;DP=14963;EAS_AF=0.6766;AMR_AF=0.2709;AFR_AF=0.0794;EUR_AF=0.2117;SAS_AF=0.454;AA=.|||;VT=SNP
1	73091520	rs12122859	C	T	100	PASS	AC=1944;AF=0.388179;AN=5008;NS=2504;DP=15185;EAS_AF=0.2153;AMR_AF=0.6254;AFR_AF=0.0537;EUR_AF=0.7435;SAS_AF=0.4847;AA=.|||;VT=SNP
1	73091809	rs12141788	T	C	100	PASS	AC=2044;AF=0.408147;AN=5008;NS=2504;DP=16741;EAS_AF=0.2153;AMR_AF=0.6297;AFR_AF=0.1271;EUR_AF=0.7435;SAS_AF=0.4847;AA=.|||;VT=SNP
1	73092195	rs6691978	C	T	100	PASS	AC=2048;AF=0.408946;AN=5008;NS=2504;DP=16915;EAS_AF=0.2153;AMR_AF=0.6297;AFR_AF=0.1301;EUR_AF=0.7435;SAS_AF=0.4847;AA=.|||;VT=SNP
1	73092567	rs4638064	C	A	100	PASS	AC=2044;AF=0.408147;AN=5008;NS=2504;DP=15833;EAS_AF=0.2153;AMR_AF=0.6297;AFR_AF=0.1271;EUR_AF=0.7435;SAS_AF=0.4847;AA=.|||;VT=SNP
1	73092570	rs4292903	G	T	100	PASS	AC=2044;AF=0.408147;AN=5008;NS=2504;DP=16010;EAS_AF=0.2153;AMR_AF=0.6297;AFR_AF=0.1271;EUR_AF=0.7435;SAS_AF=0.4847;AA=.|||;VT=SNP
1	73094899	rs12126227	C	T	100	PASS	AC=2058;AF=0.410942;AN=5008;NS=2504;DP=15205;EAS_AF=0.2232;AMR_AF=0.6311;AFR_AF=0.1309;EUR_AF=0.7435;SAS_AF=0.4847;AA=.|||;VT=SNP
1	73094928	rs10493505	C	T	100	PASS	AC=2054;AF=0.410144;AN=5008;NS=2504;DP=15723;EAS_AF=0.2232;AMR_AF=0.6311;AFR_AF=0.1278;EUR_AF=0.7435;SAS_AF=0.4847;AA=.|||;VT=SNP
1	73094988	rs12119472	A	G	100	PASS	AC=2053;AF=0.409944;AN=5008;NS=2504;DP=17172;EAS_AF=0.2222;AMR_AF=0.6311;AFR_AF=0.1278;EUR_AF=0.7435;SAS_AF=0.4847;AA=A|||;VT=SNP
1	73095148	rs7514475	G	T	100	PASS	AC=2161;AF=0.43151;AN=5008;NS=2504;DP=17206;EAS_AF=0.7728;AMR_AF=0.304;AFR_AF=0.3215;EUR_AF=0.2455;SAS_AF=0.5102;AA=G|||;VT=SNP
1	73095389	rs12145832	T	C	100	PASS	AC=2052;AF=0.409744;AN=5008;NS=2504;DP=17787;EAS_AF=0.2232;AMR_AF=0.6297;AFR_AF=0.1271;EUR_AF=0.7435;SAS_AF=0.4847;AA=T|||;VT=SNP
1	73095545	rs12119654	A	G	100	PASS	AC=2053;AF=0.409944;AN=5008;NS=2504;DP=16800;EAS_AF=0.2232;AMR_AF=0.6297;AFR_AF=0.1278;EUR_AF=0.7435;SAS_AF=0.4847;AA=A|||;VT=SNP
1	73095843	rs12127252	C	T	100	PASS	AC=2054;AF=0.410144;AN=5008;NS=2504;DP=15930;EAS_AF=0.2232;AMR_AF=0.6297;AFR_AF=0.1286;EUR_AF=0.7435;SAS_AF=0.4847;AA=C|||;VT=SNP
1	73096730	rs7520480	G	C	100	PASS	AC=2049;AF=0.409145;AN=5008;NS=2504;DP=15833;EAS_AF=0.2163;AMR_AF=0.6297;AFR_AF=0.1301;EUR_AF=0.7435;SAS_AF=0.4847;AA=C|||;VT=SNP
1	73098364	rs12726880	G	T	100	PASS	AC=2046;AF=0.408546;AN=5008;NS=2504;DP=15235;EAS_AF=0.2163;AMR_AF=0.6297;AFR_AF=0.1278;EUR_AF=0.7435;SAS_AF=0.4847;AA=G|||;VT=SNP
1	73098532	rs12029382	C	A	100	PASS	AC=2262;AF=0.451677;AN=5008;NS=2504;DP=16656;EAS_AF=0.7788;AMR_AF=0.3127;AFR_AF=0.3896;EUR_AF=0.2455;SAS_AF=0.5092;AA=C|||;VT=SNP
1	73098689	rs12726957	A	G	100	PASS	AC=2077;AF=0.414736;AN=5008;NS=2504;DP=17958;EAS_AF=0.2163;AMR_AF=0.6297;AFR_AF=0.152;EUR_AF=0.7425;SAS_AF=0.4847;AA=G|||;VT=SNP
1	73098881	rs12047199	T	C	100	PASS	AC=2193;AF=0.437899;AN=5008;NS=2504;DP=20342;EAS_AF=0.7788;AMR_AF=0.3069;AFR_AF=0.3374;EUR_AF=0.2485;SAS_AF=0.5102;AA=T|||;VT=SNP
1	73098912	rs12727294	A	G	100	PASS	AC=2045;AF=0.408347;AN=5008;NS=2504;DP=19322;EAS_AF=0.2163;AMR_AF=0.6297;AFR_AF=0.1271;EUR_AF=0.7435;SAS_AF=0.4847;AA=A|||;VT=SNP
1	73099845	rs4128304	C	T	100	PASS	AC=2046;AF=0.408546;AN=5008;NS=2504;DP=17366;EAS_AF=0.2163;AMR_AF=0.6297;AFR_AF=0.1278;EUR_AF=0.7435;SAS_AF=0.4847;AA=C|||;VT=SNP
1	73100055	rs11209988	A	G	100	PASS	AC=2263;AF=0.451877;AN=5008;NS=2504;DP=18745;EAS_AF=0.7788;AMR_AF=0.3127;AFR_AF=0.3896;EUR_AF=0.2455;SAS_AF=0.5102;AA=A|||;VT=SNP
1	73101659	rs12725368	T	C	100	PASS	AC=2047;AF=0.408746;AN=5008;NS=2504;DP=17332;EAS_AF=0.2163;AMR_AF=0.6326;AFR_AF=0.1271;EUR_AF=0.7435;SAS_AF=0.4847;AA=T|||;VT=SNP
1	73101763	rs12743848	G	A	100	PASS	AC=2049;AF=0.409145;AN=5008;NS=2504;DP=16283;EAS_AF=0.2163;AMR_AF=0.6297;AFR_AF=0.1301;EUR_AF=0.7435;SAS_AF=0.4847;AA=A|||;VT=SNP
1	73102010	rs7526444	A	G	100	PASS	AC=2277;AF=0.454673;AN=5008;NS=2504;DP=16105;EAS_AF=0.7788;AMR_AF=0.3127;AFR_AF=0.4002;EUR_AF=0.2455;SAS_AF=0.5102;AA=G|||;VT=SNP
1	73102469	rs12128913	C	A	100	PASS	AC=2056;AF=0.410543;AN=5008;NS=2504;DP=17548;EAS_AF=0.2163;AMR_AF=0.6297;AFR_AF=0.1354;EUR_AF=0.7435;SAS_AF=0.4847;AA=C|||;VT=SNP
1	73103149	rs4259588	G	A	100	PASS	AC=2203;AF=0.439896;AN=5008;NS=2504;DP=17561;EAS_AF=0.7788;AMR_AF=0.3069;AFR_AF=0.3472;EUR_AF=0.2455;SAS_AF=0.5102;AA=G|||;VT=SNP
1	73103734	rs10889968	T	C	100	PASS	AC=2559;AF=0.510982;AN=5008;NS=2504;DP=19182;EAS_AF=0.2202;AMR_AF=0.6758;AFR_AF=0.4773;EUR_AF=0.7535;SAS_AF=0.4898;AA=C|||;VT=SNP
1	73103939	rs4650145	T	C	100	PASS	AC=2560;AF=0.511182;AN=5008;NS=2504;DP=16184;EAS_AF=0.2202;AMR_AF=0.6758;AFR_AF=0.4773;EUR_AF=0.7545;SAS_AF=0.4898;AA=T|||;VT=SNP
1	73104160	rs12024784	T	C	100	PASS	AC=2204;AF=0.440096;AN=5008;NS=2504;DP=15477;EAS_AF=0.7798;AMR_AF=0.3069;AFR_AF=0.3464;EUR_AF=0.2465;SAS_AF=0.5102;AA=T|||;VT=SNP
1	73105847	rs11209994	G	A	100	PASS	AC=2043;AF=0.407947;AN=5008;NS=2504;DP=9845;EAS_AF=0.2153;AMR_AF=0.6297;AFR_AF=0.1271;EUR_AF=0.7425;SAS_AF=0.4847;AA=G|||;VT=SNP
1	73106029	rs12026805	T	A	100	PASS	AC=1549;AF=0.309305;AN=5008;NS=2504;DP=13234;EAS_AF=0.6766;AMR_AF=0.2651;AFR_AF=0.0182;EUR_AF=0.2127;SAS_AF=0.455;AA=T|||;VT=SNP
1	73107472	rs4111519	A	G	100	PASS	AC=2297;AF=0.458666;AN=5008;NS=2504;DP=19926;EAS_AF=0.7798;AMR_AF=0.3127;AFR_AF=0.4145;EUR_AF=0.2455;SAS_AF=0.5102;AA=A|||;VT=SNP
1	73107862	rs7530992	T	A	100	PASS	AC=2073;AF=0.413938;AN=5008;NS=2504;DP=18855;EAS_AF=0.2163;AMR_AF=0.6297;AFR_AF=0.1483;EUR_AF=0.7435;SAS_AF=0.4847;AA=T|||;VT=SNP
1	73109169	rs6678015	A	G	100	PASS	AC=2088;AF=0.416933;AN=5008;NS=2504;DP=18485;EAS_AF=0.2153;AMR_AF=0.6311;AFR_AF=0.1596;EUR_AF=0.7435;SAS_AF=0.4847;AA=A|||;VT=SNP
1	73109325	rs4649963	A	C	100	PASS	AC=213;AF=0.0425319;AN=5008;NS=2504;DP=18842;EAS_AF=0.0407;AMR_AF=0.1124;AFR_AF=0.0008;EUR_AF=0.0477;SAS_AF=0.046;AA=A|||;VT=SNP
1	73109340	rs4649964	A	T	100	PASS	AC=1945;AF=0.388379;AN=5008;NS=2504;DP=18331;EAS_AF=0.2153;AMR_AF=0.6268;AFR_AF=0.0537;EUR_AF=0.7435;SAS_AF=0.4847;AA=A|||;VT=SNP
1	73111887	rs12030081	A	C	100	PASS	AC=2205;AF=0.440296;AN=5008;NS=2504;DP=16579;EAS_AF=0.7798;AMR_AF=0.3055;AFR_AF=0.3487;EUR_AF=0.2455;SAS_AF=0.5102;AA=A|||;VT=SNP
1	73112864	rs7554639	G	A	100	PASS	AC=2071;AF=0.413538;AN=5008;NS=2504;DP=17871;EAS_AF=0.2153;AMR_AF=0.6311;AFR_AF=0.1467;EUR_AF=0.7435;SAS_AF=0.4847;AA=G|||;VT=SNP
1	73114284	rs4372200	G	A	100	PASS	AC=2557;AF=0.510583;AN=5008;NS=2504;DP=16759;EAS_AF=0.2202;AMR_AF=0.6772;AFR_AF=0.4743;EUR_AF=0.7545;SAS_AF=0.4898;AA=A|||;VT=SNP
1	73115017	rs4294370	C	T	100	PASS	AC=2300;AF=0.459265;AN=5008;NS=2504;DP=18103;EAS_AF=0.7798;AMR_AF=0.3112;AFR_AF=0.4175;EUR_AF=0.2455;SAS_AF=0.5102;AA=C|||;VT=SNP
1	73115205	rs6691430	G	A	100	PASS	AC=2300;AF=0.459265;AN=5008;NS=2504;DP=18635;EAS_AF=0.7798;AMR_AF=0.3112;AFR_AF=0.4175;EUR_AF=0.2455;SAS_AF=0.5102;AA=G|||;VT=SNP
1	73115316	rs11209999	C	T	100	PASS	AC=1944;AF=0.388179;AN=5008;NS=2504;DP=16040;EAS_AF=0.2153;AMR_AF=0.6268;AFR_AF=0.053;EUR_AF=0.7435;SAS_AF=0.4847;AA=C|||;VT=SNP
1	73115643	rs12404539	T	G	100	PASS	AC=212;AF=0.0423323;AN=5008;NS=2504;DP=19101;EAS_AF=0.0407;AMR_AF=0.111;AFR_AF=0.0008;EUR_AF=0.0477;SAS_AF=0.046;AA=T|||;VT=SNP
1	73116491	rs4650146	C	A	100	PASS	AC=2070;AF=0.413339;AN=5008;NS=2504;DP=16504;EAS_AF=0.2153;AMR_AF=0.6326;AFR_AF=0.1467;EUR_AF=0.7425;SAS_AF=0.4836;AA=C|||;VT=SNP
1	73118902	rs7549047	T	G	100	PASS	AC=2070;AF=0.413339;AN=5008;NS=2504;DP=16682;EAS_AF=0.2153;AMR_AF=0.6326;AFR_AF=0.1467;EUR_AF=0.7425;SAS_AF=0.4836;AA=T|||;VT=SNP
1	73119296	rs12726515	T	C	100	PASS	AC=2070;AF=0.413339;AN=5008;NS=2504;DP=16613;EAS_AF=0.2153;AMR_AF=0.6326;AFR_AF=0.1467;EUR_AF=0.7425;SAS_AF=0.4836;AA=T|||;VT=SNP
1	73120679	rs4618917	C	T	100	PASS	AC=2325;AF=0.464257;AN=5008;NS=2504;DP=14348;EAS_AF=0.7798;AMR_AF=0.3127;AFR_AF=0.4342;EUR_AF=0.2465;SAS_AF=0.5112;AA=C|||;VT=SNP
1	73123107	rs79681042	T	C	100	PASS	AC=212;AF=0.0423323;AN=5008;NS=2504;DP=17277;EAS_AF=0.0417;AMR_AF=0.1124;AFR_AF=0.0008;EUR_AF=0.0477;SAS_AF=0.044;AA=T|||;VT=SNP
1	73127089	rs4551545	C	T	100	PASS	AC=2253;AF=0.44988;AN=5008;NS=2504;DP=18537;EAS_AF=0.7798;AMR_AF=0.3069;AFR_AF=0.3828;EUR_AF=0.2465;SAS_AF=0.5112;AA=c|||;VT=SNP
1	73132156	rs4278325	C	G	100	PASS	AC=2043;AF=0.407947;AN=5008;NS=2504;DP=18767;EAS_AF=0.2153;AMR_AF=0.6326;AFR_AF=0.1256;EUR_AF=0.7435;SAS_AF=0.4836;AA=C|||;VT=SNP
1	73133019	rs4406594	T	C	100	PASS	AC=2374;AF=0.474042;AN=5008;NS=2504;DP=17826;EAS_AF=0.7798;AMR_AF=0.3127;AFR_AF=0.4713;EUR_AF=0.2465;SAS_AF=0.5112;AA=T|||;VT=SNP
1	73133803	rs4292904	C	A	100	PASS	AC=2354;AF=0.470048;AN=5008;NS=2504;DP=14767;EAS_AF=0.7798;AMR_AF=0.3112;AFR_AF=0.4569;EUR_AF=0.2465;SAS_AF=0.5112;AA=C|||;VT=SNP
1	73136070	rs6424485	T	G	100	PASS	AC=2500;AF=0.499201;AN=5008;NS=2504;DP=14775;EAS_AF=0.2202;AMR_AF=0.6758;AFR_AF=0.4334;EUR_AF=0.7535;SAS_AF=0.4888;AA=G|||;VT=SNP
1	73136986	rs11210017	G	A	100	PASS	AC=2253;AF=0.44988;AN=5008;NS=2504;DP=17844;EAS_AF=0.7798;AMR_AF=0.3069;AFR_AF=0.3828;EUR_AF=0.2465;SAS_AF=0.5112;AA=G|||;VT=SNP
1	73140524	rs4147191	A	G	100	PASS	AC=2357;AF=0.470647;AN=5008;NS=2504;DP=19636;EAS_AF=0.7798;AMR_AF=0.3127;AFR_AF=0.4584;EUR_AF=0.2465;SAS_AF=0.5112;AA=A|||;VT=SNP
1	73141767	rs12127723	G	A	100	PASS	AC=1415;AF=0.282548;AN=5008;NS=2504;DP=14166;EAS_AF=0.1677;AMR_AF=0.389;AFR_AF=0.0318;EUR_AF=0.5547;SAS_AF=0.3845;AA=G|||;VT=SNP
1	73142177	rs12406649	T	A	100	PASS	AC=2071;AF=0.413538;AN=5008;NS=2504;DP=14046;EAS_AF=0.2163;AMR_AF=0.6427;AFR_AF=0.1346;EUR_AF=0.7475;SAS_AF=0.4877;AA=T|||;VT=SNP
1	73144543	rs79514505	G	A	100	PASS	AC=210;AF=0.0419329;AN=5008;NS=2504;DP=16194;EAS_AF=0.0407;AMR_AF=0.111;AFR_AF=0.0008;EUR_AF=0.0477;SAS_AF=0.044;AA=G|||;VT=SNP
1	73149522	rs4585929	C	A	100	PASS	AC=2043;AF=0.407947;AN=5008;NS=2504;DP=19949;EAS_AF=0.2153;AMR_AF=0.6326;AFR_AF=0.1263;EUR_AF=0.7425;SAS_AF=0.4836;AA=C|||;VT=SNP
1	73151595	rs111597499	C	T	100	PASS	AC=63;AF=0.0125799;AN=5008;NS=2504;DP=17741;EAS_AF=0.0188;AMR_AF=0.0375;AFR_AF=0.0008;EUR_AF=0.0149;SAS_AF=0.002;AA=C|||;VT=SNP
1	73153078	rs11210027	A	C	100	PASS	AC=2504;AF=0.5;AN=5008;NS=2504;DP=18849;EAS_AF=0.2192;AMR_AF=0.6758;AFR_AF=0.4372;EUR_AF=0.7535;SAS_AF=0.4888;AA=C|||;VT=SNP
1	73153122	rs11589065	A	C	100	PASS	AC=2072;AF=0.413738;AN=5008;NS=2504;DP=18910;EAS_AF=0.2163;AMR_AF=0.6427;AFR_AF=0.1354;EUR_AF=0.7475;SAS_AF=0.4877;AA=a|||;VT=SNP
1	73153470	rs12042334	T	C	100	PASS	AC=2325;AF=0.464257;AN=5008;NS=2504;DP=16812;EAS_AF=0.7808;AMR_AF=0.3127;AFR_AF=0.4342;EUR_AF=0.2465;SAS_AF=0.5102;AA=T|||;VT=SNP
1	73153752	rs7517246	A	G	100	PASS	AC=2357;AF=0.470647;AN=5008;NS=2504;DP=20150;EAS_AF=0.7808;AMR_AF=0.3127;AFR_AF=0.4576;EUR_AF=0.2465;SAS_AF=0.5112;AA=A|||;VT=SNP
1	73155280	rs10889983	T	C	100	PASS	AC=2071;AF=0.413538;AN=5008;NS=2504;DP=17636;EAS_AF=0.2163;AMR_AF=0.6427;AFR_AF=0.1346;EUR_AF=0.7475;SAS_AF=0.4877;AA=T|||;VT=SNP
1	73155525	rs10889984	A	T	100	PASS	AC=2071;AF=0.413538;AN=5008;NS=2504;DP=15776;EAS_AF=0.2163;AMR_AF=0.6427;AFR_AF=0.1346;EUR_AF=0.7475;SAS_AF=0.4877;AA=A|||;VT=SNP
1	73156789	rs4424448	T	C	100	PASS	AC=2253;AF=0.44988;AN=5008;NS=2504;DP=16222;EAS_AF=0.7808;AMR_AF=0.3069;AFR_AF=0.382;EUR_AF=0.2465;SAS_AF=0.5112;AA=T|||;VT=SNP
1	73157026	rs11210030	C	T	100	PASS	AC=2042;AF=0.407748;AN=5008;NS=2504;DP=16092;EAS_AF=0.2153;AMR_AF=0.6326;AFR_AF=0.1256;EUR_AF=0.7425;SAS_AF=0.4836;AA=C|||;VT=SNP
1	73158709	rs12038578	G	A	100	PASS	AC=2224;AF=0.444089;AN=5008;NS=2504;DP=18552;EAS_AF=0.7808;AMR_AF=0.3055;AFR_AF=0.3608;EUR_AF=0.2465;SAS_AF=0.5112;AA=G|||;VT=SNP
1	73160098	rs61771893	T	C	100	PASS	AC=2356;AF=0.470447;AN=5008;NS=2504;DP=19606;EAS_AF=0.7808;AMR_AF=0.3141;AFR_AF=0.4561;EUR_AF=0.2465;SAS_AF=0.5112;AA=T|||;VT=SNP
1	73160141	rs61771894	A	G	100	PASS	AC=2324;AF=0.464058;AN=5008;NS=2504;DP=19878;EAS_AF=0.7808;AMR_AF=0.3141;AFR_AF=0.4319;EUR_AF=0.2465;SAS_AF=0.5112;AA=A|||;VT=SNP
1	73160704	rs8179405	C	A	100	PASS	AC=2250;AF=0.449281;AN=5008;NS=2504;DP=18325;EAS_AF=0.7798;AMR_AF=0.3084;AFR_AF=0.3797;EUR_AF=0.2465;SAS_AF=0.5112;AA=C|||;VT=SNP
1	73161292	rs61771895	G	A	100	PASS	AC=1634;AF=0.326278;AN=5008;NS=2504;DP=17112;EAS_AF=0.6776;AMR_AF=0.268;AFR_AF=0.0772;EUR_AF=0.2157;SAS_AF=0.456;AA=G|||;VT=SNP
1	73162418	rs8179265	T	C	100	PASS	AC=2222;AF=0.44369;AN=5008;NS=2504;DP=17760;EAS_AF=0.7798;AMR_AF=0.3055;AFR_AF=0.3608;EUR_AF=0.2465;SAS_AF=0.5102;AA=T|||;VT=SNP
1	73162472	rs8179316	G	C	100	PASS	AC=2250;AF=0.449281;AN=5008;NS=2504;DP=16953;EAS_AF=0.7798;AMR_AF=0.3084;AFR_AF=0.3797;EUR_AF=0.2465;SAS_AF=0.5112;AA=G|||;VT=SNP
1	73162686	rs4451507	T	C	100	PASS	AC=2250;AF=0.449281;AN=5008;NS=2504;DP=15948;EAS_AF=0.7798;AMR_AF=0.3084;AFR_AF=0.3797;EUR_AF=0.2465;SAS_AF=0.5112;AA=T|||;VT=SNP
1	73164107	rs10889986	G	T	100	PASS	AC=2042;AF=0.407748;AN=5008;NS=2504;DP=15122;EAS_AF=0.2163;AMR_AF=0.6297;AFR_AF=0.1263;EUR_AF=0.7425;SAS_AF=0.4836;AA=G|||;VT=SNP
1	73164809	rs6424487	C	A	100	PASS	AC=2355;AF=0.470248;AN=5008;NS=2504;DP=17296;EAS_AF=0.7798;AMR_AF=0.3141;AFR_AF=0.4561;EUR_AF=0.2465;SAS_AF=0.5112;AA=C|||;VT=SNP
1	73166308	rs12116859	T	C	100	PASS	AC=2464;AF=0.492013;AN=5008;NS=2504;DP=11659;EAS_AF=0.2202;AMR_AF=0.6614;AFR_AF=0.438;EUR_AF=0.7266;SAS_AF=0.4836;AA=C|||;VT=SNP
1	73167632	rs4636401	C	T	100	PASS	AC=1999;AF=0.399161;AN=5008;NS=2504;DP=16167;EAS_AF=0.2163;AMR_AF=0.6167;AFR_AF=0.1248;EUR_AF=0.7157;SAS_AF=0.4785;AA=C|||;VT=SNP
1	73167932	rs17548480	A	T	100	PASS	AC=170;AF=0.0339457;AN=5008;NS=2504;DP=17160;EAS_AF=0.0407;AMR_AF=0.0994;AFR_AF=0;EUR_AF=0.0209;SAS_AF=0.0399;AA=A|||;VT=SNP
1	73169609	rs4282755	A	G	100	PASS	AC=639;AF=0.127596;AN=5008;NS=2504;DP=18712;EAS_AF=0.0685;AMR_AF=0.2133;AFR_AF=0.034;EUR_AF=0.2187;SAS_AF=0.1605;AA=A|||;VT=SNP
1	73170648	rs12736246	A	T	100	PASS	AC=2028;AF=0.404952;AN=5008;NS=2504;DP=16332;EAS_AF=0.2173;AMR_AF=0.6268;AFR_AF=0.1339;EUR_AF=0.7207;SAS_AF=0.4826;AA=a|||;VT=SNP
1	73172364	rs4304526	A	C	100	PASS	AC=2292;AF=0.457668;AN=5008;NS=2504;DP=14257;EAS_AF=0.7798;AMR_AF=0.3213;AFR_AF=0.3805;EUR_AF=0.2734;SAS_AF=0.5164;AA=A|||;VT=SNP
1	73172614	rs11210034	G	A	100	PASS	AC=1903;AF=0.379992;AN=5008;NS=2504;DP=15306;EAS_AF=0.2163;AMR_AF=0.6124;AFR_AF=0.0545;EUR_AF=0.7157;SAS_AF=0.4785;AA=G|||;VT=SNP
1	73173575	rs6662385	C	T	100	PASS	AC=1902;AF=0.379792;AN=5008;NS=2504;DP=18258;EAS_AF=0.2163;AMR_AF=0.6124;AFR_AF=0.0537;EUR_AF=0.7157;SAS_AF=0.4785;AA=C|||;VT=SNP
1	73173871	rs4509530	C	T	100	PASS	AC=2265;AF=0.452276;AN=5008;NS=2504;DP=17330;EAS_AF=0.7798;AMR_AF=0.3184;AFR_AF=0.3616;EUR_AF=0.2734;SAS_AF=0.5164;AA=C|||;VT=SNP
1	73175494	rs4360477	C	T	100	PASS	AC=2397;AF=0.478634;AN=5008;NS=2504;DP=19623;EAS_AF=0.7798;AMR_AF=0.3271;AFR_AF=0.4569;EUR_AF=0.2734;SAS_AF=0.5164;AA=C|||;VT=SNP
1	73178467	rs4303038	T	G	100	PASS	AC=2086;AF=0.416534;AN=5008;NS=2504;DP=14030;EAS_AF=0.247;AMR_AF=0.6297;AFR_AF=0.1536;EUR_AF=0.7207;SAS_AF=0.4826;AA=T|||;VT=SNP
1	73178756	rs4553130	G	T	100	PASS	AC=2027;AF=0.404752;AN=5008;NS=2504;DP=15930;EAS_AF=0.2173;AMR_AF=0.6268;AFR_AF=0.1339;EUR_AF=0.7207;SAS_AF=0.4816;AA=G|||;VT=SNP
1	73181287	rs12022602	G	A	100	PASS	AC=2397;AF=0.478634;AN=5008;NS=2504;DP=16450;EAS_AF=0.7798;AMR_AF=0.3271;AFR_AF=0.4569;EUR_AF=0.2734;SAS_AF=0.5164;AA=G|||;VT=SNP
1	73184090	rs12402702	G	A	100	PASS	AC=2029;AF=0.405152;AN=5008;NS=2504;DP=15062;EAS_AF=0.2183;AMR_AF=0.6268;AFR_AF=0.1339;EUR_AF=0.7207;SAS_AF=0.4826;AA=G|||;VT=SNP
1	73185973	rs6685232	T	C	100	PASS	AC=2028;AF=0.404952;AN=5008;NS=2504;DP=15880;EAS_AF=0.2173;AMR_AF=0.6268;AFR_AF=0.1339;EUR_AF=0.7207;SAS_AF=0.4826;AA=T|||;VT=SNP
1	73187620	rs2243622	A	G	100	PASS	AC=2397;AF=0.478634;AN=5008;NS=2504;DP=15581;EAS_AF=0.7798;AMR_AF=0.3271;AFR_AF=0.4569;EUR_AF=0.2734;SAS_AF=0.5164;AA=A|||;VT=SNP
1	73188630	rs2265053	C	T	100	PASS	AC=2292;AF=0.457668;AN=5008;NS=2504;DP=13721;EAS_AF=0.7798;AMR_AF=0.3228;AFR_AF=0.3805;EUR_AF=0.2734;SAS_AF=0.5153;AA=C|||;VT=SNP
1	73189446	rs12124374	T	C	100	PASS	AC=308;AF=0.0615016;AN=5008;NS=2504;DP=18370;EAS_AF=0.0069;AMR_AF=0.0865;AFR_AF=0.0083;EUR_AF=0.1471;SAS_AF=0.0838;AA=T|||;VT=SNP
1	73192571	rs4598444	A	C	100	PASS	AC=2108;AF=0.420927;AN=5008;NS=2504;DP=18125;EAS_AF=0.2153;AMR_AF=0.6196;AFR_AF=0.2027;EUR_AF=0.7157;SAS_AF=0.4836;AA=A|||;VT=SNP
1	73192986	rs3891553	G	A	100	PASS	AC=2611;AF=0.521366;AN=5008;NS=2504;DP=17455;EAS_AF=0.1399;AMR_AF=0.6758;AFR_AF=0.6051;EUR_AF=0.7217;SAS_AF=0.4857;AA=A|||;VT=SNP
1	73193682	rs7524551	G	A	100	PASS	AC=2625;AF=0.524161;AN=5008;NS=2504;DP=17676;EAS_AF=0.2192;AMR_AF=0.6715;AFR_AF=0.5961;EUR_AF=0.6819;SAS_AF=0.4744;AA=A|||;VT=SNP
1	73195560	rs12141660	C	T	100	PASS	AC=922;AF=0.184105;AN=5008;NS=2504;DP=15473;EAS_AF=0.1577;AMR_AF=0.2378;AFR_AF=0.0129;EUR_AF=0.3101;SAS_AF=0.2751;AA=C|||;VT=SNP
1	73196880	rs718985	G	C	100	PASS	AC=2475;AF=0.494209;AN=5008;NS=2504;DP=18486;EAS_AF=0.2192;AMR_AF=0.6614;AFR_AF=0.4508;EUR_AF=0.7237;SAS_AF=0.4816;AA=C|||;VT=SNP
1	73197636	rs7555098	A	G	100	PASS	AC=2565;AF=0.512181;AN=5008;NS=2504;DP=16696;EAS_AF=0.2192;AMR_AF=0.67;AFR_AF=0.5144;EUR_AF=0.7237;SAS_AF=0.4816;AA=G|||;VT=SNP
1	73199850	rs4358995	C	G	100	PASS	AC=1982;AF=0.395767;AN=5008;NS=2504;DP=19839;EAS_AF=0.2153;AMR_AF=0.6196;AFR_AF=0.1104;EUR_AF=0.7177;SAS_AF=0.4775;AA=C|||;VT=SNP
1	73201182	rs4354495	A	G	100	PASS	AC=1971;AF=0.39357;AN=5008;NS=2504;DP=8862;EAS_AF=0.2173;AMR_AF=0.5922;AFR_AF=0.1558;EUR_AF=0.6819;SAS_AF=0.4591;AA=-|||;VT=SNP
1	73203025	rs2422280	C	T	100	PASS	AC=2690;AF=0.537141;AN=5008;NS=2504;DP=17025;EAS_AF=0.2192;AMR_AF=0.6801;AFR_AF=0.6006;EUR_AF=0.7266;SAS_AF=0.4826;AA=T|||;VT=SNP
1	73203248	rs2422281	A	T	100	PASS	AC=1604;AF=0.320288;AN=5008;NS=2504;DP=18292;EAS_AF=0.6786;AMR_AF=0.2752;AFR_AF=0.0174;EUR_AF=0.2465;SAS_AF=0.4683;AA=A|||;VT=SNP
1	73203356	rs7539223	G	A	100	PASS	AC=2056;AF=0.410543;AN=5008;NS=2504;DP=15475;EAS_AF=0.2153;AMR_AF=0.6225;AFR_AF=0.1657;EUR_AF=0.7167;SAS_AF=0.4775;AA=A|||;VT=SNP
1	73203643	rs17093362	G	A	100	PASS	AC=1603;AF=0.320088;AN=5008;NS=2504;DP=17173;EAS_AF=0.6776;AMR_AF=0.2752;AFR_AF=0.0174;EUR_AF=0.2465;SAS_AF=0.4683;AA=G|||;VT=SNP
1	73204521	rs7542606	G	A	100	PASS	AC=2717;AF=0.542532;AN=5008;NS=2504;DP=17914;EAS_AF=0.2192;AMR_AF=0.6816;AFR_AF=0.6195;EUR_AF=0.7276;SAS_AF=0.4826;AA=A|||;VT=SNP
1	73205079	rs11576211	C	T	100	PASS	AC=2565;AF=0.512181;AN=5008;NS=2504;DP=19300;EAS_AF=0.2192;AMR_AF=0.67;AFR_AF=0.5144;EUR_AF=0.7237;SAS_AF=0.4816;AA=T|||;VT=SNP
1	73205117	rs12723954	A	T	100	PASS	AC=2053;AF=0.409944;AN=5008;NS=2504;DP=19567;EAS_AF=0.2153;AMR_AF=0.6239;AFR_AF=0.1626;EUR_AF=0.7167;SAS_AF=0.4775;AA=A|||;VT=SNP
1	73205672	rs6674592	G	C	100	PASS	AC=2565;AF=0.512181;AN=5008;NS=2504;DP=18036;EAS_AF=0.2192;AMR_AF=0.67;AFR_AF=0.5144;EUR_AF=0.7237;SAS_AF=0.4816;AA=C|||;VT=SNP
1	73206443	rs10789343	A	C	100	PASS	AC=2678;AF=0.534744;AN=5008;NS=2504;DP=13559;EAS_AF=0.2192;AMR_AF=0.6758;AFR_AF=0.5968;EUR_AF=0.7237;SAS_AF=0.4816;AA=C|||;VT=SNP
1	73207651	rs4650147	T	G	100	PASS	AC=2569;AF=0.512979;AN=5008;NS=2504;DP=18274;EAS_AF=0.2192;AMR_AF=0.67;AFR_AF=0.5144;EUR_AF=0.7237;SAS_AF=0.4857;AA=G|||;VT=SNP
1	73208383	rs4650148	G	A	100	PASS	AC=179;AF=0.0357428;AN=5008;NS=2504;DP=15506;EAS_AF=0.0417;AMR_AF=0.1023;AFR_AF=0;EUR_AF=0.0219;SAS_AF=0.045;AA=G|||;VT=SNP
1	73209862	rs10789344	T	C	100	PASS	AC=2702;AF=0.539537;AN=5008;NS=2504;DP=18424;EAS_AF=0.2192;AMR_AF=0.6801;AFR_AF=0.6089;EUR_AF=0.7276;SAS_AF=0.4826;AA=C|||;VT=SNP
1	73212593	rs1830091	C	A	100	PASS	AC=1425;AF=0.284545;AN=5008;NS=2504;DP=14409;EAS_AF=0.1667;AMR_AF=0.3905;AFR_AF=0.0295;EUR_AF=0.5567;SAS_AF=0.3957;AA=C|||;VT=SNP
1	73213582	rs9326106	G	T	100	PASS	AC=2704;AF=0.539936;AN=5008;NS=2504;DP=18359;EAS_AF=0.2192;AMR_AF=0.6772;AFR_AF=0.6036;EUR_AF=0.7237;SAS_AF=0.498;AA=T|||;VT=SNP
1	73214975	rs12749370	C	A	100	PASS	AC=2297;AF=0.458666;AN=5008;NS=2504;DP=16393;EAS_AF=0.2153;AMR_AF=0.6398;AFR_AF=0.3268;EUR_AF=0.7167;SAS_AF=0.4939;AA=A|||;VT=SNP
1	73215096	rs12749784	G	C	100	PASS	AC=1997;AF=0.398762;AN=5008;NS=2504;DP=16946;EAS_AF=0.2153;AMR_AF=0.621;AFR_AF=0.1097;EUR_AF=0.7167;SAS_AF=0.4939;AA=G|||;VT=SNP
1	73215386	rs12143995	A	G	100	PASS	AC=2285;AF=0.45627;AN=5008;NS=2504;DP=14920;EAS_AF=0.2153;AMR_AF=0.6398;AFR_AF=0.3177;EUR_AF=0.7167;SAS_AF=0.4939;AA=A|||;VT=SNP
1	73215976	rs12736709	T	C	100	PASS	AC=2296;AF=0.458466;AN=5008;NS=2504;DP=15352;EAS_AF=0.2153;AMR_AF=0.6398;AFR_AF=0.326;EUR_AF=0.7167;SAS_AF=0.4939;AA=C|||;VT=SNP
1	73216191	rs10789345	G	C	100	PASS	AC=2702;AF=0.539537;AN=5008;NS=2504;DP=15990;EAS_AF=0.2192;AMR_AF=0.6772;AFR_AF=0.6021;EUR_AF=0.7237;SAS_AF=0.498;AA=C|||;VT=SNP
1	73217019	rs1608929	T	C	100	PASS	AC=1997;AF=0.398762;AN=5008;NS=2504;DP=17156;EAS_AF=0.2153;AMR_AF=0.621;AFR_AF=0.1097;EUR_AF=0.7167;SAS_AF=0.4939;AA=T|||;VT=SNP
1	73217509	rs12133234	G	T	100	PASS	AC=2284;AF=0.45607;AN=5008;NS=2504;DP=15099;EAS_AF=0.2153;AMR_AF=0.6398;AFR_AF=0.3177;EUR_AF=0.7157;SAS_AF=0.4939;AA=G|||;VT=SNP
1	73218731	rs2422284	G	T	100	PASS	AC=2301;AF=0.459465;AN=5008;NS=2504;DP=16596;EAS_AF=0.2153;AMR_AF=0.6412;AFR_AF=0.3268;EUR_AF=0.7167;SAS_AF=0.4969;AA=T|||;VT=SNP
1	73218976	rs4269729	G	T	100	PASS	AC=2703;AF=0.539736;AN=5008;NS=2504;DP=16277;EAS_AF=0.2192;AMR_AF=0.6772;AFR_AF=0.6029;EUR_AF=0.7237;SAS_AF=0.498;AA=T|||;VT=SNP
1	73219609	rs11210045	C	T	100	PASS	AC=2285;AF=0.45627;AN=5008;NS=2504;DP=16009;EAS_AF=0.2153;AMR_AF=0.6398;AFR_AF=0.3177;EUR_AF=0.7167;SAS_AF=0.4939;AA=C|||;VT=SNP
1	73219974	rs11210046	A	G	100	PASS	AC=2285;AF=0.45627;AN=5008;NS=2504;DP=14872;EAS_AF=0.2153;AMR_AF=0.6398;AFR_AF=0.3177;EUR_AF=0.7167;SAS_AF=0.4939;AA=A|||;VT=SNP
1	73220567	rs4487985	C	T	100	PASS	AC=2289;AF=0.457069;AN=5008;NS=2504;DP=18014;EAS_AF=0.2153;AMR_AF=0.6427;AFR_AF=0.3177;EUR_AF=0.7167;SAS_AF=0.4959;AA=C|||;VT=SNP
1	73220583	rs4650150	C	T	100	PASS	AC=2289;AF=0.457069;AN=5008;NS=2504;DP=18127;EAS_AF=0.2153;AMR_AF=0.6427;AFR_AF=0.3177;EUR_AF=0.7167;SAS_AF=0.4959;AA=C|||;VT=SNP
1	73220876	rs4650151	C	T	100	PASS	AC=2286;AF=0.45647;AN=5008;NS=2504;DP=17336;EAS_AF=0.2153;AMR_AF=0.6412;AFR_AF=0.3177;EUR_AF=0.7167;SAS_AF=0.4939;AA=C|||;VT=SNP
1	73221055	rs12141184	T	C	100	PASS	AC=2284;AF=0.45607;AN=5008;NS=2504;DP=14780;EAS_AF=0.2153;AMR_AF=0.6398;AFR_AF=0.3169;EUR_AF=0.7167;SAS_AF=0.4939;AA=T|||;VT=SNP
1	73221787	rs11210048	A	G	100	PASS	AC=2069;AF=0.413139;AN=5008;NS=2504;DP=15288;EAS_AF=0.2153;AMR_AF=0.6268;AFR_AF=0.1611;EUR_AF=0.7167;SAS_AF=0.4939;AA=A|||;VT=SNP
1	73221921	rs11210049	C	T	100	PASS	AC=2286;AF=0.45647;AN=5008;NS=2504;DP=14810;EAS_AF=0.2153;AMR_AF=0.6412;AFR_AF=0.3169;EUR_AF=0.7177;SAS_AF=0.4939;AA=C|||;VT=SNP
1	73222087	rs11210050	G	A	100	PASS	AC=2072;AF=0.413738;AN=5008;NS=2504;DP=14366;EAS_AF=0.2153;AMR_AF=0.6268;AFR_AF=0.1641;EUR_AF=0.7167;SAS_AF=0.4928;AA=G|||;VT=SNP
1	73222266	rs11210051	G	T	100	PASS	AC=2072;AF=0.413738;AN=5008;NS=2504;DP=12564;EAS_AF=0.2153;AMR_AF=0.6254;AFR_AF=0.1641;EUR_AF=0.7167;SAS_AF=0.4939;AA=G|||;VT=SNP
1	73222573	rs11587412	G	A	100	PASS	AC=2286;AF=0.45647;AN=5008;NS=2504;DP=8806;EAS_AF=0.2153;AMR_AF=0.6412;AFR_AF=0.3177;EUR_AF=0.7167;SAS_AF=0.4939;AA=G|||;VT=SNP
1	73223378	rs1405061	G	C	100	PASS	AC=2283;AF=0.455871;AN=5008;NS=2504;DP=14204;EAS_AF=0.2143;AMR_AF=0.6398;AFR_AF=0.3177;EUR_AF=0.7167;SAS_AF=0.4928;AA=C|||;VT=SNP
1	73223472	rs12124637	C	T	100	PASS	AC=2703;AF=0.539736;AN=5008;NS=2504;DP=14763;EAS_AF=0.2183;AMR_AF=0.6787;AFR_AF=0.6029;EUR_AF=0.7237;SAS_AF=0.498;AA=T|||;VT=SNP
1	73224025	rs12730861	A	G	100	PASS	AC=2703;AF=0.539736;AN=5008;NS=2504;DP=18796;EAS_AF=0.2183;AMR_AF=0.6787;AFR_AF=0.6029;EUR_AF=0.7237;SAS_AF=0.498;AA=G|||;VT=SNP
1	73224214	rs1608928	G	C	100	PASS	AC=1998;AF=0.398962;AN=5008;NS=2504;DP=19243;EAS_AF=0.2153;AMR_AF=0.621;AFR_AF=0.1104;EUR_AF=0.7167;SAS_AF=0.4939;AA=G|||;VT=SNP
1	73224479	rs1608927	A	C	100	PASS	AC=2295;AF=0.458267;AN=5008;NS=2504;DP=17940;EAS_AF=0.2143;AMR_AF=0.6398;AFR_AF=0.326;EUR_AF=0.7167;SAS_AF=0.4939;AA=C|||;VT=SNP
1	73224897	rs11210052	C	T	100	PASS	AC=2284;AF=0.45607;AN=5008;NS=2504;DP=18468;EAS_AF=0.2143;AMR_AF=0.6398;AFR_AF=0.3177;EUR_AF=0.7167;SAS_AF=0.4939;AA=C|||;VT=SNP
1	73224955	rs12404687	C	T	100	PASS	AC=2284;AF=0.45607;AN=5008;NS=2504;DP=17187;EAS_AF=0.2143;AMR_AF=0.6398;AFR_AF=0.3177;EUR_AF=0.7167;SAS_AF=0.4939;AA=c|||;VT=SNP
1	73225265	rs12736962	C	T	100	PASS	AC=1423;AF=0.284145;AN=5008;NS=2504;DP=17864;EAS_AF=0.1657;AMR_AF=0.389;AFR_AF=0.0295;EUR_AF=0.5567;SAS_AF=0.3957;AA=C|||;VT=SNP
1	73226328	rs11210053	G	T	100	PASS	AC=2284;AF=0.45607;AN=5008;NS=2504;DP=17171;EAS_AF=0.2143;AMR_AF=0.6398;AFR_AF=0.3177;EUR_AF=0.7167;SAS_AF=0.4939;AA=G|||;VT=SNP
1	73227032	rs7542932	C	A	100	PASS	AC=634;AF=0.126597;AN=5008;NS=2504;DP=19549;EAS_AF=0.0486;AMR_AF=0.2363;AFR_AF=0.1248;EUR_AF=0.159;SAS_AF=0.0982;AA=C|||;VT=SNP
1	73227348	rs12145482	A	G	100	PASS	AC=1426;AF=0.284744;AN=5008;NS=2504;DP=17392;EAS_AF=0.1667;AMR_AF=0.389;AFR_AF=0.0295;EUR_AF=0.5586;SAS_AF=0.3957;AA=A|||;VT=SNP
1	73228328	rs2177840	C	T	100	PASS	AC=2677;AF=0.534545;AN=5008;NS=2504;DP=13030;EAS_AF=0.2192;AMR_AF=0.6744;AFR_AF=0.587;EUR_AF=0.7237;SAS_AF=0.4949;AA=T|||;VT=SNP
1	73228715	rs11210054	C	T	100	PASS	AC=861;AF=0.171925;AN=5008;NS=2504;DP=14273;EAS_AF=0.0486;AMR_AF=0.2522;AFR_AF=0.2837;EUR_AF=0.164;SAS_AF=0.0992;AA=C|||;VT=SNP
1	73229208	rs17615090	A	G	100	PASS	AC=625;AF=0.1248;AN=5008;NS=2504;DP=18415;EAS_AF=0.0486;AMR_AF=0.2349;AFR_AF=0.1188;EUR_AF=0.159;SAS_AF=0.0982;AA=a|||;VT=SNP
1	73230334	rs1525994	A	C	100	PASS	AC=1420;AF=0.283546;AN=5008;NS=2504;DP=13900;EAS_AF=0.1667;AMR_AF=0.389;AFR_AF=0.0295;EUR_AF=0.5557;SAS_AF=0.3926;AA=A|||;VT=SNP
1	73230347	rs11210055	C	T	100	PASS	AC=1851;AF=0.369609;AN=5008;NS=2504;DP=14086;EAS_AF=0.1706;AMR_AF=0.4265;AFR_AF=0.323;EUR_AF=0.5646;SAS_AF=0.3967;AA=T|||;VT=SNP
1	73230620	rs6700560	C	T	100	PASS	AC=1430;AF=0.285543;AN=5008;NS=2504;DP=15031;EAS_AF=0.1667;AMR_AF=0.389;AFR_AF=0.0356;EUR_AF=0.5577;SAS_AF=0.3926;AA=C|||;VT=SNP
1	73230678	rs6667201	T	C	100	PASS	AC=1422;AF=0.283946;AN=5008;NS=2504;DP=15233;EAS_AF=0.1667;AMR_AF=0.389;AFR_AF=0.0295;EUR_AF=0.5577;SAS_AF=0.3926;AA=T|||;VT=SNP
1	73230928	rs6669872	T	C	100	PASS	AC=1433;AF=0.286142;AN=5008;NS=2504;DP=14675;EAS_AF=0.1667;AMR_AF=0.389;AFR_AF=0.0378;EUR_AF=0.5577;SAS_AF=0.3926;AA=T|||;VT=SNP
1	73231304	rs2841189	G	A	100	PASS	AC=883;AF=0.176318;AN=5008;NS=2504;DP=14516;EAS_AF=0.0486;AMR_AF=0.2478;AFR_AF=0.3071;EUR_AF=0.159;SAS_AF=0.0982;AA=A|||;VT=SNP
1	73231490	rs61771930	T	G	100	PASS	AC=575;AF=0.114816;AN=5008;NS=2504;DP=14591;EAS_AF=0.0486;AMR_AF=0.232;AFR_AF=0.0825;EUR_AF=0.159;SAS_AF=0.0982;AA=T|||;VT=SNP
1	73231563	rs2692863	C	T	100	PASS	AC=4088;AF=0.816294;AN=5008;NS=2504;DP=15088;EAS_AF=0.9504;AMR_AF=0.7478;AFR_AF=0.6717;EUR_AF=0.837;SAS_AF=0.9008;AA=T|||;VT=SNP
1	73231948	rs2841188	A	G	100	PASS	AC=4053;AF=0.809305;AN=5008;NS=2504;DP=15046;EAS_AF=0.9504;AMR_AF=0.745;AFR_AF=0.649;EUR_AF=0.834;SAS_AF=0.9008;AA=G|||;VT=SNP
1	73232039	rs7415357	G	C	100	PASS	AC=714;AF=0.142572;AN=5008;NS=2504;DP=15752;EAS_AF=0.0496;AMR_AF=0.2392;AFR_AF=0.1831;EUR_AF=0.159;SAS_AF=0.0982;AA=G|||;VT=SNP
1	73232212	rs2692864	T	C	100	PASS	AC=4057;AF=0.810104;AN=5008;NS=2504;DP=15692;EAS_AF=0.9504;AMR_AF=0.7478;AFR_AF=0.6483;EUR_AF=0.837;SAS_AF=0.9008;AA=T|||;VT=SNP
1	73232547	rs1405055	A	T	100	PASS	AC=1426;AF=0.284744;AN=5008;NS=2504;DP=17752;EAS_AF=0.1677;AMR_AF=0.3934;AFR_AF=0.0295;EUR_AF=0.5577;SAS_AF=0.3926;AA=A|||;VT=SNP
1	73232554	rs1405056	C	T	100	PASS	AC=1757;AF=0.350839;AN=5008;NS=2504;DP=17547;EAS_AF=0.1716;AMR_AF=0.428;AFR_AF=0.2504;EUR_AF=0.5646;SAS_AF=0.3967;AA=C|||;VT=SNP
1	73233323	rs1358039	G	C	100	PASS	AC=2396;AF=0.478435;AN=5008;NS=2504;DP=17621;EAS_AF=0.7798;AMR_AF=0.3271;AFR_AF=0.4614;EUR_AF=0.2763;SAS_AF=0.5061;AA=g|||;VT=SNP
1	73234829	rs2422286	G	A	100	PASS	AC=681;AF=0.135982;AN=5008;NS=2504;DP=19079;EAS_AF=0.0496;AMR_AF=0.2363;AFR_AF=0.1589;EUR_AF=0.16;SAS_AF=0.0982;AA=G|||;VT=SNP
1	73235197	rs1534173	T	A	100	PASS	AC=2700;AF=0.539137;AN=5008;NS=2504;DP=17302;EAS_AF=0.7798;AMR_AF=0.3602;AFR_AF=0.6649;EUR_AF=0.2833;SAS_AF=0.5112;AA=T|||;VT=SNP
1	73235279	rs1405052	C	A	100	PASS	AC=1451;AF=0.289736;AN=5008;NS=2504;DP=16472;EAS_AF=0.1706;AMR_AF=0.3948;AFR_AF=0.0477;EUR_AF=0.5567;SAS_AF=0.3906;AA=C|||;VT=SNP
1	73236014	rs2764508	T	C	100	PASS	AC=3733;AF=0.745407;AN=5008;NS=2504;DP=19348;EAS_AF=0.9494;AMR_AF=0.7118;AFR_AF=0.4319;EUR_AF=0.829;SAS_AF=0.8967;AA=T|||;VT=SNP
1	73236487	rs7531927	G	C	100	PASS	AC=1427;AF=0.284944;AN=5008;NS=2504;DP=1513;EAS_AF=0.1677;AMR_AF=0.3934;AFR_AF=0.0325;EUR_AF=0.5567;SAS_AF=0.3906;AA=G|||;VT=SNP
1	73236826	rs2841187	C	T	100	PASS	AC=3733;AF=0.745407;AN=5008;NS=2504;DP=19511;EAS_AF=0.9494;AMR_AF=0.7118;AFR_AF=0.4319;EUR_AF=0.829;SAS_AF=0.8967;AA=T|||;VT=SNP
1	73237060	rs1358040	T	A	100	PASS	AC=2305;AF=0.460264;AN=5008;NS=2504;DP=20394;EAS_AF=0.7817;AMR_AF=0.3184;AFR_AF=0.3979;EUR_AF=0.2734;SAS_AF=0.5061;AA=T|||;VT=SNP
1	73237902	rs1525986	C	T	100	PASS	AC=1427;AF=0.284944;AN=5008;NS=2504;DP=10205;EAS_AF=0.1677;AMR_AF=0.3934;AFR_AF=0.0325;EUR_AF=0.5567;SAS_AF=0.3906;AA=C|||;VT=SNP
1	73238306	rs2841186	A	G	100	PASS	AC=3736;AF=0.746006;AN=5008;NS=2504;DP=11258;EAS_AF=0.9494;AMR_AF=0.7118;AFR_AF=0.4342;EUR_AF=0.829;SAS_AF=0.8967;AA=G|||;VT=SNP
1	73238360	rs4650152	A	G	100	PASS	AC=1427;AF=0.284944;AN=5008;NS=2504;DP=12441;EAS_AF=0.1677;AMR_AF=0.3934;AFR_AF=0.0325;EUR_AF=0.5567;SAS_AF=0.3906;AA=A|||;VT=SNP
1	73239010	rs2841185	T	G	100	PASS	AC=2287;AF=0.456669;AN=5008;NS=2504;DP=13956;EAS_AF=0.7788;AMR_AF=0.3184;AFR_AF=0.3873;EUR_AF=0.2724;SAS_AF=0.5061;AA=T|||;VT=SNP
1	73239087	rs72670590	A	G	100	PASS	AC=677;AF=0.135184;AN=5008;NS=2504;DP=13599;EAS_AF=0.0496;AMR_AF=0.2363;AFR_AF=0.1558;EUR_AF=0.16;SAS_AF=0.0982;AA=A|||;VT=SNP
1	73239170	rs2204499	G	A	100	PASS	AC=1592;AF=0.317891;AN=5008;NS=2504;DP=15220;EAS_AF=0.6786;AMR_AF=0.2738;AFR_AF=0.0174;EUR_AF=0.2475;SAS_AF=0.456;AA=G|||;VT=SNP
1	73239463	rs12729247	G	A	100	PASS	AC=1451;AF=0.289736;AN=5008;NS=2504;DP=13859;EAS_AF=0.1706;AMR_AF=0.3948;AFR_AF=0.0477;EUR_AF=0.5567;SAS_AF=0.3906;AA=G|||;VT=SNP
1	73239846	rs61771933	C	T	100	PASS	AC=568;AF=0.113419;AN=5008;NS=2504;DP=15078;EAS_AF=0.0496;AMR_AF=0.2262;AFR_AF=0.0787;EUR_AF=0.16;SAS_AF=0.0982;AA=C|||;VT=SNP
1	73239860	rs17615203	G	C	100	PASS	AC=631;AF=0.125998;AN=5008;NS=2504;DP=15479;EAS_AF=0.0496;AMR_AF=0.2305;AFR_AF=0.1241;EUR_AF=0.16;SAS_AF=0.0982;AA=G|||;VT=SNP
1	73240302	rs4146851	T	A	100	PASS	AC=1427;AF=0.284944;AN=5008;NS=2504;DP=15167;EAS_AF=0.1677;AMR_AF=0.3934;AFR_AF=0.0325;EUR_AF=0.5567;SAS_AF=0.3906;AA=T|||;VT=SNP
1	73241105	rs1525987	C	T	100	PASS	AC=1424;AF=0.284345;AN=5008;NS=2504;DP=18981;EAS_AF=0.1677;AMR_AF=0.3934;AFR_AF=0.0303;EUR_AF=0.5567;SAS_AF=0.3906;AA=C|||;VT=SNP
1	73241398	rs1525988	C	T	100	PASS	AC=1424;AF=0.284345;AN=5008;NS=2504;DP=19069;EAS_AF=0.1677;AMR_AF=0.3934;AFR_AF=0.0303;EUR_AF=0.5567;SAS_AF=0.3906;AA=T|||;VT=SNP
1	73241582	rs1358041	G	C	100	PASS	AC=1423;AF=0.284145;AN=5008;NS=2504;DP=18550;EAS_AF=0.1677;AMR_AF=0.3934;AFR_AF=0.0295;EUR_AF=0.5567;SAS_AF=0.3906;AA=C|||;VT=SNP
1	73241894	rs1358042	G	C	100	PASS	AC=1423;AF=0.284145;AN=5008;NS=2504;DP=16309;EAS_AF=0.1677;AMR_AF=0.3934;AFR_AF=0.0295;EUR_AF=0.5567;SAS_AF=0.3906;AA=G|||;VT=SNP
1	73242012	rs614863	C	A	100	PASS	AC=200;AF=0.0399361;AN=5008;NS=2504;DP=15618;EAS_AF=0.0992;AMR_AF=0.0245;AFR_AF=0.0091;EUR_AF=0.0219;SAS_AF=0.0501;AA=C|||;VT=SNP
1	73242248	rs1998719	T	C	100	PASS	AC=2701;AF=0.539337;AN=5008;NS=2504;DP=16574;EAS_AF=0.7798;AMR_AF=0.3602;AFR_AF=0.6649;EUR_AF=0.2833;SAS_AF=0.5123;AA=T|||;VT=SNP
1	73242477	rs11210056	T	G	100	PASS	AC=1423;AF=0.284145;AN=5008;NS=2504;DP=18371;EAS_AF=0.1677;AMR_AF=0.3934;AFR_AF=0.0295;EUR_AF=0.5567;SAS_AF=0.3906;AA=G|||;VT=SNP
1	73242492	rs6674768	C	T	100	PASS	AC=641;AF=0.127995;AN=5008;NS=2504;DP=18701;EAS_AF=0.0496;AMR_AF=0.2334;AFR_AF=0.1293;EUR_AF=0.16;SAS_AF=0.0992;AA=C|||;VT=SNP
1	73243035	rs1525989	G	A	100	PASS	AC=1421;AF=0.283746;AN=5008;NS=2504;DP=16099;EAS_AF=0.1677;AMR_AF=0.3934;AFR_AF=0.0295;EUR_AF=0.5567;SAS_AF=0.3885;AA=G|||;VT=SNP
1	73243049	rs1525990	C	T	100	PASS	AC=2287;AF=0.456669;AN=5008;NS=2504;DP=15630;EAS_AF=0.7788;AMR_AF=0.3184;AFR_AF=0.3858;EUR_AF=0.2724;SAS_AF=0.5082;AA=c|||;VT=SNP
1	73243079	rs2692856	A	G	100	PASS	AC=2924;AF=0.583866;AN=5008;NS=2504;DP=14947;EAS_AF=0.8284;AMR_AF=0.5504;AFR_AF=0.5136;EUR_AF=0.4324;SAS_AF=0.6063;AA=A|||;VT=SNP
1	73244475	rs7549440	T	C	100	PASS	AC=1423;AF=0.284145;AN=5008;NS=2504;DP=19932;EAS_AF=0.1677;AMR_AF=0.3934;AFR_AF=0.0295;EUR_AF=0.5567;SAS_AF=0.3906;AA=C|||;VT=SNP
1	73246413	rs4650154	A	G	100	PASS	AC=633;AF=0.126398;AN=5008;NS=2504;DP=16869;EAS_AF=0.0496;AMR_AF=0.232;AFR_AF=0.1248;EUR_AF=0.16;SAS_AF=0.0982;AA=A|||;VT=SNP
1	73246455	rs1525991	G	T	100	PASS	AC=1424;AF=0.284345;AN=5008;NS=2504;DP=17155;EAS_AF=0.1677;AMR_AF=0.3934;AFR_AF=0.0303;EUR_AF=0.5567;SAS_AF=0.3906;AA=T|||;VT=SNP
1	73247219	rs11589504	G	A	100	PASS	AC=1423;AF=0.284145;AN=5008;NS=2504;DP=14932;EAS_AF=0.1677;AMR_AF=0.3934;AFR_AF=0.0295;EUR_AF=0.5567;SAS_AF=0.3906;AA=G|||;VT=SNP
1	73248742	rs2257886	A	T	100	PASS	AC=2923;AF=0.583666;AN=5008;NS=2504;DP=17082;EAS_AF=0.8284;AMR_AF=0.5504;AFR_AF=0.5144;EUR_AF=0.4324;SAS_AF=0.6043;AA=A|||;VT=SNP
1	73250692	rs11210059	G	A	100	PASS	AC=1422;AF=0.283946;AN=5008;NS=2504;DP=13249;EAS_AF=0.1677;AMR_AF=0.3934;AFR_AF=0.0295;EUR_AF=0.5557;SAS_AF=0.3906;AA=A|||;VT=SNP
1	73251013	rs17615698	T	C	100	PASS	AC=634;AF=0.126597;AN=5008;NS=2504;DP=16122;EAS_AF=0.0496;AMR_AF=0.232;AFR_AF=0.1248;EUR_AF=0.161;SAS_AF=0.0982;AA=T|||;VT=SNP
1	73251154	rs12117265	G	A	100	PASS	AC=1422;AF=0.283946;AN=5008;NS=2504;DP=18469;EAS_AF=0.1677;AMR_AF=0.3934;AFR_AF=0.0295;EUR_AF=0.5557;SAS_AF=0.3906;AA=G|||;VT=SNP
1	73252425	rs2692858	A	G	100	PASS	AC=2923;AF=0.583666;AN=5008;NS=2504;DP=17245;EAS_AF=0.8284;AMR_AF=0.5504;AFR_AF=0.5136;EUR_AF=0.4334;SAS_AF=0.6043;AA=A|||;VT=SNP
1	73254595	rs4649967	G	C	100	PASS	AC=1422;AF=0.283946;AN=5008;NS=2504;DP=18798;EAS_AF=0.1677;AMR_AF=0.3934;AFR_AF=0.0295;EUR_AF=0.5557;SAS_AF=0.3906;AA=G|||;VT=SNP
1	73256388	rs4116074	A	G	100	PASS	AC=1423;AF=0.284145;AN=5008;NS=2504;DP=20389;EAS_AF=0.1687;AMR_AF=0.3934;AFR_AF=0.0295;EUR_AF=0.5557;SAS_AF=0.3906;AA=G|||;VT=SNP
1	73259074	rs6694593	T	C	100	PASS	AC=1424;AF=0.284345;AN=5008;NS=2504;DP=17462;EAS_AF=0.1677;AMR_AF=0.3934;AFR_AF=0.0303;EUR_AF=0.5567;SAS_AF=0.3906;AA=T|||;VT=SNP
1	73259276	rs2259784	C	A	100	PASS	AC=2283;AF=0.455871;AN=5008;NS=2504;DP=18062;EAS_AF=0.7788;AMR_AF=0.3184;AFR_AF=0.385;EUR_AF=0.2714;SAS_AF=0.5061;AA=C|||;VT=SNP
1	73261693	rs2764511	G	A	100	PASS	AC=2921;AF=0.583267;AN=5008;NS=2504;DP=14486;EAS_AF=0.8284;AMR_AF=0.5504;AFR_AF=0.5129;EUR_AF=0.4324;SAS_AF=0.6043;AA=G|||;VT=SNP
1	73262105	rs11587164	C	T	100	PASS	AC=1424;AF=0.284345;AN=5008;NS=2504;DP=18535;EAS_AF=0.1677;AMR_AF=0.3934;AFR_AF=0.0303;EUR_AF=0.5567;SAS_AF=0.3906;AA=C|||;VT=SNP
1	73262350	rs6665094	G	T	100	PASS	AC=1424;AF=0.284345;AN=5008;NS=2504;DP=19133;EAS_AF=0.1677;AMR_AF=0.3934;AFR_AF=0.0303;EUR_AF=0.5567;SAS_AF=0.3906;AA=T|||;VT=SNP
1	73263793	rs12139242	C	T	100	PASS	AC=1429;AF=0.285343;AN=5008;NS=2504;DP=16205;EAS_AF=0.1726;AMR_AF=0.3934;AFR_AF=0.0303;EUR_AF=0.5567;SAS_AF=0.3906;AA=T|||;VT=SNP
1	73263871	rs12128393	T	G	100	PASS	AC=1429;AF=0.285343;AN=5008;NS=2504;DP=16748;EAS_AF=0.1726;AMR_AF=0.3934;AFR_AF=0.0303;EUR_AF=0.5567;SAS_AF=0.3906;AA=T|||;VT=SNP
1	73263904	rs12139274	C	A	100	PASS	AC=1444;AF=0.288339;AN=5008;NS=2504;DP=17743;EAS_AF=0.1726;AMR_AF=0.3934;AFR_AF=0.0303;EUR_AF=0.5577;SAS_AF=0.4049;AA=A|||;VT=SNP
1	73264393	rs11588262	C	T	100	PASS	AC=1611;AF=0.321685;AN=5008;NS=2504;DP=11609;EAS_AF=0.2173;AMR_AF=0.4928;AFR_AF=0.031;EUR_AF=0.5785;SAS_AF=0.4366;AA=T|||;VT=SNP
1	73264598	rs2692860	C	T	100	PASS	AC=1043;AF=0.208267;AN=5008;NS=2504;DP=12713;EAS_AF=0.1617;AMR_AF=0.2666;AFR_AF=0.2738;EUR_AF=0.1829;SAS_AF=0.1524;AA=C|||;VT=SNP
1	73264631	rs11210067	A	G	100	PASS	AC=1428;AF=0.285144;AN=5008;NS=2504;DP=13565;EAS_AF=0.1726;AMR_AF=0.3934;AFR_AF=0.0295;EUR_AF=0.5567;SAS_AF=0.3906;AA=A|||;VT=SNP
1	73264835	rs10889992	T	C	100	PASS	AC=1430;AF=0.285543;AN=5008;NS=2504;DP=13368;EAS_AF=0.1726;AMR_AF=0.3934;AFR_AF=0.0295;EUR_AF=0.5567;SAS_AF=0.3926;AA=T|||;VT=SNP
1	73266056	rs61771936	G	A	100	PASS	AC=364;AF=0.0726837;AN=5008;NS=2504;DP=15459;EAS_AF=0.0069;AMR_AF=0.1354;AFR_AF=0.0219;EUR_AF=0.164;SAS_AF=0.0706;AA=G|||;VT=SNP
1	73268149	rs77055597	C	A	100	PASS	AC=239;AF=0.0477236;AN=5008;NS=2504;DP=15795;EAS_AF=0.0407;AMR_AF=0.1398;AFR_AF=0.0129;EUR_AF=0.0239;SAS_AF=0.0613;AA=C|||;VT=SNP
1	73271607	rs12409871	C	T	100	PASS	AC=214;AF=0.0427316;AN=5008;NS=2504;DP=17243;EAS_AF=0.0387;AMR_AF=0.1297;AFR_AF=0.0038;EUR_AF=0.0179;SAS_AF=0.0634;AA=C|||;VT=SNP
1	73272480	rs572612	T	C	100	PASS	AC=332;AF=0.0662939;AN=5008;NS=2504;DP=15693;EAS_AF=0.1667;AMR_AF=0.0591;AFR_AF=0.0295;EUR_AF=0.0249;SAS_AF=0.0603;AA=T|||;VT=SNP
1	73273254	rs662074	C	G	100	PASS	AC=290;AF=0.0579073;AN=5008;NS=2504;DP=19508;EAS_AF=0.1667;AMR_AF=0.0548;AFR_AF=0.0098;EUR_AF=0.0169;SAS_AF=0.0552;AA=C|||;VT=SNP
1	73274336	rs1608926	C	T	100	PASS	AC=4672;AF=0.932907;AN=5008;NS=2504;DP=18863;EAS_AF=0.9593;AMR_AF=0.8559;AFR_AF=0.9206;EUR_AF=0.9761;SAS_AF=0.9325;AA=T|||;VT=SNP
1	73275828	rs12135442	T	C	100	PASS	AC=1527;AF=0.304912;AN=5008;NS=2504;DP=18021;EAS_AF=0.1349;AMR_AF=0.3804;AFR_AF=0.2685;EUR_AF=0.4692;SAS_AF=0.3067;AA=C|||;VT=SNP
1	73275871	rs1852235	A	G	100	PASS	AC=4673;AF=0.933107;AN=5008;NS=2504;DP=17970;EAS_AF=0.9593;AMR_AF=0.8559;AFR_AF=0.9206;EUR_AF=0.9761;SAS_AF=0.9335;AA=G|||;VT=SNP
1	73277036	rs1917883	A	C	100	PASS	AC=1526;AF=0.304712;AN=5008;NS=2504;DP=18910;EAS_AF=0.1349;AMR_AF=0.379;AFR_AF=0.2678;EUR_AF=0.4692;SAS_AF=0.3078;AA=C|||;VT=SNP
1	73278615	rs35998080	G	T	100	PASS	AC=1462;AF=0.291933;AN=5008;NS=2504;DP=17979;EAS_AF=0.1339;AMR_AF=0.3746;AFR_AF=0.2216;EUR_AF=0.4702;SAS_AF=0.3078;AA=g|||;VT=SNP
1	73278746	rs12749479	C	T	100	PASS	AC=819;AF=0.163538;AN=5008;NS=2504;DP=16602;EAS_AF=0.13;AMR_AF=0.2435;AFR_AF=0.0136;EUR_AF=0.2932;SAS_AF=0.2106;AA=c|||;VT=SNP
1	73280963	rs9425003	T	C	100	PASS	AC=4672;AF=0.932907;AN=5008;NS=2504;DP=17642;EAS_AF=0.9593;AMR_AF=0.8559;AFR_AF=0.9206;EUR_AF=0.9761;SAS_AF=0.9325;AA=t|||;VT=SNP
1	73281285	rs12117216	C	A	100	PASS	AC=1177;AF=0.235024;AN=5008;NS=2504;DP=18137;EAS_AF=0.1329;AMR_AF=0.3516;AFR_AF=0.0333;EUR_AF=0.4682;SAS_AF=0.2904;AA=C|||;VT=SNP
1	73281986	rs12566027	G	A	100	PASS	AC=2496;AF=0.498403;AN=5008;NS=2504;DP=16574;EAS_AF=0.6577;AMR_AF=0.389;AFR_AF=0.3994;EUR_AF=0.4801;SAS_AF=0.5644;AA=G|||;VT=SNP
1	73282691	rs1949888	G	T	100	PASS	AC=3127;AF=0.624401;AN=5008;NS=2504;DP=19299;EAS_AF=0.8234;AMR_AF=0.4712;AFR_AF=0.6513;EUR_AF=0.499;SAS_AF=0.6207;AA=G|||;VT=SNP
1	73282760	rs565174	A	G	100	PASS	AC=290;AF=0.0579073;AN=5008;NS=2504;DP=18484;EAS_AF=0.1657;AMR_AF=0.0548;AFR_AF=0.0098;EUR_AF=0.0169;SAS_AF=0.0562;AA=A|||;VT=SNP
1	73282801	rs12044362	A	C	100	PASS	AC=2496;AF=0.498403;AN=5008;NS=2504;DP=18178;EAS_AF=0.6577;AMR_AF=0.389;AFR_AF=0.3986;EUR_AF=0.4801;SAS_AF=0.5654;AA=A|||;VT=SNP
1	73283837	rs1852233	C	T	100	PASS	AC=2492;AF=0.497604;AN=5008;NS=2504;DP=18842;EAS_AF=0.6558;AMR_AF=0.389;AFR_AF=0.3986;EUR_AF=0.4801;SAS_AF=0.5634;AA=C|||;VT=SNP
1	73284305	rs12142655	A	G	100	PASS	AC=1169;AF=0.233427;AN=5008;NS=2504;DP=20022;EAS_AF=0.1329;AMR_AF=0.3516;AFR_AF=0.0265;EUR_AF=0.4682;SAS_AF=0.2914;AA=A|||;VT=SNP
1	73286409	rs11210070	G	A	100	PASS	AC=1177;AF=0.235024;AN=5008;NS=2504;DP=16911;EAS_AF=0.1329;AMR_AF=0.3516;AFR_AF=0.0333;EUR_AF=0.4682;SAS_AF=0.2904;AA=G|||;VT=SNP
1	73286492	rs11210071	T	G	100	PASS	AC=1528;AF=0.305112;AN=5008;NS=2504;DP=15757;EAS_AF=0.1339;AMR_AF=0.379;AFR_AF=0.2685;EUR_AF=0.4702;SAS_AF=0.3088;AA=G|||;VT=SNP
1	73286806	rs11210072	T	C	100	PASS	AC=1528;AF=0.305112;AN=5008;NS=2504;DP=14672;EAS_AF=0.1339;AMR_AF=0.379;AFR_AF=0.2693;EUR_AF=0.4702;SAS_AF=0.3078;AA=C|||;VT=SNP
1	73287124	rs11210073	C	T	100	PASS	AC=1525;AF=0.304513;AN=5008;NS=2504;DP=15314;EAS_AF=0.1339;AMR_AF=0.379;AFR_AF=0.267;EUR_AF=0.4702;SAS_AF=0.3078;AA=T|||;VT=SNP
1	73287890	rs12136862	T	C	100	PASS	AC=1177;AF=0.235024;AN=5008;NS=2504;DP=16949;EAS_AF=0.1329;AMR_AF=0.3516;AFR_AF=0.0333;EUR_AF=0.4682;SAS_AF=0.2904;AA=T|||;VT=SNP
1	73288520	rs12134034	G	A	100	PASS	AC=1480;AF=0.295527;AN=5008;NS=2504;DP=18118;EAS_AF=0.1339;AMR_AF=0.3761;AFR_AF=0.2345;EUR_AF=0.4702;SAS_AF=0.3078;AA=A|||;VT=SNP
1	73288601	rs10889993	A	T	100	PASS	AC=2442;AF=0.48762;AN=5008;NS=2504;DP=19415;EAS_AF=0.6577;AMR_AF=0.3876;AFR_AF=0.3601;EUR_AF=0.4801;SAS_AF=0.5634;AA=A|||;VT=SNP
1	73288933	rs7544848	A	G	100	PASS	AC=1480;AF=0.295527;AN=5008;NS=2504;DP=16900;EAS_AF=0.1339;AMR_AF=0.3761;AFR_AF=0.2345;EUR_AF=0.4702;SAS_AF=0.3078;AA=G|||;VT=SNP
1	73289634	rs1581574	A	G	100	PASS	AC=239;AF=0.0477236;AN=5008;NS=2504;DP=15622;EAS_AF=0.0407;AMR_AF=0.1369;AFR_AF=0.0068;EUR_AF=0.0278;SAS_AF=0.0675;AA=A|||;VT=SNP
1	73291029	rs12140851	T	C	100	PASS	AC=1481;AF=0.295727;AN=5008;NS=2504;DP=17105;EAS_AF=0.1339;AMR_AF=0.3761;AFR_AF=0.2345;EUR_AF=0.4702;SAS_AF=0.3088;AA=C|||;VT=SNP
1	73291735	rs1608923	A	G	100	PASS	AC=1525;AF=0.304513;AN=5008;NS=2504;DP=14751;EAS_AF=0.1339;AMR_AF=0.379;AFR_AF=0.2663;EUR_AF=0.4702;SAS_AF=0.3088;AA=G|||;VT=SNP
1	73292293	rs12138089	G	T	100	PASS	AC=1480;AF=0.295527;AN=5008;NS=2504;DP=13634;EAS_AF=0.1339;AMR_AF=0.3761;AFR_AF=0.2345;EUR_AF=0.4702;SAS_AF=0.3078;AA=T|||;VT=SNP
1	73293057	rs2764514	G	A	100	PASS	AC=4672;AF=0.932907;AN=5008;NS=2504;DP=17057;EAS_AF=0.9593;AMR_AF=0.8559;AFR_AF=0.9206;EUR_AF=0.9761;SAS_AF=0.9325;AA=A|||;VT=SNP
1	73293332	rs2422320	T	C	100	PASS	AC=1466;AF=0.292732;AN=5008;NS=2504;DP=18305;EAS_AF=0.1339;AMR_AF=0.3746;AFR_AF=0.2239;EUR_AF=0.4702;SAS_AF=0.3088;AA=T|||;VT=SNP
1	73293360	rs2259126	T	A	100	PASS	AC=3147;AF=0.628395;AN=5008;NS=2504;DP=18820;EAS_AF=0.8254;AMR_AF=0.4784;AFR_AF=0.6543;EUR_AF=0.506;SAS_AF=0.6227;AA=T|||;VT=SNP
1	73293393	rs2422321	A	G	100	PASS	AC=1479;AF=0.295327;AN=5008;NS=2504;DP=19031;EAS_AF=0.1339;AMR_AF=0.3761;AFR_AF=0.233;EUR_AF=0.4702;SAS_AF=0.3088;AA=G|||;VT=SNP
1	73295603	rs6694836	A	T	100	PASS	AC=1482;AF=0.295927;AN=5008;NS=2504;DP=18680;EAS_AF=0.1339;AMR_AF=0.3761;AFR_AF=0.2345;EUR_AF=0.4712;SAS_AF=0.3088;AA=T|||;VT=SNP
1	73297512	rs12145230	A	C	100	PASS	AC=1466;AF=0.292732;AN=5008;NS=2504;DP=21511;EAS_AF=0.1339;AMR_AF=0.3746;AFR_AF=0.2231;EUR_AF=0.4702;SAS_AF=0.3098;AA=A|||;VT=SNP
1	73297576	rs12137869	G	A	100	PASS	AC=1465;AF=0.292532;AN=5008;NS=2504;DP=21851;EAS_AF=0.1339;AMR_AF=0.3746;AFR_AF=0.2231;EUR_AF=0.4702;SAS_AF=0.3088;AA=G|||;VT=SNP
1	73297796	rs12137935	G	A	100	PASS	AC=1479;AF=0.295327;AN=5008;NS=2504;DP=19699;EAS_AF=0.1339;AMR_AF=0.3761;AFR_AF=0.233;EUR_AF=0.4702;SAS_AF=0.3088;AA=G|||;VT=SNP
1	73297877	rs12137963	G	C	100	PASS	AC=1465;AF=0.292532;AN=5008;NS=2504;DP=18667;EAS_AF=0.1339;AMR_AF=0.3746;AFR_AF=0.2231;EUR_AF=0.4702;SAS_AF=0.3088;AA=G|||;VT=SNP
1	73298459	rs2422322	A	G	100	PASS	AC=1480;AF=0.295527;AN=5008;NS=2504;DP=18359;EAS_AF=0.1339;AMR_AF=0.3761;AFR_AF=0.2337;EUR_AF=0.4702;SAS_AF=0.3088;AA=G|||;VT=SNP
1	73299826	rs12404235	C	T	100	PASS	AC=212;AF=0.0423323;AN=5008;NS=2504;DP=18784;EAS_AF=0.0377;AMR_AF=0.1311;AFR_AF=0.0015;EUR_AF=0.0199;SAS_AF=0.0624;AA=C|||;VT=SNP
1	73300148	rs1749455	G	C	100	PASS	AC=284;AF=0.0567093;AN=5008;NS=2504;DP=18561;EAS_AF=0.1687;AMR_AF=0.0533;AFR_AF=0.0038;EUR_AF=0.0169;SAS_AF=0.0562;AA=G|||;VT=SNP
1	73302426	rs67133442	C	A	100	PASS	AC=1484;AF=0.296326;AN=5008;NS=2504;DP=16545;EAS_AF=0.1339;AMR_AF=0.379;AFR_AF=0.2345;EUR_AF=0.4702;SAS_AF=0.3098;AA=A|||;VT=SNP
1	73302655	rs11578300	A	T	100	PASS	AC=1481;AF=0.295727;AN=5008;NS=2504;DP=15796;EAS_AF=0.1339;AMR_AF=0.3761;AFR_AF=0.2337;EUR_AF=0.4702;SAS_AF=0.3098;AA=A|||;VT=SNP
1	73303646	rs1525980	T	G	100	PASS	AC=1419;AF=0.283347;AN=5008;NS=2504;DP=15425;EAS_AF=0.1339;AMR_AF=0.3689;AFR_AF=0.1959;EUR_AF=0.4642;SAS_AF=0.3088;AA=g|||;VT=SNP
1	73304462	rs12145223	G	A	100	PASS	AC=1426;AF=0.284744;AN=5008;NS=2504;DP=17667;EAS_AF=0.1339;AMR_AF=0.3689;AFR_AF=0.1997;EUR_AF=0.4672;SAS_AF=0.3078;AA=A|||;VT=SNP
1	73305593	rs11210074	T	C	100	PASS	AC=1761;AF=0.351637;AN=5008;NS=2504;DP=13792;EAS_AF=0.6548;AMR_AF=0.2392;AFR_AF=0.1127;EUR_AF=0.3042;SAS_AF=0.4908;AA=T|||;VT=SNP
1	73305782	rs662655	G	A	100	PASS	AC=1755;AF=0.350439;AN=5008;NS=2504;DP=14824;EAS_AF=0.2798;AMR_AF=0.428;AFR_AF=0.2474;EUR_AF=0.4871;SAS_AF=0.3671;AA=A|||;VT=SNP
1	73307570	rs6656687	C	T	100	PASS	AC=1480;AF=0.295527;AN=5008;NS=2504;DP=18263;EAS_AF=0.1587;AMR_AF=0.4957;AFR_AF=0.0507;EUR_AF=0.5278;SAS_AF=0.3865;AA=C|||;VT=SNP
1	73307627	rs2841192	C	T	100	PASS	AC=3097;AF=0.618411;AN=5008;NS=2504;DP=17835;EAS_AF=0.7133;AMR_AF=0.4236;AFR_AF=0.8253;EUR_AF=0.4324;SAS_AF=0.5706;AA=C|||;VT=SNP
1	73309076	rs17093511	G	A	100	PASS	AC=337;AF=0.0672923;AN=5008;NS=2504;DP=14043;EAS_AF=0.127;AMR_AF=0.0749;AFR_AF=0.0575;EUR_AF=0.0388;SAS_AF=0.0429;AA=G|||;VT=SNP
1	73309082	rs12129942	C	T	100	PASS	AC=1833;AF=0.366014;AN=5008;NS=2504;DP=13930;EAS_AF=0.2857;AMR_AF=0.5677;AFR_AF=0.1271;EUR_AF=0.5596;SAS_AF=0.4294;AA=C|||;VT=SNP
1	73310138	rs940917	C	T	100	PASS	AC=3101;AF=0.619209;AN=5008;NS=2504;DP=19165;EAS_AF=0.7143;AMR_AF=0.4265;AFR_AF=0.826;EUR_AF=0.4324;SAS_AF=0.5706;AA=C|||;VT=SNP
1	73311542	rs7546928	G	A	100	PASS	AC=2920;AF=0.583067;AN=5008;NS=2504;DP=20323;EAS_AF=0.7143;AMR_AF=0.4092;AFR_AF=0.6989;EUR_AF=0.4314;SAS_AF=0.5706;AA=A|||;VT=SNP
1	73313762	rs1917881	G	A	100	PASS	AC=2903;AF=0.579673;AN=5008;NS=2504;DP=16819;EAS_AF=0.7143;AMR_AF=0.4078;AFR_AF=0.6876;EUR_AF=0.4314;SAS_AF=0.5695;AA=a|||;VT=SNP
1	73314473	rs2901713	C	T	100	PASS	AC=2432;AF=0.485623;AN=5008;NS=2504;DP=14718;EAS_AF=0.7143;AMR_AF=0.3732;AFR_AF=0.3487;EUR_AF=0.4324;SAS_AF=0.5695;AA=C|||;VT=SNP
1	73314547	rs1525979	C	T	100	PASS	AC=2905;AF=0.580072;AN=5008;NS=2504;DP=16387;EAS_AF=0.7143;AMR_AF=0.4078;AFR_AF=0.6884;EUR_AF=0.4324;SAS_AF=0.5695;AA=T|||;VT=SNP
1	73314894	rs1525978	T	A	100	PASS	AC=2872;AF=0.573482;AN=5008;NS=2504;DP=16980;EAS_AF=0.7143;AMR_AF=0.4063;AFR_AF=0.6641;EUR_AF=0.4324;SAS_AF=0.5695;AA=T|||;VT=SNP
1	73315916	rs12129026	A	G	100	PASS	AC=1472;AF=0.29393;AN=5008;NS=2504;DP=18739;EAS_AF=0.1587;AMR_AF=0.4928;AFR_AF=0.0522;EUR_AF=0.5199;SAS_AF=0.3865;AA=A|||;VT=SNP
1	73316949	rs1917886	C	T	100	PASS	AC=4257;AF=0.85004;AN=5008;NS=2504;DP=15541;EAS_AF=0.873;AMR_AF=0.8948;AFR_AF=0.6475;EUR_AF=0.9592;SAS_AF=0.956;AA=C|||;VT=SNP
1	73317559	rs1405062	G	A	100	PASS	AC=4257;AF=0.85004;AN=5008;NS=2504;DP=17789;EAS_AF=0.873;AMR_AF=0.8948;AFR_AF=0.6475;EUR_AF=0.9592;SAS_AF=0.956;AA=G|||;VT=SNP
1	73318108	rs12735281	A	G	100	PASS	AC=1480;AF=0.295527;AN=5008;NS=2504;DP=17002;EAS_AF=0.1587;AMR_AF=0.4942;AFR_AF=0.0522;EUR_AF=0.5268;SAS_AF=0.3865;AA=A|||;VT=SNP
1	73318565	rs10889994	C	T	100	PASS	AC=2386;AF=0.476438;AN=5008;NS=2504;DP=17529;EAS_AF=0.7143;AMR_AF=0.3718;AFR_AF=0.3147;EUR_AF=0.4324;SAS_AF=0.5695;AA=C|||;VT=SNP
1	73318667	rs12066492	T	C	100	PASS	AC=2777;AF=0.554513;AN=5008;NS=2504;DP=16795;EAS_AF=0.7143;AMR_AF=0.4006;AFR_AF=0.5953;EUR_AF=0.4324;SAS_AF=0.5695;AA=T|||;VT=SNP
1	73318910	rs4649968	G	A	100	PASS	AC=1480;AF=0.295527;AN=5008;NS=2504;DP=17415;EAS_AF=0.1587;AMR_AF=0.4942;AFR_AF=0.0522;EUR_AF=0.5268;SAS_AF=0.3865;AA=G|||;VT=SNP
1	73319197	rs4233089	A	G	100	PASS	AC=4520;AF=0.902556;AN=5008;NS=2504;DP=18500;EAS_AF=0.873;AMR_AF=0.9164;AFR_AF=0.8336;EUR_AF=0.9612;SAS_AF=0.956;AA=G|||;VT=SNP
1	73319457	rs10157687	G	T	100	PASS	AC=4257;AF=0.85004;AN=5008;NS=2504;DP=17920;EAS_AF=0.873;AMR_AF=0.8948;AFR_AF=0.6475;EUR_AF=0.9592;SAS_AF=0.956;AA=G|||;VT=SNP
1	73319499	rs4650157	T	A	100	PASS	AC=1479;AF=0.295327;AN=5008;NS=2504;DP=17145;EAS_AF=0.1587;AMR_AF=0.4942;AFR_AF=0.0522;EUR_AF=0.5268;SAS_AF=0.3855;AA=T|||;VT=SNP
1	73319947	rs12025823	G	A	100	PASS	AC=1612;AF=0.321885;AN=5008;NS=2504;DP=16700;EAS_AF=0.7054;AMR_AF=0.2219;AFR_AF=0.0227;EUR_AF=0.2515;SAS_AF=0.4744;AA=G|||;VT=SNP
1	73320472	rs2692871	T	C	100	PASS	AC=4520;AF=0.902556;AN=5008;NS=2504;DP=16189;EAS_AF=0.873;AMR_AF=0.9164;AFR_AF=0.8336;EUR_AF=0.9612;SAS_AF=0.956;AA=T|||;VT=SNP
1	73321797	rs7519251	G	A	100	PASS	AC=2433;AF=0.485823;AN=5008;NS=2504;DP=13882;EAS_AF=0.7143;AMR_AF=0.3732;AFR_AF=0.3487;EUR_AF=0.4334;SAS_AF=0.5695;AA=G|||;VT=SNP
1	73321924	rs11210075	C	T	100	PASS	AC=1480;AF=0.295527;AN=5008;NS=2504;DP=12949;EAS_AF=0.1587;AMR_AF=0.4942;AFR_AF=0.0522;EUR_AF=0.5268;SAS_AF=0.3865;AA=C|||;VT=SNP
1	73322206	rs2692870	A	T	100	PASS	AC=4641;AF=0.926717;AN=5008;NS=2504;DP=15441;EAS_AF=0.873;AMR_AF=0.9236;AFR_AF=0.9213;EUR_AF=0.9612;SAS_AF=0.956;AA=T|||;VT=SNP
1	73322657	rs6702676	A	T	100	PASS	AC=4257;AF=0.85004;AN=5008;NS=2504;DP=17838;EAS_AF=0.873;AMR_AF=0.8948;AFR_AF=0.6475;EUR_AF=0.9592;SAS_AF=0.956;AA=A|||;VT=SNP
1	73322792	rs6656561	A	T	100	PASS	AC=4257;AF=0.85004;AN=5008;NS=2504;DP=15365;EAS_AF=0.873;AMR_AF=0.8948;AFR_AF=0.6475;EUR_AF=0.9592;SAS_AF=0.956;AA=A|||;VT=SNP
1	73323631	rs11210076	T	C	100	PASS	AC=1480;AF=0.295527;AN=5008;NS=2504;DP=15709;EAS_AF=0.1587;AMR_AF=0.4942;AFR_AF=0.0522;EUR_AF=0.5268;SAS_AF=0.3865;AA=T|||;VT=SNP
1	73325979	rs4650158	C	T	100	PASS	AC=1481;AF=0.295727;AN=5008;NS=2504;DP=18602;EAS_AF=0.1587;AMR_AF=0.4942;AFR_AF=0.053;EUR_AF=0.5268;SAS_AF=0.3865;AA=C|||;VT=SNP
1	73326991	rs1526001	A	G	100	PASS	AC=4239;AF=0.846446;AN=5008;NS=2504;DP=18072;EAS_AF=0.873;AMR_AF=0.8934;AFR_AF=0.6346;EUR_AF=0.9592;SAS_AF=0.956;AA=A|||;VT=SNP
1	73327266	rs2841199	A	G	100	PASS	AC=4516;AF=0.901757;AN=5008;NS=2504;DP=17762;EAS_AF=0.873;AMR_AF=0.9164;AFR_AF=0.8306;EUR_AF=0.9612;SAS_AF=0.956;AA=G|||;VT=SNP
1	73327303	rs12126853	T	C	100	PASS	AC=1480;AF=0.295527;AN=5008;NS=2504;DP=18519;EAS_AF=0.1587;AMR_AF=0.4942;AFR_AF=0.0522;EUR_AF=0.5268;SAS_AF=0.3865;AA=T|||;VT=SNP
1	73327954	rs2692869	C	T	100	PASS	AC=4520;AF=0.902556;AN=5008;NS=2504;DP=17530;EAS_AF=0.873;AMR_AF=0.9164;AFR_AF=0.8336;EUR_AF=0.9612;SAS_AF=0.956;AA=T|||;VT=SNP
1	73328302	rs2841200	C	T	100	PASS	AC=4520;AF=0.902556;AN=5008;NS=2504;DP=18215;EAS_AF=0.873;AMR_AF=0.9164;AFR_AF=0.8336;EUR_AF=0.9612;SAS_AF=0.956;AA=T|||;VT=SNP
1	73328353	rs6656174	A	C	100	PASS	AC=4257;AF=0.85004;AN=5008;NS=2504;DP=18451;EAS_AF=0.873;AMR_AF=0.8948;AFR_AF=0.6475;EUR_AF=0.9592;SAS_AF=0.956;AA=A|||;VT=SNP
1	73328682	rs2692867	A	G	100	PASS	AC=4520;AF=0.902556;AN=5008;NS=2504;DP=14213;EAS_AF=0.873;AMR_AF=0.9164;AFR_AF=0.8336;EUR_AF=0.9612;SAS_AF=0.956;AA=A|||;VT=SNP
1	73328776	rs6670128	G	C	100	PASS	AC=1471;AF=0.29373;AN=5008;NS=2504;DP=13795;EAS_AF=0.1587;AMR_AF=0.4928;AFR_AF=0.0522;EUR_AF=0.5189;SAS_AF=0.3865;AA=G|||;VT=SNP
1	73329346	rs1526000	G	C	100	PASS	AC=4257;AF=0.85004;AN=5008;NS=2504;DP=19823;EAS_AF=0.873;AMR_AF=0.8948;AFR_AF=0.6475;EUR_AF=0.9592;SAS_AF=0.956;AA=G|||;VT=SNP
1	73329787	rs1917885	C	G	100	PASS	AC=4338;AF=0.866214;AN=5008;NS=2504;DP=19009;EAS_AF=0.873;AMR_AF=0.9006;AFR_AF=0.7057;EUR_AF=0.9592;SAS_AF=0.956;AA=C|||;VT=SNP
1	73330628	rs2841202	T	A	100	PASS	AC=4519;AF=0.902356;AN=5008;NS=2504;DP=15430;EAS_AF=0.873;AMR_AF=0.9164;AFR_AF=0.8336;EUR_AF=0.9612;SAS_AF=0.955;AA=A|||;VT=SNP
1	73330965	rs2841203	A	T	100	PASS	AC=4520;AF=0.902556;AN=5008;NS=2504;DP=16345;EAS_AF=0.873;AMR_AF=0.9164;AFR_AF=0.8336;EUR_AF=0.9612;SAS_AF=0.956;AA=A|||;VT=SNP
1	73331468	rs2841204	G	A	100	PASS	AC=4520;AF=0.902556;AN=5008;NS=2504;DP=16307;EAS_AF=0.873;AMR_AF=0.9164;AFR_AF=0.8336;EUR_AF=0.9612;SAS_AF=0.956;AA=A|||;VT=SNP
1	73331948	rs6424496	A	G	100	PASS	AC=2867;AF=0.572484;AN=5008;NS=2504;DP=17337;EAS_AF=0.7143;AMR_AF=0.4078;AFR_AF=0.6536;EUR_AF=0.4404;SAS_AF=0.5695;AA=A|||;VT=SNP
1	73332211	rs6657272	C	A	100	PASS	AC=2777;AF=0.554513;AN=5008;NS=2504;DP=15170;EAS_AF=0.7143;AMR_AF=0.4006;AFR_AF=0.5953;EUR_AF=0.4324;SAS_AF=0.5695;AA=C|||;VT=SNP
1	73332550	rs2692847	G	T	100	PASS	AC=4520;AF=0.902556;AN=5008;NS=2504;DP=18239;EAS_AF=0.873;AMR_AF=0.9164;AFR_AF=0.8336;EUR_AF=0.9612;SAS_AF=0.956;AA=T|||;VT=SNP
1	73333163	rs11210077	A	G	100	PASS	AC=2446;AF=0.488419;AN=5008;NS=2504;DP=17451;EAS_AF=0.7153;AMR_AF=0.3746;AFR_AF=0.3502;EUR_AF=0.4414;SAS_AF=0.5706;AA=A|||;VT=SNP
1	73333165	rs6684318	G	A	100	PASS	AC=1475;AF=0.294529;AN=5008;NS=2504;DP=17483;EAS_AF=0.1577;AMR_AF=0.4928;AFR_AF=0.0575;EUR_AF=0.5179;SAS_AF=0.3855;AA=G|||;VT=SNP
1	73333519	rs1852232	G	T	100	PASS	AC=1469;AF=0.293331;AN=5008;NS=2504;DP=13659;EAS_AF=0.1587;AMR_AF=0.4928;AFR_AF=0.0507;EUR_AF=0.5189;SAS_AF=0.3865;AA=G|||;VT=SNP
1	73334126	rs11210078	C	T	100	PASS	AC=4519;AF=0.902356;AN=5008;NS=2504;DP=11257;EAS_AF=0.873;AMR_AF=0.9164;AFR_AF=0.8328;EUR_AF=0.9612;SAS_AF=0.956;AA=T|||;VT=SNP
1	73334735	rs1525996	G	A	100	PASS	AC=2432;AF=0.485623;AN=5008;NS=2504;DP=18592;EAS_AF=0.7143;AMR_AF=0.3732;AFR_AF=0.3487;EUR_AF=0.4324;SAS_AF=0.5695;AA=G|||;VT=SNP
1	73335667	rs12401308	C	T	100	PASS	AC=1482;AF=0.295927;AN=5008;NS=2504;DP=17784;EAS_AF=0.1587;AMR_AF=0.4942;AFR_AF=0.0537;EUR_AF=0.5268;SAS_AF=0.3865;AA=C|||;VT=SNP
1	73335866	rs11210079	C	G	100	PASS	AC=1747;AF=0.348842;AN=5008;NS=2504;DP=17456;EAS_AF=0.7044;AMR_AF=0.2277;AFR_AF=0.1203;EUR_AF=0.2525;SAS_AF=0.4765;AA=C|||;VT=SNP
1	73336107	rs1917882	A	G	100	PASS	AC=1481;AF=0.295727;AN=5008;NS=2504;DP=17016;EAS_AF=0.1587;AMR_AF=0.4942;AFR_AF=0.0522;EUR_AF=0.5278;SAS_AF=0.3865;AA=A|||;VT=SNP
1	73336263	rs11210080	A	C	100	PASS	AC=2375;AF=0.474241;AN=5008;NS=2504;DP=15845;EAS_AF=0.7143;AMR_AF=0.3718;AFR_AF=0.3064;EUR_AF=0.4324;SAS_AF=0.5695;AA=A|||;VT=SNP
1	73336312	rs2462730	C	A	100	PASS	AC=4576;AF=0.913738;AN=5008;NS=2504;DP=14357;EAS_AF=0.873;AMR_AF=0.9207;AFR_AF=0.8737;EUR_AF=0.9612;SAS_AF=0.956;AA=A|||;VT=SNP
1	73336589	rs12132492	G	A	100	PASS	AC=1480;AF=0.295527;AN=5008;NS=2504;DP=10529;EAS_AF=0.1587;AMR_AF=0.4942;AFR_AF=0.0522;EUR_AF=0.5268;SAS_AF=0.3865;AA=G|||;VT=SNP
1	73336652	rs2494761	T	A	100	PASS	AC=4525;AF=0.903554;AN=5008;NS=2504;DP=10659;EAS_AF=0.873;AMR_AF=0.9179;AFR_AF=0.8366;EUR_AF=0.9612;SAS_AF=0.956;AA=A|||;VT=SNP
1	73336797	rs6668412	A	C	100	PASS	AC=1557;AF=0.310903;AN=5008;NS=2504;DP=13425;EAS_AF=0.1567;AMR_AF=0.5173;AFR_AF=0.059;EUR_AF=0.5596;SAS_AF=0.408;AA=A|||;VT=SNP
1	73336918	rs6679710	G	C	100	PASS	AC=1481;AF=0.295727;AN=5008;NS=2504;DP=14332;EAS_AF=0.1567;AMR_AF=0.4971;AFR_AF=0.059;EUR_AF=0.5239;SAS_AF=0.3814;AA=G|||;VT=SNP
1	73337198	rs1405059	C	T	100	PASS	AC=4508;AF=0.90016;AN=5008;NS=2504;DP=17686;EAS_AF=0.872;AMR_AF=0.915;AFR_AF=0.8245;EUR_AF=0.9612;SAS_AF=0.9581;AA=T|||;VT=SNP
1	73337418	rs1405058	A	G	100	PASS	AC=4511;AF=0.900759;AN=5008;NS=2504;DP=18022;EAS_AF=0.872;AMR_AF=0.915;AFR_AF=0.8268;EUR_AF=0.9612;SAS_AF=0.9581;AA=G|||;VT=SNP
1	73337687	rs10789346	C	T	100	PASS	AC=4147;AF=0.828075;AN=5008;NS=2504;DP=15705;EAS_AF=0.872;AMR_AF=0.889;AFR_AF=0.5666;EUR_AF=0.9592;SAS_AF=0.9581;AA=C|||;VT=SNP
1	73338278	rs940919	G	C	100	PASS	AC=4148;AF=0.828275;AN=5008;NS=2504;DP=16444;EAS_AF=0.872;AMR_AF=0.889;AFR_AF=0.5673;EUR_AF=0.9592;SAS_AF=0.9581;AA=G|||;VT=SNP
1	73338414	rs940918	T	A	100	PASS	AC=2575;AF=0.514177;AN=5008;NS=2504;DP=14540;EAS_AF=0.7183;AMR_AF=0.3818;AFR_AF=0.4425;EUR_AF=0.4334;SAS_AF=0.5777;AA=T|||;VT=SNP
1	73340191	rs2692865	G	A	100	PASS	AC=4508;AF=0.90016;AN=5008;NS=2504;DP=15502;EAS_AF=0.873;AMR_AF=0.915;AFR_AF=0.8245;EUR_AF=0.9602;SAS_AF=0.9581;AA=G|||;VT=SNP
1	73341254	rs11210081	C	A	100	PASS	AC=1477;AF=0.294928;AN=5008;NS=2504;DP=19693;EAS_AF=0.1538;AMR_AF=0.4957;AFR_AF=0.0575;EUR_AF=0.5268;SAS_AF=0.3804;AA=C|||;VT=SNP
1	73341495	rs77283235	G	T	100	PASS	AC=251;AF=0.0501198;AN=5008;NS=2504;DP=21892;EAS_AF=0.122;AMR_AF=0.0677;AFR_AF=0.0083;EUR_AF=0.0338;SAS_AF=0.0368;AA=G|||;VT=SNP
1	73342454	rs2692854	T	C	100	PASS	AC=4511;AF=0.900759;AN=5008;NS=2504;DP=16029;EAS_AF=0.873;AMR_AF=0.915;AFR_AF=0.826;EUR_AF=0.9612;SAS_AF=0.9581;AA=T|||;VT=SNP
1	73343388	rs12143796	C	T	100	PASS	AC=1477;AF=0.294928;AN=5008;NS=2504;DP=18700;EAS_AF=0.1538;AMR_AF=0.4957;AFR_AF=0.0575;EUR_AF=0.5268;SAS_AF=0.3804;AA=C|||;VT=SNP
1	73343426	rs74802292	G	A	100	PASS	AC=244;AF=0.048722;AN=5008;NS=2504;DP=19870;EAS_AF=0.0496;AMR_AF=0.1297;AFR_AF=0.0008;EUR_AF=0.0278;SAS_AF=0.0767;AA=G|||;VT=SNP
1	73343966	rs11210082	G	A	100	PASS	AC=2682;AF=0.535543;AN=5008;NS=2504;DP=20012;EAS_AF=0.7192;AMR_AF=0.3948;AFR_AF=0.5166;EUR_AF=0.4324;SAS_AF=0.5777;AA=G|||;VT=SNP
1	73344155	rs12565252	G	C	100	PASS	AC=2394;AF=0.478035;AN=5008;NS=2504;DP=17319;EAS_AF=0.7312;AMR_AF=0.3689;AFR_AF=0.2995;EUR_AF=0.4374;SAS_AF=0.5777;AA=G|||;VT=SNP
1	73344304	rs2841196	A	T	100	PASS	AC=4554;AF=0.909345;AN=5008;NS=2504;DP=15327;EAS_AF=0.8849;AMR_AF=0.9179;AFR_AF=0.8442;EUR_AF=0.9662;SAS_AF=0.9581;AA=T|||;VT=SNP
1	73344466	rs1358037	C	T	100	PASS	AC=4237;AF=0.846046;AN=5008;NS=2504;DP=15466;EAS_AF=0.8849;AMR_AF=0.8948;AFR_AF=0.618;EUR_AF=0.9642;SAS_AF=0.9581;AA=T|||;VT=SNP
1	73345457	rs10493512	T	C	100	PASS	AC=233;AF=0.0465256;AN=5008;NS=2504;DP=12899;EAS_AF=0.1101;AMR_AF=0.0677;AFR_AF=0.0076;EUR_AF=0.0288;SAS_AF=0.0368;AA=T|||;VT=SNP
1	73347318	rs2692853	C	T	100	PASS	AC=4619;AF=0.922324;AN=5008;NS=2504;DP=14979;EAS_AF=0.8849;AMR_AF=0.9222;AFR_AF=0.8911;EUR_AF=0.9662;SAS_AF=0.9581;AA=T|||;VT=SNP
1	73347921	rs79283414	A	G	100	PASS	AC=233;AF=0.0465256;AN=5008;NS=2504;DP=16752;EAS_AF=0.1101;AMR_AF=0.0677;AFR_AF=0.0076;EUR_AF=0.0288;SAS_AF=0.0368;AA=A|||;VT=SNP
1	73348484	rs1405051	G	A	100	PASS	AC=2615;AF=0.522165;AN=5008;NS=2504;DP=17814;EAS_AF=0.7312;AMR_AF=0.3862;AFR_AF=0.4576;EUR_AF=0.4374;SAS_AF=0.5777;AA=G|||;VT=SNP
1	73348600	rs2692852	A	C	100	PASS	AC=4554;AF=0.909345;AN=5008;NS=2504;DP=17671;EAS_AF=0.8849;AMR_AF=0.9179;AFR_AF=0.8442;EUR_AF=0.9662;SAS_AF=0.9581;AA=C|||;VT=SNP
1	73348762	rs17093582	C	T	100	PASS	AC=233;AF=0.0465256;AN=5008;NS=2504;DP=15878;EAS_AF=0.1101;AMR_AF=0.0677;AFR_AF=0.0076;EUR_AF=0.0288;SAS_AF=0.0368;AA=C|||;VT=SNP
1	73348889	rs6679116	C	A	100	PASS	AC=2615;AF=0.522165;AN=5008;NS=2504;DP=16855;EAS_AF=0.7312;AMR_AF=0.3862;AFR_AF=0.4576;EUR_AF=0.4374;SAS_AF=0.5777;AA=C|||;VT=SNP
1	73349414	rs12752778	C	T	100	PASS	AC=1477;AF=0.294928;AN=5008;NS=2504;DP=17536;EAS_AF=0.1538;AMR_AF=0.4957;AFR_AF=0.0575;EUR_AF=0.5268;SAS_AF=0.3804;AA=C|||;VT=SNP
1	73349979	rs2692851	T	C	100	PASS	AC=4582;AF=0.914936;AN=5008;NS=2504;DP=15650;EAS_AF=0.8849;AMR_AF=0.9179;AFR_AF=0.8654;EUR_AF=0.9662;SAS_AF=0.9581;AA=C|||;VT=SNP
1	73350720	rs2692850	A	G	100	PASS	AC=4554;AF=0.909345;AN=5008;NS=2504;DP=17807;EAS_AF=0.8849;AMR_AF=0.9179;AFR_AF=0.8442;EUR_AF=0.9662;SAS_AF=0.9581;AA=g|||;VT=SNP
1	73351002	rs61774085	T	C	100	PASS	AC=384;AF=0.0766773;AN=5008;NS=2504;DP=17994;EAS_AF=0.0089;AMR_AF=0.1369;AFR_AF=0.0098;EUR_AF=0.175;SAS_AF=0.093;AA=T|||;VT=SNP
1	73351199	rs1358033	T	G	100	PASS	AC=4193;AF=0.83726;AN=5008;NS=2504;DP=5806;EAS_AF=0.8849;AMR_AF=0.8919;AFR_AF=0.5862;EUR_AF=0.9642;SAS_AF=0.9581;AA=T|||;VT=SNP
1	73351648	rs2692849	A	G	100	PASS	AC=4554;AF=0.909345;AN=5008;NS=2504;DP=17206;EAS_AF=0.8849;AMR_AF=0.9179;AFR_AF=0.8442;EUR_AF=0.9662;SAS_AF=0.9581;AA=G|||;VT=SNP
1	73351791	rs12039928	T	C	100	PASS	AC=1794;AF=0.358227;AN=5008;NS=2504;DP=16957;EAS_AF=0.7222;AMR_AF=0.2291;AFR_AF=0.1286;EUR_AF=0.2614;SAS_AF=0.4847;AA=T|||;VT=SNP
1	73352029	rs6689491	C	A	100	PASS	AC=2716;AF=0.542332;AN=5008;NS=2504;DP=17491;EAS_AF=0.7312;AMR_AF=0.3963;AFR_AF=0.5287;EUR_AF=0.4374;SAS_AF=0.5777;AA=C|||;VT=SNP
1	73352914	rs6692808	C	T	100	PASS	AC=4192;AF=0.837061;AN=5008;NS=2504;DP=15669;EAS_AF=0.8839;AMR_AF=0.8919;AFR_AF=0.5862;EUR_AF=0.9642;SAS_AF=0.9581;AA=T|||;VT=SNP
1	73353328	rs6657082	A	T	100	PASS	AC=2453;AF=0.489816;AN=5008;NS=2504;DP=18218;EAS_AF=0.7312;AMR_AF=0.3732;AFR_AF=0.3419;EUR_AF=0.4374;SAS_AF=0.5777;AA=A|||;VT=SNP
1	73353564	rs10889995	G	C	100	PASS	AC=4236;AF=0.845847;AN=5008;NS=2504;DP=18432;EAS_AF=0.8849;AMR_AF=0.8948;AFR_AF=0.6172;EUR_AF=0.9642;SAS_AF=0.9581;AA=C|||;VT=SNP
1	73353669	rs3001407	C	T	100	PASS	AC=4553;AF=0.909145;AN=5008;NS=2504;DP=18007;EAS_AF=0.8849;AMR_AF=0.9179;AFR_AF=0.8442;EUR_AF=0.9652;SAS_AF=0.9581;AA=T|||;VT=SNP
1	73355092	rs4146852	T	G	100	PASS	AC=4237;AF=0.846046;AN=5008;NS=2504;DP=16929;EAS_AF=0.8849;AMR_AF=0.8948;AFR_AF=0.6188;EUR_AF=0.9632;SAS_AF=0.9581;AA=-|||;VT=SNP
1	73356826	rs61774086	C	T	100	PASS	AC=1476;AF=0.294728;AN=5008;NS=2504;DP=18077;EAS_AF=0.1538;AMR_AF=0.4957;AFR_AF=0.0575;EUR_AF=0.5268;SAS_AF=0.3793;AA=C|||;VT=SNP
1	73356893	rs12041212	G	T	100	PASS	AC=4235;AF=0.845647;AN=5008;NS=2504;DP=18908;EAS_AF=0.8849;AMR_AF=0.8948;AFR_AF=0.6172;EUR_AF=0.9632;SAS_AF=0.9581;AA=T|||;VT=SNP
1	73361106	rs2692845	G	A	100	PASS	AC=4581;AF=0.914736;AN=5008;NS=2504;DP=19568;EAS_AF=0.8849;AMR_AF=0.9179;AFR_AF=0.8654;EUR_AF=0.9652;SAS_AF=0.9581;AA=A|||;VT=SNP
1	73361193	rs12136682	G	A	100	PASS	AC=1477;AF=0.294928;AN=5008;NS=2504;DP=18548;EAS_AF=0.1538;AMR_AF=0.4957;AFR_AF=0.0582;EUR_AF=0.5268;SAS_AF=0.3793;AA=G|||;VT=SNP
1	73361777	rs11210084	G	C	100	PASS	AC=2716;AF=0.542332;AN=5008;NS=2504;DP=17009;EAS_AF=0.7312;AMR_AF=0.3963;AFR_AF=0.5287;EUR_AF=0.4364;SAS_AF=0.5787;AA=G|||;VT=SNP
1	73361805	rs2692843	T	G	100	PASS	AC=4553;AF=0.909145;AN=5008;NS=2504;DP=16840;EAS_AF=0.8849;AMR_AF=0.9179;AFR_AF=0.8442;EUR_AF=0.9652;SAS_AF=0.9581;AA=G|||;VT=SNP
1	73362466	rs11210085	T	G	100	PASS	AC=2616;AF=0.522364;AN=5008;NS=2504;DP=16388;EAS_AF=0.7312;AMR_AF=0.3862;AFR_AF=0.4584;EUR_AF=0.4364;SAS_AF=0.5787;AA=T|||;VT=SNP
1	73362999	rs1464952	A	C	100	PASS	AC=2615;AF=0.522165;AN=5008;NS=2504;DP=14162;EAS_AF=0.7312;AMR_AF=0.3862;AFR_AF=0.4576;EUR_AF=0.4364;SAS_AF=0.5787;AA=A|||;VT=SNP
1	73363140	rs2177839	G	T	100	PASS	AC=4235;AF=0.845647;AN=5008;NS=2504;DP=11697;EAS_AF=0.8849;AMR_AF=0.8948;AFR_AF=0.6172;EUR_AF=0.9632;SAS_AF=0.9581;AA=T|||;VT=SNP
1	73364446	rs12117582	A	G	100	PASS	AC=1246;AF=0.248802;AN=5008;NS=2504;DP=16380;EAS_AF=0.1042;AMR_AF=0.3703;AFR_AF=0.0575;EUR_AF=0.505;SAS_AF=0.3067;AA=A|||;VT=SNP
1	73364782	rs3001406	C	G	100	PASS	AC=4607;AF=0.919928;AN=5008;NS=2504;DP=17767;EAS_AF=0.8849;AMR_AF=0.9207;AFR_AF=0.8835;EUR_AF=0.9652;SAS_AF=0.9581;AA=G|||;VT=SNP
1	73369708	rs12727364	A	G	100	PASS	AC=2600;AF=0.519169;AN=5008;NS=2504;DP=18535;EAS_AF=0.7302;AMR_AF=0.3833;AFR_AF=0.4561;EUR_AF=0.4304;SAS_AF=0.5746;AA=-|||;VT=SNP
1	73371702	rs7523396	T	C	100	PASS	AC=2600;AF=0.519169;AN=5008;NS=2504;DP=14738;EAS_AF=0.7302;AMR_AF=0.3833;AFR_AF=0.4561;EUR_AF=0.4304;SAS_AF=0.5746;AA=T|||;VT=SNP
1	73371774	rs7556657	C	T	100	PASS	AC=4190;AF=0.836661;AN=5008;NS=2504;DP=15737;EAS_AF=0.8849;AMR_AF=0.8919;AFR_AF=0.5847;EUR_AF=0.9632;SAS_AF=0.9581;AA=C|||;VT=SNP
1	73371816	rs7525762	T	C	100	PASS	AC=2602;AF=0.519569;AN=5008;NS=2504;DP=16074;EAS_AF=0.7302;AMR_AF=0.3833;AFR_AF=0.4576;EUR_AF=0.4304;SAS_AF=0.5746;AA=T|||;VT=SNP
1	73371849	rs2841180	T	C	100	PASS	AC=4553;AF=0.909145;AN=5008;NS=2504;DP=15601;EAS_AF=0.8849;AMR_AF=0.9179;AFR_AF=0.8442;EUR_AF=0.9652;SAS_AF=0.9581;AA=C|||;VT=SNP
1	73372521	rs6424505	T	A	100	PASS	AC=4233;AF=0.845248;AN=5008;NS=2504;DP=15056;EAS_AF=0.8849;AMR_AF=0.8948;AFR_AF=0.6157;EUR_AF=0.9632;SAS_AF=0.9581;AA=A|||;VT=SNP
1	73373537	rs12121441	A	G	100	PASS	AC=1489;AF=0.297324;AN=5008;NS=2504;DP=17816;EAS_AF=0.1548;AMR_AF=0.4986;AFR_AF=0.0575;EUR_AF=0.5328;SAS_AF=0.3834;AA=A|||;VT=SNP
1	73373796	rs10789351	C	A	100	PASS	AC=4232;AF=0.845048;AN=5008;NS=2504;DP=17109;EAS_AF=0.8849;AMR_AF=0.8948;AFR_AF=0.6157;EUR_AF=0.9632;SAS_AF=0.9571;AA=A|||;VT=SNP
1	73374005	rs17093614	C	A	100	PASS	AC=237;AF=0.0473243;AN=5008;NS=2504;DP=18366;EAS_AF=0.1101;AMR_AF=0.0677;AFR_AF=0.0098;EUR_AF=0.0298;SAS_AF=0.0368;AA=C|||;VT=SNP
1	73374021	rs2841181	C	T	100	PASS	AC=4581;AF=0.914736;AN=5008;NS=2504;DP=17583;EAS_AF=0.8849;AMR_AF=0.9179;AFR_AF=0.8654;EUR_AF=0.9652;SAS_AF=0.9581;AA=T|||;VT=SNP
1	73374545	rs4650163	C	T	100	PASS	AC=4190;AF=0.836661;AN=5008;NS=2504;DP=14686;EAS_AF=0.8849;AMR_AF=0.8919;AFR_AF=0.5847;EUR_AF=0.9632;SAS_AF=0.9581;AA=C|||;VT=SNP
1	73375264	rs4504839	C	T	100	PASS	AC=4232;AF=0.845048;AN=5008;NS=2504;DP=19166;EAS_AF=0.8849;AMR_AF=0.8948;AFR_AF=0.6157;EUR_AF=0.9622;SAS_AF=0.9581;AA=T|||;VT=SNP
1	73375733	rs7552433	C	T	100	PASS	AC=4234;AF=0.845447;AN=5008;NS=2504;DP=19081;EAS_AF=0.8849;AMR_AF=0.8948;AFR_AF=0.6165;EUR_AF=0.9632;SAS_AF=0.9581;AA=T|||;VT=SNP
1	73375839	rs7529457	G	T	100	PASS	AC=4233;AF=0.845248;AN=5008;NS=2504;DP=19279;EAS_AF=0.8849;AMR_AF=0.8948;AFR_AF=0.6157;EUR_AF=0.9632;SAS_AF=0.9581;AA=G|||;VT=SNP
1	73376127	rs7529752	G	A	100	PASS	AC=2600;AF=0.519169;AN=5008;NS=2504;DP=18825;EAS_AF=0.7302;AMR_AF=0.3833;AFR_AF=0.4561;EUR_AF=0.4304;SAS_AF=0.5746;AA=G|||;VT=SNP
1	73376423	rs4649970	C	T	100	PASS	AC=4233;AF=0.845248;AN=5008;NS=2504;DP=16232;EAS_AF=0.8849;AMR_AF=0.8948;AFR_AF=0.6157;EUR_AF=0.9632;SAS_AF=0.9581;AA=c|||;VT=SNP
1	73376472	rs11210090	A	G	100	PASS	AC=4233;AF=0.845248;AN=5008;NS=2504;DP=15915;EAS_AF=0.8849;AMR_AF=0.8948;AFR_AF=0.6157;EUR_AF=0.9632;SAS_AF=0.9581;AA=G|||;VT=SNP
1	73379312	rs75459303	T	C	100	PASS	AC=237;AF=0.0473243;AN=5008;NS=2504;DP=17524;EAS_AF=0.1101;AMR_AF=0.0677;AFR_AF=0.0098;EUR_AF=0.0298;SAS_AF=0.0368;AA=T|||;VT=SNP
1	73379589	rs10493513	G	A	100	PASS	AC=1489;AF=0.297324;AN=5008;NS=2504;DP=15345;EAS_AF=0.1548;AMR_AF=0.4986;AFR_AF=0.0575;EUR_AF=0.5328;SAS_AF=0.3834;AA=G|||;VT=SNP
1	73379729	rs9425114	T	C	100	PASS	AC=4580;AF=0.914537;AN=5008;NS=2504;DP=18406;EAS_AF=0.8849;AMR_AF=0.9179;AFR_AF=0.8646;EUR_AF=0.9652;SAS_AF=0.9581;AA=C|||;VT=SNP
1	73380512	rs10493514	T	C	100	PASS	AC=1489;AF=0.297324;AN=5008;NS=2504;DP=15465;EAS_AF=0.1548;AMR_AF=0.4986;AFR_AF=0.0575;EUR_AF=0.5328;SAS_AF=0.3834;AA=T|||;VT=SNP
1	73380773	rs7535137	A	G	100	PASS	AC=4553;AF=0.909145;AN=5008;NS=2504;DP=13969;EAS_AF=0.8849;AMR_AF=0.9179;AFR_AF=0.8442;EUR_AF=0.9652;SAS_AF=0.9581;AA=G|||;VT=SNP
1	73381312	rs6692856	G	C	100	PASS	AC=4232;AF=0.845048;AN=5008;NS=2504;DP=17396;EAS_AF=0.8849;AMR_AF=0.8948;AFR_AF=0.615;EUR_AF=0.9632;SAS_AF=0.9581;AA=C|||;VT=SNP
1	73382356	rs9970090	C	T	100	PASS	AC=2694;AF=0.537939;AN=5008;NS=2504;DP=15713;EAS_AF=0.7302;AMR_AF=0.3919;AFR_AF=0.5227;EUR_AF=0.4304;SAS_AF=0.5746;AA=C|||;VT=SNP
1	73382545	rs4292906	G	A	100	PASS	AC=4182;AF=0.835064;AN=5008;NS=2504;DP=14894;EAS_AF=0.8849;AMR_AF=0.8905;AFR_AF=0.5802;EUR_AF=0.9622;SAS_AF=0.9581;AA=G|||;VT=SNP
1	73382912	rs4342807	T	C	100	PASS	AC=4227;AF=0.84405;AN=5008;NS=2504;DP=17852;EAS_AF=0.8859;AMR_AF=0.8934;AFR_AF=0.6112;EUR_AF=0.9632;SAS_AF=0.9581;AA=T|||;VT=SNP
1	73383813	rs79257641	C	T	100	PASS	AC=476;AF=0.0950479;AN=5008;NS=2504;DP=13070;EAS_AF=0.1091;AMR_AF=0.0821;AFR_AF=0.1831;EUR_AF=0.0308;SAS_AF=0.0368;AA=C|||;VT=SNP
1	73383850	rs12566255	C	T	100	PASS	AC=4227;AF=0.84405;AN=5008;NS=2504;DP=14007;EAS_AF=0.8859;AMR_AF=0.8934;AFR_AF=0.6112;EUR_AF=0.9632;SAS_AF=0.9581;AA=T|||;VT=SNP
1	73384406	rs10749812	T	C	100	PASS	AC=4184;AF=0.835463;AN=5008;NS=2504;DP=19576;EAS_AF=0.8859;AMR_AF=0.8905;AFR_AF=0.5802;EUR_AF=0.9632;SAS_AF=0.9581;AA=T|||;VT=SNP
1	73384971	rs11802969	T	C	100	PASS	AC=433;AF=0.0864617;AN=5008;NS=2504;DP=15158;EAS_AF=0.1091;AMR_AF=0.0793;AFR_AF=0.152;EUR_AF=0.0298;SAS_AF=0.0378;AA=T|||;VT=SNP
1	73385721	rs111427329	C	T	100	PASS	AC=405;AF=0.0808706;AN=5008;NS=2504;DP=12265;EAS_AF=0.1091;AMR_AF=0.0793;AFR_AF=0.1316;EUR_AF=0.0298;SAS_AF=0.0368;AA=C|||;VT=SNP
1	73385774	rs4233090	G	A	100	PASS	AC=4182;AF=0.835064;AN=5008;NS=2504;DP=12808;EAS_AF=0.8859;AMR_AF=0.8905;AFR_AF=0.5817;EUR_AF=0.9602;SAS_AF=0.9571;AA=G|||;VT=SNP
1	73385848	rs4233091	C	T	100	PASS	AC=1491;AF=0.297724;AN=5008;NS=2504;DP=15429;EAS_AF=0.1548;AMR_AF=0.5;AFR_AF=0.0582;EUR_AF=0.5328;SAS_AF=0.3834;AA=C|||;VT=SNP
1	73386705	rs11210091	A	G	100	PASS	AC=1489;AF=0.297324;AN=5008;NS=2504;DP=15595;EAS_AF=0.1548;AMR_AF=0.4986;AFR_AF=0.0575;EUR_AF=0.5328;SAS_AF=0.3834;AA=A|||;VT=SNP
1	73387187	rs11806230	C	G	100	PASS	AC=404;AF=0.0806709;AN=5008;NS=2504;DP=15075;EAS_AF=0.1091;AMR_AF=0.0793;AFR_AF=0.1309;EUR_AF=0.0298;SAS_AF=0.0368;AA=C|||;VT=SNP
1	73388521	rs4330880	A	G	100	PASS	AC=2387;AF=0.476637;AN=5008;NS=2504;DP=14838;EAS_AF=0.7312;AMR_AF=0.366;AFR_AF=0.3071;EUR_AF=0.4274;SAS_AF=0.5726;AA=A|||;VT=SNP
1	73388579	rs4263951	A	T	100	PASS	AC=4224;AF=0.84345;AN=5008;NS=2504;DP=16041;EAS_AF=0.8859;AMR_AF=0.8934;AFR_AF=0.6112;EUR_AF=0.9602;SAS_AF=0.9581;AA=T|||;VT=SNP
1	73389235	rs11210092	T	C	100	PASS	AC=1490;AF=0.297524;AN=5008;NS=2504;DP=13423;EAS_AF=0.1548;AMR_AF=0.4986;AFR_AF=0.0582;EUR_AF=0.5328;SAS_AF=0.3834;AA=T|||;VT=SNP
1	73390331	rs12128225	A	G	100	PASS	AC=1490;AF=0.297524;AN=5008;NS=2504;DP=14981;EAS_AF=0.1548;AMR_AF=0.4986;AFR_AF=0.0582;EUR_AF=0.5328;SAS_AF=0.3834;AA=A|||;VT=SNP
1	73390986	rs6660036	G	A	100	PASS	AC=4181;AF=0.834864;AN=5008;NS=2504;DP=18586;EAS_AF=0.8859;AMR_AF=0.8905;AFR_AF=0.5802;EUR_AF=0.9602;SAS_AF=0.9581;AA=G|||;VT=SNP
1	73391106	rs6697635	A	G	100	PASS	AC=4181;AF=0.834864;AN=5008;NS=2504;DP=16013;EAS_AF=0.8859;AMR_AF=0.8905;AFR_AF=0.5802;EUR_AF=0.9602;SAS_AF=0.9581;AA=A|||;VT=SNP
1	73392979	rs11210093	G	T	100	PASS	AC=4226;AF=0.84385;AN=5008;NS=2504;DP=18147;EAS_AF=0.8859;AMR_AF=0.8934;AFR_AF=0.6127;EUR_AF=0.9602;SAS_AF=0.9581;AA=T|||;VT=SNP
1	73394093	rs17093667	T	A	100	PASS	AC=398;AF=0.0794728;AN=5008;NS=2504;DP=16280;EAS_AF=0.1091;AMR_AF=0.0793;AFR_AF=0.1286;EUR_AF=0.0278;SAS_AF=0.0358;AA=T|||;VT=SNP
1	73396025	rs9661859	G	C	100	PASS	AC=4129;AF=0.824481;AN=5008;NS=2504;DP=18756;EAS_AF=0.8859;AMR_AF=0.8847;AFR_AF=0.5408;EUR_AF=0.9622;SAS_AF=0.9601;AA=G|||;VT=SNP
1	73396527	rs4579707	C	T	100	PASS	AC=2625;AF=0.524161;AN=5008;NS=2504;DP=15211;EAS_AF=0.7312;AMR_AF=0.3833;AFR_AF=0.4735;EUR_AF=0.4294;SAS_AF=0.5767;AA=C|||;VT=SNP
1	73396632	rs12127282	G	A	100	PASS	AC=1489;AF=0.297324;AN=5008;NS=2504;DP=15316;EAS_AF=0.1548;AMR_AF=0.4986;AFR_AF=0.0575;EUR_AF=0.5328;SAS_AF=0.3834;AA=G|||;VT=SNP
1	73396732	rs4650165	G	A	100	PASS	AC=1489;AF=0.297324;AN=5008;NS=2504;DP=14761;EAS_AF=0.1548;AMR_AF=0.4986;AFR_AF=0.0575;EUR_AF=0.5328;SAS_AF=0.3834;AA=G|||;VT=SNP
1	73397730	rs77279185	C	T	100	PASS	AC=244;AF=0.048722;AN=5008;NS=2504;DP=15400;EAS_AF=0.0466;AMR_AF=0.1311;AFR_AF=0.0008;EUR_AF=0.0278;SAS_AF=0.0787;AA=C|||;VT=SNP
1	73398884	rs12760667	C	T	100	PASS	AC=1489;AF=0.297324;AN=5008;NS=2504;DP=12584;EAS_AF=0.1548;AMR_AF=0.4986;AFR_AF=0.0575;EUR_AF=0.5328;SAS_AF=0.3834;AA=C|||;VT=SNP
1	73401018	rs4262488	A	C	100	PASS	AC=4155;AF=0.829673;AN=5008;NS=2504;DP=18587;EAS_AF=0.8859;AMR_AF=0.8876;AFR_AF=0.559;EUR_AF=0.9622;SAS_AF=0.9601;AA=C|||;VT=SNP
1	73401078	rs4263953	C	T	100	PASS	AC=4155;AF=0.829673;AN=5008;NS=2504;DP=18054;EAS_AF=0.8859;AMR_AF=0.8876;AFR_AF=0.559;EUR_AF=0.9622;SAS_AF=0.9601;AA=C|||;VT=SNP
1	73401482	rs6701688	C	T	100	PASS	AC=4198;AF=0.838259;AN=5008;NS=2504;DP=13590;EAS_AF=0.8859;AMR_AF=0.8905;AFR_AF=0.59;EUR_AF=0.9622;SAS_AF=0.9601;AA=T|||;VT=SNP
1	73401801	rs4434807	T	C	100	PASS	AC=4197;AF=0.838059;AN=5008;NS=2504;DP=14774;EAS_AF=0.8849;AMR_AF=0.8905;AFR_AF=0.59;EUR_AF=0.9622;SAS_AF=0.9601;AA=C|||;VT=SNP
1	73402002	rs4526565	G	A	100	PASS	AC=2625;AF=0.524161;AN=5008;NS=2504;DP=15083;EAS_AF=0.7312;AMR_AF=0.3833;AFR_AF=0.4735;EUR_AF=0.4294;SAS_AF=0.5767;AA=G|||;VT=SNP
1	73402010	rs4271155	C	G	100	PASS	AC=2625;AF=0.524161;AN=5008;NS=2504;DP=15370;EAS_AF=0.7312;AMR_AF=0.3833;AFR_AF=0.4735;EUR_AF=0.4294;SAS_AF=0.5767;AA=C|||;VT=SNP
1	73402421	rs4272573	C	G	100	PASS	AC=2663;AF=0.531749;AN=5008;NS=2504;DP=19840;EAS_AF=0.7302;AMR_AF=0.389;AFR_AF=0.5;EUR_AF=0.4294;SAS_AF=0.5767;AA=C|||;VT=SNP
1	73403164	rs4397615	A	T	100	PASS	AC=4198;AF=0.838259;AN=5008;NS=2504;DP=15049;EAS_AF=0.8859;AMR_AF=0.8905;AFR_AF=0.59;EUR_AF=0.9622;SAS_AF=0.9601;AA=T|||;VT=SNP
1	73403684	rs74090507	G	A	100	PASS	AC=445;AF=0.0888578;AN=5008;NS=2504;DP=17937;EAS_AF=0.1091;AMR_AF=0.0793;AFR_AF=0.1649;EUR_AF=0.0278;SAS_AF=0.0348;AA=A|||;VT=SNP
1	73405095	rs74090508	C	T	100	PASS	AC=405;AF=0.0808706;AN=5008;NS=2504;DP=16809;EAS_AF=0.1091;AMR_AF=0.0764;AFR_AF=0.1354;EUR_AF=0.0288;SAS_AF=0.0348;AA=C|||;VT=SNP
1	73405708	rs116400475	T	G	100	PASS	AC=446;AF=0.0890575;AN=5008;NS=2504;DP=17009;EAS_AF=0.1091;AMR_AF=0.0793;AFR_AF=0.1657;EUR_AF=0.0278;SAS_AF=0.0348;AA=G|||;VT=SNP
1	73406047	rs11210094	A	G	100	PASS	AC=1646;AF=0.328674;AN=5008;NS=2504;DP=19578;EAS_AF=0.7222;AMR_AF=0.2147;AFR_AF=0.0219;EUR_AF=0.2614;SAS_AF=0.4877;AA=a|||;VT=SNP
1	73406216	rs4650167	C	A	100	PASS	AC=1490;AF=0.297524;AN=5008;NS=2504;DP=16585;EAS_AF=0.1548;AMR_AF=0.4986;AFR_AF=0.0582;EUR_AF=0.5328;SAS_AF=0.3834;AA=c|||;VT=SNP
1	73407650	rs12724056	T	A	100	PASS	AC=1490;AF=0.297524;AN=5008;NS=2504;DP=17564;EAS_AF=0.1548;AMR_AF=0.4986;AFR_AF=0.0582;EUR_AF=0.5328;SAS_AF=0.3834;AA=T|||;VT=SNP
1	73408437	rs7536364	G	A	100	PASS	AC=2622;AF=0.523562;AN=5008;NS=2504;DP=18291;EAS_AF=0.7312;AMR_AF=0.3833;AFR_AF=0.4713;EUR_AF=0.4294;SAS_AF=0.5767;AA=G|||;VT=SNP
1	73408983	rs6424507	T	C	100	PASS	AC=2399;AF=0.479034;AN=5008;NS=2504;DP=16784;EAS_AF=0.7312;AMR_AF=0.366;AFR_AF=0.3116;EUR_AF=0.4294;SAS_AF=0.5767;AA=T|||;VT=SNP
1	73409879	rs74090509	T	C	100	PASS	AC=449;AF=0.0896565;AN=5008;NS=2504;DP=19392;EAS_AF=0.1091;AMR_AF=0.0793;AFR_AF=0.1679;EUR_AF=0.0278;SAS_AF=0.0348;AA=C|||;VT=SNP
1	73411003	rs74090513	C	A	100	PASS	AC=405;AF=0.0808706;AN=5008;NS=2504;DP=18713;EAS_AF=0.1091;AMR_AF=0.0764;AFR_AF=0.1362;EUR_AF=0.0278;SAS_AF=0.0348;AA=C|||;VT=SNP
1	73411661	rs74090514	T	C	100	PASS	AC=405;AF=0.0808706;AN=5008;NS=2504;DP=13992;EAS_AF=0.1091;AMR_AF=0.0764;AFR_AF=0.1362;EUR_AF=0.0278;SAS_AF=0.0348;AA=T|||;VT=SNP
1	73412701	rs59074407	G	C	100	PASS	AC=362;AF=0.0722843;AN=5008;NS=2504;DP=17944;EAS_AF=0.1081;AMR_AF=0.0749;AFR_AF=0.1051;EUR_AF=0.0278;SAS_AF=0.0348;AA=G|||;VT=SNP
1	73413985	rs60001238	G	A	100	PASS	AC=405;AF=0.0808706;AN=5008;NS=2504;DP=11058;EAS_AF=0.1091;AMR_AF=0.0778;AFR_AF=0.1354;EUR_AF=0.0278;SAS_AF=0.0348;AA=G|||;VT=SNP
1	73414755	rs74090526	G	T	100	PASS	AC=447;AF=0.0892572;AN=5008;NS=2504;DP=17652;EAS_AF=0.1091;AMR_AF=0.0793;AFR_AF=0.1664;EUR_AF=0.0278;SAS_AF=0.0348;AA=T|||;VT=SNP
1	73415014	rs12745861	C	T	100	PASS	AC=1490;AF=0.297524;AN=5008;NS=2504;DP=15775;EAS_AF=0.1548;AMR_AF=0.4986;AFR_AF=0.0582;EUR_AF=0.5328;SAS_AF=0.3834;AA=c|||;VT=SNP
1	73415375	rs74090527	A	G	100	PASS	AC=376;AF=0.0750799;AN=5008;NS=2504;DP=18443;EAS_AF=0.1091;AMR_AF=0.0764;AFR_AF=0.1142;EUR_AF=0.0278;SAS_AF=0.0348;AA=A|||;VT=SNP
1	73415845	rs6682845	T	G	100	PASS	AC=1490;AF=0.297524;AN=5008;NS=2504;DP=18215;EAS_AF=0.1548;AMR_AF=0.4986;AFR_AF=0.0582;EUR_AF=0.5328;SAS_AF=0.3834;AA=T|||;VT=SNP
1	73417543	rs74090529	C	T	100	PASS	AC=447;AF=0.0892572;AN=5008;NS=2504;DP=19328;EAS_AF=0.1091;AMR_AF=0.0793;AFR_AF=0.1664;EUR_AF=0.0278;SAS_AF=0.0348;AA=T|||;VT=SNP
1	73418456	rs11210095	C	A	100	PASS	AC=1489;AF=0.297324;AN=5008;NS=2504;DP=18515;EAS_AF=0.1548;AMR_AF=0.4986;AFR_AF=0.0582;EUR_AF=0.5318;SAS_AF=0.3834;AA=C|||;VT=SNP
1	73419657	rs4584349	C	T	100	PASS	AC=2652;AF=0.529553;AN=5008;NS=2504;DP=14640;EAS_AF=0.7312;AMR_AF=0.3862;AFR_AF=0.4939;EUR_AF=0.4294;SAS_AF=0.5746;AA=C|||;VT=SNP
1	73421810	rs4590631	C	T	100	PASS	AC=1490;AF=0.297524;AN=5008;NS=2504;DP=14552;EAS_AF=0.1558;AMR_AF=0.5;AFR_AF=0.0567;EUR_AF=0.5338;SAS_AF=0.3824;AA=C|||;VT=SNP
1	73422468	rs74090531	G	C	100	PASS	AC=406;AF=0.0810703;AN=5008;NS=2504;DP=16369;EAS_AF=0.1091;AMR_AF=0.0764;AFR_AF=0.1346;EUR_AF=0.0278;SAS_AF=0.0378;AA=G|||;VT=SNP
1	73424124	rs74090532	G	A	100	PASS	AC=379;AF=0.0756789;AN=5008;NS=2504;DP=19539;EAS_AF=0.1091;AMR_AF=0.0764;AFR_AF=0.1142;EUR_AF=0.0278;SAS_AF=0.0378;AA=G|||;VT=SNP
1	73424415	rs74090533	C	T	100	PASS	AC=450;AF=0.0898562;AN=5008;NS=2504;DP=17569;EAS_AF=0.1091;AMR_AF=0.0793;AFR_AF=0.1664;EUR_AF=0.0278;SAS_AF=0.0378;AA=T|||;VT=SNP
1	73425760	rs61772284	A	T	100	PASS	AC=1492;AF=0.297923;AN=5008;NS=2504;DP=14869;EAS_AF=0.1558;AMR_AF=0.5;AFR_AF=0.0567;EUR_AF=0.5348;SAS_AF=0.3834;AA=A|||;VT=SNP
1	73426137	rs74090534	G	T	100	PASS	AC=449;AF=0.0896565;AN=5008;NS=2504;DP=18550;EAS_AF=0.1091;AMR_AF=0.0793;AFR_AF=0.1657;EUR_AF=0.0278;SAS_AF=0.0378;AA=C|||;VT=SNP
1	73426463	rs74090535	C	A	100	PASS	AC=406;AF=0.0810703;AN=5008;NS=2504;DP=17154;EAS_AF=0.1091;AMR_AF=0.0764;AFR_AF=0.1346;EUR_AF=0.0278;SAS_AF=0.0378;AA=C|||;VT=SNP
1	73426984	rs12122377	C	T	100	PASS	AC=1941;AF=0.38758;AN=5008;NS=2504;DP=15002;EAS_AF=0.2649;AMR_AF=0.5793;AFR_AF=0.2224;EUR_AF=0.5626;SAS_AF=0.4213;AA=T|||;VT=SNP
1	73427149	rs12137361	G	A	100	PASS	AC=1493;AF=0.298123;AN=5008;NS=2504;DP=17718;EAS_AF=0.1567;AMR_AF=0.5;AFR_AF=0.0567;EUR_AF=0.5348;SAS_AF=0.3834;AA=G|||;VT=SNP
1	73427492	rs79644063	A	G	100	PASS	AC=406;AF=0.0810703;AN=5008;NS=2504;DP=20109;EAS_AF=0.1091;AMR_AF=0.0764;AFR_AF=0.1346;EUR_AF=0.0278;SAS_AF=0.0378;AA=A|||;VT=SNP
1	73427557	rs113647991	C	T	100	PASS	AC=406;AF=0.0810703;AN=5008;NS=2504;DP=19259;EAS_AF=0.1091;AMR_AF=0.0764;AFR_AF=0.1346;EUR_AF=0.0278;SAS_AF=0.0378;AA=C|||;VT=SNP
1	73428581	rs4269731	A	G	100	PASS	AC=2622;AF=0.523562;AN=5008;NS=2504;DP=19727;EAS_AF=0.7302;AMR_AF=0.3833;AFR_AF=0.4773;EUR_AF=0.4254;SAS_AF=0.5736;AA=A|||;VT=SNP
1	73429567	rs11210099	T	C	100	PASS	AC=2622;AF=0.523562;AN=5008;NS=2504;DP=14852;EAS_AF=0.7302;AMR_AF=0.3833;AFR_AF=0.4773;EUR_AF=0.4254;SAS_AF=0.5736;AA=T|||;VT=SNP
1	73429853	rs7516673	A	G	100	PASS	AC=2623;AF=0.523762;AN=5008;NS=2504;DP=16389;EAS_AF=0.7302;AMR_AF=0.3833;AFR_AF=0.4781;EUR_AF=0.4254;SAS_AF=0.5736;AA=t|||;VT=SNP
1	73430943	rs80268720	T	C	100	PASS	AC=409;AF=0.0816693;AN=5008;NS=2504;DP=12334;EAS_AF=0.1091;AMR_AF=0.0764;AFR_AF=0.1354;EUR_AF=0.0288;SAS_AF=0.0389;AA=T|||;VT=SNP
1	73434287	rs74090538	T	A	100	PASS	AC=450;AF=0.0898562;AN=5008;NS=2504;DP=18829;EAS_AF=0.1091;AMR_AF=0.0793;AFR_AF=0.1664;EUR_AF=0.0278;SAS_AF=0.0378;AA=A|||;VT=SNP
1	73435171	rs4456055	A	G	100	PASS	AC=1495;AF=0.298522;AN=5008;NS=2504;DP=18875;EAS_AF=0.1558;AMR_AF=0.5014;AFR_AF=0.0575;EUR_AF=0.5368;SAS_AF=0.3824;AA=A|||;VT=SNP
1	73435629	rs11210100	A	G	100	PASS	AC=2621;AF=0.523363;AN=5008;NS=2504;DP=10610;EAS_AF=0.7302;AMR_AF=0.3818;AFR_AF=0.4781;EUR_AF=0.4235;SAS_AF=0.5746;AA=A|||;VT=SNP
1	73436249	rs6667006	T	C	100	PASS	AC=1943;AF=0.387979;AN=5008;NS=2504;DP=10621;EAS_AF=0.2649;AMR_AF=0.5807;AFR_AF=0.2224;EUR_AF=0.5646;SAS_AF=0.4202;AA=C|||;VT=SNP
1	73436275	rs59663011	C	G	100	PASS	AC=449;AF=0.0896565;AN=5008;NS=2504;DP=10989;EAS_AF=0.1091;AMR_AF=0.0793;AFR_AF=0.1657;EUR_AF=0.0278;SAS_AF=0.0378;AA=G|||;VT=SNP
1	73437154	rs74090540	T	A	100	PASS	AC=406;AF=0.0810703;AN=5008;NS=2504;DP=17615;EAS_AF=0.1091;AMR_AF=0.0764;AFR_AF=0.1346;EUR_AF=0.0278;SAS_AF=0.0378;AA=T|||;VT=SNP
1	73437575	rs4409593	T	C	100	PASS	AC=1495;AF=0.298522;AN=5008;NS=2504;DP=18978;EAS_AF=0.1567;AMR_AF=0.5014;AFR_AF=0.0567;EUR_AF=0.5368;SAS_AF=0.3824;AA=T|||;VT=SNP
1	73438848	rs4634853	T	C	100	PASS	AC=243;AF=0.0485224;AN=5008;NS=2504;DP=14050;EAS_AF=0.0446;AMR_AF=0.1354;AFR_AF=0.0008;EUR_AF=0.0288;SAS_AF=0.0757;AA=T|||;VT=SNP
1	73438928	rs4328030	G	T	100	PASS	AC=1501;AF=0.29972;AN=5008;NS=2504;DP=13798;EAS_AF=0.1558;AMR_AF=0.5086;AFR_AF=0.0575;EUR_AF=0.5378;SAS_AF=0.3824;AA=G|||;VT=SNP
1	73440733	rs74090541	G	A	100	PASS	AC=452;AF=0.0902556;AN=5008;NS=2504;DP=13286;EAS_AF=0.1101;AMR_AF=0.0793;AFR_AF=0.1664;EUR_AF=0.0288;SAS_AF=0.0378;AA=A|||;VT=SNP
1	73441995	rs74090543	C	T	100	PASS	AC=462;AF=0.0922524;AN=5008;NS=2504;DP=17121;EAS_AF=0.1091;AMR_AF=0.0821;AFR_AF=0.174;EUR_AF=0.0278;SAS_AF=0.0378;AA=T|||;VT=SNP
1	73443455	rs4344271	A	G	100	PASS	AC=488;AF=0.0974441;AN=5008;NS=2504;DP=18083;EAS_AF=0.1091;AMR_AF=0.085;AFR_AF=0.1921;EUR_AF=0.0278;SAS_AF=0.0378;AA=G|||;VT=SNP
1	73444790	rs4649972	A	C	100	PASS	AC=1531;AF=0.305711;AN=5008;NS=2504;DP=14852;EAS_AF=0.1558;AMR_AF=0.5058;AFR_AF=0.0575;EUR_AF=0.5398;SAS_AF=0.4131;AA=A|||;VT=SNP
1	73445167	rs35531383	G	A	100	PASS	AC=1494;AF=0.298323;AN=5008;NS=2504;DP=15611;EAS_AF=0.1558;AMR_AF=0.5014;AFR_AF=0.0567;EUR_AF=0.5368;SAS_AF=0.3824;AA=G|||;VT=SNP
1	73445967	rs6667756	C	G	100	PASS	AC=2622;AF=0.523562;AN=5008;NS=2504;DP=13159;EAS_AF=0.7292;AMR_AF=0.3833;AFR_AF=0.4766;EUR_AF=0.4254;SAS_AF=0.5757;AA=C|||;VT=SNP
1	73446101	rs4344272	G	T	100	PASS	AC=1493;AF=0.298123;AN=5008;NS=2504;DP=14393;EAS_AF=0.1558;AMR_AF=0.5014;AFR_AF=0.0567;EUR_AF=0.5368;SAS_AF=0.3814;AA=G|||;VT=SNP
1	73446245	rs4233093	G	A	100	PASS	AC=1981;AF=0.395567;AN=5008;NS=2504;DP=13693;EAS_AF=0.2649;AMR_AF=0.5865;AFR_AF=0.2466;EUR_AF=0.5656;SAS_AF=0.4213;AA=a|||;VT=SNP
1	73446704	rs12724536	G	A	100	PASS	AC=1758;AF=0.351038;AN=5008;NS=2504;DP=17209;EAS_AF=0.2619;AMR_AF=0.5663;AFR_AF=0.0976;EUR_AF=0.5606;SAS_AF=0.4172;AA=g|||;VT=SNP
1	73446776	rs111283556	T	G	100	PASS	AC=488;AF=0.0974441;AN=5008;NS=2504;DP=17642;EAS_AF=0.1091;AMR_AF=0.085;AFR_AF=0.1921;EUR_AF=0.0278;SAS_AF=0.0378;AA=N|||;VT=SNP
1	73446790	rs12042865	C	T	100	PASS	AC=2622;AF=0.523562;AN=5008;NS=2504;DP=18406;EAS_AF=0.7302;AMR_AF=0.3818;AFR_AF=0.4773;EUR_AF=0.4264;SAS_AF=0.5736;AA=t|||;VT=SNP
1	73447725	rs7540296	A	T	100	PASS	AC=1492;AF=0.297923;AN=5008;NS=2504;DP=21086;EAS_AF=0.1558;AMR_AF=0.5014;AFR_AF=0.056;EUR_AF=0.5348;SAS_AF=0.3834;AA=a|||;VT=SNP
1	73447926	rs113379454	G	T	100	PASS	AC=487;AF=0.0972444;AN=5008;NS=2504;DP=20738;EAS_AF=0.1091;AMR_AF=0.085;AFR_AF=0.1914;EUR_AF=0.0278;SAS_AF=0.0378;AA=c|||;VT=SNP
1	73448345	rs12025473	G	C	100	PASS	AC=2619;AF=0.522963;AN=5008;NS=2504;DP=18766;EAS_AF=0.7302;AMR_AF=0.3818;AFR_AF=0.4766;EUR_AF=0.4254;SAS_AF=0.5726;AA=g|||;VT=SNP
1	73450187	rs66820357	C	A	100	PASS	AC=2613;AF=0.521765;AN=5008;NS=2504;DP=16827;EAS_AF=0.7282;AMR_AF=0.3818;AFR_AF=0.4728;EUR_AF=0.4264;SAS_AF=0.5726;AA=N|||;VT=SNP
1	73450197	rs112159391	C	T	100	PASS	AC=495;AF=0.0988419;AN=5008;NS=2504;DP=16826;EAS_AF=0.1111;AMR_AF=0.0807;AFR_AF=0.1808;EUR_AF=0.0298;SAS_AF=0.0593;AA=N|||;VT=SNP
1	73450470	rs6694433	A	C	100	PASS	AC=2618;AF=0.522764;AN=5008;NS=2504;DP=18819;EAS_AF=0.7282;AMR_AF=0.3833;AFR_AF=0.4758;EUR_AF=0.4264;SAS_AF=0.5726;AA=-|||;VT=SNP
1	73450706	rs6657069	G	A	100	PASS	AC=2620;AF=0.523163;AN=5008;NS=2504;DP=16065;EAS_AF=0.7292;AMR_AF=0.3833;AFR_AF=0.4758;EUR_AF=0.4264;SAS_AF=0.5736;AA=-|||;VT=SNP
1	73450851	rs6659679	G	A	100	PASS	AC=1491;AF=0.297724;AN=5008;NS=2504;DP=16913;EAS_AF=0.1558;AMR_AF=0.5;AFR_AF=0.0575;EUR_AF=0.5348;SAS_AF=0.3814;AA=-|||;VT=SNP
1	73453424	rs74090546	C	T	100	PASS	AC=499;AF=0.0996406;AN=5008;NS=2504;DP=20250;EAS_AF=0.1121;AMR_AF=0.085;AFR_AF=0.1982;EUR_AF=0.0278;SAS_AF=0.0378;AA=t|||;VT=SNP
1	73453766	rs113526992	T	G	100	PASS	AC=499;AF=0.0996406;AN=5008;NS=2504;DP=18642;EAS_AF=0.1121;AMR_AF=0.085;AFR_AF=0.1982;EUR_AF=0.0278;SAS_AF=0.0378;AA=N|||;VT=SNP
1	73456742	rs112877739	A	G	100	PASS	AC=460;AF=0.091853;AN=5008;NS=2504;DP=16229;EAS_AF=0.1121;AMR_AF=0.0778;AFR_AF=0.1725;EUR_AF=0.0278;SAS_AF=0.0378;AA=-|||;VT=SNP
1	73456764	rs79369957	G	A	100	PASS	AC=460;AF=0.091853;AN=5008;NS=2504;DP=16694;EAS_AF=0.1121;AMR_AF=0.0778;AFR_AF=0.1725;EUR_AF=0.0278;SAS_AF=0.0378;AA=-|||;VT=SNP
1	73456894	rs112027719	C	G	100	PASS	AC=460;AF=0.091853;AN=5008;NS=2504;DP=17610;EAS_AF=0.1121;AMR_AF=0.0778;AFR_AF=0.1725;EUR_AF=0.0278;SAS_AF=0.0378;AA=-|||;VT=SNP
1	73458015	rs60921218	T	G	100	PASS	AC=464;AF=0.0926518;AN=5008;NS=2504;DP=15995;EAS_AF=0.1111;AMR_AF=0.0764;AFR_AF=0.1793;EUR_AF=0.0258;SAS_AF=0.0368;AA=-|||;VT=SNP
1	73458846	rs12044276	C	T	100	PASS	AC=2588;AF=0.516773;AN=5008;NS=2504;DP=18267;EAS_AF=0.7282;AMR_AF=0.3473;AFR_AF=0.4834;EUR_AF=0.4115;SAS_AF=0.5726;AA=C|||;VT=SNP
1	73458994	rs12405997	T	G	100	PASS	AC=1548;AF=0.309105;AN=5008;NS=2504;DP=18738;EAS_AF=0.1548;AMR_AF=0.5432;AFR_AF=0.0605;EUR_AF=0.5547;SAS_AF=0.3855;AA=T|||;VT=SNP
1	73459022	rs80141056	G	A	100	PASS	AC=376;AF=0.0750799;AN=5008;NS=2504;DP=18326;EAS_AF=0.1121;AMR_AF=0.0706;AFR_AF=0.1142;EUR_AF=0.0258;SAS_AF=0.0378;AA=G|||;VT=SNP
1	73459777	rs11210103	T	A	100	PASS	AC=2562;AF=0.511581;AN=5008;NS=2504;DP=20685;EAS_AF=0.7282;AMR_AF=0.3444;AFR_AF=0.466;EUR_AF=0.4105;SAS_AF=0.5726;AA=T|||;VT=SNP
1	73460425	rs4233096	T	C	100	PASS	AC=1548;AF=0.309105;AN=5008;NS=2504;DP=17384;EAS_AF=0.1548;AMR_AF=0.5432;AFR_AF=0.0598;EUR_AF=0.5527;SAS_AF=0.3885;AA=T|||;VT=SNP
1	73462664	rs61003856	G	T	100	PASS	AC=254;AF=0.0507188;AN=5008;NS=2504;DP=15878;EAS_AF=0.1071;AMR_AF=0.0591;AFR_AF=0.0371;EUR_AF=0.0239;SAS_AF=0.0327;AA=G|||;VT=SNP
1	73462920	rs57135981	G	A	100	PASS	AC=453;AF=0.0904553;AN=5008;NS=2504;DP=15443;EAS_AF=0.1121;AMR_AF=0.0735;AFR_AF=0.1717;EUR_AF=0.0258;SAS_AF=0.0368;AA=G|||;VT=SNP
1	73464714	rs74090550	T	C	100	PASS	AC=454;AF=0.090655;AN=5008;NS=2504;DP=14326;EAS_AF=0.1121;AMR_AF=0.0749;AFR_AF=0.1717;EUR_AF=0.0258;SAS_AF=0.0368;AA=T|||;VT=SNP
1	73466001	rs12137741	T	G	100	PASS	AC=1543;AF=0.308107;AN=5008;NS=2504;DP=16665;EAS_AF=0.1538;AMR_AF=0.5432;AFR_AF=0.0598;EUR_AF=0.5517;SAS_AF=0.3855;AA=T|||;VT=SNP
1	73466004	rs12118981	C	A	100	PASS	AC=1543;AF=0.308107;AN=5008;NS=2504;DP=16625;EAS_AF=0.1538;AMR_AF=0.5432;AFR_AF=0.0598;EUR_AF=0.5517;SAS_AF=0.3855;AA=C|||;VT=SNP
1	73466191	rs74090553	G	A	100	PASS	AC=454;AF=0.090655;AN=5008;NS=2504;DP=16172;EAS_AF=0.1131;AMR_AF=0.0735;AFR_AF=0.1717;EUR_AF=0.0258;SAS_AF=0.0368;AA=G|||;VT=SNP
1	73466796	rs74090555	C	T	100	PASS	AC=453;AF=0.0904553;AN=5008;NS=2504;DP=14969;EAS_AF=0.1121;AMR_AF=0.0735;AFR_AF=0.1717;EUR_AF=0.0258;SAS_AF=0.0368;AA=C|||;VT=SNP
1	73466797	rs7516446	G	A	100	PASS	AC=2497;AF=0.498602;AN=5008;NS=2504;DP=14997;EAS_AF=0.7282;AMR_AF=0.3401;AFR_AF=0.4175;EUR_AF=0.4115;SAS_AF=0.5736;AA=G|||;VT=SNP
1	73467516	rs4298682	A	T	100	PASS	AC=1546;AF=0.308706;AN=5008;NS=2504;DP=17089;EAS_AF=0.1548;AMR_AF=0.5432;AFR_AF=0.0598;EUR_AF=0.5517;SAS_AF=0.3875;AA=A|||;VT=SNP
1	73467624	rs74090556	C	T	100	PASS	AC=389;AF=0.0776757;AN=5008;NS=2504;DP=17179;EAS_AF=0.1121;AMR_AF=0.0706;AFR_AF=0.1248;EUR_AF=0.0258;SAS_AF=0.0368;AA=C|||;VT=SNP
1	73467730	rs74090557	C	T	100	PASS	AC=465;AF=0.0928514;AN=5008;NS=2504;DP=15970;EAS_AF=0.1121;AMR_AF=0.0764;AFR_AF=0.1793;EUR_AF=0.0258;SAS_AF=0.0368;AA=T|||;VT=SNP
1	73467830	rs75079886	C	T	100	PASS	AC=207;AF=0.0413339;AN=5008;NS=2504;DP=16232;EAS_AF=0.1071;AMR_AF=0.0562;AFR_AF=0.003;EUR_AF=0.0239;SAS_AF=0.0327;AA=C|||;VT=SNP
1	73468597	rs74090559	A	G	100	PASS	AC=451;AF=0.0900559;AN=5008;NS=2504;DP=15831;EAS_AF=0.1121;AMR_AF=0.0735;AFR_AF=0.1702;EUR_AF=0.0258;SAS_AF=0.0368;AA=A|||;VT=SNP
1	73469634	rs74092628	A	G	100	PASS	AC=396;AF=0.0790735;AN=5008;NS=2504;DP=17926;EAS_AF=0.1121;AMR_AF=0.0706;AFR_AF=0.1301;EUR_AF=0.0258;SAS_AF=0.0368;AA=A|||;VT=SNP
1	73470692	rs74092629	A	G	100	PASS	AC=387;AF=0.0772764;AN=5008;NS=2504;DP=16767;EAS_AF=0.1121;AMR_AF=0.0706;AFR_AF=0.1233;EUR_AF=0.0258;SAS_AF=0.0368;AA=A|||;VT=SNP
1	73470800	rs34477433	C	T	100	PASS	AC=1540;AF=0.307508;AN=5008;NS=2504;DP=16805;EAS_AF=0.1548;AMR_AF=0.5432;AFR_AF=0.0582;EUR_AF=0.5517;SAS_AF=0.3834;AA=C|||;VT=SNP
1	73471039	rs74092630	C	T	100	PASS	AC=451;AF=0.0900559;AN=5008;NS=2504;DP=21024;EAS_AF=0.1121;AMR_AF=0.0735;AFR_AF=0.1702;EUR_AF=0.0258;SAS_AF=0.0368;AA=C|||;VT=SNP
1	73471633	rs4344273	C	A	100	PASS	AC=1540;AF=0.307508;AN=5008;NS=2504;DP=12434;EAS_AF=0.1548;AMR_AF=0.5432;AFR_AF=0.0567;EUR_AF=0.5517;SAS_AF=0.3855;AA=C|||;VT=SNP
1	73472366	rs59291669	T	G	100	PASS	AC=451;AF=0.0900559;AN=5008;NS=2504;DP=16379;EAS_AF=0.1121;AMR_AF=0.0735;AFR_AF=0.1702;EUR_AF=0.0258;SAS_AF=0.0368;AA=T|||;VT=SNP
1	73474188	rs57458135	G	A	100	PASS	AC=404;AF=0.0806709;AN=5008;NS=2504;DP=16642;EAS_AF=0.1151;AMR_AF=0.0735;AFR_AF=0.1324;EUR_AF=0.0258;SAS_AF=0.0368;AA=G|||;VT=SNP
1	73474775	rs74092631	C	A	100	PASS	AC=437;AF=0.0872604;AN=5008;NS=2504;DP=16174;EAS_AF=0.1151;AMR_AF=0.0735;AFR_AF=0.1573;EUR_AF=0.0258;SAS_AF=0.0368;AA=A|||;VT=SNP
1	73475148	rs74092632	T	C	100	PASS	AC=392;AF=0.0782748;AN=5008;NS=2504;DP=16578;EAS_AF=0.1151;AMR_AF=0.0706;AFR_AF=0.1248;EUR_AF=0.0258;SAS_AF=0.0368;AA=T|||;VT=SNP
1	73475811	rs74092633	G	A	100	PASS	AC=392;AF=0.0782748;AN=5008;NS=2504;DP=18686;EAS_AF=0.1151;AMR_AF=0.0706;AFR_AF=0.1248;EUR_AF=0.0258;SAS_AF=0.0368;AA=G|||;VT=SNP
1	73476317	rs74092634	G	C	100	PASS	AC=437;AF=0.0872604;AN=5008;NS=2504;DP=16573;EAS_AF=0.1151;AMR_AF=0.0735;AFR_AF=0.1573;EUR_AF=0.0258;SAS_AF=0.0368;AA=T|||;VT=SNP
1	73476866	rs4396073	G	A	100	PASS	AC=392;AF=0.0782748;AN=5008;NS=2504;DP=16999;EAS_AF=0.1151;AMR_AF=0.0706;AFR_AF=0.1248;EUR_AF=0.0258;SAS_AF=0.0368;AA=G|||;VT=SNP
1	73478176	rs74092637	C	T	100	PASS	AC=393;AF=0.0784744;AN=5008;NS=2504;DP=18379;EAS_AF=0.1151;AMR_AF=0.0706;AFR_AF=0.1248;EUR_AF=0.0268;SAS_AF=0.0368;AA=C|||;VT=SNP
1	73479223	rs56870373	C	T	100	PASS	AC=391;AF=0.0780751;AN=5008;NS=2504;DP=14934;EAS_AF=0.1141;AMR_AF=0.0706;AFR_AF=0.1248;EUR_AF=0.0258;SAS_AF=0.0368;AA=c|||;VT=SNP
1	73479263	rs55721255	A	C	100	PASS	AC=390;AF=0.0778754;AN=5008;NS=2504;DP=14432;EAS_AF=0.1141;AMR_AF=0.0692;AFR_AF=0.1248;EUR_AF=0.0258;SAS_AF=0.0368;AA=C|||;VT=SNP
1	73479465	rs55991020	C	T	100	PASS	AC=391;AF=0.0780751;AN=5008;NS=2504;DP=16573;EAS_AF=0.1141;AMR_AF=0.0706;AFR_AF=0.1248;EUR_AF=0.0258;SAS_AF=0.0368;AA=T|||;VT=SNP
1	73480445	rs112250030	T	C	100	PASS	AC=436;AF=0.0870607;AN=5008;NS=2504;DP=13331;EAS_AF=0.1141;AMR_AF=0.0735;AFR_AF=0.1573;EUR_AF=0.0258;SAS_AF=0.0368;AA=C|||;VT=SNP
1	73480864	rs74092357	T	G	100	PASS	AC=392;AF=0.0782748;AN=5008;NS=2504;DP=15123;EAS_AF=0.1141;AMR_AF=0.072;AFR_AF=0.1248;EUR_AF=0.0258;SAS_AF=0.0368;AA=T|||;VT=SNP
1	73482160	rs4274011	G	A	100	PASS	AC=391;AF=0.0780751;AN=5008;NS=2504;DP=15953;EAS_AF=0.1141;AMR_AF=0.0706;AFR_AF=0.1248;EUR_AF=0.0258;SAS_AF=0.0368;AA=G|||;VT=SNP
1	73482199	rs4304527	C	T	100	PASS	AC=372;AF=0.0742812;AN=5008;NS=2504;DP=16571;EAS_AF=0.1091;AMR_AF=0.0634;AFR_AF=0.1225;EUR_AF=0.0239;SAS_AF=0.0327;AA=T|||;VT=SNP
1	73482333	rs57828660	C	G	100	PASS	AC=391;AF=0.0780751;AN=5008;NS=2504;DP=14654;EAS_AF=0.1141;AMR_AF=0.0706;AFR_AF=0.1248;EUR_AF=0.0258;SAS_AF=0.0368;AA=G|||;VT=SNP
1	73482493	rs74092359	T	C	100	PASS	AC=391;AF=0.0780751;AN=5008;NS=2504;DP=14234;EAS_AF=0.1141;AMR_AF=0.0706;AFR_AF=0.1248;EUR_AF=0.0258;SAS_AF=0.0368;AA=T|||;VT=SNP
1	73482637	rs74092360	G	T	100	PASS	AC=391;AF=0.0780751;AN=5008;NS=2504;DP=14473;EAS_AF=0.1141;AMR_AF=0.0706;AFR_AF=0.1248;EUR_AF=0.0258;SAS_AF=0.0368;AA=G|||;VT=SNP
1	73483214	rs12118352	A	C	100	PASS	AC=1537;AF=0.306909;AN=5008;NS=2504;DP=14652;EAS_AF=0.1548;AMR_AF=0.5432;AFR_AF=0.056;EUR_AF=0.5517;SAS_AF=0.3834;AA=A|||;VT=SNP
1	73483255	rs58692847	C	T	100	PASS	AC=391;AF=0.0780751;AN=5008;NS=2504;DP=14071;EAS_AF=0.1141;AMR_AF=0.0706;AFR_AF=0.1248;EUR_AF=0.0258;SAS_AF=0.0368;AA=C|||;VT=SNP
1	73483565	rs74092362	C	T	100	PASS	AC=391;AF=0.0780751;AN=5008;NS=2504;DP=12665;EAS_AF=0.1141;AMR_AF=0.0706;AFR_AF=0.1248;EUR_AF=0.0258;SAS_AF=0.0368;AA=C|||;VT=SNP
1	73483802	rs74092364	A	G	100	PASS	AC=391;AF=0.0780751;AN=5008;NS=2504;DP=14437;EAS_AF=0.1141;AMR_AF=0.0706;AFR_AF=0.1248;EUR_AF=0.0258;SAS_AF=0.0368;AA=A|||;VT=SNP
1	73483961	rs74092365	T	A	100	PASS	AC=391;AF=0.0780751;AN=5008;NS=2504;DP=14859;EAS_AF=0.1141;AMR_AF=0.0706;AFR_AF=0.1248;EUR_AF=0.0258;SAS_AF=0.0368;AA=T|||;VT=SNP
1	73484026	rs12097442	T	G	100	PASS	AC=2566;AF=0.51238;AN=5008;NS=2504;DP=13685;EAS_AF=0.7262;AMR_AF=0.3444;AFR_AF=0.4697;EUR_AF=0.4095;SAS_AF=0.5746;AA=T|||;VT=SNP
1	73484142	rs74092366	T	C	100	PASS	AC=393;AF=0.0784744;AN=5008;NS=2504;DP=14103;EAS_AF=0.1151;AMR_AF=0.0706;AFR_AF=0.1256;EUR_AF=0.0258;SAS_AF=0.0368;AA=T|||;VT=SNP
1	73484412	rs74092367	G	A	100	PASS	AC=392;AF=0.0782748;AN=5008;NS=2504;DP=15846;EAS_AF=0.1141;AMR_AF=0.0706;AFR_AF=0.1256;EUR_AF=0.0258;SAS_AF=0.0368;AA=G|||;VT=SNP
1	73484430	rs74092368	T	C	100	PASS	AC=437;AF=0.0872604;AN=5008;NS=2504;DP=16143;EAS_AF=0.1141;AMR_AF=0.0735;AFR_AF=0.1581;EUR_AF=0.0258;SAS_AF=0.0368;AA=C|||;VT=SNP
1	73485561	rs56754558	A	T	100	PASS	AC=392;AF=0.0782748;AN=5008;NS=2504;DP=16026;EAS_AF=0.1141;AMR_AF=0.0706;AFR_AF=0.1256;EUR_AF=0.0258;SAS_AF=0.0368;AA=A|||;VT=SNP
1	73485810	rs139761986	C	T	100	PASS	AC=392;AF=0.0782748;AN=5008;NS=2504;DP=15281;EAS_AF=0.1141;AMR_AF=0.0706;AFR_AF=0.1256;EUR_AF=0.0258;SAS_AF=0.0368;AA=C|||;VT=SNP
1	73485838	rs4650172	T	C	100	PASS	AC=267;AF=0.0533147;AN=5008;NS=2504;DP=15316;EAS_AF=0.0575;AMR_AF=0.1354;AFR_AF=0.003;EUR_AF=0.0298;SAS_AF=0.0828;AA=T|||;VT=SNP
1	73485931	rs113223576	A	G	100	PASS	AC=440;AF=0.0878594;AN=5008;NS=2504;DP=15552;EAS_AF=0.1141;AMR_AF=0.0735;AFR_AF=0.1604;EUR_AF=0.0258;SAS_AF=0.0368;AA=G|||;VT=SNP
1	73486045	rs76791927	C	G	100	PASS	AC=440;AF=0.0878594;AN=5008;NS=2504;DP=16117;EAS_AF=0.1141;AMR_AF=0.0735;AFR_AF=0.1604;EUR_AF=0.0258;SAS_AF=0.0368;AA=G|||;VT=SNP
1	73488514	rs76270956	A	C	100	PASS	AC=392;AF=0.0782748;AN=5008;NS=2504;DP=11963;EAS_AF=0.1141;AMR_AF=0.0706;AFR_AF=0.1256;EUR_AF=0.0258;SAS_AF=0.0368;AA=C|||;VT=SNP
1	73489405	rs12126618	C	T	100	PASS	AC=1552;AF=0.309904;AN=5008;NS=2504;DP=18733;EAS_AF=0.1548;AMR_AF=0.5447;AFR_AF=0.0598;EUR_AF=0.5557;SAS_AF=0.3885;AA=C|||;VT=SNP
1	73489496	rs12119161	A	G	100	PASS	AC=1548;AF=0.309105;AN=5008;NS=2504;DP=17318;EAS_AF=0.1548;AMR_AF=0.5447;AFR_AF=0.0567;EUR_AF=0.5557;SAS_AF=0.3885;AA=A|||;VT=SNP
1	73490340	rs74092369	G	A	100	PASS	AC=392;AF=0.0782748;AN=5008;NS=2504;DP=13995;EAS_AF=0.1141;AMR_AF=0.0706;AFR_AF=0.1256;EUR_AF=0.0258;SAS_AF=0.0368;AA=G|||;VT=SNP
1	73491130	rs57476461	T	C	100	PASS	AC=391;AF=0.0780751;AN=5008;NS=2504;DP=18941;EAS_AF=0.1141;AMR_AF=0.0706;AFR_AF=0.1248;EUR_AF=0.0258;SAS_AF=0.0368;AA=C|||;VT=SNP
1	73492303	rs12734738	T	G	100	PASS	AC=1733;AF=0.346046;AN=5008;NS=2504;DP=15794;EAS_AF=0.7192;AMR_AF=0.2205;AFR_AF=0.0923;EUR_AF=0.2594;SAS_AF=0.4826;AA=T|||;VT=SNP
1	73493003	rs56694723	G	T	100	PASS	AC=392;AF=0.0782748;AN=5008;NS=2504;DP=16071;EAS_AF=0.1141;AMR_AF=0.0706;AFR_AF=0.1256;EUR_AF=0.0258;SAS_AF=0.0368;AA=G|||;VT=SNP
1	73493875	rs74092371	C	T	100	PASS	AC=392;AF=0.0782748;AN=5008;NS=2504;DP=14308;EAS_AF=0.1141;AMR_AF=0.0706;AFR_AF=0.1256;EUR_AF=0.0258;SAS_AF=0.0368;AA=C|||;VT=SNP
1	73493977	rs74092372	A	G	100	PASS	AC=452;AF=0.0902556;AN=5008;NS=2504;DP=15862;EAS_AF=0.1141;AMR_AF=0.0764;AFR_AF=0.1679;EUR_AF=0.0258;SAS_AF=0.0368;AA=A|||;VT=SNP
1	73494070	rs74092373	G	A	100	PASS	AC=393;AF=0.0784744;AN=5008;NS=2504;DP=16058;EAS_AF=0.1141;AMR_AF=0.0706;AFR_AF=0.1256;EUR_AF=0.0258;SAS_AF=0.0378;AA=G|||;VT=SNP
1	73494366	rs56708236	C	T	100	PASS	AC=392;AF=0.0782748;AN=5008;NS=2504;DP=15949;EAS_AF=0.1141;AMR_AF=0.0706;AFR_AF=0.1256;EUR_AF=0.0258;SAS_AF=0.0368;AA=C|||;VT=SNP
1	73494536	rs55966618	T	C	100	PASS	AC=392;AF=0.0782748;AN=5008;NS=2504;DP=12579;EAS_AF=0.1141;AMR_AF=0.0706;AFR_AF=0.1256;EUR_AF=0.0258;SAS_AF=0.0368;AA=C|||;VT=SNP
1	73494861	rs61349422	A	G	100	PASS	AC=392;AF=0.0782748;AN=5008;NS=2504;DP=15997;EAS_AF=0.1141;AMR_AF=0.0706;AFR_AF=0.1256;EUR_AF=0.0258;SAS_AF=0.0368;AA=G|||;VT=SNP
1	73495377	rs74092376	T	C	100	PASS	AC=392;AF=0.0782748;AN=5008;NS=2504;DP=18466;EAS_AF=0.1141;AMR_AF=0.0706;AFR_AF=0.1256;EUR_AF=0.0258;SAS_AF=0.0368;AA=T|||;VT=SNP
1	73495386	rs74092377	T	C	100	PASS	AC=392;AF=0.0782748;AN=5008;NS=2504;DP=18381;EAS_AF=0.1141;AMR_AF=0.0706;AFR_AF=0.1256;EUR_AF=0.0258;SAS_AF=0.0368;AA=C|||;VT=SNP
1	73495410	rs11806415	C	G	100	PASS	AC=452;AF=0.0902556;AN=5008;NS=2504;DP=17898;EAS_AF=0.1141;AMR_AF=0.0764;AFR_AF=0.1679;EUR_AF=0.0258;SAS_AF=0.0368;AA=a|||;VT=SNP
1	73496325	rs74092378	C	T	100	PASS	AC=327;AF=0.0652955;AN=5008;NS=2504;DP=18416;EAS_AF=0.1081;AMR_AF=0.062;AFR_AF=0.09;EUR_AF=0.0239;SAS_AF=0.0327;AA=C|||;VT=SNP
1	73497280	rs57745435	G	A	100	PASS	AC=209;AF=0.0417332;AN=5008;NS=2504;DP=16789;EAS_AF=0.1081;AMR_AF=0.0562;AFR_AF=0.0038;EUR_AF=0.0239;SAS_AF=0.0327;AA=G|||;VT=SNP
1	73497353	rs59218024	C	T	100	PASS	AC=392;AF=0.0782748;AN=5008;NS=2504;DP=16605;EAS_AF=0.1141;AMR_AF=0.0706;AFR_AF=0.1256;EUR_AF=0.0258;SAS_AF=0.0368;AA=C|||;VT=SNP
1	73497953	rs11210105	T	C	100	PASS	AC=1552;AF=0.309904;AN=5008;NS=2504;DP=13446;EAS_AF=0.1548;AMR_AF=0.5447;AFR_AF=0.0598;EUR_AF=0.5547;SAS_AF=0.3896;AA=T|||;VT=SNP
1	73498225	rs74092379	T	C	100	PASS	AC=374;AF=0.0746805;AN=5008;NS=2504;DP=14221;EAS_AF=0.1081;AMR_AF=0.0634;AFR_AF=0.1248;EUR_AF=0.0239;SAS_AF=0.0327;AA=T|||;VT=SNP
1	73498942	rs4592217	C	G	100	PASS	AC=1550;AF=0.309505;AN=5008;NS=2504;DP=15484;EAS_AF=0.1567;AMR_AF=0.5447;AFR_AF=0.0567;EUR_AF=0.5547;SAS_AF=0.3896;AA=C|||;VT=SNP
1	73499538	rs74092380	C	T	100	PASS	AC=388;AF=0.077476;AN=5008;NS=2504;DP=15919;EAS_AF=0.1141;AMR_AF=0.0706;AFR_AF=0.1225;EUR_AF=0.0258;SAS_AF=0.0368;AA=C|||;VT=SNP
1	73499793	rs60711999	A	G	100	PASS	AC=388;AF=0.077476;AN=5008;NS=2504;DP=17445;EAS_AF=0.1141;AMR_AF=0.0706;AFR_AF=0.1225;EUR_AF=0.0258;SAS_AF=0.0368;AA=A|||;VT=SNP
1	73501343	rs74092381	G	A	100	PASS	AC=367;AF=0.0732827;AN=5008;NS=2504;DP=13551;EAS_AF=0.1141;AMR_AF=0.0692;AFR_AF=0.1074;EUR_AF=0.0258;SAS_AF=0.0368;AA=G|||;VT=SNP
1	73502629	rs74092384	C	T	100	PASS	AC=392;AF=0.0782748;AN=5008;NS=2504;DP=15414;EAS_AF=0.1141;AMR_AF=0.0706;AFR_AF=0.1256;EUR_AF=0.0258;SAS_AF=0.0368;AA=C|||;VT=SNP
1	73503358	rs74092388	C	T	100	PASS	AC=390;AF=0.0778754;AN=5008;NS=2504;DP=16910;EAS_AF=0.1131;AMR_AF=0.0706;AFR_AF=0.1256;EUR_AF=0.0258;SAS_AF=0.0358;AA=T|||;VT=SNP
1	73503449	rs74092389	C	T	100	PASS	AC=390;AF=0.0778754;AN=5008;NS=2504;DP=16646;EAS_AF=0.1131;AMR_AF=0.0706;AFR_AF=0.1256;EUR_AF=0.0258;SAS_AF=0.0358;AA=C|||;VT=SNP
1	73504504	rs56996808	A	G	100	PASS	AC=388;AF=0.077476;AN=5008;NS=2504;DP=18079;EAS_AF=0.1131;AMR_AF=0.0706;AFR_AF=0.1256;EUR_AF=0.0258;SAS_AF=0.0337;AA=A|||;VT=SNP
1	73504819	rs74092392	C	T	100	PASS	AC=449;AF=0.0896565;AN=5008;NS=2504;DP=20207;EAS_AF=0.1131;AMR_AF=0.0764;AFR_AF=0.1687;EUR_AF=0.0258;SAS_AF=0.0337;AA=T|||;VT=SNP
1	73504952	rs74092393	T	C	100	PASS	AC=388;AF=0.077476;AN=5008;NS=2504;DP=19080;EAS_AF=0.1131;AMR_AF=0.0706;AFR_AF=0.1256;EUR_AF=0.0258;SAS_AF=0.0337;AA=T|||;VT=SNP
1	73504988	rs59674856	A	G	100	PASS	AC=388;AF=0.077476;AN=5008;NS=2504;DP=18709;EAS_AF=0.1131;AMR_AF=0.0706;AFR_AF=0.1256;EUR_AF=0.0258;SAS_AF=0.0337;AA=A|||;VT=SNP
1	73505739	rs12567284	C	A	100	PASS	AC=1721;AF=0.34365;AN=5008;NS=2504;DP=18657;EAS_AF=0.7212;AMR_AF=0.2205;AFR_AF=0.087;EUR_AF=0.2575;SAS_AF=0.4775;AA=C|||;VT=SNP
1	73506298	rs74092394	G	A	100	PASS	AC=450;AF=0.0898562;AN=5008;NS=2504;DP=17096;EAS_AF=0.1131;AMR_AF=0.0764;AFR_AF=0.1694;EUR_AF=0.0258;SAS_AF=0.0337;AA=A|||;VT=SNP
1	73506421	rs58759875	A	G	100	PASS	AC=448;AF=0.0894569;AN=5008;NS=2504;DP=15561;EAS_AF=0.1131;AMR_AF=0.0764;AFR_AF=0.1687;EUR_AF=0.0258;SAS_AF=0.0327;AA=G|||;VT=SNP
1	73506477	rs61094497	A	T	100	PASS	AC=388;AF=0.077476;AN=5008;NS=2504;DP=13964;EAS_AF=0.1131;AMR_AF=0.0706;AFR_AF=0.1256;EUR_AF=0.0258;SAS_AF=0.0337;AA=T|||;VT=SNP
1	73506488	rs61229063	A	G	100	PASS	AC=388;AF=0.077476;AN=5008;NS=2504;DP=13881;EAS_AF=0.1131;AMR_AF=0.0706;AFR_AF=0.1256;EUR_AF=0.0258;SAS_AF=0.0337;AA=G|||;VT=SNP
1	73506820	rs61464284	A	G	100	PASS	AC=388;AF=0.077476;AN=5008;NS=2504;DP=15992;EAS_AF=0.1131;AMR_AF=0.0706;AFR_AF=0.1256;EUR_AF=0.0258;SAS_AF=0.0337;AA=A|||;VT=SNP
1	73507348	rs4559446	C	G	100	PASS	AC=2576;AF=0.514377;AN=5008;NS=2504;DP=17319;EAS_AF=0.7272;AMR_AF=0.3444;AFR_AF=0.4841;EUR_AF=0.4085;SAS_AF=0.5654;AA=C|||;VT=SNP
1	73507701	rs6424508	A	G	100	PASS	AC=2575;AF=0.514177;AN=5008;NS=2504;DP=15904;EAS_AF=0.7272;AMR_AF=0.3444;AFR_AF=0.4834;EUR_AF=0.4085;SAS_AF=0.5654;AA=A|||;VT=SNP
1	73508174	rs74092400	A	T	100	PASS	AC=388;AF=0.077476;AN=5008;NS=2504;DP=17444;EAS_AF=0.1131;AMR_AF=0.0706;AFR_AF=0.1256;EUR_AF=0.0258;SAS_AF=0.0337;AA=A|||;VT=SNP
1	73508723	rs74092402	C	A	100	PASS	AC=388;AF=0.077476;AN=5008;NS=2504;DP=13776;EAS_AF=0.1131;AMR_AF=0.0706;AFR_AF=0.1256;EUR_AF=0.0258;SAS_AF=0.0337;AA=C|||;VT=SNP
1	73509067	rs10889999	G	A	100	PASS	AC=2589;AF=0.516973;AN=5008;NS=2504;DP=11953;EAS_AF=0.7272;AMR_AF=0.3444;AFR_AF=0.4939;EUR_AF=0.4085;SAS_AF=0.5654;AA=G|||;VT=SNP
1	73509580	rs74094603	C	T	100	PASS	AC=373;AF=0.0744808;AN=5008;NS=2504;DP=18236;EAS_AF=0.1131;AMR_AF=0.0706;AFR_AF=0.1142;EUR_AF=0.0258;SAS_AF=0.0337;AA=C|||;VT=SNP
1	73509732	rs74094604	C	T	100	PASS	AC=388;AF=0.077476;AN=5008;NS=2504;DP=20305;EAS_AF=0.1131;AMR_AF=0.0706;AFR_AF=0.1256;EUR_AF=0.0258;SAS_AF=0.0337;AA=C|||;VT=SNP
1	73510515	rs74094606	C	T	100	PASS	AC=388;AF=0.077476;AN=5008;NS=2504;DP=21334;EAS_AF=0.1131;AMR_AF=0.0706;AFR_AF=0.1256;EUR_AF=0.0258;SAS_AF=0.0337;AA=T|||;VT=SNP
1	73510734	rs74094607	G	C	100	PASS	AC=388;AF=0.077476;AN=5008;NS=2504;DP=19522;EAS_AF=0.1131;AMR_AF=0.0706;AFR_AF=0.1256;EUR_AF=0.0258;SAS_AF=0.0337;AA=C|||;VT=SNP
1	73510876	rs74094608	A	T	100	PASS	AC=388;AF=0.077476;AN=5008;NS=2504;DP=18748;EAS_AF=0.1131;AMR_AF=0.0706;AFR_AF=0.1256;EUR_AF=0.0258;SAS_AF=0.0337;AA=A|||;VT=SNP
1	73510937	rs74094609	A	G	100	PASS	AC=388;AF=0.077476;AN=5008;NS=2504;DP=18555;EAS_AF=0.1131;AMR_AF=0.0706;AFR_AF=0.1256;EUR_AF=0.0258;SAS_AF=0.0337;AA=A|||;VT=SNP
1	73511325	rs74094610	A	G	100	PASS	AC=388;AF=0.077476;AN=5008;NS=2504;DP=20012;EAS_AF=0.1131;AMR_AF=0.0706;AFR_AF=0.1256;EUR_AF=0.0258;SAS_AF=0.0337;AA=G|||;VT=SNP
1	73511770	rs74094611	A	G	100	PASS	AC=373;AF=0.0744808;AN=5008;NS=2504;DP=16746;EAS_AF=0.1131;AMR_AF=0.0706;AFR_AF=0.1142;EUR_AF=0.0258;SAS_AF=0.0337;AA=A|||;VT=SNP
1	73512599	rs74094612	T	C	100	PASS	AC=388;AF=0.077476;AN=5008;NS=2504;DP=17012;EAS_AF=0.1131;AMR_AF=0.0706;AFR_AF=0.1256;EUR_AF=0.0258;SAS_AF=0.0337;AA=T|||;VT=SNP
1	73513786	rs11210108	C	T	100	PASS	AC=2576;AF=0.514377;AN=5008;NS=2504;DP=15622;EAS_AF=0.7272;AMR_AF=0.3444;AFR_AF=0.4841;EUR_AF=0.4085;SAS_AF=0.5654;AA=A|||;VT=SNP
1	73514129	rs12134234	A	G	100	PASS	AC=1553;AF=0.310104;AN=5008;NS=2504;DP=15626;EAS_AF=0.1548;AMR_AF=0.5447;AFR_AF=0.056;EUR_AF=0.5547;SAS_AF=0.3957;AA=A|||;VT=SNP
1	73514154	rs58999798	G	A	100	PASS	AC=388;AF=0.077476;AN=5008;NS=2504;DP=15973;EAS_AF=0.1131;AMR_AF=0.0706;AFR_AF=0.1256;EUR_AF=0.0258;SAS_AF=0.0337;AA=G|||;VT=SNP
1	73514925	rs77330451	A	G	100	PASS	AC=373;AF=0.0744808;AN=5008;NS=2504;DP=16841;EAS_AF=0.1131;AMR_AF=0.0706;AFR_AF=0.1142;EUR_AF=0.0258;SAS_AF=0.0337;AA=A|||;VT=SNP
1	73515185	rs61179010	T	C	100	PASS	AC=381;AF=0.0760783;AN=5008;NS=2504;DP=18024;EAS_AF=0.1131;AMR_AF=0.0706;AFR_AF=0.1203;EUR_AF=0.0258;SAS_AF=0.0337;AA=t|||;VT=SNP
1	73515194	rs12127938	G	A	100	PASS	AC=1558;AF=0.311102;AN=5008;NS=2504;DP=18190;EAS_AF=0.1548;AMR_AF=0.5447;AFR_AF=0.059;EUR_AF=0.5557;SAS_AF=0.3957;AA=G|||;VT=SNP
1	73515372	rs12135337	A	C	100	PASS	AC=736;AF=0.146965;AN=5008;NS=2504;DP=18207;EAS_AF=0.0933;AMR_AF=0.2637;AFR_AF=0.0076;EUR_AF=0.2435;SAS_AF=0.2086;AA=A|||;VT=SNP
1	73515485	rs59506178	A	G	100	PASS	AC=388;AF=0.077476;AN=5008;NS=2504;DP=18037;EAS_AF=0.1131;AMR_AF=0.0706;AFR_AF=0.1256;EUR_AF=0.0258;SAS_AF=0.0337;AA=A|||;VT=SNP
1	73515785	rs58780002	G	C	100	PASS	AC=388;AF=0.077476;AN=5008;NS=2504;DP=16608;EAS_AF=0.1131;AMR_AF=0.0706;AFR_AF=0.1256;EUR_AF=0.0258;SAS_AF=0.0337;AA=C|||;VT=SNP
1	73515995	rs58437093	A	C	100	PASS	AC=388;AF=0.077476;AN=5008;NS=2504;DP=16905;EAS_AF=0.1131;AMR_AF=0.0706;AFR_AF=0.1256;EUR_AF=0.0258;SAS_AF=0.0337;AA=A|||;VT=SNP
1	73516374	rs79832358	T	C	100	PASS	AC=388;AF=0.077476;AN=5008;NS=2504;DP=18021;EAS_AF=0.1131;AMR_AF=0.0706;AFR_AF=0.1256;EUR_AF=0.0258;SAS_AF=0.0337;AA=C|||;VT=SNP
1	73516461	rs12143820	C	T	100	PASS	AC=2004;AF=0.40016;AN=5008;NS=2504;DP=17707;EAS_AF=0.2679;AMR_AF=0.621;AFR_AF=0.2262;EUR_AF=0.5805;SAS_AF=0.4294;AA=T|||;VT=SNP
1	73516572	rs11210111	C	A	100	PASS	AC=2760;AF=0.551118;AN=5008;NS=2504;DP=17025;EAS_AF=0.7272;AMR_AF=0.3559;AFR_AF=0.6165;EUR_AF=0.4095;SAS_AF=0.5654;AA=C|||;VT=SNP
1	73516637	rs78792885	G	A	100	PASS	AC=388;AF=0.077476;AN=5008;NS=2504;DP=18361;EAS_AF=0.1131;AMR_AF=0.0706;AFR_AF=0.1256;EUR_AF=0.0258;SAS_AF=0.0337;AA=A|||;VT=SNP
1	73517075	rs10789353	G	A	100	PASS	AC=4206;AF=0.839856;AN=5008;NS=2504;DP=14347;EAS_AF=0.8819;AMR_AF=0.8948;AFR_AF=0.5953;EUR_AF=0.9632;SAS_AF=0.9611;AA=A|||;VT=SNP
1	73517254	rs74091207	G	A	100	PASS	AC=389;AF=0.0776757;AN=5008;NS=2504;DP=12416;EAS_AF=0.1131;AMR_AF=0.0706;AFR_AF=0.1256;EUR_AF=0.0268;SAS_AF=0.0337;AA=A|||;VT=SNP
1	73517266	rs10789354	G	A	100	PASS	AC=4207;AF=0.840056;AN=5008;NS=2504;DP=12136;EAS_AF=0.8819;AMR_AF=0.8948;AFR_AF=0.5961;EUR_AF=0.9632;SAS_AF=0.9611;AA=A|||;VT=SNP
1	73518183	rs77777589	G	A	100	PASS	AC=389;AF=0.0776757;AN=5008;NS=2504;DP=17393;EAS_AF=0.1141;AMR_AF=0.0706;AFR_AF=0.1256;EUR_AF=0.0258;SAS_AF=0.0337;AA=A|||;VT=SNP
1	73518904	rs4604650	G	A	100	PASS	AC=2006;AF=0.400559;AN=5008;NS=2504;DP=16996;EAS_AF=0.2679;AMR_AF=0.621;AFR_AF=0.2277;EUR_AF=0.5805;SAS_AF=0.4294;AA=A|||;VT=SNP
1	73518965	rs4491023	A	C	100	PASS	AC=1557;AF=0.310903;AN=5008;NS=2504;DP=16702;EAS_AF=0.1548;AMR_AF=0.5447;AFR_AF=0.059;EUR_AF=0.5547;SAS_AF=0.3957;AA=A|||;VT=SNP
1	73520188	rs11210112	A	G	100	PASS	AC=1553;AF=0.310104;AN=5008;NS=2504;DP=16014;EAS_AF=0.1548;AMR_AF=0.5447;AFR_AF=0.056;EUR_AF=0.5547;SAS_AF=0.3957;AA=A|||;VT=SNP
1	73522589	rs12410787	C	T	100	PASS	AC=2005;AF=0.400359;AN=5008;NS=2504;DP=20286;EAS_AF=0.2679;AMR_AF=0.621;AFR_AF=0.2262;EUR_AF=0.5815;SAS_AF=0.4294;AA=T|||;VT=SNP
1	73522868	rs6690611	C	A	100	PASS	AC=2579;AF=0.514976;AN=5008;NS=2504;DP=19186;EAS_AF=0.7272;AMR_AF=0.3444;AFR_AF=0.4871;EUR_AF=0.4076;SAS_AF=0.5654;AA=C|||;VT=SNP
1	73523202	rs58481631	G	A	100	PASS	AC=388;AF=0.077476;AN=5008;NS=2504;DP=18801;EAS_AF=0.1131;AMR_AF=0.0706;AFR_AF=0.1256;EUR_AF=0.0258;SAS_AF=0.0337;AA=A|||;VT=SNP
1	73523256	rs6657470	T	A	100	PASS	AC=2593;AF=0.517772;AN=5008;NS=2504;DP=16902;EAS_AF=0.7272;AMR_AF=0.3444;AFR_AF=0.4977;EUR_AF=0.4076;SAS_AF=0.5654;AA=T|||;VT=SNP
1	73524030	rs12036088	G	T	100	PASS	AC=4210;AF=0.840655;AN=5008;NS=2504;DP=19376;EAS_AF=0.8819;AMR_AF=0.8948;AFR_AF=0.5983;EUR_AF=0.9632;SAS_AF=0.9611;AA=T|||;VT=SNP
1	73524225	rs12021955	C	A	100	PASS	AC=2578;AF=0.514776;AN=5008;NS=2504;DP=17925;EAS_AF=0.7272;AMR_AF=0.3444;AFR_AF=0.4864;EUR_AF=0.4076;SAS_AF=0.5654;AA=C|||;VT=SNP
1	73524229	rs12036170	G	A	100	PASS	AC=4210;AF=0.840655;AN=5008;NS=2504;DP=17935;EAS_AF=0.8819;AMR_AF=0.8948;AFR_AF=0.5983;EUR_AF=0.9632;SAS_AF=0.9611;AA=A|||;VT=SNP
1	73524351	rs12022006	C	A	100	PASS	AC=2593;AF=0.517772;AN=5008;NS=2504;DP=17219;EAS_AF=0.7272;AMR_AF=0.3444;AFR_AF=0.4977;EUR_AF=0.4076;SAS_AF=0.5654;AA=C|||;VT=SNP
1	73524425	rs77438009	G	T	100	PASS	AC=254;AF=0.0507188;AN=5008;NS=2504;DP=18764;EAS_AF=0.1081;AMR_AF=0.0591;AFR_AF=0.0378;EUR_AF=0.0239;SAS_AF=0.0307;AA=G|||;VT=SNP
1	73524435	rs12039832	T	C	100	PASS	AC=4210;AF=0.840655;AN=5008;NS=2504;DP=19199;EAS_AF=0.8819;AMR_AF=0.8948;AFR_AF=0.5983;EUR_AF=0.9632;SAS_AF=0.9611;AA=C|||;VT=SNP
1	73524614	rs4650175	T	C	100	PASS	AC=4211;AF=0.840855;AN=5008;NS=2504;DP=18857;EAS_AF=0.8819;AMR_AF=0.8948;AFR_AF=0.5991;EUR_AF=0.9632;SAS_AF=0.9611;AA=C|||;VT=SNP
1	73524632	rs77620013	G	A	100	PASS	AC=254;AF=0.0507188;AN=5008;NS=2504;DP=18287;EAS_AF=0.1081;AMR_AF=0.0591;AFR_AF=0.0378;EUR_AF=0.0239;SAS_AF=0.0307;AA=G|||;VT=SNP
1	73525526	rs78990332	G	A	100	PASS	AC=374;AF=0.0746805;AN=5008;NS=2504;DP=18191;EAS_AF=0.1141;AMR_AF=0.0706;AFR_AF=0.1142;EUR_AF=0.0258;SAS_AF=0.0337;AA=G|||;VT=SNP
1	73525922	rs34631243	A	C	100	PASS	AC=1559;AF=0.311302;AN=5008;NS=2504;DP=17303;EAS_AF=0.1548;AMR_AF=0.5447;AFR_AF=0.059;EUR_AF=0.5567;SAS_AF=0.3957;AA=A|||;VT=SNP
1	73526000	rs74091212	C	T	100	PASS	AC=388;AF=0.077476;AN=5008;NS=2504;DP=16909;EAS_AF=0.1131;AMR_AF=0.0706;AFR_AF=0.1256;EUR_AF=0.0258;SAS_AF=0.0337;AA=C|||;VT=SNP
1	73526081	rs74091213	C	T	100	PASS	AC=388;AF=0.077476;AN=5008;NS=2504;DP=15840;EAS_AF=0.1131;AMR_AF=0.0706;AFR_AF=0.1256;EUR_AF=0.0258;SAS_AF=0.0337;AA=c|||;VT=SNP
1	73527624	rs10890001	T	C	100	PASS	AC=4212;AF=0.841054;AN=5008;NS=2504;DP=18472;EAS_AF=0.8819;AMR_AF=0.8963;AFR_AF=0.5991;EUR_AF=0.9632;SAS_AF=0.9611;AA=C|||;VT=SNP
1	73527633	rs11210114	G	T	100	PASS	AC=2593;AF=0.517772;AN=5008;NS=2504;DP=18505;EAS_AF=0.7272;AMR_AF=0.3458;AFR_AF=0.497;EUR_AF=0.4076;SAS_AF=0.5654;AA=g|||;VT=SNP
1	73527643	rs10890002	C	G	100	PASS	AC=4212;AF=0.841054;AN=5008;NS=2504;DP=18713;EAS_AF=0.8819;AMR_AF=0.8963;AFR_AF=0.5991;EUR_AF=0.9632;SAS_AF=0.9611;AA=C|||;VT=SNP
1	73527750	rs7554291	A	G	100	PASS	AC=2591;AF=0.517372;AN=5008;NS=2504;DP=19082;EAS_AF=0.7272;AMR_AF=0.3444;AFR_AF=0.4962;EUR_AF=0.4076;SAS_AF=0.5654;AA=A|||;VT=SNP
1	73527788	rs7542800	C	T	100	PASS	AC=4212;AF=0.841054;AN=5008;NS=2504;DP=19233;EAS_AF=0.8819;AMR_AF=0.8948;AFR_AF=0.5998;EUR_AF=0.9632;SAS_AF=0.9611;AA=T|||;VT=SNP
1	73527852	rs11210115	A	G	100	PASS	AC=1559;AF=0.311302;AN=5008;NS=2504;DP=18615;EAS_AF=0.1548;AMR_AF=0.5447;AFR_AF=0.0598;EUR_AF=0.5557;SAS_AF=0.3957;AA=A|||;VT=SNP
1	73528029	rs7519779	G	A	100	PASS	AC=4210;AF=0.840655;AN=5008;NS=2504;DP=19802;EAS_AF=0.8819;AMR_AF=0.8948;AFR_AF=0.5983;EUR_AF=0.9632;SAS_AF=0.9611;AA=A|||;VT=SNP
1	73528108	rs7511969	T	C	100	PASS	AC=4210;AF=0.840655;AN=5008;NS=2504;DP=19028;EAS_AF=0.8819;AMR_AF=0.8948;AFR_AF=0.5983;EUR_AF=0.9632;SAS_AF=0.9611;AA=C|||;VT=SNP
1	73528145	rs7519879	G	A	100	PASS	AC=4210;AF=0.840655;AN=5008;NS=2504;DP=19458;EAS_AF=0.8819;AMR_AF=0.8948;AFR_AF=0.5983;EUR_AF=0.9632;SAS_AF=0.9611;AA=A|||;VT=SNP
1	73528252	rs7519995	G	C	100	PASS	AC=2591;AF=0.517372;AN=5008;NS=2504;DP=18832;EAS_AF=0.7272;AMR_AF=0.3444;AFR_AF=0.4962;EUR_AF=0.4076;SAS_AF=0.5654;AA=G|||;VT=SNP
1	73528461	rs11210116	G	A	100	PASS	AC=4210;AF=0.840655;AN=5008;NS=2504;DP=18341;EAS_AF=0.8819;AMR_AF=0.8948;AFR_AF=0.5983;EUR_AF=0.9632;SAS_AF=0.9611;AA=A|||;VT=SNP
1	73529150	rs74091214	G	A	100	PASS	AC=388;AF=0.077476;AN=5008;NS=2504;DP=15224;EAS_AF=0.1131;AMR_AF=0.0706;AFR_AF=0.1256;EUR_AF=0.0258;SAS_AF=0.0337;AA=A|||;VT=SNP
1	73529275	rs6693460	C	T	100	PASS	AC=2665;AF=0.532149;AN=5008;NS=2504;DP=16720;EAS_AF=0.7282;AMR_AF=0.366;AFR_AF=0.5;EUR_AF=0.4483;SAS_AF=0.5777;AA=C|||;VT=SNP
1	73530246	rs7526372	G	C	100	PASS	AC=2593;AF=0.517772;AN=5008;NS=2504;DP=15745;EAS_AF=0.7272;AMR_AF=0.3444;AFR_AF=0.4977;EUR_AF=0.4076;SAS_AF=0.5654;AA=G|||;VT=SNP
1	73530815	rs7552256	C	T	100	PASS	AC=2581;AF=0.515375;AN=5008;NS=2504;DP=14325;EAS_AF=0.7272;AMR_AF=0.3444;AFR_AF=0.4887;EUR_AF=0.4076;SAS_AF=0.5654;AA=C|||;VT=SNP
1	73530824	rs7529186	G	A	100	PASS	AC=4210;AF=0.840655;AN=5008;NS=2504;DP=14185;EAS_AF=0.8819;AMR_AF=0.8948;AFR_AF=0.5983;EUR_AF=0.9632;SAS_AF=0.9611;AA=A|||;VT=SNP
1	73530926	rs74091215	T	C	100	PASS	AC=373;AF=0.0744808;AN=5008;NS=2504;DP=14104;EAS_AF=0.1131;AMR_AF=0.0706;AFR_AF=0.1142;EUR_AF=0.0258;SAS_AF=0.0337;AA=T|||;VT=SNP
1	73531160	rs9919151	C	G	100	PASS	AC=2594;AF=0.517971;AN=5008;NS=2504;DP=17366;EAS_AF=0.7272;AMR_AF=0.3444;AFR_AF=0.4985;EUR_AF=0.4076;SAS_AF=0.5654;AA=C|||;VT=SNP
1	73531198	rs11210117	C	T	100	PASS	AC=1556;AF=0.310703;AN=5008;NS=2504;DP=17395;EAS_AF=0.1548;AMR_AF=0.5447;AFR_AF=0.0575;EUR_AF=0.5557;SAS_AF=0.3957;AA=C|||;VT=SNP
1	73531286	rs11210118	C	T	100	PASS	AC=1556;AF=0.310703;AN=5008;NS=2504;DP=17268;EAS_AF=0.1548;AMR_AF=0.5447;AFR_AF=0.0575;EUR_AF=0.5557;SAS_AF=0.3957;AA=C|||;VT=SNP
1	73532113	rs58252227	T	C	100	PASS	AC=388;AF=0.077476;AN=5008;NS=2504;DP=14261;EAS_AF=0.1131;AMR_AF=0.0706;AFR_AF=0.1256;EUR_AF=0.0258;SAS_AF=0.0337;AA=T|||;VT=SNP
1	73532125	rs60453462	G	A	100	PASS	AC=388;AF=0.077476;AN=5008;NS=2504;DP=14293;EAS_AF=0.1131;AMR_AF=0.0706;AFR_AF=0.1256;EUR_AF=0.0258;SAS_AF=0.0337;AA=G|||;VT=SNP
1	73532151	rs4649975	T	C	100	PASS	AC=2004;AF=0.40016;AN=5008;NS=2504;DP=14723;EAS_AF=0.2679;AMR_AF=0.621;AFR_AF=0.2254;EUR_AF=0.5815;SAS_AF=0.4294;AA=C|||;VT=SNP
1	73532470	rs79115189	G	C	100	PASS	AC=254;AF=0.0507188;AN=5008;NS=2504;DP=16962;EAS_AF=0.1081;AMR_AF=0.0591;AFR_AF=0.0378;EUR_AF=0.0239;SAS_AF=0.0307;AA=G|||;VT=SNP
1	73532506	rs74091216	G	A	100	PASS	AC=388;AF=0.077476;AN=5008;NS=2504;DP=17687;EAS_AF=0.1131;AMR_AF=0.0706;AFR_AF=0.1256;EUR_AF=0.0258;SAS_AF=0.0337;AA=G|||;VT=SNP
1	73532611	rs74588996	A	G	100	PASS	AC=185;AF=0.0369409;AN=5008;NS=2504;DP=17481;EAS_AF=0.1062;AMR_AF=0.0418;AFR_AF=0.0038;EUR_AF=0.0159;SAS_AF=0.0286;AA=A|||;VT=SNP
1	73532694	rs11210119	G	A	100	PASS	AC=2005;AF=0.400359;AN=5008;NS=2504;DP=18051;EAS_AF=0.2679;AMR_AF=0.621;AFR_AF=0.2254;EUR_AF=0.5815;SAS_AF=0.4305;AA=A|||;VT=SNP
1	73533199	rs7525662	A	C	100	PASS	AC=1951;AF=0.389577;AN=5008;NS=2504;DP=17215;EAS_AF=0.2679;AMR_AF=0.5994;AFR_AF=0.2247;EUR_AF=0.5487;SAS_AF=0.4254;AA=C|||;VT=SNP
1	73533314	rs7528197	T	C	100	PASS	AC=1556;AF=0.310703;AN=5008;NS=2504;DP=17366;EAS_AF=0.1548;AMR_AF=0.5447;AFR_AF=0.0575;EUR_AF=0.5557;SAS_AF=0.3957;AA=T|||;VT=SNP
1	73533483	rs7528312	T	C	100	PASS	AC=2005;AF=0.400359;AN=5008;NS=2504;DP=17443;EAS_AF=0.2679;AMR_AF=0.621;AFR_AF=0.2262;EUR_AF=0.5815;SAS_AF=0.4294;AA=C|||;VT=SNP
1	73533746	rs11210120	C	A	100	PASS	AC=1556;AF=0.310703;AN=5008;NS=2504;DP=17602;EAS_AF=0.1548;AMR_AF=0.5447;AFR_AF=0.0575;EUR_AF=0.5557;SAS_AF=0.3957;AA=C|||;VT=SNP
1	73533878	rs4649976	C	T	100	PASS	AC=1556;AF=0.310703;AN=5008;NS=2504;DP=16138;EAS_AF=0.1548;AMR_AF=0.5447;AFR_AF=0.0575;EUR_AF=0.5557;SAS_AF=0.3957;AA=C|||;VT=SNP
1	73534283	rs7539188	G	A	100	PASS	AC=4213;AF=0.841254;AN=5008;NS=2504;DP=16391;EAS_AF=0.8819;AMR_AF=0.8934;AFR_AF=0.6029;EUR_AF=0.9612;SAS_AF=0.9611;AA=A|||;VT=SNP
1	73534446	rs74091218	T	G	100	PASS	AC=388;AF=0.077476;AN=5008;NS=2504;DP=14430;EAS_AF=0.1131;AMR_AF=0.0706;AFR_AF=0.1256;EUR_AF=0.0258;SAS_AF=0.0337;AA=T|||;VT=SNP
1	73534512	rs59510473	G	C	100	PASS	AC=388;AF=0.077476;AN=5008;NS=2504;DP=13794;EAS_AF=0.1131;AMR_AF=0.0706;AFR_AF=0.1256;EUR_AF=0.0258;SAS_AF=0.0337;AA=G|||;VT=SNP
1	73535188	rs74091220	A	G	100	PASS	AC=388;AF=0.077476;AN=5008;NS=2504;DP=16461;EAS_AF=0.1131;AMR_AF=0.0706;AFR_AF=0.1256;EUR_AF=0.0258;SAS_AF=0.0337;AA=A|||;VT=SNP
1	73535395	rs79633571	A	G	100	PASS	AC=254;AF=0.0507188;AN=5008;NS=2504;DP=16407;EAS_AF=0.1081;AMR_AF=0.0591;AFR_AF=0.0378;EUR_AF=0.0239;SAS_AF=0.0307;AA=A|||;VT=SNP
1	73537454	rs4614208	A	C	100	PASS	AC=2007;AF=0.400759;AN=5008;NS=2504;DP=18059;EAS_AF=0.2679;AMR_AF=0.621;AFR_AF=0.2277;EUR_AF=0.5815;SAS_AF=0.4294;AA=C|||;VT=SNP
1	73538089	rs12755125	G	A	100	PASS	AC=1558;AF=0.311102;AN=5008;NS=2504;DP=10943;EAS_AF=0.1548;AMR_AF=0.5447;AFR_AF=0.059;EUR_AF=0.5557;SAS_AF=0.3957;AA=G|||;VT=SNP
1	73538097	rs148195765	G	A	100	PASS	AC=387;AF=0.0772764;AN=5008;NS=2504;DP=10482;EAS_AF=0.1121;AMR_AF=0.0706;AFR_AF=0.1256;EUR_AF=0.0258;SAS_AF=0.0337;AA=G|||;VT=SNP
1	73538189	rs113303282	C	T	100	PASS	AC=388;AF=0.077476;AN=5008;NS=2504;DP=9729;EAS_AF=0.1131;AMR_AF=0.0706;AFR_AF=0.1256;EUR_AF=0.0258;SAS_AF=0.0337;AA=C|||;VT=SNP
1	73538351	rs12134194	T	G	100	PASS	AC=2007;AF=0.400759;AN=5008;NS=2504;DP=14238;EAS_AF=0.2679;AMR_AF=0.621;AFR_AF=0.2277;EUR_AF=0.5815;SAS_AF=0.4294;AA=G|||;VT=SNP
1	73538728	rs78797386	C	T	100	PASS	AC=388;AF=0.077476;AN=5008;NS=2504;DP=13543;EAS_AF=0.1131;AMR_AF=0.0706;AFR_AF=0.1256;EUR_AF=0.0258;SAS_AF=0.0337;AA=C|||;VT=SNP
1	73539035	rs74091221	A	T	100	PASS	AC=388;AF=0.077476;AN=5008;NS=2504;DP=13464;EAS_AF=0.1131;AMR_AF=0.0706;AFR_AF=0.1256;EUR_AF=0.0258;SAS_AF=0.0337;AA=A|||;VT=SNP
1	73540800	rs12409116	A	T	100	PASS	AC=1935;AF=0.386382;AN=5008;NS=2504;DP=12453;EAS_AF=0.2659;AMR_AF=0.611;AFR_AF=0.1838;EUR_AF=0.5775;SAS_AF=0.4284;AA=A|||;VT=SNP
1	73541071	rs11210121	T	C	100	PASS	AC=2008;AF=0.400958;AN=5008;NS=2504;DP=13595;EAS_AF=0.2679;AMR_AF=0.621;AFR_AF=0.2277;EUR_AF=0.5815;SAS_AF=0.4305;AA=C|||;VT=SNP
1	73542285	rs35493511	T	C	100	PASS	AC=1553;AF=0.310104;AN=5008;NS=2504;DP=15319;EAS_AF=0.1548;AMR_AF=0.5432;AFR_AF=0.056;EUR_AF=0.5557;SAS_AF=0.3957;AA=T|||;VT=SNP
1	73542409	rs35967561	C	T	100	PASS	AC=1553;AF=0.310104;AN=5008;NS=2504;DP=14232;EAS_AF=0.1548;AMR_AF=0.5432;AFR_AF=0.056;EUR_AF=0.5557;SAS_AF=0.3957;AA=C|||;VT=SNP
1	73542540	rs35449387	A	G	100	PASS	AC=1558;AF=0.311102;AN=5008;NS=2504;DP=14100;EAS_AF=0.1548;AMR_AF=0.5432;AFR_AF=0.0598;EUR_AF=0.5557;SAS_AF=0.3957;AA=A|||;VT=SNP
1	73542697	rs12759558	T	C	100	PASS	AC=2000;AF=0.399361;AN=5008;NS=2504;DP=14425;EAS_AF=0.2679;AMR_AF=0.621;AFR_AF=0.2224;EUR_AF=0.5815;SAS_AF=0.4294;AA=C|||;VT=SNP
1	73542900	rs4650177	A	G	100	PASS	AC=2008;AF=0.400958;AN=5008;NS=2504;DP=14137;EAS_AF=0.2679;AMR_AF=0.621;AFR_AF=0.2284;EUR_AF=0.5815;SAS_AF=0.4294;AA=G|||;VT=SNP
1	73543028	rs4650178	G	A	100	PASS	AC=2008;AF=0.400958;AN=5008;NS=2504;DP=15897;EAS_AF=0.2679;AMR_AF=0.621;AFR_AF=0.2284;EUR_AF=0.5815;SAS_AF=0.4294;AA=A|||;VT=SNP
1	73543204	rs56217162	T	G	100	PASS	AC=390;AF=0.0778754;AN=5008;NS=2504;DP=15818;EAS_AF=0.1131;AMR_AF=0.072;AFR_AF=0.1263;EUR_AF=0.0258;SAS_AF=0.0337;AA=T|||;VT=SNP
1	73543977	rs74091226	C	T	100	PASS	AC=395;AF=0.0788738;AN=5008;NS=2504;DP=15269;EAS_AF=0.1131;AMR_AF=0.0735;AFR_AF=0.1293;EUR_AF=0.0258;SAS_AF=0.0337;AA=c|||;VT=SNP
1	73544070	rs4650180	C	T	100	PASS	AC=2008;AF=0.400958;AN=5008;NS=2504;DP=15371;EAS_AF=0.2679;AMR_AF=0.621;AFR_AF=0.2284;EUR_AF=0.5815;SAS_AF=0.4294;AA=T|||;VT=SNP
1	73544556	rs4650181	A	G	100	PASS	AC=2008;AF=0.400958;AN=5008;NS=2504;DP=15132;EAS_AF=0.2679;AMR_AF=0.621;AFR_AF=0.2284;EUR_AF=0.5815;SAS_AF=0.4294;AA=G|||;VT=SNP
1	73545487	rs74684256	C	T	100	PASS	AC=389;AF=0.0776757;AN=5008;NS=2504;DP=16941;EAS_AF=0.1131;AMR_AF=0.072;AFR_AF=0.1256;EUR_AF=0.0258;SAS_AF=0.0337;AA=C|||;VT=SNP
1	73545913	rs61773609	G	A	100	PASS	AC=2007;AF=0.400759;AN=5008;NS=2504;DP=18236;EAS_AF=0.2669;AMR_AF=0.621;AFR_AF=0.2284;EUR_AF=0.5815;SAS_AF=0.4294;AA=A|||;VT=SNP
1	73546138	rs77303258	C	T	100	PASS	AC=389;AF=0.0776757;AN=5008;NS=2504;DP=17726;EAS_AF=0.1131;AMR_AF=0.072;AFR_AF=0.1256;EUR_AF=0.0258;SAS_AF=0.0337;AA=C|||;VT=SNP
1	73546252	rs35312548	G	T	100	PASS	AC=1615;AF=0.322484;AN=5008;NS=2504;DP=18276;EAS_AF=0.1518;AMR_AF=0.549;AFR_AF=0.1021;EUR_AF=0.5557;SAS_AF=0.3957;AA=G|||;VT=SNP
1	73546362	rs11589392	T	C	100	PASS	AC=2004;AF=0.40016;AN=5008;NS=2504;DP=17658;EAS_AF=0.2649;AMR_AF=0.621;AFR_AF=0.2277;EUR_AF=0.5815;SAS_AF=0.4294;AA=C|||;VT=SNP
1	73546912	rs75336413	C	A	100	PASS	AC=389;AF=0.0776757;AN=5008;NS=2504;DP=17724;EAS_AF=0.1131;AMR_AF=0.072;AFR_AF=0.1256;EUR_AF=0.0258;SAS_AF=0.0337;AA=C|||;VT=SNP
1	73547051	rs34535929	A	G	100	PASS	AC=1615;AF=0.322484;AN=5008;NS=2504;DP=16304;EAS_AF=0.1518;AMR_AF=0.549;AFR_AF=0.1021;EUR_AF=0.5557;SAS_AF=0.3957;AA=A|||;VT=SNP
1	73547271	rs55859451	T	A	100	PASS	AC=1554;AF=0.310304;AN=5008;NS=2504;DP=14041;EAS_AF=0.1518;AMR_AF=0.5432;AFR_AF=0.059;EUR_AF=0.5557;SAS_AF=0.3957;AA=T|||;VT=SNP
1	73547423	rs78645598	A	G	100	PASS	AC=389;AF=0.0776757;AN=5008;NS=2504;DP=12939;EAS_AF=0.1131;AMR_AF=0.072;AFR_AF=0.1256;EUR_AF=0.0258;SAS_AF=0.0337;AA=A|||;VT=SNP
1	73547563	rs56193390	T	A	100	PASS	AC=2005;AF=0.400359;AN=5008;NS=2504;DP=13934;EAS_AF=0.2649;AMR_AF=0.621;AFR_AF=0.2284;EUR_AF=0.5815;SAS_AF=0.4294;AA=T|||;VT=SNP
1	73547587	rs56297732	G	T	100	PASS	AC=389;AF=0.0776757;AN=5008;NS=2504;DP=15269;EAS_AF=0.1131;AMR_AF=0.072;AFR_AF=0.1256;EUR_AF=0.0258;SAS_AF=0.0337;AA=G|||;VT=SNP
1	73547634	rs55954633	G	A	100	PASS	AC=2004;AF=0.40016;AN=5008;NS=2504;DP=17021;EAS_AF=0.2649;AMR_AF=0.621;AFR_AF=0.2277;EUR_AF=0.5815;SAS_AF=0.4294;AA=G|||;VT=SNP
1	73547669	rs56224832	G	A	100	PASS	AC=1549;AF=0.309305;AN=5008;NS=2504;DP=16923;EAS_AF=0.1518;AMR_AF=0.5432;AFR_AF=0.0552;EUR_AF=0.5557;SAS_AF=0.3957;AA=g|||;VT=SNP
1	73547769	rs55834926	G	A	100	PASS	AC=1550;AF=0.309505;AN=5008;NS=2504;DP=18715;EAS_AF=0.1518;AMR_AF=0.5432;AFR_AF=0.056;EUR_AF=0.5557;SAS_AF=0.3957;AA=g|||;VT=SNP
1	73547776	rs61293623	A	G	100	PASS	AC=389;AF=0.0776757;AN=5008;NS=2504;DP=18700;EAS_AF=0.1131;AMR_AF=0.072;AFR_AF=0.1256;EUR_AF=0.0258;SAS_AF=0.0337;AA=A|||;VT=SNP
1	73547847	rs57355173	G	A	100	PASS	AC=391;AF=0.0780751;AN=5008;NS=2504;DP=18360;EAS_AF=0.1131;AMR_AF=0.072;AFR_AF=0.1256;EUR_AF=0.0258;SAS_AF=0.0358;AA=G|||;VT=SNP
1	73548232	rs7542203	T	C	100	PASS	AC=2004;AF=0.40016;AN=5008;NS=2504;DP=18758;EAS_AF=0.2649;AMR_AF=0.621;AFR_AF=0.2277;EUR_AF=0.5815;SAS_AF=0.4294;AA=T|||;VT=SNP
1	73548236	rs7549892	G	A	100	PASS	AC=1554;AF=0.310304;AN=5008;NS=2504;DP=18678;EAS_AF=0.1518;AMR_AF=0.5432;AFR_AF=0.059;EUR_AF=0.5557;SAS_AF=0.3957;AA=A|||;VT=SNP
1	73548406	rs7549985	G	T	100	PASS	AC=2003;AF=0.39996;AN=5008;NS=2504;DP=19889;EAS_AF=0.2649;AMR_AF=0.6196;AFR_AF=0.2277;EUR_AF=0.5815;SAS_AF=0.4294;AA=G|||;VT=SNP
1	73548607	rs12139090	T	A	100	PASS	AC=2004;AF=0.40016;AN=5008;NS=2504;DP=18320;EAS_AF=0.2649;AMR_AF=0.621;AFR_AF=0.2277;EUR_AF=0.5815;SAS_AF=0.4294;AA=T|||;VT=SNP
1	73548731	rs80183114	G	A	100	PASS	AC=389;AF=0.0776757;AN=5008;NS=2504;DP=19811;EAS_AF=0.1131;AMR_AF=0.072;AFR_AF=0.1256;EUR_AF=0.0258;SAS_AF=0.0337;AA=G|||;VT=SNP
1	73548861	rs139705609	T	C	100	PASS	AC=1554;AF=0.310304;AN=5008;NS=2504;DP=20906;EAS_AF=0.1518;AMR_AF=0.5432;AFR_AF=0.059;EUR_AF=0.5557;SAS_AF=0.3957;AA=T|||;VT=SNP
1	73548996	rs35205560	A	G	100	PASS	AC=2004;AF=0.40016;AN=5008;NS=2504;DP=19851;EAS_AF=0.2649;AMR_AF=0.621;AFR_AF=0.2277;EUR_AF=0.5815;SAS_AF=0.4294;AA=A|||;VT=SNP
1	73549063	rs79767231	C	T	100	PASS	AC=2004;AF=0.40016;AN=5008;NS=2504;DP=20340;EAS_AF=0.2649;AMR_AF=0.621;AFR_AF=0.2284;EUR_AF=0.5815;SAS_AF=0.4284;AA=A|||;VT=SNP
1	73549102	rs150032588	C	T	100	PASS	AC=376;AF=0.0750799;AN=5008;NS=2504;DP=20095;EAS_AF=0.1131;AMR_AF=0.072;AFR_AF=0.1157;EUR_AF=0.0258;SAS_AF=0.0337;AA=C|||;VT=SNP
1	73549290	rs137948505	T	C	100	PASS	AC=2004;AF=0.40016;AN=5008;NS=2504;DP=20455;EAS_AF=0.2649;AMR_AF=0.621;AFR_AF=0.2277;EUR_AF=0.5815;SAS_AF=0.4294;AA=C|||;VT=SNP
1	73549374	rs76588403	G	C	100	PASS	AC=2004;AF=0.40016;AN=5008;NS=2504;DP=20781;EAS_AF=0.2649;AMR_AF=0.621;AFR_AF=0.2277;EUR_AF=0.5815;SAS_AF=0.4294;AA=G|||;VT=SNP
1	73549581	rs12409235	T	C	100	PASS	AC=2005;AF=0.400359;AN=5008;NS=2504;DP=19865;EAS_AF=0.2649;AMR_AF=0.621;AFR_AF=0.2284;EUR_AF=0.5815;SAS_AF=0.4294;AA=T|||;VT=SNP
1	73549671	rs12748358	C	T	100	PASS	AC=2004;AF=0.40016;AN=5008;NS=2504;DP=19880;EAS_AF=0.2649;AMR_AF=0.621;AFR_AF=0.2277;EUR_AF=0.5815;SAS_AF=0.4294;AA=T|||;VT=SNP
1	73549770	rs59505235	T	C	100	PASS	AC=389;AF=0.0776757;AN=5008;NS=2504;DP=19197;EAS_AF=0.1131;AMR_AF=0.072;AFR_AF=0.1256;EUR_AF=0.0258;SAS_AF=0.0337;AA=T|||;VT=SNP
1	73549773	rs12409265	T	C	100	PASS	AC=2004;AF=0.40016;AN=5008;NS=2504;DP=19218;EAS_AF=0.2649;AMR_AF=0.621;AFR_AF=0.2277;EUR_AF=0.5815;SAS_AF=0.4294;AA=C|||;VT=SNP
1	73549779	rs12402991	C	A	100	PASS	AC=2004;AF=0.40016;AN=5008;NS=2504;DP=19249;EAS_AF=0.2649;AMR_AF=0.621;AFR_AF=0.2277;EUR_AF=0.5815;SAS_AF=0.4294;AA=C|||;VT=SNP
1	73549987	rs11811400	A	G	100	PASS	AC=2004;AF=0.40016;AN=5008;NS=2504;DP=17367;EAS_AF=0.2649;AMR_AF=0.621;AFR_AF=0.2277;EUR_AF=0.5815;SAS_AF=0.4294;AA=g|||;VT=SNP
1	73550364	rs4623647	T	C	100	PASS	AC=2004;AF=0.40016;AN=5008;NS=2504;DP=18802;EAS_AF=0.2649;AMR_AF=0.621;AFR_AF=0.2277;EUR_AF=0.5815;SAS_AF=0.4294;AA=t|||;VT=SNP
1	73550543	rs6681060	C	T	100	PASS	AC=2581;AF=0.515375;AN=5008;NS=2504;DP=19958;EAS_AF=0.7302;AMR_AF=0.3429;AFR_AF=0.4887;EUR_AF=0.4056;SAS_AF=0.5654;AA=c|||;VT=SNP
1	73550558	rs60473802	A	T	100	PASS	AC=389;AF=0.0776757;AN=5008;NS=2504;DP=19937;EAS_AF=0.1131;AMR_AF=0.072;AFR_AF=0.1256;EUR_AF=0.0258;SAS_AF=0.0337;AA=a|||;VT=SNP
1	73550584	rs79822077	T	C	100	PASS	AC=2004;AF=0.40016;AN=5008;NS=2504;DP=20157;EAS_AF=0.2649;AMR_AF=0.621;AFR_AF=0.2277;EUR_AF=0.5815;SAS_AF=0.4294;AA=t|||;VT=SNP
1	73550645	rs114814645	T	C	100	PASS	AC=2004;AF=0.40016;AN=5008;NS=2504;DP=19580;EAS_AF=0.2649;AMR_AF=0.621;AFR_AF=0.2277;EUR_AF=0.5815;SAS_AF=0.4294;AA=c|||;VT=SNP
1	73551194	rs12142184	T	G	100	PASS	AC=2004;AF=0.40016;AN=5008;NS=2504;DP=17681;EAS_AF=0.2649;AMR_AF=0.621;AFR_AF=0.2277;EUR_AF=0.5815;SAS_AF=0.4294;AA=g|||;VT=SNP
1	73551261	rs12138265	G	A	100	PASS	AC=1554;AF=0.310304;AN=5008;NS=2504;DP=18573;EAS_AF=0.1518;AMR_AF=0.5432;AFR_AF=0.059;EUR_AF=0.5557;SAS_AF=0.3957;AA=G|||;VT=SNP
1	73551310	rs12123391	C	T	100	PASS	AC=2005;AF=0.400359;AN=5008;NS=2504;DP=19205;EAS_AF=0.2649;AMR_AF=0.621;AFR_AF=0.2277;EUR_AF=0.5815;SAS_AF=0.4305;AA=T|||;VT=SNP
1	73551385	rs12145685	A	G	100	PASS	AC=1997;AF=0.398762;AN=5008;NS=2504;DP=20434;EAS_AF=0.2649;AMR_AF=0.6182;AFR_AF=0.2231;EUR_AF=0.5815;SAS_AF=0.4305;AA=G|||;VT=SNP
1	73551390	rs12142252	T	C	100	PASS	AC=1614;AF=0.322284;AN=5008;NS=2504;DP=20473;EAS_AF=0.1518;AMR_AF=0.5461;AFR_AF=0.1021;EUR_AF=0.5557;SAS_AF=0.3967;AA=T|||;VT=SNP
1	73551426	rs12138301	G	A	100	PASS	AC=2003;AF=0.39996;AN=5008;NS=2504;DP=20545;EAS_AF=0.2649;AMR_AF=0.6182;AFR_AF=0.2277;EUR_AF=0.5815;SAS_AF=0.4305;AA=A|||;VT=SNP
1	73551507	rs12138334	G	A	100	PASS	AC=1563;AF=0.312101;AN=5008;NS=2504;DP=18949;EAS_AF=0.1518;AMR_AF=0.5432;AFR_AF=0.0658;EUR_AF=0.5557;SAS_AF=0.3957;AA=G|||;VT=SNP
1	73551547	rs74091234	G	A	100	PASS	AC=389;AF=0.0776757;AN=5008;NS=2504;DP=19171;EAS_AF=0.1131;AMR_AF=0.072;AFR_AF=0.1256;EUR_AF=0.0258;SAS_AF=0.0337;AA=G|||;VT=SNP
1	73551749	rs12145800	A	G	100	PASS	AC=1549;AF=0.309305;AN=5008;NS=2504;DP=17660;EAS_AF=0.1518;AMR_AF=0.5432;AFR_AF=0.0552;EUR_AF=0.5557;SAS_AF=0.3957;AA=A|||;VT=SNP
1	73551763	rs12142377	T	A	100	PASS	AC=2004;AF=0.40016;AN=5008;NS=2504;DP=17382;EAS_AF=0.2649;AMR_AF=0.621;AFR_AF=0.2277;EUR_AF=0.5815;SAS_AF=0.4294;AA=A|||;VT=SNP
1	73551845	rs12142414	T	C	100	PASS	AC=2004;AF=0.40016;AN=5008;NS=2504;DP=16359;EAS_AF=0.2649;AMR_AF=0.621;AFR_AF=0.2277;EUR_AF=0.5815;SAS_AF=0.4294;AA=C|||;VT=SNP
1	73552100	rs4650182	G	A	100	PASS	AC=2000;AF=0.399361;AN=5008;NS=2504;DP=13517;EAS_AF=0.2649;AMR_AF=0.621;AFR_AF=0.2247;EUR_AF=0.5815;SAS_AF=0.4294;AA=A|||;VT=SNP
1	73552107	rs12046843	T	C	100	PASS	AC=2343;AF=0.467851;AN=5008;NS=2504;DP=13518;EAS_AF=0.7302;AMR_AF=0.3256;AFR_AF=0.3177;EUR_AF=0.4056;SAS_AF=0.5654;AA=T|||;VT=SNP
1	73552234	rs4650183	A	T	100	PASS	AC=1615;AF=0.322484;AN=5008;NS=2504;DP=12993;EAS_AF=0.1518;AMR_AF=0.549;AFR_AF=0.1021;EUR_AF=0.5557;SAS_AF=0.3957;AA=A|||;VT=SNP
1	73552601	rs74091237	C	T	100	PASS	AC=389;AF=0.0776757;AN=5008;NS=2504;DP=15388;EAS_AF=0.1131;AMR_AF=0.072;AFR_AF=0.1256;EUR_AF=0.0258;SAS_AF=0.0337;AA=C|||;VT=SNP
1	73552652	rs74091238	T	C	100	PASS	AC=390;AF=0.0778754;AN=5008;NS=2504;DP=16329;EAS_AF=0.1131;AMR_AF=0.072;AFR_AF=0.1256;EUR_AF=0.0258;SAS_AF=0.0348;AA=T|||;VT=SNP
1	73552835	rs7543704	C	T	100	PASS	AC=2004;AF=0.40016;AN=5008;NS=2504;DP=12559;EAS_AF=0.2649;AMR_AF=0.621;AFR_AF=0.2277;EUR_AF=0.5815;SAS_AF=0.4294;AA=T|||;VT=SNP
1	73552927	rs7512691	T	C	100	PASS	AC=2004;AF=0.40016;AN=5008;NS=2504;DP=13001;EAS_AF=0.2649;AMR_AF=0.621;AFR_AF=0.2277;EUR_AF=0.5815;SAS_AF=0.4294;AA=C|||;VT=SNP
1	73552990	rs7543826	C	T	100	PASS	AC=2004;AF=0.40016;AN=5008;NS=2504;DP=11856;EAS_AF=0.2649;AMR_AF=0.621;AFR_AF=0.2277;EUR_AF=0.5815;SAS_AF=0.4294;AA=T|||;VT=SNP
1	73553029	rs7555449	A	T	100	PASS	AC=1555;AF=0.310503;AN=5008;NS=2504;DP=12390;EAS_AF=0.1518;AMR_AF=0.5432;AFR_AF=0.059;EUR_AF=0.5557;SAS_AF=0.3967;AA=a|||;VT=SNP
1	73553635	rs79856941	A	G	100	PASS	AC=254;AF=0.0507188;AN=5008;NS=2504;DP=17897;EAS_AF=0.1081;AMR_AF=0.0591;AFR_AF=0.0378;EUR_AF=0.0239;SAS_AF=0.0307;AA=A|||;VT=SNP
1	73553688	rs12731600	C	T	100	PASS	AC=2005;AF=0.400359;AN=5008;NS=2504;DP=18291;EAS_AF=0.2649;AMR_AF=0.621;AFR_AF=0.2277;EUR_AF=0.5825;SAS_AF=0.4294;AA=C|||;VT=SNP
1	73553852	rs79217338	A	G	100	PASS	AC=389;AF=0.0776757;AN=5008;NS=2504;DP=16028;EAS_AF=0.1131;AMR_AF=0.072;AFR_AF=0.1256;EUR_AF=0.0258;SAS_AF=0.0337;AA=A|||;VT=SNP
1	73553855	rs12752404	T	C	100	PASS	AC=2004;AF=0.40016;AN=5008;NS=2504;DP=16128;EAS_AF=0.2649;AMR_AF=0.621;AFR_AF=0.2277;EUR_AF=0.5815;SAS_AF=0.4294;AA=C|||;VT=SNP
1	73554179	rs12141451	G	C	100	PASS	AC=2004;AF=0.40016;AN=5008;NS=2504;DP=17369;EAS_AF=0.2649;AMR_AF=0.621;AFR_AF=0.2277;EUR_AF=0.5815;SAS_AF=0.4294;AA=G|||;VT=SNP
1	73554311	rs77805318	A	C	100	PASS	AC=390;AF=0.0778754;AN=5008;NS=2504;DP=17784;EAS_AF=0.1131;AMR_AF=0.072;AFR_AF=0.1263;EUR_AF=0.0258;SAS_AF=0.0337;AA=A|||;VT=SNP
1	73554520	rs12126658	C	T	100	PASS	AC=2004;AF=0.40016;AN=5008;NS=2504;DP=17847;EAS_AF=0.2649;AMR_AF=0.621;AFR_AF=0.2277;EUR_AF=0.5815;SAS_AF=0.4294;AA=C|||;VT=SNP
1	73554714	rs6424510	G	T	100	PASS	AC=1554;AF=0.310304;AN=5008;NS=2504;DP=17117;EAS_AF=0.1518;AMR_AF=0.5432;AFR_AF=0.059;EUR_AF=0.5557;SAS_AF=0.3957;AA=G|||;VT=SNP
1	73554722	rs6424511	G	C	100	PASS	AC=2004;AF=0.40016;AN=5008;NS=2504;DP=17142;EAS_AF=0.2649;AMR_AF=0.621;AFR_AF=0.2277;EUR_AF=0.5815;SAS_AF=0.4294;AA=G|||;VT=SNP
1	73554755	rs6424512	G	A	100	PASS	AC=1554;AF=0.310304;AN=5008;NS=2504;DP=17448;EAS_AF=0.1518;AMR_AF=0.5432;AFR_AF=0.059;EUR_AF=0.5557;SAS_AF=0.3957;AA=G|||;VT=SNP
1	73554931	rs6424513	T	C	100	PASS	AC=2004;AF=0.40016;AN=5008;NS=2504;DP=16747;EAS_AF=0.2649;AMR_AF=0.621;AFR_AF=0.2277;EUR_AF=0.5815;SAS_AF=0.4294;AA=C|||;VT=SNP
1	73555023	rs7550849	A	G	100	PASS	AC=2005;AF=0.400359;AN=5008;NS=2504;DP=15466;EAS_AF=0.2649;AMR_AF=0.621;AFR_AF=0.2277;EUR_AF=0.5815;SAS_AF=0.4305;AA=G|||;VT=SNP
1	73555040	rs6424514	T	C	100	PASS	AC=2005;AF=0.400359;AN=5008;NS=2504;DP=15793;EAS_AF=0.2649;AMR_AF=0.621;AFR_AF=0.2277;EUR_AF=0.5815;SAS_AF=0.4305;AA=T|||;VT=SNP
1	73555153	rs7516218	G	C	100	PASS	AC=1555;AF=0.310503;AN=5008;NS=2504;DP=16993;EAS_AF=0.1518;AMR_AF=0.5432;AFR_AF=0.0598;EUR_AF=0.5557;SAS_AF=0.3957;AA=G|||;VT=SNP
1	73555433	rs4649977	C	T	100	PASS	AC=2004;AF=0.40016;AN=5008;NS=2504;DP=18002;EAS_AF=0.2649;AMR_AF=0.621;AFR_AF=0.2277;EUR_AF=0.5815;SAS_AF=0.4294;AA=C|||;VT=SNP
1	73555495	rs4649978	C	A	100	PASS	AC=2004;AF=0.40016;AN=5008;NS=2504;DP=17898;EAS_AF=0.2649;AMR_AF=0.621;AFR_AF=0.2277;EUR_AF=0.5815;SAS_AF=0.4294;AA=C|||;VT=SNP
1	73555556	rs12120198	A	T	100	PASS	AC=2004;AF=0.40016;AN=5008;NS=2504;DP=18466;EAS_AF=0.2649;AMR_AF=0.621;AFR_AF=0.2277;EUR_AF=0.5815;SAS_AF=0.4294;AA=T|||;VT=SNP
1	73555866	rs12127823	C	A	100	PASS	AC=2004;AF=0.40016;AN=5008;NS=2504;DP=17998;EAS_AF=0.2649;AMR_AF=0.621;AFR_AF=0.2277;EUR_AF=0.5815;SAS_AF=0.4294;AA=C|||;VT=SNP
1	73555874	rs12120282	A	T	100	PASS	AC=2004;AF=0.40016;AN=5008;NS=2504;DP=17803;EAS_AF=0.2649;AMR_AF=0.621;AFR_AF=0.2277;EUR_AF=0.5815;SAS_AF=0.4294;AA=T|||;VT=SNP
1	73555880	rs60714905	G	A	100	PASS	AC=389;AF=0.0776757;AN=5008;NS=2504;DP=17616;EAS_AF=0.1131;AMR_AF=0.072;AFR_AF=0.1256;EUR_AF=0.0258;SAS_AF=0.0337;AA=G|||;VT=SNP
1	73556290	rs61609360	G	A	100	PASS	AC=389;AF=0.0776757;AN=5008;NS=2504;DP=16869;EAS_AF=0.1131;AMR_AF=0.072;AFR_AF=0.1256;EUR_AF=0.0258;SAS_AF=0.0337;AA=G|||;VT=SNP
1	73556293	rs4649979	A	G	100	PASS	AC=2006;AF=0.400559;AN=5008;NS=2504;DP=16952;EAS_AF=0.2649;AMR_AF=0.621;AFR_AF=0.2277;EUR_AF=0.5835;SAS_AF=0.4294;AA=G|||;VT=SNP
1	73556846	rs4495635	C	T	100	PASS	AC=2009;AF=0.401158;AN=5008;NS=2504;DP=11960;EAS_AF=0.2649;AMR_AF=0.6239;AFR_AF=0.2277;EUR_AF=0.5845;SAS_AF=0.4294;AA=T|||;VT=SNP
1	73556856	rs4562575	A	C	100	PASS	AC=2009;AF=0.401158;AN=5008;NS=2504;DP=11640;EAS_AF=0.2649;AMR_AF=0.6239;AFR_AF=0.2277;EUR_AF=0.5845;SAS_AF=0.4294;AA=A|||;VT=SNP
1	73556893	rs4233100	A	T	100	PASS	AC=1558;AF=0.311102;AN=5008;NS=2504;DP=10081;EAS_AF=0.1518;AMR_AF=0.5447;AFR_AF=0.059;EUR_AF=0.5586;SAS_AF=0.3957;AA=A|||;VT=SNP
1	73557076	rs57486149	A	T	100	PASS	AC=389;AF=0.0776757;AN=5008;NS=2504;DP=13161;EAS_AF=0.1131;AMR_AF=0.072;AFR_AF=0.1256;EUR_AF=0.0258;SAS_AF=0.0337;AA=A|||;VT=SNP
1	73557256	rs4498756	C	T	100	PASS	AC=2006;AF=0.400559;AN=5008;NS=2504;DP=16148;EAS_AF=0.2649;AMR_AF=0.621;AFR_AF=0.2277;EUR_AF=0.5835;SAS_AF=0.4294;AA=T|||;VT=SNP
1	73557271	rs4295841	G	C	100	PASS	AC=1556;AF=0.310703;AN=5008;NS=2504;DP=16356;EAS_AF=0.1518;AMR_AF=0.5432;AFR_AF=0.059;EUR_AF=0.5577;SAS_AF=0.3957;AA=G|||;VT=SNP
1	73557484	rs4297242	G	A	100	PASS	AC=1557;AF=0.310903;AN=5008;NS=2504;DP=15233;EAS_AF=0.1518;AMR_AF=0.5447;AFR_AF=0.059;EUR_AF=0.5577;SAS_AF=0.3957;AA=G|||;VT=SNP
1	73557894	rs57118574	T	C	100	PASS	AC=389;AF=0.0776757;AN=5008;NS=2504;DP=16695;EAS_AF=0.1131;AMR_AF=0.072;AFR_AF=0.1256;EUR_AF=0.0258;SAS_AF=0.0337;AA=T|||;VT=SNP
1	73557976	rs11210122	G	T	100	PASS	AC=2006;AF=0.400559;AN=5008;NS=2504;DP=17497;EAS_AF=0.2649;AMR_AF=0.621;AFR_AF=0.2277;EUR_AF=0.5835;SAS_AF=0.4294;AA=T|||;VT=SNP
1	73557990	rs10890005	C	T	100	PASS	AC=2006;AF=0.400559;AN=5008;NS=2504;DP=17705;EAS_AF=0.2649;AMR_AF=0.621;AFR_AF=0.2277;EUR_AF=0.5835;SAS_AF=0.4294;AA=T|||;VT=SNP
1	73558100	rs10890006	A	T	100	PASS	AC=2006;AF=0.400559;AN=5008;NS=2504;DP=17371;EAS_AF=0.2649;AMR_AF=0.621;AFR_AF=0.2277;EUR_AF=0.5835;SAS_AF=0.4294;AA=T|||;VT=SNP
1	73558176	rs7517842	T	A	100	PASS	AC=1617;AF=0.322883;AN=5008;NS=2504;DP=18463;EAS_AF=0.1518;AMR_AF=0.549;AFR_AF=0.1021;EUR_AF=0.5577;SAS_AF=0.3957;AA=T|||;VT=SNP
1	73558512	rs4358996	A	C	100	PASS	AC=2005;AF=0.400359;AN=5008;NS=2504;DP=20886;EAS_AF=0.2649;AMR_AF=0.621;AFR_AF=0.2277;EUR_AF=0.5835;SAS_AF=0.4284;AA=A|||;VT=SNP
1	73558542	rs75920279	C	A	100	PASS	AC=254;AF=0.0507188;AN=5008;NS=2504;DP=19887;EAS_AF=0.1081;AMR_AF=0.0591;AFR_AF=0.0378;EUR_AF=0.0239;SAS_AF=0.0307;AA=C|||;VT=SNP
1	73558731	rs74091251	C	T	100	PASS	AC=389;AF=0.0776757;AN=5008;NS=2504;DP=19307;EAS_AF=0.1131;AMR_AF=0.072;AFR_AF=0.1256;EUR_AF=0.0258;SAS_AF=0.0337;AA=C|||;VT=SNP
1	73559093	rs4310400	G	A	100	PASS	AC=2006;AF=0.400559;AN=5008;NS=2504;DP=17982;EAS_AF=0.2649;AMR_AF=0.621;AFR_AF=0.2277;EUR_AF=0.5835;SAS_AF=0.4294;AA=A|||;VT=SNP
1	73559174	rs4292907	T	C	100	PASS	AC=2008;AF=0.400958;AN=5008;NS=2504;DP=18381;EAS_AF=0.2649;AMR_AF=0.6225;AFR_AF=0.2277;EUR_AF=0.5835;SAS_AF=0.4305;AA=T|||;VT=SNP
1	73559787	rs11210123	C	T	100	PASS	AC=2006;AF=0.400559;AN=5008;NS=2504;DP=19302;EAS_AF=0.2649;AMR_AF=0.621;AFR_AF=0.2277;EUR_AF=0.5835;SAS_AF=0.4294;AA=T|||;VT=SNP
1	73559856	rs11210124	C	T	100	PASS	AC=2006;AF=0.400559;AN=5008;NS=2504;DP=18393;EAS_AF=0.2649;AMR_AF=0.621;AFR_AF=0.2277;EUR_AF=0.5835;SAS_AF=0.4294;AA=C|||;VT=SNP
1	73559867	rs12141350	G	A	100	PASS	AC=1556;AF=0.310703;AN=5008;NS=2504;DP=18363;EAS_AF=0.1518;AMR_AF=0.5432;AFR_AF=0.059;EUR_AF=0.5577;SAS_AF=0.3957;AA=G|||;VT=SNP
1	73559968	rs12127236	C	T	100	PASS	AC=1617;AF=0.322883;AN=5008;NS=2504;DP=17588;EAS_AF=0.1518;AMR_AF=0.549;AFR_AF=0.1021;EUR_AF=0.5577;SAS_AF=0.3957;AA=T|||;VT=SNP
1	73559972	rs7532052	G	A	100	PASS	AC=2576;AF=0.514377;AN=5008;NS=2504;DP=17459;EAS_AF=0.7302;AMR_AF=0.3429;AFR_AF=0.4864;EUR_AF=0.4036;SAS_AF=0.5654;AA=G|||;VT=SNP
1	73560154	rs12127301	C	T	100	PASS	AC=1556;AF=0.310703;AN=5008;NS=2504;DP=12417;EAS_AF=0.1518;AMR_AF=0.5432;AFR_AF=0.059;EUR_AF=0.5577;SAS_AF=0.3957;AA=C|||;VT=SNP
1	73560297	rs4512593	C	T	100	PASS	AC=2006;AF=0.400559;AN=5008;NS=2504;DP=12951;EAS_AF=0.2649;AMR_AF=0.621;AFR_AF=0.2277;EUR_AF=0.5835;SAS_AF=0.4294;AA=T|||;VT=SNP
1	73560811	rs4128552	G	T	100	PASS	AC=2006;AF=0.400559;AN=5008;NS=2504;DP=17955;EAS_AF=0.2649;AMR_AF=0.621;AFR_AF=0.2277;EUR_AF=0.5835;SAS_AF=0.4294;AA=G|||;VT=SNP
1	73560895	rs4128551	C	T	100	PASS	AC=2006;AF=0.400559;AN=5008;NS=2504;DP=18255;EAS_AF=0.2649;AMR_AF=0.621;AFR_AF=0.2277;EUR_AF=0.5835;SAS_AF=0.4294;AA=T|||;VT=SNP
1	73560934	rs58229642	A	G	100	PASS	AC=389;AF=0.0776757;AN=5008;NS=2504;DP=18080;EAS_AF=0.1131;AMR_AF=0.072;AFR_AF=0.1256;EUR_AF=0.0258;SAS_AF=0.0337;AA=A|||;VT=SNP
1	73561040	rs4307522	T	A	100	PASS	AC=2006;AF=0.400559;AN=5008;NS=2504;DP=17702;EAS_AF=0.2649;AMR_AF=0.621;AFR_AF=0.2277;EUR_AF=0.5835;SAS_AF=0.4294;AA=T|||;VT=SNP
1	73561320	rs60592243	T	A	100	PASS	AC=389;AF=0.0776757;AN=5008;NS=2504;DP=17784;EAS_AF=0.1131;AMR_AF=0.072;AFR_AF=0.1256;EUR_AF=0.0258;SAS_AF=0.0337;AA=T|||;VT=SNP
1	73561340	rs11810869	G	T	100	PASS	AC=450;AF=0.0898562;AN=5008;NS=2504;DP=17234;EAS_AF=0.1131;AMR_AF=0.0778;AFR_AF=0.1687;EUR_AF=0.0258;SAS_AF=0.0337;AA=G|||;VT=SNP
1	73561598	rs12120935	A	G	100	PASS	AC=1557;AF=0.310903;AN=5008;NS=2504;DP=16069;EAS_AF=0.1518;AMR_AF=0.5447;AFR_AF=0.059;EUR_AF=0.5577;SAS_AF=0.3957;AA=A|||;VT=SNP
1	73561603	rs11210125	T	C	100	PASS	AC=1618;AF=0.323083;AN=5008;NS=2504;DP=15986;EAS_AF=0.1518;AMR_AF=0.5504;AFR_AF=0.1021;EUR_AF=0.5577;SAS_AF=0.3957;AA=T|||;VT=SNP
1	73561690	rs11210126	T	C	100	PASS	AC=2006;AF=0.400559;AN=5008;NS=2504;DP=14505;EAS_AF=0.2649;AMR_AF=0.621;AFR_AF=0.2277;EUR_AF=0.5835;SAS_AF=0.4294;AA=T|||;VT=SNP
1	73562396	rs74091260	C	T	100	PASS	AC=450;AF=0.0898562;AN=5008;NS=2504;DP=16875;EAS_AF=0.1131;AMR_AF=0.0778;AFR_AF=0.1687;EUR_AF=0.0258;SAS_AF=0.0337;AA=T|||;VT=SNP
1	73562776	rs12122055	A	G	100	PASS	AC=1557;AF=0.310903;AN=5008;NS=2504;DP=16488;EAS_AF=0.1518;AMR_AF=0.5432;AFR_AF=0.0598;EUR_AF=0.5577;SAS_AF=0.3957;AA=A|||;VT=SNP
1	73562843	rs74091266	C	T	100	PASS	AC=389;AF=0.0776757;AN=5008;NS=2504;DP=17541;EAS_AF=0.1131;AMR_AF=0.072;AFR_AF=0.1256;EUR_AF=0.0258;SAS_AF=0.0337;AA=C|||;VT=SNP
1	73563624	rs74091268	T	C	100	PASS	AC=424;AF=0.0846645;AN=5008;NS=2504;DP=18790;EAS_AF=0.1131;AMR_AF=0.0749;AFR_AF=0.1505;EUR_AF=0.0258;SAS_AF=0.0337;AA=T|||;VT=SNP
1	73564147	rs75256169	A	G	100	PASS	AC=373;AF=0.0744808;AN=5008;NS=2504;DP=10304;EAS_AF=0.1131;AMR_AF=0.072;AFR_AF=0.1135;EUR_AF=0.0258;SAS_AF=0.0337;AA=A|||;VT=SNP
1	73564196	rs77807447	T	C	100	PASS	AC=451;AF=0.0900559;AN=5008;NS=2504;DP=4289;EAS_AF=0.1131;AMR_AF=0.0778;AFR_AF=0.1694;EUR_AF=0.0258;SAS_AF=0.0337;AA=C|||;VT=SNP
1	73564853	rs74091272	G	A	100	PASS	AC=451;AF=0.0900559;AN=5008;NS=2504;DP=14606;EAS_AF=0.1131;AMR_AF=0.0764;AFR_AF=0.1702;EUR_AF=0.0258;SAS_AF=0.0337;AA=A|||;VT=SNP
1	73564895	rs61022613	T	C	100	PASS	AC=425;AF=0.0848642;AN=5008;NS=2504;DP=15038;EAS_AF=0.1131;AMR_AF=0.0749;AFR_AF=0.1513;EUR_AF=0.0258;SAS_AF=0.0337;AA=C|||;VT=SNP
1	73564908	rs61071256	T	C	100	PASS	AC=426;AF=0.0850639;AN=5008;NS=2504;DP=15610;EAS_AF=0.1131;AMR_AF=0.0749;AFR_AF=0.1513;EUR_AF=0.0258;SAS_AF=0.0348;AA=T|||;VT=SNP
1	73564949	rs56742425	A	G	100	PASS	AC=374;AF=0.0746805;AN=5008;NS=2504;DP=15903;EAS_AF=0.1131;AMR_AF=0.072;AFR_AF=0.1142;EUR_AF=0.0258;SAS_AF=0.0337;AA=A|||;VT=SNP
1	73564973	rs60357441	C	G	100	PASS	AC=425;AF=0.0848642;AN=5008;NS=2504;DP=15505;EAS_AF=0.1131;AMR_AF=0.0749;AFR_AF=0.1513;EUR_AF=0.0258;SAS_AF=0.0337;AA=C|||;VT=SNP
1	73565028	rs58687178	G	A	100	PASS	AC=425;AF=0.0848642;AN=5008;NS=2504;DP=16518;EAS_AF=0.1131;AMR_AF=0.0749;AFR_AF=0.1513;EUR_AF=0.0258;SAS_AF=0.0337;AA=G|||;VT=SNP
1	73565254	rs57345656	T	C	100	PASS	AC=451;AF=0.0900559;AN=5008;NS=2504;DP=18223;EAS_AF=0.1131;AMR_AF=0.0778;AFR_AF=0.1694;EUR_AF=0.0258;SAS_AF=0.0337;AA=C|||;VT=SNP
1	73565972	rs74225831	C	A	100	PASS	AC=255;AF=0.0509185;AN=5008;NS=2504;DP=18364;EAS_AF=0.1081;AMR_AF=0.0591;AFR_AF=0.0386;EUR_AF=0.0239;SAS_AF=0.0307;AA=C|||;VT=SNP
1	73566313	rs74091275	A	G	100	PASS	AC=375;AF=0.0748802;AN=5008;NS=2504;DP=18802;EAS_AF=0.1131;AMR_AF=0.072;AFR_AF=0.115;EUR_AF=0.0258;SAS_AF=0.0337;AA=A|||;VT=SNP
1	73566400	rs74091277	T	G	100	PASS	AC=375;AF=0.0748802;AN=5008;NS=2504;DP=18585;EAS_AF=0.1131;AMR_AF=0.072;AFR_AF=0.115;EUR_AF=0.0258;SAS_AF=0.0337;AA=T|||;VT=SNP
1	73566461	rs74091279	G	A	100	PASS	AC=426;AF=0.0850639;AN=5008;NS=2504;DP=19280;EAS_AF=0.1131;AMR_AF=0.0749;AFR_AF=0.152;EUR_AF=0.0258;SAS_AF=0.0337;AA=T|||;VT=SNP
1	73566542	rs74091280	G	T	100	PASS	AC=426;AF=0.0850639;AN=5008;NS=2504;DP=18452;EAS_AF=0.1131;AMR_AF=0.0749;AFR_AF=0.152;EUR_AF=0.0258;SAS_AF=0.0337;AA=T|||;VT=SNP
1	73566627	rs74091281	G	C	100	PASS	AC=452;AF=0.0902556;AN=5008;NS=2504;DP=18234;EAS_AF=0.1131;AMR_AF=0.0778;AFR_AF=0.1702;EUR_AF=0.0258;SAS_AF=0.0337;AA=C|||;VT=SNP
1	73566692	rs74091283	T	A	100	PASS	AC=426;AF=0.0850639;AN=5008;NS=2504;DP=17139;EAS_AF=0.1131;AMR_AF=0.0749;AFR_AF=0.152;EUR_AF=0.0258;SAS_AF=0.0337;AA=A|||;VT=SNP
1	73566752	rs56355427	A	G	100	PASS	AC=426;AF=0.0850639;AN=5008;NS=2504;DP=17440;EAS_AF=0.1131;AMR_AF=0.0749;AFR_AF=0.152;EUR_AF=0.0258;SAS_AF=0.0337;AA=A|||;VT=SNP
1	73566775	rs58801081	C	T	100	PASS	AC=426;AF=0.0850639;AN=5008;NS=2504;DP=17698;EAS_AF=0.1131;AMR_AF=0.0749;AFR_AF=0.152;EUR_AF=0.0258;SAS_AF=0.0337;AA=T|||;VT=SNP
1	73566916	rs59381674	T	C	100	PASS	AC=427;AF=0.0852636;AN=5008;NS=2504;DP=16975;EAS_AF=0.1131;AMR_AF=0.0749;AFR_AF=0.152;EUR_AF=0.0258;SAS_AF=0.0348;AA=t|||;VT=SNP
1	73567660	rs112597981	T	C	100	PASS	AC=452;AF=0.0902556;AN=5008;NS=2504;DP=14286;EAS_AF=0.1131;AMR_AF=0.0778;AFR_AF=0.1702;EUR_AF=0.0258;SAS_AF=0.0337;AA=C|||;VT=SNP
1	73569275	rs60715960	T	C	100	PASS	AC=388;AF=0.077476;AN=5008;NS=2504;DP=17813;EAS_AF=0.1131;AMR_AF=0.0749;AFR_AF=0.1233;EUR_AF=0.0258;SAS_AF=0.0337;AA=T|||;VT=SNP
1	73569686	rs60262946	G	A	100	PASS	AC=463;AF=0.0924521;AN=5008;NS=2504;DP=19733;EAS_AF=0.1131;AMR_AF=0.0793;AFR_AF=0.177;EUR_AF=0.0268;SAS_AF=0.0337;AA=A|||;VT=SNP
1	73570741	rs72480663	C	G	100	PASS	AC=388;AF=0.077476;AN=5008;NS=2504;DP=17271;EAS_AF=0.1131;AMR_AF=0.0749;AFR_AF=0.1233;EUR_AF=0.0258;SAS_AF=0.0337;AA=C|||;VT=SNP
1	73570796	rs74091287	A	G	100	PASS	AC=463;AF=0.0924521;AN=5008;NS=2504;DP=19847;EAS_AF=0.1131;AMR_AF=0.0793;AFR_AF=0.177;EUR_AF=0.0268;SAS_AF=0.0337;AA=G|||;VT=SNP
1	73570821	rs74091288	T	A	100	PASS	AC=388;AF=0.077476;AN=5008;NS=2504;DP=20764;EAS_AF=0.1131;AMR_AF=0.0749;AFR_AF=0.1233;EUR_AF=0.0258;SAS_AF=0.0337;AA=T|||;VT=SNP
1	73571429	rs74091291	C	T	100	PASS	AC=388;AF=0.077476;AN=5008;NS=2504;DP=20635;EAS_AF=0.1131;AMR_AF=0.0749;AFR_AF=0.1233;EUR_AF=0.0258;SAS_AF=0.0337;AA=C|||;VT=SNP
1	73571861	rs56681081	T	C	100	PASS	AC=463;AF=0.0924521;AN=5008;NS=2504;DP=16572;EAS_AF=0.1131;AMR_AF=0.0793;AFR_AF=0.177;EUR_AF=0.0268;SAS_AF=0.0337;AA=C|||;VT=SNP
1	73571892	rs55710119	G	C	100	PASS	AC=388;AF=0.077476;AN=5008;NS=2504;DP=16422;EAS_AF=0.1131;AMR_AF=0.0749;AFR_AF=0.1233;EUR_AF=0.0258;SAS_AF=0.0337;AA=G|||;VT=SNP
1	73572637	rs77719124	C	A	100	PASS	AC=387;AF=0.0772764;AN=5008;NS=2504;DP=17774;EAS_AF=0.1131;AMR_AF=0.0735;AFR_AF=0.1233;EUR_AF=0.0258;SAS_AF=0.0337;AA=C|||;VT=SNP
1	73572948	rs76037397	T	G	100	PASS	AC=388;AF=0.077476;AN=5008;NS=2504;DP=16262;EAS_AF=0.1131;AMR_AF=0.0749;AFR_AF=0.1233;EUR_AF=0.0258;SAS_AF=0.0337;AA=T|||;VT=SNP
1	73573159	rs79255044	G	A	100	PASS	AC=471;AF=0.0940495;AN=5008;NS=2504;DP=15912;EAS_AF=0.1131;AMR_AF=0.0807;AFR_AF=0.1823;EUR_AF=0.0268;SAS_AF=0.0337;AA=A|||;VT=SNP
1	73573448	rs74091295	C	T	100	PASS	AC=397;AF=0.0792732;AN=5008;NS=2504;DP=13979;EAS_AF=0.1131;AMR_AF=0.0764;AFR_AF=0.1286;EUR_AF=0.0268;SAS_AF=0.0337;AA=C|||;VT=SNP
1	73573645	rs74091297	A	C	100	PASS	AC=396;AF=0.0790735;AN=5008;NS=2504;DP=14187;EAS_AF=0.1131;AMR_AF=0.0764;AFR_AF=0.1286;EUR_AF=0.0258;SAS_AF=0.0337;AA=A|||;VT=SNP
1	73573941	rs12033354	A	G	100	PASS	AC=2324;AF=0.464058;AN=5008;NS=2504;DP=14592;EAS_AF=0.7302;AMR_AF=0.3256;AFR_AF=0.3041;EUR_AF=0.4046;SAS_AF=0.5654;AA=A|||;VT=SNP
1	73575075	rs4130885	C	T	100	PASS	AC=1551;AF=0.309704;AN=5008;NS=2504;DP=16084;EAS_AF=0.1518;AMR_AF=0.5432;AFR_AF=0.056;EUR_AF=0.5567;SAS_AF=0.3957;AA=C|||;VT=SNP
1	73575224	rs59583546	G	A	100	PASS	AC=471;AF=0.0940495;AN=5008;NS=2504;DP=14864;EAS_AF=0.1131;AMR_AF=0.0807;AFR_AF=0.1823;EUR_AF=0.0268;SAS_AF=0.0337;AA=A|||;VT=SNP
1	73576140	rs6696689	G	T	100	PASS	AC=2322;AF=0.463658;AN=5008;NS=2504;DP=12746;EAS_AF=0.7282;AMR_AF=0.3256;AFR_AF=0.3041;EUR_AF=0.4046;SAS_AF=0.5654;AA=A|||;VT=SNP
1	73576282	rs74091300	A	G	100	PASS	AC=397;AF=0.0792732;AN=5008;NS=2504;DP=12004;EAS_AF=0.1131;AMR_AF=0.0778;AFR_AF=0.1286;EUR_AF=0.0258;SAS_AF=0.0337;AA=A|||;VT=SNP
1	73576755	rs74091301	A	G	100	PASS	AC=473;AF=0.0944489;AN=5008;NS=2504;DP=15422;EAS_AF=0.1131;AMR_AF=0.0821;AFR_AF=0.1831;EUR_AF=0.0268;SAS_AF=0.0337;AA=G|||;VT=SNP
1	73577936	rs9645298	T	G	100	PASS	AC=1552;AF=0.309904;AN=5008;NS=2504;DP=17018;EAS_AF=0.1518;AMR_AF=0.5432;AFR_AF=0.056;EUR_AF=0.5577;SAS_AF=0.3957;AA=T|||;VT=SNP
1	73578256	rs61262786	A	G	100	PASS	AC=443;AF=0.0884585;AN=5008;NS=2504;DP=14777;EAS_AF=0.1131;AMR_AF=0.0778;AFR_AF=0.1626;EUR_AF=0.0268;SAS_AF=0.0337;AA=a|||;VT=SNP
1	73578292	rs56393511	A	G	100	PASS	AC=388;AF=0.077476;AN=5008;NS=2504;DP=14013;EAS_AF=0.1131;AMR_AF=0.0749;AFR_AF=0.1233;EUR_AF=0.0258;SAS_AF=0.0337;AA=A|||;VT=SNP
1	73578408	rs59112802	G	A	100	PASS	AC=396;AF=0.0790735;AN=5008;NS=2504;DP=14511;EAS_AF=0.1131;AMR_AF=0.0764;AFR_AF=0.1286;EUR_AF=0.0258;SAS_AF=0.0337;AA=G|||;VT=SNP
1	73578629	rs4425940	T	C	100	PASS	AC=1553;AF=0.310104;AN=5008;NS=2504;DP=12356;EAS_AF=0.1518;AMR_AF=0.5432;AFR_AF=0.0575;EUR_AF=0.5567;SAS_AF=0.3957;AA=T|||;VT=SNP
1	73579065	rs55811940	G	A	100	PASS	AC=446;AF=0.0890575;AN=5008;NS=2504;DP=15989;EAS_AF=0.1131;AMR_AF=0.0793;AFR_AF=0.1649;EUR_AF=0.0258;SAS_AF=0.0337;AA=G|||;VT=SNP
1	73579237	rs4603080	G	A	100	PASS	AC=1644;AF=0.328275;AN=5008;NS=2504;DP=17442;EAS_AF=0.1548;AMR_AF=0.5504;AFR_AF=0.1195;EUR_AF=0.5577;SAS_AF=0.3957;AA=A|||;VT=SNP
1	73579255	rs4233101	G	A	100	PASS	AC=1641;AF=0.327676;AN=5008;NS=2504;DP=17397;EAS_AF=0.1528;AMR_AF=0.5476;AFR_AF=0.1188;EUR_AF=0.5577;SAS_AF=0.3978;AA=A|||;VT=SNP
1	73579642	rs11210127	G	A	100	PASS	AC=2561;AF=0.511382;AN=5008;NS=2504;DP=15657;EAS_AF=0.7302;AMR_AF=0.3429;AFR_AF=0.4743;EUR_AF=0.4046;SAS_AF=0.5654;AA=G|||;VT=SNP
1	73579799	rs4233103	T	G	100	PASS	AC=1557;AF=0.310903;AN=5008;NS=2504;DP=15669;EAS_AF=0.1518;AMR_AF=0.5447;AFR_AF=0.0605;EUR_AF=0.5567;SAS_AF=0.3947;AA=T|||;VT=SNP
1	73580090	rs4650188	G	A	100	PASS	AC=1573;AF=0.314097;AN=5008;NS=2504;DP=15846;EAS_AF=0.1518;AMR_AF=0.5432;AFR_AF=0.0719;EUR_AF=0.5577;SAS_AF=0.3957;AA=G|||;VT=SNP
1	73580187	rs11210128	T	C	100	PASS	AC=1556;AF=0.310703;AN=5008;NS=2504;DP=17717;EAS_AF=0.1518;AMR_AF=0.5432;AFR_AF=0.0598;EUR_AF=0.5567;SAS_AF=0.3957;AA=T|||;VT=SNP
1	73580447	rs6662171	G	T	100	PASS	AC=1556;AF=0.310703;AN=5008;NS=2504;DP=16242;EAS_AF=0.1518;AMR_AF=0.5432;AFR_AF=0.0598;EUR_AF=0.5567;SAS_AF=0.3957;AA=G|||;VT=SNP
1	73580889	rs75386358	G	A	100	PASS	AC=330;AF=0.0658946;AN=5008;NS=2504;DP=11645;EAS_AF=0.1081;AMR_AF=0.0634;AFR_AF=0.0915;EUR_AF=0.0239;SAS_AF=0.0327;AA=G|||;VT=SNP
1	73580964	rs6690119	C	T	100	PASS	AC=1556;AF=0.310703;AN=5008;NS=2504;DP=13638;EAS_AF=0.1518;AMR_AF=0.5432;AFR_AF=0.0598;EUR_AF=0.5567;SAS_AF=0.3957;AA=C|||;VT=SNP
1	73581434	rs4622012	C	G	100	PASS	AC=1986;AF=0.396565;AN=5008;NS=2504;DP=17301;EAS_AF=0.2649;AMR_AF=0.6225;AFR_AF=0.2126;EUR_AF=0.5825;SAS_AF=0.4294;AA=G|||;VT=SNP
1	73581923	rs4469676	G	A	100	PASS	AC=1556;AF=0.310703;AN=5008;NS=2504;DP=19709;EAS_AF=0.1518;AMR_AF=0.5432;AFR_AF=0.0598;EUR_AF=0.5567;SAS_AF=0.3957;AA=G|||;VT=SNP
1	73582465	rs56118919	A	G	100	PASS	AC=399;AF=0.0796725;AN=5008;NS=2504;DP=17366;EAS_AF=0.1131;AMR_AF=0.0764;AFR_AF=0.1301;EUR_AF=0.0258;SAS_AF=0.0348;AA=A|||;VT=SNP
1	73583883	rs59603863	G	A	100	PASS	AC=404;AF=0.0806709;AN=5008;NS=2504;DP=19955;EAS_AF=0.1131;AMR_AF=0.0764;AFR_AF=0.1346;EUR_AF=0.0258;SAS_AF=0.0337;AA=G|||;VT=SNP
1	73584532	rs4477222	G	A	100	PASS	AC=1960;AF=0.391374;AN=5008;NS=2504;DP=17882;EAS_AF=0.2649;AMR_AF=0.6196;AFR_AF=0.1944;EUR_AF=0.5825;SAS_AF=0.4294;AA=A|||;VT=SNP
1	73584593	rs56361235	A	G	100	PASS	AC=390;AF=0.0778754;AN=5008;NS=2504;DP=18494;EAS_AF=0.1131;AMR_AF=0.0749;AFR_AF=0.1248;EUR_AF=0.0258;SAS_AF=0.0337;AA=A|||;VT=SNP
1	73584790	rs4355999	T	C	100	PASS	AC=1556;AF=0.310703;AN=5008;NS=2504;DP=17983;EAS_AF=0.1518;AMR_AF=0.5432;AFR_AF=0.0598;EUR_AF=0.5567;SAS_AF=0.3957;AA=T|||;VT=SNP
1	73584838	rs4263954	C	T	100	PASS	AC=1557;AF=0.310903;AN=5008;NS=2504;DP=17515;EAS_AF=0.1518;AMR_AF=0.5432;AFR_AF=0.0605;EUR_AF=0.5567;SAS_AF=0.3957;AA=C|||;VT=SNP
1	73585925	rs12724780	T	G	100	PASS	AC=1959;AF=0.391174;AN=5008;NS=2504;DP=21732;EAS_AF=0.2649;AMR_AF=0.6196;AFR_AF=0.1936;EUR_AF=0.5825;SAS_AF=0.4294;AA=G|||;VT=SNP
1	73587182	rs3935952	G	A	100	PASS	AC=389;AF=0.0776757;AN=5008;NS=2504;DP=21002;EAS_AF=0.1131;AMR_AF=0.0749;AFR_AF=0.1241;EUR_AF=0.0258;SAS_AF=0.0337;AA=G|||;VT=SNP
1	73588040	rs4543746	T	G	100	PASS	AC=1558;AF=0.311102;AN=5008;NS=2504;DP=15815;EAS_AF=0.1538;AMR_AF=0.5432;AFR_AF=0.0598;EUR_AF=0.5567;SAS_AF=0.3957;AA=T|||;VT=SNP
1	73588679	rs59902069	C	A	100	PASS	AC=428;AF=0.0854633;AN=5008;NS=2504;DP=12386;EAS_AF=0.1131;AMR_AF=0.0778;AFR_AF=0.152;EUR_AF=0.0258;SAS_AF=0.0337;AA=C|||;VT=SNP
1	73589164	rs61628231	T	A	100	PASS	AC=1558;AF=0.311102;AN=5008;NS=2504;DP=18016;EAS_AF=0.1538;AMR_AF=0.5432;AFR_AF=0.0598;EUR_AF=0.5567;SAS_AF=0.3957;AA=T|||;VT=SNP
1	73589551	rs12130289	T	C	100	PASS	AC=1558;AF=0.311102;AN=5008;NS=2504;DP=14633;EAS_AF=0.1538;AMR_AF=0.5432;AFR_AF=0.0598;EUR_AF=0.5567;SAS_AF=0.3957;AA=T|||;VT=SNP
1	73590062	rs4622015	G	A	100	PASS	AC=1576;AF=0.314696;AN=5008;NS=2504;DP=17204;EAS_AF=0.1528;AMR_AF=0.5447;AFR_AF=0.0719;EUR_AF=0.5567;SAS_AF=0.3978;AA=G|||;VT=SNP
1	73592401	rs57519788	G	T	100	PASS	AC=404;AF=0.0806709;AN=5008;NS=2504;DP=14358;EAS_AF=0.1141;AMR_AF=0.0764;AFR_AF=0.1339;EUR_AF=0.0258;SAS_AF=0.0337;AA=G|||;VT=SNP
1	73592758	rs4433341	G	T	100	PASS	AC=2616;AF=0.522364;AN=5008;NS=2504;DP=15712;EAS_AF=0.7282;AMR_AF=0.3473;AFR_AF=0.5144;EUR_AF=0.4056;SAS_AF=0.5654;AA=G|||;VT=SNP
1	73593313	rs4306085	T	A	100	PASS	AC=2616;AF=0.522364;AN=5008;NS=2504;DP=13624;EAS_AF=0.7282;AMR_AF=0.3473;AFR_AF=0.5144;EUR_AF=0.4056;SAS_AF=0.5654;AA=T|||;VT=SNP
1	73594085	rs60766434	C	T	100	PASS	AC=403;AF=0.0804712;AN=5008;NS=2504;DP=18329;EAS_AF=0.1131;AMR_AF=0.0764;AFR_AF=0.1339;EUR_AF=0.0258;SAS_AF=0.0337;AA=C|||;VT=SNP
1	73594376	rs57256557	G	A	100	PASS	AC=403;AF=0.0804712;AN=5008;NS=2504;DP=12697;EAS_AF=0.1131;AMR_AF=0.0764;AFR_AF=0.1339;EUR_AF=0.0258;SAS_AF=0.0337;AA=G|||;VT=SNP
1	73594611	rs56306162	T	A	100	PASS	AC=403;AF=0.0804712;AN=5008;NS=2504;DP=13957;EAS_AF=0.1131;AMR_AF=0.0764;AFR_AF=0.1339;EUR_AF=0.0258;SAS_AF=0.0337;AA=T|||;VT=SNP
1	73594693	rs12135546	T	A	100	PASS	AC=1959;AF=0.391174;AN=5008;NS=2504;DP=13539;EAS_AF=0.2669;AMR_AF=0.6196;AFR_AF=0.1921;EUR_AF=0.5825;SAS_AF=0.4294;AA=T|||;VT=SNP
1	73596365	rs7524355	A	G	100	PASS	AC=1566;AF=0.3127;AN=5008;NS=2504;DP=17341;EAS_AF=0.1538;AMR_AF=0.549;AFR_AF=0.0628;EUR_AF=0.5567;SAS_AF=0.3957;AA=A|||;VT=SNP
1	73596491	rs11210139	G	A	100	PASS	AC=2559;AF=0.510982;AN=5008;NS=2504;DP=16543;EAS_AF=0.7282;AMR_AF=0.3429;AFR_AF=0.4735;EUR_AF=0.4056;SAS_AF=0.5654;AA=G|||;VT=SNP
1	73596619	rs7526981	T	C	100	PASS	AC=1560;AF=0.311502;AN=5008;NS=2504;DP=17516;EAS_AF=0.1538;AMR_AF=0.5418;AFR_AF=0.062;EUR_AF=0.5567;SAS_AF=0.3957;AA=C|||;VT=SNP
1	73597329	rs4520373	C	T	100	PASS	AC=1559;AF=0.311302;AN=5008;NS=2504;DP=18311;EAS_AF=0.1538;AMR_AF=0.5418;AFR_AF=0.062;EUR_AF=0.5557;SAS_AF=0.3957;AA=T|||;VT=SNP
1	73597833	rs7532640	T	A	100	PASS	AC=1635;AF=0.326478;AN=5008;NS=2504;DP=18654;EAS_AF=0.7212;AMR_AF=0.2161;AFR_AF=0.025;EUR_AF=0.2565;SAS_AF=0.4775;AA=T|||;VT=SNP
1	73598083	rs6676166	A	G	100	PASS	AC=3016;AF=0.602236;AN=5008;NS=2504;DP=16547;EAS_AF=0.8413;AMR_AF=0.4251;AFR_AF=0.6445;EUR_AF=0.4324;SAS_AF=0.5992;AA=A|||;VT=SNP
1	73598783	rs6681999	T	C	100	PASS	AC=3016;AF=0.602236;AN=5008;NS=2504;DP=17220;EAS_AF=0.8413;AMR_AF=0.4251;AFR_AF=0.6445;EUR_AF=0.4324;SAS_AF=0.5992;AA=T|||;VT=SNP
1	73599228	rs12131201	G	T	100	PASS	AC=1559;AF=0.311302;AN=5008;NS=2504;DP=20012;EAS_AF=0.1538;AMR_AF=0.5418;AFR_AF=0.062;EUR_AF=0.5557;SAS_AF=0.3957;AA=T|||;VT=SNP
1	73599279	rs4427361	G	T	100	PASS	AC=1553;AF=0.310104;AN=5008;NS=2504;DP=18601;EAS_AF=0.1538;AMR_AF=0.5418;AFR_AF=0.0575;EUR_AF=0.5557;SAS_AF=0.3957;AA=G|||;VT=SNP
1	73599480	rs4428835	G	A	100	PASS	AC=1559;AF=0.311302;AN=5008;NS=2504;DP=15684;EAS_AF=0.1538;AMR_AF=0.5418;AFR_AF=0.062;EUR_AF=0.5557;SAS_AF=0.3957;AA=G|||;VT=SNP
1	73600264	rs7547148	G	T	100	PASS	AC=1561;AF=0.311701;AN=5008;NS=2504;DP=11072;EAS_AF=0.1538;AMR_AF=0.5447;AFR_AF=0.062;EUR_AF=0.5557;SAS_AF=0.3957;AA=G|||;VT=SNP
1	73600989	rs12137042	T	C	100	PASS	AC=1561;AF=0.311701;AN=5008;NS=2504;DP=15715;EAS_AF=0.1538;AMR_AF=0.5447;AFR_AF=0.062;EUR_AF=0.5557;SAS_AF=0.3957;AA=C|||;VT=SNP
1	73601062	rs12118367	C	T	100	PASS	AC=1562;AF=0.311901;AN=5008;NS=2504;DP=14964;EAS_AF=0.1538;AMR_AF=0.5447;AFR_AF=0.0628;EUR_AF=0.5557;SAS_AF=0.3957;AA=T|||;VT=SNP
1	73601299	rs12137150	T	C	100	PASS	AC=1561;AF=0.311701;AN=5008;NS=2504;DP=14640;EAS_AF=0.1538;AMR_AF=0.5447;AFR_AF=0.062;EUR_AF=0.5557;SAS_AF=0.3957;AA=T|||;VT=SNP
1	73601419	rs28589838	A	G	100	PASS	AC=1563;AF=0.312101;AN=5008;NS=2504;DP=15746;EAS_AF=0.1538;AMR_AF=0.5447;AFR_AF=0.062;EUR_AF=0.5567;SAS_AF=0.3967;AA=G|||;VT=SNP
1	73601472	rs34459928	A	C	100	PASS	AC=1563;AF=0.312101;AN=5008;NS=2504;DP=16829;EAS_AF=0.1538;AMR_AF=0.5447;AFR_AF=0.062;EUR_AF=0.5567;SAS_AF=0.3967;AA=C|||;VT=SNP
1	73601651	rs74091923	C	T	100	PASS	AC=396;AF=0.0790735;AN=5008;NS=2504;DP=19022;EAS_AF=0.1131;AMR_AF=0.0778;AFR_AF=0.1286;EUR_AF=0.0249;SAS_AF=0.0337;AA=C|||;VT=SNP
1	73602245	rs12042085	T	G	100	PASS	AC=3007;AF=0.600439;AN=5008;NS=2504;DP=17609;EAS_AF=0.8413;AMR_AF=0.4222;AFR_AF=0.6392;EUR_AF=0.4324;SAS_AF=0.5992;AA=T|||;VT=SNP
1	73602381	rs4582739	C	T	100	PASS	AC=1561;AF=0.311701;AN=5008;NS=2504;DP=16665;EAS_AF=0.1538;AMR_AF=0.5447;AFR_AF=0.062;EUR_AF=0.5557;SAS_AF=0.3957;AA=T|||;VT=SNP
1	73602865	rs12138397	T	C	100	PASS	AC=1555;AF=0.310503;AN=5008;NS=2504;DP=16197;EAS_AF=0.1538;AMR_AF=0.5447;AFR_AF=0.0575;EUR_AF=0.5557;SAS_AF=0.3957;AA=T|||;VT=SNP
1	73602873	rs12119633	C	T	100	PASS	AC=1561;AF=0.311701;AN=5008;NS=2504;DP=16129;EAS_AF=0.1538;AMR_AF=0.5447;AFR_AF=0.062;EUR_AF=0.5557;SAS_AF=0.3957;AA=C|||;VT=SNP
1	73603515	rs12725886	T	G	100	PASS	AC=1560;AF=0.311502;AN=5008;NS=2504;DP=15279;EAS_AF=0.1538;AMR_AF=0.5447;AFR_AF=0.0613;EUR_AF=0.5557;SAS_AF=0.3957;AA=G|||;VT=SNP
1	73605887	rs11210141	G	A	100	PASS	AC=1550;AF=0.309505;AN=5008;NS=2504;DP=18833;EAS_AF=0.1538;AMR_AF=0.5447;AFR_AF=0.0537;EUR_AF=0.5557;SAS_AF=0.3957;AA=G|||;VT=SNP
1	73606306	rs12142471	T	A	100	PASS	AC=1570;AF=0.313498;AN=5008;NS=2504;DP=16505;EAS_AF=0.1538;AMR_AF=0.5447;AFR_AF=0.0688;EUR_AF=0.5557;SAS_AF=0.3957;AA=T|||;VT=SNP
1	73606971	rs12407163	G	T	100	PASS	AC=1550;AF=0.309505;AN=5008;NS=2504;DP=16927;EAS_AF=0.1538;AMR_AF=0.5447;AFR_AF=0.0537;EUR_AF=0.5557;SAS_AF=0.3957;AA=G|||;VT=SNP
1	73607592	rs4366276	T	G	100	PASS	AC=2588;AF=0.516773;AN=5008;NS=2504;DP=17428;EAS_AF=0.7282;AMR_AF=0.3444;AFR_AF=0.4947;EUR_AF=0.4056;SAS_AF=0.5654;AA=T|||;VT=SNP
1	73607966	rs4634854	C	G	100	PASS	AC=2587;AF=0.516573;AN=5008;NS=2504;DP=15817;EAS_AF=0.7282;AMR_AF=0.3429;AFR_AF=0.4947;EUR_AF=0.4056;SAS_AF=0.5654;AA=C|||;VT=SNP
1	73608924	rs4564089	G	A	100	PASS	AC=3040;AF=0.607029;AN=5008;NS=2504;DP=18109;EAS_AF=0.8413;AMR_AF=0.4251;AFR_AF=0.6626;EUR_AF=0.4324;SAS_AF=0.5992;AA=G|||;VT=SNP
1	73609004	rs12121084	C	T	100	PASS	AC=1571;AF=0.313698;AN=5008;NS=2504;DP=19294;EAS_AF=0.1538;AMR_AF=0.5447;AFR_AF=0.0696;EUR_AF=0.5557;SAS_AF=0.3957;AA=C|||;VT=SNP
1	73609533	rs12143587	A	G	100	PASS	AC=1550;AF=0.309505;AN=5008;NS=2504;DP=17093;EAS_AF=0.1538;AMR_AF=0.5447;AFR_AF=0.0537;EUR_AF=0.5557;SAS_AF=0.3957;AA=A|||;VT=SNP
1	73609642	rs4430278	G	T	100	PASS	AC=1631;AF=0.325679;AN=5008;NS=2504;DP=14887;EAS_AF=0.7212;AMR_AF=0.2133;AFR_AF=0.0257;EUR_AF=0.2545;SAS_AF=0.4765;AA=G|||;VT=SNP
1	73610030	rs11210143	T	C	100	PASS	AC=1581;AF=0.315695;AN=5008;NS=2504;DP=19054;EAS_AF=0.1538;AMR_AF=0.5447;AFR_AF=0.0772;EUR_AF=0.5557;SAS_AF=0.3957;AA=T|||;VT=SNP
1	73610214	rs4391625	G	A	100	PASS	AC=1581;AF=0.315695;AN=5008;NS=2504;DP=18065;EAS_AF=0.1538;AMR_AF=0.5447;AFR_AF=0.0772;EUR_AF=0.5557;SAS_AF=0.3957;AA=A|||;VT=SNP
1	73611050	rs11590930	A	C	100	PASS	AC=1576;AF=0.314696;AN=5008;NS=2504;DP=13987;EAS_AF=0.1538;AMR_AF=0.5447;AFR_AF=0.0734;EUR_AF=0.5557;SAS_AF=0.3957;AA=C|||;VT=SNP
1	73611675	rs60273785	A	G	100	PASS	AC=1579;AF=0.315296;AN=5008;NS=2504;DP=16827;EAS_AF=0.1558;AMR_AF=0.5447;AFR_AF=0.0734;EUR_AF=0.5557;SAS_AF=0.3967;AA=A|||;VT=SNP
1	73611688	rs57852356	C	T	100	PASS	AC=1553;AF=0.310104;AN=5008;NS=2504;DP=17075;EAS_AF=0.1558;AMR_AF=0.5447;AFR_AF=0.0537;EUR_AF=0.5557;SAS_AF=0.3967;AA=C|||;VT=SNP
1	73611750	rs4268306	A	T	100	PASS	AC=3041;AF=0.607228;AN=5008;NS=2504;DP=16765;EAS_AF=0.8413;AMR_AF=0.4251;AFR_AF=0.6634;EUR_AF=0.4324;SAS_AF=0.5992;AA=A|||;VT=SNP
1	73611960	rs11576269	A	C	100	PASS	AC=1576;AF=0.314696;AN=5008;NS=2504;DP=17240;EAS_AF=0.1538;AMR_AF=0.5447;AFR_AF=0.0734;EUR_AF=0.5557;SAS_AF=0.3957;AA=C|||;VT=SNP
1	73612119	rs57349874	T	C	100	PASS	AC=210;AF=0.0419329;AN=5008;NS=2504;DP=19116;EAS_AF=0.1081;AMR_AF=0.0576;AFR_AF=0.0053;EUR_AF=0.0239;SAS_AF=0.0307;AA=T|||;VT=SNP
1	73612985	rs4570373	T	C	100	PASS	AC=1576;AF=0.314696;AN=5008;NS=2504;DP=15796;EAS_AF=0.1538;AMR_AF=0.5447;AFR_AF=0.0734;EUR_AF=0.5557;SAS_AF=0.3957;AA=T|||;VT=SNP
1	73613006	rs10890008	C	T	100	PASS	AC=3041;AF=0.607228;AN=5008;NS=2504;DP=15789;EAS_AF=0.8413;AMR_AF=0.4251;AFR_AF=0.6634;EUR_AF=0.4324;SAS_AF=0.5992;AA=C|||;VT=SNP
1	73613322	rs4593761	C	G	100	PASS	AC=1578;AF=0.315096;AN=5008;NS=2504;DP=2107;EAS_AF=0.1538;AMR_AF=0.5476;AFR_AF=0.0734;EUR_AF=0.5557;SAS_AF=0.3957;AA=C|||;VT=SNP
1	73613426	rs4571921	T	C	100	PASS	AC=1580;AF=0.315495;AN=5008;NS=2504;DP=18239;EAS_AF=0.1538;AMR_AF=0.5461;AFR_AF=0.0734;EUR_AF=0.5567;SAS_AF=0.3978;AA=T|||;VT=SNP
1	73613560	rs4452995	C	T	100	PASS	AC=1578;AF=0.315096;AN=5008;NS=2504;DP=19208;EAS_AF=0.1538;AMR_AF=0.5461;AFR_AF=0.0741;EUR_AF=0.5557;SAS_AF=0.3957;AA=T|||;VT=SNP
1	73614081	rs7552761	C	T	100	PASS	AC=3041;AF=0.607228;AN=5008;NS=2504;DP=18020;EAS_AF=0.8413;AMR_AF=0.4251;AFR_AF=0.6634;EUR_AF=0.4324;SAS_AF=0.5992;AA=C|||;VT=SNP
1	73614389	rs6424521	C	T	100	PASS	AC=3041;AF=0.607228;AN=5008;NS=2504;DP=12102;EAS_AF=0.8413;AMR_AF=0.4251;AFR_AF=0.6634;EUR_AF=0.4324;SAS_AF=0.5992;AA=C|||;VT=SNP
1	73615026	rs34193223	T	G	100	PASS	AC=1576;AF=0.314696;AN=5008;NS=2504;DP=15331;EAS_AF=0.1538;AMR_AF=0.5447;AFR_AF=0.0734;EUR_AF=0.5557;SAS_AF=0.3957;AA=T|||;VT=SNP
1	73615613	rs12724133	T	A	100	PASS	AC=1576;AF=0.314696;AN=5008;NS=2504;DP=15001;EAS_AF=0.1538;AMR_AF=0.5447;AFR_AF=0.0734;EUR_AF=0.5557;SAS_AF=0.3957;AA=A|||;VT=SNP
1	73616388	rs74091933	C	T	100	PASS	AC=401;AF=0.0800719;AN=5008;NS=2504;DP=12327;EAS_AF=0.1131;AMR_AF=0.0778;AFR_AF=0.1301;EUR_AF=0.0258;SAS_AF=0.0358;AA=c|||;VT=SNP
1	73616467	rs3998	T	C	100	PASS	AC=1570;AF=0.313498;AN=5008;NS=2504;DP=12924;EAS_AF=0.1538;AMR_AF=0.5447;AFR_AF=0.0688;EUR_AF=0.5557;SAS_AF=0.3957;AA=T|||;VT=SNP
1	73616611	rs4341323	C	T	100	PASS	AC=1576;AF=0.314696;AN=5008;NS=2504;DP=15961;EAS_AF=0.1538;AMR_AF=0.5447;AFR_AF=0.0734;EUR_AF=0.5557;SAS_AF=0.3957;AA=C|||;VT=SNP
1	73617423	rs61767607	C	T	100	PASS	AC=1576;AF=0.314696;AN=5008;NS=2504;DP=20493;EAS_AF=0.1538;AMR_AF=0.5447;AFR_AF=0.0734;EUR_AF=0.5557;SAS_AF=0.3957;AA=C|||;VT=SNP
1	73618080	rs4353041	C	T	100	PASS	AC=1577;AF=0.314896;AN=5008;NS=2504;DP=18035;EAS_AF=0.1548;AMR_AF=0.5447;AFR_AF=0.0734;EUR_AF=0.5557;SAS_AF=0.3957;AA=C|||;VT=SNP
1	73618176	rs11210144	G	A	100	PASS	AC=3024;AF=0.603834;AN=5008;NS=2504;DP=18096;EAS_AF=0.8413;AMR_AF=0.4251;AFR_AF=0.6505;EUR_AF=0.4324;SAS_AF=0.5992;AA=G|||;VT=SNP
1	73618327	rs12729077	C	G	100	PASS	AC=1570;AF=0.313498;AN=5008;NS=2504;DP=19390;EAS_AF=0.1538;AMR_AF=0.5447;AFR_AF=0.0688;EUR_AF=0.5557;SAS_AF=0.3957;AA=C|||;VT=SNP
1	73618348	rs4454487	A	G	100	PASS	AC=1577;AF=0.314896;AN=5008;NS=2504;DP=19624;EAS_AF=0.1538;AMR_AF=0.5461;AFR_AF=0.0734;EUR_AF=0.5557;SAS_AF=0.3957;AA=G|||;VT=SNP
1	73618456	rs7417820	C	T	100	PASS	AC=1570;AF=0.313498;AN=5008;NS=2504;DP=18668;EAS_AF=0.1538;AMR_AF=0.5447;AFR_AF=0.0688;EUR_AF=0.5557;SAS_AF=0.3957;AA=C|||;VT=SNP
1	73618622	rs4633240	G	C	100	PASS	AC=1576;AF=0.314696;AN=5008;NS=2504;DP=17183;EAS_AF=0.1538;AMR_AF=0.5447;AFR_AF=0.0734;EUR_AF=0.5557;SAS_AF=0.3957;AA=G|||;VT=SNP
1	73618629	rs4454488	A	G	100	PASS	AC=1576;AF=0.314696;AN=5008;NS=2504;DP=17712;EAS_AF=0.1538;AMR_AF=0.5447;AFR_AF=0.0734;EUR_AF=0.5557;SAS_AF=0.3957;AA=A|||;VT=SNP
1	73618752	rs4369180	A	G	100	PASS	AC=1576;AF=0.314696;AN=5008;NS=2504;DP=20065;EAS_AF=0.1538;AMR_AF=0.5447;AFR_AF=0.0734;EUR_AF=0.5557;SAS_AF=0.3957;AA=A|||;VT=SNP
1	73618845	rs4633241	G	T	100	PASS	AC=1576;AF=0.314696;AN=5008;NS=2504;DP=20200;EAS_AF=0.1538;AMR_AF=0.5447;AFR_AF=0.0734;EUR_AF=0.5557;SAS_AF=0.3957;AA=T|||;VT=SNP
1	73619229	rs10399932	T	A	100	PASS	AC=3024;AF=0.603834;AN=5008;NS=2504;DP=20496;EAS_AF=0.8413;AMR_AF=0.4251;AFR_AF=0.6505;EUR_AF=0.4324;SAS_AF=0.5992;AA=T|||;VT=SNP
1	73619315	rs12144988	T	C	100	PASS	AC=1571;AF=0.313698;AN=5008;NS=2504;DP=20726;EAS_AF=0.1538;AMR_AF=0.5447;AFR_AF=0.0696;EUR_AF=0.5557;SAS_AF=0.3957;AA=T|||;VT=SNP
1	73619432	rs10399828	G	T	100	PASS	AC=3024;AF=0.603834;AN=5008;NS=2504;DP=18315;EAS_AF=0.8413;AMR_AF=0.4251;AFR_AF=0.6498;EUR_AF=0.4324;SAS_AF=0.6002;AA=A|||;VT=SNP
1	73619434	rs12118804	A	C	100	PASS	AC=1575;AF=0.314497;AN=5008;NS=2504;DP=18231;EAS_AF=0.1538;AMR_AF=0.5447;AFR_AF=0.0734;EUR_AF=0.5557;SAS_AF=0.3947;AA=A|||;VT=SNP
1	73620166	rs4465150	A	G	100	PASS	AC=1577;AF=0.314896;AN=5008;NS=2504;DP=14049;EAS_AF=0.1538;AMR_AF=0.5447;AFR_AF=0.0741;EUR_AF=0.5557;SAS_AF=0.3957;AA=G|||;VT=SNP
1	73620456	rs34219974	G	T	100	PASS	AC=1570;AF=0.313498;AN=5008;NS=2504;DP=15042;EAS_AF=0.1538;AMR_AF=0.5447;AFR_AF=0.0688;EUR_AF=0.5557;SAS_AF=0.3957;AA=G|||;VT=SNP
1	73620628	rs61766375	A	G	100	PASS	AC=1570;AF=0.313498;AN=5008;NS=2504;DP=17822;EAS_AF=0.1538;AMR_AF=0.5447;AFR_AF=0.0688;EUR_AF=0.5557;SAS_AF=0.3957;AA=A|||;VT=SNP
1	73620687	rs68122083	G	C	100	PASS	AC=1576;AF=0.314696;AN=5008;NS=2504;DP=15437;EAS_AF=0.1538;AMR_AF=0.5447;AFR_AF=0.0734;EUR_AF=0.5557;SAS_AF=0.3957;AA=A|||;VT=SNP
1	73620770	rs113740867	T	C	100	PASS	AC=1576;AF=0.314696;AN=5008;NS=2504;DP=13653;EAS_AF=0.1538;AMR_AF=0.5447;AFR_AF=0.0734;EUR_AF=0.5557;SAS_AF=0.3957;AA=C|||;VT=SNP
1	73620791	rs112959438	A	G	100	PASS	AC=1576;AF=0.314696;AN=5008;NS=2504;DP=13046;EAS_AF=0.1538;AMR_AF=0.5447;AFR_AF=0.0734;EUR_AF=0.5557;SAS_AF=0.3957;AA=A|||;VT=SNP
1	73620861	rs113170171	G	A	100	PASS	AC=1576;AF=0.314696;AN=5008;NS=2504;DP=12819;EAS_AF=0.1538;AMR_AF=0.5447;AFR_AF=0.0734;EUR_AF=0.5557;SAS_AF=0.3957;AA=G|||;VT=SNP
1	73620907	rs12240100	G	A	100	PASS	AC=2559;AF=0.510982;AN=5008;NS=2504;DP=13542;EAS_AF=0.7292;AMR_AF=0.3415;AFR_AF=0.475;EUR_AF=0.4056;SAS_AF=0.5634;AA=G|||;VT=SNP
1	73621176	rs61766376	G	A	100	PASS	AC=1569;AF=0.313299;AN=5008;NS=2504;DP=11505;EAS_AF=0.1538;AMR_AF=0.5432;AFR_AF=0.0688;EUR_AF=0.5557;SAS_AF=0.3957;AA=G|||;VT=SNP
1	73621202	rs76171142	C	T	100	PASS	AC=1570;AF=0.313498;AN=5008;NS=2504;DP=12749;EAS_AF=0.1538;AMR_AF=0.5432;AFR_AF=0.0688;EUR_AF=0.5557;SAS_AF=0.3967;AA=C|||;VT=SNP
1	73621409	rs12120825	A	G	100	PASS	AC=1562;AF=0.311901;AN=5008;NS=2504;DP=18009;EAS_AF=0.1538;AMR_AF=0.5403;AFR_AF=0.0741;EUR_AF=0.5437;SAS_AF=0.3957;AA=A|||;VT=SNP
1	73621669	rs11210145	G	A	100	PASS	AC=1534;AF=0.30631;AN=5008;NS=2504;DP=18115;EAS_AF=0.1538;AMR_AF=0.5403;AFR_AF=0.053;EUR_AF=0.5437;SAS_AF=0.3957;AA=G|||;VT=SNP
1	73622007	rs11210146	A	G	100	PASS	AC=2462;AF=0.491613;AN=5008;NS=2504;DP=15893;EAS_AF=0.7282;AMR_AF=0.3415;AFR_AF=0.3926;EUR_AF=0.4175;SAS_AF=0.5644;AA=A|||;VT=SNP
1	73622124	rs7538421	G	A	100	PASS	AC=1560;AF=0.311502;AN=5008;NS=2504;DP=15546;EAS_AF=0.1538;AMR_AF=0.5403;AFR_AF=0.0726;EUR_AF=0.5437;SAS_AF=0.3957;AA=G|||;VT=SNP
1	73622248	rs7528238	A	G	100	PASS	AC=1576;AF=0.314696;AN=5008;NS=2504;DP=13902;EAS_AF=0.1538;AMR_AF=0.5447;AFR_AF=0.0734;EUR_AF=0.5557;SAS_AF=0.3957;AA=G|||;VT=SNP
1	73622437	rs9633293	G	A	100	PASS	AC=3040;AF=0.607029;AN=5008;NS=2504;DP=16631;EAS_AF=0.8413;AMR_AF=0.4294;AFR_AF=0.6513;EUR_AF=0.4443;SAS_AF=0.5992;AA=G|||;VT=SNP
1	73622669	rs7528640	A	C	100	PASS	AC=1560;AF=0.311502;AN=5008;NS=2504;DP=14217;EAS_AF=0.1538;AMR_AF=0.5403;AFR_AF=0.0726;EUR_AF=0.5437;SAS_AF=0.3957;AA=A|||;VT=SNP
1	73623431	rs12406002	C	T	100	PASS	AC=1560;AF=0.311502;AN=5008;NS=2504;DP=16834;EAS_AF=0.1538;AMR_AF=0.5403;AFR_AF=0.0726;EUR_AF=0.5437;SAS_AF=0.3957;AA=C|||;VT=SNP
1	73623827	rs11210148	C	A	100	PASS	AC=1559;AF=0.311302;AN=5008;NS=2504;DP=17730;EAS_AF=0.1538;AMR_AF=0.5403;AFR_AF=0.0726;EUR_AF=0.5437;SAS_AF=0.3947;AA=C|||;VT=SNP
1	73623853	rs36118829	A	G	100	PASS	AC=1559;AF=0.311302;AN=5008;NS=2504;DP=17032;EAS_AF=0.1538;AMR_AF=0.5403;AFR_AF=0.0726;EUR_AF=0.5437;SAS_AF=0.3947;AA=A|||;VT=SNP
1	73624464	rs61767506	C	A	100	PASS	AC=1560;AF=0.311502;AN=5008;NS=2504;DP=13918;EAS_AF=0.1538;AMR_AF=0.5403;AFR_AF=0.0726;EUR_AF=0.5437;SAS_AF=0.3957;AA=C|||;VT=SNP
1	73624757	rs4483359	A	G	100	PASS	AC=1560;AF=0.311502;AN=5008;NS=2504;DP=17507;EAS_AF=0.1538;AMR_AF=0.5403;AFR_AF=0.0726;EUR_AF=0.5437;SAS_AF=0.3957;AA=A|||;VT=SNP
1	73624914	rs4308929	G	A	100	PASS	AC=1561;AF=0.311701;AN=5008;NS=2504;DP=18415;EAS_AF=0.1538;AMR_AF=0.5418;AFR_AF=0.0726;EUR_AF=0.5437;SAS_AF=0.3957;AA=G|||;VT=SNP
1	73625365	rs11210150	T	C	100	PASS	AC=1560;AF=0.311502;AN=5008;NS=2504;DP=15223;EAS_AF=0.1538;AMR_AF=0.5403;AFR_AF=0.0726;EUR_AF=0.5437;SAS_AF=0.3957;AA=T|||;VT=SNP
1	73625449	rs11210151	T	C	100	PASS	AC=1555;AF=0.310503;AN=5008;NS=2504;DP=14739;EAS_AF=0.1538;AMR_AF=0.5403;AFR_AF=0.0681;EUR_AF=0.5437;SAS_AF=0.3967;AA=T|||;VT=SNP
1	73625468	rs11210152	C	A	100	PASS	AC=1555;AF=0.310503;AN=5008;NS=2504;DP=14400;EAS_AF=0.1538;AMR_AF=0.5403;AFR_AF=0.0681;EUR_AF=0.5437;SAS_AF=0.3967;AA=C|||;VT=SNP
1	73625777	rs7523688	A	G	100	PASS	AC=3035;AF=0.60603;AN=5008;NS=2504;DP=17530;EAS_AF=0.8413;AMR_AF=0.4265;AFR_AF=0.6505;EUR_AF=0.4443;SAS_AF=0.5971;AA=A|||;VT=SNP
1	73626031	rs12126062	A	G	100	PASS	AC=1560;AF=0.311502;AN=5008;NS=2504;DP=17864;EAS_AF=0.1538;AMR_AF=0.5403;AFR_AF=0.0726;EUR_AF=0.5437;SAS_AF=0.3957;AA=G|||;VT=SNP
1	73626418	rs35446706	G	A	100	PASS	AC=1560;AF=0.311502;AN=5008;NS=2504;DP=17569;EAS_AF=0.1538;AMR_AF=0.5403;AFR_AF=0.0726;EUR_AF=0.5437;SAS_AF=0.3957;AA=G|||;VT=SNP
1	73626421	rs35489458	G	A	100	PASS	AC=1560;AF=0.311502;AN=5008;NS=2504;DP=17597;EAS_AF=0.1538;AMR_AF=0.5403;AFR_AF=0.0726;EUR_AF=0.5437;SAS_AF=0.3957;AA=G|||;VT=SNP
1	73626443	rs60439400	G	T	100	PASS	AC=407;AF=0.08127;AN=5008;NS=2504;DP=18265;EAS_AF=0.1121;AMR_AF=0.0793;AFR_AF=0.1354;EUR_AF=0.0258;SAS_AF=0.0348;AA=G|||;VT=SNP
1	73626527	rs6672279	T	C	100	PASS	AC=2576;AF=0.514377;AN=5008;NS=2504;DP=19852;EAS_AF=0.7292;AMR_AF=0.3458;AFR_AF=0.4758;EUR_AF=0.4175;SAS_AF=0.5644;AA=T|||;VT=SNP
1	73626794	rs11210155	T	G	100	PASS	AC=1560;AF=0.311502;AN=5008;NS=2504;DP=17667;EAS_AF=0.1538;AMR_AF=0.5403;AFR_AF=0.0726;EUR_AF=0.5437;SAS_AF=0.3957;AA=G|||;VT=SNP
1	73627002	rs11210156	G	A	100	PASS	AC=1563;AF=0.312101;AN=5008;NS=2504;DP=16364;EAS_AF=0.1538;AMR_AF=0.5432;AFR_AF=0.0734;EUR_AF=0.5437;SAS_AF=0.3957;AA=G|||;VT=SNP
1	73627058	rs11210157	C	T	100	PASS	AC=1560;AF=0.311502;AN=5008;NS=2504;DP=14723;EAS_AF=0.1538;AMR_AF=0.5403;AFR_AF=0.0726;EUR_AF=0.5437;SAS_AF=0.3957;AA=T|||;VT=SNP
1	73627224	rs11210158	C	G	100	PASS	AC=1557;AF=0.310903;AN=5008;NS=2504;DP=14547;EAS_AF=0.1528;AMR_AF=0.5403;AFR_AF=0.0734;EUR_AF=0.5408;SAS_AF=0.3957;AA=C|||;VT=SNP
1	73627225	rs11210159	C	A	100	PASS	AC=1556;AF=0.310703;AN=5008;NS=2504;DP=14544;EAS_AF=0.1528;AMR_AF=0.5403;AFR_AF=0.0726;EUR_AF=0.5408;SAS_AF=0.3957;AA=C|||;VT=SNP
1	73627804	rs4579710	A	T	100	PASS	AC=1556;AF=0.310703;AN=5008;NS=2504;DP=19325;EAS_AF=0.1538;AMR_AF=0.5418;AFR_AF=0.0681;EUR_AF=0.5437;SAS_AF=0.3967;AA=A|||;VT=SNP
1	73628283	rs4294371	G	T	100	PASS	AC=1560;AF=0.311502;AN=5008;NS=2504;DP=20624;EAS_AF=0.1538;AMR_AF=0.5403;AFR_AF=0.0726;EUR_AF=0.5437;SAS_AF=0.3957;AA=T|||;VT=SNP
1	73628722	rs6666765	C	T	100	PASS	AC=1560;AF=0.311502;AN=5008;NS=2504;DP=18870;EAS_AF=0.1538;AMR_AF=0.5403;AFR_AF=0.0726;EUR_AF=0.5437;SAS_AF=0.3957;AA=C|||;VT=SNP
1	73628767	rs76492284	T	C	100	PASS	AC=272;AF=0.0543131;AN=5008;NS=2504;DP=18172;EAS_AF=0.1101;AMR_AF=0.0634;AFR_AF=0.0461;EUR_AF=0.0239;SAS_AF=0.0327;AA=T|||;VT=SNP
1	73629044	rs11210160	A	G	100	PASS	AC=1560;AF=0.311502;AN=5008;NS=2504;DP=17877;EAS_AF=0.1538;AMR_AF=0.5403;AFR_AF=0.0726;EUR_AF=0.5437;SAS_AF=0.3957;AA=A|||;VT=SNP
1	73629113	rs11210161	C	T	100	PASS	AC=1561;AF=0.311701;AN=5008;NS=2504;DP=17803;EAS_AF=0.1538;AMR_AF=0.5403;AFR_AF=0.0726;EUR_AF=0.5437;SAS_AF=0.3967;AA=C|||;VT=SNP
1	73629341	rs11210162	A	G	100	PASS	AC=1562;AF=0.311901;AN=5008;NS=2504;DP=15288;EAS_AF=0.1548;AMR_AF=0.5403;AFR_AF=0.0734;EUR_AF=0.5437;SAS_AF=0.3957;AA=A|||;VT=SNP
1	73629507	rs11210163	G	T	100	PASS	AC=1561;AF=0.311701;AN=5008;NS=2504;DP=14356;EAS_AF=0.1538;AMR_AF=0.5403;AFR_AF=0.0734;EUR_AF=0.5437;SAS_AF=0.3957;AA=G|||;VT=SNP
1	73629676	rs12742692	T	A	100	PASS	AC=1556;AF=0.310703;AN=5008;NS=2504;DP=16985;EAS_AF=0.1538;AMR_AF=0.5403;AFR_AF=0.0688;EUR_AF=0.5447;SAS_AF=0.3957;AA=T|||;VT=SNP
1	73630073	rs11210164	C	A	100	PASS	AC=1561;AF=0.311701;AN=5008;NS=2504;DP=18691;EAS_AF=0.1538;AMR_AF=0.5418;AFR_AF=0.0741;EUR_AF=0.5437;SAS_AF=0.3937;AA=g|||;VT=SNP
1	73630650	rs6686255	T	A	100	PASS	AC=1563;AF=0.312101;AN=5008;NS=2504;DP=16624;EAS_AF=0.1538;AMR_AF=0.5418;AFR_AF=0.0734;EUR_AF=0.5437;SAS_AF=0.3967;AA=A|||;VT=SNP
1	73630701	rs6671028	C	T	100	PASS	AC=1557;AF=0.310903;AN=5008;NS=2504;DP=18113;EAS_AF=0.1548;AMR_AF=0.5418;AFR_AF=0.0688;EUR_AF=0.5447;SAS_AF=0.3947;AA=C|||;VT=SNP
1	73630707	rs6694634	G	A	100	PASS	AC=1557;AF=0.310903;AN=5008;NS=2504;DP=18202;EAS_AF=0.1548;AMR_AF=0.5418;AFR_AF=0.0688;EUR_AF=0.5447;SAS_AF=0.3947;AA=G|||;VT=SNP
1	73630771	rs6697098	G	A	100	PASS	AC=1561;AF=0.311701;AN=5008;NS=2504;DP=18846;EAS_AF=0.1538;AMR_AF=0.5403;AFR_AF=0.0734;EUR_AF=0.5437;SAS_AF=0.3957;AA=A|||;VT=SNP
1	73631632	rs6674404	C	T	100	PASS	AC=1556;AF=0.310703;AN=5008;NS=2504;DP=18593;EAS_AF=0.1538;AMR_AF=0.5418;AFR_AF=0.0688;EUR_AF=0.5437;SAS_AF=0.3957;AA=C|||;VT=SNP
1	73631812	rs6700625	G	C	100	PASS	AC=1563;AF=0.312101;AN=5008;NS=2504;DP=18384;EAS_AF=0.1538;AMR_AF=0.5403;AFR_AF=0.0749;EUR_AF=0.5437;SAS_AF=0.3957;AA=G|||;VT=SNP
1	73631994	rs4537504	C	T	100	PASS	AC=1555;AF=0.310503;AN=5008;NS=2504;DP=21110;EAS_AF=0.1538;AMR_AF=0.5403;AFR_AF=0.0688;EUR_AF=0.5437;SAS_AF=0.3957;AA=C|||;VT=SNP
1	73633408	rs11210165	G	A	100	PASS	AC=1561;AF=0.311701;AN=5008;NS=2504;DP=19776;EAS_AF=0.1538;AMR_AF=0.5403;AFR_AF=0.0734;EUR_AF=0.5437;SAS_AF=0.3957;AA=A|||;VT=SNP
1	73633990	rs74091954	T	C	100	PASS	AC=347;AF=0.0692891;AN=5008;NS=2504;DP=17477;EAS_AF=0.1081;AMR_AF=0.0677;AFR_AF=0.1021;EUR_AF=0.0239;SAS_AF=0.0327;AA=T|||;VT=SNP
1	73634013	rs12128855	A	G	100	PASS	AC=1578;AF=0.315096;AN=5008;NS=2504;DP=17620;EAS_AF=0.1548;AMR_AF=0.5447;AFR_AF=0.0741;EUR_AF=0.5557;SAS_AF=0.3957;AA=G|||;VT=SNP
1	73634128	rs6684331	C	T	100	PASS	AC=1561;AF=0.311701;AN=5008;NS=2504;DP=16788;EAS_AF=0.1538;AMR_AF=0.5403;AFR_AF=0.0734;EUR_AF=0.5437;SAS_AF=0.3957;AA=T|||;VT=SNP
1	73634621	rs6699861	T	C	100	PASS	AC=1572;AF=0.313898;AN=5008;NS=2504;DP=15630;EAS_AF=0.1538;AMR_AF=0.5447;AFR_AF=0.0703;EUR_AF=0.5557;SAS_AF=0.3957;AA=T|||;VT=SNP
1	73634781	rs12136496	C	T	100	PASS	AC=1577;AF=0.314896;AN=5008;NS=2504;DP=14749;EAS_AF=0.1538;AMR_AF=0.5447;AFR_AF=0.0741;EUR_AF=0.5557;SAS_AF=0.3957;AA=C|||;VT=SNP
1	73635177	rs12122520	G	A	100	PASS	AC=1577;AF=0.314896;AN=5008;NS=2504;DP=16060;EAS_AF=0.1538;AMR_AF=0.5447;AFR_AF=0.0741;EUR_AF=0.5557;SAS_AF=0.3957;AA=A|||;VT=SNP
1	73635313	rs12137388	C	T	100	PASS	AC=1532;AF=0.305911;AN=5008;NS=2504;DP=17884;EAS_AF=0.1538;AMR_AF=0.5317;AFR_AF=0.0719;EUR_AF=0.5249;SAS_AF=0.3937;AA=T|||;VT=SNP
1	73636118	rs4593762	A	T	100	PASS	AC=1577;AF=0.314896;AN=5008;NS=2504;DP=18569;EAS_AF=0.1538;AMR_AF=0.5447;AFR_AF=0.0741;EUR_AF=0.5557;SAS_AF=0.3957;AA=T|||;VT=SNP
1	73636172	rs4492565	C	A	100	PASS	AC=1577;AF=0.314896;AN=5008;NS=2504;DP=18287;EAS_AF=0.1538;AMR_AF=0.5447;AFR_AF=0.0741;EUR_AF=0.5557;SAS_AF=0.3957;AA=C|||;VT=SNP
1	73636502	rs4650193	G	A	100	PASS	AC=1577;AF=0.314896;AN=5008;NS=2504;DP=20130;EAS_AF=0.1538;AMR_AF=0.5447;AFR_AF=0.0741;EUR_AF=0.5557;SAS_AF=0.3957;AA=A|||;VT=SNP
1	73636583	rs11210166	T	C	100	PASS	AC=3021;AF=0.603235;AN=5008;NS=2504;DP=18853;EAS_AF=0.8413;AMR_AF=0.4236;AFR_AF=0.6498;EUR_AF=0.4324;SAS_AF=0.5982;AA=T|||;VT=SNP
1	73636606	rs4650194	A	G	100	PASS	AC=1578;AF=0.315096;AN=5008;NS=2504;DP=19232;EAS_AF=0.1548;AMR_AF=0.5447;AFR_AF=0.0741;EUR_AF=0.5557;SAS_AF=0.3957;AA=G|||;VT=SNP
1	73636689	rs11210167	C	T	100	PASS	AC=2953;AF=0.589657;AN=5008;NS=2504;DP=19986;EAS_AF=0.8413;AMR_AF=0.4193;AFR_AF=0.5998;EUR_AF=0.4324;SAS_AF=0.5992;AA=C|||;VT=SNP
1	73637003	rs11589897	G	C	100	PASS	AC=1577;AF=0.314896;AN=5008;NS=2504;DP=20358;EAS_AF=0.1538;AMR_AF=0.5447;AFR_AF=0.0741;EUR_AF=0.5557;SAS_AF=0.3957;AA=C|||;VT=SNP
1	73637083	rs11582461	C	T	100	PASS	AC=1577;AF=0.314896;AN=5008;NS=2504;DP=20569;EAS_AF=0.1538;AMR_AF=0.5447;AFR_AF=0.0741;EUR_AF=0.5557;SAS_AF=0.3957;AA=C|||;VT=SNP
1	73637170	rs11210168	T	C	100	PASS	AC=1577;AF=0.314896;AN=5008;NS=2504;DP=21474;EAS_AF=0.1538;AMR_AF=0.5447;AFR_AF=0.0741;EUR_AF=0.5557;SAS_AF=0.3957;AA=T|||;VT=SNP
1	73637446	rs11210170	A	G	100	PASS	AC=2969;AF=0.592851;AN=5008;NS=2504;DP=21303;EAS_AF=0.8413;AMR_AF=0.4222;AFR_AF=0.6014;EUR_AF=0.4443;SAS_AF=0.5992;AA=A|||;VT=SNP
1	73637641	rs4650195	G	A	100	PASS	AC=1561;AF=0.311701;AN=5008;NS=2504;DP=19761;EAS_AF=0.1538;AMR_AF=0.5403;AFR_AF=0.0734;EUR_AF=0.5437;SAS_AF=0.3957;AA=G|||;VT=SNP
1	73637694	rs10890011	C	G	100	PASS	AC=2969;AF=0.592851;AN=5008;NS=2504;DP=20409;EAS_AF=0.8413;AMR_AF=0.4222;AFR_AF=0.6014;EUR_AF=0.4443;SAS_AF=0.5992;AA=C|||;VT=SNP
1	73637800	rs4650196	C	A	100	PASS	AC=1577;AF=0.314896;AN=5008;NS=2504;DP=21154;EAS_AF=0.1538;AMR_AF=0.5447;AFR_AF=0.0741;EUR_AF=0.5557;SAS_AF=0.3957;AA=A|||;VT=SNP
1	73638323	rs35133930	A	G	100	PASS	AC=1561;AF=0.311701;AN=5008;NS=2504;DP=20835;EAS_AF=0.1538;AMR_AF=0.5403;AFR_AF=0.0734;EUR_AF=0.5437;SAS_AF=0.3957;AA=A|||;VT=SNP
1	73638834	rs6695455	A	C	100	PASS	AC=1555;AF=0.310503;AN=5008;NS=2504;DP=18147;EAS_AF=0.1538;AMR_AF=0.5403;AFR_AF=0.0688;EUR_AF=0.5437;SAS_AF=0.3957;AA=A|||;VT=SNP
1	73638840	rs6695460	A	G	100	PASS	AC=1560;AF=0.311502;AN=5008;NS=2504;DP=18260;EAS_AF=0.1538;AMR_AF=0.5403;AFR_AF=0.0726;EUR_AF=0.5437;SAS_AF=0.3957;AA=G|||;VT=SNP
1	73639010	rs6658012	G	A	100	PASS	AC=1563;AF=0.312101;AN=5008;NS=2504;DP=18537;EAS_AF=0.1548;AMR_AF=0.5418;AFR_AF=0.0734;EUR_AF=0.5437;SAS_AF=0.3957;AA=G|||;VT=SNP
1	73639063	rs75588336	G	T	100	PASS	AC=264;AF=0.0527157;AN=5008;NS=2504;DP=17814;EAS_AF=0.0575;AMR_AF=0.1326;AFR_AF=0.0023;EUR_AF=0.0318;SAS_AF=0.0808;AA=G|||;VT=SNP
1	73639192	rs6683380	C	G	100	PASS	AC=1560;AF=0.311502;AN=5008;NS=2504;DP=16722;EAS_AF=0.1538;AMR_AF=0.5403;AFR_AF=0.0726;EUR_AF=0.5437;SAS_AF=0.3957;AA=G|||;VT=SNP
1	73639316	rs6698500	T	C	100	PASS	AC=1560;AF=0.311502;AN=5008;NS=2504;DP=18203;EAS_AF=0.1538;AMR_AF=0.5403;AFR_AF=0.0726;EUR_AF=0.5437;SAS_AF=0.3957;AA=T|||;VT=SNP
1	73639581	rs10890012	G	T	100	PASS	AC=1560;AF=0.311502;AN=5008;NS=2504;DP=17890;EAS_AF=0.1538;AMR_AF=0.5403;AFR_AF=0.0726;EUR_AF=0.5437;SAS_AF=0.3957;AA=G|||;VT=SNP
1	73639751	rs10890013	C	T	100	PASS	AC=1536;AF=0.306709;AN=5008;NS=2504;DP=18735;EAS_AF=0.1538;AMR_AF=0.5418;AFR_AF=0.0537;EUR_AF=0.5437;SAS_AF=0.3957;AA=C|||;VT=SNP
1	73639819	rs10890014	G	A	100	PASS	AC=1561;AF=0.311701;AN=5008;NS=2504;DP=19781;EAS_AF=0.1538;AMR_AF=0.5403;AFR_AF=0.0734;EUR_AF=0.5437;SAS_AF=0.3957;AA=G|||;VT=SNP
1	73639926	rs10890015	C	T	100	PASS	AC=1565;AF=0.3125;AN=5008;NS=2504;DP=19981;EAS_AF=0.1538;AMR_AF=0.5403;AFR_AF=0.0764;EUR_AF=0.5437;SAS_AF=0.3957;AA=C|||;VT=SNP
1	73640129	rs10749815	A	G	100	PASS	AC=2579;AF=0.514976;AN=5008;NS=2504;DP=19705;EAS_AF=0.7331;AMR_AF=0.3458;AFR_AF=0.475;EUR_AF=0.4175;SAS_AF=0.5644;AA=A|||;VT=SNP
1	73640527	rs12124553	A	G	100	PASS	AC=1571;AF=0.313698;AN=5008;NS=2504;DP=18547;EAS_AF=0.1538;AMR_AF=0.5447;AFR_AF=0.0696;EUR_AF=0.5557;SAS_AF=0.3957;AA=G|||;VT=SNP
1	73640680	rs34719239	A	G	100	PASS	AC=1555;AF=0.310503;AN=5008;NS=2504;DP=20887;EAS_AF=0.1538;AMR_AF=0.5403;AFR_AF=0.0688;EUR_AF=0.5437;SAS_AF=0.3957;AA=A|||;VT=SNP
1	73640914	rs34868208	A	T	100	PASS	AC=1559;AF=0.311302;AN=5008;NS=2504;DP=18646;EAS_AF=0.1538;AMR_AF=0.5403;AFR_AF=0.0696;EUR_AF=0.5447;SAS_AF=0.3978;AA=A|||;VT=SNP
1	73640940	rs34956095	A	T	100	PASS	AC=1559;AF=0.311302;AN=5008;NS=2504;DP=19368;EAS_AF=0.1538;AMR_AF=0.5403;AFR_AF=0.0696;EUR_AF=0.5447;SAS_AF=0.3978;AA=A|||;VT=SNP
1	73641001	rs36051652	C	T	100	PASS	AC=1559;AF=0.311302;AN=5008;NS=2504;DP=21285;EAS_AF=0.1538;AMR_AF=0.5403;AFR_AF=0.0696;EUR_AF=0.5447;SAS_AF=0.3978;AA=T|||;VT=SNP
1	73641024	rs36053729	T	A	100	PASS	AC=1559;AF=0.311302;AN=5008;NS=2504;DP=21328;EAS_AF=0.1538;AMR_AF=0.5403;AFR_AF=0.0696;EUR_AF=0.5447;SAS_AF=0.3978;AA=A|||;VT=SNP
1	73641059	rs35286654	A	T	100	PASS	AC=1559;AF=0.311302;AN=5008;NS=2504;DP=21121;EAS_AF=0.1538;AMR_AF=0.5403;AFR_AF=0.0696;EUR_AF=0.5447;SAS_AF=0.3978;AA=C|||;VT=SNP
1	73641086	rs12059553	G	A	100	PASS	AC=2974;AF=0.59385;AN=5008;NS=2504;DP=19809;EAS_AF=0.8413;AMR_AF=0.4222;AFR_AF=0.6051;EUR_AF=0.4443;SAS_AF=0.5992;AA=G|||;VT=SNP
1	73641529	rs12037338	C	A	100	PASS	AC=3040;AF=0.607029;AN=5008;NS=2504;DP=15614;EAS_AF=0.8413;AMR_AF=0.428;AFR_AF=0.6528;EUR_AF=0.4443;SAS_AF=0.5982;AA=C|||;VT=SNP
1	73642486	rs12126688	A	G	100	PASS	AC=1553;AF=0.310104;AN=5008;NS=2504;DP=20166;EAS_AF=0.1538;AMR_AF=0.5389;AFR_AF=0.0688;EUR_AF=0.5427;SAS_AF=0.3957;AA=G|||;VT=SNP
1	73642627	rs6657881	A	G	100	PASS	AC=1555;AF=0.310503;AN=5008;NS=2504;DP=19616;EAS_AF=0.1538;AMR_AF=0.5403;AFR_AF=0.0688;EUR_AF=0.5437;SAS_AF=0.3957;AA=G|||;VT=SNP
1	73642630	rs6657885	A	C	100	PASS	AC=1555;AF=0.310503;AN=5008;NS=2504;DP=19666;EAS_AF=0.1538;AMR_AF=0.5403;AFR_AF=0.0688;EUR_AF=0.5437;SAS_AF=0.3957;AA=A|||;VT=SNP
1	73642992	rs4650197	G	T	100	PASS	AC=1553;AF=0.310104;AN=5008;NS=2504;DP=16873;EAS_AF=0.1538;AMR_AF=0.5403;AFR_AF=0.0681;EUR_AF=0.5427;SAS_AF=0.3957;AA=G|||;VT=SNP
1	73643834	rs10789358	A	C	100	PASS	AC=3041;AF=0.607228;AN=5008;NS=2504;DP=15427;EAS_AF=0.8413;AMR_AF=0.428;AFR_AF=0.6536;EUR_AF=0.4453;SAS_AF=0.5971;AA=A|||;VT=SNP
1	73643869	rs61765597	A	G	100	PASS	AC=1558;AF=0.311102;AN=5008;NS=2504;DP=15564;EAS_AF=0.1538;AMR_AF=0.5418;AFR_AF=0.0688;EUR_AF=0.5437;SAS_AF=0.3978;AA=G|||;VT=SNP
1	73643871	rs61765598	T	A	100	PASS	AC=1558;AF=0.311102;AN=5008;NS=2504;DP=15605;EAS_AF=0.1538;AMR_AF=0.5418;AFR_AF=0.0688;EUR_AF=0.5437;SAS_AF=0.3978;AA=T|||;VT=SNP
1	73644010	rs67437638	T	G	100	PASS	AC=1570;AF=0.313498;AN=5008;NS=2504;DP=16367;EAS_AF=0.1538;AMR_AF=0.5447;AFR_AF=0.0696;EUR_AF=0.5547;SAS_AF=0.3957;AA=G|||;VT=SNP
1	73644670	rs4592219	C	T	100	PASS	AC=1554;AF=0.310304;AN=5008;NS=2504;DP=17364;EAS_AF=0.1538;AMR_AF=0.5403;AFR_AF=0.0688;EUR_AF=0.5427;SAS_AF=0.3957;AA=C|||;VT=SNP
1	73644787	rs4503305	C	A	100	PASS	AC=1555;AF=0.310503;AN=5008;NS=2504;DP=17914;EAS_AF=0.1538;AMR_AF=0.5432;AFR_AF=0.0681;EUR_AF=0.5427;SAS_AF=0.3957;AA=C|||;VT=SNP
1	73644897	rs10890016	T	C	100	PASS	AC=3048;AF=0.608626;AN=5008;NS=2504;DP=19201;EAS_AF=0.8413;AMR_AF=0.4294;AFR_AF=0.6573;EUR_AF=0.4443;SAS_AF=0.5992;AA=T|||;VT=SNP
1	73645150	rs35578487	C	G	100	PASS	AC=1554;AF=0.310304;AN=5008;NS=2504;DP=17297;EAS_AF=0.1538;AMR_AF=0.5403;AFR_AF=0.0688;EUR_AF=0.5427;SAS_AF=0.3957;AA=C|||;VT=SNP
1	73645238	rs35209284	C	T	100	PASS	AC=1554;AF=0.310304;AN=5008;NS=2504;DP=18229;EAS_AF=0.1538;AMR_AF=0.5403;AFR_AF=0.0688;EUR_AF=0.5427;SAS_AF=0.3957;AA=C|||;VT=SNP
1	73645418	rs34548060	G	T	100	PASS	AC=1555;AF=0.310503;AN=5008;NS=2504;DP=17605;EAS_AF=0.1538;AMR_AF=0.5403;AFR_AF=0.0688;EUR_AF=0.5427;SAS_AF=0.3967;AA=T|||;VT=SNP
1	73645739	rs12137298	C	A	100	PASS	AC=1556;AF=0.310703;AN=5008;NS=2504;DP=14665;EAS_AF=0.1548;AMR_AF=0.5418;AFR_AF=0.0688;EUR_AF=0.5427;SAS_AF=0.3957;AA=c|||;VT=SNP
1	73645866	rs6703953	T	C	100	PASS	AC=3044;AF=0.607827;AN=5008;NS=2504;DP=16873;EAS_AF=0.8403;AMR_AF=0.4308;AFR_AF=0.6543;EUR_AF=0.4443;SAS_AF=0.5992;AA=T|||;VT=SNP
1	73646085	rs11210172	C	T	100	PASS	AC=1553;AF=0.310104;AN=5008;NS=2504;DP=1070;EAS_AF=0.1548;AMR_AF=0.5375;AFR_AF=0.0688;EUR_AF=0.5427;SAS_AF=0.3957;AA=C|||;VT=SNP
1	73646317	rs4601539	T	C	100	PASS	AC=1555;AF=0.310503;AN=5008;NS=2504;DP=19826;EAS_AF=0.1548;AMR_AF=0.5403;AFR_AF=0.0688;EUR_AF=0.5427;SAS_AF=0.3957;AA=T|||;VT=SNP
1	73646705	rs12087611	C	T	100	PASS	AC=2969;AF=0.592851;AN=5008;NS=2504;DP=18532;EAS_AF=0.8403;AMR_AF=0.4207;AFR_AF=0.6051;EUR_AF=0.4414;SAS_AF=0.5992;AA=C|||;VT=SNP
1	73646931	rs4641264	C	T	100	PASS	AC=1506;AF=0.300719;AN=5008;NS=2504;DP=14010;EAS_AF=0.1548;AMR_AF=0.5101;AFR_AF=0.0681;EUR_AF=0.5278;SAS_AF=0.3834;AA=C|||;VT=SNP
1	73646944	rs4607818	G	A	100	PASS	AC=1557;AF=0.310903;AN=5008;NS=2504;DP=15089;EAS_AF=0.1548;AMR_AF=0.5389;AFR_AF=0.0688;EUR_AF=0.5457;SAS_AF=0.3957;AA=G|||;VT=SNP
1	73646999	rs4578169	G	A	100	PASS	AC=1557;AF=0.310903;AN=5008;NS=2504;DP=16261;EAS_AF=0.1548;AMR_AF=0.5389;AFR_AF=0.0688;EUR_AF=0.5457;SAS_AF=0.3957;AA=G|||;VT=SNP
1	73647048	rs7514409	T	C	100	PASS	AC=1556;AF=0.310703;AN=5008;NS=2504;DP=16202;EAS_AF=0.1548;AMR_AF=0.5389;AFR_AF=0.0688;EUR_AF=0.5457;SAS_AF=0.3947;AA=C|||;VT=SNP
1	73647072	rs11210174	G	C	100	PASS	AC=3037;AF=0.60643;AN=5008;NS=2504;DP=16054;EAS_AF=0.8403;AMR_AF=0.4308;AFR_AF=0.6505;EUR_AF=0.4414;SAS_AF=0.6002;AA=G|||;VT=SNP
1	73647117	rs7545548	C	A	100	PASS	AC=1556;AF=0.310703;AN=5008;NS=2504;DP=17137;EAS_AF=0.1548;AMR_AF=0.5375;AFR_AF=0.0688;EUR_AF=0.5457;SAS_AF=0.3957;AA=C|||;VT=SNP
1	73647221	rs10749816	G	A	100	PASS	AC=2974;AF=0.59385;AN=5008;NS=2504;DP=15686;EAS_AF=0.8403;AMR_AF=0.4251;AFR_AF=0.6067;EUR_AF=0.4423;SAS_AF=0.5982;AA=G|||;VT=SNP
1	73647387	rs10789359	G	A	100	PASS	AC=2992;AF=0.597444;AN=5008;NS=2504;DP=19962;EAS_AF=0.8403;AMR_AF=0.4236;AFR_AF=0.6233;EUR_AF=0.4433;SAS_AF=0.5941;AA=A|||;VT=SNP
1	73647602	rs12133863	C	T	100	PASS	AC=1592;AF=0.317891;AN=5008;NS=2504;DP=16831;EAS_AF=0.1657;AMR_AF=0.5403;AFR_AF=0.0658;EUR_AF=0.5457;SAS_AF=0.4233;AA=C|||;VT=SNP
1	73647680	rs12122901	T	A	100	PASS	AC=1577;AF=0.314896;AN=5008;NS=2504;DP=17206;EAS_AF=0.1607;AMR_AF=0.5432;AFR_AF=0.0567;EUR_AF=0.5497;SAS_AF=0.4192;AA=T|||;VT=SNP
1	73647800	rs12133935	C	A	100	PASS	AC=1498;AF=0.299121;AN=5008;NS=2504;DP=17210;EAS_AF=0.1607;AMR_AF=0.5202;AFR_AF=0.0537;EUR_AF=0.508;SAS_AF=0.4018;AA=C|||;VT=SNP
1	73648729	rs79633859	G	A	100	PASS	AC=368;AF=0.0734824;AN=5008;NS=2504;DP=14227;EAS_AF=0.0982;AMR_AF=0.0807;AFR_AF=0.1127;EUR_AF=0.0258;SAS_AF=0.0389;AA=G|||;VT=SNP
1	73648952	rs61352371	A	C	100	PASS	AC=522;AF=0.104233;AN=5008;NS=2504;DP=16233;EAS_AF=0.0982;AMR_AF=0.0908;AFR_AF=0.2216;EUR_AF=0.0268;SAS_AF=0.0409;AA=A|||;VT=SNP
1	73649341	rs56922723	G	A	100	PASS	AC=453;AF=0.0904553;AN=5008;NS=2504;DP=20091;EAS_AF=0.0982;AMR_AF=0.085;AFR_AF=0.1732;EUR_AF=0.0258;SAS_AF=0.0409;AA=G|||;VT=SNP
1	73649863	rs59612672	C	T	100	PASS	AC=521;AF=0.104034;AN=5008;NS=2504;DP=17381;EAS_AF=0.0982;AMR_AF=0.0908;AFR_AF=0.2209;EUR_AF=0.0268;SAS_AF=0.0409;AA=C|||;VT=SNP
1	73651204	rs4274014	C	A	100	PASS	AC=2105;AF=0.420327;AN=5008;NS=2504;DP=16497;EAS_AF=0.254;AMR_AF=0.6196;AFR_AF=0.3245;EUR_AF=0.5477;SAS_AF=0.4489;AA=A|||;VT=SNP
1	73651519	rs12034885	A	T	100	PASS	AC=2508;AF=0.500799;AN=5008;NS=2504;DP=14964;EAS_AF=0.7431;AMR_AF=0.3573;AFR_AF=0.4017;EUR_AF=0.4433;SAS_AF=0.546;AA=A|||;VT=SNP
1	73652122	rs4650199	T	C	100	PASS	AC=2105;AF=0.420327;AN=5008;NS=2504;DP=13687;EAS_AF=0.253;AMR_AF=0.6196;AFR_AF=0.3253;EUR_AF=0.5477;SAS_AF=0.4489;AA=C|||;VT=SNP
1	73652197	rs4650200	G	A	100	PASS	AC=1521;AF=0.303714;AN=5008;NS=2504;DP=14069;EAS_AF=0.1558;AMR_AF=0.5245;AFR_AF=0.0575;EUR_AF=0.5209;SAS_AF=0.409;AA=A|||;VT=SNP
1	73652349	rs4649981	G	A	100	PASS	AC=1517;AF=0.302915;AN=5008;NS=2504;DP=15615;EAS_AF=0.1558;AMR_AF=0.5245;AFR_AF=0.0545;EUR_AF=0.5209;SAS_AF=0.409;AA=G|||;VT=SNP
1	73653202	rs55849923	C	T	100	PASS	AC=505;AF=0.100839;AN=5008;NS=2504;DP=15182;EAS_AF=0.0972;AMR_AF=0.0706;AFR_AF=0.2209;EUR_AF=0.0268;SAS_AF=0.0399;AA=C|||;VT=SNP
1	73654543	rs11210176	G	A	100	PASS	AC=1517;AF=0.302915;AN=5008;NS=2504;DP=12877;EAS_AF=0.1558;AMR_AF=0.5245;AFR_AF=0.0545;EUR_AF=0.5209;SAS_AF=0.409;AA=G|||;VT=SNP
1	73654985	rs11803971	G	A	100	PASS	AC=507;AF=0.101238;AN=5008;NS=2504;DP=13927;EAS_AF=0.0982;AMR_AF=0.072;AFR_AF=0.2209;EUR_AF=0.0268;SAS_AF=0.0399;AA=G|||;VT=SNP
1	73655313	rs12142152	C	A	100	PASS	AC=1517;AF=0.302915;AN=5008;NS=2504;DP=15682;EAS_AF=0.1558;AMR_AF=0.5245;AFR_AF=0.0545;EUR_AF=0.5209;SAS_AF=0.409;AA=C|||;VT=SNP
1	73655821	rs11210177	A	G	100	PASS	AC=2061;AF=0.411542;AN=5008;NS=2504;DP=13159;EAS_AF=0.253;AMR_AF=0.6196;AFR_AF=0.2905;EUR_AF=0.5487;SAS_AF=0.4499;AA=A|||;VT=SNP
1	73658085	rs12069039	G	C	100	PASS	AC=1920;AF=0.383387;AN=5008;NS=2504;DP=18727;EAS_AF=0.2391;AMR_AF=0.5908;AFR_AF=0.2337;EUR_AF=0.5328;SAS_AF=0.4335;AA=C|||;VT=SNP
1	73658307	rs10789360	T	G	100	PASS	AC=1888;AF=0.376997;AN=5008;NS=2504;DP=19701;EAS_AF=0.2391;AMR_AF=0.5893;AFR_AF=0.2103;EUR_AF=0.5328;SAS_AF=0.4335;AA=T|||;VT=SNP
1	73658397	rs10789361	G	A	100	PASS	AC=1874;AF=0.374201;AN=5008;NS=2504;DP=19366;EAS_AF=0.2371;AMR_AF=0.5893;AFR_AF=0.2027;EUR_AF=0.5328;SAS_AF=0.4315;AA=G|||;VT=SNP
1	73658507	rs7514832	A	T	100	PASS	AC=1884;AF=0.376198;AN=5008;NS=2504;DP=19002;EAS_AF=0.2371;AMR_AF=0.5893;AFR_AF=0.2103;EUR_AF=0.5328;SAS_AF=0.4315;AA=A|||;VT=SNP
1	73658562	rs10890017	T	C	100	PASS	AC=1917;AF=0.382788;AN=5008;NS=2504;DP=17414;EAS_AF=0.2371;AMR_AF=0.5908;AFR_AF=0.2345;EUR_AF=0.5328;SAS_AF=0.4315;AA=C|||;VT=SNP
1	73661205	rs4272574	C	T	100	PASS	AC=1722;AF=0.34385;AN=5008;NS=2504;DP=16142;EAS_AF=0.2321;AMR_AF=0.5778;AFR_AF=0.0998;EUR_AF=0.5308;SAS_AF=0.4305;AA=c|||;VT=SNP
1	73661616	rs12142986	C	T	100	PASS	AC=1885;AF=0.376398;AN=5008;NS=2504;DP=17355;EAS_AF=0.2371;AMR_AF=0.5893;AFR_AF=0.2103;EUR_AF=0.5328;SAS_AF=0.4325;AA=C|||;VT=SNP
1	73661661	rs12132090	T	C	100	PASS	AC=1918;AF=0.382987;AN=5008;NS=2504;DP=15987;EAS_AF=0.2371;AMR_AF=0.5908;AFR_AF=0.2345;EUR_AF=0.5328;SAS_AF=0.4325;AA=C|||;VT=SNP
1	73662169	rs10890018	A	G	100	PASS	AC=1919;AF=0.383187;AN=5008;NS=2504;DP=17879;EAS_AF=0.2371;AMR_AF=0.5922;AFR_AF=0.2345;EUR_AF=0.5328;SAS_AF=0.4325;AA=G|||;VT=SNP
1	73663180	rs11210179	G	A	100	PASS	AC=1917;AF=0.382788;AN=5008;NS=2504;DP=15810;EAS_AF=0.2371;AMR_AF=0.5908;AFR_AF=0.2337;EUR_AF=0.5328;SAS_AF=0.4325;AA=A|||;VT=SNP
1	73663455	rs10890019	G	A	100	PASS	AC=1917;AF=0.382788;AN=5008;NS=2504;DP=14982;EAS_AF=0.2371;AMR_AF=0.5908;AFR_AF=0.2337;EUR_AF=0.5328;SAS_AF=0.4325;AA=A|||;VT=SNP
1	73664022	rs6424532	G	A	100	PASS	AC=1885;AF=0.376398;AN=5008;NS=2504;DP=16295;EAS_AF=0.2371;AMR_AF=0.5893;AFR_AF=0.2103;EUR_AF=0.5328;SAS_AF=0.4325;AA=G|||;VT=SNP
1	73664064	rs6424533	G	C	100	PASS	AC=1885;AF=0.376398;AN=5008;NS=2504;DP=15187;EAS_AF=0.2371;AMR_AF=0.5893;AFR_AF=0.2103;EUR_AF=0.5328;SAS_AF=0.4325;AA=G|||;VT=SNP
1	73664320	rs6424535	A	G	100	PASS	AC=1720;AF=0.34345;AN=5008;NS=2504;DP=15143;EAS_AF=0.2321;AMR_AF=0.5764;AFR_AF=0.0998;EUR_AF=0.5298;SAS_AF=0.4305;AA=A|||;VT=SNP
1	73664395	rs6424536	C	G	100	PASS	AC=1884;AF=0.376198;AN=5008;NS=2504;DP=15093;EAS_AF=0.2371;AMR_AF=0.5893;AFR_AF=0.2103;EUR_AF=0.5318;SAS_AF=0.4325;AA=G|||;VT=SNP
1	73664563	rs7522520	C	T	100	PASS	AC=1886;AF=0.376597;AN=5008;NS=2504;DP=16323;EAS_AF=0.2371;AMR_AF=0.5908;AFR_AF=0.2103;EUR_AF=0.5328;SAS_AF=0.4325;AA=C|||;VT=SNP
1	73664609	rs11210180	T	C	100	PASS	AC=1921;AF=0.383586;AN=5008;NS=2504;DP=15979;EAS_AF=0.2381;AMR_AF=0.5908;AFR_AF=0.2352;EUR_AF=0.5328;SAS_AF=0.4335;AA=C|||;VT=SNP
1	73665514	rs11210181	G	C	100	PASS	AC=1885;AF=0.376398;AN=5008;NS=2504;DP=16929;EAS_AF=0.2381;AMR_AF=0.5893;AFR_AF=0.2103;EUR_AF=0.5328;SAS_AF=0.4315;AA=G|||;VT=SNP
1	73665844	rs4650201	A	G	100	PASS	AC=1921;AF=0.383586;AN=5008;NS=2504;DP=16027;EAS_AF=0.2381;AMR_AF=0.5922;AFR_AF=0.236;EUR_AF=0.5328;SAS_AF=0.4315;AA=G|||;VT=SNP
1	73666227	rs12140625	A	T	100	PASS	AC=1702;AF=0.339856;AN=5008;NS=2504;DP=13144;EAS_AF=0.2302;AMR_AF=0.5735;AFR_AF=0.1006;EUR_AF=0.5239;SAS_AF=0.4213;AA=A|||;VT=SNP
1	73666614	rs12044445	A	G	100	PASS	AC=2440;AF=0.48722;AN=5008;NS=2504;DP=12701;EAS_AF=0.7589;AMR_AF=0.3487;AFR_AF=0.3343;EUR_AF=0.4453;SAS_AF=0.5552;AA=A|||;VT=SNP
1	73666825	rs11210182	G	A	100	PASS	AC=1750;AF=0.349441;AN=5008;NS=2504;DP=9832;EAS_AF=0.2321;AMR_AF=0.5778;AFR_AF=0.1225;EUR_AF=0.5298;SAS_AF=0.4294;AA=G|||;VT=SNP
1	73666929	rs28585577	A	G	100	PASS	AC=2623;AF=0.523762;AN=5008;NS=2504;DP=11454;EAS_AF=0.7579;AMR_AF=0.366;AFR_AF=0.4637;EUR_AF=0.4453;SAS_AF=0.5562;AA=a|||;VT=SNP
1	73668519	rs10789363	A	G	100	PASS	AC=1721;AF=0.34365;AN=5008;NS=2504;DP=15076;EAS_AF=0.2331;AMR_AF=0.5764;AFR_AF=0.0998;EUR_AF=0.5298;SAS_AF=0.4305;AA=A|||;VT=SNP
1	73668836	rs10890020	A	G	100	PASS	AC=1722;AF=0.34385;AN=5008;NS=2504;DP=18411;EAS_AF=0.2331;AMR_AF=0.5764;AFR_AF=0.0998;EUR_AF=0.5298;SAS_AF=0.4315;AA=A|||;VT=SNP
1	73668882	rs10890021	T	A	100	PASS	AC=1722;AF=0.34385;AN=5008;NS=2504;DP=16910;EAS_AF=0.2331;AMR_AF=0.5764;AFR_AF=0.0998;EUR_AF=0.5298;SAS_AF=0.4315;AA=T|||;VT=SNP
1	73669845	rs6692884	G	A	100	PASS	AC=2619;AF=0.522963;AN=5008;NS=2504;DP=11545;EAS_AF=0.7579;AMR_AF=0.3646;AFR_AF=0.4629;EUR_AF=0.4453;SAS_AF=0.5542;AA=G|||;VT=SNP
1	73670808	rs4384176	A	G	100	PASS	AC=423;AF=0.0844649;AN=5008;NS=2504;DP=18772;EAS_AF=0.1359;AMR_AF=0.1931;AFR_AF=0.0038;EUR_AF=0.0408;SAS_AF=0.1084;AA=A|||;VT=SNP
1	73677003	rs11806728	G	A	100	PASS	AC=1919;AF=0.383187;AN=5008;NS=2504;DP=15893;EAS_AF=0.2371;AMR_AF=0.5908;AFR_AF=0.236;EUR_AF=0.5318;SAS_AF=0.4325;AA=A|||;VT=SNP
1	73678888	rs12024899	C	A	100	PASS	AC=1708;AF=0.341054;AN=5008;NS=2504;DP=19448;EAS_AF=0.754;AMR_AF=0.2262;AFR_AF=0.0219;EUR_AF=0.2922;SAS_AF=0.4785;AA=C|||;VT=SNP
1	73680774	rs4288548	G	A	100	PASS	AC=2622;AF=0.523562;AN=5008;NS=2504;DP=17907;EAS_AF=0.7579;AMR_AF=0.366;AFR_AF=0.4637;EUR_AF=0.4453;SAS_AF=0.5552;AA=G|||;VT=SNP
1	73684233	rs12409552	G	A	100	PASS	AC=419;AF=0.0836661;AN=5008;NS=2504;DP=17730;EAS_AF=0.1339;AMR_AF=0.1888;AFR_AF=0.0045;EUR_AF=0.0408;SAS_AF=0.1084;AA=G|||;VT=SNP
1	73684273	rs4475699	G	A	100	PASS	AC=2622;AF=0.523562;AN=5008;NS=2504;DP=17005;EAS_AF=0.7589;AMR_AF=0.366;AFR_AF=0.4629;EUR_AF=0.4443;SAS_AF=0.5562;AA=G|||;VT=SNP
1	73685994	rs4261072	A	T	100	PASS	AC=1722;AF=0.34385;AN=5008;NS=2504;DP=16099;EAS_AF=0.2321;AMR_AF=0.5764;AFR_AF=0.0998;EUR_AF=0.5318;SAS_AF=0.4305;AA=A|||;VT=SNP
1	73686005	rs7518008	G	A	100	PASS	AC=2621;AF=0.523363;AN=5008;NS=2504;DP=16606;EAS_AF=0.7589;AMR_AF=0.3646;AFR_AF=0.4637;EUR_AF=0.4443;SAS_AF=0.5552;AA=G|||;VT=SNP
1	73686480	rs11210184	C	T	100	PASS	AC=2621;AF=0.523363;AN=5008;NS=2504;DP=19983;EAS_AF=0.7579;AMR_AF=0.366;AFR_AF=0.4629;EUR_AF=0.4443;SAS_AF=0.5562;AA=C|||;VT=SNP
1	73694600	rs4129350	T	C	100	PASS	AC=2623;AF=0.523762;AN=5008;NS=2504;DP=14548;EAS_AF=0.7589;AMR_AF=0.366;AFR_AF=0.4637;EUR_AF=0.4453;SAS_AF=0.5552;AA=T|||;VT=SNP
1	73696114	rs7533366	G	A	100	PASS	AC=1720;AF=0.34345;AN=5008;NS=2504;DP=15670;EAS_AF=0.2321;AMR_AF=0.5764;AFR_AF=0.0991;EUR_AF=0.5308;SAS_AF=0.4305;AA=G|||;VT=SNP
1	73700690	rs8179409	T	G	100	PASS	AC=2626;AF=0.524361;AN=5008;NS=2504;DP=13972;EAS_AF=0.7599;AMR_AF=0.366;AFR_AF=0.4644;EUR_AF=0.4453;SAS_AF=0.5562;AA=T|||;VT=SNP
1	73701671	rs6697023	G	T	100	PASS	AC=1717;AF=0.342851;AN=5008;NS=2504;DP=14779;EAS_AF=0.2312;AMR_AF=0.5764;AFR_AF=0.0991;EUR_AF=0.5298;SAS_AF=0.4294;AA=G|||;VT=SNP
1	73701723	rs6675954	C	T	100	PASS	AC=1718;AF=0.343051;AN=5008;NS=2504;DP=13671;EAS_AF=0.2312;AMR_AF=0.5778;AFR_AF=0.0991;EUR_AF=0.5298;SAS_AF=0.4294;AA=C|||;VT=SNP
1	73706169	rs6684541	A	C	100	PASS	AC=1717;AF=0.342851;AN=5008;NS=2504;DP=10200;EAS_AF=0.2312;AMR_AF=0.5764;AFR_AF=0.0991;EUR_AF=0.5298;SAS_AF=0.4294;AA=A|||;VT=SNP
1	73706449	rs6684841	A	G	100	PASS	AC=2626;AF=0.524361;AN=5008;NS=2504;DP=9872;EAS_AF=0.7599;AMR_AF=0.366;AFR_AF=0.4644;EUR_AF=0.4453;SAS_AF=0.5562;AA=A|||;VT=SNP
1	73706712	rs4650205	T	A	100	PASS	AC=1717;AF=0.342851;AN=5008;NS=2504;DP=10977;EAS_AF=0.2312;AMR_AF=0.5764;AFR_AF=0.0991;EUR_AF=0.5298;SAS_AF=0.4294;AA=T|||;VT=SNP
1	73708637	rs12404978	A	G	100	PASS	AC=2459;AF=0.491014;AN=5008;NS=2504;DP=15033;EAS_AF=0.7599;AMR_AF=0.3501;AFR_AF=0.3464;EUR_AF=0.4453;SAS_AF=0.5562;AA=A|||;VT=SNP
1	73709391	rs6682579	C	T	100	PASS	AC=2626;AF=0.524361;AN=5008;NS=2504;DP=18367;EAS_AF=0.7599;AMR_AF=0.366;AFR_AF=0.4644;EUR_AF=0.4453;SAS_AF=0.5562;AA=C|||;VT=SNP
1	73711369	rs11210185	A	T	100	PASS	AC=1718;AF=0.343051;AN=5008;NS=2504;DP=17151;EAS_AF=0.2312;AMR_AF=0.5764;AFR_AF=0.0991;EUR_AF=0.5308;SAS_AF=0.4294;AA=A|||;VT=SNP
1	73711493	rs57578100	A	G	100	PASS	AC=2626;AF=0.524361;AN=5008;NS=2504;DP=19885;EAS_AF=0.7599;AMR_AF=0.366;AFR_AF=0.4644;EUR_AF=0.4453;SAS_AF=0.5562;AA=A|||;VT=SNP
1	73711811	rs11210186	C	T	100	PASS	AC=1732;AF=0.345847;AN=5008;NS=2504;DP=18252;EAS_AF=0.2312;AMR_AF=0.5764;AFR_AF=0.1104;EUR_AF=0.5298;SAS_AF=0.4294;AA=C|||;VT=SNP
1	73714714	rs12030954	G	A	100	PASS	AC=1687;AF=0.336861;AN=5008;NS=2504;DP=15355;EAS_AF=0.744;AMR_AF=0.2262;AFR_AF=0.0212;EUR_AF=0.2863;SAS_AF=0.4744;AA=G|||;VT=SNP
1	73715233	rs11210187	T	C	100	PASS	AC=1718;AF=0.343051;AN=5008;NS=2504;DP=14723;EAS_AF=0.2312;AMR_AF=0.5778;AFR_AF=0.0991;EUR_AF=0.5298;SAS_AF=0.4294;AA=T|||;VT=SNP
1	73717809	rs6661183	T	A	100	PASS	AC=831;AF=0.165935;AN=5008;NS=2504;DP=16655;EAS_AF=0.0962;AMR_AF=0.2882;AFR_AF=0.0091;EUR_AF=0.2883;SAS_AF=0.2372;AA=T|||;VT=SNP
1	73720577	rs4650206	T	C	100	PASS	AC=1717;AF=0.342851;AN=5008;NS=2504;DP=17839;EAS_AF=0.2312;AMR_AF=0.5764;AFR_AF=0.0991;EUR_AF=0.5298;SAS_AF=0.4294;AA=T|||;VT=SNP
1	73722460	rs4074990	C	G	100	PASS	AC=1717;AF=0.342851;AN=5008;NS=2504;DP=14186;EAS_AF=0.2312;AMR_AF=0.5764;AFR_AF=0.0991;EUR_AF=0.5298;SAS_AF=0.4294;AA=C|||;VT=SNP
1	73725998	rs12136984	T	G	100	PASS	AC=1921;AF=0.383586;AN=5008;NS=2504;DP=11693;EAS_AF=0.2351;AMR_AF=0.5908;AFR_AF=0.239;EUR_AF=0.5338;SAS_AF=0.4305;AA=G|||;VT=SNP
1	73729188	rs11210188	A	G	100	PASS	AC=2093;AF=0.417931;AN=5008;NS=2504;DP=11719;EAS_AF=0.2083;AMR_AF=0.6153;AFR_AF=0.3707;EUR_AF=0.5408;SAS_AF=0.4315;AA=A|||;VT=SNP
1	73731145	rs6672818	C	T	100	PASS	AC=2106;AF=0.420527;AN=5008;NS=2504;DP=15157;EAS_AF=0.2083;AMR_AF=0.6153;AFR_AF=0.3722;EUR_AF=0.5437;SAS_AF=0.4397;AA=C|||;VT=SNP
1	73735403	rs61765637	G	C	100	PASS	AC=2455;AF=0.490216;AN=5008;NS=2504;DP=19155;EAS_AF=0.7857;AMR_AF=0.353;AFR_AF=0.3139;EUR_AF=0.4533;SAS_AF=0.5593;AA=G|||;VT=SNP
1	73736562	rs4571923	G	A	100	PASS	AC=1692;AF=0.337859;AN=5008;NS=2504;DP=15935;EAS_AF=0.2034;AMR_AF=0.5735;AFR_AF=0.112;EUR_AF=0.5199;SAS_AF=0.4274;AA=g|||;VT=SNP
1	73736889	rs12759031	C	T	100	PASS	AC=2107;AF=0.420727;AN=5008;NS=2504;DP=15300;EAS_AF=0.2083;AMR_AF=0.6167;AFR_AF=0.3722;EUR_AF=0.5437;SAS_AF=0.4397;AA=C|||;VT=SNP
1	73738163	rs10890025	A	G	100	PASS	AC=2187;AF=0.436701;AN=5008;NS=2504;DP=12699;EAS_AF=0.2083;AMR_AF=0.621;AFR_AF=0.4304;EUR_AF=0.5437;SAS_AF=0.4397;AA=A|||;VT=SNP
1	73739641	rs12077046	G	C	100	PASS	AC=2187;AF=0.436701;AN=5008;NS=2504;DP=19521;EAS_AF=0.2083;AMR_AF=0.621;AFR_AF=0.4304;EUR_AF=0.5437;SAS_AF=0.4397;AA=G|||;VT=SNP
1	73742618	rs11210191	T	G	100	PASS	AC=2123;AF=0.423922;AN=5008;NS=2504;DP=12888;EAS_AF=0.2083;AMR_AF=0.6153;AFR_AF=0.3707;EUR_AF=0.5437;SAS_AF=0.4591;AA=T|||;VT=SNP
1	73743873	rs11210193	A	G	100	PASS	AC=2437;AF=0.486621;AN=5008;NS=2504;DP=17613;EAS_AF=0.7857;AMR_AF=0.353;AFR_AF=0.3147;EUR_AF=0.4533;SAS_AF=0.5399;AA=A|||;VT=SNP
1	73744843	rs6684341	C	T	100	PASS	AC=2486;AF=0.496406;AN=5008;NS=2504;DP=16122;EAS_AF=0.7917;AMR_AF=0.3602;AFR_AF=0.3411;EUR_AF=0.4553;SAS_AF=0.5409;AA=C|||;VT=SNP
1	73747237	rs7513593	T	C	100	PASS	AC=2126;AF=0.424521;AN=5008;NS=2504;DP=16233;EAS_AF=0.2083;AMR_AF=0.6153;AFR_AF=0.3737;EUR_AF=0.5427;SAS_AF=0.4591;AA=T|||;VT=SNP
1	73747975	rs72676681	A	T	100	PASS	AC=364;AF=0.0726837;AN=5008;NS=2504;DP=16620;EAS_AF=0.0992;AMR_AF=0.1888;AFR_AF=0.0038;EUR_AF=0.0398;SAS_AF=0.09;AA=A|||;VT=SNP
1	73749283	rs11210195	C	T	100	PASS	AC=2445;AF=0.488219;AN=5008;NS=2504;DP=13095;EAS_AF=0.7847;AMR_AF=0.3559;AFR_AF=0.3192;EUR_AF=0.4533;SAS_AF=0.5409;AA=C|||;VT=SNP
1	73750422	rs12044218	T	C	100	PASS	AC=2437;AF=0.486621;AN=5008;NS=2504;DP=19308;EAS_AF=0.7857;AMR_AF=0.353;AFR_AF=0.3147;EUR_AF=0.4533;SAS_AF=0.5399;AA=T|||;VT=SNP
1	73750567	rs11210196	C	T	100	PASS	AC=2486;AF=0.496406;AN=5008;NS=2504;DP=20753;EAS_AF=0.7917;AMR_AF=0.3602;AFR_AF=0.3411;EUR_AF=0.4553;SAS_AF=0.5409;AA=C|||;VT=SNP
1	73751701	rs10890029	C	A	100	PASS	AC=2205;AF=0.440296;AN=5008;NS=2504;DP=15097;EAS_AF=0.2083;AMR_AF=0.621;AFR_AF=0.4297;EUR_AF=0.5437;SAS_AF=0.4591;AA=C|||;VT=SNP
1	73752009	rs12142515	T	A	100	PASS	AC=2123;AF=0.423922;AN=5008;NS=2504;DP=14769;EAS_AF=0.2083;AMR_AF=0.6153;AFR_AF=0.3707;EUR_AF=0.5437;SAS_AF=0.4591;AA=T|||;VT=SNP
1	73755529	rs7549372	A	G	100	PASS	AC=2124;AF=0.424121;AN=5008;NS=2504;DP=18703;EAS_AF=0.2083;AMR_AF=0.6153;AFR_AF=0.3714;EUR_AF=0.5437;SAS_AF=0.4591;AA=A|||;VT=SNP
1	73755783	rs10890030	C	T	100	PASS	AC=2437;AF=0.486621;AN=5008;NS=2504;DP=14808;EAS_AF=0.7857;AMR_AF=0.353;AFR_AF=0.3147;EUR_AF=0.4533;SAS_AF=0.5399;AA=C|||;VT=SNP
1	73758117	rs7523829	G	A	100	PASS	AC=1709;AF=0.341254;AN=5008;NS=2504;DP=17065;EAS_AF=0.2024;AMR_AF=0.5735;AFR_AF=0.1112;EUR_AF=0.5199;SAS_AF=0.4468;AA=G|||;VT=SNP
1	73760104	rs35641559	T	C	100	PASS	AC=2324;AF=0.464058;AN=5008;NS=2504;DP=16976;EAS_AF=0.7857;AMR_AF=0.3429;AFR_AF=0.2345;EUR_AF=0.4533;SAS_AF=0.5399;AA=T|||;VT=SNP
1	73764712	rs12049376	G	A	100	PASS	AC=2529;AF=0.504992;AN=5008;NS=2504;DP=10863;EAS_AF=0.7917;AMR_AF=0.3631;AFR_AF=0.3676;EUR_AF=0.4563;SAS_AF=0.546;AA=G|||;VT=SNP
1	73765268	rs28685835	C	T	100	PASS	AC=1819;AF=0.363219;AN=5008;NS=2504;DP=19095;EAS_AF=0.7808;AMR_AF=0.2262;AFR_AF=0.09;EUR_AF=0.2932;SAS_AF=0.4714;AA=C|||;VT=SNP
1	73766037	rs7555507	C	T	100	PASS	AC=2555;AF=0.510184;AN=5008;NS=2504;DP=19327;EAS_AF=0.7917;AMR_AF=0.366;AFR_AF=0.3858;EUR_AF=0.4563;SAS_AF=0.546;AA=C|||;VT=SNP
1	73766120	rs7522217	A	G	100	PASS	AC=2552;AF=0.509585;AN=5008;NS=2504;DP=18389;EAS_AF=0.7917;AMR_AF=0.3631;AFR_AF=0.3858;EUR_AF=0.4553;SAS_AF=0.546;AA=a|||;VT=SNP
1	73766162	rs7532462	G	T	100	PASS	AC=2552;AF=0.509585;AN=5008;NS=2504;DP=17484;EAS_AF=0.7917;AMR_AF=0.3631;AFR_AF=0.3858;EUR_AF=0.4553;SAS_AF=0.546;AA=G|||;VT=SNP
1	73766431	rs11210201	G	T	100	PASS	AC=1793;AF=0.358027;AN=5008;NS=2504;DP=20933;EAS_AF=0.2083;AMR_AF=0.5793;AFR_AF=0.3268;EUR_AF=0.4205;SAS_AF=0.3333;AA=G|||;VT=SNP
1	73767064	rs11210202	C	G	100	PASS	AC=1818;AF=0.363019;AN=5008;NS=2504;DP=15752;EAS_AF=0.2083;AMR_AF=0.5807;AFR_AF=0.3449;EUR_AF=0.4205;SAS_AF=0.3333;AA=c|||;VT=SNP
1	73767587	rs12128495	C	T	100	PASS	AC=1780;AF=0.355431;AN=5008;NS=2504;DP=18777;EAS_AF=0.2083;AMR_AF=0.5778;AFR_AF=0.3177;EUR_AF=0.4205;SAS_AF=0.3333;AA=C|||;VT=SNP
1	73768022	rs12023347	T	C	100	PASS	AC=2403;AF=0.479832;AN=5008;NS=2504;DP=18663;EAS_AF=0.7857;AMR_AF=0.3458;AFR_AF=0.289;EUR_AF=0.4533;SAS_AF=0.545;AA=T|||;VT=SNP
1	73768366	rs12129573	C	A	100	PASS	AC=1437;AF=0.286941;AN=5008;NS=2504;DP=18255;EAS_AF=0.2034;AMR_AF=0.5418;AFR_AF=0.1082;EUR_AF=0.3966;SAS_AF=0.3211;AA=C|||;VT=SNP
1	73769279	rs12145429	G	A	100	PASS	AC=1780;AF=0.355431;AN=5008;NS=2504;DP=12471;EAS_AF=0.2083;AMR_AF=0.5778;AFR_AF=0.3177;EUR_AF=0.4205;SAS_AF=0.3333;AA=G|||;VT=SNP
1	73769330	rs12145432	G	T	100	PASS	AC=1817;AF=0.362819;AN=5008;NS=2504;DP=12746;EAS_AF=0.2083;AMR_AF=0.5793;AFR_AF=0.3449;EUR_AF=0.4205;SAS_AF=0.3333;AA=G|||;VT=SNP
1	73771345	rs1923240	A	G	100	PASS	AC=2505;AF=0.5002;AN=5008;NS=2504;DP=13278;EAS_AF=0.7857;AMR_AF=0.3559;AFR_AF=0.3608;EUR_AF=0.4533;SAS_AF=0.545;AA=A|||;VT=SNP
1	73771457	rs1923201	A	G	100	PASS	AC=3191;AF=0.637181;AN=5008;NS=2504;DP=12490;EAS_AF=0.7917;AMR_AF=0.4207;AFR_AF=0.6551;EUR_AF=0.5795;SAS_AF=0.6667;AA=A|||;VT=SNP
1	73771528	rs1923202	A	G	100	PASS	AC=3191;AF=0.637181;AN=5008;NS=2504;DP=13062;EAS_AF=0.7917;AMR_AF=0.4207;AFR_AF=0.6551;EUR_AF=0.5795;SAS_AF=0.6667;AA=G|||;VT=SNP
1	73771766	rs9425118	T	C	100	PASS	AC=3191;AF=0.637181;AN=5008;NS=2504;DP=17556;EAS_AF=0.7917;AMR_AF=0.4207;AFR_AF=0.6551;EUR_AF=0.5795;SAS_AF=0.6667;AA=T|||;VT=SNP
1	73772693	rs2180945	T	C	100	PASS	AC=2385;AF=0.476238;AN=5008;NS=2504;DP=15913;EAS_AF=0.7857;AMR_AF=0.3444;AFR_AF=0.2761;EUR_AF=0.4533;SAS_AF=0.545;AA=T|||;VT=SNP
1	73772981	rs1475061	A	C	100	PASS	AC=3192;AF=0.63738;AN=5008;NS=2504;DP=17650;EAS_AF=0.7927;AMR_AF=0.4207;AFR_AF=0.6551;EUR_AF=0.5795;SAS_AF=0.6667;AA=A|||;VT=SNP
1	73773043	rs4593766	T	C	100	PASS	AC=3195;AF=0.637979;AN=5008;NS=2504;DP=16666;EAS_AF=0.7937;AMR_AF=0.4207;AFR_AF=0.6558;EUR_AF=0.5805;SAS_AF=0.6667;AA=T|||;VT=SNP
1	73773048	rs6424545	T	C	100	PASS	AC=3195;AF=0.637979;AN=5008;NS=2504;DP=16834;EAS_AF=0.7937;AMR_AF=0.4207;AFR_AF=0.6558;EUR_AF=0.5805;SAS_AF=0.6667;AA=C|||;VT=SNP
1	73773189	rs1475062	G	A	100	PASS	AC=3192;AF=0.63738;AN=5008;NS=2504;DP=16234;EAS_AF=0.7917;AMR_AF=0.4222;AFR_AF=0.6551;EUR_AF=0.5795;SAS_AF=0.6667;AA=G|||;VT=SNP
1	73773255	rs1475063	A	G	100	PASS	AC=3191;AF=0.637181;AN=5008;NS=2504;DP=15600;EAS_AF=0.7917;AMR_AF=0.4207;AFR_AF=0.6551;EUR_AF=0.5795;SAS_AF=0.6667;AA=G|||;VT=SNP
1	73775513	rs11210203	A	G	100	PASS	AC=3191;AF=0.637181;AN=5008;NS=2504;DP=17680;EAS_AF=0.7917;AMR_AF=0.4207;AFR_AF=0.6551;EUR_AF=0.5795;SAS_AF=0.6667;AA=G|||;VT=SNP
1	73776673	rs6424546	G	A	100	PASS	AC=3193;AF=0.63758;AN=5008;NS=2504;DP=16884;EAS_AF=0.7927;AMR_AF=0.4207;AFR_AF=0.6551;EUR_AF=0.5795;SAS_AF=0.6677;AA=G|||;VT=SNP
1	73776696	rs6424547	C	G	100	PASS	AC=3192;AF=0.63738;AN=5008;NS=2504;DP=16872;EAS_AF=0.7927;AMR_AF=0.4207;AFR_AF=0.6551;EUR_AF=0.5795;SAS_AF=0.6667;AA=G|||;VT=SNP
1	73776850	rs6424548	A	C	100	PASS	AC=3191;AF=0.637181;AN=5008;NS=2504;DP=17153;EAS_AF=0.7917;AMR_AF=0.4207;AFR_AF=0.6551;EUR_AF=0.5795;SAS_AF=0.6667;AA=A|||;VT=SNP
1	73777991	rs11210204	C	G	100	PASS	AC=3191;AF=0.637181;AN=5008;NS=2504;DP=15174;EAS_AF=0.7917;AMR_AF=0.4207;AFR_AF=0.6551;EUR_AF=0.5795;SAS_AF=0.6667;AA=C|||;VT=SNP
1	73778100	rs11210205	C	T	100	PASS	AC=3230;AF=0.644968;AN=5008;NS=2504;DP=15545;EAS_AF=0.7917;AMR_AF=0.4222;AFR_AF=0.6831;EUR_AF=0.5795;SAS_AF=0.6677;AA=T|||;VT=SNP
1	73778378	rs12061680	G	A	100	PASS	AC=3191;AF=0.637181;AN=5008;NS=2504;DP=17342;EAS_AF=0.7917;AMR_AF=0.4207;AFR_AF=0.6551;EUR_AF=0.5795;SAS_AF=0.6667;AA=G|||;VT=SNP
1	73780291	rs35851404	A	T	100	PASS	AC=2502;AF=0.499601;AN=5008;NS=2504;DP=13791;EAS_AF=0.7847;AMR_AF=0.3559;AFR_AF=0.3585;EUR_AF=0.4533;SAS_AF=0.546;AA=A|||;VT=SNP
1	73782148	rs2224494	T	G	100	PASS	AC=2504;AF=0.5;AN=5008;NS=2504;DP=17200;EAS_AF=0.7857;AMR_AF=0.3559;AFR_AF=0.3593;EUR_AF=0.4533;SAS_AF=0.546;AA=T|||;VT=SNP
1	73782938	rs11210207	C	T	100	PASS	AC=3229;AF=0.644768;AN=5008;NS=2504;DP=15554;EAS_AF=0.7917;AMR_AF=0.4222;AFR_AF=0.6815;EUR_AF=0.5795;SAS_AF=0.6687;AA=T|||;VT=SNP
1	73784077	rs7517355	A	G	100	PASS	AC=2938;AF=0.586661;AN=5008;NS=2504;DP=16594;EAS_AF=0.7917;AMR_AF=0.4006;AFR_AF=0.4735;EUR_AF=0.5785;SAS_AF=0.6687;AA=G|||;VT=SNP
1	73784686	rs7528322	G	A	100	PASS	AC=3229;AF=0.644768;AN=5008;NS=2504;DP=14086;EAS_AF=0.7917;AMR_AF=0.4222;AFR_AF=0.6815;EUR_AF=0.5795;SAS_AF=0.6687;AA=A|||;VT=SNP
1	73786469	rs10127961	C	G	100	PASS	AC=2937;AF=0.586462;AN=5008;NS=2504;DP=18034;EAS_AF=0.7917;AMR_AF=0.4006;AFR_AF=0.4735;EUR_AF=0.5785;SAS_AF=0.6677;AA=G|||;VT=SNP
1	73786858	rs10732841	G	T	100	PASS	AC=3229;AF=0.644768;AN=5008;NS=2504;DP=17641;EAS_AF=0.7917;AMR_AF=0.4222;AFR_AF=0.6815;EUR_AF=0.5795;SAS_AF=0.6687;AA=t|||;VT=SNP
1	73787158	rs10890031	G	A	100	PASS	AC=2503;AF=0.4998;AN=5008;NS=2504;DP=17300;EAS_AF=0.7857;AMR_AF=0.3559;AFR_AF=0.3578;EUR_AF=0.4533;SAS_AF=0.547;AA=G|||;VT=SNP
1	73788694	rs2340398	T	C	100	PASS	AC=2937;AF=0.586462;AN=5008;NS=2504;DP=17426;EAS_AF=0.7917;AMR_AF=0.3991;AFR_AF=0.4735;EUR_AF=0.5785;SAS_AF=0.6687;AA=T|||;VT=SNP
1	73789324	rs10890032	T	C	100	PASS	AC=3573;AF=0.713458;AN=5008;NS=2504;DP=17608;EAS_AF=0.7966;AMR_AF=0.4582;AFR_AF=0.8918;EUR_AF=0.6034;SAS_AF=0.681;AA=C|||;VT=SNP
1	73790407	rs12737087	G	A	100	PASS	AC=2497;AF=0.498602;AN=5008;NS=2504;DP=15651;EAS_AF=0.7857;AMR_AF=0.3559;AFR_AF=0.3533;EUR_AF=0.4533;SAS_AF=0.547;AA=G|||;VT=SNP
1	73790683	rs12564425	G	T	100	PASS	AC=2497;AF=0.498602;AN=5008;NS=2504;DP=15907;EAS_AF=0.7857;AMR_AF=0.3559;AFR_AF=0.3533;EUR_AF=0.4533;SAS_AF=0.547;AA=G|||;VT=SNP
1	73791614	rs1923204	T	G	100	PASS	AC=2504;AF=0.5;AN=5008;NS=2504;DP=15377;EAS_AF=0.7857;AMR_AF=0.3559;AFR_AF=0.3585;EUR_AF=0.4533;SAS_AF=0.547;AA=T|||;VT=SNP
1	73793245	rs11210209	G	A	100	PASS	AC=2934;AF=0.585863;AN=5008;NS=2504;DP=18890;EAS_AF=0.7917;AMR_AF=0.4006;AFR_AF=0.4713;EUR_AF=0.5785;SAS_AF=0.6677;AA=G|||;VT=SNP
1	73793499	rs1885246	T	C	100	PASS	AC=3031;AF=0.605232;AN=5008;NS=2504;DP=19529;EAS_AF=0.7907;AMR_AF=0.4092;AFR_AF=0.5401;EUR_AF=0.5785;SAS_AF=0.6687;AA=T|||;VT=SNP
1	73793630	rs1885247	A	G	100	PASS	AC=3056;AF=0.610224;AN=5008;NS=2504;DP=20517;EAS_AF=0.7917;AMR_AF=0.4092;AFR_AF=0.5582;EUR_AF=0.5785;SAS_AF=0.6687;AA=G|||;VT=SNP
1	73794923	rs10749819	G	C	100	PASS	AC=3055;AF=0.610024;AN=5008;NS=2504;DP=13853;EAS_AF=0.7917;AMR_AF=0.4092;AFR_AF=0.5582;EUR_AF=0.5785;SAS_AF=0.6677;AA=C|||;VT=SNP
1	73796794	rs10890033	A	G	100	PASS	AC=3228;AF=0.644569;AN=5008;NS=2504;DP=15286;EAS_AF=0.7917;AMR_AF=0.4222;AFR_AF=0.6815;EUR_AF=0.5795;SAS_AF=0.6677;AA=G|||;VT=SNP
1	73796949	rs12036558	T	G	100	PASS	AC=2390;AF=0.477236;AN=5008;NS=2504;DP=14044;EAS_AF=0.7847;AMR_AF=0.3444;AFR_AF=0.2799;EUR_AF=0.4533;SAS_AF=0.546;AA=T|||;VT=SNP
1	73797306	rs3845343	C	T	100	PASS	AC=2498;AF=0.498802;AN=5008;NS=2504;DP=12811;EAS_AF=0.7857;AMR_AF=0.3559;AFR_AF=0.354;EUR_AF=0.4543;SAS_AF=0.546;AA=C|||;VT=SNP
1	73797320	rs147746652	C	T	100	PASS	AC=180;AF=0.0359425;AN=5008;NS=2504;DP=13451;EAS_AF=0.0665;AMR_AF=0.1037;AFR_AF=0.0015;EUR_AF=0.0119;SAS_AF=0.0276;AA=C|||;VT=SNP
1	73797927	rs2145784	A	T	100	PASS	AC=3031;AF=0.605232;AN=5008;NS=2504;DP=14317;EAS_AF=0.7917;AMR_AF=0.4092;AFR_AF=0.5401;EUR_AF=0.5785;SAS_AF=0.6677;AA=T|||;VT=SNP
1	73799968	rs1923206	G	T	100	PASS	AC=2928;AF=0.584665;AN=5008;NS=2504;DP=18453;EAS_AF=0.7917;AMR_AF=0.4006;AFR_AF=0.466;EUR_AF=0.5785;SAS_AF=0.6687;AA=G|||;VT=SNP
1	73801632	rs6684973	A	G	100	PASS	AC=3628;AF=0.724441;AN=5008;NS=2504;DP=13576;EAS_AF=0.7966;AMR_AF=0.4611;AFR_AF=0.9327;EUR_AF=0.6034;SAS_AF=0.68;AA=G|||;VT=SNP
1	73803542	rs1923207	G	A	100	PASS	AC=3198;AF=0.638578;AN=5008;NS=2504;DP=13017;EAS_AF=0.7917;AMR_AF=0.4179;AFR_AF=0.6611;EUR_AF=0.5795;SAS_AF=0.6677;AA=A|||;VT=SNP
1	73805104	rs1120980	A	T	100	PASS	AC=2493;AF=0.497804;AN=5008;NS=2504;DP=17994;EAS_AF=0.7857;AMR_AF=0.3559;AFR_AF=0.3525;EUR_AF=0.4523;SAS_AF=0.545;AA=A|||;VT=SNP
1	73805179	rs1120981	C	T	100	PASS	AC=3048;AF=0.608626;AN=5008;NS=2504;DP=16337;EAS_AF=0.7917;AMR_AF=0.4092;AFR_AF=0.553;EUR_AF=0.5785;SAS_AF=0.6677;AA=T|||;VT=SNP
1	73806923	rs6689226	T	C	100	PASS	AC=2928;AF=0.584665;AN=5008;NS=2504;DP=13024;EAS_AF=0.7917;AMR_AF=0.3991;AFR_AF=0.4682;EUR_AF=0.5775;SAS_AF=0.6677;AA=C|||;VT=SNP
1	73809333	rs2208564	A	T	100	PASS	AC=1726;AF=0.344649;AN=5008;NS=2504;DP=20084;EAS_AF=0.7808;AMR_AF=0.2219;AFR_AF=0.0197;EUR_AF=0.2952;SAS_AF=0.4724;AA=a|||;VT=SNP
1	73810229	rs2208565	G	A	100	PASS	AC=2927;AF=0.584465;AN=5008;NS=2504;DP=17417;EAS_AF=0.7917;AMR_AF=0.3991;AFR_AF=0.4667;EUR_AF=0.5785;SAS_AF=0.6677;AA=G|||;VT=SNP
1	73810422	rs2208566	A	G	100	PASS	AC=3022;AF=0.603435;AN=5008;NS=2504;DP=20618;EAS_AF=0.7917;AMR_AF=0.4078;AFR_AF=0.534;EUR_AF=0.5785;SAS_AF=0.6677;AA=a|||;VT=SNP
1	73810915	rs6700324	A	T	100	PASS	AC=2933;AF=0.585663;AN=5008;NS=2504;DP=16907;EAS_AF=0.7927;AMR_AF=0.3991;AFR_AF=0.4705;EUR_AF=0.5785;SAS_AF=0.6677;AA=T|||;VT=SNP
1	73810973	rs6702943	T	A	100	PASS	AC=2933;AF=0.585663;AN=5008;NS=2504;DP=16630;EAS_AF=0.7917;AMR_AF=0.3991;AFR_AF=0.4713;EUR_AF=0.5785;SAS_AF=0.6677;AA=T|||;VT=SNP
1	73811954	rs1951361	G	A	100	PASS	AC=3016;AF=0.602236;AN=5008;NS=2504;DP=13193;EAS_AF=0.7917;AMR_AF=0.4078;AFR_AF=0.5295;EUR_AF=0.5785;SAS_AF=0.6677;AA=A|||;VT=SNP
1	73812598	rs10749820	C	G	100	PASS	AC=2863;AF=0.571685;AN=5008;NS=2504;DP=17439;EAS_AF=0.7857;AMR_AF=0.3919;AFR_AF=0.4289;EUR_AF=0.5765;SAS_AF=0.6667;AA=C|||;VT=SNP
1	73813579	rs11210211	T	A	100	PASS	AC=2926;AF=0.584265;AN=5008;NS=2504;DP=14911;EAS_AF=0.7917;AMR_AF=0.3991;AFR_AF=0.466;EUR_AF=0.5785;SAS_AF=0.6677;AA=A|||;VT=SNP
1	73814159	rs10789368	A	G	100	PASS	AC=2501;AF=0.499401;AN=5008;NS=2504;DP=15540;EAS_AF=0.7857;AMR_AF=0.3545;AFR_AF=0.3585;EUR_AF=0.4533;SAS_AF=0.545;AA=A|||;VT=SNP
1	73814908	rs1923211	T	C	100	PASS	AC=2931;AF=0.585264;AN=5008;NS=2504;DP=15054;EAS_AF=0.7917;AMR_AF=0.3991;AFR_AF=0.4713;EUR_AF=0.5785;SAS_AF=0.6656;AA=T|||;VT=SNP
1	73814973	rs1923212	A	C	100	PASS	AC=2933;AF=0.585663;AN=5008;NS=2504;DP=15653;EAS_AF=0.7917;AMR_AF=0.3991;AFR_AF=0.4713;EUR_AF=0.5785;SAS_AF=0.6677;AA=C|||;VT=SNP
1	73815283	rs962930	G	T	100	PASS	AC=2862;AF=0.571486;AN=5008;NS=2504;DP=11741;EAS_AF=0.6538;AMR_AF=0.3415;AFR_AF=0.6634;EUR_AF=0.4811;SAS_AF=0.6186;AA=G|||;VT=SNP
1	73815631	rs10493515	T	G	100	PASS	AC=2501;AF=0.499401;AN=5008;NS=2504;DP=13782;EAS_AF=0.7857;AMR_AF=0.3545;AFR_AF=0.3585;EUR_AF=0.4533;SAS_AF=0.545;AA=T|||;VT=SNP
1	73816564	rs1160682	C	T	100	PASS	AC=3572;AF=0.713259;AN=5008;NS=2504;DP=16885;EAS_AF=0.7966;AMR_AF=0.4582;AFR_AF=0.8918;EUR_AF=0.6034;SAS_AF=0.68;AA=T|||;VT=SNP
1	73816745	rs2008280	T	C	100	PASS	AC=2936;AF=0.586262;AN=5008;NS=2504;DP=13882;EAS_AF=0.7917;AMR_AF=0.3991;AFR_AF=0.4735;EUR_AF=0.5785;SAS_AF=0.6677;AA=T|||;VT=SNP
1	73817816	rs6668602	G	A	100	PASS	AC=2926;AF=0.584265;AN=5008;NS=2504;DP=14330;EAS_AF=0.7917;AMR_AF=0.3991;AFR_AF=0.466;EUR_AF=0.5785;SAS_AF=0.6677;AA=A|||;VT=SNP
1	73818516	rs10493516	A	G	100	PASS	AC=2933;AF=0.585663;AN=5008;NS=2504;DP=13378;EAS_AF=0.7917;AMR_AF=0.3991;AFR_AF=0.4713;EUR_AF=0.5785;SAS_AF=0.6677;AA=A|||;VT=SNP
1	73819848	rs2180946	G	A	100	PASS	AC=2948;AF=0.588658;AN=5008;NS=2504;DP=16259;EAS_AF=0.7917;AMR_AF=0.402;AFR_AF=0.4811;EUR_AF=0.5785;SAS_AF=0.6677;AA=G|||;VT=SNP
1	73820227	rs1923214	T	A	100	PASS	AC=2956;AF=0.590256;AN=5008;NS=2504;DP=16881;EAS_AF=0.7917;AMR_AF=0.402;AFR_AF=0.4871;EUR_AF=0.5785;SAS_AF=0.6677;AA=T|||;VT=SNP
1	73821093	rs2340399	T	C	100	PASS	AC=2957;AF=0.590455;AN=5008;NS=2504;DP=17951;EAS_AF=0.7917;AMR_AF=0.402;AFR_AF=0.4879;EUR_AF=0.5785;SAS_AF=0.6677;AA=T|||;VT=SNP
1	73821281	rs2340400	T	C	100	PASS	AC=2886;AF=0.576278;AN=5008;NS=2504;DP=17754;EAS_AF=0.7857;AMR_AF=0.3948;AFR_AF=0.4448;EUR_AF=0.5765;SAS_AF=0.6667;AA=T|||;VT=SNP
1	73821577	rs6655995	C	A	100	PASS	AC=2959;AF=0.590855;AN=5008;NS=2504;DP=16818;EAS_AF=0.7917;AMR_AF=0.4035;AFR_AF=0.4879;EUR_AF=0.5785;SAS_AF=0.6687;AA=C|||;VT=SNP
1	73821779	rs6673702	T	G	100	PASS	AC=2949;AF=0.588858;AN=5008;NS=2504;DP=17369;EAS_AF=0.7917;AMR_AF=0.402;AFR_AF=0.4826;EUR_AF=0.5785;SAS_AF=0.6667;AA=T|||;VT=SNP
1	73822289	rs12033140	C	T	100	PASS	AC=2518;AF=0.502796;AN=5008;NS=2504;DP=19752;EAS_AF=0.7857;AMR_AF=0.3573;AFR_AF=0.3691;EUR_AF=0.4543;SAS_AF=0.545;AA=C|||;VT=SNP
1	73824279	rs10890034	G	A	100	PASS	AC=2942;AF=0.58746;AN=5008;NS=2504;DP=13243;EAS_AF=0.7917;AMR_AF=0.402;AFR_AF=0.4766;EUR_AF=0.5785;SAS_AF=0.6677;AA=G|||;VT=SNP
1	73824909	rs10789369	A	G	100	PASS	AC=3241;AF=0.647165;AN=5008;NS=2504;DP=18030;EAS_AF=0.7917;AMR_AF=0.4193;AFR_AF=0.6929;EUR_AF=0.5795;SAS_AF=0.6677;AA=G|||;VT=SNP
1	73827012	rs6681595	G	T	100	PASS	AC=2955;AF=0.590056;AN=5008;NS=2504;DP=16802;EAS_AF=0.7917;AMR_AF=0.402;AFR_AF=0.4864;EUR_AF=0.5785;SAS_AF=0.6677;AA=T|||;VT=SNP
1	73828271	rs10890035	A	G	100	PASS	AC=3074;AF=0.613818;AN=5008;NS=2504;DP=15633;EAS_AF=0.7917;AMR_AF=0.4078;AFR_AF=0.5734;EUR_AF=0.5785;SAS_AF=0.6677;AA=G|||;VT=SNP
1	73828831	rs7541529	G	T	100	PASS	AC=3240;AF=0.646965;AN=5008;NS=2504;DP=12313;EAS_AF=0.7917;AMR_AF=0.4193;AFR_AF=0.6921;EUR_AF=0.5795;SAS_AF=0.6677;AA=T|||;VT=SNP
1	73829128	rs1923216	C	T	100	PASS	AC=2873;AF=0.573682;AN=5008;NS=2504;DP=13269;EAS_AF=0.7857;AMR_AF=0.3934;AFR_AF=0.4357;EUR_AF=0.5765;SAS_AF=0.6667;AA=C|||;VT=SNP
1	73829223	rs1923217	C	T	100	PASS	AC=2523;AF=0.503794;AN=5008;NS=2504;DP=13817;EAS_AF=0.7857;AMR_AF=0.3573;AFR_AF=0.3737;EUR_AF=0.4533;SAS_AF=0.545;AA=C|||;VT=SNP
1	73829282	rs1923218	T	C	100	PASS	AC=2962;AF=0.591454;AN=5008;NS=2504;DP=10290;EAS_AF=0.7917;AMR_AF=0.402;AFR_AF=0.4894;EUR_AF=0.5785;SAS_AF=0.6708;AA=t|||;VT=SNP
1	73829623	rs6689032	G	C	100	PASS	AC=3240;AF=0.646965;AN=5008;NS=2504;DP=17469;EAS_AF=0.7917;AMR_AF=0.4193;AFR_AF=0.6921;EUR_AF=0.5795;SAS_AF=0.6677;AA=g|||;VT=SNP
1	73829928	rs7415137	A	G	100	PASS	AC=2955;AF=0.590056;AN=5008;NS=2504;DP=15929;EAS_AF=0.7917;AMR_AF=0.402;AFR_AF=0.4864;EUR_AF=0.5785;SAS_AF=0.6677;AA=G|||;VT=SNP
1	73830081	rs10890036	T	C	100	PASS	AC=2954;AF=0.589856;AN=5008;NS=2504;DP=14635;EAS_AF=0.7917;AMR_AF=0.402;AFR_AF=0.4856;EUR_AF=0.5785;SAS_AF=0.6677;AA=t|||;VT=SNP
1	73830471	rs1923219	G	A	100	PASS	AC=2941;AF=0.58726;AN=5008;NS=2504;DP=14188;EAS_AF=0.7917;AMR_AF=0.4006;AFR_AF=0.4766;EUR_AF=0.5785;SAS_AF=0.6677;AA=G|||;VT=SNP
1	73832675	rs2025080	C	T	100	PASS	AC=3240;AF=0.646965;AN=5008;NS=2504;DP=17079;EAS_AF=0.7917;AMR_AF=0.4193;AFR_AF=0.6921;EUR_AF=0.5795;SAS_AF=0.6677;AA=T|||;VT=SNP
1	73833009	rs6702039	G	C	100	PASS	AC=2957;AF=0.590455;AN=5008;NS=2504;DP=17897;EAS_AF=0.7917;AMR_AF=0.402;AFR_AF=0.4879;EUR_AF=0.5785;SAS_AF=0.6677;AA=C|||;VT=SNP
1	73833914	rs10749821	T	C	100	PASS	AC=2958;AF=0.590655;AN=5008;NS=2504;DP=14178;EAS_AF=0.7917;AMR_AF=0.402;AFR_AF=0.4887;EUR_AF=0.5785;SAS_AF=0.6677;AA=C|||;VT=SNP
1	73834346	rs11210215	T	C	100	PASS	AC=2957;AF=0.590455;AN=5008;NS=2504;DP=17266;EAS_AF=0.7917;AMR_AF=0.402;AFR_AF=0.4879;EUR_AF=0.5785;SAS_AF=0.6677;AA=C|||;VT=SNP
1	73834650	rs911493	T	G	100	PASS	AC=2525;AF=0.504193;AN=5008;NS=2504;DP=17681;EAS_AF=0.7867;AMR_AF=0.3573;AFR_AF=0.3744;EUR_AF=0.4533;SAS_AF=0.545;AA=T|||;VT=SNP
1	73835726	rs2340401	T	C	100	PASS	AC=3071;AF=0.613219;AN=5008;NS=2504;DP=14890;EAS_AF=0.7917;AMR_AF=0.4078;AFR_AF=0.5711;EUR_AF=0.5785;SAS_AF=0.6677;AA=C|||;VT=SNP
1	73835741	rs2340402	G	A	100	PASS	AC=2524;AF=0.503994;AN=5008;NS=2504;DP=14704;EAS_AF=0.7857;AMR_AF=0.3573;AFR_AF=0.3744;EUR_AF=0.4533;SAS_AF=0.545;AA=G|||;VT=SNP
1	73835777	rs2340403	C	T	100	PASS	AC=2942;AF=0.58746;AN=5008;NS=2504;DP=14849;EAS_AF=0.7917;AMR_AF=0.4006;AFR_AF=0.4773;EUR_AF=0.5785;SAS_AF=0.6677;AA=T|||;VT=SNP
1	73836340	rs1923222	C	G	100	PASS	AC=2941;AF=0.58726;AN=5008;NS=2504;DP=16334;EAS_AF=0.7917;AMR_AF=0.4006;AFR_AF=0.4766;EUR_AF=0.5785;SAS_AF=0.6677;AA=C|||;VT=SNP
1	73836769	rs12034860	A	G	100	PASS	AC=3049;AF=0.608826;AN=5008;NS=2504;DP=13833;EAS_AF=0.7917;AMR_AF=0.4078;AFR_AF=0.5545;EUR_AF=0.5785;SAS_AF=0.6677;AA=a|||;VT=SNP
1	73837417	rs12128161	C	A	100	PASS	AC=2965;AF=0.592053;AN=5008;NS=2504;DP=17749;EAS_AF=0.7847;AMR_AF=0.3991;AFR_AF=0.503;EUR_AF=0.5765;SAS_AF=0.6667;AA=c|||;VT=SNP
1	73837608	rs12128235	C	A	100	PASS	AC=3033;AF=0.605631;AN=5008;NS=2504;DP=12173;EAS_AF=0.7917;AMR_AF=0.4063;AFR_AF=0.5431;EUR_AF=0.5785;SAS_AF=0.6677;AA=c|||;VT=SNP
1	73837640	rs12117304	T	C	100	PASS	AC=3073;AF=0.613618;AN=5008;NS=2504;DP=11430;EAS_AF=0.7917;AMR_AF=0.4078;AFR_AF=0.5726;EUR_AF=0.5785;SAS_AF=0.6677;AA=N|||;VT=SNP
1	73839564	rs1923223	T	C	100	PASS	AC=3051;AF=0.609225;AN=5008;NS=2504;DP=18119;EAS_AF=0.7917;AMR_AF=0.4078;AFR_AF=0.556;EUR_AF=0.5785;SAS_AF=0.6677;AA=C|||;VT=SNP
1	73839921	rs1923224	T	C	100	PASS	AC=3037;AF=0.60643;AN=5008;NS=2504;DP=17596;EAS_AF=0.7917;AMR_AF=0.4063;AFR_AF=0.5454;EUR_AF=0.5785;SAS_AF=0.6687;AA=T|||;VT=SNP
1	73840341	rs12406253	C	T	100	PASS	AC=2522;AF=0.503594;AN=5008;NS=2504;DP=14416;EAS_AF=0.7857;AMR_AF=0.3573;AFR_AF=0.3729;EUR_AF=0.4533;SAS_AF=0.545;AA=C|||;VT=SNP
1	73840843	rs7554968	T	C	100	PASS	AC=3060;AF=0.611022;AN=5008;NS=2504;DP=15214;EAS_AF=0.7917;AMR_AF=0.4107;AFR_AF=0.5613;EUR_AF=0.5785;SAS_AF=0.6677;AA=C|||;VT=SNP
1	73842480	rs11210216	A	G	100	PASS	AC=3041;AF=0.607228;AN=5008;NS=2504;DP=18268;EAS_AF=0.7917;AMR_AF=0.4063;AFR_AF=0.5461;EUR_AF=0.5835;SAS_AF=0.6667;AA=A|||;VT=SNP
1	73842685	rs7544965	C	T	100	PASS	AC=3077;AF=0.614417;AN=5008;NS=2504;DP=18433;EAS_AF=0.7917;AMR_AF=0.4078;AFR_AF=0.5726;EUR_AF=0.5835;SAS_AF=0.6667;AA=T|||;VT=SNP
1	73843213	rs7516608	T	G	100	PASS	AC=3078;AF=0.614617;AN=5008;NS=2504;DP=19399;EAS_AF=0.7917;AMR_AF=0.4078;AFR_AF=0.5726;EUR_AF=0.5835;SAS_AF=0.6677;AA=G|||;VT=SNP
1	73843468	rs1923225	T	C	100	PASS	AC=2527;AF=0.504593;AN=5008;NS=2504;DP=16773;EAS_AF=0.7857;AMR_AF=0.3573;AFR_AF=0.3729;EUR_AF=0.4583;SAS_AF=0.545;AA=T|||;VT=SNP
1	73845254	rs10890037	A	G	100	PASS	AC=3058;AF=0.610623;AN=5008;NS=2504;DP=19612;EAS_AF=0.7917;AMR_AF=0.4092;AFR_AF=0.556;EUR_AF=0.5835;SAS_AF=0.6687;AA=G|||;VT=SNP
1	73845360	rs10749822	T	G	100	PASS	AC=3244;AF=0.647764;AN=5008;NS=2504;DP=19855;EAS_AF=0.7917;AMR_AF=0.4193;AFR_AF=0.6914;EUR_AF=0.5845;SAS_AF=0.6677;AA=G|||;VT=SNP
1	73845734	rs10732842	A	G	100	PASS	AC=4163;AF=0.83127;AN=5008;NS=2504;DP=19267;EAS_AF=0.8938;AMR_AF=0.7104;AFR_AF=0.8185;EUR_AF=0.8151;SAS_AF=0.8865;AA=G|||;VT=SNP
1	73845941	rs10736419	T	C	100	PASS	AC=3044;AF=0.607827;AN=5008;NS=2504;DP=18687;EAS_AF=0.7917;AMR_AF=0.4063;AFR_AF=0.5469;EUR_AF=0.5835;SAS_AF=0.6687;AA=T|||;VT=SNP
1	73846542	rs11210217	A	G	100	PASS	AC=3042;AF=0.607428;AN=5008;NS=2504;DP=15336;EAS_AF=0.7917;AMR_AF=0.4063;AFR_AF=0.5461;EUR_AF=0.5835;SAS_AF=0.6677;AA=A|||;VT=SNP
1	73846894	rs1923226	C	T	100	PASS	AC=2527;AF=0.504593;AN=5008;NS=2504;DP=19043;EAS_AF=0.7867;AMR_AF=0.3573;AFR_AF=0.3722;EUR_AF=0.4583;SAS_AF=0.545;AA=c|||;VT=SNP
1	73847108	rs17503369	T	C	100	PASS	AC=311;AF=0.0621006;AN=5008;NS=2504;DP=19547;EAS_AF=0.004;AMR_AF=0.1066;AFR_AF=0.0091;EUR_AF=0.1521;SAS_AF=0.0695;AA=T|||;VT=SNP
1	73847138	rs11210218	G	A	100	PASS	AC=2525;AF=0.504193;AN=5008;NS=2504;DP=19731;EAS_AF=0.7867;AMR_AF=0.3573;AFR_AF=0.3722;EUR_AF=0.4583;SAS_AF=0.5429;AA=G|||;VT=SNP
1	73847345	rs1923227	G	A	100	PASS	AC=4138;AF=0.826278;AN=5008;NS=2504;DP=20667;EAS_AF=0.8929;AMR_AF=0.7075;AFR_AF=0.8018;EUR_AF=0.8151;SAS_AF=0.8865;AA=A|||;VT=SNP
1	73847802	rs7546305	C	T	100	PASS	AC=2521;AF=0.503395;AN=5008;NS=2504;DP=17572;EAS_AF=0.7837;AMR_AF=0.3559;AFR_AF=0.3722;EUR_AF=0.4583;SAS_AF=0.5429;AA=c|||;VT=SNP
1	73848331	rs7515828	T	C	100	PASS	AC=2917;AF=0.582468;AN=5008;NS=2504;DP=18005;EAS_AF=0.7847;AMR_AF=0.3847;AFR_AF=0.4826;EUR_AF=0.5696;SAS_AF=0.6626;AA=T|||;VT=SNP
1	73848505	rs7546987	C	T	100	PASS	AC=2921;AF=0.583267;AN=5008;NS=2504;DP=16837;EAS_AF=0.7857;AMR_AF=0.3876;AFR_AF=0.4826;EUR_AF=0.5686;SAS_AF=0.6646;AA=T|||;VT=SNP
1	73848537	rs7547059	C	A	100	PASS	AC=2911;AF=0.58127;AN=5008;NS=2504;DP=15578;EAS_AF=0.7827;AMR_AF=0.3847;AFR_AF=0.4826;EUR_AF=0.5636;SAS_AF=0.6646;AA=C|||;VT=SNP
1	73848631	rs11581459	A	T	100	PASS	AC=2914;AF=0.581869;AN=5008;NS=2504;DP=18054;EAS_AF=0.7847;AMR_AF=0.3876;AFR_AF=0.4826;EUR_AF=0.5646;SAS_AF=0.6626;AA=A|||;VT=SNP
1	73848944	rs12135094	C	T	100	PASS	AC=2903;AF=0.579673;AN=5008;NS=2504;DP=17559;EAS_AF=0.7847;AMR_AF=0.3847;AFR_AF=0.4803;EUR_AF=0.5646;SAS_AF=0.6564;AA=T|||;VT=SNP
1	73848985	rs12120214	G	A	100	PASS	AC=2904;AF=0.579872;AN=5008;NS=2504;DP=18314;EAS_AF=0.7837;AMR_AF=0.3847;AFR_AF=0.4803;EUR_AF=0.5646;SAS_AF=0.6585;AA=G|||;VT=SNP
1	73848987	rs12127629	A	C	100	PASS	AC=2904;AF=0.579872;AN=5008;NS=2504;DP=18398;EAS_AF=0.7837;AMR_AF=0.3847;AFR_AF=0.4803;EUR_AF=0.5646;SAS_AF=0.6585;AA=C|||;VT=SNP
1	73849016	rs11210219	G	A	100	PASS	AC=2904;AF=0.579872;AN=5008;NS=2504;DP=18930;EAS_AF=0.7837;AMR_AF=0.3847;AFR_AF=0.4803;EUR_AF=0.5646;SAS_AF=0.6585;AA=G|||;VT=SNP
1	73849297	rs10789370	G	A	100	PASS	AC=2907;AF=0.580471;AN=5008;NS=2504;DP=13607;EAS_AF=0.7857;AMR_AF=0.3862;AFR_AF=0.4803;EUR_AF=0.5646;SAS_AF=0.6585;AA=G|||;VT=SNP
1	73849655	rs11210220	T	G	100	PASS	AC=2906;AF=0.580272;AN=5008;NS=2504;DP=12083;EAS_AF=0.7857;AMR_AF=0.3847;AFR_AF=0.4803;EUR_AF=0.5646;SAS_AF=0.6585;AA=G|||;VT=SNP
1	73849673	rs11210221	T	C	100	PASS	AC=2906;AF=0.580272;AN=5008;NS=2504;DP=11867;EAS_AF=0.7857;AMR_AF=0.3847;AFR_AF=0.4803;EUR_AF=0.5646;SAS_AF=0.6585;AA=T|||;VT=SNP
1	73849687	rs11210222	T	C	100	PASS	AC=2906;AF=0.580272;AN=5008;NS=2504;DP=11881;EAS_AF=0.7857;AMR_AF=0.3847;AFR_AF=0.4803;EUR_AF=0.5646;SAS_AF=0.6585;AA=T|||;VT=SNP
1	73849773	rs1923228	T	A	100	PASS	AC=2905;AF=0.580072;AN=5008;NS=2504;DP=12792;EAS_AF=0.7847;AMR_AF=0.3847;AFR_AF=0.4803;EUR_AF=0.5646;SAS_AF=0.6585;AA=A|||;VT=SNP
1	73849883	rs1923229	T	C	100	PASS	AC=4199;AF=0.838458;AN=5008;NS=2504;DP=14016;EAS_AF=0.8919;AMR_AF=0.7219;AFR_AF=0.8442;EUR_AF=0.8151;SAS_AF=0.8824;AA=C|||;VT=SNP
1	73851213	rs12718437	A	G	100	PASS	AC=2465;AF=0.492212;AN=5008;NS=2504;DP=15602;EAS_AF=0.7857;AMR_AF=0.3429;AFR_AF=0.354;EUR_AF=0.4414;SAS_AF=0.5348;AA=A|||;VT=SNP
1	73851340	rs12718438	G	A	100	PASS	AC=3357;AF=0.670327;AN=5008;NS=2504;DP=14916;EAS_AF=0.7927;AMR_AF=0.438;AFR_AF=0.7186;EUR_AF=0.6441;SAS_AF=0.6708;AA=A|||;VT=SNP
1	73851687	rs6671130	T	G	100	PASS	AC=2904;AF=0.579872;AN=5008;NS=2504;DP=17228;EAS_AF=0.7847;AMR_AF=0.3833;AFR_AF=0.4796;EUR_AF=0.5646;SAS_AF=0.6595;AA=T|||;VT=SNP
1	73851752	rs6671002	A	G	100	PASS	AC=2961;AF=0.591254;AN=5008;NS=2504;DP=16385;EAS_AF=0.7857;AMR_AF=0.3919;AFR_AF=0.5182;EUR_AF=0.5646;SAS_AF=0.6585;AA=A|||;VT=SNP
1	73851936	rs6671203	A	G	100	PASS	AC=2906;AF=0.580272;AN=5008;NS=2504;DP=16445;EAS_AF=0.7857;AMR_AF=0.3847;AFR_AF=0.4803;EUR_AF=0.5646;SAS_AF=0.6585;AA=G|||;VT=SNP
1	73852067	rs6673911	T	A	100	PASS	AC=2919;AF=0.582867;AN=5008;NS=2504;DP=15559;EAS_AF=0.7857;AMR_AF=0.3862;AFR_AF=0.4894;EUR_AF=0.5646;SAS_AF=0.6585;AA=A|||;VT=SNP
1	73852090	rs6673919	T	C	100	PASS	AC=2907;AF=0.580471;AN=5008;NS=2504;DP=15332;EAS_AF=0.7857;AMR_AF=0.3847;AFR_AF=0.4811;EUR_AF=0.5646;SAS_AF=0.6585;AA=T|||;VT=SNP
1	73852445	rs11210223	C	G	100	PASS	AC=2918;AF=0.582668;AN=5008;NS=2504;DP=15194;EAS_AF=0.7857;AMR_AF=0.3862;AFR_AF=0.4887;EUR_AF=0.5646;SAS_AF=0.6585;AA=G|||;VT=SNP
1	73852554	rs11210224	T	C	100	PASS	AC=2905;AF=0.580072;AN=5008;NS=2504;DP=16511;EAS_AF=0.7857;AMR_AF=0.3847;AFR_AF=0.4796;EUR_AF=0.5646;SAS_AF=0.6585;AA=T|||;VT=SNP
1	73852585	rs11210225	G	A	100	PASS	AC=2905;AF=0.580072;AN=5008;NS=2504;DP=16223;EAS_AF=0.7857;AMR_AF=0.3847;AFR_AF=0.4796;EUR_AF=0.5646;SAS_AF=0.6585;AA=A|||;VT=SNP
1	73852765	rs1923230	T	C	100	PASS	AC=2906;AF=0.580272;AN=5008;NS=2504;DP=17524;EAS_AF=0.7857;AMR_AF=0.3847;AFR_AF=0.4803;EUR_AF=0.5646;SAS_AF=0.6585;AA=C|||;VT=SNP
1	73852939	rs1923231	T	C	100	PASS	AC=2906;AF=0.580272;AN=5008;NS=2504;DP=16740;EAS_AF=0.7857;AMR_AF=0.3847;AFR_AF=0.4803;EUR_AF=0.5646;SAS_AF=0.6585;AA=C|||;VT=SNP
1	73853042	rs1923232	C	T	100	PASS	AC=4185;AF=0.835663;AN=5008;NS=2504;DP=17004;EAS_AF=0.8889;AMR_AF=0.7176;AFR_AF=0.8411;EUR_AF=0.8131;SAS_AF=0.8804;AA=T|||;VT=SNP
1	73853460	rs1923233	C	T	100	PASS	AC=2906;AF=0.580272;AN=5008;NS=2504;DP=15285;EAS_AF=0.7857;AMR_AF=0.3847;AFR_AF=0.4803;EUR_AF=0.5646;SAS_AF=0.6585;AA=C|||;VT=SNP
1	73853481	rs1923234	G	A	100	PASS	AC=2906;AF=0.580272;AN=5008;NS=2504;DP=15395;EAS_AF=0.7857;AMR_AF=0.3847;AFR_AF=0.4803;EUR_AF=0.5646;SAS_AF=0.6585;AA=G|||;VT=SNP
1	73853826	rs1923236	T	C	100	PASS	AC=2906;AF=0.580272;AN=5008;NS=2504;DP=16790;EAS_AF=0.7857;AMR_AF=0.3847;AFR_AF=0.4803;EUR_AF=0.5646;SAS_AF=0.6585;AA=C|||;VT=SNP
1	73854147	rs12044079	C	T	100	PASS	AC=2908;AF=0.580671;AN=5008;NS=2504;DP=19107;EAS_AF=0.7857;AMR_AF=0.3847;AFR_AF=0.4811;EUR_AF=0.5646;SAS_AF=0.6595;AA=C|||;VT=SNP
1	73854284	rs11210226	A	G	100	PASS	AC=2905;AF=0.580072;AN=5008;NS=2504;DP=18120;EAS_AF=0.7857;AMR_AF=0.3847;AFR_AF=0.4803;EUR_AF=0.5646;SAS_AF=0.6575;AA=A|||;VT=SNP
1	73854549	rs58391878	T	C	100	PASS	AC=432;AF=0.086262;AN=5008;NS=2504;DP=19413;EAS_AF=0.005;AMR_AF=0.1009;AFR_AF=0.1157;EUR_AF=0.1372;SAS_AF=0.0675;AA=T|||;VT=SNP
1	73855015	rs11210227	C	A	100	PASS	AC=2908;AF=0.580671;AN=5008;NS=2504;DP=18158;EAS_AF=0.7857;AMR_AF=0.3847;AFR_AF=0.4803;EUR_AF=0.5656;SAS_AF=0.6595;AA=A|||;VT=SNP
1	73855051	rs1338645	G	A	100	PASS	AC=2908;AF=0.580671;AN=5008;NS=2504;DP=16524;EAS_AF=0.7857;AMR_AF=0.3847;AFR_AF=0.4803;EUR_AF=0.5656;SAS_AF=0.6595;AA=A|||;VT=SNP
1	73855495	rs34547319	T	G	100	PASS	AC=2907;AF=0.580471;AN=5008;NS=2504;DP=15342;EAS_AF=0.7857;AMR_AF=0.3847;AFR_AF=0.4803;EUR_AF=0.5646;SAS_AF=0.6595;AA=G|||;VT=SNP
1	73856091	rs55994666	A	C	100	PASS	AC=2904;AF=0.579872;AN=5008;NS=2504;DP=17279;EAS_AF=0.7857;AMR_AF=0.3847;AFR_AF=0.4803;EUR_AF=0.5646;SAS_AF=0.6564;AA=A|||;VT=SNP
1	73856471	rs6701544	T	C	100	PASS	AC=2908;AF=0.580671;AN=5008;NS=2504;DP=17070;EAS_AF=0.7857;AMR_AF=0.3847;AFR_AF=0.4811;EUR_AF=0.5646;SAS_AF=0.6595;AA=C|||;VT=SNP
1	73856841	rs6704376	T	C	100	PASS	AC=2907;AF=0.580471;AN=5008;NS=2504;DP=15900;EAS_AF=0.7857;AMR_AF=0.3847;AFR_AF=0.4803;EUR_AF=0.5646;SAS_AF=0.6595;AA=T|||;VT=SNP
1	73856933	rs6704461	T	C	100	PASS	AC=2907;AF=0.580471;AN=5008;NS=2504;DP=15135;EAS_AF=0.7857;AMR_AF=0.3847;AFR_AF=0.4803;EUR_AF=0.5646;SAS_AF=0.6595;AA=T|||;VT=SNP
1	73857058	rs6689493	C	T	100	PASS	AC=2908;AF=0.580671;AN=5008;NS=2504;DP=13314;EAS_AF=0.7857;AMR_AF=0.3847;AFR_AF=0.4803;EUR_AF=0.5656;SAS_AF=0.6595;AA=C|||;VT=SNP
1	73857097	rs1984201	T	C	100	PASS	AC=2906;AF=0.580272;AN=5008;NS=2504;DP=14005;EAS_AF=0.7837;AMR_AF=0.3862;AFR_AF=0.4803;EUR_AF=0.5646;SAS_AF=0.6595;AA=C|||;VT=SNP
1	73857494	rs1856410	A	G	100	PASS	AC=2907;AF=0.580471;AN=5008;NS=2504;DP=15436;EAS_AF=0.7857;AMR_AF=0.3847;AFR_AF=0.4803;EUR_AF=0.5646;SAS_AF=0.6595;AA=G|||;VT=SNP
1	73857724	rs1338654	G	T	100	PASS	AC=2907;AF=0.580471;AN=5008;NS=2504;DP=14505;EAS_AF=0.7857;AMR_AF=0.3847;AFR_AF=0.4803;EUR_AF=0.5646;SAS_AF=0.6595;AA=G|||;VT=SNP
1	73857839	rs5015579	G	T	100	PASS	AC=2908;AF=0.580671;AN=5008;NS=2504;DP=13631;EAS_AF=0.7857;AMR_AF=0.3847;AFR_AF=0.4803;EUR_AF=0.5656;SAS_AF=0.6595;AA=G|||;VT=SNP
1	73857844	rs5015578	A	G	100	PASS	AC=2908;AF=0.580671;AN=5008;NS=2504;DP=13701;EAS_AF=0.7857;AMR_AF=0.3847;AFR_AF=0.4803;EUR_AF=0.5656;SAS_AF=0.6595;AA=A|||;VT=SNP
1	73858039	rs11809026	C	T	100	PASS	AC=2907;AF=0.580471;AN=5008;NS=2504;DP=14316;EAS_AF=0.7857;AMR_AF=0.3847;AFR_AF=0.4803;EUR_AF=0.5646;SAS_AF=0.6595;AA=c|||;VT=SNP
1	73858079	rs11805813	A	G	100	PASS	AC=2907;AF=0.580471;AN=5008;NS=2504;DP=14932;EAS_AF=0.7857;AMR_AF=0.3847;AFR_AF=0.4803;EUR_AF=0.5646;SAS_AF=0.6595;AA=G|||;VT=SNP
1	73858261	rs12744582	T	A	100	PASS	AC=2907;AF=0.580471;AN=5008;NS=2504;DP=16462;EAS_AF=0.7857;AMR_AF=0.3847;AFR_AF=0.4803;EUR_AF=0.5646;SAS_AF=0.6595;AA=A|||;VT=SNP
1	73858351	rs10493517	G	A	100	PASS	AC=2465;AF=0.492212;AN=5008;NS=2504;DP=16181;EAS_AF=0.7857;AMR_AF=0.3429;AFR_AF=0.3533;EUR_AF=0.4414;SAS_AF=0.5358;AA=G|||;VT=SNP
1	73858463	rs11805871	A	G	100	PASS	AC=2907;AF=0.580471;AN=5008;NS=2504;DP=12666;EAS_AF=0.7857;AMR_AF=0.3847;AFR_AF=0.4803;EUR_AF=0.5646;SAS_AF=0.6595;AA=G|||;VT=SNP
1	73858561	rs11809098	C	T	100	PASS	AC=2907;AF=0.580471;AN=5008;NS=2504;DP=12570;EAS_AF=0.7857;AMR_AF=0.3847;AFR_AF=0.4803;EUR_AF=0.5646;SAS_AF=0.6595;AA=C|||;VT=SNP
1	73858941	rs11809486	C	T	100	PASS	AC=2909;AF=0.580871;AN=5008;NS=2504;DP=15761;EAS_AF=0.7857;AMR_AF=0.3847;AFR_AF=0.4818;EUR_AF=0.5646;SAS_AF=0.6595;AA=T|||;VT=SNP
1	73859002	rs10890038	T	C	100	PASS	AC=3353;AF=0.669529;AN=5008;NS=2504;DP=16733;EAS_AF=0.7927;AMR_AF=0.4352;AFR_AF=0.7163;EUR_AF=0.6441;SAS_AF=0.6718;AA=c|||;VT=SNP
1	73859300	rs10890039	G	A	100	PASS	AC=2924;AF=0.583866;AN=5008;NS=2504;DP=13633;EAS_AF=0.7887;AMR_AF=0.3905;AFR_AF=0.4818;EUR_AF=0.5666;SAS_AF=0.6656;AA=g|||;VT=SNP
1	73859367	rs6696623	C	T	100	PASS	AC=2907;AF=0.580471;AN=5008;NS=2504;DP=15161;EAS_AF=0.7847;AMR_AF=0.3862;AFR_AF=0.4803;EUR_AF=0.5656;SAS_AF=0.6585;AA=t|||;VT=SNP
1	73860028	rs11210229	A	G	100	PASS	AC=2907;AF=0.580471;AN=5008;NS=2504;DP=18993;EAS_AF=0.7857;AMR_AF=0.3847;AFR_AF=0.4803;EUR_AF=0.5646;SAS_AF=0.6595;AA=a|||;VT=SNP
1	73860130	rs1923237	A	T	100	PASS	AC=4192;AF=0.837061;AN=5008;NS=2504;DP=18365;EAS_AF=0.8889;AMR_AF=0.7205;AFR_AF=0.8457;EUR_AF=0.8121;SAS_AF=0.8804;AA=t|||;VT=SNP
1	73860311	rs1923238	A	C	100	PASS	AC=2908;AF=0.580671;AN=5008;NS=2504;DP=16643;EAS_AF=0.7857;AMR_AF=0.3847;AFR_AF=0.4803;EUR_AF=0.5646;SAS_AF=0.6605;AA=a|||;VT=SNP
1	73860631	rs10493518	G	A	100	PASS	AC=2465;AF=0.492212;AN=5008;NS=2504;DP=16465;EAS_AF=0.7857;AMR_AF=0.3429;AFR_AF=0.3533;EUR_AF=0.4414;SAS_AF=0.5358;AA=G|||;VT=SNP
1	73861173	rs1249588	A	G	100	PASS	AC=390;AF=0.0778754;AN=5008;NS=2504;DP=16711;EAS_AF=0.0942;AMR_AF=0.1931;AFR_AF=0.0144;EUR_AF=0.0408;SAS_AF=0.1033;AA=A|||;VT=SNP
1	73861924	rs1338651	C	A	100	PASS	AC=2902;AF=0.579473;AN=5008;NS=2504;DP=14514;EAS_AF=0.7857;AMR_AF=0.3847;AFR_AF=0.4766;EUR_AF=0.5646;SAS_AF=0.6595;AA=A|||;VT=SNP
1	73862004	rs1338650	G	T	100	PASS	AC=2465;AF=0.492212;AN=5008;NS=2504;DP=15337;EAS_AF=0.7857;AMR_AF=0.3429;AFR_AF=0.3533;EUR_AF=0.4414;SAS_AF=0.5358;AA=G|||;VT=SNP
1	73863269	rs10159196	C	T	100	PASS	AC=2901;AF=0.579273;AN=5008;NS=2504;DP=17933;EAS_AF=0.7847;AMR_AF=0.3847;AFR_AF=0.4766;EUR_AF=0.5646;SAS_AF=0.6595;AA=C|||;VT=SNP
1	73863862	rs1572669	A	G	100	PASS	AC=3349;AF=0.66873;AN=5008;NS=2504;DP=17766;EAS_AF=0.7927;AMR_AF=0.4352;AFR_AF=0.7133;EUR_AF=0.6441;SAS_AF=0.6718;AA=G|||;VT=SNP
1	73864195	rs12567259	A	T	100	PASS	AC=1650;AF=0.329473;AN=5008;NS=2504;DP=20420;EAS_AF=0.7272;AMR_AF=0.2032;AFR_AF=0.0136;EUR_AF=0.3022;SAS_AF=0.4642;AA=A|||;VT=SNP
1	73864251	rs11210232	C	T	100	PASS	AC=2465;AF=0.492212;AN=5008;NS=2504;DP=20172;EAS_AF=0.7847;AMR_AF=0.3429;AFR_AF=0.3533;EUR_AF=0.4423;SAS_AF=0.5358;AA=C|||;VT=SNP
1	73865596	rs1885248	C	T	100	PASS	AC=3140;AF=0.626997;AN=5008;NS=2504;DP=16407;EAS_AF=0.7927;AMR_AF=0.4193;AFR_AF=0.5643;EUR_AF=0.6431;SAS_AF=0.6718;AA=T|||;VT=SNP
1	73865740	rs1885249	A	G	100	PASS	AC=2921;AF=0.583267;AN=5008;NS=2504;DP=17394;EAS_AF=0.7857;AMR_AF=0.3847;AFR_AF=0.4909;EUR_AF=0.5646;SAS_AF=0.6595;AA=G|||;VT=SNP
1	73865790	rs1885250	G	A	100	PASS	AC=2465;AF=0.492212;AN=5008;NS=2504;DP=16829;EAS_AF=0.7857;AMR_AF=0.3429;AFR_AF=0.3533;EUR_AF=0.4414;SAS_AF=0.5358;AA=G|||;VT=SNP
1	73866020	rs1885251	G	T	100	PASS	AC=2465;AF=0.492212;AN=5008;NS=2504;DP=17428;EAS_AF=0.7857;AMR_AF=0.3429;AFR_AF=0.3533;EUR_AF=0.4414;SAS_AF=0.5358;AA=G|||;VT=SNP
1	73866109	rs1805215	A	T	100	PASS	AC=3353;AF=0.669529;AN=5008;NS=2504;DP=17960;EAS_AF=0.7927;AMR_AF=0.4352;AFR_AF=0.7163;EUR_AF=0.6441;SAS_AF=0.6718;AA=T|||;VT=SNP
1	73866272	rs1416268	T	C	100	PASS	AC=2921;AF=0.583267;AN=5008;NS=2504;DP=17413;EAS_AF=0.7857;AMR_AF=0.3847;AFR_AF=0.4909;EUR_AF=0.5646;SAS_AF=0.6595;AA=T|||;VT=SNP
1	73866598	rs1416269	A	G	100	PASS	AC=2921;AF=0.583267;AN=5008;NS=2504;DP=16524;EAS_AF=0.7857;AMR_AF=0.3847;AFR_AF=0.4909;EUR_AF=0.5646;SAS_AF=0.6595;AA=A|||;VT=SNP
1	73867436	rs1923242	C	T	100	PASS	AC=1839;AF=0.367212;AN=5008;NS=2504;DP=20500;EAS_AF=0.7282;AMR_AF=0.2176;AFR_AF=0.1475;EUR_AF=0.3032;SAS_AF=0.4642;AA=C|||;VT=SNP
1	73868386	rs1923243	A	C	100	PASS	AC=2465;AF=0.492212;AN=5008;NS=2504;DP=10120;EAS_AF=0.7857;AMR_AF=0.3429;AFR_AF=0.3533;EUR_AF=0.4414;SAS_AF=0.5358;AA=A|||;VT=SNP
1	73869230	rs1923244	T	C	100	PASS	AC=3352;AF=0.669329;AN=5008;NS=2504;DP=17088;EAS_AF=0.7917;AMR_AF=0.4352;AFR_AF=0.7163;EUR_AF=0.6441;SAS_AF=0.6718;AA=C|||;VT=SNP
1	73870901	rs12035848	G	A	100	PASS	AC=2804;AF=0.559904;AN=5008;NS=2504;DP=15235;EAS_AF=0.7857;AMR_AF=0.379;AFR_AF=0.4054;EUR_AF=0.5646;SAS_AF=0.6595;AA=G|||;VT=SNP
1	73871205	rs12043387	A	G	100	PASS	AC=2804;AF=0.559904;AN=5008;NS=2504;DP=15336;EAS_AF=0.7857;AMR_AF=0.379;AFR_AF=0.4054;EUR_AF=0.5646;SAS_AF=0.6595;AA=A|||;VT=SNP
1	73873036	rs2340404	A	G	100	PASS	AC=3140;AF=0.626997;AN=5008;NS=2504;DP=18427;EAS_AF=0.7927;AMR_AF=0.4193;AFR_AF=0.5651;EUR_AF=0.6431;SAS_AF=0.6708;AA=G|||;VT=SNP
1	73873755	rs3964487	A	G	100	PASS	AC=2893;AF=0.577676;AN=5008;NS=2504;DP=16630;EAS_AF=0.7718;AMR_AF=0.3847;AFR_AF=0.4811;EUR_AF=0.5636;SAS_AF=0.6595;AA=A|||;VT=SNP
1	73874321	rs1316718	G	A	100	PASS	AC=2451;AF=0.489417;AN=5008;NS=2504;DP=15600;EAS_AF=0.7718;AMR_AF=0.3429;AFR_AF=0.3533;EUR_AF=0.4414;SAS_AF=0.5358;AA=G|||;VT=SNP
1	73878194	rs11210235	T	C	100	PASS	AC=2451;AF=0.489417;AN=5008;NS=2504;DP=16283;EAS_AF=0.7718;AMR_AF=0.3429;AFR_AF=0.3533;EUR_AF=0.4414;SAS_AF=0.5358;AA=T|||;VT=SNP
1	73879821	rs11210236	C	T	100	PASS	AC=2452;AF=0.489617;AN=5008;NS=2504;DP=17067;EAS_AF=0.7728;AMR_AF=0.3429;AFR_AF=0.3533;EUR_AF=0.4414;SAS_AF=0.5358;AA=C|||;VT=SNP
1	73880586	rs10465867	T	C	100	PASS	AC=2687;AF=0.536542;AN=5008;NS=2504;DP=16661;EAS_AF=0.7798;AMR_AF=0.3775;AFR_AF=0.4387;EUR_AF=0.5199;SAS_AF=0.5481;AA=T|||;VT=SNP
1	73880654	rs10465868	A	G	100	PASS	AC=2452;AF=0.489617;AN=5008;NS=2504;DP=17379;EAS_AF=0.7728;AMR_AF=0.3429;AFR_AF=0.3533;EUR_AF=0.4414;SAS_AF=0.5358;AA=A|||;VT=SNP
1	73880724	rs10465869	C	A	100	PASS	AC=2452;AF=0.489617;AN=5008;NS=2504;DP=17895;EAS_AF=0.7728;AMR_AF=0.3429;AFR_AF=0.3533;EUR_AF=0.4414;SAS_AF=0.5358;AA=A|||;VT=SNP
1	73882478	rs1475064	A	G	100	PASS	AC=2791;AF=0.557308;AN=5008;NS=2504;DP=14128;EAS_AF=0.7728;AMR_AF=0.379;AFR_AF=0.4054;EUR_AF=0.5646;SAS_AF=0.6595;AA=A|||;VT=SNP
1	73882880	rs1475065	A	G	100	PASS	AC=3340;AF=0.666933;AN=5008;NS=2504;DP=17751;EAS_AF=0.7798;AMR_AF=0.4352;AFR_AF=0.7163;EUR_AF=0.6441;SAS_AF=0.6718;AA=G|||;VT=SNP
1	73884838	rs12731986	C	T	100	PASS	AC=2790;AF=0.557109;AN=5008;NS=2504;DP=10105;EAS_AF=0.7718;AMR_AF=0.379;AFR_AF=0.4054;EUR_AF=0.5646;SAS_AF=0.6595;AA=C|||;VT=SNP
1	73884929	rs12044316	G	C	100	PASS	AC=2453;AF=0.489816;AN=5008;NS=2504;DP=11208;EAS_AF=0.7728;AMR_AF=0.3429;AFR_AF=0.3533;EUR_AF=0.4414;SAS_AF=0.5368;AA=G|||;VT=SNP
1	73886699	rs7553998	T	C	100	PASS	AC=2452;AF=0.489617;AN=5008;NS=2504;DP=13835;EAS_AF=0.7718;AMR_AF=0.3429;AFR_AF=0.354;EUR_AF=0.4414;SAS_AF=0.5358;AA=T|||;VT=SNP
1	73887531	rs75734155	G	A	100	PASS	AC=121;AF=0.0241613;AN=5008;NS=2504;DP=17754;EAS_AF=0.0724;AMR_AF=0.0115;AFR_AF=0;EUR_AF=0.0199;SAS_AF=0.0204;AA=G|||;VT=SNP
1	73887712	rs4557913	T	A	100	PASS	AC=2452;AF=0.489617;AN=5008;NS=2504;DP=17746;EAS_AF=0.7718;AMR_AF=0.3429;AFR_AF=0.354;EUR_AF=0.4414;SAS_AF=0.5358;AA=A|||;VT=SNP
1	73887871	rs1361244	G	A	100	PASS	AC=2451;AF=0.489417;AN=5008;NS=2504;DP=17387;EAS_AF=0.7718;AMR_AF=0.3429;AFR_AF=0.3533;EUR_AF=0.4414;SAS_AF=0.5358;AA=G|||;VT=SNP
1	73888982	rs1338656	T	C	100	PASS	AC=2451;AF=0.489417;AN=5008;NS=2504;DP=16292;EAS_AF=0.7718;AMR_AF=0.3429;AFR_AF=0.3533;EUR_AF=0.4414;SAS_AF=0.5358;AA=T|||;VT=SNP
1	73889110	rs11210237	T	C	100	PASS	AC=2451;AF=0.489417;AN=5008;NS=2504;DP=16045;EAS_AF=0.7718;AMR_AF=0.3429;AFR_AF=0.3533;EUR_AF=0.4414;SAS_AF=0.5358;AA=C|||;VT=SNP
1	73889436	rs4354497	C	T	100	PASS	AC=2451;AF=0.489417;AN=5008;NS=2504;DP=15928;EAS_AF=0.7718;AMR_AF=0.3429;AFR_AF=0.3533;EUR_AF=0.4414;SAS_AF=0.5358;AA=T|||;VT=SNP
1	73889941	rs1416274	T	C	100	PASS	AC=2451;AF=0.489417;AN=5008;NS=2504;DP=16705;EAS_AF=0.7718;AMR_AF=0.3429;AFR_AF=0.3533;EUR_AF=0.4414;SAS_AF=0.5358;AA=C|||;VT=SNP
1	73890390	rs7521446	T	C	100	PASS	AC=2451;AF=0.489417;AN=5008;NS=2504;DP=16284;EAS_AF=0.7718;AMR_AF=0.3429;AFR_AF=0.3533;EUR_AF=0.4414;SAS_AF=0.5358;AA=T|||;VT=SNP
1	73890473	rs7519030	A	T	100	PASS	AC=2451;AF=0.489417;AN=5008;NS=2504;DP=15506;EAS_AF=0.7718;AMR_AF=0.3429;AFR_AF=0.3533;EUR_AF=0.4414;SAS_AF=0.5358;AA=T|||;VT=SNP
1	73890593	rs11210238	G	A	100	PASS	AC=3341;AF=0.667133;AN=5008;NS=2504;DP=15242;EAS_AF=0.7788;AMR_AF=0.4352;AFR_AF=0.7171;EUR_AF=0.6451;SAS_AF=0.6718;AA=A|||;VT=SNP
1	73890737	rs61765511	C	G	100	PASS	AC=2451;AF=0.489417;AN=5008;NS=2504;DP=16152;EAS_AF=0.7718;AMR_AF=0.3429;AFR_AF=0.3533;EUR_AF=0.4414;SAS_AF=0.5358;AA=G|||;VT=SNP
1	73890886	rs61765512	C	T	100	PASS	AC=2451;AF=0.489417;AN=5008;NS=2504;DP=13467;EAS_AF=0.7718;AMR_AF=0.3429;AFR_AF=0.3533;EUR_AF=0.4414;SAS_AF=0.5358;AA=C|||;VT=SNP
1	73890900	rs61765513	G	T	100	PASS	AC=2451;AF=0.489417;AN=5008;NS=2504;DP=13447;EAS_AF=0.7718;AMR_AF=0.3429;AFR_AF=0.3533;EUR_AF=0.4414;SAS_AF=0.5358;AA=G|||;VT=SNP
1	73891081	rs6678194	G	T	100	PASS	AC=4631;AF=0.92472;AN=5008;NS=2504;DP=9828;EAS_AF=0.8968;AMR_AF=0.8127;AFR_AF=0.9962;EUR_AF=0.9602;SAS_AF=0.8998;AA=T|||;VT=SNP
1	73891887	rs4998957	G	A	100	PASS	AC=2555;AF=0.510184;AN=5008;NS=2504;DP=7440;EAS_AF=0.7718;AMR_AF=0.3487;AFR_AF=0.4289;EUR_AF=0.4414;SAS_AF=0.5358;AA=G|||;VT=SNP
1	73892420	rs4636406	G	T	100	PASS	AC=2555;AF=0.510184;AN=5008;NS=2504;DP=15954;EAS_AF=0.7718;AMR_AF=0.3487;AFR_AF=0.4289;EUR_AF=0.4414;SAS_AF=0.5358;AA=G|||;VT=SNP
1	73892579	rs1538375	A	G	100	PASS	AC=2555;AF=0.510184;AN=5008;NS=2504;DP=17120;EAS_AF=0.7718;AMR_AF=0.3487;AFR_AF=0.4289;EUR_AF=0.4414;SAS_AF=0.5358;AA=G|||;VT=SNP
1	73892613	rs1538376	A	C	100	PASS	AC=2556;AF=0.510383;AN=5008;NS=2504;DP=17475;EAS_AF=0.7718;AMR_AF=0.3487;AFR_AF=0.4297;EUR_AF=0.4414;SAS_AF=0.5358;AA=C|||;VT=SNP
1	73892824	rs1416266	C	A	100	PASS	AC=2556;AF=0.510383;AN=5008;NS=2504;DP=14586;EAS_AF=0.7718;AMR_AF=0.3487;AFR_AF=0.4297;EUR_AF=0.4414;SAS_AF=0.5358;AA=A|||;VT=SNP
1	73893148	rs4406595	T	C	100	PASS	AC=2537;AF=0.506589;AN=5008;NS=2504;DP=15012;EAS_AF=0.7718;AMR_AF=0.3458;AFR_AF=0.4168;EUR_AF=0.4414;SAS_AF=0.5358;AA=T|||;VT=SNP
1	73893579	rs1338647	G	A	100	PASS	AC=2452;AF=0.489617;AN=5008;NS=2504;DP=16517;EAS_AF=0.7718;AMR_AF=0.3429;AFR_AF=0.354;EUR_AF=0.4414;SAS_AF=0.5358;AA=G|||;VT=SNP
1	73893609	rs1338648	G	C	100	PASS	AC=2452;AF=0.489617;AN=5008;NS=2504;DP=16411;EAS_AF=0.7718;AMR_AF=0.3429;AFR_AF=0.354;EUR_AF=0.4414;SAS_AF=0.5358;AA=G|||;VT=SNP
1	73893632	rs1338649	T	C	100	PASS	AC=2452;AF=0.489617;AN=5008;NS=2504;DP=15921;EAS_AF=0.7718;AMR_AF=0.3429;AFR_AF=0.354;EUR_AF=0.4414;SAS_AF=0.5358;AA=T|||;VT=SNP
1	73894065	rs12569115	G	A	100	PASS	AC=2555;AF=0.510184;AN=5008;NS=2504;DP=13721;EAS_AF=0.7708;AMR_AF=0.3487;AFR_AF=0.4289;EUR_AF=0.4414;SAS_AF=0.5368;AA=A|||;VT=SNP
1	73894150	rs12562533	T	C	100	PASS	AC=2556;AF=0.510383;AN=5008;NS=2504;DP=12692;EAS_AF=0.7718;AMR_AF=0.3487;AFR_AF=0.4289;EUR_AF=0.4414;SAS_AF=0.5368;AA=T|||;VT=SNP
1	73894459	rs12565386	C	T	100	PASS	AC=2530;AF=0.505192;AN=5008;NS=2504;DP=12863;EAS_AF=0.7748;AMR_AF=0.3487;AFR_AF=0.4236;EUR_AF=0.4414;SAS_AF=0.5143;AA=T|||;VT=SNP
1	73894511	rs12563453	A	T	100	PASS	AC=1831;AF=0.365615;AN=5008;NS=2504;DP=13016;EAS_AF=0.7192;AMR_AF=0.2176;AFR_AF=0.1483;EUR_AF=0.3042;SAS_AF=0.4632;AA=A|||;VT=SNP
1	73894768	rs56060088	G	A	100	PASS	AC=2454;AF=0.490016;AN=5008;NS=2504;DP=11592;EAS_AF=0.7748;AMR_AF=0.3473;AFR_AF=0.3472;EUR_AF=0.4463;SAS_AF=0.5358;AA=G|||;VT=SNP
1	73896218	rs11580539	A	G	100	PASS	AC=2913;AF=0.581669;AN=5008;NS=2504;DP=18625;EAS_AF=0.7748;AMR_AF=0.3847;AFR_AF=0.4932;EUR_AF=0.5666;SAS_AF=0.6575;AA=G|||;VT=SNP
1	73897246	rs6672225	T	A	100	PASS	AC=2540;AF=0.507188;AN=5008;NS=2504;DP=14699;EAS_AF=0.7748;AMR_AF=0.3487;AFR_AF=0.4153;EUR_AF=0.4433;SAS_AF=0.5337;AA=T|||;VT=SNP
1	73897381	rs6669843	A	G	100	PASS	AC=2553;AF=0.509784;AN=5008;NS=2504;DP=17644;EAS_AF=0.7748;AMR_AF=0.3487;AFR_AF=0.4251;EUR_AF=0.4433;SAS_AF=0.5337;AA=A|||;VT=SNP
1	73897766	rs61765515	C	T	100	PASS	AC=358;AF=0.0714856;AN=5008;NS=2504;DP=19632;EAS_AF=0.0546;AMR_AF=0.1095;AFR_AF=0.0136;EUR_AF=0.1382;SAS_AF=0.0716;AA=C|||;VT=SNP
1	73897809	rs11210242	C	T	100	PASS	AC=2328;AF=0.464856;AN=5008;NS=2504;DP=19175;EAS_AF=0.7748;AMR_AF=0.3314;AFR_AF=0.264;EUR_AF=0.4433;SAS_AF=0.5337;AA=C|||;VT=SNP
1	73898030	rs11210243	C	G	100	PASS	AC=2545;AF=0.508187;AN=5008;NS=2504;DP=15804;EAS_AF=0.7748;AMR_AF=0.3487;AFR_AF=0.4183;EUR_AF=0.4433;SAS_AF=0.5348;AA=G|||;VT=SNP
1	73898258	rs11210244	G	A	100	PASS	AC=2539;AF=0.506989;AN=5008;NS=2504;DP=15595;EAS_AF=0.7748;AMR_AF=0.3487;AFR_AF=0.4145;EUR_AF=0.4433;SAS_AF=0.5337;AA=G|||;VT=SNP
1	73899619	rs11577544	T	C	100	PASS	AC=642;AF=0.128195;AN=5008;NS=2504;DP=13884;EAS_AF=0.1052;AMR_AF=0.255;AFR_AF=0.0726;EUR_AF=0.162;SAS_AF=0.1022;AA=T|||;VT=SNP
1	73899639	rs4523481	C	T	100	PASS	AC=2878;AF=0.574681;AN=5008;NS=2504;DP=13678;EAS_AF=0.7748;AMR_AF=0.3847;AFR_AF=0.4667;EUR_AF=0.5666;SAS_AF=0.6575;AA=C|||;VT=SNP
1	73899742	rs1572668	A	G	100	PASS	AC=2539;AF=0.506989;AN=5008;NS=2504;DP=13984;EAS_AF=0.7748;AMR_AF=0.3487;AFR_AF=0.4145;EUR_AF=0.4433;SAS_AF=0.5337;AA=G|||;VT=SNP
1	73900843	rs10749823	C	T	100	PASS	AC=4193;AF=0.83726;AN=5008;NS=2504;DP=16554;EAS_AF=0.8938;AMR_AF=0.7219;AFR_AF=0.8918;EUR_AF=0.834;SAS_AF=0.7904;AA=T|||;VT=SNP
1	73900932	rs11210247	T	C	100	PASS	AC=2339;AF=0.467053;AN=5008;NS=2504;DP=15306;EAS_AF=0.7738;AMR_AF=0.3329;AFR_AF=0.2678;EUR_AF=0.4493;SAS_AF=0.5337;AA=T|||;VT=SNP
1	73900947	rs10749824	G	A	100	PASS	AC=3349;AF=0.66873;AN=5008;NS=2504;DP=15151;EAS_AF=0.7808;AMR_AF=0.4352;AFR_AF=0.7179;EUR_AF=0.6521;SAS_AF=0.6697;AA=A|||;VT=SNP
1	73901717	rs6688940	T	C	100	PASS	AC=4192;AF=0.837061;AN=5008;NS=2504;DP=12336;EAS_AF=0.8938;AMR_AF=0.7219;AFR_AF=0.8918;EUR_AF=0.834;SAS_AF=0.7894;AA=C|||;VT=SNP
1	73902988	rs4537505	C	G	100	PASS	AC=3335;AF=0.665935;AN=5008;NS=2504;DP=17461;EAS_AF=0.7897;AMR_AF=0.4323;AFR_AF=0.7065;EUR_AF=0.6461;SAS_AF=0.6697;AA=G|||;VT=SNP
1	73904211	rs4369181	G	A	100	PASS	AC=2459;AF=0.491014;AN=5008;NS=2504;DP=18423;EAS_AF=0.7817;AMR_AF=0.3429;AFR_AF=0.3517;EUR_AF=0.4433;SAS_AF=0.5337;AA=G|||;VT=SNP
1	73904937	rs2095794	A	G	100	PASS	AC=2336;AF=0.466454;AN=5008;NS=2504;DP=18292;EAS_AF=0.7817;AMR_AF=0.3314;AFR_AF=0.264;EUR_AF=0.4443;SAS_AF=0.5337;AA=A|||;VT=SNP
1	73905414	rs12033505	A	C	100	PASS	AC=2546;AF=0.508387;AN=5008;NS=2504;DP=19575;EAS_AF=0.7817;AMR_AF=0.3487;AFR_AF=0.4145;EUR_AF=0.4433;SAS_AF=0.5337;AA=C|||;VT=SNP
1	73905524	rs6679389	A	T	100	PASS	AC=2546;AF=0.508387;AN=5008;NS=2504;DP=18711;EAS_AF=0.7817;AMR_AF=0.3487;AFR_AF=0.4145;EUR_AF=0.4433;SAS_AF=0.5337;AA=A|||;VT=SNP
1	73908359	rs6676874	C	T	100	PASS	AC=3346;AF=0.668131;AN=5008;NS=2504;DP=16638;EAS_AF=0.7897;AMR_AF=0.4352;AFR_AF=0.7133;EUR_AF=0.6461;SAS_AF=0.6697;AA=T|||;VT=SNP
1	73908975	rs4287126	T	C	100	PASS	AC=2559;AF=0.510982;AN=5008;NS=2504;DP=14440;EAS_AF=0.7817;AMR_AF=0.3487;AFR_AF=0.4145;EUR_AF=0.4433;SAS_AF=0.547;AA=N|||;VT=SNP
1	73909964	rs4113049	A	G	100	PASS	AC=2555;AF=0.510184;AN=5008;NS=2504;DP=18534;EAS_AF=0.7817;AMR_AF=0.3487;AFR_AF=0.4115;EUR_AF=0.4433;SAS_AF=0.547;AA=a|||;VT=SNP
1	73910055	rs4113050	T	C	100	PASS	AC=2559;AF=0.510982;AN=5008;NS=2504;DP=16146;EAS_AF=0.7817;AMR_AF=0.3487;AFR_AF=0.4145;EUR_AF=0.4433;SAS_AF=0.547;AA=N|||;VT=SNP
1	73910157	rs12747728	G	T	100	PASS	AC=2557;AF=0.510583;AN=5008;NS=2504;DP=14256;EAS_AF=0.7817;AMR_AF=0.3487;AFR_AF=0.4123;EUR_AF=0.4433;SAS_AF=0.5481;AA=g|||;VT=SNP
1	73912799	rs11210251	C	G	100	PASS	AC=2560;AF=0.511182;AN=5008;NS=2504;DP=18273;EAS_AF=0.7817;AMR_AF=0.3501;AFR_AF=0.4145;EUR_AF=0.4433;SAS_AF=0.547;AA=C|||;VT=SNP
1	73913689	rs604654	T	C	100	PASS	AC=3365;AF=0.671925;AN=5008;NS=2504;DP=18098;EAS_AF=0.7897;AMR_AF=0.4352;AFR_AF=0.7133;EUR_AF=0.6521;SAS_AF=0.683;AA=C|||;VT=SNP
1	73914157	rs12037168	A	G	100	PASS	AC=2564;AF=0.511981;AN=5008;NS=2504;DP=18268;EAS_AF=0.7817;AMR_AF=0.3487;AFR_AF=0.4145;EUR_AF=0.4483;SAS_AF=0.547;AA=A|||;VT=SNP
1	73914756	rs67797316	C	T	100	PASS	AC=840;AF=0.167732;AN=5008;NS=2504;DP=20744;EAS_AF=0.1111;AMR_AF=0.2853;AFR_AF=0.174;EUR_AF=0.1819;SAS_AF=0.1196;AA=C|||;VT=SNP
1	73916446	rs10890040	C	A	100	PASS	AC=3346;AF=0.668131;AN=5008;NS=2504;DP=12833;EAS_AF=0.7897;AMR_AF=0.4265;AFR_AF=0.7126;EUR_AF=0.6402;SAS_AF=0.683;AA=A|||;VT=SNP
1	73916648	rs11807366	A	G	100	PASS	AC=2898;AF=0.578674;AN=5008;NS=2504;DP=10459;EAS_AF=0.7817;AMR_AF=0.3847;AFR_AF=0.4667;EUR_AF=0.5666;SAS_AF=0.6708;AA=A|||;VT=SNP
1	73917111	rs1500429	A	C	100	PASS	AC=3360;AF=0.670927;AN=5008;NS=2504;DP=16962;EAS_AF=0.7897;AMR_AF=0.4352;AFR_AF=0.7133;EUR_AF=0.6471;SAS_AF=0.683;AA=C|||;VT=SNP
1	73917247	rs628933	G	T	100	PASS	AC=3359;AF=0.670727;AN=5008;NS=2504;DP=17011;EAS_AF=0.7887;AMR_AF=0.4352;AFR_AF=0.7133;EUR_AF=0.6471;SAS_AF=0.683;AA=T|||;VT=SNP
1	73918480	rs12073546	T	G	100	PASS	AC=821;AF=0.163938;AN=5008;NS=2504;DP=16785;EAS_AF=0.1111;AMR_AF=0.2824;AFR_AF=0.1566;EUR_AF=0.1879;SAS_AF=0.1196;AA=T|||;VT=SNP
1	73918554	rs664487	G	C	100	PASS	AC=3359;AF=0.670727;AN=5008;NS=2504;DP=16844;EAS_AF=0.7897;AMR_AF=0.4352;AFR_AF=0.7133;EUR_AF=0.6471;SAS_AF=0.682;AA=C|||;VT=SNP
1	73919013	rs557855	C	T	100	PASS	AC=3364;AF=0.671725;AN=5008;NS=2504;DP=18673;EAS_AF=0.7897;AMR_AF=0.4352;AFR_AF=0.7133;EUR_AF=0.6521;SAS_AF=0.682;AA=T|||;VT=SNP
1	73919230	rs12029861	G	A	100	PASS	AC=3150;AF=0.628994;AN=5008;NS=2504;DP=19521;EAS_AF=0.7897;AMR_AF=0.4193;AFR_AF=0.5567;EUR_AF=0.6511;SAS_AF=0.6871;AA=A|||;VT=SNP
1	73919673	rs11210252	G	A	100	PASS	AC=805;AF=0.160743;AN=5008;NS=2504;DP=18772;EAS_AF=0.1111;AMR_AF=0.281;AFR_AF=0.1551;EUR_AF=0.174;SAS_AF=0.1207;AA=G|||;VT=SNP
1	73919925	rs647959	G	T	100	PASS	AC=3378;AF=0.674521;AN=5008;NS=2504;DP=16604;EAS_AF=0.7897;AMR_AF=0.438;AFR_AF=0.7156;EUR_AF=0.661;SAS_AF=0.682;AA=T|||;VT=SNP
1	73920040	rs647478	G	A	100	PASS	AC=3376;AF=0.674121;AN=5008;NS=2504;DP=16645;EAS_AF=0.7887;AMR_AF=0.438;AFR_AF=0.7148;EUR_AF=0.661;SAS_AF=0.682;AA=A|||;VT=SNP
1	73920352	rs501899	T	C	100	PASS	AC=3029;AF=0.604832;AN=5008;NS=2504;DP=19171;EAS_AF=0.7887;AMR_AF=0.402;AFR_AF=0.6566;EUR_AF=0.5378;SAS_AF=0.5583;AA=T|||;VT=SNP
1	73921303	rs531924	T	C	100	PASS	AC=3032;AF=0.605431;AN=5008;NS=2504;DP=15393;EAS_AF=0.7887;AMR_AF=0.402;AFR_AF=0.6566;EUR_AF=0.5378;SAS_AF=0.5613;AA=C|||;VT=SNP
1	73921603	rs1392582	T	A	100	PASS	AC=3024;AF=0.603834;AN=5008;NS=2504;DP=15467;EAS_AF=0.7887;AMR_AF=0.402;AFR_AF=0.6566;EUR_AF=0.5328;SAS_AF=0.5583;AA=T|||;VT=SNP
1	73921761	rs1392583	A	C	100	PASS	AC=3371;AF=0.673123;AN=5008;NS=2504;DP=16107;EAS_AF=0.7887;AMR_AF=0.438;AFR_AF=0.7148;EUR_AF=0.6561;SAS_AF=0.682;AA=A|||;VT=SNP
1	73921819	rs1846727	C	T	100	PASS	AC=3371;AF=0.673123;AN=5008;NS=2504;DP=16484;EAS_AF=0.7887;AMR_AF=0.438;AFR_AF=0.7148;EUR_AF=0.6561;SAS_AF=0.682;AA=c|||;VT=SNP
1	73922528	rs564056	T	A	100	PASS	AC=3371;AF=0.673123;AN=5008;NS=2504;DP=17116;EAS_AF=0.7887;AMR_AF=0.438;AFR_AF=0.7148;EUR_AF=0.6561;SAS_AF=0.682;AA=A|||;VT=SNP
1	73923349	rs4282756	C	T	100	PASS	AC=3370;AF=0.672923;AN=5008;NS=2504;DP=18549;EAS_AF=0.7887;AMR_AF=0.438;AFR_AF=0.7141;EUR_AF=0.6561;SAS_AF=0.682;AA=T|||;VT=SNP
1	73924424	rs1500430	C	T	100	PASS	AC=3025;AF=0.604034;AN=5008;NS=2504;DP=14370;EAS_AF=0.7887;AMR_AF=0.402;AFR_AF=0.6573;EUR_AF=0.5328;SAS_AF=0.5583;AA=C|||;VT=SNP
1	73925090	rs536029	G	A	100	PASS	AC=3377;AF=0.674321;AN=5008;NS=2504;DP=16385;EAS_AF=0.7887;AMR_AF=0.4409;AFR_AF=0.7179;EUR_AF=0.6561;SAS_AF=0.682;AA=A|||;VT=SNP
1	73926572	rs496819	T	C	100	PASS	AC=3365;AF=0.671925;AN=5008;NS=2504;DP=16461;EAS_AF=0.7887;AMR_AF=0.438;AFR_AF=0.7065;EUR_AF=0.661;SAS_AF=0.682;AA=T|||;VT=SNP
1	73926994	rs12039430	A	T	100	PASS	AC=2330;AF=0.465256;AN=5008;NS=2504;DP=18163;EAS_AF=0.7798;AMR_AF=0.3372;AFR_AF=0.239;EUR_AF=0.4573;SAS_AF=0.546;AA=A|||;VT=SNP
1	73927867	rs4503303	A	T	100	PASS	AC=4209;AF=0.840455;AN=5008;NS=2504;DP=17077;EAS_AF=0.8988;AMR_AF=0.7205;AFR_AF=0.8918;EUR_AF=0.835;SAS_AF=0.8016;AA=T|||;VT=SNP
1	73928755	rs528200	T	A	100	PASS	AC=3345;AF=0.667931;AN=5008;NS=2504;DP=19145;EAS_AF=0.7887;AMR_AF=0.4352;AFR_AF=0.6967;EUR_AF=0.6561;SAS_AF=0.682;AA=A|||;VT=SNP
1	73930405	rs505725	C	A	100	PASS	AC=2895;AF=0.578075;AN=5008;NS=2504;DP=14543;EAS_AF=0.7887;AMR_AF=0.3876;AFR_AF=0.5666;EUR_AF=0.5328;SAS_AF=0.5583;AA=C|||;VT=SNP
1	73930493	rs622421	A	G	100	PASS	AC=2900;AF=0.579073;AN=5008;NS=2504;DP=14747;EAS_AF=0.7887;AMR_AF=0.389;AFR_AF=0.5688;EUR_AF=0.5338;SAS_AF=0.5583;AA=A|||;VT=SNP
1	73930988	rs511175	T	C	100	PASS	AC=2898;AF=0.578674;AN=5008;NS=2504;DP=15801;EAS_AF=0.7887;AMR_AF=0.389;AFR_AF=0.5673;EUR_AF=0.5338;SAS_AF=0.5583;AA=T|||;VT=SNP
1	73931595	rs11210254	G	C	100	PASS	AC=3134;AF=0.625799;AN=5008;NS=2504;DP=15899;EAS_AF=0.7887;AMR_AF=0.4193;AFR_AF=0.5461;EUR_AF=0.6551;SAS_AF=0.682;AA=C|||;VT=SNP
1	73931737	rs11210255	G	A	100	PASS	AC=2789;AF=0.556909;AN=5008;NS=2504;DP=15049;EAS_AF=0.7887;AMR_AF=0.3833;AFR_AF=0.4894;EUR_AF=0.5318;SAS_AF=0.5583;AA=G|||;VT=SNP
1	73931851	rs11210256	G	A	100	PASS	AC=2790;AF=0.557109;AN=5008;NS=2504;DP=16749;EAS_AF=0.7887;AMR_AF=0.3833;AFR_AF=0.4902;EUR_AF=0.5318;SAS_AF=0.5583;AA=G|||;VT=SNP
1	73932451	rs1338646	G	A	100	PASS	AC=3136;AF=0.626198;AN=5008;NS=2504;DP=16263;EAS_AF=0.7887;AMR_AF=0.4193;AFR_AF=0.5477;EUR_AF=0.6551;SAS_AF=0.682;AA=A|||;VT=SNP
1	73932886	rs12140865	A	C	100	PASS	AC=3136;AF=0.626198;AN=5008;NS=2504;DP=15484;EAS_AF=0.7887;AMR_AF=0.4193;AFR_AF=0.5477;EUR_AF=0.6551;SAS_AF=0.682;AA=A|||;VT=SNP
1	73933930	rs12141936	A	G	100	PASS	AC=2789;AF=0.556909;AN=5008;NS=2504;DP=16494;EAS_AF=0.7887;AMR_AF=0.3833;AFR_AF=0.4894;EUR_AF=0.5318;SAS_AF=0.5583;AA=a|||;VT=SNP
1	73934273	rs538159	T	A	100	PASS	AC=3344;AF=0.667732;AN=5008;NS=2504;DP=19312;EAS_AF=0.7887;AMR_AF=0.4352;AFR_AF=0.6959;EUR_AF=0.6561;SAS_AF=0.682;AA=A|||;VT=SNP
1	73934633	rs11210257	A	C	100	PASS	AC=2486;AF=0.496406;AN=5008;NS=2504;DP=16597;EAS_AF=0.7808;AMR_AF=0.3473;AFR_AF=0.3548;EUR_AF=0.4523;SAS_AF=0.546;AA=C|||;VT=SNP
1	73934725	rs11210258	T	A	100	PASS	AC=2487;AF=0.496605;AN=5008;NS=2504;DP=13748;EAS_AF=0.7808;AMR_AF=0.3473;AFR_AF=0.3555;EUR_AF=0.4523;SAS_AF=0.546;AA=A|||;VT=SNP
1	73935251	rs11210259	G	A	100	PASS	AC=2485;AF=0.496206;AN=5008;NS=2504;DP=17570;EAS_AF=0.7808;AMR_AF=0.3473;AFR_AF=0.354;EUR_AF=0.4523;SAS_AF=0.546;AA=G|||;VT=SNP
1	73935884	rs4353039	G	A	100	PASS	AC=3366;AF=0.672125;AN=5008;NS=2504;DP=12744;EAS_AF=0.7867;AMR_AF=0.438;AFR_AF=0.7126;EUR_AF=0.6561;SAS_AF=0.682;AA=A|||;VT=SNP
1	73935897	rs4285657	T	A	100	PASS	AC=3369;AF=0.672724;AN=5008;NS=2504;DP=12773;EAS_AF=0.7887;AMR_AF=0.438;AFR_AF=0.7133;EUR_AF=0.6561;SAS_AF=0.682;AA=A|||;VT=SNP
1	73935978	rs4361942	C	G	100	PASS	AC=2426;AF=0.484425;AN=5008;NS=2504;DP=14055;EAS_AF=0.7808;AMR_AF=0.3429;AFR_AF=0.3116;EUR_AF=0.4523;SAS_AF=0.546;AA=C|||;VT=SNP
1	73937695	rs614131	C	T	100	PASS	AC=3350;AF=0.66893;AN=5008;NS=2504;DP=10803;EAS_AF=0.7718;AMR_AF=0.438;AFR_AF=0.7133;EUR_AF=0.6561;SAS_AF=0.68;AA=T|||;VT=SNP
1	73938246	rs17570390	T	C	100	PASS	AC=384;AF=0.0766773;AN=5008;NS=2504;DP=14615;EAS_AF=0.0605;AMR_AF=0.1124;AFR_AF=0.0151;EUR_AF=0.1531;SAS_AF=0.0726;AA=T|||;VT=SNP
1	73939898	rs12754690	C	T	100	PASS	AC=2481;AF=0.495407;AN=5008;NS=2504;DP=15787;EAS_AF=0.7798;AMR_AF=0.3473;AFR_AF=0.354;EUR_AF=0.4523;SAS_AF=0.5429;AA=c|||;VT=SNP
1	73940676	rs6698993	T	A	100	PASS	AC=3161;AF=0.63119;AN=5008;NS=2504;DP=15674;EAS_AF=0.7887;AMR_AF=0.4222;AFR_AF=0.5673;EUR_AF=0.6551;SAS_AF=0.6789;AA=A|||;VT=SNP
1	73940718	rs6701520	T	C	100	PASS	AC=3163;AF=0.631589;AN=5008;NS=2504;DP=15588;EAS_AF=0.7887;AMR_AF=0.4222;AFR_AF=0.5681;EUR_AF=0.6551;SAS_AF=0.68;AA=C|||;VT=SNP
1	73941881	rs11210261	C	A	100	PASS	AC=2481;AF=0.495407;AN=5008;NS=2504;DP=17981;EAS_AF=0.7808;AMR_AF=0.3473;AFR_AF=0.3533;EUR_AF=0.4523;SAS_AF=0.5429;AA=C|||;VT=SNP
1	73942894	rs11210263	C	T	100	PASS	AC=2481;AF=0.495407;AN=5008;NS=2504;DP=16362;EAS_AF=0.7808;AMR_AF=0.3473;AFR_AF=0.3533;EUR_AF=0.4523;SAS_AF=0.5429;AA=C|||;VT=SNP
1	73943383	rs35079701	A	C	100	PASS	AC=812;AF=0.162141;AN=5008;NS=2504;DP=16662;EAS_AF=0.1111;AMR_AF=0.2795;AFR_AF=0.1566;EUR_AF=0.1789;SAS_AF=0.1217;AA=A|||;VT=SNP
1	73944277	rs1578022	C	G	100	PASS	AC=2941;AF=0.58726;AN=5008;NS=2504;DP=16561;EAS_AF=0.7808;AMR_AF=0.3876;AFR_AF=0.4947;EUR_AF=0.5755;SAS_AF=0.6667;AA=G|||;VT=SNP
1	73944904	rs12239956	T	A	100	PASS	AC=2510;AF=0.501198;AN=5008;NS=2504;DP=14893;EAS_AF=0.7808;AMR_AF=0.3473;AFR_AF=0.3752;EUR_AF=0.4523;SAS_AF=0.5429;AA=T|||;VT=SNP
1	73945480	rs1501483	C	T	100	PASS	AC=811;AF=0.161941;AN=5008;NS=2504;DP=15818;EAS_AF=0.1111;AMR_AF=0.2795;AFR_AF=0.1558;EUR_AF=0.1789;SAS_AF=0.1217;AA=C|||;VT=SNP
1	73945826	rs666532	G	T	100	PASS	AC=3150;AF=0.628994;AN=5008;NS=2504;DP=17225;EAS_AF=0.7808;AMR_AF=0.4035;AFR_AF=0.6437;EUR_AF=0.5765;SAS_AF=0.6667;AA=T|||;VT=SNP
1	73946461	rs580742	C	T	100	PASS	AC=1021;AF=0.203874;AN=5008;NS=2504;DP=17385;EAS_AF=0.1111;AMR_AF=0.2954;AFR_AF=0.3056;EUR_AF=0.1799;SAS_AF=0.1217;AA=C|||;VT=SNP
1	73947094	rs1697229	G	A	100	PASS	AC=4209;AF=0.840455;AN=5008;NS=2504;DP=18542;EAS_AF=0.8998;AMR_AF=0.7205;AFR_AF=0.8918;EUR_AF=0.835;SAS_AF=0.8006;AA=A|||;VT=SNP
1	73951310	rs66553711	C	T	100	PASS	AC=543;AF=0.108427;AN=5008;NS=2504;DP=15941;EAS_AF=0.1071;AMR_AF=0.245;AFR_AF=0.0068;EUR_AF=0.1531;SAS_AF=0.1043;AA=C|||;VT=SNP
1	73951515	rs9425120	C	T	100	PASS	AC=3182;AF=0.635383;AN=5008;NS=2504;DP=14182;EAS_AF=0.7827;AMR_AF=0.4135;AFR_AF=0.6581;EUR_AF=0.5775;SAS_AF=0.6697;AA=T|||;VT=SNP
1	73952123	rs7513375	C	A	100	PASS	AC=2495;AF=0.498203;AN=5008;NS=2504;DP=11272;EAS_AF=0.7798;AMR_AF=0.3559;AFR_AF=0.3631;EUR_AF=0.4543;SAS_AF=0.5368;AA=C|||;VT=SNP
1	73954277	rs75407229	A	T	100	PASS	AC=2851;AF=0.569289;AN=5008;NS=2504;DP=19104;EAS_AF=0.7788;AMR_AF=0.3919;AFR_AF=0.4289;EUR_AF=0.5765;SAS_AF=0.6616;AA=T|||;VT=SNP
1	73954939	rs1067872	C	T	100	PASS	AC=3169;AF=0.632788;AN=5008;NS=2504;DP=17650;EAS_AF=0.7788;AMR_AF=0.4121;AFR_AF=0.6581;EUR_AF=0.5775;SAS_AF=0.6616;AA=T|||;VT=SNP
1	73956385	rs11589271	G	T	100	PASS	AC=565;AF=0.112819;AN=5008;NS=2504;DP=19209;EAS_AF=0.1071;AMR_AF=0.2435;AFR_AF=0.0174;EUR_AF=0.1521;SAS_AF=0.1145;AA=G|||;VT=SNP
1	73956490	rs527068	C	T	100	PASS	AC=3169;AF=0.632788;AN=5008;NS=2504;DP=20702;EAS_AF=0.7788;AMR_AF=0.4121;AFR_AF=0.6581;EUR_AF=0.5775;SAS_AF=0.6616;AA=T|||;VT=SNP
1	73957815	rs61765555	C	T	100	PASS	AC=461;AF=0.0920527;AN=5008;NS=2504;DP=16915;EAS_AF=0.0565;AMR_AF=0.1282;AFR_AF=0.0106;EUR_AF=0.2107;SAS_AF=0.091;AA=C|||;VT=SNP
1	73958086	rs1021756	G	T	100	PASS	AC=2495;AF=0.498203;AN=5008;NS=2504;DP=16417;EAS_AF=0.7788;AMR_AF=0.3559;AFR_AF=0.3638;EUR_AF=0.4543;SAS_AF=0.5368;AA=G|||;VT=SNP
1	73958578	rs477278	C	T	100	PASS	AC=3158;AF=0.630591;AN=5008;NS=2504;DP=13858;EAS_AF=0.7768;AMR_AF=0.4121;AFR_AF=0.6581;EUR_AF=0.5765;SAS_AF=0.6534;AA=T|||;VT=SNP
1	73959879	rs12139950	G	A	100	PASS	AC=378;AF=0.0754792;AN=5008;NS=2504;DP=20458;EAS_AF=0.0317;AMR_AF=0.0375;AFR_AF=0.056;EUR_AF=0.1233;SAS_AF=0.1247;AA=G|||;VT=SNP
1	73960825	rs1546271	A	G	100	PASS	AC=2832;AF=0.565495;AN=5008;NS=2504;DP=10856;EAS_AF=0.7778;AMR_AF=0.3919;AFR_AF=0.4198;EUR_AF=0.5765;SAS_AF=0.6554;AA=A|||;VT=SNP
1	73961154	rs71655410	C	G	100	PASS	AC=687;AF=0.137181;AN=5008;NS=2504;DP=8997;EAS_AF=0.1081;AMR_AF=0.268;AFR_AF=0.0726;EUR_AF=0.173;SAS_AF=0.1247;AA=C|||;VT=SNP
1	73964312	rs11210266	G	T	100	PASS	AC=2394;AF=0.478035;AN=5008;NS=2504;DP=14952;EAS_AF=0.7748;AMR_AF=0.3473;AFR_AF=0.2965;EUR_AF=0.4553;SAS_AF=0.5337;AA=G|||;VT=SNP
1	73965869	rs10789373	G	C	100	PASS	AC=2820;AF=0.563099;AN=5008;NS=2504;DP=20203;EAS_AF=0.7788;AMR_AF=0.3862;AFR_AF=0.4175;EUR_AF=0.5755;SAS_AF=0.6503;AA=C|||;VT=SNP
1	73966712	rs871819	G	A	100	PASS	AC=3123;AF=0.623602;AN=5008;NS=2504;DP=19724;EAS_AF=0.7788;AMR_AF=0.4063;AFR_AF=0.6354;EUR_AF=0.5765;SAS_AF=0.6503;AA=A|||;VT=SNP
1	73967329	rs11800984	A	C	100	PASS	AC=2821;AF=0.563299;AN=5008;NS=2504;DP=19320;EAS_AF=0.7788;AMR_AF=0.3862;AFR_AF=0.4175;EUR_AF=0.5755;SAS_AF=0.6513;AA=C|||;VT=SNP
1	73969936	rs7416650	G	A	100	PASS	AC=2463;AF=0.491813;AN=5008;NS=2504;DP=16456;EAS_AF=0.7788;AMR_AF=0.3501;AFR_AF=0.3517;EUR_AF=0.4543;SAS_AF=0.5245;AA=G|||;VT=SNP
1	73971450	rs2173735	T	C	100	PASS	AC=2463;AF=0.491813;AN=5008;NS=2504;DP=16429;EAS_AF=0.7788;AMR_AF=0.3501;AFR_AF=0.3517;EUR_AF=0.4543;SAS_AF=0.5245;AA=T|||;VT=SNP
1	73972994	rs7530705	C	A	100	PASS	AC=4192;AF=0.837061;AN=5008;NS=2504;DP=13083;EAS_AF=0.8968;AMR_AF=0.7219;AFR_AF=0.8843;EUR_AF=0.834;SAS_AF=0.7965;AA=A|||;VT=SNP
1	73974388	rs12742409	C	T	100	PASS	AC=2463;AF=0.491813;AN=5008;NS=2504;DP=13707;EAS_AF=0.7788;AMR_AF=0.3501;AFR_AF=0.3517;EUR_AF=0.4543;SAS_AF=0.5245;AA=C|||;VT=SNP
1	73975686	rs10465817	A	C	100	PASS	AC=2821;AF=0.563299;AN=5008;NS=2504;DP=18371;EAS_AF=0.7788;AMR_AF=0.3862;AFR_AF=0.4175;EUR_AF=0.5755;SAS_AF=0.6513;AA=A|||;VT=SNP
1	73975758	rs7534840	A	G	100	PASS	AC=2822;AF=0.563498;AN=5008;NS=2504;DP=18919;EAS_AF=0.7788;AMR_AF=0.3847;AFR_AF=0.4191;EUR_AF=0.5755;SAS_AF=0.6513;AA=G|||;VT=SNP
1	73977107	rs12026485	T	G	100	PASS	AC=2464;AF=0.492013;AN=5008;NS=2504;DP=18439;EAS_AF=0.7788;AMR_AF=0.3501;AFR_AF=0.3517;EUR_AF=0.4543;SAS_AF=0.5256;AA=T|||;VT=SNP
1	73981238	rs4361946	T	C	100	PASS	AC=4235;AF=0.845647;AN=5008;NS=2504;DP=14246;EAS_AF=0.8968;AMR_AF=0.7277;AFR_AF=0.9138;EUR_AF=0.834;SAS_AF=0.7965;AA=C|||;VT=SNP
1	73982084	rs4384177	G	T	100	PASS	AC=4232;AF=0.845048;AN=5008;NS=2504;DP=15690;EAS_AF=0.8968;AMR_AF=0.7233;AFR_AF=0.9138;EUR_AF=0.834;SAS_AF=0.7965;AA=T|||;VT=SNP
1	73982713	rs12757636	C	T	100	PASS	AC=620;AF=0.123802;AN=5008;NS=2504;DP=12932;EAS_AF=0.1062;AMR_AF=0.2478;AFR_AF=0.0613;EUR_AF=0.1501;SAS_AF=0.1115;AA=C|||;VT=SNP
1	73983073	rs11210274	G	T	100	PASS	AC=2824;AF=0.563898;AN=5008;NS=2504;DP=14241;EAS_AF=0.7788;AMR_AF=0.3847;AFR_AF=0.4175;EUR_AF=0.5755;SAS_AF=0.6554;AA=T|||;VT=SNP
1	73983290	rs477870	T	A	100	PASS	AC=4641;AF=0.926717;AN=5008;NS=2504;DP=16496;EAS_AF=0.8988;AMR_AF=0.8098;AFR_AF=0.9947;EUR_AF=0.9622;SAS_AF=0.91;AA=A|||;VT=SNP
1	73985364	rs61605983	A	G	100	PASS	AC=2466;AF=0.492412;AN=5008;NS=2504;DP=20587;EAS_AF=0.7788;AMR_AF=0.3473;AFR_AF=0.3517;EUR_AF=0.4543;SAS_AF=0.5297;AA=A|||;VT=SNP
1	73986097	rs2341392	G	A	100	PASS	AC=2467;AF=0.492612;AN=5008;NS=2504;DP=14927;EAS_AF=0.7788;AMR_AF=0.3473;AFR_AF=0.3517;EUR_AF=0.4553;SAS_AF=0.5297;AA=G|||;VT=SNP
1	73987608	rs1338653	T	C	100	PASS	AC=2465;AF=0.492212;AN=5008;NS=2504;DP=15780;EAS_AF=0.7788;AMR_AF=0.3473;AFR_AF=0.351;EUR_AF=0.4543;SAS_AF=0.5297;AA=T|||;VT=SNP
1	73987921	rs4649985	G	A	100	PASS	AC=687;AF=0.137181;AN=5008;NS=2504;DP=14098;EAS_AF=0.1071;AMR_AF=0.2709;AFR_AF=0.0734;EUR_AF=0.172;SAS_AF=0.1237;AA=G|||;VT=SNP
1	73988045	rs686775	G	A	100	PASS	AC=3172;AF=0.633387;AN=5008;NS=2504;DP=14002;EAS_AF=0.7788;AMR_AF=0.4063;AFR_AF=0.6687;EUR_AF=0.5765;SAS_AF=0.6554;AA=A|||;VT=SNP
1	73988149	rs12042444	C	T	100	PASS	AC=2853;AF=0.569688;AN=5008;NS=2504;DP=14146;EAS_AF=0.7778;AMR_AF=0.3818;AFR_AF=0.4418;EUR_AF=0.5755;SAS_AF=0.6554;AA=T|||;VT=SNP
1	73991651	rs1604350	G	C	100	PASS	AC=3176;AF=0.634185;AN=5008;NS=2504;DP=16485;EAS_AF=0.7788;AMR_AF=0.4063;AFR_AF=0.6694;EUR_AF=0.5765;SAS_AF=0.6585;AA=C|||;VT=SNP
1	73991792	rs11210276	T	G	100	PASS	AC=2468;AF=0.492812;AN=5008;NS=2504;DP=17935;EAS_AF=0.7788;AMR_AF=0.3473;AFR_AF=0.351;EUR_AF=0.4543;SAS_AF=0.5327;AA=T|||;VT=SNP
1	73993804	rs10890042	G	T	100	PASS	AC=3792;AF=0.757188;AN=5008;NS=2504;DP=15889;EAS_AF=0.8363;AMR_AF=0.6066;AFR_AF=0.8207;EUR_AF=0.6372;SAS_AF=0.82;AA=T|||;VT=SNP
1	73993876	rs10890043	T	C	100	PASS	AC=3467;AF=0.692292;AN=5008;NS=2504;DP=15035;EAS_AF=0.7867;AMR_AF=0.4798;AFR_AF=0.6717;EUR_AF=0.6958;SAS_AF=0.7699;AA=T|||;VT=SNP
1	73994416	rs7519147	C	T	100	PASS	AC=2628;AF=0.52476;AN=5008;NS=2504;DP=17821;EAS_AF=0.7798;AMR_AF=0.3905;AFR_AF=0.3449;EUR_AF=0.495;SAS_AF=0.6309;AA=C|||;VT=SNP
1	73995259	rs1501485	A	G	100	PASS	AC=2718;AF=0.542732;AN=5008;NS=2504;DP=18116;EAS_AF=0.7798;AMR_AF=0.3991;AFR_AF=0.4077;EUR_AF=0.495;SAS_AF=0.6319;AA=A|||;VT=SNP
1	73995489	rs1501486	C	T	100	PASS	AC=4178;AF=0.834265;AN=5008;NS=2504;DP=18914;EAS_AF=0.8938;AMR_AF=0.7305;AFR_AF=0.7769;EUR_AF=0.8499;SAS_AF=0.908;AA=T|||;VT=SNP
1	73995916	rs12743343	T	C	100	PASS	AC=782;AF=0.15615;AN=5008;NS=2504;DP=15088;EAS_AF=0.1062;AMR_AF=0.2565;AFR_AF=0.1566;EUR_AF=0.1541;SAS_AF=0.138;AA=T|||;VT=SNP
1	73996208	rs1501488	T	C	100	PASS	AC=4179;AF=0.834465;AN=5008;NS=2504;DP=16399;EAS_AF=0.8938;AMR_AF=0.732;AFR_AF=0.7769;EUR_AF=0.8499;SAS_AF=0.908;AA=T|||;VT=SNP
1	73996293	rs1501489	T	C	100	PASS	AC=782;AF=0.15615;AN=5008;NS=2504;DP=17428;EAS_AF=0.1062;AMR_AF=0.2565;AFR_AF=0.1566;EUR_AF=0.1541;SAS_AF=0.138;AA=T|||;VT=SNP
1	73996658	rs7523027	T	C	100	PASS	AC=4179;AF=0.834465;AN=5008;NS=2504;DP=16839;EAS_AF=0.8938;AMR_AF=0.732;AFR_AF=0.7769;EUR_AF=0.8499;SAS_AF=0.908;AA=C|||;VT=SNP
1	73997624	rs10890045	T	C	100	PASS	AC=3522;AF=0.703275;AN=5008;NS=2504;DP=15162;EAS_AF=0.8859;AMR_AF=0.6657;AFR_AF=0.5643;EUR_AF=0.663;SAS_AF=0.771;AA=C|||;VT=SNP
1	73997850	rs10749825	C	G	100	PASS	AC=4179;AF=0.834465;AN=5008;NS=2504;DP=18271;EAS_AF=0.8938;AMR_AF=0.732;AFR_AF=0.7769;EUR_AF=0.8499;SAS_AF=0.908;AA=G|||;VT=SNP
1	73999568	rs12048330	C	T	100	PASS	AC=2739;AF=0.546925;AN=5008;NS=2504;DP=20534;EAS_AF=0.7788;AMR_AF=0.4092;AFR_AF=0.4077;EUR_AF=0.5089;SAS_AF=0.6329;AA=C|||;VT=SNP
1	74000243	rs1604349	G	A	100	PASS	AC=4334;AF=0.865415;AN=5008;NS=2504;DP=17293;EAS_AF=0.8938;AMR_AF=0.7522;AFR_AF=0.8722;EUR_AF=0.8638;SAS_AF=0.909;AA=A|||;VT=SNP
1	74000322	rs2173736	G	A	100	PASS	AC=1569;AF=0.313299;AN=5008;NS=2504;DP=18335;EAS_AF=0.7202;AMR_AF=0.1902;AFR_AF=0.0136;EUR_AF=0.2435;SAS_AF=0.4581;AA=G|||;VT=SNP
1	74000649	rs10736420	C	T	100	PASS	AC=4333;AF=0.865216;AN=5008;NS=2504;DP=18416;EAS_AF=0.8938;AMR_AF=0.7507;AFR_AF=0.8722;EUR_AF=0.8638;SAS_AF=0.909;AA=T|||;VT=SNP
1	74001297	rs12043079	A	G	100	PASS	AC=4200;AF=0.838658;AN=5008;NS=2504;DP=19822;EAS_AF=0.8938;AMR_AF=0.7421;AFR_AF=0.7769;EUR_AF=0.8628;SAS_AF=0.909;AA=G|||;VT=SNP
1	74002481	rs1121232	T	G	100	PASS	AC=4201;AF=0.838858;AN=5008;NS=2504;DP=18608;EAS_AF=0.8938;AMR_AF=0.7421;AFR_AF=0.7769;EUR_AF=0.8638;SAS_AF=0.909;AA=G|||;VT=SNP
1	74002528	rs1121231	G	T	100	PASS	AC=4201;AF=0.838858;AN=5008;NS=2504;DP=18793;EAS_AF=0.8938;AMR_AF=0.7421;AFR_AF=0.7769;EUR_AF=0.8638;SAS_AF=0.909;AA=T|||;VT=SNP
1	74003312	rs2879989	T	C	100	PASS	AC=4201;AF=0.838858;AN=5008;NS=2504;DP=17900;EAS_AF=0.8938;AMR_AF=0.7421;AFR_AF=0.7769;EUR_AF=0.8638;SAS_AF=0.909;AA=C|||;VT=SNP
1	74004284	rs6695200	T	C	100	PASS	AC=4201;AF=0.838858;AN=5008;NS=2504;DP=14796;EAS_AF=0.8938;AMR_AF=0.7421;AFR_AF=0.7769;EUR_AF=0.8638;SAS_AF=0.909;AA=C|||;VT=SNP
1	74005206	rs7520239	C	T	100	PASS	AC=2733;AF=0.545727;AN=5008;NS=2504;DP=16602;EAS_AF=0.7798;AMR_AF=0.4092;AFR_AF=0.4024;EUR_AF=0.5089;SAS_AF=0.6329;AA=C|||;VT=SNP
1	74005504	rs2173895	A	T	100	PASS	AC=3521;AF=0.703075;AN=5008;NS=2504;DP=18849;EAS_AF=0.8859;AMR_AF=0.6643;AFR_AF=0.5643;EUR_AF=0.663;SAS_AF=0.771;AA=T|||;VT=SNP
1	74007363	rs7538462	A	G	100	PASS	AC=4199;AF=0.838458;AN=5008;NS=2504;DP=15251;EAS_AF=0.8938;AMR_AF=0.7421;AFR_AF=0.7753;EUR_AF=0.8638;SAS_AF=0.909;AA=G|||;VT=SNP
1	74007721	rs7543450	T	C	100	PASS	AC=4326;AF=0.863818;AN=5008;NS=2504;DP=13463;EAS_AF=0.8938;AMR_AF=0.7507;AFR_AF=0.8707;EUR_AF=0.8608;SAS_AF=0.907;AA=C|||;VT=SNP
1	74007743	rs7551145	G	C	100	PASS	AC=3854;AF=0.769569;AN=5008;NS=2504;DP=12604;EAS_AF=0.8938;AMR_AF=0.7075;AFR_AF=0.7216;EUR_AF=0.7396;SAS_AF=0.7812;AA=G|||;VT=SNP
1	74007768	rs7551153	G	T	100	PASS	AC=2559;AF=0.510982;AN=5008;NS=2504;DP=12316;EAS_AF=0.7798;AMR_AF=0.3977;AFR_AF=0.2806;EUR_AF=0.506;SAS_AF=0.6309;AA=G|||;VT=SNP
1	74008198	rs12091246	A	G	100	PASS	AC=789;AF=0.157548;AN=5008;NS=2504;DP=16793;EAS_AF=0.1062;AMR_AF=0.2565;AFR_AF=0.1619;EUR_AF=0.1541;SAS_AF=0.138;AA=A|||;VT=SNP
1	74008854	rs12086900	T	C	100	PASS	AC=788;AF=0.157348;AN=5008;NS=2504;DP=16728;EAS_AF=0.1062;AMR_AF=0.2565;AFR_AF=0.1611;EUR_AF=0.1541;SAS_AF=0.138;AA=T|||;VT=SNP
1	74011492	rs10890046	T	A	100	PASS	AC=2639;AF=0.526957;AN=5008;NS=2504;DP=12596;EAS_AF=0.7798;AMR_AF=0.402;AFR_AF=0.3389;EUR_AF=0.506;SAS_AF=0.6309;AA=T|||;VT=SNP
1	74011554	rs10890047	T	G	100	PASS	AC=2729;AF=0.544928;AN=5008;NS=2504;DP=11826;EAS_AF=0.7798;AMR_AF=0.4107;AFR_AF=0.4024;EUR_AF=0.506;SAS_AF=0.6309;AA=T|||;VT=SNP
1	74011693	rs1393012	G	A	100	PASS	AC=791;AF=0.157947;AN=5008;NS=2504;DP=10817;EAS_AF=0.1062;AMR_AF=0.2565;AFR_AF=0.1611;EUR_AF=0.1541;SAS_AF=0.1411;AA=g|||;VT=SNP
1	74015082	rs978616	G	A	100	PASS	AC=802;AF=0.160144;AN=5008;NS=2504;DP=19045;EAS_AF=0.1062;AMR_AF=0.2565;AFR_AF=0.1717;EUR_AF=0.1541;SAS_AF=0.138;AA=G|||;VT=SNP
1	74016652	rs1604348	G	T	100	PASS	AC=2638;AF=0.526757;AN=5008;NS=2504;DP=18383;EAS_AF=0.7788;AMR_AF=0.4006;AFR_AF=0.3396;EUR_AF=0.506;SAS_AF=0.6309;AA=G|||;VT=SNP
1	74017178	rs2062664	T	C	100	PASS	AC=3517;AF=0.702276;AN=5008;NS=2504;DP=16261;EAS_AF=0.8859;AMR_AF=0.6657;AFR_AF=0.5643;EUR_AF=0.66;SAS_AF=0.7689;AA=C|||;VT=SNP
1	74017548	rs34411050	T	C	100	PASS	AC=788;AF=0.157348;AN=5008;NS=2504;DP=10266;EAS_AF=0.1062;AMR_AF=0.2565;AFR_AF=0.1611;EUR_AF=0.1541;SAS_AF=0.138;AA=T|||;VT=SNP
1	74018481	rs1501482	T	C	100	PASS	AC=2636;AF=0.526358;AN=5008;NS=2504;DP=14404;EAS_AF=0.7798;AMR_AF=0.3991;AFR_AF=0.3396;EUR_AF=0.504;SAS_AF=0.6309;AA=T|||;VT=SNP
1	74018993	rs67805078	G	T	100	PASS	AC=787;AF=0.157149;AN=5008;NS=2504;DP=17521;EAS_AF=0.1062;AMR_AF=0.2565;AFR_AF=0.1604;EUR_AF=0.1541;SAS_AF=0.138;AA=G|||;VT=SNP
1	74019038	rs1846939	T	C	100	PASS	AC=3060;AF=0.611022;AN=5008;NS=2504;DP=18337;EAS_AF=0.7877;AMR_AF=0.4496;AFR_AF=0.5582;EUR_AF=0.5835;SAS_AF=0.6431;AA=C|||;VT=SNP
1	74019251	rs1501481	A	G	100	PASS	AC=3846;AF=0.767971;AN=5008;NS=2504;DP=17172;EAS_AF=0.8938;AMR_AF=0.7061;AFR_AF=0.7186;EUR_AF=0.7366;SAS_AF=0.7812;AA=G|||;VT=SNP
1	74020011	rs12023265	A	G	100	PASS	AC=3060;AF=0.611022;AN=5008;NS=2504;DP=17342;EAS_AF=0.7877;AMR_AF=0.4496;AFR_AF=0.5582;EUR_AF=0.5835;SAS_AF=0.6431;AA=A|||;VT=SNP
1	74020563	rs9661557	C	T	100	PASS	AC=4305;AF=0.859625;AN=5008;NS=2504;DP=18456;EAS_AF=0.8938;AMR_AF=0.7478;AFR_AF=0.8578;EUR_AF=0.8588;SAS_AF=0.907;AA=T|||;VT=SNP
1	74020749	rs72678448	G	A	100	PASS	AC=655;AF=0.130791;AN=5008;NS=2504;DP=17604;EAS_AF=0.1032;AMR_AF=0.2478;AFR_AF=0.0756;EUR_AF=0.1491;SAS_AF=0.1319;AA=G|||;VT=SNP
1	74022034	rs6669337	A	C	100	PASS	AC=2636;AF=0.526358;AN=5008;NS=2504;DP=15229;EAS_AF=0.7817;AMR_AF=0.3977;AFR_AF=0.3389;EUR_AF=0.504;SAS_AF=0.6309;AA=A|||;VT=SNP
1	74023504	rs1604347	A	G	100	PASS	AC=3511;AF=0.701078;AN=5008;NS=2504;DP=18042;EAS_AF=0.8859;AMR_AF=0.6628;AFR_AF=0.5628;EUR_AF=0.6581;SAS_AF=0.7689;AA=G|||;VT=SNP
1	74023548	rs1604346	G	A	100	PASS	AC=4187;AF=0.836062;AN=5008;NS=2504;DP=17095;EAS_AF=0.8938;AMR_AF=0.7392;AFR_AF=0.7731;EUR_AF=0.8588;SAS_AF=0.907;AA=A|||;VT=SNP
1	74023631	rs12023177	T	C	100	PASS	AC=3510;AF=0.700879;AN=5008;NS=2504;DP=17716;EAS_AF=0.8859;AMR_AF=0.6628;AFR_AF=0.562;EUR_AF=0.6581;SAS_AF=0.7689;AA=C|||;VT=SNP
1	74025108	rs2088764	G	A	100	PASS	AC=786;AF=0.156949;AN=5008;NS=2504;DP=20269;EAS_AF=0.1062;AMR_AF=0.2565;AFR_AF=0.1596;EUR_AF=0.1541;SAS_AF=0.138;AA=G|||;VT=SNP
1	74026114	rs959414	T	G	100	PASS	AC=2632;AF=0.525559;AN=5008;NS=2504;DP=18320;EAS_AF=0.7798;AMR_AF=0.3977;AFR_AF=0.3381;EUR_AF=0.503;SAS_AF=0.6309;AA=T|||;VT=SNP
1	74027486	rs35105379	G	A	100	PASS	AC=787;AF=0.157149;AN=5008;NS=2504;DP=17516;EAS_AF=0.1062;AMR_AF=0.2565;AFR_AF=0.1604;EUR_AF=0.1541;SAS_AF=0.138;AA=G|||;VT=SNP
1	74028515	rs139023090	A	G	100	PASS	AC=179;AF=0.0357428;AN=5008;NS=2504;DP=19404;EAS_AF=0.002;AMR_AF=0.0576;AFR_AF=0.0023;EUR_AF=0.0497;SAS_AF=0.0859;AA=A|||;VT=SNP
1	74028580	rs12033289	C	T	100	PASS	AC=2724;AF=0.54393;AN=5008;NS=2504;DP=20832;EAS_AF=0.7798;AMR_AF=0.4063;AFR_AF=0.4024;EUR_AF=0.504;SAS_AF=0.6309;AA=C|||;VT=SNP
1	74028673	rs10890048	T	A	100	PASS	AC=787;AF=0.157149;AN=5008;NS=2504;DP=19549;EAS_AF=0.1062;AMR_AF=0.2565;AFR_AF=0.1604;EUR_AF=0.1541;SAS_AF=0.138;AA=T|||;VT=SNP
1	74028873	rs11210285	T	C	100	PASS	AC=3512;AF=0.701278;AN=5008;NS=2504;DP=22609;EAS_AF=0.8869;AMR_AF=0.6628;AFR_AF=0.5628;EUR_AF=0.6581;SAS_AF=0.7689;AA=C|||;VT=SNP
1	74029349	rs11210286	T	C	100	PASS	AC=786;AF=0.156949;AN=5008;NS=2504;DP=14395;EAS_AF=0.1062;AMR_AF=0.2565;AFR_AF=0.1596;EUR_AF=0.1541;SAS_AF=0.138;AA=T|||;VT=SNP
1	74029671	rs34475691	C	T	100	PASS	AC=787;AF=0.157149;AN=5008;NS=2504;DP=13572;EAS_AF=0.1062;AMR_AF=0.2565;AFR_AF=0.1604;EUR_AF=0.1541;SAS_AF=0.138;AA=C|||;VT=SNP
1	74030449	rs10890049	C	A	100	PASS	AC=787;AF=0.157149;AN=5008;NS=2504;DP=17524;EAS_AF=0.1062;AMR_AF=0.2565;AFR_AF=0.1604;EUR_AF=0.1541;SAS_AF=0.138;AA=C|||;VT=SNP
1	74030787	rs1360243	G	T	100	PASS	AC=2724;AF=0.54393;AN=5008;NS=2504;DP=16261;EAS_AF=0.7798;AMR_AF=0.4063;AFR_AF=0.4024;EUR_AF=0.504;SAS_AF=0.6309;AA=G|||;VT=SNP
1	74032534	rs12026912	T	G	100	PASS	AC=2723;AF=0.54373;AN=5008;NS=2504;DP=17401;EAS_AF=0.7798;AMR_AF=0.4049;AFR_AF=0.4024;EUR_AF=0.504;SAS_AF=0.6309;AA=T|||;VT=SNP
1	74033051	rs12060939	G	C	100	PASS	AC=1128;AF=0.22524;AN=5008;NS=2504;DP=16708;EAS_AF=0.1062;AMR_AF=0.2911;AFR_AF=0.2148;EUR_AF=0.2753;SAS_AF=0.2638;AA=G|||;VT=SNP
1	74033340	rs7542499	A	C	100	PASS	AC=2727;AF=0.544529;AN=5008;NS=2504;DP=15460;EAS_AF=0.7808;AMR_AF=0.4035;AFR_AF=0.407;EUR_AF=0.502;SAS_AF=0.6309;AA=A|||;VT=SNP
1	74033552	rs12737220	G	T	100	PASS	AC=644;AF=0.128594;AN=5008;NS=2504;DP=18091;EAS_AF=0.1032;AMR_AF=0.2493;AFR_AF=0.0666;EUR_AF=0.1491;SAS_AF=0.1319;AA=G|||;VT=SNP
1	74034164	rs75054708	A	T	100	PASS	AC=178;AF=0.0355431;AN=5008;NS=2504;DP=16784;EAS_AF=0.002;AMR_AF=0.0562;AFR_AF=0.0023;EUR_AF=0.0497;SAS_AF=0.0859;AA=A|||;VT=SNP
1	74035041	rs978433	T	C	100	PASS	AC=2797;AF=0.558506;AN=5008;NS=2504;DP=18920;EAS_AF=0.7817;AMR_AF=0.4251;AFR_AF=0.4198;EUR_AF=0.5268;SAS_AF=0.6431;AA=T|||;VT=SNP
1	74036009	rs1854643	A	G	100	PASS	AC=2882;AF=0.575479;AN=5008;NS=2504;DP=17462;EAS_AF=0.7817;AMR_AF=0.4352;AFR_AF=0.4781;EUR_AF=0.5268;SAS_AF=0.6442;AA=A|||;VT=SNP
1	74038223	rs11210288	T	C	100	PASS	AC=1129;AF=0.225439;AN=5008;NS=2504;DP=14128;EAS_AF=0.1062;AMR_AF=0.2925;AFR_AF=0.2148;EUR_AF=0.2753;SAS_AF=0.2638;AA=C|||;VT=SNP
1	74038928	rs1854644	C	A	100	PASS	AC=2790;AF=0.557109;AN=5008;NS=2504;DP=13123;EAS_AF=0.7817;AMR_AF=0.4251;AFR_AF=0.4145;EUR_AF=0.5268;SAS_AF=0.6431;AA=C|||;VT=SNP
1	74039267	rs6694107	T	G	100	PASS	AC=2791;AF=0.557308;AN=5008;NS=2504;DP=19147;EAS_AF=0.7817;AMR_AF=0.4265;AFR_AF=0.4145;EUR_AF=0.5268;SAS_AF=0.6431;AA=T|||;VT=SNP
1	74039936	rs7512635	G	A	100	PASS	AC=4479;AF=0.894369;AN=5008;NS=2504;DP=13951;EAS_AF=0.8958;AMR_AF=0.7795;AFR_AF=0.9448;EUR_AF=0.8817;SAS_AF=0.9192;AA=A|||;VT=SNP
1	74040961	rs1329988	A	G	100	PASS	AC=4344;AF=0.867412;AN=5008;NS=2504;DP=16927;EAS_AF=0.8958;AMR_AF=0.7695;AFR_AF=0.848;EUR_AF=0.8817;SAS_AF=0.9192;AA=G|||;VT=SNP
1	74041079	rs1329989	A	G	100	PASS	AC=4344;AF=0.867412;AN=5008;NS=2504;DP=15943;EAS_AF=0.8958;AMR_AF=0.7695;AFR_AF=0.848;EUR_AF=0.8817;SAS_AF=0.9192;AA=G|||;VT=SNP
1	74041576	rs12025606	T	C	100	PASS	AC=2878;AF=0.574681;AN=5008;NS=2504;DP=17029;EAS_AF=0.7817;AMR_AF=0.4352;AFR_AF=0.4758;EUR_AF=0.5268;SAS_AF=0.6431;AA=T|||;VT=SNP
1	74041715	rs12029032	A	G	100	PASS	AC=2881;AF=0.57528;AN=5008;NS=2504;DP=19418;EAS_AF=0.7817;AMR_AF=0.4352;AFR_AF=0.4781;EUR_AF=0.5268;SAS_AF=0.6431;AA=A|||;VT=SNP
1	74042455	rs7542794	C	T	100	PASS	AC=2790;AF=0.557109;AN=5008;NS=2504;DP=17516;EAS_AF=0.7817;AMR_AF=0.4251;AFR_AF=0.4145;EUR_AF=0.5268;SAS_AF=0.6431;AA=C|||;VT=SNP
1	74042517	rs10890050	G	A	100	PASS	AC=815;AF=0.16274;AN=5008;NS=2504;DP=19055;EAS_AF=0.1389;AMR_AF=0.255;AFR_AF=0.1573;EUR_AF=0.1541;SAS_AF=0.138;AA=G|||;VT=SNP
1	74042529	rs2173894	T	C	100	PASS	AC=4345;AF=0.867612;AN=5008;NS=2504;DP=18925;EAS_AF=0.8958;AMR_AF=0.7709;AFR_AF=0.848;EUR_AF=0.8817;SAS_AF=0.9192;AA=C|||;VT=SNP
1	74042635	rs10890051	A	G	100	PASS	AC=1129;AF=0.225439;AN=5008;NS=2504;DP=18777;EAS_AF=0.1062;AMR_AF=0.2925;AFR_AF=0.2148;EUR_AF=0.2753;SAS_AF=0.2638;AA=A|||;VT=SNP
1	74042679	rs10890052	G	T	100	PASS	AC=1129;AF=0.225439;AN=5008;NS=2504;DP=18470;EAS_AF=0.1062;AMR_AF=0.2925;AFR_AF=0.2148;EUR_AF=0.2753;SAS_AF=0.2638;AA=G|||;VT=SNP
1	74042928	rs11210289	T	C	100	PASS	AC=4010;AF=0.800719;AN=5008;NS=2504;DP=20665;EAS_AF=0.8879;AMR_AF=0.7277;AFR_AF=0.6929;EUR_AF=0.8022;SAS_AF=0.907;AA=T|||;VT=SNP
1	74043621	rs11210290	G	A	100	PASS	AC=788;AF=0.157348;AN=5008;NS=2504;DP=15827;EAS_AF=0.1062;AMR_AF=0.2579;AFR_AF=0.1604;EUR_AF=0.1541;SAS_AF=0.138;AA=G|||;VT=SNP
1	74044272	rs12134850	C	G	100	PASS	AC=1129;AF=0.225439;AN=5008;NS=2504;DP=19490;EAS_AF=0.1062;AMR_AF=0.2925;AFR_AF=0.2148;EUR_AF=0.2753;SAS_AF=0.2638;AA=C|||;VT=SNP
1	74044456	rs12134913	C	T	100	PASS	AC=1129;AF=0.225439;AN=5008;NS=2504;DP=17994;EAS_AF=0.1062;AMR_AF=0.2925;AFR_AF=0.2148;EUR_AF=0.2753;SAS_AF=0.2638;AA=C|||;VT=SNP
1	74045119	rs7546677	A	C	100	PASS	AC=1129;AF=0.225439;AN=5008;NS=2504;DP=17000;EAS_AF=0.1062;AMR_AF=0.2925;AFR_AF=0.2148;EUR_AF=0.2753;SAS_AF=0.2638;AA=A|||;VT=SNP
1	74046452	rs1576438	G	A	100	PASS	AC=1129;AF=0.225439;AN=5008;NS=2504;DP=18044;EAS_AF=0.1062;AMR_AF=0.2939;AFR_AF=0.2141;EUR_AF=0.2753;SAS_AF=0.2638;AA=A|||;VT=SNP
1	74047183	rs6703341	T	C	100	PASS	AC=4217;AF=0.842053;AN=5008;NS=2504;DP=19029;EAS_AF=0.8929;AMR_AF=0.7637;AFR_AF=0.7663;EUR_AF=0.8767;SAS_AF=0.9121;AA=C|||;VT=SNP
1	74047348	rs68057546	C	T	100	PASS	AC=1129;AF=0.225439;AN=5008;NS=2504;DP=18616;EAS_AF=0.1062;AMR_AF=0.2925;AFR_AF=0.2148;EUR_AF=0.2753;SAS_AF=0.2638;AA=C|||;VT=SNP
1	74047756	rs61767168	T	A	100	PASS	AC=456;AF=0.0910543;AN=5008;NS=2504;DP=16812;EAS_AF=0.0585;AMR_AF=0.1254;AFR_AF=0.0061;EUR_AF=0.2117;SAS_AF=0.091;AA=T|||;VT=SNP
1	74048577	rs4650213	G	C	100	PASS	AC=1129;AF=0.225439;AN=5008;NS=2504;DP=14353;EAS_AF=0.1062;AMR_AF=0.2925;AFR_AF=0.2148;EUR_AF=0.2753;SAS_AF=0.2638;AA=G|||;VT=SNP
1	74048649	rs4649988	C	T	100	PASS	AC=1130;AF=0.225639;AN=5008;NS=2504;DP=15495;EAS_AF=0.1062;AMR_AF=0.2925;AFR_AF=0.2148;EUR_AF=0.2763;SAS_AF=0.2638;AA=C|||;VT=SNP
1	74049372	rs6670259	G	C	100	PASS	AC=1111;AF=0.221845;AN=5008;NS=2504;DP=17658;EAS_AF=0.1062;AMR_AF=0.2925;AFR_AF=0.2148;EUR_AF=0.2753;SAS_AF=0.2454;AA=G|||;VT=SNP
1	74050114	rs34958636	G	C	100	PASS	AC=1129;AF=0.225439;AN=5008;NS=2504;DP=17127;EAS_AF=0.1062;AMR_AF=0.2925;AFR_AF=0.2148;EUR_AF=0.2753;SAS_AF=0.2638;AA=G|||;VT=SNP
1	74050603	rs6662867	A	C	100	PASS	AC=4344;AF=0.867412;AN=5008;NS=2504;DP=16562;EAS_AF=0.8958;AMR_AF=0.7695;AFR_AF=0.848;EUR_AF=0.8817;SAS_AF=0.9192;AA=C|||;VT=SNP
1	74053623	rs11210292	C	G	100	PASS	AC=3049;AF=0.608826;AN=5008;NS=2504;DP=13777;EAS_AF=0.7917;AMR_AF=0.464;AFR_AF=0.5129;EUR_AF=0.6064;SAS_AF=0.6554;AA=C|||;VT=SNP
1	74054060	rs2341260	C	T	100	PASS	AC=4298;AF=0.858227;AN=5008;NS=2504;DP=16652;EAS_AF=0.8958;AMR_AF=0.7651;AFR_AF=0.8154;EUR_AF=0.8817;SAS_AF=0.9192;AA=T|||;VT=SNP
1	74054123	rs4571924	C	T	100	PASS	AC=3020;AF=0.603035;AN=5008;NS=2504;DP=16612;EAS_AF=0.7907;AMR_AF=0.4611;AFR_AF=0.4932;EUR_AF=0.6064;SAS_AF=0.6554;AA=C|||;VT=SNP
1	74054298	rs11210293	G	A	100	PASS	AC=1128;AF=0.22524;AN=5008;NS=2504;DP=20259;EAS_AF=0.1052;AMR_AF=0.2925;AFR_AF=0.2148;EUR_AF=0.2753;SAS_AF=0.2638;AA=G|||;VT=SNP
1	74055240	rs7546041	A	G	100	PASS	AC=3021;AF=0.603235;AN=5008;NS=2504;DP=17852;EAS_AF=0.7897;AMR_AF=0.4611;AFR_AF=0.4947;EUR_AF=0.6064;SAS_AF=0.6554;AA=A|||;VT=SNP
1	74055897	rs11210295	T	G	100	PASS	AC=1251;AF=0.2498;AN=5008;NS=2504;DP=17010;EAS_AF=0.1052;AMR_AF=0.3012;AFR_AF=0.3033;EUR_AF=0.2753;SAS_AF=0.2638;AA=G|||;VT=SNP
1	74057098	rs1329990	A	C	100	PASS	AC=4211;AF=0.840855;AN=5008;NS=2504;DP=18883;EAS_AF=0.8958;AMR_AF=0.7637;AFR_AF=0.7511;EUR_AF=0.8807;SAS_AF=0.9192;AA=C|||;VT=SNP
1	74057540	rs11210296	G	T	100	PASS	AC=1129;AF=0.225439;AN=5008;NS=2504;DP=16667;EAS_AF=0.1052;AMR_AF=0.2925;AFR_AF=0.2156;EUR_AF=0.2753;SAS_AF=0.2638;AA=G|||;VT=SNP
1	74057638	rs6703007	T	C	100	PASS	AC=1129;AF=0.225439;AN=5008;NS=2504;DP=17026;EAS_AF=0.1052;AMR_AF=0.2925;AFR_AF=0.2156;EUR_AF=0.2753;SAS_AF=0.2638;AA=T|||;VT=SNP
1	74057686	rs6700402	A	G	100	PASS	AC=4344;AF=0.867412;AN=5008;NS=2504;DP=18092;EAS_AF=0.8958;AMR_AF=0.7695;AFR_AF=0.848;EUR_AF=0.8817;SAS_AF=0.9192;AA=G|||;VT=SNP
1	74058566	rs6666312	G	A	100	PASS	AC=3047;AF=0.608427;AN=5008;NS=2504;DP=17088;EAS_AF=0.7907;AMR_AF=0.464;AFR_AF=0.5121;EUR_AF=0.6064;SAS_AF=0.6554;AA=G|||;VT=SNP
1	74058628	rs12123673	G	A	100	PASS	AC=1129;AF=0.225439;AN=5008;NS=2504;DP=16500;EAS_AF=0.1052;AMR_AF=0.2925;AFR_AF=0.2156;EUR_AF=0.2753;SAS_AF=0.2638;AA=G|||;VT=SNP
1	74058924	rs1360244	T	C	100	PASS	AC=4344;AF=0.867412;AN=5008;NS=2504;DP=16171;EAS_AF=0.8958;AMR_AF=0.7695;AFR_AF=0.848;EUR_AF=0.8817;SAS_AF=0.9192;AA=T|||;VT=SNP
1	74059329	rs12746555	T	C	100	PASS	AC=788;AF=0.157348;AN=5008;NS=2504;DP=18018;EAS_AF=0.1052;AMR_AF=0.2579;AFR_AF=0.1611;EUR_AF=0.1541;SAS_AF=0.138;AA=T|||;VT=SNP
1	74059330	rs12726518	G	A	100	PASS	AC=788;AF=0.157348;AN=5008;NS=2504;DP=17996;EAS_AF=0.1052;AMR_AF=0.2579;AFR_AF=0.1611;EUR_AF=0.1541;SAS_AF=0.138;AA=G|||;VT=SNP
1	74060375	rs1411281	C	T	100	PASS	AC=4344;AF=0.867412;AN=5008;NS=2504;DP=17228;EAS_AF=0.8958;AMR_AF=0.7695;AFR_AF=0.848;EUR_AF=0.8817;SAS_AF=0.9192;AA=T|||;VT=SNP
1	74060644	rs11210297	A	G	100	PASS	AC=1129;AF=0.225439;AN=5008;NS=2504;DP=15846;EAS_AF=0.1052;AMR_AF=0.2925;AFR_AF=0.2148;EUR_AF=0.2763;SAS_AF=0.2638;AA=A|||;VT=SNP
1	74060933	rs6667503	T	C	100	PASS	AC=3048;AF=0.608626;AN=5008;NS=2504;DP=14912;EAS_AF=0.7907;AMR_AF=0.464;AFR_AF=0.5129;EUR_AF=0.6064;SAS_AF=0.6554;AA=T|||;VT=SNP
1	74061909	rs1411282	T	A	100	PASS	AC=2717;AF=0.542532;AN=5008;NS=2504;DP=16382;EAS_AF=0.7827;AMR_AF=0.4265;AFR_AF=0.3555;EUR_AF=0.5268;SAS_AF=0.6462;AA=T|||;VT=SNP
1	74061956	rs11210298	G	A	100	PASS	AC=1128;AF=0.22524;AN=5008;NS=2504;DP=16363;EAS_AF=0.1052;AMR_AF=0.2925;AFR_AF=0.2148;EUR_AF=0.2753;SAS_AF=0.2638;AA=G|||;VT=SNP
1	74062367	rs1556193	C	T	100	PASS	AC=3048;AF=0.608626;AN=5008;NS=2504;DP=15294;EAS_AF=0.7907;AMR_AF=0.464;AFR_AF=0.5129;EUR_AF=0.6064;SAS_AF=0.6554;AA=C|||;VT=SNP
1	74063624	rs34805515	A	G	100	PASS	AC=1250;AF=0.249601;AN=5008;NS=2504;DP=18308;EAS_AF=0.1052;AMR_AF=0.3012;AFR_AF=0.3026;EUR_AF=0.2753;SAS_AF=0.2638;AA=G|||;VT=SNP
1	74065263	rs10159403	C	T	100	PASS	AC=1127;AF=0.22504;AN=5008;NS=2504;DP=18844;EAS_AF=0.1042;AMR_AF=0.2925;AFR_AF=0.2148;EUR_AF=0.2753;SAS_AF=0.2638;AA=T|||;VT=SNP
1	74066162	rs4650214	T	C	100	PASS	AC=1127;AF=0.22504;AN=5008;NS=2504;DP=19575;EAS_AF=0.1042;AMR_AF=0.2925;AFR_AF=0.2148;EUR_AF=0.2753;SAS_AF=0.2638;AA=T|||;VT=SNP
1	74066853	rs1604135	C	T	100	PASS	AC=4266;AF=0.851837;AN=5008;NS=2504;DP=15546;EAS_AF=0.8631;AMR_AF=0.7666;AFR_AF=0.8154;EUR_AF=0.8817;SAS_AF=0.9192;AA=T|||;VT=SNP
1	74066907	rs1604136	A	G	100	PASS	AC=4265;AF=0.851637;AN=5008;NS=2504;DP=16661;EAS_AF=0.8631;AMR_AF=0.7651;AFR_AF=0.8154;EUR_AF=0.8817;SAS_AF=0.9192;AA=G|||;VT=SNP
1	74066989	rs1604137	T	A	100	PASS	AC=3016;AF=0.602236;AN=5008;NS=2504;DP=17434;EAS_AF=0.7589;AMR_AF=0.464;AFR_AF=0.5129;EUR_AF=0.6064;SAS_AF=0.6554;AA=T|||;VT=SNP
1	74067012	rs2088765	T	A	100	PASS	AC=1127;AF=0.22504;AN=5008;NS=2504;DP=18055;EAS_AF=0.1042;AMR_AF=0.2925;AFR_AF=0.2148;EUR_AF=0.2753;SAS_AF=0.2638;AA=T|||;VT=SNP
1	74067414	rs11210300	A	G	100	PASS	AC=2679;AF=0.534944;AN=5008;NS=2504;DP=18804;EAS_AF=0.751;AMR_AF=0.4222;AFR_AF=0.3555;EUR_AF=0.5268;SAS_AF=0.6431;AA=A|||;VT=SNP
1	74067804	rs10890054	G	C	100	PASS	AC=2679;AF=0.534944;AN=5008;NS=2504;DP=17856;EAS_AF=0.751;AMR_AF=0.4222;AFR_AF=0.3555;EUR_AF=0.5268;SAS_AF=0.6431;AA=G|||;VT=SNP
1	74068327	rs6671075	A	C	100	PASS	AC=4452;AF=0.888978;AN=5008;NS=2504;DP=16776;EAS_AF=0.8631;AMR_AF=0.7795;AFR_AF=0.9493;EUR_AF=0.8817;SAS_AF=0.9192;AA=C|||;VT=SNP
1	74068387	rs10159060	G	A	100	PASS	AC=3016;AF=0.602236;AN=5008;NS=2504;DP=16205;EAS_AF=0.7589;AMR_AF=0.464;AFR_AF=0.5129;EUR_AF=0.6064;SAS_AF=0.6554;AA=G|||;VT=SNP
1	74069017	rs1566585	A	C	100	PASS	AC=1127;AF=0.22504;AN=5008;NS=2504;DP=17559;EAS_AF=0.1042;AMR_AF=0.2925;AFR_AF=0.2148;EUR_AF=0.2753;SAS_AF=0.2638;AA=A|||;VT=SNP
1	74069273	rs7517062	C	T	100	PASS	AC=3016;AF=0.602236;AN=5008;NS=2504;DP=17474;EAS_AF=0.7589;AMR_AF=0.464;AFR_AF=0.5129;EUR_AF=0.6064;SAS_AF=0.6554;AA=C|||;VT=SNP
1	74070342	rs7520447	C	T	100	PASS	AC=1249;AF=0.249401;AN=5008;NS=2504;DP=19097;EAS_AF=0.1042;AMR_AF=0.3012;AFR_AF=0.3026;EUR_AF=0.2753;SAS_AF=0.2638;AA=T|||;VT=SNP
1	74070609	rs4540593	T	C	100	PASS	AC=4263;AF=0.851238;AN=5008;NS=2504;DP=20244;EAS_AF=0.8631;AMR_AF=0.7651;AFR_AF=0.8154;EUR_AF=0.8817;SAS_AF=0.9172;AA=C|||;VT=SNP
1	74071388	rs12057619	C	T	100	PASS	AC=1128;AF=0.22524;AN=5008;NS=2504;DP=17599;EAS_AF=0.1052;AMR_AF=0.2925;AFR_AF=0.2148;EUR_AF=0.2753;SAS_AF=0.2638;AA=C|||;VT=SNP
1	74072307	rs6684815	A	T	100	PASS	AC=2752;AF=0.549521;AN=5008;NS=2504;DP=18456;EAS_AF=0.7927;AMR_AF=0.487;AFR_AF=0.2988;EUR_AF=0.5139;SAS_AF=0.7188;AA=A|||;VT=SNP
1	74072818	rs10890055	C	A	100	PASS	AC=2770;AF=0.553115;AN=5008;NS=2504;DP=18067;EAS_AF=0.7847;AMR_AF=0.4899;AFR_AF=0.3177;EUR_AF=0.5139;SAS_AF=0.7178;AA=C|||;VT=SNP
1	74073343	rs6675727	C	T	100	PASS	AC=4416;AF=0.881789;AN=5008;NS=2504;DP=19349;EAS_AF=0.8512;AMR_AF=0.7738;AFR_AF=0.9357;EUR_AF=0.8827;SAS_AF=0.9162;AA=T|||;VT=SNP
1	74073395	rs11210301	T	A	100	PASS	AC=1156;AF=0.230831;AN=5008;NS=2504;DP=18937;EAS_AF=0.1052;AMR_AF=0.2968;AFR_AF=0.2345;EUR_AF=0.2763;SAS_AF=0.2618;AA=T|||;VT=SNP
1	74073403	rs11210302	C	G	100	PASS	AC=1156;AF=0.230831;AN=5008;NS=2504;DP=18906;EAS_AF=0.1052;AMR_AF=0.2968;AFR_AF=0.2345;EUR_AF=0.2763;SAS_AF=0.2618;AA=C|||;VT=SNP
1	74074004	rs11210303	T	A	100	PASS	AC=1155;AF=0.230631;AN=5008;NS=2504;DP=18858;EAS_AF=0.1052;AMR_AF=0.2954;AFR_AF=0.2345;EUR_AF=0.2763;SAS_AF=0.2618;AA=T|||;VT=SNP
1	74074098	rs11210304	A	G	100	PASS	AC=1156;AF=0.230831;AN=5008;NS=2504;DP=20464;EAS_AF=0.1062;AMR_AF=0.2954;AFR_AF=0.2345;EUR_AF=0.2763;SAS_AF=0.2618;AA=a|||;VT=SNP
1	74075689	rs12143351	A	G	100	PASS	AC=1155;AF=0.230631;AN=5008;NS=2504;DP=17481;EAS_AF=0.1052;AMR_AF=0.2954;AFR_AF=0.2345;EUR_AF=0.2763;SAS_AF=0.2618;AA=G|||;VT=SNP
1	74075811	rs11210305	C	T	100	PASS	AC=1155;AF=0.230631;AN=5008;NS=2504;DP=18600;EAS_AF=0.1052;AMR_AF=0.2954;AFR_AF=0.2345;EUR_AF=0.2763;SAS_AF=0.2618;AA=C|||;VT=SNP
1	74076528	rs11210306	G	A	100	PASS	AC=4148;AF=0.828275;AN=5008;NS=2504;DP=16264;EAS_AF=0.8433;AMR_AF=0.732;AFR_AF=0.826;EUR_AF=0.8091;SAS_AF=0.9039;AA=A|||;VT=SNP
1	74076707	rs12047954	A	G	100	PASS	AC=1707;AF=0.340855;AN=5008;NS=2504;DP=13359;EAS_AF=0.6776;AMR_AF=0.2003;AFR_AF=0.1505;EUR_AF=0.2396;SAS_AF=0.455;AA=A|||;VT=SNP
1	74077150	rs4650219	C	T	100	PASS	AC=4149;AF=0.828474;AN=5008;NS=2504;DP=16823;EAS_AF=0.8433;AMR_AF=0.732;AFR_AF=0.826;EUR_AF=0.8101;SAS_AF=0.9039;AA=T|||;VT=SNP
1	74077588	rs7540134	T	C	100	PASS	AC=2840;AF=0.567093;AN=5008;NS=2504;DP=18882;EAS_AF=0.7381;AMR_AF=0.4265;AFR_AF=0.4803;EUR_AF=0.5328;SAS_AF=0.6431;AA=T|||;VT=SNP
1	74078323	rs1952648	G	A	100	PASS	AC=1260;AF=0.251597;AN=5008;NS=2504;DP=17844;EAS_AF=0.1052;AMR_AF=0.3012;AFR_AF=0.3116;EUR_AF=0.2763;SAS_AF=0.2607;AA=A|||;VT=SNP
1	74078641	rs10890056	A	G	100	PASS	AC=1259;AF=0.251398;AN=5008;NS=2504;DP=17066;EAS_AF=0.1052;AMR_AF=0.3012;AFR_AF=0.3109;EUR_AF=0.2763;SAS_AF=0.2607;AA=A|||;VT=SNP
1	74078828	rs2134094	C	T	100	PASS	AC=2849;AF=0.56889;AN=5008;NS=2504;DP=15397;EAS_AF=0.7391;AMR_AF=0.4366;AFR_AF=0.4508;EUR_AF=0.5666;SAS_AF=0.6493;AA=C|||;VT=SNP
1	74078900	rs10890057	T	C	100	PASS	AC=1261;AF=0.251797;AN=5008;NS=2504;DP=14742;EAS_AF=0.1052;AMR_AF=0.3026;AFR_AF=0.3116;EUR_AF=0.2763;SAS_AF=0.2607;AA=C|||;VT=SNP
1	74079554	rs12134636	G	A	100	PASS	AC=1151;AF=0.229832;AN=5008;NS=2504;DP=18485;EAS_AF=0.1052;AMR_AF=0.2954;AFR_AF=0.2322;EUR_AF=0.2763;SAS_AF=0.2607;AA=G|||;VT=SNP
1	74079766	rs10890058	C	G	100	PASS	AC=1259;AF=0.251398;AN=5008;NS=2504;DP=15224;EAS_AF=0.1052;AMR_AF=0.3012;AFR_AF=0.3109;EUR_AF=0.2763;SAS_AF=0.2607;AA=G|||;VT=SNP
1	74080156	rs1576439	T	C	100	PASS	AC=1265;AF=0.252596;AN=5008;NS=2504;DP=16800;EAS_AF=0.1052;AMR_AF=0.3012;AFR_AF=0.3147;EUR_AF=0.2763;SAS_AF=0.2618;AA=C|||;VT=SNP
1	74081123	rs1604352	C	T	100	PASS	AC=2877;AF=0.574481;AN=5008;NS=2504;DP=18501;EAS_AF=0.7381;AMR_AF=0.438;AFR_AF=0.4728;EUR_AF=0.5666;SAS_AF=0.6483;AA=C|||;VT=SNP
1	74081154	rs1576437	T	C	100	PASS	AC=2877;AF=0.574481;AN=5008;NS=2504;DP=18082;EAS_AF=0.7381;AMR_AF=0.438;AFR_AF=0.4728;EUR_AF=0.5666;SAS_AF=0.6483;AA=T|||;VT=SNP
1	74081198	rs67682924	T	A	100	PASS	AC=803;AF=0.160343;AN=5008;NS=2504;DP=18185;EAS_AF=0.1052;AMR_AF=0.2536;AFR_AF=0.1747;EUR_AF=0.1551;SAS_AF=0.137;AA=T|||;VT=SNP
1	74081430	rs10749826	C	T	100	PASS	AC=4141;AF=0.826877;AN=5008;NS=2504;DP=16587;EAS_AF=0.8433;AMR_AF=0.7392;AFR_AF=0.7874;EUR_AF=0.8429;SAS_AF=0.909;AA=T|||;VT=SNP
1	74081912	rs6424554	T	C	100	PASS	AC=2877;AF=0.574481;AN=5008;NS=2504;DP=14770;EAS_AF=0.7381;AMR_AF=0.438;AFR_AF=0.4728;EUR_AF=0.5666;SAS_AF=0.6483;AA=T|||;VT=SNP
1	74082230	rs12137601	G	A	100	PASS	AC=1263;AF=0.252196;AN=5008;NS=2504;DP=17116;EAS_AF=0.1052;AMR_AF=0.2997;AFR_AF=0.3147;EUR_AF=0.2763;SAS_AF=0.2607;AA=G|||;VT=SNP
1	74082375	rs6424555	T	C	100	PASS	AC=2970;AF=0.593051;AN=5008;NS=2504;DP=15613;EAS_AF=0.746;AMR_AF=0.5086;AFR_AF=0.475;EUR_AF=0.5934;SAS_AF=0.6544;AA=T|||;VT=SNP
1	74082593	rs4650220	C	T	100	PASS	AC=1264;AF=0.252396;AN=5008;NS=2504;DP=18043;EAS_AF=0.1052;AMR_AF=0.2997;AFR_AF=0.3154;EUR_AF=0.2763;SAS_AF=0.2607;AA=C|||;VT=SNP
1	74082874	rs4339816	C	A	100	PASS	AC=1264;AF=0.252396;AN=5008;NS=2504;DP=18023;EAS_AF=0.1042;AMR_AF=0.2997;AFR_AF=0.3147;EUR_AF=0.2763;SAS_AF=0.2628;AA=A|||;VT=SNP
1	74082882	rs4339817	C	T	100	PASS	AC=1264;AF=0.252396;AN=5008;NS=2504;DP=18433;EAS_AF=0.1042;AMR_AF=0.2997;AFR_AF=0.3147;EUR_AF=0.2763;SAS_AF=0.2628;AA=C|||;VT=SNP
1	74083035	rs2341263	C	T	100	PASS	AC=1265;AF=0.252596;AN=5008;NS=2504;DP=18909;EAS_AF=0.1052;AMR_AF=0.2997;AFR_AF=0.3154;EUR_AF=0.2753;SAS_AF=0.2628;AA=C|||;VT=SNP
1	74083054	rs2879990	C	T	100	PASS	AC=1265;AF=0.252596;AN=5008;NS=2504;DP=18515;EAS_AF=0.1042;AMR_AF=0.2997;AFR_AF=0.3154;EUR_AF=0.2763;SAS_AF=0.2628;AA=C|||;VT=SNP
1	74083325	rs2102123	A	G	100	PASS	AC=1263;AF=0.252196;AN=5008;NS=2504;DP=19958;EAS_AF=0.1042;AMR_AF=0.2997;AFR_AF=0.3154;EUR_AF=0.2753;SAS_AF=0.2618;AA=G|||;VT=SNP
1	74083380	rs2102124	G	A	100	PASS	AC=1263;AF=0.252196;AN=5008;NS=2504;DP=18680;EAS_AF=0.1042;AMR_AF=0.2997;AFR_AF=0.3154;EUR_AF=0.2753;SAS_AF=0.2618;AA=G|||;VT=SNP
1	74083684	rs115811684	C	G	100	PASS	AC=172;AF=0.034345;AN=5008;NS=2504;DP=20535;EAS_AF=0.002;AMR_AF=0.0562;AFR_AF=0.0023;EUR_AF=0.0447;SAS_AF=0.0849;AA=C|||;VT=SNP
1	74083804	rs1576436	G	T	100	PASS	AC=2843;AF=0.567692;AN=5008;NS=2504;DP=19535;EAS_AF=0.7391;AMR_AF=0.4352;AFR_AF=0.4478;EUR_AF=0.5686;SAS_AF=0.6462;AA=G|||;VT=SNP
1	74084001	rs12094688	T	G	100	PASS	AC=1263;AF=0.252196;AN=5008;NS=2504;DP=20003;EAS_AF=0.1042;AMR_AF=0.2997;AFR_AF=0.3147;EUR_AF=0.2763;SAS_AF=0.2618;AA=G|||;VT=SNP
1	74084219	rs10159097	T	C	100	PASS	AC=4132;AF=0.82508;AN=5008;NS=2504;DP=18452;EAS_AF=0.8433;AMR_AF=0.7363;AFR_AF=0.7821;EUR_AF=0.8439;SAS_AF=0.908;AA=C|||;VT=SNP
1	74084557	rs12139801	G	A	100	PASS	AC=1248;AF=0.249201;AN=5008;NS=2504;DP=16533;EAS_AF=0.1042;AMR_AF=0.2983;AFR_AF=0.3048;EUR_AF=0.2753;SAS_AF=0.2618;AA=A|||;VT=SNP
1	74084595	rs10157198	A	G	100	PASS	AC=2884;AF=0.575879;AN=5008;NS=2504;DP=16097;EAS_AF=0.7391;AMR_AF=0.438;AFR_AF=0.4773;EUR_AF=0.5686;SAS_AF=0.6462;AA=A|||;VT=SNP
1	74084598	rs12143730	T	A	100	PASS	AC=1248;AF=0.249201;AN=5008;NS=2504;DP=16074;EAS_AF=0.1042;AMR_AF=0.2983;AFR_AF=0.3048;EUR_AF=0.2753;SAS_AF=0.2618;AA=t|||;VT=SNP
1	74084664	rs10157205	A	G	100	PASS	AC=4190;AF=0.836661;AN=5008;NS=2504;DP=16832;EAS_AF=0.8433;AMR_AF=0.7421;AFR_AF=0.823;EUR_AF=0.8439;SAS_AF=0.908;AA=G|||;VT=SNP
1	74084868	rs11210308	C	A	100	PASS	AC=1249;AF=0.249401;AN=5008;NS=2504;DP=19573;EAS_AF=0.1042;AMR_AF=0.2983;AFR_AF=0.3056;EUR_AF=0.2753;SAS_AF=0.2618;AA=A|||;VT=SNP
1	74085050	rs12125883	C	G	100	PASS	AC=1249;AF=0.249401;AN=5008;NS=2504;DP=21170;EAS_AF=0.1042;AMR_AF=0.2983;AFR_AF=0.3064;EUR_AF=0.2744;SAS_AF=0.2618;AA=C|||;VT=SNP
1	74085175	rs11210309	A	C	100	PASS	AC=1249;AF=0.249401;AN=5008;NS=2504;DP=19030;EAS_AF=0.1042;AMR_AF=0.2983;AFR_AF=0.3064;EUR_AF=0.2744;SAS_AF=0.2618;AA=C|||;VT=SNP
1	74085299	rs12096286	T	G	100	PASS	AC=1249;AF=0.249401;AN=5008;NS=2504;DP=18521;EAS_AF=0.1042;AMR_AF=0.2983;AFR_AF=0.3064;EUR_AF=0.2744;SAS_AF=0.2618;AA=G|||;VT=SNP
1	74085302	rs12060012	A	G	100	PASS	AC=1146;AF=0.228834;AN=5008;NS=2504;DP=18432;EAS_AF=0.1042;AMR_AF=0.2939;AFR_AF=0.2307;EUR_AF=0.2744;SAS_AF=0.2618;AA=A|||;VT=SNP
1	74085409	rs12060055	A	C	100	PASS	AC=1250;AF=0.249601;AN=5008;NS=2504;DP=18409;EAS_AF=0.1042;AMR_AF=0.2983;AFR_AF=0.3064;EUR_AF=0.2753;SAS_AF=0.2618;AA=A|||;VT=SNP
1	74085565	rs12060140	A	G	100	PASS	AC=1250;AF=0.249601;AN=5008;NS=2504;DP=16896;EAS_AF=0.1042;AMR_AF=0.2983;AFR_AF=0.3064;EUR_AF=0.2753;SAS_AF=0.2618;AA=A|||;VT=SNP
1	74085646	rs12096458	T	C	100	PASS	AC=1252;AF=0.25;AN=5008;NS=2504;DP=17408;EAS_AF=0.1042;AMR_AF=0.2954;AFR_AF=0.3071;EUR_AF=0.2753;SAS_AF=0.2648;AA=C|||;VT=SNP
1	74085675	rs11210312	C	T	100	PASS	AC=1252;AF=0.25;AN=5008;NS=2504;DP=17924;EAS_AF=0.1042;AMR_AF=0.2954;AFR_AF=0.3071;EUR_AF=0.2753;SAS_AF=0.2648;AA=C|||;VT=SNP
1	74085769	rs1576435	A	C	100	PASS	AC=1250;AF=0.249601;AN=5008;NS=2504;DP=18741;EAS_AF=0.1042;AMR_AF=0.2983;AFR_AF=0.3064;EUR_AF=0.2753;SAS_AF=0.2618;AA=C|||;VT=SNP
1	74085930	rs1576434	A	G	100	PASS	AC=1147;AF=0.229034;AN=5008;NS=2504;DP=18752;EAS_AF=0.1042;AMR_AF=0.2939;AFR_AF=0.2307;EUR_AF=0.2753;SAS_AF=0.2618;AA=A|||;VT=SNP
1	74085955	rs1576433	A	C	100	PASS	AC=1250;AF=0.249601;AN=5008;NS=2504;DP=18775;EAS_AF=0.1042;AMR_AF=0.2983;AFR_AF=0.3064;EUR_AF=0.2753;SAS_AF=0.2618;AA=C|||;VT=SNP
1	74086170	rs1576432	G	A	100	PASS	AC=1250;AF=0.249601;AN=5008;NS=2504;DP=16661;EAS_AF=0.1042;AMR_AF=0.2983;AFR_AF=0.3064;EUR_AF=0.2753;SAS_AF=0.2618;AA=G|||;VT=SNP
1	74086332	rs10789375	C	A	100	PASS	AC=1147;AF=0.229034;AN=5008;NS=2504;DP=16818;EAS_AF=0.1042;AMR_AF=0.2939;AFR_AF=0.2307;EUR_AF=0.2753;SAS_AF=0.2618;AA=C|||;VT=SNP
1	74086354	rs10890059	G	A	100	PASS	AC=1250;AF=0.249601;AN=5008;NS=2504;DP=16418;EAS_AF=0.1042;AMR_AF=0.2983;AFR_AF=0.3064;EUR_AF=0.2753;SAS_AF=0.2618;AA=G|||;VT=SNP
1	74086504	rs11210313	A	C	100	PASS	AC=1252;AF=0.25;AN=5008;NS=2504;DP=14241;EAS_AF=0.1042;AMR_AF=0.2983;AFR_AF=0.3064;EUR_AF=0.2763;SAS_AF=0.2628;AA=C|||;VT=SNP
1	74086609	rs11210314	A	G	100	PASS	AC=1250;AF=0.249601;AN=5008;NS=2504;DP=11123;EAS_AF=0.1042;AMR_AF=0.2983;AFR_AF=0.3064;EUR_AF=0.2753;SAS_AF=0.2618;AA=G|||;VT=SNP
1	74086762	rs11210316	T	C	100	PASS	AC=1250;AF=0.249601;AN=5008;NS=2504;DP=18236;EAS_AF=0.1042;AMR_AF=0.2983;AFR_AF=0.3064;EUR_AF=0.2753;SAS_AF=0.2618;AA=C|||;VT=SNP
1	74086841	rs1329984	C	T	100	PASS	AC=4255;AF=0.849641;AN=5008;NS=2504;DP=17260;EAS_AF=0.8433;AMR_AF=0.7464;AFR_AF=0.8707;EUR_AF=0.8429;SAS_AF=0.908;AA=T|||;VT=SNP
1	74086973	rs1411280	A	G	100	PASS	AC=1147;AF=0.229034;AN=5008;NS=2504;DP=14974;EAS_AF=0.1042;AMR_AF=0.2939;AFR_AF=0.2307;EUR_AF=0.2753;SAS_AF=0.2618;AA=A|||;VT=SNP
1	74086988	rs1411279	G	A	100	PASS	AC=1258;AF=0.251198;AN=5008;NS=2504;DP=14928;EAS_AF=0.1042;AMR_AF=0.2983;AFR_AF=0.3124;EUR_AF=0.2753;SAS_AF=0.2618;AA=A|||;VT=SNP
1	74087021	rs1411278	G	C	100	PASS	AC=1146;AF=0.228834;AN=5008;NS=2504;DP=15177;EAS_AF=0.1042;AMR_AF=0.2939;AFR_AF=0.2292;EUR_AF=0.2763;SAS_AF=0.2618;AA=a|||;VT=SNP
1	74087160	rs1411277	C	T	100	PASS	AC=1250;AF=0.249601;AN=5008;NS=2504;DP=14847;EAS_AF=0.1042;AMR_AF=0.2983;AFR_AF=0.3064;EUR_AF=0.2753;SAS_AF=0.2618;AA=C|||;VT=SNP
1	74087657	rs11210317	T	G	100	PASS	AC=1251;AF=0.2498;AN=5008;NS=2504;DP=16168;EAS_AF=0.1042;AMR_AF=0.2983;AFR_AF=0.3071;EUR_AF=0.2753;SAS_AF=0.2618;AA=T|||;VT=SNP
1	74087755	rs10890060	A	G	100	PASS	AC=1251;AF=0.2498;AN=5008;NS=2504;DP=14761;EAS_AF=0.1042;AMR_AF=0.2983;AFR_AF=0.3071;EUR_AF=0.2753;SAS_AF=0.2618;AA=G|||;VT=SNP
1	74087990	rs72680206	T	C	100	PASS	AC=1252;AF=0.25;AN=5008;NS=2504;DP=14337;EAS_AF=0.1042;AMR_AF=0.2997;AFR_AF=0.3071;EUR_AF=0.2753;SAS_AF=0.2618;AA=C|||;VT=SNP
1	74088019	rs6703116	A	C	100	PASS	AC=4200;AF=0.838658;AN=5008;NS=2504;DP=13985;EAS_AF=0.8433;AMR_AF=0.7421;AFR_AF=0.8306;EUR_AF=0.8439;SAS_AF=0.908;AA=C|||;VT=SNP
1	74088380	rs10890061	C	T	100	PASS	AC=4256;AF=0.84984;AN=5008;NS=2504;DP=15299;EAS_AF=0.8433;AMR_AF=0.7478;AFR_AF=0.8707;EUR_AF=0.8429;SAS_AF=0.908;AA=T|||;VT=SNP
1	74088750	rs11210318	A	T	100	PASS	AC=1252;AF=0.25;AN=5008;NS=2504;DP=15000;EAS_AF=0.1042;AMR_AF=0.2983;AFR_AF=0.3071;EUR_AF=0.2753;SAS_AF=0.2628;AA=T|||;VT=SNP
1	74088827	rs12142476	T	G	100	PASS	AC=1251;AF=0.2498;AN=5008;NS=2504;DP=16078;EAS_AF=0.1042;AMR_AF=0.2983;AFR_AF=0.3071;EUR_AF=0.2753;SAS_AF=0.2618;AA=G|||;VT=SNP
1	74088886	rs10890062	G	A	100	PASS	AC=1252;AF=0.25;AN=5008;NS=2504;DP=16857;EAS_AF=0.1042;AMR_AF=0.2983;AFR_AF=0.3079;EUR_AF=0.2753;SAS_AF=0.2618;AA=A|||;VT=SNP
1	74089196	rs11210319	T	C	100	PASS	AC=1308;AF=0.261182;AN=5008;NS=2504;DP=18274;EAS_AF=0.1042;AMR_AF=0.304;AFR_AF=0.3472;EUR_AF=0.2753;SAS_AF=0.2618;AA=C|||;VT=SNP
1	74089353	rs12117116	A	G	100	PASS	AC=1251;AF=0.2498;AN=5008;NS=2504;DP=19596;EAS_AF=0.1042;AMR_AF=0.2983;AFR_AF=0.3071;EUR_AF=0.2753;SAS_AF=0.2618;AA=A|||;VT=SNP
1	74089892	rs1329982	C	G	100	PASS	AC=4199;AF=0.838458;AN=5008;NS=2504;DP=19042;EAS_AF=0.8433;AMR_AF=0.7421;AFR_AF=0.8306;EUR_AF=0.8429;SAS_AF=0.908;AA=C|||;VT=SNP
1	74090215	rs12047905	T	C	100	PASS	AC=4198;AF=0.838259;AN=5008;NS=2504;DP=19543;EAS_AF=0.8433;AMR_AF=0.7421;AFR_AF=0.8306;EUR_AF=0.8429;SAS_AF=0.907;AA=C|||;VT=SNP
1	74090402	rs11210320	T	G	100	PASS	AC=4203;AF=0.839257;AN=5008;NS=2504;DP=18160;EAS_AF=0.8433;AMR_AF=0.7435;AFR_AF=0.8306;EUR_AF=0.8439;SAS_AF=0.91;AA=T|||;VT=SNP
1	74090796	rs1952647	A	C	100	PASS	AC=4204;AF=0.839457;AN=5008;NS=2504;DP=18650;EAS_AF=0.8433;AMR_AF=0.745;AFR_AF=0.8306;EUR_AF=0.8459;SAS_AF=0.908;AA=A|||;VT=SNP
1	74090957	rs1952646	T	C	100	PASS	AC=4200;AF=0.838658;AN=5008;NS=2504;DP=19184;EAS_AF=0.8433;AMR_AF=0.7421;AFR_AF=0.8306;EUR_AF=0.8439;SAS_AF=0.908;AA=C|||;VT=SNP
1	74091104	rs1952645	T	C	100	PASS	AC=2950;AF=0.589058;AN=5008;NS=2504;DP=19759;EAS_AF=0.7391;AMR_AF=0.4438;AFR_AF=0.5242;EUR_AF=0.5686;SAS_AF=0.6462;AA=T|||;VT=SNP
1	74091160	rs1952644	A	C	100	PASS	AC=4257;AF=0.85004;AN=5008;NS=2504;DP=20462;EAS_AF=0.8433;AMR_AF=0.7478;AFR_AF=0.8707;EUR_AF=0.8439;SAS_AF=0.908;AA=C|||;VT=SNP
1	74091271	rs1360242	T	C	100	PASS	AC=4200;AF=0.838658;AN=5008;NS=2504;DP=20739;EAS_AF=0.8433;AMR_AF=0.7421;AFR_AF=0.8306;EUR_AF=0.8439;SAS_AF=0.908;AA=C|||;VT=SNP
1	74091543	rs1360241	A	C	100	PASS	AC=4200;AF=0.838658;AN=5008;NS=2504;DP=19824;EAS_AF=0.8433;AMR_AF=0.7421;AFR_AF=0.8306;EUR_AF=0.8439;SAS_AF=0.908;AA=A|||;VT=SNP
1	74091548	rs4650221	C	T	100	PASS	AC=1147;AF=0.229034;AN=5008;NS=2504;DP=19818;EAS_AF=0.1042;AMR_AF=0.2939;AFR_AF=0.2307;EUR_AF=0.2753;SAS_AF=0.2618;AA=C|||;VT=SNP
1	74091995	rs1576431	C	A	100	PASS	AC=4199;AF=0.838458;AN=5008;NS=2504;DP=21889;EAS_AF=0.8433;AMR_AF=0.7421;AFR_AF=0.8306;EUR_AF=0.8429;SAS_AF=0.908;AA=C|||;VT=SNP
1	74092066	rs6668347	A	G	100	PASS	AC=4256;AF=0.84984;AN=5008;NS=2504;DP=20458;EAS_AF=0.8433;AMR_AF=0.7478;AFR_AF=0.8707;EUR_AF=0.8429;SAS_AF=0.908;AA=G|||;VT=SNP
1	74092424	rs1576430	T	G	100	PASS	AC=4259;AF=0.850439;AN=5008;NS=2504;DP=20813;EAS_AF=0.879;AMR_AF=0.7767;AFR_AF=0.8306;EUR_AF=0.8429;SAS_AF=0.908;AA=G|||;VT=SNP
1	74092495	rs1576429	G	A	100	PASS	AC=4257;AF=0.85004;AN=5008;NS=2504;DP=20593;EAS_AF=0.879;AMR_AF=0.7752;AFR_AF=0.8298;EUR_AF=0.8429;SAS_AF=0.908;AA=G|||;VT=SNP
1	74093259	rs1576428	C	T	100	PASS	AC=2878;AF=0.574681;AN=5008;NS=2504;DP=18005;EAS_AF=0.7748;AMR_AF=0.4726;AFR_AF=0.4372;EUR_AF=0.5676;SAS_AF=0.6339;AA=C|||;VT=SNP
1	74093417	rs1576427	G	A	100	PASS	AC=2879;AF=0.57488;AN=5008;NS=2504;DP=19709;EAS_AF=0.7748;AMR_AF=0.4726;AFR_AF=0.4387;EUR_AF=0.5676;SAS_AF=0.6329;AA=G|||;VT=SNP
1	74094854	rs10890063	T	C	100	PASS	AC=3154;AF=0.629792;AN=5008;NS=2504;DP=18022;EAS_AF=0.7748;AMR_AF=0.4885;AFR_AF=0.6384;EUR_AF=0.5676;SAS_AF=0.6329;AA=C|||;VT=SNP
1	74096615	rs1952643	G	A	100	PASS	AC=3156;AF=0.630192;AN=5008;NS=2504;DP=18485;EAS_AF=0.7748;AMR_AF=0.4885;AFR_AF=0.6392;EUR_AF=0.5676;SAS_AF=0.6339;AA=A|||;VT=SNP
1	74097006	rs7524524	T	C	100	PASS	AC=2879;AF=0.57488;AN=5008;NS=2504;DP=17465;EAS_AF=0.7748;AMR_AF=0.4726;AFR_AF=0.4387;EUR_AF=0.5676;SAS_AF=0.6329;AA=T|||;VT=SNP
1	74097497	rs12046068	G	A	100	PASS	AC=2964;AF=0.591853;AN=5008;NS=2504;DP=15096;EAS_AF=0.7748;AMR_AF=0.4755;AFR_AF=0.5015;EUR_AF=0.5676;SAS_AF=0.6329;AA=G|||;VT=SNP
1	74098633	rs1576426	C	T	100	PASS	AC=3157;AF=0.630391;AN=5008;NS=2504;DP=16547;EAS_AF=0.7748;AMR_AF=0.4899;AFR_AF=0.6399;EUR_AF=0.5676;SAS_AF=0.6329;AA=T|||;VT=SNP
1	74098899	rs1329981	C	T	100	PASS	AC=3098;AF=0.61861;AN=5008;NS=2504;DP=15886;EAS_AF=0.7748;AMR_AF=0.4827;AFR_AF=0.5991;EUR_AF=0.5676;SAS_AF=0.6329;AA=C|||;VT=SNP
1	74098978	rs11210321	C	G	100	PASS	AC=1160;AF=0.231629;AN=5008;NS=2504;DP=16512;EAS_AF=0.1032;AMR_AF=0.2939;AFR_AF=0.2315;EUR_AF=0.2753;SAS_AF=0.2751;AA=C|||;VT=SNP
1	74099273	rs12410714	G	A	100	PASS	AC=693;AF=0.138379;AN=5008;NS=2504;DP=18311;EAS_AF=0.121;AMR_AF=0.2176;AFR_AF=0.1293;EUR_AF=0.1571;SAS_AF=0.093;AA=G|||;VT=SNP
1	74100623	rs12049074	G	A	100	PASS	AC=3847;AF=0.768171;AN=5008;NS=2504;DP=20135;EAS_AF=0.8958;AMR_AF=0.7061;AFR_AF=0.7685;EUR_AF=0.7247;SAS_AF=0.7249;AA=A|||;VT=SNP
1	74100671	rs10890064	T	A	100	PASS	AC=4365;AF=0.871605;AN=5008;NS=2504;DP=20132;EAS_AF=0.8978;AMR_AF=0.755;AFR_AF=0.9387;EUR_AF=0.8509;SAS_AF=0.8579;AA=A|||;VT=SNP
1	74103113	rs1329992	G	A	100	PASS	AC=4354;AF=0.869409;AN=5008;NS=2504;DP=20546;EAS_AF=0.8988;AMR_AF=0.7536;AFR_AF=0.9342;EUR_AF=0.8489;SAS_AF=0.8548;AA=A|||;VT=SNP
1	74104126	rs6424557	G	T	100	PASS	AC=646;AF=0.128994;AN=5008;NS=2504;DP=13268;EAS_AF=0.1171;AMR_AF=0.196;AFR_AF=0.171;EUR_AF=0.0865;SAS_AF=0.0808;AA=G|||;VT=SNP
1	74106106	rs6680131	A	G	100	PASS	AC=3036;AF=0.60623;AN=5008;NS=2504;DP=17488;EAS_AF=0.7738;AMR_AF=0.4986;AFR_AF=0.4766;EUR_AF=0.6402;SAS_AF=0.6503;AA=A|||;VT=SNP
1	74106487	rs6683123	T	G	100	PASS	AC=2980;AF=0.595048;AN=5008;NS=2504;DP=17581;EAS_AF=0.7718;AMR_AF=0.4957;AFR_AF=0.441;EUR_AF=0.6352;SAS_AF=0.6503;AA=T|||;VT=SNP
1	74107316	rs1329987	T	A	100	PASS	AC=3134;AF=0.625799;AN=5008;NS=2504;DP=19220;EAS_AF=0.7718;AMR_AF=0.5043;AFR_AF=0.5492;EUR_AF=0.6402;SAS_AF=0.6503;AA=T|||;VT=SNP
1	74107985	rs1329986	T	C	100	PASS	AC=4216;AF=0.841853;AN=5008;NS=2504;DP=18125;EAS_AF=0.8879;AMR_AF=0.7435;AFR_AF=0.8419;EUR_AF=0.8489;SAS_AF=0.8569;AA=C|||;VT=SNP
1	74108328	rs1329985	A	G	100	PASS	AC=3134;AF=0.625799;AN=5008;NS=2504;DP=17730;EAS_AF=0.7718;AMR_AF=0.5043;AFR_AF=0.5492;EUR_AF=0.6402;SAS_AF=0.6503;AA=A|||;VT=SNP
1	74108971	rs1009146	T	C	100	PASS	AC=2994;AF=0.597843;AN=5008;NS=2504;DP=19317;EAS_AF=0.7698;AMR_AF=0.4957;AFR_AF=0.4766;EUR_AF=0.6362;SAS_AF=0.6176;AA=T|||;VT=SNP
1	74109213	rs7553862	G	A	100	PASS	AC=4344;AF=0.867412;AN=5008;NS=2504;DP=18132;EAS_AF=0.8879;AMR_AF=0.7507;AFR_AF=0.9349;EUR_AF=0.8489;SAS_AF=0.8569;AA=A|||;VT=SNP
1	74109744	rs7367782	T	C	100	PASS	AC=446;AF=0.0890575;AN=5008;NS=2504;DP=17562;EAS_AF=0.1081;AMR_AF=0.1744;AFR_AF=0.0469;EUR_AF=0.0855;SAS_AF=0.0695;AA=T|||;VT=SNP
1	74109767	rs6424558	C	T	100	PASS	AC=4216;AF=0.841853;AN=5008;NS=2504;DP=18060;EAS_AF=0.8879;AMR_AF=0.7435;AFR_AF=0.8419;EUR_AF=0.8489;SAS_AF=0.8569;AA=T|||;VT=SNP
1	74110629	rs10157788	C	T	100	PASS	AC=3972;AF=0.793131;AN=5008;NS=2504;DP=20246;EAS_AF=0.8879;AMR_AF=0.7277;AFR_AF=0.6694;EUR_AF=0.8439;SAS_AF=0.8569;AA=C|||;VT=SNP
1	74110649	rs10157802	G	A	100	PASS	AC=4189;AF=0.836462;AN=5008;NS=2504;DP=20347;EAS_AF=0.8879;AMR_AF=0.7421;AFR_AF=0.8222;EUR_AF=0.8489;SAS_AF=0.8569;AA=A|||;VT=SNP
1	74111698	rs4565655	G	A	100	PASS	AC=4187;AF=0.836062;AN=5008;NS=2504;DP=18313;EAS_AF=0.8869;AMR_AF=0.7421;AFR_AF=0.8215;EUR_AF=0.8489;SAS_AF=0.8569;AA=A|||;VT=SNP
1	74112247	rs4361947	A	G	100	PASS	AC=4190;AF=0.836661;AN=5008;NS=2504;DP=17256;EAS_AF=0.8879;AMR_AF=0.7421;AFR_AF=0.8215;EUR_AF=0.8489;SAS_AF=0.8589;AA=G|||;VT=SNP
1	74112610	rs10890065	G	T	100	PASS	AC=4218;AF=0.842252;AN=5008;NS=2504;DP=16161;EAS_AF=0.8879;AMR_AF=0.7435;AFR_AF=0.8419;EUR_AF=0.8489;SAS_AF=0.8589;AA=T|||;VT=SNP
1	74112883	rs4606267	G	A	100	PASS	AC=4218;AF=0.842252;AN=5008;NS=2504;DP=17736;EAS_AF=0.8879;AMR_AF=0.7435;AFR_AF=0.8419;EUR_AF=0.8489;SAS_AF=0.8589;AA=A|||;VT=SNP
1	74113031	rs4367755	A	C	100	PASS	AC=3971;AF=0.792931;AN=5008;NS=2504;DP=16691;EAS_AF=0.8879;AMR_AF=0.7277;AFR_AF=0.6679;EUR_AF=0.8429;SAS_AF=0.8589;AA=A|||;VT=SNP
1	74114789	rs4610956	G	A	100	PASS	AC=3634;AF=0.725639;AN=5008;NS=2504;DP=17900;EAS_AF=0.8879;AMR_AF=0.6902;AFR_AF=0.615;EUR_AF=0.7237;SAS_AF=0.7352;AA=G|||;VT=SNP
1	74115104	rs4271157	T	C	100	PASS	AC=4063;AF=0.811302;AN=5008;NS=2504;DP=19598;EAS_AF=0.8879;AMR_AF=0.7363;AFR_AF=0.7284;EUR_AF=0.8489;SAS_AF=0.8589;AA=C|||;VT=SNP
1	74115466	rs7546056	A	G	100	PASS	AC=3634;AF=0.725639;AN=5008;NS=2504;DP=16012;EAS_AF=0.8879;AMR_AF=0.6902;AFR_AF=0.615;EUR_AF=0.7237;SAS_AF=0.7352;AA=A|||;VT=SNP
1	74115482	rs9425011	T	C	100	PASS	AC=456;AF=0.0910543;AN=5008;NS=2504;DP=16087;EAS_AF=0.1111;AMR_AF=0.1744;AFR_AF=0.0507;EUR_AF=0.0865;SAS_AF=0.0706;AA=T|||;VT=SNP
1	74115945	rs9425122	T	A	100	PASS	AC=4203;AF=0.839257;AN=5008;NS=2504;DP=13514;EAS_AF=0.8879;AMR_AF=0.745;AFR_AF=0.8306;EUR_AF=0.8479;SAS_AF=0.8589;AA=t|||;VT=SNP
1	74117056	rs1497851	T	G	100	PASS	AC=3638;AF=0.726438;AN=5008;NS=2504;DP=17168;EAS_AF=0.8879;AMR_AF=0.6902;AFR_AF=0.615;EUR_AF=0.7237;SAS_AF=0.7393;AA=T|||;VT=SNP
1	74123576	rs1497848	C	T	100	PASS	AC=3632;AF=0.72524;AN=5008;NS=2504;DP=16814;EAS_AF=0.8849;AMR_AF=0.6902;AFR_AF=0.615;EUR_AF=0.7237;SAS_AF=0.7362;AA=C|||;VT=SNP
1	74124430	rs1353672	G	A	100	PASS	AC=452;AF=0.0902556;AN=5008;NS=2504;DP=13002;EAS_AF=0.1101;AMR_AF=0.1744;AFR_AF=0.0507;EUR_AF=0.0855;SAS_AF=0.0685;AA=G|||;VT=SNP
1	74124656	rs4451508	G	A	100	PASS	AC=3635;AF=0.725839;AN=5008;NS=2504;DP=17573;EAS_AF=0.8879;AMR_AF=0.6902;AFR_AF=0.615;EUR_AF=0.7237;SAS_AF=0.7362;AA=G|||;VT=SNP
1	74124851	rs4638066	T	C	100	PASS	AC=4059;AF=0.810503;AN=5008;NS=2504;DP=18597;EAS_AF=0.8879;AMR_AF=0.7363;AFR_AF=0.7254;EUR_AF=0.8489;SAS_AF=0.8589;AA=C|||;VT=SNP
1	74125147	rs4396074	G	A	100	PASS	AC=4347;AF=0.868011;AN=5008;NS=2504;DP=19410;EAS_AF=0.8879;AMR_AF=0.7536;AFR_AF=0.9342;EUR_AF=0.8489;SAS_AF=0.8589;AA=A|||;VT=SNP
1	74125920	rs4382664	T	C	100	PASS	AC=4219;AF=0.842452;AN=5008;NS=2504;DP=18872;EAS_AF=0.8879;AMR_AF=0.7435;AFR_AF=0.8427;EUR_AF=0.8489;SAS_AF=0.8589;AA=C|||;VT=SNP
1	74129905	rs9425123	A	G	100	PASS	AC=3518;AF=0.702476;AN=5008;NS=2504;DP=18698;EAS_AF=0.7748;AMR_AF=0.6902;AFR_AF=0.6157;EUR_AF=0.7217;SAS_AF=0.7342;AA=A|||;VT=SNP
1	74131469	rs4649989	A	G	100	PASS	AC=468;AF=0.0934505;AN=5008;NS=2504;DP=17550;EAS_AF=0.1101;AMR_AF=0.1787;AFR_AF=0.0598;EUR_AF=0.0865;SAS_AF=0.0685;AA=A|||;VT=SNP
1	74131749	rs9425124	A	G	100	PASS	AC=4219;AF=0.842452;AN=5008;NS=2504;DP=14921;EAS_AF=0.8899;AMR_AF=0.7421;AFR_AF=0.8419;EUR_AF=0.8489;SAS_AF=0.8589;AA=G|||;VT=SNP
1	74133041	rs4650222	A	G	100	PASS	AC=1242;AF=0.248003;AN=5008;NS=2504;DP=20456;EAS_AF=0.122;AMR_AF=0.2363;AFR_AF=0.4191;EUR_AF=0.1968;SAS_AF=0.2076;AA=G|||;VT=SNP
1	74133616	rs7544143	T	G	100	PASS	AC=1415;AF=0.282548;AN=5008;NS=2504;DP=19182;EAS_AF=0.1181;AMR_AF=0.2464;AFR_AF=0.5439;EUR_AF=0.1998;SAS_AF=0.2096;AA=G|||;VT=SNP
1	74134602	rs10158329	T	A	100	PASS	AC=1249;AF=0.249401;AN=5008;NS=2504;DP=13599;EAS_AF=0.1181;AMR_AF=0.2363;AFR_AF=0.4236;EUR_AF=0.1998;SAS_AF=0.2096;AA=A|||;VT=SNP
1	74136892	rs9425125	G	A	100	PASS	AC=615;AF=0.122804;AN=5008;NS=2504;DP=18362;EAS_AF=0.0813;AMR_AF=0.1369;AFR_AF=0.0734;EUR_AF=0.1819;SAS_AF=0.1616;AA=G|||;VT=SNP
1	74137450	rs6686422	T	C	100	PASS	AC=1889;AF=0.377196;AN=5008;NS=2504;DP=16659;EAS_AF=0.7073;AMR_AF=0.2637;AFR_AF=0.1581;EUR_AF=0.2972;SAS_AF=0.4959;AA=T|||;VT=SNP
1	74137493	rs6424560	T	A	100	PASS	AC=3165;AF=0.631989;AN=5008;NS=2504;DP=15219;EAS_AF=0.8046;AMR_AF=0.5086;AFR_AF=0.615;EUR_AF=0.503;SAS_AF=0.6973;AA=A|||;VT=SNP
1	74138048	rs6674198	C	T	100	PASS	AC=2704;AF=0.539936;AN=5008;NS=2504;DP=14645;EAS_AF=0.7986;AMR_AF=0.4524;AFR_AF=0.3638;EUR_AF=0.4404;SAS_AF=0.6759;AA=T|||;VT=SNP
1	74138765	rs4617355	A	G	100	PASS	AC=2739;AF=0.546925;AN=5008;NS=2504;DP=18313;EAS_AF=0.7986;AMR_AF=0.4539;AFR_AF=0.3888;EUR_AF=0.4414;SAS_AF=0.6759;AA=G|||;VT=SNP
1	74139105	rs11210325	C	T	100	PASS	AC=1807;AF=0.360823;AN=5008;NS=2504;DP=18103;EAS_AF=0.7024;AMR_AF=0.245;AFR_AF=0.1543;EUR_AF=0.2525;SAS_AF=0.4816;AA=C|||;VT=SNP
1	74139340	rs9425012	G	A	100	PASS	AC=660;AF=0.131789;AN=5008;NS=2504;DP=15622;EAS_AF=0.0962;AMR_AF=0.1945;AFR_AF=0.0363;EUR_AF=0.1889;SAS_AF=0.1943;AA=G|||;VT=SNP
1	74139796	rs1497853	G	T	100	PASS	AC=2577;AF=0.514577;AN=5008;NS=2504;DP=15774;EAS_AF=0.7986;AMR_AF=0.4467;AFR_AF=0.27;EUR_AF=0.4414;SAS_AF=0.6759;AA=G|||;VT=SNP
1	74141838	rs4584347	C	T	100	PASS	AC=2690;AF=0.537141;AN=5008;NS=2504;DP=16120;EAS_AF=0.7966;AMR_AF=0.438;AFR_AF=0.3729;EUR_AF=0.4364;SAS_AF=0.6656;AA=T|||;VT=SNP
1	74142926	rs1073099	T	C	100	PASS	AC=1492;AF=0.297923;AN=5008;NS=2504;DP=15290;EAS_AF=0.6667;AMR_AF=0.2147;AFR_AF=0.0121;EUR_AF=0.2724;SAS_AF=0.3896;AA=T|||;VT=SNP
1	74143672	rs34293871	G	A	100	PASS	AC=1499;AF=0.299321;AN=5008;NS=2504;DP=18493;EAS_AF=0.6667;AMR_AF=0.2161;AFR_AF=0.0166;EUR_AF=0.2724;SAS_AF=0.3896;AA=G|||;VT=SNP
1	74145078	rs9425014	G	A	100	PASS	AC=2726;AF=0.544329;AN=5008;NS=2504;DP=20257;EAS_AF=0.7738;AMR_AF=0.4582;AFR_AF=0.3631;EUR_AF=0.4901;SAS_AF=0.6697;AA=A|||;VT=SNP
1	74145595	rs4431793	A	G	100	PASS	AC=2258;AF=0.450879;AN=5008;NS=2504;DP=16511;EAS_AF=0.7579;AMR_AF=0.4035;AFR_AF=0.0794;EUR_AF=0.4742;SAS_AF=0.6462;AA=A|||;VT=SNP
1	74145730	rs4431794	A	G	100	PASS	AC=2258;AF=0.450879;AN=5008;NS=2504;DP=14485;EAS_AF=0.7579;AMR_AF=0.4035;AFR_AF=0.0794;EUR_AF=0.4742;SAS_AF=0.6462;AA=A|||;VT=SNP
1	74145896	rs4456054	T	A	100	PASS	AC=2258;AF=0.450879;AN=5008;NS=2504;DP=13657;EAS_AF=0.7579;AMR_AF=0.4035;AFR_AF=0.0794;EUR_AF=0.4742;SAS_AF=0.6462;AA=T|||;VT=SNP
1	74147300	rs2221052	C	T	100	PASS	AC=728;AF=0.145367;AN=5008;NS=2504;DP=16431;EAS_AF=0.0903;AMR_AF=0.1859;AFR_AF=0.0424;EUR_AF=0.2008;SAS_AF=0.2556;AA=C|||;VT=SNP
1	74147640	rs9425015	T	C	100	PASS	AC=2258;AF=0.450879;AN=5008;NS=2504;DP=15383;EAS_AF=0.7579;AMR_AF=0.4049;AFR_AF=0.0772;EUR_AF=0.4742;SAS_AF=0.6483;AA=T|||;VT=SNP
1	74147660	rs9425016	T	C	100	PASS	AC=2799;AF=0.558906;AN=5008;NS=2504;DP=15811;EAS_AF=0.7738;AMR_AF=0.4625;AFR_AF=0.4145;EUR_AF=0.4901;SAS_AF=0.6718;AA=C|||;VT=SNP
1	74147828	rs1603653	C	G	100	PASS	AC=2255;AF=0.45028;AN=5008;NS=2504;DP=16881;EAS_AF=0.7579;AMR_AF=0.4035;AFR_AF=0.0772;EUR_AF=0.4742;SAS_AF=0.6462;AA=C|||;VT=SNP
1	74147893	rs4364822	A	G	100	PASS	AC=2724;AF=0.54393;AN=5008;NS=2504;DP=16290;EAS_AF=0.7738;AMR_AF=0.4568;AFR_AF=0.3623;EUR_AF=0.4901;SAS_AF=0.6697;AA=N|||;VT=SNP
1	74148537	rs11210326	G	A	100	PASS	AC=2723;AF=0.54373;AN=5008;NS=2504;DP=18633;EAS_AF=0.7738;AMR_AF=0.4568;AFR_AF=0.3616;EUR_AF=0.4901;SAS_AF=0.6697;AA=A|||;VT=SNP
1	74149555	rs36142686	A	G	100	PASS	AC=730;AF=0.145767;AN=5008;NS=2504;DP=17235;EAS_AF=0.0903;AMR_AF=0.1859;AFR_AF=0.0431;EUR_AF=0.2018;SAS_AF=0.2556;AA=A|||;VT=SNP
1	74149583	rs11210327	C	T	100	PASS	AC=2255;AF=0.45028;AN=5008;NS=2504;DP=17996;EAS_AF=0.7579;AMR_AF=0.4035;AFR_AF=0.0772;EUR_AF=0.4742;SAS_AF=0.6462;AA=C|||;VT=SNP
1	74149647	rs11210328	C	T	100	PASS	AC=1499;AF=0.299321;AN=5008;NS=2504;DP=20290;EAS_AF=0.6677;AMR_AF=0.2161;AFR_AF=0.0151;EUR_AF=0.2724;SAS_AF=0.3906;AA=C|||;VT=SNP
1	74150050	rs9425017	C	T	100	PASS	AC=728;AF=0.145367;AN=5008;NS=2504;DP=20997;EAS_AF=0.0903;AMR_AF=0.1859;AFR_AF=0.0424;EUR_AF=0.2018;SAS_AF=0.2546;AA=C|||;VT=SNP
1	74151090	rs4478768	T	G	100	PASS	AC=2256;AF=0.450479;AN=5008;NS=2504;DP=14626;EAS_AF=0.7579;AMR_AF=0.4035;AFR_AF=0.0779;EUR_AF=0.4742;SAS_AF=0.6462;AA=T|||;VT=SNP
1	74151316	rs2880289	G	A	100	PASS	AC=1501;AF=0.29972;AN=5008;NS=2504;DP=13140;EAS_AF=0.6677;AMR_AF=0.2161;AFR_AF=0.0159;EUR_AF=0.2734;SAS_AF=0.3906;AA=G|||;VT=SNP
1	74156361	rs12048991	T	A	100	PASS	AC=1499;AF=0.299321;AN=5008;NS=2504;DP=16217;EAS_AF=0.6677;AMR_AF=0.2161;AFR_AF=0.0159;EUR_AF=0.2714;SAS_AF=0.3906;AA=T|||;VT=SNP
1	74157007	rs9425018	C	T	100	PASS	AC=2768;AF=0.552716;AN=5008;NS=2504;DP=15351;EAS_AF=0.7718;AMR_AF=0.4582;AFR_AF=0.3994;EUR_AF=0.4871;SAS_AF=0.6687;AA=T|||;VT=SNP
1	74157945	rs4326578	A	G	100	PASS	AC=4469;AF=0.892372;AN=5008;NS=2504;DP=16830;EAS_AF=0.996;AMR_AF=0.8357;AFR_AF=0.969;EUR_AF=0.7107;SAS_AF=0.909;AA=G|||;VT=SNP
1	74158395	rs36125960	G	T	100	PASS	AC=1479;AF=0.295327;AN=5008;NS=2504;DP=11944;EAS_AF=0.6399;AMR_AF=0.2161;AFR_AF=0.0219;EUR_AF=0.2714;SAS_AF=0.3906;AA=G|||;VT=SNP
1	74158592	rs2342207	T	C	100	PASS	AC=2784;AF=0.555911;AN=5008;NS=2504;DP=14110;EAS_AF=0.7728;AMR_AF=0.4597;AFR_AF=0.4077;EUR_AF=0.4891;SAS_AF=0.6697;AA=T|||;VT=SNP
1	74159941	rs7515628	A	T	100	PASS	AC=2827;AF=0.564497;AN=5008;NS=2504;DP=8912;EAS_AF=0.7728;AMR_AF=0.4683;AFR_AF=0.4349;EUR_AF=0.4891;SAS_AF=0.6708;AA=T|||;VT=SNP
1	74160428	rs4233107	G	A	100	PASS	AC=2783;AF=0.555711;AN=5008;NS=2504;DP=7531;EAS_AF=0.7728;AMR_AF=0.4597;AFR_AF=0.4054;EUR_AF=0.4901;SAS_AF=0.6708;AA=A|||;VT=SNP
1	74161292	rs1353667	C	T	100	PASS	AC=1348;AF=0.269169;AN=5008;NS=2504;DP=17826;EAS_AF=0.5605;AMR_AF=0.1585;AFR_AF=0.0159;EUR_AF=0.2714;SAS_AF=0.3875;AA=C|||;VT=SNP
1	74162847	rs141909065	T	C	100	PASS	AC=339;AF=0.0676917;AN=5008;NS=2504;DP=12480;EAS_AF=0.0437;AMR_AF=0.0648;AFR_AF=0.1165;EUR_AF=0.0577;SAS_AF=0.0389;AA=T|||;VT=SNP
1	74163209	rs1497841	G	A	100	PASS	AC=1724;AF=0.344249;AN=5008;NS=2504;DP=17468;EAS_AF=0.2341;AMR_AF=0.4193;AFR_AF=0.4841;EUR_AF=0.2793;SAS_AF=0.2822;AA=A|||;VT=SNP
1	74163442	rs11576660	T	C	100	PASS	AC=1544;AF=0.308307;AN=5008;NS=2504;DP=17436;EAS_AF=0.5933;AMR_AF=0.1715;AFR_AF=0.0242;EUR_AF=0.3201;SAS_AF=0.4836;AA=T|||;VT=SNP
1	74164065	rs4633235	T	C	100	PASS	AC=1613;AF=0.322085;AN=5008;NS=2504;DP=17201;EAS_AF=0.2569;AMR_AF=0.3948;AFR_AF=0.413;EUR_AF=0.2684;SAS_AF=0.2699;AA=T|||;VT=SNP
1	74164294	rs9425019	C	G	100	PASS	AC=1608;AF=0.321086;AN=5008;NS=2504;DP=17319;EAS_AF=0.2569;AMR_AF=0.3948;AFR_AF=0.41;EUR_AF=0.2684;SAS_AF=0.2689;AA=C|||;VT=SNP
1	74165362	rs3738117	C	G	100	PASS	AC=3261;AF=0.651158;AN=5008;NS=2504;DP=21002;EAS_AF=0.8224;AMR_AF=0.5807;AFR_AF=0.5303;EUR_AF=0.5885;SAS_AF=0.7526;AA=G|||;VT=SNP
1	74165396	rs3738116	C	T	100	PASS	AC=1604;AF=0.320288;AN=5008;NS=2504;DP=21133;EAS_AF=0.5655;AMR_AF=0.1787;AFR_AF=0.0877;EUR_AF=0.3201;SAS_AF=0.4826;AA=T|||;VT=SNP
1	74165735	rs12123213	A	G	100	PASS	AC=1467;AF=0.292931;AN=5008;NS=2504;DP=18759;EAS_AF=0.5625;AMR_AF=0.1614;AFR_AF=0.0129;EUR_AF=0.3062;SAS_AF=0.4734;AA=A|||;VT=SNP
1	74166048	rs4291455	T	C	100	PASS	AC=3298;AF=0.658546;AN=5008;NS=2504;DP=16476;EAS_AF=0.8234;AMR_AF=0.5836;AFR_AF=0.556;EUR_AF=0.5885;SAS_AF=0.7526;AA=C|||;VT=SNP
1	74166959	rs4650224	G	A	100	PASS	AC=847;AF=0.169129;AN=5008;NS=2504;DP=16702;EAS_AF=0.2569;AMR_AF=0.3357;AFR_AF=0.0272;EUR_AF=0.164;SAS_AF=0.1575;AA=G|||;VT=SNP
1	74167095	rs6677431	G	A	100	PASS	AC=3297;AF=0.658347;AN=5008;NS=2504;DP=17216;EAS_AF=0.8224;AMR_AF=0.5836;AFR_AF=0.556;EUR_AF=0.5885;SAS_AF=0.7526;AA=A|||;VT=SNP
1	74167229	rs6677643	G	A	100	PASS	AC=1521;AF=0.303714;AN=5008;NS=2504;DP=15542;EAS_AF=0.5655;AMR_AF=0.1715;AFR_AF=0.0287;EUR_AF=0.3201;SAS_AF=0.4826;AA=G|||;VT=SNP
1	74167309	rs9425126	C	T	100	PASS	AC=3297;AF=0.658347;AN=5008;NS=2504;DP=14658;EAS_AF=0.8224;AMR_AF=0.5836;AFR_AF=0.556;EUR_AF=0.5885;SAS_AF=0.7526;AA=T|||;VT=SNP
1	74168400	rs6672593	T	C	100	PASS	AC=1604;AF=0.320288;AN=5008;NS=2504;DP=17463;EAS_AF=0.5655;AMR_AF=0.1787;AFR_AF=0.087;EUR_AF=0.3201;SAS_AF=0.4836;AA=t|||;VT=SNP
1	74168656	rs9425127	T	C	100	PASS	AC=1613;AF=0.322085;AN=5008;NS=2504;DP=15365;EAS_AF=0.256;AMR_AF=0.3948;AFR_AF=0.4138;EUR_AF=0.2684;SAS_AF=0.2699;AA=T|||;VT=SNP
1	74169283	rs9425128	C	T	100	PASS	AC=2521;AF=0.503395;AN=5008;NS=2504;DP=14876;EAS_AF=0.5962;AMR_AF=0.268;AFR_AF=0.5371;EUR_AF=0.4284;SAS_AF=0.6063;AA=T|||;VT=SNP
1	74170011	rs1909067	C	T	100	PASS	AC=1720;AF=0.34345;AN=5008;NS=2504;DP=16942;EAS_AF=0.2569;AMR_AF=0.4063;AFR_AF=0.4864;EUR_AF=0.2684;SAS_AF=0.272;AA=C|||;VT=SNP
1	74170438	rs4451506	A	T	100	PASS	AC=1721;AF=0.34365;AN=5008;NS=2504;DP=13424;EAS_AF=0.2569;AMR_AF=0.4063;AFR_AF=0.4871;EUR_AF=0.2684;SAS_AF=0.272;AA=A|||;VT=SNP
1	74170796	rs12145301	G	A	100	PASS	AC=1597;AF=0.31889;AN=5008;NS=2504;DP=16673;EAS_AF=0.5526;AMR_AF=0.1816;AFR_AF=0.0915;EUR_AF=0.3211;SAS_AF=0.4806;AA=G|||;VT=SNP
1	74170976	rs12760435	C	T	100	PASS	AC=263;AF=0.052516;AN=5008;NS=2504;DP=16217;EAS_AF=0.1359;AMR_AF=0.0389;AFR_AF=0;EUR_AF=0.0736;SAS_AF=0.0256;AA=C|||;VT=SNP
1	74171786	rs10890066	T	G	100	PASS	AC=1606;AF=0.320687;AN=5008;NS=2504;DP=17140;EAS_AF=0.5665;AMR_AF=0.1816;AFR_AF=0.093;EUR_AF=0.3201;SAS_AF=0.4744;AA=T|||;VT=SNP
1	74172093	rs10789376	T	A	100	PASS	AC=1607;AF=0.320887;AN=5008;NS=2504;DP=16933;EAS_AF=0.5665;AMR_AF=0.1816;AFR_AF=0.093;EUR_AF=0.3211;SAS_AF=0.4744;AA=T|||;VT=SNP
1	74173193	rs7550532	G	A	100	PASS	AC=1606;AF=0.320687;AN=5008;NS=2504;DP=13310;EAS_AF=0.5665;AMR_AF=0.1816;AFR_AF=0.093;EUR_AF=0.3211;SAS_AF=0.4734;AA=A|||;VT=SNP
1	74173502	rs7540734	A	G	100	PASS	AC=1523;AF=0.304113;AN=5008;NS=2504;DP=17485;EAS_AF=0.5665;AMR_AF=0.1744;AFR_AF=0.0333;EUR_AF=0.3211;SAS_AF=0.4744;AA=A|||;VT=SNP
1	74174778	rs1497840	G	A	100	PASS	AC=1989;AF=0.397165;AN=5008;NS=2504;DP=20075;EAS_AF=0.2589;AMR_AF=0.4251;AFR_AF=0.6543;EUR_AF=0.2843;SAS_AF=0.2883;AA=A|||;VT=SNP
1	74174808	rs6662778	C	T	100	PASS	AC=3354;AF=0.669728;AN=5008;NS=2504;DP=19851;EAS_AF=0.8234;AMR_AF=0.5879;AFR_AF=0.5953;EUR_AF=0.5895;SAS_AF=0.7526;AA=T|||;VT=SNP
1	74175290	rs4630083	A	G	100	PASS	AC=3454;AF=0.689696;AN=5008;NS=2504;DP=19395;EAS_AF=0.8234;AMR_AF=0.5908;AFR_AF=0.6679;EUR_AF=0.5905;SAS_AF=0.7536;AA=G|||;VT=SNP
1	74175497	rs9425129	C	G	100	PASS	AC=3498;AF=0.698482;AN=5008;NS=2504;DP=17673;EAS_AF=0.8234;AMR_AF=0.5893;AFR_AF=0.7012;EUR_AF=0.5915;SAS_AF=0.7536;AA=G|||;VT=SNP
1	74175571	rs11210329	T	A	100	PASS	AC=1819;AF=0.363219;AN=5008;NS=2504;DP=18419;EAS_AF=0.5665;AMR_AF=0.2133;AFR_AF=0.0961;EUR_AF=0.4245;SAS_AF=0.5583;AA=T|||;VT=SNP
1	74175798	rs7412683	C	G	100	PASS	AC=1677;AF=0.334864;AN=5008;NS=2504;DP=16726;EAS_AF=0.5635;AMR_AF=0.196;AFR_AF=0.0182;EUR_AF=0.4095;SAS_AF=0.5491;AA=C|||;VT=SNP
1	74176106	rs17515948	A	G	100	PASS	AC=929;AF=0.185503;AN=5008;NS=2504;DP=19327;EAS_AF=0.2569;AMR_AF=0.3386;AFR_AF=0.0802;EUR_AF=0.164;SAS_AF=0.1677;AA=A|||;VT=SNP
1	74178107	rs10493519	G	A	100	PASS	AC=864;AF=0.172524;AN=5008;NS=2504;DP=16651;EAS_AF=0.256;AMR_AF=0.3357;AFR_AF=0.0333;EUR_AF=0.164;SAS_AF=0.1677;AA=G|||;VT=SNP
1	74179179	rs6692022	T	C	100	PASS	AC=1734;AF=0.346246;AN=5008;NS=2504;DP=19030;EAS_AF=0.5665;AMR_AF=0.2075;AFR_AF=0.0363;EUR_AF=0.4245;SAS_AF=0.5562;AA=T|||;VT=SNP
1	74183266	rs952930	A	G	100	PASS	AC=913;AF=0.182308;AN=5008;NS=2504;DP=14342;EAS_AF=0.2183;AMR_AF=0.1585;AFR_AF=0.3253;EUR_AF=0.0656;SAS_AF=0.089;AA=A|||;VT=SNP
1	74183738	rs7515492	T	C	100	PASS	AC=1801;AF=0.359625;AN=5008;NS=2504;DP=16914;EAS_AF=0.4187;AMR_AF=0.3674;AFR_AF=0.5386;EUR_AF=0.167;SAS_AF=0.2495;AA=C|||;VT=SNP
1	74184227	rs72680263	C	T	100	PASS	AC=900;AF=0.179712;AN=5008;NS=2504;DP=18694;EAS_AF=0.2014;AMR_AF=0.2089;AFR_AF=0.2216;EUR_AF=0.1014;SAS_AF=0.1605;AA=C|||;VT=SNP
1	74184350	rs12032969	T	C	100	PASS	AC=1527;AF=0.304912;AN=5008;NS=2504;DP=18430;EAS_AF=0.498;AMR_AF=0.1657;AFR_AF=0.0234;EUR_AF=0.3648;SAS_AF=0.5235;AA=T|||;VT=SNP
1	74184409	rs2341264	C	T	100	PASS	AC=1134;AF=0.226438;AN=5008;NS=2504;DP=17344;EAS_AF=0.0446;AMR_AF=0.3833;AFR_AF=0.1952;EUR_AF=0.3986;SAS_AF=0.1677;AA=C|||;VT=SNP
1	74185207	rs10890067	C	T	100	PASS	AC=3143;AF=0.627596;AN=5008;NS=2504;DP=19197;EAS_AF=0.5823;AMR_AF=0.6297;AFR_AF=0.4123;EUR_AF=0.833;SAS_AF=0.7526;AA=C|||;VT=SNP
1	74185569	rs56024645	C	T	100	PASS	AC=900;AF=0.179712;AN=5008;NS=2504;DP=14603;EAS_AF=0.2014;AMR_AF=0.2089;AFR_AF=0.2216;EUR_AF=0.1014;SAS_AF=0.1605;AA=C|||;VT=SNP
1	74186429	rs2341265	C	T	100	PASS	AC=580;AF=0.115815;AN=5008;NS=2504;DP=19070;EAS_AF=0.2014;AMR_AF=0.1902;AFR_AF=0.0091;EUR_AF=0.1014;SAS_AF=0.1339;AA=C|||;VT=SNP
1	74187343	rs10890068	G	A	100	PASS	AC=3135;AF=0.625998;AN=5008;NS=2504;DP=20669;EAS_AF=0.5823;AMR_AF=0.6297;AFR_AF=0.4077;EUR_AF=0.833;SAS_AF=0.7505;AA=G|||;VT=SNP
1	74187665	rs11210333	T	G	100	PASS	AC=970;AF=0.19369;AN=5008;NS=2504;DP=20242;EAS_AF=0.2024;AMR_AF=0.2118;AFR_AF=0.2723;EUR_AF=0.1014;SAS_AF=0.1605;AA=G|||;VT=SNP
1	74188546	rs7554779	A	G	100	PASS	AC=4221;AF=0.842851;AN=5008;NS=2504;DP=19948;EAS_AF=0.7847;AMR_AF=0.8501;AFR_AF=0.7632;EUR_AF=0.9344;SAS_AF=0.911;AA=G|||;VT=SNP
1	74188579	rs7543292	C	A	100	PASS	AC=3139;AF=0.626797;AN=5008;NS=2504;DP=19950;EAS_AF=0.5823;AMR_AF=0.6297;AFR_AF=0.4107;EUR_AF=0.833;SAS_AF=0.7505;AA=C|||;VT=SNP
1	74189323	rs4644448	C	A	100	PASS	AC=4098;AF=0.818291;AN=5008;NS=2504;DP=20962;EAS_AF=0.7847;AMR_AF=0.8415;AFR_AF=0.6747;EUR_AF=0.9344;SAS_AF=0.911;AA=C|||;VT=SNP
1	74189764	rs4372201	A	G	100	PASS	AC=3141;AF=0.627196;AN=5008;NS=2504;DP=16837;EAS_AF=0.5823;AMR_AF=0.6297;AFR_AF=0.4123;EUR_AF=0.833;SAS_AF=0.7505;AA=A|||;VT=SNP
1	74189777	rs11526574	A	G	100	PASS	AC=584;AF=0.116613;AN=5008;NS=2504;DP=16798;EAS_AF=0.2024;AMR_AF=0.1916;AFR_AF=0.0106;EUR_AF=0.1014;SAS_AF=0.1339;AA=A|||;VT=SNP
1	74190420	rs7549433	C	A	100	PASS	AC=4100;AF=0.81869;AN=5008;NS=2504;DP=16631;EAS_AF=0.7847;AMR_AF=0.8415;AFR_AF=0.6762;EUR_AF=0.9344;SAS_AF=0.911;AA=A|||;VT=SNP
1	74190747	rs12129428	T	C	100	PASS	AC=4235;AF=0.845647;AN=5008;NS=2504;DP=16093;EAS_AF=0.7847;AMR_AF=0.853;AFR_AF=0.7723;EUR_AF=0.9344;SAS_AF=0.911;AA=C|||;VT=SNP
1	74191352	rs10890069	C	A	100	PASS	AC=4100;AF=0.81869;AN=5008;NS=2504;DP=16565;EAS_AF=0.7847;AMR_AF=0.8415;AFR_AF=0.6762;EUR_AF=0.9344;SAS_AF=0.911;AA=A|||;VT=SNP
1	74191372	rs10890070	T	C	100	PASS	AC=4235;AF=0.845647;AN=5008;NS=2504;DP=16608;EAS_AF=0.7847;AMR_AF=0.853;AFR_AF=0.7723;EUR_AF=0.9344;SAS_AF=0.911;AA=C|||;VT=SNP
1	74191416	rs72680271	G	A	100	PASS	AC=581;AF=0.116014;AN=5008;NS=2504;DP=16213;EAS_AF=0.2024;AMR_AF=0.1902;AFR_AF=0.0091;EUR_AF=0.1014;SAS_AF=0.1339;AA=G|||;VT=SNP
1	74191511	rs12076475	T	G	100	PASS	AC=902;AF=0.180112;AN=5008;NS=2504;DP=14271;EAS_AF=0.2024;AMR_AF=0.2089;AFR_AF=0.2216;EUR_AF=0.1024;SAS_AF=0.1605;AA=T|||;VT=SNP
1	74192689	rs79855077	T	A	100	PASS	AC=580;AF=0.115815;AN=5008;NS=2504;DP=19004;EAS_AF=0.2004;AMR_AF=0.1902;AFR_AF=0.0091;EUR_AF=0.1024;SAS_AF=0.1339;AA=T|||;VT=SNP
1	74193940	rs12750968	C	T	100	PASS	AC=4219;AF=0.842452;AN=5008;NS=2504;DP=18311;EAS_AF=0.7817;AMR_AF=0.8501;AFR_AF=0.764;EUR_AF=0.9344;SAS_AF=0.911;AA=T|||;VT=SNP
1	74196494	rs140803544	A	C	100	PASS	AC=581;AF=0.116014;AN=5008;NS=2504;DP=12901;EAS_AF=0.2014;AMR_AF=0.1902;AFR_AF=0.0091;EUR_AF=0.1024;SAS_AF=0.1339;AA=A|||;VT=SNP
1	74196781	rs10890071	G	A	100	PASS	AC=3136;AF=0.626198;AN=5008;NS=2504;DP=13005;EAS_AF=0.5784;AMR_AF=0.6297;AFR_AF=0.4123;EUR_AF=0.832;SAS_AF=0.7505;AA=G|||;VT=SNP
1	74196898	rs10890072	A	G	100	PASS	AC=4106;AF=0.819888;AN=5008;NS=2504;DP=13363;EAS_AF=0.7798;AMR_AF=0.8415;AFR_AF=0.6846;EUR_AF=0.9344;SAS_AF=0.911;AA=G|||;VT=SNP
1	74197008	rs11210334	A	G	100	PASS	AC=3203;AF=0.639577;AN=5008;NS=2504;DP=12552;EAS_AF=0.5784;AMR_AF=0.6326;AFR_AF=0.4614;EUR_AF=0.832;SAS_AF=0.7505;AA=A|||;VT=SNP
1	74197538	rs7531876	G	A	100	PASS	AC=3091;AF=0.617212;AN=5008;NS=2504;DP=14228;EAS_AF=0.5784;AMR_AF=0.6297;AFR_AF=0.379;EUR_AF=0.831;SAS_AF=0.7505;AA=G|||;VT=SNP
1	74198533	rs1391290	G	A	100	PASS	AC=4105;AF=0.819688;AN=5008;NS=2504;DP=13798;EAS_AF=0.7798;AMR_AF=0.8415;AFR_AF=0.6838;EUR_AF=0.9344;SAS_AF=0.911;AA=A|||;VT=SNP
1	74199188	rs1603651	G	C	100	PASS	AC=4167;AF=0.832069;AN=5008;NS=2504;DP=18394;EAS_AF=0.7798;AMR_AF=0.8473;AFR_AF=0.7277;EUR_AF=0.9344;SAS_AF=0.911;AA=C|||;VT=SNP
1	74200519	rs114247478	G	T	100	PASS	AC=89;AF=0.0177716;AN=5008;NS=2504;DP=14993;EAS_AF=0.002;AMR_AF=0.0115;AFR_AF=0.0008;EUR_AF=0.0417;SAS_AF=0.0368;AA=G|||;VT=SNP
1	74200925	rs10789377	G	A	100	PASS	AC=1481;AF=0.295727;AN=5008;NS=2504;DP=15802;EAS_AF=0.494;AMR_AF=0.1585;AFR_AF=0.0234;EUR_AF=0.3449;SAS_AF=0.5061;AA=A|||;VT=SNP
1	74201224	rs1874730	G	C	100	PASS	AC=3177;AF=0.634385;AN=5008;NS=2504;DP=16412;EAS_AF=0.5784;AMR_AF=0.6499;AFR_AF=0.4266;EUR_AF=0.8429;SAS_AF=0.7474;AA=G|||;VT=SNP
1	74201309	rs7522587	C	T	100	PASS	AC=882;AF=0.176118;AN=5008;NS=2504;DP=16268;EAS_AF=0.2014;AMR_AF=0.1888;AFR_AF=0.2231;EUR_AF=0.0915;SAS_AF=0.1646;AA=C|||;VT=SNP
1	74201562	rs10890073	A	G	100	PASS	AC=3153;AF=0.629593;AN=5008;NS=2504;DP=17941;EAS_AF=0.5784;AMR_AF=0.6499;AFR_AF=0.4092;EUR_AF=0.8429;SAS_AF=0.7464;AA=A|||;VT=SNP
1	74203735	rs1603650	T	C	100	PASS	AC=560;AF=0.111821;AN=5008;NS=2504;DP=19392;EAS_AF=0.2014;AMR_AF=0.17;AFR_AF=0.0091;EUR_AF=0.0915;SAS_AF=0.138;AA=T|||;VT=SNP
1	74203867	rs1603649	C	T	100	PASS	AC=561;AF=0.112021;AN=5008;NS=2504;DP=18204;EAS_AF=0.2014;AMR_AF=0.1715;AFR_AF=0.0091;EUR_AF=0.0915;SAS_AF=0.138;AA=C|||;VT=SNP
1	74204148	rs2030021	T	C	100	PASS	AC=994;AF=0.198482;AN=5008;NS=2504;DP=17212;EAS_AF=0.2014;AMR_AF=0.1916;AFR_AF=0.3056;EUR_AF=0.0924;SAS_AF=0.1646;AA=T|||;VT=SNP
1	74204559	rs11210335	A	C	100	PASS	AC=560;AF=0.111821;AN=5008;NS=2504;DP=14664;EAS_AF=0.2014;AMR_AF=0.17;AFR_AF=0.0091;EUR_AF=0.0915;SAS_AF=0.138;AA=A|||;VT=SNP
1	74204980	rs1580777	G	T	100	PASS	AC=4059;AF=0.810503;AN=5008;NS=2504;DP=12715;EAS_AF=0.7798;AMR_AF=0.8386;AFR_AF=0.6505;EUR_AF=0.9344;SAS_AF=0.911;AA=T|||;VT=SNP
1	74204988	rs1580776	A	T	100	PASS	AC=4059;AF=0.810503;AN=5008;NS=2504;DP=12731;EAS_AF=0.7798;AMR_AF=0.8386;AFR_AF=0.6505;EUR_AF=0.9344;SAS_AF=0.911;AA=T|||;VT=SNP
1	74205120	rs12046476	A	G	100	PASS	AC=560;AF=0.111821;AN=5008;NS=2504;DP=13916;EAS_AF=0.2014;AMR_AF=0.17;AFR_AF=0.0091;EUR_AF=0.0915;SAS_AF=0.138;AA=A|||;VT=SNP
1	74206079	rs6424563	C	T	100	PASS	AC=881;AF=0.175919;AN=5008;NS=2504;DP=17796;EAS_AF=0.2014;AMR_AF=0.1888;AFR_AF=0.2224;EUR_AF=0.0915;SAS_AF=0.1646;AA=c|||;VT=SNP
1	74206576	rs12410574	A	G	100	PASS	AC=3173;AF=0.633586;AN=5008;NS=2504;DP=15915;EAS_AF=0.5784;AMR_AF=0.6499;AFR_AF=0.4244;EUR_AF=0.8429;SAS_AF=0.7464;AA=A|||;VT=SNP
1	74206662	rs10890074	G	A	100	PASS	AC=881;AF=0.175919;AN=5008;NS=2504;DP=14974;EAS_AF=0.2014;AMR_AF=0.1888;AFR_AF=0.2224;EUR_AF=0.0915;SAS_AF=0.1646;AA=G|||;VT=SNP
1	74206692	rs12731999	T	A	100	PASS	AC=3156;AF=0.630192;AN=5008;NS=2504;DP=14255;EAS_AF=0.5784;AMR_AF=0.6499;AFR_AF=0.4115;EUR_AF=0.8429;SAS_AF=0.7464;AA=T|||;VT=SNP
1	74207004	rs11210336	T	G	100	PASS	AC=4229;AF=0.844449;AN=5008;NS=2504;DP=15477;EAS_AF=0.7798;AMR_AF=0.8545;AFR_AF=0.7708;EUR_AF=0.9344;SAS_AF=0.911;AA=G|||;VT=SNP
1	74207768	rs1546205	G	A	100	PASS	AC=3040;AF=0.607029;AN=5008;NS=2504;DP=17705;EAS_AF=0.5784;AMR_AF=0.647;AFR_AF=0.326;EUR_AF=0.8419;SAS_AF=0.7464;AA=G|||;VT=SNP
1	74208031	rs1497844	T	C	100	PASS	AC=4054;AF=0.809505;AN=5008;NS=2504;DP=16793;EAS_AF=0.7798;AMR_AF=0.8386;AFR_AF=0.6467;EUR_AF=0.9344;SAS_AF=0.911;AA=C|||;VT=SNP
1	74208248	rs1463801	G	T	100	PASS	AC=4174;AF=0.833466;AN=5008;NS=2504;DP=17884;EAS_AF=0.7798;AMR_AF=0.8473;AFR_AF=0.733;EUR_AF=0.9344;SAS_AF=0.911;AA=T|||;VT=SNP
1	74208480	rs6673621	C	T	100	PASS	AC=994;AF=0.198482;AN=5008;NS=2504;DP=13956;EAS_AF=0.2014;AMR_AF=0.1916;AFR_AF=0.3056;EUR_AF=0.0924;SAS_AF=0.1646;AA=C|||;VT=SNP
1	74208548	rs11210337	A	G	100	PASS	AC=1082;AF=0.216054;AN=5008;NS=2504;DP=16872;EAS_AF=0.0446;AMR_AF=0.4078;AFR_AF=0.1127;EUR_AF=0.4274;SAS_AF=0.1789;AA=A|||;VT=SNP
1	74208574	rs12044240	A	G	100	PASS	AC=560;AF=0.111821;AN=5008;NS=2504;DP=16115;EAS_AF=0.2014;AMR_AF=0.17;AFR_AF=0.0091;EUR_AF=0.0915;SAS_AF=0.138;AA=A|||;VT=SNP
1	74209133	rs1546204	G	A	100	PASS	AC=4056;AF=0.809904;AN=5008;NS=2504;DP=18415;EAS_AF=0.7798;AMR_AF=0.8415;AFR_AF=0.6467;EUR_AF=0.9344;SAS_AF=0.911;AA=A|||;VT=SNP
1	74209254	rs1463800	A	C	100	PASS	AC=4113;AF=0.821286;AN=5008;NS=2504;DP=18219;EAS_AF=0.7798;AMR_AF=0.8415;AFR_AF=0.6899;EUR_AF=0.9344;SAS_AF=0.911;AA=C|||;VT=SNP
1	74209364	rs4649991	T	A	100	PASS	AC=561;AF=0.112021;AN=5008;NS=2504;DP=20082;EAS_AF=0.2014;AMR_AF=0.17;AFR_AF=0.0091;EUR_AF=0.0915;SAS_AF=0.1391;AA=t|||;VT=SNP
1	74210751	rs17487645	A	G	100	PASS	AC=561;AF=0.112021;AN=5008;NS=2504;DP=14799;EAS_AF=0.2014;AMR_AF=0.17;AFR_AF=0.0091;EUR_AF=0.0915;SAS_AF=0.1391;AA=A|||;VT=SNP
1	74212830	rs58742045	A	T	100	PASS	AC=1055;AF=0.210663;AN=5008;NS=2504;DP=15626;EAS_AF=0.2004;AMR_AF=0.1945;AFR_AF=0.3502;EUR_AF=0.0924;SAS_AF=0.1656;AA=A|||;VT=SNP
1	74212998	rs12045842	T	C	100	PASS	AC=1055;AF=0.210663;AN=5008;NS=2504;DP=12196;EAS_AF=0.2004;AMR_AF=0.1945;AFR_AF=0.3502;EUR_AF=0.0924;SAS_AF=0.1656;AA=T|||;VT=SNP
1	74213129	rs11590979	A	G	100	PASS	AC=1562;AF=0.311901;AN=5008;NS=2504;DP=12179;EAS_AF=0.0843;AMR_AF=0.4885;AFR_AF=0.3086;EUR_AF=0.496;SAS_AF=0.2362;AA=A|||;VT=SNP
1	74213478	rs10789378	T	A	100	PASS	AC=2633;AF=0.525759;AN=5008;NS=2504;DP=8535;EAS_AF=0.2847;AMR_AF=0.683;AFR_AF=0.6702;EUR_AF=0.5895;SAS_AF=0.4018;AA=A|||;VT=SNP
1	74213884	rs1846142	C	T	100	PASS	AC=1559;AF=0.311302;AN=5008;NS=2504;DP=12698;EAS_AF=0.0843;AMR_AF=0.4885;AFR_AF=0.3056;EUR_AF=0.497;SAS_AF=0.2362;AA=C|||;VT=SNP
1	74215037	rs11210340	T	C	100	PASS	AC=1531;AF=0.305711;AN=5008;NS=2504;DP=11627;EAS_AF=0.495;AMR_AF=0.1628;AFR_AF=0.0552;EUR_AF=0.3459;SAS_AF=0.5092;AA=T|||;VT=SNP
1	74215528	rs11210342	C	G	100	PASS	AC=1541;AF=0.307708;AN=5008;NS=2504;DP=15003;EAS_AF=0.495;AMR_AF=0.1643;AFR_AF=0.0628;EUR_AF=0.3449;SAS_AF=0.5092;AA=C|||;VT=SNP
1	74215574	rs72682110	C	T	100	PASS	AC=560;AF=0.111821;AN=5008;NS=2504;DP=15353;EAS_AF=0.2004;AMR_AF=0.17;AFR_AF=0.0091;EUR_AF=0.0915;SAS_AF=0.1391;AA=C|||;VT=SNP
1	74216184	rs12048881	T	G	100	PASS	AC=560;AF=0.111821;AN=5008;NS=2504;DP=17882;EAS_AF=0.2004;AMR_AF=0.17;AFR_AF=0.0091;EUR_AF=0.0915;SAS_AF=0.1391;AA=T|||;VT=SNP
1	74216546	rs6683170	C	T	100	PASS	AC=1548;AF=0.309105;AN=5008;NS=2504;DP=17660;EAS_AF=0.0863;AMR_AF=0.487;AFR_AF=0.2965;EUR_AF=0.497;SAS_AF=0.2362;AA=C|||;VT=SNP
1	74218040	rs6704517	T	A	100	PASS	AC=1526;AF=0.304712;AN=5008;NS=2504;DP=14112;EAS_AF=0.495;AMR_AF=0.1628;AFR_AF=0.0522;EUR_AF=0.3449;SAS_AF=0.5092;AA=T|||;VT=SNP
1	74219037	rs4650226	C	G	100	PASS	AC=560;AF=0.111821;AN=5008;NS=2504;DP=18356;EAS_AF=0.2004;AMR_AF=0.17;AFR_AF=0.0091;EUR_AF=0.0915;SAS_AF=0.1391;AA=C|||;VT=SNP
1	74219038	rs12088506	G	A	100	PASS	AC=1572;AF=0.313898;AN=5008;NS=2504;DP=18343;EAS_AF=0.0843;AMR_AF=0.4899;AFR_AF=0.3147;EUR_AF=0.497;SAS_AF=0.2362;AA=G|||;VT=SNP
1	74219498	rs3947376	A	C	100	PASS	AC=2636;AF=0.526358;AN=5008;NS=2504;DP=18871;EAS_AF=0.2847;AMR_AF=0.683;AFR_AF=0.6725;EUR_AF=0.5895;SAS_AF=0.4018;AA=C|||;VT=SNP
1	74220383	rs17094315	C	T	100	PASS	AC=561;AF=0.112021;AN=5008;NS=2504;DP=21186;EAS_AF=0.2004;AMR_AF=0.17;AFR_AF=0.0091;EUR_AF=0.0915;SAS_AF=0.1401;AA=C|||;VT=SNP
1	74220580	rs10890076	C	T	100	PASS	AC=4176;AF=0.833866;AN=5008;NS=2504;DP=18409;EAS_AF=0.7798;AMR_AF=0.8473;AFR_AF=0.7345;EUR_AF=0.9344;SAS_AF=0.911;AA=T|||;VT=SNP
1	74220796	rs11210343	G	A	100	PASS	AC=1561;AF=0.311701;AN=5008;NS=2504;DP=17231;EAS_AF=0.0843;AMR_AF=0.487;AFR_AF=0.3071;EUR_AF=0.498;SAS_AF=0.2362;AA=G|||;VT=SNP
1	74221891	rs6666961	A	G	100	PASS	AC=1525;AF=0.304513;AN=5008;NS=2504;DP=16748;EAS_AF=0.495;AMR_AF=0.1628;AFR_AF=0.0514;EUR_AF=0.3449;SAS_AF=0.5092;AA=A|||;VT=SNP
1	74223965	rs1391288	A	C	100	PASS	AC=4153;AF=0.829273;AN=5008;NS=2504;DP=17113;EAS_AF=0.7798;AMR_AF=0.8458;AFR_AF=0.7179;EUR_AF=0.9344;SAS_AF=0.911;AA=C|||;VT=SNP
1	74224444	rs12129561	C	T	100	PASS	AC=1479;AF=0.295327;AN=5008;NS=2504;DP=16467;EAS_AF=0.494;AMR_AF=0.1585;AFR_AF=0.0189;EUR_AF=0.3449;SAS_AF=0.5102;AA=C|||;VT=SNP
1	74224730	rs2133001	G	A	100	PASS	AC=317;AF=0.0632987;AN=5008;NS=2504;DP=16266;EAS_AF=0.122;AMR_AF=0.085;AFR_AF=0.0008;EUR_AF=0.0567;SAS_AF=0.0787;AA=G|||;VT=SNP
1	74224755	rs12023556	T	C	100	PASS	AC=560;AF=0.111821;AN=5008;NS=2504;DP=16080;EAS_AF=0.2004;AMR_AF=0.17;AFR_AF=0.0091;EUR_AF=0.0915;SAS_AF=0.1391;AA=T|||;VT=SNP
1	74225534	rs2342208	C	T	100	PASS	AC=1071;AF=0.213858;AN=5008;NS=2504;DP=14174;EAS_AF=0.0456;AMR_AF=0.4078;AFR_AF=0.1074;EUR_AF=0.4264;SAS_AF=0.1748;AA=C|||;VT=SNP
1	74225658	rs2342209	G	A	100	PASS	AC=1557;AF=0.310903;AN=5008;NS=2504;DP=14878;EAS_AF=0.0843;AMR_AF=0.4885;AFR_AF=0.3041;EUR_AF=0.497;SAS_AF=0.2362;AA=g|||;VT=SNP
1	74225784	rs2342210	C	T	100	PASS	AC=4153;AF=0.829273;AN=5008;NS=2504;DP=18080;EAS_AF=0.7798;AMR_AF=0.8458;AFR_AF=0.7179;EUR_AF=0.9344;SAS_AF=0.911;AA=T|||;VT=SNP
1	74226794	rs6701802	C	A	100	PASS	AC=1537;AF=0.306909;AN=5008;NS=2504;DP=19252;EAS_AF=0.495;AMR_AF=0.1628;AFR_AF=0.0605;EUR_AF=0.3449;SAS_AF=0.5092;AA=C|||;VT=SNP
1	74227271	rs1353670	T	C	100	PASS	AC=4155;AF=0.829673;AN=5008;NS=2504;DP=19884;EAS_AF=0.7817;AMR_AF=0.8458;AFR_AF=0.7179;EUR_AF=0.9344;SAS_AF=0.911;AA=C|||;VT=SNP
1	74227302	rs1353669	T	C	100	PASS	AC=4155;AF=0.829673;AN=5008;NS=2504;DP=19382;EAS_AF=0.7817;AMR_AF=0.8458;AFR_AF=0.7179;EUR_AF=0.9344;SAS_AF=0.911;AA=C|||;VT=SNP
1	74227394	rs7554706	C	T	100	PASS	AC=4153;AF=0.829273;AN=5008;NS=2504;DP=18261;EAS_AF=0.7798;AMR_AF=0.8458;AFR_AF=0.7179;EUR_AF=0.9344;SAS_AF=0.911;AA=C|||;VT=SNP
1	74228170	rs6424564	T	C	100	PASS	AC=1559;AF=0.311302;AN=5008;NS=2504;DP=14832;EAS_AF=0.0843;AMR_AF=0.4885;AFR_AF=0.3056;EUR_AF=0.497;SAS_AF=0.2362;AA=T|||;VT=SNP
1	74228366	rs6680989	G	A	100	PASS	AC=4144;AF=0.827476;AN=5008;NS=2504;DP=16776;EAS_AF=0.7798;AMR_AF=0.8458;AFR_AF=0.711;EUR_AF=0.9344;SAS_AF=0.911;AA=G|||;VT=SNP
1	74230279	rs12066010	A	T	100	PASS	AC=1076;AF=0.214856;AN=5008;NS=2504;DP=15699;EAS_AF=0.0446;AMR_AF=0.4078;AFR_AF=0.1127;EUR_AF=0.4264;SAS_AF=0.1738;AA=A|||;VT=SNP
1	74230555	rs72682144	T	C	100	PASS	AC=560;AF=0.111821;AN=5008;NS=2504;DP=13509;EAS_AF=0.2004;AMR_AF=0.17;AFR_AF=0.0091;EUR_AF=0.0915;SAS_AF=0.1391;AA=T|||;VT=SNP
1	74232242	rs7539595	T	G	100	PASS	AC=3638;AF=0.726438;AN=5008;NS=2504;DP=16482;EAS_AF=0.7798;AMR_AF=0.8213;AFR_AF=0.3616;EUR_AF=0.9334;SAS_AF=0.8845;AA=T|||;VT=SNP
1	74232457	rs1874729	C	G	100	PASS	AC=4144;AF=0.827476;AN=5008;NS=2504;DP=16698;EAS_AF=0.7798;AMR_AF=0.8458;AFR_AF=0.7118;EUR_AF=0.9344;SAS_AF=0.91;AA=C|||;VT=SNP
1	74232571	rs10518430	C	T	100	PASS	AC=1478;AF=0.295128;AN=5008;NS=2504;DP=17107;EAS_AF=0.495;AMR_AF=0.1585;AFR_AF=0.0189;EUR_AF=0.3449;SAS_AF=0.5082;AA=C|||;VT=SNP
1	74233726	rs11210345	T	C	100	PASS	AC=1141;AF=0.227835;AN=5008;NS=2504;DP=13646;EAS_AF=0.0446;AMR_AF=0.4164;AFR_AF=0.1566;EUR_AF=0.4264;SAS_AF=0.1748;AA=T|||;VT=SNP
1	74233871	rs12733894	A	G	100	PASS	AC=1595;AF=0.31849;AN=5008;NS=2504;DP=14154;EAS_AF=0.0813;AMR_AF=0.4914;AFR_AF=0.3343;EUR_AF=0.496;SAS_AF=0.2362;AA=A|||;VT=SNP
1	74234094	rs12028145	T	C	100	PASS	AC=560;AF=0.111821;AN=5008;NS=2504;DP=17374;EAS_AF=0.2004;AMR_AF=0.17;AFR_AF=0.0091;EUR_AF=0.0915;SAS_AF=0.1391;AA=T|||;VT=SNP
1	74234635	rs4650227	G	A	100	PASS	AC=561;AF=0.112021;AN=5008;NS=2504;DP=17198;EAS_AF=0.2103;AMR_AF=0.17;AFR_AF=0.0091;EUR_AF=0.0915;SAS_AF=0.1299;AA=G|||;VT=SNP
1	74234712	rs7531779	T	A	100	PASS	AC=4041;AF=0.806909;AN=5008;NS=2504;DP=18098;EAS_AF=0.7738;AMR_AF=0.8415;AFR_AF=0.6657;EUR_AF=0.9344;SAS_AF=0.8763;AA=A|||;VT=SNP
1	74235396	rs7518173	C	T	100	PASS	AC=1678;AF=0.335064;AN=5008;NS=2504;DP=21336;EAS_AF=0.2183;AMR_AF=0.4265;AFR_AF=0.348;EUR_AF=0.4364;SAS_AF=0.2689;AA=C|||;VT=SNP
1	74236278	rs1532480	G	T	100	PASS	AC=3275;AF=0.653954;AN=5008;NS=2504;DP=20094;EAS_AF=0.8849;AMR_AF=0.6124;AFR_AF=0.5204;EUR_AF=0.5467;SAS_AF=0.7362;AA=G|||;VT=SNP
1	74236492	rs12403088	G	T	100	PASS	AC=1087;AF=0.217053;AN=5008;NS=2504;DP=18461;EAS_AF=0.0506;AMR_AF=0.2983;AFR_AF=0.2027;EUR_AF=0.3688;SAS_AF=0.1943;AA=G|||;VT=SNP
1	74236657	rs2132999	G	A	100	PASS	AC=2602;AF=0.519569;AN=5008;NS=2504;DP=21192;EAS_AF=0.6964;AMR_AF=0.5086;AFR_AF=0.3351;EUR_AF=0.4732;SAS_AF=0.6421;AA=A|||;VT=SNP
1	74238450	rs77159319	T	C	100	PASS	AC=86;AF=0.0171725;AN=5008;NS=2504;DP=14576;EAS_AF=0.002;AMR_AF=0.0115;AFR_AF=0.0015;EUR_AF=0.0437;SAS_AF=0.0307;AA=T|||;VT=SNP
1	74239827	rs4650228	A	G	100	PASS	AC=2656;AF=0.530351;AN=5008;NS=2504;DP=13874;EAS_AF=0.755;AMR_AF=0.5389;AFR_AF=0.2519;EUR_AF=0.5298;SAS_AF=0.6697;AA=A|||;VT=SNP
1	74240543	rs55791434	C	A	100	PASS	AC=1263;AF=0.252196;AN=5008;NS=2504;DP=12021;EAS_AF=0.2312;AMR_AF=0.3271;AFR_AF=0.1846;EUR_AF=0.2903;SAS_AF=0.273;AA=C|||;VT=SNP
1	74241248	rs7537401	C	T	100	PASS	AC=1139;AF=0.227436;AN=5008;NS=2504;DP=13455;EAS_AF=0.2401;AMR_AF=0.2435;AFR_AF=0.2958;EUR_AF=0.1163;SAS_AF=0.2249;AA=C|||;VT=SNP
1	74243377	rs2342211	G	A	100	PASS	AC=2483;AF=0.495807;AN=5008;NS=2504;DP=13169;EAS_AF=0.754;AMR_AF=0.4597;AFR_AF=0.2322;EUR_AF=0.4732;SAS_AF=0.635;AA=G|||;VT=SNP
1	74243663	rs12122237	T	C	100	PASS	AC=2480;AF=0.495208;AN=5008;NS=2504;DP=14809;EAS_AF=0.754;AMR_AF=0.4611;AFR_AF=0.233;EUR_AF=0.4742;SAS_AF=0.6288;AA=T|||;VT=SNP
1	74244396	rs10493521	C	A	100	PASS	AC=672;AF=0.134185;AN=5008;NS=2504;DP=19588;EAS_AF=0.0397;AMR_AF=0.2522;AFR_AF=0.0136;EUR_AF=0.2714;SAS_AF=0.1697;AA=C|||;VT=SNP
1	74246882	rs4649992	C	T	100	PASS	AC=2476;AF=0.494409;AN=5008;NS=2504;DP=19746;EAS_AF=0.755;AMR_AF=0.4597;AFR_AF=0.2315;EUR_AF=0.4722;SAS_AF=0.6288;AA=c|||;VT=SNP
1	74247134	rs4650230	T	G	100	PASS	AC=2613;AF=0.521765;AN=5008;NS=2504;DP=19008;EAS_AF=0.753;AMR_AF=0.4712;AFR_AF=0.3124;EUR_AF=0.4742;SAS_AF=0.6513;AA=G|||;VT=SNP
1	74249035	rs1874731	T	C	100	PASS	AC=2478;AF=0.494808;AN=5008;NS=2504;DP=21173;EAS_AF=0.755;AMR_AF=0.4597;AFR_AF=0.2315;EUR_AF=0.4742;SAS_AF=0.6288;AA=T|||;VT=SNP
1	74249523	rs4650231	C	A	100	PASS	AC=2160;AF=0.43131;AN=5008;NS=2504;DP=22575;EAS_AF=0.7014;AMR_AF=0.4251;AFR_AF=0.0552;EUR_AF=0.4692;SAS_AF=0.6268;AA=C|||;VT=SNP
1	74249600	rs4650232	G	C	100	PASS	AC=2476;AF=0.494409;AN=5008;NS=2504;DP=23241;EAS_AF=0.755;AMR_AF=0.4597;AFR_AF=0.2315;EUR_AF=0.4722;SAS_AF=0.6288;AA=G|||;VT=SNP
1	74251125	rs4147207	C	T	100	PASS	AC=1276;AF=0.254792;AN=5008;NS=2504;DP=19556;EAS_AF=0.2312;AMR_AF=0.3573;AFR_AF=0.1853;EUR_AF=0.2823;SAS_AF=0.272;AA=C|||;VT=SNP
1	74251304	rs1817986	A	T	100	PASS	AC=3340;AF=0.666933;AN=5008;NS=2504;DP=17088;EAS_AF=0.7688;AMR_AF=0.5764;AFR_AF=0.643;EUR_AF=0.66;SAS_AF=0.6656;AA=A|||;VT=SNP
1	74251305	rs1817985	A	T	100	PASS	AC=3340;AF=0.666933;AN=5008;NS=2504;DP=17147;EAS_AF=0.7688;AMR_AF=0.5764;AFR_AF=0.643;EUR_AF=0.66;SAS_AF=0.6656;AA=A|||;VT=SNP
1	74252336	rs2880291	C	G	100	PASS	AC=2754;AF=0.54992;AN=5008;NS=2504;DP=9731;EAS_AF=0.755;AMR_AF=0.4856;AFR_AF=0.4266;EUR_AF=0.4722;SAS_AF=0.6309;AA=C|||;VT=SNP
1	74252659	rs12129729	A	C	100	PASS	AC=1476;AF=0.294728;AN=5008;NS=2504;DP=17348;EAS_AF=0.5129;AMR_AF=0.2262;AFR_AF=0.0151;EUR_AF=0.3598;SAS_AF=0.4294;AA=A|||;VT=SNP
1	74256942	rs74093357	T	A	100	PASS	AC=385;AF=0.076877;AN=5008;NS=2504;DP=22206;EAS_AF=0.0556;AMR_AF=0.0591;AFR_AF=0.1702;EUR_AF=0.0467;SAS_AF=0.0164;AA=T|||;VT=SNP
1	74258672	rs2342213	T	C	100	PASS	AC=1231;AF=0.245807;AN=5008;NS=2504;DP=15477;EAS_AF=0.256;AMR_AF=0.33;AFR_AF=0.0976;EUR_AF=0.3191;SAS_AF=0.3006;AA=T|||;VT=SNP
1	74259722	rs1463799	C	T	100	PASS	AC=2627;AF=0.524561;AN=5008;NS=2504;DP=18875;EAS_AF=0.7401;AMR_AF=0.5101;AFR_AF=0.3797;EUR_AF=0.4344;SAS_AF=0.6012;AA=C|||;VT=SNP
1	74259955	rs1497842	G	C	100	PASS	AC=2402;AF=0.479633;AN=5008;NS=2504;DP=18797;EAS_AF=0.7401;AMR_AF=0.4899;AFR_AF=0.2216;EUR_AF=0.4334;SAS_AF=0.6002;AA=G|||;VT=SNP
1	74260532	rs1353668	A	C	100	PASS	AC=2627;AF=0.524561;AN=5008;NS=2504;DP=19162;EAS_AF=0.7401;AMR_AF=0.5115;AFR_AF=0.379;EUR_AF=0.4354;SAS_AF=0.6002;AA=A|||;VT=SNP
1	74260547	rs1391287	A	G	100	PASS	AC=1239;AF=0.247404;AN=5008;NS=2504;DP=18950;EAS_AF=0.254;AMR_AF=0.3271;AFR_AF=0.1074;EUR_AF=0.3181;SAS_AF=0.3006;AA=A|||;VT=SNP
1	74263212	rs11210349	C	T	100	PASS	AC=1239;AF=0.247404;AN=5008;NS=2504;DP=17551;EAS_AF=0.254;AMR_AF=0.3285;AFR_AF=0.1074;EUR_AF=0.3191;SAS_AF=0.2986;AA=C|||;VT=SNP
1	74263934	rs1340433	G	T	100	PASS	AC=2585;AF=0.516174;AN=5008;NS=2504;DP=19037;EAS_AF=0.7401;AMR_AF=0.5086;AFR_AF=0.3502;EUR_AF=0.4324;SAS_AF=0.6012;AA=G|||;VT=SNP
1	74264128	rs1340430	A	G	100	PASS	AC=1733;AF=0.346046;AN=5008;NS=2504;DP=18372;EAS_AF=0.254;AMR_AF=0.3963;AFR_AF=0.3517;EUR_AF=0.3807;SAS_AF=0.362;AA=A|||;VT=SNP
1	74264228	rs1340429	A	G	100	PASS	AC=2635;AF=0.526158;AN=5008;NS=2504;DP=18586;EAS_AF=0.7401;AMR_AF=0.513;AFR_AF=0.3843;EUR_AF=0.4344;SAS_AF=0.6012;AA=A|||;VT=SNP
1	74265298	rs7547438	C	T	100	PASS	AC=3118;AF=0.622604;AN=5008;NS=2504;DP=13011;EAS_AF=0.7411;AMR_AF=0.5793;AFR_AF=0.6241;EUR_AF=0.492;SAS_AF=0.6636;AA=T|||;VT=SNP
1	74265340	rs61776223	T	A	100	PASS	AC=1241;AF=0.247804;AN=5008;NS=2504;DP=13900;EAS_AF=0.252;AMR_AF=0.3285;AFR_AF=0.1074;EUR_AF=0.3211;SAS_AF=0.3006;AA=T|||;VT=SNP
1	74265483	rs7514189	A	T	100	PASS	AC=2587;AF=0.516573;AN=5008;NS=2504;DP=18949;EAS_AF=0.7421;AMR_AF=0.5086;AFR_AF=0.3502;EUR_AF=0.4324;SAS_AF=0.6012;AA=A|||;VT=SNP
1	74265891	rs7516730	A	T	100	PASS	AC=2635;AF=0.526158;AN=5008;NS=2504;DP=17633;EAS_AF=0.7421;AMR_AF=0.513;AFR_AF=0.3843;EUR_AF=0.4324;SAS_AF=0.6012;AA=A|||;VT=SNP
1	74266435	rs7527637	G	A	100	PASS	AC=1244;AF=0.248403;AN=5008;NS=2504;DP=17910;EAS_AF=0.252;AMR_AF=0.3271;AFR_AF=0.1112;EUR_AF=0.3211;SAS_AF=0.2996;AA=G|||;VT=SNP
1	74267230	rs1037519	T	C	100	PASS	AC=2408;AF=0.480831;AN=5008;NS=2504;DP=10892;EAS_AF=0.7421;AMR_AF=0.4928;AFR_AF=0.2224;EUR_AF=0.4324;SAS_AF=0.6022;AA=T|||;VT=SNP
1	74267802	rs10890078	T	C	100	PASS	AC=2636;AF=0.526358;AN=5008;NS=2504;DP=18247;EAS_AF=0.7421;AMR_AF=0.5144;AFR_AF=0.3835;EUR_AF=0.4324;SAS_AF=0.6022;AA=T|||;VT=SNP
1	74268356	rs10493523	C	G	100	PASS	AC=1298;AF=0.259185;AN=5008;NS=2504;DP=17940;EAS_AF=0.2659;AMR_AF=0.3761;AFR_AF=0.1082;EUR_AF=0.3241;SAS_AF=0.3067;AA=C|||;VT=SNP
1	74269313	rs2047402	T	A	100	PASS	AC=2636;AF=0.526358;AN=5008;NS=2504;DP=19883;EAS_AF=0.7093;AMR_AF=0.549;AFR_AF=0.1891;EUR_AF=0.6332;SAS_AF=0.6677;AA=T|||;VT=SNP
1	74269781	rs699819	C	G	100	PASS	AC=1233;AF=0.246206;AN=5008;NS=2504;DP=19186;EAS_AF=0.2192;AMR_AF=0.3141;AFR_AF=0.1604;EUR_AF=0.3121;SAS_AF=0.274;AA=C|||;VT=SNP
1	74271482	rs1340443	A	G	100	PASS	AC=2670;AF=0.533147;AN=5008;NS=2504;DP=18353;EAS_AF=0.7083;AMR_AF=0.5562;AFR_AF=0.2103;EUR_AF=0.6332;SAS_AF=0.6697;AA=A|||;VT=SNP
1	74272303	rs1811517	G	A	100	PASS	AC=839;AF=0.167532;AN=5008;NS=2504;DP=15838;EAS_AF=0.1905;AMR_AF=0.2205;AFR_AF=0.0552;EUR_AF=0.1859;SAS_AF=0.2393;AA=G|||;VT=SNP
1	74272725	rs142816111	A	G	100	PASS	AC=691;AF=0.137979;AN=5008;NS=2504;DP=20397;EAS_AF=0.1875;AMR_AF=0.1859;AFR_AF=0.0272;EUR_AF=0.1133;SAS_AF=0.228;AA=A|||;VT=SNP
1	74272921	rs12117315	C	T	100	PASS	AC=1705;AF=0.340455;AN=5008;NS=2504;DP=20618;EAS_AF=0.5149;AMR_AF=0.3213;AFR_AF=0.0696;EUR_AF=0.4463;SAS_AF=0.4315;AA=C|||;VT=SNP
1	74272951	rs12136815	T	C	100	PASS	AC=2671;AF=0.533347;AN=5008;NS=2504;DP=22607;EAS_AF=0.7103;AMR_AF=0.5562;AFR_AF=0.2095;EUR_AF=0.6332;SAS_AF=0.6697;AA=T|||;VT=SNP
1	74273516	rs17577526	C	T	100	PASS	AC=134;AF=0.0267572;AN=5008;NS=2504;DP=17103;EAS_AF=0.005;AMR_AF=0.085;AFR_AF=0.0015;EUR_AF=0.0447;SAS_AF=0.0235;AA=C|||;VT=SNP
1	74274122	rs10493524	A	C	100	PASS	AC=1150;AF=0.229633;AN=5008;NS=2504;DP=16988;EAS_AF=0.2192;AMR_AF=0.3141;AFR_AF=0.0983;EUR_AF=0.3111;SAS_AF=0.274;AA=A|||;VT=SNP
1	74277427	rs2342214	T	C	100	PASS	AC=2669;AF=0.532947;AN=5008;NS=2504;DP=15868;EAS_AF=0.7093;AMR_AF=0.5562;AFR_AF=0.2088;EUR_AF=0.6332;SAS_AF=0.6697;AA=T|||;VT=SNP
1	74277734	rs12039842	T	C	100	PASS	AC=529;AF=0.105631;AN=5008;NS=2504;DP=11567;EAS_AF=0.1835;AMR_AF=0.1009;AFR_AF=0.0045;EUR_AF=0.0696;SAS_AF=0.2025;AA=T|||;VT=SNP
1	74277783	rs1378045	C	T	100	PASS	AC=1705;AF=0.340455;AN=5008;NS=2504;DP=11886;EAS_AF=0.5139;AMR_AF=0.3228;AFR_AF=0.0696;EUR_AF=0.4473;SAS_AF=0.4305;AA=C|||;VT=SNP
1	74278166	rs979255	T	C	100	PASS	AC=3067;AF=0.61242;AN=5008;NS=2504;DP=14013;EAS_AF=0.7093;AMR_AF=0.6138;AFR_AF=0.4236;EUR_AF=0.6799;SAS_AF=0.6973;AA=C|||;VT=SNP
1	74279635	rs826369	C	T	100	PASS	AC=1231;AF=0.245807;AN=5008;NS=2504;DP=16330;EAS_AF=0.2202;AMR_AF=0.317;AFR_AF=0.1573;EUR_AF=0.3111;SAS_AF=0.274;AA=C|||;VT=SNP
1	74280334	rs1417263	C	G	100	PASS	AC=1705;AF=0.340455;AN=5008;NS=2504;DP=16265;EAS_AF=0.5139;AMR_AF=0.3228;AFR_AF=0.0696;EUR_AF=0.4473;SAS_AF=0.4305;AA=C|||;VT=SNP
1	74281305	rs7513302	G	A	100	PASS	AC=2415;AF=0.482228;AN=5008;NS=2504;DP=14776;EAS_AF=0.7004;AMR_AF=0.5115;AFR_AF=0.112;EUR_AF=0.5606;SAS_AF=0.6564;AA=G|||;VT=SNP
1	74282868	rs12044794	T	C	100	PASS	AC=668;AF=0.133387;AN=5008;NS=2504;DP=17129;EAS_AF=0.1875;AMR_AF=0.1859;AFR_AF=0.0091;EUR_AF=0.1143;SAS_AF=0.228;AA=T|||;VT=SNP
1	74284799	rs80340420	G	T	100	PASS	AC=889;AF=0.177516;AN=5008;NS=2504;DP=18723;EAS_AF=0.1944;AMR_AF=0.2219;AFR_AF=0.09;EUR_AF=0.1859;SAS_AF=0.2382;AA=G|||;VT=SNP
1	74286408	rs10890079	C	T	100	PASS	AC=2642;AF=0.527556;AN=5008;NS=2504;DP=12286;EAS_AF=0.7073;AMR_AF=0.5533;AFR_AF=0.1921;EUR_AF=0.6332;SAS_AF=0.6687;AA=C|||;VT=SNP
1	74288195	rs1340446	G	A	100	PASS	AC=1155;AF=0.230631;AN=5008;NS=2504;DP=19087;EAS_AF=0.2222;AMR_AF=0.317;AFR_AF=0.0991;EUR_AF=0.3111;SAS_AF=0.273;AA=G|||;VT=SNP
1	74288197	rs1340445	T	C	100	PASS	AC=1155;AF=0.230631;AN=5008;NS=2504;DP=19143;EAS_AF=0.2222;AMR_AF=0.317;AFR_AF=0.0991;EUR_AF=0.3111;SAS_AF=0.273;AA=T|||;VT=SNP
1	74288468	rs984234	G	T	100	PASS	AC=3041;AF=0.607228;AN=5008;NS=2504;DP=16060;EAS_AF=0.7073;AMR_AF=0.611;AFR_AF=0.407;EUR_AF=0.6799;SAS_AF=0.6973;AA=G|||;VT=SNP
1	74289119	rs861149	T	C	100	PASS	AC=1234;AF=0.246406;AN=5008;NS=2504;DP=18222;EAS_AF=0.2222;AMR_AF=0.317;AFR_AF=0.1581;EUR_AF=0.3121;SAS_AF=0.273;AA=T|||;VT=SNP
1	74289939	rs1497856	C	G	100	PASS	AC=3042;AF=0.607428;AN=5008;NS=2504;DP=16071;EAS_AF=0.7073;AMR_AF=0.611;AFR_AF=0.407;EUR_AF=0.6809;SAS_AF=0.6973;AA=G|||;VT=SNP
1	74290870	rs10890080	G	A	100	PASS	AC=3040;AF=0.607029;AN=5008;NS=2504;DP=18332;EAS_AF=0.7073;AMR_AF=0.611;AFR_AF=0.4062;EUR_AF=0.6799;SAS_AF=0.6973;AA=g|||;VT=SNP
1	74291780	rs1340444	G	A	100	PASS	AC=2655;AF=0.530152;AN=5008;NS=2504;DP=18040;EAS_AF=0.7063;AMR_AF=0.5562;AFR_AF=0.2005;EUR_AF=0.6322;SAS_AF=0.6708;AA=G|||;VT=SNP
1	74294976	rs1340442	A	G	100	PASS	AC=2677;AF=0.534545;AN=5008;NS=2504;DP=20951;EAS_AF=0.7252;AMR_AF=0.5605;AFR_AF=0.1906;EUR_AF=0.6392;SAS_AF=0.6769;AA=A|||;VT=SNP
1	74295398	rs699811	C	T	100	PASS	AC=1165;AF=0.232628;AN=5008;NS=2504;DP=19298;EAS_AF=0.2004;AMR_AF=0.3069;AFR_AF=0.1369;EUR_AF=0.3052;SAS_AF=0.2679;AA=C|||;VT=SNP
1	74295468	rs17094439	T	A	100	PASS	AC=941;AF=0.187899;AN=5008;NS=2504;DP=19974;EAS_AF=0.1944;AMR_AF=0.2291;AFR_AF=0.1218;EUR_AF=0.1869;SAS_AF=0.2423;AA=T|||;VT=SNP
1	74297678	rs12411120	T	C	100	PASS	AC=993;AF=0.198283;AN=5008;NS=2504;DP=18151;EAS_AF=0.1915;AMR_AF=0.2911;AFR_AF=0.0802;EUR_AF=0.2575;SAS_AF=0.2382;AA=T|||;VT=SNP
1	74297861	rs17094440	G	A	100	PASS	AC=930;AF=0.185703;AN=5008;NS=2504;DP=19905;EAS_AF=0.1994;AMR_AF=0.2334;AFR_AF=0.0371;EUR_AF=0.2584;SAS_AF=0.2638;AA=A|||;VT=SNP
1	74298228	rs1948615	T	C	100	PASS	AC=1429;AF=0.285343;AN=5008;NS=2504;DP=18248;EAS_AF=0.1984;AMR_AF=0.3732;AFR_AF=0.2375;EUR_AF=0.3738;SAS_AF=0.2863;AA=C|||;VT=SNP
1	74298254	rs2016423	G	T	100	PASS	AC=3809;AF=0.760583;AN=5008;NS=2504;DP=17910;EAS_AF=0.8006;AMR_AF=0.745;AFR_AF=0.7874;EUR_AF=0.7346;SAS_AF=0.7209;AA=T|||;VT=SNP
1	74298880	rs6671711	A	C	100	PASS	AC=1381;AF=0.275759;AN=5008;NS=2504;DP=18336;EAS_AF=0.2063;AMR_AF=0.366;AFR_AF=0.1989;EUR_AF=0.3738;SAS_AF=0.2863;AA=C|||;VT=SNP
1	74299064	rs17578280	A	G	100	PASS	AC=608;AF=0.121406;AN=5008;NS=2504;DP=19657;EAS_AF=0.0347;AMR_AF=0.232;AFR_AF=0.0136;EUR_AF=0.2535;SAS_AF=0.1421;AA=A|||;VT=SNP
1	74299658	rs12401808	T	C	100	PASS	AC=1003;AF=0.20028;AN=5008;NS=2504;DP=14406;EAS_AF=0.1994;AMR_AF=0.2911;AFR_AF=0.0802;EUR_AF=0.2584;SAS_AF=0.2393;AA=T|||;VT=SNP
1	74299988	rs12410805	G	A	100	PASS	AC=1003;AF=0.20028;AN=5008;NS=2504;DP=16460;EAS_AF=0.1994;AMR_AF=0.2911;AFR_AF=0.0802;EUR_AF=0.2584;SAS_AF=0.2393;AA=G|||;VT=SNP
1	74300016	rs11210353	T	C	100	PASS	AC=1616;AF=0.322684;AN=5008;NS=2504;DP=16552;EAS_AF=0.5179;AMR_AF=0.3285;AFR_AF=0.0643;EUR_AF=0.3489;SAS_AF=0.4397;AA=T|||;VT=SNP
1	74301539	rs1902087	T	C	100	PASS	AC=1437;AF=0.286941;AN=5008;NS=2504;DP=13132;EAS_AF=0.2063;AMR_AF=0.3732;AFR_AF=0.2375;EUR_AF=0.3738;SAS_AF=0.2863;AA=C|||;VT=SNP
1	74302012	rs61776243	G	A	100	PASS	AC=1001;AF=0.19988;AN=5008;NS=2504;DP=13646;EAS_AF=0.1994;AMR_AF=0.2911;AFR_AF=0.0802;EUR_AF=0.2584;SAS_AF=0.2372;AA=G|||;VT=SNP
1	74302417	rs66760907	A	C	100	PASS	AC=2264;AF=0.452077;AN=5008;NS=2504;DP=10143;EAS_AF=0.5357;AMR_AF=0.3646;AFR_AF=0.5091;EUR_AF=0.3569;SAS_AF=0.4489;AA=A|||;VT=SNP
1	74305156	rs6674402	A	T	100	PASS	AC=997;AF=0.199081;AN=5008;NS=2504;DP=19698;EAS_AF=0.1954;AMR_AF=0.2911;AFR_AF=0.0802;EUR_AF=0.2584;SAS_AF=0.2372;AA=A|||;VT=SNP
1	74305210	rs6685725	G	A	100	PASS	AC=1825;AF=0.364417;AN=5008;NS=2504;DP=19986;EAS_AF=0.5169;AMR_AF=0.3329;AFR_AF=0.2216;EUR_AF=0.3499;SAS_AF=0.4376;AA=G|||;VT=SNP
1	74305359	rs6662170	C	A	100	PASS	AC=1002;AF=0.20008;AN=5008;NS=2504;DP=19954;EAS_AF=0.2004;AMR_AF=0.2911;AFR_AF=0.0802;EUR_AF=0.2584;SAS_AF=0.2372;AA=C|||;VT=SNP
1	74305670	rs10789379	C	T	100	PASS	AC=3758;AF=0.750399;AN=5008;NS=2504;DP=19589;EAS_AF=0.7817;AMR_AF=0.7406;AFR_AF=0.7655;EUR_AF=0.7306;SAS_AF=0.7249;AA=C|||;VT=SNP
1	74307742	rs10890081	C	T	100	PASS	AC=2026;AF=0.404553;AN=5008;NS=2504;DP=16197;EAS_AF=0.5357;AMR_AF=0.3501;AFR_AF=0.3427;EUR_AF=0.3549;SAS_AF=0.4427;AA=C|||;VT=SNP
1	74307843	rs35165660	A	G	100	PASS	AC=1374;AF=0.274361;AN=5008;NS=2504;DP=17166;EAS_AF=0.2063;AMR_AF=0.3674;AFR_AF=0.1944;EUR_AF=0.3738;SAS_AF=0.2843;AA=A|||;VT=SNP
1	74308404	rs7541029	T	C	100	PASS	AC=1381;AF=0.275759;AN=5008;NS=2504;DP=17336;EAS_AF=0.2063;AMR_AF=0.3674;AFR_AF=0.1997;EUR_AF=0.3738;SAS_AF=0.2843;AA=C|||;VT=SNP
1	74309443	rs977522	G	T	100	PASS	AC=1382;AF=0.275958;AN=5008;NS=2504;DP=18174;EAS_AF=0.2073;AMR_AF=0.3674;AFR_AF=0.1997;EUR_AF=0.3738;SAS_AF=0.2843;AA=T|||;VT=SNP
1	74310761	rs10789380	C	T	100	PASS	AC=2275;AF=0.454273;AN=5008;NS=2504;DP=15225;EAS_AF=0.5357;AMR_AF=0.3674;AFR_AF=0.5212;EUR_AF=0.3559;SAS_AF=0.4427;AA=C|||;VT=SNP
1	74311024	rs115375943	C	T	100	PASS	AC=991;AF=0.197883;AN=5008;NS=2504;DP=12476;EAS_AF=0.1984;AMR_AF=0.2392;AFR_AF=0.0802;EUR_AF=0.2584;SAS_AF=0.2648;AA=C|||;VT=SNP
1	74311152	rs4650233	A	G	100	PASS	AC=2276;AF=0.454473;AN=5008;NS=2504;DP=11680;EAS_AF=0.5357;AMR_AF=0.3674;AFR_AF=0.5219;EUR_AF=0.3559;SAS_AF=0.4427;AA=A|||;VT=SNP
1	74311966	rs2792073	G	A	100	PASS	AC=3595;AF=0.717851;AN=5008;NS=2504;DP=17714;EAS_AF=0.7927;AMR_AF=0.6326;AFR_AF=0.7776;EUR_AF=0.6252;SAS_AF=0.7157;AA=G|||;VT=SNP
1	74312117	rs11210354	G	A	100	PASS	AC=2187;AF=0.436701;AN=5008;NS=2504;DP=17761;EAS_AF=0.5357;AMR_AF=0.3602;AFR_AF=0.4584;EUR_AF=0.3559;SAS_AF=0.4427;AA=G|||;VT=SNP
1	74313400	rs6664685	G	A	100	PASS	AC=2275;AF=0.454273;AN=5008;NS=2504;DP=21117;EAS_AF=0.5357;AMR_AF=0.3674;AFR_AF=0.5212;EUR_AF=0.3559;SAS_AF=0.4427;AA=G|||;VT=SNP
1	74313763	rs12408517	C	T	100	PASS	AC=997;AF=0.199081;AN=5008;NS=2504;DP=20326;EAS_AF=0.2004;AMR_AF=0.2911;AFR_AF=0.0809;EUR_AF=0.2584;SAS_AF=0.2311;AA=t|||;VT=SNP
1	74314215	rs1671051	A	C	100	PASS	AC=3539;AF=0.706669;AN=5008;NS=2504;DP=16869;EAS_AF=0.7927;AMR_AF=0.6268;AFR_AF=0.7383;EUR_AF=0.6252;SAS_AF=0.7157;AA=a|||;VT=SNP
1	74314477	rs3856034	G	A	100	PASS	AC=2275;AF=0.454273;AN=5008;NS=2504;DP=15258;EAS_AF=0.5357;AMR_AF=0.3674;AFR_AF=0.5212;EUR_AF=0.3559;SAS_AF=0.4427;AA=G|||;VT=SNP
1	74319154	rs11210355	C	G	100	PASS	AC=1156;AF=0.230831;AN=5008;NS=2504;DP=19475;EAS_AF=0.1984;AMR_AF=0.2536;AFR_AF=0.1899;EUR_AF=0.2634;SAS_AF=0.2699;AA=C|||;VT=SNP
1	74321061	rs72683877	T	C	100	PASS	AC=920;AF=0.183706;AN=5008;NS=2504;DP=16215;EAS_AF=0.1964;AMR_AF=0.2334;AFR_AF=0.031;EUR_AF=0.2575;SAS_AF=0.2658;AA=T|||;VT=SNP
1	74321238	rs1454610	A	G	100	PASS	AC=1886;AF=0.376597;AN=5008;NS=2504;DP=16609;EAS_AF=0.5377;AMR_AF=0.3372;AFR_AF=0.2421;EUR_AF=0.3549;SAS_AF=0.4427;AA=A|||;VT=SNP
1	74321808	rs1340439	C	T	100	PASS	AC=2262;AF=0.451677;AN=5008;NS=2504;DP=16677;EAS_AF=0.5377;AMR_AF=0.3674;AFR_AF=0.5083;EUR_AF=0.3579;SAS_AF=0.4427;AA=C|||;VT=SNP
1	74321859	rs921717	A	G	100	PASS	AC=2263;AF=0.451877;AN=5008;NS=2504;DP=16240;EAS_AF=0.5377;AMR_AF=0.366;AFR_AF=0.5091;EUR_AF=0.3579;SAS_AF=0.4438;AA=A|||;VT=SNP
1	74321867	rs921718	C	T	100	PASS	AC=3541;AF=0.707069;AN=5008;NS=2504;DP=16653;EAS_AF=0.7927;AMR_AF=0.6268;AFR_AF=0.739;EUR_AF=0.6262;SAS_AF=0.7157;AA=C|||;VT=SNP
1	74322237	rs12035249	T	C	100	PASS	AC=936;AF=0.186901;AN=5008;NS=2504;DP=13986;EAS_AF=0.1964;AMR_AF=0.232;AFR_AF=0.0477;EUR_AF=0.2545;SAS_AF=0.2638;AA=T|||;VT=SNP
1	74323287	rs12036352	T	C	100	PASS	AC=922;AF=0.184105;AN=5008;NS=2504;DP=17486;EAS_AF=0.1984;AMR_AF=0.2349;AFR_AF=0.031;EUR_AF=0.2575;SAS_AF=0.2648;AA=T|||;VT=SNP
1	74323399	rs12046593	C	A	100	PASS	AC=915;AF=0.182708;AN=5008;NS=2504;DP=18520;EAS_AF=0.1984;AMR_AF=0.2305;AFR_AF=0.031;EUR_AF=0.2545;SAS_AF=0.2638;AA=C|||;VT=SNP
1	74323957	rs17578476	C	A	100	PASS	AC=995;AF=0.198682;AN=5008;NS=2504;DP=16903;EAS_AF=0.2004;AMR_AF=0.2911;AFR_AF=0.0802;EUR_AF=0.2575;SAS_AF=0.2311;AA=C|||;VT=SNP
1	74324054	rs12040443	A	G	100	PASS	AC=1031;AF=0.205871;AN=5008;NS=2504;DP=17783;EAS_AF=0.1994;AMR_AF=0.2421;AFR_AF=0.1074;EUR_AF=0.2594;SAS_AF=0.2648;AA=A|||;VT=SNP
1	74325405	rs1454612	C	T	100	PASS	AC=3781;AF=0.754992;AN=5008;NS=2504;DP=17259;EAS_AF=0.8056;AMR_AF=0.7464;AFR_AF=0.7383;EUR_AF=0.7396;SAS_AF=0.7474;AA=T|||;VT=SNP
1	74325467	rs1454613	C	A	100	PASS	AC=2155;AF=0.430312;AN=5008;NS=2504;DP=16842;EAS_AF=0.5377;AMR_AF=0.3501;AFR_AF=0.4281;EUR_AF=0.3598;SAS_AF=0.4519;AA=C|||;VT=SNP
1	74325809	rs17094489	G	A	100	PASS	AC=970;AF=0.19369;AN=5008;NS=2504;DP=17497;EAS_AF=0.1944;AMR_AF=0.2349;AFR_AF=0.0908;EUR_AF=0.2495;SAS_AF=0.2454;AA=G|||;VT=SNP
1	74325845	rs17094491	C	T	100	PASS	AC=1094;AF=0.21845;AN=5008;NS=2504;DP=17650;EAS_AF=0.1935;AMR_AF=0.2464;AFR_AF=0.171;EUR_AF=0.2555;SAS_AF=0.2505;AA=C|||;VT=SNP
1	74326154	rs958820	T	C	100	PASS	AC=3649;AF=0.728634;AN=5008;NS=2504;DP=19625;EAS_AF=0.751;AMR_AF=0.7248;AFR_AF=0.7262;EUR_AF=0.7167;SAS_AF=0.7239;AA=C|||;VT=SNP
1	74326484	rs11210356	A	G	100	PASS	AC=1669;AF=0.333267;AN=5008;NS=2504;DP=19055;EAS_AF=0.2768;AMR_AF=0.3977;AFR_AF=0.2769;EUR_AF=0.3618;SAS_AF=0.3926;AA=A|||;VT=SNP
1	74327078	rs7519992	A	G	100	PASS	AC=1693;AF=0.338059;AN=5008;NS=2504;DP=16927;EAS_AF=0.624;AMR_AF=0.2983;AFR_AF=0.1157;EUR_AF=0.3121;SAS_AF=0.3988;AA=A|||;VT=SNP
1	74327108	rs7520000	A	G	100	PASS	AC=2153;AF=0.429912;AN=5008;NS=2504;DP=17351;EAS_AF=0.6438;AMR_AF=0.4006;AFR_AF=0.3835;EUR_AF=0.3121;SAS_AF=0.4141;AA=A|||;VT=SNP
1	74327371	rs2124033	G	A	100	PASS	AC=3676;AF=0.734026;AN=5008;NS=2504;DP=19483;EAS_AF=0.621;AMR_AF=0.7233;AFR_AF=0.8828;EUR_AF=0.7396;SAS_AF=0.6513;AA=G|||;VT=SNP
1	74327626	rs1671053	C	A	100	PASS	AC=4680;AF=0.934505;AN=5008;NS=2504;DP=18525;EAS_AF=0.9633;AMR_AF=0.9813;AFR_AF=0.8094;EUR_AF=0.9851;SAS_AF=0.9888;AA=A|||;VT=SNP
1	74327707	rs7523081	T	G	100	PASS	AC=930;AF=0.185703;AN=5008;NS=2504;DP=18602;EAS_AF=0.0764;AMR_AF=0.2839;AFR_AF=0.0325;EUR_AF=0.337;SAS_AF=0.2802;AA=T|||;VT=SNP
1	74328629	rs1378046	G	A	100	PASS	AC=807;AF=0.161142;AN=5008;NS=2504;DP=13162;EAS_AF=0.0873;AMR_AF=0.1974;AFR_AF=0.0265;EUR_AF=0.2903;SAS_AF=0.2607;AA=G|||;VT=SNP
1	74329295	rs12033301	G	A	100	PASS	AC=2031;AF=0.405551;AN=5008;NS=2504;DP=16624;EAS_AF=0.7183;AMR_AF=0.5159;AFR_AF=0.0408;EUR_AF=0.4473;SAS_AF=0.455;AA=G|||;VT=SNP
1	74329368	rs1340440	G	A	100	PASS	AC=1726;AF=0.344649;AN=5008;NS=2504;DP=16612;EAS_AF=0.2202;AMR_AF=0.3415;AFR_AF=0.3843;EUR_AF=0.3598;SAS_AF=0.4059;AA=G|||;VT=SNP
1	74329404	rs1454614	G	C	100	PASS	AC=1750;AF=0.349441;AN=5008;NS=2504;DP=16190;EAS_AF=0.2202;AMR_AF=0.3415;AFR_AF=0.3843;EUR_AF=0.3598;SAS_AF=0.4305;AA=C|||;VT=SNP
1	74329508	rs6659748	C	T	100	PASS	AC=1751;AF=0.349641;AN=5008;NS=2504;DP=17326;EAS_AF=0.2212;AMR_AF=0.3415;AFR_AF=0.3835;EUR_AF=0.3598;SAS_AF=0.4315;AA=T|||;VT=SNP
1	74329827	rs6675003	A	G	100	PASS	AC=1645;AF=0.328474;AN=5008;NS=2504;DP=13578;EAS_AF=0.2202;AMR_AF=0.3199;AFR_AF=0.3805;EUR_AF=0.3042;SAS_AF=0.4008;AA=G|||;VT=SNP
1	74330608	rs12086196	A	G	100	PASS	AC=1750;AF=0.349441;AN=5008;NS=2504;DP=9158;EAS_AF=0.2192;AMR_AF=0.3415;AFR_AF=0.3858;EUR_AF=0.3588;SAS_AF=0.4305;AA=G|||;VT=SNP
1	74330640	rs12081419	T	A	100	PASS	AC=1751;AF=0.349641;AN=5008;NS=2504;DP=8565;EAS_AF=0.2192;AMR_AF=0.3415;AFR_AF=0.3858;EUR_AF=0.3588;SAS_AF=0.4315;AA=A|||;VT=SNP
1	74330647	rs12096456	C	T	100	PASS	AC=1751;AF=0.349641;AN=5008;NS=2504;DP=8811;EAS_AF=0.2192;AMR_AF=0.3415;AFR_AF=0.3858;EUR_AF=0.3588;SAS_AF=0.4315;AA=T|||;VT=SNP
1	74331182	rs1545564	G	A	100	PASS	AC=1742;AF=0.347843;AN=5008;NS=2504;DP=17478;EAS_AF=0.2202;AMR_AF=0.3415;AFR_AF=0.3858;EUR_AF=0.3539;SAS_AF=0.4264;AA=A|||;VT=SNP
1	74331525	rs4649994	A	T	100	PASS	AC=1742;AF=0.347843;AN=5008;NS=2504;DP=19031;EAS_AF=0.2202;AMR_AF=0.3415;AFR_AF=0.3858;EUR_AF=0.3539;SAS_AF=0.4264;AA=A|||;VT=SNP
1	74331887	rs12406213	G	A	100	PASS	AC=409;AF=0.0816693;AN=5008;NS=2504;DP=18475;EAS_AF=0.1081;AMR_AF=0.1182;AFR_AF=0.0068;EUR_AF=0.0547;SAS_AF=0.1575;AA=G|||;VT=SNP
1	74331961	rs6669598	C	T	100	PASS	AC=1859;AF=0.371206;AN=5008;NS=2504;DP=16355;EAS_AF=0.2202;AMR_AF=0.3573;AFR_AF=0.466;EUR_AF=0.3539;SAS_AF=0.4264;AA=T|||;VT=SNP
1	74332207	rs2343093	A	C	100	PASS	AC=1856;AF=0.370607;AN=5008;NS=2504;DP=16479;EAS_AF=0.2212;AMR_AF=0.3559;AFR_AF=0.4644;EUR_AF=0.3539;SAS_AF=0.4254;AA=C|||;VT=SNP
1	74333503	rs6697032	G	A	100	PASS	AC=890;AF=0.177716;AN=5008;NS=2504;DP=14103;EAS_AF=0.0873;AMR_AF=0.1988;AFR_AF=0.115;EUR_AF=0.2863;SAS_AF=0.229;AA=G|||;VT=SNP
1	74333708	rs11210357	C	T	100	PASS	AC=634;AF=0.126597;AN=5008;NS=2504;DP=14237;EAS_AF=0.0823;AMR_AF=0.1354;AFR_AF=0.1195;EUR_AF=0.1123;SAS_AF=0.1902;AA=C|||;VT=SNP
1	74335353	rs10890083	A	G	100	PASS	AC=3661;AF=0.73103;AN=5008;NS=2504;DP=15920;EAS_AF=0.9355;AMR_AF=0.732;AFR_AF=0.6089;EUR_AF=0.5944;SAS_AF=0.8252;AA=G|||;VT=SNP
1	74335419	rs61778061	C	T	100	PASS	AC=953;AF=0.190296;AN=5008;NS=2504;DP=17347;EAS_AF=0.0645;AMR_AF=0.2205;AFR_AF=0.1581;EUR_AF=0.3618;SAS_AF=0.1656;AA=C|||;VT=SNP
1	74336375	rs7534619	T	A	100	PASS	AC=3291;AF=0.657149;AN=5008;NS=2504;DP=13962;EAS_AF=0.9355;AMR_AF=0.7133;AFR_AF=0.3427;EUR_AF=0.5885;SAS_AF=0.8262;AA=A|||;VT=SNP
1	74336445	rs10789381	T	C	100	PASS	AC=2398;AF=0.478834;AN=5008;NS=2504;DP=16061;EAS_AF=0.8264;AMR_AF=0.6268;AFR_AF=0.0484;EUR_AF=0.4692;SAS_AF=0.6074;AA=T|||;VT=SNP
1	74336464	rs10458581	A	G	100	PASS	AC=3664;AF=0.731629;AN=5008;NS=2504;DP=15354;EAS_AF=0.9355;AMR_AF=0.732;AFR_AF=0.6135;EUR_AF=0.5905;SAS_AF=0.8262;AA=G|||;VT=SNP
1	74336737	rs10890084	T	C	100	PASS	AC=3657;AF=0.730232;AN=5008;NS=2504;DP=10206;EAS_AF=0.9355;AMR_AF=0.7305;AFR_AF=0.6089;EUR_AF=0.5905;SAS_AF=0.8262;AA=T|||;VT=SNP
1	74337002	rs2343094	G	A	100	PASS	AC=4009;AF=0.800519;AN=5008;NS=2504;DP=14623;EAS_AF=0.9306;AMR_AF=0.7752;AFR_AF=0.8169;EUR_AF=0.6362;SAS_AF=0.8313;AA=A|||;VT=SNP
1	74337258	rs1158405	A	G	100	PASS	AC=3639;AF=0.726637;AN=5008;NS=2504;DP=14760;EAS_AF=0.9355;AMR_AF=0.7291;AFR_AF=0.5961;EUR_AF=0.5905;SAS_AF=0.8262;AA=G|||;VT=SNP
1	74337600	rs3964041	A	G	100	PASS	AC=3272;AF=0.653355;AN=5008;NS=2504;DP=14125;EAS_AF=0.9345;AMR_AF=0.7118;AFR_AF=0.3306;EUR_AF=0.5875;SAS_AF=0.8262;AA=G|||;VT=SNP
1	74337673	rs7545797	G	A	100	PASS	AC=3279;AF=0.654752;AN=5008;NS=2504;DP=15129;EAS_AF=0.9365;AMR_AF=0.7147;AFR_AF=0.3283;EUR_AF=0.5934;SAS_AF=0.8262;AA=G|||;VT=SNP
1	74337690	rs7524030	C	A	100	PASS	AC=3280;AF=0.654952;AN=5008;NS=2504;DP=14771;EAS_AF=0.9365;AMR_AF=0.7147;AFR_AF=0.3283;EUR_AF=0.5934;SAS_AF=0.8272;AA=A|||;VT=SNP
1	74337712	rs7537932	A	C	100	PASS	AC=3280;AF=0.654952;AN=5008;NS=2504;DP=14169;EAS_AF=0.9365;AMR_AF=0.7147;AFR_AF=0.3283;EUR_AF=0.5934;SAS_AF=0.8272;AA=C|||;VT=SNP
1	74337737	rs10789382	A	G	100	PASS	AC=3281;AF=0.655152;AN=5008;NS=2504;DP=13885;EAS_AF=0.9365;AMR_AF=0.7147;AFR_AF=0.329;EUR_AF=0.5934;SAS_AF=0.8272;AA=A|||;VT=SNP
1	74337810	rs4300178	C	T	100	PASS	AC=3272;AF=0.653355;AN=5008;NS=2504;DP=15440;EAS_AF=0.9355;AMR_AF=0.7118;AFR_AF=0.329;EUR_AF=0.5885;SAS_AF=0.8262;AA=T|||;VT=SNP
1	74337816	rs10458582	A	G	100	PASS	AC=3272;AF=0.653355;AN=5008;NS=2504;DP=15443;EAS_AF=0.9355;AMR_AF=0.7118;AFR_AF=0.329;EUR_AF=0.5885;SAS_AF=0.8262;AA=A|||;VT=SNP
1	74337985	rs10458583	G	T	100	PASS	AC=1989;AF=0.397165;AN=5008;NS=2504;DP=17161;EAS_AF=0.7143;AMR_AF=0.5072;AFR_AF=0.0408;EUR_AF=0.4115;SAS_AF=0.4591;AA=G|||;VT=SNP
1	74338103	rs10458584	A	C	100	PASS	AC=3271;AF=0.653155;AN=5008;NS=2504;DP=17433;EAS_AF=0.9355;AMR_AF=0.7118;AFR_AF=0.329;EUR_AF=0.5875;SAS_AF=0.8262;AA=C|||;VT=SNP
1	74338189	rs61778062	C	T	100	PASS	AC=748;AF=0.149361;AN=5008;NS=2504;DP=17622;EAS_AF=0.0556;AMR_AF=0.2032;AFR_AF=0.0189;EUR_AF=0.3628;SAS_AF=0.1646;AA=C|||;VT=SNP
1	74338239	rs17094522	G	T	100	PASS	AC=88;AF=0.0175719;AN=5008;NS=2504;DP=17919;EAS_AF=0.0149;AMR_AF=0.0159;AFR_AF=0.0008;EUR_AF=0.0149;SAS_AF=0.047;AA=G|||;VT=SNP
1	74338530	rs6672527	C	T	100	PASS	AC=955;AF=0.190695;AN=5008;NS=2504;DP=18944;EAS_AF=0.0645;AMR_AF=0.2219;AFR_AF=0.1581;EUR_AF=0.3628;SAS_AF=0.1656;AA=C|||;VT=SNP
1	74338975	rs1979216	G	T	100	PASS	AC=3271;AF=0.653155;AN=5008;NS=2504;DP=16320;EAS_AF=0.9355;AMR_AF=0.7118;AFR_AF=0.329;EUR_AF=0.5875;SAS_AF=0.8262;AA=T|||;VT=SNP
1	74339167	rs11210359	G	A	100	PASS	AC=3271;AF=0.653155;AN=5008;NS=2504;DP=16654;EAS_AF=0.9355;AMR_AF=0.7118;AFR_AF=0.329;EUR_AF=0.5865;SAS_AF=0.8272;AA=G|||;VT=SNP
1	74339731	rs17094526	C	T	100	PASS	AC=404;AF=0.0806709;AN=5008;NS=2504;DP=17405;EAS_AF=0.1121;AMR_AF=0.1196;AFR_AF=0.0076;EUR_AF=0.0567;SAS_AF=0.1442;AA=C|||;VT=SNP
1	74339775	rs12079619	T	G	100	PASS	AC=3273;AF=0.653554;AN=5008;NS=2504;DP=16852;EAS_AF=0.9355;AMR_AF=0.7118;AFR_AF=0.329;EUR_AF=0.5885;SAS_AF=0.8272;AA=G|||;VT=SNP
1	74339794	rs11210360	A	G	100	PASS	AC=3273;AF=0.653554;AN=5008;NS=2504;DP=17102;EAS_AF=0.9355;AMR_AF=0.7118;AFR_AF=0.329;EUR_AF=0.5885;SAS_AF=0.8272;AA=A|||;VT=SNP
1	74339944	rs11210361	T	C	100	PASS	AC=953;AF=0.190296;AN=5008;NS=2504;DP=17611;EAS_AF=0.0645;AMR_AF=0.2205;AFR_AF=0.1581;EUR_AF=0.3628;SAS_AF=0.1646;AA=T|||;VT=SNP
1	74340017	rs12085584	A	T	100	PASS	AC=3273;AF=0.653554;AN=5008;NS=2504;DP=16438;EAS_AF=0.9355;AMR_AF=0.7133;AFR_AF=0.329;EUR_AF=0.5875;SAS_AF=0.8272;AA=A|||;VT=SNP
1	74340541	rs7545016	A	G	100	PASS	AC=3271;AF=0.653155;AN=5008;NS=2504;DP=18924;EAS_AF=0.9345;AMR_AF=0.7133;AFR_AF=0.329;EUR_AF=0.5875;SAS_AF=0.8262;AA=N|||;VT=SNP
1	74340578	rs7545026	A	G	100	PASS	AC=3280;AF=0.654952;AN=5008;NS=2504;DP=18365;EAS_AF=0.9345;AMR_AF=0.7147;AFR_AF=0.3298;EUR_AF=0.5924;SAS_AF=0.8282;AA=G|||;VT=SNP
1	74340819	rs7549862	T	G	100	PASS	AC=3278;AF=0.654553;AN=5008;NS=2504;DP=14837;EAS_AF=0.9355;AMR_AF=0.7133;AFR_AF=0.329;EUR_AF=0.5865;SAS_AF=0.8333;AA=G|||;VT=SNP
1	74342010	rs35900026	A	T	100	PASS	AC=857;AF=0.171126;AN=5008;NS=2504;DP=16013;EAS_AF=0.1091;AMR_AF=0.0821;AFR_AF=0.261;EUR_AF=0.1193;SAS_AF=0.2301;AA=A|||;VT=SNP
1	74342400	rs1160782	G	A	100	PASS	AC=2393;AF=0.477835;AN=5008;NS=2504;DP=16820;EAS_AF=0.8264;AMR_AF=0.6268;AFR_AF=0.0484;EUR_AF=0.4682;SAS_AF=0.6033;AA=G|||;VT=SNP
1	74343194	rs12401749	C	T	100	PASS	AC=404;AF=0.0806709;AN=5008;NS=2504;DP=15168;EAS_AF=0.1121;AMR_AF=0.1196;AFR_AF=0.0076;EUR_AF=0.0567;SAS_AF=0.1442;AA=C|||;VT=SNP
1	74343741	rs967881	G	A	100	PASS	AC=4033;AF=0.805312;AN=5008;NS=2504;DP=18208;EAS_AF=0.9355;AMR_AF=0.7767;AFR_AF=0.8215;EUR_AF=0.6382;SAS_AF=0.8415;AA=A|||;VT=SNP
1	74344519	rs17520168	T	C	100	PASS	AC=947;AF=0.189097;AN=5008;NS=2504;DP=18278;EAS_AF=0.0645;AMR_AF=0.2205;AFR_AF=0.1573;EUR_AF=0.3628;SAS_AF=0.1595;AA=T|||;VT=SNP
1	74344637	rs17094536	T	A	100	PASS	AC=887;AF=0.177117;AN=5008;NS=2504;DP=18449;EAS_AF=0.1091;AMR_AF=0.0865;AFR_AF=0.2829;EUR_AF=0.1193;SAS_AF=0.228;AA=A|||;VT=SNP
1	74344710	rs17579506	T	C	100	PASS	AC=947;AF=0.189097;AN=5008;NS=2504;DP=18446;EAS_AF=0.0645;AMR_AF=0.2205;AFR_AF=0.1573;EUR_AF=0.3628;SAS_AF=0.1595;AA=T|||;VT=SNP
1	74345293	rs17579548	G	A	100	PASS	AC=78;AF=0.0155751;AN=5008;NS=2504;DP=20025;EAS_AF=0.0268;AMR_AF=0.0101;AFR_AF=0.0136;EUR_AF=0.0149;SAS_AF=0.0112;AA=G|||;VT=SNP
1	74345462	rs1551391	A	G	100	PASS	AC=2398;AF=0.478834;AN=5008;NS=2504;DP=19676;EAS_AF=0.8264;AMR_AF=0.6282;AFR_AF=0.0484;EUR_AF=0.4682;SAS_AF=0.6074;AA=A|||;VT=SNP
1	74345593	rs1551392	T	C	100	PASS	AC=2398;AF=0.478834;AN=5008;NS=2504;DP=19877;EAS_AF=0.8264;AMR_AF=0.6282;AFR_AF=0.0484;EUR_AF=0.4682;SAS_AF=0.6074;AA=T|||;VT=SNP
1	74345867	rs2014651	G	A	100	PASS	AC=1991;AF=0.397564;AN=5008;NS=2504;DP=19246;EAS_AF=0.7153;AMR_AF=0.5086;AFR_AF=0.0408;EUR_AF=0.4115;SAS_AF=0.4591;AA=G|||;VT=SNP
1	74345936	rs968173	T	G	100	PASS	AC=853;AF=0.170327;AN=5008;NS=2504;DP=19840;EAS_AF=0.1091;AMR_AF=0.0821;AFR_AF=0.261;EUR_AF=0.1193;SAS_AF=0.226;AA=T|||;VT=SNP
1	74346006	rs1963248	G	T	100	PASS	AC=3673;AF=0.733427;AN=5008;NS=2504;DP=21274;EAS_AF=0.9355;AMR_AF=0.732;AFR_AF=0.5976;EUR_AF=0.6123;SAS_AF=0.8344;AA=g|||;VT=SNP
1	74346157	rs2124032	G	A	100	PASS	AC=2399;AF=0.479034;AN=5008;NS=2504;DP=21085;EAS_AF=0.8264;AMR_AF=0.6282;AFR_AF=0.0484;EUR_AF=0.4682;SAS_AF=0.6084;AA=G|||;VT=SNP
1	74346254	rs17094545	C	T	100	PASS	AC=886;AF=0.176917;AN=5008;NS=2504;DP=20045;EAS_AF=0.1091;AMR_AF=0.085;AFR_AF=0.2814;EUR_AF=0.1193;SAS_AF=0.2301;AA=T|||;VT=SNP
1	74346867	rs1023862	C	T	100	PASS	AC=2395;AF=0.478235;AN=5008;NS=2504;DP=15897;EAS_AF=0.8244;AMR_AF=0.6268;AFR_AF=0.0484;EUR_AF=0.4682;SAS_AF=0.6074;AA=C|||;VT=SNP
1	74347383	rs17094551	G	A	100	PASS	AC=853;AF=0.170327;AN=5008;NS=2504;DP=18118;EAS_AF=0.1091;AMR_AF=0.0821;AFR_AF=0.261;EUR_AF=0.1193;SAS_AF=0.226;AA=G|||;VT=SNP
1	74347671	rs12083576	T	C	100	PASS	AC=881;AF=0.175919;AN=5008;NS=2504;DP=18748;EAS_AF=0.1091;AMR_AF=0.085;AFR_AF=0.2806;EUR_AF=0.1193;SAS_AF=0.226;AA=c|||;VT=SNP
1	74348167	rs79902855	G	A	100	PASS	AC=409;AF=0.0816693;AN=5008;NS=2504;DP=11942;EAS_AF=0.1131;AMR_AF=0.1196;AFR_AF=0.0076;EUR_AF=0.0567;SAS_AF=0.1483;AA=G|||;VT=SNP
1	74348406	rs71655422	A	G	100	PASS	AC=76;AF=0.0151757;AN=5008;NS=2504;DP=7009;EAS_AF=0.0268;AMR_AF=0.0101;AFR_AF=0.0121;EUR_AF=0.0149;SAS_AF=0.0112;AA=A|||;VT=SNP
1	74348680	rs17094561	T	C	100	PASS	AC=877;AF=0.17512;AN=5008;NS=2504;DP=11632;EAS_AF=0.1091;AMR_AF=0.0836;AFR_AF=0.2784;EUR_AF=0.1193;SAS_AF=0.226;AA=T|||;VT=SNP
1	74348714	rs11210362	G	T	100	PASS	AC=2397;AF=0.478634;AN=5008;NS=2504;DP=12704;EAS_AF=0.8264;AMR_AF=0.6268;AFR_AF=0.0484;EUR_AF=0.4682;SAS_AF=0.6074;AA=G|||;VT=SNP
1	74348796	rs17094565	A	T	100	PASS	AC=409;AF=0.0816693;AN=5008;NS=2504;DP=13503;EAS_AF=0.1121;AMR_AF=0.121;AFR_AF=0.0076;EUR_AF=0.0567;SAS_AF=0.1483;AA=A|||;VT=SNP
1	74349201	rs34446943	A	C	100	PASS	AC=877;AF=0.17512;AN=5008;NS=2504;DP=14471;EAS_AF=0.1091;AMR_AF=0.0836;AFR_AF=0.2784;EUR_AF=0.1193;SAS_AF=0.226;AA=A|||;VT=SNP
1	74349572	rs12060383	C	T	100	PASS	AC=878;AF=0.175319;AN=5008;NS=2504;DP=20237;EAS_AF=0.1091;AMR_AF=0.0836;AFR_AF=0.2791;EUR_AF=0.1193;SAS_AF=0.226;AA=T|||;VT=SNP
1	74349846	rs11210363	G	A	100	PASS	AC=947;AF=0.189097;AN=5008;NS=2504;DP=18789;EAS_AF=0.0665;AMR_AF=0.219;AFR_AF=0.1573;EUR_AF=0.3628;SAS_AF=0.1585;AA=T|||;VT=SNP
1	74350248	rs11210364	A	G	100	PASS	AC=3275;AF=0.653954;AN=5008;NS=2504;DP=17262;EAS_AF=0.9355;AMR_AF=0.7118;AFR_AF=0.3268;EUR_AF=0.5875;SAS_AF=0.8333;AA=G|||;VT=SNP
1	74351328	rs6662779	A	C	100	PASS	AC=877;AF=0.17512;AN=5008;NS=2504;DP=16046;EAS_AF=0.1081;AMR_AF=0.0836;AFR_AF=0.2791;EUR_AF=0.1193;SAS_AF=0.226;AA=C|||;VT=SNP
1	74351982	rs6701825	C	T	100	PASS	AC=877;AF=0.17512;AN=5008;NS=2504;DP=14814;EAS_AF=0.1091;AMR_AF=0.0836;AFR_AF=0.2784;EUR_AF=0.1193;SAS_AF=0.226;AA=T|||;VT=SNP
1	74352113	rs1340436	G	A	100	PASS	AC=1988;AF=0.396965;AN=5008;NS=2504;DP=14535;EAS_AF=0.7123;AMR_AF=0.5072;AFR_AF=0.0408;EUR_AF=0.4115;SAS_AF=0.4601;AA=G|||;VT=SNP
1	74352555	rs72685809	A	G	100	PASS	AC=410;AF=0.081869;AN=5008;NS=2504;DP=19079;EAS_AF=0.1151;AMR_AF=0.1196;AFR_AF=0.0076;EUR_AF=0.0567;SAS_AF=0.1472;AA=A|||;VT=SNP
1	74352843	rs72685810	C	T	100	PASS	AC=409;AF=0.0816693;AN=5008;NS=2504;DP=18253;EAS_AF=0.1151;AMR_AF=0.1182;AFR_AF=0.0076;EUR_AF=0.0567;SAS_AF=0.1472;AA=C|||;VT=SNP
1	74353094	rs12091914	T	C	100	PASS	AC=843;AF=0.168331;AN=5008;NS=2504;DP=19063;EAS_AF=0.1081;AMR_AF=0.0807;AFR_AF=0.2542;EUR_AF=0.1183;SAS_AF=0.228;AA=T|||;VT=SNP
1	74354055	rs75787255	A	G	100	PASS	AC=707;AF=0.141174;AN=5008;NS=2504;DP=11806;EAS_AF=0.0972;AMR_AF=0.0778;AFR_AF=0.1664;EUR_AF=0.1183;SAS_AF=0.2209;AA=G|||;VT=SNP
1	74354806	rs6700377	G	A	100	PASS	AC=705;AF=0.140775;AN=5008;NS=2504;DP=18619;EAS_AF=0.0972;AMR_AF=0.0778;AFR_AF=0.1657;EUR_AF=0.1183;SAS_AF=0.2198;AA=G|||;VT=SNP
1	74355110	rs6700775	G	A	100	PASS	AC=589;AF=0.117612;AN=5008;NS=2504;DP=18005;EAS_AF=0.0972;AMR_AF=0.072;AFR_AF=0.0953;EUR_AF=0.1183;SAS_AF=0.2004;AA=G|||;VT=SNP
1	74355133	rs6700787	G	A	100	PASS	AC=705;AF=0.140775;AN=5008;NS=2504;DP=16708;EAS_AF=0.0972;AMR_AF=0.0764;AFR_AF=0.1657;EUR_AF=0.1193;SAS_AF=0.2198;AA=A|||;VT=SNP
1	74356551	rs1340423	C	T	100	PASS	AC=796;AF=0.158946;AN=5008;NS=2504;DP=17366;EAS_AF=0.0387;AMR_AF=0.2219;AFR_AF=0.0469;EUR_AF=0.3817;SAS_AF=0.1605;AA=C|||;VT=SNP
1	74357099	rs6696503	A	G	100	PASS	AC=2495;AF=0.498203;AN=5008;NS=2504;DP=15980;EAS_AF=0.3601;AMR_AF=0.4957;AFR_AF=0.5182;EUR_AF=0.5567;SAS_AF=0.5552;AA=G|||;VT=SNP
1	74357210	rs2789708	T	A	100	PASS	AC=2133;AF=0.425919;AN=5008;NS=2504;DP=17476;EAS_AF=0.13;AMR_AF=0.3905;AFR_AF=0.7943;EUR_AF=0.4602;SAS_AF=0.2229;AA=A|||;VT=SNP
1	74357362	rs2792075	C	T	100	PASS	AC=2127;AF=0.42472;AN=5008;NS=2504;DP=15996;EAS_AF=0.13;AMR_AF=0.3905;AFR_AF=0.7905;EUR_AF=0.4602;SAS_AF=0.2219;AA=T|||;VT=SNP
1	74357555	rs2034760	C	T	100	PASS	AC=2518;AF=0.502796;AN=5008;NS=2504;DP=16170;EAS_AF=0.244;AMR_AF=0.4914;AFR_AF=0.8041;EUR_AF=0.496;SAS_AF=0.3773;AA=T|||;VT=SNP
1	74358751	rs72685814	G	A	100	PASS	AC=404;AF=0.0806709;AN=5008;NS=2504;DP=18664;EAS_AF=0.0972;AMR_AF=0.1354;AFR_AF=0.0061;EUR_AF=0.0497;SAS_AF=0.1575;AA=g|||;VT=SNP
1	74359097	rs72954138	A	T	100	PASS	AC=1118;AF=0.223243;AN=5008;NS=2504;DP=15433;EAS_AF=0.1081;AMR_AF=0.2032;AFR_AF=0.4592;EUR_AF=0.0974;SAS_AF=0.1667;AA=A|||;VT=SNP
1	74359460	rs72685815	A	G	100	PASS	AC=1119;AF=0.223442;AN=5008;NS=2504;DP=15169;EAS_AF=0.1081;AMR_AF=0.2032;AFR_AF=0.4592;EUR_AF=0.0974;SAS_AF=0.1677;AA=A|||;VT=SNP
1	74360427	rs72685817	A	G	100	PASS	AC=1117;AF=0.223043;AN=5008;NS=2504;DP=17169;EAS_AF=0.1081;AMR_AF=0.2032;AFR_AF=0.4584;EUR_AF=0.0974;SAS_AF=0.1667;AA=A|||;VT=SNP
1	74360436	rs72685819	A	G	100	PASS	AC=1117;AF=0.223043;AN=5008;NS=2504;DP=17335;EAS_AF=0.1081;AMR_AF=0.2032;AFR_AF=0.4584;EUR_AF=0.0974;SAS_AF=0.1667;AA=A|||;VT=SNP
1	74360903	rs12047206	T	C	100	PASS	AC=2453;AF=0.489816;AN=5008;NS=2504;DP=17472;EAS_AF=0.7768;AMR_AF=0.4798;AFR_AF=0.1702;EUR_AF=0.502;SAS_AF=0.6207;AA=T|||;VT=SNP
1	74361336	rs6664601	T	C	100	PASS	AC=405;AF=0.0808706;AN=5008;NS=2504;DP=15992;EAS_AF=0.0982;AMR_AF=0.1354;AFR_AF=0.0061;EUR_AF=0.0497;SAS_AF=0.1575;AA=T|||;VT=SNP
1	74361342	rs9662577	T	C	100	PASS	AC=949;AF=0.189497;AN=5008;NS=2504;DP=16018;EAS_AF=0.0506;AMR_AF=0.2435;AFR_AF=0.1082;EUR_AF=0.4006;SAS_AF=0.1871;AA=T|||;VT=SNP
1	74361786	rs10890086	C	A	100	PASS	AC=2452;AF=0.489617;AN=5008;NS=2504;DP=17022;EAS_AF=0.7768;AMR_AF=0.4798;AFR_AF=0.1694;EUR_AF=0.502;SAS_AF=0.6207;AA=C|||;VT=SNP
1	74363353	rs2803128	G	A	100	PASS	AC=2481;AF=0.495407;AN=5008;NS=2504;DP=17069;EAS_AF=0.7768;AMR_AF=0.4798;AFR_AF=0.1921;EUR_AF=0.501;SAS_AF=0.6207;AA=G|||;VT=SNP
1	74363988	rs12747535	A	G	100	PASS	AC=651;AF=0.129992;AN=5008;NS=2504;DP=19605;EAS_AF=0.1002;AMR_AF=0.0778;AFR_AF=0.1422;EUR_AF=0.1074;SAS_AF=0.2045;AA=A|||;VT=SNP
1	74364041	rs17094575	G	T	100	PASS	AC=548;AF=0.109425;AN=5008;NS=2504;DP=19580;EAS_AF=0.0704;AMR_AF=0.0648;AFR_AF=0.1067;EUR_AF=0.0944;SAS_AF=0.2004;AA=G|||;VT=SNP
1	74364809	rs4549989	A	G	100	PASS	AC=1115;AF=0.222644;AN=5008;NS=2504;DP=18819;EAS_AF=0.1071;AMR_AF=0.2017;AFR_AF=0.4599;EUR_AF=0.0974;SAS_AF=0.1646;AA=A|||;VT=SNP
1	74365646	rs1340434	C	T	100	PASS	AC=3604;AF=0.719649;AN=5008;NS=2504;DP=18922;EAS_AF=0.8849;AMR_AF=0.683;AFR_AF=0.6543;EUR_AF=0.5994;SAS_AF=0.7873;AA=C|||;VT=SNP
1	74365907	rs12034480	C	T	100	PASS	AC=2458;AF=0.490815;AN=5008;NS=2504;DP=17406;EAS_AF=0.7778;AMR_AF=0.4841;AFR_AF=0.1694;EUR_AF=0.502;SAS_AF=0.6227;AA=c|||;VT=SNP
1	74366628	rs1417260	C	G	100	PASS	AC=1123;AF=0.224241;AN=5008;NS=2504;DP=16492;EAS_AF=0.1071;AMR_AF=0.2003;AFR_AF=0.4667;EUR_AF=0.0974;SAS_AF=0.1646;AA=G|||;VT=SNP
1	74367555	rs11210366	C	T	100	PASS	AC=949;AF=0.189497;AN=5008;NS=2504;DP=20317;EAS_AF=0.0506;AMR_AF=0.2435;AFR_AF=0.1082;EUR_AF=0.4006;SAS_AF=0.1871;AA=C|||;VT=SNP
1	74368855	rs10493525	C	T	100	PASS	AC=399;AF=0.0796725;AN=5008;NS=2504;DP=19268;EAS_AF=0.0972;AMR_AF=0.1311;AFR_AF=0.0061;EUR_AF=0.0497;SAS_AF=0.1554;AA=C|||;VT=SNP
1	74369034	rs17094586	G	T	100	PASS	AC=1113;AF=0.222244;AN=5008;NS=2504;DP=16023;EAS_AF=0.1062;AMR_AF=0.2003;AFR_AF=0.4599;EUR_AF=0.0974;SAS_AF=0.1646;AA=G|||;VT=SNP
1	74369185	rs12120978	A	G	100	PASS	AC=824;AF=0.164537;AN=5008;NS=2504;DP=16686;EAS_AF=0.0506;AMR_AF=0.2378;AFR_AF=0.0174;EUR_AF=0.3996;SAS_AF=0.1871;AA=A|||;VT=SNP
1	74369425	rs12410370	G	A	100	PASS	AC=1115;AF=0.222644;AN=5008;NS=2504;DP=14872;EAS_AF=0.1071;AMR_AF=0.2003;AFR_AF=0.4607;EUR_AF=0.0974;SAS_AF=0.1646;AA=g|||;VT=SNP
1	74369577	rs2733256	A	G	100	PASS	AC=3466;AF=0.692093;AN=5008;NS=2504;DP=17814;EAS_AF=0.8284;AMR_AF=0.7291;AFR_AF=0.3064;EUR_AF=0.9026;SAS_AF=0.8303;AA=a|||;VT=SNP
1	74369684	rs2733257	A	G	100	PASS	AC=3465;AF=0.691893;AN=5008;NS=2504;DP=18349;EAS_AF=0.8284;AMR_AF=0.7291;AFR_AF=0.3056;EUR_AF=0.9026;SAS_AF=0.8303;AA=a|||;VT=SNP
1	74369915	rs77930985	G	T	100	PASS	AC=1114;AF=0.222444;AN=5008;NS=2504;DP=19819;EAS_AF=0.1071;AMR_AF=0.2003;AFR_AF=0.4599;EUR_AF=0.0974;SAS_AF=0.1646;AA=g|||;VT=SNP
1	74370075	rs2733258	G	A	100	PASS	AC=3605;AF=0.719848;AN=5008;NS=2504;DP=20596;EAS_AF=0.8929;AMR_AF=0.7824;AFR_AF=0.3306;EUR_AF=0.9026;SAS_AF=0.8354;AA=g|||;VT=SNP
1	74370242	rs72685830	G	A	100	PASS	AC=399;AF=0.0796725;AN=5008;NS=2504;DP=16959;EAS_AF=0.0972;AMR_AF=0.1311;AFR_AF=0.0061;EUR_AF=0.0497;SAS_AF=0.1554;AA=g|||;VT=SNP
1	74370394	rs12096018	G	A	100	PASS	AC=949;AF=0.189497;AN=5008;NS=2504;DP=15351;EAS_AF=0.0506;AMR_AF=0.2435;AFR_AF=0.1082;EUR_AF=0.4006;SAS_AF=0.1871;AA=g|||;VT=SNP
1	74370640	rs4650235	A	G	100	PASS	AC=2462;AF=0.491613;AN=5008;NS=2504;DP=14436;EAS_AF=0.7778;AMR_AF=0.4841;AFR_AF=0.1725;EUR_AF=0.502;SAS_AF=0.6227;AA=A|||;VT=SNP
1	74371568	rs12130770	C	T	100	PASS	AC=957;AF=0.191094;AN=5008;NS=2504;DP=16801;EAS_AF=0.0506;AMR_AF=0.2435;AFR_AF=0.1157;EUR_AF=0.4006;SAS_AF=0.1851;AA=C|||;VT=SNP
1	74372346	rs113837344	T	A	100	PASS	AC=1109;AF=0.221446;AN=5008;NS=2504;DP=14645;EAS_AF=0.1071;AMR_AF=0.2003;AFR_AF=0.4592;EUR_AF=0.0974;SAS_AF=0.1605;AA=T|||;VT=SNP
1	74375229	rs78890416	G	T	100	PASS	AC=491;AF=0.0980431;AN=5008;NS=2504;DP=14489;EAS_AF=0.0704;AMR_AF=0.0663;AFR_AF=0.0575;EUR_AF=0.0954;SAS_AF=0.2065;AA=A|||;VT=SNP
1	74375482	rs1768652	T	C	100	PASS	AC=3636;AF=0.726038;AN=5008;NS=2504;DP=12671;EAS_AF=0.8859;AMR_AF=0.6873;AFR_AF=0.6589;EUR_AF=0.5994;SAS_AF=0.8098;AA=T|||;VT=SNP
1	74375483	rs11210367	A	T	100	PASS	AC=1086;AF=0.216853;AN=5008;NS=2504;DP=12707;EAS_AF=0.1141;AMR_AF=0.2954;AFR_AF=0.1339;EUR_AF=0.4006;SAS_AF=0.1902;AA=T|||;VT=SNP
1	74376663	rs717830	A	G	100	PASS	AC=392;AF=0.0782748;AN=5008;NS=2504;DP=18766;EAS_AF=0.0962;AMR_AF=0.1311;AFR_AF=0.0061;EUR_AF=0.0497;SAS_AF=0.1493;AA=A|||;VT=SNP
1	74376862	rs7544252	G	C	100	PASS	AC=957;AF=0.191094;AN=5008;NS=2504;DP=18491;EAS_AF=0.0506;AMR_AF=0.2435;AFR_AF=0.1157;EUR_AF=0.4006;SAS_AF=0.1851;AA=G|||;VT=SNP
1	74377502	rs61200871	G	A	100	PASS	AC=1107;AF=0.221046;AN=5008;NS=2504;DP=19302;EAS_AF=0.1071;AMR_AF=0.2003;AFR_AF=0.4592;EUR_AF=0.0974;SAS_AF=0.1585;AA=G|||;VT=SNP
1	74377737	rs66562882	A	C	100	PASS	AC=1239;AF=0.247404;AN=5008;NS=2504;DP=19757;EAS_AF=0.1716;AMR_AF=0.2522;AFR_AF=0.4796;EUR_AF=0.0964;SAS_AF=0.1636;AA=A|||;VT=SNP
1	74377786	rs10890090	A	G	100	PASS	AC=2467;AF=0.492612;AN=5008;NS=2504;DP=18566;EAS_AF=0.7778;AMR_AF=0.487;AFR_AF=0.1694;EUR_AF=0.501;SAS_AF=0.6309;AA=A|||;VT=SNP
1	74377795	rs12062996	T	C	100	PASS	AC=957;AF=0.191094;AN=5008;NS=2504;DP=18554;EAS_AF=0.0506;AMR_AF=0.2435;AFR_AF=0.1157;EUR_AF=0.4006;SAS_AF=0.1851;AA=T|||;VT=SNP
1	74378764	rs72685833	G	A	100	PASS	AC=159;AF=0.0317492;AN=5008;NS=2504;DP=19387;EAS_AF=0.0913;AMR_AF=0.0173;AFR_AF=0.0023;EUR_AF=0.0139;SAS_AF=0.0389;AA=G|||;VT=SNP
1	74379312	rs7550937	G	A	100	PASS	AC=957;AF=0.191094;AN=5008;NS=2504;DP=21901;EAS_AF=0.0506;AMR_AF=0.2435;AFR_AF=0.1157;EUR_AF=0.4006;SAS_AF=0.1851;AA=G|||;VT=SNP
1	74379949	rs1768649	A	G	100	PASS	AC=3634;AF=0.725639;AN=5008;NS=2504;DP=17338;EAS_AF=0.8849;AMR_AF=0.6888;AFR_AF=0.6573;EUR_AF=0.5994;SAS_AF=0.8098;AA=A|||;VT=SNP
1	74380471	rs11210368	G	A	100	PASS	AC=947;AF=0.189097;AN=5008;NS=2504;DP=17728;EAS_AF=0.0506;AMR_AF=0.2421;AFR_AF=0.1089;EUR_AF=0.4006;SAS_AF=0.1851;AA=G|||;VT=SNP
1	74383154	rs72685837	A	G	100	PASS	AC=394;AF=0.0786741;AN=5008;NS=2504;DP=14941;EAS_AF=0.0982;AMR_AF=0.1311;AFR_AF=0.0061;EUR_AF=0.0497;SAS_AF=0.1493;AA=a|||;VT=SNP
1	74383219	rs112926764	A	C	100	PASS	AC=396;AF=0.0790735;AN=5008;NS=2504;DP=14281;EAS_AF=0.0982;AMR_AF=0.1311;AFR_AF=0.0061;EUR_AF=0.0497;SAS_AF=0.1513;AA=-|||;VT=SNP
1	74383281	rs2803131	T	C	100	PASS	AC=3631;AF=0.72504;AN=5008;NS=2504;DP=14419;EAS_AF=0.8849;AMR_AF=0.6888;AFR_AF=0.6551;EUR_AF=0.5994;SAS_AF=0.8098;AA=t|||;VT=SNP
1	74383409	rs72685839	G	A	100	PASS	AC=394;AF=0.0786741;AN=5008;NS=2504;DP=7506;EAS_AF=0.0982;AMR_AF=0.1311;AFR_AF=0.0061;EUR_AF=0.0497;SAS_AF=0.1493;AA=g|||;VT=SNP
1	74383565	rs17521189	C	T	100	PASS	AC=956;AF=0.190895;AN=5008;NS=2504;DP=16444;EAS_AF=0.0506;AMR_AF=0.2421;AFR_AF=0.1157;EUR_AF=0.4006;SAS_AF=0.1851;AA=C|||;VT=SNP
1	74384352	rs11210369	T	C	100	PASS	AC=956;AF=0.190895;AN=5008;NS=2504;DP=16688;EAS_AF=0.0506;AMR_AF=0.2421;AFR_AF=0.1157;EUR_AF=0.4006;SAS_AF=0.1851;AA=T|||;VT=SNP
1	74385680	rs10493526	T	C	100	PASS	AC=957;AF=0.191094;AN=5008;NS=2504;DP=18714;EAS_AF=0.0506;AMR_AF=0.2421;AFR_AF=0.1157;EUR_AF=0.4006;SAS_AF=0.1861;AA=T|||;VT=SNP
1	74385848	rs1340425	C	T	100	PASS	AC=1108;AF=0.221246;AN=5008;NS=2504;DP=19360;EAS_AF=0.1081;AMR_AF=0.2003;AFR_AF=0.4592;EUR_AF=0.0974;SAS_AF=0.1585;AA=C|||;VT=SNP
1	74387236	rs55681160	T	G	100	PASS	AC=1108;AF=0.221246;AN=5008;NS=2504;DP=14674;EAS_AF=0.1081;AMR_AF=0.1988;AFR_AF=0.4599;EUR_AF=0.0974;SAS_AF=0.1585;AA=T|||;VT=SNP
1	74387277	rs2733260	T	C	100	PASS	AC=3611;AF=0.721046;AN=5008;NS=2504;DP=14623;EAS_AF=0.8849;AMR_AF=0.6873;AFR_AF=0.6558;EUR_AF=0.5994;SAS_AF=0.7894;AA=T|||;VT=SNP
1	74387451	rs11210370	G	A	100	PASS	AC=956;AF=0.190895;AN=5008;NS=2504;DP=12828;EAS_AF=0.0506;AMR_AF=0.2421;AFR_AF=0.1157;EUR_AF=0.4006;SAS_AF=0.1851;AA=G|||;VT=SNP
1	74387876	rs1340424	C	G	100	PASS	AC=2504;AF=0.5;AN=5008;NS=2504;DP=12269;EAS_AF=0.7768;AMR_AF=0.487;AFR_AF=0.1974;EUR_AF=0.502;SAS_AF=0.6309;AA=C|||;VT=SNP
1	74388096	rs12753473	A	C	100	PASS	AC=2467;AF=0.492612;AN=5008;NS=2504;DP=14907;EAS_AF=0.7778;AMR_AF=0.487;AFR_AF=0.1702;EUR_AF=0.502;SAS_AF=0.6288;AA=A|||;VT=SNP
1	74388884	rs12076161	A	C	100	PASS	AC=951;AF=0.189896;AN=5008;NS=2504;DP=19269;EAS_AF=0.0506;AMR_AF=0.2421;AFR_AF=0.112;EUR_AF=0.4006;SAS_AF=0.1851;AA=A|||;VT=SNP
1	74388935	rs12077198	A	G	100	PASS	AC=952;AF=0.190096;AN=5008;NS=2504;DP=18958;EAS_AF=0.0516;AMR_AF=0.2421;AFR_AF=0.112;EUR_AF=0.4006;SAS_AF=0.1851;AA=A|||;VT=SNP
1	74389249	rs2219141	G	A	100	PASS	AC=1109;AF=0.221446;AN=5008;NS=2504;DP=16923;EAS_AF=0.1081;AMR_AF=0.2003;AFR_AF=0.4599;EUR_AF=0.0974;SAS_AF=0.1585;AA=G|||;VT=SNP
1	74389575	rs7513356	T	G	100	PASS	AC=1110;AF=0.221645;AN=5008;NS=2504;DP=15313;EAS_AF=0.1091;AMR_AF=0.2003;AFR_AF=0.4599;EUR_AF=0.0974;SAS_AF=0.1585;AA=T|||;VT=SNP
1	74391334	rs9659345	A	G	100	PASS	AC=958;AF=0.191294;AN=5008;NS=2504;DP=14963;EAS_AF=0.0506;AMR_AF=0.2421;AFR_AF=0.1157;EUR_AF=0.4006;SAS_AF=0.1871;AA=A|||;VT=SNP
1	74393112	rs7533599	G	A	100	PASS	AC=961;AF=0.191893;AN=5008;NS=2504;DP=15404;EAS_AF=0.0506;AMR_AF=0.2435;AFR_AF=0.1157;EUR_AF=0.4006;SAS_AF=0.1892;AA=G|||;VT=SNP
1	74395328	rs9660534	A	T	100	PASS	AC=950;AF=0.189696;AN=5008;NS=2504;DP=16809;EAS_AF=0.0506;AMR_AF=0.2406;AFR_AF=0.112;EUR_AF=0.3986;SAS_AF=0.1871;AA=A|||;VT=SNP
1	74395561	rs12081389	T	A	100	PASS	AC=955;AF=0.190695;AN=5008;NS=2504;DP=16583;EAS_AF=0.0506;AMR_AF=0.2406;AFR_AF=0.1157;EUR_AF=0.3986;SAS_AF=0.1871;AA=T|||;VT=SNP
1	74395666	rs2792068	A	G	100	PASS	AC=2526;AF=0.504393;AN=5008;NS=2504;DP=16837;EAS_AF=0.7768;AMR_AF=0.4899;AFR_AF=0.1982;EUR_AF=0.504;SAS_AF=0.6483;AA=A|||;VT=SNP
1	74396743	rs11210372	G	A	100	PASS	AC=955;AF=0.190695;AN=5008;NS=2504;DP=17480;EAS_AF=0.0506;AMR_AF=0.2406;AFR_AF=0.1157;EUR_AF=0.3986;SAS_AF=0.1871;AA=G|||;VT=SNP
1	74396896	rs2733262	T	C	100	PASS	AC=2525;AF=0.504193;AN=5008;NS=2504;DP=15369;EAS_AF=0.7768;AMR_AF=0.4899;AFR_AF=0.1974;EUR_AF=0.504;SAS_AF=0.6483;AA=T|||;VT=SNP
1	74397244	rs17094627	C	T	100	PASS	AC=1109;AF=0.221446;AN=5008;NS=2504;DP=17499;EAS_AF=0.1081;AMR_AF=0.2003;AFR_AF=0.4592;EUR_AF=0.0974;SAS_AF=0.1595;AA=C|||;VT=SNP
1	74398127	rs12082647	A	C	100	PASS	AC=956;AF=0.190895;AN=5008;NS=2504;DP=18148;EAS_AF=0.0506;AMR_AF=0.2406;AFR_AF=0.1165;EUR_AF=0.3986;SAS_AF=0.1871;AA=G|||;VT=SNP
1	74399816	rs17094629	A	C	100	PASS	AC=1108;AF=0.221246;AN=5008;NS=2504;DP=13347;EAS_AF=0.1081;AMR_AF=0.2003;AFR_AF=0.4584;EUR_AF=0.0974;SAS_AF=0.1595;AA=A|||;VT=SNP
1	74400107	rs17094632	T	G	100	PASS	AC=1108;AF=0.221246;AN=5008;NS=2504;DP=16559;EAS_AF=0.1081;AMR_AF=0.2003;AFR_AF=0.4584;EUR_AF=0.0974;SAS_AF=0.1595;AA=T|||;VT=SNP
1	74400300	rs60579799	A	T	100	PASS	AC=1108;AF=0.221246;AN=5008;NS=2504;DP=17178;EAS_AF=0.1081;AMR_AF=0.2003;AFR_AF=0.4584;EUR_AF=0.0974;SAS_AF=0.1595;AA=A|||;VT=SNP
1	74400671	rs2733264	T	C	100	PASS	AC=2525;AF=0.504193;AN=5008;NS=2504;DP=18263;EAS_AF=0.7768;AMR_AF=0.4899;AFR_AF=0.1974;EUR_AF=0.504;SAS_AF=0.6483;AA=T|||;VT=SNP
1	74402318	rs10890092	C	T	100	PASS	AC=2463;AF=0.491813;AN=5008;NS=2504;DP=16078;EAS_AF=0.7758;AMR_AF=0.487;AFR_AF=0.1694;EUR_AF=0.502;SAS_AF=0.6278;AA=C|||;VT=SNP
1	74402825	rs10890093	G	T	100	PASS	AC=960;AF=0.191693;AN=5008;NS=2504;DP=19752;EAS_AF=0.0506;AMR_AF=0.2421;AFR_AF=0.1172;EUR_AF=0.4006;SAS_AF=0.1871;AA=T|||;VT=SNP
1	74402888	rs10890094	A	G	100	PASS	AC=960;AF=0.191693;AN=5008;NS=2504;DP=20047;EAS_AF=0.0506;AMR_AF=0.2421;AFR_AF=0.1172;EUR_AF=0.4006;SAS_AF=0.1871;AA=A|||;VT=SNP
1	74403128	rs2733265	G	C	100	PASS	AC=2501;AF=0.499401;AN=5008;NS=2504;DP=18523;EAS_AF=0.7768;AMR_AF=0.4885;AFR_AF=0.1952;EUR_AF=0.504;SAS_AF=0.6278;AA=g|||;VT=SNP
1	74403780	rs1340447	C	A	100	PASS	AC=2522;AF=0.503594;AN=5008;NS=2504;DP=20498;EAS_AF=0.7768;AMR_AF=0.4885;AFR_AF=0.1974;EUR_AF=0.502;SAS_AF=0.6483;AA=C|||;VT=SNP
1	74404678	rs2255940	A	G	100	PASS	AC=3483;AF=0.695487;AN=5008;NS=2504;DP=21716;EAS_AF=0.8274;AMR_AF=0.732;AFR_AF=0.3147;EUR_AF=0.9026;SAS_AF=0.8354;AA=A|||;VT=SNP
1	74405054	rs2733267	G	A	100	PASS	AC=2496;AF=0.498403;AN=5008;NS=2504;DP=18230;EAS_AF=0.7768;AMR_AF=0.487;AFR_AF=0.1936;EUR_AF=0.502;SAS_AF=0.6278;AA=G|||;VT=SNP
1	74405105	rs2803133	C	T	100	PASS	AC=2499;AF=0.499002;AN=5008;NS=2504;DP=16790;EAS_AF=0.7768;AMR_AF=0.4885;AFR_AF=0.1952;EUR_AF=0.502;SAS_AF=0.6278;AA=C|||;VT=SNP
1	74405134	rs12092771	A	G	100	PASS	AC=955;AF=0.190695;AN=5008;NS=2504;DP=15848;EAS_AF=0.0506;AMR_AF=0.2421;AFR_AF=0.1135;EUR_AF=0.4006;SAS_AF=0.1871;AA=A|||;VT=SNP
1	74406538	rs41410848	G	T	100	PASS	AC=1099;AF=0.219449;AN=5008;NS=2504;DP=17223;EAS_AF=0.1081;AMR_AF=0.2003;AFR_AF=0.4516;EUR_AF=0.0974;SAS_AF=0.1595;AA=G|||;VT=SNP
1	74407400	rs7536904	T	G	100	PASS	AC=961;AF=0.191893;AN=5008;NS=2504;DP=15372;EAS_AF=0.0506;AMR_AF=0.2406;AFR_AF=0.118;EUR_AF=0.4006;SAS_AF=0.1881;AA=T|||;VT=SNP
1	74408747	rs72685866	A	G	100	PASS	AC=397;AF=0.0792732;AN=5008;NS=2504;DP=13756;EAS_AF=0.0982;AMR_AF=0.134;AFR_AF=0.0038;EUR_AF=0.0497;SAS_AF=0.1534;AA=A|||;VT=SNP
1	74410643	rs10493527	C	A	100	PASS	AC=396;AF=0.0790735;AN=5008;NS=2504;DP=18565;EAS_AF=0.0982;AMR_AF=0.1326;AFR_AF=0.0038;EUR_AF=0.0497;SAS_AF=0.1534;AA=C|||;VT=SNP
1	74412613	rs2603542	C	A	100	PASS	AC=3501;AF=0.699081;AN=5008;NS=2504;DP=17799;EAS_AF=0.8284;AMR_AF=0.7291;AFR_AF=0.3275;EUR_AF=0.9036;SAS_AF=0.8364;AA=A|||;VT=SNP
1	74412635	rs12044322	T	C	100	PASS	AC=2426;AF=0.484425;AN=5008;NS=2504;DP=18172;EAS_AF=0.7778;AMR_AF=0.4885;AFR_AF=0.1399;EUR_AF=0.502;SAS_AF=0.6268;AA=T|||;VT=SNP
1	74412652	rs10493528	T	A	100	PASS	AC=953;AF=0.190296;AN=5008;NS=2504;DP=18428;EAS_AF=0.0506;AMR_AF=0.2378;AFR_AF=0.1127;EUR_AF=0.4006;SAS_AF=0.1892;AA=T|||;VT=SNP
1	74412966	rs7518124	G	A	100	PASS	AC=2455;AF=0.490216;AN=5008;NS=2504;DP=19712;EAS_AF=0.7758;AMR_AF=0.4885;AFR_AF=0.1641;EUR_AF=0.502;SAS_AF=0.6258;AA=G|||;VT=SNP
1	74413502	rs2792074	A	G	100	PASS	AC=2529;AF=0.504992;AN=5008;NS=2504;DP=19363;EAS_AF=0.7758;AMR_AF=0.4885;AFR_AF=0.205;EUR_AF=0.502;SAS_AF=0.6462;AA=A|||;VT=SNP
1	74413700	rs12137774	G	A	100	PASS	AC=962;AF=0.192093;AN=5008;NS=2504;DP=19303;EAS_AF=0.0506;AMR_AF=0.2421;AFR_AF=0.1165;EUR_AF=0.4016;SAS_AF=0.1892;AA=g|||;VT=SNP
1	74413766	rs59674279	T	C	100	PASS	AC=1299;AF=0.259385;AN=5008;NS=2504;DP=18656;EAS_AF=0.1736;AMR_AF=0.2579;AFR_AF=0.5197;EUR_AF=0.0964;SAS_AF=0.1646;AA=C|||;VT=SNP
1	74413924	rs2789706	T	C	100	PASS	AC=2504;AF=0.5;AN=5008;NS=2504;DP=17974;EAS_AF=0.7758;AMR_AF=0.4885;AFR_AF=0.2012;EUR_AF=0.502;SAS_AF=0.6258;AA=T|||;VT=SNP
1	74417742	rs2603541	A	G	100	PASS	AC=2429;AF=0.485024;AN=5008;NS=2504;DP=18002;EAS_AF=0.7748;AMR_AF=0.4841;AFR_AF=0.1483;EUR_AF=0.501;SAS_AF=0.6258;AA=A|||;VT=SNP
1	74418437	rs1417259	T	G	100	PASS	AC=958;AF=0.191294;AN=5008;NS=2504;DP=16709;EAS_AF=0.0506;AMR_AF=0.2421;AFR_AF=0.1142;EUR_AF=0.4006;SAS_AF=0.1892;AA=T|||;VT=SNP
1	74418578	rs72685874	T	A	100	PASS	AC=153;AF=0.0305511;AN=5008;NS=2504;DP=16172;EAS_AF=0.0863;AMR_AF=0.0173;AFR_AF=0.0023;EUR_AF=0.0139;SAS_AF=0.0378;AA=T|||;VT=SNP
1	74419186	rs11210374	C	G	100	PASS	AC=968;AF=0.193291;AN=5008;NS=2504;DP=18099;EAS_AF=0.0506;AMR_AF=0.245;AFR_AF=0.1188;EUR_AF=0.4026;SAS_AF=0.1892;AA=C|||;VT=SNP
1	74419407	rs7544238	C	A	100	PASS	AC=996;AF=0.198882;AN=5008;NS=2504;DP=19683;EAS_AF=0.0506;AMR_AF=0.245;AFR_AF=0.1399;EUR_AF=0.4026;SAS_AF=0.1892;AA=C|||;VT=SNP
1	74420351	rs11210375	C	T	100	PASS	AC=1040;AF=0.207668;AN=5008;NS=2504;DP=16898;EAS_AF=0.0506;AMR_AF=0.2464;AFR_AF=0.1725;EUR_AF=0.4026;SAS_AF=0.1892;AA=C|||;VT=SNP
1	74420386	rs58494793	C	T	100	PASS	AC=1162;AF=0.232029;AN=5008;NS=2504;DP=16694;EAS_AF=0.1081;AMR_AF=0.2046;AFR_AF=0.497;EUR_AF=0.0984;SAS_AF=0.1585;AA=C|||;VT=SNP
1	74420653	rs11810961	T	A	100	PASS	AC=1162;AF=0.232029;AN=5008;NS=2504;DP=19395;EAS_AF=0.1081;AMR_AF=0.2046;AFR_AF=0.497;EUR_AF=0.0984;SAS_AF=0.1585;AA=T|||;VT=SNP
1	74422211	rs1361463	T	A	100	PASS	AC=970;AF=0.19369;AN=5008;NS=2504;DP=16652;EAS_AF=0.0516;AMR_AF=0.245;AFR_AF=0.1188;EUR_AF=0.4026;SAS_AF=0.1902;AA=T|||;VT=SNP
1	74423383	rs11210377	G	T	100	PASS	AC=968;AF=0.193291;AN=5008;NS=2504;DP=14910;EAS_AF=0.0516;AMR_AF=0.245;AFR_AF=0.118;EUR_AF=0.4026;SAS_AF=0.1892;AA=G|||;VT=SNP
1	74423618	rs12116914	T	G	100	PASS	AC=833;AF=0.166334;AN=5008;NS=2504;DP=17427;EAS_AF=0.0516;AMR_AF=0.2392;AFR_AF=0.0189;EUR_AF=0.4026;SAS_AF=0.1892;AA=T|||;VT=SNP
1	74425275	rs10890095	G	A	100	PASS	AC=1859;AF=0.371206;AN=5008;NS=2504;DP=16283;EAS_AF=0.7073;AMR_AF=0.4078;AFR_AF=0.0333;EUR_AF=0.4026;SAS_AF=0.4233;AA=G|||;VT=SNP
1	74426696	rs72958118	C	G	100	PASS	AC=1138;AF=0.227236;AN=5008;NS=2504;DP=11543;EAS_AF=0.1081;AMR_AF=0.2017;AFR_AF=0.4803;EUR_AF=0.0984;SAS_AF=0.1585;AA=C|||;VT=SNP
1	74427888	rs2343182	A	G	100	PASS	AC=2452;AF=0.489617;AN=5008;NS=2504;DP=18892;EAS_AF=0.7748;AMR_AF=0.4813;AFR_AF=0.1528;EUR_AF=0.499;SAS_AF=0.6472;AA=A|||;VT=SNP
1	74428582	rs1304907	C	T	100	PASS	AC=2420;AF=0.483227;AN=5008;NS=2504;DP=20009;EAS_AF=0.7738;AMR_AF=0.4769;AFR_AF=0.1467;EUR_AF=0.499;SAS_AF=0.6268;AA=T|||;VT=SNP
1	74428590	rs1578310	G	A	100	PASS	AC=972;AF=0.194089;AN=5008;NS=2504;DP=19637;EAS_AF=0.0526;AMR_AF=0.2478;AFR_AF=0.1195;EUR_AF=0.4016;SAS_AF=0.1892;AA=G|||;VT=SNP
1	74428605	rs1591964	A	C	100	PASS	AC=1856;AF=0.370607;AN=5008;NS=2504;DP=19267;EAS_AF=0.7054;AMR_AF=0.4049;AFR_AF=0.0333;EUR_AF=0.4046;SAS_AF=0.4223;AA=A|||;VT=SNP
1	74429544	rs61776686	T	C	100	PASS	AC=999;AF=0.199481;AN=5008;NS=2504;DP=18162;EAS_AF=0.0506;AMR_AF=0.245;AFR_AF=0.1415;EUR_AF=0.4026;SAS_AF=0.1902;AA=T|||;VT=SNP
1	74429944	rs12064944	A	G	100	PASS	AC=961;AF=0.191893;AN=5008;NS=2504;DP=18902;EAS_AF=0.0506;AMR_AF=0.245;AFR_AF=0.1135;EUR_AF=0.4026;SAS_AF=0.1892;AA=A|||;VT=SNP
1	74430080	rs12064997	A	T	100	PASS	AC=2343;AF=0.467851;AN=5008;NS=2504;DP=19805;EAS_AF=0.2252;AMR_AF=0.5058;AFR_AF=0.6921;EUR_AF=0.501;SAS_AF=0.3538;AA=T|||;VT=SNP
1	74430102	rs12064998	A	G	100	PASS	AC=1000;AF=0.199681;AN=5008;NS=2504;DP=20377;EAS_AF=0.0516;AMR_AF=0.245;AFR_AF=0.1415;EUR_AF=0.4026;SAS_AF=0.1902;AA=A|||;VT=SNP
1	74432014	rs11210379	C	T	100	PASS	AC=970;AF=0.19369;AN=5008;NS=2504;DP=20034;EAS_AF=0.0516;AMR_AF=0.245;AFR_AF=0.1195;EUR_AF=0.4026;SAS_AF=0.1892;AA=C|||;VT=SNP
1	74432276	rs12401388	G	A	100	PASS	AC=393;AF=0.0784744;AN=5008;NS=2504;DP=19696;EAS_AF=0.0982;AMR_AF=0.1326;AFR_AF=0.0038;EUR_AF=0.0507;SAS_AF=0.1493;AA=G|||;VT=SNP
1	74432811	rs10890096	T	C	100	PASS	AC=2342;AF=0.467652;AN=5008;NS=2504;DP=16002;EAS_AF=0.2252;AMR_AF=0.5058;AFR_AF=0.6921;EUR_AF=0.501;SAS_AF=0.3528;AA=C|||;VT=SNP
1	74432955	rs11803052	A	G	100	PASS	AC=1153;AF=0.230232;AN=5008;NS=2504;DP=15850;EAS_AF=0.1081;AMR_AF=0.2017;AFR_AF=0.4917;EUR_AF=0.0984;SAS_AF=0.1585;AA=A|||;VT=SNP
1	74433022	rs11210380	C	T	100	PASS	AC=2337;AF=0.466653;AN=5008;NS=2504;DP=16952;EAS_AF=0.2252;AMR_AF=0.5058;AFR_AF=0.6876;EUR_AF=0.501;SAS_AF=0.3538;AA=T|||;VT=SNP
1	74433749	rs2733253	A	G	100	PASS	AC=2423;AF=0.483826;AN=5008;NS=2504;DP=18132;EAS_AF=0.7748;AMR_AF=0.4813;AFR_AF=0.146;EUR_AF=0.499;SAS_AF=0.6268;AA=A|||;VT=SNP
1	74435042	rs1551390	T	A	100	PASS	AC=1140;AF=0.227636;AN=5008;NS=2504;DP=19056;EAS_AF=0.1081;AMR_AF=0.2003;AFR_AF=0.4826;EUR_AF=0.0984;SAS_AF=0.1585;AA=T|||;VT=SNP
1	74435508	rs11210383	C	A	100	PASS	AC=998;AF=0.199281;AN=5008;NS=2504;DP=19016;EAS_AF=0.0516;AMR_AF=0.245;AFR_AF=0.1399;EUR_AF=0.4026;SAS_AF=0.1902;AA=C|||;VT=SNP
1	74437279	rs72685889	C	T	100	PASS	AC=394;AF=0.0786741;AN=5008;NS=2504;DP=9704;EAS_AF=0.0982;AMR_AF=0.1326;AFR_AF=0.0038;EUR_AF=0.0507;SAS_AF=0.1503;AA=C|||;VT=SNP
1	74438138	rs2343185	T	C	100	PASS	AC=2419;AF=0.483027;AN=5008;NS=2504;DP=7803;EAS_AF=0.7748;AMR_AF=0.4798;AFR_AF=0.1445;EUR_AF=0.499;SAS_AF=0.6258;AA=T|||;VT=SNP
1	74438968	rs72685892	A	G	100	PASS	AC=395;AF=0.0788738;AN=5008;NS=2504;DP=17458;EAS_AF=0.0982;AMR_AF=0.134;AFR_AF=0.0038;EUR_AF=0.0507;SAS_AF=0.1503;AA=A|||;VT=SNP
1	74439174	rs56975240	T	A	100	PASS	AC=1154;AF=0.230431;AN=5008;NS=2504;DP=16571;EAS_AF=0.1081;AMR_AF=0.2046;AFR_AF=0.4902;EUR_AF=0.0984;SAS_AF=0.1595;AA=T|||;VT=SNP
1	74439622	rs11585896	C	T	100	PASS	AC=1859;AF=0.371206;AN=5008;NS=2504;DP=17775;EAS_AF=0.7083;AMR_AF=0.4063;AFR_AF=0.0333;EUR_AF=0.4036;SAS_AF=0.4223;AA=C|||;VT=SNP
1	74440178	rs10890098	T	C	100	PASS	AC=970;AF=0.19369;AN=5008;NS=2504;DP=16448;EAS_AF=0.0516;AMR_AF=0.245;AFR_AF=0.1195;EUR_AF=0.4026;SAS_AF=0.1892;AA=T|||;VT=SNP
1	74440298	rs10890099	A	G	100	PASS	AC=1136;AF=0.226837;AN=5008;NS=2504;DP=17127;EAS_AF=0.1171;AMR_AF=0.2997;AFR_AF=0.1626;EUR_AF=0.4026;SAS_AF=0.1943;AA=A|||;VT=SNP
1	74440382	rs6424568	G	A	100	PASS	AC=2419;AF=0.483027;AN=5008;NS=2504;DP=17822;EAS_AF=0.7748;AMR_AF=0.4798;AFR_AF=0.1445;EUR_AF=0.499;SAS_AF=0.6258;AA=G|||;VT=SNP
1	74441371	rs67551075	T	C	100	PASS	AC=1212;AF=0.242013;AN=5008;NS=2504;DP=15468;EAS_AF=0.1071;AMR_AF=0.2075;AFR_AF=0.5333;EUR_AF=0.0984;SAS_AF=0.1595;AA=T|||;VT=SNP
1	74442233	rs6424569	G	C	100	PASS	AC=2346;AF=0.46845;AN=5008;NS=2504;DP=17258;EAS_AF=0.2242;AMR_AF=0.5072;AFR_AF=0.6944;EUR_AF=0.501;SAS_AF=0.3538;AA=C|||;VT=SNP
1	74442523	rs12138557	C	A	100	PASS	AC=1133;AF=0.226238;AN=5008;NS=2504;DP=17697;EAS_AF=0.1171;AMR_AF=0.2997;AFR_AF=0.1604;EUR_AF=0.4026;SAS_AF=0.1943;AA=C|||;VT=SNP
1	74443864	rs11210385	T	C	100	PASS	AC=2156;AF=0.430511;AN=5008;NS=2504;DP=16220;EAS_AF=0.2252;AMR_AF=0.4827;AFR_AF=0.5983;EUR_AF=0.4583;SAS_AF=0.3497;AA=C|||;VT=SNP
1	74444001	rs28890229	A	G	100	PASS	AC=1030;AF=0.205671;AN=5008;NS=2504;DP=16141;EAS_AF=0.0516;AMR_AF=0.2507;AFR_AF=0.1581;EUR_AF=0.4076;SAS_AF=0.1892;AA=A|||;VT=SNP
1	74444170	rs11210386	C	T	100	PASS	AC=1998;AF=0.398962;AN=5008;NS=2504;DP=15940;EAS_AF=0.12;AMR_AF=0.4539;AFR_AF=0.5439;EUR_AF=0.502;SAS_AF=0.3456;AA=T|||;VT=SNP
1	74444248	rs79584705	C	A	100	PASS	AC=267;AF=0.0533147;AN=5008;NS=2504;DP=15068;EAS_AF=0.0635;AMR_AF=0.0461;AFR_AF=0.0015;EUR_AF=0.0129;SAS_AF=0.1595;AA=C|||;VT=SNP
1	74444716	rs78968377	G	A	100	PASS	AC=480;AF=0.0958466;AN=5008;NS=2504;DP=17028;EAS_AF=0.0665;AMR_AF=0.0663;AFR_AF=0.062;EUR_AF=0.0885;SAS_AF=0.2004;AA=G|||;VT=SNP
1	74445040	rs6424570	A	C	100	PASS	AC=4430;AF=0.884585;AN=5008;NS=2504;DP=17311;EAS_AF=0.9355;AMR_AF=0.9121;AFR_AF=0.7186;EUR_AF=0.9523;SAS_AF=0.9673;AA=A|||;VT=SNP
1	74445055	rs10890100	A	C	100	PASS	AC=2174;AF=0.434105;AN=5008;NS=2504;DP=16787;EAS_AF=0.1716;AMR_AF=0.3674;AFR_AF=0.652;EUR_AF=0.498;SAS_AF=0.3916;AA=A|||;VT=SNP
1	74445584	rs10890101	C	T	100	PASS	AC=2163;AF=0.431909;AN=5008;NS=2504;DP=18481;EAS_AF=0.1706;AMR_AF=0.3674;AFR_AF=0.6437;EUR_AF=0.498;SAS_AF=0.3926;AA=C|||;VT=SNP
1	74445650	rs2880560	G	A	100	PASS	AC=2255;AF=0.45028;AN=5008;NS=2504;DP=18326;EAS_AF=0.7649;AMR_AF=0.5432;AFR_AF=0.0666;EUR_AF=0.4543;SAS_AF=0.5746;AA=G|||;VT=SNP
1	74445923	rs6703761	G	C	100	PASS	AC=4417;AF=0.881989;AN=5008;NS=2504;DP=18723;EAS_AF=0.9355;AMR_AF=0.9107;AFR_AF=0.7103;EUR_AF=0.9523;SAS_AF=0.9663;AA=G|||;VT=SNP
1	74447563	rs2343189	T	A	100	PASS	AC=4421;AF=0.882788;AN=5008;NS=2504;DP=16406;EAS_AF=0.9355;AMR_AF=0.9107;AFR_AF=0.7126;EUR_AF=0.9523;SAS_AF=0.9673;AA=A|||;VT=SNP
1	74447580	rs72958154	G	T	100	PASS	AC=657;AF=0.13119;AN=5008;NS=2504;DP=16585;EAS_AF=0.0675;AMR_AF=0.0764;AFR_AF=0.1891;EUR_AF=0.0885;SAS_AF=0.2014;AA=G|||;VT=SNP
1	74447818	rs75742892	G	T	100	PASS	AC=402;AF=0.0802716;AN=5008;NS=2504;DP=19037;EAS_AF=0.0645;AMR_AF=0.0836;AFR_AF=0.1664;EUR_AF=0.0467;SAS_AF=0.0123;AA=G|||;VT=SNP
1	74447861	rs59927006	A	G	100	PASS	AC=481;AF=0.0960463;AN=5008;NS=2504;DP=18862;EAS_AF=0.0665;AMR_AF=0.0677;AFR_AF=0.062;EUR_AF=0.0885;SAS_AF=0.2004;AA=A|||;VT=SNP
1	74448322	rs11210387	G	T	100	PASS	AC=1448;AF=0.289137;AN=5008;NS=2504;DP=18528;EAS_AF=0.1022;AMR_AF=0.2896;AFR_AF=0.4175;EUR_AF=0.4135;SAS_AF=0.18;AA=G|||;VT=SNP
1	74449005	rs75222971	G	A	100	PASS	AC=654;AF=0.130591;AN=5008;NS=2504;DP=17863;EAS_AF=0.0655;AMR_AF=0.0764;AFR_AF=0.1891;EUR_AF=0.0895;SAS_AF=0.1994;AA=G|||;VT=SNP
1	74449498	rs67082658	C	T	100	PASS	AC=2921;AF=0.583267;AN=5008;NS=2504;DP=21014;EAS_AF=0.8333;AMR_AF=0.6196;AFR_AF=0.2632;EUR_AF=0.5417;SAS_AF=0.7751;AA=C|||;VT=SNP
1	74450177	rs6657933	A	G	100	PASS	AC=1446;AF=0.288738;AN=5008;NS=2504;DP=19988;EAS_AF=0.0923;AMR_AF=0.2867;AFR_AF=0.4191;EUR_AF=0.4105;SAS_AF=0.1912;AA=A|||;VT=SNP
1	74451786	rs1986455	T	G	100	PASS	AC=670;AF=0.133786;AN=5008;NS=2504;DP=18974;EAS_AF=0.0655;AMR_AF=0.0764;AFR_AF=0.2012;EUR_AF=0.0895;SAS_AF=0.1994;AA=t|||;VT=SNP
1	74451840	rs1987219	G	A	100	PASS	AC=395;AF=0.0788738;AN=5008;NS=2504;DP=16797;EAS_AF=0.0645;AMR_AF=0.085;AFR_AF=0.1604;EUR_AF=0.0467;SAS_AF=0.0123;AA=G|||;VT=SNP
1	74451975	rs1578930	G	A	100	PASS	AC=667;AF=0.133187;AN=5008;NS=2504;DP=15020;EAS_AF=0.0685;AMR_AF=0.0764;AFR_AF=0.1967;EUR_AF=0.0895;SAS_AF=0.1994;AA=G|||;VT=SNP
1	74452322	rs74363345	C	T	100	PASS	AC=665;AF=0.132788;AN=5008;NS=2504;DP=13446;EAS_AF=0.0655;AMR_AF=0.0778;AFR_AF=0.1967;EUR_AF=0.0895;SAS_AF=0.1994;AA=C|||;VT=SNP
1	74452323	rs9662322	G	T	100	PASS	AC=1446;AF=0.288738;AN=5008;NS=2504;DP=13449;EAS_AF=0.0923;AMR_AF=0.2867;AFR_AF=0.4191;EUR_AF=0.4105;SAS_AF=0.1912;AA=g|||;VT=SNP
1	74452557	rs72958166	T	C	100	PASS	AC=480;AF=0.0958466;AN=5008;NS=2504;DP=16594;EAS_AF=0.0655;AMR_AF=0.0677;AFR_AF=0.062;EUR_AF=0.0895;SAS_AF=0.1994;AA=T|||;VT=SNP
1	74452596	rs11584480	T	A	100	PASS	AC=2921;AF=0.583267;AN=5008;NS=2504;DP=16939;EAS_AF=0.8333;AMR_AF=0.6196;AFR_AF=0.2632;EUR_AF=0.5417;SAS_AF=0.7751;AA=T|||;VT=SNP
1	74452823	rs11210388	C	T	100	PASS	AC=1789;AF=0.357228;AN=5008;NS=2504;DP=16349;EAS_AF=0.6657;AMR_AF=0.4625;AFR_AF=0.0204;EUR_AF=0.3767;SAS_AF=0.3998;AA=C|||;VT=SNP
1	74453208	rs72958168	T	C	100	PASS	AC=480;AF=0.0958466;AN=5008;NS=2504;DP=18370;EAS_AF=0.0655;AMR_AF=0.0677;AFR_AF=0.062;EUR_AF=0.0895;SAS_AF=0.1994;AA=T|||;VT=SNP
1	74453741	rs4650236	T	C	100	PASS	AC=654;AF=0.130591;AN=5008;NS=2504;DP=18058;EAS_AF=0.0655;AMR_AF=0.0764;AFR_AF=0.1891;EUR_AF=0.0895;SAS_AF=0.1994;AA=T|||;VT=SNP
1	74454490	rs60264424	G	T	100	PASS	AC=663;AF=0.132388;AN=5008;NS=2504;DP=18916;EAS_AF=0.0655;AMR_AF=0.0764;AFR_AF=0.1959;EUR_AF=0.0895;SAS_AF=0.1994;AA=G|||;VT=SNP
1	74454701	rs11210389	A	C	100	PASS	AC=2927;AF=0.584465;AN=5008;NS=2504;DP=16454;EAS_AF=0.8333;AMR_AF=0.6196;AFR_AF=0.2678;EUR_AF=0.5417;SAS_AF=0.7751;AA=A|||;VT=SNP
1	74454776	rs11210390	C	T	100	PASS	AC=2929;AF=0.584864;AN=5008;NS=2504;DP=17376;EAS_AF=0.8333;AMR_AF=0.6196;AFR_AF=0.2693;EUR_AF=0.5417;SAS_AF=0.7751;AA=C|||;VT=SNP
1	74455745	rs11806015	G	A	100	PASS	AC=480;AF=0.0958466;AN=5008;NS=2504;DP=17063;EAS_AF=0.0655;AMR_AF=0.0677;AFR_AF=0.062;EUR_AF=0.0895;SAS_AF=0.1994;AA=G|||;VT=SNP
1	74456072	rs58096858	C	A	100	PASS	AC=334;AF=0.0666933;AN=5008;NS=2504;DP=13581;EAS_AF=0.0655;AMR_AF=0.0303;AFR_AF=0.0053;EUR_AF=0.0815;SAS_AF=0.1616;AA=C|||;VT=SNP
1	74456361	rs9970341	T	G	100	PASS	AC=641;AF=0.127995;AN=5008;NS=2504;DP=13442;EAS_AF=0.0655;AMR_AF=0.0764;AFR_AF=0.1793;EUR_AF=0.0895;SAS_AF=0.1994;AA=T|||;VT=SNP
1	74456386	rs57778052	A	G	100	PASS	AC=1468;AF=0.293131;AN=5008;NS=2504;DP=14076;EAS_AF=0.0923;AMR_AF=0.2867;AFR_AF=0.4357;EUR_AF=0.4105;SAS_AF=0.1912;AA=A|||;VT=SNP
1	74457300	rs72958186	T	G	100	PASS	AC=641;AF=0.127995;AN=5008;NS=2504;DP=19995;EAS_AF=0.0655;AMR_AF=0.0764;AFR_AF=0.1793;EUR_AF=0.0895;SAS_AF=0.1994;AA=T|||;VT=SNP
1	74457400	rs2343194	G	A	100	PASS	AC=2260;AF=0.451278;AN=5008;NS=2504;DP=19619;EAS_AF=0.7679;AMR_AF=0.5432;AFR_AF=0.0688;EUR_AF=0.4523;SAS_AF=0.5757;AA=G|||;VT=SNP
1	74458464	rs6699220	A	T	100	PASS	AC=1860;AF=0.371406;AN=5008;NS=2504;DP=15882;EAS_AF=0.1567;AMR_AF=0.3689;AFR_AF=0.5968;EUR_AF=0.4543;SAS_AF=0.2045;AA=A|||;VT=SNP
1	74459849	rs4650237	T	G	100	PASS	AC=2901;AF=0.579273;AN=5008;NS=2504;DP=15129;EAS_AF=0.8333;AMR_AF=0.621;AFR_AF=0.2458;EUR_AF=0.5437;SAS_AF=0.7751;AA=T|||;VT=SNP
1	74460997	rs6663201	T	C	100	PASS	AC=1001;AF=0.19988;AN=5008;NS=2504;DP=18317;EAS_AF=0.0923;AMR_AF=0.2536;AFR_AF=0.1006;EUR_AF=0.4085;SAS_AF=0.1922;AA=C|||;VT=SNP
1	74461136	rs6660710	A	G	100	PASS	AC=1002;AF=0.20008;AN=5008;NS=2504;DP=16664;EAS_AF=0.0933;AMR_AF=0.2536;AFR_AF=0.1006;EUR_AF=0.4085;SAS_AF=0.1922;AA=A|||;VT=SNP
1	74461828	rs4556311	G	A	100	PASS	AC=2257;AF=0.450679;AN=5008;NS=2504;DP=15111;EAS_AF=0.7669;AMR_AF=0.5447;AFR_AF=0.0666;EUR_AF=0.4533;SAS_AF=0.5746;AA=G|||;VT=SNP
1	74462124	rs11210392	C	G	100	PASS	AC=947;AF=0.189097;AN=5008;NS=2504;DP=11676;EAS_AF=0.0496;AMR_AF=0.245;AFR_AF=0.0998;EUR_AF=0.4066;SAS_AF=0.1902;AA=C|||;VT=SNP
1	74462377	rs11210393	T	C	100	PASS	AC=1917;AF=0.382788;AN=5008;NS=2504;DP=10033;EAS_AF=0.6806;AMR_AF=0.4726;AFR_AF=0.0703;EUR_AF=0.3986;SAS_AF=0.4182;AA=T|||;VT=SNP
1	74462397	rs142013592	T	C	100	PASS	AC=611;AF=0.122005;AN=5008;NS=2504;DP=10132;EAS_AF=0.0655;AMR_AF=0.0749;AFR_AF=0.1551;EUR_AF=0.0915;SAS_AF=0.2004;AA=C|||;VT=SNP
1	74462422	rs2343196	T	C	100	PASS	AC=931;AF=0.185903;AN=5008;NS=2504;DP=9866;EAS_AF=0.0317;AMR_AF=0.2464;AFR_AF=0.1014;EUR_AF=0.4076;SAS_AF=0.1881;AA=T|||;VT=SNP
1	74462490	rs2343197	T	C	100	PASS	AC=996;AF=0.198882;AN=5008;NS=2504;DP=11999;EAS_AF=0.0317;AMR_AF=0.2608;AFR_AF=0.1021;EUR_AF=0.4235;SAS_AF=0.227;AA=C|||;VT=SNP
1	74464055	rs72958200	A	G	100	PASS	AC=728;AF=0.145367;AN=5008;NS=2504;DP=16295;EAS_AF=0.0119;AMR_AF=0.196;AFR_AF=0.1467;EUR_AF=0.2107;SAS_AF=0.1779;AA=A|||;VT=SNP
1	74464107	rs11210394	C	T	100	PASS	AC=1696;AF=0.338658;AN=5008;NS=2504;DP=16550;EAS_AF=0.7282;AMR_AF=0.2738;AFR_AF=0.0333;EUR_AF=0.3529;SAS_AF=0.3814;AA=C|||;VT=SNP
1	74464625	rs12039894	G	T	100	PASS	AC=839;AF=0.167532;AN=5008;NS=2504;DP=14337;EAS_AF=0.0863;AMR_AF=0.2839;AFR_AF=0.0174;EUR_AF=0.3221;SAS_AF=0.2127;AA=G|||;VT=SNP
1	74465302	rs17588031	G	A	100	PASS	AC=832;AF=0.166134;AN=5008;NS=2504;DP=15151;EAS_AF=0.006;AMR_AF=0.2003;AFR_AF=0.2269;EUR_AF=0.2107;SAS_AF=0.1789;AA=G|||;VT=SNP
1	74465975	rs12066151	C	G	100	PASS	AC=832;AF=0.166134;AN=5008;NS=2504;DP=11822;EAS_AF=0.006;AMR_AF=0.2017;AFR_AF=0.2262;EUR_AF=0.2107;SAS_AF=0.1789;AA=C|||;VT=SNP
1	74466312	rs1351778	G	A	100	PASS	AC=3605;AF=0.719848;AN=5008;NS=2504;DP=14306;EAS_AF=0.9931;AMR_AF=0.7738;AFR_AF=0.3555;EUR_AF=0.7893;SAS_AF=0.8211;AA=G|||;VT=SNP
1	74466483	rs1483784	C	T	100	PASS	AC=3609;AF=0.720647;AN=5008;NS=2504;DP=16566;EAS_AF=0.994;AMR_AF=0.7723;AFR_AF=0.3578;EUR_AF=0.7893;SAS_AF=0.8221;AA=C|||;VT=SNP
1	74466665	rs12045527	T	C	100	PASS	AC=1172;AF=0.234026;AN=5008;NS=2504;DP=15550;EAS_AF=0.1548;AMR_AF=0.3703;AFR_AF=0.1505;EUR_AF=0.328;SAS_AF=0.2352;AA=T|||;VT=SNP
1	74470568	rs10890102	G	T	100	PASS	AC=3950;AF=0.788738;AN=5008;NS=2504;DP=17548;EAS_AF=0.9563;AMR_AF=0.8905;AFR_AF=0.4788;EUR_AF=0.9095;SAS_AF=0.8384;AA=T|||;VT=SNP
1	74470770	rs12143930	A	G	100	PASS	AC=3952;AF=0.789137;AN=5008;NS=2504;DP=13371;EAS_AF=0.9573;AMR_AF=0.8905;AFR_AF=0.4788;EUR_AF=0.9095;SAS_AF=0.8395;AA=A|||;VT=SNP
1	74473623	rs71655424	C	T	100	PASS	AC=535;AF=0.106829;AN=5008;NS=2504;DP=15909;EAS_AF=0.0437;AMR_AF=0.0821;AFR_AF=0.143;EUR_AF=0.0885;SAS_AF=0.1595;AA=C|||;VT=SNP
1	74474583	rs17522644	G	A	100	PASS	AC=975;AF=0.194688;AN=5008;NS=2504;DP=18731;EAS_AF=0.0913;AMR_AF=0.3242;AFR_AF=0.1036;EUR_AF=0.3519;SAS_AF=0.1708;AA=G|||;VT=SNP
1	74476321	rs922936	C	A	100	PASS	AC=2539;AF=0.506989;AN=5008;NS=2504;DP=18683;EAS_AF=0.8254;AMR_AF=0.4568;AFR_AF=0.1899;EUR_AF=0.5129;SAS_AF=0.637;AA=C|||;VT=SNP
1	74478315	rs17094728	A	G	100	PASS	AC=465;AF=0.0928514;AN=5008;NS=2504;DP=16428;EAS_AF=0.0536;AMR_AF=0.062;AFR_AF=0.1415;EUR_AF=0.0358;SAS_AF=0.1483;AA=A|||;VT=SNP
1	74478339	rs11210395	G	A	100	PASS	AC=2254;AF=0.45008;AN=5008;NS=2504;DP=17214;EAS_AF=0.7718;AMR_AF=0.4035;AFR_AF=0.1989;EUR_AF=0.4751;SAS_AF=0.4652;AA=g|||;VT=SNP
1	74480299	rs11210396	C	T	100	PASS	AC=478;AF=0.0954473;AN=5008;NS=2504;DP=16678;EAS_AF=0.0536;AMR_AF=0.062;AFR_AF=0.1513;EUR_AF=0.0358;SAS_AF=0.1483;AA=C|||;VT=SNP
1	74480457	rs11210397	A	C	100	PASS	AC=478;AF=0.0954473;AN=5008;NS=2504;DP=18064;EAS_AF=0.0536;AMR_AF=0.062;AFR_AF=0.1513;EUR_AF=0.0358;SAS_AF=0.1483;AA=A|||;VT=SNP
1	74480696	rs11210398	C	T	100	PASS	AC=1207;AF=0.241014;AN=5008;NS=2504;DP=21541;EAS_AF=0.1131;AMR_AF=0.4179;AFR_AF=0.143;EUR_AF=0.3986;SAS_AF=0.2178;AA=C|||;VT=SNP
1	74484823	rs11210399	C	A	100	PASS	AC=889;AF=0.177516;AN=5008;NS=2504;DP=19273;EAS_AF=0.0665;AMR_AF=0.33;AFR_AF=0.0272;EUR_AF=0.3946;SAS_AF=0.1636;AA=C|||;VT=SNP
1	74488022	rs10890103	C	G	100	PASS	AC=4190;AF=0.836661;AN=5008;NS=2504;DP=10076;EAS_AF=0.9573;AMR_AF=0.8948;AFR_AF=0.6195;EUR_AF=0.9115;SAS_AF=0.8875;AA=G|||;VT=SNP
1	74490459	rs11210400	C	A	100	PASS	AC=2629;AF=0.52496;AN=5008;NS=2504;DP=15341;EAS_AF=0.8442;AMR_AF=0.4654;AFR_AF=0.2156;EUR_AF=0.5119;SAS_AF=0.6697;AA=C|||;VT=SNP
1	74491578	rs78917996	G	T	100	PASS	AC=356;AF=0.0710863;AN=5008;NS=2504;DP=15862;EAS_AF=0.0546;AMR_AF=0.0605;AFR_AF=0.059;EUR_AF=0.0368;SAS_AF=0.1472;AA=G|||;VT=SNP
1	74491800	rs7521245	T	A	100	PASS	AC=4064;AF=0.811502;AN=5008;NS=2504;DP=13767;EAS_AF=0.9573;AMR_AF=0.8919;AFR_AF=0.5257;EUR_AF=0.9115;SAS_AF=0.8875;AA=T|||;VT=SNP
1	74492769	rs1384884	G	T	100	PASS	AC=4064;AF=0.811502;AN=5008;NS=2504;DP=17275;EAS_AF=0.9573;AMR_AF=0.8919;AFR_AF=0.5257;EUR_AF=0.9115;SAS_AF=0.8875;AA=G|||;VT=SNP
1	74495093	rs4650239	A	G	100	PASS	AC=4170;AF=0.832668;AN=5008;NS=2504;DP=19187;EAS_AF=0.9573;AMR_AF=0.8948;AFR_AF=0.6051;EUR_AF=0.9105;SAS_AF=0.8875;AA=G|||;VT=SNP
1	74496645	rs76640738	A	T	100	PASS	AC=4064;AF=0.811502;AN=5008;NS=2504;DP=21538;EAS_AF=0.9573;AMR_AF=0.8919;AFR_AF=0.5265;EUR_AF=0.9105;SAS_AF=0.8875;AA=A|||;VT=SNP
1	74496880	rs78994872	C	A	100	PASS	AC=1032;AF=0.20607;AN=5008;NS=2504;DP=20399;EAS_AF=0.0754;AMR_AF=0.3444;AFR_AF=0.1188;EUR_AF=0.3966;SAS_AF=0.1646;AA=C|||;VT=SNP
1	74499286	rs1384882	C	T	100	PASS	AC=4065;AF=0.811701;AN=5008;NS=2504;DP=17430;EAS_AF=0.9573;AMR_AF=0.8919;AFR_AF=0.5265;EUR_AF=0.9115;SAS_AF=0.8875;AA=C|||;VT=SNP
1	74500399	rs4650240	A	T	100	PASS	AC=4199;AF=0.838458;AN=5008;NS=2504;DP=12509;EAS_AF=0.9573;AMR_AF=0.8963;AFR_AF=0.6256;EUR_AF=0.9115;SAS_AF=0.8875;AA=T|||;VT=SNP
1	74500534	rs4650241	T	C	100	PASS	AC=4190;AF=0.836661;AN=5008;NS=2504;DP=13120;EAS_AF=0.9573;AMR_AF=0.8948;AFR_AF=0.6203;EUR_AF=0.9115;SAS_AF=0.8865;AA=C|||;VT=SNP
1	74500657	rs4650242	C	T	100	PASS	AC=4190;AF=0.836661;AN=5008;NS=2504;DP=14102;EAS_AF=0.9573;AMR_AF=0.8948;AFR_AF=0.6195;EUR_AF=0.9115;SAS_AF=0.8875;AA=T|||;VT=SNP
1	74501474	rs1483787	T	G	100	PASS	AC=4057;AF=0.810104;AN=5008;NS=2504;DP=17671;EAS_AF=0.9573;AMR_AF=0.8919;AFR_AF=0.5265;EUR_AF=0.9115;SAS_AF=0.8793;AA=T|||;VT=SNP
1	74501477	rs1384883	C	T	100	PASS	AC=2628;AF=0.52476;AN=5008;NS=2504;DP=17598;EAS_AF=0.8433;AMR_AF=0.4654;AFR_AF=0.2156;EUR_AF=0.5119;SAS_AF=0.6697;AA=C|||;VT=SNP
1	74502629	rs1843024	C	T	100	PASS	AC=1281;AF=0.255791;AN=5008;NS=2504;DP=17196;EAS_AF=0.1141;AMR_AF=0.4135;AFR_AF=0.1997;EUR_AF=0.3996;SAS_AF=0.2178;AA=C|||;VT=SNP
1	74506753	rs6681458	T	C	100	PASS	AC=4198;AF=0.838259;AN=5008;NS=2504;DP=17625;EAS_AF=0.9573;AMR_AF=0.8963;AFR_AF=0.6248;EUR_AF=0.9115;SAS_AF=0.8875;AA=C|||;VT=SNP
1	74506942	rs79435376	G	A	100	PASS	AC=299;AF=0.0597045;AN=5008;NS=2504;DP=15769;EAS_AF=0.0546;AMR_AF=0.0562;AFR_AF=0.0174;EUR_AF=0.0368;SAS_AF=0.1483;AA=G|||;VT=SNP;EX_TARGET
1	74507315	rs17094777	C	T	100	PASS	AC=299;AF=0.0597045;AN=5008;NS=2504;DP=17346;EAS_AF=0.0546;AMR_AF=0.0562;AFR_AF=0.0174;EUR_AF=0.0368;SAS_AF=0.1483;AA=C|||;VT=SNP;EX_TARGET
1	74507711	rs7538410	T	G	100	PASS	AC=4190;AF=0.836661;AN=5008;NS=2504;DP=16407;EAS_AF=0.9573;AMR_AF=0.8948;AFR_AF=0.6195;EUR_AF=0.9115;SAS_AF=0.8875;AA=G|||;VT=SNP
1	74508744	rs12029234	G	C	100	PASS	AC=1195;AF=0.238618;AN=5008;NS=2504;DP=18931;EAS_AF=0.1141;AMR_AF=0.4121;AFR_AF=0.1346;EUR_AF=0.3996;SAS_AF=0.2188;AA=G|||;VT=SNP
1	74509805	rs6676622	C	T	100	PASS	AC=2651;AF=0.529353;AN=5008;NS=2504;DP=19804;EAS_AF=0.8433;AMR_AF=0.4712;AFR_AF=0.23;EUR_AF=0.5119;SAS_AF=0.6697;AA=C|||;VT=SNP
1	74511694	rs2211207	G	A	100	PASS	AC=4190;AF=0.836661;AN=5008;NS=2504;DP=19506;EAS_AF=0.9573;AMR_AF=0.8948;AFR_AF=0.6195;EUR_AF=0.9115;SAS_AF=0.8875;AA=A|||;VT=SNP
1	74512767	rs7554250	T	C	100	PASS	AC=4188;AF=0.836262;AN=5008;NS=2504;DP=20414;EAS_AF=0.9573;AMR_AF=0.8948;AFR_AF=0.618;EUR_AF=0.9115;SAS_AF=0.8875;AA=C|||;VT=SNP
1	74512896	rs10789383	A	G	100	PASS	AC=1282;AF=0.25599;AN=5008;NS=2504;DP=21270;EAS_AF=0.1141;AMR_AF=0.4135;AFR_AF=0.2005;EUR_AF=0.3996;SAS_AF=0.2178;AA=A|||;VT=SNP
1	74513945	rs6424572	G	T	100	PASS	AC=4062;AF=0.811102;AN=5008;NS=2504;DP=19045;EAS_AF=0.9563;AMR_AF=0.8919;AFR_AF=0.5257;EUR_AF=0.9115;SAS_AF=0.8865;AA=G|||;VT=SNP
1	74515848	rs7547033	T	C	100	PASS	AC=4089;AF=0.816494;AN=5008;NS=2504;DP=15574;EAS_AF=0.8611;AMR_AF=0.8948;AFR_AF=0.6195;EUR_AF=0.9095;SAS_AF=0.8855;AA=C|||;VT=SNP
1	74517667	rs10493531	T	G	100	PASS	AC=1899;AF=0.379193;AN=5008;NS=2504;DP=16853;EAS_AF=0.7887;AMR_AF=0.3329;AFR_AF=0.0598;EUR_AF=0.3837;SAS_AF=0.4172;AA=T|||;VT=SNP
1	74518334	rs1483782	A	T	100	PASS	AC=4198;AF=0.838259;AN=5008;NS=2504;DP=15141;EAS_AF=0.9573;AMR_AF=0.8963;AFR_AF=0.6248;EUR_AF=0.9115;SAS_AF=0.8875;AA=T|||;VT=SNP
1	74518464	rs4650243	C	A	100	PASS	AC=1898;AF=0.378994;AN=5008;NS=2504;DP=15069;EAS_AF=0.7887;AMR_AF=0.3329;AFR_AF=0.0598;EUR_AF=0.3837;SAS_AF=0.4162;AA=C|||;VT=SNP
1	74518831	rs7542672	C	T	100	PASS	AC=635;AF=0.126797;AN=5008;NS=2504;DP=12021;EAS_AF=0.0427;AMR_AF=0.0937;AFR_AF=0.2481;EUR_AF=0.0885;SAS_AF=0.1125;AA=T|||;VT=SNP
1	74520088	rs4649995	T	C	100	PASS	AC=4189;AF=0.836462;AN=5008;NS=2504;DP=15506;EAS_AF=0.9573;AMR_AF=0.8948;AFR_AF=0.6195;EUR_AF=0.9115;SAS_AF=0.8865;AA=C|||;VT=SNP
1	74520279	rs4649996	G	C	100	PASS	AC=2271;AF=0.453474;AN=5008;NS=2504;DP=12398;EAS_AF=0.7887;AMR_AF=0.4063;AFR_AF=0.1566;EUR_AF=0.4742;SAS_AF=0.5215;AA=G|||;VT=SNP
1	74521552	rs10789384	G	T	100	PASS	AC=2651;AF=0.529353;AN=5008;NS=2504;DP=13688;EAS_AF=0.8433;AMR_AF=0.4712;AFR_AF=0.2307;EUR_AF=0.5119;SAS_AF=0.6687;AA=G|||;VT=SNP
1	74522474	rs4650245	C	T	100	PASS	AC=2596;AF=0.518371;AN=5008;NS=2504;DP=16574;EAS_AF=0.8433;AMR_AF=0.4683;AFR_AF=0.1899;EUR_AF=0.5119;SAS_AF=0.6697;AA=C|||;VT=SNP
1	74522532	rs1072936	G	A	100	PASS	AC=4022;AF=0.803115;AN=5008;NS=2504;DP=16271;EAS_AF=0.9573;AMR_AF=0.8905;AFR_AF=0.497;EUR_AF=0.9085;SAS_AF=0.8875;AA=G|||;VT=SNP
1	74523188	rs76366507	T	G	100	PASS	AC=300;AF=0.0599042;AN=5008;NS=2504;DP=17579;EAS_AF=0.0546;AMR_AF=0.0576;AFR_AF=0.0174;EUR_AF=0.0368;SAS_AF=0.1483;AA=T|||;VT=SNP
1	74523308	rs11210402	C	T	100	PASS	AC=697;AF=0.139177;AN=5008;NS=2504;DP=18781;EAS_AF=0.0427;AMR_AF=0.0965;AFR_AF=0.2912;EUR_AF=0.0915;SAS_AF=0.1125;AA=C|||;VT=SNP
1	74524827	rs1574842	G	A	100	PASS	AC=2574;AF=0.513978;AN=5008;NS=2504;DP=16947;EAS_AF=0.8433;AMR_AF=0.4654;AFR_AF=0.1755;EUR_AF=0.5109;SAS_AF=0.6697;AA=G|||;VT=SNP
1	74525837	rs6670220	G	A	100	PASS	AC=638;AF=0.127396;AN=5008;NS=2504;DP=15422;EAS_AF=0.0427;AMR_AF=0.0937;AFR_AF=0.2481;EUR_AF=0.0915;SAS_AF=0.1125;AA=G|||;VT=SNP
1	74527778	rs12044425	A	G	100	PASS	AC=2745;AF=0.548123;AN=5008;NS=2504;DP=19240;EAS_AF=0.8433;AMR_AF=0.4784;AFR_AF=0.2973;EUR_AF=0.5119;SAS_AF=0.6697;AA=A|||;VT=SNP
1	74528451	rs6669321	T	A	100	PASS	AC=4023;AF=0.803315;AN=5008;NS=2504;DP=19275;EAS_AF=0.9573;AMR_AF=0.8905;AFR_AF=0.4977;EUR_AF=0.9085;SAS_AF=0.8875;AA=T|||;VT=SNP
1	74530240	rs11210403	T	A	100	PASS	AC=2597;AF=0.51857;AN=5008;NS=2504;DP=16968;EAS_AF=0.8433;AMR_AF=0.4697;AFR_AF=0.1899;EUR_AF=0.5119;SAS_AF=0.6697;AA=T|||;VT=SNP
1	74530242	rs1483789	A	G	100	PASS	AC=4184;AF=0.835463;AN=5008;NS=2504;DP=17234;EAS_AF=0.9573;AMR_AF=0.8948;AFR_AF=0.6188;EUR_AF=0.9066;SAS_AF=0.8875;AA=a|||;VT=SNP
1	74531511	rs1934729	T	G	100	PASS	AC=4018;AF=0.802316;AN=5008;NS=2504;DP=16265;EAS_AF=0.9573;AMR_AF=0.8862;AFR_AF=0.4962;EUR_AF=0.9085;SAS_AF=0.8875;AA=T|||;VT=SNP
1	74531987	rs1032082	A	G	100	PASS	AC=2901;AF=0.579273;AN=5008;NS=2504;DP=15373;EAS_AF=0.8433;AMR_AF=0.4827;AFR_AF=0.4145;EUR_AF=0.5109;SAS_AF=0.6687;AA=a|||;VT=SNP
1	74532053	rs1984229	A	G	100	PASS	AC=2741;AF=0.547324;AN=5008;NS=2504;DP=14060;EAS_AF=0.8433;AMR_AF=0.4741;AFR_AF=0.2965;EUR_AF=0.5119;SAS_AF=0.6697;AA=A|||;VT=SNP
1	74532536	rs1483792	G	A	100	PASS	AC=4187;AF=0.836062;AN=5008;NS=2504;DP=17209;EAS_AF=0.9573;AMR_AF=0.8948;AFR_AF=0.6195;EUR_AF=0.9085;SAS_AF=0.8875;AA=A|||;VT=SNP
1	74532587	rs11579809	C	T	100	PASS	AC=1872;AF=0.373802;AN=5008;NS=2504;DP=17262;EAS_AF=0.7887;AMR_AF=0.3285;AFR_AF=0.0416;EUR_AF=0.3837;SAS_AF=0.4172;AA=C|||;VT=SNP
1	74533312	rs12068778	C	G	100	PASS	AC=303;AF=0.0605032;AN=5008;NS=2504;DP=16710;EAS_AF=0.0546;AMR_AF=0.0576;AFR_AF=0.0189;EUR_AF=0.0368;SAS_AF=0.1493;AA=C|||;VT=SNP
1	74535130	rs1483793	A	G	100	PASS	AC=2288;AF=0.456869;AN=5008;NS=2504;DP=15895;EAS_AF=0.8036;AMR_AF=0.4063;AFR_AF=0.1566;EUR_AF=0.4751;SAS_AF=0.5225;AA=A|||;VT=SNP
1	74535725	rs1340473	T	A	100	PASS	AC=1279;AF=0.255391;AN=5008;NS=2504;DP=19178;EAS_AF=0.1141;AMR_AF=0.4135;AFR_AF=0.1997;EUR_AF=0.3976;SAS_AF=0.2178;AA=T|||;VT=SNP
1	74535871	rs1340474	T	C	100	PASS	AC=1279;AF=0.255391;AN=5008;NS=2504;DP=20493;EAS_AF=0.1141;AMR_AF=0.4135;AFR_AF=0.1997;EUR_AF=0.3976;SAS_AF=0.2178;AA=T|||;VT=SNP
1	74536732	rs7535190	T	C	100	PASS	AC=2586;AF=0.516374;AN=5008;NS=2504;DP=9855;EAS_AF=0.8442;AMR_AF=0.464;AFR_AF=0.1853;EUR_AF=0.5109;SAS_AF=0.6687;AA=C|||;VT=SNP
1	74536803	rs7535276	T	C	100	PASS	AC=4187;AF=0.836062;AN=5008;NS=2504;DP=10714;EAS_AF=0.9573;AMR_AF=0.8948;AFR_AF=0.6195;EUR_AF=0.9085;SAS_AF=0.8875;AA=C|||;VT=SNP
1	74538252	rs11210404	G	A	100	PASS	AC=2739;AF=0.546925;AN=5008;NS=2504;DP=11762;EAS_AF=0.8433;AMR_AF=0.4726;AFR_AF=0.2965;EUR_AF=0.5109;SAS_AF=0.6697;AA=G|||;VT=SNP
```
