## Supplementary material for "Characterization of shared and ancestry-specific signals driving complex traits using multi-ancestry fine-mapping": mesusiecsinfo

```
*************************************************************

  Multiple Ancestry Sum of Single Effect Model (MESuSiE)          

   Visit http://www.xzlab.org/software.html For Update            

            (C) 2022 Boran Gao, Xiang Zhou                        

              GNU General Public License                          

*************************************************************
# Start data processing for sufficient statistics 
# Create MESuSiE object 
# Start data analysis 

# Data analysis is done, and now generates result 

Potential causal SNPs with PIP > 0.5:  

Credible sets for effects: 
$cs
$cs$L1
 [1] 1523 1639 1651 1658 1660 1663 1664 1666 1667 1674 1681 1684 1686 1698 1702
[16] 1706

$cs$L2
 [1] 726 728 732 734 738 745 747 753 762 765 769 773 777 783 790 798 799 800 802
[20] 804 806 807 808 812 813 815 816 820 823 826 840 850 852 857 877 878 883 906


$cs_category
       L1        L2 
    "eur" "eur_afr" 

$purity
   min.abs.corr mean.abs.corr median.abs.corr
L1     0.871527     0.9801191        0.992744
L2     0.882709     0.9459054        0.981339

$cs_index
[1] 1 2

$coverage
[1] 0.9548849 0.9513895

$requested_coverage
[1] 0.95


 Use MESuSiE_Plot() for visualization
# Total time used for the analysis: 0.09 mins
```
