## Supplementary material for "Characterization of shared and ancestry-specific signals driving complex traits using multi-ancestry fine-mapping": mesusieoutput

```
                 eur          afr      eur_afr
   [1,] 1.928675e-05 3.636084e-06 2.034767e-06
   [2,] 2.353759e-05 3.639287e-06 2.278368e-06
   [3,] 2.204480e-06 5.340309e-06 7.169539e-07
   [4,] 5.062361e-06 3.823378e-06 9.074830e-07
   [5,] 2.201266e-06 5.064379e-06 7.012157e-07
   [6,] 2.480033e-05 3.648490e-06 2.258663e-06
   [7,] 4.050278e-06 1.283720e-05 1.120243e-06
   [8,] 2.402374e-06 6.291075e-06 1.011150e-06
   [9,] 2.202551e-06 5.298121e-06 7.122927e-07
  [10,] 4.860330e-06 1.016137e-05 1.642084e-06
  [11,] 1.629581e-05 3.645755e-06 1.958685e-06
  [12,] 2.188040e-06 3.753421e-06 6.763942e-07
  [13,] 2.198291e-06 4.809025e-06 6.866109e-07
  [14,] 2.200748e-06 4.569028e-06 6.815306e-07
  [15,] 1.086019e-05 6.092551e-06 4.233998e-06
  [16,] 2.497846e-06 5.882672e-06 1.056525e-06
  [17,] 1.131185e-05 5.680939e-06 3.995459e-06
  [18,] 2.482594e-06 6.302770e-06 1.084903e-06
  [19,] 1.794135e-05 3.667550e-06 1.993048e-06
  [20,] 2.684170e-06 3.614328e-06 8.367140e-07
  [21,] 2.644420e-06 3.661245e-06 8.344639e-07
  [22,] 2.172944e-06 4.668280e-06 6.707730e-07
  [23,] 2.174277e-06 4.655712e-06 6.743991e-07
  [24,] 1.721150e-05 3.662695e-06 1.857738e-06
  [25,] 2.554165e-06 3.581557e-06 7.877511e-07
  [26,] 1.753069e-05 3.662274e-06 1.857279e-06
  [27,] 2.174277e-06 4.618817e-06 6.729559e-07
  [28,] 1.672385e-05 8.633065e-06 9.634356e-06
  [29,] 2.125302e-05 8.066584e-06 1.058547e-05
  [30,] 6.500536e-06 4.454208e-06 2.179533e-06
  [31,] 2.342866e-06 4.428733e-06 7.549686e-07
  [32,] 1.450284e-05 8.198609e-06 7.992865e-06
  [33,] 3.385323e-06 5.045609e-06 6.520369e-07
  [34,] 1.656692e-05 7.808817e-06 8.421555e-06
  [35,] 2.196920e-06 3.878681e-06 6.777539e-07
  [36,] 1.700401e-05 6.938456e-06 7.243006e-06
  [37,] 6.809076e-06 1.236502e-05 1.682210e-06
  [38,] 3.094406e-06 3.630806e-06 7.428206e-07
  [39,] 1.781067e-05 6.654295e-06 7.098828e-06
  [40,] 1.924698e-05 6.487230e-06 7.272883e-06
  [41,] 2.323610e-06 4.738722e-06 7.726417e-07
  [42,] 1.816464e-05 6.447588e-06 6.898545e-06
  [43,] 1.816464e-05 6.487230e-06 6.957922e-06
  [44,] 3.339639e-06 4.202929e-06 6.833958e-07
  [45,] 1.816464e-05 6.369571e-06 6.781653e-06
  [46,] 1.833647e-05 6.289437e-06 6.709341e-06
  [47,] 1.388438e-05 6.588997e-06 5.844826e-06
  [48,] 1.755580e-05 6.193373e-06 6.468361e-06
  [49,] 1.716138e-05 5.891222e-06 5.812290e-06
  [50,] 2.673087e-06 4.475576e-06 8.980071e-07
  [51,] 1.826489e-05 5.973211e-06 6.329866e-06
  [52,] 1.808850e-05 5.443390e-06 5.474519e-06
  [53,] 1.808850e-05 5.443390e-06 5.474519e-06
  [54,] 2.763886e-05 5.437542e-06 7.503542e-06
  [55,] 1.760182e-05 5.301071e-06 5.129215e-06
  [56,] 1.292982e-05 5.328368e-06 4.132842e-06
  [57,] 1.292982e-05 5.328368e-06 4.132842e-06
  [58,] 1.281977e-05 5.433987e-06 4.222458e-06
  [59,] 2.294532e-05 5.070156e-06 5.813714e-06
  [60,] 4.706804e-05 4.812444e-06 7.378303e-06
  [61,] 3.132319e-06 4.962526e-06 9.206240e-07
  [62,] 3.111256e-06 5.214968e-06 8.934106e-07
  [63,] 3.108065e-06 5.045490e-06 9.436366e-07
  [64,] 3.086159e-06 5.021522e-06 9.417823e-07
  [65,] 2.952594e-06 3.823598e-06 6.708907e-07
  [66,] 2.707252e-06 3.964435e-06 6.958823e-07
  [67,] 1.171388e-05 1.317237e-05 6.567436e-06
  [68,] 3.950841e-06 3.424489e-06 8.609541e-07
  [69,] 2.566809e-05 5.181104e-06 6.398128e-06
  [70,] 3.153834e-06 5.394957e-06 9.418486e-07
  [71,] 2.933137e-06 3.491163e-06 7.914673e-07
  [72,] 3.134317e-06 4.460458e-06 8.719389e-07
  [73,] 3.901968e-06 4.715370e-06 7.368806e-07
  [74,] 7.498314e-06 1.158320e-05 2.219482e-06
  [75,] 3.235320e-06 3.555298e-06 8.745351e-07
  [76,] 2.671214e-06 3.864976e-06 7.048636e-07
  [77,] 2.720711e-06 3.807325e-06 7.153754e-07
  [78,] 3.382450e-06 3.557343e-06 8.617152e-07
  [79,] 4.157915e-06 9.366960e-06 1.192159e-06
  [80,] 1.798140e-05 6.168743e-06 6.407793e-06
  [81,] 2.662163e-06 3.761302e-06 7.164650e-07
  [82,] 2.690156e-06 3.726880e-06 7.280789e-07
  [83,] 2.337735e-06 4.730981e-06 7.650664e-07
  [84,] 3.086987e-05 5.250045e-06 7.352549e-06
  [85,] 4.043297e-06 4.141750e-06 7.725537e-07
  [86,] 1.354755e-05 4.766752e-06 3.496637e-06
  [87,] 7.157645e-06 4.609234e-06 9.579832e-07
  [88,] 1.239939e-05 1.345761e-05 2.574774e-06
  [89,] 1.045139e-05 9.638468e-06 2.715757e-06
  [90,] 1.813078e-05 4.000420e-06 4.704813e-06
  [91,] 1.159472e-05 1.348449e-05 2.425539e-06
  [92,] 3.221305e-06 6.351305e-06 1.054974e-06
  [93,] 8.890729e-06 1.003168e-05 2.268376e-06
  [94,] 3.221568e-06 7.023353e-06 1.124805e-06
  [95,] 1.662219e-05 8.010543e-06 4.690483e-06
  [96,] 2.358419e-05 1.429533e-05 4.343451e-06
  [97,] 1.666864e-05 1.378663e-05 3.297931e-06
  [98,] 1.272275e-05 1.004856e-05 3.288000e-06
  [99,] 3.804202e-05 4.702214e-06 1.236016e-05
 [100,] 6.929907e-05 1.372850e-05 8.229618e-06
 [101,] 9.737884e-06 4.524009e-06 1.508773e-06
 [102,] 5.026479e-06 1.021776e-05 1.854513e-06
 [103,] 3.276402e-06 9.267144e-06 1.115497e-06
 [104,] 8.068374e-06 1.009530e-05 6.686012e-06
 [105,] 4.292955e-06 8.936301e-06 2.705530e-06
 [106,] 4.329262e-06 8.974317e-06 2.745332e-06
 [107,] 3.251521e-06 9.471653e-06 1.102268e-06
 [108,] 3.507995e-06 5.614346e-05 5.239738e-06
 [109,] 7.259312e-06 9.217864e-06 5.480774e-06
 [110,] 3.420306e-06 9.444664e-06 1.161112e-06
 [111,] 5.255431e-06 3.458600e-05 1.188596e-06
 [112,] 4.258315e-06 9.134471e-06 1.390159e-06
 [113,] 3.275426e-06 9.446877e-06 1.107995e-06
 [114,] 3.286503e-06 9.438406e-06 1.112281e-06
 [115,] 4.006355e-06 9.076415e-06 1.297485e-06
 [116,] 3.233840e-06 9.303611e-06 1.087738e-06
 [117,] 4.039888e-06 9.070948e-06 1.309672e-06
 [118,] 3.314047e-06 9.387217e-06 1.118562e-06
 [119,] 2.038767e-05 1.069471e-05 1.370705e-06
 [120,] 4.078685e-06 9.069843e-06 1.319721e-06
 [121,] 4.288546e-06 9.068924e-06 1.382420e-06
 [122,] 4.288546e-06 9.069707e-06 1.385209e-06
 [123,] 5.684294e-06 9.616954e-06 1.976054e-06
 [124,] 3.393094e-06 9.232147e-06 1.134106e-06
 [125,] 4.245764e-06 9.062378e-06 1.363440e-06
 [126,] 4.078685e-06 8.872961e-06 1.320320e-06
 [127,] 3.230762e-06 9.234718e-06 1.079301e-06
 [128,] 3.252572e-06 9.222166e-06 1.085646e-06
 [129,] 3.252572e-06 9.216970e-06 1.084760e-06
 [130,] 3.252572e-06 9.207492e-06 1.083077e-06
 [131,] 7.290508e-06 8.837039e-06 5.347446e-06
 [132,] 3.320716e-06 9.229478e-06 1.109043e-06
 [133,] 3.368484e-06 9.219548e-06 1.124518e-06
 [134,] 3.368484e-06 9.222981e-06 1.124043e-06
 [135,] 4.124113e-06 8.385923e-06 2.443525e-06
 [136,] 3.274829e-06 9.224260e-06 1.092547e-06
 [137,] 3.252572e-06 9.123541e-06 1.062289e-06
 [138,] 4.833491e-06 3.507192e-05 7.858715e-06
 [139,] 3.252572e-06 9.235453e-06 1.085886e-06
 [140,] 3.252572e-06 9.232833e-06 1.085445e-06
 [141,] 3.252572e-06 9.234138e-06 1.085666e-06
 [142,] 3.368484e-06 9.232833e-06 1.124783e-06
 [143,] 3.368484e-06 9.240102e-06 1.125035e-06
 [144,] 3.252572e-06 9.240102e-06 1.085676e-06
 [145,] 3.252572e-06 9.241413e-06 1.085895e-06
 [146,] 3.230762e-06 9.252545e-06 1.079322e-06
 [147,] 3.274829e-06 9.247359e-06 1.093475e-06
 [148,] 3.247819e-06 9.246053e-06 1.084069e-06
 [149,] 3.230762e-06 9.137601e-06 1.056492e-06
 [150,] 6.525450e-06 1.677102e-05 2.958528e-06
 [151,] 1.501571e-04 3.784983e-05 1.322580e-05
 [152,] 3.252572e-06 9.258459e-06 1.086767e-06
 [153,] 3.274829e-06 9.255923e-06 1.093930e-06
 [154,] 3.274829e-06 9.255923e-06 1.093930e-06
 [155,] 3.247819e-06 9.243220e-06 1.081519e-06
 [156,] 3.252572e-06 9.255923e-06 1.086351e-06
 [157,] 3.274829e-06 9.255923e-06 1.093930e-06
 [158,] 3.274829e-06 9.255923e-06 1.093930e-06
 [159,] 4.039888e-06 9.089876e-06 1.295078e-06
 [160,] 3.274829e-06 9.263158e-06 1.094160e-06
 [161,] 7.228541e-06 1.303086e-04 7.122112e-07
 [162,] 8.539490e-06 9.232372e-06 2.869536e-06
 [163,] 8.188252e-06 9.309364e-06 2.770627e-06
 [164,] 7.390219e-06 9.260556e-06 2.511053e-06
 [165,] 9.641059e-06 9.265858e-06 3.278313e-06
 [166,] 1.488183e-05 9.051408e-06 4.645577e-06
 [167,] 9.486458e-06 9.288092e-06 3.234456e-06
 [168,] 3.548376e-05 1.142947e-05 1.575055e-05
 [169,] 3.721113e-06 9.111478e-06 2.234185e-06
 [170,] 2.808488e-04 3.251751e-05 2.345440e-05
 [171,] 3.646077e-06 8.974980e-06 2.143395e-06
 [172,] 3.852865e-06 8.914290e-06 2.318347e-06
 [173,] 1.516101e-05 9.238837e-06 4.885418e-06
 [174,] 1.544686e-05 9.133787e-06 4.825960e-06
 [175,] 6.906035e-05 9.505603e-06 2.302704e-05
 [176,] 4.193832e-06 9.105885e-06 2.649776e-06
 [177,] 3.432797e-06 8.797008e-06 1.921195e-06
 [178,] 3.687800e-06 2.430703e-05 2.522971e-06
 [179,] 9.522137e-06 7.826698e-06 1.235159e-06
 [180,] 3.436539e-06 8.668944e-06 1.913094e-06
 [181,] 3.666465e-06 2.151478e-05 2.364064e-06
 [182,] 6.546839e-06 1.774529e-05 3.225745e-06
 [183,] 3.221483e-06 7.995630e-06 1.622931e-06
 [184,] 3.436539e-06 7.705913e-06 1.765087e-06
 [185,] 3.436539e-06 7.705913e-06 1.765087e-06
 [186,] 3.667226e-06 2.082193e-05 2.353358e-06
 [187,] 2.626376e-04 2.929692e-05 2.301728e-05
 [188,] 6.255497e-06 1.486972e-05 6.661604e-07
 [189,] 9.338561e-06 1.434817e-05 1.772566e-06
 [190,] 3.887252e-06 4.756428e-06 1.040186e-06
 [191,] 4.300048e-06 1.088514e-05 1.409011e-06
 [192,] 5.094623e-04 1.538530e-05 6.358176e-05
 [193,] 2.547669e-04 1.349499e-05 3.820421e-05
 [194,] 8.444160e-06 1.136432e-05 1.822336e-06
 [195,] 3.287066e-06 8.863230e-06 1.786346e-06
 [196,] 3.461894e-04 1.196016e-05 5.499818e-05
 [197,] 3.224929e-04 1.200172e-05 5.139115e-05
 [198,] 3.269753e-06 1.344966e-05 2.255849e-06
 [199,] 8.607132e-06 1.225396e-05 1.792783e-06
 [200,] 3.333427e-04 1.371702e-05 4.750037e-05
 [201,] 2.178212e-04 1.392215e-05 3.239690e-05
 [202,] 8.607132e-06 1.353122e-05 1.727097e-06
 [203,] 6.545893e-06 3.200467e-05 6.604245e-07
 [204,] 8.607132e-06 1.380563e-05 1.715332e-06
 [205,] 1.013411e-05 1.394403e-05 1.947015e-06
 [206,] 3.874198e-06 4.868307e-06 1.053046e-06
 [207,] 2.329735e-04 2.191621e-05 2.646052e-05
 [208,] 1.872656e-04 3.894416e-05 1.666618e-05
 [209,] 1.468146e-05 8.928091e-06 1.499056e-06
 [210,] 7.006470e-06 3.521069e-05 6.626315e-07
 [211,] 2.114189e-04 4.069432e-05 1.812218e-05
 [212,] 5.448390e-06 4.523033e-05 6.701579e-07
 [213,] 2.542403e-05 1.158935e-05 1.775959e-06
 [214,] 9.206013e-05 7.930172e-06 1.692222e-05
 [215,] 5.073255e-03 7.697310e-06 2.610697e-05
 [216,] 6.157247e-06 6.052975e-06 7.983658e-07
 [217,] 3.340508e-04 3.545000e-05 6.555015e-04
 [218,] 8.177583e-05 1.068524e-05 1.069437e-05
 [219,] 5.574386e-06 5.407518e-06 7.965463e-07
 [220,] 4.657513e-06 5.209020e-06 7.663220e-07
 [221,] 5.574386e-06 5.214580e-06 8.051769e-07
 [222,] 9.722928e-05 1.060630e-05 1.247905e-05
 [223,] 4.467718e-03 7.404682e-06 2.530290e-05
 [224,] 1.720464e-04 1.245416e-05 1.799414e-05
 [225,] 5.110499e-03 7.042510e-06 2.915062e-05
 [226,] 8.129614e-05 1.105260e-05 1.042794e-05
 [227,] 1.019775e-04 1.020509e-05 1.343448e-05
 [228,] 5.821780e-06 5.190984e-06 8.172204e-07
 [229,] 5.821780e-06 5.167639e-06 8.184702e-07
 [230,] 5.808450e-06 5.144542e-06 8.191329e-07
 [231,] 3.558317e-04 3.284117e-05 6.567843e-04
 [232,] 5.695856e-06 5.293383e-06 8.066489e-07
 [233,] 8.586287e-05 1.143110e-05 1.079842e-05
 [234,] 8.354407e-05 1.175257e-05 1.034282e-05
 [235,] 4.169869e-03 7.946380e-06 2.212679e-05
 [236,] 4.269648e-06 5.460850e-06 8.100238e-07
 [237,] 7.390800e-05 1.159482e-05 9.462268e-06
 [238,] 7.390800e-05 1.162026e-05 9.474369e-06
 [239,] 1.280392e-05 4.492063e-06 1.231459e-06
 [240,] 5.251340e-06 4.759351e-06 8.151511e-07
 [241,] 1.199047e-05 4.268061e-06 1.253986e-06
 [242,] 5.362698e-06 4.834298e-06 8.160651e-07
 [243,] 4.890255e-06 4.103645e-06 8.818557e-07
 [244,] 9.891514e-06 2.581438e-05 7.047668e-07
 [245,] 3.376590e-04 2.347130e-05 4.696682e-04
 [246,] 4.105287e-06 8.257937e-06 1.088035e-06
 [247,] 6.029406e-06 7.005507e-06 7.995525e-07
 [248,] 3.397499e-06 4.461138e-06 1.165841e-06
 [249,] 3.500253e-06 7.530276e-06 1.587112e-06
 [250,] 3.477048e-06 4.072039e-06 7.977327e-07
 [251,] 8.825829e-06 4.202178e-06 1.178137e-06
 [252,] 2.258878e-04 1.029804e-05 5.135758e-05
 [253,] 1.062750e-05 4.096896e-06 1.319001e-06
 [254,] 1.328331e-05 1.329652e-05 2.204802e-06
 [255,] 1.636145e-04 1.012220e-05 3.849289e-05
 [256,] 1.215893e-05 4.213073e-06 1.336944e-06
 [257,] 2.788587e-04 7.152526e-06 4.450022e-05
 [258,] 1.215893e-05 4.223642e-06 1.332630e-06
 [259,] 3.338770e-05 4.039713e-06 2.425808e-06
 [260,] 1.232759e-05 4.173102e-06 1.363397e-06
 [261,] 1.876559e-05 9.822517e-06 5.607663e-06
 [262,] 1.215893e-05 4.204417e-06 1.340538e-06
 [263,] 3.143416e-05 3.946542e-06 2.434146e-06
 [264,] 1.763936e-05 4.813738e-06 5.909816e-06
 [265,] 3.143416e-05 3.919878e-06 2.468711e-06
 [266,] 2.143712e-05 3.910569e-06 2.003779e-06
 [267,] 1.014614e-05 9.127951e-06 1.259363e-06
 [268,] 1.010776e-05 9.127951e-06 1.260663e-06
 [269,] 3.013509e-05 3.790307e-06 2.553129e-06
 [270,] 6.542442e-06 5.154116e-06 2.360993e-06
 [271,] 1.183078e-05 3.870869e-06 1.478274e-06
 [272,] 1.183078e-05 3.841371e-06 1.505173e-06
 [273,] 1.155363e-05 3.804962e-06 1.516100e-06
 [274,] 1.215893e-05 3.825468e-06 1.544459e-06
 [275,] 1.215893e-05 3.825468e-06 1.544459e-06
 [276,] 1.183078e-05 3.820187e-06 1.526748e-06
 [277,] 2.830587e-05 3.687871e-06 2.662971e-06
 [278,] 2.133205e-04 7.329713e-06 3.193817e-05
 [279,] 2.035164e-04 7.133761e-06 3.319993e-05
 [280,] 1.204486e-05 3.790654e-06 1.569128e-06
 [281,] 1.155363e-05 3.777279e-06 1.519070e-06
 [282,] 1.172452e-05 3.781702e-06 1.564538e-06
 [283,] 1.200149e-05 3.781702e-06 1.593415e-06
 [284,] 2.033640e-05 9.720412e-06 6.249741e-06
 [285,] 2.057943e-04 7.097416e-06 3.385104e-05
 [286,] 2.404917e-05 3.619567e-06 2.513229e-06
 [287,] 1.141228e-05 3.725612e-06 1.589281e-06
 [288,] 2.849188e-06 3.631594e-06 7.842505e-07
 [289,] 1.216919e-05 3.739867e-06 1.633188e-06
 [290,] 1.234005e-05 3.736070e-06 1.652863e-06
 [291,] 2.263489e-05 3.545664e-06 2.523963e-06
 [292,] 1.216919e-05 3.692189e-06 1.680832e-06
 [293,] 1.083765e-05 1.224720e-05 2.024112e-06
 [294,] 2.263489e-05 3.552881e-06 2.584997e-06
 [295,] 1.190118e-05 3.678404e-06 1.683521e-06
 [296,] 1.206491e-05 3.678404e-06 1.697222e-06
 [297,] 1.234005e-05 3.689239e-06 1.701516e-06
 [298,] 1.234005e-05 3.692189e-06 1.694715e-06
 [299,] 1.251413e-05 3.698378e-06 1.695130e-06
 [300,] 1.088507e-05 1.166189e-05 2.092546e-06
 [301,] 2.567220e-06 3.659590e-06 7.007991e-07
 [302,] 1.190118e-05 3.671280e-06 1.703865e-06
 [303,] 2.152674e-05 9.811501e-06 6.585784e-06
 [304,] 2.203710e-05 9.812651e-06 6.732903e-06
 [305,] 1.216919e-05 3.680969e-06 1.707934e-06
 [306,] 1.200149e-05 3.680969e-06 1.693874e-06
 [307,] 1.172452e-05 3.675934e-06 1.675298e-06
 [308,] 5.808154e-06 6.073341e-06 2.542601e-06
 [309,] 2.003148e-04 7.020122e-06 3.384811e-05
 [310,] 1.408133e-05 3.673560e-06 1.876362e-06
 [311,] 2.103066e-05 9.812651e-06 6.433236e-06
 [312,] 2.105909e-05 9.888278e-06 6.116171e-06
 [313,] 2.261554e-05 9.810765e-06 6.871892e-06
 [314,] 2.472888e-05 9.830976e-06 7.529982e-06
 [315,] 2.003339e-05 9.829433e-06 6.038639e-06
 [316,] 1.111123e-05 3.803751e-06 1.464957e-06
 [317,] 1.082092e-05 3.825765e-06 1.447560e-06
 [318,] 2.137241e-05 9.995969e-06 6.657572e-06
 [319,] 2.137241e-05 9.996966e-06 6.651005e-06
 [320,] 4.549030e-06 5.980826e-06 1.938244e-06
 [321,] 7.929691e-06 1.015953e-05 1.424380e-06
 [322,] 1.645420e-05 1.153653e-05 9.044282e-07
 [323,] 1.096476e-05 3.810219e-06 1.473795e-06
 [324,] 5.237675e-06 6.418890e-06 2.445644e-06
 [325,] 5.203992e-06 6.418890e-06 2.427558e-06
 [326,] 2.041576e-05 1.000236e-05 6.309385e-06
 [327,] 8.651704e-06 9.827933e-06 1.354098e-06
 [328,] 2.041576e-05 1.000722e-05 6.289016e-06
 [329,] 1.705355e-05 1.191087e-05 9.051014e-07
 [330,] 5.138021e-06 6.526026e-06 2.429227e-06
 [331,] 2.114407e-04 6.997728e-06 3.705958e-05
 [332,] 4.983983e-06 6.334132e-06 2.279846e-06
 [333,] 1.082092e-05 3.885438e-06 1.397369e-06
 [334,] 2.172595e-04 6.969542e-06 3.873722e-05
 [335,] 2.238661e-04 6.972250e-06 3.970321e-05
 [336,] 2.470389e-05 1.002561e-05 7.496290e-06
 [337,] 1.096476e-05 3.879078e-06 1.412169e-06
 [338,] 2.137241e-05 1.001115e-05 6.598134e-06
 [339,] 6.481307e-06 9.530444e-06 1.683745e-06
 [340,] 1.843328e-04 6.959015e-06 3.373319e-05
 [341,] 2.264071e-05 1.002084e-05 6.895028e-06
 [342,] 2.137241e-05 1.001605e-05 6.511656e-06
 [343,] 4.856404e-06 7.005823e-06 2.419428e-06
 [344,] 2.318341e-05 1.002365e-05 7.031356e-06
 [345,] 4.885177e-06 6.862079e-06 2.392959e-06
 [346,] 2.403467e-05 1.002513e-05 7.277663e-06
 [347,] 4.828033e-06 8.731110e-06 2.898565e-06
 [348,] 2.264071e-05 1.002040e-05 6.912292e-06
 [349,] 2.052707e-05 1.000247e-05 6.150248e-06
 [350,] 2.758934e-05 1.006835e-05 8.182448e-06
 [351,] 2.827769e-05 1.007131e-05 8.371973e-06
 [352,] 2.256363e-05 1.004409e-05 6.828138e-06
 [353,] 5.280414e-06 9.017746e-06 3.364620e-06
 [354,] 4.986986e-06 9.080629e-06 3.139338e-06
 [355,] 4.978629e-06 9.222786e-06 3.163816e-06
 [356,] 2.748931e-05 1.007625e-05 8.144865e-06
 [357,] 2.617073e-05 1.008032e-05 7.743904e-06
 [358,] 8.075221e-06 3.800133e-06 1.291850e-06
 [359,] 5.322278e-05 7.184679e-06 3.332532e-05
 [360,] 2.079576e-05 1.002359e-05 6.345274e-06
 [361,] 5.101068e-05 7.381518e-06 3.307600e-05
 [362,] 8.075221e-06 3.800893e-06 1.315878e-06
 [363,] 1.312345e-04 7.091486e-06 2.384527e-05
 [364,] 1.139035e-05 1.510903e-05 8.276666e-07
 [365,] 7.791701e-06 1.255164e-05 1.591340e-06
 [366,] 9.737299e-06 1.331720e-05 1.773277e-06
 [367,] 4.800912e-06 8.438177e-05 1.311572e-05
 [368,] 2.137349e-04 2.009193e-05 2.755979e-06
 [369,] 5.977193e-05 3.851745e-06 6.515953e-06
 [370,] 6.029752e-06 1.264148e-05 1.810861e-06
 [371,] 5.977193e-05 3.909383e-06 5.749756e-06
 [372,] 3.556843e-06 6.934588e-06 1.084643e-06
 [373,] 4.314250e-05 4.043741e-06 4.068175e-06
 [374,] 4.092047e-05 5.375022e-06 1.701535e-05
 [375,] 1.571407e-05 1.036276e-05 4.805688e-06
 [376,] 2.599797e-06 5.841850e-06 8.690693e-07
 [377,] 3.612830e-06 7.081978e-06 1.083307e-06
 [378,] 4.804103e-05 5.132885e-06 1.827034e-05
 [379,] 3.026421e-05 1.002052e-05 8.824941e-06
 [380,] 4.197784e-05 5.230586e-06 1.670187e-05
 [381,] 3.524532e-06 6.957420e-06 1.077216e-06
 [382,] 4.306724e-05 5.151581e-06 1.664307e-05
 [383,] 4.931529e-05 5.211395e-06 1.910512e-05
 [384,] 4.092047e-05 4.953376e-06 1.494547e-05
 [385,] 1.359198e-05 4.311863e-06 1.477000e-06
 [386,] 5.824241e-05 4.016543e-06 4.981481e-06
 [387,] 6.072817e-06 1.125114e-05 1.763418e-06
 [388,] 5.604832e-06 8.525903e-06 1.740601e-06
 [389,] 4.859332e-05 4.896982e-06 1.599217e-05
 [390,] 4.613752e-05 5.033905e-06 1.621117e-05
 [391,] 4.088371e-05 4.891325e-06 1.376923e-05
 [392,] 2.608787e-06 2.388051e-05 1.589194e-06
 [393,] 3.658482e-06 7.011895e-06 1.107811e-06
 [394,] 3.580802e-06 7.107066e-06 1.083717e-06
 [395,] 3.713751e-05 4.916431e-06 1.276867e-05
 [396,] 2.602186e-06 2.523537e-05 1.562119e-06
 [397,] 5.705242e-06 7.893517e-06 1.613975e-06
 [398,] 2.447132e-05 8.666280e-06 1.374814e-06
 [399,] 2.615737e-06 2.442632e-05 1.649298e-06
 [400,] 2.185692e-05 8.666280e-06 1.299900e-06
 [401,] 3.495167e-06 7.098609e-06 1.066257e-06
 [402,] 1.168438e-05 4.894432e-06 3.802534e-06
 [403,] 3.589921e-06 7.095571e-06 1.088927e-06
 [404,] 4.897667e-06 2.185235e-05 5.680018e-06
 [405,] 3.263562e-05 8.651427e-06 1.592050e-06
 [406,] 5.699247e-06 7.466509e-06 1.574358e-06
 [407,] 9.945334e-06 1.094955e-05 2.889261e-06
 [408,] 4.236715e-06 3.764170e-05 6.197348e-06
 [409,] 2.557012e-06 2.252399e-05 1.945363e-06
 [410,] 1.156895e-05 7.134483e-06 1.043693e-06
 [411,] 3.890598e-06 3.267996e-05 4.490808e-06
 [412,] 3.121814e-05 5.318856e-06 1.236863e-05
 [413,] 3.663283e-06 5.663428e-06 1.067668e-06
 [414,] 3.958353e-06 4.289045e-05 2.464178e-06
 [415,] 5.338069e-06 7.992776e-06 2.475500e-06
 [416,] 3.335622e-05 1.040879e-05 9.947610e-06
 [417,] 3.552449e-06 5.649952e-06 1.041450e-06
 [418,] 3.599805e-05 1.040080e-05 1.065622e-05
 [419,] 3.271261e-05 5.611438e-06 1.396913e-05
 [420,] 3.435658e-06 5.625768e-06 1.015566e-06
 [421,] 3.078844e-06 5.603394e-06 9.105813e-07
 [422,] 3.149605e-06 5.677359e-06 9.415167e-07
 [423,] 1.749115e-05 8.378654e-06 1.163880e-06
 [424,] 2.422951e-06 3.074286e-05 1.866382e-06
 [425,] 4.105974e-06 4.123056e-05 2.178522e-06
 [426,] 2.741720e-05 6.428550e-06 1.469473e-05
 [427,] 2.955004e-05 6.486598e-06 1.597197e-05
 [428,] 3.735895e-06 5.980862e-06 1.115323e-06
 [429,] 4.277451e-06 5.519198e-05 2.310031e-06
 [430,] 3.957825e-06 6.066625e-06 1.252428e-06
 [431,] 6.120977e-06 7.495804e-06 2.810111e-06
 [432,] 2.257498e-05 7.965394e-06 1.549047e-05
 [433,] 2.257498e-05 7.801036e-06 1.515323e-05
 [434,] 5.593600e-06 9.792758e-06 2.123529e-06
 [435,] 5.725011e-06 7.317021e-06 2.518040e-06
 [436,] 1.698090e-05 7.440132e-06 1.074314e-05
 [437,] 2.720938e-05 7.575466e-06 1.759031e-05
 [438,] 2.312087e-05 7.471353e-06 1.476937e-05
 [439,] 2.346617e-05 7.561760e-06 1.518731e-05
 [440,] 4.192014e-06 1.757571e-05 1.642995e-06
 [441,] 2.529527e-05 7.228066e-06 1.557342e-05
 [442,] 5.743905e-06 4.723690e-06 1.626037e-06
 [443,] 2.373987e-05 6.856016e-06 1.377681e-05
 [444,] 2.176581e-05 6.004602e-06 1.078154e-05
 [445,] 3.836947e-05 5.822873e-06 1.695967e-05
 [446,] 2.660745e-06 2.121905e-05 1.695676e-06
 [447,] 2.666126e-06 2.038368e-05 1.683520e-06
 [448,] 7.272321e-05 1.061628e-05 1.779794e-05
 [449,] 1.759867e-05 6.520355e-06 9.682647e-06
 [450,] 6.886837e-05 1.173297e-05 1.525192e-05
 [451,] 1.759867e-05 6.495820e-06 9.641727e-06
 [452,] 6.255937e-05 1.131158e-05 1.450000e-05
 [453,] 2.799588e-06 9.464383e-06 8.006064e-07
 [454,] 5.235215e-06 2.109010e-05 4.585654e-06
 [455,] 6.323021e-06 5.069296e-06 2.157673e-06
 [456,] 2.846196e-06 4.866819e-06 8.054255e-07
 [457,] 9.144818e-06 4.656349e-06 3.067994e-06
 [458,] 5.126105e-06 7.098697e-06 1.650179e-06
 [459,] 3.285441e-06 1.322346e-05 1.143153e-06
 [460,] 8.548357e-06 1.233781e-05 2.188010e-06
 [461,] 1.632716e-05 4.043429e-06 4.457573e-06
 [462,] 2.526546e-06 3.979487e-06 6.895029e-07
 [463,] 1.559078e-05 3.997856e-06 4.213727e-06
 [464,] 8.493304e-06 1.130675e-05 2.216260e-06
 [465,] 1.226535e-05 3.557197e-06 2.701028e-06
 [466,] 8.666869e-06 1.117955e-05 2.047380e-06
 [467,] 2.526546e-06 3.986652e-06 6.856056e-07
 [468,] 2.526546e-06 3.982572e-06 6.860535e-07
 [469,] 1.476490e-05 3.951926e-06 3.930561e-06
 [470,] 9.439255e-06 6.585755e-06 1.790407e-06
 [471,] 3.567554e-06 5.543928e-06 1.242055e-06
 [472,] 1.476490e-05 3.948321e-06 3.946852e-06
 [473,] 1.210977e-05 3.622887e-06 2.867805e-06
 [474,] 1.082121e-05 7.529791e-06 3.080010e-06
 [475,] 1.094058e-05 7.516300e-06 3.089599e-06
 [476,] 7.000125e-06 7.263844e-06 2.414061e-06
 [477,] 4.002888e-06 4.119595e-06 1.369997e-06
 [478,] 9.583877e-06 6.446488e-06 1.833772e-06
 [479,] 1.091334e-05 7.423819e-06 2.977776e-06
 [480,] 5.718231e-06 6.352135e-06 1.269752e-06
 [481,] 8.461938e-06 1.029113e-05 2.049092e-06
 [482,] 8.777121e-06 9.824049e-06 1.883870e-06
 [483,] 1.154658e-05 9.824049e-06 1.626450e-06
 [484,] 1.094368e-05 7.317930e-06 2.856572e-06
 [485,] 1.094368e-05 7.316771e-06 2.853330e-06
 [486,] 8.787233e-06 9.746790e-06 1.874406e-06
 [487,] 9.396625e-06 4.144899e-06 1.498155e-06
 [488,] 1.243759e-05 3.895909e-06 3.329087e-06
 [489,] 1.148959e-05 3.895909e-06 3.117492e-06
 [490,] 8.807609e-06 9.653773e-06 1.862250e-06
 [491,] 1.266409e-05 3.905909e-06 3.397578e-06
 [492,] 1.064147e-05 7.270765e-06 2.738104e-06
 [493,] 1.064147e-05 7.288615e-06 2.763904e-06
 [494,] 1.266409e-05 3.895909e-06 3.379110e-06
 [495,] 1.243759e-05 3.876308e-06 3.293243e-06
 [496,] 2.509777e-06 3.851464e-06 6.922325e-07
 [497,] 2.523451e-06 3.849103e-06 6.953186e-07
 [498,] 3.703500e-06 4.483689e-06 1.137674e-06
 [499,] 1.067508e-05 7.228162e-06 2.697512e-06
 [500,] 2.496471e-06 3.821953e-06 6.922982e-07
 [501,] 7.945392e-06 5.144529e-06 3.004621e-06
 [502,] 1.073143e-05 7.215504e-06 2.696233e-06
 [503,] 1.073143e-05 7.214343e-06 2.689551e-06
 [504,] 1.266638e-05 3.857233e-06 3.307012e-06
 [505,] 2.523451e-06 3.823902e-06 6.966468e-07
 [506,] 2.173174e-06 3.629432e-06 6.279027e-07
 [507,] 8.840465e-06 9.275176e-06 1.815065e-06
 [508,] 2.523451e-06 3.818323e-06 6.986480e-07
 [509,] 1.111232e-05 7.197419e-06 2.698826e-06
 [510,] 8.699966e-06 6.466449e-06 2.543058e-06
 [511,] 2.208197e-06 3.792341e-06 6.271625e-07
 [512,] 2.212790e-06 3.780443e-06 6.271580e-07
 [513,] 2.370651e-06 3.851757e-06 7.010426e-07
 [514,] 8.047951e-06 6.420439e-06 1.541795e-06
 [515,] 2.203890e-06 3.737060e-06 6.271502e-07
 [516,] 2.203890e-06 3.737060e-06 6.271502e-07
 [517,] 8.061250e-06 4.603882e-06 1.165763e-06
 [518,] 7.968621e-06 4.616728e-06 1.155212e-06
 [519,] 6.477851e-06 6.398550e-06 1.319781e-06
 [520,] 7.492945e-06 4.581911e-06 1.123520e-06
 [521,] 2.176766e-06 3.740112e-06 6.291432e-07
 [522,] 9.602401e-06 8.568338e-06 1.665348e-06
 [523,] 2.189487e-06 3.751196e-06 6.269690e-07
 [524,] 2.192667e-06 3.751196e-06 6.267174e-07
 [525,] 1.363255e-05 4.129938e-06 4.056530e-06
 [526,] 9.325333e-06 8.631307e-06 1.693034e-06
 [527,] 7.492945e-06 4.566172e-06 1.127051e-06
 [528,] 7.724834e-06 6.421880e-06 2.275703e-06
 [529,] 2.199858e-06 3.751323e-06 6.263913e-07
 [530,] 1.390191e-05 4.155283e-06 4.171159e-06
 [531,] 2.196114e-06 3.751323e-06 6.265261e-07
 [532,] 2.196114e-06 3.751323e-06 6.265261e-07
 [533,] 9.306251e-06 8.714841e-06 1.699119e-06
 [534,] 2.199858e-06 3.751323e-06 6.263913e-07
 [535,] 9.280368e-06 8.745462e-06 1.704170e-06
 [536,] 9.332376e-06 8.714841e-06 1.696823e-06
 [537,] 2.416555e-06 3.812006e-06 7.083790e-07
 [538,] 7.602455e-06 4.603882e-06 1.127856e-06
 [539,] 9.440862e-06 8.873117e-06 1.701331e-06
 [540,] 1.362409e-05 4.132290e-06 4.058601e-06
 [541,] 5.918333e-06 1.000130e-05 2.789934e-06
 [542,] 1.302217e-05 7.207728e-06 2.877027e-06
 [543,] 2.208193e-06 3.757045e-06 6.262992e-07
 [544,] 2.240100e-06 3.658573e-06 6.303353e-07
 [545,] 1.338014e-05 4.141893e-06 4.013250e-06
 [546,] 8.253889e-06 6.466559e-06 1.559222e-06
 [547,] 2.390062e-06 3.814900e-06 7.032272e-07
 [548,] 2.214762e-06 3.749945e-06 6.263798e-07
 [549,] 2.428782e-06 3.897260e-06 7.319171e-07
 [550,] 1.334154e-05 7.235500e-06 2.884646e-06
 [551,] 5.907472e-06 1.140349e-05 2.987401e-06
 [552,] 2.473386e-06 3.907312e-06 7.476913e-07
 [553,] 4.508746e-06 3.707746e-06 1.365158e-06
 [554,] 2.481391e-06 3.887600e-06 7.460959e-07
 [555,] 2.410598e-06 3.817886e-06 7.096820e-07
 [556,] 8.447738e-06 4.459225e-06 1.167266e-06
 [557,] 1.003612e-05 1.030865e-05 1.776150e-06
 [558,] 5.790450e-06 6.338889e-06 2.107515e-06
 [559,] 7.909775e-06 6.499857e-06 2.383001e-06
 [560,] 1.447349e-05 3.415200e-06 1.918603e-06
 [561,] 1.362409e-05 4.210512e-06 4.196981e-06
 [562,] 2.380279e-06 3.817886e-06 7.012066e-07
 [563,] 2.380279e-06 3.817886e-06 7.012066e-07
 [564,] 7.752015e-06 1.244867e-05 2.340112e-06
 [565,] 1.325155e-05 7.233833e-06 2.911789e-06
 [566,] 8.974163e-06 4.279602e-06 1.262019e-06
 [567,] 2.370813e-06 3.835472e-06 6.994045e-07
 [568,] 2.370813e-06 3.835472e-06 6.994045e-07
 [569,] 1.020294e-05 1.056972e-05 1.781494e-06
 [570,] 1.447349e-05 3.393596e-06 1.974126e-06
 [571,] 1.028824e-05 1.060687e-05 1.777791e-06
 [572,] 9.235697e-06 6.293560e-06 1.734459e-06
 [573,] 1.325155e-05 8.745023e-06 4.064468e-06
 [574,] 1.520130e-05 4.285581e-06 4.807947e-06
 [575,] 1.549257e-05 4.533281e-06 5.359581e-06
 [576,] 1.334154e-05 7.225320e-06 3.020615e-06
 [577,] 1.425394e-05 3.432616e-06 2.354590e-06
 [578,] 9.119421e-06 6.197218e-06 1.747123e-06
 [579,] 1.648047e-05 4.597440e-06 5.765259e-06
 [580,] 1.360775e-05 7.232240e-06 3.228244e-06
 [581,] 1.534136e-05 4.711329e-06 5.582933e-06
 [582,] 5.359298e-06 5.789521e-06 1.396676e-06
 [583,] 2.736245e-06 4.012504e-06 8.508108e-07
 [584,] 1.510521e-05 3.368758e-06 2.243750e-06
 [585,] 1.076778e-05 1.111281e-05 1.777522e-06
 [586,] 1.089994e-05 4.136489e-06 1.511298e-06
 [587,] 7.439122e-06 4.118520e-06 1.216941e-06
 [588,] 1.403972e-05 5.735875e-06 6.672710e-06
 [589,] 7.196586e-06 4.087807e-06 1.205753e-06
 [590,] 1.403972e-05 5.674658e-06 6.564455e-06
 [591,] 1.432841e-05 5.674658e-06 6.693162e-06
 [592,] 7.218442e-06 4.046704e-06 1.227383e-06
 [593,] 1.432841e-05 5.739958e-06 6.766065e-06
 [594,] 7.524351e-06 4.547871e-06 1.143099e-06
 [595,] 1.082978e-05 1.238799e-05 1.944875e-06
 [596,] 3.674020e-06 5.373435e-06 1.367991e-06
 [597,] 1.062003e-05 4.486433e-06 1.432366e-06
 [598,] 6.702471e-06 6.390478e-06 1.060420e-06
 [599,] 1.137153e-05 4.427696e-06 1.534530e-06
 [600,] 1.549714e-05 6.126517e-06 7.842588e-06
 [601,] 2.909784e-06 5.158119e-06 1.011775e-06
 [602,] 1.156077e-05 4.428219e-06 1.533487e-06
 [603,] 2.943057e-05 9.386576e-06 9.188677e-06
 [604,] 1.549714e-05 6.688727e-06 8.679206e-06
 [605,] 6.956267e-06 1.087636e-05 2.403086e-06
 [606,] 7.463129e-06 8.841092e-06 3.743138e-06
 [607,] 3.688540e-06 5.410176e-06 1.381902e-06
 [608,] 6.867698e-06 4.001498e-06 1.353132e-06
 [609,] 7.168873e-06 3.879720e-06 1.473826e-06
 [610,] 7.069641e-06 3.888149e-06 1.434231e-06
 [611,] 1.489817e-05 8.131557e-06 1.023583e-05
 [612,] 3.002088e-06 5.039572e-06 1.027154e-06
 [613,] 7.044580e-06 7.541941e-06 1.068430e-06
 [614,] 7.044580e-06 7.503497e-06 1.070093e-06
 [615,] 7.280386e-06 3.894681e-06 1.504473e-06
 [616,] 7.177407e-06 3.888926e-06 1.575723e-06
 [617,] 2.913206e-06 3.718719e-06 7.789324e-07
 [618,] 1.054035e-05 7.772696e-06 4.576258e-06
 [619,] 8.292547e-04 3.881662e-06 5.106996e-04
 [620,] 9.965318e-06 8.300486e-06 2.400227e-06
 [621,] 1.001849e-05 8.364252e-06 2.363448e-06
 [622,] 1.042333e-05 7.821189e-06 4.568610e-06
 [623,] 1.001849e-05 8.380807e-06 2.352905e-06
 [624,] 3.139526e-06 3.611162e-06 8.029369e-07
 [625,] 3.538098e-06 3.835639e-06 9.440376e-07
 [626,] 1.001849e-05 8.378050e-06 2.354627e-06
 [627,] 1.001849e-05 8.375037e-06 2.356523e-06
 [628,] 1.001849e-05 8.366794e-06 2.354361e-06
 [629,] 1.090394e-05 8.369817e-06 2.502374e-06
 [630,] 9.865625e-06 8.375365e-06 2.322978e-06
 [631,] 9.917878e-06 8.378165e-06 2.330194e-06
 [632,] 8.618377e-06 6.787394e-06 2.754690e-06
 [633,] 2.441800e-04 4.110868e-06 1.837007e-04
 [634,] 9.229915e-06 8.383581e-06 2.214614e-06
 [635,] 9.098803e-06 8.383581e-06 2.191999e-06
 [636,] 1.006677e-05 8.397707e-06 2.350799e-06
 [637,] 5.722322e-06 7.781131e-06 1.382605e-06
 [638,] 1.022509e-05 8.392420e-06 2.373500e-06
 [639,] 1.060163e-05 8.416422e-06 2.421601e-06
 [640,] 2.856074e-06 3.709817e-06 7.672801e-07
 [641,] 5.963051e-05 4.258373e-06 3.977451e-05
 [642,] 1.048287e-05 8.425598e-06 2.398486e-06
 [643,] 2.885265e-06 3.676271e-06 7.713051e-07
 [644,] 8.772675e-06 8.019395e-06 3.330254e-06
 [645,] 3.552799e-06 3.738225e-06 9.103053e-07
 [646,] 8.742413e-06 6.301140e-06 2.400912e-06
 [647,] 8.742413e-06 6.312052e-06 2.410018e-06
 [648,] 1.049086e-05 8.430589e-06 2.402115e-06
 [649,] 1.310305e-05 7.538218e-06 5.304682e-06
 [650,] 1.310305e-05 7.550142e-06 5.323988e-06
 [651,] 3.151948e-06 4.091863e-06 7.296395e-07
 [652,] 4.891914e-06 3.740362e-06 9.115485e-07
 [653,] 1.345610e-05 8.150077e-06 3.235743e-06
 [654,] 4.337029e-06 3.564262e-06 1.002716e-06
 [655,] 1.329325e-05 8.107562e-06 3.340701e-06
 [656,] 1.337859e-05 8.105334e-06 3.104619e-06
 [657,] 3.425406e-06 3.724160e-06 8.938720e-07
 [658,] 8.405280e-06 8.953836e-06 1.713358e-06
 [659,] 1.275022e-05 6.855185e-06 4.527308e-06
 [660,] 3.521147e-06 3.731035e-06 9.166475e-07
 [661,] 8.250509e-06 6.337671e-06 2.309199e-06
 [662,] 5.408485e-06 4.049102e-06 8.992341e-07
 [663,] 1.313337e-05 8.111194e-06 3.268798e-06
 [664,] 1.313337e-05 8.110798e-06 3.272042e-06
 [665,] 8.043070e-06 6.315678e-06 2.244321e-06
 [666,] 2.870565e-06 3.659671e-06 7.686995e-07
 [667,] 7.221691e-06 3.561345e-06 1.738115e-06
 [668,] 1.267891e-05 8.106087e-06 3.150010e-06
 [669,] 1.283036e-05 8.112899e-06 3.195175e-06
 [670,] 8.180170e-06 6.289254e-06 2.256038e-06
 [671,] 3.218443e-06 5.153715e-06 9.166347e-07
 [672,] 4.665134e-06 1.088920e-05 1.870040e-05
 [673,] 7.902505e-05 1.011221e-05 3.813029e-04
 [674,] 5.877897e-06 8.167891e-06 1.720232e-06
 [675,] 5.875443e-06 8.179397e-06 1.718751e-06
 [676,] 7.902505e-05 1.019258e-05 3.849202e-04
 [677,] 6.225347e-06 1.271356e-05 4.791116e-06
 [678,] 3.565298e-06 1.061237e-05 1.379908e-05
 [679,] 8.356816e-06 7.145994e-06 2.600147e-06
 [680,] 2.284937e-06 1.809166e-04 8.803384e-07
 [681,] 6.153725e-06 8.805701e-06 1.839754e-05
 [682,] 7.880979e-06 6.141595e-06 1.826244e-06
 [683,] 8.440520e-05 1.038122e-05 4.157234e-04
 [684,] 6.385096e-06 1.294037e-05 5.030416e-06
 [685,] 9.407394e-06 1.644526e-05 9.495786e-06
 [686,] 5.883273e-06 8.199504e-06 1.720566e-06
 [687,] 3.381772e-06 2.825133e-05 2.516320e-06
 [688,] 9.352498e-06 1.644526e-05 9.427453e-06
 [689,] 8.403330e-06 6.197827e-06 2.018454e-06
 [690,] 5.850352e-06 8.211138e-06 1.711842e-06
 [691,] 8.208813e-06 1.011381e-05 2.935498e-05
 [692,] 7.501324e-06 1.019270e-05 2.698622e-05
 [693,] 7.111926e-06 7.930110e-06 1.628870e-06
 [694,] 9.126548e-06 1.644526e-05 9.145591e-06
 [695,] 6.449292e-06 5.722240e-06 1.621347e-06
 [696,] 5.776618e-06 2.053828e-04 7.447927e-06
 [697,] 5.984174e-06 8.208093e-06 1.740148e-06
 [698,] 9.017019e-06 1.678128e-05 9.179213e-06
 [699,] 9.126548e-06 1.656006e-05 9.205071e-06
 [700,] 5.776618e-06 2.184257e-04 7.571851e-06
 [701,] 9.126548e-06 1.656006e-05 9.205071e-06
 [702,] 6.048335e-06 8.217505e-06 1.747807e-06
 [703,] 6.772512e-06 1.300677e-05 5.476224e-06
 [704,] 1.301370e-05 1.158589e-05 5.447229e-05
 [705,] 6.385096e-06 1.317866e-05 5.121321e-06
 [706,] 2.919156e-06 3.911888e-06 8.095507e-07
 [707,] 6.682133e-06 1.292648e-05 5.352762e-06
 [708,] 9.248209e-06 1.081873e-05 3.567179e-05
 [709,] 9.017019e-06 1.666434e-05 9.119927e-06
 [710,] 9.068620e-06 1.666434e-05 9.185484e-06
 [711,] 6.048335e-06 8.235375e-06 1.748938e-06
 [712,] 1.177845e-05 5.769402e-06 2.657194e-06
 [713,] 9.068620e-06 1.796730e-05 9.868814e-06
 [714,] 3.422527e-06 4.026354e-06 9.812872e-07
 [715,] 8.403330e-06 7.201664e-06 2.640511e-06
 [716,] 8.061890e-06 1.390834e-05 4.158287e-05
 [717,] 6.172415e-06 8.241326e-06 1.782234e-06
 [718,] 7.645797e-05 1.192265e-05 4.402987e-04
 [719,] 8.438947e-06 1.938044e-05 9.558909e-06
 [720,] 6.424466e-06 1.293323e-05 2.898903e-05
 [721,] 5.323953e-06 2.442154e-05 4.969459e-06
 [722,] 4.234052e-06 1.274532e-05 3.454310e-06
 [723,] 5.081110e-06 2.222256e-05 2.687003e-06
 [724,] 4.732147e-06 8.218068e-06 1.415339e-06
 [725,] 1.802992e-05 5.374827e-06 8.304235e-06
 [726,] 2.108970e-02 4.794498e-06 4.810597e-02
 [727,] 4.661158e-06 8.232049e-06 1.400241e-06
 [728,] 2.853310e-02 4.707524e-06 6.246832e-02
 [729,] 3.539459e-06 1.453865e-05 1.679097e-06
 [730,] 2.493866e-05 4.143232e-06 7.553162e-06
 [731,] 4.654305e-06 8.280392e-06 1.394805e-06
 [732,] 2.108970e-02 4.595805e-06 4.419861e-02
 [733,] 4.654305e-06 8.235710e-06 1.398642e-06
 [734,] 3.334589e-02 4.575143e-06 6.920804e-02
 [735,] 3.296463e-06 4.794789e-06 7.999190e-07
 [736,] 5.124808e-06 1.968992e-05 2.413965e-06
 [737,] 5.129348e-06 1.957496e-05 2.397431e-06
 [738,] 2.589554e-02 4.498829e-06 5.152308e-02
 [739,] 2.541184e-05 4.335538e-06 8.326053e-06
 [740,] 2.609691e-05 4.317749e-06 8.461995e-06
 [741,] 3.534080e-06 1.397058e-05 1.574252e-06
 [742,] 4.394493e-06 4.626992e-06 8.824536e-07
 [743,] 1.239829e-05 6.869357e-06 3.353213e-06
 [744,] 4.674547e-06 8.261603e-06 1.400978e-06
 [745,] 3.000650e-02 4.479315e-06 5.906797e-02
 [746,] 2.481374e-05 4.369939e-06 8.264342e-06
 [747,] 2.060739e-02 4.479315e-06 4.053796e-02
 [748,] 7.292154e-06 6.921630e-06 2.194961e-06
 [749,] 8.622899e-06 6.882679e-06 2.553097e-06
 [750,] 4.641648e-06 8.275959e-06 1.394163e-06
 [751,] 4.314317e-06 4.615901e-06 8.779274e-07
 [752,] 5.129348e-06 2.016632e-05 2.443708e-06
 [753,] 2.415839e-03 4.961493e-06 2.183840e-04
 [754,] 3.222940e-06 4.821716e-06 7.995986e-07
 [755,] 1.350210e-05 4.519145e-06 5.069133e-06
 [756,] 4.667440e-06 8.297886e-06 1.396703e-06
 [757,] 8.884757e-06 6.885195e-06 2.633525e-06
 [758,] 6.830087e-06 8.513207e-06 2.116922e-06
 [759,] 1.403670e-05 6.861240e-06 3.925544e-06
 [760,] 1.431525e-05 6.860330e-06 3.977080e-06
 [761,] 7.109879e-06 8.010623e-06 1.782278e-06
 [762,] 2.217504e-02 4.148695e-06 3.358727e-02
 [763,] 2.379442e-05 4.128548e-06 7.239269e-06
 [764,] 4.606507e-06 8.286713e-06 1.387924e-06
 [765,] 2.415839e-03 4.892070e-06 2.286959e-04
 [766,] 4.611776e-06 8.300170e-06 1.387921e-06
 [767,] 5.161877e-06 1.566937e-05 2.084580e-06
 [768,] 8.896158e-06 1.136285e-05 7.184142e-06
 [769,] 1.641470e-02 4.074392e-06 2.358631e-02
 [770,] 3.085649e-06 4.863130e-06 8.048231e-07
 [771,] 3.085649e-06 4.863130e-06 8.048231e-07
 [772,] 5.188362e-06 1.497423e-05 2.003253e-06
 [773,] 1.513738e-02 4.074392e-06 2.175643e-02
 [774,] 4.260045e-06 4.604928e-06 8.751089e-07
 [775,] 3.093613e-06 4.863130e-06 8.042496e-07
 [776,] 1.431525e-05 6.860515e-06 3.982091e-06
 [777,] 4.602418e-03 4.071270e-06 6.513656e-03
 [778,] 1.137053e-03 4.941937e-06 1.088900e-04
 [779,] 4.949996e-06 8.311846e-06 1.445590e-06
 [780,] 3.093613e-06 4.849188e-06 8.040098e-07
 [781,] 1.222756e-03 4.941937e-06 1.167055e-04
 [782,] 1.137053e-03 4.925149e-06 1.097237e-04
 [783,] 5.734747e-03 4.098900e-06 8.277858e-03
 [784,] 4.635177e-06 8.314231e-06 1.390559e-06
 [785,] 1.275503e-05 6.888640e-06 3.752929e-06
 [786,] 5.670352e-06 1.586240e-05 1.854551e-06
 [787,] 3.093613e-06 4.829415e-06 8.028887e-07
 [788,] 1.287276e-05 5.304789e-06 3.564208e-06
 [789,] 6.545591e-06 6.682191e-06 1.848580e-06
 [790,] 9.188176e-03 4.175025e-06 1.496786e-02
 [791,] 1.222756e-03 4.976018e-06 1.149370e-04
 [792,] 1.550824e-05 6.862218e-06 4.319415e-06
 [793,] 1.222756e-03 4.976018e-06 1.149370e-04
 [794,] 4.260045e-06 4.604928e-06 8.751089e-07
 [795,] 1.222756e-03 4.976018e-06 1.149370e-04
 [796,] 1.278879e-05 6.866678e-06 3.656492e-06
 [797,] 1.150282e-05 4.531356e-06 4.391779e-06
 [798,] 1.305517e-03 4.976018e-06 1.223439e-04
 [799,] 1.305517e-03 4.976018e-06 1.223439e-04
 [800,] 1.305517e-03 4.976018e-06 1.223439e-04
 [801,] 4.505104e-06 4.626992e-06 8.899176e-07
 [802,] 1.115773e-02 4.209562e-06 1.854386e-02
 [803,] 4.635177e-06 8.315515e-06 1.389553e-06
 [804,] 9.188176e-03 4.214205e-06 1.452472e-02
 [805,] 1.305517e-03 4.993313e-06 1.214126e-04
 [806,] 1.394001e-03 4.993313e-06 1.292464e-04
 [807,] 1.394001e-03 4.993313e-06 1.292464e-04
 [808,] 1.394001e-03 4.993313e-06 1.292464e-04
 [809,] 1.457470e-05 6.873522e-06 4.174549e-06
 [810,] 1.305517e-03 5.010780e-06 1.204887e-04
 [811,] 5.984969e-06 3.801282e-04 9.288306e-06
 [812,] 1.394001e-03 4.993313e-06 1.292464e-04
 [813,] 1.394001e-03 4.993313e-06 1.292464e-04
 [814,] 5.733994e-06 1.819006e-05 1.953489e-06
 [815,] 1.394001e-03 4.976018e-06 1.302390e-04
 [816,] 1.394001e-03 4.976018e-06 1.302390e-04
 [817,] 5.662566e-06 1.744973e-05 1.931087e-06
 [818,] 1.065166e-03 4.993313e-06 1.000030e-04
 [819,] 5.673412e-06 1.733663e-05 1.919425e-06
 [820,] 9.188176e-03 4.252072e-06 1.484557e-02
 [821,] 1.305517e-03 4.987955e-06 1.219717e-04
 [822,] 4.654305e-06 8.309477e-06 1.393783e-06
 [823,] 1.394001e-03 4.993313e-06 1.292464e-04
 [824,] 1.305517e-03 4.976018e-06 1.223439e-04
 [825,] 3.101786e-06 4.900658e-06 8.035713e-07
 [826,] 8.548832e-03 4.247536e-06 1.381041e-02
 [827,] 3.648279e-06 4.597507e-06 8.393996e-07
 [828,] 5.289919e-06 1.898953e-05 2.296653e-06
 [829,] 1.038297e-03 4.958893e-06 9.909278e-05
 [830,] 1.218115e-03 4.908527e-06 1.180725e-04
 [831,] 9.246661e-04 4.958893e-06 8.872257e-05
 [832,] 9.282458e-04 4.958893e-06 8.905040e-05
 [833,] 9.979110e-04 4.981907e-06 9.543839e-05
 [834,] 4.183183e-06 4.583336e-06 8.715193e-07
 [835,] 9.282458e-04 4.958893e-06 8.905040e-05
 [836,] 2.216541e-05 4.248022e-06 7.098370e-06
 [837,] 1.065166e-03 5.028420e-06 9.849261e-05
 [838,] 2.039368e-05 4.438175e-06 7.096529e-06
 [839,] 1.065166e-03 5.028420e-06 9.849261e-05
 [840,] 7.954753e-03 4.262807e-06 1.297681e-02
 [841,] 1.065166e-03 5.046234e-06 9.774630e-05
 [842,] 5.457993e-06 2.045358e-05 2.202126e-06
 [843,] 2.159197e-05 4.316289e-06 7.129850e-06
 [844,] 5.611728e-06 2.031414e-05 2.131166e-06
 [845,] 1.065166e-03 5.048953e-06 9.702233e-05
 [846,] 4.650772e-06 8.313055e-06 1.392018e-06
 [847,] 1.835805e-05 7.004975e-06 5.394156e-06
 [848,] 1.835805e-05 7.004975e-06 5.394156e-06
 [849,] 8.697948e-04 5.082390e-06 7.936997e-05
 [850,] 7.343799e-03 4.247536e-06 1.186479e-02
 [851,] 8.150950e-04 4.993313e-06 7.748441e-05
 [852,] 6.834869e-03 4.517325e-06 1.382534e-02
 [853,] 9.171860e-06 6.923800e-06 2.729874e-06
 [854,] 5.496292e-06 2.075216e-05 2.242634e-06
 [855,] 5.480279e-06 2.075216e-05 2.256648e-06
 [856,] 7.584194e-04 4.976018e-06 7.288824e-05
 [857,] 8.548832e-03 4.367207e-06 1.486504e-02
 [858,] 7.584194e-04 4.961581e-06 7.289820e-05
 [859,] 5.190500e-04 4.941937e-06 5.153757e-05
 [860,] 7.108537e-04 4.941937e-06 6.956606e-05
 [861,] 6.452133e-04 5.010780e-06 6.023499e-05
 [862,] 5.203239e-06 2.172234e-05 2.674331e-06
 [863,] 4.144831e-04 5.010780e-06 3.951718e-05
 [864,] 9.282458e-04 4.987215e-06 8.703108e-05
 [865,] 4.587310e-06 8.320736e-06 1.382774e-06
 [866,] 6.868176e-06 7.045621e-06 2.072712e-06
 [867,] 7.108537e-04 4.941937e-06 6.956606e-05
 [868,] 6.938400e-06 6.355187e-06 1.853376e-06
 [869,] 7.562645e-04 4.993313e-06 7.214293e-05
 [870,] 1.137053e-03 4.941937e-06 1.088900e-04
 [871,] 6.806465e-06 5.240479e-04 1.246856e-05
 [872,] 2.037668e-05 4.763248e-06 7.824517e-06
 [873,] 4.654305e-06 8.407649e-06 1.394375e-06
 [874,] 1.137053e-03 4.821121e-06 1.178673e-04
 [875,] 1.222756e-03 4.558092e-06 1.449367e-04
 [876,] 4.782091e-06 8.342631e-06 1.452258e-06
 [877,] 1.305517e-03 4.570852e-06 1.531510e-04
 [878,] 1.305517e-03 4.762320e-06 1.351158e-04
 [879,] 3.748223e-06 1.326132e-05 1.263922e-06
 [880,] 5.199562e-06 2.064025e-05 2.549070e-06
 [881,] 2.982869e-06 6.536644e-06 9.564165e-07
 [882,] 3.085649e-06 4.742540e-06 8.027565e-07
 [883,] 1.902788e-03 4.856233e-06 1.885142e-04
 [884,] 4.667440e-06 8.418418e-06 1.396612e-06
 [885,] 4.681058e-06 8.355973e-06 1.396847e-06
 [886,] 1.052726e-03 4.720498e-06 1.123217e-04
 [887,] 1.463006e-05 4.435077e-06 1.752897e-06
 [888,] 9.119428e-04 4.798212e-06 9.428679e-05
 [889,] 5.441582e-06 1.923081e-05 2.207965e-06
 [890,] 4.712870e-06 8.429169e-06 1.405877e-06
 [891,] 1.206920e-03 4.783095e-06 1.241650e-04
 [892,] 4.340639e-06 4.482103e-06 8.950645e-07
 [893,] 3.070314e-06 5.192697e-06 6.573850e-06
 [894,] 1.206920e-03 4.794372e-06 1.231927e-04
 [895,] 3.129934e-06 4.689497e-06 8.054256e-07
 [896,] 3.119736e-06 4.677310e-06 8.004607e-07
 [897,] 3.119736e-06 4.714256e-06 8.008261e-07
 [898,] 5.079294e-06 4.711081e-06 2.050405e-06
 [899,] 5.250876e-06 2.081106e-05 2.511845e-06
 [900,] 3.157109e-06 4.526254e-06 6.772030e-07
 [901,] 2.682271e-06 4.961871e-06 9.241963e-07
 [902,] 5.387184e-06 8.572912e-06 1.875677e-06
 [903,] 4.564020e-06 4.888631e-06 1.905521e-06
 [904,] 8.998639e-06 1.205653e-05 2.438709e-06
 [905,] 2.672018e-06 4.995391e-06 9.222824e-07
 [906,] 2.747521e-03 4.947159e-06 2.597708e-04
 [907,] 3.111115e-06 4.780770e-06 8.028672e-07
 [908,] 2.657532e-06 5.005729e-06 9.155052e-07
 [909,] 5.491157e-06 2.036720e-05 2.248101e-06
 [910,] 4.620538e-06 4.778669e-06 1.881011e-06
 [911,] 2.678668e-06 4.938933e-06 9.198625e-07
 [912,] 2.634078e-06 5.018423e-06 9.037580e-07
 [913,] 4.859198e-06 4.601501e-06 1.898334e-06
 [914,] 2.972777e-06 4.544039e-06 1.094613e-06
 [915,] 5.443200e-06 8.495020e-06 1.883483e-06
 [916,] 6.140177e-06 9.036101e-06 2.359221e-06
 [917,] 7.324820e-06 8.038718e-04 1.566065e-05
 [918,] 2.657532e-06 4.967636e-06 9.116343e-07
 [919,] 4.481567e-06 4.465489e-06 9.078782e-07
 [920,] 3.104902e-06 4.687497e-06 8.074635e-07
 [921,] 1.514292e-05 4.864439e-06 6.116286e-06
 [922,] 3.282642e-06 4.568995e-06 8.033732e-07
 [923,] 3.349776e-06 3.982532e-06 7.769594e-07
 [924,] 7.347390e-06 9.217392e-04 1.631021e-05
 [925,] 2.128291e-05 5.029844e-06 4.275986e-05
 [926,] 5.929546e-06 6.411367e-06 1.628116e-06
 [927,] 2.128291e-05 4.750063e-06 3.752677e-05
 [928,] 3.947737e-05 5.517003e-06 1.035492e-04
 [929,] 4.379300e-06 4.521794e-06 9.020427e-07
 [930,] 1.680510e-05 5.120343e-06 3.704546e-05
 [931,] 3.136602e-05 5.647393e-06 8.554248e-05
 [932,] 1.779680e-05 5.275671e-06 4.165480e-05
 [933,] 1.896923e-05 5.220947e-06 4.352396e-05
 [934,] 1.680510e-05 5.196725e-06 3.816100e-05
 [935,] 2.318558e-06 5.250105e-06 7.950670e-07
 [936,] 3.947737e-05 6.119438e-06 1.232016e-04
 [937,] 2.585967e-05 4.966949e-06 1.019860e-05
 [938,] 4.944272e-06 8.302207e-06 1.639499e-06
 [939,] 5.320997e-06 8.307891e-06 1.767619e-06
 [940,] 2.404023e-05 5.235745e-06 5.404413e-05
 [941,] 1.878572e-05 5.061830e-06 3.945633e-05
 [942,] 3.701461e-06 9.123014e-06 1.577995e-06
 [943,] 3.227217e-06 5.671854e-06 9.771729e-07
 [944,] 3.614514e-05 4.818061e-06 6.619477e-05
 [945,] 1.129267e-05 3.860965e-06 9.968497e-06
 [946,] 1.427258e-05 3.901944e-06 1.292826e-05
 [947,] 1.166614e-05 6.609653e-06 5.795531e-06
 [948,] 1.824515e-05 6.655691e-06 1.055158e-06
 [949,] 1.161631e-05 5.383620e-06 4.724094e-06
 [950,] 1.829577e-05 9.124871e-06 1.118305e-06
 [951,] 1.480390e-05 6.205479e-06 7.146326e-06
 [952,] 3.248105e-06 3.735137e-04 3.514409e-06
 [953,] 4.707195e-06 4.849713e-06 1.230654e-06
 [954,] 1.615418e-05 8.546898e-06 9.071763e-06
 [955,] 6.367187e-05 8.255493e-06 3.300642e-05
 [956,] 1.326826e-05 6.094729e-06 3.420058e-06
 [957,] 6.263715e-06 6.502361e-06 3.322129e-06
 [958,] 6.407018e-05 4.209420e-05 1.756253e-04
 [959,] 4.946244e-05 9.009183e-06 2.938244e-05
 [960,] 1.397751e-05 4.675196e-06 2.693500e-06
 [961,] 6.034668e-06 1.402065e-03 1.695815e-05
 [962,] 6.037870e-05 4.214118e-05 1.651154e-04
 [963,] 1.397751e-05 4.659236e-06 2.684254e-06
 [964,] 1.810582e-05 7.012022e-06 8.166114e-06
 [965,] 5.811670e-05 9.830024e-06 3.792441e-05
 [966,] 6.228103e-05 4.300331e-05 1.747189e-04
 [967,] 6.059921e-06 6.508959e-06 1.216248e-06
 [968,] 5.085861e-05 7.081113e-05 1.936269e-04
 [969,] 5.077872e-05 6.792774e-05 1.879570e-04
 [970,] 4.463316e-06 7.151451e-06 2.480929e-06
 [971,] 5.398208e-06 9.371954e-06 3.898165e-06
 [972,] 4.424125e-06 5.283137e-06 1.925112e-06
 [973,] 5.708806e-05 3.090450e-05 1.242791e-04
 [974,] 1.275030e-05 4.728470e-06 2.240609e-06
 [975,] 4.348147e-06 6.045509e-06 2.129518e-06
 [976,] 3.912200e-06 4.667065e-06 1.023125e-06
 [977,] 5.602521e-05 9.378247e-06 3.517954e-05
 [978,] 6.198179e-06 8.250925e-06 4.065801e-06
 [979,] 1.365137e-05 8.896938e-06 8.102941e-06
 [980,] 8.084486e-06 6.079549e-06 1.622307e-06
 [981,] 3.948877e-06 4.630278e-06 1.020736e-06
 [982,] 5.138720e-05 1.034029e-05 3.674543e-05
 [983,] 1.562163e-05 8.425600e-06 9.002136e-06
 [984,] 6.991303e-05 1.044982e-05 4.943879e-05
 [985,] 5.528231e-05 8.737132e-06 3.178000e-05
 [986,] 5.882405e-06 7.608078e-06 3.590212e-06
 [987,] 5.383943e-06 5.068646e-06 1.236706e-06
 [988,] 7.748014e-05 1.013911e-05 5.256528e-05
 [989,] 1.044425e-04 3.987044e-05 2.990175e-04
 [990,] 5.102622e-05 3.433152e-05 1.183745e-04
 [991,] 6.228103e-05 3.413705e-05 1.479787e-04
 [992,] 6.037870e-05 3.487261e-05 1.451706e-04
 [993,] 9.592483e-05 7.621513e-06 4.324125e-05
 [994,] 9.332797e-05 7.613989e-06 4.206299e-05
 [995,] 9.592483e-05 7.586997e-06 4.287877e-05
 [996,] 4.698885e-06 7.512698e-06 2.736158e-06
 [997,] 1.444795e-04 6.978266e-05 6.480363e-04
 [998,] 5.343852e-06 5.500541e-06 1.424557e-06
 [999,] 6.701121e-05 6.300270e-06 2.317122e-05
[1000,] 8.259096e-06 5.753019e-06 1.633596e-06
[1001,] 8.950966e-05 8.152479e-05 4.117855e-04
[1002,] 4.151010e-05 4.752390e-06 5.506626e-06
[1003,] 2.566992e-05 6.714525e-06 1.119083e-05
[1004,] 1.050967e-05 5.664141e-06 4.919459e-06
[1005,] 6.348757e-06 2.061850e-03 2.093265e-05
[1006,] 1.078309e-04 7.803358e-06 5.065391e-05
[1007,] 6.459856e-06 1.956530e-03 2.116826e-05
[1008,] 1.078309e-04 7.803358e-06 5.065391e-05
[1009,] 5.971584e-06 4.796916e-05 8.593103e-06
[1010,] 3.933150e-06 4.444345e-06 1.015308e-06
[1011,] 7.281899e-06 7.437113e-06 2.885038e-06
[1012,] 7.385533e-06 7.519341e-06 2.961658e-06
[1013,] 6.184972e-06 2.301893e-03 2.049766e-05
[1014,] 1.308119e-04 8.393390e-06 6.700149e-05
[1015,] 8.327222e-06 7.259489e-06 3.234405e-06
[1016,] 1.578848e-04 8.288155e-06 7.790793e-05
[1017,] 9.418986e-06 7.433873e-06 3.767373e-06
[1018,] 1.692467e-05 7.480670e-06 6.854079e-06
[1019,] 5.346224e-06 9.931273e-05 9.920525e-06
[1020,] 2.270581e-06 4.496787e-06 6.932162e-07
[1021,] 1.522491e-05 7.365693e-06 6.006739e-06
[1022,] 6.604937e-06 1.100583e-05 5.474121e-06
[1023,] 6.604550e-06 2.464819e-03 2.361671e-05
[1024,] 2.254041e-06 3.588282e-06 6.677717e-07
[1025,] 7.402439e-06 6.900231e-06 2.677683e-06
[1026,] 1.319538e-04 9.280558e-06 7.849199e-05
[1027,] 8.784955e-06 6.933355e-06 3.204071e-06
[1028,] 1.510298e-04 7.808072e-06 6.861208e-05
[1029,] 1.505200e-04 7.502703e-06 6.404508e-05
[1030,] 2.269979e-06 3.555758e-06 6.687554e-07
[1031,] 1.303328e-05 7.447961e-06 5.160729e-06
[1032,] 2.038242e-05 6.759951e-06 8.206024e-06
[1033,] 1.890342e-04 6.071751e-06 5.423219e-05
[1034,] 3.786829e-06 6.694443e-06 1.010981e-06
[1035,] 1.264464e-03 4.664052e-06 6.754921e-05
[1036,] 2.678467e-06 1.424972e-05 1.570886e-06
[1037,] 4.346628e-06 4.598684e-06 8.995700e-07
[1038,] 3.947095e-06 5.490281e-05 6.106568e-06
[1039,] 4.092434e-06 4.487568e-06 8.744623e-07
[1040,] 3.309010e-06 4.450403e-06 7.765176e-07
[1041,] 6.794910e-06 1.810886e-05 8.030542e-06
[1042,] 5.899343e-06 4.370203e-06 1.129715e-06
[1043,] 3.915076e-06 7.192427e-05 7.124617e-06
[1044,] 6.721438e-05 1.077960e-05 1.809127e-05
[1045,] 3.645197e-06 4.356860e-06 8.347707e-07
[1046,] 2.578148e-06 2.545998e-05 1.354789e-06
[1047,] 8.365665e-05 1.067861e-05 2.308279e-05
[1048,] 1.218727e-04 1.073889e-05 3.215351e-05
[1049,] 4.901537e-06 6.321838e-05 1.023009e-05
[1050,] 2.595741e-06 2.803641e-05 1.298100e-06
[1051,] 4.809217e-06 6.823357e-05 1.040139e-05
[1052,] 4.801632e-06 6.390811e-05 9.956769e-06
[1053,] 3.497741e-06 4.096170e-06 8.617260e-07
[1054,] 4.801632e-06 6.636423e-05 1.024307e-05
[1055,] 1.228121e-04 1.066634e-05 3.347953e-05
[1056,] 3.462523e-06 4.064781e-06 8.594029e-07
[1057,] 8.306088e-05 1.084635e-05 2.176730e-05
[1058,] 3.672623e-06 3.986596e-06 9.056087e-07
[1059,] 4.987350e-06 7.133733e-05 1.148956e-05
[1060,] 7.170309e-05 1.078331e-05 1.990781e-05
[1061,] 4.848032e-06 7.509244e-05 1.133566e-05
[1062,] 7.410869e-05 1.077799e-05 2.057835e-05
[1063,] 4.801632e-06 7.413636e-05 1.106276e-05
[1064,] 4.801632e-06 7.413636e-05 1.106276e-05
[1065,] 3.246728e-06 3.980084e-06 8.427033e-07
[1066,] 4.756049e-06 7.331987e-05 1.080795e-05
[1067,] 4.667275e-06 7.588555e-05 1.064755e-05
[1068,] 4.458636e-06 7.588555e-05 9.785166e-06
[1069,] 4.165183e-06 3.930247e-06 1.031633e-06
[1070,] 7.170309e-05 1.078486e-05 1.978366e-05
[1071,] 7.534683e-05 1.078976e-05 2.065183e-05
[1072,] 4.595392e-06 1.557693e-05 1.688601e-06
[1073,] 2.547390e-06 3.893959e-06 7.564637e-07
[1074,] 7.737258e-05 1.079774e-05 2.108864e-05
[1075,] 7.482196e-05 1.080065e-05 2.039238e-05
[1076,] 4.529094e-06 7.137172e-05 9.850704e-06
[1077,] 3.115165e-06 3.934112e-06 8.245209e-07
[1078,] 7.608479e-05 1.082106e-05 2.051359e-05
[1079,] 7.737258e-05 1.081712e-05 2.088406e-05
[1080,] 3.129271e-06 3.896095e-06 8.289321e-07
[1081,] 2.983030e-06 3.871999e-06 8.097440e-07
[1082,] 2.471031e-06 4.627862e-05 2.220617e-06
[1083,] 2.471031e-06 4.592494e-05 2.213805e-06
[1084,] 2.426396e-06 4.428748e-05 1.969217e-06
[1085,] 4.933290e-06 9.172453e-05 1.344400e-05
[1086,] 5.018350e-06 3.853366e-06 1.219757e-06
[1087,] 2.484706e-06 5.055643e-05 2.379599e-06
[1088,] 4.093217e-06 1.001174e-04 9.919560e-06
[1089,] 4.161001e-06 8.198613e-05 9.217589e-06
[1090,] 4.614383e-06 9.377103e-05 1.204381e-05
[1091,] 2.431503e-06 4.445391e-05 2.154598e-06
[1092,] 2.458437e-06 4.512121e-05 2.157269e-06
[1093,] 5.479345e-06 3.837322e-06 1.325470e-06
[1094,] 4.531871e-06 3.870676e-06 1.133481e-06
[1095,] 2.544927e-06 5.029480e-05 2.707738e-06
[1096,] 2.494372e-06 4.983511e-05 2.408001e-06
[1097,] 2.365223e-06 4.685791e-05 1.692773e-06
[1098,] 1.381036e-05 2.724231e-05 2.756290e-05
[1099,] 2.492551e-06 5.088857e-05 2.494421e-06
[1100,] 4.486247e-06 3.843218e-06 1.083007e-06
[1101,] 3.647800e-06 3.837476e-06 9.409035e-07
[1102,] 4.092970e-06 8.732135e-05 9.224388e-06
[1103,] 4.748211e-06 9.525083e-05 1.280918e-05
[1104,] 4.486247e-06 3.840284e-06 1.090928e-06
[1105,] 2.388206e-06 2.099332e-05 1.199576e-06
[1106,] 3.510405e-06 4.087043e-06 7.908084e-07
[1107,] 3.510405e-06 4.116326e-06 7.861806e-07
[1108,] 2.398480e-06 1.329747e-05 1.140253e-06
[1109,] 3.769883e-06 4.165052e-06 8.120267e-07
[1110,] 3.683170e-06 4.215737e-06 7.938352e-07
[1111,] 2.389335e-06 1.798411e-05 1.122100e-06
[1112,] 3.560205e-06 4.215737e-06 7.786914e-07
[1113,] 3.783681e-06 4.296879e-06 7.954227e-07
[1114,] 2.388734e-06 1.565090e-05 1.143763e-06
[1115,] 3.041063e-06 4.165922e-06 7.193597e-07
[1116,] 4.084716e-06 9.436501e-05 8.902195e-06
[1117,] 2.985654e-06 4.287454e-06 7.060168e-07
[1118,] 2.595195e-06 4.286507e-06 8.600005e-07
[1119,] 3.508062e-06 4.044934e-06 7.977779e-07
[1120,] 4.293337e-06 4.142077e-06 8.931433e-07
[1121,] 3.108336e-06 1.465144e-05 1.219649e-06
[1122,] 7.434633e-06 3.888830e-06 1.673784e-06
[1123,] 5.986556e-06 3.888996e-06 1.377921e-06
[1124,] 7.246543e-06 2.439530e-05 9.893380e-06
[1125,] 2.965940e-06 2.143075e-05 6.935360e-07
[1126,] 2.714777e-06 1.145025e-05 1.360702e-06
[1127,] 2.955328e-06 1.966050e-05 6.895191e-07
[1128,] 2.827518e-06 1.723811e-05 7.024036e-07
[1129,] 9.079814e-06 1.488845e-05 9.052732e-06
[1130,] 4.550200e-06 8.612095e-06 1.417460e-06
[1131,] 1.506097e-05 2.933494e-05 2.817482e-05
[1132,] 1.509914e-05 1.808965e-05 1.957201e-05
[1133,] 1.769257e-05 2.566149e-05 3.034088e-05
[1134,] 4.510902e-06 1.053462e-05 1.486592e-06
[1135,] 1.702460e-05 2.358463e-05 2.715570e-05
[1136,] 2.300033e-06 2.127016e-05 8.918512e-07
[1137,] 2.785208e-06 1.086105e-05 1.461359e-06
[1138,] 2.435477e-06 3.219464e-05 8.266322e-07
[1139,] 2.403615e-06 3.683140e-05 9.260097e-07
[1140,] 9.656501e-06 3.283041e-05 1.734380e-05
[1141,] 1.011333e-05 3.225534e-05 1.821099e-05
[1142,] 1.387640e-05 2.134446e-05 1.995335e-05
[1143,] 1.519636e-05 2.689789e-05 2.603513e-05
[1144,] 1.012380e-05 2.075900e-05 1.325692e-05
[1145,] 9.730483e-06 2.056195e-05 1.247253e-05
[1146,] 1.757353e-04 1.042403e-05 5.468459e-05
[1147,] 2.345939e-05 6.476663e-06 7.040892e-06
[1148,] 7.168821e-06 7.269527e-06 3.621221e-06
[1149,] 1.081516e-05 8.191881e-06 3.236256e-06
[1150,] 1.061933e-05 8.241209e-06 3.195494e-06
[1151,] 3.718070e-05 8.563460e-06 1.187006e-05
[1152,] 4.423618e-02 1.450547e-05 4.126031e-02
[1153,] 1.887813e-04 8.271322e-06 6.360202e-05
[1154,] 4.859304e-05 8.395632e-06 1.824542e-05
[1155,] 2.258055e-02 1.509595e-05 2.215377e-02
[1156,] 1.672101e-04 9.208404e-06 7.189417e-05
[1157,] 1.921327e-05 8.581209e-06 5.878208e-06
[1158,] 1.241447e-01 1.539018e-05 1.256914e-01
[1159,] 1.458764e-04 9.149810e-06 6.246574e-05
[1160,] 4.820527e-06 1.112082e-05 8.758282e-07
[1161,] 1.385134e-04 8.980359e-06 5.730429e-05
[1162,] 1.385134e-04 8.883586e-06 5.607923e-05
[1163,] 2.007572e-02 1.478720e-05 1.915025e-02
[1164,] 2.428357e-02 1.452417e-05 2.265602e-02
[1165,] 1.273054e-04 9.103209e-06 5.423282e-05
[1166,] 1.919172e-02 1.441497e-05 1.769534e-02
[1167,] 9.728530e-02 1.561829e-05 1.004815e-01
[1168,] 1.653054e-05 8.543544e-06 5.009708e-06
[1169,] 1.167655e-05 7.012438e-06 2.993206e-06
[1170,] 1.095027e-05 8.706419e-06 3.100342e-06
[1171,] 1.265199e-05 7.001083e-06 3.206357e-06
[1172,] 9.535889e-06 9.058523e-06 2.746765e-06
[1173,] 8.841301e-06 9.071944e-06 2.541286e-06
[1174,] 6.642384e-06 9.082401e-06 1.931187e-06
[1175,] 8.925374e-06 9.077531e-06 2.557375e-06
[1176,] 6.688257e-06 9.160053e-06 1.913630e-06
[1177,] 8.415212e-06 9.510437e-06 2.259462e-06
[1178,] 1.112987e-05 7.105968e-06 2.692834e-06
[1179,] 8.925374e-06 9.617399e-06 2.346936e-06
[1180,] 8.173059e-06 9.596685e-06 2.178756e-06
[1181,] 3.465920e-05 1.747435e-05 2.829552e-05
[1182,] 4.129874e-05 5.731348e-06 8.325538e-06
[1183,] 1.196118e-05 7.092998e-06 2.878635e-06
[1184,] 1.069269e-05 8.625787e-06 2.984330e-06
[1185,] 1.196118e-05 7.070989e-06 2.909778e-06
[1186,] 1.179532e-05 7.062863e-06 2.909231e-06
[1187,] 1.161884e-05 7.070940e-06 2.858945e-06
[1188,] 7.670208e-06 8.295850e-06 2.237203e-06
[1189,] 6.057610e-06 9.132211e-06 1.765505e-06
[1190,] 8.633338e-06 9.575141e-06 2.296960e-06
[1191,] 1.127648e-05 8.386022e-06 2.925015e-06
[1192,] 1.043719e-05 8.412557e-06 2.759518e-06
[1193,] 1.064385e-05 8.384540e-06 2.796572e-06
[1194,] 8.553411e-06 9.526980e-06 2.297961e-06
[1195,] 9.164017e-06 9.512553e-06 2.449639e-06
[1196,] 1.065787e-05 8.576783e-06 2.937612e-06
[1197,] 9.076548e-06 9.482832e-06 2.441385e-06
[1198,] 1.049791e-05 7.087692e-06 2.681503e-06
[1199,] 7.913541e-06 9.099530e-06 2.288286e-06
[1200,] 8.065201e-06 9.135341e-06 2.295955e-06
[1201,] 9.076548e-06 9.477701e-06 2.443562e-06
[1202,] 5.961991e-06 9.589581e-06 1.633602e-06
[1203,] 9.847051e-06 4.076825e-06 1.426193e-06
[1204,] 8.065201e-06 9.102122e-06 2.325880e-06
[1205,] 9.261698e-06 9.415674e-06 2.516200e-06
[1206,] 1.147517e-05 7.040018e-06 2.909448e-06
[1207,] 9.047026e-06 8.533689e-06 2.496730e-06
[1208,] 1.228511e-05 7.041551e-06 3.082614e-06
[1209,] 1.048818e-05 8.538046e-06 2.849250e-06
[1210,] 5.961991e-06 8.985485e-06 1.827713e-06
[1211,] 5.421279e-06 8.993550e-06 1.665124e-06
[1212,] 8.197739e-06 9.235408e-06 2.351353e-06
[1213,] 8.229344e-06 9.223673e-06 2.362906e-06
[1214,] 5.806344e-06 9.034595e-06 1.729131e-06
[1215,] 7.766326e-06 9.201090e-06 2.260573e-06
[1216,] 8.468745e-06 9.034387e-06 2.516018e-06
[1217,] 1.180349e-05 7.017396e-06 3.104277e-06
[1218,] 4.981094e-05 5.254242e-06 9.985691e-06
[1219,] 9.360943e-06 9.325565e-06 2.595501e-06
[1220,] 5.516973e-06 8.987558e-06 1.706418e-06
[1221,] 8.312193e-06 9.224115e-06 2.389654e-06
[1222,] 3.301700e-02 1.223799e-05 1.971246e-02
[1223,] 6.012151e-06 8.982779e-06 1.857809e-06
[1224,] 1.161884e-05 7.023652e-06 3.025741e-06
[1225,] 6.068188e-06 9.003710e-06 1.845235e-06
[1226,] 6.236474e-06 8.998146e-06 1.898696e-06
[1227,] 2.553495e-06 4.948022e-06 7.692466e-07
[1228,] 6.125142e-06 9.009437e-06 1.849711e-06
[1229,] 9.249829e-05 5.105324e-06 1.301380e-05
[1230,] 8.473988e-06 9.278003e-06 2.393507e-06
[1231,] 6.082235e-06 8.995001e-06 1.858728e-06
[1232,] 6.225885e-06 9.477598e-06 1.783045e-06
[1233,] 6.177726e-06 9.005965e-06 1.873824e-06
[1234,] 1.225490e-05 9.625427e-06 2.183473e-06
[1235,] 5.118630e-06 9.441272e-06 1.504364e-06
[1236,] 6.508235e-06 7.070020e-06 1.803117e-06
[1237,] 1.033829e-05 8.402648e-06 2.663552e-06
[1238,] 1.011609e-05 8.427633e-06 2.648702e-06
[1239,] 5.227084e-06 9.175450e-06 1.577670e-06
[1240,] 5.753207e-06 9.528072e-06 1.652307e-06
[1241,] 5.677824e-06 7.141759e-06 1.574998e-06
[1242,] 5.672703e-06 9.525671e-06 1.632998e-06
[1243,] 6.476257e-06 7.101437e-06 1.787001e-06
[1244,] 6.012696e-06 9.561093e-06 1.706875e-06
[1245,] 1.180302e-04 5.323012e-06 1.240780e-05
[1246,] 5.440541e-06 9.231916e-06 1.613760e-06
[1247,] 5.631278e-06 9.153410e-06 1.696873e-06
[1248,] 5.768441e-06 9.570816e-06 1.648816e-06
[1249,] 4.388758e-06 9.195341e-06 1.331654e-06
[1250,] 6.569408e-06 9.156251e-06 1.943665e-06
[1251,] 5.925945e-06 9.578122e-06 1.700562e-06
[1252,] 1.174475e-05 8.215860e-06 3.312038e-06
[1253,] 3.577060e-06 9.043870e-06 1.136306e-06
[1254,] 4.618404e-06 9.384723e-06 1.386526e-06
[1255,] 4.618404e-06 9.386910e-06 1.386150e-06
[1256,] 3.706268e-06 9.048545e-06 1.171932e-06
[1257,] 1.619814e-05 1.484369e-05 9.522865e-06
[1258,] 4.618404e-06 9.388908e-06 1.385809e-06
[1259,] 6.654259e-06 9.772093e-06 2.034149e-06
[1260,] 4.697472e-06 9.388398e-06 1.403451e-06
[1261,] 4.643547e-06 9.386133e-06 1.390098e-06
[1262,] 3.688765e-06 9.064260e-06 1.159866e-06
[1263,] 4.514119e-06 9.403293e-06 1.354489e-06
[1264,] 5.991111e-06 9.480639e-06 1.727029e-06
[1265,] 4.839391e-03 2.007567e-05 6.483722e-03
[1266,] 5.953747e-06 9.522211e-06 1.707290e-06
[1267,] 5.688410e-06 1.044888e-05 1.710388e-06
[1268,] 3.608737e-06 9.027295e-06 1.146127e-06
[1269,] 3.592998e-06 9.018730e-06 1.142077e-06
[1270,] 3.592998e-06 9.022096e-06 1.143259e-06
[1271,] 4.635076e-06 9.390467e-06 1.387217e-06
[1272,] 5.953747e-06 9.461989e-06 1.722863e-06
[1273,] 4.662982e-06 9.389218e-06 1.393229e-06
[1274,] 3.756781e-06 9.021739e-06 1.185910e-06
[1275,] 1.113183e-04 4.460606e-06 4.899316e-06
[1276,] 1.305648e-05 8.363953e-06 3.839080e-06
[1277,] 9.547224e-05 4.397447e-06 4.886385e-06
[1278,] 3.738401e-06 9.023353e-06 1.180187e-06
[1279,] 1.479921e-05 1.371367e-05 7.525195e-06
[1280,] 4.773443e-06 9.056148e-06 1.506300e-06
[1281,] 4.556234e-06 9.049885e-06 1.440960e-06
[1282,] 3.738401e-06 9.021739e-06 1.180667e-06
[1283,] 3.925021e-06 9.063021e-06 1.252548e-06
[1284,] 3.370278e-06 9.056061e-06 1.082348e-06
[1285,] 1.006736e-05 8.939266e-06 3.387674e-06
[1286,] 3.751571e-06 9.036485e-06 1.204177e-06
[1287,] 3.729871e-06 9.043211e-06 1.195186e-06
[1288,] 3.690172e-06 9.042841e-06 1.185055e-06
[1289,] 3.325290e-06 8.992591e-06 1.071706e-06
[1290,] 3.763484e-06 9.049490e-06 1.208104e-06
[1291,] 3.311140e-06 8.991539e-06 1.068154e-06
[1292,] 4.476877e-05 1.108499e-05 1.560124e-05
[1293,] 3.358651e-06 9.010614e-06 1.083464e-06
[1294,] 1.066588e-05 1.425952e-05 5.204401e-06
[1295,] 4.439292e-06 9.232416e-06 1.416262e-06
[1296,] 3.990666e-06 9.075028e-06 1.274972e-06
[1297,] 4.003091e-06 9.075028e-06 1.278679e-06
[1298,] 3.531477e-06 9.017469e-06 1.135058e-06
[1299,] 3.977215e-06 9.075095e-06 1.272149e-06
[1300,] 4.798607e-06 9.169019e-06 1.528387e-06
[1301,] 3.388339e-06 9.017166e-06 1.094602e-06
[1302,] 3.789921e-06 9.077131e-06 1.219131e-06
[1303,] 3.821135e-06 9.077999e-06 1.229488e-06
[1304,] 2.760911e-06 4.018433e-06 7.613887e-07
[1305,] 3.531477e-06 9.016802e-06 1.136894e-06
[1306,] 3.412475e-06 9.017579e-06 1.102553e-06
[1307,] 3.787690e-06 9.079626e-06 1.220581e-06
[1308,] 3.787690e-06 9.076988e-06 1.218510e-06
[1309,] 6.391036e-05 4.551099e-06 3.376220e-06
[1310,] 4.016979e-06 9.087882e-06 1.292494e-06
[1311,] 3.552340e-06 9.023541e-06 1.144550e-06
[1312,] 3.436859e-06 9.024407e-06 1.110348e-06
[1313,] 4.095500e-06 9.081625e-06 1.308674e-06
[1314,] 4.031099e-06 9.103359e-06 1.294147e-06
[1315,] 3.481563e-06 9.037503e-06 1.124467e-06
[1316,] 4.031099e-06 9.098638e-06 1.295577e-06
[1317,] 3.325714e-06 9.038191e-06 1.076640e-06
[1318,] 3.997530e-06 9.128753e-06 1.292327e-06
[1319,] 4.045565e-06 9.098354e-06 1.303846e-06
[1320,] 3.930605e-06 9.093950e-06 1.265390e-06
[1321,] 2.960725e-03 1.263669e-05 1.742044e-03
[1322,] 4.985207e-06 9.179881e-06 1.608072e-06
[1323,] 3.420835e-06 9.008671e-06 1.099193e-06
[1324,] 3.321852e-06 9.004367e-06 1.074057e-06
[1325,] 9.165647e-06 9.105937e-06 2.782759e-06
[1326,] 1.030945e-05 9.099310e-06 3.096500e-06
[1327,] 8.598857e-06 6.696509e-06 4.439532e-06
[1328,] 6.405925e-06 9.024876e-06 1.962319e-06
[1329,] 2.363060e-04 1.157166e-05 4.900012e-05
[1330,] 3.512713e-06 8.991514e-06 1.128577e-06
[1331,] 1.070925e-05 9.107535e-06 3.126271e-06
[1332,] 7.335024e-06 9.083990e-06 2.177047e-06
[1333,] 6.049548e-06 6.049169e-06 1.662753e-06
[1334,] 8.824739e-06 9.157471e-06 2.495059e-06
[1335,] 1.007912e-05 9.151705e-06 2.834723e-06
[1336,] 7.335024e-06 9.326880e-06 2.009173e-06
[1337,] 8.262251e-06 6.829517e-06 2.525656e-06
[1338,] 5.930940e-06 9.501758e-06 1.664100e-06
[1339,] 5.991446e-06 9.513256e-06 1.674999e-06
[1340,] 4.453541e-06 9.550755e-06 1.315744e-06
[1341,] 5.933660e-06 9.470410e-06 1.673735e-06
[1342,] 8.624786e-06 9.552139e-06 2.242806e-06
[1343,] 5.881370e-06 9.456963e-06 1.664897e-06
[1344,] 1.258605e-05 8.297317e-06 3.909098e-06
[1345,] 6.060239e-05 4.525969e-06 4.046622e-06
[1346,] 5.206759e-06 9.359987e-06 1.527783e-06
[1347,] 6.971765e-06 9.610129e-06 1.939483e-06
[1348,] 3.380904e-06 9.738725e-06 1.096999e-06
[1349,] 9.572404e-06 8.780527e-06 2.777191e-06
[1350,] 9.835492e-06 8.727791e-06 2.876242e-06
[1351,] 1.104187e-05 8.714423e-06 3.093445e-06
[1352,] 7.114402e-06 6.851520e-06 2.036175e-06
[1353,] 9.428933e-06 8.703053e-06 2.795621e-06
[1354,] 1.070731e-05 8.640610e-06 3.101354e-06
[1355,] 1.001067e-05 8.595827e-06 3.033554e-06
[1356,] 1.147153e-05 8.629662e-06 3.547795e-06
[1357,] 1.147153e-05 8.630782e-06 3.554238e-06
[1358,] 4.261737e-06 6.390133e-06 1.195886e-06
[1359,] 1.109426e-05 8.625404e-06 3.523233e-06
[1360,] 1.063957e-05 8.669055e-06 3.451710e-06
[1361,] 1.077725e-05 8.627194e-06 3.429818e-06
[1362,] 4.386475e-06 9.559883e-06 1.571156e-06
[1363,] 1.218009e-05 8.519658e-06 3.732034e-06
[1364,] 1.562023e-05 8.633825e-06 5.052814e-06
[1365,] 1.149734e-05 8.607107e-06 3.637101e-06
[1366,] 4.813766e-06 8.665840e-06 1.595823e-06
[1367,] 5.874452e-06 8.551928e-06 1.909768e-06
[1368,] 5.166357e-06 8.500563e-06 1.661090e-06
[1369,] 1.098342e-05 8.502467e-06 3.415531e-06
[1370,] 1.096459e-05 8.591775e-06 3.452216e-06
[1371,] 4.653053e-06 8.315533e-06 1.425968e-06
[1372,] 5.427270e-06 6.292220e-06 2.580626e-06
[1373,] 1.063957e-05 8.760094e-06 3.582795e-06
[1374,] 1.113843e-05 8.681450e-06 3.660775e-06
[1375,] 5.734130e-06 8.620162e-06 1.908794e-06
[1376,] 4.718752e-06 8.785759e-06 1.608676e-06
[1377,] 3.091309e-06 6.244059e-06 6.692719e-07
[1378,] 1.096459e-05 8.739564e-06 3.691450e-06
[1379,] 4.202847e-06 6.499581e-06 1.188805e-06
[1380,] 4.765825e-06 9.004993e-06 1.679253e-06
[1381,] 5.085401e-06 8.619585e-06 1.716669e-06
[1382,] 5.734130e-06 8.569075e-06 1.909007e-06
[1383,] 1.125989e-05 8.634581e-06 3.723244e-06
[1384,] 1.214629e-05 8.632595e-06 4.007658e-06
[1385,] 1.368338e-05 8.525469e-06 4.366509e-06
[1386,] 1.108502e-05 8.617296e-06 3.633594e-06
[1387,] 1.081124e-05 8.614840e-06 3.521636e-06
[1388,] 4.733963e-06 8.690178e-06 1.597150e-06
[1389,] 4.769072e-06 8.667739e-06 1.606509e-06
[1390,] 4.689464e-06 8.656197e-06 1.570984e-06
[1391,] 1.640979e-03 1.407445e-05 6.120736e-06
[1392,] 5.665985e-06 8.559435e-06 1.877511e-06
[1393,] 4.689721e-06 8.638190e-06 1.564659e-06
[1394,] 4.611066e-06 8.088272e-06 1.408999e-06
[1395,] 1.345249e-05 8.520515e-06 4.263482e-06
[1396,] 4.917320e-06 8.464766e-06 1.593545e-06
[1397,] 4.689721e-06 8.602875e-06 1.543764e-06
[1398,] 4.505040e-06 8.604119e-06 1.480976e-06
[1399,] 5.350465e-06 8.566998e-06 1.743444e-06
[1400,] 1.297221e-05 8.583547e-06 4.056790e-06
[1401,] 4.182269e-06 8.770941e-06 1.395702e-06
[1402,] 2.638495e-06 5.722324e-06 8.266849e-07
[1403,] 2.527455e-06 5.734232e-06 7.906864e-07
[1404,] 4.424174e-04 1.218016e-05 2.114270e-04
[1405,] 4.321902e-04 9.776145e-06 2.539666e-04
[1406,] 2.538204e-06 5.731360e-06 7.955432e-07
[1407,] 4.069780e-06 6.350654e-06 1.213501e-06
[1408,] 4.059904e-06 6.357731e-06 1.209739e-06
[1409,] 6.139664e-06 1.088547e-05 2.029352e-06
[1410,] 2.670270e-06 5.816220e-06 7.995222e-07
[1411,] 2.551962e-06 5.835769e-06 7.829913e-07
[1412,] 4.085846e-06 6.330767e-06 1.215517e-06
[1413,] 4.075163e-06 6.333493e-06 1.212404e-06
[1414,] 2.551962e-06 5.789004e-06 7.832562e-07
[1415,] 2.555372e-06 5.803440e-06 7.829109e-07
[1416,] 2.652923e-06 5.820251e-06 7.944066e-07
[1417,] 2.682767e-06 5.846195e-06 7.992027e-07
[1418,] 3.095298e-06 5.829242e-06 8.763491e-07
[1419,] 3.118177e-06 5.780529e-06 8.795198e-07
[1420,] 3.059767e-06 5.855043e-06 8.667393e-07
[1421,] 4.069780e-06 6.329995e-06 1.211465e-06
[1422,] 4.069780e-06 6.332895e-06 1.211960e-06
[1423,] 3.095298e-06 5.815833e-06 8.778616e-07
[1424,] 3.277539e-06 5.986034e-06 8.980520e-07
[1425,] 3.035375e-06 5.895849e-06 8.639945e-07
[1426,] 3.256584e-06 5.974730e-06 8.952489e-07
[1427,] 3.091786e-06 6.186933e-06 9.524543e-07
[1428,] 3.131698e-06 5.900107e-06 8.789507e-07
[1429,] 3.019076e-06 5.920957e-06 8.589192e-07
[1430,] 1.049030e-05 1.348528e-05 5.206160e-06
[1431,] 3.635290e-06 6.239769e-06 1.066244e-06
[1432,] 3.641690e-06 6.241649e-06 1.067124e-06
[1433,] 3.635290e-06 6.243566e-06 1.065791e-06
[1434,] 3.102913e-06 6.195079e-06 9.575157e-07
[1435,] 3.193936e-06 5.909006e-06 8.898710e-07
[1436,] 2.877751e-06 5.968862e-06 8.279385e-07
[1437,] 7.419684e-06 9.574556e-06 1.482456e-06
[1438,] 4.676940e-06 1.106750e-05 1.309560e-06
[1439,] 3.320678e-06 5.957293e-06 9.087994e-07
[1440,] 7.697836e-06 9.184548e-06 1.543312e-06
[1441,] 4.068669e-06 4.217403e-06 7.853495e-07
[1442,] 3.519125e-06 5.963050e-06 9.452163e-07
[1443,] 3.490838e-06 5.957293e-06 9.406013e-07
[1444,] 3.102913e-06 6.211459e-06 9.603336e-07
[1445,] 3.442741e-06 5.957293e-06 9.315940e-07
[1446,] 3.320678e-06 5.893505e-06 9.157987e-07
[1447,] 3.417334e-06 5.893505e-06 9.344543e-07
[1448,] 3.158215e-06 5.895849e-06 8.872325e-07
[1449,] 3.120766e-06 5.858579e-06 8.839108e-07
[1450,] 3.086476e-06 5.914126e-06 8.700962e-07
[1451,] 3.320678e-06 5.913750e-06 9.134597e-07
[1452,] 3.417334e-06 6.004295e-06 9.218780e-07
[1453,] 3.417334e-06 6.010496e-06 9.212575e-07
[1454,] 3.417334e-06 6.016125e-06 9.207005e-07
[1455,] 3.417334e-06 6.028799e-06 9.194676e-07
[1456,] 3.490838e-06 6.035223e-06 9.321298e-07
[1457,] 3.009655e-06 6.048243e-06 8.459207e-07
[1458,] 3.009655e-06 6.067535e-06 8.448195e-07
[1459,] 3.465877e-06 6.101254e-06 9.214493e-07
[1460,] 9.525560e-06 1.787995e-05 1.710994e-06
[1461,] 3.345367e-06 6.054178e-06 9.042361e-07
[1462,] 3.441377e-06 6.180656e-06 9.106706e-07
[1463,] 3.391144e-06 6.088669e-06 9.093939e-07
[1464,] 3.441377e-06 6.219044e-06 9.077971e-07
[1465,] 4.873360e-06 1.146399e-05 1.327092e-06
[1466,] 3.112495e-06 6.228817e-06 8.559178e-07
[1467,] 3.069070e-06 6.122388e-06 8.559265e-07
[1468,] 5.291790e-06 6.516804e-06 1.476026e-06
[1469,] 3.256584e-06 6.183101e-06 8.809692e-07
[1470,] 4.698149e-06 7.667989e-06 1.428612e-06
[1471,] 7.642244e-06 9.342869e-06 1.508165e-06
[1472,] 2.924191e-06 6.482079e-06 8.147521e-07
[1473,] 2.678062e-06 1.785010e-05 1.292580e-06
[1474,] 2.902615e-06 6.462252e-06 8.123843e-07
[1475,] 3.062230e-06 6.435836e-06 8.330535e-07
[1476,] 3.959550e-06 6.221320e-06 1.151990e-06
[1477,] 5.302152e-06 6.552016e-06 1.489652e-06
[1478,] 3.519248e-06 6.219369e-06 1.054941e-06
[1479,] 3.044312e-06 6.473881e-06 8.289662e-07
[1480,] 2.768663e-06 6.362339e-06 8.013200e-07
[1481,] 2.853685e-06 6.444197e-06 8.063781e-07
[1482,] 2.956587e-06 6.471968e-06 8.174033e-07
[1483,] 2.956587e-06 6.471968e-06 8.174033e-07
[1484,] 2.840319e-06 6.489978e-06 8.044431e-07
[1485,] 4.930843e-06 1.157684e-05 1.333954e-06
[1486,] 3.584945e-06 6.232285e-06 1.081482e-06
[1487,] 3.674683e-06 6.235050e-06 1.107123e-06
[1488,] 4.034159e-06 1.218379e-05 1.223138e-06
[1489,] 3.516751e-06 6.251510e-06 1.076176e-06
[1490,] 3.007111e-05 6.884971e-06 1.637910e-05
[1491,] 3.293390e-06 6.275510e-06 1.008085e-06
[1492,] 3.312044e-05 6.772908e-06 1.763827e-05
[1493,] 4.512549e-06 1.271809e-05 1.663976e-06
[1494,] 3.293317e-06 6.275510e-06 1.011014e-06
[1495,] 3.007111e-05 7.044350e-06 1.703073e-05
[1496,] 3.007111e-05 6.916621e-06 1.656137e-05
[1497,] 3.063803e-06 6.250716e-06 9.176365e-07
[1498,] 4.518664e-06 1.213468e-05 1.651400e-06
[1499,] 2.972426e-06 6.298654e-06 8.996207e-07
[1500,] 1.067735e-05 3.766682e-06 1.620051e-06
[1501,] 1.424802e-04 1.518387e-05 1.353596e-04
[1502,] 3.007111e-05 6.971359e-06 1.670090e-05
[1503,] 3.312044e-05 6.934051e-06 1.824435e-05
[1504,] 5.193053e-06 6.633937e-06 1.465805e-06
[1505,] 3.046265e-06 6.281247e-06 9.141731e-07
[1506,] 4.018992e-05 6.861508e-06 2.177794e-05
[1507,] 2.954434e-06 6.304603e-06 8.973894e-07
[1508,] 4.693263e-06 1.209256e-05 1.767605e-06
[1509,] 4.652419e-06 1.199154e-05 1.733657e-06
[1510,] 4.427836e-05 6.825050e-06 2.378986e-05
[1511,] 4.693263e-06 1.156920e-05 1.733392e-06
[1512,] 9.121800e-05 6.938744e-06 5.020911e-05
[1513,] 1.102624e-05 1.074528e-05 4.265874e-06
[1514,] 1.497713e-04 7.039914e-06 8.437375e-05
[1515,] 4.756939e-06 1.187861e-05 1.795083e-06
[1516,] 4.756939e-06 1.178616e-05 1.788302e-06
[1517,] 3.302047e-06 6.340270e-06 1.002754e-06
[1518,] 4.864628e-04 6.774138e-06 2.576475e-04
[1519,] 4.864628e-04 6.819849e-06 2.606189e-04
[1520,] 2.881794e-06 6.301678e-06 8.906546e-07
[1521,] 6.573054e-04 6.819849e-06 3.522064e-04
[1522,] 9.906339e-04 6.796260e-06 5.277995e-04
[1523,] 5.000038e-03 6.988696e-06 2.793664e-03
[1524,] 2.933805e-06 6.265485e-06 8.947903e-07
[1525,] 4.592647e-06 1.143062e-05 1.658011e-06
[1526,] 2.879258e-06 6.329129e-06 8.942142e-07
[1527,] 2.879609e-06 6.332414e-06 8.950865e-07
[1528,] 2.880128e-06 6.329129e-06 8.957317e-07
[1529,] 4.652514e-06 1.140034e-05 1.695277e-06
[1530,] 2.879258e-06 6.342171e-06 8.945881e-07
[1531,] 1.095044e-03 6.729491e-06 5.735073e-04
[1532,] 5.187935e-06 6.575128e-06 1.447128e-06
[1533,] 2.880816e-06 6.329121e-06 8.965085e-07
[1534,] 2.880816e-06 6.342414e-06 8.969792e-07
[1535,] 2.879563e-06 6.339114e-06 8.925798e-07
[1536,] 2.901748e-06 6.339114e-06 8.901569e-07
[1537,] 2.901748e-06 6.339114e-06 8.901569e-07
[1538,] 4.594261e-06 1.154085e-05 1.665534e-06
[1539,] 8.738499e-04 6.796018e-06 4.653029e-04
[1540,] 2.904838e-06 6.322866e-06 8.904931e-07
[1541,] 1.312576e-03 6.830786e-06 7.051294e-04
[1542,] 8.738499e-04 6.830786e-06 4.693254e-04
[1543,] 4.565789e-06 1.209933e-05 1.683757e-06
[1544,] 3.055578e-06 6.280220e-06 9.176713e-07
[1545,] 5.952353e-06 7.690231e-06 1.419784e-06
[1546,] 4.418189e-04 6.784941e-06 2.346323e-04
[1547,] 2.934110e-04 6.784941e-06 1.557857e-04
[1548,] 2.911624e-06 6.339114e-06 8.908593e-07
[1549,] 4.418189e-04 6.788038e-06 2.323838e-04
[1550,] 4.608356e-06 1.174512e-05 1.687001e-06
[1551,] 4.418189e-04 6.814015e-06 2.354076e-04
[1552,] 3.957652e-04 6.848754e-06 2.126719e-04
[1553,] 1.947073e-03 7.043592e-06 1.096533e-03
[1554,] 4.927480e-06 1.127022e-05 1.851213e-06
[1555,] 3.618401e-04 6.860099e-06 1.949682e-04
[1556,] 4.580657e-06 1.177988e-05 1.668510e-06
[1557,] 3.998186e-04 6.848754e-06 2.148515e-04
[1558,] 4.055387e-04 6.825150e-06 2.166652e-04
[1559,] 2.544235e-06 7.362357e-06 1.082679e-06
[1560,] 5.589419e-06 6.740008e-06 1.550226e-06
[1561,] 5.672187e-06 6.755100e-06 1.561252e-06
[1562,] 5.599420e-06 1.117224e-05 2.014347e-06
[1563,] 2.904879e-06 6.458679e-06 8.902874e-07
[1564,] 4.952381e-04 7.021834e-06 2.761322e-04
[1565,] 4.784970e-06 1.155570e-05 1.789513e-06
[1566,] 2.885725e-06 6.500330e-06 8.923695e-07
[1567,] 5.742342e-06 6.774938e-06 1.570535e-06
[1568,] 2.882912e-06 6.535272e-06 8.939837e-07
[1569,] 3.307962e-06 6.550631e-06 1.040894e-06
[1570,] 2.506877e-06 8.480732e-06 1.201651e-06
[1571,] 2.213642e-06 1.202506e-05 1.067809e-06
[1572,] 2.209002e-06 1.192745e-05 1.056400e-06
[1573,] 3.090062e-06 6.874620e-06 8.996153e-07
[1574,] 2.891257e-06 7.016709e-06 8.976958e-07
[1575,] 3.151690e-06 6.878369e-06 9.098493e-07
[1576,] 3.140776e-06 6.892821e-06 9.080970e-07
[1577,] 3.758633e-06 6.739667e-06 1.011336e-06
[1578,] 3.480642e-06 6.764070e-06 9.619206e-07
[1579,] 3.410162e-06 7.025244e-06 9.358317e-07
[1580,] 3.222464e-06 6.956643e-06 9.998280e-07
[1581,] 2.148950e-06 1.183115e-05 8.725466e-07
[1582,] 3.071033e-06 7.145026e-06 8.958385e-07
[1583,] 3.100163e-06 7.046380e-06 9.004142e-07
[1584,] 2.193692e-05 1.120805e-05 1.636646e-05
[1585,] 3.539866e-06 6.910052e-06 9.646956e-07
[1586,] 5.855894e-06 1.027704e-05 1.884129e-06
[1587,] 3.970934e-06 6.730754e-06 1.047364e-06
[1588,] 3.558575e-06 6.895192e-06 9.684415e-07
[1589,] 3.558575e-06 6.895192e-06 9.684415e-07
[1590,] 3.918895e-06 6.737515e-06 1.037608e-06
[1591,] 3.241099e-06 6.764685e-06 9.843560e-07
[1592,] 4.085009e-06 6.766317e-06 1.066060e-06
[1593,] 3.404861e-06 6.941147e-06 9.407469e-07
[1594,] 3.464564e-06 6.983219e-06 9.508455e-07
[1595,] 3.973296e-06 6.831151e-06 1.040737e-06
[1596,] 3.918367e-06 6.831151e-06 1.031363e-06
[1597,] 3.267477e-06 6.989724e-06 9.188576e-07
[1598,] 3.841337e-06 6.849439e-06 1.015058e-06
[1599,] 3.309088e-06 7.023525e-06 9.225816e-07
[1600,] 2.453794e-06 7.638828e-06 1.099377e-06
[1601,] 3.846353e-06 5.909772e-06 1.818992e-06
[1602,] 3.234238e-06 6.895551e-06 9.886066e-07
[1603,] 3.388420e-06 7.049915e-06 9.328767e-07
[1604,] 3.388420e-06 7.049915e-06 9.328767e-07
[1605,] 3.388420e-06 7.049915e-06 9.328767e-07
[1606,] 3.372284e-06 7.049915e-06 9.305740e-07
[1607,] 3.421612e-06 7.057930e-06 9.373557e-07
[1608,] 4.056892e-06 6.902202e-06 1.044956e-06
[1609,] 3.890729e-06 6.910261e-06 1.017020e-06
[1610,] 3.404861e-06 7.075904e-06 9.342786e-07
[1611,] 3.404861e-06 7.075904e-06 9.342786e-07
[1612,] 3.404861e-06 7.075904e-06 9.342786e-07
[1613,] 3.404861e-06 7.075904e-06 9.342786e-07
[1614,] 3.404861e-06 7.075904e-06 9.342786e-07
[1615,] 3.404861e-06 7.066888e-06 9.346088e-07
[1616,] 3.404861e-06 7.066888e-06 9.346088e-07
[1617,] 3.404861e-06 7.075904e-06 9.342786e-07
[1618,] 3.404861e-06 7.075904e-06 9.342786e-07
[1619,] 3.372284e-06 7.066888e-06 9.299753e-07
[1620,] 3.421612e-06 7.227357e-06 9.304037e-07
[1621,] 3.975285e-06 7.069186e-06 1.019836e-06
[1622,] 3.421612e-06 7.237463e-06 9.300854e-07
[1623,] 3.404861e-06 7.227357e-06 9.281585e-07
[1624,] 3.421612e-06 7.184665e-06 9.328326e-07
[1625,] 3.421612e-06 7.175947e-06 9.331254e-07
[1626,] 3.418448e-06 7.138717e-06 9.339612e-07
[1627,] 3.438675e-06 7.129313e-06 9.371454e-07
[1628,] 4.534097e-06 7.632823e-06 1.367410e-06
[1629,] 3.421612e-06 7.184665e-06 9.328326e-07
[1630,] 3.438675e-06 7.111605e-06 9.377934e-07
[1631,] 3.421612e-06 7.102368e-06 9.357015e-07
[1632,] 3.421612e-06 7.102368e-06 9.357015e-07
[1633,] 3.421612e-06 7.093188e-06 9.360368e-07
[1634,] 3.421612e-06 7.084066e-06 9.363733e-07
[1635,] 3.388420e-06 7.066888e-06 9.322621e-07
[1636,] 3.609244e-06 7.075904e-06 9.644158e-07
[1637,] 3.438675e-06 7.066888e-06 9.394837e-07
[1638,] 6.688678e-06 7.251037e-06 1.617425e-06
[1639,] 1.374668e-01 7.393419e-06 7.153961e-02
[1640,] 3.404861e-06 7.057930e-06 9.349402e-07
[1641,] 3.438675e-06 7.049915e-06 9.401466e-07
[1642,] 3.438675e-06 7.049915e-06 9.401466e-07
[1643,] 3.438675e-06 7.032266e-06 9.408490e-07
[1644,] 2.152306e-06 8.413668e-06 7.646643e-07
[1645,] 3.456056e-06 7.023525e-06 9.437732e-07
[1646,] 3.438675e-06 7.041062e-06 9.404972e-07
[1647,] 3.456056e-06 6.998488e-06 9.448284e-07
[1648,] 3.456056e-06 6.989962e-06 9.451946e-07
[1649,] 3.473757e-06 6.982336e-06 9.482002e-07
[1650,] 3.384625e-06 6.965545e-06 9.355497e-07
[1651,] 1.688098e-02 7.011276e-06 7.963159e-03
[1652,] 3.421612e-06 6.941583e-06 9.420930e-07
[1653,] 5.029826e-05 1.466839e-05 4.487859e-05
[1654,] 4.029236e-06 6.805666e-06 1.050524e-06
[1655,] 3.280120e-06 6.902116e-06 9.226384e-07
[1656,] 3.924787e-06 5.513774e-06 1.756169e-06
[1657,] 2.552932e-06 5.451195e-06 9.556604e-07
[1658,] 2.754568e-02 6.878406e-06 1.248119e-02
[1659,] 3.252928e-06 6.748953e-06 9.819487e-07
[1660,] 3.015118e-02 6.968085e-06 1.404197e-02
[1661,] 3.388420e-06 6.812960e-06 9.428802e-07
[1662,] 3.249791e-06 6.742331e-06 9.822823e-07
[1663,] 2.477568e-02 7.046627e-06 1.180350e-02
[1664,] 2.299424e-02 6.994367e-06 1.079299e-02
[1665,] 3.291753e-06 6.864682e-06 9.257452e-07
[1666,] 7.328482e-02 7.037480e-06 3.481238e-02
[1667,] 7.303920e-02 6.943157e-06 3.374644e-02
[1668,] 3.232281e-06 6.910989e-06 9.897933e-07
[1669,] 3.232281e-06 6.905101e-06 9.896702e-07
[1670,] 4.376074e-06 7.685986e-06 1.037434e-06
[1671,] 3.482045e-06 7.340002e-06 9.310405e-07
[1672,] 2.699780e-03 7.557966e-06 1.459572e-03
[1673,] 2.976945e-03 7.472819e-06 1.581458e-03
[1674,] 3.532233e-03 7.462095e-06 1.872463e-03
[1675,] 3.202901e-03 7.367347e-06 1.668646e-03
[1676,] 3.763683e-05 1.641946e-05 4.031850e-05
[1677,] 7.078632e-06 7.291538e-06 1.718741e-06
[1678,] 2.835638e-06 6.394091e-06 1.252384e-06
[1679,] 7.164047e-06 7.288071e-06 1.734912e-06
[1680,] 3.532233e-03 7.323237e-06 1.822222e-03
[1681,] 3.895792e-03 7.357078e-06 2.025261e-03
[1682,] 3.262573e-06 6.923833e-06 9.823451e-07
[1683,] 3.406781e-06 7.146055e-06 9.249659e-07
[1684,] 4.297171e-03 7.094424e-06 2.110173e-03
[1685,] 1.603583e-03 7.133961e-06 7.953330e-04
[1686,] 3.895792e-03 7.046085e-06 1.889191e-03
[1687,] 3.372177e-06 6.835410e-06 9.311169e-07
[1688,] 3.299544e-06 6.739915e-06 9.852220e-07
[1689,] 1.271736e-05 7.045494e-06 2.697062e-06
[1690,] 3.322648e-06 6.907145e-06 9.205111e-07
[1691,] 2.627086e-03 7.027736e-06 1.267656e-03
[1692,] 3.487408e-06 6.804952e-06 9.523503e-07
[1693,] 3.966735e-06 6.709574e-06 1.037233e-06
[1694,] 3.883651e-06 6.782118e-06 1.016791e-06
[1695,] 3.413812e-06 6.812685e-06 9.402862e-07
[1696,] 3.431208e-06 6.812685e-06 9.430202e-07
[1697,] 5.559602e-05 2.329115e-05 7.266410e-05
[1698,] 9.171050e-03 7.052289e-06 4.438327e-03
[1699,] 3.251798e-06 6.801735e-06 9.947777e-07
[1700,] 3.250303e-06 6.801735e-06 9.957040e-07
[1701,] 2.999412e-06 6.874572e-06 8.779411e-07
[1702,] 1.506114e-02 7.094424e-06 7.396653e-03
[1703,] 3.166871e-06 7.022567e-06 8.884373e-07
[1704,] 2.822800e-06 7.056268e-06 8.780299e-07
[1705,] 2.844735e-06 7.046842e-06 8.726857e-07
[1706,] 1.873202e-01 7.316287e-06 9.686597e-02
[1707,] 1.334297e-05 7.030170e-06 2.675056e-06
[1708,] 3.964428e-06 5.922448e-06 1.882402e-06
[1709,] 2.955400e-06 6.939035e-06 8.702995e-07
[1710,] 2.837659e-06 6.989232e-06 8.736510e-07
[1711,] 2.955400e-06 6.939035e-06 8.702995e-07
[1712,] 3.015685e-06 6.930569e-06 8.799998e-07
[1713,] 2.831390e-06 6.971067e-06 8.748235e-07
[1714,] 2.837659e-06 6.969753e-06 8.738455e-07
[1715,] 7.181829e-06 7.312826e-06 1.793367e-06
[1716,] 3.687834e-06 7.480290e-06 1.373183e-06
[1717,] 2.841122e-06 9.755906e-06 6.576567e-07
[1718,] 4.560311e-06 1.058648e-05 7.134897e-07
[1719,] 3.870733e-06 6.903705e-06 7.282959e-07
[1720,] 2.618784e-06 4.432528e-06 7.841751e-07
[1721,] 2.270725e-03 9.552431e-06 5.268544e-05
[1722,] 1.792814e-03 9.498759e-06 4.576651e-05
[1723,] 3.182143e-06 3.547070e-06 7.730418e-07
[1724,] 1.649439e-03 9.576055e-06 4.223033e-05
[1725,] 1.616376e-03 9.576055e-06 4.164116e-05
[1726,] 3.682535e-06 3.391900e-06 9.542810e-07
[1727,] 1.580830e-03 9.747749e-06 3.950943e-05
[1728,] 3.682535e-06 3.398564e-06 9.597540e-07
[1729,] 1.592835e-03 1.001889e-05 3.794497e-05
[1730,] 1.529362e-03 1.004022e-05 3.678665e-05
[1731,] 2.796772e-06 3.524593e-06 7.085471e-07
[1732,] 1.777661e-03 9.899225e-06 4.105955e-05
[1733,] 1.560751e-03 1.301681e-05 2.158629e-05
[1734,] 2.780844e-06 6.725758e-06 7.433870e-07
[1735,] 2.830115e-06 6.710209e-06 7.483395e-07
[1736,] 2.915474e-06 3.522760e-06 7.259609e-07
[1737,] 1.376753e-03 9.938755e-06 3.474652e-05
[1738,] 1.376753e-03 9.819189e-06 3.537822e-05
[1739,] 1.632257e-03 9.760625e-06 3.956903e-05
[1740,] 1.238579e-05 7.078310e-06 2.519971e-06
[1741,] 1.240458e-03 1.005950e-05 3.179198e-05
[1742,] 4.584551e-06 2.507565e-05 4.710750e-06
[1743,] 4.771458e-06 4.026074e-06 7.974390e-07
[1744,] 5.764107e-06 3.476614e-06 1.081593e-06
[1745,] 1.381234e-03 9.857997e-06 3.475900e-05
[1746,] 6.801347e-06 3.498107e-06 1.155689e-06
[1747,] 1.215960e-03 9.978642e-06 3.172908e-05
[1748,] 1.240458e-03 1.001889e-05 3.197769e-05
[1749,] 2.936042e-06 3.506609e-06 7.199521e-07
[1750,] 1.166199e-03 9.899225e-06 3.119586e-05
[1751,] 2.796890e-06 6.297421e-06 7.522534e-07
[1752,] 1.164994e-03 1.012298e-05 3.018874e-05
[1753,] 1.189614e-03 1.001889e-05 3.107688e-05
[1754,] 2.894513e-06 3.514273e-06 7.124011e-07
[1755,] 2.748346e-06 6.291429e-06 7.461022e-07
[1756,] 1.142892e-03 1.014311e-05 2.971439e-05
[1757,] 8.605192e-04 1.016373e-05 2.444138e-05
[1758,] 8.955743e-04 1.027187e-05 2.475260e-05
[1759,] 1.281707e-05 7.026770e-06 2.575835e-06
[1760,] 1.142892e-03 1.018566e-05 2.954030e-05
[1761,] 1.513067e-03 1.010264e-05 3.618829e-05
[1762,] 1.143283e-03 1.014400e-05 2.971762e-05
[1763,] 3.428640e-06 3.336930e-06 8.831192e-07
[1764,] 2.874210e-06 3.488773e-06 7.097417e-07
[1765,] 3.115787e-06 3.481613e-06 7.538094e-07
[1766,] 3.428640e-06 3.339503e-06 8.854255e-07
[1767,] 5.417745e-06 3.482468e-06 1.004369e-06
[1768,] 1.118870e-03 1.018566e-05 2.911695e-05
[1769,] 6.192929e-06 3.350133e-06 1.254028e-06
[1770,] 1.927214e-03 7.063119e-06 1.067227e-04
[1771,] 3.422188e-06 3.505939e-06 7.871175e-07
[1772,] 3.484574e-06 3.513915e-06 7.925460e-07
[1773,] 2.966641e-06 3.432570e-06 8.374756e-07
[1774,] 2.135221e-03 6.887423e-06 1.244247e-04
[1775,] 2.082356e-03 6.863979e-06 1.219004e-04
[1776,] 2.250985e-03 6.851206e-06 1.305320e-04
[1777,] 2.030894e-03 6.863979e-06 1.195169e-04
[1778,] 2.030894e-03 6.863979e-06 1.195169e-04
[1779,] 2.250985e-03 6.851206e-06 1.305320e-04
[1780,] 3.588411e-06 3.565985e-06 7.890992e-07
[1781,] 3.588411e-06 3.571336e-06 7.875982e-07
[1782,] 2.250985e-03 6.909439e-06 1.265570e-04
[1783,] 2.496860e-03 6.970610e-06 1.331641e-04
[1784,] 2.428188e-03 6.936102e-06 1.325240e-04
[1785,] 2.308460e-03 6.964187e-06 1.255999e-04
[1786,] 2.367513e-03 6.950051e-06 1.290109e-04
[1787,] 2.308460e-03 6.985020e-06 1.243424e-04
[1788,] 2.308460e-03 7.019809e-06 1.223235e-04
[1789,] 2.308460e-03 7.036206e-06 1.214048e-04
[1790,] 2.308460e-03 7.051473e-06 1.205673e-04
[1791,] 2.308460e-03 7.058408e-06 1.201924e-04
[1792,] 2.250985e-03 7.066159e-06 1.174407e-04
[1793,] 2.308460e-03 7.104855e-06 1.177660e-04
[1794,] 2.367513e-03 7.112899e-06 1.196947e-04
[1795,] 2.308460e-03 7.120994e-06 1.169555e-04
[1796,] 2.250985e-03 7.138356e-06 1.152240e-04
[1797,] 1.843050e-03 7.162138e-06 9.763200e-05
[1798,] 1.749729e-03 7.247899e-06 9.169293e-05
[1799,] 1.749729e-03 7.247899e-06 9.169293e-05
[1800,] 3.624534e-06 3.545853e-06 7.917765e-07
[1801,] 1.665563e-03 7.282197e-06 8.711526e-05
[1802,] 4.079600e-06 6.105789e-06 9.314125e-07
[1803,] 4.470962e-06 5.940857e-06 9.990956e-07
[1804,] 4.040660e-06 6.105789e-06 9.260903e-07
[1805,] 3.661440e-06 3.551173e-06 7.947533e-07
[1806,] 4.040660e-06 6.082574e-06 9.277858e-07
[1807,] 1.206620e-05 4.020022e-06 1.270346e-06
[1808,] 1.112237e-05 4.049623e-06 1.205727e-06
[1809,] 2.803147e-06 3.499772e-06 8.223231e-07
[1810,] 4.326877e-06 3.557852e-06 8.721675e-07
[1811,] 2.540569e-06 3.507458e-06 7.422624e-07
[1812,] 3.358830e-05 1.154677e-05 1.181440e-05
[1813,] 4.275884e-06 3.552395e-06 8.682281e-07
[1814,] 4.002462e-06 5.905488e-06 9.364923e-07
[1815,] 4.279555e-06 3.554694e-06 8.677958e-07
[1816,] 2.694873e-06 3.500341e-06 7.887020e-07
[1817,] 4.279354e-06 3.557852e-06 8.665992e-07
[1818,] 5.360539e-06 3.544773e-06 1.009479e-06
[1819,] 4.177131e-06 3.557852e-06 8.545699e-07
[1820,] 9.724208e-06 3.955429e-06 1.162531e-06
[1821,] 4.177131e-06 3.556604e-06 8.550138e-07
[1822,] 2.550963e-06 3.506120e-06 7.454345e-07
[1823,] 9.920713e-06 3.942037e-06 1.179806e-06
[1824,] 9.532860e-06 3.942037e-06 1.153712e-06
[1825,] 9.724208e-06 3.942037e-06 1.166631e-06
[1826,] 9.724208e-06 3.955429e-06 1.162531e-06
[1827,] 4.129323e-06 3.573573e-06 8.436457e-07
[1828,] 4.097535e-06 3.573573e-06 8.399469e-07
[1829,] 4.129323e-06 3.573573e-06 8.436457e-07
[1830,] 4.087164e-06 3.573573e-06 8.387388e-07
[1831,] 4.119297e-06 5.776288e-06 9.660082e-07
[1832,] 4.087164e-06 3.573573e-06 8.387388e-07
[1833,] 1.793518e-03 6.922949e-06 1.078285e-04
[1834,] 4.129323e-06 3.597786e-06 8.362059e-07
[1835,] 4.041265e-06 3.567804e-06 8.352080e-07
[1836,] 9.120603e-06 3.955866e-06 1.114683e-06
[1837,] 3.996339e-06 3.567804e-06 8.299192e-07
[1838,] 4.163856e-06 5.794871e-06 9.707321e-07
[1839,] 4.205191e-06 5.794871e-06 9.769030e-07
[1840,] 5.082690e-06 4.186847e-05 5.193233e-06
[1841,] 8.722875e-06 3.955866e-06 1.087755e-06
[1842,] 3.996339e-06 3.567804e-06 8.299192e-07
[1843,] 3.996339e-06 3.567804e-06 8.299192e-07
[1844,] 3.996339e-06 3.567804e-06 8.299192e-07
[1845,] 3.952365e-06 3.567804e-06 8.247302e-07
[1846,] 3.996339e-06 3.567804e-06 8.299192e-07
[1847,] 1.431200e-03 6.888490e-06 9.070127e-05
[1848,] 2.582992e-06 3.535797e-06 7.615400e-07
[1849,] 3.952365e-06 3.562148e-06 8.264984e-07
[1850,] 3.952365e-06 3.562148e-06 8.264984e-07
[1851,] 3.952365e-06 3.556604e-06 8.282784e-07
[1852,] 3.952365e-06 3.562148e-06 8.264984e-07
[1853,] 5.414912e-06 5.912110e-06 1.152905e-06
[1854,] 2.582992e-06 3.528180e-06 7.600775e-07
[1855,] 5.000290e-06 3.669270e-06 1.394889e-06
[1856,] 3.996339e-06 3.502918e-06 8.543002e-07
[1857,] 1.006849e-05 3.829451e-06 1.235717e-06
[1858,] 4.290289e-06 5.768296e-06 9.959457e-07
[1859,] 4.338510e-06 5.777338e-06 1.002183e-06
[1860,] 5.092776e-06 3.688452e-05 4.888333e-06
[1861,] 4.041265e-06 3.516101e-06 8.651662e-07
[1862,] 1.500749e-05 3.781335e-06 1.574063e-06
[1863,] 4.415765e-06 5.883621e-06 1.001699e-06
[1864,] 4.055981e-06 3.507622e-06 8.713311e-07
[1865,] 1.027109e-05 3.852902e-06 1.240840e-06
[1866,] 2.530502e-06 3.482426e-06 7.321374e-07
[1867,] 2.550963e-06 3.502033e-06 7.424061e-07
[1868,] 2.643987e-06 3.543931e-06 7.802218e-07
[1869,] 4.260933e-06 6.129565e-06 9.570802e-07
[1870,] 1.047913e-05 3.994627e-06 1.205596e-06
[1871,] 1.793518e-03 6.774204e-06 1.155257e-04
[1872,] 1.069278e-05 4.210706e-06 1.184230e-06
[1873,] 4.225977e-06 3.648067e-06 8.572484e-07
[1874,] 2.560601e-06 3.738243e-06 7.823102e-07
[1875,] 3.886657e-06 6.149842e-06 9.045015e-07
[1876,] 1.458630e-03 6.730755e-06 9.933977e-05
[1877,] 1.227705e-03 6.715468e-06 8.748203e-05
[1878,] 1.006227e-04 7.193453e-06 1.198333e-05
[1879,] 1.028317e-04 7.085599e-06 1.255506e-05
[1880,] 9.078124e-05 7.003832e-06 1.147742e-05
[1881,] 8.609676e-05 7.149393e-06 1.057560e-05
[1882,] 1.102798e-05 5.428657e-06 2.027937e-06
[1883,] 2.177053e-06 4.427794e-06 6.627546e-07
[1884,] 2.174543e-06 4.427794e-06 6.608079e-07
[1885,] 2.398520e-05 6.490381e-06 4.703355e-06
[1886,] 3.300477e-06 3.407661e-06 8.480699e-07
[1887,] 2.387161e-06 3.721755e-06 6.786744e-07
[1888,] 4.890560e-04 6.577748e-06 4.590250e-05
[1889,] 1.063427e-05 5.401205e-06 1.981496e-06
[1890,] 1.063427e-05 5.428657e-06 1.965015e-06
[1891,] 2.172851e-06 4.372723e-06 6.561481e-07
[1892,] 2.442642e-05 6.520568e-06 4.742874e-06
[1893,] 2.611638e-06 3.742362e-06 7.532432e-07
[1894,] 2.795287e-06 3.473021e-06 7.700076e-07
[1895,] 2.214974e-06 4.366644e-06 6.575372e-07
[1896,] 3.944646e-05 7.529807e-06 5.113306e-06
[1897,] 5.602018e-06 5.428391e-06 1.227012e-06
[1898,] 4.307566e-06 5.445315e-06 1.029527e-06
[1899,] 5.747585e-06 5.435419e-06 1.247589e-06
[1900,] 3.611476e-05 7.679340e-06 4.662352e-06
[1901,] 3.786938e-06 3.500333e-06 1.008040e-06
[1902,] 5.825387e-06 7.965230e-06 1.253660e-06
[1903,] 2.154185e-06 4.347636e-06 6.534438e-07
[1904,] 3.087462e-05 7.747743e-06 4.144159e-06
[1905,] 2.873234e-06 3.747751e-06 8.387391e-07
[1906,] 4.288472e-06 5.602145e-06 1.002587e-06
[1907,] 6.460046e-06 9.222409e-06 2.356957e-06
[1908,] 3.103079e-06 3.869591e-06 7.463180e-07
[1909,] 4.013097e-06 5.513342e-06 9.725527e-07
[1910,] 5.730013e-06 5.450174e-06 1.232125e-06
[1911,] 2.210629e-06 4.360949e-06 6.639325e-07
[1912,] 9.307653e-06 4.549120e-06 1.698848e-06
[1913,] 3.233175e-06 5.174980e-06 1.194354e-06
[1914,] 1.734679e-05 3.784330e-06 3.474742e-06
[1915,] 1.352139e-04 4.585738e-06 3.810834e-05
[1916,] 7.550589e-06 4.159479e-06 1.875796e-06
[1917,] 6.283956e-06 5.013687e-06 1.317891e-06
[1918,] 4.183512e-06 4.537324e-06 1.458574e-06
[1919,] 2.616942e-05 3.684266e-06 4.188148e-06
[1920,] 5.179231e-04 1.209086e-05 4.435112e-04
[1921,] 9.570121e-05 3.664608e-06 1.661597e-05
[1922,] 2.753578e-05 3.726648e-06 4.515010e-06
[1923,] 1.074927e-04 4.750868e-06 3.314113e-05
[1924,] 1.396783e-04 1.506421e-05 1.896690e-04
[1925,] 4.183512e-06 4.392381e-06 1.414303e-06
[1926,] 1.191175e-04 4.795704e-06 3.728140e-05
[1927,] 6.807191e-06 4.113787e-06 1.666584e-06
[1928,] 3.786284e-06 4.106495e-06 1.049907e-06
[1929,] 2.904002e-05 3.732582e-06 4.753702e-06
[1930,] 2.904002e-05 3.725058e-06 4.722221e-06
[1931,] 3.786284e-06 4.106495e-06 1.049907e-06
[1932,] 3.738018e-06 4.105045e-06 1.036622e-06
[1933,] 6.831951e-06 4.101186e-06 1.687559e-06
[1934,] 3.650106e-06 4.118842e-06 1.032451e-06
[1935,] 1.071036e-04 3.749048e-06 1.952545e-05
[1936,] 4.477112e-06 1.181058e-05 1.397158e-06
[1937,] 3.879237e-06 4.474519e-06 1.341921e-06
[1938,] 5.007654e-06 4.093535e-06 1.278598e-06
[1939,] 3.785610e-06 4.083262e-06 1.037766e-06
[1940,] 3.741703e-06 4.063366e-06 1.020001e-06
[1941,] 3.694506e-06 4.061079e-06 1.003458e-06
[1942,] 3.400575e-05 3.739913e-06 5.385466e-06
[1943,] 4.343877e-04 9.213985e-06 2.628308e-04
[1944,] 3.694506e-06 4.059555e-06 9.978006e-07
[1945,] 3.741703e-06 4.059949e-06 1.009854e-06
[1946,] 1.215820e-04 4.866533e-06 3.843918e-05
[1947,] 3.653435e-06 4.058845e-06 9.866462e-07
[1948,] 1.179564e-04 4.891433e-06 3.780469e-05
[1949,] 3.694506e-06 4.058503e-06 9.897823e-07
[1950,] 1.215820e-04 4.914329e-06 3.913739e-05
[1951,] 5.889346e-06 4.078482e-06 1.399574e-06
[1952,] 3.609979e-06 4.463442e-06 1.245085e-06
[1953,] 3.400854e-04 8.979588e-06 1.994317e-04
[1954,] 6.600734e-06 4.768832e-06 1.308434e-06
[1955,] 1.179564e-04 4.917637e-06 3.809632e-05
[1956,] 3.444328e-06 4.077257e-06 9.237334e-07
[1957,] 3.269443e-05 3.813646e-06 5.435642e-06
[1958,] 3.444328e-06 4.079240e-06 9.188615e-07
[1959,] 9.876967e-05 4.940515e-06 3.258104e-05
[1960,] 3.093395e-05 3.861285e-06 5.378332e-06
[1961,] 9.876967e-05 4.980503e-06 3.298213e-05
[1962,] 2.783846e-04 8.867586e-06 1.592627e-04
[1963,] 3.201568e-05 3.866969e-06 5.533854e-06
[1964,] 5.436827e-06 4.111187e-06 1.276150e-06
[1965,] 3.554502e-05 3.981660e-06 6.460688e-06
[1966,] 5.356740e-06 4.151857e-06 1.232401e-06
[1967,] 9.876967e-05 4.966638e-06 3.281816e-05
[1968,] 3.384235e-06 4.170625e-06 8.662111e-07
[1969,] 3.257362e-05 4.039993e-06 6.265258e-06
[1970,] 8.507620e-05 4.989742e-06 2.906857e-05
[1971,] 3.384235e-06 4.116770e-06 8.851438e-07
[1972,] 3.384235e-06 4.114842e-06 8.866060e-07
[1973,] 3.368688e-06 4.120864e-06 8.791926e-07
[1974,] 5.278464e-06 4.120051e-06 1.233857e-06
[1975,] 1.016947e-04 4.992700e-06 3.390075e-05
[1976,] 5.173093e-06 4.120814e-06 1.214016e-06
[1977,] 3.361595e-06 4.125279e-06 8.749577e-07
[1978,] 5.315613e-06 4.138061e-06 1.242034e-06
[1979,] 5.173093e-06 4.153259e-06 1.198892e-06
[1980,] 6.393038e-06 4.846361e-06 1.328405e-06
[1981,] 6.804107e-05 4.852186e-06 2.244172e-05
[1982,] 2.774451e-05 4.057492e-06 5.518863e-06
[1983,] 2.530165e-05 4.064720e-06 5.182851e-06
[1984,] 2.521458e-05 4.091763e-06 5.252104e-06
[1985,] 4.993812e-06 4.187415e-06 1.511191e-06
[1986,] 3.264965e-04 7.966376e-06 1.556771e-04
[1987,] 5.456000e-06 4.247346e-06 1.189981e-06
[1988,] 3.175888e-06 4.149531e-06 9.831581e-07
[1989,] 6.568878e-05 5.088074e-06 2.344643e-05
[1990,] 5.268326e-06 4.230935e-06 1.169973e-06
[1991,] 6.067005e-06 4.260518e-06 1.837665e-06
[1992,] 5.083019e-06 4.244044e-06 1.545656e-06
[1993,] 4.937206e-06 4.190491e-06 1.142694e-06
[1994,] 4.986721e-05 5.082232e-06 1.808901e-05
[1995,] 4.751654e-06 4.806735e-06 9.993575e-07
[1996,] 2.356510e-05 5.756761e-06 7.952184e-06
[1997,] 4.118277e-06 7.799779e-06 1.299615e-06
[1998,] 5.780988e-06 7.052992e-05 1.361172e-05
[1999,] 6.348767e-06 1.166212e-05 1.538635e-06
[2000,] 2.833646e-06 5.226098e-06 1.014315e-06
[2001,] 3.203373e-06 8.320784e-06 8.946784e-07
[2002,] 3.849413e-06 4.461630e-06 1.063263e-06
[2003,] 9.117416e-06 7.405017e-06 2.527410e-06
[2004,] 9.499925e-06 7.515521e-06 2.741739e-06
[2005,] 4.172964e-06 3.990945e-06 1.140563e-06
[2006,] 4.172964e-06 3.988596e-06 1.144444e-06
[2007,] 2.970178e-06 3.867108e-06 8.589344e-07
[2008,] 4.332771e-06 3.952581e-06 1.173624e-06
[2009,] 9.424141e-06 7.421688e-06 2.686020e-06
[2010,] 6.397371e-06 4.137149e-06 1.563650e-06
[2011,] 4.484936e-06 3.900279e-06 1.178616e-06
[2012,] 4.168248e-06 3.924665e-06 1.123902e-06
[2013,] 4.168248e-06 3.915707e-06 1.125197e-06
[2014,] 4.382195e-06 3.854470e-06 1.151103e-06
[2015,] 4.521374e-06 3.837371e-06 1.180051e-06
[2016,] 4.331614e-06 3.851081e-06 1.144890e-06
[2017,] 4.071745e-06 3.891230e-06 1.107856e-06
[2018,] 4.493310e-06 3.844660e-06 1.178236e-06
[2019,] 4.331614e-06 3.855979e-06 1.147310e-06
[2020,] 5.860841e-06 3.998764e-06 1.282802e-06
[2021,] 4.493310e-06 3.835047e-06 1.179676e-06
[2022,] 9.936269e-06 5.304789e-06 2.118807e-06
[2023,] 4.386211e-06 3.947104e-06 1.218861e-06
[2024,] 4.386211e-06 4.010139e-06 1.246235e-06
[2025,] 3.279933e-06 3.712042e-06 7.016772e-07
[2026,] 2.917159e-06 3.797382e-06 8.433939e-07
[2027,] 4.254984e-06 3.939444e-06 1.184097e-06
[2028,] 2.928821e-06 3.797382e-06 8.468858e-07
[2029,] 6.389971e-06 3.961758e-06 1.334860e-06
[2030,] 4.066664e-06 3.928004e-06 1.128971e-06
[2031,] 4.279913e-06 3.931049e-06 1.186492e-06
[2032,] 4.254984e-06 3.939444e-06 1.184097e-06
[2033,] 4.279913e-06 3.931049e-06 1.186492e-06
[2034,] 4.279913e-06 3.931049e-06 1.186492e-06
[2035,] 4.305228e-06 3.939444e-06 1.196167e-06
[2036,] 6.508416e-06 3.957280e-06 1.311946e-06
[2037,] 4.305228e-06 3.939444e-06 1.196167e-06
[2038,] 4.330933e-06 3.939444e-06 1.202308e-06
[2039,] 2.966786e-06 3.781246e-06 8.571278e-07
[2040,] 4.587608e-06 3.931049e-06 1.258373e-06
[2041,] 4.330933e-06 3.939444e-06 1.202308e-06
[2042,] 4.330933e-06 3.922777e-06 1.194956e-06
[2043,] 6.826726e-06 5.471053e-06 1.571049e-06
[2044,] 4.357035e-06 3.907476e-06 1.199509e-06
[2045,] 6.931685e-06 3.962541e-06 1.343143e-06
[2046,] 3.337032e-06 3.795407e-06 6.903956e-07
[2047,] 3.303300e-06 3.795407e-06 6.872623e-07
[2048,] 4.305228e-06 3.922777e-06 1.188899e-06
[2049,] 6.710032e-06 3.970794e-06 1.305819e-06
[2050,] 4.330933e-06 3.939444e-06 1.202308e-06
[2051,] 4.357035e-06 3.939444e-06 1.208520e-06
[2052,] 1.042531e-05 6.733803e-06 2.663667e-06
[2053,] 6.548378e-06 3.982081e-06 1.274819e-06
[2054,] 5.846616e-06 3.911411e-06 1.266254e-06
[2055,] 6.548378e-06 3.982081e-06 1.274819e-06
[2056,] 6.648965e-06 3.982081e-06 1.288226e-06
[2057,] 6.787942e-06 3.986589e-06 1.302997e-06
[2058,] 5.468205e-06 3.935520e-06 1.180886e-06
[2059,] 5.139260e-06 3.938936e-06 1.123030e-06
[2060,] 6.648965e-06 4.005563e-06 1.270525e-06
[2061,] 5.551487e-06 3.949354e-06 1.181843e-06
[2062,] 5.468205e-06 3.953123e-06 1.166168e-06
[2063,] 6.751830e-06 4.010543e-06 1.280296e-06
[2064,] 4.371400e-06 3.897591e-06 1.176095e-06
[2065,] 4.708549e-06 1.238522e-05 2.820687e-06
[2066,] 2.393047e-06 3.746528e-06 6.110117e-07
[2067,] 6.867679e-06 4.000678e-06 1.302438e-06
[2068,] 6.867679e-06 4.000678e-06 1.302438e-06
[2069,] 5.468205e-06 3.935520e-06 1.180886e-06
[2070,] 8.977649e-06 6.004717e-06 1.714709e-06
[2071,] 4.141314e-06 3.928351e-06 1.131430e-06
[2072,] 6.450011e-06 3.991191e-06 1.254783e-06
[2073,] 2.765359e-06 3.727109e-06 6.386618e-07
[2074,] 3.081815e-06 3.716530e-06 6.684765e-07
[2075,] 4.593521e-06 3.928958e-06 1.044166e-06
[2076,] 2.729931e-06 3.691927e-06 6.404048e-07
[2077,] 4.909106e-06 3.902036e-06 1.121223e-06
[2078,] 5.846810e-06 3.940496e-06 1.233624e-06
[2079,] 4.925353e-06 3.906805e-06 1.143951e-06
[2080,] 3.957373e-06 3.886212e-06 1.102014e-06
[2081,] 1.089046e-05 6.687030e-06 2.732042e-06
[2082,] 4.265432e-06 3.933458e-06 1.169522e-06
[2083,] 5.517627e-06 3.973735e-06 1.192530e-06
[2084,] 5.481717e-06 6.851106e-06 1.692334e-06
[2085,] 5.517627e-06 3.970811e-06 1.195561e-06
[2086,] 2.207027e-06 3.674682e-06 6.170902e-07
[2087,] 4.195605e-06 4.456657e-06 1.185408e-06
[2088,] 2.661741e-06 4.884885e-06 6.283115e-07
[2089,] 2.808631e-06 5.389768e-06 6.335268e-07
[2090,] 2.742027e-06 3.866416e-06 7.184529e-07
[2091,] 2.697263e-06 5.393219e-06 6.306104e-07
[2092,] 3.383686e-06 4.635629e-06 1.005871e-06
[2093,] 3.213359e-06 4.651540e-06 9.701247e-07
[2094,] 2.301697e-06 6.729219e-06 6.787549e-07
[2095,] 6.489097e-06 9.256541e-06 1.372503e-06
[2096,] 3.683018e-06 4.143287e-06 1.057333e-06
[2097,] 2.604495e-06 8.737403e-06 1.155176e-06
[2098,] 2.338042e-06 6.771891e-06 9.506981e-07
[2099,] 2.824934e-06 1.086167e-05 1.496219e-06
[2100,] 2.582613e-06 8.904344e-06 6.487165e-07
[2101,] 6.289761e-06 7.905769e-06 2.051955e-06
[2102,] 3.270234e-06 6.796617e-06 6.640035e-07
[2103,] 3.245017e-06 6.817585e-06 6.643627e-07
[2104,] 3.277440e-06 6.842062e-06 6.640481e-07
[2105,] 3.295971e-06 6.817585e-06 6.638029e-07
[2106,] 2.599033e-06 8.789423e-06 6.468826e-07
[2107,] 7.176222e-06 4.741390e-06 1.912458e-06
[2108,] 6.295660e-06 7.936067e-06 2.063602e-06
[2109,] 2.949957e-06 6.793227e-06 6.733170e-07
[2110,] 7.419380e-06 4.197236e-06 1.660012e-06
[2111,] 2.315934e-06 4.818725e-06 7.056694e-07
[2112,] 3.868227e-06 1.325763e-05 1.814568e-06
[2113,] 2.393119e-06 9.015863e-06 7.767040e-07
[2114,] 6.519734e-06 7.347712e-06 2.070958e-06
[2115,] 1.161001e-05 8.427477e-06 2.630532e-06
[2116,] 3.191855e-06 3.316239e-05 3.101098e-06
[2117,] 5.238746e-06 9.440915e-06 1.350632e-06
[2118,] 9.040570e-06 7.625020e-06 2.426643e-06
[2119,] 2.290644e-06 6.078580e-06 7.427914e-07
[2120,] 9.441624e-06 7.706682e-06 2.428442e-06
[2121,] 2.290005e-06 6.069881e-06 7.420869e-07
[2122,] 2.670439e-06 7.984065e-06 8.172598e-07
[2123,] 9.140978e-06 7.725808e-06 2.310014e-06
[2124,] 9.040570e-06 7.740917e-06 2.270459e-06
[2125,] 2.334361e-06 5.665773e-06 7.211892e-07
[2126,] 2.337561e-06 5.616353e-06 7.207586e-07
[2127,] 8.037128e-06 7.779033e-06 2.044582e-06
[2128,] 3.037305e-06 5.402379e-06 7.811993e-07
[2129,] 2.251921e-06 5.614050e-06 7.129600e-07
[2130,] 2.969946e-06 5.487962e-06 7.646863e-07
[2131,] 5.651429e-06 8.671062e-06 1.419231e-06
[2132,] 7.747614e-06 8.493481e-06 1.820837e-06
[2133,] 6.146007e-06 9.662428e-06 3.091873e-06
[2134,] 2.946784e-06 5.657929e-06 9.565679e-07
[2135,] 5.242265e-06 2.924312e-05 7.624100e-06
[2136,] 8.541437e-06 8.534001e-06 1.944728e-06
[2137,] 8.541437e-06 8.534001e-06 1.944728e-06
[2138,] 3.496628e-06 5.613127e-06 1.138430e-06
[2139,] 6.691043e-06 1.110296e-05 2.200771e-06
[2140,] 3.354431e-06 6.153937e-06 1.019119e-06
[2141,] 2.191011e-06 5.608310e-06 7.100352e-07
[2142,] 2.191011e-06 5.608145e-06 7.100297e-07
[2143,] 9.088399e-06 8.911682e-06 2.173004e-06
[2144,] 6.126380e-06 1.217553e-05 2.661648e-06
[2145,] 2.420137e-05 1.431415e-05 2.888758e-05
[2146,] 5.384805e-06 1.108770e-05 1.729073e-06
[2147,] 2.420137e-05 1.504820e-05 3.046739e-05
[2148,] 9.824306e-06 8.691364e-06 2.103868e-06
[2149,] 7.820152e-06 8.074816e-06 2.212506e-06
[2150,] 9.558285e-06 8.770725e-06 2.039455e-06
[2151,] 3.948313e-06 5.576637e-06 1.273308e-06
[2152,] 8.366171e-06 9.060563e-06 2.114662e-06
[2153,] 7.198506e-06 9.885835e-06 3.849388e-06
[2154,] 3.750859e-06 6.146967e-06 1.111940e-06
[2155,] 9.645735e-06 8.874121e-06 2.031196e-06
[2156,] 3.316016e-06 5.644565e-06 1.077453e-06
[2157,] 2.225215e-06 5.856089e-06 7.435505e-07
[2158,] 8.908156e-06 8.904366e-06 1.911963e-06
[2159,] 4.078829e-06 5.604361e-06 1.324453e-06
[2160,] 3.999321e-06 8.546844e-06 1.108322e-06
[2161,] 4.063779e-06 8.546844e-06 1.119811e-06
[2162,] 2.744250e-05 1.302237e-05 2.979091e-05
[2163,] 7.014643e-06 8.100670e-06 1.716682e-06
[2164,] 5.215206e-05 1.879012e-05 7.666704e-05
[2165,] 3.565364e-06 5.707579e-06 1.177838e-06
[2166,] 2.744454e-05 1.454278e-05 3.363696e-05
[2167,] 3.399497e-06 5.604035e-06 1.097022e-06
[2168,] 3.957383e-06 6.135268e-06 1.162730e-06
[2169,] 2.195183e-06 5.733169e-06 7.182670e-07
[2170,] 9.146781e-06 9.051396e-06 1.926126e-06
[2171,] 2.233658e-06 5.733169e-06 7.443742e-07
[2172,] 2.744454e-05 1.463609e-05 3.393527e-05
[2173,] 2.222556e-06 6.541234e-06 7.553386e-07
[2174,] 5.896751e-06 8.606854e-06 1.470136e-06
[2175,] 1.100653e-05 3.335792e-05 2.371171e-05
[2176,] 2.235297e-06 5.867031e-06 7.287271e-07
[2177,] 3.637762e-05 1.780269e-05 5.674217e-05
[2178,] 1.356683e-05 9.039942e-06 2.614461e-06
[2179,] 9.780577e-05 2.102926e-05 1.679832e-04
[2180,] 1.249945e-05 3.775588e-05 3.013672e-05
[2181,] 1.406871e-05 2.619739e-05 2.746124e-05
[2182,] 1.251039e-05 2.987205e-05 2.598925e-05
[2183,] 4.172786e-05 1.600055e-05 5.828545e-05
[2184,] 3.348008e-06 6.319542e-06 1.083944e-06
[2185,] 1.649116e-05 3.079392e-05 3.722142e-05
[2186,] 3.419385e-05 1.623374e-05 4.926722e-05
[2187,] 3.400670e-06 6.631283e-06 1.153994e-06
[2188,] 3.386760e-06 6.620059e-06 1.147200e-06
[2189,] 8.857900e-05 1.100791e-05 8.689056e-05
[2190,] 5.663762e-06 9.219800e-06 1.425761e-06
[2191,] 3.017676e-05 5.109098e-06 1.023539e-05
[2192,] 5.218630e-06 1.067624e-05 1.281012e-06
[2193,] 1.975149e-05 1.460785e-05 2.405524e-05
[2194,] 1.929875e-05 1.272211e-05 2.073443e-05
[2195,] 8.415430e-05 8.735286e-06 6.482748e-05
[2196,] 1.929875e-05 1.385948e-05 2.242208e-05
[2197,] 6.489120e-06 7.578467e-06 1.407565e-06
[2198,] 1.975149e-05 1.353849e-05 2.264768e-05
[2199,] 3.206020e-05 5.309936e-06 1.149422e-05
[2200,] 2.980987e-05 7.212662e-06 1.399247e-05
[2201,] 4.327780e-06 7.074950e-06 1.700894e-06
[2202,] 1.975149e-05 1.376858e-05 2.297887e-05
[2203,] 9.296577e-06 8.411473e-06 2.614968e-06
[2204,] 1.975149e-05 1.433319e-05 2.378262e-05
[2205,] 6.326335e-06 7.581582e-06 1.381161e-06
[2206,] 4.283715e-06 7.106503e-06 1.693085e-06
[2207,] 2.074519e-05 1.384122e-05 2.436264e-05
[2208,] 1.593886e-05 1.499153e-05 1.942600e-05
[2209,] 1.885864e-05 1.384122e-05 2.193470e-05
[2210,] 2.227788e-05 1.375442e-05 2.631368e-05
[2211,] 6.551991e-06 6.492463e-06 3.637299e-06
[2212,] 6.006284e-06 7.370802e-06 1.359636e-06
[2213,] 3.772158e-06 6.948315e-06 1.450019e-06
[2214,] 1.778323e-05 1.261506e-05 1.907260e-05
[2215,] 1.865673e-05 1.208919e-05 1.936254e-05
[2216,] 1.778323e-05 1.261506e-05 1.907260e-05
[2217,] 1.821350e-05 1.206417e-05 1.882826e-05
[2218,] 4.349227e-06 7.141045e-06 1.103114e-06
[2219,] 1.821350e-05 1.171512e-05 1.834570e-05
[2220,] 3.850873e-06 7.344210e-06 1.522601e-06
[2221,] 5.972770e-06 7.329733e-06 1.357716e-06
[2222,] 1.821350e-05 1.272631e-05 1.972883e-05
[2223,] 3.829736e-06 7.634385e-06 1.550880e-06
[2224,] 1.821350e-05 1.282761e-05 1.986498e-05
[2225,] 1.778323e-05 1.305679e-05 1.964767e-05
[2226,] 4.372845e-06 6.982567e-06 1.119549e-06
[2227,] 3.813272e-05 5.030166e-06 1.215114e-05
[2228,] 3.976637e-05 5.055223e-06 1.267882e-05
[2229,] 1.778323e-05 1.294150e-05 1.949832e-05
[2230,] 1.778323e-05 1.294150e-05 1.949832e-05
[2231,] 1.778323e-05 1.347305e-05 2.018258e-05
[2232,] 1.778323e-05 1.294150e-05 1.949832e-05
[2233,] 1.778323e-05 1.294150e-05 1.949832e-05
[2234,] 1.778323e-05 1.294150e-05 1.949832e-05
[2235,] 4.404801e-06 6.845196e-06 1.140803e-06
[2236,] 4.404801e-06 6.833257e-06 1.142320e-06
[2237,] 4.115643e-06 7.359958e-06 1.645704e-06
[2238,] 4.404801e-06 6.810433e-06 1.142637e-06
[2239,] 1.778323e-05 1.294150e-05 1.949832e-05
[2240,] 4.209805e-06 8.913203e-06 1.196334e-06
[2241,] 1.778323e-05 1.294150e-05 1.949832e-05
[2242,] 1.778323e-05 1.294150e-05 1.949832e-05
[2243,] 1.778323e-05 1.282761e-05 1.935029e-05
[2244,] 1.778323e-05 1.282761e-05 1.935029e-05
[2245,] 1.778323e-05 1.282761e-05 1.935029e-05
[2246,] 1.778323e-05 1.538824e-05 2.201898e-05
[2247,] 8.597061e-05 1.012375e-05 7.786656e-05
[2248,] 1.911336e-05 1.434638e-05 2.252556e-05
[2249,] 3.829736e-06 7.599029e-06 1.551014e-06
[2250,] 4.411683e-06 6.775347e-06 1.148512e-06
[2251,] 1.911336e-05 1.219397e-05 2.003026e-05
[2252,] 4.209805e-06 8.726487e-06 1.203014e-06
[2253,] 1.953617e-05 1.219397e-05 2.051161e-05
[2254,] 4.411683e-06 6.764169e-06 1.150060e-06
[2255,] 8.868862e-05 8.951113e-06 7.018266e-05
[2256,] 4.582691e-05 5.271580e-06 1.527337e-05
[2257,] 1.911336e-05 1.306557e-05 2.128017e-05
[2258,] 8.597061e-05 8.951113e-06 6.810756e-05
[2259,] 4.052431e-06 7.357735e-06 1.618639e-06
[2260,] 8.597061e-05 8.882279e-06 6.747924e-05
[2261,] 4.380202e-06 6.758640e-06 1.145048e-06
[2262,] 8.597061e-05 8.897838e-06 6.762135e-05
[2263,] 1.953617e-05 1.208469e-05 2.026033e-05
[2264,] 1.911336e-05 1.199226e-05 1.965104e-05
[2265,] 3.613752e-05 5.241453e-06 1.265369e-05
[2266,] 4.380202e-06 6.758640e-06 1.145048e-06
[2267,] 8.597061e-05 8.753716e-06 6.630321e-05
[2268,] 4.380202e-06 6.764169e-06 1.144284e-06
[2269,] 4.318752e-06 6.770514e-06 1.132168e-06
[2270,] 3.687330e-05 5.082883e-06 1.201310e-05
[2271,] 3.185541e-05 5.134888e-06 1.102282e-05
[2272,] 4.349227e-06 6.791613e-06 1.137594e-06
[2273,] 1.760142e-05 1.205980e-05 1.805456e-05
[2274,] 3.806379e-06 7.547631e-06 1.537729e-06
[2275,] 4.349227e-06 6.803545e-06 1.136034e-06
[2276,] 3.923154e-05 5.055435e-06 1.254105e-05
[2277,] 2.051768e-05 1.218857e-05 2.152797e-05
[2278,] 2.051768e-05 1.295017e-05 2.281572e-05
[2279,] 2.895291e-06 8.968283e-06 1.086007e-06
[2280,] 4.052431e-06 7.307927e-06 1.613605e-06
[2281,] 2.051768e-05 1.295017e-05 2.281572e-05
[2282,] 4.077245e-05 5.214375e-06 1.386479e-05
[2283,] 2.205060e-05 1.281664e-05 2.433938e-05
[2284,] 2.261137e-05 1.304373e-05 2.540423e-05
[2285,] 7.436468e-05 8.814254e-06 5.812430e-05
[2286,] 2.318959e-05 1.292949e-05 2.590364e-05
[2287,] 1.065179e-04 8.498680e-06 7.848702e-05
[2288,] 2.318959e-05 1.292949e-05 2.590364e-05
[2289,] 4.380202e-06 6.934976e-06 1.130735e-06
[2290,] 1.065179e-04 8.498680e-06 7.848702e-05
[2291,] 2.318959e-05 1.292949e-05 2.590364e-05
[2292,] 4.349227e-06 6.960914e-06 1.122458e-06
[2293,] 2.378586e-05 1.292949e-05 2.662326e-05
[2294,] 4.380202e-06 6.960914e-06 1.127870e-06
[2295,] 2.077776e-04 4.774701e-06 4.075233e-05
[2296,] 2.250797e-04 8.199512e-06 1.499543e-04
[2297,] 2.174605e-04 8.199512e-06 1.452467e-04
[2298,] 1.065433e-04 8.244799e-06 7.571077e-05
[2299,] 4.822690e-05 4.728786e-06 1.338757e-05
[2300,] 4.427084e-06 7.774496e-06 1.866590e-06
[2301,] 5.028005e-06 7.223359e-06 1.212769e-06
[2302,] 1.100169e-04 8.446881e-06 8.031858e-05
[2303,] 9.533503e-06 8.409264e-06 2.541973e-06
[2304,] 1.035228e-04 8.568508e-06 7.716611e-05
[2305,] 1.035228e-04 8.568508e-06 7.716611e-05
[2306,] 5.028005e-06 7.314358e-06 1.208262e-06
[2307,] 5.028005e-06 7.408498e-06 1.201414e-06
[2308,] 1.791961e-05 1.471237e-05 2.171424e-05
[2309,] 9.715174e-05 8.759470e-06 7.462145e-05
[2310,] 1.035228e-04 8.826849e-06 8.005068e-05
[2311,] 6.728933e-06 1.308680e-05 1.637555e-06
[2312,] 1.773554e-05 1.497121e-05 2.182349e-05
[2313,] 4.948527e-06 7.443022e-06 1.188104e-06
[2314,] 4.909724e-06 7.469523e-06 1.179684e-06
[2315,] 5.545194e-05 4.628881e-06 1.404371e-05
[2316,] 8.988100e-05 9.037424e-06 7.136519e-05
[2317,] 1.717330e-05 1.565322e-05 2.183656e-05
[2318,] 1.773554e-05 1.553358e-05 2.250115e-05
[2319,] 1.732442e-05 1.553358e-05 2.191482e-05
[2320,] 6.214911e-06 1.759033e-05 2.024617e-06
[2321,] 5.827230e-06 7.851799e-06 1.296600e-06
[2322,] 2.363874e-04 7.405425e-06 1.262154e-04
[2323,] 4.470564e-05 5.450990e-06 1.791824e-05
[2324,] 8.940891e-05 5.697541e-06 5.547781e-06
[2325,] 3.826051e-04 4.613107e-06 6.584744e-05
[2326,] 2.699879e-06 1.039413e-05 7.274543e-07
[2327,] 4.948486e-05 4.370272e-06 1.327173e-05
[2328,] 5.289952e-05 4.370272e-06 1.401877e-05
[2329,] 5.203698e-05 4.357019e-06 1.374624e-05
[2330,] 5.419540e-05 4.305624e-06 1.386811e-05
[2331,] 5.552813e-05 4.305624e-06 1.414543e-05
[2332,] 5.289952e-05 4.284368e-06 1.341012e-05
[2333,] 4.952082e-05 4.253195e-06 1.238572e-05
[2334,] 5.070607e-05 4.268692e-06 1.272343e-05
[2335,] 5.456327e-06 8.462232e-06 1.638082e-06
[2336,] 4.713503e-05 4.225563e-06 1.169046e-05
[2337,] 4.713503e-05 4.225563e-06 1.169046e-05
[2338,] 4.952082e-05 4.255537e-06 1.235419e-05
[2339,] 7.077695e-05 3.995129e-06 1.416788e-05
[2340,] 4.825404e-05 4.301817e-06 1.237608e-05
[2341,] 4.963642e-05 4.399415e-06 1.326217e-05
[2342,] 4.735475e-05 4.364543e-06 1.255588e-05
[2343,] 4.735475e-05 4.545736e-06 1.360136e-05
[2344,] 4.009493e-05 4.685087e-06 1.247422e-05
[2345,] 3.232378e-06 6.448805e-06 1.376175e-06
[2346,] 1.261714e-05 6.358139e-06 4.488756e-06
[2347,] 1.101186e-05 5.233131e-06 3.171051e-06
[2348,] 1.474482e-05 5.242442e-06 4.097932e-06
[2349,] 1.579505e-05 5.250105e-06 4.360783e-06
[2350,] 5.023862e-06 1.084293e-04 7.553383e-06
[2351,] 1.762647e-05 2.300899e-05 3.075480e-05
[2352,] 1.870926e-05 1.991402e-05 2.872729e-05
[2353,] 1.947012e-05 6.794170e-06 7.579750e-06
[2354,] 1.896352e-05 1.958609e-05 2.861969e-05
[2355,] 1.867956e-05 2.192908e-05 3.124193e-05
[2356,] 1.896352e-05 2.404186e-05 3.443267e-05
[2357,] 4.810049e-05 5.761490e-06 1.099309e-05
[2358,] 7.315912e-06 6.601907e-06 2.035094e-06
[2359,] 3.692305e-06 5.327081e-06 1.000305e-06
[2360,] 4.427586e-06 4.797656e-06 1.182169e-06
[2361,] 7.094909e-06 4.866633e-06 1.559645e-06
[2362,] 8.071825e-06 2.130495e-05 5.392324e-06
[2363,] 5.886540e-06 4.854508e-06 1.340134e-06
[2364,] 5.716529e-06 4.917741e-06 1.269952e-06
[2365,] 6.565964e-06 4.875103e-06 1.413051e-06
[2366,] 6.266596e-06 4.839530e-06 1.364314e-06
[2367,] 7.336043e-06 4.889839e-06 1.346656e-06
[2368,] 5.183889e-06 6.061881e-06 1.271421e-06
[2369,] 7.085990e-06 4.803626e-06 1.343139e-06
[2370,] 6.776131e-06 4.807314e-06 1.353530e-06
[2371,] 7.167858e-06 4.785153e-06 1.350034e-06
[2372,] 1.136565e-05 4.754969e-06 1.845231e-06
[2373,] 5.242885e-06 6.059372e-06 1.278520e-06
[2374,] 6.065480e-06 4.738651e-06 1.213760e-06
[2375,] 6.755277e-06 4.722689e-06 1.366920e-06
[2376,] 7.599893e-06 4.699657e-06 1.407799e-06
[2377,] 1.120676e-05 4.647105e-06 1.888740e-06
[2378,] 9.871510e-06 4.711267e-06 1.677714e-06
[2379,] 6.129231e-06 4.679753e-06 1.247485e-06
[2380,] 1.148536e-05 4.629011e-06 1.994769e-06
[2381,] 1.101648e-05 4.632539e-06 1.933078e-06
[2382,] 1.148536e-05 4.609297e-06 2.028103e-06
[2383,] 1.132608e-05 4.617092e-06 2.031411e-06
[2384,] 1.030574e-05 4.646926e-06 1.885475e-06
[2385,] 1.044551e-05 4.589201e-06 2.033025e-06
[2386,] 1.473461e-05 1.135632e-05 5.333426e-06
[2387,] 5.852832e-04 1.201377e-05 5.161379e-04
[2388,] 3.853439e-05 9.316189e-06 2.912083e-05
[2389,] 6.891134e-06 8.131423e-06 1.618838e-06
[2390,] 5.496297e-06 4.312582e-06 9.260240e-07
[2391,] 1.306526e-05 1.167982e-05 1.005825e-05
[2392,] 1.149681e-05 4.340036e-06 1.224668e-06
[2393,] 2.488519e-05 4.613422e-06 1.185541e-06
[2394,] 5.256184e-06 5.271635e-06 2.236314e-06
[2395,] 9.668818e-06 9.554038e-06 3.999871e-06
[2396,] 1.050980e-05 8.629702e-06 3.908735e-06
[2397,] 1.068051e-05 8.618665e-06 3.966870e-06
[2398,] 1.068051e-05 8.587983e-06 3.943319e-06
[2399,] 5.707240e-06 5.172205e-06 2.373577e-06
[2400,] 1.087456e-05 8.619683e-06 4.035434e-06
[2401,] 5.551899e-06 5.080962e-06 2.265260e-06
[2402,] 3.454860e-06 1.012038e-05 1.313781e-06
[2403,] 1.087456e-05 8.635972e-06 4.039945e-06
[2404,] 1.744134e-05 5.487697e-06 1.194463e-06
[2405,] 5.628725e-06 6.136650e-06 2.769220e-06
[2406,] 1.050980e-05 8.646952e-06 3.908463e-06
[2407,] 4.813609e-06 1.486817e-05 4.578440e-06
[2408,] 1.050980e-05 8.575255e-06 3.861322e-06
[2409,] 3.625646e-06 9.305078e-06 1.460358e-06
[2410,] 1.894261e-05 5.613472e-06 1.206327e-06
[2411,] 1.748594e-05 5.613472e-06 1.200568e-06
[2412,] 1.835659e-05 5.710417e-06 1.214746e-06
[2413,] 3.383504e-06 8.131774e-06 1.157981e-06
[2414,] 1.005695e-05 8.718554e-06 3.728439e-06
[2415,] 5.449768e-06 6.025779e-06 2.621244e-06
[2416,] 2.207932e-05 5.661487e-06 1.182084e-06
[2417,] 2.207932e-05 5.685837e-06 1.182920e-06
[2418,] 4.034351e-06 6.278059e-06 1.937454e-06
[2419,] 1.177419e-05 1.148158e-05 6.516696e-06
[2420,] 5.376733e-06 6.085362e-06 2.605958e-06
[2421,] 5.376733e-06 6.117197e-06 2.618117e-06
[2422,] 2.194240e-05 5.788104e-06 1.187015e-06
[2423,] 5.376733e-06 6.126142e-06 2.630275e-06
[2424,] 2.147657e-05 5.813652e-06 1.189519e-06
[2425,] 5.376733e-06 5.994888e-06 2.571138e-06
[2426,] 5.449768e-06 6.136533e-06 2.673418e-06
[2427,] 1.800590e-05 5.894393e-06 1.226908e-06
[2428,] 1.041942e-05 8.632374e-06 3.805277e-06
[2429,] 1.119386e-05 8.969083e-06 4.278402e-06
[2430,] 1.099673e-05 8.820698e-06 4.133338e-06
[2431,] 6.053175e-06 1.333264e-05 5.813041e-06
[2432,] 1.041942e-05 8.613741e-06 3.793986e-06
[2433,] 2.261612e-05 5.920944e-06 1.189106e-06
[2434,] 5.457012e-06 6.255217e-06 2.728493e-06
[2435,] 2.551527e-05 5.894393e-06 1.179979e-06
[2436,] 2.882140e-06 1.548685e-05 1.625291e-06
[2437,] 5.457012e-06 6.224962e-06 2.716854e-06
[2438,] 4.521994e-06 1.596757e-05 4.439164e-06
[2439,] 1.041942e-05 8.586191e-06 3.776995e-06
[2440,] 1.041942e-05 8.586191e-06 3.776995e-06
[2441,] 2.275998e-05 6.123494e-06 1.193980e-06
[2442,] 1.041942e-05 8.586191e-06 3.776995e-06
[2443,] 1.918012e-05 6.123494e-06 1.228510e-06
[2444,] 4.461202e-06 1.725837e-05 4.566416e-06
[2445,] 3.430355e-06 9.239592e-06 1.308530e-06
[2446,] 1.784495e-05 6.123494e-06 1.239524e-06
[2447,] 1.174979e-05 8.594692e-06 4.288592e-06
[2448,] 4.017641e-06 6.696564e-06 2.040477e-06
[2449,] 1.780159e-05 6.214316e-06 1.245877e-06
[2450,] 5.457012e-06 6.474783e-06 2.821361e-06
[2451,] 5.457012e-06 6.438543e-06 2.807697e-06
[2452,] 1.759001e-05 6.307829e-06 1.260816e-06
[2453,] 1.757324e-05 6.277365e-06 1.252172e-06
[2454,] 1.118211e-05 8.660713e-06 4.105973e-06
[2455,] 5.457012e-06 6.582068e-06 2.861502e-06
[2456,] 1.118211e-05 8.514504e-06 4.011885e-06
[2457,] 5.457012e-06 6.619831e-06 2.875524e-06
[2458,] 5.457012e-06 6.657995e-06 2.889640e-06
[2459,] 1.838179e-05 6.252827e-06 1.238395e-06
[2460,] 1.118211e-05 8.665675e-06 4.109181e-06
[2461,] 1.823903e-05 6.317298e-06 1.243778e-06
[2462,] 1.823903e-05 6.317298e-06 1.243778e-06
[2463,] 5.533091e-06 6.770979e-06 2.977070e-06
[2464,] 1.814317e-05 6.348453e-06 1.246663e-06
[2465,] 1.809804e-05 6.348453e-06 1.247061e-06
[2466,] 1.800338e-05 6.379904e-06 1.250010e-06
[2467,] 1.795388e-05 6.446929e-06 1.254986e-06
[2468,] 4.320765e-06 2.058788e-05 4.857678e-06
[2469,] 1.786044e-05 6.446929e-06 1.255873e-06
[2470,] 5.610862e-06 6.830227e-06 3.057088e-06
[2471,] 1.154122e-05 8.546512e-06 4.160458e-06
[2472,] 1.776780e-05 6.479317e-06 1.258988e-06
[2473,] 1.132820e-05 8.608710e-06 4.143572e-06
[2474,] 3.927340e-06 7.290179e-06 2.115613e-06
[2475,] 3.457163e-06 9.526762e-06 1.366269e-06
[2476,] 5.610862e-06 7.034333e-06 3.133922e-06
[2477,] 5.690365e-06 7.077317e-06 3.200449e-06
[2478,] 1.751533e-05 6.595164e-06 1.266954e-06
[2479,] 1.751533e-05 6.595164e-06 1.266954e-06
[2480,] 1.751533e-05 6.595164e-06 1.266954e-06
[2481,] 5.533091e-06 7.160266e-06 3.130507e-06
[2482,] 3.447265e-06 9.704158e-06 1.363499e-06
[2483,] 1.684320e-05 6.557993e-06 1.273094e-06
[2484,] 1.132820e-05 8.730147e-06 4.205515e-06
[2485,] 3.972003e-06 7.680202e-06 2.225186e-06
[2486,] 1.729379e-05 6.675807e-06 1.275190e-06
[2487,] 1.626016e-05 6.663755e-06 1.289771e-06
[2488,] 1.104967e-05 8.694903e-06 4.078856e-06
[2489,] 1.724725e-05 6.737198e-06 1.280188e-06
[2490,] 1.114091e-05 8.756205e-06 4.150663e-06
[2491,] 1.653293e-05 6.629296e-06 1.271522e-06
[2492,] 1.132820e-05 8.756205e-06 4.221679e-06
[2493,] 1.114091e-05 8.756205e-06 4.150663e-06
[2494,] 1.720555e-05 6.808526e-06 1.285901e-06
[2495,] 3.972003e-06 7.862740e-06 2.261366e-06
[2496,] 1.132820e-05 8.820698e-06 4.260633e-06
[2497,] 1.132820e-05 8.837186e-06 4.270367e-06
[2498,] 2.139569e-05 6.959082e-06 1.240010e-06
[2499,] 1.734913e-05 6.996707e-06 1.289392e-06
[2500,] 1.114091e-05 8.842868e-06 4.206561e-06
[2501,] 5.791360e-06 1.264510e-05 5.244776e-06
[2502,] 4.143772e-06 1.319887e-05 3.447956e-06
[2503,] 1.451398e-05 1.089449e-05 1.667102e-06
[2504,] 1.451398e-05 1.106844e-05 1.682094e-06
[2505,] 1.553464e-05 1.106844e-05 1.631616e-06
[2506,] 5.629746e-06 1.319887e-05 5.214208e-06
[2507,] 5.629746e-06 1.360024e-05 5.350966e-06
[2508,] 4.358459e-06 6.937785e-05 9.898248e-06
[2509,] 1.093759e-05 8.859771e-06 4.137511e-06
[2510,] 4.095437e-06 1.447314e-05 3.606660e-06
[2511,] 1.681853e-05 1.152733e-05 1.616272e-06
[2512,] 5.629746e-06 1.408618e-05 5.483677e-06
[2513,] 5.709660e-06 1.421801e-05 5.621512e-06
[2514,] 4.446762e-06 7.438436e-05 1.062086e-05
[2515,] 1.054554e-05 8.906256e-06 4.010013e-06
[2516,] 1.534750e-05 1.180946e-05 1.696676e-06
[2517,] 1.696861e-05 1.190254e-05 1.646153e-06
[2518,] 5.709660e-06 1.421801e-05 5.621512e-06
[2519,] 1.054554e-05 8.708266e-06 3.917413e-06
[2520,] 1.538434e-05 1.210137e-05 1.718619e-06
[2521,] 4.358459e-06 7.330739e-05 1.018897e-05
[2522,] 5.551573e-06 1.408618e-05 5.384536e-06
[2523,] 1.562130e-05 1.200611e-05 1.702123e-06
[2524,] 8.592305e-06 1.279374e-05 1.640961e-06
[2525,] 3.428160e-06 1.045192e-05 1.405845e-06
[2526,] 1.550412e-05 1.202196e-05 1.710196e-06
[2527,] 3.438335e-06 1.014410e-05 1.402739e-06
[2528,] 9.988599e-06 9.197343e-06 3.919445e-06
[2529,] 1.394835e-05 1.173966e-05 1.767052e-06
[2530,] 1.227717e-05 1.163848e-05 1.861443e-06
[2531,] 1.226852e-05 1.163848e-05 1.865948e-06
[2532,] 1.093759e-05 8.941796e-06 4.181929e-06
[2533,] 1.016861e-05 9.225427e-06 4.004838e-06
[2534,] 3.409127e-06 1.026182e-05 1.392227e-06
[2535,] 1.278564e-05 1.260135e-05 1.924220e-06
[2536,] 4.243362e-06 7.887015e-05 1.021063e-05
[2537,] 4.187777e-06 7.668139e-05 9.835835e-06
[2538,] 1.286477e-05 1.263420e-05 1.925318e-06
[2539,] 9.812869e-06 9.246578e-06 3.868083e-06
[2540,] 1.054554e-05 8.959882e-06 4.037243e-06
[2541,] 4.243362e-06 7.391059e-05 9.966374e-06
[2542,] 1.016861e-05 9.242569e-06 4.008161e-06
[2543,] 1.292190e-05 1.211234e-05 1.872022e-06
[2544,] 5.551573e-06 1.440861e-05 5.525419e-06
[2545,] 1.294777e-05 1.211234e-05 1.870401e-06
[2546,] 5.551573e-06 1.440861e-05 5.525419e-06
[2547,] 1.073918e-05 8.907429e-06 4.090820e-06
[2548,] 1.093759e-05 8.978180e-06 4.201080e-06
[2549,] 1.311700e-05 1.201543e-05 1.850888e-06
[2550,] 1.085541e-05 9.021923e-06 4.191034e-06
[2551,] 4.243362e-06 7.186738e-05 9.820620e-06
[2552,] 1.287116e-05 1.191959e-05 1.860628e-06
[2553,] 3.319008e-06 1.003396e-05 1.242185e-06
[2554,] 1.026997e-05 9.228806e-06 4.043667e-06
[2555,] 1.054192e-05 9.335583e-06 4.201984e-06
[2556,] 5.324901e-06 1.481405e-05 5.329886e-06
[2557,] 8.025464e-06 9.380221e-06 3.173626e-06
[2558,] 5.245464e-06 9.198798e-06 2.006598e-06
[2559,] 7.180374e-06 1.037558e-05 5.682422e-06
[2560,] 4.479015e-06 7.602196e-05 1.108809e-05
[2561,] 3.511368e-06 1.440861e-05 2.884174e-06
[2562,] 3.394745e-06 1.047075e-05 1.384105e-06
[2563,] 3.430171e-06 1.042432e-05 1.433205e-06
[2564,] 8.127326e-06 1.594094e-05 1.848210e-06
[2565,] 1.008756e-05 9.299354e-06 3.998758e-06
[2566,] 4.048136e-06 1.481405e-05 3.634158e-06
[2567,] 1.297969e-05 1.222021e-05 1.882589e-06
[2568,] 3.511368e-06 1.454670e-05 2.899998e-06
[2569,] 1.035300e-05 9.409983e-06 4.154816e-06
[2570,] 1.340786e-05 1.222021e-05 1.856800e-06
[2571,] 4.951819e-06 9.213202e-06 1.888794e-06
[2572,] 4.418038e-06 8.113200e-05 1.110372e-05
[2573,] 1.340786e-05 1.222021e-05 1.856800e-06
[2574,] 4.358459e-06 8.346966e-05 1.101202e-05
[2575,] 3.546993e-06 1.474712e-05 2.984657e-06
[2576,] 1.326211e-05 1.313405e-05 1.950059e-06
[2577,] 1.238767e-05 9.282271e-06 4.944141e-06
[2578,] 3.754832e-06 1.560687e-05 3.368718e-06
[2579,] 1.346395e-05 1.062303e-05 6.309685e-06
[2580,] 5.204434e-06 1.320440e-04 1.682016e-05
[2581,] 1.252036e-05 9.275569e-06 4.995200e-06
[2582,] 4.512338e-06 1.503622e-05 4.302737e-06
[2583,] 3.872799e-06 1.461948e-05 3.394925e-06
[2584,] 5.126628e-06 1.320440e-04 1.640274e-05
[2585,] 3.960731e-06 1.461948e-05 3.509612e-06
[2586,] 5.126628e-06 1.320440e-04 1.640274e-05
[2587,] 4.013959e-06 1.136690e-05 1.659129e-06
[2588,] 3.960731e-06 1.483597e-05 3.541109e-06
[2589,] 4.583051e-06 1.455392e-05 4.287687e-06
[2590,] 1.284785e-05 9.319154e-06 5.155180e-06
[2591,] 4.006142e-06 1.461948e-05 3.568848e-06
[2592,] 1.309899e-05 9.326002e-06 5.263422e-06
[2593,] 4.696358e-06 1.455392e-05 4.434785e-06
[2594,] 1.252036e-05 9.370677e-06 5.047226e-06
[2595,] 5.804407e-06 3.953154e-05 1.029977e-05
[2596,] 4.006142e-06 1.469388e-05 3.561421e-06
[2597,] 1.504902e-05 1.256108e-05 1.796887e-06
[2598,] 5.214193e-06 1.290575e-04 1.650905e-05
[2599,] 6.476075e-06 1.545740e-05 7.086818e-06
[2600,] 1.213722e-05 9.426000e-06 4.910594e-06
[2601,] 7.813357e-06 1.539082e-05 8.922842e-06
[2602,] 5.214193e-06 1.254852e-04 1.627707e-05
[2603,] 1.260965e-05 1.169462e-05 6.202712e-06
[2604,] 1.319822e-05 1.242107e-05 1.880005e-06
[2605,] 6.379260e-06 1.799211e-05 7.735431e-06
```
