## Supplementary material for "Characterization of shared and ancestry-specific signals driving complex traits using multi-ancestry fine-mapping": s1_data_1kg.pvar

```
##FILTER=<ID=PASS,Description="All filters passed">
##reference=ftp://ftp.1000genomes.ebi.ac.uk//vol1/ftp/technical/reference/phase2_reference_assembly_sequence/hs37d5.fa.gz
##contig=<ID=1,assembly=b37,length=249250621>
##ALT=<ID=CNV,Description="Copy Number Polymorphism">
##ALT=<ID=DEL,Description="Deletion">
##ALT=<ID=DUP,Description="Duplication">
##ALT=<ID=INS:ME:ALU,Description="Insertion of ALU element">
##ALT=<ID=INS:ME:LINE1,Description="Insertion of LINE1 element">
##ALT=<ID=INS:ME:SVA,Description="Insertion of SVA element">
##ALT=<ID=INS:MT,Description="Nuclear Mitochondrial Insertion">
##ALT=<ID=INV,Description="Inversion">
##ALT=<ID=CN0,Description="Copy number allele: 0 copies">
##ALT=<ID=CN1,Description="Copy number allele: 1 copy">
##ALT=<ID=CN2,Description="Copy number allele: 2 copies">
##ALT=<ID=CN3,Description="Copy number allele: 3 copies">
##ALT=<ID=CN4,Description="Copy number allele: 4 copies">
##ALT=<ID=CN5,Description="Copy number allele: 5 copies">
##ALT=<ID=CN6,Description="Copy number allele: 6 copies">
##ALT=<ID=CN7,Description="Copy number allele: 7 copies">
##ALT=<ID=CN8,Description="Copy number allele: 8 copies">
##ALT=<ID=CN9,Description="Copy number allele: 9 copies">
##ALT=<ID=CN10,Description="Copy number allele: 10 copies">
##ALT=<ID=CN11,Description="Copy number allele: 11 copies">
##ALT=<ID=CN12,Description="Copy number allele: 12 copies">
##ALT=<ID=CN13,Description="Copy number allele: 13 copies">
##ALT=<ID=CN14,Description="Copy number allele: 14 copies">
##ALT=<ID=CN15,Description="Copy number allele: 15 copies">
##ALT=<ID=CN16,Description="Copy number allele: 16 copies">
##ALT=<ID=CN17,Description="Copy number allele: 17 copies">
##ALT=<ID=CN18,Description="Copy number allele: 18 copies">
##ALT=<ID=CN19,Description="Copy number allele: 19 copies">
##ALT=<ID=CN20,Description="Copy number allele: 20 copies">
##ALT=<ID=CN21,Description="Copy number allele: 21 copies">
##ALT=<ID=CN22,Description="Copy number allele: 22 copies">
##ALT=<ID=CN23,Description="Copy number allele: 23 copies">
##ALT=<ID=CN24,Description="Copy number allele: 24 copies">
##ALT=<ID=CN25,Description="Copy number allele: 25 copies">
##ALT=<ID=CN26,Description="Copy number allele: 26 copies">
##ALT=<ID=CN27,Description="Copy number allele: 27 copies">
##ALT=<ID=CN28,Description="Copy number allele: 28 copies">
##ALT=<ID=CN29,Description="Copy number allele: 29 copies">
##ALT=<ID=CN30,Description="Copy number allele: 30 copies">
##ALT=<ID=CN31,Description="Copy number allele: 31 copies">
##ALT=<ID=CN32,Description="Copy number allele: 32 copies">
##ALT=<ID=CN33,Description="Copy number allele: 33 copies">
##ALT=<ID=CN34,Description="Copy number allele: 34 copies">
##ALT=<ID=CN35,Description="Copy number allele: 35 copies">
##ALT=<ID=CN36,Description="Copy number allele: 36 copies">
##ALT=<ID=CN37,Description="Copy number allele: 37 copies">
##ALT=<ID=CN38,Description="Copy number allele: 38 copies">
##ALT=<ID=CN39,Description="Copy number allele: 39 copies">
##ALT=<ID=CN40,Description="Copy number allele: 40 copies">
##ALT=<ID=CN41,Description="Copy number allele: 41 copies">
##ALT=<ID=CN42,Description="Copy number allele: 42 copies">
##ALT=<ID=CN43,Description="Copy number allele: 43 copies">
##ALT=<ID=CN44,Description="Copy number allele: 44 copies">
##ALT=<ID=CN45,Description="Copy number allele: 45 copies">
##ALT=<ID=CN46,Description="Copy number allele: 46 copies">
##ALT=<ID=CN47,Description="Copy number allele: 47 copies">
##ALT=<ID=CN48,Description="Copy number allele: 48 copies">
##ALT=<ID=CN49,Description="Copy number allele: 49 copies">
##ALT=<ID=CN50,Description="Copy number allele: 50 copies">
##ALT=<ID=CN51,Description="Copy number allele: 51 copies">
##ALT=<ID=CN52,Description="Copy number allele: 52 copies">
##ALT=<ID=CN53,Description="Copy number allele: 53 copies">
##ALT=<ID=CN54,Description="Copy number allele: 54 copies">
##ALT=<ID=CN55,Description="Copy number allele: 55 copies">
##ALT=<ID=CN56,Description="Copy number allele: 56 copies">
##ALT=<ID=CN57,Description="Copy number allele: 57 copies">
##ALT=<ID=CN58,Description="Copy number allele: 58 copies">
##ALT=<ID=CN59,Description="Copy number allele: 59 copies">
##ALT=<ID=CN60,Description="Copy number allele: 60 copies">
##ALT=<ID=CN61,Description="Copy number allele: 61 copies">
##ALT=<ID=CN62,Description="Copy number allele: 62 copies">
##ALT=<ID=CN63,Description="Copy number allele: 63 copies">
##ALT=<ID=CN64,Description="Copy number allele: 64 copies">
##ALT=<ID=CN65,Description="Copy number allele: 65 copies">
##ALT=<ID=CN66,Description="Copy number allele: 66 copies">
##ALT=<ID=CN67,Description="Copy number allele: 67 copies">
##ALT=<ID=CN68,Description="Copy number allele: 68 copies">
##ALT=<ID=CN69,Description="Copy number allele: 69 copies">
##ALT=<ID=CN70,Description="Copy number allele: 70 copies">
##ALT=<ID=CN71,Description="Copy number allele: 71 copies">
##ALT=<ID=CN72,Description="Copy number allele: 72 copies">
##ALT=<ID=CN73,Description="Copy number allele: 73 copies">
##ALT=<ID=CN74,Description="Copy number allele: 74 copies">
##ALT=<ID=CN75,Description="Copy number allele: 75 copies">
##ALT=<ID=CN76,Description="Copy number allele: 76 copies">
##ALT=<ID=CN77,Description="Copy number allele: 77 copies">
##ALT=<ID=CN78,Description="Copy number allele: 78 copies">
##ALT=<ID=CN79,Description="Copy number allele: 79 copies">
##ALT=<ID=CN80,Description="Copy number allele: 80 copies">
##ALT=<ID=CN81,Description="Copy number allele: 81 copies">
##ALT=<ID=CN82,Description="Copy number allele: 82 copies">
##ALT=<ID=CN83,Description="Copy number allele: 83 copies">
##ALT=<ID=CN84,Description="Copy number allele: 84 copies">
##ALT=<ID=CN85,Description="Copy number allele: 85 copies">
##ALT=<ID=CN86,Description="Copy number allele: 86 copies">
##ALT=<ID=CN87,Description="Copy number allele: 87 copies">
##ALT=<ID=CN88,Description="Copy number allele: 88 copies">
##ALT=<ID=CN89,Description="Copy number allele: 89 copies">
##ALT=<ID=CN90,Description="Copy number allele: 90 copies">
##ALT=<ID=CN91,Description="Copy number allele: 91 copies">
##ALT=<ID=CN92,Description="Copy number allele: 92 copies">
##ALT=<ID=CN93,Description="Copy number allele: 93 copies">
##ALT=<ID=CN94,Description="Copy number allele: 94 copies">
##ALT=<ID=CN95,Description="Copy number allele: 95 copies">
##ALT=<ID=CN96,Description="Copy number allele: 96 copies">
##ALT=<ID=CN97,Description="Copy number allele: 97 copies">
##ALT=<ID=CN98,Description="Copy number allele: 98 copies">
##ALT=<ID=CN99,Description="Copy number allele: 99 copies">
##ALT=<ID=CN100,Description="Copy number allele: 100 copies">
##ALT=<ID=CN101,Description="Copy number allele: 101 copies">
##ALT=<ID=CN102,Description="Copy number allele: 102 copies">
##ALT=<ID=CN103,Description="Copy number allele: 103 copies">
##ALT=<ID=CN104,Description="Copy number allele: 104 copies">
##ALT=<ID=CN105,Description="Copy number allele: 105 copies">
##ALT=<ID=CN106,Description="Copy number allele: 106 copies">
##ALT=<ID=CN107,Description="Copy number allele: 107 copies">
##ALT=<ID=CN108,Description="Copy number allele: 108 copies">
##ALT=<ID=CN109,Description="Copy number allele: 109 copies">
##ALT=<ID=CN110,Description="Copy number allele: 110 copies">
##ALT=<ID=CN111,Description="Copy number allele: 111 copies">
##ALT=<ID=CN112,Description="Copy number allele: 112 copies">
##ALT=<ID=CN113,Description="Copy number allele: 113 copies">
##ALT=<ID=CN114,Description="Copy number allele: 114 copies">
##ALT=<ID=CN115,Description="Copy number allele: 115 copies">
##ALT=<ID=CN116,Description="Copy number allele: 116 copies">
##ALT=<ID=CN117,Description="Copy number allele: 117 copies">
##ALT=<ID=CN118,Description="Copy number allele: 118 copies">
##ALT=<ID=CN119,Description="Copy number allele: 119 copies">
##ALT=<ID=CN120,Description="Copy number allele: 120 copies">
##ALT=<ID=CN121,Description="Copy number allele: 121 copies">
##ALT=<ID=CN122,Description="Copy number allele: 122 copies">
##ALT=<ID=CN123,Description="Copy number allele: 123 copies">
##ALT=<ID=CN124,Description="Copy number allele: 124 copies">
##INFO=<ID=CIEND,Number=2,Type=Integer,Description="Confidence interval around END for imprecise variants">
##INFO=<ID=CIPOS,Number=2,Type=Integer,Description="Confidence interval around POS for imprecise variants">
##INFO=<ID=CS,Number=1,Type=String,Description="Source call set.">
##INFO=<ID=END,Number=1,Type=Integer,Description="End coordinate of this variant">
##INFO=<ID=IMPRECISE,Number=0,Type=Flag,Description="Imprecise structural variation">
##INFO=<ID=MC,Number=.,Type=String,Description="Merged calls.">
##INFO=<ID=MEINFO,Number=4,Type=String,Description="Mobile element info of the form NAME,START,END<POLARITY; If there is only 5' OR 3' support for this call, will be NULL NULL for START and END">
##INFO=<ID=MEND,Number=1,Type=Integer,Description="Mitochondrial end coordinate of inserted sequence">
##INFO=<ID=MLEN,Number=1,Type=Integer,Description="Estimated length of mitochondrial insert">
##INFO=<ID=MSTART,Number=1,Type=Integer,Description="Mitochondrial start coordinate of inserted sequence">
##INFO=<ID=SVLEN,Number=.,Type=Integer,Description="SV length. It is only calculated for structural variation MEIs. For other types of SVs; one may calculate the SV length by INFO:END-START+1, or by finding the difference between lengthes of REF and ALT alleles">
##INFO=<ID=SVTYPE,Number=1,Type=String,Description="Type of structural variant">
##INFO=<ID=TSD,Number=1,Type=String,Description="Precise Target Site Duplication for bases, if unknown, value will be NULL">
##INFO=<ID=AC,Number=A,Type=Integer,Description="Total number of alternate alleles in called genotypes">
##INFO=<ID=AF,Number=A,Type=Float,Description="Estimated allele frequency in the range (0,1)">
##INFO=<ID=NS,Number=1,Type=Integer,Description="Number of samples with data">
##INFO=<ID=AN,Number=1,Type=Integer,Description="Total number of alleles in called genotypes">
##INFO=<ID=EAS_AF,Number=A,Type=Float,Description="Allele frequency in the EAS populations calculated from AC and AN, in the range (0,1)">
##INFO=<ID=EUR_AF,Number=A,Type=Float,Description="Allele frequency in the EUR populations calculated from AC and AN, in the range (0,1)">
##INFO=<ID=AFR_AF,Number=A,Type=Float,Description="Allele frequency in the AFR populations calculated from AC and AN, in the range (0,1)">
##INFO=<ID=AMR_AF,Number=A,Type=Float,Description="Allele frequency in the AMR populations calculated from AC and AN, in the range (0,1)">
##INFO=<ID=SAS_AF,Number=A,Type=Float,Description="Allele frequency in the SAS populations calculated from AC and AN, in the range (0,1)">
##INFO=<ID=DP,Number=1,Type=Integer,Description="Total read depth; only low coverage data were counted towards the DP, exome data were not used">
##INFO=<ID=AA,Number=1,Type=String,Description="Ancestral Allele. Format: AA|REF|ALT|IndelType. AA: Ancestral allele, REF:Reference Allele, ALT:Alternate Allele, IndelType:Type of Indel (REF, ALT and IndelType are only defined for indels)">
##INFO=<ID=VT,Number=.,Type=String,Description="indicates what type of variant the line represents">
##INFO=<ID=EX_TARGET,Number=0,Type=Flag,Description="indicates whether a variant is within the exon pull down target boundaries">
##INFO=<ID=MULTI_ALLELIC,Number=0,Type=Flag,Description="indicates whether a site is multi-allelic">
#CHROM	POS	ID	REF	ALT	QUAL	FILTER	INFO
1	97337654	rs11578295	C	T	100	PASS	AC=142;AF=0.0283546;AN=5008;NS=2504;DP=15177;EAS_AF=0;AMR_AF=0.0216;AFR_AF=0.0219;EUR_AF=0.0308;SAS_AF=0.0685;AA=C|||;VT=SNP
1	97338074	rs11589601	G	A	100	PASS	AC=142;AF=0.0283546;AN=5008;NS=2504;DP=15826;EAS_AF=0;AMR_AF=0.0216;AFR_AF=0.0219;EUR_AF=0.0308;SAS_AF=0.0685;AA=G|||;VT=SNP
1	97338485	rs76803023	G	A	100	PASS	AC=142;AF=0.0283546;AN=5008;NS=2504;DP=19691;EAS_AF=0;AMR_AF=0.0216;AFR_AF=0.0219;EUR_AF=0.0308;SAS_AF=0.0685;AA=G|||;VT=SNP
1	97339206	rs35212019	G	A	100	PASS	AC=817;AF=0.163139;AN=5008;NS=2504;DP=18842;EAS_AF=0.2976;AMR_AF=0.1888;AFR_AF=0.0363;EUR_AF=0.0527;SAS_AF=0.2914;AA=G|||;VT=SNP
1	97339253	rs12096480	G	A	100	PASS	AC=459;AF=0.0916534;AN=5008;NS=2504;DP=19392;EAS_AF=0.002;AMR_AF=0.0375;AFR_AF=0.1952;EUR_AF=0.0348;SAS_AF=0.1411;AA=A|||;VT=SNP
1	97340174	rs78170509	G	C	100	PASS	AC=174;AF=0.0347444;AN=5008;NS=2504;DP=17319;EAS_AF=0.001;AMR_AF=0.0634;AFR_AF=0.0045;EUR_AF=0.1054;SAS_AF=0.0174;AA=G|||;VT=SNP
1	97340388	rs11165731	A	G	100	PASS	AC=461;AF=0.0920527;AN=5008;NS=2504;DP=17981;EAS_AF=0.002;AMR_AF=0.0375;AFR_AF=0.1959;EUR_AF=0.0348;SAS_AF=0.1421;AA=G|||;VT=SNP
1	97341129	rs74107605	T	G	100	PASS	AC=421;AF=0.0840655;AN=5008;NS=2504;DP=15750;EAS_AF=0.002;AMR_AF=0.0331;AFR_AF=0.1687;EUR_AF=0.0348;SAS_AF=0.1411;AA=T|||;VT=SNP
1	97341724	rs12094917	A	C	100	PASS	AC=460;AF=0.091853;AN=5008;NS=2504;DP=18953;EAS_AF=0.002;AMR_AF=0.0375;AFR_AF=0.1959;EUR_AF=0.0348;SAS_AF=0.1411;AA=C|||;VT=SNP
1	97341728	rs34851434	G	A	100	PASS	AC=242;AF=0.0483227;AN=5008;NS=2504;DP=18968;EAS_AF=0;AMR_AF=0.0303;AFR_AF=0.1006;EUR_AF=0.0527;SAS_AF=0.0358;AA=g|||;VT=SNP
1	97342174	rs115444038	C	T	100	PASS	AC=44;AF=0.00878594;AN=5008;NS=2504;DP=12678;EAS_AF=0.001;AMR_AF=0.0447;AFR_AF=0.0023;EUR_AF=0.008;SAS_AF=0.001;AA=C|||;VT=SNP
1	97342396	rs182223969	T	A	100	PASS	AC=14;AF=0.00279553;AN=5008;NS=2504;DP=17383;EAS_AF=0;AMR_AF=0.0058;AFR_AF=0.0008;EUR_AF=0.007;SAS_AF=0.002;AA=T|||;VT=SNP
1	97343286	rs1519890	C	T	100	PASS	AC=924;AF=0.184505;AN=5008;NS=2504;DP=18770;EAS_AF=0.3006;AMR_AF=0.196;AFR_AF=0.1112;EUR_AF=0.0527;SAS_AF=0.2914;AA=C|||;VT=SNP
1	97344106	rs11165732	G	A	100	PASS	AC=1132;AF=0.226038;AN=5008;NS=2504;DP=17177;EAS_AF=0.2034;AMR_AF=0.3357;AFR_AF=0.0386;EUR_AF=0.4354;SAS_AF=0.2096;AA=G|||;VT=SNP
1	97344465	rs6659844	T	C	100	PASS	AC=1481;AF=0.295727;AN=5008;NS=2504;DP=18723;EAS_AF=0.3333;AMR_AF=0.2363;AFR_AF=0.3487;EUR_AF=0.0944;SAS_AF=0.4346;AA=C|||;VT=SNP
1	97344882	rs6660077	A	G	100	PASS	AC=461;AF=0.0920527;AN=5008;NS=2504;DP=18712;EAS_AF=0.003;AMR_AF=0.0375;AFR_AF=0.1959;EUR_AF=0.0348;SAS_AF=0.1411;AA=G|||;VT=SNP
1	97344952	rs113265390	T	C	100	PASS	AC=26;AF=0.00519169;AN=5008;NS=2504;DP=17720;EAS_AF=0;AMR_AF=0.0072;AFR_AF=0.0015;EUR_AF=0.0129;SAS_AF=0.0061;AA=T|||;VT=SNP
1	97345386	rs149887189	G	A	100	PASS	AC=42;AF=0.00838658;AN=5008;NS=2504;DP=18480;EAS_AF=0;AMR_AF=0.0231;AFR_AF=0;EUR_AF=0.0219;SAS_AF=0.0041;AA=G|||;VT=SNP
1	97345846	rs7518502	A	G	100	PASS	AC=1134;AF=0.226438;AN=5008;NS=2504;DP=16328;EAS_AF=0.2044;AMR_AF=0.3357;AFR_AF=0.0386;EUR_AF=0.4364;SAS_AF=0.2096;AA=A|||;VT=SNP
1	97345956	rs77754450	A	G	100	PASS	AC=142;AF=0.0283546;AN=5008;NS=2504;DP=15592;EAS_AF=0;AMR_AF=0.0216;AFR_AF=0.0219;EUR_AF=0.0308;SAS_AF=0.0685;AA=A|||;VT=SNP
1	97346268	rs1494806	G	T	100	PASS	AC=922;AF=0.184105;AN=5008;NS=2504;DP=17619;EAS_AF=0.2986;AMR_AF=0.196;AFR_AF=0.1112;EUR_AF=0.0527;SAS_AF=0.2914;AA=G|||;VT=SNP
1	97346629	rs116133443	G	A	100	PASS	AC=142;AF=0.0283546;AN=5008;NS=2504;DP=19253;EAS_AF=0;AMR_AF=0.0216;AFR_AF=0.0219;EUR_AF=0.0308;SAS_AF=0.0685;AA=G|||;VT=SNP
1	97347147	rs75002994	G	A	100	PASS	AC=455;AF=0.0908546;AN=5008;NS=2504;DP=19860;EAS_AF=0.0099;AMR_AF=0.098;AFR_AF=0.0121;EUR_AF=0.161;SAS_AF=0.2035;AA=G|||;VT=SNP
1	97347408	rs2642875	A	G	100	PASS	AC=1774;AF=0.354233;AN=5008;NS=2504;DP=19858;EAS_AF=0.4484;AMR_AF=0.3775;AFR_AF=0.2489;EUR_AF=0.4215;SAS_AF=0.3139;AA=A|||;VT=SNP
1	97347462	rs79741362	A	G	100	PASS	AC=427;AF=0.0852636;AN=5008;NS=2504;DP=20952;EAS_AF=0.002;AMR_AF=0.0331;AFR_AF=0.1717;EUR_AF=0.0348;SAS_AF=0.1431;AA=A|||;VT=SNP
1	97349337	rs722102	G	A	100	PASS	AC=491;AF=0.0980431;AN=5008;NS=2504;DP=13473;EAS_AF=0.002;AMR_AF=0.0375;AFR_AF=0.2201;EUR_AF=0.0348;SAS_AF=0.1401;AA=A|||;VT=SNP
1	97350425	rs7520236	C	T	100	PASS	AC=1132;AF=0.226038;AN=5008;NS=2504;DP=21065;EAS_AF=0.2044;AMR_AF=0.3343;AFR_AF=0.0386;EUR_AF=0.4354;SAS_AF=0.2096;AA=C|||;VT=SNP
1	97351337	rs76549306	A	G	100	PASS	AC=138;AF=0.0275559;AN=5008;NS=2504;DP=14961;EAS_AF=0.001;AMR_AF=0.0519;AFR_AF=0.003;EUR_AF=0.0825;SAS_AF=0.0143;AA=A|||;VT=SNP
1	97352212	rs12069698	C	G	100	PASS	AC=507;AF=0.101238;AN=5008;NS=2504;DP=16933;EAS_AF=0.002;AMR_AF=0.0389;AFR_AF=0.2322;EUR_AF=0.0348;SAS_AF=0.1391;AA=G|||;VT=SNP
1	97352352	rs12144834	T	G	100	PASS	AC=27;AF=0.00539137;AN=5008;NS=2504;DP=18800;EAS_AF=0;AMR_AF=0.0072;AFR_AF=0.0015;EUR_AF=0.0159;SAS_AF=0.0041;AA=T|||;VT=SNP
1	97352571	rs181798216	A	G	100	PASS	AC=18;AF=0.00359425;AN=5008;NS=2504;DP=18202;EAS_AF=0;AMR_AF=0.0043;AFR_AF=0.0008;EUR_AF=0.0129;SAS_AF=0.001;AA=A|||;VT=SNP
1	97352691	rs139854315	A	G	100	PASS	AC=19;AF=0.00379393;AN=5008;NS=2504;DP=19338;EAS_AF=0;AMR_AF=0.0058;AFR_AF=0.0008;EUR_AF=0.0109;SAS_AF=0.0031;AA=A|||;VT=SNP
1	97352971	rs6680664	G	T	100	PASS	AC=507;AF=0.101238;AN=5008;NS=2504;DP=16731;EAS_AF=0.002;AMR_AF=0.0375;AFR_AF=0.2315;EUR_AF=0.0358;SAS_AF=0.1401;AA=T|||;VT=SNP
1	97353273	rs79648733	G	C	100	PASS	AC=148;AF=0.0295527;AN=5008;NS=2504;DP=17653;EAS_AF=0.002;AMR_AF=0.0461;AFR_AF=0.0023;EUR_AF=0.0716;SAS_AF=0.0399;AA=G|||;VT=SNP
1	97353389	rs6669942	A	G	100	PASS	AC=505;AF=0.100839;AN=5008;NS=2504;DP=17675;EAS_AF=0.002;AMR_AF=0.0375;AFR_AF=0.23;EUR_AF=0.0358;SAS_AF=0.1401;AA=A|||;VT=SNP
1	97353641	rs6675133	T	C	100	PASS	AC=1268;AF=0.253195;AN=5008;NS=2504;DP=15460;EAS_AF=0.2956;AMR_AF=0.2133;AFR_AF=0.3071;EUR_AF=0.0567;SAS_AF=0.3671;AA=C|||;VT=SNP
1	97354839	rs114809584	C	T	100	PASS	AC=37;AF=0.00738818;AN=5008;NS=2504;DP=19523;EAS_AF=0.001;AMR_AF=0.0115;AFR_AF=0;EUR_AF=0.0129;SAS_AF=0.0153;AA=C|||;VT=SNP
1	97355146	rs12723843	A	G	100	PASS	AC=420;AF=0.0838658;AN=5008;NS=2504;DP=21204;EAS_AF=0.002;AMR_AF=0.036;AFR_AF=0.1732;EUR_AF=0.0567;SAS_AF=0.1094;AA=A|||;VT=SNP
1	97355769	rs142416265	C	T	100	PASS	AC=40;AF=0.00798722;AN=5008;NS=2504;DP=18558;EAS_AF=0.001;AMR_AF=0.0072;AFR_AF=0.0015;EUR_AF=0.0119;SAS_AF=0.0204;AA=C|||;VT=SNP
1	97356395	rs12026710	G	A	100	PASS	AC=2700;AF=0.539137;AN=5008;NS=2504;DP=16449;EAS_AF=0.502;AMR_AF=0.5836;AFR_AF=0.4887;EUR_AF=0.5437;SAS_AF=0.6094;AA=A|||;VT=SNP
1	97356830	rs145101408	C	A	100	PASS	AC=43;AF=0.00858626;AN=5008;NS=2504;DP=15797;EAS_AF=0.001;AMR_AF=0.0432;AFR_AF=0.0023;EUR_AF=0.008;SAS_AF=0.001;AA=C|||;VT=SNP
1	97356863	rs138603485	T	C	100	PASS	AC=36;AF=0.0071885;AN=5008;NS=2504;DP=16297;EAS_AF=0;AMR_AF=0.0086;AFR_AF=0.0015;EUR_AF=0.0229;SAS_AF=0.0051;AA=T|||;VT=SNP
1	97357127	rs12752081	G	A	100	PASS	AC=243;AF=0.0485224;AN=5008;NS=2504;DP=18118;EAS_AF=0;AMR_AF=0.0331;AFR_AF=0.0991;EUR_AF=0.0527;SAS_AF=0.0368;AA=G|||;VT=SNP
1	97357419	rs114706558	G	A	100	PASS	AC=41;AF=0.0081869;AN=5008;NS=2504;DP=17735;EAS_AF=0;AMR_AF=0.0043;AFR_AF=0.0015;EUR_AF=0.0099;SAS_AF=0.0266;AA=G|||;VT=SNP
1	97357655	rs12027801	G	A	100	PASS	AC=1144;AF=0.228435;AN=5008;NS=2504;DP=15623;EAS_AF=0.2163;AMR_AF=0.3314;AFR_AF=0.0408;EUR_AF=0.4344;SAS_AF=0.2096;AA=G|||;VT=SNP
1	97359058	rs11165733	T	C	100	PASS	AC=1145;AF=0.228634;AN=5008;NS=2504;DP=15939;EAS_AF=0.2173;AMR_AF=0.3314;AFR_AF=0.0408;EUR_AF=0.4344;SAS_AF=0.2096;AA=T|||;VT=SNP
1	97363685	rs76712526	G	A	100	PASS	AC=469;AF=0.0936502;AN=5008;NS=2504;DP=19620;EAS_AF=0.1944;AMR_AF=0.049;AFR_AF=0.0174;EUR_AF=0.1292;SAS_AF=0.0879;AA=G|||;VT=SNP
1	97365177	rs2642878	G	A	100	PASS	AC=1560;AF=0.311502;AN=5008;NS=2504;DP=12170;EAS_AF=0.4534;AMR_AF=0.3718;AFR_AF=0.0885;EUR_AF=0.4205;SAS_AF=0.3119;AA=G|||;VT=SNP
1	97365196	rs12027936	T	C	100	PASS	AC=470;AF=0.0938498;AN=5008;NS=2504;DP=12096;EAS_AF=0.1954;AMR_AF=0.049;AFR_AF=0.0174;EUR_AF=0.1292;SAS_AF=0.0879;AA=T|||;VT=SNP
1	97365977	rs2681194	C	T	100	PASS	AC=1771;AF=0.353634;AN=5008;NS=2504;DP=20054;EAS_AF=0.4544;AMR_AF=0.3761;AFR_AF=0.2458;EUR_AF=0.4205;SAS_AF=0.3108;AA=C|||;VT=SNP
1	97366006	rs11584972	C	G	100	PASS	AC=1315;AF=0.26258;AN=5008;NS=2504;DP=19377;EAS_AF=0.2857;AMR_AF=0.219;AFR_AF=0.3495;EUR_AF=0.0567;SAS_AF=0.364;AA=G|||;VT=SNP
1	97368287	rs7512687	T	C	100	PASS	AC=2957;AF=0.590455;AN=5008;NS=2504;DP=14998;EAS_AF=0.501;AMR_AF=0.6153;AFR_AF=0.6203;EUR_AF=0.5785;SAS_AF=0.637;AA=t|||;VT=SNP
1	97369849	rs72724320	G	C	100	PASS	AC=50;AF=0.00998403;AN=5008;NS=2504;DP=17529;EAS_AF=0.001;AMR_AF=0.0043;AFR_AF=0.0015;EUR_AF=0.0199;SAS_AF=0.0245;AA=G|||;VT=SNP
1	97370238	rs115473986	C	T	100	PASS	AC=45;AF=0.00898562;AN=5008;NS=2504;DP=16127;EAS_AF=0;AMR_AF=0.0043;AFR_AF=0.0015;EUR_AF=0.0099;SAS_AF=0.0307;AA=C|||;VT=SNP
1	97370904	rs143134347	A	G	100	PASS	AC=40;AF=0.00798722;AN=5008;NS=2504;DP=19786;EAS_AF=0;AMR_AF=0.0072;AFR_AF=0.0015;EUR_AF=0.0129;SAS_AF=0.0204;AA=A|||;VT=SNP
1	97372363	rs1850898	G	C	100	PASS	AC=3013;AF=0.601637;AN=5008;NS=2504;DP=18735;EAS_AF=0.502;AMR_AF=0.6167;AFR_AF=0.6203;EUR_AF=0.5785;SAS_AF=0.6922;AA=C|||;VT=SNP
1	97372940	rs12717805	A	G	100	PASS	AC=249;AF=0.0497204;AN=5008;NS=2504;DP=18314;EAS_AF=0;AMR_AF=0.0331;AFR_AF=0.0983;EUR_AF=0.0527;SAS_AF=0.044;AA=A|||;VT=SNP
1	97372972	rs6689294	C	T	100	PASS	AC=1144;AF=0.228435;AN=5008;NS=2504;DP=18010;EAS_AF=0.2163;AMR_AF=0.3314;AFR_AF=0.0408;EUR_AF=0.4344;SAS_AF=0.2096;AA=C|||;VT=SNP
1	97373175	rs114344631	G	A	100	PASS	AC=161;AF=0.0321486;AN=5008;NS=2504;DP=16706;EAS_AF=0;AMR_AF=0.0202;AFR_AF=0.031;EUR_AF=0.0328;SAS_AF=0.0746;AA=G|||;VT=SNP
1	97373993	rs112428412	C	A	100	PASS	AC=61;AF=0.0121805;AN=5008;NS=2504;DP=14489;EAS_AF=0;AMR_AF=0.013;AFR_AF=0.0023;EUR_AF=0.0378;SAS_AF=0.0112;AA=C|||;VT=SNP
1	97374045	rs114779685	A	T	100	PASS	AC=25;AF=0.00499201;AN=5008;NS=2504;DP=15390;EAS_AF=0;AMR_AF=0.0058;AFR_AF=0.0008;EUR_AF=0.0189;SAS_AF=0.001;AA=A|||;VT=SNP
1	97374100	rs2391807	T	C	100	PASS	AC=1144;AF=0.228435;AN=5008;NS=2504;DP=17702;EAS_AF=0.2163;AMR_AF=0.3314;AFR_AF=0.0408;EUR_AF=0.4344;SAS_AF=0.2096;AA=T|||;VT=SNP
1	97374535	rs950390	A	T	100	PASS	AC=807;AF=0.161142;AN=5008;NS=2504;DP=21110;EAS_AF=0.2837;AMR_AF=0.1931;AFR_AF=0.0371;EUR_AF=0.0527;SAS_AF=0.2914;AA=A|||;VT=SNP
1	97375988	rs111295835	T	C	100	PASS	AC=62;AF=0.0123802;AN=5008;NS=2504;DP=15845;EAS_AF=0.001;AMR_AF=0.013;AFR_AF=0.0023;EUR_AF=0.0378;SAS_AF=0.0112;AA=T|||;VT=SNP
1	97377456	rs1976805	T	C	100	PASS	AC=3009;AF=0.600839;AN=5008;NS=2504;DP=17292;EAS_AF=0.501;AMR_AF=0.6167;AFR_AF=0.6188;EUR_AF=0.5775;SAS_AF=0.6922;AA=C|||;VT=SNP
1	97378162	rs4433451	C	T	100	PASS	AC=826;AF=0.164936;AN=5008;NS=2504;DP=16360;EAS_AF=0.2837;AMR_AF=0.1931;AFR_AF=0.0514;EUR_AF=0.0527;SAS_AF=0.2914;AA=C|||;VT=SNP
1	97378547	rs1850896	C	T	100	PASS	AC=1143;AF=0.228235;AN=5008;NS=2504;DP=16855;EAS_AF=0.2163;AMR_AF=0.33;AFR_AF=0.0408;EUR_AF=0.4344;SAS_AF=0.2096;AA=C|||;VT=SNP
1	97380346	rs74104219	C	T	100	PASS	AC=104;AF=0.0207668;AN=5008;NS=2504;DP=19494;EAS_AF=0;AMR_AF=0.0115;AFR_AF=0.0514;EUR_AF=0.0229;SAS_AF=0.0051;AA=C|||;VT=SNP
1	97380378	rs140128604	C	T	100	PASS	AC=40;AF=0.00798722;AN=5008;NS=2504;DP=18538;EAS_AF=0;AMR_AF=0.0072;AFR_AF=0.0015;EUR_AF=0.0129;SAS_AF=0.0204;AA=C|||;VT=SNP
1	97382293	rs35669205	A	T	100	PASS	AC=24;AF=0.00479233;AN=5008;NS=2504;DP=16819;EAS_AF=0;AMR_AF=0.0159;AFR_AF=0;EUR_AF=0.007;SAS_AF=0.0061;AA=A|||;VT=SNP
1	97383948	rs7515595	C	T	100	PASS	AC=1448;AF=0.289137;AN=5008;NS=2504;DP=15648;EAS_AF=0.4028;AMR_AF=0.2205;AFR_AF=0.3578;EUR_AF=0.0567;SAS_AF=0.3671;AA=T|||;VT=SNP
1	97385254	rs112461167	C	T	100	PASS	AC=1040;AF=0.207668;AN=5008;NS=2504;DP=14425;EAS_AF=0.4018;AMR_AF=0.2017;AFR_AF=0.1157;EUR_AF=0.0527;SAS_AF=0.2955;AA=C|||;VT=SNP
1	97385644	rs4950016	G	A	100	PASS	AC=1378;AF=0.27516;AN=5008;NS=2504;DP=16857;EAS_AF=0.2153;AMR_AF=0.3602;AFR_AF=0.1392;EUR_AF=0.4791;SAS_AF=0.2505;AA=G|||;VT=SNP
1	97387038	rs7525364	C	A	100	PASS	AC=1128;AF=0.22524;AN=5008;NS=2504;DP=19296;EAS_AF=0.2153;AMR_AF=0.3271;AFR_AF=0.0401;EUR_AF=0.4264;SAS_AF=0.2065;AA=C|||;VT=SNP
1	97387161	rs12096182	C	A	100	PASS	AC=1446;AF=0.288738;AN=5008;NS=2504;DP=17841;EAS_AF=0.4028;AMR_AF=0.2205;AFR_AF=0.3578;EUR_AF=0.0557;SAS_AF=0.3661;AA=A|||;VT=SNP
1	97388226	rs2030342	C	T	100	PASS	AC=3121;AF=0.623203;AN=5008;NS=2504;DP=16459;EAS_AF=0.619;AMR_AF=0.6138;AFR_AF=0.6218;EUR_AF=0.5706;SAS_AF=0.6902;AA=T|||;VT=SNP
1	97389546	rs4498849	T	A	100	PASS	AC=1448;AF=0.289137;AN=5008;NS=2504;DP=16651;EAS_AF=0.4038;AMR_AF=0.2219;AFR_AF=0.3578;EUR_AF=0.0567;SAS_AF=0.365;AA=A|||;VT=SNP
1	97390045	rs35061101	T	C	100	PASS	AC=118;AF=0.0235623;AN=5008;NS=2504;DP=17754;EAS_AF=0;AMR_AF=0.0202;AFR_AF=0.003;EUR_AF=0.0328;SAS_AF=0.0685;AA=T|||;VT=SNP
1	97392785	rs2932317	C	T	100	PASS	AC=1585;AF=0.316494;AN=5008;NS=2504;DP=17343;EAS_AF=0.3383;AMR_AF=0.3991;AFR_AF=0.1021;EUR_AF=0.4811;SAS_AF=0.3558;AA=C|||;VT=SNP
1	97393838	rs79137025	C	A	100	PASS	AC=949;AF=0.189497;AN=5008;NS=2504;DP=15516;EAS_AF=0.4018;AMR_AF=0.1945;AFR_AF=0.0514;EUR_AF=0.0527;SAS_AF=0.2945;AA=C|||;VT=SNP
1	97393910	rs1844444	G	A	100	PASS	AC=53;AF=0.0105831;AN=5008;NS=2504;DP=15970;EAS_AF=0.003;AMR_AF=0.0072;AFR_AF=0.0015;EUR_AF=0.0189;SAS_AF=0.0245;AA=G|||;VT=SNP
1	97395837	rs76530383	A	C	100	PASS	AC=462;AF=0.0922524;AN=5008;NS=2504;DP=15431;EAS_AF=0.0099;AMR_AF=0.1081;AFR_AF=0.0129;EUR_AF=0.171;SAS_AF=0.1922;AA=A|||;VT=SNP
1	97395907	rs79724648	T	A	100	PASS	AC=118;AF=0.0235623;AN=5008;NS=2504;DP=14907;EAS_AF=0;AMR_AF=0.0202;AFR_AF=0.003;EUR_AF=0.0328;SAS_AF=0.0685;AA=T|||;VT=SNP
1	97396408	rs145942414	G	T	100	PASS	AC=11;AF=0.00219649;AN=5008;NS=2504;DP=19158;EAS_AF=0;AMR_AF=0.0029;AFR_AF=0.0008;EUR_AF=0.008;SAS_AF=0;AA=G|||;VT=SNP
1	97396662	rs11808794	A	G	100	PASS	AC=256;AF=0.0511182;AN=5008;NS=2504;DP=18864;EAS_AF=0;AMR_AF=0.0317;AFR_AF=0.1059;EUR_AF=0.0517;SAS_AF=0.0429;AA=A|||;VT=SNP
1	97397047	rs7551794	A	T	100	PASS	AC=3356;AF=0.670128;AN=5008;NS=2504;DP=18478;EAS_AF=0.6617;AMR_AF=0.6196;AFR_AF=0.7617;EUR_AF=0.5696;SAS_AF=0.6943;AA=T|||;VT=SNP
1	97397211	rs17115963	C	T	100	PASS	AC=1036;AF=0.206869;AN=5008;NS=2504;DP=18507;EAS_AF=0.4018;AMR_AF=0.2017;AFR_AF=0.1127;EUR_AF=0.0527;SAS_AF=0.2955;AA=C|||;VT=SNP
1	97397376	rs75804019	T	C	100	PASS	AC=60;AF=0.0119808;AN=5008;NS=2504;DP=17978;EAS_AF=0;AMR_AF=0.013;AFR_AF=0.0023;EUR_AF=0.0368;SAS_AF=0.0112;AA=T|||;VT=SNP
1	97398684	rs1489810	T	C	100	PASS	AC=1076;AF=0.214856;AN=5008;NS=2504;DP=13060;EAS_AF=0.4018;AMR_AF=0.2046;AFR_AF=0.1422;EUR_AF=0.0527;SAS_AF=0.2945;AA=T|||;VT=SNP
1	97398828	rs114119439	A	C	100	PASS	AC=66;AF=0.0131789;AN=5008;NS=2504;DP=10887;EAS_AF=0;AMR_AF=0.0216;AFR_AF=0.0023;EUR_AF=0.0348;SAS_AF=0.0133;AA=a|||;VT=SNP
1	97398903	rs10875039	C	A	100	PASS	AC=1129;AF=0.225439;AN=5008;NS=2504;DP=14602;EAS_AF=0.2153;AMR_AF=0.3271;AFR_AF=0.0401;EUR_AF=0.4264;SAS_AF=0.2076;AA=C|||;VT=SNP
1	97399271	rs11588838	A	G	100	PASS	AC=1053;AF=0.210264;AN=5008;NS=2504;DP=18845;EAS_AF=0.4018;AMR_AF=0.2017;AFR_AF=0.1263;EUR_AF=0.0527;SAS_AF=0.2945;AA=A|||;VT=SNP
1	97399785	rs2391808	G	A	100	PASS	AC=927;AF=0.185104;AN=5008;NS=2504;DP=17744;EAS_AF=0.4018;AMR_AF=0.1931;AFR_AF=0.0356;EUR_AF=0.0527;SAS_AF=0.2945;AA=G|||;VT=SNP
1	97400169	rs2130366	A	G	100	PASS	AC=3138;AF=0.626597;AN=5008;NS=2504;DP=17670;EAS_AF=0.62;AMR_AF=0.6124;AFR_AF=0.6354;EUR_AF=0.5686;SAS_AF=0.6912;AA=G|||;VT=SNP
1	97400567	rs2171827	G	C	100	PASS	AC=1035;AF=0.206669;AN=5008;NS=2504;DP=14821;EAS_AF=0.4018;AMR_AF=0.2017;AFR_AF=0.1127;EUR_AF=0.0527;SAS_AF=0.2945;AA=G|||;VT=SNP
1	97400592	rs184612197	G	A	100	PASS	AC=21;AF=0.00419329;AN=5008;NS=2504;DP=15032;EAS_AF=0;AMR_AF=0.0043;AFR_AF=0.0015;EUR_AF=0.0139;SAS_AF=0.002;AA=g|||;VT=SNP
1	97402354	rs6593627	G	A	100	PASS	AC=1035;AF=0.206669;AN=5008;NS=2504;DP=19492;EAS_AF=0.4018;AMR_AF=0.2017;AFR_AF=0.1127;EUR_AF=0.0527;SAS_AF=0.2945;AA=G|||;VT=SNP
1	97404186	rs72724326	C	T	100	PASS	AC=48;AF=0.00958466;AN=5008;NS=2504;DP=19909;EAS_AF=0.001;AMR_AF=0.0288;AFR_AF=0.0008;EUR_AF=0.0239;SAS_AF=0.002;AA=T|||;VT=SNP
1	97404744	rs6659733	A	G	100	PASS	AC=1592;AF=0.317891;AN=5008;NS=2504;DP=17091;EAS_AF=0.4038;AMR_AF=0.232;AFR_AF=0.4539;EUR_AF=0.0586;SAS_AF=0.3732;AA=G|||;VT=SNP
1	97405929	rs74838719	G	A	100	PASS	AC=138;AF=0.0275559;AN=5008;NS=2504;DP=17965;EAS_AF=0;AMR_AF=0.0504;AFR_AF=0.003;EUR_AF=0.0845;SAS_AF=0.0143;AA=G|||;VT=SNP
1	97407087	rs144191853	G	A	100	PASS	AC=27;AF=0.00539137;AN=5008;NS=2504;DP=18191;EAS_AF=0;AMR_AF=0.0014;AFR_AF=0.0008;EUR_AF=0.0149;SAS_AF=0.0102;AA=G|||;VT=SNP
1	97407734	rs58922146	C	T	100	PASS	AC=1289;AF=0.257388;AN=5008;NS=2504;DP=17533;EAS_AF=0.4038;AMR_AF=0.2089;AFR_AF=0.2315;EUR_AF=0.0567;SAS_AF=0.3824;AA=c|||;VT=SNP
1	97408893	rs74630773	A	G	100	PASS	AC=944;AF=0.188498;AN=5008;NS=2504;DP=16909;EAS_AF=0.4018;AMR_AF=0.1931;AFR_AF=0.0356;EUR_AF=0.0527;SAS_AF=0.3119;AA=A|||;VT=SNP
1	97409943	rs11165740	G	A	100	PASS	AC=1293;AF=0.258187;AN=5008;NS=2504;DP=18455;EAS_AF=0.2143;AMR_AF=0.3444;AFR_AF=0.0688;EUR_AF=0.4543;SAS_AF=0.2965;AA=G|||;VT=SNP
1	97410506	rs10493887	T	C	100	PASS	AC=1290;AF=0.257588;AN=5008;NS=2504;DP=19943;EAS_AF=0.4038;AMR_AF=0.2089;AFR_AF=0.2322;EUR_AF=0.0567;SAS_AF=0.3824;AA=C|||;VT=SNP
1	97411467	rs12561898	G	A	100	PASS	AC=1285;AF=0.256589;AN=5008;NS=2504;DP=19454;EAS_AF=0.3998;AMR_AF=0.2089;AFR_AF=0.2315;EUR_AF=0.0567;SAS_AF=0.3824;AA=A|||;VT=SNP
1	97411718	rs12094491	A	G	100	PASS	AC=1285;AF=0.256589;AN=5008;NS=2504;DP=19438;EAS_AF=0.3998;AMR_AF=0.2089;AFR_AF=0.2315;EUR_AF=0.0567;SAS_AF=0.3824;AA=A|||;VT=SNP
1	97412345	rs74365124	G	A	100	PASS	AC=18;AF=0.00359425;AN=5008;NS=2504;DP=19843;EAS_AF=0;AMR_AF=0.0043;AFR_AF=0.0008;EUR_AF=0.0119;SAS_AF=0.002;AA=G|||;VT=SNP
1	97412364	rs731925	G	A	100	PASS	AC=448;AF=0.0894569;AN=5008;NS=2504;DP=18697;EAS_AF=0.1915;AMR_AF=0.0432;AFR_AF=0.0174;EUR_AF=0.1193;SAS_AF=0.0838;AA=G|||;VT=SNP
1	97415620	rs17116005	G	C	100	PASS	AC=1285;AF=0.256589;AN=5008;NS=2504;DP=18621;EAS_AF=0.3998;AMR_AF=0.2075;AFR_AF=0.2322;EUR_AF=0.0567;SAS_AF=0.3824;AA=G|||;VT=SNP
1	97416202	rs17116013	A	T	100	PASS	AC=1373;AF=0.274161;AN=5008;NS=2504;DP=19942;EAS_AF=0.3998;AMR_AF=0.2176;AFR_AF=0.292;EUR_AF=0.0586;SAS_AF=0.3824;AA=T|||;VT=SNP
1	97416483	rs17116017	A	G	100	PASS	AC=1373;AF=0.274161;AN=5008;NS=2504;DP=20162;EAS_AF=0.3998;AMR_AF=0.2176;AFR_AF=0.292;EUR_AF=0.0586;SAS_AF=0.3824;AA=G|||;VT=SNP
1	97417047	rs1489809	A	T	100	PASS	AC=1483;AF=0.296126;AN=5008;NS=2504;DP=17643;EAS_AF=0.4018;AMR_AF=0.2233;AFR_AF=0.3646;EUR_AF=0.0586;SAS_AF=0.3906;AA=T|||;VT=SNP
1	97418377	rs72724327	G	T	100	PASS	AC=17;AF=0.00339457;AN=5008;NS=2504;DP=17275;EAS_AF=0;AMR_AF=0.0058;AFR_AF=0.0008;EUR_AF=0.0119;SAS_AF=0;AA=G|||;VT=SNP
1	97419143	rs11165742	A	C	100	PASS	AC=1257;AF=0.250998;AN=5008;NS=2504;DP=17462;EAS_AF=0.4067;AMR_AF=0.2061;AFR_AF=0.2027;EUR_AF=0.0606;SAS_AF=0.3834;AA=A|||;VT=SNP
1	97419377	rs12098200	A	G	100	PASS	AC=1523;AF=0.304113;AN=5008;NS=2504;DP=17497;EAS_AF=0.4077;AMR_AF=0.2205;AFR_AF=0.3979;EUR_AF=0.0517;SAS_AF=0.3896;AA=G|||;VT=SNP
1	97421239	rs12565126	C	T	100	PASS	AC=1018;AF=0.203275;AN=5008;NS=2504;DP=17967;EAS_AF=0.4048;AMR_AF=0.2104;AFR_AF=0.0393;EUR_AF=0.1024;SAS_AF=0.316;AA=C|||;VT=SNP
1	97421494	rs6593628	A	T	100	PASS	AC=1547;AF=0.308906;AN=5008;NS=2504;DP=17803;EAS_AF=0.4077;AMR_AF=0.2406;AFR_AF=0.3593;EUR_AF=0.1083;SAS_AF=0.3937;AA=T|||;VT=SNP
1	97421828	rs12060321	A	T	100	PASS	AC=1375;AF=0.274561;AN=5008;NS=2504;DP=18969;EAS_AF=0.4067;AMR_AF=0.2262;AFR_AF=0.2443;EUR_AF=0.1064;SAS_AF=0.3865;AA=T|||;VT=SNP
1	97422058	rs113061193	G	A	100	PASS	AC=160;AF=0.0319489;AN=5008;NS=2504;DP=17176;EAS_AF=0;AMR_AF=0.0202;AFR_AF=0.0068;EUR_AF=0.0537;SAS_AF=0.0849;AA=G|||;VT=SNP
1	97422152	rs4385771	C	T	100	PASS	AC=1375;AF=0.274561;AN=5008;NS=2504;DP=18573;EAS_AF=0.4067;AMR_AF=0.2262;AFR_AF=0.2443;EUR_AF=0.1064;SAS_AF=0.3865;AA=T|||;VT=SNP
1	97423794	rs6671669	A	G	100	PASS	AC=3177;AF=0.634385;AN=5008;NS=2504;DP=18214;EAS_AF=0.6161;AMR_AF=0.6124;AFR_AF=0.6369;EUR_AF=0.5706;SAS_AF=0.7311;AA=G|||;VT=SNP
1	97426655	rs72724329	T	C	100	PASS	AC=52;AF=0.0103834;AN=5008;NS=2504;DP=16359;EAS_AF=0.001;AMR_AF=0.0072;AFR_AF=0.0015;EUR_AF=0.0199;SAS_AF=0.0245;AA=T|||;VT=SNP
1	97426770	rs7545975	G	A	100	PASS	AC=449;AF=0.0896565;AN=5008;NS=2504;DP=14952;EAS_AF=0.001;AMR_AF=0.0504;AFR_AF=0.23;EUR_AF=0.0577;SAS_AF=0.0521;AA=A|||;VT=SNP
1	97427338	rs1489808	T	G	100	PASS	AC=971;AF=0.19389;AN=5008;NS=2504;DP=16680;EAS_AF=0.3452;AMR_AF=0.2752;AFR_AF=0.0484;EUR_AF=0.2565;SAS_AF=0.1125;AA=T|||;VT=SNP
1	97428030	rs12066233	G	A	100	PASS	AC=602;AF=0.120208;AN=5008;NS=2504;DP=19016;EAS_AF=0.0427;AMR_AF=0.0403;AFR_AF=0.3585;EUR_AF=0.0129;SAS_AF=0.045;AA=A|||;VT=SNP
1	97428382	rs11165745	T	G	100	PASS	AC=2083;AF=0.415935;AN=5008;NS=2504;DP=18554;EAS_AF=0.4365;AMR_AF=0.281;AFR_AF=0.6089;EUR_AF=0.1491;SAS_AF=0.5041;AA=G|||;VT=SNP
1	97428880	rs112979864	A	C	100	PASS	AC=42;AF=0.00838658;AN=5008;NS=2504;DP=15487;EAS_AF=0;AMR_AF=0.0144;AFR_AF=0;EUR_AF=0.0209;SAS_AF=0.0112;AA=A|||;VT=SNP
1	97429246	rs11165746	G	T	100	PASS	AC=450;AF=0.0898562;AN=5008;NS=2504;DP=11195;EAS_AF=0.1865;AMR_AF=0.0461;AFR_AF=0.0197;EUR_AF=0.1203;SAS_AF=0.0849;AA=G|||;VT=SNP
1	97429348	rs79963760	G	A	100	PASS	AC=215;AF=0.0429313;AN=5008;NS=2504;DP=13810;EAS_AF=0;AMR_AF=0.0187;AFR_AF=0.115;EUR_AF=0.0099;SAS_AF=0.0409;AA=G|||;VT=SNP
1	97429866	rs7547816	T	C	100	PASS	AC=389;AF=0.0776757;AN=5008;NS=2504;DP=16523;EAS_AF=0.001;AMR_AF=0.0331;AFR_AF=0.2307;EUR_AF=0.0129;SAS_AF=0.0481;AA=C|||;VT=SNP
1	97430143	rs12729476	C	T	100	PASS	AC=562;AF=0.11222;AN=5008;NS=2504;DP=16053;EAS_AF=0.1696;AMR_AF=0.1153;AFR_AF=0.0068;EUR_AF=0.1014;SAS_AF=0.2045;AA=C|||;VT=SNP
1	97430761	rs78711704	G	T	100	PASS	AC=389;AF=0.0776757;AN=5008;NS=2504;DP=17290;EAS_AF=0.001;AMR_AF=0.0331;AFR_AF=0.2315;EUR_AF=0.0119;SAS_AF=0.0481;AA=G|||;VT=SNP
1	97431052	rs995258	A	C	100	PASS	AC=1391;AF=0.277756;AN=5008;NS=2504;DP=17461;EAS_AF=0.3462;AMR_AF=0.3775;AFR_AF=0.0688;EUR_AF=0.4284;SAS_AF=0.2638;AA=A|||;VT=SNP
1	97431236	rs17116080	C	T	100	PASS	AC=451;AF=0.0900559;AN=5008;NS=2504;DP=16788;EAS_AF=0.001;AMR_AF=0.0504;AFR_AF=0.2315;EUR_AF=0.0577;SAS_AF=0.0521;AA=T|||;VT=SNP
1	97431995	rs60519916	A	T	100	PASS	AC=388;AF=0.077476;AN=5008;NS=2504;DP=14513;EAS_AF=0.001;AMR_AF=0.0331;AFR_AF=0.2307;EUR_AF=0.0119;SAS_AF=0.0481;AA=A|||;VT=SNP
1	97432440	rs10157469	A	G	100	PASS	AC=388;AF=0.077476;AN=5008;NS=2504;DP=17745;EAS_AF=0.001;AMR_AF=0.0331;AFR_AF=0.2307;EUR_AF=0.0119;SAS_AF=0.0481;AA=A|||;VT=SNP
1	97432920	rs17116084	C	T	100	PASS	AC=1021;AF=0.203874;AN=5008;NS=2504;DP=17477;EAS_AF=0.4048;AMR_AF=0.2104;AFR_AF=0.0363;EUR_AF=0.1024;SAS_AF=0.3231;AA=C|||;VT=SNP
1	97434827	rs10493888	G	C	100	PASS	AC=1861;AF=0.371605;AN=5008;NS=2504;DP=17538;EAS_AF=0.4127;AMR_AF=0.2738;AFR_AF=0.4644;EUR_AF=0.1491;SAS_AF=0.502;AA=C|||;VT=SNP
1	97435890	rs7512858	G	A	100	PASS	AC=161;AF=0.0321486;AN=5008;NS=2504;DP=18022;EAS_AF=0;AMR_AF=0.0259;AFR_AF=0.0287;EUR_AF=0.0567;SAS_AF=0.0491;AA=G|||;VT=SNP
1	97436526	rs11802567	T	A	100	PASS	AC=155;AF=0.0309505;AN=5008;NS=2504;DP=18785;EAS_AF=0;AMR_AF=0.0259;AFR_AF=0.028;EUR_AF=0.0567;SAS_AF=0.044;AA=T|||;VT=SNP
1	97437466	rs72724331	G	A	100	PASS	AC=97;AF=0.019369;AN=5008;NS=2504;DP=20409;EAS_AF=0.0129;AMR_AF=0.0735;AFR_AF=0;EUR_AF=0.0129;SAS_AF=0.0204;AA=G|||;VT=SNP
1	97437889	rs74955872	G	C	100	PASS	AC=152;AF=0.0303514;AN=5008;NS=2504;DP=20099;EAS_AF=0;AMR_AF=0.0202;AFR_AF=0.0318;EUR_AF=0.0298;SAS_AF=0.0675;AA=G|||;VT=SNP
1	97438551	rs182527693	A	G	100	PASS	AC=26;AF=0.00519169;AN=5008;NS=2504;DP=14211;EAS_AF=0;AMR_AF=0.0101;AFR_AF=0.0008;EUR_AF=0.0179;SAS_AF=0;AA=A|||;VT=SNP
1	97438979	rs1994570	T	C	100	PASS	AC=1384;AF=0.276358;AN=5008;NS=2504;DP=19041;EAS_AF=0.3423;AMR_AF=0.3818;AFR_AF=0.0696;EUR_AF=0.4254;SAS_AF=0.2597;AA=T|||;VT=SNP
1	97439035	rs78933896	G	T	100	PASS	AC=110;AF=0.0219649;AN=5008;NS=2504;DP=18673;EAS_AF=0.001;AMR_AF=0.0634;AFR_AF=0.003;EUR_AF=0.0517;SAS_AF=0.0092;AA=G|||;VT=SNP
1	97439333	rs114620107	T	C	100	PASS	AC=52;AF=0.0103834;AN=5008;NS=2504;DP=20708;EAS_AF=0.001;AMR_AF=0.0086;AFR_AF=0.0015;EUR_AF=0.0189;SAS_AF=0.0245;AA=T|||;VT=SNP
1	97439491	rs3002273	G	T	100	PASS	AC=948;AF=0.189297;AN=5008;NS=2504;DP=21990;EAS_AF=0.3304;AMR_AF=0.2752;AFR_AF=0.0469;EUR_AF=0.2555;SAS_AF=0.1074;AA=G|||;VT=SNP
1	97439659	rs11808362	C	A	100	PASS	AC=168;AF=0.0335463;AN=5008;NS=2504;DP=22572;EAS_AF=0;AMR_AF=0.013;AFR_AF=0.0825;EUR_AF=0.0109;SAS_AF=0.0399;AA=C|||;VT=SNP
1	97439877	rs77852814	C	T	100	PASS	AC=168;AF=0.0335463;AN=5008;NS=2504;DP=18543;EAS_AF=0;AMR_AF=0.013;AFR_AF=0.0825;EUR_AF=0.0109;SAS_AF=0.0399;AA=c|||;VT=SNP
1	97440850	rs3002272	G	A	100	PASS	AC=949;AF=0.189497;AN=5008;NS=2504;DP=19327;EAS_AF=0.3304;AMR_AF=0.2752;AFR_AF=0.0477;EUR_AF=0.2555;SAS_AF=0.1074;AA=G|||;VT=SNP
1	97442229	rs3002271	A	C	100	PASS	AC=1382;AF=0.275958;AN=5008;NS=2504;DP=21371;EAS_AF=0.3423;AMR_AF=0.3804;AFR_AF=0.0688;EUR_AF=0.4254;SAS_AF=0.2597;AA=A|||;VT=SNP
1	97442319	rs6697652	A	T	100	PASS	AC=781;AF=0.15595;AN=5008;NS=2504;DP=20272;EAS_AF=0.003;AMR_AF=0.0591;AFR_AF=0.4312;EUR_AF=0.0358;SAS_AF=0.1339;AA=T|||;VT=SNP
1	97442394	rs36098010	G	A	100	PASS	AC=37;AF=0.00738818;AN=5008;NS=2504;DP=18239;EAS_AF=0;AMR_AF=0.0101;AFR_AF=0;EUR_AF=0.0288;SAS_AF=0.001;AA=G|||;VT=SNP
1	97444498	rs17428852	A	T	100	PASS	AC=595;AF=0.11881;AN=5008;NS=2504;DP=19549;EAS_AF=0.0169;AMR_AF=0.2017;AFR_AF=0.0151;EUR_AF=0.2913;SAS_AF=0.1278;AA=A|||;VT=SNP
1	97444565	rs140679466	A	G	100	PASS	AC=24;AF=0.00479233;AN=5008;NS=2504;DP=17601;EAS_AF=0;AMR_AF=0.0043;AFR_AF=0.0008;EUR_AF=0.0199;SAS_AF=0;AA=A|||;VT=SNP
1	97445094	rs77440194	C	T	100	PASS	AC=40;AF=0.00798722;AN=5008;NS=2504;DP=19296;EAS_AF=0;AMR_AF=0.013;AFR_AF=0.0023;EUR_AF=0.0258;SAS_AF=0.002;AA=C|||;VT=SNP
1	97445388	rs72724332	C	T	100	PASS	AC=18;AF=0.00359425;AN=5008;NS=2504;DP=20049;EAS_AF=0;AMR_AF=0.0058;AFR_AF=0;EUR_AF=0.0129;SAS_AF=0.001;AA=C|||;VT=SNP
1	97445479	rs17116141	C	T	100	PASS	AC=950;AF=0.189696;AN=5008;NS=2504;DP=20466;EAS_AF=0.3978;AMR_AF=0.1916;AFR_AF=0.0348;EUR_AF=0.0567;SAS_AF=0.32;AA=C|||;VT=SNP
1	97445508	rs1489805	C	A	100	PASS	AC=952;AF=0.190096;AN=5008;NS=2504;DP=20487;EAS_AF=0.3313;AMR_AF=0.2767;AFR_AF=0.0477;EUR_AF=0.2555;SAS_AF=0.1084;AA=C|||;VT=SNP
1	97445538	rs3002269	T	C	100	PASS	AC=953;AF=0.190296;AN=5008;NS=2504;DP=21419;EAS_AF=0.3323;AMR_AF=0.2767;AFR_AF=0.0477;EUR_AF=0.2555;SAS_AF=0.1084;AA=T|||;VT=SNP
1	97445885	rs74339478	C	A	100	PASS	AC=147;AF=0.029353;AN=5008;NS=2504;DP=18425;EAS_AF=0;AMR_AF=0.0202;AFR_AF=0.0318;EUR_AF=0.0298;SAS_AF=0.0624;AA=C|||;VT=SNP
1	97446238	rs11165751	T	G	100	PASS	AC=1157;AF=0.23103;AN=5008;NS=2504;DP=17991;EAS_AF=0.2153;AMR_AF=0.3256;AFR_AF=0.0416;EUR_AF=0.4235;SAS_AF=0.2382;AA=T|||;VT=SNP
1	97446247	rs75082473	T	C	100	PASS	AC=147;AF=0.029353;AN=5008;NS=2504;DP=17729;EAS_AF=0;AMR_AF=0.0202;AFR_AF=0.0318;EUR_AF=0.0298;SAS_AF=0.0624;AA=T|||;VT=SNP
1	97446435	rs9651214	T	G	100	PASS	AC=147;AF=0.029353;AN=5008;NS=2504;DP=18315;EAS_AF=0;AMR_AF=0.0202;AFR_AF=0.0318;EUR_AF=0.0298;SAS_AF=0.0624;AA=T|||;VT=SNP
1	97447183	rs10493889	T	C	100	PASS	AC=442;AF=0.0882588;AN=5008;NS=2504;DP=18344;EAS_AF=0.1855;AMR_AF=0.0476;AFR_AF=0.0113;EUR_AF=0.1193;SAS_AF=0.089;AA=T|||;VT=SNP
1	97447304	rs2004950	C	A	100	PASS	AC=147;AF=0.029353;AN=5008;NS=2504;DP=18699;EAS_AF=0;AMR_AF=0.0202;AFR_AF=0.0318;EUR_AF=0.0298;SAS_AF=0.0624;AA=C|||;VT=SNP
1	97447958	rs111678902	G	A	100	PASS	AC=35;AF=0.00698882;AN=5008;NS=2504;DP=18327;EAS_AF=0;AMR_AF=0.0144;AFR_AF=0;EUR_AF=0.0199;SAS_AF=0.0051;AA=G|||;VT=SNP
1	97448561	rs138870820	C	T	100	PASS	AC=147;AF=0.029353;AN=5008;NS=2504;DP=15714;EAS_AF=0;AMR_AF=0.0202;AFR_AF=0.0318;EUR_AF=0.0298;SAS_AF=0.0624;AA=C|||;VT=SNP
1	97449520	rs114950032	C	T	100	PASS	AC=28;AF=0.00559105;AN=5008;NS=2504;DP=19989;EAS_AF=0;AMR_AF=0.0115;AFR_AF=0.0015;EUR_AF=0.0179;SAS_AF=0;AA=C|||;VT=SNP
1	97450458	rs115861818	C	T	100	PASS	AC=116;AF=0.0231629;AN=5008;NS=2504;DP=18388;EAS_AF=0;AMR_AF=0.036;AFR_AF=0.0038;EUR_AF=0.0586;SAS_AF=0.0276;AA=c|||;VT=SNP
1	97450886	rs184093059	T	A	100	PASS	AC=12;AF=0.00239617;AN=5008;NS=2504;DP=20258;EAS_AF=0;AMR_AF=0.0043;AFR_AF=0;EUR_AF=0.0089;SAS_AF=0;AA=T|||;VT=SNP
1	97451677	rs290829	A	G	100	PASS	AC=2542;AF=0.507588;AN=5008;NS=2504;DP=18139;EAS_AF=0.5565;AMR_AF=0.7061;AFR_AF=0.1112;EUR_AF=0.8499;SAS_AF=0.5;AA=A|||;VT=SNP
1	97452834	rs115778297	C	T	100	PASS	AC=24;AF=0.00479233;AN=5008;NS=2504;DP=20193;EAS_AF=0;AMR_AF=0.0043;AFR_AF=0.0008;EUR_AF=0.0199;SAS_AF=0;AA=c|||;VT=SNP
1	97453507	rs12077060	T	C	100	PASS	AC=446;AF=0.0890575;AN=5008;NS=2504;DP=21166;EAS_AF=0.002;AMR_AF=0.036;AFR_AF=0.1982;EUR_AF=0.0338;SAS_AF=0.1258;AA=T|||;VT=SNP
1	97453773	rs55992002	G	T	100	PASS	AC=13;AF=0.00259585;AN=5008;NS=2504;DP=19343;EAS_AF=0;AMR_AF=0.0029;AFR_AF=0.0008;EUR_AF=0.008;SAS_AF=0.002;AA=G|||;VT=SNP
1	97454259	rs12038456	G	T	100	PASS	AC=1132;AF=0.226038;AN=5008;NS=2504;DP=17941;EAS_AF=0.5754;AMR_AF=0.1931;AFR_AF=0.0303;EUR_AF=0.0596;SAS_AF=0.3252;AA=G|||;VT=SNP
1	97454547	rs290831	C	T	100	PASS	AC=2697;AF=0.538538;AN=5008;NS=2504;DP=17173;EAS_AF=0.3968;AMR_AF=0.7017;AFR_AF=0.354;EUR_AF=0.8459;SAS_AF=0.502;AA=C|||;VT=SNP
1	97454752	rs76813458	G	A	100	PASS	AC=59;AF=0.0117812;AN=5008;NS=2504;DP=17131;EAS_AF=0;AMR_AF=0.0274;AFR_AF=0.0008;EUR_AF=0.0328;SAS_AF=0.0061;AA=G|||;VT=SNP
1	97455240	rs183266710	G	A	100	PASS	AC=18;AF=0.00359425;AN=5008;NS=2504;DP=16692;EAS_AF=0;AMR_AF=0.0043;AFR_AF=0.0008;EUR_AF=0.0119;SAS_AF=0.002;AA=G|||;VT=SNP
1	97455350	rs36088337	T	A	100	PASS	AC=128;AF=0.0255591;AN=5008;NS=2504;DP=16866;EAS_AF=0.001;AMR_AF=0.0447;AFR_AF=0.0015;EUR_AF=0.0517;SAS_AF=0.0429;AA=T|||;VT=SNP
1	97455550	rs17116157	G	C	100	PASS	AC=212;AF=0.0423323;AN=5008;NS=2504;DP=14861;EAS_AF=0;AMR_AF=0.0144;AFR_AF=0.1218;EUR_AF=0.0119;SAS_AF=0.0297;AA=G|||;VT=SNP
1	97456110	rs7535326	T	A	100	PASS	AC=890;AF=0.177716;AN=5008;NS=2504;DP=20072;EAS_AF=0.0129;AMR_AF=0.1354;AFR_AF=0.3101;EUR_AF=0.1909;SAS_AF=0.1851;AA=T|||;VT=SNP
1	97456509	rs79981306	T	G	100	PASS	AC=42;AF=0.00838658;AN=5008;NS=2504;DP=20128;EAS_AF=0;AMR_AF=0.0101;AFR_AF=0.0015;EUR_AF=0.0288;SAS_AF=0.0041;AA=T|||;VT=SNP
1	97456801	rs727092	C	A	100	PASS	AC=757;AF=0.151158;AN=5008;NS=2504;DP=18349;EAS_AF=0.0149;AMR_AF=0.1787;AFR_AF=0.1415;EUR_AF=0.2584;SAS_AF=0.1748;AA=C|||;VT=SNP
1	97457345	rs146583484	A	G	100	PASS	AC=97;AF=0.019369;AN=5008;NS=2504;DP=15666;EAS_AF=0;AMR_AF=0.0115;AFR_AF=0.0023;EUR_AF=0.0278;SAS_AF=0.0593;AA=A|||;VT=SNP
1	97457427	rs290833	G	T	100	PASS	AC=1574;AF=0.314297;AN=5008;NS=2504;DP=17115;EAS_AF=0.5248;AMR_AF=0.3357;AFR_AF=0.1445;EUR_AF=0.3688;SAS_AF=0.2556;AA=G|||;VT=SNP
1	97457534	rs80176175	C	T	100	PASS	AC=947;AF=0.189097;AN=5008;NS=2504;DP=15308;EAS_AF=0.0129;AMR_AF=0.1354;AFR_AF=0.3533;EUR_AF=0.1909;SAS_AF=0.1851;AA=C|||;VT=SNP
1	97457893	rs11165753	T	G	100	PASS	AC=1065;AF=0.21266;AN=5008;NS=2504;DP=20289;EAS_AF=0.4087;AMR_AF=0.2795;AFR_AF=0.031;EUR_AF=0.1044;SAS_AF=0.32;AA=T|||;VT=SNP
1	97458211	rs114067214	T	C	100	PASS	AC=26;AF=0.00519169;AN=5008;NS=2504;DP=21191;EAS_AF=0;AMR_AF=0.0058;AFR_AF=0.003;EUR_AF=0.0169;SAS_AF=0.001;AA=T|||;VT=SNP
1	97458722	rs12116554	C	T	100	PASS	AC=736;AF=0.146965;AN=5008;NS=2504;DP=19956;EAS_AF=0.0149;AMR_AF=0.1787;AFR_AF=0.1256;EUR_AF=0.2584;SAS_AF=0.1748;AA=C|||;VT=SNP
1	97459354	rs2015551	C	T	100	PASS	AC=3735;AF=0.745807;AN=5008;NS=2504;DP=18322;EAS_AF=0.5536;AMR_AF=0.7104;AFR_AF=0.8464;EUR_AF=0.8956;SAS_AF=0.6789;AA=T|||;VT=SNP
1	97460050	rs78135887	T	C	100	PASS	AC=153;AF=0.0305511;AN=5008;NS=2504;DP=18193;EAS_AF=0;AMR_AF=0.0562;AFR_AF=0.0038;EUR_AF=0.0944;SAS_AF=0.0143;AA=T|||;VT=SNP
1	97460766	rs10875042	A	T	100	PASS	AC=549;AF=0.109625;AN=5008;NS=2504;DP=13910;EAS_AF=0.0427;AMR_AF=0.1441;AFR_AF=0.1036;EUR_AF=0.2296;SAS_AF=0.0389;AA=N|||;VT=SNP
1	97460769	rs76942566	A	G	100	PASS	AC=445;AF=0.0888578;AN=5008;NS=2504;DP=13950;EAS_AF=0.0129;AMR_AF=0.111;AFR_AF=0.0159;EUR_AF=0.1799;SAS_AF=0.1564;AA=A|||;VT=SNP
1	97461176	rs74733751	C	T	100	PASS	AC=446;AF=0.0890575;AN=5008;NS=2504;DP=19292;EAS_AF=0.0129;AMR_AF=0.111;AFR_AF=0.0151;EUR_AF=0.1809;SAS_AF=0.1575;AA=C|||;VT=SNP
1	97461418	rs6683880	C	G	100	PASS	AC=572;AF=0.114217;AN=5008;NS=2504;DP=18596;EAS_AF=0.0129;AMR_AF=0.1715;AFR_AF=0.0923;EUR_AF=0.2425;SAS_AF=0.0757;AA=C|||;VT=SNP
1	97462321	rs7537724	T	C	100	PASS	AC=205;AF=0.0409345;AN=5008;NS=2504;DP=18223;EAS_AF=0;AMR_AF=0.0389;AFR_AF=0.0915;EUR_AF=0.0229;SAS_AF=0.0348;AA=T|||;VT=SNP
1	97462677	rs544746	T	C	100	PASS	AC=1987;AF=0.396765;AN=5008;NS=2504;DP=19853;EAS_AF=0.5347;AMR_AF=0.3804;AFR_AF=0.3071;EUR_AF=0.4225;SAS_AF=0.3609;AA=T|||;VT=SNP
1	97463150	rs182358	C	T	100	PASS	AC=3269;AF=0.652756;AN=5008;NS=2504;DP=18197;EAS_AF=0.9702;AMR_AF=0.6671;AFR_AF=0.5008;EUR_AF=0.5;SAS_AF=0.6779;AA=T|||;VT=SNP
1	97463424	rs78713725	T	C	100	PASS	AC=326;AF=0.0650958;AN=5008;NS=2504;DP=17960;EAS_AF=0.001;AMR_AF=0.0461;AFR_AF=0.1611;EUR_AF=0.0249;SAS_AF=0.0562;AA=T|||;VT=SNP
1	97463800	rs11165754	C	T	100	PASS	AC=887;AF=0.177117;AN=5008;NS=2504;DP=21217;EAS_AF=0.2183;AMR_AF=0.2248;AFR_AF=0.149;EUR_AF=0.2107;SAS_AF=0.1043;AA=C|||;VT=SNP
1	97464080	rs59607765	A	G	100	PASS	AC=316;AF=0.063099;AN=5008;NS=2504;DP=23117;EAS_AF=0;AMR_AF=0.0245;AFR_AF=0.2186;EUR_AF=0.006;SAS_AF=0.0041;AA=A|||;VT=SNP
1	97467231	rs12089450	T	A	100	PASS	AC=722;AF=0.144169;AN=5008;NS=2504;DP=16364;EAS_AF=0.0089;AMR_AF=0.134;AFR_AF=0.2428;EUR_AF=0.1899;SAS_AF=0.1104;AA=T|||;VT=SNP
1	97467516	rs12088604	A	T	100	PASS	AC=902;AF=0.180112;AN=5008;NS=2504;DP=13477;EAS_AF=0.0089;AMR_AF=0.1643;AFR_AF=0.3343;EUR_AF=0.2217;SAS_AF=0.1166;AA=A|||;VT=SNP
1	97468250	rs147687533	G	A	100	PASS	AC=26;AF=0.00519169;AN=5008;NS=2504;DP=11874;EAS_AF=0;AMR_AF=0.0029;AFR_AF=0.0015;EUR_AF=0.0169;SAS_AF=0.0051;AA=G|||;VT=SNP
1	97469043	rs113763728	G	A	100	PASS	AC=6;AF=0.00119808;AN=5008;NS=2504;DP=18176;EAS_AF=0;AMR_AF=0.0029;AFR_AF=0;EUR_AF=0.003;SAS_AF=0.001;AA=G|||;VT=SNP
1	97469304	rs290822	C	G	100	PASS	AC=4718;AF=0.942093;AN=5008;NS=2504;DP=20237;EAS_AF=1;AMR_AF=0.9784;AFR_AF=0.8003;EUR_AF=0.992;SAS_AF=0.9969;AA=G|||;VT=SNP
1	97469804	rs290821	C	A	100	PASS	AC=2696;AF=0.538339;AN=5008;NS=2504;DP=20681;EAS_AF=0.6151;AMR_AF=0.4813;AFR_AF=0.295;EUR_AF=0.6302;SAS_AF=0.7342;AA=C|||;VT=SNP
1	97471019	rs61788476	G	A	100	PASS	AC=109;AF=0.0217652;AN=5008;NS=2504;DP=14748;EAS_AF=0.001;AMR_AF=0.0403;AFR_AF=0.0038;EUR_AF=0.0586;SAS_AF=0.0164;AA=G|||;VT=SNP
1	97472512	rs185467587	T	C	100	PASS	AC=33;AF=0.00658946;AN=5008;NS=2504;DP=19798;EAS_AF=0.001;AMR_AF=0.0058;AFR_AF=0.0015;EUR_AF=0.0179;SAS_AF=0.0082;AA=T|||;VT=SNP
1	97472782	rs182506080	G	A	100	PASS	AC=17;AF=0.00339457;AN=5008;NS=2504;DP=20912;EAS_AF=0;AMR_AF=0.0043;AFR_AF=0.0008;EUR_AF=0.0109;SAS_AF=0.002;AA=G|||;VT=SNP
1	97473280	rs10783053	C	T	100	PASS	AC=995;AF=0.198682;AN=5008;NS=2504;DP=20050;EAS_AF=0.375;AMR_AF=0.33;AFR_AF=0.0787;EUR_AF=0.1412;SAS_AF=0.1452;AA=C|||;VT=SNP
1	97473587	rs11165756	C	A	100	PASS	AC=996;AF=0.198882;AN=5008;NS=2504;DP=21307;EAS_AF=0.376;AMR_AF=0.33;AFR_AF=0.0787;EUR_AF=0.1412;SAS_AF=0.1452;AA=C|||;VT=SNP
1	97473644	rs6666366	G	A	100	PASS	AC=853;AF=0.170327;AN=5008;NS=2504;DP=19383;EAS_AF=0.0089;AMR_AF=0.1484;AFR_AF=0.3336;EUR_AF=0.1859;SAS_AF=0.1155;AA=G|||;VT=SNP
1	97473707	rs290826	T	C	100	PASS	AC=1166;AF=0.232827;AN=5008;NS=2504;DP=19298;EAS_AF=0.3998;AMR_AF=0.134;AFR_AF=0.115;EUR_AF=0.1213;SAS_AF=0.4049;AA=T|||;VT=SNP
1	97474284	rs290827	A	G	100	PASS	AC=2779;AF=0.554912;AN=5008;NS=2504;DP=21613;EAS_AF=0.624;AMR_AF=0.4971;AFR_AF=0.3139;EUR_AF=0.666;SAS_AF=0.7362;AA=A|||;VT=SNP
1	97474454	rs7545161	C	T	100	PASS	AC=878;AF=0.175319;AN=5008;NS=2504;DP=21863;EAS_AF=0.0089;AMR_AF=0.1484;AFR_AF=0.3525;EUR_AF=0.1859;SAS_AF=0.1155;AA=T|||;VT=SNP
1	97474548	rs17469736	A	T	100	PASS	AC=333;AF=0.0664936;AN=5008;NS=2504;DP=18981;EAS_AF=0.0208;AMR_AF=0.0994;AFR_AF=0.0061;EUR_AF=0.173;SAS_AF=0.0624;AA=A|||;VT=SNP
1	97475033	rs290824	C	T	100	PASS	AC=3742;AF=0.747204;AN=5008;NS=2504;DP=14946;EAS_AF=0.9911;AMR_AF=0.8271;AFR_AF=0.3752;EUR_AF=0.8062;SAS_AF=0.8814;AA=c|||;VT=SNP
1	97475054	rs11165757	C	T	100	PASS	AC=783;AF=0.15635;AN=5008;NS=2504;DP=15872;EAS_AF=0.0089;AMR_AF=0.1427;AFR_AF=0.2844;EUR_AF=0.1859;SAS_AF=0.1145;AA=C|||;VT=SNP
1	97475775	rs12066912	C	T	100	PASS	AC=853;AF=0.170327;AN=5008;NS=2504;DP=19092;EAS_AF=0.0089;AMR_AF=0.1484;AFR_AF=0.3336;EUR_AF=0.1859;SAS_AF=0.1155;AA=C|||;VT=SNP
1	97476416	rs2497653	T	C	100	PASS	AC=4718;AF=0.942093;AN=5008;NS=2504;DP=17739;EAS_AF=1;AMR_AF=0.9769;AFR_AF=0.8011;EUR_AF=0.992;SAS_AF=0.9969;AA=t|||;VT=SNP
1	97476444	rs72724340	T	C	100	PASS	AC=40;AF=0.00798722;AN=5008;NS=2504;DP=17364;EAS_AF=0;AMR_AF=0.0231;AFR_AF=0.0008;EUR_AF=0.0209;SAS_AF=0.002;AA=T|||;VT=SNP
1	97477060	rs12057641	G	T	100	PASS	AC=255;AF=0.0509185;AN=5008;NS=2504;DP=20033;EAS_AF=0;AMR_AF=0.0303;AFR_AF=0.149;EUR_AF=0.0358;SAS_AF=0.001;AA=G|||;VT=SNP
1	97477154	rs114492433	T	A	100	PASS	AC=50;AF=0.00998403;AN=5008;NS=2504;DP=19743;EAS_AF=0;AMR_AF=0.0159;AFR_AF=0.0015;EUR_AF=0.0358;SAS_AF=0.001;AA=T|||;VT=SNP
1	97477667	rs290825	A	G	100	PASS	AC=3692;AF=0.73722;AN=5008;NS=2504;DP=16695;EAS_AF=0.9911;AMR_AF=0.8112;AFR_AF=0.3737;EUR_AF=0.7704;SAS_AF=0.8804;AA=A|||;VT=SNP
1	97477947	rs75841690	T	C	100	PASS	AC=39;AF=0.00778754;AN=5008;NS=2504;DP=19152;EAS_AF=0;AMR_AF=0.0043;AFR_AF=0.0008;EUR_AF=0.0199;SAS_AF=0.0153;AA=T|||;VT=SNP
1	97478401	rs7526788	T	C	100	PASS	AC=903;AF=0.180312;AN=5008;NS=2504;DP=17256;EAS_AF=0.0089;AMR_AF=0.1643;AFR_AF=0.3351;EUR_AF=0.2217;SAS_AF=0.1166;AA=T|||;VT=SNP
1	97478661	rs11577283	G	T	100	PASS	AC=44;AF=0.00878594;AN=5008;NS=2504;DP=18793;EAS_AF=0;AMR_AF=0.0029;AFR_AF=0.0242;EUR_AF=0.007;SAS_AF=0.0031;AA=G|||;VT=SNP
1	97479956	rs116191619	C	A	100	PASS	AC=113;AF=0.0225639;AN=5008;NS=2504;DP=17912;EAS_AF=0.001;AMR_AF=0.0461;AFR_AF=0.0015;EUR_AF=0.0676;SAS_AF=0.0102;AA=C|||;VT=SNP
1	97480263	rs519300	G	A	100	PASS	AC=3693;AF=0.73742;AN=5008;NS=2504;DP=18025;EAS_AF=0.9911;AMR_AF=0.8112;AFR_AF=0.3737;EUR_AF=0.7714;SAS_AF=0.8804;AA=G|||;VT=SNP
1	97480472	rs12117420	A	C	100	PASS	AC=55;AF=0.0109824;AN=5008;NS=2504;DP=18667;EAS_AF=0;AMR_AF=0.0202;AFR_AF=0.0038;EUR_AF=0.0308;SAS_AF=0.0051;AA=A|||;VT=SNP
1	97480777	rs545370	C	T	100	PASS	AC=4719;AF=0.942292;AN=5008;NS=2504;DP=20665;EAS_AF=1;AMR_AF=0.9784;AFR_AF=0.8011;EUR_AF=0.992;SAS_AF=0.9969;AA=T|||;VT=SNP
1	97480785	rs1489814	C	T	100	PASS	AC=876;AF=0.17492;AN=5008;NS=2504;DP=20305;EAS_AF=0.0089;AMR_AF=0.1484;AFR_AF=0.351;EUR_AF=0.1859;SAS_AF=0.1155;AA=T|||;VT=SNP
1	97480939	rs76136477	G	C	100	PASS	AC=247;AF=0.0493211;AN=5008;NS=2504;DP=16901;EAS_AF=0.126;AMR_AF=0.0735;AFR_AF=0.0038;EUR_AF=0.0507;SAS_AF=0.0133;AA=G|||;VT=SNP
1	97482059	rs290809	A	C	100	PASS	AC=3693;AF=0.73742;AN=5008;NS=2504;DP=12589;EAS_AF=0.9911;AMR_AF=0.8112;AFR_AF=0.3737;EUR_AF=0.7714;SAS_AF=0.8804;AA=G|||;VT=SNP
1	97482473	rs290810	C	G	100	PASS	AC=3692;AF=0.73722;AN=5008;NS=2504;DP=15026;EAS_AF=0.9911;AMR_AF=0.8112;AFR_AF=0.3737;EUR_AF=0.7714;SAS_AF=0.8793;AA=C|||;VT=SNP
1	97482757	rs290811	G	A	100	PASS	AC=3693;AF=0.73742;AN=5008;NS=2504;DP=16883;EAS_AF=0.9911;AMR_AF=0.8112;AFR_AF=0.3737;EUR_AF=0.7714;SAS_AF=0.8804;AA=G|||;VT=SNP
1	97484544	rs80269540	A	T	100	PASS	AC=38;AF=0.00758786;AN=5008;NS=2504;DP=18165;EAS_AF=0;AMR_AF=0.013;AFR_AF=0.0015;EUR_AF=0.0209;SAS_AF=0.0061;AA=A|||;VT=SNP
1	97484568	rs115081198	G	T	100	PASS	AC=84;AF=0.0167732;AN=5008;NS=2504;DP=17949;EAS_AF=0;AMR_AF=0.0058;AFR_AF=0.0008;EUR_AF=0.0388;SAS_AF=0.0409;AA=G|||;VT=SNP
1	97485049	rs58404459	G	A	100	PASS	AC=768;AF=0.153355;AN=5008;NS=2504;DP=18029;EAS_AF=0.0089;AMR_AF=0.1369;AFR_AF=0.2769;EUR_AF=0.1889;SAS_AF=0.1104;AA=G|||;VT=SNP
1	97485109	rs35072849	T	A	100	PASS	AC=65;AF=0.0129792;AN=5008;NS=2504;DP=18031;EAS_AF=0;AMR_AF=0.0231;AFR_AF=0.003;EUR_AF=0.0417;SAS_AF=0.0031;AA=T|||;VT=SNP
1	97485676	rs6678369	A	G	100	PASS	AC=925;AF=0.184704;AN=5008;NS=2504;DP=18621;EAS_AF=0.0089;AMR_AF=0.1643;AFR_AF=0.3525;EUR_AF=0.2207;SAS_AF=0.1166;AA=G|||;VT=SNP
1	97485772	rs75968189	A	G	100	PASS	AC=59;AF=0.0117812;AN=5008;NS=2504;DP=19999;EAS_AF=0;AMR_AF=0.0216;AFR_AF=0.0061;EUR_AF=0.0308;SAS_AF=0.0051;AA=A|||;VT=SNP
1	97486201	rs3123303	G	A	100	PASS	AC=3693;AF=0.73742;AN=5008;NS=2504;DP=13924;EAS_AF=0.9911;AMR_AF=0.8112;AFR_AF=0.3737;EUR_AF=0.7714;SAS_AF=0.8804;AA=g|||;VT=SNP
1	97486338	rs142905224	G	A	100	PASS	AC=41;AF=0.0081869;AN=5008;NS=2504;DP=17460;EAS_AF=0;AMR_AF=0.0173;AFR_AF=0.0008;EUR_AF=0.006;SAS_AF=0.0225;AA=G|||;VT=SNP
1	97486354	rs114253730	G	A	100	PASS	AC=18;AF=0.00359425;AN=5008;NS=2504;DP=17727;EAS_AF=0;AMR_AF=0.0058;AFR_AF=0;EUR_AF=0.0139;SAS_AF=0;AA=G|||;VT=SNP
1	97486667	rs290820	A	G	100	PASS	AC=3694;AF=0.73762;AN=5008;NS=2504;DP=17246;EAS_AF=0.9911;AMR_AF=0.8112;AFR_AF=0.3744;EUR_AF=0.7714;SAS_AF=0.8804;AA=A|||;VT=SNP
1	97486803	rs12060897	T	A	100	PASS	AC=902;AF=0.180112;AN=5008;NS=2504;DP=16609;EAS_AF=0.0089;AMR_AF=0.1643;AFR_AF=0.3351;EUR_AF=0.2207;SAS_AF=0.1166;AA=T|||;VT=SNP
1	97486893	rs290819	A	G	100	PASS	AC=4769;AF=0.952276;AN=5008;NS=2504;DP=16356;EAS_AF=1;AMR_AF=0.9813;AFR_AF=0.8381;EUR_AF=0.992;SAS_AF=0.9959;AA=G|||;VT=SNP
1	97487049	rs290818	C	A	100	PASS	AC=4720;AF=0.942492;AN=5008;NS=2504;DP=16170;EAS_AF=1;AMR_AF=0.9784;AFR_AF=0.8018;EUR_AF=0.992;SAS_AF=0.9969;AA=A|||;VT=SNP
1	97488007	rs116534431	G	A	100	PASS	AC=32;AF=0.00638978;AN=5008;NS=2504;DP=14579;EAS_AF=0.001;AMR_AF=0.0058;AFR_AF=0.0015;EUR_AF=0.0179;SAS_AF=0.0072;AA=G|||;VT=SNP
1	97488215	rs12120951	T	A	100	PASS	AC=924;AF=0.184505;AN=5008;NS=2504;DP=15624;EAS_AF=0.0089;AMR_AF=0.1643;AFR_AF=0.3517;EUR_AF=0.2207;SAS_AF=0.1166;AA=A|||;VT=SNP
1	97488327	rs72980472	G	A	100	PASS	AC=925;AF=0.184704;AN=5008;NS=2504;DP=15977;EAS_AF=0.0089;AMR_AF=0.1643;AFR_AF=0.3525;EUR_AF=0.2207;SAS_AF=0.1166;AA=G|||;VT=SNP
1	97488820	rs11165761	A	G	100	PASS	AC=926;AF=0.184904;AN=5008;NS=2504;DP=18987;EAS_AF=0.0099;AMR_AF=0.1643;AFR_AF=0.3525;EUR_AF=0.2207;SAS_AF=0.1166;AA=G|||;VT=SNP
1	97488880	rs290817	A	G	100	PASS	AC=2698;AF=0.538738;AN=5008;NS=2504;DP=19494;EAS_AF=0.6151;AMR_AF=0.4813;AFR_AF=0.2958;EUR_AF=0.6302;SAS_AF=0.7352;AA=A|||;VT=SNP
1	97489191	rs188470296	C	T	100	PASS	AC=6;AF=0.00119808;AN=5008;NS=2504;DP=20009;EAS_AF=0;AMR_AF=0.0029;AFR_AF=0;EUR_AF=0.003;SAS_AF=0.001;AA=C|||;VT=SNP
1	97489192	rs11165762	A	G	100	PASS	AC=902;AF=0.180112;AN=5008;NS=2504;DP=19953;EAS_AF=0.0089;AMR_AF=0.1643;AFR_AF=0.3351;EUR_AF=0.2207;SAS_AF=0.1166;AA=A|||;VT=SNP
1	97489302	rs11165763	A	C	100	PASS	AC=927;AF=0.185104;AN=5008;NS=2504;DP=18801;EAS_AF=0.0089;AMR_AF=0.1643;AFR_AF=0.354;EUR_AF=0.2207;SAS_AF=0.1166;AA=-|||;VT=SNP
1	97489331	rs138839151	C	T	100	PASS	AC=26;AF=0.00519169;AN=5008;NS=2504;DP=18631;EAS_AF=0;AMR_AF=0.0115;AFR_AF=0.0015;EUR_AF=0.0149;SAS_AF=0.001;AA=-|||;VT=SNP
1	97489986	rs114681011	G	A	100	PASS	AC=64;AF=0.0127796;AN=5008;NS=2504;DP=20243;EAS_AF=0.001;AMR_AF=0.0058;AFR_AF=0.0053;EUR_AF=0.0169;SAS_AF=0.0358;AA=g|||;VT=SNP
1	97490001	rs7547732	T	C	100	PASS	AC=925;AF=0.184704;AN=5008;NS=2504;DP=20291;EAS_AF=0.0089;AMR_AF=0.1643;AFR_AF=0.3525;EUR_AF=0.2207;SAS_AF=0.1166;AA=N|||;VT=SNP
1	97490005	rs58359408	G	A	100	PASS	AC=137;AF=0.0273562;AN=5008;NS=2504;DP=20261;EAS_AF=0;AMR_AF=0.0216;AFR_AF=0.0658;EUR_AF=0.0338;SAS_AF=0.001;AA=g|||;VT=SNP
1	97490174	rs78151315	C	T	100	PASS	AC=59;AF=0.0117812;AN=5008;NS=2504;DP=20168;EAS_AF=0;AMR_AF=0.0202;AFR_AF=0.0015;EUR_AF=0.0348;SAS_AF=0.0082;AA=c|||;VT=SNP
1	97490204	rs11165764	G	C	100	PASS	AC=996;AF=0.198882;AN=5008;NS=2504;DP=19876;EAS_AF=0.378;AMR_AF=0.3285;AFR_AF=0.0779;EUR_AF=0.1412;SAS_AF=0.1452;AA=G|||;VT=SNP
1	97490398	rs290816	C	T	100	PASS	AC=4719;AF=0.942292;AN=5008;NS=2504;DP=19666;EAS_AF=1;AMR_AF=0.9784;AFR_AF=0.8011;EUR_AF=0.992;SAS_AF=0.9969;AA=T|||;VT=SNP
1	97490443	rs116448748	G	A	100	PASS	AC=52;AF=0.0103834;AN=5008;NS=2504;DP=20552;EAS_AF=0;AMR_AF=0.0159;AFR_AF=0.0038;EUR_AF=0.0308;SAS_AF=0.0051;AA=G|||;VT=SNP
1	97490598	rs290815	C	T	100	PASS	AC=4771;AF=0.952676;AN=5008;NS=2504;DP=20114;EAS_AF=1;AMR_AF=0.9813;AFR_AF=0.8389;EUR_AF=0.992;SAS_AF=0.9969;AA=T|||;VT=SNP
1	97490921	rs11165765	C	T	100	PASS	AC=925;AF=0.184704;AN=5008;NS=2504;DP=21058;EAS_AF=0.0089;AMR_AF=0.1643;AFR_AF=0.3525;EUR_AF=0.2207;SAS_AF=0.1166;AA=T|||;VT=SNP
1	97490949	rs77806213	T	C	100	PASS	AC=335;AF=0.066893;AN=5008;NS=2504;DP=21065;EAS_AF=0.0089;AMR_AF=0.0937;AFR_AF=0.0386;EUR_AF=0.1471;SAS_AF=0.0634;AA=T|||;VT=SNP
1	97490960	rs113879239	A	G	100	PASS	AC=38;AF=0.00758786;AN=5008;NS=2504;DP=20753;EAS_AF=0;AMR_AF=0.013;AFR_AF=0;EUR_AF=0.0219;SAS_AF=0.0072;AA=A|||;VT=SNP
1	97491052	rs12133631	C	T	100	PASS	AC=1026;AF=0.204872;AN=5008;NS=2504;DP=19277;EAS_AF=0.0089;AMR_AF=0.1671;AFR_AF=0.4274;EUR_AF=0.2207;SAS_AF=0.1166;AA=T|||;VT=SNP
1	97491830	rs150143811	T	G	100	PASS	AC=59;AF=0.0117812;AN=5008;NS=2504;DP=17316;EAS_AF=0;AMR_AF=0.0216;AFR_AF=0.0061;EUR_AF=0.0308;SAS_AF=0.0051;AA=T|||;VT=SNP
1	97491891	rs290813	G	A	100	PASS	AC=1122;AF=0.224042;AN=5008;NS=2504;DP=17624;EAS_AF=0.4008;AMR_AF=0.1182;AFR_AF=0.1165;EUR_AF=0.0855;SAS_AF=0.4049;AA=G|||;VT=SNP
1	97492349	rs11488019	G	A	100	PASS	AC=925;AF=0.184704;AN=5008;NS=2504;DP=17200;EAS_AF=0.0089;AMR_AF=0.1643;AFR_AF=0.3525;EUR_AF=0.2207;SAS_AF=0.1166;AA=A|||;VT=SNP
1	97492631	rs2200872	G	A	100	PASS	AC=926;AF=0.184904;AN=5008;NS=2504;DP=18143;EAS_AF=0.0089;AMR_AF=0.1643;AFR_AF=0.3533;EUR_AF=0.2207;SAS_AF=0.1166;AA=A|||;VT=SNP
1	97492705	rs2200871	G	A	100	PASS	AC=925;AF=0.184704;AN=5008;NS=2504;DP=17566;EAS_AF=0.0089;AMR_AF=0.1643;AFR_AF=0.3525;EUR_AF=0.2207;SAS_AF=0.1166;AA=A|||;VT=SNP
1	97492937	rs28750379	C	T	100	PASS	AC=925;AF=0.184704;AN=5008;NS=2504;DP=17438;EAS_AF=0.0089;AMR_AF=0.1643;AFR_AF=0.3525;EUR_AF=0.2207;SAS_AF=0.1166;AA=T|||;VT=SNP
1	97493232	rs11165766	T	A	100	PASS	AC=925;AF=0.184704;AN=5008;NS=2504;DP=17788;EAS_AF=0.0089;AMR_AF=0.1643;AFR_AF=0.3525;EUR_AF=0.2207;SAS_AF=0.1166;AA=A|||;VT=SNP
1	97493467	rs6685017	A	G	100	PASS	AC=224;AF=0.0447284;AN=5008;NS=2504;DP=18626;EAS_AF=0;AMR_AF=0.0187;AFR_AF=0.1513;EUR_AF=0.008;SAS_AF=0.0031;AA=A|||;VT=SNP
1	97493607	rs11165767	A	G	100	PASS	AC=925;AF=0.184704;AN=5008;NS=2504;DP=20245;EAS_AF=0.0089;AMR_AF=0.1643;AFR_AF=0.3525;EUR_AF=0.2207;SAS_AF=0.1166;AA=A|||;VT=SNP
1	97494037	rs7543748	T	C	100	PASS	AC=925;AF=0.184704;AN=5008;NS=2504;DP=19242;EAS_AF=0.0089;AMR_AF=0.1643;AFR_AF=0.3525;EUR_AF=0.2207;SAS_AF=0.1166;AA=T|||;VT=SNP
1	97494243	rs1117413	G	T	100	PASS	AC=902;AF=0.180112;AN=5008;NS=2504;DP=18967;EAS_AF=0.0089;AMR_AF=0.1643;AFR_AF=0.3351;EUR_AF=0.2207;SAS_AF=0.1166;AA=G|||;VT=SNP
1	97494876	rs6693797	T	A	100	PASS	AC=925;AF=0.184704;AN=5008;NS=2504;DP=12979;EAS_AF=0.0089;AMR_AF=0.1643;AFR_AF=0.3525;EUR_AF=0.2207;SAS_AF=0.1166;AA=T|||;VT=SNP
1	97495086	rs6691437	A	G	100	PASS	AC=923;AF=0.184305;AN=5008;NS=2504;DP=14433;EAS_AF=0.0089;AMR_AF=0.1643;AFR_AF=0.3502;EUR_AF=0.2197;SAS_AF=0.1186;AA=A|||;VT=SNP
1	97495589	rs7547371	T	C	100	PASS	AC=1026;AF=0.204872;AN=5008;NS=2504;DP=18904;EAS_AF=0.0089;AMR_AF=0.1671;AFR_AF=0.4274;EUR_AF=0.2207;SAS_AF=0.1166;AA=C|||;VT=SNP
1	97496814	rs80057864	A	G	100	PASS	AC=116;AF=0.0231629;AN=5008;NS=2504;DP=15471;EAS_AF=0.0625;AMR_AF=0.0072;AFR_AF=0.0083;EUR_AF=0.0189;SAS_AF=0.0184;AA=A|||;VT=SNP
1	97496897	rs72724344	A	G	100	PASS	AC=692;AF=0.138179;AN=5008;NS=2504;DP=17475;EAS_AF=0.0188;AMR_AF=0.1787;AFR_AF=0.0144;EUR_AF=0.3141;SAS_AF=0.2188;AA=A|||;VT=SNP
1	97497108	rs970872	C	T	100	PASS	AC=925;AF=0.184704;AN=5008;NS=2504;DP=19446;EAS_AF=0.0089;AMR_AF=0.1643;AFR_AF=0.3525;EUR_AF=0.2207;SAS_AF=0.1166;AA=C|||;VT=SNP
1	97497251	rs970873	G	A	100	PASS	AC=925;AF=0.184704;AN=5008;NS=2504;DP=21675;EAS_AF=0.0089;AMR_AF=0.1643;AFR_AF=0.3525;EUR_AF=0.2207;SAS_AF=0.1166;AA=G|||;VT=SNP
1	97497427	rs6701162	T	A	100	PASS	AC=925;AF=0.184704;AN=5008;NS=2504;DP=18713;EAS_AF=0.0089;AMR_AF=0.1643;AFR_AF=0.3525;EUR_AF=0.2207;SAS_AF=0.1166;AA=A|||;VT=SNP
1	97497894	rs144101070	T	C	100	PASS	AC=42;AF=0.00838658;AN=5008;NS=2504;DP=15506;EAS_AF=0;AMR_AF=0.0043;AFR_AF=0.003;EUR_AF=0.0189;SAS_AF=0.0164;AA=T|||;VT=SNP
1	97498168	rs6689318	C	A	100	PASS	AC=867;AF=0.173123;AN=5008;NS=2504;DP=17736;EAS_AF=0.0089;AMR_AF=0.1614;AFR_AF=0.3116;EUR_AF=0.2197;SAS_AF=0.1155;AA=C|||;VT=SNP
1	97498401	rs6656001	T	A	100	PASS	AC=925;AF=0.184704;AN=5008;NS=2504;DP=16818;EAS_AF=0.0089;AMR_AF=0.1643;AFR_AF=0.3525;EUR_AF=0.2207;SAS_AF=0.1166;AA=A|||;VT=SNP
1	97498499	rs6664634	G	A	100	PASS	AC=925;AF=0.184704;AN=5008;NS=2504;DP=17893;EAS_AF=0.0089;AMR_AF=0.1643;AFR_AF=0.3525;EUR_AF=0.2207;SAS_AF=0.1166;AA=G|||;VT=SNP
1	97498578	rs11165770	T	C	100	PASS	AC=925;AF=0.184704;AN=5008;NS=2504;DP=17744;EAS_AF=0.0089;AMR_AF=0.1643;AFR_AF=0.3525;EUR_AF=0.2207;SAS_AF=0.1166;AA=C|||;VT=SNP
1	97499187	rs290871	T	C	100	PASS	AC=3694;AF=0.73762;AN=5008;NS=2504;DP=18755;EAS_AF=0.9911;AMR_AF=0.8112;AFR_AF=0.3744;EUR_AF=0.7714;SAS_AF=0.8804;AA=T|||;VT=SNP
1	97499518	rs3844167	C	A	100	PASS	AC=925;AF=0.184704;AN=5008;NS=2504;DP=17926;EAS_AF=0.0089;AMR_AF=0.1643;AFR_AF=0.3525;EUR_AF=0.2207;SAS_AF=0.1166;AA=C|||;VT=SNP
1	97499599	rs67530	T	C	100	PASS	AC=1795;AF=0.358427;AN=5008;NS=2504;DP=17704;EAS_AF=0.5337;AMR_AF=0.2911;AFR_AF=0.2035;EUR_AF=0.2982;SAS_AF=0.4969;AA=T|||;VT=SNP
1	97501631	rs6659233	G	A	100	PASS	AC=856;AF=0.170927;AN=5008;NS=2504;DP=16471;EAS_AF=0.0089;AMR_AF=0.17;AFR_AF=0.2867;EUR_AF=0.2346;SAS_AF=0.1166;AA=G|||;VT=SNP
1	97501639	rs6696799	A	G	100	PASS	AC=950;AF=0.189696;AN=5008;NS=2504;DP=16382;EAS_AF=0.0089;AMR_AF=0.1758;AFR_AF=0.3533;EUR_AF=0.2356;SAS_AF=0.1176;AA=A|||;VT=SNP
1	97502033	rs6659688	G	A	100	PASS	AC=950;AF=0.189696;AN=5008;NS=2504;DP=11242;EAS_AF=0.0089;AMR_AF=0.1758;AFR_AF=0.3533;EUR_AF=0.2356;SAS_AF=0.1176;AA=G|||;VT=SNP
1	97502480	rs112919351	T	C	100	PASS	AC=37;AF=0.00738818;AN=5008;NS=2504;DP=16506;EAS_AF=0;AMR_AF=0.013;AFR_AF=0;EUR_AF=0.0219;SAS_AF=0.0061;AA=T|||;VT=SNP
1	97502842	rs291590	G	A	100	PASS	AC=4719;AF=0.942292;AN=5008;NS=2504;DP=19339;EAS_AF=1;AMR_AF=0.9784;AFR_AF=0.8011;EUR_AF=0.992;SAS_AF=0.9969;AA=A|||;VT=SNP
1	97503207	rs291589	T	C	100	PASS	AC=4618;AF=0.922125;AN=5008;NS=2504;DP=17343;EAS_AF=1;AMR_AF=0.9755;AFR_AF=0.7262;EUR_AF=0.992;SAS_AF=0.9969;AA=T|||;VT=SNP
1	97503873	rs186025	G	A	100	PASS	AC=4618;AF=0.922125;AN=5008;NS=2504;DP=21690;EAS_AF=1;AMR_AF=0.9755;AFR_AF=0.7262;EUR_AF=0.992;SAS_AF=0.9969;AA=G|||;VT=SNP
1	97504198	rs12064287	T	C	100	PASS	AC=933;AF=0.186302;AN=5008;NS=2504;DP=20313;EAS_AF=0.0089;AMR_AF=0.1816;AFR_AF=0.3359;EUR_AF=0.2366;SAS_AF=0.1186;AA=T|||;VT=SNP
1	97504845	rs76505950	T	C	100	PASS	AC=43;AF=0.00858626;AN=5008;NS=2504;DP=17544;EAS_AF=0;AMR_AF=0.0043;AFR_AF=0.003;EUR_AF=0.0189;SAS_AF=0.0174;AA=T|||;VT=SNP
1	97505053	rs141543681	T	G	100	PASS	AC=36;AF=0.0071885;AN=5008;NS=2504;DP=19559;EAS_AF=0;AMR_AF=0.0115;AFR_AF=0;EUR_AF=0.006;SAS_AF=0.0225;AA=T|||;VT=SNP
1	97505149	rs290840	G	C	100	PASS	AC=3800;AF=0.758786;AN=5008;NS=2504;DP=18967;EAS_AF=0.9901;AMR_AF=0.8242;AFR_AF=0.3941;EUR_AF=0.835;SAS_AF=0.8885;AA=G|||;VT=SNP
1	97506471	rs76228359	G	T	100	PASS	AC=26;AF=0.00519169;AN=5008;NS=2504;DP=15415;EAS_AF=0;AMR_AF=0.0043;AFR_AF=0;EUR_AF=0.0139;SAS_AF=0.0092;AA=G|||;VT=SNP
1	97508059	rs290839	G	A	100	PASS	AC=3688;AF=0.736422;AN=5008;NS=2504;DP=16515;EAS_AF=0.9911;AMR_AF=0.7954;AFR_AF=0.3911;EUR_AF=0.7555;SAS_AF=0.8793;AA=G|||;VT=SNP
1	97508125	rs563268732	C	T	100	PASS	AC=18;AF=0.00359425;AN=5008;NS=2504;DP=18058;EAS_AF=0;AMR_AF=0.0086;AFR_AF=0.0008;EUR_AF=0.006;SAS_AF=0.0051;AA=C|||;VT=SNP
1	97508570	rs6593629	C	T	100	PASS	AC=932;AF=0.186102;AN=5008;NS=2504;DP=19882;EAS_AF=0.0089;AMR_AF=0.1816;AFR_AF=0.3359;EUR_AF=0.2366;SAS_AF=0.1176;AA=C|||;VT=SNP
1	97508673	rs290838	T	G	100	PASS	AC=4619;AF=0.922324;AN=5008;NS=2504;DP=21514;EAS_AF=1;AMR_AF=0.9769;AFR_AF=0.7262;EUR_AF=0.992;SAS_AF=0.9969;AA=G|||;VT=SNP
1	97509331	rs290837	T	G	100	PASS	AC=4616;AF=0.921725;AN=5008;NS=2504;DP=18597;EAS_AF=0.999;AMR_AF=0.9755;AFR_AF=0.7262;EUR_AF=0.9911;SAS_AF=0.9969;AA=T|||;VT=SNP
1	97509336	rs115320841	C	T	100	PASS	AC=38;AF=0.00758786;AN=5008;NS=2504;DP=18501;EAS_AF=0;AMR_AF=0.013;AFR_AF=0.0015;EUR_AF=0.0209;SAS_AF=0.0061;AA=C|||;VT=SNP
1	97509513	rs116791404	C	T	100	PASS	AC=11;AF=0.00219649;AN=5008;NS=2504;DP=20271;EAS_AF=0;AMR_AF=0.0029;AFR_AF=0;EUR_AF=0.007;SAS_AF=0.002;AA=C|||;VT=SNP
1	97509527	rs74503846	A	C	100	PASS	AC=25;AF=0.00499201;AN=5008;NS=2504;DP=20737;EAS_AF=0;AMR_AF=0.0115;AFR_AF=0.0008;EUR_AF=0.0149;SAS_AF=0.001;AA=A|||;VT=SNP
1	97509552	rs114853178	G	A	100	PASS	AC=17;AF=0.00339457;AN=5008;NS=2504;DP=20923;EAS_AF=0;AMR_AF=0.0058;AFR_AF=0;EUR_AF=0.0119;SAS_AF=0.001;AA=G|||;VT=SNP
1	97509735	rs158602	C	T	100	PASS	AC=4618;AF=0.922125;AN=5008;NS=2504;DP=19073;EAS_AF=1;AMR_AF=0.9755;AFR_AF=0.7262;EUR_AF=0.992;SAS_AF=0.9969;AA=C|||;VT=SNP
1	97509780	rs12126988	T	C	100	PASS	AC=58;AF=0.0115815;AN=5008;NS=2504;DP=19467;EAS_AF=0;AMR_AF=0.0231;AFR_AF=0.0023;EUR_AF=0.0338;SAS_AF=0.0051;AA=T|||;VT=SNP
1	97509926	rs158601	T	G	100	PASS	AC=4617;AF=0.921925;AN=5008;NS=2504;DP=18792;EAS_AF=1;AMR_AF=0.9755;AFR_AF=0.7254;EUR_AF=0.992;SAS_AF=0.9969;AA=G|||;VT=SNP
1	97510741	rs11165771	G	A	100	PASS	AC=544;AF=0.108626;AN=5008;NS=2504;DP=17875;EAS_AF=0.0089;AMR_AF=0.1239;AFR_AF=0.1286;EUR_AF=0.17;SAS_AF=0.1104;AA=G|||;VT=SNP
1	97510945	rs290835	A	T	100	PASS	AC=4718;AF=0.942093;AN=5008;NS=2504;DP=21066;EAS_AF=1;AMR_AF=0.9784;AFR_AF=0.8003;EUR_AF=0.992;SAS_AF=0.9969;AA=T|||;VT=SNP
1	97511483	rs11804383	A	G	100	PASS	AC=989;AF=0.197484;AN=5008;NS=2504;DP=19237;EAS_AF=0.376;AMR_AF=0.3242;AFR_AF=0.0772;EUR_AF=0.1412;SAS_AF=0.1442;AA=A|||;VT=SNP
1	97511824	rs291581	T	C	100	PASS	AC=4718;AF=0.942093;AN=5008;NS=2504;DP=19916;EAS_AF=1;AMR_AF=0.9784;AFR_AF=0.8003;EUR_AF=0.992;SAS_AF=0.9969;AA=C|||;VT=SNP
1	97511838	rs291580	C	T	100	PASS	AC=4718;AF=0.942093;AN=5008;NS=2504;DP=19599;EAS_AF=1;AMR_AF=0.9784;AFR_AF=0.8003;EUR_AF=0.992;SAS_AF=0.9969;AA=C|||;VT=SNP
1	97513299	rs75877752	A	G	100	PASS	AC=34;AF=0.00678914;AN=5008;NS=2504;DP=15796;EAS_AF=0;AMR_AF=0.0187;AFR_AF=0.0008;EUR_AF=0.0149;SAS_AF=0.0051;AA=A|||;VT=SNP
1	97513579	rs290848	C	T	100	PASS	AC=4718;AF=0.942093;AN=5008;NS=2504;DP=15484;EAS_AF=1;AMR_AF=0.9784;AFR_AF=0.8003;EUR_AF=0.992;SAS_AF=0.9969;AA=C|||;VT=SNP
1	97514260	rs290847	G	A	100	PASS	AC=4769;AF=0.952276;AN=5008;NS=2504;DP=19466;EAS_AF=1;AMR_AF=0.9813;AFR_AF=0.8374;EUR_AF=0.992;SAS_AF=0.9969;AA=A|||;VT=SNP
1	97514403	rs72724352	C	A	100	PASS	AC=691;AF=0.137979;AN=5008;NS=2504;DP=19066;EAS_AF=0.0188;AMR_AF=0.1787;AFR_AF=0.0144;EUR_AF=0.3121;SAS_AF=0.2198;AA=C|||;VT=SNP
1	97514425	rs150385997	T	C	100	PASS	AC=49;AF=0.00978435;AN=5008;NS=2504;DP=19910;EAS_AF=0;AMR_AF=0.0159;AFR_AF=0.0015;EUR_AF=0.0348;SAS_AF=0.001;AA=T|||;VT=SNP
1	97514583	rs4949943	G	A	100	PASS	AC=988;AF=0.197284;AN=5008;NS=2504;DP=19116;EAS_AF=0.375;AMR_AF=0.3242;AFR_AF=0.0772;EUR_AF=0.1412;SAS_AF=0.1442;AA=G|||;VT=SNP
1	97514736	rs4950019	C	T	100	PASS	AC=988;AF=0.197284;AN=5008;NS=2504;DP=18646;EAS_AF=0.375;AMR_AF=0.3242;AFR_AF=0.0772;EUR_AF=0.1412;SAS_AF=0.1442;AA=C|||;VT=SNP
1	97514737	rs290846	A	G	100	PASS	AC=3786;AF=0.75599;AN=5008;NS=2504;DP=18602;EAS_AF=0.9911;AMR_AF=0.7954;AFR_AF=0.4644;EUR_AF=0.7555;SAS_AF=0.8804;AA=A|||;VT=SNP
1	97515225	rs290845	C	A	100	PASS	AC=4718;AF=0.942093;AN=5008;NS=2504;DP=15583;EAS_AF=1;AMR_AF=0.9784;AFR_AF=0.8003;EUR_AF=0.992;SAS_AF=0.9969;AA=A|||;VT=SNP
1	97515472	rs114387151	T	C	100	PASS	AC=18;AF=0.00359425;AN=5008;NS=2504;DP=16602;EAS_AF=0;AMR_AF=0.0058;AFR_AF=0;EUR_AF=0.0139;SAS_AF=0;AA=T|||;VT=SNP
1	97515572	rs290844	T	A	100	PASS	AC=4718;AF=0.942093;AN=5008;NS=2504;DP=15937;EAS_AF=1;AMR_AF=0.9784;AFR_AF=0.8003;EUR_AF=0.992;SAS_AF=0.9969;AA=T|||;VT=SNP
1	97515670	rs6663838	T	C	100	PASS	AC=388;AF=0.077476;AN=5008;NS=2504;DP=14387;EAS_AF=0;AMR_AF=0.0576;AFR_AF=0.2073;EUR_AF=0.0666;SAS_AF=0.0072;AA=T|||;VT=SNP
1	97516154	rs290843	T	G	100	PASS	AC=3663;AF=0.73143;AN=5008;NS=2504;DP=16620;EAS_AF=0.9911;AMR_AF=0.7939;AFR_AF=0.3722;EUR_AF=0.7555;SAS_AF=0.8804;AA=T|||;VT=SNP
1	97516478	rs290842	A	G	100	PASS	AC=4718;AF=0.942093;AN=5008;NS=2504;DP=17635;EAS_AF=1;AMR_AF=0.9784;AFR_AF=0.8003;EUR_AF=0.992;SAS_AF=0.9969;AA=G|||;VT=SNP
1	97517079	rs290841	A	T	100	PASS	AC=4055;AF=0.809704;AN=5008;NS=2504;DP=16378;EAS_AF=0.9911;AMR_AF=0.853;AFR_AF=0.5817;EUR_AF=0.8221;SAS_AF=0.8875;AA=A|||;VT=SNP
1	97517168	rs116321181	C	T	100	PASS	AC=27;AF=0.00539137;AN=5008;NS=2504;DP=17378;EAS_AF=0;AMR_AF=0.0115;AFR_AF=0.0008;EUR_AF=0.0159;SAS_AF=0.002;AA=C|||;VT=SNP
1	97517457	rs1514493	G	A	100	PASS	AC=539;AF=0.107628;AN=5008;NS=2504;DP=15636;EAS_AF=0.005;AMR_AF=0.1182;AFR_AF=0.1377;EUR_AF=0.171;SAS_AF=0.1002;AA=g|||;VT=SNP
1	97517868	rs169734	C	T	100	PASS	AC=4715;AF=0.941494;AN=5008;NS=2504;DP=14222;EAS_AF=1;AMR_AF=0.9712;AFR_AF=0.8026;EUR_AF=0.994;SAS_AF=0.9939;AA=T|||;VT=SNP
1	97517907	rs291571	C	A	100	PASS	AC=4713;AF=0.941094;AN=5008;NS=2504;DP=13853;EAS_AF=1;AMR_AF=0.9712;AFR_AF=0.8011;EUR_AF=0.994;SAS_AF=0.9939;AA=A|||;VT=SNP
1	97518194	rs144411286	A	G	100	PASS	AC=53;AF=0.0105831;AN=5008;NS=2504;DP=13864;EAS_AF=0;AMR_AF=0.0086;AFR_AF=0.0008;EUR_AF=0.0119;SAS_AF=0.0348;AA=A|||;VT=SNP
1	97518326	rs290860	T	C	100	PASS	AC=4715;AF=0.941494;AN=5008;NS=2504;DP=14412;EAS_AF=1;AMR_AF=0.9712;AFR_AF=0.8026;EUR_AF=0.994;SAS_AF=0.9939;AA=C|||;VT=SNP
1	97518663	rs10875044	G	A	100	PASS	AC=979;AF=0.195487;AN=5008;NS=2504;DP=16928;EAS_AF=0.379;AMR_AF=0.3199;AFR_AF=0.0658;EUR_AF=0.1421;SAS_AF=0.1483;AA=G|||;VT=SNP
1	97518832	rs75646453	A	T	100	PASS	AC=55;AF=0.0109824;AN=5008;NS=2504;DP=18469;EAS_AF=0;AMR_AF=0.0245;AFR_AF=0.0015;EUR_AF=0.0308;SAS_AF=0.0051;AA=A|||;VT=SNP
1	97519454	rs56062920	C	T	100	PASS	AC=531;AF=0.10603;AN=5008;NS=2504;DP=19412;EAS_AF=0.005;AMR_AF=0.1153;AFR_AF=0.1362;EUR_AF=0.167;SAS_AF=0.1002;AA=C|||;VT=SNP
1	97519837	rs72724354	A	T	100	PASS	AC=35;AF=0.00698882;AN=5008;NS=2504;DP=19101;EAS_AF=0.001;AMR_AF=0.0058;AFR_AF=0.0023;EUR_AF=0.0219;SAS_AF=0.0051;AA=A|||;VT=SNP
1	97521511	rs11165773	G	A	100	PASS	AC=990;AF=0.197684;AN=5008;NS=2504;DP=19226;EAS_AF=0.378;AMR_AF=0.3199;AFR_AF=0.0719;EUR_AF=0.1412;SAS_AF=0.1534;AA=g|||;VT=SNP
1	97521810	rs290859	T	G	100	PASS	AC=4714;AF=0.941294;AN=5008;NS=2504;DP=18354;EAS_AF=1;AMR_AF=0.9712;AFR_AF=0.8018;EUR_AF=0.994;SAS_AF=0.9939;AA=G|||;VT=SNP
1	97523004	rs12132152	G	A	100	PASS	AC=60;AF=0.0119808;AN=5008;NS=2504;DP=20874;EAS_AF=0;AMR_AF=0.0216;AFR_AF=0.0061;EUR_AF=0.0318;SAS_AF=0.0051;AA=G|||;VT=SNP
1	97523171	rs114250564	C	T	100	PASS	AC=45;AF=0.00898562;AN=5008;NS=2504;DP=21015;EAS_AF=0;AMR_AF=0.0043;AFR_AF=0.0038;EUR_AF=0.0189;SAS_AF=0.0184;AA=C|||;VT=SNP
1	97523561	rs290858	C	A	100	PASS	AC=4766;AF=0.951677;AN=5008;NS=2504;DP=15139;EAS_AF=1;AMR_AF=0.9741;AFR_AF=0.8396;EUR_AF=0.994;SAS_AF=0.9939;AA=A|||;VT=SNP
1	97523602	rs76969442	T	C	100	PASS	AC=521;AF=0.104034;AN=5008;NS=2504;DP=15653;EAS_AF=0.005;AMR_AF=0.1153;AFR_AF=0.1286;EUR_AF=0.167;SAS_AF=0.1002;AA=T|||;VT=SNP
1	97523612	rs72963859	A	T	100	PASS	AC=256;AF=0.0511182;AN=5008;NS=2504;DP=15637;EAS_AF=0;AMR_AF=0.0303;AFR_AF=0.1483;EUR_AF=0.0378;SAS_AF=0.001;AA=A|||;VT=SNP
1	97524305	rs17116306	G	A	100	PASS	AC=320;AF=0.0638978;AN=5008;NS=2504;DP=14793;EAS_AF=0;AMR_AF=0.0519;AFR_AF=0.1573;EUR_AF=0.0696;SAS_AF=0.0061;AA=G|||;VT=SNP
1	97525509	rs74978782	A	G	100	PASS	AC=256;AF=0.0511182;AN=5008;NS=2504;DP=18043;EAS_AF=0;AMR_AF=0.0303;AFR_AF=0.1483;EUR_AF=0.0378;SAS_AF=0.001;AA=A|||;VT=SNP
1	97526589	rs11165774	A	G	100	PASS	AC=533;AF=0.10643;AN=5008;NS=2504;DP=18196;EAS_AF=0.005;AMR_AF=0.1167;AFR_AF=0.1362;EUR_AF=0.167;SAS_AF=0.1012;AA=A|||;VT=SNP
1	97526678	rs158637	A	G	100	PASS	AC=1129;AF=0.225439;AN=5008;NS=2504;DP=17965;EAS_AF=0.4038;AMR_AF=0.1182;AFR_AF=0.1172;EUR_AF=0.0835;SAS_AF=0.41;AA=A|||;VT=SNP
1	97526732	rs290857	T	G	100	PASS	AC=3675;AF=0.733826;AN=5008;NS=2504;DP=17471;EAS_AF=0.994;AMR_AF=0.7954;AFR_AF=0.3729;EUR_AF=0.7565;SAS_AF=0.8865;AA=T|||;VT=SNP
1	97527092	rs12095325	C	T	100	PASS	AC=532;AF=0.10623;AN=5008;NS=2504;DP=17610;EAS_AF=0.005;AMR_AF=0.1167;AFR_AF=0.1362;EUR_AF=0.167;SAS_AF=0.1002;AA=C|||;VT=SNP
1	97527793	rs141490438	G	A	100	PASS	AC=45;AF=0.00898562;AN=5008;NS=2504;DP=15690;EAS_AF=0;AMR_AF=0.0476;AFR_AF=0.003;EUR_AF=0.007;SAS_AF=0.001;AA=G|||;VT=SNP
1	97527976	rs2391810	C	T	100	PASS	AC=88;AF=0.0175719;AN=5008;NS=2504;DP=17515;EAS_AF=0.001;AMR_AF=0.0447;AFR_AF=0.003;EUR_AF=0.0437;SAS_AF=0.0082;AA=C|||;VT=SNP
1	97529318	rs36069622	C	A	100	PASS	AC=549;AF=0.109625;AN=5008;NS=2504;DP=20553;EAS_AF=0.131;AMR_AF=0.1571;AFR_AF=0.0129;EUR_AF=0.2038;SAS_AF=0.0879;AA=C|||;VT=SNP
1	97529499	rs74729068	G	A	100	PASS	AC=532;AF=0.10623;AN=5008;NS=2504;DP=20341;EAS_AF=0.005;AMR_AF=0.1167;AFR_AF=0.1362;EUR_AF=0.167;SAS_AF=0.1002;AA=G|||;VT=SNP
1	97529682	rs148558585	G	T	100	PASS	AC=83;AF=0.0165735;AN=5008;NS=2504;DP=20259;EAS_AF=0;AMR_AF=0.013;AFR_AF=0.0129;EUR_AF=0.0119;SAS_AF=0.046;AA=G|||;VT=SNP
1	97529713	rs12135974	A	C	100	PASS	AC=394;AF=0.0786741;AN=5008;NS=2504;DP=19663;EAS_AF=0;AMR_AF=0.0576;AFR_AF=0.2088;EUR_AF=0.0706;SAS_AF=0.0072;AA=A|||;VT=SNP
1	97529847	rs291565	T	C	100	PASS	AC=4714;AF=0.941294;AN=5008;NS=2504;DP=18526;EAS_AF=1;AMR_AF=0.9712;AFR_AF=0.8018;EUR_AF=0.994;SAS_AF=0.9939;AA=C|||;VT=SNP
1	97530186	rs115533118	C	A	100	PASS	AC=35;AF=0.00698882;AN=5008;NS=2504;DP=16482;EAS_AF=0;AMR_AF=0.0086;AFR_AF=0;EUR_AF=0.0268;SAS_AF=0.002;AA=C|||;VT=SNP
1	97530237	rs12085574	A	G	100	PASS	AC=532;AF=0.10623;AN=5008;NS=2504;DP=16920;EAS_AF=0.005;AMR_AF=0.1167;AFR_AF=0.1362;EUR_AF=0.167;SAS_AF=0.1002;AA=A|||;VT=SNP
1	97530366	rs12090195	G	C	100	PASS	AC=532;AF=0.10623;AN=5008;NS=2504;DP=17778;EAS_AF=0.005;AMR_AF=0.1167;AFR_AF=0.1362;EUR_AF=0.167;SAS_AF=0.1002;AA=G|||;VT=SNP
1	97530801	rs12090393	G	C	100	PASS	AC=532;AF=0.10623;AN=5008;NS=2504;DP=17945;EAS_AF=0.005;AMR_AF=0.1167;AFR_AF=0.1362;EUR_AF=0.167;SAS_AF=0.1002;AA=G|||;VT=SNP
1	97530879	rs291564	G	A	100	PASS	AC=4712;AF=0.940895;AN=5008;NS=2504;DP=17739;EAS_AF=1;AMR_AF=0.9712;AFR_AF=0.8018;EUR_AF=0.992;SAS_AF=0.9939;AA=A|||;VT=SNP
1	97530996	rs291563	A	G	100	PASS	AC=4714;AF=0.941294;AN=5008;NS=2504;DP=17141;EAS_AF=1;AMR_AF=0.9712;AFR_AF=0.8018;EUR_AF=0.994;SAS_AF=0.9939;AA=G|||;VT=SNP
1	97531455	rs291562	G	A	100	PASS	AC=4158;AF=0.830272;AN=5008;NS=2504;DP=16037;EAS_AF=0.995;AMR_AF=0.8545;AFR_AF=0.6467;EUR_AF=0.828;SAS_AF=0.8937;AA=G|||;VT=SNP
1	97532109	rs291561	T	C	100	PASS	AC=4766;AF=0.951677;AN=5008;NS=2504;DP=18642;EAS_AF=1;AMR_AF=0.9741;AFR_AF=0.8396;EUR_AF=0.994;SAS_AF=0.9939;AA=C|||;VT=SNP
1	97532229	rs67811612	T	C	100	PASS	AC=981;AF=0.195887;AN=5008;NS=2504;DP=19221;EAS_AF=0.378;AMR_AF=0.3199;AFR_AF=0.0673;EUR_AF=0.1421;SAS_AF=0.1493;AA=T|||;VT=SNP
1	97532470	rs291560	T	C	100	PASS	AC=3688;AF=0.736422;AN=5008;NS=2504;DP=18207;EAS_AF=0.995;AMR_AF=0.7939;AFR_AF=0.3835;EUR_AF=0.7565;SAS_AF=0.8855;AA=T|||;VT=SNP
1	97532700	rs291559	C	A	100	PASS	AC=4714;AF=0.941294;AN=5008;NS=2504;DP=18415;EAS_AF=1;AMR_AF=0.9712;AFR_AF=0.8018;EUR_AF=0.994;SAS_AF=0.9939;AA=A|||;VT=SNP
1	97532838	rs291558	A	G	100	PASS	AC=4158;AF=0.830272;AN=5008;NS=2504;DP=17001;EAS_AF=0.995;AMR_AF=0.8545;AFR_AF=0.6475;EUR_AF=0.827;SAS_AF=0.8937;AA=A|||;VT=SNP
1	97533336	rs290869	G	T	100	PASS	AC=4714;AF=0.941294;AN=5008;NS=2504;DP=19056;EAS_AF=1;AMR_AF=0.9712;AFR_AF=0.8018;EUR_AF=0.994;SAS_AF=0.9939;AA=T|||;VT=SNP
1	97533597	rs17100610	A	G	100	PASS	AC=522;AF=0.104233;AN=5008;NS=2504;DP=17462;EAS_AF=0.005;AMR_AF=0.1167;AFR_AF=0.1286;EUR_AF=0.167;SAS_AF=0.1002;AA=A|||;VT=SNP
1	97534265	rs158636	A	G	100	PASS	AC=1132;AF=0.226038;AN=5008;NS=2504;DP=19122;EAS_AF=0.4038;AMR_AF=0.1182;AFR_AF=0.1165;EUR_AF=0.0835;SAS_AF=0.4141;AA=A|||;VT=SNP
1	97534491	rs11165775	A	G	100	PASS	AC=320;AF=0.0638978;AN=5008;NS=2504;DP=18364;EAS_AF=0;AMR_AF=0.0519;AFR_AF=0.1573;EUR_AF=0.0696;SAS_AF=0.0061;AA=A|||;VT=SNP
1	97534684	rs78065256	T	C	100	PASS	AC=120;AF=0.0239617;AN=5008;NS=2504;DP=20196;EAS_AF=0.0635;AMR_AF=0.0072;AFR_AF=0.0098;EUR_AF=0.0189;SAS_AF=0.0194;AA=T|||;VT=SNP
1	97535350	rs290868	C	T	100	PASS	AC=3676;AF=0.734026;AN=5008;NS=2504;DP=14310;EAS_AF=0.995;AMR_AF=0.7954;AFR_AF=0.3729;EUR_AF=0.7565;SAS_AF=0.8865;AA=C|||;VT=SNP
1	97536362	rs290867	G	A	100	PASS	AC=4197;AF=0.838059;AN=5008;NS=2504;DP=17639;EAS_AF=0.995;AMR_AF=0.8602;AFR_AF=0.6747;EUR_AF=0.826;SAS_AF=0.8937;AA=T|||;VT=SNP
1	97536881	rs72963878	A	T	100	PASS	AC=49;AF=0.00978435;AN=5008;NS=2504;DP=15459;EAS_AF=0;AMR_AF=0.0115;AFR_AF=0.0227;EUR_AF=0.005;SAS_AF=0.0061;AA=A|||;VT=SNP
1	97537648	rs158635	A	G	100	PASS	AC=4767;AF=0.951877;AN=5008;NS=2504;DP=13438;EAS_AF=1;AMR_AF=0.9741;AFR_AF=0.8411;EUR_AF=0.993;SAS_AF=0.9939;AA=G|||;VT=SNP
1	97538048	rs1849747	C	T	100	PASS	AC=960;AF=0.191693;AN=5008;NS=2504;DP=11895;EAS_AF=0.3591;AMR_AF=0.3213;AFR_AF=0.0658;EUR_AF=0.1421;SAS_AF=0.1483;AA=C|||;VT=SNP
1	97539400	rs76387818	G	A	100	PASS	AC=60;AF=0.0119808;AN=5008;NS=2504;DP=18034;EAS_AF=0;AMR_AF=0.0216;AFR_AF=0.0061;EUR_AF=0.0318;SAS_AF=0.0051;AA=G|||;VT=SNP
1	97540173	rs12047996	G	A	100	PASS	AC=958;AF=0.191294;AN=5008;NS=2504;DP=20732;EAS_AF=0.3581;AMR_AF=0.3213;AFR_AF=0.0651;EUR_AF=0.1421;SAS_AF=0.1483;AA=G|||;VT=SNP
1	97540180	rs12027927	C	G	100	PASS	AC=958;AF=0.191294;AN=5008;NS=2504;DP=20814;EAS_AF=0.3581;AMR_AF=0.3213;AFR_AF=0.0651;EUR_AF=0.1421;SAS_AF=0.1483;AA=C|||;VT=SNP
1	97540371	rs290865	T	G	100	PASS	AC=4718;AF=0.942093;AN=5008;NS=2504;DP=20769;EAS_AF=1;AMR_AF=0.9712;AFR_AF=0.8048;EUR_AF=0.994;SAS_AF=0.9939;AA=G|||;VT=SNP
1	97540910	rs290863	C	G	100	PASS	AC=4717;AF=0.941893;AN=5008;NS=2504;DP=18307;EAS_AF=1;AMR_AF=0.9712;AFR_AF=0.8041;EUR_AF=0.994;SAS_AF=0.9939;AA=G|||;VT=SNP
1	97541643	rs291550	A	G	100	PASS	AC=1132;AF=0.226038;AN=5008;NS=2504;DP=17279;EAS_AF=0.4177;AMR_AF=0.1124;AFR_AF=0.112;EUR_AF=0.0825;SAS_AF=0.411;AA=A|||;VT=SNP
1	97541687	rs290862	C	T	100	PASS	AC=4717;AF=0.941893;AN=5008;NS=2504;DP=19210;EAS_AF=1;AMR_AF=0.9712;AFR_AF=0.8041;EUR_AF=0.994;SAS_AF=0.9939;AA=T|||;VT=SNP
1	97541721	rs72963889	C	A	100	PASS	AC=218;AF=0.0435304;AN=5008;NS=2504;DP=19462;EAS_AF=0;AMR_AF=0.0245;AFR_AF=0.143;EUR_AF=0.006;SAS_AF=0.0061;AA=C|||;VT=SNP
1	97542236	rs158634	C	T	100	PASS	AC=4157;AF=0.830072;AN=5008;NS=2504;DP=21126;EAS_AF=0.995;AMR_AF=0.8545;AFR_AF=0.6475;EUR_AF=0.826;SAS_AF=0.8937;AA=c|||;VT=SNP
1	97542479	rs17430460	A	C	100	PASS	AC=724;AF=0.144569;AN=5008;NS=2504;DP=20394;EAS_AF=0.0188;AMR_AF=0.1859;AFR_AF=0.0408;EUR_AF=0.3052;SAS_AF=0.2198;AA=A|||;VT=SNP
1	97542797	rs290861	C	T	100	PASS	AC=4155;AF=0.829673;AN=5008;NS=2504;DP=18611;EAS_AF=0.995;AMR_AF=0.853;AFR_AF=0.6483;EUR_AF=0.826;SAS_AF=0.8916;AA=C|||;VT=SNP
1	97543470	rs41285690	T	C	100	PASS	AC=28;AF=0.00559105;AN=5008;NS=2504;DP=14480;EAS_AF=0;AMR_AF=0.0086;AFR_AF=0.0015;EUR_AF=0.0179;SAS_AF=0.002;AA=T|||;VT=SNP
1	97543632	rs17470762	A	G	100	PASS	AC=52;AF=0.0103834;AN=5008;NS=2504;DP=16239;EAS_AF=0;AMR_AF=0.0159;AFR_AF=0.0015;EUR_AF=0.0378;SAS_AF=0.001;AA=A|||;VT=SNP
1	97543752	rs291593	G	A	100	PASS	AC=1928;AF=0.384984;AN=5008;NS=2504;DP=16152;EAS_AF=0.6171;AMR_AF=0.2853;AFR_AF=0.2224;EUR_AF=0.3072;SAS_AF=0.5164;AA=G|||;VT=SNP
1	97543764	rs291592	C	T	100	PASS	AC=2892;AF=0.577476;AN=5008;NS=2504;DP=15700;EAS_AF=0.9762;AMR_AF=0.6066;AFR_AF=0.2897;EUR_AF=0.4493;SAS_AF=0.6667;AA=C|||;VT=SNP
1	97543959	rs1042482	C	T	100	PASS	AC=448;AF=0.0894569;AN=5008;NS=2504;DP=15820;EAS_AF=0.123;AMR_AF=0.0504;AFR_AF=0.0076;EUR_AF=0.0666;SAS_AF=0.2168;AA=C|||;VT=SNP
1	97544258	rs56160474	A	G	100	PASS	AC=535;AF=0.106829;AN=5008;NS=2504;DP=15609;EAS_AF=0.005;AMR_AF=0.1167;AFR_AF=0.1377;EUR_AF=0.168;SAS_AF=0.1002;AA=A|||;VT=SNP
1	97544760	rs17116357	C	G	100	PASS	AC=534;AF=0.106629;AN=5008;NS=2504;DP=18189;EAS_AF=0.005;AMR_AF=0.1153;AFR_AF=0.1377;EUR_AF=0.168;SAS_AF=0.1002;AA=C|||;VT=SNP
1	97544771	rs290855	T	C	100	PASS	AC=4186;AF=0.835863;AN=5008;NS=2504;DP=18313;EAS_AF=0.995;AMR_AF=0.8545;AFR_AF=0.6687;EUR_AF=0.826;SAS_AF=0.8947;AA=C|||;VT=SNP
1	97544825	rs113604832	C	G	100	PASS	AC=7;AF=0.00139776;AN=5008;NS=2504;DP=20334;EAS_AF=0;AMR_AF=0.0043;AFR_AF=0;EUR_AF=0.003;SAS_AF=0.001;AA=C|||;VT=SNP
1	97546200	rs1023244	T	C	100	PASS	AC=165;AF=0.0329473;AN=5008;NS=2504;DP=14084;EAS_AF=0.004;AMR_AF=0.0951;AFR_AF=0.0068;EUR_AF=0.0706;SAS_AF=0.0153;AA=T|||;VT=SNP
1	97547475	rs6668057	T	A	100	PASS	AC=331;AF=0.0660942;AN=5008;NS=2504;DP=17233;EAS_AF=0;AMR_AF=0.0346;AFR_AF=0.2027;EUR_AF=0.0378;SAS_AF=0.001;AA=T|||;VT=SNP
1	97547530	rs1399285	T	C	100	PASS	AC=522;AF=0.104233;AN=5008;NS=2504;DP=18092;EAS_AF=0.005;AMR_AF=0.1167;AFR_AF=0.1293;EUR_AF=0.167;SAS_AF=0.0992;AA=T|||;VT=SNP
1	97548359	rs2171826	C	T	100	PASS	AC=532;AF=0.10623;AN=5008;NS=2504;DP=17840;EAS_AF=0.005;AMR_AF=0.1167;AFR_AF=0.1369;EUR_AF=0.167;SAS_AF=0.0992;AA=C|||;VT=SNP
1	97548439	rs290853	A	T	100	PASS	AC=4170;AF=0.832668;AN=5008;NS=2504;DP=18618;EAS_AF=0.995;AMR_AF=0.8559;AFR_AF=0.6551;EUR_AF=0.827;SAS_AF=0.8947;AA=A|||;VT=SNP
1	97548597	rs12060037	G	A	100	PASS	AC=532;AF=0.10623;AN=5008;NS=2504;DP=18108;EAS_AF=0.005;AMR_AF=0.1167;AFR_AF=0.1369;EUR_AF=0.167;SAS_AF=0.0992;AA=G|||;VT=SNP
1	97548815	rs2130365	T	A	100	PASS	AC=20;AF=0.00399361;AN=5008;NS=2504;DP=18118;EAS_AF=0;AMR_AF=0.0072;AFR_AF=0.0015;EUR_AF=0.0119;SAS_AF=0.001;AA=T|||;VT=SNP
1	97549757	rs78213473	A	G	100	PASS	AC=532;AF=0.10623;AN=5008;NS=2504;DP=20924;EAS_AF=0.005;AMR_AF=0.1167;AFR_AF=0.1369;EUR_AF=0.167;SAS_AF=0.0992;AA=A|||;VT=SNP
1	97549997	rs1014320	T	C	100	PASS	AC=1198;AF=0.239217;AN=5008;NS=2504;DP=20075;EAS_AF=0.0179;AMR_AF=0.2493;AFR_AF=0.3094;EUR_AF=0.3767;SAS_AF=0.2239;AA=T|||;VT=SNP
1	97550191	rs290852	T	C	100	PASS	AC=4170;AF=0.832668;AN=5008;NS=2504;DP=18226;EAS_AF=0.995;AMR_AF=0.8559;AFR_AF=0.6551;EUR_AF=0.827;SAS_AF=0.8947;AA=T|||;VT=SNP
1	97550461	rs290851	G	T	100	PASS	AC=4725;AF=0.94349;AN=5008;NS=2504;DP=14844;EAS_AF=1;AMR_AF=0.9726;AFR_AF=0.8094;EUR_AF=0.994;SAS_AF=0.9939;AA=T|||;VT=SNP
1	97550579	rs290850	T	C	100	PASS	AC=4769;AF=0.952276;AN=5008;NS=2504;DP=15224;EAS_AF=1;AMR_AF=0.9726;AFR_AF=0.8427;EUR_AF=0.994;SAS_AF=0.9939;AA=t|||;VT=SNP
1	97550927	rs80344467	C	T	100	PASS	AC=522;AF=0.104233;AN=5008;NS=2504;DP=14591;EAS_AF=0.005;AMR_AF=0.1167;AFR_AF=0.1293;EUR_AF=0.167;SAS_AF=0.0992;AA=C|||;VT=SNP
1	97551055	rs79920791	T	A	100	PASS	AC=522;AF=0.104233;AN=5008;NS=2504;DP=16024;EAS_AF=0.005;AMR_AF=0.1167;AFR_AF=0.1293;EUR_AF=0.167;SAS_AF=0.0992;AA=T|||;VT=SNP
1	97551437	rs1040090	G	A	100	PASS	AC=533;AF=0.10643;AN=5008;NS=2504;DP=17882;EAS_AF=0.005;AMR_AF=0.1167;AFR_AF=0.1377;EUR_AF=0.167;SAS_AF=0.0992;AA=G|||;VT=SNP
1	97551481	rs1040091	T	C	100	PASS	AC=533;AF=0.10643;AN=5008;NS=2504;DP=17985;EAS_AF=0.005;AMR_AF=0.1167;AFR_AF=0.1377;EUR_AF=0.167;SAS_AF=0.0992;AA=T|||;VT=SNP
1	97552056	rs290806	T	C	100	PASS	AC=4724;AF=0.943291;AN=5008;NS=2504;DP=16094;EAS_AF=1;AMR_AF=0.9726;AFR_AF=0.8086;EUR_AF=0.994;SAS_AF=0.9939;AA=C|||;VT=SNP
1	97552243	rs290807	G	A	100	PASS	AC=4724;AF=0.943291;AN=5008;NS=2504;DP=17488;EAS_AF=1;AMR_AF=0.9726;AFR_AF=0.8086;EUR_AF=0.994;SAS_AF=0.9939;AA=A|||;VT=SNP
1	97552480	rs114874062	T	G	100	PASS	AC=113;AF=0.0225639;AN=5008;NS=2504;DP=18987;EAS_AF=0;AMR_AF=0.0317;AFR_AF=0.0038;EUR_AF=0.0785;SAS_AF=0.0072;AA=T|||;VT=SNP
1	97552938	rs72724364	A	C	100	PASS	AC=682;AF=0.136182;AN=5008;NS=2504;DP=19734;EAS_AF=0.0179;AMR_AF=0.1816;AFR_AF=0.0144;EUR_AF=0.3052;SAS_AF=0.2168;AA=A|||;VT=SNP
1	97553007	rs6667364	A	G	100	PASS	AC=378;AF=0.0754792;AN=5008;NS=2504;DP=19249;EAS_AF=0;AMR_AF=0.0403;AFR_AF=0.2345;EUR_AF=0.0388;SAS_AF=0.001;AA=A|||;VT=SNP
1	97553128	rs17471125	T	C	100	PASS	AC=276;AF=0.0551118;AN=5008;NS=2504;DP=15156;EAS_AF=0.001;AMR_AF=0.0965;AFR_AF=0.0053;EUR_AF=0.164;SAS_AF=0.0368;AA=T|||;VT=SNP
1	97556286	rs6680642	T	C	100	PASS	AC=18;AF=0.00359425;AN=5008;NS=2504;DP=19683;EAS_AF=0;AMR_AF=0.0058;AFR_AF=0;EUR_AF=0.0139;SAS_AF=0;AA=T|||;VT=SNP
1	97557073	rs1514494	T	G	100	PASS	AC=4718;AF=0.942093;AN=5008;NS=2504;DP=20882;EAS_AF=1;AMR_AF=0.9726;AFR_AF=0.8041;EUR_AF=0.994;SAS_AF=0.9939;AA=G|||;VT=SNP
1	97557184	rs17116398	T	C	100	PASS	AC=532;AF=0.10623;AN=5008;NS=2504;DP=20814;EAS_AF=0.005;AMR_AF=0.1167;AFR_AF=0.1369;EUR_AF=0.167;SAS_AF=0.0992;AA=C|||;VT=SNP
1	97557831	rs2056049	G	C	100	PASS	AC=4187;AF=0.836062;AN=5008;NS=2504;DP=19801;EAS_AF=0.995;AMR_AF=0.8559;AFR_AF=0.6679;EUR_AF=0.827;SAS_AF=0.8947;AA=G|||;VT=SNP
1	97558162	rs2056048	T	G	100	PASS	AC=2891;AF=0.577276;AN=5008;NS=2504;DP=17993;EAS_AF=0.9772;AMR_AF=0.6066;AFR_AF=0.2844;EUR_AF=0.4503;SAS_AF=0.6708;AA=T|||;VT=SNP
1	97558368	rs12062102	A	G	100	PASS	AC=531;AF=0.10603;AN=5008;NS=2504;DP=17954;EAS_AF=0.005;AMR_AF=0.1153;AFR_AF=0.1369;EUR_AF=0.167;SAS_AF=0.0992;AA=A|||;VT=SNP
1	97558380	rs2056047	C	G	100	PASS	AC=961;AF=0.191893;AN=5008;NS=2504;DP=18181;EAS_AF=0.3562;AMR_AF=0.3213;AFR_AF=0.0643;EUR_AF=0.1421;SAS_AF=0.1544;AA=C|||;VT=SNP
1	97559099	rs72963902	A	G	100	PASS	AC=443;AF=0.0884585;AN=5008;NS=2504;DP=18376;EAS_AF=0;AMR_AF=0.062;AFR_AF=0.2443;EUR_AF=0.0706;SAS_AF=0.0061;AA=A|||;VT=SNP
1	97559591	rs10449720	C	G	100	PASS	AC=1344;AF=0.268371;AN=5008;NS=2504;DP=20846;EAS_AF=0.0179;AMR_AF=0.2507;AFR_AF=0.4183;EUR_AF=0.3767;SAS_AF=0.2249;AA=C|||;VT=SNP
1	97559639	rs55836864	A	C	100	PASS	AC=531;AF=0.10603;AN=5008;NS=2504;DP=20979;EAS_AF=0.005;AMR_AF=0.1153;AFR_AF=0.1369;EUR_AF=0.167;SAS_AF=0.0992;AA=A|||;VT=SNP
1	97559723	rs10449721	A	G	100	PASS	AC=1341;AF=0.267772;AN=5008;NS=2504;DP=20646;EAS_AF=0.0179;AMR_AF=0.2507;AFR_AF=0.4168;EUR_AF=0.3767;SAS_AF=0.2239;AA=A|||;VT=SNP
1	97560451	rs10157336	C	T	100	PASS	AC=21;AF=0.00419329;AN=5008;NS=2504;DP=18130;EAS_AF=0;AMR_AF=0.0058;AFR_AF=0.0008;EUR_AF=0.0149;SAS_AF=0.001;AA=C|||;VT=SNP
1	97561342	rs1855363	T	C	100	PASS	AC=4763;AF=0.951078;AN=5008;NS=2504;DP=15306;EAS_AF=0.999;AMR_AF=0.9741;AFR_AF=0.8381;EUR_AF=0.994;SAS_AF=0.9939;AA=C|||;VT=SNP
1	97561604	rs75206280	T	A	100	PASS	AC=60;AF=0.0119808;AN=5008;NS=2504;DP=16881;EAS_AF=0;AMR_AF=0.0216;AFR_AF=0.0061;EUR_AF=0.0318;SAS_AF=0.0051;AA=T|||;VT=SNP
1	97562106	rs12403912	T	C	100	PASS	AC=949;AF=0.189497;AN=5008;NS=2504;DP=16444;EAS_AF=0.3442;AMR_AF=0.3213;AFR_AF=0.0643;EUR_AF=0.1421;SAS_AF=0.1544;AA=T|||;VT=SNP
1	97562223	rs1810252	C	T	100	PASS	AC=2889;AF=0.576877;AN=5008;NS=2504;DP=18508;EAS_AF=0.9772;AMR_AF=0.6066;AFR_AF=0.2829;EUR_AF=0.4503;SAS_AF=0.6708;AA=C|||;VT=SNP
1	97562412	rs112341588	A	G	100	PASS	AC=532;AF=0.10623;AN=5008;NS=2504;DP=18238;EAS_AF=0.005;AMR_AF=0.1167;AFR_AF=0.1369;EUR_AF=0.167;SAS_AF=0.0992;AA=A|||;VT=SNP
1	97563243	rs76651381	A	C	100	PASS	AC=522;AF=0.104233;AN=5008;NS=2504;DP=19561;EAS_AF=0.005;AMR_AF=0.1167;AFR_AF=0.1293;EUR_AF=0.167;SAS_AF=0.0992;AA=A|||;VT=SNP
1	97564650	rs11165779	C	T	100	PASS	AC=444;AF=0.0886581;AN=5008;NS=2504;DP=17200;EAS_AF=0;AMR_AF=0.062;AFR_AF=0.2451;EUR_AF=0.0706;SAS_AF=0.0061;AA=C|||;VT=SNP
1	97564729	rs11165780	G	A	100	PASS	AC=1219;AF=0.243411;AN=5008;NS=2504;DP=18136;EAS_AF=0.0179;AMR_AF=0.2493;AFR_AF=0.3245;EUR_AF=0.3777;SAS_AF=0.2239;AA=G|||;VT=SNP
1	97565233	rs11165781	T	C	100	PASS	AC=532;AF=0.10623;AN=5008;NS=2504;DP=20448;EAS_AF=0.005;AMR_AF=0.1167;AFR_AF=0.1369;EUR_AF=0.167;SAS_AF=0.0992;AA=T|||;VT=SNP
1	97566920	rs6697058	A	T	100	PASS	AC=445;AF=0.0888578;AN=5008;NS=2504;DP=16225;EAS_AF=0;AMR_AF=0.062;AFR_AF=0.2458;EUR_AF=0.0706;SAS_AF=0.0061;AA=A|||;VT=SNP
1	97567534	rs72724374	C	A	100	PASS	AC=721;AF=0.14397;AN=5008;NS=2504;DP=17031;EAS_AF=0.0179;AMR_AF=0.1844;AFR_AF=0.0424;EUR_AF=0.3052;SAS_AF=0.2168;AA=C|||;VT=SNP
1	97567931	rs11165782	T	C	100	PASS	AC=462;AF=0.0922524;AN=5008;NS=2504;DP=6781;EAS_AF=0;AMR_AF=0.062;AFR_AF=0.2587;EUR_AF=0.0706;SAS_AF=0.0061;AA=T|||;VT=SNP
1	97568483	rs6663628	G	T	100	PASS	AC=2889;AF=0.576877;AN=5008;NS=2504;DP=17401;EAS_AF=0.9772;AMR_AF=0.6066;AFR_AF=0.2829;EUR_AF=0.4503;SAS_AF=0.6708;AA=G|||;VT=SNP
1	97569544	rs11165783	T	C	100	PASS	AC=1938;AF=0.386981;AN=5008;NS=2504;DP=18986;EAS_AF=0.6319;AMR_AF=0.2882;AFR_AF=0.2163;EUR_AF=0.3082;SAS_AF=0.5164;AA=T|||;VT=SNP
1	97570107	rs7524812	G	C	100	PASS	AC=4640;AF=0.926518;AN=5008;NS=2504;DP=18283;EAS_AF=1;AMR_AF=0.9726;AFR_AF=0.7451;EUR_AF=0.994;SAS_AF=0.9939;AA=C|||;VT=SNP
1	97570985	rs10218636	C	A	100	PASS	AC=81;AF=0.0161741;AN=5008;NS=2504;DP=19169;EAS_AF=0;AMR_AF=0.0245;AFR_AF=0.0038;EUR_AF=0.0497;SAS_AF=0.0092;AA=C|||;VT=SNP
1	97571799	rs993568	A	G	100	PASS	AC=2895;AF=0.578075;AN=5008;NS=2504;DP=18896;EAS_AF=0.9772;AMR_AF=0.6081;AFR_AF=0.2867;EUR_AF=0.4503;SAS_AF=0.6708;AA=A|||;VT=SNP
1	97572669	rs6686861	C	T	100	PASS	AC=432;AF=0.086262;AN=5008;NS=2504;DP=17203;EAS_AF=0;AMR_AF=0.0591;AFR_AF=0.2368;EUR_AF=0.0716;SAS_AF=0.0061;AA=C|||;VT=SNP
1	97573766	rs72965820	A	G	100	PASS	AC=259;AF=0.0517173;AN=5008;NS=2504;DP=19832;EAS_AF=0;AMR_AF=0.0259;AFR_AF=0.1717;EUR_AF=0.008;SAS_AF=0.0061;AA=A|||;VT=SNP
1	97573876	rs75376263	T	C	100	PASS	AC=27;AF=0.00539137;AN=5008;NS=2504;DP=18129;EAS_AF=0;AMR_AF=0.0029;AFR_AF=0.0008;EUR_AF=0.0109;SAS_AF=0.0133;AA=T|||;VT=SNP
1	97574046	rs914937	C	A	100	PASS	AC=374;AF=0.0746805;AN=5008;NS=2504;DP=17437;EAS_AF=0;AMR_AF=0.0274;AFR_AF=0.2587;EUR_AF=0.007;SAS_AF=0.0061;AA=C|||;VT=SNP
1	97574191	rs77490973	T	A	100	PASS	AC=252;AF=0.0503195;AN=5008;NS=2504;DP=15474;EAS_AF=0;AMR_AF=0.0259;AFR_AF=0.1672;EUR_AF=0.007;SAS_AF=0.0061;AA=T|||;VT=SNP
1	97574192	rs74561515	C	G	100	PASS	AC=252;AF=0.0503195;AN=5008;NS=2504;DP=15433;EAS_AF=0;AMR_AF=0.0259;AFR_AF=0.1672;EUR_AF=0.007;SAS_AF=0.0061;AA=C|||;VT=SNP
1	97574944	rs6593630	C	T	100	PASS	AC=4479;AF=0.894369;AN=5008;NS=2504;DP=18824;EAS_AF=0.994;AMR_AF=0.8847;AFR_AF=0.8654;EUR_AF=0.833;SAS_AF=0.9008;AA=T|||;VT=SNP
1	97575392	rs6669422	G	A	100	PASS	AC=25;AF=0.00499201;AN=5008;NS=2504;DP=14017;EAS_AF=0;AMR_AF=0.0072;AFR_AF=0.0015;EUR_AF=0.0139;SAS_AF=0.0041;AA=G|||;VT=SNP
1	97576002	rs115548223	A	G	100	PASS	AC=34;AF=0.00678914;AN=5008;NS=2504;DP=19186;EAS_AF=0;AMR_AF=0.0086;AFR_AF=0;EUR_AF=0.0258;SAS_AF=0.002;AA=A|||;VT=SNP
1	97576146	rs72965828	T	A	100	PASS	AC=301;AF=0.0601038;AN=5008;NS=2504;DP=20547;EAS_AF=0;AMR_AF=0.0274;AFR_AF=0.2035;EUR_AF=0.007;SAS_AF=0.0061;AA=T|||;VT=SNP
1	97576677	rs1399289	T	C	100	PASS	AC=58;AF=0.0115815;AN=5008;NS=2504;DP=18112;EAS_AF=0;AMR_AF=0.0231;AFR_AF=0.0023;EUR_AF=0.0338;SAS_AF=0.0051;AA=T|||;VT=SNP
1	97576830	rs1399290	G	C	100	PASS	AC=4634;AF=0.925319;AN=5008;NS=2504;DP=18901;EAS_AF=1;AMR_AF=0.9726;AFR_AF=0.7413;EUR_AF=0.993;SAS_AF=0.9939;AA=C|||;VT=SNP
1	97576922	rs1399291	C	T	100	PASS	AC=2821;AF=0.563299;AN=5008;NS=2504;DP=17035;EAS_AF=0.9772;AMR_AF=0.6066;AFR_AF=0.2322;EUR_AF=0.4493;SAS_AF=0.6708;AA=C|||;VT=SNP
1	97577502	rs78065033	T	A	100	PASS	AC=485;AF=0.096845;AN=5008;NS=2504;DP=13395;EAS_AF=0.1389;AMR_AF=0.0519;AFR_AF=0.0076;EUR_AF=0.0746;SAS_AF=0.229;AA=T|||;VT=SNP
1	97578263	rs17116410	A	G	100	PASS	AC=95;AF=0.0189696;AN=5008;NS=2504;DP=20728;EAS_AF=0;AMR_AF=0.013;AFR_AF=0.0567;EUR_AF=0.005;SAS_AF=0.0061;AA=A|||;VT=SNP
1	97578541	rs74365866	C	T	100	PASS	AC=386;AF=0.0770767;AN=5008;NS=2504;DP=18545;EAS_AF=0;AMR_AF=0.0403;AFR_AF=0.2398;EUR_AF=0.0388;SAS_AF=0.002;AA=C|||;VT=SNP
1	97580211	rs17471577	C	T	100	PASS	AC=70;AF=0.0139776;AN=5008;NS=2504;DP=18211;EAS_AF=0;AMR_AF=0.0202;AFR_AF=0.0023;EUR_AF=0.0417;SAS_AF=0.0112;AA=C|||;VT=SNP
1	97580323	rs2137975	T	C	100	PASS	AC=1204;AF=0.240415;AN=5008;NS=2504;DP=20236;EAS_AF=0.0179;AMR_AF=0.2464;AFR_AF=0.3162;EUR_AF=0.3757;SAS_AF=0.2239;AA=T|||;VT=SNP
1	97580779	rs148872245	T	G	100	PASS	AC=54;AF=0.0107827;AN=5008;NS=2504;DP=19126;EAS_AF=0;AMR_AF=0.0086;AFR_AF=0.0008;EUR_AF=0.0119;SAS_AF=0.0358;AA=T|||;VT=SNP
1	97581080	rs6593631	C	G	100	PASS	AC=4673;AF=0.933107;AN=5008;NS=2504;DP=17036;EAS_AF=0.995;AMR_AF=0.9006;AFR_AF=0.9599;EUR_AF=0.8449;SAS_AF=0.9468;AA=G|||;VT=SNP
1	97581449	rs72724382	T	A	100	PASS	AC=681;AF=0.135982;AN=5008;NS=2504;DP=16068;EAS_AF=0.0179;AMR_AF=0.1801;AFR_AF=0.0144;EUR_AF=0.3052;SAS_AF=0.2168;AA=T|||;VT=SNP
1	97581762	rs61788541	C	T	100	PASS	AC=597;AF=0.119209;AN=5008;NS=2504;DP=16845;EAS_AF=0.1329;AMR_AF=0.1628;AFR_AF=0.0446;EUR_AF=0.2028;SAS_AF=0.089;AA=C|||;VT=SNP
1	97582475	rs6421757	T	C	100	PASS	AC=4400;AF=0.878594;AN=5008;NS=2504;DP=11782;EAS_AF=0.995;AMR_AF=0.8804;AFR_AF=0.8071;EUR_AF=0.833;SAS_AF=0.9008;AA=T|||;VT=SNP
1	97582644	rs6702924	C	A	100	PASS	AC=1879;AF=0.3752;AN=5008;NS=2504;DP=15994;EAS_AF=0.6319;AMR_AF=0.2853;AFR_AF=0.174;EUR_AF=0.3072;SAS_AF=0.5164;AA=C|||;VT=SNP
1	97583114	rs116319961	T	G	100	PASS	AC=82;AF=0.0163738;AN=5008;NS=2504;DP=2222;EAS_AF=0;AMR_AF=0.0101;AFR_AF=0.0008;EUR_AF=0.0179;SAS_AF=0.0573;AA=T|||;VT=SNP
1	97583327	rs17471640	T	C	100	PASS	AC=722;AF=0.144169;AN=5008;NS=2504;DP=15418;EAS_AF=0.0179;AMR_AF=0.1844;AFR_AF=0.0431;EUR_AF=0.3052;SAS_AF=0.2168;AA=T|||;VT=SNP
1	97583471	rs7525018	T	G	100	PASS	AC=2194;AF=0.438099;AN=5008;NS=2504;DP=14746;EAS_AF=0.6329;AMR_AF=0.3199;AFR_AF=0.3805;EUR_AF=0.3171;SAS_AF=0.5235;AA=G|||;VT=SNP
1	97583856	rs72965835	T	C	100	PASS	AC=142;AF=0.0283546;AN=5008;NS=2504;DP=16969;EAS_AF=0;AMR_AF=0.0231;AFR_AF=0.0651;EUR_AF=0.0378;SAS_AF=0.002;AA=T|||;VT=SNP
1	97584032	rs12130586	T	C	100	PASS	AC=583;AF=0.116414;AN=5008;NS=2504;DP=18660;EAS_AF=0.1329;AMR_AF=0.1614;AFR_AF=0.0461;EUR_AF=0.1928;SAS_AF=0.0838;AA=T|||;VT=SNP
1	97584161	rs6681958	G	A	100	PASS	AC=1208;AF=0.241214;AN=5008;NS=2504;DP=16665;EAS_AF=0.0377;AMR_AF=0.2277;AFR_AF=0.2769;EUR_AF=0.4016;SAS_AF=0.2474;AA=G|||;VT=SNP
1	97584646	rs970337	A	G	100	PASS	AC=2474;AF=0.49401;AN=5008;NS=2504;DP=17465;EAS_AF=0.3353;AMR_AF=0.4265;AFR_AF=0.6884;EUR_AF=0.5457;SAS_AF=0.3896;AA=G|||;VT=SNP
1	97584677	rs72724388	T	C	100	PASS	AC=14;AF=0.00279553;AN=5008;NS=2504;DP=18077;EAS_AF=0;AMR_AF=0.0072;AFR_AF=0;EUR_AF=0.0089;SAS_AF=0;AA=T|||;VT=SNP
1	97584685	rs11165784	C	G	100	PASS	AC=882;AF=0.176118;AN=5008;NS=2504;DP=18045;EAS_AF=0.2986;AMR_AF=0.1772;AFR_AF=0.1089;EUR_AF=0.169;SAS_AF=0.1472;AA=C|||;VT=SNP
1	97584859	rs72724390	A	G	100	PASS	AC=14;AF=0.00279553;AN=5008;NS=2504;DP=19376;EAS_AF=0;AMR_AF=0.0072;AFR_AF=0;EUR_AF=0.0089;SAS_AF=0;AA=A|||;VT=SNP
1	97585201	rs1514499	A	C	100	PASS	AC=144;AF=0.028754;AN=5008;NS=2504;DP=19095;EAS_AF=0;AMR_AF=0.0144;AFR_AF=0.0923;EUR_AF=0.006;SAS_AF=0.0061;AA=A|||;VT=SNP
1	97585506	rs74594568	G	A	100	PASS	AC=23;AF=0.00459265;AN=5008;NS=2504;DP=19971;EAS_AF=0;AMR_AF=0.0115;AFR_AF=0.0008;EUR_AF=0.0139;SAS_AF=0;AA=G|||;VT=SNP
1	97585937	rs9437663	A	G	100	PASS	AC=4274;AF=0.853435;AN=5008;NS=2504;DP=17606;EAS_AF=0.9544;AMR_AF=0.7219;AFR_AF=0.8752;EUR_AF=0.8072;SAS_AF=0.8609;AA=G|||;VT=SNP
1	97586731	rs12136135	G	T	100	PASS	AC=20;AF=0.00399361;AN=5008;NS=2504;DP=18044;EAS_AF=0;AMR_AF=0.0072;AFR_AF=0.0015;EUR_AF=0.0119;SAS_AF=0.001;AA=G|||;VT=SNP
1	97586876	rs61056107	C	T	100	PASS	AC=20;AF=0.00399361;AN=5008;NS=2504;DP=18658;EAS_AF=0;AMR_AF=0.0058;AFR_AF=0.0008;EUR_AF=0.0149;SAS_AF=0;AA=C|||;VT=SNP
1	97588127	rs80119522	G	T	100	PASS	AC=20;AF=0.00399361;AN=5008;NS=2504;DP=17803;EAS_AF=0;AMR_AF=0.0101;AFR_AF=0;EUR_AF=0.0129;SAS_AF=0;AA=G|||;VT=SNP
1	97588830	rs10493890	C	T	100	PASS	AC=1111;AF=0.221845;AN=5008;NS=2504;DP=17056;EAS_AF=0.0357;AMR_AF=0.2161;AFR_AF=0.2451;EUR_AF=0.3678;SAS_AF=0.2362;AA=C|||;VT=SNP
1	97588913	rs10875045	C	T	100	PASS	AC=882;AF=0.176118;AN=5008;NS=2504;DP=16530;EAS_AF=0.2996;AMR_AF=0.1772;AFR_AF=0.1082;EUR_AF=0.169;SAS_AF=0.1472;AA=C|||;VT=SNP
1	97589333	rs11165786	G	T	100	PASS	AC=843;AF=0.168331;AN=5008;NS=2504;DP=16680;EAS_AF=0.3006;AMR_AF=0.1758;AFR_AF=0.0772;EUR_AF=0.171;SAS_AF=0.1472;AA=G|||;VT=SNP
1	97591436	rs12042544	T	A	100	PASS	AC=881;AF=0.175919;AN=5008;NS=2504;DP=16594;EAS_AF=0.2996;AMR_AF=0.1772;AFR_AF=0.1074;EUR_AF=0.169;SAS_AF=0.1472;AA=T|||;VT=SNP
1	97591512	rs56130535	C	T	100	PASS	AC=1178;AF=0.235224;AN=5008;NS=2504;DP=16581;EAS_AF=0.0357;AMR_AF=0.2205;AFR_AF=0.2935;EUR_AF=0.3678;SAS_AF=0.2362;AA=C|||;VT=SNP
1	97591557	rs6682836	C	G	100	PASS	AC=2397;AF=0.478634;AN=5008;NS=2504;DP=16277;EAS_AF=0.3353;AMR_AF=0.4251;AFR_AF=0.6331;EUR_AF=0.5447;SAS_AF=0.3875;AA=G|||;VT=SNP
1	97592775	rs4146964	T	C	100	PASS	AC=741;AF=0.147963;AN=5008;NS=2504;DP=21448;EAS_AF=0.0357;AMR_AF=0.1758;AFR_AF=0.0174;EUR_AF=0.329;SAS_AF=0.2342;AA=T|||;VT=SNP
1	97592783	rs6683233	A	T	100	PASS	AC=112;AF=0.0223642;AN=5008;NS=2504;DP=21615;EAS_AF=0;AMR_AF=0.0115;AFR_AF=0.0703;EUR_AF=0.005;SAS_AF=0.0061;AA=A|||;VT=SNP
1	97593945	rs151261016	C	T	100	PASS	AC=74;AF=0.0147764;AN=5008;NS=2504;DP=16984;EAS_AF=0;AMR_AF=0.0058;AFR_AF=0.025;EUR_AF=0.0189;SAS_AF=0.0184;AA=c|||;VT=SNP
1	97594060	rs4950021	G	T	100	PASS	AC=2469;AF=0.493011;AN=5008;NS=2504;DP=17494;EAS_AF=0.3363;AMR_AF=0.4251;AFR_AF=0.6868;EUR_AF=0.5447;SAS_AF=0.3875;AA=T|||;VT=SNP
1	97594444	rs56822709	A	G	100	PASS	AC=325;AF=0.0648962;AN=5008;NS=2504;DP=17738;EAS_AF=0;AMR_AF=0.0375;AFR_AF=0.1944;EUR_AF=0.0398;SAS_AF=0.002;AA=A|||;VT=SNP
1	97594689	rs67517372	T	G	100	PASS	AC=1112;AF=0.222045;AN=5008;NS=2504;DP=15687;EAS_AF=0.0357;AMR_AF=0.2161;AFR_AF=0.2458;EUR_AF=0.3678;SAS_AF=0.2362;AA=T|||;VT=SNP
1	97594740	rs828051	C	T	100	PASS	AC=1251;AF=0.2498;AN=5008;NS=2504;DP=18290;EAS_AF=0.0357;AMR_AF=0.2205;AFR_AF=0.3487;EUR_AF=0.3678;SAS_AF=0.2362;AA=C|||;VT=SNP
1	97594797	rs10875046	T	C	100	PASS	AC=868;AF=0.173323;AN=5008;NS=2504;DP=17526;EAS_AF=0.2996;AMR_AF=0.1758;AFR_AF=0.0998;EUR_AF=0.169;SAS_AF=0.1452;AA=T|||;VT=SNP
1	97594994	rs10875047	T	C	100	PASS	AC=868;AF=0.173323;AN=5008;NS=2504;DP=20860;EAS_AF=0.2996;AMR_AF=0.1758;AFR_AF=0.0998;EUR_AF=0.169;SAS_AF=0.1452;AA=T|||;VT=SNP
1	97595033	rs10875048	G	A	100	PASS	AC=803;AF=0.160343;AN=5008;NS=2504;DP=20522;EAS_AF=0.2996;AMR_AF=0.1715;AFR_AF=0.0522;EUR_AF=0.17;SAS_AF=0.1452;AA=G|||;VT=SNP
1	97595236	rs79313673	T	C	100	PASS	AC=737;AF=0.147165;AN=5008;NS=2504;DP=20656;EAS_AF=0.0456;AMR_AF=0.2795;AFR_AF=0.1248;EUR_AF=0.1928;SAS_AF=0.1411;AA=T|||;VT=SNP
1	97595784	rs6696033	T	C	100	PASS	AC=338;AF=0.067492;AN=5008;NS=2504;DP=17924;EAS_AF=0;AMR_AF=0.0274;AFR_AF=0.2307;EUR_AF=0.008;SAS_AF=0.0061;AA=T|||;VT=SNP
1	97595899	rs114829396	T	C	100	PASS	AC=76;AF=0.0151757;AN=5008;NS=2504;DP=17667;EAS_AF=0;AMR_AF=0.0058;AFR_AF=0.0265;EUR_AF=0.0189;SAS_AF=0.0184;AA=T|||;VT=SNP
1	97597300	rs75188345	C	T	100	PASS	AC=21;AF=0.00419329;AN=5008;NS=2504;DP=19596;EAS_AF=0;AMR_AF=0.0101;AFR_AF=0;EUR_AF=0.0109;SAS_AF=0.0031;AA=C|||;VT=SNP
1	97598100	rs12139650	T	G	100	PASS	AC=877;AF=0.17512;AN=5008;NS=2504;DP=14209;EAS_AF=0.2986;AMR_AF=0.1758;AFR_AF=0.1089;EUR_AF=0.169;SAS_AF=0.1431;AA=T|||;VT=SNP
1	97598880	rs12090721	T	A	100	PASS	AC=1112;AF=0.222045;AN=5008;NS=2504;DP=13098;EAS_AF=0.0357;AMR_AF=0.2161;AFR_AF=0.2466;EUR_AF=0.3678;SAS_AF=0.2352;AA=T|||;VT=SNP
1	97598885	rs111254568	T	C	100	PASS	AC=112;AF=0.0223642;AN=5008;NS=2504;DP=13136;EAS_AF=0;AMR_AF=0.0115;AFR_AF=0.0703;EUR_AF=0.005;SAS_AF=0.0061;AA=T|||;VT=SNP
1	97599061	rs57027253	C	T	100	PASS	AC=1113;AF=0.222244;AN=5008;NS=2504;DP=12474;EAS_AF=0.0357;AMR_AF=0.2161;AFR_AF=0.2466;EUR_AF=0.3678;SAS_AF=0.2362;AA=C|||;VT=SNP
1	97599420	rs12026902	C	T	100	PASS	AC=2118;AF=0.422923;AN=5008;NS=2504;DP=7576;EAS_AF=0.3343;AMR_AF=0.4035;AFR_AF=0.438;EUR_AF=0.5417;SAS_AF=0.3855;AA=T|||;VT=SNP
1	97600039	rs12047910	G	A	100	PASS	AC=651;AF=0.129992;AN=5008;NS=2504;DP=18050;EAS_AF=0.2351;AMR_AF=0.1499;AFR_AF=0.0325;EUR_AF=0.1322;SAS_AF=0.137;AA=G|||;VT=SNP
1	97600310	rs17431828	G	C	100	PASS	AC=1115;AF=0.222644;AN=5008;NS=2504;DP=15267;EAS_AF=0.0357;AMR_AF=0.2161;AFR_AF=0.2474;EUR_AF=0.3688;SAS_AF=0.2362;AA=C|||;VT=SNP
1	97600861	rs116014441	A	G	100	PASS	AC=148;AF=0.0295527;AN=5008;NS=2504;DP=14052;EAS_AF=0.001;AMR_AF=0.0504;AFR_AF=0.003;EUR_AF=0.0915;SAS_AF=0.0164;AA=A|||;VT=SNP
1	97600884	rs182794453	C	A	100	PASS	AC=19;AF=0.00379393;AN=5008;NS=2504;DP=14149;EAS_AF=0;AMR_AF=0.0014;AFR_AF=0;EUR_AF=0.0179;SAS_AF=0;AA=C|||;VT=SNP
1	97600910	rs55897914	C	G	100	PASS	AC=1114;AF=0.222444;AN=5008;NS=2504;DP=14340;EAS_AF=0.0357;AMR_AF=0.2161;AFR_AF=0.2466;EUR_AF=0.3688;SAS_AF=0.2362;AA=C|||;VT=SNP
1	97602384	rs17116458	G	A	100	PASS	AC=324;AF=0.0646965;AN=5008;NS=2504;DP=20176;EAS_AF=0;AMR_AF=0.0375;AFR_AF=0.1944;EUR_AF=0.0388;SAS_AF=0.002;AA=G|||;VT=SNP
1	97602726	rs1709409	T	C	100	PASS	AC=1067;AF=0.213059;AN=5008;NS=2504;DP=16898;EAS_AF=0.3006;AMR_AF=0.1873;AFR_AF=0.2337;EUR_AF=0.1779;SAS_AF=0.1493;AA=T|||;VT=SNP
1	97602898	rs11165789	T	C	100	PASS	AC=805;AF=0.160743;AN=5008;NS=2504;DP=19465;EAS_AF=0.3006;AMR_AF=0.1715;AFR_AF=0.0522;EUR_AF=0.173;SAS_AF=0.1431;AA=T|||;VT=SNP
1	97602994	rs1760217	A	G	100	PASS	AC=1003;AF=0.20028;AN=5008;NS=2504;DP=20002;EAS_AF=0.3016;AMR_AF=0.183;AFR_AF=0.1861;EUR_AF=0.1779;SAS_AF=0.1503;AA=A|||;VT=SNP
1	97603203	rs114102605	G	A	100	PASS	AC=66;AF=0.0131789;AN=5008;NS=2504;DP=19679;EAS_AF=0;AMR_AF=0.0072;AFR_AF=0.0015;EUR_AF=0.0278;SAS_AF=0.0317;AA=G|||;VT=SNP
1	97603679	rs12039249	T	C	100	PASS	AC=805;AF=0.160743;AN=5008;NS=2504;DP=22282;EAS_AF=0.3006;AMR_AF=0.1715;AFR_AF=0.0522;EUR_AF=0.173;SAS_AF=0.1431;AA=T|||;VT=SNP
1	97604037	rs17116469	G	A	100	PASS	AC=113;AF=0.0225639;AN=5008;NS=2504;DP=18623;EAS_AF=0;AMR_AF=0.0115;AFR_AF=0.0711;EUR_AF=0.005;SAS_AF=0.0061;AA=G|||;VT=SNP
1	97604531	rs11799399	C	T	100	PASS	AC=778;AF=0.155351;AN=5008;NS=2504;DP=17551;EAS_AF=0.2857;AMR_AF=0.17;AFR_AF=0.053;EUR_AF=0.162;SAS_AF=0.1421;AA=C|||;VT=SNP
1	97605003	rs72965857	C	T	100	PASS	AC=112;AF=0.0223642;AN=5008;NS=2504;DP=16627;EAS_AF=0;AMR_AF=0.0115;AFR_AF=0.0703;EUR_AF=0.005;SAS_AF=0.0061;AA=C|||;VT=SNP
1	97605584	rs11586728	T	G	100	PASS	AC=1809;AF=0.361222;AN=5008;NS=2504;DP=18546;EAS_AF=0.6161;AMR_AF=0.3012;AFR_AF=0.1906;EUR_AF=0.2614;SAS_AF=0.4744;AA=T|||;VT=SNP
1	97605851	rs1760216	T	G	100	PASS	AC=4273;AF=0.853235;AN=5008;NS=2504;DP=18230;EAS_AF=0.9534;AMR_AF=0.7205;AFR_AF=0.8752;EUR_AF=0.8091;SAS_AF=0.8599;AA=G|||;VT=SNP
1	97606375	rs57140765	C	T	100	PASS	AC=1164;AF=0.232428;AN=5008;NS=2504;DP=18853;EAS_AF=0.4137;AMR_AF=0.1225;AFR_AF=0.1309;EUR_AF=0.0765;SAS_AF=0.4213;AA=C|||;VT=SNP
1	97606480	rs12023630	C	T	100	PASS	AC=754;AF=0.150559;AN=5008;NS=2504;DP=20793;EAS_AF=0.3026;AMR_AF=0.1585;AFR_AF=0.0484;EUR_AF=0.1382;SAS_AF=0.1391;AA=C|||;VT=SNP
1	97606764	rs7552825	C	T	100	PASS	AC=1305;AF=0.260583;AN=5008;NS=2504;DP=21737;EAS_AF=0.4137;AMR_AF=0.3386;AFR_AF=0.1104;EUR_AF=0.3479;SAS_AF=0.1605;AA=C|||;VT=SNP
1	97606979	rs116833987	C	T	100	PASS	AC=14;AF=0.00279553;AN=5008;NS=2504;DP=20427;EAS_AF=0;AMR_AF=0.0029;AFR_AF=0;EUR_AF=0.0099;SAS_AF=0.002;AA=C|||;VT=SNP
1	97607220	rs6667550	T	C	100	PASS	AC=1131;AF=0.225839;AN=5008;NS=2504;DP=19910;EAS_AF=0.3462;AMR_AF=0.1816;AFR_AF=0.143;EUR_AF=0.2058;SAS_AF=0.2658;AA=T|||;VT=SNP
1	97607299	rs78489382	A	G	100	PASS	AC=23;AF=0.00459265;AN=5008;NS=2504;DP=19509;EAS_AF=0;AMR_AF=0.0029;AFR_AF=0;EUR_AF=0.0179;SAS_AF=0.0031;AA=A|||;VT=SNP
1	97607837	rs17702702	G	C	100	PASS	AC=777;AF=0.155152;AN=5008;NS=2504;DP=15014;EAS_AF=0.2867;AMR_AF=0.2493;AFR_AF=0.0129;EUR_AF=0.173;SAS_AF=0.1268;AA=G|||;VT=SNP
1	97608447	rs6668653	A	C	100	PASS	AC=970;AF=0.19369;AN=5008;NS=2504;DP=13308;EAS_AF=0.2847;AMR_AF=0.2522;AFR_AF=0.1732;EUR_AF=0.159;SAS_AF=0.1217;AA=A|||;VT=SNP
1	97608892	rs828052	T	C	100	PASS	AC=3925;AF=0.783746;AN=5008;NS=2504;DP=15395;EAS_AF=0.994;AMR_AF=0.6628;AFR_AF=0.8623;EUR_AF=0.501;SAS_AF=0.8374;AA=T|||;VT=SNP
1	97609326	rs828053	A	G	100	PASS	AC=1019;AF=0.203474;AN=5008;NS=2504;DP=18780;EAS_AF=0.2817;AMR_AF=0.2536;AFR_AF=0.2216;EUR_AF=0.1461;SAS_AF=0.1217;AA=A|||;VT=SNP
1	97609441	rs186293220	C	T	100	PASS	AC=25;AF=0.00499201;AN=5008;NS=2504;DP=17139;EAS_AF=0.001;AMR_AF=0.0086;AFR_AF=0.0008;EUR_AF=0.0159;SAS_AF=0.001;AA=C|||;VT=SNP
1	97609467	rs76110644	G	A	100	PASS	AC=238;AF=0.047524;AN=5008;NS=2504;DP=16541;EAS_AF=0.0198;AMR_AF=0.0303;AFR_AF=0.0711;EUR_AF=0.0229;SAS_AF=0.0818;AA=G|||;VT=SNP
1	97609747	rs17599509	A	C	100	PASS	AC=7;AF=0.00139776;AN=5008;NS=2504;DP=20576;EAS_AF=0;AMR_AF=0.0029;AFR_AF=0;EUR_AF=0.005;SAS_AF=0;AA=A|||;VT=SNP
1	97610026	rs828054	G	T	100	PASS	AC=3912;AF=0.78115;AN=5008;NS=2504;DP=19132;EAS_AF=0.995;AMR_AF=0.6599;AFR_AF=0.8616;EUR_AF=0.492;SAS_AF=0.8354;AA=T|||;VT=SNP
1	97611515	rs1760215	C	T	100	PASS	AC=4855;AF=0.969449;AN=5008;NS=2504;DP=16836;EAS_AF=1;AMR_AF=0.9568;AFR_AF=0.9917;EUR_AF=0.9254;SAS_AF=0.9622;AA=T|||;VT=SNP
1	97611910	rs79836259	G	A	100	PASS	AC=185;AF=0.0369409;AN=5008;NS=2504;DP=17460;EAS_AF=0;AMR_AF=0.0447;AFR_AF=0.0212;EUR_AF=0.1113;SAS_AF=0.0143;AA=G|||;VT=SNP
1	97613290	rs828057	G	A	100	PASS	AC=1011;AF=0.201877;AN=5008;NS=2504;DP=21365;EAS_AF=0.2798;AMR_AF=0.2522;AFR_AF=0.2148;EUR_AF=0.1501;SAS_AF=0.1217;AA=G|||;VT=SNP
1	97613855	rs17432093	A	G	100	PASS	AC=661;AF=0.131989;AN=5008;NS=2504;DP=16037;EAS_AF=0.0526;AMR_AF=0.1398;AFR_AF=0.0393;EUR_AF=0.2316;SAS_AF=0.2311;AA=A|||;VT=SNP
1	97614332	rs12091136	T	C	100	PASS	AC=1012;AF=0.202077;AN=5008;NS=2504;DP=17817;EAS_AF=0.2798;AMR_AF=0.2522;AFR_AF=0.2148;EUR_AF=0.1501;SAS_AF=0.1227;AA=T|||;VT=SNP
1	97614372	rs17116479	T	C	100	PASS	AC=2195;AF=0.438299;AN=5008;NS=2504;DP=17512;EAS_AF=0.6627;AMR_AF=0.2911;AFR_AF=0.4644;EUR_AF=0.2266;SAS_AF=0.4939;AA=T|||;VT=SNP
1	97614600	rs7520102	C	T	100	PASS	AC=1019;AF=0.203474;AN=5008;NS=2504;DP=18515;EAS_AF=0.2798;AMR_AF=0.2522;AFR_AF=0.2209;EUR_AF=0.1501;SAS_AF=0.1217;AA=T|||;VT=SNP
1	97615098	rs6593632	C	T	100	PASS	AC=4233;AF=0.845248;AN=5008;NS=2504;DP=19579;EAS_AF=0.995;AMR_AF=0.7161;AFR_AF=0.9735;EUR_AF=0.6113;SAS_AF=0.8497;AA=T|||;VT=SNP
1	97615250	rs4390222	A	G	100	PASS	AC=1012;AF=0.202077;AN=5008;NS=2504;DP=17912;EAS_AF=0.2808;AMR_AF=0.2522;AFR_AF=0.2148;EUR_AF=0.1501;SAS_AF=0.1217;AA=A|||;VT=SNP
1	97616058	rs2039449	A	G	100	PASS	AC=2196;AF=0.438498;AN=5008;NS=2504;DP=16637;EAS_AF=0.6627;AMR_AF=0.2911;AFR_AF=0.4652;EUR_AF=0.2266;SAS_AF=0.4939;AA=A|||;VT=SNP
1	97616984	rs57870709	C	A	100	PASS	AC=1468;AF=0.293131;AN=5008;NS=2504;DP=12732;EAS_AF=0.3988;AMR_AF=0.1859;AFR_AF=0.3147;EUR_AF=0.2038;SAS_AF=0.3231;AA=C|||;VT=SNP
1	97617754	rs185404868	A	G	100	PASS	AC=25;AF=0.00499201;AN=5008;NS=2504;DP=15052;EAS_AF=0;AMR_AF=0.0086;AFR_AF=0.0008;EUR_AF=0.0169;SAS_AF=0.001;AA=A|||;VT=SNP
1	97617789	rs1514495	C	T	100	PASS	AC=2199;AF=0.439097;AN=5008;NS=2504;DP=14920;EAS_AF=0.6657;AMR_AF=0.2911;AFR_AF=0.4652;EUR_AF=0.2266;SAS_AF=0.4939;AA=G|||;VT=SNP
1	97617831	rs1514497	C	T	100	PASS	AC=2217;AF=0.442692;AN=5008;NS=2504;DP=14427;EAS_AF=0.6627;AMR_AF=0.2983;AFR_AF=0.4667;EUR_AF=0.2356;SAS_AF=0.499;AA=T|||;VT=SNP
1	97617935	rs17116488	A	G	100	PASS	AC=695;AF=0.138778;AN=5008;NS=2504;DP=12121;EAS_AF=0.2639;AMR_AF=0.1037;AFR_AF=0.1271;EUR_AF=0.0229;SAS_AF=0.1697;AA=A|||;VT=SNP
1	97618812	rs74326595	T	G	100	PASS	AC=694;AF=0.138578;AN=5008;NS=2504;DP=19914;EAS_AF=0.2639;AMR_AF=0.1037;AFR_AF=0.1263;EUR_AF=0.0229;SAS_AF=0.1697;AA=T|||;VT=SNP
1	97619586	rs59037549	C	G	100	PASS	AC=2191;AF=0.4375;AN=5008;NS=2504;DP=17646;EAS_AF=0.6627;AMR_AF=0.2911;AFR_AF=0.4607;EUR_AF=0.2266;SAS_AF=0.4949;AA=C|||;VT=SNP
1	97619806	rs58721972	G	A	100	PASS	AC=1001;AF=0.19988;AN=5008;NS=2504;DP=20020;EAS_AF=0.3988;AMR_AF=0.1268;AFR_AF=0.0893;EUR_AF=0.0905;SAS_AF=0.3088;AA=G|||;VT=SNP
1	97620237	rs115046541	T	A	100	PASS	AC=59;AF=0.0117812;AN=5008;NS=2504;DP=13885;EAS_AF=0;AMR_AF=0.0173;AFR_AF=0.0038;EUR_AF=0.0249;SAS_AF=0.0174;AA=T|||;VT=SNP
1	97620315	rs1760210	G	C	100	PASS	AC=1012;AF=0.202077;AN=5008;NS=2504;DP=14552;EAS_AF=0.2798;AMR_AF=0.2522;AFR_AF=0.2148;EUR_AF=0.1501;SAS_AF=0.1227;AA=G|||;VT=SNP
1	97620987	rs11165791	A	C	100	PASS	AC=1012;AF=0.202077;AN=5008;NS=2504;DP=16990;EAS_AF=0.2798;AMR_AF=0.2522;AFR_AF=0.2148;EUR_AF=0.1501;SAS_AF=0.1227;AA=A|||;VT=SNP
1	97621204	rs11165792	C	A	100	PASS	AC=786;AF=0.156949;AN=5008;NS=2504;DP=18192;EAS_AF=0.2798;AMR_AF=0.2406;AFR_AF=0.0514;EUR_AF=0.1481;SAS_AF=0.1227;AA=C|||;VT=SNP
1	97621359	rs10875049	T	C	100	PASS	AC=1026;AF=0.204872;AN=5008;NS=2504;DP=16799;EAS_AF=0.2798;AMR_AF=0.2522;AFR_AF=0.2254;EUR_AF=0.1501;SAS_AF=0.1227;AA=C|||;VT=SNP
1	97621437	rs11165793	G	A	100	PASS	AC=1026;AF=0.204872;AN=5008;NS=2504;DP=15154;EAS_AF=0.2798;AMR_AF=0.2522;AFR_AF=0.2254;EUR_AF=0.1501;SAS_AF=0.1227;AA=A|||;VT=SNP
1	97621606	rs11165794	T	C	100	PASS	AC=1012;AF=0.202077;AN=5008;NS=2504;DP=15737;EAS_AF=0.2798;AMR_AF=0.2522;AFR_AF=0.2148;EUR_AF=0.1501;SAS_AF=0.1227;AA=T|||;VT=SNP
1	97621911	rs12026200	G	A	100	PASS	AC=2191;AF=0.4375;AN=5008;NS=2504;DP=15606;EAS_AF=0.6627;AMR_AF=0.2911;AFR_AF=0.4614;EUR_AF=0.2266;SAS_AF=0.4939;AA=G|||;VT=SNP
1	97622914	rs17116506	C	T	100	PASS	AC=781;AF=0.15595;AN=5008;NS=2504;DP=15719;EAS_AF=0.0526;AMR_AF=0.1542;AFR_AF=0.1203;EUR_AF=0.2326;SAS_AF=0.2331;AA=C|||;VT=SNP
1	97623808	rs77238270	C	T	100	PASS	AC=658;AF=0.13139;AN=5008;NS=2504;DP=15981;EAS_AF=0.0526;AMR_AF=0.1383;AFR_AF=0.0378;EUR_AF=0.2326;SAS_AF=0.2301;AA=C|||;VT=SNP
1	97623853	rs10875050	C	T	100	PASS	AC=796;AF=0.158946;AN=5008;NS=2504;DP=15731;EAS_AF=0.2798;AMR_AF=0.2406;AFR_AF=0.059;EUR_AF=0.1481;SAS_AF=0.1227;AA=C|||;VT=SNP
1	97624271	rs146391061	A	G	100	PASS	AC=25;AF=0.00499201;AN=5008;NS=2504;DP=15889;EAS_AF=0;AMR_AF=0.0072;AFR_AF=0.0008;EUR_AF=0.0149;SAS_AF=0.0041;AA=A|||;VT=SNP
1	97625198	rs10875051	T	C	100	PASS	AC=753;AF=0.150359;AN=5008;NS=2504;DP=13963;EAS_AF=0.2808;AMR_AF=0.2392;AFR_AF=0.0265;EUR_AF=0.1481;SAS_AF=0.1227;AA=T|||;VT=SNP
1	97626106	rs12120077	G	A	100	PASS	AC=837;AF=0.167133;AN=5008;NS=2504;DP=16569;EAS_AF=0.2758;AMR_AF=0.2421;AFR_AF=0.0923;EUR_AF=0.1481;SAS_AF=0.1227;AA=G|||;VT=SNP
1	97628791	rs864341	G	T	100	PASS	AC=1009;AF=0.201478;AN=5008;NS=2504;DP=19711;EAS_AF=0.2758;AMR_AF=0.2536;AFR_AF=0.2148;EUR_AF=0.1501;SAS_AF=0.1227;AA=G|||;VT=SNP
1	97630087	rs55881838	T	C	100	PASS	AC=22;AF=0.00439297;AN=5008;NS=2504;DP=19179;EAS_AF=0;AMR_AF=0.0029;AFR_AF=0;EUR_AF=0.0189;SAS_AF=0.001;AA=T|||;VT=SNP
1	97630122	rs828058	C	A	100	PASS	AC=4235;AF=0.845647;AN=5008;NS=2504;DP=19077;EAS_AF=0.995;AMR_AF=0.7176;AFR_AF=0.9735;EUR_AF=0.6123;SAS_AF=0.8497;AA=A|||;VT=SNP
1	97631122	rs78393924	A	T	100	PASS	AC=662;AF=0.132188;AN=5008;NS=2504;DP=18978;EAS_AF=0.0526;AMR_AF=0.1398;AFR_AF=0.0393;EUR_AF=0.2336;SAS_AF=0.2301;AA=A|||;VT=SNP
1	97631230	rs6656329	C	T	100	PASS	AC=2194;AF=0.438099;AN=5008;NS=2504;DP=19482;EAS_AF=0.6667;AMR_AF=0.2882;AFR_AF=0.4622;EUR_AF=0.2266;SAS_AF=0.4939;AA=C|||;VT=SNP
1	97631407	rs10875052	C	A	100	PASS	AC=750;AF=0.14976;AN=5008;NS=2504;DP=19198;EAS_AF=0.2758;AMR_AF=0.2406;AFR_AF=0.0272;EUR_AF=0.1481;SAS_AF=0.1227;AA=C|||;VT=SNP
1	97631949	rs6593633	C	T	100	PASS	AC=3108;AF=0.620607;AN=5008;NS=2504;DP=18214;EAS_AF=0.7192;AMR_AF=0.4539;AFR_AF=0.6762;EUR_AF=0.4602;SAS_AF=0.727;AA=C|||;VT=SNP
1	97632298	rs828059	T	G	100	PASS	AC=1010;AF=0.201677;AN=5008;NS=2504;DP=6005;EAS_AF=0.2758;AMR_AF=0.2536;AFR_AF=0.2156;EUR_AF=0.1501;SAS_AF=0.1227;AA=T|||;VT=SNP
1	97633000	rs993714	C	T	100	PASS	AC=1017;AF=0.203075;AN=5008;NS=2504;DP=16774;EAS_AF=0.2758;AMR_AF=0.2536;AFR_AF=0.2209;EUR_AF=0.1501;SAS_AF=0.1227;AA=T|||;VT=SNP
1	97634712	rs111336203	G	C	100	PASS	AC=20;AF=0.00399361;AN=5008;NS=2504;DP=17186;EAS_AF=0;AMR_AF=0.0043;AFR_AF=0.0008;EUR_AF=0.0109;SAS_AF=0.0051;AA=G|||;VT=SNP
1	97634717	rs113206364	G	T	100	PASS	AC=20;AF=0.00399361;AN=5008;NS=2504;DP=17081;EAS_AF=0;AMR_AF=0.0043;AFR_AF=0.0008;EUR_AF=0.0109;SAS_AF=0.0051;AA=G|||;VT=SNP
1	97635212	rs6593634	A	C	100	PASS	AC=2196;AF=0.438498;AN=5008;NS=2504;DP=13997;EAS_AF=0.6667;AMR_AF=0.2896;AFR_AF=0.4622;EUR_AF=0.2266;SAS_AF=0.4949;AA=A|||;VT=SNP
1	97635438	rs1760209	C	A	100	PASS	AC=1009;AF=0.201478;AN=5008;NS=2504;DP=16515;EAS_AF=0.2758;AMR_AF=0.2536;AFR_AF=0.2148;EUR_AF=0.1501;SAS_AF=0.1227;AA=C|||;VT=SNP
1	97635700	rs111612054	G	A	100	PASS	AC=241;AF=0.048123;AN=5008;NS=2504;DP=19713;EAS_AF=0.0198;AMR_AF=0.0317;AFR_AF=0.0726;EUR_AF=0.0229;SAS_AF=0.0818;AA=G|||;VT=SNP
1	97635830	rs6670102	T	C	100	PASS	AC=2220;AF=0.443291;AN=5008;NS=2504;DP=20333;EAS_AF=0.6667;AMR_AF=0.2925;AFR_AF=0.4796;EUR_AF=0.2266;SAS_AF=0.4939;AA=T|||;VT=SNP
1	97636336	rs12122422	A	C	100	PASS	AC=753;AF=0.150359;AN=5008;NS=2504;DP=16759;EAS_AF=0.2758;AMR_AF=0.245;AFR_AF=0.0272;EUR_AF=0.1481;SAS_AF=0.1227;AA=A|||;VT=SNP
1	97636450	rs12133566	C	T	100	PASS	AC=784;AF=0.15655;AN=5008;NS=2504;DP=17503;EAS_AF=0.2758;AMR_AF=0.2421;AFR_AF=0.0522;EUR_AF=0.1481;SAS_AF=0.1227;AA=C|||;VT=SNP
1	97636724	rs12133667	C	T	100	PASS	AC=113;AF=0.0225639;AN=5008;NS=2504;DP=19341;EAS_AF=0.001;AMR_AF=0.0461;AFR_AF=0.0023;EUR_AF=0.0676;SAS_AF=0.0092;AA=C|||;VT=SNP
1	97636966	rs10875053	C	G	100	PASS	AC=1012;AF=0.202077;AN=5008;NS=2504;DP=21094;EAS_AF=0.2758;AMR_AF=0.2579;AFR_AF=0.2148;EUR_AF=0.1501;SAS_AF=0.1227;AA=C|||;VT=SNP
1	97637066	rs17116539	C	T	100	PASS	AC=57;AF=0.0113818;AN=5008;NS=2504;DP=18887;EAS_AF=0;AMR_AF=0.0144;AFR_AF=0.0257;EUR_AF=0.0119;SAS_AF=0.001;AA=C|||;VT=SNP
1	97637685	rs71656170	C	T	100	PASS	AC=51;AF=0.0101837;AN=5008;NS=2504;DP=18997;EAS_AF=0;AMR_AF=0.0173;AFR_AF=0;EUR_AF=0.0099;SAS_AF=0.0297;AA=C|||;VT=SNP
1	97638127	rs12134860	C	T	100	PASS	AC=1012;AF=0.202077;AN=5008;NS=2504;DP=18380;EAS_AF=0.2758;AMR_AF=0.2579;AFR_AF=0.2148;EUR_AF=0.1501;SAS_AF=0.1227;AA=C|||;VT=SNP
1	97638241	rs12124552	A	C	100	PASS	AC=1026;AF=0.204872;AN=5008;NS=2504;DP=18724;EAS_AF=0.2758;AMR_AF=0.2579;AFR_AF=0.2254;EUR_AF=0.1501;SAS_AF=0.1227;AA=A|||;VT=SNP
1	97638427	rs116078748	G	A	100	PASS	AC=137;AF=0.0273562;AN=5008;NS=2504;DP=19843;EAS_AF=0.0198;AMR_AF=0.0173;AFR_AF=0.0015;EUR_AF=0.0229;SAS_AF=0.0818;AA=G|||;VT=SNP
1	97638550	rs11165798	G	A	100	PASS	AC=1223;AF=0.244209;AN=5008;NS=2504;DP=19378;EAS_AF=0.2758;AMR_AF=0.2997;AFR_AF=0.2572;EUR_AF=0.2614;SAS_AF=0.137;AA=G|||;VT=SNP
1	97638722	rs12029380	A	G	100	PASS	AC=784;AF=0.15655;AN=5008;NS=2504;DP=20682;EAS_AF=0.2758;AMR_AF=0.2421;AFR_AF=0.0522;EUR_AF=0.1481;SAS_AF=0.1227;AA=a|||;VT=SNP
1	97639351	rs76214615	C	T	100	PASS	AC=41;AF=0.0081869;AN=5008;NS=2504;DP=15474;EAS_AF=0;AMR_AF=0.0058;AFR_AF=0;EUR_AF=0.0258;SAS_AF=0.0112;AA=C|||;VT=SNP
1	97639546	rs10430074	T	C	100	PASS	AC=4224;AF=0.84345;AN=5008;NS=2504;DP=16252;EAS_AF=0.995;AMR_AF=0.7176;AFR_AF=0.9652;EUR_AF=0.6123;SAS_AF=0.8497;AA=C|||;VT=SNP
1	97640434	rs74451502	G	A	100	PASS	AC=200;AF=0.0399361;AN=5008;NS=2504;DP=14548;EAS_AF=0;AMR_AF=0.0461;AFR_AF=0.0318;EUR_AF=0.1113;SAS_AF=0.0143;AA=G|||;VT=SNP
1	97640563	rs914959	T	C	100	PASS	AC=4237;AF=0.846046;AN=5008;NS=2504;DP=16009;EAS_AF=0.995;AMR_AF=0.7176;AFR_AF=0.975;EUR_AF=0.6123;SAS_AF=0.8497;AA=C|||;VT=SNP
1	97640673	rs11165800	G	A	100	PASS	AC=1009;AF=0.201478;AN=5008;NS=2504;DP=18164;EAS_AF=0.2758;AMR_AF=0.2536;AFR_AF=0.2148;EUR_AF=0.1501;SAS_AF=0.1227;AA=G|||;VT=SNP
1	97641178	rs12759852	G	A	100	PASS	AC=1008;AF=0.201278;AN=5008;NS=2504;DP=19885;EAS_AF=0.2758;AMR_AF=0.2536;AFR_AF=0.2141;EUR_AF=0.1501;SAS_AF=0.1227;AA=A|||;VT=SNP
1	97641436	rs12035468	G	A	100	PASS	AC=807;AF=0.161142;AN=5008;NS=2504;DP=20417;EAS_AF=0.2758;AMR_AF=0.2421;AFR_AF=0.0696;EUR_AF=0.1481;SAS_AF=0.1227;AA=G|||;VT=SNP
1	97641552	rs77974239	C	T	100	PASS	AC=65;AF=0.0129792;AN=5008;NS=2504;DP=19249;EAS_AF=0.001;AMR_AF=0.0159;AFR_AF=0.0023;EUR_AF=0.0427;SAS_AF=0.0072;AA=C|||;VT=SNP
1	97641771	rs12035560	G	A	100	PASS	AC=1007;AF=0.201078;AN=5008;NS=2504;DP=19863;EAS_AF=0.4048;AMR_AF=0.1254;AFR_AF=0.0885;EUR_AF=0.0915;SAS_AF=0.3098;AA=G|||;VT=SNP
1	97641963	rs74660763	C	G	100	PASS	AC=661;AF=0.131989;AN=5008;NS=2504;DP=18350;EAS_AF=0.0526;AMR_AF=0.1398;AFR_AF=0.0386;EUR_AF=0.2336;SAS_AF=0.2301;AA=C|||;VT=SNP
1	97642342	rs34031151	G	T	100	PASS	AC=853;AF=0.170327;AN=5008;NS=2504;DP=16455;EAS_AF=0.2758;AMR_AF=0.2435;AFR_AF=0.1036;EUR_AF=0.1481;SAS_AF=0.1227;AA=G|||;VT=SNP
1	97642689	rs6593635	T	A	100	PASS	AC=4234;AF=0.845447;AN=5008;NS=2504;DP=17868;EAS_AF=0.995;AMR_AF=0.7176;AFR_AF=0.9735;EUR_AF=0.6123;SAS_AF=0.8487;AA=A|||;VT=SNP
1	97643462	rs6661442	C	T	100	PASS	AC=3889;AF=0.776558;AN=5008;NS=2504;DP=17395;EAS_AF=0.995;AMR_AF=0.6916;AFR_AF=0.7292;EUR_AF=0.6083;SAS_AF=0.8487;AA=T|||;VT=SNP
1	97644724	rs6593636	C	T	100	PASS	AC=4161;AF=0.830871;AN=5008;NS=2504;DP=21512;EAS_AF=0.995;AMR_AF=0.7118;AFR_AF=0.9213;EUR_AF=0.6123;SAS_AF=0.8487;AA=T|||;VT=SNP
1	97645277	rs6593637	A	G	100	PASS	AC=4161;AF=0.830871;AN=5008;NS=2504;DP=19998;EAS_AF=0.995;AMR_AF=0.7205;AFR_AF=0.913;EUR_AF=0.6173;SAS_AF=0.8487;AA=G|||;VT=SNP
1	97645313	rs6683351	T	C	100	PASS	AC=4109;AF=0.820487;AN=5008;NS=2504;DP=19766;EAS_AF=0.995;AMR_AF=0.7147;AFR_AF=0.8805;EUR_AF=0.6123;SAS_AF=0.8487;AA=T|||;VT=SNP
1	97645607	rs12041436	C	T	100	PASS	AC=775;AF=0.154752;AN=5008;NS=2504;DP=17208;EAS_AF=0.2669;AMR_AF=0.2493;AFR_AF=0.0477;EUR_AF=0.1481;SAS_AF=0.1237;AA=C|||;VT=SNP
1	97645979	rs12740796	T	C	100	PASS	AC=747;AF=0.149161;AN=5008;NS=2504;DP=15755;EAS_AF=0.2669;AMR_AF=0.2478;AFR_AF=0.0272;EUR_AF=0.1481;SAS_AF=0.1237;AA=T|||;VT=SNP
1	97646131	rs67665424	A	T	100	PASS	AC=4152;AF=0.829073;AN=5008;NS=2504;DP=16487;EAS_AF=0.995;AMR_AF=0.7176;AFR_AF=0.9032;EUR_AF=0.6233;SAS_AF=0.8487;AA=T|||;VT=SNP
1	97646232	rs79997740	T	A	100	PASS	AC=169;AF=0.033746;AN=5008;NS=2504;DP=17536;EAS_AF=0;AMR_AF=0.0432;AFR_AF=0.0091;EUR_AF=0.1123;SAS_AF=0.0143;AA=T|||;VT=SNP
1	97646243	rs12127420	A	T	100	PASS	AC=4152;AF=0.829073;AN=5008;NS=2504;DP=17334;EAS_AF=0.995;AMR_AF=0.7176;AFR_AF=0.9032;EUR_AF=0.6233;SAS_AF=0.8487;AA=T|||;VT=SNP
1	97646419	rs76370325	C	T	100	PASS	AC=975;AF=0.194688;AN=5008;NS=2504;DP=19813;EAS_AF=0.4067;AMR_AF=0.1282;AFR_AF=0.056;EUR_AF=0.0994;SAS_AF=0.3088;AA=C|||;VT=SNP
1	97646443	rs72965902	T	C	100	PASS	AC=514;AF=0.102636;AN=5008;NS=2504;DP=19764;EAS_AF=0;AMR_AF=0.0562;AFR_AF=0.261;EUR_AF=0.1143;SAS_AF=0.0153;AA=T|||;VT=SNP
1	97646617	rs80184654	A	G	100	PASS	AC=697;AF=0.139177;AN=5008;NS=2504;DP=20354;EAS_AF=0.2698;AMR_AF=0.1009;AFR_AF=0.1271;EUR_AF=0.0229;SAS_AF=0.1677;AA=A|||;VT=SNP
1	97646993	rs76912324	C	T	100	PASS	AC=24;AF=0.00479233;AN=5008;NS=2504;DP=20200;EAS_AF=0;AMR_AF=0.0072;AFR_AF=0.0008;EUR_AF=0.0139;SAS_AF=0.0041;AA=C|||;VT=SNP
1	97647338	rs7529372	C	T	100	PASS	AC=1243;AF=0.248203;AN=5008;NS=2504;DP=20964;EAS_AF=0.2698;AMR_AF=0.1628;AFR_AF=0.4085;EUR_AF=0.1392;SAS_AF=0.182;AA=C|||;VT=SNP
1	97647869	rs11165803	T	A	100	PASS	AC=746;AF=0.148962;AN=5008;NS=2504;DP=19229;EAS_AF=0.2669;AMR_AF=0.2478;AFR_AF=0.0272;EUR_AF=0.1481;SAS_AF=0.1227;AA=t|||;VT=SNP
1	97647933	rs10047165	C	G	100	PASS	AC=1054;AF=0.210463;AN=5008;NS=2504;DP=18898;EAS_AF=0.4067;AMR_AF=0.1427;AFR_AF=0.1051;EUR_AF=0.0994;SAS_AF=0.3129;AA=C|||;VT=SNP
1	97648490	rs1413232	G	C	100	PASS	AC=1055;AF=0.210663;AN=5008;NS=2504;DP=14797;EAS_AF=0.4067;AMR_AF=0.1427;AFR_AF=0.1051;EUR_AF=0.0994;SAS_AF=0.3139;AA=G|||;VT=SNP
1	97648547	rs1413231	T	C	100	PASS	AC=4162;AF=0.83107;AN=5008;NS=2504;DP=14334;EAS_AF=0.995;AMR_AF=0.7176;AFR_AF=0.9107;EUR_AF=0.6233;SAS_AF=0.8487;AA=C|||;VT=SNP
1	97648818	rs1413230	C	T	100	PASS	AC=4975;AF=0.993411;AN=5008;NS=2504;DP=14869;EAS_AF=1;AMR_AF=0.9856;AFR_AF=0.9992;EUR_AF=0.9841;SAS_AF=0.9939;AA=T|||;VT=SNP
1	97648872	rs77283449	T	A	100	PASS	AC=692;AF=0.138179;AN=5008;NS=2504;DP=16210;EAS_AF=0.2698;AMR_AF=0.1037;AFR_AF=0.1233;EUR_AF=0.0229;SAS_AF=0.1656;AA=T|||;VT=SNP
1	97649058	rs6681752	C	T	100	PASS	AC=4162;AF=0.83107;AN=5008;NS=2504;DP=15752;EAS_AF=0.995;AMR_AF=0.7176;AFR_AF=0.9107;EUR_AF=0.6233;SAS_AF=0.8487;AA=T|||;VT=SNP
1	97649209	rs6656660	G	T	100	PASS	AC=1246;AF=0.248802;AN=5008;NS=2504;DP=18312;EAS_AF=0.2708;AMR_AF=0.1628;AFR_AF=0.4115;EUR_AF=0.1382;SAS_AF=0.181;AA=G|||;VT=SNP
1	97649434	rs6656968	G	A	100	PASS	AC=1066;AF=0.212859;AN=5008;NS=2504;DP=18304;EAS_AF=0.4077;AMR_AF=0.1427;AFR_AF=0.1135;EUR_AF=0.0994;SAS_AF=0.3129;AA=A|||;VT=SNP
1	97649756	rs112398095	T	C	100	PASS	AC=89;AF=0.0177716;AN=5008;NS=2504;DP=21999;EAS_AF=0;AMR_AF=0.0115;AFR_AF=0.0015;EUR_AF=0.0427;SAS_AF=0.0368;AA=T|||;VT=SNP
1	97650095	rs75992642	C	T	100	PASS	AC=178;AF=0.0355431;AN=5008;NS=2504;DP=17937;EAS_AF=0;AMR_AF=0.0432;AFR_AF=0.0159;EUR_AF=0.1123;SAS_AF=0.0143;AA=c|||;VT=SNP
1	97650998	rs6703589	T	C	100	PASS	AC=664;AF=0.132588;AN=5008;NS=2504;DP=15139;EAS_AF=0.0516;AMR_AF=0.1398;AFR_AF=0.0401;EUR_AF=0.2336;SAS_AF=0.2321;AA=T|||;VT=SNP
1	97651169	rs77141363	T	G	100	PASS	AC=934;AF=0.186502;AN=5008;NS=2504;DP=16189;EAS_AF=0.4058;AMR_AF=0.1268;AFR_AF=0.0242;EUR_AF=0.0994;SAS_AF=0.3119;AA=T|||;VT=SNP
1	97651567	rs11165804	T	C	100	PASS	AC=746;AF=0.148962;AN=5008;NS=2504;DP=16895;EAS_AF=0.2659;AMR_AF=0.2478;AFR_AF=0.028;EUR_AF=0.1481;SAS_AF=0.1227;AA=T|||;VT=SNP
1	97651569	rs11589971	C	A	100	PASS	AC=664;AF=0.132588;AN=5008;NS=2504;DP=16904;EAS_AF=0.0516;AMR_AF=0.1398;AFR_AF=0.0401;EUR_AF=0.2336;SAS_AF=0.2321;AA=C|||;VT=SNP
1	97651657	rs11584924	T	C	100	PASS	AC=664;AF=0.132588;AN=5008;NS=2504;DP=18083;EAS_AF=0.0516;AMR_AF=0.1398;AFR_AF=0.0401;EUR_AF=0.2336;SAS_AF=0.2321;AA=T|||;VT=SNP
1	97651660	rs6673282	C	T	100	PASS	AC=4162;AF=0.83107;AN=5008;NS=2504;DP=17986;EAS_AF=0.995;AMR_AF=0.7176;AFR_AF=0.9107;EUR_AF=0.6233;SAS_AF=0.8487;AA=T|||;VT=SNP
1	97652000	rs11165805	C	G	100	PASS	AC=754;AF=0.150559;AN=5008;NS=2504;DP=19395;EAS_AF=0.2659;AMR_AF=0.2493;AFR_AF=0.0333;EUR_AF=0.1481;SAS_AF=0.1227;AA=C|||;VT=SNP
1	97652309	rs7528359	C	G	100	PASS	AC=4251;AF=0.848842;AN=5008;NS=2504;DP=13757;EAS_AF=0.995;AMR_AF=0.7262;AFR_AF=0.9735;EUR_AF=0.6233;SAS_AF=0.8487;AA=G|||;VT=SNP
1	97652792	rs7531100	C	T	100	PASS	AC=3667;AF=0.732228;AN=5008;NS=2504;DP=18045;EAS_AF=0.995;AMR_AF=0.6859;AFR_AF=0.615;EUR_AF=0.5775;SAS_AF=0.8119;AA=C|||;VT=SNP
1	97653070	rs11587873	C	T	100	PASS	AC=668;AF=0.133387;AN=5008;NS=2504;DP=17420;EAS_AF=0.0516;AMR_AF=0.1398;AFR_AF=0.0431;EUR_AF=0.2336;SAS_AF=0.2321;AA=C|||;VT=SNP
1	97653122	rs147472939	T	C	100	PASS	AC=12;AF=0.00239617;AN=5008;NS=2504;DP=17766;EAS_AF=0;AMR_AF=0.0058;AFR_AF=0;EUR_AF=0.008;SAS_AF=0;AA=T|||;VT=SNP
1	97653140	rs72726628	T	C	100	PASS	AC=59;AF=0.0117812;AN=5008;NS=2504;DP=17995;EAS_AF=0;AMR_AF=0.0216;AFR_AF=0.0008;EUR_AF=0.0408;SAS_AF=0.002;AA=T|||;VT=SNP
1	97653169	rs6692424	T	C	100	PASS	AC=4162;AF=0.83107;AN=5008;NS=2504;DP=17928;EAS_AF=0.995;AMR_AF=0.7176;AFR_AF=0.9107;EUR_AF=0.6233;SAS_AF=0.8487;AA=C|||;VT=SNP
1	97653284	rs6700957	G	A	100	PASS	AC=4154;AF=0.829473;AN=5008;NS=2504;DP=17573;EAS_AF=0.995;AMR_AF=0.7176;AFR_AF=0.9047;EUR_AF=0.6233;SAS_AF=0.8487;AA=G|||;VT=SNP
1	97653802	rs12034568	T	C	100	PASS	AC=1024;AF=0.204473;AN=5008;NS=2504;DP=17982;EAS_AF=0.4067;AMR_AF=0.1383;AFR_AF=0.0847;EUR_AF=0.0984;SAS_AF=0.3139;AA=T|||;VT=SNP
1	97653944	rs6693034	A	G	100	PASS	AC=4162;AF=0.83107;AN=5008;NS=2504;DP=17032;EAS_AF=0.995;AMR_AF=0.7176;AFR_AF=0.9107;EUR_AF=0.6233;SAS_AF=0.8487;AA=G|||;VT=SNP
1	97654207	rs115232121	G	A	100	PASS	AC=15;AF=0.00299521;AN=5008;NS=2504;DP=19094;EAS_AF=0;AMR_AF=0.0043;AFR_AF=0;EUR_AF=0.0109;SAS_AF=0.001;AA=G|||;VT=SNP
1	97654363	rs141055843	G	A	100	PASS	AC=24;AF=0.00479233;AN=5008;NS=2504;DP=19469;EAS_AF=0;AMR_AF=0.0072;AFR_AF=0;EUR_AF=0.0179;SAS_AF=0.001;AA=G|||;VT=SNP
1	97654393	rs77993430	G	T	100	PASS	AC=932;AF=0.186102;AN=5008;NS=2504;DP=18819;EAS_AF=0.4058;AMR_AF=0.1268;AFR_AF=0.0242;EUR_AF=0.0984;SAS_AF=0.3108;AA=G|||;VT=SNP
1	97654726	rs114131530	G	C	100	PASS	AC=52;AF=0.0103834;AN=5008;NS=2504;DP=20188;EAS_AF=0;AMR_AF=0.0187;AFR_AF=0.0023;EUR_AF=0.0258;SAS_AF=0.0102;AA=G|||;VT=SNP
1	97654795	rs6683883	C	T	100	PASS	AC=4163;AF=0.83127;AN=5008;NS=2504;DP=19677;EAS_AF=0.995;AMR_AF=0.7176;AFR_AF=0.9107;EUR_AF=0.6243;SAS_AF=0.8487;AA=T|||;VT=SNP
1	97654894	rs146557761	G	A	100	PASS	AC=60;AF=0.0119808;AN=5008;NS=2504;DP=19103;EAS_AF=0;AMR_AF=0.0159;AFR_AF=0.0015;EUR_AF=0.0199;SAS_AF=0.0276;AA=G|||;VT=SNP
1	97655612	rs114379890	C	T	100	PASS	AC=30;AF=0.00599042;AN=5008;NS=2504;DP=18610;EAS_AF=0;AMR_AF=0.013;AFR_AF=0;EUR_AF=0.0119;SAS_AF=0.0092;AA=C|||;VT=SNP
1	97656290	rs74461426	A	G	100	PASS	AC=24;AF=0.00479233;AN=5008;NS=2504;DP=22227;EAS_AF=0;AMR_AF=0.0072;AFR_AF=0;EUR_AF=0.0149;SAS_AF=0.0041;AA=A|||;VT=SNP
1	97656466	rs12036730	A	T	100	PASS	AC=1031;AF=0.205871;AN=5008;NS=2504;DP=16917;EAS_AF=0.4077;AMR_AF=0.1369;AFR_AF=0.0893;EUR_AF=0.0984;SAS_AF=0.3149;AA=A|||;VT=SNP
1	97657086	rs3762412	T	C	100	PASS	AC=4252;AF=0.849042;AN=5008;NS=2504;DP=19365;EAS_AF=0.995;AMR_AF=0.7262;AFR_AF=0.9743;EUR_AF=0.6233;SAS_AF=0.8487;AA=C|||;VT=SNP
1	97657741	rs147252710	A	C	100	PASS	AC=26;AF=0.00519169;AN=5008;NS=2504;DP=16117;EAS_AF=0;AMR_AF=0.0014;AFR_AF=0.0008;EUR_AF=0.0159;SAS_AF=0.0082;AA=A|||;VT=SNP
1	97658395	rs4950023	C	T	100	PASS	AC=3763;AF=0.751398;AN=5008;NS=2504;DP=18555;EAS_AF=0.995;AMR_AF=0.696;AFR_AF=0.6225;EUR_AF=0.6203;SAS_AF=0.8487;AA=C|||;VT=SNP
1	97660277	rs10875054	C	T	100	PASS	AC=4168;AF=0.832268;AN=5008;NS=2504;DP=11709;EAS_AF=0.995;AMR_AF=0.7176;AFR_AF=0.9153;EUR_AF=0.6233;SAS_AF=0.8487;AA=T|||;VT=SNP
1	97660692	rs1413228	A	G	100	PASS	AC=530;AF=0.105831;AN=5008;NS=2504;DP=15482;EAS_AF=0;AMR_AF=0.062;AFR_AF=0.2678;EUR_AF=0.1173;SAS_AF=0.0153;AA=A|||;VT=SNP
1	97660753	rs1413229	A	G	100	PASS	AC=4160;AF=0.830671;AN=5008;NS=2504;DP=15114;EAS_AF=0.995;AMR_AF=0.7176;AFR_AF=0.9092;EUR_AF=0.6233;SAS_AF=0.8487;AA=A|||;VT=SNP
1	97663193	rs79224290	G	A	100	PASS	AC=29;AF=0.00579073;AN=5008;NS=2504;DP=19730;EAS_AF=0;AMR_AF=0.013;AFR_AF=0.0015;EUR_AF=0.0169;SAS_AF=0.001;AA=G|||;VT=SNP
1	97663530	rs7513333	A	C	100	PASS	AC=4252;AF=0.849042;AN=5008;NS=2504;DP=18982;EAS_AF=0.995;AMR_AF=0.7262;AFR_AF=0.9735;EUR_AF=0.6243;SAS_AF=0.8487;AA=C|||;VT=SNP
1	97663910	rs74556004	A	G	100	PASS	AC=178;AF=0.0355431;AN=5008;NS=2504;DP=18197;EAS_AF=0;AMR_AF=0.0432;AFR_AF=0.0151;EUR_AF=0.1133;SAS_AF=0.0143;AA=A|||;VT=SNP
1	97664561	rs75637747	C	T	100	PASS	AC=1096;AF=0.21885;AN=5008;NS=2504;DP=16589;EAS_AF=0.4058;AMR_AF=0.1427;AFR_AF=0.1354;EUR_AF=0.1014;SAS_AF=0.3139;AA=C|||;VT=SNP
1	97664577	rs79946066	C	T	100	PASS	AC=1028;AF=0.205272;AN=5008;NS=2504;DP=17073;EAS_AF=0.4058;AMR_AF=0.1369;AFR_AF=0.0893;EUR_AF=0.0994;SAS_AF=0.3129;AA=C|||;VT=SNP
1	97664654	rs77334809	C	A	100	PASS	AC=1022;AF=0.204073;AN=5008;NS=2504;DP=18284;EAS_AF=0.4058;AMR_AF=0.1369;AFR_AF=0.0847;EUR_AF=0.0994;SAS_AF=0.3129;AA=C|||;VT=SNP
1	97664756	rs28619552	G	C	100	PASS	AC=4162;AF=0.83107;AN=5008;NS=2504;DP=18815;EAS_AF=0.995;AMR_AF=0.7161;AFR_AF=0.91;EUR_AF=0.6243;SAS_AF=0.8497;AA=C|||;VT=SNP
1	97666106	rs74601902	G	T	100	PASS	AC=224;AF=0.0447284;AN=5008;NS=2504;DP=17578;EAS_AF=0;AMR_AF=0.0821;AFR_AF=0.0121;EUR_AF=0.1342;SAS_AF=0.0164;AA=G|||;VT=SNP
1	97667195	rs75215924	T	C	100	PASS	AC=30;AF=0.00599042;AN=5008;NS=2504;DP=15882;EAS_AF=0;AMR_AF=0.013;AFR_AF=0;EUR_AF=0.0119;SAS_AF=0.0092;AA=T|||;VT=SNP
1	97667243	rs4949945	C	T	100	PASS	AC=4162;AF=0.83107;AN=5008;NS=2504;DP=15946;EAS_AF=0.995;AMR_AF=0.7176;AFR_AF=0.91;EUR_AF=0.6243;SAS_AF=0.8487;AA=T|||;VT=SNP
1	97668221	rs4112180	T	C	100	PASS	AC=4953;AF=0.989018;AN=5008;NS=2504;DP=18943;EAS_AF=1;AMR_AF=0.9856;AFR_AF=0.9992;EUR_AF=0.9771;SAS_AF=0.9785;AA=C|||;VT=SNP
1	97668900	rs8179310	C	A	100	PASS	AC=733;AF=0.146366;AN=5008;NS=2504;DP=15615;EAS_AF=0.2659;AMR_AF=0.2421;AFR_AF=0.0272;EUR_AF=0.1471;SAS_AF=0.1155;AA=C|||;VT=SNP
1	97668984	rs75392002	C	T	100	PASS	AC=110;AF=0.0219649;AN=5008;NS=2504;DP=9626;EAS_AF=0;AMR_AF=0.0101;AFR_AF=0.0015;EUR_AF=0.0338;SAS_AF=0.0685;AA=C|||;VT=SNP
1	97669403	rs11165807	T	A	100	PASS	AC=2708;AF=0.540735;AN=5008;NS=2504;DP=10851;EAS_AF=0.5883;AMR_AF=0.5591;AFR_AF=0.5272;EUR_AF=0.5219;SAS_AF=0.5164;AA=T|||;VT=SNP
1	97669493	rs76246330	G	A	100	PASS	AC=28;AF=0.00559105;AN=5008;NS=2504;DP=13767;EAS_AF=0;AMR_AF=0.0058;AFR_AF=0;EUR_AF=0.0159;SAS_AF=0.0082;AA=G|||;VT=SNP
1	97670034	rs75110606	T	A	100	PASS	AC=170;AF=0.0339457;AN=5008;NS=2504;DP=18352;EAS_AF=0;AMR_AF=0.0432;AFR_AF=0.0091;EUR_AF=0.1133;SAS_AF=0.0143;AA=T|||;VT=SNP
1	97670173	rs7545506	G	A	100	PASS	AC=4251;AF=0.848842;AN=5008;NS=2504;DP=18604;EAS_AF=0.995;AMR_AF=0.7248;AFR_AF=0.9735;EUR_AF=0.6243;SAS_AF=0.8487;AA=A|||;VT=SNP
1	97670325	rs6593639	C	T	100	PASS	AC=2706;AF=0.540335;AN=5008;NS=2504;DP=18392;EAS_AF=0.5883;AMR_AF=0.5591;AFR_AF=0.5257;EUR_AF=0.5209;SAS_AF=0.5174;AA=C|||;VT=SNP
1	97670641	rs10783055	C	T	100	PASS	AC=736;AF=0.146965;AN=5008;NS=2504;DP=15347;EAS_AF=0.2669;AMR_AF=0.2464;AFR_AF=0.0272;EUR_AF=0.1471;SAS_AF=0.1145;AA=C|||;VT=SNP
1	97671192	rs61786273	C	A	100	PASS	AC=123;AF=0.0245607;AN=5008;NS=2504;DP=15503;EAS_AF=0;AMR_AF=0.0346;AFR_AF=0.0023;EUR_AF=0.0706;SAS_AF=0.0256;AA=C|||;VT=SNP
1	97672272	rs111554392	G	A	100	PASS	AC=651;AF=0.129992;AN=5008;NS=2504;DP=6807;EAS_AF=0.0506;AMR_AF=0.1398;AFR_AF=0.0431;EUR_AF=0.2336;SAS_AF=0.2157;AA=G|||;VT=SNP
1	97672838	rs4128473	T	C	100	PASS	AC=1302;AF=0.259984;AN=5008;NS=2504;DP=19270;EAS_AF=0.2718;AMR_AF=0.1729;AFR_AF=0.4342;EUR_AF=0.1412;SAS_AF=0.1963;AA=T|||;VT=SNP
1	97673073	rs4128474	T	C	100	PASS	AC=225;AF=0.0449281;AN=5008;NS=2504;DP=18455;EAS_AF=0;AMR_AF=0.0821;AFR_AF=0.0121;EUR_AF=0.1352;SAS_AF=0.0164;AA=T|||;VT=SNP
1	97673259	rs58951949	C	G	100	PASS	AC=730;AF=0.145767;AN=5008;NS=2504;DP=17408;EAS_AF=0.2718;AMR_AF=0.1095;AFR_AF=0.1354;EUR_AF=0.0239;SAS_AF=0.181;AA=C|||;VT=SNP
1	97673331	rs79816507	C	T	100	PASS	AC=252;AF=0.0503195;AN=5008;NS=2504;DP=16943;EAS_AF=0.0308;AMR_AF=0.0317;AFR_AF=0.0719;EUR_AF=0.0229;SAS_AF=0.0828;AA=C|||;VT=SNP
1	97673383	rs76038939	T	C	100	PASS	AC=704;AF=0.140575;AN=5008;NS=2504;DP=16701;EAS_AF=0.3512;AMR_AF=0.1095;AFR_AF=0.003;EUR_AF=0.0686;SAS_AF=0.2055;AA=T|||;VT=SNP
1	97673404	rs12120388	C	A	100	PASS	AC=2419;AF=0.483027;AN=5008;NS=2504;DP=16381;EAS_AF=0.7232;AMR_AF=0.5187;AFR_AF=0.1589;EUR_AF=0.4791;SAS_AF=0.6524;AA=C|||;VT=SNP
1	97674520	rs189125993	G	A	100	PASS	AC=23;AF=0.00459265;AN=5008;NS=2504;DP=18116;EAS_AF=0;AMR_AF=0.0043;AFR_AF=0.0015;EUR_AF=0.0129;SAS_AF=0.0051;AA=G|||;VT=SNP
1	97675300	rs72726635	A	G	100	PASS	AC=7;AF=0.00139776;AN=5008;NS=2504;DP=20573;EAS_AF=0;AMR_AF=0.0014;AFR_AF=0;EUR_AF=0.005;SAS_AF=0.001;AA=A|||;VT=SNP
1	97675508	rs139548851	T	C	100	PASS	AC=38;AF=0.00758786;AN=5008;NS=2504;DP=18736;EAS_AF=0.001;AMR_AF=0.0173;AFR_AF=0;EUR_AF=0.0229;SAS_AF=0.002;AA=T|||;VT=SNP
1	97676260	rs7537668	A	G	100	PASS	AC=4294;AF=0.857428;AN=5008;NS=2504;DP=19338;EAS_AF=0.995;AMR_AF=0.7378;AFR_AF=0.9592;EUR_AF=0.662;SAS_AF=0.864;AA=G|||;VT=SNP
1	97676519	rs3897933	G	A	100	PASS	AC=1235;AF=0.246605;AN=5008;NS=2504;DP=21022;EAS_AF=0.2371;AMR_AF=0.33;AFR_AF=0.2806;EUR_AF=0.2932;SAS_AF=0.1033;AA=G|||;VT=SNP
1	97676684	rs7528631	C	T	100	PASS	AC=275;AF=0.0549121;AN=5008;NS=2504;DP=20976;EAS_AF=0.0327;AMR_AF=0.0274;AFR_AF=0.1067;EUR_AF=0.0219;SAS_AF=0.0613;AA=C|||;VT=SNP
1	97676941	rs10783056	C	T	100	PASS	AC=1047;AF=0.209065;AN=5008;NS=2504;DP=17673;EAS_AF=0.2371;AMR_AF=0.3256;AFR_AF=0.1407;EUR_AF=0.2932;SAS_AF=0.1033;AA=C|||;VT=SNP
1	97677905	rs34773620	T	C	100	PASS	AC=54;AF=0.0107827;AN=5008;NS=2504;DP=17291;EAS_AF=0;AMR_AF=0.0173;AFR_AF=0.0008;EUR_AF=0.0129;SAS_AF=0.0286;AA=T|||;VT=SNP
1	97678225	rs113589535	G	A	100	PASS	AC=99;AF=0.0197684;AN=5008;NS=2504;DP=18731;EAS_AF=0;AMR_AF=0.0115;AFR_AF=0.0015;EUR_AF=0.0437;SAS_AF=0.046;AA=g|||;VT=SNP
1	97678531	rs138702430	G	C	100	PASS	AC=24;AF=0.00479233;AN=5008;NS=2504;DP=19991;EAS_AF=0;AMR_AF=0.0014;AFR_AF=0.0023;EUR_AF=0.0129;SAS_AF=0.0072;AA=G|||;VT=SNP
1	97679538	rs115302069	G	A	100	PASS	AC=52;AF=0.0103834;AN=5008;NS=2504;DP=20828;EAS_AF=0;AMR_AF=0.0187;AFR_AF=0.0023;EUR_AF=0.0258;SAS_AF=0.0102;AA=G|||;VT=SNP
1	97679796	rs77271952	T	A	100	PASS	AC=59;AF=0.0117812;AN=5008;NS=2504;DP=19331;EAS_AF=0.001;AMR_AF=0.0144;AFR_AF=0.0015;EUR_AF=0.0408;SAS_AF=0.0051;AA=T|||;VT=SNP
1	97680316	rs12120068	G	A	100	PASS	AC=451;AF=0.0900559;AN=5008;NS=2504;DP=20630;EAS_AF=0.0437;AMR_AF=0.0735;AFR_AF=0.0159;EUR_AF=0.1272;SAS_AF=0.2117;AA=G|||;VT=SNP
1	97680720	rs2027054	C	T	100	PASS	AC=1047;AF=0.209065;AN=5008;NS=2504;DP=20694;EAS_AF=0.2371;AMR_AF=0.3256;AFR_AF=0.1392;EUR_AF=0.2952;SAS_AF=0.1033;AA=C|||;VT=SNP
1	97680878	rs114436742	C	T	100	PASS	AC=133;AF=0.0265575;AN=5008;NS=2504;DP=19974;EAS_AF=0.001;AMR_AF=0.0793;AFR_AF=0.0068;EUR_AF=0.0437;SAS_AF=0.0245;AA=C|||;VT=SNP
1	97681342	rs1333727	T	C	100	PASS	AC=2217;AF=0.442692;AN=5008;NS=2504;DP=19098;EAS_AF=0.5337;AMR_AF=0.4625;AFR_AF=0.5749;EUR_AF=0.3201;SAS_AF=0.2822;AA=C|||;VT=SNP
1	97682026	rs6697132	G	A	100	PASS	AC=4272;AF=0.853035;AN=5008;NS=2504;DP=16493;EAS_AF=0.996;AMR_AF=0.7277;AFR_AF=0.9697;EUR_AF=0.6382;SAS_AF=0.8579;AA=A|||;VT=SNP
1	97682212	rs116375943	G	A	100	PASS	AC=64;AF=0.0127796;AN=5008;NS=2504;DP=14292;EAS_AF=0;AMR_AF=0.0187;AFR_AF=0.0015;EUR_AF=0.0219;SAS_AF=0.0276;AA=G|||;VT=SNP
1	97682376	rs12046655	A	G	100	PASS	AC=1685;AF=0.336462;AN=5008;NS=2504;DP=19914;EAS_AF=0.4623;AMR_AF=0.219;AFR_AF=0.2262;EUR_AF=0.2157;SAS_AF=0.5634;AA=A|||;VT=SNP
1	97682696	rs189573130	G	A	100	PASS	AC=43;AF=0.00858626;AN=5008;NS=2504;DP=17358;EAS_AF=0;AMR_AF=0.013;AFR_AF=0.0015;EUR_AF=0.0268;SAS_AF=0.0051;AA=G|||;VT=SNP
1	97683103	rs12116905	G	T	100	PASS	AC=443;AF=0.0884585;AN=5008;NS=2504;DP=16747;EAS_AF=0.0397;AMR_AF=0.0735;AFR_AF=0.0129;EUR_AF=0.1272;SAS_AF=0.2117;AA=G|||;VT=SNP
1	97683453	rs75112377	G	A	100	PASS	AC=125;AF=0.0249601;AN=5008;NS=2504;DP=17551;EAS_AF=0;AMR_AF=0.0591;AFR_AF=0.0008;EUR_AF=0.0755;SAS_AF=0.0072;AA=G|||;VT=SNP
1	97683598	rs71656171	G	A	100	PASS	AC=54;AF=0.0107827;AN=5008;NS=2504;DP=17003;EAS_AF=0;AMR_AF=0.0173;AFR_AF=0.0008;EUR_AF=0.0129;SAS_AF=0.0286;AA=G|||;VT=SNP
1	97683745	rs61637399	T	C	100	PASS	AC=2030;AF=0.405351;AN=5008;NS=2504;DP=17504;EAS_AF=0.5377;AMR_AF=0.4424;AFR_AF=0.4425;EUR_AF=0.3181;SAS_AF=0.2822;AA=T|||;VT=SNP
1	97683997	rs10875055	T	C	100	PASS	AC=3906;AF=0.779952;AN=5008;NS=2504;DP=17614;EAS_AF=0.996;AMR_AF=0.683;AFR_AF=0.8041;EUR_AF=0.5358;SAS_AF=0.8446;AA=C|||;VT=SNP
1	97684328	rs4511173	T	C	100	PASS	AC=2221;AF=0.44349;AN=5008;NS=2504;DP=18622;EAS_AF=0.5347;AMR_AF=0.4625;AFR_AF=0.5772;EUR_AF=0.3201;SAS_AF=0.2822;AA=T|||;VT=SNP
1	97685484	rs71656172	T	C	100	PASS	AC=445;AF=0.0888578;AN=5008;NS=2504;DP=20236;EAS_AF=0.0437;AMR_AF=0.0735;AFR_AF=0.0129;EUR_AF=0.1262;SAS_AF=0.2106;AA=T|||;VT=SNP
1	97685486	rs2039447	T	C	100	PASS	AC=2222;AF=0.44369;AN=5008;NS=2504;DP=20256;EAS_AF=0.5337;AMR_AF=0.464;AFR_AF=0.5772;EUR_AF=0.3201;SAS_AF=0.2832;AA=C|||;VT=SNP
1	97685992	rs1413234	C	A	100	PASS	AC=366;AF=0.0730831;AN=5008;NS=2504;DP=19233;EAS_AF=0;AMR_AF=0.0461;AFR_AF=0.1626;EUR_AF=0.1034;SAS_AF=0.0153;AA=C|||;VT=SNP
1	97686036	rs1413235	T	C	100	PASS	AC=4259;AF=0.850439;AN=5008;NS=2504;DP=19045;EAS_AF=0.996;AMR_AF=0.7291;AFR_AF=0.9592;EUR_AF=0.6382;SAS_AF=0.8579;AA=C|||;VT=SNP
1	97686519	rs2039448	T	G	100	PASS	AC=2039;AF=0.407149;AN=5008;NS=2504;DP=15052;EAS_AF=0.5377;AMR_AF=0.4424;AFR_AF=0.4425;EUR_AF=0.3181;SAS_AF=0.2914;AA=T|||;VT=SNP
1	97687015	rs1413239	C	T	100	PASS	AC=2230;AF=0.445288;AN=5008;NS=2504;DP=14947;EAS_AF=0.5337;AMR_AF=0.464;AFR_AF=0.5772;EUR_AF=0.3201;SAS_AF=0.2914;AA=T|||;VT=SNP
1	97688831	rs4415625	G	A	100	PASS	AC=658;AF=0.13139;AN=5008;NS=2504;DP=15733;EAS_AF=0.2371;AMR_AF=0.232;AFR_AF=0.0378;EUR_AF=0.1312;SAS_AF=0.0777;AA=g|||;VT=SNP
1	97689736	rs1333728	G	T	100	PASS	AC=160;AF=0.0319489;AN=5008;NS=2504;DP=15372;EAS_AF=0;AMR_AF=0.0403;AFR_AF=0.0129;EUR_AF=0.1014;SAS_AF=0.0133;AA=G|||;VT=SNP
1	97690052	rs72967839	C	T	100	PASS	AC=351;AF=0.0700879;AN=5008;NS=2504;DP=18134;EAS_AF=0;AMR_AF=0.0447;AFR_AF=0.1543;EUR_AF=0.1024;SAS_AF=0.0133;AA=C|||;VT=SNP
1	97690195	rs74676854	C	A	100	PASS	AC=80;AF=0.0159744;AN=5008;NS=2504;DP=18091;EAS_AF=0;AMR_AF=0.0058;AFR_AF=0.0015;EUR_AF=0.0328;SAS_AF=0.0419;AA=C|||;VT=SNP
1	97691005	rs885622	T	C	100	PASS	AC=4275;AF=0.853634;AN=5008;NS=2504;DP=14773;EAS_AF=0.996;AMR_AF=0.7291;AFR_AF=0.9705;EUR_AF=0.6382;SAS_AF=0.8589;AA=C|||;VT=SNP
1	97691100	rs10875056	A	T	100	PASS	AC=1237;AF=0.247005;AN=5008;NS=2504;DP=14268;EAS_AF=0.2391;AMR_AF=0.3314;AFR_AF=0.2806;EUR_AF=0.2932;SAS_AF=0.1022;AA=A|||;VT=SNP
1	97691199	rs148245643	A	G	100	PASS	AC=17;AF=0.00339457;AN=5008;NS=2504;DP=14408;EAS_AF=0;AMR_AF=0.0043;AFR_AF=0;EUR_AF=0.0129;SAS_AF=0.001;AA=A|||;VT=SNP
1	97691464	rs75993802	G	C	100	PASS	AC=154;AF=0.0307508;AN=5008;NS=2504;DP=16485;EAS_AF=0;AMR_AF=0.0403;AFR_AF=0.0083;EUR_AF=0.1014;SAS_AF=0.0133;AA=G|||;VT=SNP
1	97692365	rs115115446	C	G	100	PASS	AC=130;AF=0.0259585;AN=5008;NS=2504;DP=15189;EAS_AF=0.0317;AMR_AF=0.0187;AFR_AF=0.0015;EUR_AF=0.0219;SAS_AF=0.0624;AA=C|||;VT=SNP
1	97692837	rs188489679	C	T	100	PASS	AC=26;AF=0.00519169;AN=5008;NS=2504;DP=10401;EAS_AF=0;AMR_AF=0.0086;AFR_AF=0.0008;EUR_AF=0.0179;SAS_AF=0.001;AA=C|||;VT=SNP
1	97693323	rs11165810	C	T	100	PASS	AC=991;AF=0.197883;AN=5008;NS=2504;DP=13113;EAS_AF=0.2956;AMR_AF=0.1153;AFR_AF=0.3048;EUR_AF=0.0249;SAS_AF=0.1892;AA=C|||;VT=SNP
1	97693692	rs12402250	A	T	100	PASS	AC=1097;AF=0.21905;AN=5008;NS=2504;DP=14551;EAS_AF=0.2827;AMR_AF=0.3285;AFR_AF=0.1422;EUR_AF=0.2932;SAS_AF=0.1033;AA=A|||;VT=SNP
1	97693858	rs1931072	G	A	100	PASS	AC=1484;AF=0.296326;AN=5008;NS=2504;DP=15762;EAS_AF=0.2827;AMR_AF=0.3545;AFR_AF=0.4198;EUR_AF=0.2952;SAS_AF=0.1033;AA=A|||;VT=SNP
1	97694442	rs827497	C	T	100	PASS	AC=1100;AF=0.219649;AN=5008;NS=2504;DP=15161;EAS_AF=0.2827;AMR_AF=0.3314;AFR_AF=0.1422;EUR_AF=0.2942;SAS_AF=0.1033;AA=C|||;VT=SNP
1	97694535	rs9969993	C	T	100	PASS	AC=1619;AF=0.323283;AN=5008;NS=2504;DP=14846;EAS_AF=0.4167;AMR_AF=0.2176;AFR_AF=0.2247;EUR_AF=0.2157;SAS_AF=0.546;AA=C|||;VT=SNP
1	97695162	rs12120514	A	G	100	PASS	AC=446;AF=0.0890575;AN=5008;NS=2504;DP=5776;EAS_AF=0.0437;AMR_AF=0.0735;AFR_AF=0.0129;EUR_AF=0.1272;SAS_AF=0.2106;AA=a|||;VT=SNP
1	97695296	rs140241547	T	C	100	PASS	AC=21;AF=0.00419329;AN=5008;NS=2504;DP=9784;EAS_AF=0;AMR_AF=0.0043;AFR_AF=0.0008;EUR_AF=0.0149;SAS_AF=0.002;AA=t|||;VT=SNP
1	97695911	rs12729191	C	T	100	PASS	AC=443;AF=0.0884585;AN=5008;NS=2504;DP=21106;EAS_AF=0.0407;AMR_AF=0.0735;AFR_AF=0.0129;EUR_AF=0.1272;SAS_AF=0.2106;AA=C|||;VT=SNP
1	97696711	rs866129	A	T	100	PASS	AC=1239;AF=0.247404;AN=5008;NS=2504;DP=19598;EAS_AF=0.2867;AMR_AF=0.3429;AFR_AF=0.2368;EUR_AF=0.2962;SAS_AF=0.1033;AA=T|||;VT=SNP
1	97696936	rs9651211	T	A	100	PASS	AC=1482;AF=0.295927;AN=5008;NS=2504;DP=19736;EAS_AF=0.4127;AMR_AF=0.2133;AFR_AF=0.1278;EUR_AF=0.2147;SAS_AF=0.545;AA=T|||;VT=SNP
1	97697114	rs112599248	A	G	100	PASS	AC=808;AF=0.161342;AN=5008;NS=2504;DP=18444;EAS_AF=0.2966;AMR_AF=0.1124;AFR_AF=0.1634;EUR_AF=0.0249;SAS_AF=0.1943;AA=A|||;VT=SNP
1	97697147	rs595937	T	C	100	PASS	AC=4274;AF=0.853435;AN=5008;NS=2504;DP=18107;EAS_AF=0.996;AMR_AF=0.7291;AFR_AF=0.9705;EUR_AF=0.6392;SAS_AF=0.8569;AA=C|||;VT=SNP
1	97698224	rs688913	T	C	100	PASS	AC=4261;AF=0.850839;AN=5008;NS=2504;DP=16840;EAS_AF=0.996;AMR_AF=0.7291;AFR_AF=0.9607;EUR_AF=0.6392;SAS_AF=0.8569;AA=t|||;VT=SNP
1	97698637	rs676686	C	G	100	PASS	AC=2590;AF=0.517173;AN=5008;NS=2504;DP=17931;EAS_AF=0.6994;AMR_AF=0.5403;AFR_AF=0.2716;EUR_AF=0.5089;SAS_AF=0.6534;AA=C|||;VT=SNP
1	97698922	rs71656173	G	T	100	PASS	AC=1488;AF=0.297125;AN=5008;NS=2504;DP=19653;EAS_AF=0.4127;AMR_AF=0.2147;AFR_AF=0.1278;EUR_AF=0.2147;SAS_AF=0.5501;AA=G|||;VT=SNP
1	97699226	rs673989	C	T	100	PASS	AC=4976;AF=0.99361;AN=5008;NS=2504;DP=18895;EAS_AF=1;AMR_AF=0.987;AFR_AF=0.9985;EUR_AF=0.9861;SAS_AF=0.9928;AA=T|||;VT=SNP
1	97699280	rs4412640	G	C	100	PASS	AC=2726;AF=0.544329;AN=5008;NS=2504;DP=18111;EAS_AF=0.6994;AMR_AF=0.5591;AFR_AF=0.3631;EUR_AF=0.5109;SAS_AF=0.6534;AA=C|||;VT=SNP
1	97699703	rs71656174	C	A	100	PASS	AC=439;AF=0.0876597;AN=5008;NS=2504;DP=16416;EAS_AF=0.0397;AMR_AF=0.0735;AFR_AF=0.0113;EUR_AF=0.1272;SAS_AF=0.2096;AA=C|||;VT=SNP
1	97699757	rs1520658	T	C	100	PASS	AC=712;AF=0.142173;AN=5008;NS=2504;DP=16864;EAS_AF=0.2867;AMR_AF=0.2363;AFR_AF=0.0378;EUR_AF=0.1312;SAS_AF=0.0787;AA=T|||;VT=SNP
1	97700245	rs17432999	T	C	100	PASS	AC=98;AF=0.0195687;AN=5008;NS=2504;DP=17751;EAS_AF=0;AMR_AF=0.0115;AFR_AF=0.0015;EUR_AF=0.0427;SAS_AF=0.046;AA=T|||;VT=SNP
1	97700589	rs12137711	C	T	100	PASS	AC=441;AF=0.0880591;AN=5008;NS=2504;DP=19015;EAS_AF=0.0407;AMR_AF=0.0735;AFR_AF=0.0106;EUR_AF=0.1282;SAS_AF=0.2106;AA=C|||;VT=SNP;EX_TARGET
1	97700885	rs2184191	T	A	100	PASS	AC=888;AF=0.177316;AN=5008;NS=2504;DP=18298;EAS_AF=0.371;AMR_AF=0.1225;AFR_AF=0.0378;EUR_AF=0.0815;SAS_AF=0.3037;AA=T|||;VT=SNP
1	97700939	rs1970143	C	T	100	PASS	AC=2603;AF=0.519768;AN=5008;NS=2504;DP=18480;EAS_AF=0.7004;AMR_AF=0.5447;AFR_AF=0.2731;EUR_AF=0.5149;SAS_AF=0.6544;AA=C|||;VT=SNP
1	97701034	rs1970142	A	G	100	PASS	AC=4274;AF=0.853435;AN=5008;NS=2504;DP=17219;EAS_AF=0.996;AMR_AF=0.7291;AFR_AF=0.9705;EUR_AF=0.6392;SAS_AF=0.8569;AA=G|||;VT=SNP
1	97701403	rs17116594	C	T	100	PASS	AC=789;AF=0.157548;AN=5008;NS=2504;DP=14645;EAS_AF=0.2976;AMR_AF=0.1037;AFR_AF=0.1626;EUR_AF=0.0258;SAS_AF=0.18;AA=C|||;VT=SNP
1	97701419	rs77594823	C	G	100	PASS	AC=64;AF=0.0127796;AN=5008;NS=2504;DP=14487;EAS_AF=0.006;AMR_AF=0.0202;AFR_AF=0;EUR_AF=0.0288;SAS_AF=0.0153;AA=C|||;VT=SNP
1	97702669	rs189664358	C	T	100	PASS	AC=15;AF=0.00299521;AN=5008;NS=2504;DP=12020;EAS_AF=0;AMR_AF=0.0043;AFR_AF=0;EUR_AF=0.0109;SAS_AF=0.001;AA=C|||;VT=SNP
1	97703325	rs533365	C	T	100	PASS	AC=4260;AF=0.850639;AN=5008;NS=2504;DP=17355;EAS_AF=0.997;AMR_AF=0.7305;AFR_AF=0.9592;EUR_AF=0.6372;SAS_AF=0.8579;AA=T|||;VT=SNP
1	97703552	rs17116602	T	C	100	PASS	AC=994;AF=0.198482;AN=5008;NS=2504;DP=16525;EAS_AF=0.3601;AMR_AF=0.121;AFR_AF=0.1157;EUR_AF=0.0905;SAS_AF=0.3098;AA=T|||;VT=SNP
1	97703563	rs12119089	A	T	100	PASS	AC=1832;AF=0.365815;AN=5008;NS=2504;DP=16399;EAS_AF=0.4296;AMR_AF=0.2709;AFR_AF=0.2625;EUR_AF=0.3221;SAS_AF=0.5521;AA=T|||;VT=SNP
1	97704042	rs505864	G	A	100	PASS	AC=3127;AF=0.624401;AN=5008;NS=2504;DP=14837;EAS_AF=0.7063;AMR_AF=0.6052;AFR_AF=0.5582;EUR_AF=0.6103;SAS_AF=0.6575;AA=A|||;VT=SNP
1	97704200	rs72726650	C	T	100	PASS	AC=1069;AF=0.213458;AN=5008;NS=2504;DP=15812;EAS_AF=0.3591;AMR_AF=0.1239;AFR_AF=0.1732;EUR_AF=0.0905;SAS_AF=0.3078;AA=C|||;VT=SNP
1	97704554	rs79714321	C	T	100	PASS	AC=50;AF=0.00998403;AN=5008;NS=2504;DP=18394;EAS_AF=0;AMR_AF=0.0159;AFR_AF=0.003;EUR_AF=0.0318;SAS_AF=0.0031;AA=C|||;VT=SNP
1	97704756	rs79435028	A	C	100	PASS	AC=72;AF=0.014377;AN=5008;NS=2504;DP=18017;EAS_AF=0;AMR_AF=0.0115;AFR_AF=0.0053;EUR_AF=0.0169;SAS_AF=0.0409;AA=A|||;VT=SNP
1	97704798	rs865242	T	C	100	PASS	AC=1115;AF=0.222644;AN=5008;NS=2504;DP=17447;EAS_AF=0.2778;AMR_AF=0.3314;AFR_AF=0.1558;EUR_AF=0.2903;SAS_AF=0.1094;AA=T|||;VT=SNP
1	97704898	rs1413227	T	C	100	PASS	AC=4303;AF=0.859225;AN=5008;NS=2504;DP=14830;EAS_AF=0.997;AMR_AF=0.7392;AFR_AF=0.9728;EUR_AF=0.6551;SAS_AF=0.8589;AA=t|||;VT=SNP
1	97706237	rs12133176	C	T	100	PASS	AC=658;AF=0.13139;AN=5008;NS=2504;DP=16125;EAS_AF=0.0764;AMR_AF=0.1095;AFR_AF=0.1029;EUR_AF=0.1412;SAS_AF=0.2321;AA=C|||;VT=SNP
1	97706445	rs72726651	A	G	100	PASS	AC=1029;AF=0.205471;AN=5008;NS=2504;DP=14524;EAS_AF=0.3552;AMR_AF=0.1124;AFR_AF=0.1657;EUR_AF=0.0775;SAS_AF=0.3027;AA=A|||;VT=SNP
1	97707562	rs12738234	C	A	100	PASS	AC=991;AF=0.197883;AN=5008;NS=2504;DP=9070;EAS_AF=0.2887;AMR_AF=0.1182;AFR_AF=0.289;EUR_AF=0.0427;SAS_AF=0.1973;AA=C|||;VT=SNP
1	97707568	rs542490	C	T	100	PASS	AC=4285;AF=0.855631;AN=5008;NS=2504;DP=9078;EAS_AF=0.997;AMR_AF=0.7378;AFR_AF=0.9607;EUR_AF=0.6541;SAS_AF=0.8589;AA=T|||;VT=SNP
1	97707988	rs34346385	C	T	100	PASS	AC=659;AF=0.131589;AN=5008;NS=2504;DP=10857;EAS_AF=0.0754;AMR_AF=0.1095;AFR_AF=0.1051;EUR_AF=0.1412;SAS_AF=0.2311;AA=G|||;VT=SNP
1	97708188	rs76859231	T	C	100	PASS	AC=152;AF=0.0303514;AN=5008;NS=2504;DP=13715;EAS_AF=0;AMR_AF=0.0403;AFR_AF=0.0076;EUR_AF=0.1004;SAS_AF=0.0133;AA=T|||;VT=SNP
1	97708261	rs11165814	T	A	100	PASS	AC=4286;AF=0.855831;AN=5008;NS=2504;DP=14096;EAS_AF=0.997;AMR_AF=0.7378;AFR_AF=0.9614;EUR_AF=0.6541;SAS_AF=0.8589;AA=A|||;VT=SNP
1	97708274	rs12403951	A	G	100	PASS	AC=1222;AF=0.24401;AN=5008;NS=2504;DP=14151;EAS_AF=0.2778;AMR_AF=0.3314;AFR_AF=0.2368;EUR_AF=0.2903;SAS_AF=0.1094;AA=A|||;VT=SNP
1	97708492	rs79023416	T	C	100	PASS	AC=152;AF=0.0303514;AN=5008;NS=2504;DP=14909;EAS_AF=0;AMR_AF=0.0403;AFR_AF=0.0076;EUR_AF=0.1004;SAS_AF=0.0133;AA=T|||;VT=SNP
1	97708511	rs12125127	T	C	100	PASS	AC=660;AF=0.131789;AN=5008;NS=2504;DP=15205;EAS_AF=0.0764;AMR_AF=0.1095;AFR_AF=0.1051;EUR_AF=0.1412;SAS_AF=0.2311;AA=T|||;VT=SNP
1	97708757	rs78357087	G	C	100	PASS	AC=53;AF=0.0105831;AN=5008;NS=2504;DP=14272;EAS_AF=0;AMR_AF=0.0159;AFR_AF=0.0008;EUR_AF=0.0129;SAS_AF=0.0286;AA=g|||;VT=SNP
1	97708799	rs74775655	A	T	100	PASS	AC=49;AF=0.00978435;AN=5008;NS=2504;DP=14584;EAS_AF=0;AMR_AF=0.0086;AFR_AF=0.0023;EUR_AF=0.0239;SAS_AF=0.0164;AA=A|||;VT=SNP
1	97709053	rs12124488	A	G	100	PASS	AC=866;AF=0.172923;AN=5008;NS=2504;DP=13210;EAS_AF=0.0764;AMR_AF=0.1585;AFR_AF=0.1475;EUR_AF=0.2435;SAS_AF=0.2444;AA=A|||;VT=SNP
1	97710440	rs77934634	T	G	100	PASS	AC=112;AF=0.0223642;AN=5008;NS=2504;DP=16806;EAS_AF=0;AMR_AF=0.013;AFR_AF=0.0023;EUR_AF=0.0358;SAS_AF=0.0654;AA=T|||;VT=SNP
1	97710954	rs35182755	C	T	100	PASS	AC=862;AF=0.172125;AN=5008;NS=2504;DP=16780;EAS_AF=0.0714;AMR_AF=0.1585;AFR_AF=0.1475;EUR_AF=0.2435;SAS_AF=0.2454;AA=C|||;VT=SNP
1	97711452	rs592609	A	G	100	PASS	AC=3135;AF=0.625998;AN=5008;NS=2504;DP=19168;EAS_AF=0.7044;AMR_AF=0.6095;AFR_AF=0.5666;EUR_AF=0.6103;SAS_AF=0.6534;AA=G|||;VT=SNP
1	97711561	rs12758854	G	A	100	PASS	AC=1918;AF=0.382987;AN=5008;NS=2504;DP=18083;EAS_AF=0.4266;AMR_AF=0.281;AFR_AF=0.329;EUR_AF=0.3211;SAS_AF=0.547;AA=G|||;VT=SNP
1	97713126	rs58261705	G	A	100	PASS	AC=1015;AF=0.202676;AN=5008;NS=2504;DP=18518;EAS_AF=0.3512;AMR_AF=0.1138;AFR_AF=0.1672;EUR_AF=0.0775;SAS_AF=0.2894;AA=G|||;VT=SNP
1	97714665	rs10875057	T	C	100	PASS	AC=1448;AF=0.289137;AN=5008;NS=2504;DP=16241;EAS_AF=0.2758;AMR_AF=0.3862;AFR_AF=0.2867;EUR_AF=0.3996;SAS_AF=0.1237;AA=T|||;VT=SNP
1	97714813	rs116583800	G	A	100	PASS	AC=41;AF=0.0081869;AN=5008;NS=2504;DP=16515;EAS_AF=0;AMR_AF=0.013;AFR_AF=0;EUR_AF=0.0268;SAS_AF=0.0051;AA=G|||;VT=SNP
1	97714892	rs10875058	C	T	100	PASS	AC=1744;AF=0.348243;AN=5008;NS=2504;DP=16392;EAS_AF=0.2748;AMR_AF=0.4006;AFR_AF=0.503;EUR_AF=0.3996;SAS_AF=0.1247;AA=T|||;VT=SNP
1	97714918	rs12128564	G	A	100	PASS	AC=496;AF=0.0990415;AN=5008;NS=2504;DP=16385;EAS_AF=0.0456;AMR_AF=0.1052;AFR_AF=0.0106;EUR_AF=0.1392;SAS_AF=0.228;AA=G|||;VT=SNP
1	97715155	rs12069661	A	T	100	PASS	AC=972;AF=0.194089;AN=5008;NS=2504;DP=15836;EAS_AF=0.3542;AMR_AF=0.1066;AFR_AF=0.1233;EUR_AF=0.0785;SAS_AF=0.3057;AA=T|||;VT=SNP
1	97715643	rs56038816	T	C	100	PASS	AC=150;AF=0.0299521;AN=5008;NS=2504;DP=13044;EAS_AF=0;AMR_AF=0.0403;AFR_AF=0.0076;EUR_AF=0.0984;SAS_AF=0.0133;AA=T|||;VT=SNP
1	97715757	rs12137174	C	T	100	PASS	AC=530;AF=0.105831;AN=5008;NS=2504;DP=14197;EAS_AF=0.0704;AMR_AF=0.1066;AFR_AF=0.0113;EUR_AF=0.1421;SAS_AF=0.2321;AA=C|||;VT=SNP
1	97716141	rs12564297	A	C	100	PASS	AC=939;AF=0.1875;AN=5008;NS=2504;DP=13912;EAS_AF=0.3006;AMR_AF=0.1196;AFR_AF=0.2284;EUR_AF=0.0427;SAS_AF=0.2127;AA=A|||;VT=SNP
1	97716156	rs146546313	A	G	100	PASS	AC=23;AF=0.00459265;AN=5008;NS=2504;DP=14435;EAS_AF=0;AMR_AF=0.0086;AFR_AF=0.0015;EUR_AF=0.0099;SAS_AF=0.0051;AA=A|||;VT=SNP
1	97716167	rs1760212	C	T	100	PASS	AC=1691;AF=0.33766;AN=5008;NS=2504;DP=14988;EAS_AF=0.2778;AMR_AF=0.3977;AFR_AF=0.4637;EUR_AF=0.3986;SAS_AF=0.1237;AA=c|||;VT=SNP
1	97716617	rs11165815	A	C	100	PASS	AC=1699;AF=0.339257;AN=5008;NS=2504;DP=15420;EAS_AF=0.2768;AMR_AF=0.3991;AFR_AF=0.4705;EUR_AF=0.3986;SAS_AF=0.1227;AA=C|||;VT=SNP
1	97717024	rs2151567	G	A	100	PASS	AC=173;AF=0.0345447;AN=5008;NS=2504;DP=16009;EAS_AF=0.0357;AMR_AF=0.0259;AFR_AF=0.003;EUR_AF=0.0388;SAS_AF=0.0777;AA=G|||;VT=SNP
1	97717200	rs77987628	C	T	100	PASS	AC=203;AF=0.0405351;AN=5008;NS=2504;DP=18318;EAS_AF=0;AMR_AF=0.049;AFR_AF=0.0424;EUR_AF=0.1004;SAS_AF=0.0123;AA=C|||;VT=SNP
1	97717279	rs4950025	A	C	100	PASS	AC=923;AF=0.184305;AN=5008;NS=2504;DP=19742;EAS_AF=0.2996;AMR_AF=0.1196;AFR_AF=0.2224;EUR_AF=0.0427;SAS_AF=0.2055;AA=A|||;VT=SNP
1	97717618	rs563033	T	C	100	PASS	AC=1690;AF=0.33746;AN=5008;NS=2504;DP=20434;EAS_AF=0.2768;AMR_AF=0.3977;AFR_AF=0.4637;EUR_AF=0.3986;SAS_AF=0.1237;AA=T|||;VT=SNP
1	97717669	rs563832	G	T	100	PASS	AC=1686;AF=0.336661;AN=5008;NS=2504;DP=20399;EAS_AF=0.2768;AMR_AF=0.3934;AFR_AF=0.4629;EUR_AF=0.3986;SAS_AF=0.1237;AA=G|||;VT=SNP
1	97717987	rs1520663	C	T	100	PASS	AC=1688;AF=0.337061;AN=5008;NS=2504;DP=21787;EAS_AF=0.2758;AMR_AF=0.3977;AFR_AF=0.4629;EUR_AF=0.3986;SAS_AF=0.1237;AA=C|||;VT=SNP
1	97718075	rs1520664	C	T	100	PASS	AC=1694;AF=0.338259;AN=5008;NS=2504;DP=20102;EAS_AF=0.2758;AMR_AF=0.3963;AFR_AF=0.4697;EUR_AF=0.3966;SAS_AF=0.1237;AA=C|||;VT=SNP
1	97719612	rs72726653	C	T	100	PASS	AC=820;AF=0.163738;AN=5008;NS=2504;DP=13795;EAS_AF=0.2956;AMR_AF=0.0951;AFR_AF=0.0983;EUR_AF=0.0716;SAS_AF=0.2597;AA=C|||;VT=SNP
1	97719847	rs666924	T	C	100	PASS	AC=1691;AF=0.33766;AN=5008;NS=2504;DP=15545;EAS_AF=0.2778;AMR_AF=0.3977;AFR_AF=0.4652;EUR_AF=0.3966;SAS_AF=0.1237;AA=T|||;VT=SNP
1	97719934	rs12735722	G	A	100	PASS	AC=963;AF=0.192292;AN=5008;NS=2504;DP=17212;EAS_AF=0.3482;AMR_AF=0.1153;AFR_AF=0.2231;EUR_AF=0.0427;SAS_AF=0.1984;AA=G|||;VT=SNP
1	97720465	rs576189	T	C	100	PASS	AC=1697;AF=0.338858;AN=5008;NS=2504;DP=20180;EAS_AF=0.2778;AMR_AF=0.3991;AFR_AF=0.4675;EUR_AF=0.3986;SAS_AF=0.1237;AA=T|||;VT=SNP
1	97720874	rs652247	G	A	100	PASS	AC=1686;AF=0.336661;AN=5008;NS=2504;DP=19722;EAS_AF=0.2758;AMR_AF=0.3919;AFR_AF=0.466;EUR_AF=0.3966;SAS_AF=0.1237;AA=A|||;VT=SNP
1	97720875	rs652246	T	A	100	PASS	AC=1117;AF=0.223043;AN=5008;NS=2504;DP=19745;EAS_AF=0.2758;AMR_AF=0.3256;AFR_AF=0.1566;EUR_AF=0.2952;SAS_AF=0.1115;AA=T|||;VT=SNP
1	97720978	rs10875059	G	A	100	PASS	AC=1495;AF=0.298522;AN=5008;NS=2504;DP=17646;EAS_AF=0.37;AMR_AF=0.219;AFR_AF=0.1823;EUR_AF=0.2197;SAS_AF=0.5194;AA=G|||;VT=SNP
1	97721062	rs10875060	C	T	100	PASS	AC=1495;AF=0.298522;AN=5008;NS=2504;DP=17824;EAS_AF=0.37;AMR_AF=0.219;AFR_AF=0.1823;EUR_AF=0.2197;SAS_AF=0.5194;AA=C|||;VT=SNP
1	97721146	rs650879	T	C	100	PASS	AC=4193;AF=0.83726;AN=5008;NS=2504;DP=19568;EAS_AF=0.998;AMR_AF=0.7363;AFR_AF=0.8858;EUR_AF=0.663;SAS_AF=0.8569;AA=C|||;VT=SNP
1	97721227	rs493517	A	G	100	PASS	AC=1724;AF=0.344249;AN=5008;NS=2504;DP=18817;EAS_AF=0.2817;AMR_AF=0.3991;AFR_AF=0.4713;EUR_AF=0.4165;SAS_AF=0.1237;AA=G|||;VT=SNP
1	97721260	rs494271	T	C	100	PASS	AC=4189;AF=0.836462;AN=5008;NS=2504;DP=17658;EAS_AF=0.997;AMR_AF=0.7363;AFR_AF=0.8835;EUR_AF=0.663;SAS_AF=0.8569;AA=C|||;VT=SNP
1	97721392	rs495257	A	G	100	PASS	AC=1724;AF=0.344249;AN=5008;NS=2504;DP=16683;EAS_AF=0.2827;AMR_AF=0.3991;AFR_AF=0.4705;EUR_AF=0.4165;SAS_AF=0.1237;AA=A|||;VT=SNP
1	97721488	rs496179	G	A	100	PASS	AC=4188;AF=0.836262;AN=5008;NS=2504;DP=18001;EAS_AF=0.998;AMR_AF=0.7349;AFR_AF=0.8835;EUR_AF=0.662;SAS_AF=0.8569;AA=A|||;VT=SNP
1	97722672	rs1413241	G	T	100	PASS	AC=3056;AF=0.610224;AN=5008;NS=2504;DP=13790;EAS_AF=0.7599;AMR_AF=0.4683;AFR_AF=0.7738;EUR_AF=0.2296;SAS_AF=0.727;AA=T|||;VT=SNP
1	97723064	rs2027055	A	G	100	PASS	AC=1088;AF=0.217252;AN=5008;NS=2504;DP=9618;EAS_AF=0.3115;AMR_AF=0.121;AFR_AF=0.2163;EUR_AF=0.0755;SAS_AF=0.3354;AA=A|||;VT=SNP
1	97723601	rs2027056	G	T	100	PASS	AC=3861;AF=0.770966;AN=5008;NS=2504;DP=18912;EAS_AF=0.6925;AMR_AF=0.6412;AFR_AF=0.9191;EUR_AF=0.7982;SAS_AF=0.7157;AA=T|||;VT=SNP
1	97723604	rs188619167	A	G	100	PASS	AC=17;AF=0.00339457;AN=5008;NS=2504;DP=18939;EAS_AF=0;AMR_AF=0.0043;AFR_AF=0.0008;EUR_AF=0.0099;SAS_AF=0.0031;AA=A|||;VT=SNP
1	97723617	rs11165822	T	G	100	PASS	AC=1990;AF=0.397364;AN=5008;NS=2504;DP=18959;EAS_AF=0.3452;AMR_AF=0.317;AFR_AF=0.5741;EUR_AF=0.3211;SAS_AF=0.3476;AA=T|||;VT=SNP
1	97723966	rs71656176	C	T	100	PASS	AC=45;AF=0.00898562;AN=5008;NS=2504;DP=20274;EAS_AF=0;AMR_AF=0.0173;AFR_AF=0.0015;EUR_AF=0.0139;SAS_AF=0.0174;AA=C|||;VT=SNP
1	97724009	rs12140120	C	T	100	PASS	AC=1611;AF=0.321685;AN=5008;NS=2504;DP=21044;EAS_AF=0.4167;AMR_AF=0.4769;AFR_AF=0.0802;EUR_AF=0.4105;SAS_AF=0.3487;AA=C|||;VT=SNP
1	97724933	rs55811950	A	T	100	PASS	AC=546;AF=0.109026;AN=5008;NS=2504;DP=18165;EAS_AF=0.0556;AMR_AF=0.1412;AFR_AF=0.053;EUR_AF=0.2038;SAS_AF=0.1196;AA=A|||;VT=SNP
1	97725056	rs78581965	G	A	100	PASS	AC=70;AF=0.0139776;AN=5008;NS=2504;DP=16548;EAS_AF=0.001;AMR_AF=0.0346;AFR_AF=0;EUR_AF=0.0358;SAS_AF=0.0092;AA=G|||;VT=SNP
1	97725679	rs11165823	T	C	100	PASS	AC=516;AF=0.103035;AN=5008;NS=2504;DP=17113;EAS_AF=0.0982;AMR_AF=0.1254;AFR_AF=0.0885;EUR_AF=0.1143;SAS_AF=0.1002;AA=T|||;VT=SNP
1	97725721	rs191768562	G	A	100	PASS	AC=8;AF=0.00159744;AN=5008;NS=2504;DP=16739;EAS_AF=0;AMR_AF=0.0043;AFR_AF=0;EUR_AF=0.003;SAS_AF=0.002;AA=G|||;VT=SNP
1	97726100	rs77285274	T	C	100	PASS	AC=624;AF=0.124601;AN=5008;NS=2504;DP=15195;EAS_AF=0.123;AMR_AF=0.0375;AFR_AF=0.2534;EUR_AF=0.0179;SAS_AF=0.1237;AA=T|||;VT=SNP
1	97727083	rs693680	G	A	100	PASS	AC=3712;AF=0.741214;AN=5008;NS=2504;DP=11914;EAS_AF=0.6667;AMR_AF=0.598;AFR_AF=0.966;EUR_AF=0.6859;SAS_AF=0.6728;AA=A|||;VT=SNP
1	97727499	rs148846281	C	T	100	PASS	AC=18;AF=0.00359425;AN=5008;NS=2504;DP=19430;EAS_AF=0;AMR_AF=0.0014;AFR_AF=0.0015;EUR_AF=0.0139;SAS_AF=0.001;AA=C|||;VT=SNP
1	97727820	rs7522938	G	C	100	PASS	AC=1308;AF=0.261182;AN=5008;NS=2504;DP=19055;EAS_AF=0.247;AMR_AF=0.3127;AFR_AF=0.2163;EUR_AF=0.3688;SAS_AF=0.1892;AA=G|||;VT=SNP
1	97728497	rs827500	A	C	100	PASS	AC=3720;AF=0.742812;AN=5008;NS=2504;DP=17601;EAS_AF=0.6696;AMR_AF=0.5994;AFR_AF=0.966;EUR_AF=0.6889;SAS_AF=0.6738;AA=C|||;VT=SNP
1	97728595	rs75433128	A	T	100	PASS	AC=277;AF=0.0553115;AN=5008;NS=2504;DP=17749;EAS_AF=0.123;AMR_AF=0.0173;AFR_AF=0.0023;EUR_AF=0.0149;SAS_AF=0.1258;AA=A|||;VT=SNP
1	97729236	rs6660936	A	G	100	PASS	AC=3121;AF=0.623203;AN=5008;NS=2504;DP=15974;EAS_AF=0.503;AMR_AF=0.5764;AFR_AF=0.7194;EUR_AF=0.6799;SAS_AF=0.592;AA=G|||;VT=SNP
1	97729867	rs1402256	C	T	100	PASS	AC=631;AF=0.125998;AN=5008;NS=2504;DP=14676;EAS_AF=0.123;AMR_AF=0.0389;AFR_AF=0.2564;EUR_AF=0.0159;SAS_AF=0.1278;AA=C|||;VT=SNP
1	97730142	rs75437550	G	A	100	PASS	AC=54;AF=0.0107827;AN=5008;NS=2504;DP=19510;EAS_AF=0;AMR_AF=0.0245;AFR_AF=0.0008;EUR_AF=0.0318;SAS_AF=0.0041;AA=G|||;VT=SNP
1	97730626	rs10783057	G	A	100	PASS	AC=1301;AF=0.259784;AN=5008;NS=2504;DP=12780;EAS_AF=0.249;AMR_AF=0.3098;AFR_AF=0.211;EUR_AF=0.3688;SAS_AF=0.1892;AA=G|||;VT=SNP
1	97730636	rs12139679	G	A	100	PASS	AC=83;AF=0.0165735;AN=5008;NS=2504;DP=14678;EAS_AF=0.001;AMR_AF=0.0231;AFR_AF=0.0015;EUR_AF=0.0586;SAS_AF=0.0051;AA=G|||;VT=SNP
1	97731111	rs1402258	C	T	100	PASS	AC=1302;AF=0.259984;AN=5008;NS=2504;DP=15910;EAS_AF=0.249;AMR_AF=0.3098;AFR_AF=0.2118;EUR_AF=0.3688;SAS_AF=0.1892;AA=C|||;VT=SNP
1	97731402	rs499009	T	C	100	PASS	AC=3719;AF=0.742612;AN=5008;NS=2504;DP=14448;EAS_AF=0.6696;AMR_AF=0.5994;AFR_AF=0.966;EUR_AF=0.6879;SAS_AF=0.6738;AA=C|||;VT=SNP
1	97731530	rs61786278	A	G	100	PASS	AC=608;AF=0.121406;AN=5008;NS=2504;DP=15965;EAS_AF=0.0903;AMR_AF=0.134;AFR_AF=0.0189;EUR_AF=0.2266;SAS_AF=0.1748;AA=A|||;VT=SNP
1	97731961	rs78970785	A	G	100	PASS	AC=760;AF=0.151757;AN=5008;NS=2504;DP=17187;EAS_AF=0.2788;AMR_AF=0.3228;AFR_AF=0.0053;EUR_AF=0.1233;SAS_AF=0.1268;AA=A|||;VT=SNP
1	97732025	rs7518848	G	T	100	PASS	AC=3719;AF=0.742612;AN=5008;NS=2504;DP=18740;EAS_AF=0.6696;AMR_AF=0.5994;AFR_AF=0.966;EUR_AF=0.6879;SAS_AF=0.6738;AA=T|||;VT=SNP
1	97732317	rs7556387	T	C	100	PASS	AC=3120;AF=0.623003;AN=5008;NS=2504;DP=17434;EAS_AF=0.503;AMR_AF=0.5764;AFR_AF=0.7194;EUR_AF=0.6789;SAS_AF=0.592;AA=T|||;VT=SNP
1	97732528	rs144895542	C	T	100	PASS	AC=244;AF=0.048722;AN=5008;NS=2504;DP=22702;EAS_AF=0.0407;AMR_AF=0.0533;AFR_AF=0.0242;EUR_AF=0.0497;SAS_AF=0.0859;AA=C|||;VT=SNP
1	97732602	rs149025913	G	A	100	PASS	AC=244;AF=0.048722;AN=5008;NS=2504;DP=21139;EAS_AF=0.0407;AMR_AF=0.0533;AFR_AF=0.0242;EUR_AF=0.0497;SAS_AF=0.0859;AA=G|||;VT=SNP
1	97733357	rs12739965	T	C	100	PASS	AC=43;AF=0.00858626;AN=5008;NS=2504;DP=21048;EAS_AF=0;AMR_AF=0.0173;AFR_AF=0.0015;EUR_AF=0.0149;SAS_AF=0.0143;AA=T|||;VT=SNP
1	97733434	rs12753487	G	A	100	PASS	AC=329;AF=0.0656949;AN=5008;NS=2504;DP=20063;EAS_AF=0.0655;AMR_AF=0.111;AFR_AF=0.0575;EUR_AF=0.0676;SAS_AF=0.0429;AA=G|||;VT=SNP
1	97733932	rs12048612	C	T	100	PASS	AC=2166;AF=0.432508;AN=5008;NS=2504;DP=19107;EAS_AF=0.4206;AMR_AF=0.2795;AFR_AF=0.5688;EUR_AF=0.3201;SAS_AF=0.4847;AA=C|||;VT=SNP
1	97734344	rs10157665	A	T	100	PASS	AC=603;AF=0.120407;AN=5008;NS=2504;DP=19132;EAS_AF=0.0903;AMR_AF=0.134;AFR_AF=0.0151;EUR_AF=0.2266;SAS_AF=0.1748;AA=A|||;VT=SNP
1	97734455	rs79880567	C	T	100	PASS	AC=244;AF=0.048722;AN=5008;NS=2504;DP=19614;EAS_AF=0.0407;AMR_AF=0.0533;AFR_AF=0.0242;EUR_AF=0.0497;SAS_AF=0.0859;AA=C|||;VT=SNP
1	97734845	rs77119729	C	G	100	PASS	AC=43;AF=0.00858626;AN=5008;NS=2504;DP=18698;EAS_AF=0;AMR_AF=0.0173;AFR_AF=0.0015;EUR_AF=0.0149;SAS_AF=0.0143;AA=C|||;VT=SNP
1	97735117	rs148548179	C	T	100	PASS	AC=17;AF=0.00339457;AN=5008;NS=2504;DP=19116;EAS_AF=0;AMR_AF=0.0014;AFR_AF=0.0015;EUR_AF=0.0129;SAS_AF=0.001;AA=C|||;VT=SNP
1	97735214	rs72726670	A	G	100	PASS	AC=672;AF=0.134185;AN=5008;NS=2504;DP=17357;EAS_AF=0.0903;AMR_AF=0.147;AFR_AF=0.056;EUR_AF=0.2296;SAS_AF=0.1779;AA=A|||;VT=SNP
1	97735650	rs78907290	T	C	100	PASS	AC=457;AF=0.091254;AN=5008;NS=2504;DP=18314;EAS_AF=0.123;AMR_AF=0.0288;AFR_AF=0.1309;EUR_AF=0.0149;SAS_AF=0.1278;AA=T|||;VT=SNP
1	97736099	rs34992328	G	C	100	PASS	AC=34;AF=0.00678914;AN=5008;NS=2504;DP=17693;EAS_AF=0;AMR_AF=0.0101;AFR_AF=0.0015;EUR_AF=0.0129;SAS_AF=0.0123;AA=G|||;VT=SNP
1	97736216	rs59037276	G	A	100	PASS	AC=630;AF=0.125799;AN=5008;NS=2504;DP=19576;EAS_AF=0.123;AMR_AF=0.0389;AFR_AF=0.2557;EUR_AF=0.0159;SAS_AF=0.1278;AA=G|||;VT=SNP
1	97736453	rs10158174	T	C	100	PASS	AC=42;AF=0.00838658;AN=5008;NS=2504;DP=20072;EAS_AF=0;AMR_AF=0.0101;AFR_AF=0.0061;EUR_AF=0.0209;SAS_AF=0.0061;AA=T|||;VT=SNP
1	97736657	rs7526691	T	C	100	PASS	AC=631;AF=0.125998;AN=5008;NS=2504;DP=18678;EAS_AF=0.123;AMR_AF=0.0403;AFR_AF=0.2557;EUR_AF=0.0159;SAS_AF=0.1278;AA=T|||;VT=SNP
1	97736712	rs12752763	A	G	100	PASS	AC=43;AF=0.00858626;AN=5008;NS=2504;DP=17744;EAS_AF=0;AMR_AF=0.0173;AFR_AF=0.0015;EUR_AF=0.0149;SAS_AF=0.0143;AA=A|||;VT=SNP
1	97736762	rs77087744	C	T	100	PASS	AC=237;AF=0.0473243;AN=5008;NS=2504;DP=19210;EAS_AF=0.0407;AMR_AF=0.0519;AFR_AF=0.0197;EUR_AF=0.0497;SAS_AF=0.0859;AA=C|||;VT=SNP
1	97736769	rs78340425	G	A	100	PASS	AC=237;AF=0.0473243;AN=5008;NS=2504;DP=19381;EAS_AF=0.0407;AMR_AF=0.0519;AFR_AF=0.0197;EUR_AF=0.0497;SAS_AF=0.0859;AA=G|||;VT=SNP
1	97736954	rs12753135	A	G	100	PASS	AC=43;AF=0.00858626;AN=5008;NS=2504;DP=17556;EAS_AF=0;AMR_AF=0.0173;AFR_AF=0.0015;EUR_AF=0.0149;SAS_AF=0.0143;AA=A|||;VT=SNP
1	97737028	rs75268624	C	T	100	PASS	AC=630;AF=0.125799;AN=5008;NS=2504;DP=16786;EAS_AF=0.123;AMR_AF=0.0389;AFR_AF=0.2557;EUR_AF=0.0159;SAS_AF=0.1278;AA=C|||;VT=SNP
1	97737237	rs7527272	T	C	100	PASS	AC=1136;AF=0.226837;AN=5008;NS=2504;DP=18447;EAS_AF=0.2579;AMR_AF=0.1542;AFR_AF=0.2126;EUR_AF=0.2356;SAS_AF=0.2566;AA=T|||;VT=SNP
1	97737348	rs553388	C	T	100	PASS	AC=3720;AF=0.742812;AN=5008;NS=2504;DP=17688;EAS_AF=0.6696;AMR_AF=0.6009;AFR_AF=0.966;EUR_AF=0.6879;SAS_AF=0.6738;AA=T|||;VT=SNP
1	97737704	rs644428	C	T	100	PASS	AC=3718;AF=0.742412;AN=5008;NS=2504;DP=16547;EAS_AF=0.6696;AMR_AF=0.6009;AFR_AF=0.9652;EUR_AF=0.6869;SAS_AF=0.6738;AA=T|||;VT=SNP
1	97737756	rs76130084	G	C	100	PASS	AC=46;AF=0.0091853;AN=5008;NS=2504;DP=16900;EAS_AF=0;AMR_AF=0.0115;AFR_AF=0.003;EUR_AF=0.0308;SAS_AF=0.0031;AA=G|||;VT=SNP
1	97738178	rs75585626	C	A	100	PASS	AC=628;AF=0.125399;AN=5008;NS=2504;DP=17134;EAS_AF=0.123;AMR_AF=0.0389;AFR_AF=0.2557;EUR_AF=0.0159;SAS_AF=0.1258;AA=C|||;VT=SNP
1	97738354	rs507170	G	C	100	PASS	AC=3652;AF=0.729233;AN=5008;NS=2504;DP=17087;EAS_AF=0.6696;AMR_AF=0.598;AFR_AF=0.916;EUR_AF=0.6879;SAS_AF=0.6738;AA=C|||;VT=SNP
1	97738578	rs76530406	G	T	100	PASS	AC=244;AF=0.048722;AN=5008;NS=2504;DP=17687;EAS_AF=0.0407;AMR_AF=0.0533;AFR_AF=0.0242;EUR_AF=0.0497;SAS_AF=0.0859;AA=G|||;VT=SNP
1	97738687	rs75749428	G	A	100	PASS	AC=237;AF=0.0473243;AN=5008;NS=2504;DP=18133;EAS_AF=0.0407;AMR_AF=0.0519;AFR_AF=0.0197;EUR_AF=0.0497;SAS_AF=0.0859;AA=G|||;VT=SNP
1	97738860	rs628959	C	T	100	PASS	AC=3653;AF=0.729433;AN=5008;NS=2504;DP=17685;EAS_AF=0.6696;AMR_AF=0.598;AFR_AF=0.9168;EUR_AF=0.6879;SAS_AF=0.6738;AA=C|||;VT=SNP
1	97739306	rs144327505	C	T	100	PASS	AC=30;AF=0.00599042;AN=5008;NS=2504;DP=17517;EAS_AF=0;AMR_AF=0.0115;AFR_AF=0;EUR_AF=0.0089;SAS_AF=0.0133;AA=C|||;VT=SNP
1	97739678	rs471581	C	T	100	PASS	AC=3720;AF=0.742812;AN=5008;NS=2504;DP=16494;EAS_AF=0.6696;AMR_AF=0.6009;AFR_AF=0.966;EUR_AF=0.6879;SAS_AF=0.6738;AA=T|||;VT=SNP
1	97739747	rs11165826	A	G	100	PASS	AC=1302;AF=0.259984;AN=5008;NS=2504;DP=17000;EAS_AF=0.249;AMR_AF=0.3112;AFR_AF=0.211;EUR_AF=0.3688;SAS_AF=0.1892;AA=A|||;VT=SNP
1	97739908	rs11165827	A	T	100	PASS	AC=1302;AF=0.259984;AN=5008;NS=2504;DP=16100;EAS_AF=0.249;AMR_AF=0.3112;AFR_AF=0.211;EUR_AF=0.3688;SAS_AF=0.1892;AA=A|||;VT=SNP
1	97740547	rs114262821	T	C	100	PASS	AC=17;AF=0.00339457;AN=5008;NS=2504;DP=21426;EAS_AF=0;AMR_AF=0.0043;AFR_AF=0;EUR_AF=0.0129;SAS_AF=0.001;AA=T|||;VT=SNP
1	97740736	rs75800350	C	G	100	PASS	AC=52;AF=0.0103834;AN=5008;NS=2504;DP=19340;EAS_AF=0;AMR_AF=0.0231;AFR_AF=0.0015;EUR_AF=0.0308;SAS_AF=0.0031;AA=C|||;VT=SNP
1	97741123	rs7539889	T	C	100	PASS	AC=961;AF=0.191893;AN=5008;NS=2504;DP=18929;EAS_AF=0.1825;AMR_AF=0.196;AFR_AF=0.1543;EUR_AF=0.2942;SAS_AF=0.1442;AA=T|||;VT=SNP
1	97741415	rs78547229	C	G	100	PASS	AC=246;AF=0.0491214;AN=5008;NS=2504;DP=18502;EAS_AF=0.0407;AMR_AF=0.0533;AFR_AF=0.0242;EUR_AF=0.0497;SAS_AF=0.0879;AA=C|||;VT=SNP
1	97741801	rs7525922	T	C	100	PASS	AC=48;AF=0.00958466;AN=5008;NS=2504;DP=17546;EAS_AF=0;AMR_AF=0.013;AFR_AF=0.0015;EUR_AF=0.0159;SAS_AF=0.0215;AA=T|||;VT=SNP
1	97742005	rs2090763	A	G	100	PASS	AC=1303;AF=0.260184;AN=5008;NS=2504;DP=18930;EAS_AF=0.249;AMR_AF=0.3112;AFR_AF=0.2118;EUR_AF=0.3688;SAS_AF=0.1892;AA=A|||;VT=SNP
1	97742573	rs11587447	T	G	100	PASS	AC=1346;AF=0.26877;AN=5008;NS=2504;DP=19474;EAS_AF=0.2133;AMR_AF=0.2046;AFR_AF=0.3177;EUR_AF=0.2594;SAS_AF=0.3149;AA=T|||;VT=SNP
1	97742576	rs145563249	G	T	100	PASS	AC=246;AF=0.0491214;AN=5008;NS=2504;DP=20337;EAS_AF=0.0407;AMR_AF=0.0533;AFR_AF=0.0242;EUR_AF=0.0497;SAS_AF=0.0879;AA=G|||;VT=SNP
1	97742655	rs142444049	C	T	100	PASS	AC=31;AF=0.0061901;AN=5008;NS=2504;DP=21157;EAS_AF=0.006;AMR_AF=0.0043;AFR_AF=0.0008;EUR_AF=0.0179;SAS_AF=0.0031;AA=C|||;VT=SNP
1	97742846	rs75526386	A	G	100	PASS	AC=246;AF=0.0491214;AN=5008;NS=2504;DP=19474;EAS_AF=0.0407;AMR_AF=0.0533;AFR_AF=0.0242;EUR_AF=0.0497;SAS_AF=0.0879;AA=A|||;VT=SNP
1	97743295	rs644023	G	A	100	PASS	AC=3652;AF=0.729233;AN=5008;NS=2504;DP=20595;EAS_AF=0.6696;AMR_AF=0.598;AFR_AF=0.9168;EUR_AF=0.6869;SAS_AF=0.6738;AA=A|||;VT=SNP
1	97743702	rs11165829	C	G	100	PASS	AC=1302;AF=0.259984;AN=5008;NS=2504;DP=19235;EAS_AF=0.249;AMR_AF=0.3112;AFR_AF=0.211;EUR_AF=0.3688;SAS_AF=0.1892;AA=C|||;VT=SNP
1	97743805	rs641805	A	T	100	PASS	AC=1783;AF=0.35603;AN=5008;NS=2504;DP=19718;EAS_AF=0.2897;AMR_AF=0.3746;AFR_AF=0.407;EUR_AF=0.4195;SAS_AF=0.2771;AA=A|||;VT=SNP
1	97743864	rs6675639	A	G	100	PASS	AC=628;AF=0.125399;AN=5008;NS=2504;DP=18494;EAS_AF=0.123;AMR_AF=0.0389;AFR_AF=0.2557;EUR_AF=0.0159;SAS_AF=0.1258;AA=A|||;VT=SNP
1	97744048	rs10875061	G	A	100	PASS	AC=1302;AF=0.259984;AN=5008;NS=2504;DP=18179;EAS_AF=0.249;AMR_AF=0.3112;AFR_AF=0.211;EUR_AF=0.3688;SAS_AF=0.1892;AA=G|||;VT=SNP
1	97745143	rs146204216	C	T	100	PASS	AC=29;AF=0.00579073;AN=5008;NS=2504;DP=18400;EAS_AF=0.001;AMR_AF=0.0029;AFR_AF=0.0015;EUR_AF=0.0239;SAS_AF=0;AA=T|||;VT=SNP
1	97745158	rs116121732	C	T	100	PASS	AC=246;AF=0.0491214;AN=5008;NS=2504;DP=19074;EAS_AF=0.0397;AMR_AF=0.0548;AFR_AF=0.0242;EUR_AF=0.0507;SAS_AF=0.0869;AA=C|||;VT=SNP
1	97745346	rs75151632	G	A	100	PASS	AC=32;AF=0.00638978;AN=5008;NS=2504;DP=18213;EAS_AF=0;AMR_AF=0.013;AFR_AF=0.0008;EUR_AF=0.0179;SAS_AF=0.0041;AA=G|||;VT=SNP
1	97746093	rs12048063	G	A	100	PASS	AC=284;AF=0.0567093;AN=5008;NS=2504;DP=16482;EAS_AF=0.0794;AMR_AF=0.1153;AFR_AF=0.0113;EUR_AF=0.0656;SAS_AF=0.044;AA=A|||;VT=SNP
1	97746529	rs72726674	G	A	100	PASS	AC=40;AF=0.00798722;AN=5008;NS=2504;DP=14511;EAS_AF=0;AMR_AF=0.0173;AFR_AF=0;EUR_AF=0.0249;SAS_AF=0.0031;AA=G|||;VT=SNP
1	97746592	rs10735793	T	C	100	PASS	AC=1829;AF=0.365216;AN=5008;NS=2504;DP=13629;EAS_AF=0.3026;AMR_AF=0.3746;AFR_AF=0.4486;EUR_AF=0.4056;SAS_AF=0.2689;AA=T|||;VT=SNP
1	97746919	rs4351704	T	C	100	PASS	AC=1828;AF=0.365016;AN=5008;NS=2504;DP=12281;EAS_AF=0.3026;AMR_AF=0.3746;AFR_AF=0.4478;EUR_AF=0.4056;SAS_AF=0.2689;AA=T|||;VT=SNP
1	97746924	rs10875062	C	A	100	PASS	AC=1288;AF=0.257188;AN=5008;NS=2504;DP=12072;EAS_AF=0.2639;AMR_AF=0.3084;AFR_AF=0.2065;EUR_AF=0.3549;SAS_AF=0.182;AA=C|||;VT=SNP
1	97747164	rs11589238	A	G	100	PASS	AC=627;AF=0.1252;AN=5008;NS=2504;DP=13577;EAS_AF=0.0913;AMR_AF=0.1427;AFR_AF=0.0182;EUR_AF=0.2376;SAS_AF=0.1769;AA=A|||;VT=SNP
1	97747318	rs638456	A	G	100	PASS	AC=1828;AF=0.365016;AN=5008;NS=2504;DP=14237;EAS_AF=0.3026;AMR_AF=0.3746;AFR_AF=0.4478;EUR_AF=0.4056;SAS_AF=0.2689;AA=G|||;VT=SNP
1	97747389	rs552926	T	C	100	PASS	AC=1830;AF=0.365415;AN=5008;NS=2504;DP=15882;EAS_AF=0.3026;AMR_AF=0.3746;AFR_AF=0.4493;EUR_AF=0.4056;SAS_AF=0.2689;AA=C|||;VT=SNP
1	97747564	rs148703110	C	A	100	PASS	AC=18;AF=0.00359425;AN=5008;NS=2504;DP=17292;EAS_AF=0;AMR_AF=0.0014;AFR_AF=0.0015;EUR_AF=0.0139;SAS_AF=0.001;AA=C|||;VT=SNP
1	97747589	rs12029106	C	T	100	PASS	AC=1091;AF=0.217851;AN=5008;NS=2504;DP=16931;EAS_AF=0.2569;AMR_AF=0.1614;AFR_AF=0.1641;EUR_AF=0.2485;SAS_AF=0.2587;AA=C|||;VT=SNP
1	97747664	rs12046744	A	C	100	PASS	AC=1090;AF=0.217652;AN=5008;NS=2504;DP=16365;EAS_AF=0.2569;AMR_AF=0.1614;AFR_AF=0.1641;EUR_AF=0.2475;SAS_AF=0.2587;AA=A|||;VT=SNP
1	97748085	rs6700670	G	C	100	PASS	AC=689;AF=0.13758;AN=5008;NS=2504;DP=13861;EAS_AF=0.0913;AMR_AF=0.1556;AFR_AF=0.0567;EUR_AF=0.2396;SAS_AF=0.1769;AA=G|||;VT=SNP
1	97748304	rs56300389	G	A	100	PASS	AC=1089;AF=0.217452;AN=5008;NS=2504;DP=16540;EAS_AF=0.256;AMR_AF=0.1614;AFR_AF=0.1641;EUR_AF=0.2475;SAS_AF=0.2587;AA=G|||;VT=SNP
1	97748359	rs114849039	G	A	100	PASS	AC=18;AF=0.00359425;AN=5008;NS=2504;DP=16587;EAS_AF=0;AMR_AF=0.0014;AFR_AF=0.0015;EUR_AF=0.0139;SAS_AF=0.001;AA=G|||;VT=SNP
1	97748666	rs71656179	G	A	100	PASS	AC=38;AF=0.00758786;AN=5008;NS=2504;DP=14956;EAS_AF=0;AMR_AF=0.0115;AFR_AF=0.0015;EUR_AF=0.0129;SAS_AF=0.0153;AA=G|||;VT=SNP
1	97748692	rs519852	T	A	100	PASS	AC=1827;AF=0.364816;AN=5008;NS=2504;DP=14921;EAS_AF=0.3026;AMR_AF=0.3746;AFR_AF=0.4478;EUR_AF=0.4046;SAS_AF=0.2689;AA=A|||;VT=SNP
1	97748929	rs6692946	A	G	100	PASS	AC=644;AF=0.128594;AN=5008;NS=2504;DP=14264;EAS_AF=0.126;AMR_AF=0.0403;AFR_AF=0.2617;EUR_AF=0.0159;SAS_AF=0.1299;AA=A|||;VT=SNP
1	97748978	rs114726984	C	T	100	PASS	AC=31;AF=0.0061901;AN=5008;NS=2504;DP=14427;EAS_AF=0.001;AMR_AF=0.0029;AFR_AF=0.0015;EUR_AF=0.0258;SAS_AF=0;AA=C|||;VT=SNP
1	97749114	rs71656180	A	G	100	PASS	AC=38;AF=0.00758786;AN=5008;NS=2504;DP=16200;EAS_AF=0;AMR_AF=0.0115;AFR_AF=0.0015;EUR_AF=0.0129;SAS_AF=0.0153;AA=A|||;VT=SNP
1	97749198	rs528455	T	C	100	PASS	AC=1827;AF=0.364816;AN=5008;NS=2504;DP=16849;EAS_AF=0.3026;AMR_AF=0.3746;AFR_AF=0.4478;EUR_AF=0.4056;SAS_AF=0.2679;AA=C|||;VT=SNP
1	97749235	rs71656181	G	A	100	PASS	AC=38;AF=0.00758786;AN=5008;NS=2504;DP=17462;EAS_AF=0;AMR_AF=0.0115;AFR_AF=0.0015;EUR_AF=0.0129;SAS_AF=0.0153;AA=G|||;VT=SNP
1	97749248	rs667565	T	C	100	PASS	AC=1828;AF=0.365016;AN=5008;NS=2504;DP=17616;EAS_AF=0.3026;AMR_AF=0.3746;AFR_AF=0.4478;EUR_AF=0.4056;SAS_AF=0.2689;AA=T|||;VT=SNP
1	97749380	rs526645	G	A	100	PASS	AC=3735;AF=0.745807;AN=5008;NS=2504;DP=17477;EAS_AF=0.6855;AMR_AF=0.6037;AFR_AF=0.9675;EUR_AF=0.6839;SAS_AF=0.6728;AA=A|||;VT=SNP
1	97749690	rs79652940	T	C	100	PASS	AC=644;AF=0.128594;AN=5008;NS=2504;DP=17256;EAS_AF=0.126;AMR_AF=0.0403;AFR_AF=0.2617;EUR_AF=0.0159;SAS_AF=0.1299;AA=T|||;VT=SNP
1	97750144	rs12049622	T	C	100	PASS	AC=1090;AF=0.217652;AN=5008;NS=2504;DP=13953;EAS_AF=0.2569;AMR_AF=0.1614;AFR_AF=0.1641;EUR_AF=0.2475;SAS_AF=0.2587;AA=T|||;VT=SNP
1	97750176	rs11165830	G	A	100	PASS	AC=348;AF=0.0694888;AN=5008;NS=2504;DP=14142;EAS_AF=0.0794;AMR_AF=0.1167;AFR_AF=0.0575;EUR_AF=0.0666;SAS_AF=0.045;AA=G|||;VT=SNP
1	97750189	rs12726453	T	C	100	PASS	AC=3182;AF=0.635383;AN=5008;NS=2504;DP=14568;EAS_AF=0.6974;AMR_AF=0.6282;AFR_AF=0.5522;EUR_AF=0.5944;SAS_AF=0.7311;AA=T|||;VT=SNP
1	97750333	rs61786317	A	C	100	PASS	AC=1343;AF=0.268171;AN=5008;NS=2504;DP=16777;EAS_AF=0.3145;AMR_AF=0.3991;AFR_AF=0.0832;EUR_AF=0.3161;SAS_AF=0.3282;AA=A|||;VT=SNP
1	97750504	rs115139581	G	A	100	PASS	AC=22;AF=0.00439297;AN=5008;NS=2504;DP=19170;EAS_AF=0;AMR_AF=0.0043;AFR_AF=0;EUR_AF=0.0179;SAS_AF=0.001;AA=G|||;VT=SNP
1	97750526	rs6593640	T	C	100	PASS	AC=3180;AF=0.634984;AN=5008;NS=2504;DP=19251;EAS_AF=0.6974;AMR_AF=0.6254;AFR_AF=0.5522;EUR_AF=0.5944;SAS_AF=0.7311;AA=T|||;VT=SNP
1	97750576	rs6593641	T	C	100	PASS	AC=3180;AF=0.634984;AN=5008;NS=2504;DP=19206;EAS_AF=0.6974;AMR_AF=0.6254;AFR_AF=0.5522;EUR_AF=0.5944;SAS_AF=0.7311;AA=T|||;VT=SNP
1	97750728	rs74655673	T	C	100	PASS	AC=644;AF=0.128594;AN=5008;NS=2504;DP=19050;EAS_AF=0.126;AMR_AF=0.0403;AFR_AF=0.2617;EUR_AF=0.0159;SAS_AF=0.1299;AA=T|||;VT=SNP
1	97750838	rs6593642	C	T	100	PASS	AC=3179;AF=0.634784;AN=5008;NS=2504;DP=18733;EAS_AF=0.6974;AMR_AF=0.6254;AFR_AF=0.5522;EUR_AF=0.5944;SAS_AF=0.7301;AA=C|||;VT=SNP
1	97750955	rs78815677	T	A	100	PASS	AC=644;AF=0.128594;AN=5008;NS=2504;DP=17382;EAS_AF=0.126;AMR_AF=0.0403;AFR_AF=0.2617;EUR_AF=0.0159;SAS_AF=0.1299;AA=T|||;VT=SNP
1	97750973	rs79204295	C	T	100	PASS	AC=644;AF=0.128594;AN=5008;NS=2504;DP=17237;EAS_AF=0.126;AMR_AF=0.0403;AFR_AF=0.2617;EUR_AF=0.0159;SAS_AF=0.1299;AA=C|||;VT=SNP
1	97750974	rs12024830	G	A	100	PASS	AC=1290;AF=0.257588;AN=5008;NS=2504;DP=17151;EAS_AF=0.2639;AMR_AF=0.3098;AFR_AF=0.2073;EUR_AF=0.3549;SAS_AF=0.182;AA=G|||;VT=SNP
1	97752375	rs145599941	G	A	100	PASS	AC=1090;AF=0.217652;AN=5008;NS=2504;DP=20045;EAS_AF=0.2569;AMR_AF=0.1614;AFR_AF=0.1641;EUR_AF=0.2475;SAS_AF=0.2587;AA=G|||;VT=SNP
1	97752476	rs145261174	C	T	100	PASS	AC=644;AF=0.128594;AN=5008;NS=2504;DP=20036;EAS_AF=0.126;AMR_AF=0.0403;AFR_AF=0.2617;EUR_AF=0.0159;SAS_AF=0.1299;AA=C|||;VT=SNP
1	97752813	rs188783007	G	A	100	PASS	AC=105;AF=0.0209665;AN=5008;NS=2504;DP=18979;EAS_AF=0;AMR_AF=0.0274;AFR_AF=0.0038;EUR_AF=0.0398;SAS_AF=0.0419;AA=G|||;VT=SNP
1	97752847	rs61786318	T	G	100	PASS	AC=1302;AF=0.259984;AN=5008;NS=2504;DP=19614;EAS_AF=0.3155;AMR_AF=0.3977;AFR_AF=0.053;EUR_AF=0.3161;SAS_AF=0.3272;AA=T|||;VT=SNP
1	97752922	rs60600201	G	A	100	PASS	AC=747;AF=0.149161;AN=5008;NS=2504;DP=18630;EAS_AF=0.126;AMR_AF=0.0648;AFR_AF=0.3048;EUR_AF=0.0308;SAS_AF=0.1442;AA=G|||;VT=SNP
1	97753218	rs4285753	G	A	100	PASS	AC=244;AF=0.048722;AN=5008;NS=2504;DP=17782;EAS_AF=0.0387;AMR_AF=0.0548;AFR_AF=0.0242;EUR_AF=0.0497;SAS_AF=0.0869;AA=G|||;VT=SNP
1	97753343	rs4266934	T	G	100	PASS	AC=3180;AF=0.634984;AN=5008;NS=2504;DP=18397;EAS_AF=0.6974;AMR_AF=0.6254;AFR_AF=0.5522;EUR_AF=0.5944;SAS_AF=0.7311;AA=a|||;VT=SNP
1	97757385	rs546231663	A	T	100	PASS	AC=8;AF=0.00159744;AN=5008;NS=2504;DP=13437;EAS_AF=0;AMR_AF=0.0043;AFR_AF=0;EUR_AF=0.003;SAS_AF=0.002;AA=A|||;VT=SNP
1	97757424	rs10465748	C	A	100	PASS	AC=3150;AF=0.628994;AN=5008;NS=2504;DP=13098;EAS_AF=0.6905;AMR_AF=0.6254;AFR_AF=0.5363;EUR_AF=0.5944;SAS_AF=0.729;AA=C|||;VT=SNP
1	97757537	rs72726678	T	C	100	PASS	AC=1275;AF=0.254593;AN=5008;NS=2504;DP=14058;EAS_AF=0.3145;AMR_AF=0.3963;AFR_AF=0.034;EUR_AF=0.3161;SAS_AF=0.3272;AA=T|||;VT=SNP
1	97757949	rs10465749	C	A	100	PASS	AC=623;AF=0.124401;AN=5008;NS=2504;DP=18922;EAS_AF=0.0913;AMR_AF=0.1427;AFR_AF=0.0151;EUR_AF=0.2376;SAS_AF=0.1769;AA=C|||;VT=SNP
1	97758094	rs12121789	G	A	100	PASS	AC=247;AF=0.0493211;AN=5008;NS=2504;DP=17964;EAS_AF=0.001;AMR_AF=0.0994;AFR_AF=0.0045;EUR_AF=0.1501;SAS_AF=0.0204;AA=G|||;VT=SNP
1	97758264	rs1610253	G	A	100	PASS	AC=1289;AF=0.257388;AN=5008;NS=2504;DP=17311;EAS_AF=0.2639;AMR_AF=0.3084;AFR_AF=0.2073;EUR_AF=0.3549;SAS_AF=0.182;AA=G|||;VT=SNP
1	97758266	rs72726681	G	A	100	PASS	AC=3201;AF=0.639177;AN=5008;NS=2504;DP=17308;EAS_AF=0.6954;AMR_AF=0.6254;AFR_AF=0.5688;EUR_AF=0.5954;SAS_AF=0.7311;AA=G|||;VT=SNP
1	97758459	rs144524239	A	T	100	PASS	AC=21;AF=0.00419329;AN=5008;NS=2504;DP=17156;EAS_AF=0;AMR_AF=0.0043;AFR_AF=0;EUR_AF=0.0169;SAS_AF=0.001;AA=A|||;VT=SNP
1	97759020	rs11165837	A	T	100	PASS	AC=3426;AF=0.684105;AN=5008;NS=2504;DP=17458;EAS_AF=0.7361;AMR_AF=0.6801;AFR_AF=0.5772;EUR_AF=0.6451;SAS_AF=0.818;AA=T|||;VT=SNP
1	97759071	rs149212857	A	T	100	PASS	AC=82;AF=0.0163738;AN=5008;NS=2504;DP=18399;EAS_AF=0;AMR_AF=0.0303;AFR_AF=0.0015;EUR_AF=0.0378;SAS_AF=0.0215;AA=A|||;VT=SNP
1	97759254	rs59373360	T	C	100	PASS	AC=244;AF=0.048722;AN=5008;NS=2504;DP=18019;EAS_AF=0.0387;AMR_AF=0.0548;AFR_AF=0.0242;EUR_AF=0.0497;SAS_AF=0.0869;AA=T|||;VT=SNP
1	97759396	rs6696988	C	T	100	PASS	AC=725;AF=0.144768;AN=5008;NS=2504;DP=18551;EAS_AF=0.1052;AMR_AF=0.0648;AFR_AF=0.3041;EUR_AF=0.0308;SAS_AF=0.1442;AA=C|||;VT=SNP
1	97759969	rs12723967	C	T	100	PASS	AC=38;AF=0.00758786;AN=5008;NS=2504;DP=17863;EAS_AF=0;AMR_AF=0.0115;AFR_AF=0.0015;EUR_AF=0.0129;SAS_AF=0.0153;AA=C|||;VT=SNP
1	97760661	rs4950026	A	G	100	PASS	AC=3424;AF=0.683706;AN=5008;NS=2504;DP=16689;EAS_AF=0.7361;AMR_AF=0.6801;AFR_AF=0.5764;EUR_AF=0.6441;SAS_AF=0.818;AA=G|||;VT=SNP
1	97761119	rs1879373	T	C	100	PASS	AC=2565;AF=0.512181;AN=5008;NS=2504;DP=13996;EAS_AF=0.5784;AMR_AF=0.7061;AFR_AF=0.2413;EUR_AF=0.671;SAS_AF=0.5092;AA=T|||;VT=SNP
1	97761599	rs114322239	T	A	100	PASS	AC=15;AF=0.00299521;AN=5008;NS=2504;DP=18080;EAS_AF=0;AMR_AF=0;AFR_AF=0.0015;EUR_AF=0.0119;SAS_AF=0.001;AA=T|||;VT=SNP
1	97761698	rs6700920	A	G	100	PASS	AC=3472;AF=0.693291;AN=5008;NS=2504;DP=15925;EAS_AF=0.7361;AMR_AF=0.683;AFR_AF=0.6104;EUR_AF=0.6451;SAS_AF=0.818;AA=G|||;VT=SNP
1	97761972	rs10783058	T	C	100	PASS	AC=1289;AF=0.257388;AN=5008;NS=2504;DP=13914;EAS_AF=0.2639;AMR_AF=0.3084;AFR_AF=0.2073;EUR_AF=0.3549;SAS_AF=0.182;AA=T|||;VT=SNP
1	97763658	rs116493120	C	A	100	PASS	AC=25;AF=0.00499201;AN=5008;NS=2504;DP=19321;EAS_AF=0;AMR_AF=0.013;AFR_AF=0;EUR_AF=0.0129;SAS_AF=0.0031;AA=C|||;VT=SNP
1	97763663	rs184703346	C	T	100	PASS	AC=7;AF=0.00139776;AN=5008;NS=2504;DP=19396;EAS_AF=0;AMR_AF=0.0043;AFR_AF=0;EUR_AF=0.003;SAS_AF=0.001;AA=C|||;VT=SNP
1	97764073	rs4264037	A	G	100	PASS	AC=1114;AF=0.222444;AN=5008;NS=2504;DP=20323;EAS_AF=0.2778;AMR_AF=0.1614;AFR_AF=0.1649;EUR_AF=0.2475;SAS_AF=0.2607;AA=A|||;VT=SNP
1	97764126	rs77284010	C	A	100	PASS	AC=621;AF=0.124002;AN=5008;NS=2504;DP=20796;EAS_AF=0.1052;AMR_AF=0.0403;AFR_AF=0.261;EUR_AF=0.0159;SAS_AF=0.1288;AA=C|||;VT=SNP
1	97764905	rs28552810	T	A	100	PASS	AC=567;AF=0.113219;AN=5008;NS=2504;DP=17600;EAS_AF=0.12;AMR_AF=0.1513;AFR_AF=0.0408;EUR_AF=0.2326;SAS_AF=0.0542;AA=T|||;VT=SNP
1	97765025	rs28478258	C	A	100	PASS	AC=349;AF=0.0696885;AN=5008;NS=2504;DP=16870;EAS_AF=0.0794;AMR_AF=0.1182;AFR_AF=0.0575;EUR_AF=0.0666;SAS_AF=0.045;AA=C|||;VT=SNP
1	97765076	rs28696953	A	G	100	PASS	AC=2842;AF=0.567492;AN=5008;NS=2504;DP=17671;EAS_AF=0.5804;AMR_AF=0.5533;AFR_AF=0.5053;EUR_AF=0.668;SAS_AF=0.545;AA=a|||;VT=SNP
1	97765112	rs34749427	T	C	100	PASS	AC=38;AF=0.00758786;AN=5008;NS=2504;DP=18230;EAS_AF=0;AMR_AF=0.0115;AFR_AF=0.0015;EUR_AF=0.0129;SAS_AF=0.0153;AA=T|||;VT=SNP
1	97765680	rs61786353	A	T	100	PASS	AC=1274;AF=0.254393;AN=5008;NS=2504;DP=16183;EAS_AF=0.3145;AMR_AF=0.3963;AFR_AF=0.034;EUR_AF=0.3161;SAS_AF=0.3262;AA=A|||;VT=SNP
1	97765692	rs28538108	C	T	100	PASS	AC=38;AF=0.00758786;AN=5008;NS=2504;DP=15834;EAS_AF=0;AMR_AF=0.0115;AFR_AF=0.0015;EUR_AF=0.0129;SAS_AF=0.0153;AA=C|||;VT=SNP
1	97766486	rs72971802	C	T	100	PASS	AC=104;AF=0.0207668;AN=5008;NS=2504;DP=18566;EAS_AF=0;AMR_AF=0.0086;AFR_AF=0.0469;EUR_AF=0.0298;SAS_AF=0.0061;AA=C|||;VT=SNP
1	97766707	rs1589342	C	G	100	PASS	AC=1289;AF=0.257388;AN=5008;NS=2504;DP=16525;EAS_AF=0.2639;AMR_AF=0.3084;AFR_AF=0.2073;EUR_AF=0.3549;SAS_AF=0.182;AA=C|||;VT=SNP
1	97766774	rs1589343	A	T	100	PASS	AC=1292;AF=0.257987;AN=5008;NS=2504;DP=16674;EAS_AF=0.2639;AMR_AF=0.3084;AFR_AF=0.2095;EUR_AF=0.3549;SAS_AF=0.182;AA=A|||;VT=SNP
1	97766866	rs1589344	C	G	100	PASS	AC=4139;AF=0.826478;AN=5008;NS=2504;DP=15981;EAS_AF=0.8948;AMR_AF=0.951;AFR_AF=0.556;EUR_AF=0.9841;SAS_AF=0.8712;AA=G|||;VT=SNP
1	97767173	rs76473287	A	G	100	PASS	AC=244;AF=0.048722;AN=5008;NS=2504;DP=16623;EAS_AF=0.0387;AMR_AF=0.0548;AFR_AF=0.0242;EUR_AF=0.0497;SAS_AF=0.0869;AA=A|||;VT=SNP
1	97767418	rs2049112	G	A	100	PASS	AC=1116;AF=0.222843;AN=5008;NS=2504;DP=17636;EAS_AF=0.2788;AMR_AF=0.1614;AFR_AF=0.1649;EUR_AF=0.2485;SAS_AF=0.2607;AA=G|||;VT=SNP
1	97767541	rs28483122	C	T	100	PASS	AC=1292;AF=0.257987;AN=5008;NS=2504;DP=19465;EAS_AF=0.2639;AMR_AF=0.3084;AFR_AF=0.2095;EUR_AF=0.3549;SAS_AF=0.182;AA=C|||;VT=SNP
1	97767604	rs28595744	A	T	100	PASS	AC=1292;AF=0.257987;AN=5008;NS=2504;DP=17946;EAS_AF=0.2639;AMR_AF=0.3084;AFR_AF=0.2095;EUR_AF=0.3549;SAS_AF=0.182;AA=A|||;VT=SNP
1	97767715	rs79140353	A	G	100	PASS	AC=46;AF=0.0091853;AN=5008;NS=2504;DP=16684;EAS_AF=0;AMR_AF=0.0115;AFR_AF=0.003;EUR_AF=0.0308;SAS_AF=0.0031;AA=A|||;VT=SNP
1	97768330	rs61081552	T	G	100	PASS	AC=622;AF=0.124201;AN=5008;NS=2504;DP=19032;EAS_AF=0.1052;AMR_AF=0.0403;AFR_AF=0.2617;EUR_AF=0.0159;SAS_AF=0.1288;AA=T|||;VT=SNP
1	97768846	rs10783060	A	G	100	PASS	AC=2840;AF=0.567093;AN=5008;NS=2504;DP=16123;EAS_AF=0.5804;AMR_AF=0.5533;AFR_AF=0.5045;EUR_AF=0.668;SAS_AF=0.544;AA=A|||;VT=SNP
1	97769435	rs76192937	G	A	100	PASS	AC=621;AF=0.124002;AN=5008;NS=2504;DP=15079;EAS_AF=0.1052;AMR_AF=0.0403;AFR_AF=0.261;EUR_AF=0.0159;SAS_AF=0.1288;AA=G|||;VT=SNP
1	97769910	rs61786354	C	T	100	PASS	AC=629;AF=0.125599;AN=5008;NS=2504;DP=19964;EAS_AF=0.0913;AMR_AF=0.1427;AFR_AF=0.0189;EUR_AF=0.2376;SAS_AF=0.1779;AA=C|||;VT=SNP
1	97770442	rs12741841	G	A	100	PASS	AC=38;AF=0.00758786;AN=5008;NS=2504;DP=16809;EAS_AF=0;AMR_AF=0.0115;AFR_AF=0.0015;EUR_AF=0.0129;SAS_AF=0.0153;AA=G|||;VT=SNP
1	97770715	rs34534958	G	T	100	PASS	AC=38;AF=0.00758786;AN=5008;NS=2504;DP=20320;EAS_AF=0;AMR_AF=0.0115;AFR_AF=0.0015;EUR_AF=0.0129;SAS_AF=0.0153;AA=G|||;VT=SNP
1	97770920	rs1801160	C	T	100	PASS	AC=220;AF=0.0439297;AN=5008;NS=2504;DP=18214;EAS_AF=0.0149;AMR_AF=0.0548;AFR_AF=0.0242;EUR_AF=0.0497;SAS_AF=0.0869;AA=C|||;VT=SNP;EX_TARGET
1	97771947	rs7556439	C	A	100	PASS	AC=1274;AF=0.254393;AN=5008;NS=2504;DP=18877;EAS_AF=0.3145;AMR_AF=0.3963;AFR_AF=0.034;EUR_AF=0.3161;SAS_AF=0.3262;AA=C|||;VT=SNP
1	97772282	rs61786355	C	T	100	PASS	AC=48;AF=0.00958466;AN=5008;NS=2504;DP=17380;EAS_AF=0;AMR_AF=0.013;AFR_AF=0.0023;EUR_AF=0.0328;SAS_AF=0.0031;AA=C|||;VT=SNP
1	97772701	rs61786356	T	G	100	PASS	AC=1273;AF=0.254193;AN=5008;NS=2504;DP=17320;EAS_AF=0.3145;AMR_AF=0.3948;AFR_AF=0.034;EUR_AF=0.3161;SAS_AF=0.3262;AA=T|||;VT=SNP
1	97773123	rs140244067	T	A	100	PASS	AC=38;AF=0.00758786;AN=5008;NS=2504;DP=17587;EAS_AF=0;AMR_AF=0.0115;AFR_AF=0.0015;EUR_AF=0.0129;SAS_AF=0.0153;AA=T|||;VT=SNP
1	97773324	rs115644251	C	T	100	PASS	AC=36;AF=0.0071885;AN=5008;NS=2504;DP=17531;EAS_AF=0;AMR_AF=0.0115;AFR_AF=0;EUR_AF=0.0268;SAS_AF=0.001;AA=C|||;VT=SNP
1	97773647	rs80174161	C	T	100	PASS	AC=244;AF=0.048722;AN=5008;NS=2504;DP=17626;EAS_AF=0.0387;AMR_AF=0.0548;AFR_AF=0.0242;EUR_AF=0.0497;SAS_AF=0.0869;AA=C|||;VT=SNP
1	97774248	rs11808765	G	A	100	PASS	AC=2353;AF=0.469848;AN=5008;NS=2504;DP=16991;EAS_AF=0.3938;AMR_AF=0.536;AFR_AF=0.3555;EUR_AF=0.6581;SAS_AF=0.4622;AA=A|||;VT=SNP
1	97774833	rs72726689	T	C	100	PASS	AC=624;AF=0.124601;AN=5008;NS=2504;DP=17949;EAS_AF=0.0913;AMR_AF=0.1427;AFR_AF=0.0151;EUR_AF=0.2376;SAS_AF=0.1779;AA=T|||;VT=SNP
1	97775113	rs61786357	A	G	100	PASS	AC=1273;AF=0.254193;AN=5008;NS=2504;DP=17737;EAS_AF=0.3145;AMR_AF=0.3948;AFR_AF=0.034;EUR_AF=0.3161;SAS_AF=0.3262;AA=A|||;VT=SNP
1	97776758	rs76805496	T	C	100	PASS	AC=237;AF=0.0473243;AN=5008;NS=2504;DP=15243;EAS_AF=0.0387;AMR_AF=0.0533;AFR_AF=0.0197;EUR_AF=0.0497;SAS_AF=0.0869;AA=T|||;VT=SNP
1	97777159	rs72726691	C	T	100	PASS	AC=1273;AF=0.254193;AN=5008;NS=2504;DP=17564;EAS_AF=0.3145;AMR_AF=0.3948;AFR_AF=0.034;EUR_AF=0.3161;SAS_AF=0.3262;AA=C|||;VT=SNP
1	97777918	rs75454821	T	A	100	PASS	AC=226;AF=0.0451278;AN=5008;NS=2504;DP=15819;EAS_AF=0.0645;AMR_AF=0.0346;AFR_AF=0.0008;EUR_AF=0.0557;SAS_AF=0.0818;AA=T|||;VT=SNP
1	97778724	rs10875064	C	T	100	PASS	AC=1395;AF=0.278554;AN=5008;NS=2504;DP=18324;EAS_AF=0.2639;AMR_AF=0.3343;AFR_AF=0.2511;EUR_AF=0.3698;SAS_AF=0.1973;AA=C|||;VT=SNP
1	97779035	rs72726696	G	A	100	PASS	AC=8;AF=0.00159744;AN=5008;NS=2504;DP=18036;EAS_AF=0;AMR_AF=0.0014;AFR_AF=0;EUR_AF=0.005;SAS_AF=0.002;AA=G|||;VT=SNP
1	97779149	rs115602400	T	C	100	PASS	AC=26;AF=0.00519169;AN=5008;NS=2504;DP=17882;EAS_AF=0;AMR_AF=0.0058;AFR_AF=0;EUR_AF=0.0219;SAS_AF=0;AA=T|||;VT=SNP
1	97779384	rs10783059	C	T	100	PASS	AC=2798;AF=0.558706;AN=5008;NS=2504;DP=18801;EAS_AF=0.5804;AMR_AF=0.5519;AFR_AF=0.4728;EUR_AF=0.668;SAS_AF=0.545;AA=T|||;VT=SNP
1	97779494	rs61249534	G	A	100	PASS	AC=622;AF=0.124201;AN=5008;NS=2504;DP=19640;EAS_AF=0.1052;AMR_AF=0.0403;AFR_AF=0.2617;EUR_AF=0.0159;SAS_AF=0.1288;AA=G|||;VT=SNP
1	97779535	rs12030332	A	G	100	PASS	AC=1109;AF=0.221446;AN=5008;NS=2504;DP=19988;EAS_AF=0.2778;AMR_AF=0.1499;AFR_AF=0.1679;EUR_AF=0.2485;SAS_AF=0.2587;AA=A|||;VT=SNP
1	97780355	rs116213296	G	T	100	PASS	AC=72;AF=0.014377;AN=5008;NS=2504;DP=18729;EAS_AF=0.002;AMR_AF=0.036;AFR_AF=0;EUR_AF=0.0368;SAS_AF=0.0082;AA=G|||;VT=SNP
1	97780493	rs138317927	T	C	100	PASS	AC=54;AF=0.0107827;AN=5008;NS=2504;DP=19107;EAS_AF=0;AMR_AF=0.0101;AFR_AF=0.0008;EUR_AF=0.007;SAS_AF=0.0399;AA=T|||;VT=SNP
1	97780673	rs58203161	C	T	100	PASS	AC=1109;AF=0.221446;AN=5008;NS=2504;DP=20423;EAS_AF=0.2778;AMR_AF=0.1599;AFR_AF=0.171;EUR_AF=0.2445;SAS_AF=0.2515;AA=G|||;VT=SNP
1	97781039	rs1609519	A	G	100	PASS	AC=1277;AF=0.254992;AN=5008;NS=2504;DP=18161;EAS_AF=0.3175;AMR_AF=0.3934;AFR_AF=0.028;EUR_AF=0.3131;SAS_AF=0.3395;AA=A|||;VT=SNP
1	97781409	rs75007747	C	T	100	PASS	AC=23;AF=0.00459265;AN=5008;NS=2504;DP=19043;EAS_AF=0;AMR_AF=0.013;AFR_AF=0;EUR_AF=0.0119;SAS_AF=0.002;AA=C|||;VT=SNP
1	97781484	rs114753598	C	T	100	PASS	AC=38;AF=0.00758786;AN=5008;NS=2504;DP=20670;EAS_AF=0;AMR_AF=0.0187;AFR_AF=0.0008;EUR_AF=0.0229;SAS_AF=0.001;AA=C|||;VT=SNP
1	97781912	rs71656186	A	G	100	PASS	AC=38;AF=0.00758786;AN=5008;NS=2504;DP=14251;EAS_AF=0;AMR_AF=0.0115;AFR_AF=0.0015;EUR_AF=0.0129;SAS_AF=0.0153;AA=A|||;VT=SNP
1	97782026	rs11583545	C	T	100	PASS	AC=1063;AF=0.21226;AN=5008;NS=2504;DP=12856;EAS_AF=0.2778;AMR_AF=0.1571;AFR_AF=0.1384;EUR_AF=0.2435;SAS_AF=0.2515;AA=C|||;VT=SNP
1	97782102	rs79683729	T	A	100	PASS	AC=40;AF=0.00798722;AN=5008;NS=2504;DP=10476;EAS_AF=0;AMR_AF=0.0115;AFR_AF=0.0023;EUR_AF=0.0129;SAS_AF=0.0164;AA=T|||;VT=SNP
1	97782951	rs61787962	G	C	100	PASS	AC=1279;AF=0.255391;AN=5008;NS=2504;DP=16181;EAS_AF=0.3175;AMR_AF=0.3948;AFR_AF=0.028;EUR_AF=0.3131;SAS_AF=0.3405;AA=G|||;VT=SNP
1	97782985	rs61787963	C	T	100	PASS	AC=1279;AF=0.255391;AN=5008;NS=2504;DP=16077;EAS_AF=0.3175;AMR_AF=0.3948;AFR_AF=0.028;EUR_AF=0.3131;SAS_AF=0.3405;AA=C|||;VT=SNP
1	97783448	rs57555420	C	T	100	PASS	AC=1107;AF=0.221046;AN=5008;NS=2504;DP=18669;EAS_AF=0.2768;AMR_AF=0.1599;AFR_AF=0.1702;EUR_AF=0.2445;SAS_AF=0.2515;AA=C|||;VT=SNP
1	97788390	rs61787976	A	T	100	PASS	AC=1276;AF=0.254792;AN=5008;NS=2504;DP=15205;EAS_AF=0.3165;AMR_AF=0.3934;AFR_AF=0.028;EUR_AF=0.3131;SAS_AF=0.3395;AA=A|||;VT=SNP
1	97788636	rs61787977	C	T	100	PASS	AC=1041;AF=0.207867;AN=5008;NS=2504;DP=13307;EAS_AF=0.255;AMR_AF=0.1571;AFR_AF=0.1392;EUR_AF=0.2435;SAS_AF=0.2515;AA=C|||;VT=SNP
1	97788637	rs77459229	G	A	100	PASS	AC=265;AF=0.0529153;AN=5008;NS=2504;DP=13246;EAS_AF=0.1081;AMR_AF=0.0159;AFR_AF=0.003;EUR_AF=0.0149;SAS_AF=0.1288;AA=G|||;VT=SNP
1	97789449	rs28468570	G	A	100	PASS	AC=1257;AF=0.250998;AN=5008;NS=2504;DP=14350;EAS_AF=0.1935;AMR_AF=0.317;AFR_AF=0.2874;EUR_AF=0.332;SAS_AF=0.1309;AA=g|||;VT=SNP
1	97789682	rs34843163	T	C	100	PASS	AC=38;AF=0.00758786;AN=5008;NS=2504;DP=17351;EAS_AF=0;AMR_AF=0.0115;AFR_AF=0.0015;EUR_AF=0.0129;SAS_AF=0.0153;AA=T|||;VT=SNP
1	97789694	rs59879323	C	A	100	PASS	AC=1034;AF=0.20647;AN=5008;NS=2504;DP=17674;EAS_AF=0.254;AMR_AF=0.1556;AFR_AF=0.1392;EUR_AF=0.2396;SAS_AF=0.2505;AA=C|||;VT=SNP
1	97789950	rs58645363	G	T	100	PASS	AC=834;AF=0.166534;AN=5008;NS=2504;DP=20185;EAS_AF=0.1736;AMR_AF=0.0634;AFR_AF=0.2716;EUR_AF=0.0606;SAS_AF=0.1994;AA=G|||;VT=SNP
1	97789980	rs144735814	G	C	100	PASS	AC=47;AF=0.00938498;AN=5008;NS=2504;DP=20203;EAS_AF=0;AMR_AF=0.013;AFR_AF=0;EUR_AF=0.0199;SAS_AF=0.0184;AA=G|||;VT=SNP
1	97790135	rs76431772	G	A	100	PASS	AC=49;AF=0.00978435;AN=5008;NS=2504;DP=20029;EAS_AF=0;AMR_AF=0.0101;AFR_AF=0.0015;EUR_AF=0.0278;SAS_AF=0.0123;AA=G|||;VT=SNP
1	97790805	rs57058326	C	T	100	PASS	AC=1027;AF=0.205072;AN=5008;NS=2504;DP=17954;EAS_AF=0.248;AMR_AF=0.1556;AFR_AF=0.1392;EUR_AF=0.2396;SAS_AF=0.2495;AA=T|||;VT=SNP
1	97791240	rs61787980	G	C	100	PASS	AC=1278;AF=0.255192;AN=5008;NS=2504;DP=18887;EAS_AF=0.3175;AMR_AF=0.3934;AFR_AF=0.028;EUR_AF=0.3131;SAS_AF=0.3405;AA=G|||;VT=SNP
1	97791507	rs28699374	A	T	100	PASS	AC=1157;AF=0.23103;AN=5008;NS=2504;DP=17794;EAS_AF=0.1935;AMR_AF=0.2925;AFR_AF=0.2458;EUR_AF=0.3181;SAS_AF=0.1166;AA=A|||;VT=SNP
1	97792410	rs10127817	C	T	100	PASS	AC=1041;AF=0.207867;AN=5008;NS=2504;DP=17743;EAS_AF=0.255;AMR_AF=0.1571;AFR_AF=0.1422;EUR_AF=0.2396;SAS_AF=0.2515;AA=C|||;VT=SNP
1	97792483	rs77085839	G	C	100	PASS	AC=171;AF=0.0341454;AN=5008;NS=2504;DP=18068;EAS_AF=0.0139;AMR_AF=0.0476;AFR_AF=0;EUR_AF=0.0487;SAS_AF=0.0767;AA=G|||;VT=SNP
1	97792597	rs115332211	A	G	100	PASS	AC=55;AF=0.0109824;AN=5008;NS=2504;DP=16985;EAS_AF=0;AMR_AF=0.0144;AFR_AF=0;EUR_AF=0.0378;SAS_AF=0.0072;AA=A|||;VT=SNP
1	97792693	rs55651621	A	G	100	PASS	AC=1279;AF=0.255391;AN=5008;NS=2504;DP=15575;EAS_AF=0.3185;AMR_AF=0.3934;AFR_AF=0.028;EUR_AF=0.3131;SAS_AF=0.3405;AA=A|||;VT=SNP
1	97792723	rs114819357	A	G	100	PASS	AC=78;AF=0.0155751;AN=5008;NS=2504;DP=15717;EAS_AF=0.002;AMR_AF=0.0115;AFR_AF=0;EUR_AF=0.0278;SAS_AF=0.0409;AA=A|||;VT=SNP
1	97792868	rs12140043	C	T	100	PASS	AC=597;AF=0.119209;AN=5008;NS=2504;DP=15248;EAS_AF=0.12;AMR_AF=0.1455;AFR_AF=0.0484;EUR_AF=0.2435;SAS_AF=0.0675;AA=C|||;VT=SNP
1	97793775	rs10875069	T	G	100	PASS	AC=1316;AF=0.26278;AN=5008;NS=2504;DP=19130;EAS_AF=0.1935;AMR_AF=0.3199;AFR_AF=0.329;EUR_AF=0.333;SAS_AF=0.1319;AA=T|||;VT=SNP
1	97794907	rs6698780	A	G	100	PASS	AC=1113;AF=0.222244;AN=5008;NS=2504;DP=17464;EAS_AF=0.2619;AMR_AF=0.1599;AFR_AF=0.177;EUR_AF=0.2445;SAS_AF=0.2638;AA=A|||;VT=SNP
1	97794973	rs6698789	A	T	100	PASS	AC=1123;AF=0.224241;AN=5008;NS=2504;DP=17342;EAS_AF=0.2708;AMR_AF=0.1599;AFR_AF=0.177;EUR_AF=0.2445;SAS_AF=0.2648;AA=A|||;VT=SNP
1	97794995	rs6701415	T	C	100	PASS	AC=1130;AF=0.225639;AN=5008;NS=2504;DP=16345;EAS_AF=0.2768;AMR_AF=0.1599;AFR_AF=0.177;EUR_AF=0.2445;SAS_AF=0.2658;AA=T|||;VT=SNP
1	97795017	rs61787981	T	C	100	PASS	AC=1286;AF=0.256789;AN=5008;NS=2504;DP=15828;EAS_AF=0.3214;AMR_AF=0.3963;AFR_AF=0.0295;EUR_AF=0.3131;SAS_AF=0.3405;AA=T|||;VT=SNP
1	97795029	rs6661380	G	A	100	PASS	AC=1244;AF=0.248403;AN=5008;NS=2504;DP=15363;EAS_AF=0.1905;AMR_AF=0.3069;AFR_AF=0.3056;EUR_AF=0.3201;SAS_AF=0.1155;AA=G|||;VT=SNP
1	97795054	rs7516576	G	A	100	PASS	AC=833;AF=0.166334;AN=5008;NS=2504;DP=16064;EAS_AF=0.1776;AMR_AF=0.0634;AFR_AF=0.2753;EUR_AF=0.0616;SAS_AF=0.1881;AA=G|||;VT=SNP
1	97795055	rs7539913	C	A	100	PASS	AC=833;AF=0.166334;AN=5008;NS=2504;DP=16115;EAS_AF=0.1776;AMR_AF=0.0634;AFR_AF=0.2753;EUR_AF=0.0616;SAS_AF=0.1881;AA=C|||;VT=SNP
1	97795214	rs6686712	C	T	100	PASS	AC=1099;AF=0.219449;AN=5008;NS=2504;DP=16746;EAS_AF=0.2718;AMR_AF=0.1599;AFR_AF=0.1694;EUR_AF=0.2445;SAS_AF=0.2495;AA=C|||;VT=SNP
1	97795501	rs6593646	T	A	100	PASS	AC=3725;AF=0.74381;AN=5008;NS=2504;DP=15137;EAS_AF=0.7282;AMR_AF=0.8386;AFR_AF=0.7027;EUR_AF=0.7555;SAS_AF=0.7362;AA=A|||;VT=SNP
1	97797970	rs12038518	A	C	100	PASS	AC=822;AF=0.164137;AN=5008;NS=2504;DP=20147;EAS_AF=0.2619;AMR_AF=0.1571;AFR_AF=0.0333;EUR_AF=0.1491;SAS_AF=0.2607;AA=A|||;VT=SNP
1	97798063	rs4950027	C	T	100	PASS	AC=294;AF=0.0587061;AN=5008;NS=2504;DP=17738;EAS_AF=0.0992;AMR_AF=0.1066;AFR_AF=0.0083;EUR_AF=0.0596;SAS_AF=0.0501;AA=C|||;VT=SNP
1	97798186	rs12407539	A	G	100	PASS	AC=1738;AF=0.347045;AN=5008;NS=2504;DP=19285;EAS_AF=0.3859;AMR_AF=0.3372;AFR_AF=0.3676;EUR_AF=0.2555;SAS_AF=0.3804;AA=G|||;VT=SNP
1	97798298	rs35691382	T	C	100	PASS	AC=44;AF=0.00878594;AN=5008;NS=2504;DP=18572;EAS_AF=0;AMR_AF=0.0115;AFR_AF=0.0015;EUR_AF=0.0139;SAS_AF=0.0204;AA=T|||;VT=SNP
1	97798555	rs75363500	T	G	100	PASS	AC=333;AF=0.0664936;AN=5008;NS=2504;DP=15474;EAS_AF=0.0248;AMR_AF=0.0605;AFR_AF=0.1165;EUR_AF=0.0437;SAS_AF=0.0695;AA=T|||;VT=SNP
1	97798878	rs112728586	A	T	100	PASS	AC=332;AF=0.0662939;AN=5008;NS=2504;DP=16351;EAS_AF=0.0248;AMR_AF=0.0605;AFR_AF=0.1157;EUR_AF=0.0437;SAS_AF=0.0695;AA=T|||;VT=SNP
1	97798907	rs12401348	C	T	100	PASS	AC=294;AF=0.0587061;AN=5008;NS=2504;DP=15381;EAS_AF=0.0992;AMR_AF=0.1066;AFR_AF=0.0083;EUR_AF=0.0596;SAS_AF=0.0501;AA=C|||;VT=SNP
1	97799209	rs148652810	C	T	100	PASS	AC=333;AF=0.0664936;AN=5008;NS=2504;DP=13583;EAS_AF=0.0248;AMR_AF=0.062;AFR_AF=0.1157;EUR_AF=0.0437;SAS_AF=0.0695;AA=T|||;VT=SNP
1	97799545	rs7555294	C	T	100	PASS	AC=1180;AF=0.235623;AN=5008;NS=2504;DP=15969;EAS_AF=0.2867;AMR_AF=0.2205;AFR_AF=0.1694;EUR_AF=0.1938;SAS_AF=0.3262;AA=T|||;VT=SNP
1	97800233	rs74104367	G	T	100	PASS	AC=767;AF=0.153155;AN=5008;NS=2504;DP=19376;EAS_AF=0.2619;AMR_AF=0.1441;AFR_AF=0.0265;EUR_AF=0.1362;SAS_AF=0.2362;AA=G|||;VT=SNP
1	97800954	rs80251895	T	C	100	PASS	AC=337;AF=0.0672923;AN=5008;NS=2504;DP=15377;EAS_AF=0.0248;AMR_AF=0.0605;AFR_AF=0.1195;EUR_AF=0.0437;SAS_AF=0.0695;AA=C|||;VT=SNP
1	97801026	rs150049388	C	G	100	PASS	AC=52;AF=0.0103834;AN=5008;NS=2504;DP=16849;EAS_AF=0;AMR_AF=0.0101;AFR_AF=0.0008;EUR_AF=0.007;SAS_AF=0.0378;AA=C|||;VT=SNP
1	97801137	rs76252209	A	G	100	PASS	AC=337;AF=0.0672923;AN=5008;NS=2504;DP=16644;EAS_AF=0.0248;AMR_AF=0.0605;AFR_AF=0.1195;EUR_AF=0.0437;SAS_AF=0.0695;AA=A|||;VT=SNP
1	97801187	rs71512508	A	G	100	PASS	AC=44;AF=0.00878594;AN=5008;NS=2504;DP=17513;EAS_AF=0;AMR_AF=0.0115;AFR_AF=0.0015;EUR_AF=0.0139;SAS_AF=0.0204;AA=A|||;VT=SNP
1	97801307	rs75267292	A	G	100	PASS	AC=80;AF=0.0159744;AN=5008;NS=2504;DP=17898;EAS_AF=0;AMR_AF=0.0202;AFR_AF=0;EUR_AF=0.0497;SAS_AF=0.0164;AA=A|||;VT=SNP
1	97801510	rs80099795	G	A	100	PASS	AC=337;AF=0.0672923;AN=5008;NS=2504;DP=17663;EAS_AF=0.0248;AMR_AF=0.0605;AFR_AF=0.1195;EUR_AF=0.0437;SAS_AF=0.0695;AA=G|||;VT=SNP
1	97801826	rs58054780	C	T	100	PASS	AC=337;AF=0.0672923;AN=5008;NS=2504;DP=17452;EAS_AF=0.0248;AMR_AF=0.062;AFR_AF=0.1195;EUR_AF=0.0427;SAS_AF=0.0695;AA=C|||;VT=SNP
1	97802065	rs58623258	G	A	100	PASS	AC=337;AF=0.0672923;AN=5008;NS=2504;DP=19844;EAS_AF=0.0248;AMR_AF=0.0605;AFR_AF=0.1195;EUR_AF=0.0437;SAS_AF=0.0695;AA=G|||;VT=SNP
1	97802101	rs60852591	C	T	100	PASS	AC=338;AF=0.067492;AN=5008;NS=2504;DP=18898;EAS_AF=0.0248;AMR_AF=0.0605;AFR_AF=0.1203;EUR_AF=0.0437;SAS_AF=0.0695;AA=T|||;VT=SNP
1	97802172	rs117967363	G	A	100	PASS	AC=198;AF=0.0395367;AN=5008;NS=2504;DP=18964;EAS_AF=0.0645;AMR_AF=0.0274;AFR_AF=0.0083;EUR_AF=0.0398;SAS_AF=0.0644;AA=G|||;VT=SNP
1	97802624	rs36025579	A	G	100	PASS	AC=1534;AF=0.30631;AN=5008;NS=2504;DP=19123;EAS_AF=0.3849;AMR_AF=0.3271;AFR_AF=0.2239;EUR_AF=0.2535;SAS_AF=0.3763;AA=G|||;VT=SNP
1	97802632	rs79626151	A	G	100	PASS	AC=337;AF=0.0672923;AN=5008;NS=2504;DP=19021;EAS_AF=0.0248;AMR_AF=0.0605;AFR_AF=0.1195;EUR_AF=0.0437;SAS_AF=0.0695;AA=G|||;VT=SNP
1	97802639	rs80283604	A	G	100	PASS	AC=337;AF=0.0672923;AN=5008;NS=2504;DP=19122;EAS_AF=0.0248;AMR_AF=0.0605;AFR_AF=0.1195;EUR_AF=0.0437;SAS_AF=0.0695;AA=G|||;VT=SNP
1	97802675	rs75113655	T	C	100	PASS	AC=337;AF=0.0672923;AN=5008;NS=2504;DP=20079;EAS_AF=0.0248;AMR_AF=0.0605;AFR_AF=0.1195;EUR_AF=0.0437;SAS_AF=0.0695;AA=T|||;VT=SNP
1	97802733	rs12754968	C	T	100	PASS	AC=693;AF=0.138379;AN=5008;NS=2504;DP=20748;EAS_AF=0.0377;AMR_AF=0.1354;AFR_AF=0.0227;EUR_AF=0.2823;SAS_AF=0.2526;AA=C|||;VT=SNP
1	97802809	rs72728409	T	G	100	PASS	AC=28;AF=0.00559105;AN=5008;NS=2504;DP=20850;EAS_AF=0;AMR_AF=0.0115;AFR_AF=0.0023;EUR_AF=0.0119;SAS_AF=0.0051;AA=T|||;VT=SNP
1	97802836	rs79132726	C	T	100	PASS	AC=337;AF=0.0672923;AN=5008;NS=2504;DP=20608;EAS_AF=0.0248;AMR_AF=0.0605;AFR_AF=0.1195;EUR_AF=0.0437;SAS_AF=0.0695;AA=T|||;VT=SNP
1	97802884	rs35814910	C	T	100	PASS	AC=44;AF=0.00878594;AN=5008;NS=2504;DP=20646;EAS_AF=0;AMR_AF=0.0115;AFR_AF=0.0015;EUR_AF=0.0139;SAS_AF=0.0204;AA=C|||;VT=SNP
1	97802911	rs146236925	G	A	100	PASS	AC=11;AF=0.00219649;AN=5008;NS=2504;DP=20638;EAS_AF=0.001;AMR_AF=0.0014;AFR_AF=0;EUR_AF=0.0089;SAS_AF=0;AA=G|||;VT=SNP
1	97803351	rs79331711	G	A	100	PASS	AC=337;AF=0.0672923;AN=5008;NS=2504;DP=19830;EAS_AF=0.0248;AMR_AF=0.0605;AFR_AF=0.1195;EUR_AF=0.0437;SAS_AF=0.0695;AA=G|||;VT=SNP
1	97803594	rs9783115	C	A	100	PASS	AC=1099;AF=0.219449;AN=5008;NS=2504;DP=18482;EAS_AF=0.2629;AMR_AF=0.1715;AFR_AF=0.2375;EUR_AF=0.1511;SAS_AF=0.2546;AA=A|||;VT=SNP
1	97803610	rs116234142	G	A	100	PASS	AC=7;AF=0.00139776;AN=5008;NS=2504;DP=17806;EAS_AF=0;AMR_AF=0.0029;AFR_AF=0;EUR_AF=0.005;SAS_AF=0;AA=G|||;VT=SNP
1	97803724	rs9782950	T	C	100	PASS	AC=2324;AF=0.464058;AN=5008;NS=2504;DP=19855;EAS_AF=0.4732;AMR_AF=0.3833;AFR_AF=0.6475;EUR_AF=0.2952;SAS_AF=0.4376;AA=C|||;VT=SNP
1	97803999	rs79851747	T	A	100	PASS	AC=337;AF=0.0672923;AN=5008;NS=2504;DP=16150;EAS_AF=0.0248;AMR_AF=0.0605;AFR_AF=0.1195;EUR_AF=0.0437;SAS_AF=0.0695;AA=T|||;VT=SNP
1	97804547	rs12750945	T	C	100	PASS	AC=868;AF=0.173323;AN=5008;NS=2504;DP=17372;EAS_AF=0.2788;AMR_AF=0.1585;AFR_AF=0.0582;EUR_AF=0.1501;SAS_AF=0.2546;AA=T|||;VT=SNP
1	97805890	rs184634280	T	C	100	PASS	AC=52;AF=0.0103834;AN=5008;NS=2504;DP=16558;EAS_AF=0;AMR_AF=0.0101;AFR_AF=0.0008;EUR_AF=0.007;SAS_AF=0.0378;AA=T|||;VT=SNP
1	97806112	rs115262804	C	A	100	PASS	AC=181;AF=0.0361422;AN=5008;NS=2504;DP=16318;EAS_AF=0.0486;AMR_AF=0.0274;AFR_AF=0.0083;EUR_AF=0.0388;SAS_AF=0.0644;AA=C|||;VT=SNP
1	97806124	rs12024103	C	T	100	PASS	AC=756;AF=0.150958;AN=5008;NS=2504;DP=17098;EAS_AF=0.2738;AMR_AF=0.1441;AFR_AF=0.0098;EUR_AF=0.1362;SAS_AF=0.2352;AA=C|||;VT=SNP
1	97806218	rs114719882	T	C	100	PASS	AC=203;AF=0.0405351;AN=5008;NS=2504;DP=17287;EAS_AF=0.0714;AMR_AF=0.0274;AFR_AF=0.0068;EUR_AF=0.0398;SAS_AF=0.0644;AA=T|||;VT=SNP
1	97806475	rs74682146	C	T	100	PASS	AC=205;AF=0.0409345;AN=5008;NS=2504;DP=19370;EAS_AF=0.0714;AMR_AF=0.0274;AFR_AF=0.0083;EUR_AF=0.0398;SAS_AF=0.0644;AA=C|||;VT=SNP
1	97806542	rs74784253	C	G	100	PASS	AC=338;AF=0.067492;AN=5008;NS=2504;DP=18473;EAS_AF=0.0248;AMR_AF=0.0605;AFR_AF=0.1203;EUR_AF=0.0437;SAS_AF=0.0695;AA=G|||;VT=SNP
1	97806602	rs75323142	G	A	100	PASS	AC=287;AF=0.0573083;AN=5008;NS=2504;DP=18371;EAS_AF=0.1012;AMR_AF=0.1023;AFR_AF=0.0091;EUR_AF=0.0547;SAS_AF=0.0481;AA=G|||;VT=SNP
1	97807219	rs6684671	G	T	100	PASS	AC=292;AF=0.0583067;AN=5008;NS=2504;DP=21069;EAS_AF=0.1012;AMR_AF=0.1052;AFR_AF=0.0113;EUR_AF=0.0547;SAS_AF=0.0481;AA=G|||;VT=SNP
1	97807335	rs1879375	A	G	100	PASS	AC=1573;AF=0.314097;AN=5008;NS=2504;DP=18631;EAS_AF=0.2788;AMR_AF=0.2349;AFR_AF=0.469;EUR_AF=0.1928;SAS_AF=0.3221;AA=G|||;VT=SNP
1	97807367	rs56339143	C	T	100	PASS	AC=43;AF=0.00858626;AN=5008;NS=2504;DP=18460;EAS_AF=0;AMR_AF=0.0144;AFR_AF=0.0023;EUR_AF=0.0219;SAS_AF=0.0082;AA=C|||;VT=SNP
1	97808134	rs12746909	G	A	100	PASS	AC=44;AF=0.00878594;AN=5008;NS=2504;DP=18201;EAS_AF=0;AMR_AF=0.0115;AFR_AF=0.0015;EUR_AF=0.0139;SAS_AF=0.0204;AA=A|||;VT=SNP
1	97809250	rs12044858	A	G	100	PASS	AC=1102;AF=0.220048;AN=5008;NS=2504;DP=14066;EAS_AF=0.4147;AMR_AF=0.2911;AFR_AF=0.1067;EUR_AF=0.1312;SAS_AF=0.2137;AA=A|||;VT=SNP
1	97809699	rs79806521	T	C	100	PASS	AC=316;AF=0.063099;AN=5008;NS=2504;DP=13561;EAS_AF=0.0248;AMR_AF=0.0533;AFR_AF=0.1036;EUR_AF=0.0437;SAS_AF=0.0746;AA=T|||;VT=SNP
1	97810086	rs144883827	T	C	100	PASS	AC=22;AF=0.00439297;AN=5008;NS=2504;DP=14061;EAS_AF=0;AMR_AF=0.0029;AFR_AF=0;EUR_AF=0.0179;SAS_AF=0.002;AA=T|||;VT=SNP
1	97810267	rs35181732	T	C	100	PASS	AC=44;AF=0.00878594;AN=5008;NS=2504;DP=16172;EAS_AF=0;AMR_AF=0.0115;AFR_AF=0.0015;EUR_AF=0.0139;SAS_AF=0.0204;AA=T|||;VT=SNP
1	97810607	rs12046771	T	C	100	PASS	AC=1285;AF=0.256589;AN=5008;NS=2504;DP=17168;EAS_AF=0.2976;AMR_AF=0.219;AFR_AF=0.2133;EUR_AF=0.1938;SAS_AF=0.364;AA=T|||;VT=SNP
1	97810954	rs75306259	C	T	100	PASS	AC=316;AF=0.063099;AN=5008;NS=2504;DP=18419;EAS_AF=0.0248;AMR_AF=0.0533;AFR_AF=0.1036;EUR_AF=0.0437;SAS_AF=0.0746;AA=C|||;VT=SNP
1	97811145	rs79512458	G	A	100	PASS	AC=315;AF=0.0628994;AN=5008;NS=2504;DP=18428;EAS_AF=0.0268;AMR_AF=0.0533;AFR_AF=0.1014;EUR_AF=0.0437;SAS_AF=0.0746;AA=G|||;VT=SNP
1	97811356	rs74104372	C	G	100	PASS	AC=797;AF=0.159145;AN=5008;NS=2504;DP=17250;EAS_AF=0.2728;AMR_AF=0.1455;AFR_AF=0.0166;EUR_AF=0.1362;SAS_AF=0.2679;AA=C|||;VT=SNP
1	97811574	rs11588048	A	C	100	PASS	AC=684;AF=0.136581;AN=5008;NS=2504;DP=14211;EAS_AF=0.0377;AMR_AF=0.1369;AFR_AF=0.0227;EUR_AF=0.2863;SAS_AF=0.2382;AA=A|||;VT=SNP
1	97811599	rs79426638	G	A	100	PASS	AC=283;AF=0.0565096;AN=5008;NS=2504;DP=14457;EAS_AF=0.0962;AMR_AF=0.1009;AFR_AF=0.0106;EUR_AF=0.0547;SAS_AF=0.0481;AA=G|||;VT=SNP
1	97811628	rs12745512	G	A	100	PASS	AC=44;AF=0.00878594;AN=5008;NS=2504;DP=14503;EAS_AF=0;AMR_AF=0.0115;AFR_AF=0.0015;EUR_AF=0.0139;SAS_AF=0.0204;AA=G|||;VT=SNP
1	97811932	rs74104373	G	A	100	PASS	AC=802;AF=0.160144;AN=5008;NS=2504;DP=15086;EAS_AF=0.2718;AMR_AF=0.1455;AFR_AF=0.0174;EUR_AF=0.1412;SAS_AF=0.2679;AA=G|||;VT=SNP
1	97812401	rs78987067	C	T	100	PASS	AC=201;AF=0.0401358;AN=5008;NS=2504;DP=13755;EAS_AF=0.0704;AMR_AF=0.0274;AFR_AF=0.0061;EUR_AF=0.0398;SAS_AF=0.0644;AA=C|||;VT=SNP
1	97812612	rs7414210	A	C	100	PASS	AC=1081;AF=0.215855;AN=5008;NS=2504;DP=12537;EAS_AF=0.3919;AMR_AF=0.2911;AFR_AF=0.1067;EUR_AF=0.1322;SAS_AF=0.2147;AA=A|||;VT=SNP
1	97812891	rs78786116	A	G	100	PASS	AC=316;AF=0.063099;AN=5008;NS=2504;DP=18068;EAS_AF=0.0248;AMR_AF=0.0533;AFR_AF=0.1036;EUR_AF=0.0437;SAS_AF=0.0746;AA=G|||;VT=SNP
1	97813060	rs74885558	T	C	100	PASS	AC=316;AF=0.063099;AN=5008;NS=2504;DP=19990;EAS_AF=0.0248;AMR_AF=0.0533;AFR_AF=0.1036;EUR_AF=0.0437;SAS_AF=0.0746;AA=T|||;VT=SNP
1	97813098	rs75932131	T	G	100	PASS	AC=213;AF=0.0425319;AN=5008;NS=2504;DP=19629;EAS_AF=0.0704;AMR_AF=0.0288;AFR_AF=0.0144;EUR_AF=0.0398;SAS_AF=0.0644;AA=T|||;VT=SNP
1	97813117	rs80068634	T	C	100	PASS	AC=38;AF=0.00758786;AN=5008;NS=2504;DP=19922;EAS_AF=0;AMR_AF=0.0086;AFR_AF=0.0015;EUR_AF=0.0278;SAS_AF=0.002;AA=T|||;VT=SNP
1	97814358	rs114588763	T	C	100	PASS	AC=32;AF=0.00638978;AN=5008;NS=2504;DP=20183;EAS_AF=0;AMR_AF=0.0058;AFR_AF=0.0015;EUR_AF=0.0189;SAS_AF=0.0072;AA=T|||;VT=SNP
1	97814644	rs10875070	A	G	100	PASS	AC=965;AF=0.192692;AN=5008;NS=2504;DP=15041;EAS_AF=0.2728;AMR_AF=0.1628;AFR_AF=0.1082;EUR_AF=0.1501;SAS_AF=0.2894;AA=A|||;VT=SNP
1	97814678	rs10875071	T	C	100	PASS	AC=1319;AF=0.263379;AN=5008;NS=2504;DP=14881;EAS_AF=0.2986;AMR_AF=0.2176;AFR_AF=0.239;EUR_AF=0.1948;SAS_AF=0.363;AA=t|||;VT=SNP
1	97814706	rs74727720	T	C	100	PASS	AC=315;AF=0.0628994;AN=5008;NS=2504;DP=14278;EAS_AF=0.0248;AMR_AF=0.0533;AFR_AF=0.1029;EUR_AF=0.0437;SAS_AF=0.0746;AA=T|||;VT=SNP
1	97814713	rs76254164	A	G	100	PASS	AC=315;AF=0.0628994;AN=5008;NS=2504;DP=14148;EAS_AF=0.0248;AMR_AF=0.0533;AFR_AF=0.1029;EUR_AF=0.0437;SAS_AF=0.0746;AA=G|||;VT=SNP
1	97816002	rs76963298	T	C	100	PASS	AC=201;AF=0.0401358;AN=5008;NS=2504;DP=15738;EAS_AF=0.0704;AMR_AF=0.0274;AFR_AF=0.0061;EUR_AF=0.0398;SAS_AF=0.0644;AA=T|||;VT=SNP
1	97816123	rs115872137	A	G	100	PASS	AC=74;AF=0.0147764;AN=5008;NS=2504;DP=15272;EAS_AF=0.001;AMR_AF=0.0187;AFR_AF=0.0008;EUR_AF=0.0388;SAS_AF=0.0204;AA=A|||;VT=SNP
1	97817039	rs111788017	A	T	100	PASS	AC=62;AF=0.0123802;AN=5008;NS=2504;DP=17050;EAS_AF=0;AMR_AF=0.0216;AFR_AF=0.0008;EUR_AF=0.0427;SAS_AF=0.0031;AA=A|||;VT=SNP
1	97817905	rs74940085	T	C	100	PASS	AC=23;AF=0.00459265;AN=5008;NS=2504;DP=18168;EAS_AF=0;AMR_AF=0.0029;AFR_AF=0.0023;EUR_AF=0.0159;SAS_AF=0.002;AA=T|||;VT=SNP
1	97818661	rs74679167	A	G	100	PASS	AC=738;AF=0.147364;AN=5008;NS=2504;DP=19195;EAS_AF=0.123;AMR_AF=0.1369;AFR_AF=0.1165;EUR_AF=0.165;SAS_AF=0.2035;AA=A|||;VT=SNP
1	97819405	rs11165845	A	G	100	PASS	AC=2609;AF=0.520966;AN=5008;NS=2504;DP=16672;EAS_AF=0.4881;AMR_AF=0.6254;AFR_AF=0.329;EUR_AF=0.7177;SAS_AF=0.5378;AA=A|||;VT=SNP
1	97819667	rs11165846	C	G	100	PASS	AC=1622;AF=0.323882;AN=5008;NS=2504;DP=19570;EAS_AF=0.4732;AMR_AF=0.3112;AFR_AF=0.2239;EUR_AF=0.2406;SAS_AF=0.3998;AA=G|||;VT=SNP
1	97819785	rs77807619	C	T	100	PASS	AC=13;AF=0.00259585;AN=5008;NS=2504;DP=18651;EAS_AF=0;AMR_AF=0.0072;AFR_AF=0;EUR_AF=0.007;SAS_AF=0.001;AA=C|||;VT=SNP
1	97819835	rs75777655	T	A	100	PASS	AC=290;AF=0.0579073;AN=5008;NS=2504;DP=18632;EAS_AF=0.0248;AMR_AF=0.0447;AFR_AF=0.1029;EUR_AF=0.0288;SAS_AF=0.0706;AA=T|||;VT=SNP
1	97820261	rs76416031	G	A	100	PASS	AC=38;AF=0.00758786;AN=5008;NS=2504;DP=17651;EAS_AF=0;AMR_AF=0.0086;AFR_AF=0;EUR_AF=0.0129;SAS_AF=0.0194;AA=G|||;VT=SNP
1	97820281	rs78342127	T	C	100	PASS	AC=38;AF=0.00758786;AN=5008;NS=2504;DP=18206;EAS_AF=0;AMR_AF=0.0086;AFR_AF=0;EUR_AF=0.0129;SAS_AF=0.0194;AA=T|||;VT=SNP
1	97820533	rs79510932	G	A	100	PASS	AC=86;AF=0.0171725;AN=5008;NS=2504;DP=16145;EAS_AF=0;AMR_AF=0.0245;AFR_AF=0.003;EUR_AF=0.0517;SAS_AF=0.0133;AA=G|||;VT=SNP
1	97820546	rs78891055	T	C	100	PASS	AC=290;AF=0.0579073;AN=5008;NS=2504;DP=16421;EAS_AF=0.0248;AMR_AF=0.0447;AFR_AF=0.1029;EUR_AF=0.0288;SAS_AF=0.0706;AA=T|||;VT=SNP
1	97820732	rs76248704	C	A	100	PASS	AC=38;AF=0.00758786;AN=5008;NS=2504;DP=14547;EAS_AF=0;AMR_AF=0.0086;AFR_AF=0;EUR_AF=0.0129;SAS_AF=0.0194;AA=C|||;VT=SNP
1	97820887	rs74105107	T	C	100	PASS	AC=1627;AF=0.32488;AN=5008;NS=2504;DP=14559;EAS_AF=0.4732;AMR_AF=0.3112;AFR_AF=0.2269;EUR_AF=0.2406;SAS_AF=0.4008;AA=T|||;VT=SNP
1	97821081	rs4950028	A	G	100	PASS	AC=661;AF=0.131989;AN=5008;NS=2504;DP=16479;EAS_AF=0.1994;AMR_AF=0.147;AFR_AF=0.1135;EUR_AF=0.0885;SAS_AF=0.1217;AA=G|||;VT=SNP
1	97821302	rs6679536	G	A	100	PASS	AC=2578;AF=0.514776;AN=5008;NS=2504;DP=19490;EAS_AF=0.4881;AMR_AF=0.6254;AFR_AF=0.3071;EUR_AF=0.7177;SAS_AF=0.5358;AA=G|||;VT=SNP
1	97821504	rs77656893	G	A	100	PASS	AC=165;AF=0.0329473;AN=5008;NS=2504;DP=19385;EAS_AF=0.0387;AMR_AF=0.0259;AFR_AF=0.0053;EUR_AF=0.0388;SAS_AF=0.0634;AA=G|||;VT=SNP
1	97821549	rs115506594	C	T	100	PASS	AC=48;AF=0.00958466;AN=5008;NS=2504;DP=18196;EAS_AF=0;AMR_AF=0.0086;AFR_AF=0.0076;EUR_AF=0.0129;SAS_AF=0.0194;AA=T|||;VT=SNP
1	97822769	rs6685859	G	C	100	PASS	AC=1558;AF=0.311102;AN=5008;NS=2504;DP=17626;EAS_AF=0.0764;AMR_AF=0.3343;AFR_AF=0.236;EUR_AF=0.5915;SAS_AF=0.3497;AA=G|||;VT=SNP
1	97822975	rs112749677	T	C	100	PASS	AC=64;AF=0.0127796;AN=5008;NS=2504;DP=16901;EAS_AF=0;AMR_AF=0.0216;AFR_AF=0.0008;EUR_AF=0.0447;SAS_AF=0.0031;AA=T|||;VT=SNP
1	97823523	rs11165847	C	T	100	PASS	AC=2568;AF=0.51278;AN=5008;NS=2504;DP=19252;EAS_AF=0.4643;AMR_AF=0.6239;AFR_AF=0.3177;EUR_AF=0.7177;SAS_AF=0.5368;AA=C|||;VT=SNP
1	97823714	rs74538697	C	A	100	PASS	AC=193;AF=0.0385383;AN=5008;NS=2504;DP=20864;EAS_AF=0.0645;AMR_AF=0.0245;AFR_AF=0.0061;EUR_AF=0.0388;SAS_AF=0.0654;AA=c|||;VT=SNP
1	97823752	rs10875073	T	C	100	PASS	AC=1629;AF=0.32528;AN=5008;NS=2504;DP=20762;EAS_AF=0.4732;AMR_AF=0.3112;AFR_AF=0.2284;EUR_AF=0.2406;SAS_AF=0.4008;AA=C|||;VT=SNP
1	97824415	rs145939847	C	G	100	PASS	AC=52;AF=0.0103834;AN=5008;NS=2504;DP=19776;EAS_AF=0;AMR_AF=0.0144;AFR_AF=0.0038;EUR_AF=0.0368;SAS_AF=0;AA=C|||;VT=SNP
1	97824522	rs146209480	C	T	100	PASS	AC=28;AF=0.00559105;AN=5008;NS=2504;DP=19304;EAS_AF=0;AMR_AF=0.0043;AFR_AF=0.0008;EUR_AF=0.0159;SAS_AF=0.0082;AA=C|||;VT=SNP
1	97824629	rs79134772	G	T	100	PASS	AC=661;AF=0.131989;AN=5008;NS=2504;DP=19031;EAS_AF=0.2004;AMR_AF=0.147;AFR_AF=0.1135;EUR_AF=0.0885;SAS_AF=0.1207;AA=T|||;VT=SNP
1	97824845	rs144644749	C	G	100	PASS	AC=371;AF=0.0740815;AN=5008;NS=2504;DP=20067;EAS_AF=0.1756;AMR_AF=0.1023;AFR_AF=0.0106;EUR_AF=0.0596;SAS_AF=0.0501;AA=C|||;VT=SNP
1	97824865	rs112508617	T	C	100	PASS	AC=290;AF=0.0579073;AN=5008;NS=2504;DP=20126;EAS_AF=0.0248;AMR_AF=0.0447;AFR_AF=0.1029;EUR_AF=0.0288;SAS_AF=0.0706;AA=T|||;VT=SNP
1	97825223	rs111244535	A	G	100	PASS	AC=505;AF=0.100839;AN=5008;NS=2504;DP=19794;EAS_AF=0.1726;AMR_AF=0.1297;AFR_AF=0.003;EUR_AF=0.1223;SAS_AF=0.1166;AA=A|||;VT=SNP
1	97826020	rs145400209	T	C	100	PASS	AC=371;AF=0.0740815;AN=5008;NS=2504;DP=20387;EAS_AF=0.1756;AMR_AF=0.1023;AFR_AF=0.0106;EUR_AF=0.0596;SAS_AF=0.0501;AA=T|||;VT=SNP
1	97826416	rs140918097	C	T	100	PASS	AC=186;AF=0.0371406;AN=5008;NS=2504;DP=18218;EAS_AF=0.0615;AMR_AF=0.0245;AFR_AF=0.0053;EUR_AF=0.0378;SAS_AF=0.0634;AA=C|||;VT=SNP
1	97826561	rs111377057	T	C	100	PASS	AC=292;AF=0.0583067;AN=5008;NS=2504;DP=19312;EAS_AF=0.0248;AMR_AF=0.0461;AFR_AF=0.1029;EUR_AF=0.0298;SAS_AF=0.0706;AA=T|||;VT=SNP
1	97826608	rs149004577	C	T	100	PASS	AC=97;AF=0.019369;AN=5008;NS=2504;DP=19173;EAS_AF=0.002;AMR_AF=0.0303;AFR_AF=0.0008;EUR_AF=0.0268;SAS_AF=0.047;AA=C|||;VT=SNP
1	97826655	rs77299972	A	G	100	PASS	AC=2039;AF=0.407149;AN=5008;NS=2504;DP=18766;EAS_AF=0.5347;AMR_AF=0.3487;AFR_AF=0.3949;EUR_AF=0.2793;SAS_AF=0.4652;AA=G|||;VT=SNP
1	97826989	rs138372200	A	T	100	PASS	AC=34;AF=0.00678914;AN=5008;NS=2504;DP=18383;EAS_AF=0;AMR_AF=0.0187;AFR_AF=0;EUR_AF=0.0169;SAS_AF=0.0041;AA=A|||;VT=SNP
1	97827037	rs142477428	G	T	100	PASS	AC=124;AF=0.0247604;AN=5008;NS=2504;DP=19217;EAS_AF=0.002;AMR_AF=0.0346;AFR_AF=0.0008;EUR_AF=0.0278;SAS_AF=0.0706;AA=G|||;VT=SNP
1	97827246	rs6691565	T	C	100	PASS	AC=2037;AF=0.406749;AN=5008;NS=2504;DP=19806;EAS_AF=0.5347;AMR_AF=0.3487;AFR_AF=0.3949;EUR_AF=0.2783;SAS_AF=0.4642;AA=C|||;VT=SNP
1	97827520	rs34011849	C	T	100	PASS	AC=682;AF=0.136182;AN=5008;NS=2504;DP=20735;EAS_AF=0.0377;AMR_AF=0.1354;AFR_AF=0.0234;EUR_AF=0.2813;SAS_AF=0.2413;AA=C|||;VT=SNP
1	97827663	rs147193697	C	G	100	PASS	AC=371;AF=0.0740815;AN=5008;NS=2504;DP=21054;EAS_AF=0.1756;AMR_AF=0.1023;AFR_AF=0.0106;EUR_AF=0.0596;SAS_AF=0.0501;AA=C|||;VT=SNP
1	97827879	rs113793055	A	C	100	PASS	AC=438;AF=0.0874601;AN=5008;NS=2504;DP=20885;EAS_AF=0.0982;AMR_AF=0.0807;AFR_AF=0.0325;EUR_AF=0.1213;SAS_AF=0.1207;AA=A|||;VT=SNP
1	97827914	rs56306472	G	A	100	PASS	AC=117;AF=0.0233626;AN=5008;NS=2504;DP=21303;EAS_AF=0;AMR_AF=0.0403;AFR_AF=0.0038;EUR_AF=0.0686;SAS_AF=0.0153;AA=G|||;VT=SNP
1	97828021	rs150148381	A	G	100	PASS	AC=701;AF=0.139976;AN=5008;NS=2504;DP=20819;EAS_AF=0.0387;AMR_AF=0.1916;AFR_AF=0.0885;EUR_AF=0.3042;SAS_AF=0.1084;AA=A|||;VT=SNP
1	97828417	rs145868982	C	T	100	PASS	AC=291;AF=0.058107;AN=5008;NS=2504;DP=20834;EAS_AF=0.0248;AMR_AF=0.0461;AFR_AF=0.1029;EUR_AF=0.0288;SAS_AF=0.0706;AA=C|||;VT=SNP
1	97828445	rs56013752	A	G	100	PASS	AC=371;AF=0.0740815;AN=5008;NS=2504;DP=21115;EAS_AF=0.1756;AMR_AF=0.1023;AFR_AF=0.0106;EUR_AF=0.0596;SAS_AF=0.0501;AA=A|||;VT=SNP
1	97828568	rs56103838	G	A	100	PASS	AC=372;AF=0.0742812;AN=5008;NS=2504;DP=20108;EAS_AF=0.1756;AMR_AF=0.1037;AFR_AF=0.0106;EUR_AF=0.0596;SAS_AF=0.0501;AA=G|||;VT=SNP
1	97828604	rs12123145	T	C	100	PASS	AC=700;AF=0.139776;AN=5008;NS=2504;DP=20744;EAS_AF=0.0387;AMR_AF=0.1916;AFR_AF=0.0885;EUR_AF=0.3042;SAS_AF=0.1074;AA=T|||;VT=SNP
1	97828894	rs78922435	C	T	100	PASS	AC=371;AF=0.0740815;AN=5008;NS=2504;DP=6745;EAS_AF=0.1756;AMR_AF=0.1023;AFR_AF=0.0106;EUR_AF=0.0596;SAS_AF=0.0501;AA=T|||;VT=SNP
1	97829620	rs79124115	T	C	100	PASS	AC=291;AF=0.058107;AN=5008;NS=2504;DP=16593;EAS_AF=0.0248;AMR_AF=0.0461;AFR_AF=0.1029;EUR_AF=0.0288;SAS_AF=0.0706;AA=T|||;VT=SNP
1	97829727	rs74344183	T	C	100	PASS	AC=662;AF=0.132188;AN=5008;NS=2504;DP=16831;EAS_AF=0.2004;AMR_AF=0.1484;AFR_AF=0.1135;EUR_AF=0.0885;SAS_AF=0.1207;AA=C|||;VT=SNP
1	97829764	rs74105109	T	A	100	PASS	AC=1827;AF=0.364816;AN=5008;NS=2504;DP=16406;EAS_AF=0.5347;AMR_AF=0.3415;AFR_AF=0.2405;EUR_AF=0.2783;SAS_AF=0.4632;AA=A|||;VT=SNP
1	97829811	rs75995514	A	G	100	PASS	AC=662;AF=0.132188;AN=5008;NS=2504;DP=16153;EAS_AF=0.2004;AMR_AF=0.1484;AFR_AF=0.1135;EUR_AF=0.0885;SAS_AF=0.1207;AA=G|||;VT=SNP
1	97830355	rs74105110	C	T	100	PASS	AC=928;AF=0.185304;AN=5008;NS=2504;DP=17661;EAS_AF=0.2728;AMR_AF=0.1628;AFR_AF=0.0862;EUR_AF=0.1521;SAS_AF=0.2791;AA=C|||;VT=SNP
1	97830546	rs12564011	T	C	100	PASS	AC=667;AF=0.133187;AN=5008;NS=2504;DP=19297;EAS_AF=0.2004;AMR_AF=0.1484;AFR_AF=0.1135;EUR_AF=0.0885;SAS_AF=0.1258;AA=C|||;VT=SNP
1	97830721	rs12563828	A	T	100	PASS	AC=2054;AF=0.410144;AN=5008;NS=2504;DP=20690;EAS_AF=0.5347;AMR_AF=0.3487;AFR_AF=0.4054;EUR_AF=0.2783;SAS_AF=0.4673;AA=T|||;VT=SNP
1	97830828	rs80147656	C	T	100	PASS	AC=375;AF=0.0748802;AN=5008;NS=2504;DP=18035;EAS_AF=0.1756;AMR_AF=0.1023;AFR_AF=0.0106;EUR_AF=0.0596;SAS_AF=0.0542;AA=C|||;VT=SNP
1	97830870	rs75242832	G	T	100	PASS	AC=376;AF=0.0750799;AN=5008;NS=2504;DP=17691;EAS_AF=0.1756;AMR_AF=0.1037;AFR_AF=0.0106;EUR_AF=0.0596;SAS_AF=0.0542;AA=T|||;VT=SNP
1	97830924	rs78413744	T	C	100	PASS	AC=291;AF=0.058107;AN=5008;NS=2504;DP=17513;EAS_AF=0.0248;AMR_AF=0.0461;AFR_AF=0.1029;EUR_AF=0.0288;SAS_AF=0.0706;AA=T|||;VT=SNP
1	97830969	rs80216782	C	T	100	PASS	AC=405;AF=0.0808706;AN=5008;NS=2504;DP=17919;EAS_AF=0.0982;AMR_AF=0.0793;AFR_AF=0.0121;EUR_AF=0.1173;SAS_AF=0.1196;AA=C|||;VT=SNP
1	97830986	rs116038331	T	C	100	PASS	AC=18;AF=0.00359425;AN=5008;NS=2504;DP=18231;EAS_AF=0;AMR_AF=0.0058;AFR_AF=0.0015;EUR_AF=0.0109;SAS_AF=0.001;AA=T|||;VT=SNP
1	97831009	rs74229079	C	T	100	PASS	AC=376;AF=0.0750799;AN=5008;NS=2504;DP=18569;EAS_AF=0.1766;AMR_AF=0.1023;AFR_AF=0.0106;EUR_AF=0.0596;SAS_AF=0.0542;AA=C|||;VT=SNP
1	97831065	rs74105111	T	C	100	PASS	AC=794;AF=0.158546;AN=5008;NS=2504;DP=19570;EAS_AF=0.2728;AMR_AF=0.147;AFR_AF=0.0159;EUR_AF=0.1392;SAS_AF=0.2618;AA=T|||;VT=SNP
1	97831471	rs75402597	G	A	100	PASS	AC=155;AF=0.0309505;AN=5008;NS=2504;DP=17208;EAS_AF=0.0387;AMR_AF=0.0231;AFR_AF=0.0008;EUR_AF=0.0378;SAS_AF=0.0624;AA=G|||;VT=SNP
1	97831765	rs11165850	T	C	100	PASS	AC=1915;AF=0.382388;AN=5008;NS=2504;DP=15452;EAS_AF=0.5119;AMR_AF=0.3429;AFR_AF=0.3177;EUR_AF=0.2783;SAS_AF=0.4714;AA=t|||;VT=SNP
1	97832002	rs76416878	C	T	100	PASS	AC=291;AF=0.058107;AN=5008;NS=2504;DP=18851;EAS_AF=0.0248;AMR_AF=0.0461;AFR_AF=0.1029;EUR_AF=0.0288;SAS_AF=0.0706;AA=C|||;VT=SNP
1	97832032	rs12063370	T	C	100	PASS	AC=1599;AF=0.319289;AN=5008;NS=2504;DP=18525;EAS_AF=0.4732;AMR_AF=0.3127;AFR_AF=0.1997;EUR_AF=0.2406;SAS_AF=0.408;AA=C|||;VT=SNP
1	97832038	rs78638054	A	G	100	PASS	AC=373;AF=0.0744808;AN=5008;NS=2504;DP=18426;EAS_AF=0.1746;AMR_AF=0.1023;AFR_AF=0.0106;EUR_AF=0.0596;SAS_AF=0.0532;AA=A|||;VT=SNP
1	97832224	rs78597006	T	C	100	PASS	AC=20;AF=0.00399361;AN=5008;NS=2504;DP=19848;EAS_AF=0;AMR_AF=0.0058;AFR_AF=0;EUR_AF=0.0159;SAS_AF=0;AA=T|||;VT=SNP
1	97832498	rs10875075	T	C	100	PASS	AC=2025;AF=0.404353;AN=5008;NS=2504;DP=18888;EAS_AF=0.5367;AMR_AF=0.353;AFR_AF=0.3268;EUR_AF=0.2913;SAS_AF=0.5256;AA=T|||;VT=SNP
1	97832736	rs12403997	G	A	100	PASS	AC=428;AF=0.0854633;AN=5008;NS=2504;DP=16282;EAS_AF=0.1915;AMR_AF=0.1066;AFR_AF=0.0514;EUR_AF=0.0388;SAS_AF=0.0552;AA=A|||;VT=SNP
1	97832764	rs143454920	G	A	100	PASS	AC=43;AF=0.00858626;AN=5008;NS=2504;DP=15906;EAS_AF=0;AMR_AF=0.0086;AFR_AF=0;EUR_AF=0.0129;SAS_AF=0.0245;AA=G|||;VT=SNP
1	97832839	rs867261	T	A	100	PASS	AC=1714;AF=0.342252;AN=5008;NS=2504;DP=16433;EAS_AF=0.5952;AMR_AF=0.5043;AFR_AF=0.149;EUR_AF=0.2843;SAS_AF=0.2873;AA=T|||;VT=SNP
1	97832840	rs74105112	A	T	100	PASS	AC=241;AF=0.048123;AN=5008;NS=2504;DP=16414;EAS_AF=0.002;AMR_AF=0.0504;AFR_AF=0.0575;EUR_AF=0.0497;SAS_AF=0.0798;AA=a|||;VT=SNP
1	97833133	rs144549655	C	T	100	PASS	AC=39;AF=0.00778754;AN=5008;NS=2504;DP=17537;EAS_AF=0;AMR_AF=0.0086;AFR_AF=0;EUR_AF=0.0129;SAS_AF=0.0204;AA=C|||;VT=SNP
1	97833188	rs114037302	G	T	100	PASS	AC=39;AF=0.00778754;AN=5008;NS=2504;DP=18658;EAS_AF=0;AMR_AF=0.0086;AFR_AF=0;EUR_AF=0.0129;SAS_AF=0.0204;AA=G|||;VT=SNP
1	97833189	rs76364010	G	C	100	PASS	AC=350;AF=0.0698882;AN=5008;NS=2504;DP=18642;EAS_AF=0.1756;AMR_AF=0.1023;AFR_AF=0.0083;EUR_AF=0.0378;SAS_AF=0.0542;AA=G|||;VT=SNP
1	97833918	rs1879372	T	C	100	PASS	AC=391;AF=0.0780751;AN=5008;NS=2504;DP=20047;EAS_AF=0.0268;AMR_AF=0.062;AFR_AF=0.1392;EUR_AF=0.0497;SAS_AF=0.089;AA=T|||;VT=SNP
1	97834019	rs1879371	C	T	100	PASS	AC=2527;AF=0.504593;AN=5008;NS=2504;DP=19739;EAS_AF=0.4712;AMR_AF=0.3991;AFR_AF=0.3759;EUR_AF=0.5378;SAS_AF=0.7536;AA=T|||;VT=SNP
1	97834028	rs72728414	G	A	100	PASS	AC=1595;AF=0.31849;AN=5008;NS=2504;DP=19705;EAS_AF=0.3958;AMR_AF=0.2507;AFR_AF=0.2496;EUR_AF=0.2346;SAS_AF=0.4663;AA=A|||;VT=SNP
1	97834255	rs72728415	T	C	100	PASS	AC=391;AF=0.0780751;AN=5008;NS=2504;DP=19023;EAS_AF=0.0268;AMR_AF=0.062;AFR_AF=0.1384;EUR_AF=0.0507;SAS_AF=0.089;AA=T|||;VT=SNP
1	97834525	rs76869799	C	G	100	PASS	AC=73;AF=0.0145767;AN=5008;NS=2504;DP=18874;EAS_AF=0;AMR_AF=0.0231;AFR_AF=0;EUR_AF=0.0417;SAS_AF=0.0153;AA=C|||;VT=SNP
1	97834547	rs75916323	T	G	100	PASS	AC=57;AF=0.0113818;AN=5008;NS=2504;DP=19150;EAS_AF=0;AMR_AF=0.0187;AFR_AF=0.0015;EUR_AF=0.0288;SAS_AF=0.0133;AA=T|||;VT=SNP
1	97834642	rs12126526	G	C	100	PASS	AC=137;AF=0.0273562;AN=5008;NS=2504;DP=17109;EAS_AF=0.001;AMR_AF=0.0447;AFR_AF=0.0023;EUR_AF=0.0924;SAS_AF=0.0092;AA=G|||;VT=SNP
1	97834674	rs145825055	A	G	100	PASS	AC=22;AF=0.00439297;AN=5008;NS=2504;DP=17909;EAS_AF=0;AMR_AF=0.0014;AFR_AF=0.0015;EUR_AF=0.0139;SAS_AF=0.0051;AA=A|||;VT=SNP
1	97834691	rs72728416	A	G	100	PASS	AC=1577;AF=0.314896;AN=5008;NS=2504;DP=18060;EAS_AF=0.3958;AMR_AF=0.2493;AFR_AF=0.2368;EUR_AF=0.2346;SAS_AF=0.4663;AA=G|||;VT=SNP
1	97834905	rs72728417	A	C	100	PASS	AC=742;AF=0.148163;AN=5008;NS=2504;DP=17008;EAS_AF=0.2024;AMR_AF=0.1643;AFR_AF=0.1467;EUR_AF=0.0895;SAS_AF=0.1431;AA=A|||;VT=SNP
1	97835163	rs7515904	G	T	100	PASS	AC=2058;AF=0.410942;AN=5008;NS=2504;DP=17732;EAS_AF=0.5089;AMR_AF=0.5706;AFR_AF=0.3139;EUR_AF=0.4573;SAS_AF=0.2802;AA=G|||;VT=SNP
1	97835388	rs72728418	A	G	100	PASS	AC=391;AF=0.0780751;AN=5008;NS=2504;DP=18794;EAS_AF=0.0268;AMR_AF=0.062;AFR_AF=0.1384;EUR_AF=0.0507;SAS_AF=0.089;AA=A|||;VT=SNP
1	97835573	rs1915313	G	C	100	PASS	AC=1576;AF=0.314696;AN=5008;NS=2504;DP=20628;EAS_AF=0.3948;AMR_AF=0.2493;AFR_AF=0.2368;EUR_AF=0.2346;SAS_AF=0.4663;AA=C|||;VT=SNP
1	97835716	rs141462099	A	G	100	PASS	AC=39;AF=0.00778754;AN=5008;NS=2504;DP=19463;EAS_AF=0;AMR_AF=0.0086;AFR_AF=0;EUR_AF=0.0129;SAS_AF=0.0204;AA=A|||;VT=SNP
1	97835747	rs113154640	T	C	100	PASS	AC=391;AF=0.0780751;AN=5008;NS=2504;DP=18387;EAS_AF=0.0268;AMR_AF=0.062;AFR_AF=0.1384;EUR_AF=0.0507;SAS_AF=0.089;AA=T|||;VT=SNP
1	97835815	rs149517030	C	T	100	PASS	AC=14;AF=0.00279553;AN=5008;NS=2504;DP=19375;EAS_AF=0;AMR_AF=0.0072;AFR_AF=0;EUR_AF=0.007;SAS_AF=0.002;AA=C|||;VT=SNP
1	97835921	rs6701322	A	G	100	PASS	AC=1594;AF=0.318291;AN=5008;NS=2504;DP=17372;EAS_AF=0.3948;AMR_AF=0.2507;AFR_AF=0.2496;EUR_AF=0.2346;SAS_AF=0.4663;AA=G|||;VT=SNP
1	97836421	rs12070583	T	C	100	PASS	AC=840;AF=0.167732;AN=5008;NS=2504;DP=14958;EAS_AF=0.1935;AMR_AF=0.085;AFR_AF=0.09;EUR_AF=0.1461;SAS_AF=0.3272;AA=T|||;VT=SNP
1	97836819	rs74384723	T	C	100	PASS	AC=347;AF=0.0692891;AN=5008;NS=2504;DP=17485;EAS_AF=0.1756;AMR_AF=0.1023;AFR_AF=0.0083;EUR_AF=0.0388;SAS_AF=0.0501;AA=T|||;VT=SNP
1	97837223	rs78735515	A	G	100	PASS	AC=350;AF=0.0698882;AN=5008;NS=2504;DP=18977;EAS_AF=0.1746;AMR_AF=0.1023;AFR_AF=0.0083;EUR_AF=0.0388;SAS_AF=0.0542;AA=A|||;VT=SNP
1	97837564	rs10875076	C	T	100	PASS	AC=1577;AF=0.314896;AN=5008;NS=2504;DP=17647;EAS_AF=0.3948;AMR_AF=0.2493;AFR_AF=0.2368;EUR_AF=0.2356;SAS_AF=0.4663;AA=T|||;VT=SNP
1	97837761	rs10875077	T	C	100	PASS	AC=2520;AF=0.503195;AN=5008;NS=2504;DP=18631;EAS_AF=0.4931;AMR_AF=0.4006;AFR_AF=0.3744;EUR_AF=0.5417;SAS_AF=0.7209;AA=C|||;VT=SNP
1	97837807	rs10875078	C	G	100	PASS	AC=2519;AF=0.502995;AN=5008;NS=2504;DP=18840;EAS_AF=0.4931;AMR_AF=0.4006;AFR_AF=0.3737;EUR_AF=0.5417;SAS_AF=0.7209;AA=G|||;VT=SNP
1	97838416	rs72728421	A	G	100	PASS	AC=741;AF=0.147963;AN=5008;NS=2504;DP=15917;EAS_AF=0.2014;AMR_AF=0.1643;AFR_AF=0.1467;EUR_AF=0.0895;SAS_AF=0.1431;AA=A|||;VT=SNP
1	97838854	rs55652347	C	T	100	PASS	AC=696;AF=0.138978;AN=5008;NS=2504;DP=18510;EAS_AF=0.1935;AMR_AF=0.0677;AFR_AF=0.0182;EUR_AF=0.1332;SAS_AF=0.3027;AA=C|||;VT=SNP
1	97838887	rs11582179	T	C	100	PASS	AC=716;AF=0.142971;AN=5008;NS=2504;DP=19331;EAS_AF=0.0357;AMR_AF=0.134;AFR_AF=0.1059;EUR_AF=0.2644;SAS_AF=0.1851;AA=T|||;VT=SNP
1	97838972	rs1879374	A	G	100	PASS	AC=391;AF=0.0780751;AN=5008;NS=2504;DP=18191;EAS_AF=0.0268;AMR_AF=0.062;AFR_AF=0.1384;EUR_AF=0.0507;SAS_AF=0.089;AA=A|||;VT=SNP
1	97839016	rs1890138	A	G	100	PASS	AC=1594;AF=0.318291;AN=5008;NS=2504;DP=17520;EAS_AF=0.3948;AMR_AF=0.2507;AFR_AF=0.2489;EUR_AF=0.2356;SAS_AF=0.4663;AA=G|||;VT=SNP
1	97839413	rs6699630	C	G	100	PASS	AC=2577;AF=0.514577;AN=5008;NS=2504;DP=18705;EAS_AF=0.4931;AMR_AF=0.4035;AFR_AF=0.416;EUR_AF=0.5417;SAS_AF=0.7209;AA=G|||;VT=SNP
1	97839444	rs72728423	T	C	100	PASS	AC=8;AF=0.00159744;AN=5008;NS=2504;DP=18373;EAS_AF=0;AMR_AF=0.0014;AFR_AF=0;EUR_AF=0.005;SAS_AF=0.002;AA=T|||;VT=SNP
1	97839665	rs7523609	T	C	100	PASS	AC=1577;AF=0.314896;AN=5008;NS=2504;DP=19169;EAS_AF=0.3948;AMR_AF=0.2493;AFR_AF=0.2368;EUR_AF=0.2356;SAS_AF=0.4663;AA=C|||;VT=SNP
1	97839998	rs140879071	C	G	100	PASS	AC=185;AF=0.0369409;AN=5008;NS=2504;DP=14041;EAS_AF=0.0397;AMR_AF=0.0245;AFR_AF=0.0136;EUR_AF=0.0417;SAS_AF=0.0695;AA=C|||;VT=SNP
1	97840167	rs35398836	C	A	100	PASS	AC=596;AF=0.11901;AN=5008;NS=2504;DP=12381;EAS_AF=0.0357;AMR_AF=0.1225;AFR_AF=0.0242;EUR_AF=0.2604;SAS_AF=0.1851;AA=C|||;VT=SNP
1	97840321	rs113268154	G	A	100	PASS	AC=391;AF=0.0780751;AN=5008;NS=2504;DP=11485;EAS_AF=0.0268;AMR_AF=0.062;AFR_AF=0.1384;EUR_AF=0.0507;SAS_AF=0.089;AA=G|||;VT=SNP
1	97840353	rs78974981	C	T	100	PASS	AC=695;AF=0.138778;AN=5008;NS=2504;DP=12518;EAS_AF=0.1935;AMR_AF=0.0677;AFR_AF=0.0174;EUR_AF=0.1332;SAS_AF=0.3027;AA=C|||;VT=SNP
1	97840508	rs138635313	C	T	100	PASS	AC=39;AF=0.00778754;AN=5008;NS=2504;DP=11334;EAS_AF=0;AMR_AF=0.0086;AFR_AF=0;EUR_AF=0.0129;SAS_AF=0.0204;AA=C|||;VT=SNP
1	97840756	rs77621792	G	A	100	PASS	AC=350;AF=0.0698882;AN=5008;NS=2504;DP=15884;EAS_AF=0.1746;AMR_AF=0.1023;AFR_AF=0.0083;EUR_AF=0.0388;SAS_AF=0.0542;AA=G|||;VT=SNP
1	97840879	rs77975962	T	C	100	PASS	AC=39;AF=0.00778754;AN=5008;NS=2504;DP=17011;EAS_AF=0;AMR_AF=0.0086;AFR_AF=0;EUR_AF=0.0129;SAS_AF=0.0204;AA=T|||;VT=SNP
1	97841628	rs12030316	T	C	100	PASS	AC=1229;AF=0.245407;AN=5008;NS=2504;DP=16733;EAS_AF=0.2212;AMR_AF=0.147;AFR_AF=0.2292;EUR_AF=0.1968;SAS_AF=0.4121;AA=C|||;VT=SNP
1	97841850	rs12040045	C	T	100	PASS	AC=837;AF=0.167133;AN=5008;NS=2504;DP=17115;EAS_AF=0.1935;AMR_AF=0.085;AFR_AF=0.0908;EUR_AF=0.1461;SAS_AF=0.3231;AA=C|||;VT=SNP
1	97841879	rs10875079	A	G	100	PASS	AC=2080;AF=0.415335;AN=5008;NS=2504;DP=17447;EAS_AF=0.5298;AMR_AF=0.572;AFR_AF=0.3124;EUR_AF=0.4602;SAS_AF=0.2791;AA=A|||;VT=SNP
1	97842126	rs72728426	A	T	100	PASS	AC=391;AF=0.0780751;AN=5008;NS=2504;DP=15827;EAS_AF=0.0268;AMR_AF=0.062;AFR_AF=0.1384;EUR_AF=0.0507;SAS_AF=0.089;AA=A|||;VT=SNP
1	97842384	rs11580977	A	G	100	PASS	AC=595;AF=0.11881;AN=5008;NS=2504;DP=13111;EAS_AF=0.0357;AMR_AF=0.121;AFR_AF=0.0242;EUR_AF=0.2604;SAS_AF=0.1851;AA=A|||;VT=SNP
1	97842475	rs72728430	C	T	100	PASS	AC=327;AF=0.0652955;AN=5008;NS=2504;DP=9253;EAS_AF=0.0228;AMR_AF=0.0476;AFR_AF=0.1127;EUR_AF=0.0427;SAS_AF=0.0808;AA=C|||;VT=SNP
1	97842825	rs191316497	T	C	100	PASS	AC=17;AF=0.00339457;AN=5008;NS=2504;DP=12861;EAS_AF=0;AMR_AF=0.0072;AFR_AF=0;EUR_AF=0.0109;SAS_AF=0.001;AA=T|||;VT=SNP
1	97842978	rs12738091	T	C	100	PASS	AC=600;AF=0.119808;AN=5008;NS=2504;DP=14951;EAS_AF=0.0357;AMR_AF=0.1225;AFR_AF=0.0242;EUR_AF=0.2644;SAS_AF=0.1851;AA=T|||;VT=SNP
1	97843251	rs12756826	C	T	100	PASS	AC=601;AF=0.120008;AN=5008;NS=2504;DP=21836;EAS_AF=0.0357;AMR_AF=0.1239;AFR_AF=0.0242;EUR_AF=0.2644;SAS_AF=0.1851;AA=C|||;VT=SNP
1	97843390	rs74105139	G	A	100	PASS	AC=323;AF=0.0644968;AN=5008;NS=2504;DP=19731;EAS_AF=0.0159;AMR_AF=0.0288;AFR_AF=0.1369;EUR_AF=0.0388;SAS_AF=0.0685;AA=G|||;VT=SNP
1	97843647	rs12032384	T	C	100	PASS	AC=1611;AF=0.321685;AN=5008;NS=2504;DP=21767;EAS_AF=0.4038;AMR_AF=0.2507;AFR_AF=0.2549;EUR_AF=0.2356;SAS_AF=0.4663;AA=C|||;VT=SNP
1	97843748	rs6672867	G	A	100	PASS	AC=2060;AF=0.411342;AN=5008;NS=2504;DP=18852;EAS_AF=0.5208;AMR_AF=0.5706;AFR_AF=0.3079;EUR_AF=0.4563;SAS_AF=0.2791;AA=G|||;VT=SNP
1	97843847	rs56062554	A	C	100	PASS	AC=397;AF=0.0792732;AN=5008;NS=2504;DP=21711;EAS_AF=0.0268;AMR_AF=0.062;AFR_AF=0.143;EUR_AF=0.0507;SAS_AF=0.089;AA=A|||;VT=SNP
1	97843957	rs56000287	A	T	100	PASS	AC=1255;AF=0.250599;AN=5008;NS=2504;DP=20989;EAS_AF=0.2202;AMR_AF=0.1484;AFR_AF=0.2458;EUR_AF=0.1968;SAS_AF=0.4162;AA=A|||;VT=SNP
1	97844018	rs139090364	G	A	100	PASS	AC=37;AF=0.00738818;AN=5008;NS=2504;DP=17791;EAS_AF=0;AMR_AF=0.0187;AFR_AF=0;EUR_AF=0.0199;SAS_AF=0.0041;AA=G|||;VT=SNP
1	97844136	rs55844132	C	T	100	PASS	AC=397;AF=0.0792732;AN=5008;NS=2504;DP=19523;EAS_AF=0.0268;AMR_AF=0.062;AFR_AF=0.143;EUR_AF=0.0507;SAS_AF=0.089;AA=C|||;VT=SNP
1	97844241	rs6665022	T	C	100	PASS	AC=356;AF=0.0710863;AN=5008;NS=2504;DP=20266;EAS_AF=0.1835;AMR_AF=0.1023;AFR_AF=0.0083;EUR_AF=0.0388;SAS_AF=0.0511;AA=T|||;VT=SNP
1	97844979	rs34085458	C	T	100	PASS	AC=981;AF=0.195887;AN=5008;NS=2504;DP=20850;EAS_AF=0.2192;AMR_AF=0.2349;AFR_AF=0.0348;EUR_AF=0.3111;SAS_AF=0.2434;AA=c|||;VT=SNP
1	97845053	rs1415683	T	G	100	PASS	AC=1610;AF=0.321486;AN=5008;NS=2504;DP=18521;EAS_AF=0.4038;AMR_AF=0.2507;AFR_AF=0.2542;EUR_AF=0.2356;SAS_AF=0.4663;AA=G|||;VT=SNP
1	97845229	rs74105145	G	A	100	PASS	AC=739;AF=0.147564;AN=5008;NS=2504;DP=19154;EAS_AF=0.1935;AMR_AF=0.0764;AFR_AF=0.0182;EUR_AF=0.1461;SAS_AF=0.3272;AA=G|||;VT=SNP
1	97845511	rs74105146	T	C	100	PASS	AC=739;AF=0.147564;AN=5008;NS=2504;DP=19905;EAS_AF=0.1935;AMR_AF=0.0764;AFR_AF=0.0182;EUR_AF=0.1461;SAS_AF=0.3272;AA=T|||;VT=SNP
1	97845840	rs80188499	T	C	100	PASS	AC=355;AF=0.0708866;AN=5008;NS=2504;DP=18364;EAS_AF=0.1835;AMR_AF=0.1023;AFR_AF=0.0083;EUR_AF=0.0388;SAS_AF=0.0501;AA=t|||;VT=SNP
1	97846232	rs12565467	T	C	100	PASS	AC=1610;AF=0.321486;AN=5008;NS=2504;DP=20392;EAS_AF=0.4038;AMR_AF=0.2507;AFR_AF=0.2542;EUR_AF=0.2356;SAS_AF=0.4663;AA=T|||;VT=SNP
1	97846296	rs74105148	T	C	100	PASS	AC=699;AF=0.139577;AN=5008;NS=2504;DP=19367;EAS_AF=0.1935;AMR_AF=0.0677;AFR_AF=0.0182;EUR_AF=0.1332;SAS_AF=0.3057;AA=T|||;VT=SNP
1	97846406	rs74105150	A	G	100	PASS	AC=738;AF=0.147364;AN=5008;NS=2504;DP=17887;EAS_AF=0.1935;AMR_AF=0.0764;AFR_AF=0.0182;EUR_AF=0.1461;SAS_AF=0.3262;AA=A|||;VT=SNP
1	97846434	rs34448971	C	T	100	PASS	AC=600;AF=0.119808;AN=5008;NS=2504;DP=17342;EAS_AF=0.0357;AMR_AF=0.1225;AFR_AF=0.0242;EUR_AF=0.2644;SAS_AF=0.1851;AA=C|||;VT=SNP
1	97846855	rs72728435	G	C	100	PASS	AC=1596;AF=0.31869;AN=5008;NS=2504;DP=14954;EAS_AF=0.4038;AMR_AF=0.2507;AFR_AF=0.2534;EUR_AF=0.2296;SAS_AF=0.4591;AA=C|||;VT=SNP
1	97846875	rs72728436	T	C	100	PASS	AC=1135;AF=0.226637;AN=5008;NS=2504;DP=14679;EAS_AF=0.2202;AMR_AF=0.1383;AFR_AF=0.1611;EUR_AF=0.1968;SAS_AF=0.4151;AA=T|||;VT=SNP
1	97847384	rs55698615	G	A	100	PASS	AC=398;AF=0.0794728;AN=5008;NS=2504;DP=15318;EAS_AF=0.0268;AMR_AF=0.062;AFR_AF=0.143;EUR_AF=0.0517;SAS_AF=0.089;AA=G|||;VT=SNP
1	97847590	rs74105153	G	A	100	PASS	AC=734;AF=0.146565;AN=5008;NS=2504;DP=14978;EAS_AF=0.1935;AMR_AF=0.0764;AFR_AF=0.0182;EUR_AF=0.1461;SAS_AF=0.3221;AA=G|||;VT=SNP
1	97847874	rs72728438	T	C	100	PASS	AC=1135;AF=0.226637;AN=5008;NS=2504;DP=11763;EAS_AF=0.2202;AMR_AF=0.1383;AFR_AF=0.1611;EUR_AF=0.1968;SAS_AF=0.4151;AA=T|||;VT=SNP
1	97848140	rs56279424	G	T	100	PASS	AC=1131;AF=0.225839;AN=5008;NS=2504;DP=13488;EAS_AF=0.2202;AMR_AF=0.1383;AFR_AF=0.1611;EUR_AF=0.1968;SAS_AF=0.411;AA=T|||;VT=SNP
1	97848411	rs150937234	A	T	100	PASS	AC=24;AF=0.00479233;AN=5008;NS=2504;DP=15102;EAS_AF=0;AMR_AF=0.0043;AFR_AF=0.0015;EUR_AF=0.0119;SAS_AF=0.0072;AA=A|||;VT=SNP
1	97848488	rs12568621	C	T	100	PASS	AC=1596;AF=0.31869;AN=5008;NS=2504;DP=15368;EAS_AF=0.4038;AMR_AF=0.2507;AFR_AF=0.2534;EUR_AF=0.2296;SAS_AF=0.4591;AA=T|||;VT=SNP
1	97848576	rs72728440	C	T	100	PASS	AC=397;AF=0.0792732;AN=5008;NS=2504;DP=14960;EAS_AF=0.0268;AMR_AF=0.062;AFR_AF=0.143;EUR_AF=0.0507;SAS_AF=0.089;AA=C|||;VT=SNP
1	97848758	rs4949947	C	T	100	PASS	AC=605;AF=0.120807;AN=5008;NS=2504;DP=15896;EAS_AF=0.0377;AMR_AF=0.1239;AFR_AF=0.0242;EUR_AF=0.2664;SAS_AF=0.1851;AA=C|||;VT=SNP
1	97848971	rs139445170	G	T	100	PASS	AC=347;AF=0.0692891;AN=5008;NS=2504;DP=14260;EAS_AF=0.1746;AMR_AF=0.1023;AFR_AF=0.0083;EUR_AF=0.0358;SAS_AF=0.0542;AA=G|||;VT=SNP
1	97848973	rs143152993	A	G	100	PASS	AC=59;AF=0.0117812;AN=5008;NS=2504;DP=14141;EAS_AF=0;AMR_AF=0.0216;AFR_AF=0.0023;EUR_AF=0.0368;SAS_AF=0.0041;AA=A|||;VT=SNP
1	97849281	rs6690620	G	A	100	PASS	AC=733;AF=0.146366;AN=5008;NS=2504;DP=16903;EAS_AF=0.1935;AMR_AF=0.0749;AFR_AF=0.0182;EUR_AF=0.1461;SAS_AF=0.3221;AA=G|||;VT=SNP
1	97849296	rs10875080	G	A	100	PASS	AC=955;AF=0.190695;AN=5008;NS=2504;DP=17039;EAS_AF=0.0754;AMR_AF=0.1527;AFR_AF=0.1657;EUR_AF=0.3022;SAS_AF=0.2556;AA=C|||;VT=SNP
1	97849325	rs11165854	C	T	100	PASS	AC=302;AF=0.0603035;AN=5008;NS=2504;DP=17181;EAS_AF=0.0397;AMR_AF=0.0259;AFR_AF=0.1014;EUR_AF=0.0417;SAS_AF=0.0695;AA=C|||;VT=SNP
1	97849481	rs6690816	G	T	100	PASS	AC=1597;AF=0.31889;AN=5008;NS=2504;DP=17443;EAS_AF=0.3948;AMR_AF=0.2493;AFR_AF=0.2542;EUR_AF=0.2326;SAS_AF=0.4663;AA=T|||;VT=SNP
1	97849858	rs72728442	A	G	100	PASS	AC=1134;AF=0.226438;AN=5008;NS=2504;DP=16415;EAS_AF=0.2202;AMR_AF=0.1369;AFR_AF=0.1611;EUR_AF=0.1968;SAS_AF=0.4151;AA=A|||;VT=SNP
1	97849885	rs4950030	A	T	100	PASS	AC=596;AF=0.11901;AN=5008;NS=2504;DP=16777;EAS_AF=0.0357;AMR_AF=0.1225;AFR_AF=0.0219;EUR_AF=0.2634;SAS_AF=0.1851;AA=A|||;VT=SNP
1	97849910	rs72728443	A	T	100	PASS	AC=1134;AF=0.226438;AN=5008;NS=2504;DP=16737;EAS_AF=0.2202;AMR_AF=0.1369;AFR_AF=0.1611;EUR_AF=0.1968;SAS_AF=0.4151;AA=A|||;VT=SNP
1	97850060	rs74105186	T	C	100	PASS	AC=695;AF=0.138778;AN=5008;NS=2504;DP=17019;EAS_AF=0.1935;AMR_AF=0.0677;AFR_AF=0.0189;EUR_AF=0.1332;SAS_AF=0.3006;AA=T|||;VT=SNP
1	97850468	rs79537678	T	C	100	PASS	AC=24;AF=0.00479233;AN=5008;NS=2504;DP=17846;EAS_AF=0;AMR_AF=0.0086;AFR_AF=0.0023;EUR_AF=0.0099;SAS_AF=0.0051;AA=T|||;VT=SNP
1	97850697	rs1112314	C	T	100	PASS	AC=1130;AF=0.225639;AN=5008;NS=2504;DP=15074;EAS_AF=0.2202;AMR_AF=0.1369;AFR_AF=0.1611;EUR_AF=0.1968;SAS_AF=0.411;AA=C|||;VT=SNP
1	97850971	rs12739046	A	G	100	PASS	AC=599;AF=0.119609;AN=5008;NS=2504;DP=14805;EAS_AF=0.0357;AMR_AF=0.1239;AFR_AF=0.0234;EUR_AF=0.2634;SAS_AF=0.1851;AA=A|||;VT=SNP
1	97850999	rs6679142	G	A	100	PASS	AC=2559;AF=0.510982;AN=5008;NS=2504;DP=13671;EAS_AF=0.4792;AMR_AF=0.4006;AFR_AF=0.4206;EUR_AF=0.5348;SAS_AF=0.7198;AA=A|||;VT=SNP
1	97851035	rs58067278	C	A	100	PASS	AC=1133;AF=0.226238;AN=5008;NS=2504;DP=13382;EAS_AF=0.2202;AMR_AF=0.1369;AFR_AF=0.1611;EUR_AF=0.1968;SAS_AF=0.4141;AA=T|||;VT=SNP
1	97851271	rs72728447	C	G	100	PASS	AC=1130;AF=0.225639;AN=5008;NS=2504;DP=15142;EAS_AF=0.2202;AMR_AF=0.1369;AFR_AF=0.1611;EUR_AF=0.1968;SAS_AF=0.411;AA=c|||;VT=SNP
1	97851325	rs72728450	G	C	100	PASS	AC=1130;AF=0.225639;AN=5008;NS=2504;DP=16125;EAS_AF=0.2202;AMR_AF=0.1369;AFR_AF=0.1611;EUR_AF=0.1968;SAS_AF=0.411;AA=C|||;VT=SNP
1	97851609	rs74105189	T	C	100	PASS	AC=693;AF=0.138379;AN=5008;NS=2504;DP=17442;EAS_AF=0.1935;AMR_AF=0.0677;AFR_AF=0.0182;EUR_AF=0.1322;SAS_AF=0.3006;AA=T|||;VT=SNP
1	97851776	rs11165855	G	A	100	PASS	AC=1621;AF=0.323682;AN=5008;NS=2504;DP=20024;EAS_AF=0.3938;AMR_AF=0.2493;AFR_AF=0.2731;EUR_AF=0.2336;SAS_AF=0.4652;AA=A|||;VT=SNP
1	97851972	rs72728452	G	A	100	PASS	AC=402;AF=0.0802716;AN=5008;NS=2504;DP=14548;EAS_AF=0.0268;AMR_AF=0.062;AFR_AF=0.143;EUR_AF=0.0507;SAS_AF=0.0941;AA=G|||;VT=SNP
1	97852031	rs11165856	T	C	100	PASS	AC=1629;AF=0.32528;AN=5008;NS=2504;DP=15226;EAS_AF=0.4028;AMR_AF=0.2493;AFR_AF=0.2731;EUR_AF=0.2326;SAS_AF=0.4652;AA=C|||;VT=SNP
1	97852258	rs1356917	A	C	100	PASS	AC=1134;AF=0.226438;AN=5008;NS=2504;DP=14165;EAS_AF=0.2202;AMR_AF=0.1369;AFR_AF=0.1611;EUR_AF=0.1968;SAS_AF=0.4151;AA=A|||;VT=SNP
1	97852293	rs181034694	T	C	100	PASS	AC=38;AF=0.00758786;AN=5008;NS=2504;DP=14208;EAS_AF=0;AMR_AF=0.0072;AFR_AF=0;EUR_AF=0.0129;SAS_AF=0.0204;AA=T|||;VT=SNP
1	97852354	rs1356918	T	A	100	PASS	AC=1134;AF=0.226438;AN=5008;NS=2504;DP=12305;EAS_AF=0.2202;AMR_AF=0.1369;AFR_AF=0.1611;EUR_AF=0.1968;SAS_AF=0.4151;AA=T|||;VT=SNP
1	97852376	rs1356919	A	T	100	PASS	AC=1134;AF=0.226438;AN=5008;NS=2504;DP=12361;EAS_AF=0.2202;AMR_AF=0.1369;AFR_AF=0.1611;EUR_AF=0.1968;SAS_AF=0.4151;AA=T|||;VT=SNP
1	97852932	rs6677502	T	C	100	PASS	AC=1134;AF=0.226438;AN=5008;NS=2504;DP=16925;EAS_AF=0.2202;AMR_AF=0.1369;AFR_AF=0.1611;EUR_AF=0.1968;SAS_AF=0.4151;AA=C|||;VT=SNP
1	97853443	rs2152878	T	C	100	PASS	AC=601;AF=0.120008;AN=5008;NS=2504;DP=18385;EAS_AF=0.0357;AMR_AF=0.1239;AFR_AF=0.0242;EUR_AF=0.2644;SAS_AF=0.1851;AA=T|||;VT=SNP
1	97853602	rs56401000	G	A	100	PASS	AC=1130;AF=0.225639;AN=5008;NS=2504;DP=18033;EAS_AF=0.2202;AMR_AF=0.1369;AFR_AF=0.1611;EUR_AF=0.1968;SAS_AF=0.411;AA=G|||;VT=SNP
1	97853619	rs6665429	C	T	100	PASS	AC=990;AF=0.197684;AN=5008;NS=2504;DP=17876;EAS_AF=0.0377;AMR_AF=0.2075;AFR_AF=0.295;EUR_AF=0.3082;SAS_AF=0.1104;AA=c|||;VT=SNP
1	97853995	rs55748568	T	C	100	PASS	AC=1134;AF=0.226438;AN=5008;NS=2504;DP=16905;EAS_AF=0.2202;AMR_AF=0.1369;AFR_AF=0.1611;EUR_AF=0.1968;SAS_AF=0.4151;AA=T|||;VT=SNP
1	97854180	rs56389703	A	T	100	PASS	AC=1134;AF=0.226438;AN=5008;NS=2504;DP=19564;EAS_AF=0.2202;AMR_AF=0.1369;AFR_AF=0.1611;EUR_AF=0.1968;SAS_AF=0.4151;AA=T|||;VT=SNP
1	97854245	rs4950031	T	G	100	PASS	AC=376;AF=0.0750799;AN=5008;NS=2504;DP=19142;EAS_AF=0.1825;AMR_AF=0.1023;AFR_AF=0.0272;EUR_AF=0.0358;SAS_AF=0.0501;AA=T|||;VT=SNP
1	97854533	rs12047563	C	A	100	PASS	AC=1130;AF=0.225639;AN=5008;NS=2504;DP=20163;EAS_AF=0.2202;AMR_AF=0.1369;AFR_AF=0.1611;EUR_AF=0.1968;SAS_AF=0.411;AA=A|||;VT=SNP
1	97854625	rs12040388	G	A	100	PASS	AC=1130;AF=0.225639;AN=5008;NS=2504;DP=20640;EAS_AF=0.2202;AMR_AF=0.1369;AFR_AF=0.1611;EUR_AF=0.1968;SAS_AF=0.411;AA=A|||;VT=SNP
1	97854712	rs1577895	A	G	100	PASS	AC=381;AF=0.0760783;AN=5008;NS=2504;DP=17096;EAS_AF=0.1825;AMR_AF=0.1037;AFR_AF=0.0272;EUR_AF=0.0358;SAS_AF=0.0542;AA=A|||;VT=SNP
1	97854999	rs12047716	C	A	100	PASS	AC=1130;AF=0.225639;AN=5008;NS=2504;DP=16359;EAS_AF=0.2202;AMR_AF=0.1369;AFR_AF=0.1611;EUR_AF=0.1968;SAS_AF=0.411;AA=A|||;VT=SNP
1	97855144	rs7538155	T	C	100	PASS	AC=380;AF=0.0758786;AN=5008;NS=2504;DP=15146;EAS_AF=0.1825;AMR_AF=0.1023;AFR_AF=0.0272;EUR_AF=0.0358;SAS_AF=0.0542;AA=T|||;VT=SNP
1	97855334	rs4319377	G	A	100	PASS	AC=1631;AF=0.325679;AN=5008;NS=2504;DP=14474;EAS_AF=0.4038;AMR_AF=0.2493;AFR_AF=0.2738;EUR_AF=0.2326;SAS_AF=0.4652;AA=A|||;VT=SNP
1	97855607	rs4495747	A	G	100	PASS	AC=1135;AF=0.226637;AN=5008;NS=2504;DP=15610;EAS_AF=0.2212;AMR_AF=0.1369;AFR_AF=0.1611;EUR_AF=0.1968;SAS_AF=0.4151;AA=A|||;VT=SNP
1	97855612	rs72728456	A	G	100	PASS	AC=399;AF=0.0796725;AN=5008;NS=2504;DP=15828;EAS_AF=0.0268;AMR_AF=0.062;AFR_AF=0.1407;EUR_AF=0.0507;SAS_AF=0.0941;AA=A|||;VT=SNP
1	97855821	rs4503384	G	A	100	PASS	AC=1130;AF=0.225639;AN=5008;NS=2504;DP=15248;EAS_AF=0.2202;AMR_AF=0.1369;AFR_AF=0.1611;EUR_AF=0.1968;SAS_AF=0.411;AA=A|||;VT=SNP
1	97855907	rs7527030	C	T	100	PASS	AC=1124;AF=0.224441;AN=5008;NS=2504;DP=16762;EAS_AF=0.2202;AMR_AF=0.1369;AFR_AF=0.1611;EUR_AF=0.1968;SAS_AF=0.4049;AA=T|||;VT=SNP
1	97856036	rs12039093	T	A	100	PASS	AC=732;AF=0.146166;AN=5008;NS=2504;DP=16172;EAS_AF=0.1935;AMR_AF=0.0749;AFR_AF=0.0182;EUR_AF=0.1461;SAS_AF=0.3211;AA=T|||;VT=SNP
1	97856487	rs7541618	T	G	100	PASS	AC=1629;AF=0.32528;AN=5008;NS=2504;DP=14864;EAS_AF=0.4028;AMR_AF=0.2493;AFR_AF=0.2731;EUR_AF=0.2326;SAS_AF=0.4652;AA=G|||;VT=SNP
1	97856602	rs12049600	C	T	100	PASS	AC=745;AF=0.148762;AN=5008;NS=2504;DP=14042;EAS_AF=0.1915;AMR_AF=0.0836;AFR_AF=0.0469;EUR_AF=0.1451;SAS_AF=0.2924;AA=C|||;VT=SNP
1	97856731	rs7530072	C	T	100	PASS	AC=469;AF=0.0936502;AN=5008;NS=2504;DP=16174;EAS_AF=0.1825;AMR_AF=0.111;AFR_AF=0.093;EUR_AF=0.0358;SAS_AF=0.0501;AA=C|||;VT=SNP
1	97856828	rs72728460	C	T	100	PASS	AC=229;AF=0.0457268;AN=5008;NS=2504;DP=17380;EAS_AF=0.002;AMR_AF=0.0533;AFR_AF=0.0363;EUR_AF=0.0497;SAS_AF=0.0941;AA=C|||;VT=SNP
1	97856946	rs12021567	C	T	100	PASS	AC=1126;AF=0.22484;AN=5008;NS=2504;DP=17965;EAS_AF=0.2202;AMR_AF=0.1369;AFR_AF=0.1611;EUR_AF=0.1978;SAS_AF=0.4059;AA=T|||;VT=SNP
1	97856985	rs12042394	G	C	100	PASS	AC=1159;AF=0.23143;AN=5008;NS=2504;DP=18364;EAS_AF=0.2202;AMR_AF=0.1383;AFR_AF=0.1876;EUR_AF=0.1958;SAS_AF=0.4049;AA=G|||;VT=SNP
1	97856990	rs12040059	T	G	100	PASS	AC=1122;AF=0.224042;AN=5008;NS=2504;DP=18321;EAS_AF=0.2202;AMR_AF=0.1354;AFR_AF=0.1611;EUR_AF=0.1958;SAS_AF=0.4049;AA=T|||;VT=SNP
1	97857061	rs12040763	T	C	100	PASS	AC=1125;AF=0.224641;AN=5008;NS=2504;DP=18068;EAS_AF=0.2202;AMR_AF=0.1369;AFR_AF=0.1611;EUR_AF=0.1968;SAS_AF=0.4059;AA=C|||;VT=SNP
1	97857145	rs12043125	G	T	100	PASS	AC=1126;AF=0.22484;AN=5008;NS=2504;DP=17965;EAS_AF=0.2212;AMR_AF=0.1369;AFR_AF=0.1611;EUR_AF=0.1968;SAS_AF=0.4059;AA=G|||;VT=SNP
1	97857539	rs56682383	A	C	100	PASS	AC=685;AF=0.136781;AN=5008;NS=2504;DP=18854;EAS_AF=0.1935;AMR_AF=0.0677;AFR_AF=0.0182;EUR_AF=0.1332;SAS_AF=0.2914;AA=A|||;VT=SNP
1	97857688	rs60314659	G	A	100	PASS	AC=1125;AF=0.224641;AN=5008;NS=2504;DP=18388;EAS_AF=0.2202;AMR_AF=0.1369;AFR_AF=0.1611;EUR_AF=0.1968;SAS_AF=0.4059;AA=G|||;VT=SNP
1	97857761	rs955850	T	C	100	PASS	AC=2054;AF=0.410144;AN=5008;NS=2504;DP=19882;EAS_AF=0.5;AMR_AF=0.572;AFR_AF=0.3086;EUR_AF=0.4592;SAS_AF=0.2894;AA=T|||;VT=SNP
1	97857902	rs28714464	C	T	100	PASS	AC=1130;AF=0.225639;AN=5008;NS=2504;DP=18641;EAS_AF=0.2202;AMR_AF=0.1369;AFR_AF=0.1611;EUR_AF=0.1968;SAS_AF=0.411;AA=C|||;VT=SNP
1	97857955	rs4634942	T	C	100	PASS	AC=2586;AF=0.516374;AN=5008;NS=2504;DP=19041;EAS_AF=0.501;AMR_AF=0.402;AFR_AF=0.4206;EUR_AF=0.5388;SAS_AF=0.7198;AA=G|||;VT=SNP
1	97857963	rs28526496	G	T	100	PASS	AC=1131;AF=0.225839;AN=5008;NS=2504;DP=18921;EAS_AF=0.2202;AMR_AF=0.1369;AFR_AF=0.1619;EUR_AF=0.1968;SAS_AF=0.411;AA=T|||;VT=SNP
1	97858048	rs12089260	G	A	100	PASS	AC=1588;AF=0.317093;AN=5008;NS=2504;DP=17342;EAS_AF=0.4028;AMR_AF=0.2478;AFR_AF=0.2428;EUR_AF=0.2326;SAS_AF=0.4652;AA=A|||;VT=SNP
1	97858143	rs28829687	T	C	100	PASS	AC=1134;AF=0.226438;AN=5008;NS=2504;DP=20039;EAS_AF=0.2202;AMR_AF=0.1369;AFR_AF=0.1611;EUR_AF=0.1968;SAS_AF=0.4151;AA=C|||;VT=SNP
1	97858200	rs138554903	C	T	100	PASS	AC=18;AF=0.00359425;AN=5008;NS=2504;DP=20058;EAS_AF=0;AMR_AF=0.0014;AFR_AF=0.0015;EUR_AF=0.0139;SAS_AF=0.001;AA=C|||;VT=SNP
1	97858897	rs4950032	C	T	100	PASS	AC=443;AF=0.0884585;AN=5008;NS=2504;DP=16543;EAS_AF=0.1736;AMR_AF=0.111;AFR_AF=0.0809;EUR_AF=0.0358;SAS_AF=0.0491;AA=C|||;VT=SNP
1	97858941	rs7536690	C	T	100	PASS	AC=2053;AF=0.409944;AN=5008;NS=2504;DP=15786;EAS_AF=0.5069;AMR_AF=0.5706;AFR_AF=0.3094;EUR_AF=0.4592;SAS_AF=0.2812;AA=C|||;VT=SNP
1	97859016	rs7536770	C	T	100	PASS	AC=342;AF=0.0682907;AN=5008;NS=2504;DP=13600;EAS_AF=0.1736;AMR_AF=0.1023;AFR_AF=0.0083;EUR_AF=0.0358;SAS_AF=0.0501;AA=c|||;VT=SNP
1	97859064	rs9727787	T	C	100	PASS	AC=1135;AF=0.226637;AN=5008;NS=2504;DP=15124;EAS_AF=0.2212;AMR_AF=0.1369;AFR_AF=0.1611;EUR_AF=0.1968;SAS_AF=0.4151;AA=t|||;VT=SNP
1	97859249	rs111316699	T	C	100	PASS	AC=400;AF=0.0798722;AN=5008;NS=2504;DP=20595;EAS_AF=0.0268;AMR_AF=0.0605;AFR_AF=0.1422;EUR_AF=0.0517;SAS_AF=0.093;AA=T|||;VT=SNP
1	97859338	rs35675942	T	C	100	PASS	AC=599;AF=0.119609;AN=5008;NS=2504;DP=20473;EAS_AF=0.0357;AMR_AF=0.1239;AFR_AF=0.0227;EUR_AF=0.2644;SAS_AF=0.1851;AA=T|||;VT=SNP
1	97859369	rs35767735	G	T	100	PASS	AC=599;AF=0.119609;AN=5008;NS=2504;DP=20210;EAS_AF=0.0357;AMR_AF=0.1239;AFR_AF=0.0227;EUR_AF=0.2644;SAS_AF=0.1851;AA=G|||;VT=SNP
1	97860125	rs77292185	A	C	100	PASS	AC=113;AF=0.0225639;AN=5008;NS=2504;DP=20684;EAS_AF=0;AMR_AF=0.0418;AFR_AF=0.0045;EUR_AF=0.0507;SAS_AF=0.0276;AA=A|||;VT=SNP
1	97860207	rs7516781	G	C	100	PASS	AC=1130;AF=0.225639;AN=5008;NS=2504;DP=20271;EAS_AF=0.2202;AMR_AF=0.1369;AFR_AF=0.1611;EUR_AF=0.1968;SAS_AF=0.411;AA=G|||;VT=SNP
1	97860321	rs7540201	C	A	100	PASS	AC=1587;AF=0.316893;AN=5008;NS=2504;DP=19205;EAS_AF=0.4028;AMR_AF=0.2478;AFR_AF=0.2421;EUR_AF=0.2326;SAS_AF=0.4652;AA=A|||;VT=SNP
1	97861328	rs55824522	C	A	100	PASS	AC=1125;AF=0.224641;AN=5008;NS=2504;DP=19632;EAS_AF=0.2202;AMR_AF=0.1369;AFR_AF=0.1611;EUR_AF=0.1968;SAS_AF=0.4059;AA=C|||;VT=SNP
1	97861504	rs12411169	C	A	100	PASS	AC=1570;AF=0.313498;AN=5008;NS=2504;DP=19801;EAS_AF=0.3938;AMR_AF=0.2478;AFR_AF=0.2421;EUR_AF=0.2326;SAS_AF=0.4571;AA=A|||;VT=SNP
1	97861661	rs12740800	A	T	100	PASS	AC=594;AF=0.11861;AN=5008;NS=2504;DP=5871;EAS_AF=0.0357;AMR_AF=0.1225;AFR_AF=0.0227;EUR_AF=0.2604;SAS_AF=0.1851;AA=A|||;VT=SNP
1	97861734	rs78101370	T	A	100	PASS	AC=343;AF=0.0684904;AN=5008;NS=2504;DP=18013;EAS_AF=0.1736;AMR_AF=0.1023;AFR_AF=0.0083;EUR_AF=0.0358;SAS_AF=0.0511;AA=T|||;VT=SNP
1	97861746	rs12407440	A	T	100	PASS	AC=343;AF=0.0684904;AN=5008;NS=2504;DP=17656;EAS_AF=0.1736;AMR_AF=0.1023;AFR_AF=0.0083;EUR_AF=0.0358;SAS_AF=0.0511;AA=A|||;VT=SNP
1	97861820	rs72728467	T	C	100	PASS	AC=1125;AF=0.224641;AN=5008;NS=2504;DP=16799;EAS_AF=0.2202;AMR_AF=0.1369;AFR_AF=0.1611;EUR_AF=0.1968;SAS_AF=0.4059;AA=T|||;VT=SNP
1	97862029	rs75588123	G	A	100	PASS	AC=112;AF=0.0223642;AN=5008;NS=2504;DP=19101;EAS_AF=0;AMR_AF=0.0418;AFR_AF=0.0045;EUR_AF=0.0497;SAS_AF=0.0276;AA=G|||;VT=SNP
1	97862237	rs12566907	T	C	100	PASS	AC=1604;AF=0.320288;AN=5008;NS=2504;DP=20246;EAS_AF=0.4028;AMR_AF=0.2478;AFR_AF=0.261;EUR_AF=0.2326;SAS_AF=0.4571;AA=C|||;VT=SNP
1	97862433	rs72728468	C	T	100	PASS	AC=1126;AF=0.22484;AN=5008;NS=2504;DP=19892;EAS_AF=0.2212;AMR_AF=0.1369;AFR_AF=0.1611;EUR_AF=0.1968;SAS_AF=0.4059;AA=C|||;VT=SNP
1	97862725	rs12043021	G	T	100	PASS	AC=1125;AF=0.224641;AN=5008;NS=2504;DP=19495;EAS_AF=0.2202;AMR_AF=0.1369;AFR_AF=0.1611;EUR_AF=0.1968;SAS_AF=0.4059;AA=G|||;VT=SNP
1	97862756	rs12043040	G	T	100	PASS	AC=1125;AF=0.224641;AN=5008;NS=2504;DP=19415;EAS_AF=0.2202;AMR_AF=0.1369;AFR_AF=0.1611;EUR_AF=0.1968;SAS_AF=0.4059;AA=T|||;VT=SNP
1	97862780	rs12022243	C	T	100	PASS	AC=1127;AF=0.22504;AN=5008;NS=2504;DP=19788;EAS_AF=0.2202;AMR_AF=0.1369;AFR_AF=0.1611;EUR_AF=0.1988;SAS_AF=0.4059;AA=T|||;VT=SNP
1	97862794	rs12407793	A	G	100	PASS	AC=470;AF=0.0938498;AN=5008;NS=2504;DP=19727;EAS_AF=0.1736;AMR_AF=0.111;AFR_AF=0.0998;EUR_AF=0.0358;SAS_AF=0.0511;AA=A|||;VT=SNP
1	97862828	rs12040699	T	C	100	PASS	AC=1125;AF=0.224641;AN=5008;NS=2504;DP=19237;EAS_AF=0.2202;AMR_AF=0.1369;AFR_AF=0.1619;EUR_AF=0.1968;SAS_AF=0.4049;AA=T|||;VT=SNP
1	97862883	rs4428925	G	A	100	PASS	AC=1120;AF=0.223642;AN=5008;NS=2504;DP=18102;EAS_AF=0.2192;AMR_AF=0.1369;AFR_AF=0.1611;EUR_AF=0.1968;SAS_AF=0.4018;AA=G|||;VT=SNP
1	97863155	rs4363450	A	C	100	PASS	AC=403;AF=0.0804712;AN=5008;NS=2504;DP=19345;EAS_AF=0.0268;AMR_AF=0.062;AFR_AF=0.143;EUR_AF=0.0517;SAS_AF=0.0941;AA=A|||;VT=SNP
1	97863258	rs76012985	C	T	100	PASS	AC=186;AF=0.0371406;AN=5008;NS=2504;DP=16333;EAS_AF=0.0397;AMR_AF=0.0245;AFR_AF=0.0144;EUR_AF=0.0417;SAS_AF=0.0695;AA=C|||;VT=SNP
1	97863281	rs4445510	T	C	100	PASS	AC=1125;AF=0.224641;AN=5008;NS=2504;DP=16174;EAS_AF=0.2202;AMR_AF=0.1398;AFR_AF=0.1626;EUR_AF=0.1968;SAS_AF=0.4018;AA=T|||;VT=SNP
1	97864016	rs148185926	T	C	100	PASS	AC=208;AF=0.0415335;AN=5008;NS=2504;DP=21352;EAS_AF=0.0625;AMR_AF=0.0245;AFR_AF=0.0136;EUR_AF=0.0417;SAS_AF=0.0695;AA=T|||;VT=SNP
1	97864282	rs58897692	T	A	100	PASS	AC=1131;AF=0.225839;AN=5008;NS=2504;DP=22771;EAS_AF=0.2202;AMR_AF=0.1369;AFR_AF=0.1611;EUR_AF=0.1978;SAS_AF=0.411;AA=T|||;VT=SNP
1	97864615	rs12024083	C	T	100	PASS	AC=1121;AF=0.223842;AN=5008;NS=2504;DP=20423;EAS_AF=0.2202;AMR_AF=0.1369;AFR_AF=0.1611;EUR_AF=0.1968;SAS_AF=0.4018;AA=C|||;VT=SNP
1	97864635	rs149906100	G	A	100	PASS	AC=870;AF=0.173722;AN=5008;NS=2504;DP=19901;EAS_AF=0.0377;AMR_AF=0.1974;AFR_AF=0.2103;EUR_AF=0.3082;SAS_AF=0.1094;AA=G|||;VT=SNP
1	97865433	rs146592832	G	T	100	PASS	AC=38;AF=0.00758786;AN=5008;NS=2504;DP=22047;EAS_AF=0;AMR_AF=0.0072;AFR_AF=0;EUR_AF=0.0129;SAS_AF=0.0204;AA=G|||;VT=SNP
1	97866419	rs11165860	T	C	100	PASS	AC=2597;AF=0.51857;AN=5008;NS=2504;DP=20030;EAS_AF=0.4901;AMR_AF=0.402;AFR_AF=0.4365;EUR_AF=0.5388;SAS_AF=0.7209;AA=t|||;VT=SNP
1	97866544	rs72728475	G	C	100	PASS	AC=401;AF=0.0800719;AN=5008;NS=2504;DP=19150;EAS_AF=0.0258;AMR_AF=0.062;AFR_AF=0.143;EUR_AF=0.0507;SAS_AF=0.0941;AA=G|||;VT=SNP
1	97866719	rs12047072	G	T	100	PASS	AC=1122;AF=0.224042;AN=5008;NS=2504;DP=20616;EAS_AF=0.2173;AMR_AF=0.1383;AFR_AF=0.1604;EUR_AF=0.1968;SAS_AF=0.4059;AA=G|||;VT=SNP
1	97866775	rs116675568	T	A	100	PASS	AC=63;AF=0.0125799;AN=5008;NS=2504;DP=21182;EAS_AF=0;AMR_AF=0.0231;AFR_AF=0.0008;EUR_AF=0.0427;SAS_AF=0.0031;AA=T|||;VT=SNP
1	97866777	rs114500736	T	A	100	PASS	AC=63;AF=0.0125799;AN=5008;NS=2504;DP=21277;EAS_AF=0;AMR_AF=0.0231;AFR_AF=0.0008;EUR_AF=0.0427;SAS_AF=0.0031;AA=T|||;VT=SNP
1	97866857	rs12026223	C	T	100	PASS	AC=1118;AF=0.223243;AN=5008;NS=2504;DP=19210;EAS_AF=0.2183;AMR_AF=0.1369;AFR_AF=0.1604;EUR_AF=0.1968;SAS_AF=0.4018;AA=c|||;VT=SNP
1	97866868	rs111766159	T	G	100	PASS	AC=401;AF=0.0800719;AN=5008;NS=2504;DP=18861;EAS_AF=0.0258;AMR_AF=0.062;AFR_AF=0.143;EUR_AF=0.0507;SAS_AF=0.0941;AA=t|||;VT=SNP
1	97866892	rs12026229	C	T	100	PASS	AC=1122;AF=0.224042;AN=5008;NS=2504;DP=17601;EAS_AF=0.2183;AMR_AF=0.1369;AFR_AF=0.1604;EUR_AF=0.1968;SAS_AF=0.4059;AA=c|||;VT=SNP
1	97867143	rs12045421	T	C	100	PASS	AC=1123;AF=0.224241;AN=5008;NS=2504;DP=18025;EAS_AF=0.2192;AMR_AF=0.1369;AFR_AF=0.1604;EUR_AF=0.1968;SAS_AF=0.4059;AA=t|||;VT=SNP
1	97867198	rs1577897	G	A	100	PASS	AC=769;AF=0.153554;AN=5008;NS=2504;DP=17943;EAS_AF=0.1994;AMR_AF=0.1643;AFR_AF=0.1702;EUR_AF=0.0865;SAS_AF=0.1452;AA=g|||;VT=SNP
1	97867312	rs1577896	T	C	100	PASS	AC=492;AF=0.0982428;AN=5008;NS=2504;DP=18784;EAS_AF=0.1736;AMR_AF=0.1124;AFR_AF=0.1127;EUR_AF=0.0358;SAS_AF=0.0552;AA=t|||;VT=SNP
1	97867406	rs80121219	T	C	100	PASS	AC=399;AF=0.0796725;AN=5008;NS=2504;DP=18689;EAS_AF=0.0843;AMR_AF=0.0893;AFR_AF=0.0106;EUR_AF=0.1451;SAS_AF=0.0941;AA=t|||;VT=SNP
1	97867433	rs7512213	A	G	100	PASS	AC=732;AF=0.146166;AN=5008;NS=2504;DP=18187;EAS_AF=0.1935;AMR_AF=0.0749;AFR_AF=0.0182;EUR_AF=0.1461;SAS_AF=0.3211;AA=a|||;VT=SNP
1	97867553	rs185595110	A	G	100	PASS	AC=9;AF=0.00179712;AN=5008;NS=2504;DP=19266;EAS_AF=0;AMR_AF=0.0043;AFR_AF=0;EUR_AF=0.004;SAS_AF=0.002;AA=a|||;VT=SNP
1	97867713	rs7548189	C	A	100	PASS	AC=1129;AF=0.225439;AN=5008;NS=2504;DP=18757;EAS_AF=0.2183;AMR_AF=0.1369;AFR_AF=0.1604;EUR_AF=0.1978;SAS_AF=0.4121;AA=a|||;VT=SNP
1	97867725	rs72728482	G	T	100	PASS	AC=400;AF=0.0798722;AN=5008;NS=2504;DP=18627;EAS_AF=0.0258;AMR_AF=0.062;AFR_AF=0.143;EUR_AF=0.0507;SAS_AF=0.093;AA=g|||;VT=SNP
1	97868308	rs72728483	T	C	100	PASS	AC=402;AF=0.0802716;AN=5008;NS=2504;DP=17641;EAS_AF=0.0268;AMR_AF=0.062;AFR_AF=0.143;EUR_AF=0.0507;SAS_AF=0.0941;AA=T|||;VT=SNP
1	97869006	rs116620462	T	C	100	PASS	AC=34;AF=0.00678914;AN=5008;NS=2504;DP=17285;EAS_AF=0;AMR_AF=0.0115;AFR_AF=0;EUR_AF=0.0239;SAS_AF=0.002;AA=T|||;VT=SNP
1	97869183	rs146290416	T	C	100	PASS	AC=20;AF=0.00399361;AN=5008;NS=2504;DP=14728;EAS_AF=0;AMR_AF=0.0058;AFR_AF=0;EUR_AF=0.0159;SAS_AF=0;AA=T|||;VT=SNP
1	97869190	rs55912562	C	T	100	PASS	AC=1118;AF=0.223243;AN=5008;NS=2504;DP=14637;EAS_AF=0.2183;AMR_AF=0.1369;AFR_AF=0.1604;EUR_AF=0.1968;SAS_AF=0.4018;AA=C|||;VT=SNP
1	97869199	rs12725266	C	T	100	PASS	AC=1316;AF=0.26278;AN=5008;NS=2504;DP=14740;EAS_AF=0.2282;AMR_AF=0.1988;AFR_AF=0.0401;EUR_AF=0.4105;SAS_AF=0.4928;AA=C|||;VT=SNP
1	97869734	rs72728488	T	C	100	PASS	AC=32;AF=0.00638978;AN=5008;NS=2504;DP=17485;EAS_AF=0;AMR_AF=0.0014;AFR_AF=0.0008;EUR_AF=0.0149;SAS_AF=0.0153;AA=T|||;VT=SNP
1	97869738	rs60495923	A	T	100	PASS	AC=1119;AF=0.223442;AN=5008;NS=2504;DP=17582;EAS_AF=0.2192;AMR_AF=0.1369;AFR_AF=0.1604;EUR_AF=0.1978;SAS_AF=0.4008;AA=T|||;VT=SNP
1	97869773	rs74229081	A	C	100	PASS	AC=357;AF=0.0712859;AN=5008;NS=2504;DP=18796;EAS_AF=0.1825;AMR_AF=0.1037;AFR_AF=0.0083;EUR_AF=0.0358;SAS_AF=0.0552;AA=A|||;VT=SNP
1	97869846	rs72728490	C	G	100	PASS	AC=401;AF=0.0800719;AN=5008;NS=2504;DP=19194;EAS_AF=0.0258;AMR_AF=0.062;AFR_AF=0.143;EUR_AF=0.0507;SAS_AF=0.0941;AA=C|||;VT=SNP
1	97869853	rs12047625	T	C	100	PASS	AC=1121;AF=0.223842;AN=5008;NS=2504;DP=19120;EAS_AF=0.2192;AMR_AF=0.1369;AFR_AF=0.1604;EUR_AF=0.1968;SAS_AF=0.4039;AA=T|||;VT=SNP
1	97870078	rs12048428	T	C	100	PASS	AC=680;AF=0.135783;AN=5008;NS=2504;DP=19129;EAS_AF=0.1925;AMR_AF=0.0677;AFR_AF=0.0174;EUR_AF=0.1332;SAS_AF=0.2883;AA=T|||;VT=SNP
1	97870190	rs142393164	A	G	100	PASS	AC=22;AF=0.00439297;AN=5008;NS=2504;DP=17553;EAS_AF=0;AMR_AF=0.0043;AFR_AF=0.0008;EUR_AF=0.0129;SAS_AF=0.0051;AA=A|||;VT=SNP
1	97870258	rs11165861	C	T	100	PASS	AC=1192;AF=0.238019;AN=5008;NS=2504;DP=18357;EAS_AF=0.375;AMR_AF=0.1873;AFR_AF=0.1104;EUR_AF=0.1819;SAS_AF=0.363;AA=T|||;VT=SNP
1	97870315	rs12022771	G	A	100	PASS	AC=1118;AF=0.223243;AN=5008;NS=2504;DP=18012;EAS_AF=0.2183;AMR_AF=0.1369;AFR_AF=0.1604;EUR_AF=0.1968;SAS_AF=0.4018;AA=g|||;VT=SNP
1	97870432	rs12022799	G	A	100	PASS	AC=719;AF=0.14357;AN=5008;NS=2504;DP=17050;EAS_AF=0.1925;AMR_AF=0.0749;AFR_AF=0.0174;EUR_AF=0.1461;SAS_AF=0.3098;AA=G|||;VT=SNP
1	97870591	rs12030174	C	T	100	PASS	AC=717;AF=0.143171;AN=5008;NS=2504;DP=14725;EAS_AF=0.1925;AMR_AF=0.0749;AFR_AF=0.0174;EUR_AF=0.1461;SAS_AF=0.3078;AA=T|||;VT=SNP
1	97870876	rs12048663	T	C	100	PASS	AC=732;AF=0.146166;AN=5008;NS=2504;DP=13985;EAS_AF=0.1925;AMR_AF=0.0749;AFR_AF=0.0174;EUR_AF=0.1461;SAS_AF=0.3231;AA=T|||;VT=SNP
1	97871356	rs11165862	A	T	100	PASS	AC=2031;AF=0.405551;AN=5008;NS=2504;DP=16098;EAS_AF=0.5228;AMR_AF=0.5548;AFR_AF=0.3124;EUR_AF=0.4334;SAS_AF=0.2761;AA=A|||;VT=SNP
1	97871378	rs115526910	A	C	100	PASS	AC=38;AF=0.00758786;AN=5008;NS=2504;DP=16492;EAS_AF=0;AMR_AF=0.0072;AFR_AF=0;EUR_AF=0.0129;SAS_AF=0.0204;AA=A|||;VT=SNP
1	97871409	rs4949949	T	C	100	PASS	AC=497;AF=0.0992412;AN=5008;NS=2504;DP=17450;EAS_AF=0.1825;AMR_AF=0.1138;AFR_AF=0.112;EUR_AF=0.0358;SAS_AF=0.0511;AA=T|||;VT=SNP
1	97871760	rs7544128	C	G	100	PASS	AC=1530;AF=0.305511;AN=5008;NS=2504;DP=11741;EAS_AF=0.4008;AMR_AF=0.2579;AFR_AF=0.1702;EUR_AF=0.2624;SAS_AF=0.4683;AA=G|||;VT=SNP
1	97872049	rs7555984	A	G	100	PASS	AC=1300;AF=0.259585;AN=5008;NS=2504;DP=6764;EAS_AF=0.2192;AMR_AF=0.1657;AFR_AF=0.2474;EUR_AF=0.2266;SAS_AF=0.4182;AA=G|||;VT=SNP
1	97872219	rs72728494	C	T	100	PASS	AC=458;AF=0.0914537;AN=5008;NS=2504;DP=11814;EAS_AF=0.0258;AMR_AF=0.0807;AFR_AF=0.1445;EUR_AF=0.0805;SAS_AF=0.1063;AA=C|||;VT=SNP
1	97872220	rs7521383	G	T	100	PASS	AC=2593;AF=0.517772;AN=5008;NS=2504;DP=11860;EAS_AF=0.4702;AMR_AF=0.4179;AFR_AF=0.4168;EUR_AF=0.5646;SAS_AF=0.726;AA=T|||;VT=SNP
1	97872300	rs12403187	C	T	100	PASS	AC=59;AF=0.0117812;AN=5008;NS=2504;DP=14060;EAS_AF=0.003;AMR_AF=0.0317;AFR_AF=0.0015;EUR_AF=0.0149;SAS_AF=0.0174;AA=C|||;VT=SNP
1	97872422	rs11165863	A	G	100	PASS	AC=1311;AF=0.261781;AN=5008;NS=2504;DP=14040;EAS_AF=0.2192;AMR_AF=0.1657;AFR_AF=0.2474;EUR_AF=0.2266;SAS_AF=0.4294;AA=G|||;VT=SNP
1	97872448	rs75302512	A	C	100	PASS	AC=38;AF=0.00758786;AN=5008;NS=2504;DP=14065;EAS_AF=0;AMR_AF=0.0072;AFR_AF=0;EUR_AF=0.0129;SAS_AF=0.0204;AA=A|||;VT=SNP
1	97872655	rs4300257	A	C	100	PASS	AC=1135;AF=0.226637;AN=5008;NS=2504;DP=14614;EAS_AF=0.2202;AMR_AF=0.1369;AFR_AF=0.1611;EUR_AF=0.1978;SAS_AF=0.4151;AA=A|||;VT=SNP
1	97873007	rs4434871	T	C	100	PASS	AC=736;AF=0.146965;AN=5008;NS=2504;DP=18913;EAS_AF=0.1944;AMR_AF=0.0749;AFR_AF=0.0182;EUR_AF=0.1461;SAS_AF=0.3241;AA=T|||;VT=SNP
1	97873024	rs79213791	C	G	100	PASS	AC=84;AF=0.0167732;AN=5008;NS=2504;DP=18710;EAS_AF=0;AMR_AF=0.0288;AFR_AF=0.003;EUR_AF=0.0408;SAS_AF=0.0194;AA=T|||;VT=SNP
1	97873152	rs57676409	T	C	100	PASS	AC=1315;AF=0.26258;AN=5008;NS=2504;DP=19742;EAS_AF=0.2212;AMR_AF=0.1657;AFR_AF=0.2474;EUR_AF=0.2276;SAS_AF=0.4305;AA=C|||;VT=SNP
1	97873296	rs12410949	G	A	100	PASS	AC=341;AF=0.0680911;AN=5008;NS=2504;DP=21445;EAS_AF=0.1726;AMR_AF=0.1023;AFR_AF=0.0083;EUR_AF=0.0358;SAS_AF=0.0501;AA=G|||;VT=SNP
1	97873302	rs12409761	A	G	100	PASS	AC=2650;AF=0.529153;AN=5008;NS=2504;DP=21264;EAS_AF=0.4931;AMR_AF=0.4193;AFR_AF=0.4342;EUR_AF=0.5656;SAS_AF=0.7352;AA=a|||;VT=SNP
1	97873390	rs58516533	T	C	100	PASS	AC=1315;AF=0.26258;AN=5008;NS=2504;DP=22249;EAS_AF=0.2212;AMR_AF=0.1657;AFR_AF=0.2474;EUR_AF=0.2276;SAS_AF=0.4305;AA=T|||;VT=SNP
1	97873631	rs4381229	A	G	100	PASS	AC=1317;AF=0.262979;AN=5008;NS=2504;DP=21301;EAS_AF=0.2202;AMR_AF=0.1657;AFR_AF=0.2474;EUR_AF=0.2286;SAS_AF=0.4325;AA=A|||;VT=SNP
1	97873801	rs4319378	T	C	100	PASS	AC=2004;AF=0.40016;AN=5008;NS=2504;DP=20195;EAS_AF=0.5079;AMR_AF=0.5548;AFR_AF=0.3132;EUR_AF=0.4324;SAS_AF=0.2638;AA=T|||;VT=SNP
1	97873826	rs4336888	C	G	100	PASS	AC=1662;AF=0.331869;AN=5008;NS=2504;DP=20826;EAS_AF=0.4008;AMR_AF=0.268;AFR_AF=0.2549;EUR_AF=0.2634;SAS_AF=0.4806;AA=G|||;VT=SNP
1	97874074	rs4497251	G	C	100	PASS	AC=461;AF=0.0920527;AN=5008;NS=2504;DP=20913;EAS_AF=0.0268;AMR_AF=0.0807;AFR_AF=0.1445;EUR_AF=0.0815;SAS_AF=0.1074;AA=G|||;VT=SNP
1	97874304	rs116310345	C	T	100	PASS	AC=36;AF=0.0071885;AN=5008;NS=2504;DP=21311;EAS_AF=0;AMR_AF=0.0173;AFR_AF=0;EUR_AF=0.0199;SAS_AF=0.0041;AA=C|||;VT=SNP
1	97874592	rs2018902	A	G	100	PASS	AC=622;AF=0.124201;AN=5008;NS=2504;DP=16164;EAS_AF=0.0268;AMR_AF=0.098;AFR_AF=0.23;EUR_AF=0.0954;SAS_AF=0.1299;AA=G|||;VT=SNP
1	97874663	rs11165864	T	C	100	PASS	AC=878;AF=0.175319;AN=5008;NS=2504;DP=16608;EAS_AF=0.0377;AMR_AF=0.1974;AFR_AF=0.2156;EUR_AF=0.3072;SAS_AF=0.1115;AA=T|||;VT=SNP
1	97875071	rs12096100	T	G	100	PASS	AC=1309;AF=0.261382;AN=5008;NS=2504;DP=18414;EAS_AF=0.2202;AMR_AF=0.1657;AFR_AF=0.2443;EUR_AF=0.2276;SAS_AF=0.4294;AA=T|||;VT=SNP
1	97875200	rs74106717	T	A	100	PASS	AC=683;AF=0.136382;AN=5008;NS=2504;DP=19750;EAS_AF=0.1925;AMR_AF=0.0677;AFR_AF=0.0174;EUR_AF=0.1332;SAS_AF=0.2914;AA=T|||;VT=SNP
1	97875348	rs78155123	T	C	100	PASS	AC=723;AF=0.144369;AN=5008;NS=2504;DP=17905;EAS_AF=0.1925;AMR_AF=0.0778;AFR_AF=0.0174;EUR_AF=0.1461;SAS_AF=0.3119;AA=T|||;VT=SNP
1	97875528	rs12143861	A	G	100	PASS	AC=2083;AF=0.415935;AN=5008;NS=2504;DP=16082;EAS_AF=0.5317;AMR_AF=0.5735;AFR_AF=0.3018;EUR_AF=0.4642;SAS_AF=0.2894;AA=A|||;VT=SNP
1	97875670	rs11165865	G	T	100	PASS	AC=836;AF=0.166933;AN=5008;NS=2504;DP=14753;EAS_AF=0.1915;AMR_AF=0.085;AFR_AF=0.0991;EUR_AF=0.1461;SAS_AF=0.3129;AA=G|||;VT=SNP
1	97875985	rs116406354	A	G	100	PASS	AC=31;AF=0.0061901;AN=5008;NS=2504;DP=12833;EAS_AF=0.001;AMR_AF=0.0043;AFR_AF=0.0015;EUR_AF=0.0249;SAS_AF=0;AA=A|||;VT=SNP
1	97876291	rs148430764	T	C	100	PASS	AC=38;AF=0.00758786;AN=5008;NS=2504;DP=10426;EAS_AF=0;AMR_AF=0.0072;AFR_AF=0;EUR_AF=0.0129;SAS_AF=0.0204;AA=T|||;VT=SNP
1	97876372	rs945879	C	T	100	PASS	AC=1115;AF=0.222644;AN=5008;NS=2504;DP=14649;EAS_AF=0.2639;AMR_AF=0.111;AFR_AF=0.1596;EUR_AF=0.1889;SAS_AF=0.3793;AA=T|||;VT=SNP
1	97876523	rs4492658	G	C	100	PASS	AC=871;AF=0.173922;AN=5008;NS=2504;DP=14814;EAS_AF=0.0377;AMR_AF=0.1974;AFR_AF=0.2103;EUR_AF=0.3062;SAS_AF=0.1125;AA=G|||;VT=SNP
1	97877048	rs1556794	A	G	100	PASS	AC=1265;AF=0.252596;AN=5008;NS=2504;DP=18779;EAS_AF=0.373;AMR_AF=0.1801;AFR_AF=0.1815;EUR_AF=0.174;SAS_AF=0.3569;AA=A|||;VT=SNP
1	97877165	rs79593470	T	C	100	PASS	AC=214;AF=0.0427316;AN=5008;NS=2504;DP=18472;EAS_AF=0.0645;AMR_AF=0.0274;AFR_AF=0.0144;EUR_AF=0.0427;SAS_AF=0.0695;AA=T|||;VT=SNP
1	97877321	rs1538176	T	G	100	PASS	AC=1267;AF=0.252995;AN=5008;NS=2504;DP=17488;EAS_AF=0.375;AMR_AF=0.1844;AFR_AF=0.1785;EUR_AF=0.174;SAS_AF=0.3579;AA=T|||;VT=SNP
1	97878068	rs11165867	C	T	100	PASS	AC=1109;AF=0.221446;AN=5008;NS=2504;DP=9146;EAS_AF=0.3661;AMR_AF=0.1686;AFR_AF=0.1014;EUR_AF=0.161;SAS_AF=0.3344;AA=C|||;VT=SNP
1	97878443	rs6663751	C	A	100	PASS	AC=702;AF=0.140176;AN=5008;NS=2504;DP=16086;EAS_AF=0.1915;AMR_AF=0.0692;AFR_AF=0.0129;EUR_AF=0.1332;SAS_AF=0.317;AA=C|||;VT=SNP
1	97878461	rs6687374	G	A	100	PASS	AC=1231;AF=0.245807;AN=5008;NS=2504;DP=16492;EAS_AF=0.3651;AMR_AF=0.1787;AFR_AF=0.1634;EUR_AF=0.174;SAS_AF=0.3558;AA=A|||;VT=SNP
1	97878565	rs6678858	A	T	100	PASS	AC=1106;AF=0.220847;AN=5008;NS=2504;DP=18772;EAS_AF=0.3651;AMR_AF=0.1686;AFR_AF=0.0991;EUR_AF=0.161;SAS_AF=0.3354;AA=A|||;VT=SNP
1	97878610	rs150350672	C	T	100	PASS	AC=39;AF=0.00778754;AN=5008;NS=2504;DP=19574;EAS_AF=0;AMR_AF=0.0072;AFR_AF=0.0008;EUR_AF=0.0129;SAS_AF=0.0204;AA=C|||;VT=SNP
1	97879083	rs7543523	G	C	100	PASS	AC=1234;AF=0.246406;AN=5008;NS=2504;DP=17616;EAS_AF=0.3651;AMR_AF=0.1801;AFR_AF=0.1649;EUR_AF=0.174;SAS_AF=0.3558;AA=G|||;VT=SNP
1	97879160	rs12750717	C	T	100	PASS	AC=36;AF=0.0071885;AN=5008;NS=2504;DP=16534;EAS_AF=0;AMR_AF=0.0144;AFR_AF=0.0008;EUR_AF=0.0149;SAS_AF=0.0102;AA=C|||;VT=SNP
1	97879161	rs7543614	G	A	100	PASS	AC=1234;AF=0.246406;AN=5008;NS=2504;DP=16426;EAS_AF=0.3651;AMR_AF=0.1801;AFR_AF=0.1649;EUR_AF=0.174;SAS_AF=0.3558;AA=A|||;VT=SNP
1	97879262	rs7535930	T	C	100	PASS	AC=1237;AF=0.247005;AN=5008;NS=2504;DP=16704;EAS_AF=0.3651;AMR_AF=0.1816;AFR_AF=0.1649;EUR_AF=0.174;SAS_AF=0.3579;AA=T|||;VT=SNP
1	97879266	rs4589145	A	G	100	PASS	AC=1891;AF=0.377596;AN=5008;NS=2504;DP=16865;EAS_AF=0.4335;AMR_AF=0.2867;AFR_AF=0.295;EUR_AF=0.3022;SAS_AF=0.5736;AA=G|||;VT=SNP
1	97879697	rs116747202	A	C	100	PASS	AC=38;AF=0.00758786;AN=5008;NS=2504;DP=14473;EAS_AF=0;AMR_AF=0.0086;AFR_AF=0.0023;EUR_AF=0.0268;SAS_AF=0.002;AA=-|||;VT=SNP
1	97879926	rs6693628	G	T	100	PASS	AC=1078;AF=0.215256;AN=5008;NS=2504;DP=16506;EAS_AF=0.3641;AMR_AF=0.1671;AFR_AF=0.0991;EUR_AF=0.161;SAS_AF=0.3088;AA=G|||;VT=SNP
1	97880453	rs114638322	C	A	100	PASS	AC=39;AF=0.00778754;AN=5008;NS=2504;DP=17031;EAS_AF=0;AMR_AF=0.0072;AFR_AF=0.0008;EUR_AF=0.0129;SAS_AF=0.0204;AA=C|||;VT=SNP
1	97880883	rs12024396	A	G	100	PASS	AC=2099;AF=0.419129;AN=5008;NS=2504;DP=17047;EAS_AF=0.5278;AMR_AF=0.572;AFR_AF=0.3185;EUR_AF=0.4692;SAS_AF=0.2832;AA=A|||;VT=SNP
1	97881659	rs72729904	T	C	100	PASS	AC=464;AF=0.0926518;AN=5008;NS=2504;DP=17730;EAS_AF=0.0288;AMR_AF=0.0793;AFR_AF=0.1157;EUR_AF=0.0855;SAS_AF=0.1442;AA=T|||;VT=SNP
1	97881752	rs72729905	G	A	100	PASS	AC=463;AF=0.0924521;AN=5008;NS=2504;DP=17356;EAS_AF=0.0288;AMR_AF=0.0793;AFR_AF=0.1157;EUR_AF=0.0845;SAS_AF=0.1442;AA=G|||;VT=SNP
1	97882434	rs140389825	C	T	100	PASS	AC=19;AF=0.00379393;AN=5008;NS=2504;DP=16737;EAS_AF=0;AMR_AF=0.0029;AFR_AF=0.0015;EUR_AF=0.0139;SAS_AF=0.001;AA=C|||;VT=SNP
1	97882933	rs4497250	G	A	100	PASS	AC=1231;AF=0.245807;AN=5008;NS=2504;DP=16336;EAS_AF=0.3641;AMR_AF=0.1801;AFR_AF=0.1634;EUR_AF=0.174;SAS_AF=0.3558;AA=A|||;VT=SNP
1	97882937	rs79157526	T	C	100	PASS	AC=9;AF=0.00179712;AN=5008;NS=2504;DP=16293;EAS_AF=0;AMR_AF=0;AFR_AF=0.0008;EUR_AF=0.008;SAS_AF=0;AA=T|||;VT=SNP
1	97883247	rs59111295	G	A	100	PASS	AC=1231;AF=0.245807;AN=5008;NS=2504;DP=17238;EAS_AF=0.3641;AMR_AF=0.1801;AFR_AF=0.1634;EUR_AF=0.174;SAS_AF=0.3558;AA=A|||;VT=SNP
1	97883401	rs58941846	C	T	100	PASS	AC=366;AF=0.0730831;AN=5008;NS=2504;DP=17036;EAS_AF=0.0903;AMR_AF=0.049;AFR_AF=0.0023;EUR_AF=0.1163;SAS_AF=0.1237;AA=C|||;VT=SNP
1	97883780	rs148908604	C	A	100	PASS	AC=35;AF=0.00698882;AN=5008;NS=2504;DP=17945;EAS_AF=0;AMR_AF=0.0058;AFR_AF=0;EUR_AF=0.0129;SAS_AF=0.0184;AA=C|||;VT=SNP
1	97884058	rs140281723	G	A	100	PASS	AC=43;AF=0.00858626;AN=5008;NS=2504;DP=15857;EAS_AF=0;AMR_AF=0.0086;AFR_AF=0.0015;EUR_AF=0.0219;SAS_AF=0.0133;AA=G|||;VT=SNP
1	97884223	rs72729906	A	C	100	PASS	AC=670;AF=0.133786;AN=5008;NS=2504;DP=17919;EAS_AF=0.0923;AMR_AF=0.1052;AFR_AF=0.1225;EUR_AF=0.1282;SAS_AF=0.2178;AA=A|||;VT=SNP
1	97884294	rs115359427	A	C	100	PASS	AC=61;AF=0.0121805;AN=5008;NS=2504;DP=19047;EAS_AF=0;AMR_AF=0.0159;AFR_AF=0.0038;EUR_AF=0.0427;SAS_AF=0.002;AA=A|||;VT=SNP
1	97885040	rs11165868	C	T	100	PASS	AC=1107;AF=0.221046;AN=5008;NS=2504;DP=16864;EAS_AF=0.3681;AMR_AF=0.1671;AFR_AF=0.1014;EUR_AF=0.16;SAS_AF=0.3323;AA=C|||;VT=SNP
1	97885200	rs10875084	T	C	100	PASS	AC=1258;AF=0.251198;AN=5008;NS=2504;DP=14709;EAS_AF=0.3829;AMR_AF=0.1801;AFR_AF=0.1634;EUR_AF=0.1779;SAS_AF=0.3599;AA=T|||;VT=SNP
1	97885249	rs10875085	A	T	100	PASS	AC=1229;AF=0.245407;AN=5008;NS=2504;DP=14345;EAS_AF=0.38;AMR_AF=0.1787;AFR_AF=0.149;EUR_AF=0.1769;SAS_AF=0.3548;AA=T|||;VT=SNP
1	97886171	rs4949952	T	C	100	PASS	AC=3354;AF=0.669728;AN=5008;NS=2504;DP=19393;EAS_AF=0.7986;AMR_AF=0.7378;AFR_AF=0.5938;EUR_AF=0.6372;SAS_AF=0.6247;AA=C|||;VT=SNP
1	97887134	rs11165869	C	T	100	PASS	AC=1057;AF=0.211062;AN=5008;NS=2504;DP=19037;EAS_AF=0.4702;AMR_AF=0.2781;AFR_AF=0.0582;EUR_AF=0.0368;SAS_AF=0.2822;AA=C|||;VT=SNP
1	97887414	rs10875086	T	C	100	PASS	AC=3153;AF=0.629593;AN=5008;NS=2504;DP=16937;EAS_AF=0.7698;AMR_AF=0.6628;AFR_AF=0.5703;EUR_AF=0.5636;SAS_AF=0.6094;AA=t|||;VT=SNP
1	97888287	rs12403515	T	C	100	PASS	AC=1113;AF=0.222244;AN=5008;NS=2504;DP=21266;EAS_AF=0.4762;AMR_AF=0.2853;AFR_AF=0.0847;EUR_AF=0.0358;SAS_AF=0.2935;AA=T|||;VT=SNP
1	97890347	rs4950033	C	T	100	PASS	AC=3217;AF=0.642372;AN=5008;NS=2504;DP=16206;EAS_AF=0.7688;AMR_AF=0.6715;AFR_AF=0.6362;EUR_AF=0.5586;SAS_AF=0.5859;AA=T|||;VT=SNP
1	97891161	rs12123121	G	T	100	PASS	AC=713;AF=0.142372;AN=5008;NS=2504;DP=17035;EAS_AF=0.0506;AMR_AF=0.147;AFR_AF=0.1664;EUR_AF=0.2455;SAS_AF=0.0951;AA=G|||;VT=SNP
1	97891548	rs17116720	T	C	100	PASS	AC=633;AF=0.126398;AN=5008;NS=2504;DP=16522;EAS_AF=0.1677;AMR_AF=0.1124;AFR_AF=0.2322;EUR_AF=0.0487;SAS_AF=0.0307;AA=C|||;VT=SNP
1	97892858	rs1556798	T	C	100	PASS	AC=3963;AF=0.791334;AN=5008;NS=2504;DP=16680;EAS_AF=0.88;AMR_AF=0.8458;AFR_AF=0.649;EUR_AF=0.8469;SAS_AF=0.7965;AA=T|||;VT=SNP
1	97893205	rs146730881	A	G	100	PASS	AC=8;AF=0.00159744;AN=5008;NS=2504;DP=16310;EAS_AF=0;AMR_AF=0.0029;AFR_AF=0;EUR_AF=0.005;SAS_AF=0.001;AA=A|||;VT=SNP
1	97893792	rs4350236	G	T	100	PASS	AC=31;AF=0.0061901;AN=5008;NS=2504;DP=15861;EAS_AF=0;AMR_AF=0.0101;AFR_AF=0;EUR_AF=0.0199;SAS_AF=0.0041;AA=G|||;VT=SNP
1	97893975	rs7549538	T	A	100	PASS	AC=3992;AF=0.797125;AN=5008;NS=2504;DP=17551;EAS_AF=0.8532;AMR_AF=0.8559;AFR_AF=0.6505;EUR_AF=0.8658;SAS_AF=0.8252;AA=A|||;VT=SNP
1	97894035	rs61788022	G	T	100	PASS	AC=512;AF=0.102236;AN=5008;NS=2504;DP=16874;EAS_AF=0.0724;AMR_AF=0.0793;AFR_AF=0.0295;EUR_AF=0.1859;SAS_AF=0.1616;AA=G|||;VT=SNP
1	97894619	rs12028565	T	C	100	PASS	AC=2180;AF=0.435304;AN=5008;NS=2504;DP=14029;EAS_AF=0.6617;AMR_AF=0.5346;AFR_AF=0.2799;EUR_AF=0.3648;SAS_AF=0.4141;AA=T|||;VT=SNP
1	97894635	rs142651753	G	T	100	PASS	AC=42;AF=0.00838658;AN=5008;NS=2504;DP=13692;EAS_AF=0;AMR_AF=0.0072;AFR_AF=0.0008;EUR_AF=0.0189;SAS_AF=0.0174;AA=G|||;VT=SNP
1	97895762	rs11165870	T	C	100	PASS	AC=1768;AF=0.353035;AN=5008;NS=2504;DP=17953;EAS_AF=0.2292;AMR_AF=0.3112;AFR_AF=0.3359;EUR_AF=0.4831;SAS_AF=0.3998;AA=T|||;VT=SNP
1	97896026	rs192797153	T	C	100	PASS	AC=8;AF=0.00159744;AN=5008;NS=2504;DP=17936;EAS_AF=0;AMR_AF=0.0014;AFR_AF=0.0008;EUR_AF=0.006;SAS_AF=0;AA=T|||;VT=SNP
1	97896295	rs137987543	C	T	100	PASS	AC=57;AF=0.0113818;AN=5008;NS=2504;DP=16928;EAS_AF=0.0149;AMR_AF=0.0072;AFR_AF=0.0008;EUR_AF=0.0189;SAS_AF=0.0174;AA=C|||;VT=SNP
1	97896489	rs4353133	A	G	100	PASS	AC=4053;AF=0.809305;AN=5008;NS=2504;DP=14284;EAS_AF=0.8591;AMR_AF=0.8573;AFR_AF=0.6914;EUR_AF=0.8658;SAS_AF=0.8252;AA=G|||;VT=SNP
1	97896731	rs61788023	T	C	100	PASS	AC=897;AF=0.179113;AN=5008;NS=2504;DP=14897;EAS_AF=0.1736;AMR_AF=0.1427;AFR_AF=0.0953;EUR_AF=0.1968;SAS_AF=0.3057;AA=T|||;VT=SNP
1	97896865	rs12126093	T	C	100	PASS	AC=740;AF=0.147764;AN=5008;NS=2504;DP=15376;EAS_AF=0.0556;AMR_AF=0.1628;AFR_AF=0.1452;EUR_AF=0.2863;SAS_AF=0.093;AA=t|||;VT=SNP
1	97897240	rs142620527	T	C	100	PASS	AC=42;AF=0.00838658;AN=5008;NS=2504;DP=18206;EAS_AF=0;AMR_AF=0.0072;AFR_AF=0.0008;EUR_AF=0.0189;SAS_AF=0.0174;AA=T|||;VT=SNP
1	97897249	rs12126921	T	C	100	PASS	AC=1768;AF=0.353035;AN=5008;NS=2504;DP=18026;EAS_AF=0.2292;AMR_AF=0.3127;AFR_AF=0.3359;EUR_AF=0.4831;SAS_AF=0.3988;AA=T|||;VT=SNP
1	97897811	rs56064273	T	G	100	PASS	AC=896;AF=0.178914;AN=5008;NS=2504;DP=17769;EAS_AF=0.1736;AMR_AF=0.1427;AFR_AF=0.0953;EUR_AF=0.1968;SAS_AF=0.3047;AA=T|||;VT=SNP
1	97898232	rs7517433	T	C	100	PASS	AC=3940;AF=0.786741;AN=5008;NS=2504;DP=17073;EAS_AF=0.881;AMR_AF=0.8444;AFR_AF=0.6248;EUR_AF=0.8459;SAS_AF=0.8067;AA=T|||;VT=SNP
1	97898389	rs142475554	G	A	100	PASS	AC=18;AF=0.00359425;AN=5008;NS=2504;DP=17639;EAS_AF=0;AMR_AF=0.0072;AFR_AF=0;EUR_AF=0.0129;SAS_AF=0;AA=G|||;VT=SNP
1	97898560	rs10449723	A	C	100	PASS	AC=4080;AF=0.814696;AN=5008;NS=2504;DP=18550;EAS_AF=0.8859;AMR_AF=0.8573;AFR_AF=0.6914;EUR_AF=0.8658;SAS_AF=0.8252;AA=C|||;VT=SNP
1	97900552	rs12129397	A	T	100	PASS	AC=1810;AF=0.361422;AN=5008;NS=2504;DP=16207;EAS_AF=0.2292;AMR_AF=0.3127;AFR_AF=0.3601;EUR_AF=0.4831;SAS_AF=0.409;AA=A|||;VT=SNP
1	97900783	rs140805772	T	C	100	PASS	AC=43;AF=0.00858626;AN=5008;NS=2504;DP=15547;EAS_AF=0;AMR_AF=0.0072;AFR_AF=0.0008;EUR_AF=0.0189;SAS_AF=0.0184;AA=T|||;VT=SNP
1	97901556	rs112782275	T	C	100	PASS	AC=80;AF=0.0159744;AN=5008;NS=2504;DP=16936;EAS_AF=0;AMR_AF=0.0144;AFR_AF=0.0015;EUR_AF=0.0298;SAS_AF=0.0389;AA=T|||;VT=SNP
1	97901571	rs12073650	G	T	100	PASS	AC=335;AF=0.066893;AN=5008;NS=2504;DP=16983;EAS_AF=0.1101;AMR_AF=0.0879;AFR_AF=0.0613;EUR_AF=0.0427;SAS_AF=0.0399;AA=G|||;VT=SNP
1	97902590	rs11165872	T	G	100	PASS	AC=1786;AF=0.356629;AN=5008;NS=2504;DP=10994;EAS_AF=0.2252;AMR_AF=0.3127;AFR_AF=0.3601;EUR_AF=0.4791;SAS_AF=0.3926;AA=T|||;VT=SNP
1	97902790	rs11165873	A	T	100	PASS	AC=1740;AF=0.347444;AN=5008;NS=2504;DP=12496;EAS_AF=0.2252;AMR_AF=0.3112;AFR_AF=0.3359;EUR_AF=0.4801;SAS_AF=0.3783;AA=A|||;VT=SNP
1	97903111	rs7516433	T	C	100	PASS	AC=2169;AF=0.433107;AN=5008;NS=2504;DP=14668;EAS_AF=0.6587;AMR_AF=0.5331;AFR_AF=0.2776;EUR_AF=0.3628;SAS_AF=0.4121;AA=T|||;VT=SNP
1	97903583	rs12031561	A	G	100	PASS	AC=1866;AF=0.372604;AN=5008;NS=2504;DP=17667;EAS_AF=0.5456;AMR_AF=0.4654;AFR_AF=0.2042;EUR_AF=0.3499;SAS_AF=0.3793;AA=A|||;VT=SNP
1	97903703	rs10875087	C	T	100	PASS	AC=2197;AF=0.438698;AN=5008;NS=2504;DP=17910;EAS_AF=0.6558;AMR_AF=0.5331;AFR_AF=0.3011;EUR_AF=0.3638;SAS_AF=0.411;AA=C|||;VT=SNP
1	97903729	rs72729921	A	T	100	PASS	AC=39;AF=0.00778754;AN=5008;NS=2504;DP=17804;EAS_AF=0;AMR_AF=0.0144;AFR_AF=0.0015;EUR_AF=0.0249;SAS_AF=0.002;AA=A|||;VT=SNP
1	97904780	rs4949953	T	C	100	PASS	AC=1782;AF=0.355831;AN=5008;NS=2504;DP=15921;EAS_AF=0.2302;AMR_AF=0.3112;AFR_AF=0.348;EUR_AF=0.4831;SAS_AF=0.3967;AA=T|||;VT=SNP
1	97905169	rs55931309	G	C	100	PASS	AC=895;AF=0.178714;AN=5008;NS=2504;DP=16379;EAS_AF=0.1736;AMR_AF=0.1427;AFR_AF=0.0953;EUR_AF=0.1968;SAS_AF=0.3037;AA=G|||;VT=SNP
1	97905260	rs10875088	C	T	100	PASS	AC=2103;AF=0.419928;AN=5008;NS=2504;DP=14729;EAS_AF=0.629;AMR_AF=0.5317;AFR_AF=0.2625;EUR_AF=0.3628;SAS_AF=0.3967;AA=C|||;VT=SNP
1	97905287	rs112419833	T	A	100	PASS	AC=79;AF=0.0157748;AN=5008;NS=2504;DP=14918;EAS_AF=0;AMR_AF=0.0144;AFR_AF=0.0015;EUR_AF=0.0298;SAS_AF=0.0378;AA=T|||;VT=SNP
1	97905749	rs4949954	G	A	100	PASS	AC=34;AF=0.00678914;AN=5008;NS=2504;DP=13711;EAS_AF=0;AMR_AF=0.0101;AFR_AF=0.0023;EUR_AF=0.0239;SAS_AF=0;AA=G|||;VT=SNP
1	97905925	rs116606497	T	A	100	PASS	AC=30;AF=0.00599042;AN=5008;NS=2504;DP=16184;EAS_AF=0;AMR_AF=0.0101;AFR_AF=0;EUR_AF=0.0189;SAS_AF=0.0041;AA=T|||;VT=SNP
1	97907072	rs140821433	C	G	100	PASS	AC=43;AF=0.00858626;AN=5008;NS=2504;DP=17726;EAS_AF=0;AMR_AF=0.0072;AFR_AF=0.0008;EUR_AF=0.0189;SAS_AF=0.0184;AA=C|||;VT=SNP
1	97907085	rs116367593	G	A	100	PASS	AC=55;AF=0.0109824;AN=5008;NS=2504;DP=17528;EAS_AF=0;AMR_AF=0.0173;AFR_AF=0.0008;EUR_AF=0.0298;SAS_AF=0.0123;AA=G|||;VT=SNP
1	97907753	rs7517899	C	T	100	PASS	AC=378;AF=0.0754792;AN=5008;NS=2504;DP=17492;EAS_AF=0.1558;AMR_AF=0.0418;AFR_AF=0.0076;EUR_AF=0.0676;SAS_AF=0.1166;AA=C|||;VT=SNP
1	97907894	rs10783063	T	G	100	PASS	AC=4040;AF=0.806709;AN=5008;NS=2504;DP=17452;EAS_AF=0.8681;AMR_AF=0.8573;AFR_AF=0.6755;EUR_AF=0.8648;SAS_AF=0.8252;AA=G|||;VT=SNP
1	97908244	rs11165874	G	C	100	PASS	AC=2134;AF=0.426118;AN=5008;NS=2504;DP=15441;EAS_AF=0.6518;AMR_AF=0.5346;AFR_AF=0.2648;EUR_AF=0.3648;SAS_AF=0.3978;AA=G|||;VT=SNP
1	97908778	rs56339395	T	C	100	PASS	AC=86;AF=0.0171725;AN=5008;NS=2504;DP=16425;EAS_AF=0;AMR_AF=0.0317;AFR_AF=0.003;EUR_AF=0.0487;SAS_AF=0.0112;AA=T|||;VT=SNP
1	97908872	rs141420760	C	T	100	PASS	AC=43;AF=0.00858626;AN=5008;NS=2504;DP=17812;EAS_AF=0;AMR_AF=0.0072;AFR_AF=0.0008;EUR_AF=0.0189;SAS_AF=0.0184;AA=C|||;VT=SNP
1	97908878	rs1415681	T	G	100	PASS	AC=3915;AF=0.781749;AN=5008;NS=2504;DP=17782;EAS_AF=0.877;AMR_AF=0.8458;AFR_AF=0.6233;EUR_AF=0.8419;SAS_AF=0.7904;AA=T|||;VT=SNP
1	97910513	rs143022055	A	G	100	PASS	AC=43;AF=0.00858626;AN=5008;NS=2504;DP=17208;EAS_AF=0;AMR_AF=0.0072;AFR_AF=0.0008;EUR_AF=0.0189;SAS_AF=0.0184;AA=A|||;VT=SNP
1	97911857	rs56296115	G	T	100	PASS	AC=263;AF=0.052516;AN=5008;NS=2504;DP=17638;EAS_AF=0.1002;AMR_AF=0.0706;AFR_AF=0.059;EUR_AF=0.0149;SAS_AF=0.0204;AA=G|||;VT=SNP
1	97912056	rs4950034	C	T	100	PASS	AC=423;AF=0.0844649;AN=5008;NS=2504;DP=18021;EAS_AF=0.1558;AMR_AF=0.0461;AFR_AF=0.0393;EUR_AF=0.0676;SAS_AF=0.1166;AA=C|||;VT=SNP
1	97912335	rs4612663	G	T	100	PASS	AC=4040;AF=0.806709;AN=5008;NS=2504;DP=17277;EAS_AF=0.8681;AMR_AF=0.8559;AFR_AF=0.6906;EUR_AF=0.8618;SAS_AF=0.8088;AA=T|||;VT=SNP
1	97912390	rs114843736	A	G	100	PASS	AC=43;AF=0.00858626;AN=5008;NS=2504;DP=17567;EAS_AF=0;AMR_AF=0.0072;AFR_AF=0.0008;EUR_AF=0.0189;SAS_AF=0.0184;AA=A|||;VT=SNP
1	97912721	rs10783065	G	A	100	PASS	AC=3927;AF=0.784145;AN=5008;NS=2504;DP=18502;EAS_AF=0.8591;AMR_AF=0.8444;AFR_AF=0.6467;EUR_AF=0.8429;SAS_AF=0.7894;AA=A|||;VT=SNP
1	97913459	rs1538175	T	A	100	PASS	AC=4059;AF=0.810503;AN=5008;NS=2504;DP=18755;EAS_AF=0.8859;AMR_AF=0.8559;AFR_AF=0.677;EUR_AF=0.8648;SAS_AF=0.8252;AA=A|||;VT=SNP
1	97914806	rs10747482	C	A	100	PASS	AC=4023;AF=0.803315;AN=5008;NS=2504;DP=16422;EAS_AF=0.869;AMR_AF=0.8559;AFR_AF=0.6778;EUR_AF=0.8618;SAS_AF=0.8078;AA=A|||;VT=SNP
1	97915213	rs11165875	T	C	100	PASS	AC=2146;AF=0.428514;AN=5008;NS=2504;DP=14732;EAS_AF=0.6607;AMR_AF=0.536;AFR_AF=0.2648;EUR_AF=0.3658;SAS_AF=0.3988;AA=T|||;VT=SNP
1	97915624	rs17376848	A	G	100	PASS	AC=261;AF=0.0521166;AN=5008;NS=2504;DP=17356;EAS_AF=0.1141;AMR_AF=0.0821;AFR_AF=0.0136;EUR_AF=0.0368;SAS_AF=0.0348;AA=A|||;VT=SNP;EX_TARGET
1	97916309	rs10783066	G	C	100	PASS	AC=4078;AF=0.814297;AN=5008;NS=2504;DP=14624;EAS_AF=0.8859;AMR_AF=0.8559;AFR_AF=0.6906;EUR_AF=0.8658;SAS_AF=0.8252;AA=C|||;VT=SNP
1	97916900	rs147764253	C	T	100	PASS	AC=44;AF=0.00878594;AN=5008;NS=2504;DP=19184;EAS_AF=0.001;AMR_AF=0.0072;AFR_AF=0.0008;EUR_AF=0.0189;SAS_AF=0.0184;AA=C|||;VT=SNP
1	97916977	rs147019521	C	T	100	PASS	AC=35;AF=0.00698882;AN=5008;NS=2504;DP=18598;EAS_AF=0;AMR_AF=0.0115;AFR_AF=0.0023;EUR_AF=0.0239;SAS_AF=0;AA=C|||;VT=SNP
1	97917523	rs61789171	G	A	100	PASS	AC=98;AF=0.0195687;AN=5008;NS=2504;DP=20085;EAS_AF=0;AMR_AF=0.0346;AFR_AF=0.003;EUR_AF=0.0557;SAS_AF=0.0143;AA=G|||;VT=SNP
1	97917680	rs115652558	G	A	100	PASS	AC=34;AF=0.00678914;AN=5008;NS=2504;DP=19971;EAS_AF=0;AMR_AF=0.0086;AFR_AF=0.0015;EUR_AF=0.0239;SAS_AF=0.002;AA=G|||;VT=SNP
1	97918137	rs3897855	T	A	100	PASS	AC=1819;AF=0.363219;AN=5008;NS=2504;DP=20163;EAS_AF=0.2292;AMR_AF=0.3098;AFR_AF=0.3835;EUR_AF=0.4781;SAS_AF=0.3937;AA=A|||;VT=SNP
1	97918306	rs3897854	C	T	100	PASS	AC=1742;AF=0.347843;AN=5008;NS=2504;DP=18545;EAS_AF=0.2292;AMR_AF=0.3098;AFR_AF=0.3351;EUR_AF=0.4791;SAS_AF=0.3793;AA=C|||;VT=SNP
1	97918650	rs115764845	C	T	100	PASS	AC=43;AF=0.00858626;AN=5008;NS=2504;DP=17331;EAS_AF=0;AMR_AF=0.0072;AFR_AF=0.0008;EUR_AF=0.0189;SAS_AF=0.0184;AA=C|||;VT=SNP
1	97919354	rs75122842	T	C	100	PASS	AC=37;AF=0.00738818;AN=5008;NS=2504;DP=17334;EAS_AF=0;AMR_AF=0.0159;AFR_AF=0.0008;EUR_AF=0.0229;SAS_AF=0.002;AA=T|||;VT=SNP
1	97919745	rs141931909	G	T	100	PASS	AC=21;AF=0.00419329;AN=5008;NS=2504;DP=15901;EAS_AF=0;AMR_AF=0.0014;AFR_AF=0.0008;EUR_AF=0.0179;SAS_AF=0.001;AA=G|||;VT=SNP
1	97919800	rs75852638	G	A	100	PASS	AC=43;AF=0.00858626;AN=5008;NS=2504;DP=15427;EAS_AF=0;AMR_AF=0.0072;AFR_AF=0.0008;EUR_AF=0.0189;SAS_AF=0.0184;AA=G|||;VT=SNP
1	97920168	rs76262284	A	G	100	PASS	AC=43;AF=0.00858626;AN=5008;NS=2504;DP=16665;EAS_AF=0;AMR_AF=0.0173;AFR_AF=0.0008;EUR_AF=0.0139;SAS_AF=0.0164;AA=A|||;VT=SNP
1	97920501	rs79058138	G	C	100	PASS	AC=7;AF=0.00139776;AN=5008;NS=2504;DP=16663;EAS_AF=0;AMR_AF=0;AFR_AF=0.0008;EUR_AF=0.006;SAS_AF=0;AA=G|||;VT=SNP
1	97920746	rs4950035	T	C	100	PASS	AC=1773;AF=0.354034;AN=5008;NS=2504;DP=14982;EAS_AF=0.2302;AMR_AF=0.3098;AFR_AF=0.3321;EUR_AF=0.4831;SAS_AF=0.41;AA=T|||;VT=SNP
1	97920757	rs150038173	A	G	100	PASS	AC=43;AF=0.00858626;AN=5008;NS=2504;DP=15000;EAS_AF=0;AMR_AF=0.0072;AFR_AF=0.0008;EUR_AF=0.0189;SAS_AF=0.0184;AA=A|||;VT=SNP
1	97920956	rs12354219	T	C	100	PASS	AC=1774;AF=0.354233;AN=5008;NS=2504;DP=16908;EAS_AF=0.2312;AMR_AF=0.3098;AFR_AF=0.3313;EUR_AF=0.4831;SAS_AF=0.411;AA=T|||;VT=SNP
1	97920977	rs2039676	C	T	100	PASS	AC=3996;AF=0.797923;AN=5008;NS=2504;DP=16904;EAS_AF=0.8591;AMR_AF=0.853;AFR_AF=0.6505;EUR_AF=0.8658;SAS_AF=0.8252;AA=T|||;VT=SNP
1	97921342	rs6593648	C	A	100	PASS	AC=3994;AF=0.797524;AN=5008;NS=2504;DP=17702;EAS_AF=0.8591;AMR_AF=0.853;AFR_AF=0.6498;EUR_AF=0.8648;SAS_AF=0.8252;AA=A|||;VT=SNP
1	97921434	rs6593649	C	A	100	PASS	AC=3995;AF=0.797724;AN=5008;NS=2504;DP=16864;EAS_AF=0.8591;AMR_AF=0.853;AFR_AF=0.6498;EUR_AF=0.8658;SAS_AF=0.8252;AA=A|||;VT=SNP
1	97922014	rs61789172	T	A	100	PASS	AC=73;AF=0.0145767;AN=5008;NS=2504;DP=16356;EAS_AF=0.001;AMR_AF=0.013;AFR_AF=0.0015;EUR_AF=0.0427;SAS_AF=0.0184;AA=T|||;VT=SNP
1	97922774	rs10875090	T	C	100	PASS	AC=2174;AF=0.434105;AN=5008;NS=2504;DP=21201;EAS_AF=0.6429;AMR_AF=0.5331;AFR_AF=0.2927;EUR_AF=0.3638;SAS_AF=0.4121;AA=T|||;VT=SNP
1	97923499	rs7531138	T	A	100	PASS	AC=1742;AF=0.347843;AN=5008;NS=2504;DP=17691;EAS_AF=0.2252;AMR_AF=0.3098;AFR_AF=0.3253;EUR_AF=0.4811;SAS_AF=0.3947;AA=T|||;VT=SNP
1	97923785	rs79807948	A	G	100	PASS	AC=246;AF=0.0491214;AN=5008;NS=2504;DP=16827;EAS_AF=0.0982;AMR_AF=0.0821;AFR_AF=0.0136;EUR_AF=0.0368;SAS_AF=0.0358;AA=A|||;VT=SNP
1	97924563	rs61789173	A	G	100	PASS	AC=37;AF=0.00738818;AN=5008;NS=2504;DP=15191;EAS_AF=0.001;AMR_AF=0.0101;AFR_AF=0.0015;EUR_AF=0.0258;SAS_AF=0.001;AA=A|||;VT=SNP
1	97925053	rs7523116	C	T	100	PASS	AC=4022;AF=0.803115;AN=5008;NS=2504;DP=15685;EAS_AF=0.8512;AMR_AF=0.8559;AFR_AF=0.6891;EUR_AF=0.8628;SAS_AF=0.8088;AA=T|||;VT=SNP
1	97926320	rs184316732	C	G	100	PASS	AC=44;AF=0.00878594;AN=5008;NS=2504;DP=17475;EAS_AF=0;AMR_AF=0.0202;AFR_AF=0;EUR_AF=0.0219;SAS_AF=0.0082;AA=C|||;VT=SNP
1	97926486	rs7548444	G	A	100	PASS	AC=253;AF=0.0505192;AN=5008;NS=2504;DP=15173;EAS_AF=0.0933;AMR_AF=0.0706;AFR_AF=0.0575;EUR_AF=0.0149;SAS_AF=0.0194;AA=G|||;VT=SNP
1	97926839	rs7550959	G	A	100	PASS	AC=1724;AF=0.344249;AN=5008;NS=2504;DP=16193;EAS_AF=0.2242;AMR_AF=0.3084;AFR_AF=0.3268;EUR_AF=0.4771;SAS_AF=0.3804;AA=G|||;VT=SNP
1	97927565	rs72729930	T	G	100	PASS	AC=893;AF=0.178315;AN=5008;NS=2504;DP=16987;EAS_AF=0.1736;AMR_AF=0.1513;AFR_AF=0.0817;EUR_AF=0.2058;SAS_AF=0.3047;AA=T|||;VT=SNP
1	97928949	rs4431878	T	C	100	PASS	AC=4008;AF=0.800319;AN=5008;NS=2504;DP=20914;EAS_AF=0.8601;AMR_AF=0.8501;AFR_AF=0.6884;EUR_AF=0.8459;SAS_AF=0.8078;AA=C|||;VT=SNP
1	97928976	rs6696976	T	G	100	PASS	AC=1557;AF=0.310903;AN=5008;NS=2504;DP=20615;EAS_AF=0.381;AMR_AF=0.4193;AFR_AF=0.2443;EUR_AF=0.2853;SAS_AF=0.2781;AA=T|||;VT=SNP
1	97929458	rs12735808	G	A	100	PASS	AC=706;AF=0.140974;AN=5008;NS=2504;DP=18019;EAS_AF=0.0556;AMR_AF=0.1484;AFR_AF=0.149;EUR_AF=0.2724;SAS_AF=0.0777;AA=G|||;VT=SNP
1	97929998	rs79206631	C	T	100	PASS	AC=39;AF=0.00778754;AN=5008;NS=2504;DP=13473;EAS_AF=0;AMR_AF=0.0144;AFR_AF=0.0015;EUR_AF=0.0249;SAS_AF=0.002;AA=C|||;VT=SNP
1	97930280	rs138870478	G	A	100	PASS	AC=31;AF=0.0061901;AN=5008;NS=2504;DP=22165;EAS_AF=0;AMR_AF=0.0043;AFR_AF=0.0008;EUR_AF=0.0189;SAS_AF=0.0082;AA=G|||;VT=SNP
1	97931154	rs149558699	C	T	100	PASS	AC=31;AF=0.0061901;AN=5008;NS=2504;DP=18496;EAS_AF=0;AMR_AF=0.0043;AFR_AF=0.0008;EUR_AF=0.0189;SAS_AF=0.0082;AA=C|||;VT=SNP
1	97931485	rs115085562	G	T	100	PASS	AC=42;AF=0.00838658;AN=5008;NS=2504;DP=17324;EAS_AF=0;AMR_AF=0.0072;AFR_AF=0.0008;EUR_AF=0.0189;SAS_AF=0.0174;AA=G|||;VT=SNP
1	97931595	rs10783067	C	T	100	PASS	AC=3966;AF=0.791933;AN=5008;NS=2504;DP=17638;EAS_AF=0.8472;AMR_AF=0.8545;AFR_AF=0.6513;EUR_AF=0.8618;SAS_AF=0.8088;AA=T|||;VT=SNP
1	97931922	rs80175316	T	C	100	PASS	AC=31;AF=0.0061901;AN=5008;NS=2504;DP=17422;EAS_AF=0.001;AMR_AF=0.0086;AFR_AF=0.0023;EUR_AF=0.0179;SAS_AF=0.0031;AA=T|||;VT=SNP
1	97932256	rs12136186	T	C	100	PASS	AC=616;AF=0.123003;AN=5008;NS=2504;DP=16682;EAS_AF=0.0556;AMR_AF=0.1441;AFR_AF=0.0832;EUR_AF=0.2724;SAS_AF=0.0777;AA=T|||;VT=SNP
1	97932322	rs10783068	C	T	100	PASS	AC=3968;AF=0.792332;AN=5008;NS=2504;DP=15975;EAS_AF=0.8472;AMR_AF=0.8545;AFR_AF=0.652;EUR_AF=0.8618;SAS_AF=0.8098;AA=T|||;VT=SNP
1	97932751	rs150531239	C	A	100	PASS	AC=42;AF=0.00838658;AN=5008;NS=2504;DP=18158;EAS_AF=0;AMR_AF=0.0072;AFR_AF=0.0008;EUR_AF=0.0189;SAS_AF=0.0174;AA=C|||;VT=SNP
1	97933173	rs13376084	G	A	100	PASS	AC=42;AF=0.00838658;AN=5008;NS=2504;DP=17250;EAS_AF=0;AMR_AF=0.0072;AFR_AF=0.0008;EUR_AF=0.0189;SAS_AF=0.0174;AA=G|||;VT=SNP
1	97933215	rs11165877	G	A	100	PASS	AC=1018;AF=0.203275;AN=5008;NS=2504;DP=16967;EAS_AF=0.1538;AMR_AF=0.2421;AFR_AF=0.2042;EUR_AF=0.3082;SAS_AF=0.1176;AA=G|||;VT=SNP
1	97934085	rs61789175	T	C	100	PASS	AC=58;AF=0.0115815;AN=5008;NS=2504;DP=16899;EAS_AF=0.001;AMR_AF=0.013;AFR_AF=0.0015;EUR_AF=0.0427;SAS_AF=0.0031;AA=T|||;VT=SNP
1	97934254	rs76692391	G	C	100	PASS	AC=89;AF=0.0177716;AN=5008;NS=2504;DP=17435;EAS_AF=0;AMR_AF=0.0173;AFR_AF=0;EUR_AF=0.0417;SAS_AF=0.0358;AA=G|||;VT=SNP
1	97934864	rs115396448	A	C	100	PASS	AC=42;AF=0.00838658;AN=5008;NS=2504;DP=15404;EAS_AF=0;AMR_AF=0.0072;AFR_AF=0.0008;EUR_AF=0.0189;SAS_AF=0.0174;AA=A|||;VT=SNP
1	97935510	rs34387885	T	C	100	PASS	AC=506;AF=0.101038;AN=5008;NS=2504;DP=18244;EAS_AF=0.2004;AMR_AF=0.0461;AFR_AF=0.0386;EUR_AF=0.0676;SAS_AF=0.1564;AA=T|||;VT=SNP
1	97935782	rs143966823	T	C	100	PASS	AC=42;AF=0.00838658;AN=5008;NS=2504;DP=17926;EAS_AF=0;AMR_AF=0.0072;AFR_AF=0.0008;EUR_AF=0.0189;SAS_AF=0.0174;AA=T|||;VT=SNP
1	97935802	rs143979894	C	T	100	PASS	AC=42;AF=0.00838658;AN=5008;NS=2504;DP=17620;EAS_AF=0;AMR_AF=0.0072;AFR_AF=0.0008;EUR_AF=0.0189;SAS_AF=0.0174;AA=C|||;VT=SNP
1	97936870	rs61789177	A	G	100	PASS	AC=658;AF=0.13139;AN=5008;NS=2504;DP=15545;EAS_AF=0.0704;AMR_AF=0.0908;AFR_AF=0.1732;EUR_AF=0.1869;SAS_AF=0.1094;AA=A|||;VT=SNP
1	97936889	rs34044808	C	A	100	PASS	AC=690;AF=0.13778;AN=5008;NS=2504;DP=15874;EAS_AF=0.0704;AMR_AF=0.0908;AFR_AF=0.1974;EUR_AF=0.1879;SAS_AF=0.1084;AA=A|||;VT=SNP
1	97937069	rs74105234	G	A	100	PASS	AC=728;AF=0.145367;AN=5008;NS=2504;DP=17558;EAS_AF=0.0556;AMR_AF=0.1499;AFR_AF=0.1649;EUR_AF=0.2724;SAS_AF=0.0777;AA=G|||;VT=SNP
1	97937120	rs139426672	A	G	100	PASS	AC=42;AF=0.00838658;AN=5008;NS=2504;DP=16637;EAS_AF=0;AMR_AF=0.0072;AFR_AF=0.0008;EUR_AF=0.0189;SAS_AF=0.0174;AA=A|||;VT=SNP
1	97937394	rs7513650	T	C	100	PASS	AC=4051;AF=0.808906;AN=5008;NS=2504;DP=15495;EAS_AF=0.8591;AMR_AF=0.8588;AFR_AF=0.6899;EUR_AF=0.8648;SAS_AF=0.8252;AA=C|||;VT=SNP
1	97938391	rs61789178	A	G	100	PASS	AC=680;AF=0.135783;AN=5008;NS=2504;DP=17165;EAS_AF=0.0724;AMR_AF=0.0908;AFR_AF=0.174;EUR_AF=0.1899;SAS_AF=0.1258;AA=A|||;VT=SNP
1	97938684	rs10875091	T	C	100	PASS	AC=3999;AF=0.798522;AN=5008;NS=2504;DP=18091;EAS_AF=0.8591;AMR_AF=0.8559;AFR_AF=0.652;EUR_AF=0.8648;SAS_AF=0.8252;AA=C|||;VT=SNP
1	97939487	rs141877895	G	C	100	PASS	AC=42;AF=0.00838658;AN=5008;NS=2504;DP=13990;EAS_AF=0;AMR_AF=0.0072;AFR_AF=0.0008;EUR_AF=0.0189;SAS_AF=0.0174;AA=G|||;VT=SNP
1	97940170	rs11811087	A	C	100	PASS	AC=721;AF=0.14397;AN=5008;NS=2504;DP=12358;EAS_AF=0.0704;AMR_AF=0.0922;AFR_AF=0.2073;EUR_AF=0.1909;SAS_AF=0.1227;AA=C|||;VT=SNP
1	97940231	rs11811436	T	C	100	PASS	AC=717;AF=0.143171;AN=5008;NS=2504;DP=12223;EAS_AF=0.0704;AMR_AF=0.0908;AFR_AF=0.2073;EUR_AF=0.1879;SAS_AF=0.1227;AA=C|||;VT=SNP
1	97940343	rs12117481	G	A	100	PASS	AC=1043;AF=0.208267;AN=5008;NS=2504;DP=11181;EAS_AF=0.1468;AMR_AF=0.2507;AFR_AF=0.2065;EUR_AF=0.3221;SAS_AF=0.1268;AA=G|||;VT=SNP
1	97941485	rs11165879	A	G	100	PASS	AC=3219;AF=0.642772;AN=5008;NS=2504;DP=20326;EAS_AF=0.7877;AMR_AF=0.7565;AFR_AF=0.4312;EUR_AF=0.6571;SAS_AF=0.684;AA=A|||;VT=SNP
1	97942236	rs114273993	G	A	100	PASS	AC=42;AF=0.00838658;AN=5008;NS=2504;DP=17372;EAS_AF=0;AMR_AF=0.0072;AFR_AF=0.0008;EUR_AF=0.0189;SAS_AF=0.0174;AA=G|||;VT=SNP
1	97942311	rs149262453	T	C	100	PASS	AC=42;AF=0.00838658;AN=5008;NS=2504;DP=18000;EAS_AF=0;AMR_AF=0.0072;AFR_AF=0.0008;EUR_AF=0.0189;SAS_AF=0.0174;AA=T|||;VT=SNP
1	97944050	rs12096724	G	T	100	PASS	AC=653;AF=0.130391;AN=5008;NS=2504;DP=20240;EAS_AF=0.0724;AMR_AF=0.0893;AFR_AF=0.1732;EUR_AF=0.1829;SAS_AF=0.1074;AA=G|||;VT=SNP
1	97944059	rs6672095	G	T	100	PASS	AC=1624;AF=0.324281;AN=5008;NS=2504;DP=20178;EAS_AF=0.4236;AMR_AF=0.4654;AFR_AF=0.1558;EUR_AF=0.2803;SAS_AF=0.3947;AA=G|||;VT=SNP
1	97944341	rs12759539	G	A	100	PASS	AC=724;AF=0.144569;AN=5008;NS=2504;DP=21315;EAS_AF=0.0546;AMR_AF=0.1499;AFR_AF=0.1641;EUR_AF=0.2704;SAS_AF=0.0777;AA=G|||;VT=SNP
1	97944866	rs141590460	A	C	100	PASS	AC=42;AF=0.00838658;AN=5008;NS=2504;DP=20651;EAS_AF=0;AMR_AF=0.0072;AFR_AF=0.0008;EUR_AF=0.0189;SAS_AF=0.0174;AA=A|||;VT=SNP
1	97945292	rs945881	G	A	100	PASS	AC=2690;AF=0.537141;AN=5008;NS=2504;DP=20828;EAS_AF=0.5754;AMR_AF=0.7089;AFR_AF=0.3903;EUR_AF=0.5865;SAS_AF=0.5235;AA=G|||;VT=SNP
1	97945793	rs61789180	A	G	100	PASS	AC=529;AF=0.105631;AN=5008;NS=2504;DP=15470;EAS_AF=0.0724;AMR_AF=0.0865;AFR_AF=0.0772;EUR_AF=0.1849;SAS_AF=0.1104;AA=A|||;VT=SNP
1	97946041	rs950467	T	G	100	PASS	AC=4043;AF=0.807308;AN=5008;NS=2504;DP=15548;EAS_AF=0.8542;AMR_AF=0.8588;AFR_AF=0.6899;EUR_AF=0.8618;SAS_AF=0.8252;AA=G|||;VT=SNP
1	97946461	rs55865801	A	G	100	PASS	AC=722;AF=0.144169;AN=5008;NS=2504;DP=15257;EAS_AF=0.0714;AMR_AF=0.0922;AFR_AF=0.2057;EUR_AF=0.1918;SAS_AF=0.1237;AA=G|||;VT=SNP
1	97946840	rs11165880	C	T	100	PASS	AC=3988;AF=0.796326;AN=5008;NS=2504;DP=15171;EAS_AF=0.8433;AMR_AF=0.8559;AFR_AF=0.6717;EUR_AF=0.8598;SAS_AF=0.8088;AA=C|||;VT=SNP
1	97947179	rs952856	C	G	100	PASS	AC=3963;AF=0.791334;AN=5008;NS=2504;DP=15010;EAS_AF=0.8433;AMR_AF=0.8545;AFR_AF=0.6528;EUR_AF=0.8608;SAS_AF=0.8088;AA=G|||;VT=SNP
1	97947883	rs11165881	C	T	100	PASS	AC=2654;AF=0.529952;AN=5008;NS=2504;DP=18645;EAS_AF=0.5754;AMR_AF=0.7075;AFR_AF=0.3744;EUR_AF=0.5885;SAS_AF=0.5072;AA=C|||;VT=SNP
1	97948014	rs6685976	G	A	100	PASS	AC=682;AF=0.136182;AN=5008;NS=2504;DP=18983;EAS_AF=0.0714;AMR_AF=0.0893;AFR_AF=0.1959;EUR_AF=0.1829;SAS_AF=0.1074;AA=G|||;VT=SNP
1	97948766	rs79156814	C	A	100	PASS	AC=30;AF=0.00599042;AN=5008;NS=2504;DP=19621;EAS_AF=0;AMR_AF=0.0086;AFR_AF=0.0023;EUR_AF=0.0179;SAS_AF=0.0031;AA=C|||;VT=SNP
1	97949304	rs117960039	A	G	100	PASS	AC=46;AF=0.0091853;AN=5008;NS=2504;DP=17128;EAS_AF=0;AMR_AF=0.0072;AFR_AF=0.0015;EUR_AF=0.0189;SAS_AF=0.0204;AA=A|||;VT=SNP
1	97949375	rs4495745	A	C	100	PASS	AC=4050;AF=0.808706;AN=5008;NS=2504;DP=16969;EAS_AF=0.8423;AMR_AF=0.8573;AFR_AF=0.6982;EUR_AF=0.8777;SAS_AF=0.818;AA=C|||;VT=SNP
1	97949431	rs4451581	A	C	100	PASS	AC=3951;AF=0.788938;AN=5008;NS=2504;DP=16660;EAS_AF=0.8363;AMR_AF=0.8401;AFR_AF=0.671;EUR_AF=0.837;SAS_AF=0.8139;AA=C|||;VT=SNP
1	97949735	rs13375021	C	T	100	PASS	AC=902;AF=0.180112;AN=5008;NS=2504;DP=13578;EAS_AF=0.1935;AMR_AF=0.17;AFR_AF=0.2632;EUR_AF=0.17;SAS_AF=0.0716;AA=C|||;VT=SNP
1	97950034	rs7545712	G	A	100	PASS	AC=2414;AF=0.482029;AN=5008;NS=2504;DP=15924;EAS_AF=0.3125;AMR_AF=0.6254;AFR_AF=0.5068;EUR_AF=0.5616;SAS_AF=0.4397;AA=A|||;VT=SNP
1	97950902	rs6593650	A	C	100	PASS	AC=1675;AF=0.334465;AN=5008;NS=2504;DP=16219;EAS_AF=0.4454;AMR_AF=0.2637;AFR_AF=0.2595;EUR_AF=0.2992;SAS_AF=0.408;AA=A|||;VT=SNP
1	97950934	rs4950037	G	T	100	PASS	AC=3201;AF=0.639177;AN=5008;NS=2504;DP=15362;EAS_AF=0.7192;AMR_AF=0.6095;AFR_AF=0.6271;EUR_AF=0.6163;SAS_AF=0.6176;AA=T|||;VT=SNP
1	97951106	rs4950038	A	C	100	PASS	AC=917;AF=0.183107;AN=5008;NS=2504;DP=17169;EAS_AF=0.2629;AMR_AF=0.2695;AFR_AF=0.143;EUR_AF=0.1928;SAS_AF=0.0838;AA=A|||;VT=SNP
1	97951525	rs11165882	C	A	100	PASS	AC=3142;AF=0.627396;AN=5008;NS=2504;DP=17880;EAS_AF=0.7232;AMR_AF=0.6066;AFR_AF=0.612;EUR_AF=0.6014;SAS_AF=0.591;AA=A|||;VT=SNP
1	97951926	rs10747483	T	C	100	PASS	AC=3216;AF=0.642173;AN=5008;NS=2504;DP=16647;EAS_AF=0.7302;AMR_AF=0.6153;AFR_AF=0.6165;EUR_AF=0.6252;SAS_AF=0.6227;AA=t|||;VT=SNP
1	97951969	rs4949955	T	A	100	PASS	AC=2040;AF=0.407348;AN=5008;NS=2504;DP=16214;EAS_AF=0.4583;AMR_AF=0.3357;AFR_AF=0.3238;EUR_AF=0.4165;SAS_AF=0.5092;AA=T|||;VT=SNP
1	97952408	rs36028550	C	T	100	PASS	AC=214;AF=0.0427316;AN=5008;NS=2504;DP=13583;EAS_AF=0;AMR_AF=0.0562;AFR_AF=0.0794;EUR_AF=0.0606;SAS_AF=0.0092;AA=C|||;VT=SNP
1	97953000	rs9629025	C	T	100	PASS	AC=54;AF=0.0107827;AN=5008;NS=2504;DP=14504;EAS_AF=0.005;AMR_AF=0.0058;AFR_AF=0;EUR_AF=0.0159;SAS_AF=0.0297;AA=C|||;VT=SNP
1	97953329	rs55701055	T	G	100	PASS	AC=78;AF=0.0155751;AN=5008;NS=2504;DP=19068;EAS_AF=0.001;AMR_AF=0.0231;AFR_AF=0.0038;EUR_AF=0.0517;SAS_AF=0.0041;AA=T|||;VT=SNP
1	97953641	rs6687950	G	A	100	PASS	AC=3330;AF=0.664936;AN=5008;NS=2504;DP=17194;EAS_AF=0.7351;AMR_AF=0.6225;AFR_AF=0.6974;EUR_AF=0.6282;SAS_AF=0.6166;AA=A|||;VT=SNP
1	97953720	rs11165883	T	A	100	PASS	AC=959;AF=0.191494;AN=5008;NS=2504;DP=17138;EAS_AF=0.2669;AMR_AF=0.2723;AFR_AF=0.171;EUR_AF=0.1918;SAS_AF=0.0838;AA=T|||;VT=SNP
1	97953752	rs12058771	T	G	100	PASS	AC=332;AF=0.0662939;AN=5008;NS=2504;DP=15960;EAS_AF=0.0129;AMR_AF=0.0706;AFR_AF=0.0484;EUR_AF=0.1133;SAS_AF=0.0941;AA=T|||;VT=SNP
1	97953946	rs6679873	T	G	100	PASS	AC=3236;AF=0.646166;AN=5008;NS=2504;DP=17466;EAS_AF=0.7361;AMR_AF=0.6196;AFR_AF=0.6203;EUR_AF=0.6352;SAS_AF=0.6186;AA=G|||;VT=SNP
1	97954176	rs6664888	C	G	100	PASS	AC=1216;AF=0.242812;AN=5008;NS=2504;DP=18357;EAS_AF=0.4256;AMR_AF=0.1916;AFR_AF=0.0446;EUR_AF=0.2455;SAS_AF=0.3558;AA=C|||;VT=SNP
1	97954272	rs12060079	T	C	100	PASS	AC=331;AF=0.0660942;AN=5008;NS=2504;DP=18952;EAS_AF=0.0129;AMR_AF=0.0692;AFR_AF=0.0454;EUR_AF=0.1163;SAS_AF=0.0951;AA=T|||;VT=SNP
1	97954318	rs12074340	C	T	100	PASS	AC=321;AF=0.0640974;AN=5008;NS=2504;DP=21394;EAS_AF=0.0129;AMR_AF=0.0692;AFR_AF=0.0393;EUR_AF=0.1143;SAS_AF=0.0951;AA=C|||;VT=SNP
1	97954403	rs12121057	G	C	100	PASS	AC=900;AF=0.179712;AN=5008;NS=2504;DP=21786;EAS_AF=0.2669;AMR_AF=0.2651;AFR_AF=0.1339;EUR_AF=0.1879;SAS_AF=0.0828;AA=C|||;VT=SNP
1	97954589	rs10875092	A	G	100	PASS	AC=1205;AF=0.240615;AN=5008;NS=2504;DP=18856;EAS_AF=0.4266;AMR_AF=0.1916;AFR_AF=0.0356;EUR_AF=0.2465;SAS_AF=0.3548;AA=A|||;VT=SNP
1	97954922	rs140578680	A	G	100	PASS	AC=49;AF=0.00978435;AN=5008;NS=2504;DP=19552;EAS_AF=0;AMR_AF=0.0058;AFR_AF=0;EUR_AF=0.0159;SAS_AF=0.0297;AA=A|||;VT=SNP
1	97955133	rs1415682	A	G	100	PASS	AC=908;AF=0.18131;AN=5008;NS=2504;DP=18592;EAS_AF=0.2728;AMR_AF=0.2651;AFR_AF=0.1346;EUR_AF=0.1879;SAS_AF=0.0838;AA=G|||;VT=SNP
1	97955273	rs952501	G	A	100	PASS	AC=896;AF=0.178914;AN=5008;NS=2504;DP=17926;EAS_AF=0.2659;AMR_AF=0.2651;AFR_AF=0.1316;EUR_AF=0.1879;SAS_AF=0.0828;AA=G|||;VT=SNP
1	97955719	rs10875093	A	C	100	PASS	AC=3216;AF=0.642173;AN=5008;NS=2504;DP=12954;EAS_AF=0.7351;AMR_AF=0.6196;AFR_AF=0.6067;EUR_AF=0.6352;SAS_AF=0.6176;AA=C|||;VT=SNP
1	97955794	rs144409110	C	T	100	PASS	AC=15;AF=0.00299521;AN=5008;NS=2504;DP=12121;EAS_AF=0;AMR_AF=0;AFR_AF=0;EUR_AF=0.0139;SAS_AF=0.001;AA=C|||;VT=SNP
1	97955825	rs11165884	A	T	100	PASS	AC=896;AF=0.178914;AN=5008;NS=2504;DP=11310;EAS_AF=0.2659;AMR_AF=0.2651;AFR_AF=0.1316;EUR_AF=0.1879;SAS_AF=0.0828;AA=A|||;VT=SNP
1	97956008	rs115216079	C	T	100	PASS	AC=323;AF=0.0644968;AN=5008;NS=2504;DP=6666;EAS_AF=0.0129;AMR_AF=0.0692;AFR_AF=0.0393;EUR_AF=0.1163;SAS_AF=0.0951;AA=C|||;VT=SNP
1	97956480	rs4364915	T	A	100	PASS	AC=3217;AF=0.642372;AN=5008;NS=2504;DP=10579;EAS_AF=0.7351;AMR_AF=0.6196;AFR_AF=0.6067;EUR_AF=0.6352;SAS_AF=0.6186;AA=A|||;VT=SNP
1	97956846	rs75028638	T	C	100	PASS	AC=21;AF=0.00419329;AN=5008;NS=2504;DP=9883;EAS_AF=0;AMR_AF=0.0086;AFR_AF=0.0008;EUR_AF=0.0139;SAS_AF=0;AA=T|||;VT=SNP
1	97956999	rs74480548	T	C	100	PASS	AC=45;AF=0.00898562;AN=5008;NS=2504;DP=11182;EAS_AF=0;AMR_AF=0.0231;AFR_AF=0;EUR_AF=0.0189;SAS_AF=0.0102;AA=T|||;VT=SNP
1	97957779	rs78338622	T	A	100	PASS	AC=324;AF=0.0646965;AN=5008;NS=2504;DP=18650;EAS_AF=0.0129;AMR_AF=0.0692;AFR_AF=0.0401;EUR_AF=0.1163;SAS_AF=0.0951;AA=T|||;VT=SNP
1	97958108	rs2811188	G	A	100	PASS	AC=3133;AF=0.625599;AN=5008;NS=2504;DP=19055;EAS_AF=0.7312;AMR_AF=0.6124;AFR_AF=0.6036;EUR_AF=0.6024;SAS_AF=0.5798;AA=A|||;VT=SNP
1	97959482	rs2786779	T	C	100	PASS	AC=905;AF=0.180711;AN=5008;NS=2504;DP=17045;EAS_AF=0.2659;AMR_AF=0.2651;AFR_AF=0.1384;EUR_AF=0.1879;SAS_AF=0.0828;AA=T|||;VT=SNP
1	97959669	rs79926623	T	C	100	PASS	AC=152;AF=0.0303514;AN=5008;NS=2504;DP=18546;EAS_AF=0;AMR_AF=0.0072;AFR_AF=0.0772;EUR_AF=0.0159;SAS_AF=0.0297;AA=T|||;VT=SNP
1	97961206	rs12062552	T	C	100	PASS	AC=324;AF=0.0646965;AN=5008;NS=2504;DP=14249;EAS_AF=0.0129;AMR_AF=0.0692;AFR_AF=0.0393;EUR_AF=0.1173;SAS_AF=0.0951;AA=T|||;VT=SNP
1	97961780	rs56229527	C	T	100	PASS	AC=34;AF=0.00678914;AN=5008;NS=2504;DP=19840;EAS_AF=0;AMR_AF=0.0144;AFR_AF=0.0015;EUR_AF=0.0189;SAS_AF=0.0031;AA=C|||;VT=SNP
1	97961878	rs115346130	C	T	100	PASS	AC=31;AF=0.0061901;AN=5008;NS=2504;DP=20722;EAS_AF=0;AMR_AF=0.013;AFR_AF=0;EUR_AF=0.0219;SAS_AF=0;AA=C|||;VT=SNP
1	97962038	rs2811187	A	C	100	PASS	AC=904;AF=0.180511;AN=5008;NS=2504;DP=19994;EAS_AF=0.2738;AMR_AF=0.2651;AFR_AF=0.1316;EUR_AF=0.1879;SAS_AF=0.0828;AA=A|||;VT=SNP
1	97962543	rs76394731	G	C	100	PASS	AC=324;AF=0.0646965;AN=5008;NS=2504;DP=16841;EAS_AF=0.0129;AMR_AF=0.0692;AFR_AF=0.0393;EUR_AF=0.1173;SAS_AF=0.0951;AA=G|||;VT=SNP
1	97962879	rs77950444	T	C	100	PASS	AC=50;AF=0.00998403;AN=5008;NS=2504;DP=17358;EAS_AF=0;AMR_AF=0.0058;AFR_AF=0;EUR_AF=0.0159;SAS_AF=0.0307;AA=T|||;VT=SNP
1	97962979	rs2786778	C	T	100	PASS	AC=896;AF=0.178914;AN=5008;NS=2504;DP=17385;EAS_AF=0.2659;AMR_AF=0.2651;AFR_AF=0.1316;EUR_AF=0.1879;SAS_AF=0.0828;AA=T|||;VT=SNP
1	97963025	rs2786777	G	C	100	PASS	AC=897;AF=0.179113;AN=5008;NS=2504;DP=17522;EAS_AF=0.2659;AMR_AF=0.2666;AFR_AF=0.1316;EUR_AF=0.1879;SAS_AF=0.0828;AA=G|||;VT=SNP
1	97963035	rs2786776	T	G	100	PASS	AC=3246;AF=0.648163;AN=5008;NS=2504;DP=17476;EAS_AF=0.7361;AMR_AF=0.621;AFR_AF=0.6256;EUR_AF=0.6372;SAS_AF=0.6186;AA=G|||;VT=SNP
1	97963085	rs2786775	C	A	100	PASS	AC=896;AF=0.178914;AN=5008;NS=2504;DP=16641;EAS_AF=0.2659;AMR_AF=0.2651;AFR_AF=0.1316;EUR_AF=0.1879;SAS_AF=0.0828;AA=C|||;VT=SNP
1	97963907	rs2786774	T	C	100	PASS	AC=886;AF=0.176917;AN=5008;NS=2504;DP=15180;EAS_AF=0.2659;AMR_AF=0.2651;AFR_AF=0.1241;EUR_AF=0.1879;SAS_AF=0.0828;AA=T|||;VT=SNP
1	97963919	rs2786773	C	T	100	PASS	AC=886;AF=0.176917;AN=5008;NS=2504;DP=14999;EAS_AF=0.2659;AMR_AF=0.2651;AFR_AF=0.1241;EUR_AF=0.1879;SAS_AF=0.0828;AA=C|||;VT=SNP
1	97964122	rs2811186	A	G	100	PASS	AC=3210;AF=0.640974;AN=5008;NS=2504;DP=13224;EAS_AF=0.7321;AMR_AF=0.6196;AFR_AF=0.6218;EUR_AF=0.6193;SAS_AF=0.6104;AA=G|||;VT=SNP
1	97964195	rs77944334	A	T	100	PASS	AC=324;AF=0.0646965;AN=5008;NS=2504;DP=13033;EAS_AF=0.0129;AMR_AF=0.0692;AFR_AF=0.0393;EUR_AF=0.1173;SAS_AF=0.0951;AA=A|||;VT=SNP
1	97964441	rs78673388	C	T	100	PASS	AC=324;AF=0.0646965;AN=5008;NS=2504;DP=11822;EAS_AF=0.0129;AMR_AF=0.0692;AFR_AF=0.0393;EUR_AF=0.1173;SAS_AF=0.0951;AA=C|||;VT=SNP
1	97964874	rs191919167	T	A	100	PASS	AC=50;AF=0.00998403;AN=5008;NS=2504;DP=13406;EAS_AF=0;AMR_AF=0.0058;AFR_AF=0;EUR_AF=0.0159;SAS_AF=0.0307;AA=T|||;VT=SNP
1	97965362	rs183277867	T	G	100	PASS	AC=50;AF=0.00998403;AN=5008;NS=2504;DP=15979;EAS_AF=0;AMR_AF=0.0058;AFR_AF=0;EUR_AF=0.0159;SAS_AF=0.0307;AA=T|||;VT=SNP
1	97965500	rs78472505	T	C	100	PASS	AC=79;AF=0.0157748;AN=5008;NS=2504;DP=15825;EAS_AF=0.002;AMR_AF=0.0245;AFR_AF=0.003;EUR_AF=0.0517;SAS_AF=0.0041;AA=t|||;VT=SNP
1	97966191	rs114369627	G	A	100	PASS	AC=21;AF=0.00419329;AN=5008;NS=2504;DP=18082;EAS_AF=0;AMR_AF=0.0086;AFR_AF=0.0008;EUR_AF=0.0139;SAS_AF=0;AA=G|||;VT=SNP
1	97966205	rs4520446	C	T	100	PASS	AC=2810;AF=0.561102;AN=5008;NS=2504;DP=18094;EAS_AF=0.7173;AMR_AF=0.5447;AFR_AF=0.5635;EUR_AF=0.4871;SAS_AF=0.4847;AA=T|||;VT=SNP
1	97966992	rs79961076	G	A	100	PASS	AC=324;AF=0.0646965;AN=5008;NS=2504;DP=17204;EAS_AF=0.0129;AMR_AF=0.0692;AFR_AF=0.0393;EUR_AF=0.1173;SAS_AF=0.0951;AA=G|||;VT=SNP
1	97967865	rs189491568	G	C	100	PASS	AC=50;AF=0.00998403;AN=5008;NS=2504;DP=19238;EAS_AF=0;AMR_AF=0.0058;AFR_AF=0;EUR_AF=0.0159;SAS_AF=0.0307;AA=G|||;VT=SNP
1	97967983	rs10493892	A	C	100	PASS	AC=324;AF=0.0646965;AN=5008;NS=2504;DP=18335;EAS_AF=0.0129;AMR_AF=0.0692;AFR_AF=0.0393;EUR_AF=0.1173;SAS_AF=0.0951;AA=A|||;VT=SNP
1	97968480	rs2811185	C	G	100	PASS	AC=899;AF=0.179513;AN=5008;NS=2504;DP=14429;EAS_AF=0.2659;AMR_AF=0.2651;AFR_AF=0.1339;EUR_AF=0.1879;SAS_AF=0.0828;AA=G|||;VT=SNP
1	97968615	rs2786782	A	G	100	PASS	AC=3214;AF=0.641773;AN=5008;NS=2504;DP=14029;EAS_AF=0.7321;AMR_AF=0.621;AFR_AF=0.6059;EUR_AF=0.6362;SAS_AF=0.6176;AA=G|||;VT=SNP
1	97968757	rs12073044	T	A	100	PASS	AC=324;AF=0.0646965;AN=5008;NS=2504;DP=15955;EAS_AF=0.0129;AMR_AF=0.0692;AFR_AF=0.0393;EUR_AF=0.1173;SAS_AF=0.0951;AA=T|||;VT=SNP
1	97969062	rs77750308	A	G	100	PASS	AC=324;AF=0.0646965;AN=5008;NS=2504;DP=17691;EAS_AF=0.0129;AMR_AF=0.0692;AFR_AF=0.0393;EUR_AF=0.1173;SAS_AF=0.0951;AA=A|||;VT=SNP
1	97969298	rs2786781	A	G	100	PASS	AC=3226;AF=0.644169;AN=5008;NS=2504;DP=16623;EAS_AF=0.7321;AMR_AF=0.6239;AFR_AF=0.6256;EUR_AF=0.6252;SAS_AF=0.6125;AA=G|||;VT=SNP
1	97969840	rs2811184	G	C	100	PASS	AC=3135;AF=0.625998;AN=5008;NS=2504;DP=19664;EAS_AF=0.7312;AMR_AF=0.6066;AFR_AF=0.6036;EUR_AF=0.6083;SAS_AF=0.5798;AA=C|||;VT=SNP
1	97970457	rs115191210	G	A	100	PASS	AC=45;AF=0.00898562;AN=5008;NS=2504;DP=12794;EAS_AF=0;AMR_AF=0.0231;AFR_AF=0;EUR_AF=0.0189;SAS_AF=0.0102;AA=G|||;VT=SNP
1	97970618	rs7516492	G	A	100	PASS	AC=1650;AF=0.329473;AN=5008;NS=2504;DP=17621;EAS_AF=0.4444;AMR_AF=0.2695;AFR_AF=0.2428;EUR_AF=0.2982;SAS_AF=0.4029;AA=G|||;VT=SNP
1	97970943	rs17377093	C	T	100	PASS	AC=55;AF=0.0109824;AN=5008;NS=2504;DP=13731;EAS_AF=0;AMR_AF=0.0159;AFR_AF=0.0008;EUR_AF=0.0328;SAS_AF=0.0102;AA=C|||;VT=SNP
1	97971063	rs12029826	T	A	100	PASS	AC=1659;AF=0.33127;AN=5008;NS=2504;DP=8627;EAS_AF=0.4514;AMR_AF=0.2695;AFR_AF=0.2428;EUR_AF=0.2982;SAS_AF=0.4049;AA=T|||;VT=SNP
1	97971215	rs11165886	C	T	100	PASS	AC=1656;AF=0.330671;AN=5008;NS=2504;DP=12593;EAS_AF=0.4514;AMR_AF=0.268;AFR_AF=0.2405;EUR_AF=0.3002;SAS_AF=0.4039;AA=C|||;VT=SNP
1	97971252	rs2811183	T	C	100	PASS	AC=895;AF=0.178714;AN=5008;NS=2504;DP=13425;EAS_AF=0.2659;AMR_AF=0.2651;AFR_AF=0.1309;EUR_AF=0.1879;SAS_AF=0.0828;AA=T|||;VT=SNP
1	97971296	rs76563222	A	G	100	PASS	AC=26;AF=0.00519169;AN=5008;NS=2504;DP=14951;EAS_AF=0;AMR_AF=0.0058;AFR_AF=0.0015;EUR_AF=0.0089;SAS_AF=0.0112;AA=A|||;VT=SNP
1	97971440	rs2811182	G	A	100	PASS	AC=3212;AF=0.641374;AN=5008;NS=2504;DP=19578;EAS_AF=0.7312;AMR_AF=0.6167;AFR_AF=0.6256;EUR_AF=0.6183;SAS_AF=0.6115;AA=A|||;VT=SNP
1	97972686	rs10875094	G	A	100	PASS	AC=1643;AF=0.328075;AN=5008;NS=2504;DP=16577;EAS_AF=0.4435;AMR_AF=0.2666;AFR_AF=0.239;EUR_AF=0.2982;SAS_AF=0.4039;AA=G|||;VT=SNP
1	97973252	rs17116806	C	A	100	PASS	AC=849;AF=0.169529;AN=5008;NS=2504;DP=16149;EAS_AF=0.2659;AMR_AF=0.2579;AFR_AF=0.1021;EUR_AF=0.1869;SAS_AF=0.0808;AA=C|||;VT=SNP
1	97973891	rs2786780	A	G	100	PASS	AC=895;AF=0.178714;AN=5008;NS=2504;DP=17628;EAS_AF=0.2728;AMR_AF=0.2579;AFR_AF=0.1309;EUR_AF=0.1879;SAS_AF=0.0808;AA=A|||;VT=SNP
1	97974231	rs17377142	G	A	100	PASS	AC=20;AF=0.00399361;AN=5008;NS=2504;DP=19596;EAS_AF=0;AMR_AF=0.0072;AFR_AF=0.0008;EUR_AF=0.0099;SAS_AF=0.0041;AA=G|||;VT=SNP
1	97974234	rs12087910	C	T	100	PASS	AC=323;AF=0.0644968;AN=5008;NS=2504;DP=19713;EAS_AF=0.0129;AMR_AF=0.0692;AFR_AF=0.0393;EUR_AF=0.1163;SAS_AF=0.0951;AA=C|||;VT=SNP
1	97974243	rs2811179	T	C	100	PASS	AC=864;AF=0.172524;AN=5008;NS=2504;DP=19527;EAS_AF=0.2728;AMR_AF=0.2651;AFR_AF=0.1029;EUR_AF=0.1869;SAS_AF=0.0828;AA=t|||;VT=SNP
1	97974244	rs12032158	A	G	100	PASS	AC=1674;AF=0.334265;AN=5008;NS=2504;DP=19508;EAS_AF=0.4454;AMR_AF=0.2695;AFR_AF=0.2458;EUR_AF=0.3091;SAS_AF=0.411;AA=A|||;VT=SNP
1	97974404	rs141460384	A	G	100	PASS	AC=21;AF=0.00419329;AN=5008;NS=2504;DP=20772;EAS_AF=0;AMR_AF=0;AFR_AF=0.0008;EUR_AF=0.0159;SAS_AF=0.0041;AA=A|||;VT=SNP
1	97974659	rs11165887	G	A	100	PASS	AC=1644;AF=0.328275;AN=5008;NS=2504;DP=21497;EAS_AF=0.4444;AMR_AF=0.2666;AFR_AF=0.239;EUR_AF=0.2982;SAS_AF=0.4039;AA=C|||;VT=SNP
1	97975461	rs11165888	G	A	100	PASS	AC=325;AF=0.0648962;AN=5008;NS=2504;DP=17421;EAS_AF=0.0149;AMR_AF=0.0692;AFR_AF=0.0401;EUR_AF=0.1153;SAS_AF=0.0951;AA=G|||;VT=SNP
1	97975700	rs868184	C	T	100	PASS	AC=3307;AF=0.660343;AN=5008;NS=2504;DP=16120;EAS_AF=0.7302;AMR_AF=0.6182;AFR_AF=0.6974;EUR_AF=0.6183;SAS_AF=0.6115;AA=T|||;VT=SNP
1	97976338	rs76807833	T	A	100	PASS	AC=62;AF=0.0123802;AN=5008;NS=2504;DP=4696;EAS_AF=0;AMR_AF=0.0101;AFR_AF=0.0023;EUR_AF=0.0149;SAS_AF=0.0378;AA=T|||;VT=SNP
1	97976668	rs10875095	A	G	100	PASS	AC=3218;AF=0.642572;AN=5008;NS=2504;DP=19582;EAS_AF=0.7331;AMR_AF=0.67;AFR_AF=0.621;EUR_AF=0.6133;SAS_AF=0.589;AA=A|||;VT=SNP
1	97977364	rs78284086	G	A	100	PASS	AC=78;AF=0.0155751;AN=5008;NS=2504;DP=15290;EAS_AF=0.001;AMR_AF=0.0245;AFR_AF=0.0045;EUR_AF=0.0497;SAS_AF=0.0041;AA=G|||;VT=SNP
1	97977645	rs79192556	G	A	100	PASS	AC=55;AF=0.0109824;AN=5008;NS=2504;DP=16607;EAS_AF=0;AMR_AF=0.0216;AFR_AF=0.0023;EUR_AF=0.0348;SAS_AF=0.002;AA=G|||;VT=SNP
1	97977688	rs75258541	G	T	100	PASS	AC=88;AF=0.0175719;AN=5008;NS=2504;DP=15815;EAS_AF=0;AMR_AF=0.0389;AFR_AF=0.0023;EUR_AF=0.0427;SAS_AF=0.0153;AA=G|||;VT=SNP
1	97977743	rs17377205	G	T	100	PASS	AC=6;AF=0.00119808;AN=5008;NS=2504;DP=16373;EAS_AF=0;AMR_AF=0.0014;AFR_AF=0;EUR_AF=0.005;SAS_AF=0;AA=G|||;VT=SNP
1	97977771	rs10493893	G	C	100	PASS	AC=1717;AF=0.342851;AN=5008;NS=2504;DP=16150;EAS_AF=0.4514;AMR_AF=0.3271;AFR_AF=0.2421;EUR_AF=0.3101;SAS_AF=0.4121;AA=G|||;VT=SNP
1	97978299	rs17116810	C	T	100	PASS	AC=1698;AF=0.339058;AN=5008;NS=2504;DP=15097;EAS_AF=0.4504;AMR_AF=0.3256;AFR_AF=0.2421;EUR_AF=0.2992;SAS_AF=0.4059;AA=C|||;VT=SNP
1	97979317	rs1556795	T	C	100	PASS	AC=1707;AF=0.340855;AN=5008;NS=2504;DP=15449;EAS_AF=0.4534;AMR_AF=0.3271;AFR_AF=0.2413;EUR_AF=0.3052;SAS_AF=0.4059;AA=T|||;VT=SNP
1	97979675	rs1556796	C	G	100	PASS	AC=2565;AF=0.512181;AN=5008;NS=2504;DP=17750;EAS_AF=0.4792;AMR_AF=0.4251;AFR_AF=0.6104;EUR_AF=0.4384;SAS_AF=0.5511;AA=G|||;VT=SNP
1	97979726	rs7545340	G	A	100	PASS	AC=1648;AF=0.329073;AN=5008;NS=2504;DP=16856;EAS_AF=0.4444;AMR_AF=0.2695;AFR_AF=0.239;EUR_AF=0.2992;SAS_AF=0.4049;AA=G|||;VT=SNP
1	97979767	rs147288173	G	A	100	PASS	AC=50;AF=0.00998403;AN=5008;NS=2504;DP=17620;EAS_AF=0;AMR_AF=0.0058;AFR_AF=0;EUR_AF=0.0169;SAS_AF=0.0297;AA=G|||;VT=SNP
1	97979844	rs144275479	T	C	100	PASS	AC=50;AF=0.00998403;AN=5008;NS=2504;DP=18103;EAS_AF=0;AMR_AF=0.0058;AFR_AF=0;EUR_AF=0.0169;SAS_AF=0.0297;AA=T|||;VT=SNP
1	97979931	rs61789182	G	A	100	PASS	AC=39;AF=0.00778754;AN=5008;NS=2504;DP=18027;EAS_AF=0;AMR_AF=0.0202;AFR_AF=0.0008;EUR_AF=0.0169;SAS_AF=0.0072;AA=G|||;VT=SNP
1	97980340	rs149875286	T	C	100	PASS	AC=50;AF=0.00998403;AN=5008;NS=2504;DP=15464;EAS_AF=0;AMR_AF=0.0058;AFR_AF=0;EUR_AF=0.0169;SAS_AF=0.0297;AA=T|||;VT=SNP
1	97980872	rs2027250	C	T	100	PASS	AC=3260;AF=0.650958;AN=5008;NS=2504;DP=14463;EAS_AF=0.7312;AMR_AF=0.683;AFR_AF=0.6256;EUR_AF=0.6183;SAS_AF=0.6135;AA=T|||;VT=SNP
1	97981242	rs2811178	T	C	100	PASS	AC=3264;AF=0.651757;AN=5008;NS=2504;DP=14948;EAS_AF=0.7341;AMR_AF=0.6801;AFR_AF=0.6263;EUR_AF=0.6183;SAS_AF=0.6155;AA=C|||;VT=SNP
1	97981243	rs2786783	G	A	100	PASS	AC=877;AF=0.17512;AN=5008;NS=2504;DP=14789;EAS_AF=0.2659;AMR_AF=0.2579;AFR_AF=0.1225;EUR_AF=0.1879;SAS_AF=0.0808;AA=G|||;VT=SNP
1	97981395	rs1801159	T	C	100	PASS	AC=926;AF=0.184904;AN=5008;NS=2504;DP=14548;EAS_AF=0.2659;AMR_AF=0.2666;AFR_AF=0.1536;EUR_AF=0.1879;SAS_AF=0.0828;AA=T|||;VT=SNP;EX_TARGET
1	97981421	rs1801158	C	T	100	PASS	AC=48;AF=0.00958466;AN=5008;NS=2504;DP=15127;EAS_AF=0;AMR_AF=0.013;AFR_AF=0.0023;EUR_AF=0.0308;SAS_AF=0.0051;AA=C|||;VT=SNP;EX_TARGET
1	97981706	rs1337752	C	T	100	PASS	AC=3254;AF=0.64976;AN=5008;NS=2504;DP=17185;EAS_AF=0.7312;AMR_AF=0.6816;AFR_AF=0.6218;EUR_AF=0.6183;SAS_AF=0.6135;AA=T|||;VT=SNP
1	97983033	rs140470649	T	C	100	PASS	AC=50;AF=0.00998403;AN=5008;NS=2504;DP=18532;EAS_AF=0;AMR_AF=0.0058;AFR_AF=0;EUR_AF=0.0169;SAS_AF=0.0297;AA=T|||;VT=SNP
1	97984103	rs7519652	C	A	100	PASS	AC=1657;AF=0.330871;AN=5008;NS=2504;DP=17076;EAS_AF=0.4444;AMR_AF=0.2709;AFR_AF=0.239;EUR_AF=0.3042;SAS_AF=0.408;AA=C|||;VT=SNP
1	97984205	rs184081216	C	A	100	PASS	AC=50;AF=0.00998403;AN=5008;NS=2504;DP=18056;EAS_AF=0;AMR_AF=0.0058;AFR_AF=0;EUR_AF=0.0169;SAS_AF=0.0297;AA=C|||;VT=SNP
1	97984236	rs2786784	A	C	100	PASS	AC=3265;AF=0.651957;AN=5008;NS=2504;DP=17653;EAS_AF=0.7331;AMR_AF=0.6816;AFR_AF=0.6225;EUR_AF=0.6243;SAS_AF=0.6155;AA=C|||;VT=SNP
1	97984240	rs78991521	A	G	100	PASS	AC=51;AF=0.0101837;AN=5008;NS=2504;DP=17638;EAS_AF=0;AMR_AF=0.0058;AFR_AF=0;EUR_AF=0.0169;SAS_AF=0.0307;AA=A|||;VT=SNP
1	97984484	rs2811177	C	T	100	PASS	AC=3264;AF=0.651757;AN=5008;NS=2504;DP=13338;EAS_AF=0.7321;AMR_AF=0.6816;AFR_AF=0.6225;EUR_AF=0.6243;SAS_AF=0.6155;AA=T|||;VT=SNP
1	97985214	rs1556797	G	C	100	PASS	AC=1707;AF=0.340855;AN=5008;NS=2504;DP=16067;EAS_AF=0.4534;AMR_AF=0.3285;AFR_AF=0.2398;EUR_AF=0.3052;SAS_AF=0.407;AA=G|||;VT=SNP
1	97985966	rs2105129	C	G	100	PASS	AC=3229;AF=0.644768;AN=5008;NS=2504;DP=17829;EAS_AF=0.7312;AMR_AF=0.6268;AFR_AF=0.6256;EUR_AF=0.6252;SAS_AF=0.6145;AA=G|||;VT=SNP
1	97986130	rs2811176	T	C	100	PASS	AC=3266;AF=0.652157;AN=5008;NS=2504;DP=15542;EAS_AF=0.7331;AMR_AF=0.6816;AFR_AF=0.6233;EUR_AF=0.6252;SAS_AF=0.6145;AA=C|||;VT=SNP
1	97986188	rs141629739	C	A	100	PASS	AC=25;AF=0.00499201;AN=5008;NS=2504;DP=13406;EAS_AF=0;AMR_AF=0.0058;AFR_AF=0.0008;EUR_AF=0.0149;SAS_AF=0.0051;AA=C|||;VT=SNP
1	97986367	rs6671771	C	A	100	PASS	AC=1658;AF=0.33107;AN=5008;NS=2504;DP=18117;EAS_AF=0.4454;AMR_AF=0.2695;AFR_AF=0.2398;EUR_AF=0.3052;SAS_AF=0.407;AA=C|||;VT=SNP
1	97986546	rs2811175	T	C	100	PASS	AC=3260;AF=0.650958;AN=5008;NS=2504;DP=20029;EAS_AF=0.7331;AMR_AF=0.6816;AFR_AF=0.6188;EUR_AF=0.6252;SAS_AF=0.6145;AA=C|||;VT=SNP
1	97987038	rs12097874	C	T	100	PASS	AC=322;AF=0.0642971;AN=5008;NS=2504;DP=20662;EAS_AF=0.0129;AMR_AF=0.0692;AFR_AF=0.0393;EUR_AF=0.1153;SAS_AF=0.0951;AA=C|||;VT=SNP
1	97987755	rs10157130	C	G	100	PASS	AC=49;AF=0.00978435;AN=5008;NS=2504;DP=18482;EAS_AF=0;AMR_AF=0.0058;AFR_AF=0;EUR_AF=0.0159;SAS_AF=0.0297;AA=C|||;VT=SNP
1	97988069	rs4427441	T	G	100	PASS	AC=3272;AF=0.653355;AN=5008;NS=2504;DP=16324;EAS_AF=0.7341;AMR_AF=0.683;AFR_AF=0.6256;EUR_AF=0.6262;SAS_AF=0.6145;AA=G|||;VT=SNP
1	97988200	rs4612662	G	A	100	PASS	AC=324;AF=0.0646965;AN=5008;NS=2504;DP=12109;EAS_AF=0.0139;AMR_AF=0.0706;AFR_AF=0.0393;EUR_AF=0.1153;SAS_AF=0.0951;AA=G|||;VT=SNP
1	97988414	rs10158124	T	C	100	PASS	AC=52;AF=0.0103834;AN=5008;NS=2504;DP=14201;EAS_AF=0;AMR_AF=0.0072;AFR_AF=0.0008;EUR_AF=0.0169;SAS_AF=0.0297;AA=T|||;VT=SNP
1	97988488	rs10158132	T	C	100	PASS	AC=50;AF=0.00998403;AN=5008;NS=2504;DP=13793;EAS_AF=0;AMR_AF=0.0058;AFR_AF=0;EUR_AF=0.0169;SAS_AF=0.0297;AA=T|||;VT=SNP
1	97989751	rs12061124	C	T	100	PASS	AC=323;AF=0.0644968;AN=5008;NS=2504;DP=16261;EAS_AF=0.0129;AMR_AF=0.0692;AFR_AF=0.0401;EUR_AF=0.1153;SAS_AF=0.0951;AA=C|||;VT=SNP
1	97989860	rs11165889	A	T	100	PASS	AC=1715;AF=0.342452;AN=5008;NS=2504;DP=18376;EAS_AF=0.4613;AMR_AF=0.3256;AFR_AF=0.2413;EUR_AF=0.3052;SAS_AF=0.407;AA=A|||;VT=SNP
1	97990468	rs116021858	C	A	100	PASS	AC=61;AF=0.0121805;AN=5008;NS=2504;DP=18520;EAS_AF=0;AMR_AF=0.0187;AFR_AF=0;EUR_AF=0.0209;SAS_AF=0.0276;AA=C|||;VT=SNP
1	97990575	rs2811174	T	C	100	PASS	AC=3281;AF=0.655152;AN=5008;NS=2504;DP=18482;EAS_AF=0.7351;AMR_AF=0.6888;AFR_AF=0.6263;EUR_AF=0.6272;SAS_AF=0.6166;AA=T|||;VT=SNP
1	97991021	rs2786771	G	A	100	PASS	AC=918;AF=0.183307;AN=5008;NS=2504;DP=18112;EAS_AF=0.2579;AMR_AF=0.2695;AFR_AF=0.1513;EUR_AF=0.1889;SAS_AF=0.0828;AA=G|||;VT=SNP
1	97991219	rs2786770	A	G	100	PASS	AC=3290;AF=0.656949;AN=5008;NS=2504;DP=18030;EAS_AF=0.7331;AMR_AF=0.6931;AFR_AF=0.6218;EUR_AF=0.6362;SAS_AF=0.6217;AA=G|||;VT=SNP
1	97991606	rs17368837	A	C	100	PASS	AC=321;AF=0.0640974;AN=5008;NS=2504;DP=16591;EAS_AF=0.0129;AMR_AF=0.0692;AFR_AF=0.0386;EUR_AF=0.1153;SAS_AF=0.0951;AA=A|||;VT=SNP
1	97991945	rs74868689	A	G	100	PASS	AC=321;AF=0.0640974;AN=5008;NS=2504;DP=15110;EAS_AF=0.0129;AMR_AF=0.0692;AFR_AF=0.0386;EUR_AF=0.1163;SAS_AF=0.0941;AA=A|||;VT=SNP
1	97992143	rs115023154	T	C	100	PASS	AC=21;AF=0.00419329;AN=5008;NS=2504;DP=16653;EAS_AF=0;AMR_AF=0.0086;AFR_AF=0.0008;EUR_AF=0.0139;SAS_AF=0;AA=T|||;VT=SNP
1	97992257	rs2811173	C	T	100	PASS	AC=2875;AF=0.574081;AN=5008;NS=2504;DP=14918;EAS_AF=0.7123;AMR_AF=0.6182;AFR_AF=0.5356;EUR_AF=0.5089;SAS_AF=0.5194;AA=T|||;VT=SNP
1	97992389	rs2811172	G	T	100	PASS	AC=3259;AF=0.650759;AN=5008;NS=2504;DP=15929;EAS_AF=0.7321;AMR_AF=0.6888;AFR_AF=0.6195;EUR_AF=0.6203;SAS_AF=0.6135;AA=T|||;VT=SNP
1	97992454	rs112710870	A	T	100	PASS	AC=62;AF=0.0123802;AN=5008;NS=2504;DP=16698;EAS_AF=0;AMR_AF=0.013;AFR_AF=0.0008;EUR_AF=0.0258;SAS_AF=0.0266;AA=A|||;VT=SNP
1	97992465	rs2786512	A	G	100	PASS	AC=3280;AF=0.654952;AN=5008;NS=2504;DP=16623;EAS_AF=0.7341;AMR_AF=0.6888;AFR_AF=0.6188;EUR_AF=0.6322;SAS_AF=0.6217;AA=G|||;VT=SNP
1	97992505	rs10430076	C	T	100	PASS	AC=814;AF=0.16254;AN=5008;NS=2504;DP=15903;EAS_AF=0.2659;AMR_AF=0.1988;AFR_AF=0.0106;EUR_AF=0.1481;SAS_AF=0.2505;AA=C|||;VT=SNP
1	97992782	rs185788381	C	T	100	PASS	AC=45;AF=0.00898562;AN=5008;NS=2504;DP=11082;EAS_AF=0;AMR_AF=0.0072;AFR_AF=0;EUR_AF=0.0189;SAS_AF=0.0215;AA=C|||;VT=SNP
1	97992879	rs2786513	T	C	100	PASS	AC=2651;AF=0.529353;AN=5008;NS=2504;DP=14807;EAS_AF=0.7063;AMR_AF=0.5735;AFR_AF=0.4561;EUR_AF=0.4304;SAS_AF=0.5164;AA=C|||;VT=SNP
1	97992929	rs2786769	A	G	100	PASS	AC=2740;AF=0.547125;AN=5008;NS=2504;DP=14314;EAS_AF=0.6736;AMR_AF=0.5965;AFR_AF=0.5605;EUR_AF=0.4235;SAS_AF=0.4908;AA=G|||;VT=SNP
1	97993213	rs79925977	T	C	100	PASS	AC=54;AF=0.0107827;AN=5008;NS=2504;DP=13761;EAS_AF=0;AMR_AF=0.0072;AFR_AF=0;EUR_AF=0.0189;SAS_AF=0.0307;AA=T|||;VT=SNP
1	97994994	rs79390450	A	T	100	PASS	AC=344;AF=0.0686901;AN=5008;NS=2504;DP=16407;EAS_AF=0.0129;AMR_AF=0.0706;AFR_AF=0.0537;EUR_AF=0.1183;SAS_AF=0.0941;AA=T|||;VT=SNP
1	97995144	rs77212630	G	C	100	PASS	AC=334;AF=0.0666933;AN=5008;NS=2504;DP=16160;EAS_AF=0.0129;AMR_AF=0.072;AFR_AF=0.0454;EUR_AF=0.1183;SAS_AF=0.0941;AA=G|||;VT=SNP
1	97995191	rs76198425	T	C	100	PASS	AC=41;AF=0.0081869;AN=5008;NS=2504;DP=16421;EAS_AF=0;AMR_AF=0.0159;AFR_AF=0.0008;EUR_AF=0.0268;SAS_AF=0.002;AA=T|||;VT=SNP
1	97995929	rs12138657	A	G	100	PASS	AC=1276;AF=0.254792;AN=5008;NS=2504;DP=12748;EAS_AF=0.2629;AMR_AF=0.33;AFR_AF=0.3086;EUR_AF=0.2406;SAS_AF=0.135;AA=A|||;VT=SNP
1	97996037	rs2786517	G	T	100	PASS	AC=1957;AF=0.390775;AN=5008;NS=2504;DP=15779;EAS_AF=0.2768;AMR_AF=0.4179;AFR_AF=0.5696;EUR_AF=0.3777;SAS_AF=0.2607;AA=T|||;VT=SNP
1	97996383	rs142161197	A	C	100	PASS	AC=54;AF=0.0107827;AN=5008;NS=2504;DP=15444;EAS_AF=0;AMR_AF=0.0072;AFR_AF=0;EUR_AF=0.0189;SAS_AF=0.0307;AA=A|||;VT=SNP
1	97996423	rs150652692	C	T	100	PASS	AC=20;AF=0.00399361;AN=5008;NS=2504;DP=16196;EAS_AF=0;AMR_AF=0.0144;AFR_AF=0;EUR_AF=0.0099;SAS_AF=0;AA=C|||;VT=SNP
1	97996454	rs72729989	G	A	100	PASS	AC=1141;AF=0.227835;AN=5008;NS=2504;DP=16415;EAS_AF=0.4415;AMR_AF=0.2003;AFR_AF=0.0454;EUR_AF=0.2276;SAS_AF=0.274;AA=G|||;VT=SNP
1	97996797	rs2786518	G	C	100	PASS	AC=1959;AF=0.391174;AN=5008;NS=2504;DP=17424;EAS_AF=0.2778;AMR_AF=0.4193;AFR_AF=0.5703;EUR_AF=0.3767;SAS_AF=0.2607;AA=C|||;VT=SNP
1	97997645	rs2786785	A	T	100	PASS	AC=1886;AF=0.376597;AN=5008;NS=2504;DP=17998;EAS_AF=0.2629;AMR_AF=0.4121;AFR_AF=0.5681;EUR_AF=0.3559;SAS_AF=0.2311;AA=T|||;VT=SNP
1	97998062	rs143317384	C	T	100	PASS	AC=54;AF=0.0107827;AN=5008;NS=2504;DP=17616;EAS_AF=0;AMR_AF=0.0072;AFR_AF=0;EUR_AF=0.0189;SAS_AF=0.0307;AA=C|||;VT=SNP
1	97998151	rs138599477	A	G	100	PASS	AC=54;AF=0.0107827;AN=5008;NS=2504;DP=15609;EAS_AF=0;AMR_AF=0.0072;AFR_AF=0;EUR_AF=0.0189;SAS_AF=0.0307;AA=A|||;VT=SNP
1	97998734	rs71657272	C	T	100	PASS	AC=198;AF=0.0395367;AN=5008;NS=2504;DP=15193;EAS_AF=0;AMR_AF=0.0562;AFR_AF=0.0658;EUR_AF=0.0616;SAS_AF=0.0102;AA=C|||;VT=SNP
1	97999375	rs2297780	C	T	100	PASS	AC=812;AF=0.162141;AN=5008;NS=2504;DP=20771;EAS_AF=0.2192;AMR_AF=0.2565;AFR_AF=0.1271;EUR_AF=0.167;SAS_AF=0.0787;AA=T|||;VT=SNP
1	97999555	rs77920795	A	G	100	PASS	AC=59;AF=0.0117812;AN=5008;NS=2504;DP=20011;EAS_AF=0;AMR_AF=0.0187;AFR_AF=0.0023;EUR_AF=0.0358;SAS_AF=0.0072;AA=A|||;VT=SNP
1	97999580	rs17368930	T	A	100	PASS	AC=23;AF=0.00459265;AN=5008;NS=2504;DP=20215;EAS_AF=0;AMR_AF=0.0101;AFR_AF=0.0008;EUR_AF=0.0109;SAS_AF=0.0041;AA=T|||;VT=SNP
1	97999687	rs1812389	T	C	100	PASS	AC=456;AF=0.0910543;AN=5008;NS=2504;DP=20700;EAS_AF=0.0288;AMR_AF=0.0735;AFR_AF=0.1876;EUR_AF=0.0706;SAS_AF=0.0583;AA=T|||;VT=SNP
1	98000861	rs2786519	A	G	100	PASS	AC=1478;AF=0.295128;AN=5008;NS=2504;DP=17863;EAS_AF=0.2361;AMR_AF=0.3646;AFR_AF=0.5008;EUR_AF=0.2326;SAS_AF=0.093;AA=G|||;VT=SNP
1	98000954	rs12729863	C	T	100	PASS	AC=849;AF=0.169529;AN=5008;NS=2504;DP=17784;EAS_AF=0.2321;AMR_AF=0.2824;AFR_AF=0.1263;EUR_AF=0.171;SAS_AF=0.0818;AA=C|||;VT=SNP
1	98001389	rs12063030	C	A	100	PASS	AC=1201;AF=0.239816;AN=5008;NS=2504;DP=16539;EAS_AF=0.2202;AMR_AF=0.3401;AFR_AF=0.32;EUR_AF=0.2296;SAS_AF=0.091;AA=C|||;VT=SNP
1	98001608	rs12089969	T	C	100	PASS	AC=452;AF=0.0902556;AN=5008;NS=2504;DP=17742;EAS_AF=0.0288;AMR_AF=0.0735;AFR_AF=0.1838;EUR_AF=0.0706;SAS_AF=0.0593;AA=T|||;VT=SNP
1	98001750	rs12093651	G	A	100	PASS	AC=1195;AF=0.238618;AN=5008;NS=2504;DP=17767;EAS_AF=0.2202;AMR_AF=0.3545;AFR_AF=0.3079;EUR_AF=0.2296;SAS_AF=0.091;AA=g|||;VT=SNP
1	98002054	rs2786772	T	G	100	PASS	AC=1876;AF=0.374601;AN=5008;NS=2504;DP=19182;EAS_AF=0.2341;AMR_AF=0.4438;AFR_AF=0.5681;EUR_AF=0.3668;SAS_AF=0.2168;AA=G|||;VT=SNP
1	98002240	rs12568733	G	T	100	PASS	AC=1127;AF=0.22504;AN=5008;NS=2504;DP=18961;EAS_AF=0.4544;AMR_AF=0.1859;AFR_AF=0.034;EUR_AF=0.2296;SAS_AF=0.2699;AA=G|||;VT=SNP
1	98002279	rs2786520	T	C	100	PASS	AC=1963;AF=0.391973;AN=5008;NS=2504;DP=18521;EAS_AF=0.2629;AMR_AF=0.4452;AFR_AF=0.5688;EUR_AF=0.3757;SAS_AF=0.2648;AA=C|||;VT=SNP
1	98003268	rs2786521	A	C	100	PASS	AC=1907;AF=0.380791;AN=5008;NS=2504;DP=17097;EAS_AF=0.2629;AMR_AF=0.4352;AFR_AF=0.5688;EUR_AF=0.3569;SAS_AF=0.2342;AA=C|||;VT=SNP
1	98003300	rs12091654	A	G	100	PASS	AC=1283;AF=0.25619;AN=5008;NS=2504;DP=17598;EAS_AF=0.249;AMR_AF=0.353;AFR_AF=0.3109;EUR_AF=0.2386;SAS_AF=0.1391;AA=A|||;VT=SNP
1	98003358	rs12096383	G	A	100	PASS	AC=1283;AF=0.25619;AN=5008;NS=2504;DP=18283;EAS_AF=0.249;AMR_AF=0.353;AFR_AF=0.3109;EUR_AF=0.2386;SAS_AF=0.1391;AA=g|||;VT=SNP
1	98003524	rs34934786	G	A	100	PASS	AC=822;AF=0.164137;AN=5008;NS=2504;DP=17101;EAS_AF=0.2202;AMR_AF=0.2651;AFR_AF=0.1271;EUR_AF=0.168;SAS_AF=0.0808;AA=G|||;VT=SNP
1	98003705	rs149045074	C	T	100	PASS	AC=55;AF=0.0109824;AN=5008;NS=2504;DP=21566;EAS_AF=0;AMR_AF=0.0072;AFR_AF=0.0008;EUR_AF=0.0189;SAS_AF=0.0307;AA=C|||;VT=SNP
1	98003908	rs4950041	A	G	100	PASS	AC=1197;AF=0.239018;AN=5008;NS=2504;DP=20172;EAS_AF=0.2202;AMR_AF=0.3516;AFR_AF=0.3101;EUR_AF=0.2306;SAS_AF=0.091;AA=G|||;VT=SNP
1	98004090	rs74550569	A	C	100	PASS	AC=334;AF=0.0666933;AN=5008;NS=2504;DP=21346;EAS_AF=0.0139;AMR_AF=0.0692;AFR_AF=0.0461;EUR_AF=0.1183;SAS_AF=0.0941;AA=A|||;VT=SNP
1	98004418	rs4950042	C	T	100	PASS	AC=811;AF=0.161941;AN=5008;NS=2504;DP=17775;EAS_AF=0.2202;AMR_AF=0.2536;AFR_AF=0.1263;EUR_AF=0.168;SAS_AF=0.0787;AA=C|||;VT=SNP
1	98004512	rs10875097	G	A	100	PASS	AC=814;AF=0.16254;AN=5008;NS=2504;DP=17821;EAS_AF=0.2212;AMR_AF=0.255;AFR_AF=0.1271;EUR_AF=0.168;SAS_AF=0.0787;AA=G|||;VT=SNP
1	98004718	rs3956688	T	C	100	PASS	AC=365;AF=0.0728834;AN=5008;NS=2504;DP=15949;EAS_AF=0.0129;AMR_AF=0.072;AFR_AF=0.0688;EUR_AF=0.1183;SAS_AF=0.0941;AA=C|||;VT=SNP
1	98005144	rs2811171	C	T	100	PASS	AC=575;AF=0.114816;AN=5008;NS=2504;DP=15941;EAS_AF=0.0139;AMR_AF=0.0807;AFR_AF=0.2209;EUR_AF=0.1193;SAS_AF=0.0951;AA=C|||;VT=SNP
1	98005263	rs75730464	A	G	100	PASS	AC=92;AF=0.0183706;AN=5008;NS=2504;DP=16459;EAS_AF=0.001;AMR_AF=0.0288;AFR_AF=0.0015;EUR_AF=0.0278;SAS_AF=0.0419;AA=A|||;VT=SNP
1	98005687	rs111710181	C	T	100	PASS	AC=21;AF=0.00419329;AN=5008;NS=2504;DP=11578;EAS_AF=0;AMR_AF=0.0101;AFR_AF=0;EUR_AF=0.0129;SAS_AF=0.001;AA=C|||;VT=SNP
1	98006101	rs75027277	A	G	100	PASS	AC=416;AF=0.0830671;AN=5008;NS=2504;DP=11367;EAS_AF=0.1399;AMR_AF=0.0994;AFR_AF=0.0061;EUR_AF=0.0835;SAS_AF=0.1166;AA=A|||;VT=SNP
1	98006222	rs12756513	T	C	100	PASS	AC=1161;AF=0.231829;AN=5008;NS=2504;DP=15572;EAS_AF=0.4226;AMR_AF=0.1945;AFR_AF=0.1286;EUR_AF=0.2873;SAS_AF=0.1442;AA=T|||;VT=SNP
1	98006333	rs148803313	C	T	100	PASS	AC=47;AF=0.00938498;AN=5008;NS=2504;DP=17372;EAS_AF=0;AMR_AF=0.0058;AFR_AF=0;EUR_AF=0.0209;SAS_AF=0.0225;AA=C|||;VT=SNP
1	98006348	rs58578592	T	C	100	PASS	AC=547;AF=0.109225;AN=5008;NS=2504;DP=18113;EAS_AF=0.1111;AMR_AF=0.1801;AFR_AF=0.1157;EUR_AF=0.0139;SAS_AF=0.1462;AA=T|||;VT=SNP
1	98006350	rs56776420	T	A	100	PASS	AC=542;AF=0.108227;AN=5008;NS=2504;DP=18163;EAS_AF=0.1081;AMR_AF=0.1772;AFR_AF=0.1157;EUR_AF=0.0139;SAS_AF=0.1462;AA=T|||;VT=SNP
1	98006414	rs75720706	A	T	100	PASS	AC=48;AF=0.00958466;AN=5008;NS=2504;DP=20406;EAS_AF=0;AMR_AF=0.0058;AFR_AF=0;EUR_AF=0.0219;SAS_AF=0.0225;AA=A|||;VT=SNP
1	98006991	rs187411337	T	C	100	PASS	AC=39;AF=0.00778754;AN=5008;NS=2504;DP=15391;EAS_AF=0;AMR_AF=0.0058;AFR_AF=0;EUR_AF=0.0209;SAS_AF=0.0143;AA=T|||;VT=SNP
1	98007575	rs2811170	T	A	100	PASS	AC=365;AF=0.0728834;AN=5008;NS=2504;DP=16133;EAS_AF=0;AMR_AF=0.0634;AFR_AF=0.0832;EUR_AF=0.1183;SAS_AF=0.0941;AA=A|||;VT=SNP
1	98007685	rs2811169	T	C	100	PASS	AC=378;AF=0.0754792;AN=5008;NS=2504;DP=16677;EAS_AF=0;AMR_AF=0.0677;AFR_AF=0.084;EUR_AF=0.1272;SAS_AF=0.0941;AA=T|||;VT=SNP
1	98008280	rs145444581	C	T	100	PASS	AC=18;AF=0.00359425;AN=5008;NS=2504;DP=16594;EAS_AF=0;AMR_AF=0.0058;AFR_AF=0;EUR_AF=0.0129;SAS_AF=0.001;AA=C|||;VT=SNP
1	98008972	rs148820292	C	T	100	PASS	AC=11;AF=0.00219649;AN=5008;NS=2504;DP=14886;EAS_AF=0;AMR_AF=0.0014;AFR_AF=0;EUR_AF=0.0089;SAS_AF=0.001;AA=C|||;VT=SNP
1	98009194	rs181968808	A	T	100	PASS	AC=56;AF=0.0111821;AN=5008;NS=2504;DP=16291;EAS_AF=0;AMR_AF=0.0058;AFR_AF=0;EUR_AF=0.0229;SAS_AF=0.0297;AA=A|||;VT=SNP
1	98009402	rs113784881	C	T	100	PASS	AC=17;AF=0.00339457;AN=5008;NS=2504;DP=19103;EAS_AF=0;AMR_AF=0.0043;AFR_AF=0;EUR_AF=0.0129;SAS_AF=0.001;AA=C|||;VT=SNP
1	98010041	rs76313637	A	G	100	PASS	AC=56;AF=0.0111821;AN=5008;NS=2504;DP=17069;EAS_AF=0;AMR_AF=0.0058;AFR_AF=0;EUR_AF=0.0229;SAS_AF=0.0297;AA=A|||;VT=SNP
1	98010251	rs2811168	T	G	100	PASS	AC=338;AF=0.067492;AN=5008;NS=2504;DP=14972;EAS_AF=0;AMR_AF=0.0634;AFR_AF=0.0628;EUR_AF=0.1193;SAS_AF=0.093;AA=G|||;VT=SNP
1	98010282	rs77311029	A	G	100	PASS	AC=201;AF=0.0401358;AN=5008;NS=2504;DP=14382;EAS_AF=0;AMR_AF=0.0562;AFR_AF=0.0023;EUR_AF=0.0964;SAS_AF=0.0634;AA=A|||;VT=SNP
1	98010949	rs17368985	T	C	100	PASS	AC=249;AF=0.0497204;AN=5008;NS=2504;DP=15462;EAS_AF=0.0437;AMR_AF=0.0706;AFR_AF=0.0053;EUR_AF=0.1064;SAS_AF=0.0429;AA=T|||;VT=SNP
1	98011140	rs2811167	G	A	100	PASS	AC=246;AF=0.0491214;AN=5008;NS=2504;DP=16976;EAS_AF=0;AMR_AF=0.0144;AFR_AF=0.1392;EUR_AF=0.0229;SAS_AF=0.0297;AA=A|||;VT=SNP
1	98011658	rs115138685	A	T	100	PASS	AC=57;AF=0.0113818;AN=5008;NS=2504;DP=17887;EAS_AF=0;AMR_AF=0.0058;AFR_AF=0;EUR_AF=0.0229;SAS_AF=0.0307;AA=A|||;VT=SNP
1	98012151	rs144407312	T	C	100	PASS	AC=39;AF=0.00778754;AN=5008;NS=2504;DP=21508;EAS_AF=0;AMR_AF=0.0173;AFR_AF=0.0023;EUR_AF=0.0229;SAS_AF=0.001;AA=T|||;VT=SNP
1	98012711	rs2786522	C	T	100	PASS	AC=1086;AF=0.216853;AN=5008;NS=2504;DP=19587;EAS_AF=0.0645;AMR_AF=0.1499;AFR_AF=0.413;EUR_AF=0.2336;SAS_AF=0.1391;AA=T|||;VT=SNP
1	98012771	rs74809217	T	G	100	PASS	AC=561;AF=0.112021;AN=5008;NS=2504;DP=18984;EAS_AF=0.0635;AMR_AF=0.0764;AFR_AF=0.2141;EUR_AF=0.1133;SAS_AF=0.0481;AA=T|||;VT=SNP
1	98013638	rs7530858	A	G	100	PASS	AC=534;AF=0.106629;AN=5008;NS=2504;DP=19416;EAS_AF=0.0635;AMR_AF=0.0778;AFR_AF=0.1884;EUR_AF=0.1193;SAS_AF=0.0481;AA=A|||;VT=SNP
1	98013910	rs75128572	C	A	100	PASS	AC=57;AF=0.0113818;AN=5008;NS=2504;DP=20284;EAS_AF=0;AMR_AF=0.0058;AFR_AF=0;EUR_AF=0.0229;SAS_AF=0.0307;AA=C|||;VT=SNP
1	98014234	rs143310307	G	A	100	PASS	AC=57;AF=0.0113818;AN=5008;NS=2504;DP=14177;EAS_AF=0;AMR_AF=0.0058;AFR_AF=0;EUR_AF=0.0229;SAS_AF=0.0307;AA=G|||;VT=SNP
1	98014606	rs557831916	G	A	100	PASS	AC=15;AF=0.00299521;AN=5008;NS=2504;DP=14642;EAS_AF=0;AMR_AF=0.0029;AFR_AF=0;EUR_AF=0.0089;SAS_AF=0.0041;AA=G|||;VT=SNP
1	98015406	rs61789183	A	T	100	PASS	AC=221;AF=0.0441294;AN=5008;NS=2504;DP=16867;EAS_AF=0;AMR_AF=0.0663;AFR_AF=0.0068;EUR_AF=0.1262;SAS_AF=0.0399;AA=A|||;VT=SNP
1	98015612	rs115241663	A	G	100	PASS	AC=57;AF=0.0113818;AN=5008;NS=2504;DP=16069;EAS_AF=0;AMR_AF=0.0058;AFR_AF=0;EUR_AF=0.0229;SAS_AF=0.0307;AA=A|||;VT=SNP
1	98016092	rs149824840	C	T	100	PASS	AC=46;AF=0.0091853;AN=5008;NS=2504;DP=18692;EAS_AF=0;AMR_AF=0.0216;AFR_AF=0;EUR_AF=0.0189;SAS_AF=0.0123;AA=C|||;VT=SNP
1	98017030	rs79279886	G	A	100	PASS	AC=198;AF=0.0395367;AN=5008;NS=2504;DP=16252;EAS_AF=0;AMR_AF=0.0548;AFR_AF=0.0023;EUR_AF=0.0964;SAS_AF=0.0613;AA=G|||;VT=SNP
1	98017043	rs115460054	C	A	100	PASS	AC=57;AF=0.0113818;AN=5008;NS=2504;DP=16427;EAS_AF=0;AMR_AF=0.0058;AFR_AF=0;EUR_AF=0.0229;SAS_AF=0.0307;AA=C|||;VT=SNP
1	98017090	rs2786529	C	G	100	PASS	AC=1028;AF=0.205272;AN=5008;NS=2504;DP=16520;EAS_AF=0.0635;AMR_AF=0.1484;AFR_AF=0.3707;EUR_AF=0.2336;SAS_AF=0.1391;AA=G|||;VT=SNP
1	98017233	rs7540983	A	G	100	PASS	AC=527;AF=0.105232;AN=5008;NS=2504;DP=15700;EAS_AF=0.0635;AMR_AF=0.0764;AFR_AF=0.1891;EUR_AF=0.1133;SAS_AF=0.047;AA=A|||;VT=SNP
1	98017472	rs76851297	T	C	100	PASS	AC=198;AF=0.0395367;AN=5008;NS=2504;DP=18298;EAS_AF=0;AMR_AF=0.0548;AFR_AF=0.0023;EUR_AF=0.0964;SAS_AF=0.0613;AA=T|||;VT=SNP
1	98018197	rs17116909	T	G	100	PASS	AC=188;AF=0.0375399;AN=5008;NS=2504;DP=15192;EAS_AF=0.0417;AMR_AF=0.0432;AFR_AF=0.0015;EUR_AF=0.0765;SAS_AF=0.0378;AA=T|||;VT=SNP
1	98018735	rs2786533	G	A	100	PASS	AC=962;AF=0.192093;AN=5008;NS=2504;DP=15273;EAS_AF=0.0635;AMR_AF=0.1412;AFR_AF=0.3654;EUR_AF=0.2097;SAS_AF=0.1084;AA=A|||;VT=SNP
1	98019997	rs12060391	T	C	100	PASS	AC=556;AF=0.111022;AN=5008;NS=2504;DP=17375;EAS_AF=0.0635;AMR_AF=0.0764;AFR_AF=0.211;EUR_AF=0.1133;SAS_AF=0.047;AA=T|||;VT=SNP
1	98020746	rs77540430	A	G	100	PASS	AC=27;AF=0.00539137;AN=5008;NS=2504;DP=19457;EAS_AF=0;AMR_AF=0.0043;AFR_AF=0;EUR_AF=0.0179;SAS_AF=0.0061;AA=A|||;VT=SNP
1	98020955	rs17100624	C	T	100	PASS	AC=1483;AF=0.296126;AN=5008;NS=2504;DP=19362;EAS_AF=0.6577;AMR_AF=0.3415;AFR_AF=0.0688;EUR_AF=0.1233;SAS_AF=0.3763;AA=C|||;VT=SNP
1	98021569	rs142623637	C	T	100	PASS	AC=40;AF=0.00798722;AN=5008;NS=2504;DP=19245;EAS_AF=0;AMR_AF=0.0029;AFR_AF=0.0008;EUR_AF=0.0278;SAS_AF=0.0092;AA=C|||;VT=SNP
1	98023377	rs17116920	T	C	100	PASS	AC=539;AF=0.107628;AN=5008;NS=2504;DP=18810;EAS_AF=0.0635;AMR_AF=0.0764;AFR_AF=0.1982;EUR_AF=0.1133;SAS_AF=0.047;AA=T|||;VT=SNP
1	98023643	rs17116925	C	A	100	PASS	AC=556;AF=0.111022;AN=5008;NS=2504;DP=19148;EAS_AF=0.0635;AMR_AF=0.0764;AFR_AF=0.211;EUR_AF=0.1133;SAS_AF=0.047;AA=C|||;VT=SNP
1	98024695	rs2811221	C	G	100	PASS	AC=1031;AF=0.205871;AN=5008;NS=2504;DP=15286;EAS_AF=0.0635;AMR_AF=0.1484;AFR_AF=0.3722;EUR_AF=0.2336;SAS_AF=0.1401;AA=G|||;VT=SNP
1	98024748	rs2811220	C	G	100	PASS	AC=1081;AF=0.215855;AN=5008;NS=2504;DP=15661;EAS_AF=0.0635;AMR_AF=0.1499;AFR_AF=0.4107;EUR_AF=0.2326;SAS_AF=0.1391;AA=G|||;VT=SNP
1	98025357	rs75280548	A	G	100	PASS	AC=57;AF=0.0113818;AN=5008;NS=2504;DP=18296;EAS_AF=0;AMR_AF=0.0058;AFR_AF=0;EUR_AF=0.0229;SAS_AF=0.0307;AA=G|||;VT=SNP
1	98025811	rs114733895	A	T	100	PASS	AC=39;AF=0.00778754;AN=5008;NS=2504;DP=18852;EAS_AF=0;AMR_AF=0.0173;AFR_AF=0.0023;EUR_AF=0.0229;SAS_AF=0.001;AA=A|||;VT=SNP
1	98025817	rs17377638	G	A	100	PASS	AC=198;AF=0.0395367;AN=5008;NS=2504;DP=18652;EAS_AF=0;AMR_AF=0.0562;AFR_AF=0.0023;EUR_AF=0.0964;SAS_AF=0.0603;AA=A|||;VT=SNP
1	98026230	rs12066229	G	A	100	PASS	AC=555;AF=0.110823;AN=5008;NS=2504;DP=19385;EAS_AF=0.0635;AMR_AF=0.0749;AFR_AF=0.211;EUR_AF=0.1133;SAS_AF=0.047;AA=G|||;VT=SNP
1	98026461	rs139939880	A	C	100	PASS	AC=17;AF=0.00339457;AN=5008;NS=2504;DP=19818;EAS_AF=0;AMR_AF=0;AFR_AF=0.0008;EUR_AF=0.0149;SAS_AF=0.001;AA=A|||;VT=SNP
1	98026801	rs2811219	A	G	100	PASS	AC=1024;AF=0.204473;AN=5008;NS=2504;DP=19094;EAS_AF=0.0635;AMR_AF=0.147;AFR_AF=0.3691;EUR_AF=0.2326;SAS_AF=0.1391;AA=G|||;VT=SNP
1	98027316	rs2811218	G	A	100	PASS	AC=967;AF=0.193091;AN=5008;NS=2504;DP=18012;EAS_AF=0.0635;AMR_AF=0.1412;AFR_AF=0.3691;EUR_AF=0.2097;SAS_AF=0.1084;AA=A|||;VT=SNP
1	98028555	rs146244937	G	A	100	PASS	AC=207;AF=0.0413339;AN=5008;NS=2504;DP=15244;EAS_AF=0;AMR_AF=0.0548;AFR_AF=0.0023;EUR_AF=0.0974;SAS_AF=0.0695;AA=G|||;VT=SNP
1	98029050	rs115807698	A	G	100	PASS	AC=57;AF=0.0113818;AN=5008;NS=2504;DP=18775;EAS_AF=0;AMR_AF=0.0058;AFR_AF=0;EUR_AF=0.0229;SAS_AF=0.0307;AA=A|||;VT=SNP
1	98029111	rs77571413	G	C	100	PASS	AC=189;AF=0.0377396;AN=5008;NS=2504;DP=19450;EAS_AF=0.0417;AMR_AF=0.0432;AFR_AF=0.0015;EUR_AF=0.0775;SAS_AF=0.0378;AA=G|||;VT=SNP
1	98029788	rs112971064	G	A	100	PASS	AC=13;AF=0.00259585;AN=5008;NS=2504;DP=18082;EAS_AF=0;AMR_AF=0.0029;AFR_AF=0.0015;EUR_AF=0.008;SAS_AF=0.001;AA=G|||;VT=SNP
1	98030023	rs61789185	C	T	100	PASS	AC=47;AF=0.00938498;AN=5008;NS=2504;DP=19897;EAS_AF=0;AMR_AF=0.0115;AFR_AF=0.0015;EUR_AF=0.0258;SAS_AF=0.0112;AA=C|||;VT=SNP
1	98030145	rs148941589	T	C	100	PASS	AC=58;AF=0.0115815;AN=5008;NS=2504;DP=18446;EAS_AF=0.001;AMR_AF=0.0058;AFR_AF=0;EUR_AF=0.0229;SAS_AF=0.0307;AA=T|||;VT=SNP
1	98030308	rs79334427	T	C	100	PASS	AC=198;AF=0.0395367;AN=5008;NS=2504;DP=19536;EAS_AF=0;AMR_AF=0.0548;AFR_AF=0.0023;EUR_AF=0.0964;SAS_AF=0.0613;AA=T|||;VT=SNP
1	98031724	rs76901112	C	T	100	PASS	AC=342;AF=0.0682907;AN=5008;NS=2504;DP=17207;EAS_AF=0;AMR_AF=0.0648;AFR_AF=0.0091;EUR_AF=0.1511;SAS_AF=0.136;AA=C|||;VT=SNP
1	98031801	rs111328225	A	G	100	PASS	AC=49;AF=0.00978435;AN=5008;NS=2504;DP=18481;EAS_AF=0;AMR_AF=0.0144;AFR_AF=0.0008;EUR_AF=0.0358;SAS_AF=0.002;AA=A|||;VT=SNP
1	98031923	rs145929931	A	G	100	PASS	AC=8;AF=0.00159744;AN=5008;NS=2504;DP=17726;EAS_AF=0;AMR_AF=0.0014;AFR_AF=0;EUR_AF=0.005;SAS_AF=0.002;AA=A|||;VT=SNP
1	98033259	rs12122032	T	C	100	PASS	AC=3987;AF=0.796126;AN=5008;NS=2504;DP=18511;EAS_AF=0.9593;AMR_AF=0.8617;AFR_AF=0.5272;EUR_AF=0.835;SAS_AF=0.9049;AA=T|||;VT=SNP
1	98033287	rs77856561	G	T	100	PASS	AC=47;AF=0.00938498;AN=5008;NS=2504;DP=18485;EAS_AF=0;AMR_AF=0.0058;AFR_AF=0;EUR_AF=0.0239;SAS_AF=0.0194;AA=T|||;VT=SNP
1	98033476	rs115117569	G	A	100	PASS	AC=48;AF=0.00958466;AN=5008;NS=2504;DP=14860;EAS_AF=0;AMR_AF=0.0058;AFR_AF=0.0008;EUR_AF=0.0239;SAS_AF=0.0194;AA=g|||;VT=SNP
1	98033698	rs2786541	A	T	100	PASS	AC=4619;AF=0.922324;AN=5008;NS=2504;DP=13220;EAS_AF=0.9762;AMR_AF=0.9582;AFR_AF=0.7731;EUR_AF=0.9891;SAS_AF=0.9744;AA=N|||;VT=SNP
1	98033987	rs115272223	A	G	100	PASS	AC=48;AF=0.00958466;AN=5008;NS=2504;DP=14678;EAS_AF=0;AMR_AF=0.0058;AFR_AF=0.0008;EUR_AF=0.0239;SAS_AF=0.0194;AA=N|||;VT=SNP
1	98035253	rs11165895	C	A	100	PASS	AC=3941;AF=0.786941;AN=5008;NS=2504;DP=12718;EAS_AF=0.9593;AMR_AF=0.8588;AFR_AF=0.4939;EUR_AF=0.835;SAS_AF=0.9049;AA=c|||;VT=SNP
1	98035441	rs114170368	C	T	100	PASS	AC=30;AF=0.00599042;AN=5008;NS=2504;DP=16726;EAS_AF=0;AMR_AF=0.0058;AFR_AF=0.0008;EUR_AF=0.0209;SAS_AF=0.0041;AA=c|||;VT=SNP
1	98035484	rs74684283	A	G	100	PASS	AC=258;AF=0.0515176;AN=5008;NS=2504;DP=16718;EAS_AF=0.0179;AMR_AF=0.0764;AFR_AF=0.0061;EUR_AF=0.1292;SAS_AF=0.0501;AA=a|||;VT=SNP
1	98036617	rs2786543	G	A	100	PASS	AC=457;AF=0.091254;AN=5008;NS=2504;DP=19321;EAS_AF=0.0169;AMR_AF=0.0879;AFR_AF=0.1505;EUR_AF=0.1292;SAS_AF=0.0511;AA=a|||;VT=SNP
1	98036832	rs2811215	C	T	100	PASS	AC=539;AF=0.107628;AN=5008;NS=2504;DP=17992;EAS_AF=0.0169;AMR_AF=0.0937;AFR_AF=0.1778;EUR_AF=0.1531;SAS_AF=0.0695;AA=t|||;VT=SNP
1	98036858	rs2811214	C	T	100	PASS	AC=425;AF=0.0848642;AN=5008;NS=2504;DP=17903;EAS_AF=0.0179;AMR_AF=0.0865;AFR_AF=0.1263;EUR_AF=0.1292;SAS_AF=0.0511;AA=c|||;VT=SNP
1	98037094	rs79323392	T	C	100	PASS	AC=48;AF=0.00958466;AN=5008;NS=2504;DP=19303;EAS_AF=0;AMR_AF=0.0058;AFR_AF=0.0008;EUR_AF=0.0239;SAS_AF=0.0194;AA=t|||;VT=SNP
1	98037286	rs2786544	T	A	100	PASS	AC=502;AF=0.10024;AN=5008;NS=2504;DP=19221;EAS_AF=0.0169;AMR_AF=0.0951;AFR_AF=0.149;EUR_AF=0.1531;SAS_AF=0.0695;AA=a|||;VT=SNP
1	98037495	rs115587017	T	A	100	PASS	AC=26;AF=0.00519169;AN=5008;NS=2504;DP=16300;EAS_AF=0;AMR_AF=0.0043;AFR_AF=0;EUR_AF=0.0169;SAS_AF=0.0061;AA=t|||;VT=SNP
1	98037830	rs116772342	T	C	100	PASS	AC=48;AF=0.00958466;AN=5008;NS=2504;DP=14198;EAS_AF=0;AMR_AF=0.0058;AFR_AF=0.0008;EUR_AF=0.0239;SAS_AF=0.0194;AA=t|||;VT=SNP
1	98038091	rs2248658	T	C	100	PASS	AC=423;AF=0.0844649;AN=5008;NS=2504;DP=15726;EAS_AF=0.0169;AMR_AF=0.0865;AFR_AF=0.1263;EUR_AF=0.1292;SAS_AF=0.0501;AA=t|||;VT=SNP
1	98038179	rs4949958	T	C	100	PASS	AC=3980;AF=0.794728;AN=5008;NS=2504;DP=15657;EAS_AF=0.9593;AMR_AF=0.8631;AFR_AF=0.5189;EUR_AF=0.838;SAS_AF=0.9049;AA=t|||;VT=SNP
1	98038926	rs79917705	T	C	100	PASS	AC=257;AF=0.0513179;AN=5008;NS=2504;DP=15512;EAS_AF=0.0169;AMR_AF=0.0764;AFR_AF=0.0061;EUR_AF=0.1292;SAS_AF=0.0501;AA=t|||;VT=SNP
1	98039419	rs56038477	C	T	100	PASS	AC=48;AF=0.00958466;AN=5008;NS=2504;DP=17825;EAS_AF=0;AMR_AF=0.0058;AFR_AF=0.0008;EUR_AF=0.0239;SAS_AF=0.0194;AA=c|||;VT=SNP;EX_TARGET
1	98039541	rs56293913	A	G	100	PASS	AC=319;AF=0.0636981;AN=5008;NS=2504;DP=20640;EAS_AF=0.0169;AMR_AF=0.0778;AFR_AF=0.0522;EUR_AF=0.1292;SAS_AF=0.0501;AA=a|||;VT=SNP
1	98039905	rs80098619	C	A	100	PASS	AC=179;AF=0.0357428;AN=5008;NS=2504;DP=17427;EAS_AF=0.0109;AMR_AF=0.1124;AFR_AF=0.0023;EUR_AF=0.0437;SAS_AF=0.044;AA=c|||;VT=SNP
1	98040487	rs145367992	A	G	100	PASS	AC=15;AF=0.00299521;AN=5008;NS=2504;DP=17727;EAS_AF=0;AMR_AF=0.0014;AFR_AF=0;EUR_AF=0.0109;SAS_AF=0.0031;AA=a|||;VT=SNP
1	98040703	rs115767057	T	C	100	PASS	AC=48;AF=0.00958466;AN=5008;NS=2504;DP=18742;EAS_AF=0;AMR_AF=0.0058;AFR_AF=0.0008;EUR_AF=0.0239;SAS_AF=0.0194;AA=t|||;VT=SNP
1	98040871	rs34961061	C	T	100	PASS	AC=607;AF=0.121206;AN=5008;NS=2504;DP=16523;EAS_AF=0.1042;AMR_AF=0.1124;AFR_AF=0.1263;EUR_AF=0.1501;SAS_AF=0.1084;AA=c|||;VT=SNP
1	98041720	rs10875098	T	C	100	PASS	AC=3976;AF=0.79393;AN=5008;NS=2504;DP=18167;EAS_AF=0.9593;AMR_AF=0.8617;AFR_AF=0.5182;EUR_AF=0.836;SAS_AF=0.9049;AA=N|||;VT=SNP
1	98041871	rs148063988	G	T	100	PASS	AC=26;AF=0.00519169;AN=5008;NS=2504;DP=2832;EAS_AF=0;AMR_AF=0.0144;AFR_AF=0.0008;EUR_AF=0.0149;SAS_AF=0;AA=g|||;VT=SNP
1	98042298	rs115810978	A	G	100	PASS	AC=48;AF=0.00958466;AN=5008;NS=2504;DP=16629;EAS_AF=0;AMR_AF=0.0058;AFR_AF=0.0008;EUR_AF=0.0239;SAS_AF=0.0194;AA=a|||;VT=SNP
1	98042396	rs2811212	G	A	100	PASS	AC=4618;AF=0.922125;AN=5008;NS=2504;DP=15654;EAS_AF=0.9762;AMR_AF=0.9582;AFR_AF=0.7723;EUR_AF=0.9891;SAS_AF=0.9744;AA=a|||;VT=SNP
1	98042712	rs10875099	C	T	100	PASS	AC=3949;AF=0.788538;AN=5008;NS=2504;DP=18102;EAS_AF=0.9593;AMR_AF=0.8588;AFR_AF=0.4992;EUR_AF=0.836;SAS_AF=0.9049;AA=t|||;VT=SNP
1	98043110	rs74584403	T	C	100	PASS	AC=48;AF=0.00958466;AN=5008;NS=2504;DP=14362;EAS_AF=0;AMR_AF=0.0058;AFR_AF=0.0008;EUR_AF=0.0239;SAS_AF=0.0194;AA=t|||;VT=SNP
1	98044387	rs115485654	T	C	100	PASS	AC=18;AF=0.00359425;AN=5008;NS=2504;DP=16666;EAS_AF=0;AMR_AF=0.0101;AFR_AF=0.0008;EUR_AF=0.0099;SAS_AF=0;AA=N|||;VT=SNP
1	98044939	rs6663357	A	C	100	PASS	AC=3951;AF=0.788938;AN=5008;NS=2504;DP=22445;EAS_AF=0.9603;AMR_AF=0.8588;AFR_AF=0.5;EUR_AF=0.836;SAS_AF=0.9049;AA=a|||;VT=SNP
1	98045449	rs75017182	G	C	100	PASS	AC=48;AF=0.00958466;AN=5008;NS=2504;DP=18170;EAS_AF=0;AMR_AF=0.0058;AFR_AF=0.0008;EUR_AF=0.0239;SAS_AF=0.0194;AA=g|||;VT=SNP
1	98045996	rs10783069	G	C	100	PASS	AC=3947;AF=0.788139;AN=5008;NS=2504;DP=17795;EAS_AF=0.9593;AMR_AF=0.8573;AFR_AF=0.4992;EUR_AF=0.835;SAS_AF=0.9049;AA=c|||;VT=SNP
1	98046492	rs2811211	G	T	100	PASS	AC=4377;AF=0.874002;AN=5008;NS=2504;DP=19335;EAS_AF=0.9762;AMR_AF=0.9452;AFR_AF=0.6293;EUR_AF=0.9652;SAS_AF=0.955;AA=t|||;VT=SNP
1	98046502	rs78372232	G	A	100	PASS	AC=308;AF=0.0615016;AN=5008;NS=2504;DP=18965;EAS_AF=0;AMR_AF=0.0663;AFR_AF=0.0083;EUR_AF=0.1431;SAS_AF=0.1094;AA=g|||;VT=SNP
1	98046674	rs2811210	G	A	100	PASS	AC=504;AF=0.100639;AN=5008;NS=2504;DP=15021;EAS_AF=0.0169;AMR_AF=0.0965;AFR_AF=0.149;EUR_AF=0.1541;SAS_AF=0.0695;AA=a|||;VT=SNP
1	98046756	rs146353874	G	T	100	PASS	AC=74;AF=0.0147764;AN=5008;NS=2504;DP=12044;EAS_AF=0;AMR_AF=0.0086;AFR_AF=0.0189;EUR_AF=0.0239;SAS_AF=0.0194;AA=g|||;VT=SNP
1	98046819	rs2811209	G	C	100	PASS	AC=430;AF=0.0858626;AN=5008;NS=2504;DP=12273;EAS_AF=0.0169;AMR_AF=0.0879;AFR_AF=0.1301;EUR_AF=0.1302;SAS_AF=0.0501;AA=g|||;VT=SNP
1	98047146	rs185381455	T	A	100	PASS	AC=44;AF=0.00878594;AN=5008;NS=2504;DP=13474;EAS_AF=0;AMR_AF=0.0029;AFR_AF=0.0008;EUR_AF=0.0278;SAS_AF=0.0133;AA=t|||;VT=SNP
1	98047271	rs2811208	T	C	100	PASS	AC=4452;AF=0.888978;AN=5008;NS=2504;DP=12072;EAS_AF=0.9762;AMR_AF=0.9539;AFR_AF=0.649;EUR_AF=0.9891;SAS_AF=0.9744;AA=N|||;VT=SNP
1	98048331	rs2811206	A	T	100	PASS	AC=4567;AF=0.911941;AN=5008;NS=2504;DP=15272;EAS_AF=0.9762;AMR_AF=0.9582;AFR_AF=0.7337;EUR_AF=0.9891;SAS_AF=0.9744;AA=N|||;VT=SNP
1	98048600	rs2485436	T	C	100	PASS	AC=4453;AF=0.889177;AN=5008;NS=2504;DP=13083;EAS_AF=0.9762;AMR_AF=0.9539;AFR_AF=0.6498;EUR_AF=0.9891;SAS_AF=0.9744;AA=N|||;VT=SNP
1	98048749	rs2485437	G	A	100	PASS	AC=424;AF=0.0846645;AN=5008;NS=2504;DP=12710;EAS_AF=0.0169;AMR_AF=0.0879;AFR_AF=0.1256;EUR_AF=0.1302;SAS_AF=0.0501;AA=g|||;VT=SNP
1	98048824	rs78846772	C	G	100	PASS	AC=171;AF=0.0341454;AN=5008;NS=2504;DP=14751;EAS_AF=0;AMR_AF=0.0346;AFR_AF=0.0658;EUR_AF=0.0537;SAS_AF=0.0061;AA=c|||;VT=SNP
1	98049300	rs79954780	A	T	100	PASS	AC=48;AF=0.00958466;AN=5008;NS=2504;DP=16424;EAS_AF=0;AMR_AF=0.0058;AFR_AF=0.0008;EUR_AF=0.0239;SAS_AF=0.0194;AA=a|||;VT=SNP
1	98049321	rs78944474	T	C	100	PASS	AC=48;AF=0.00958466;AN=5008;NS=2504;DP=17305;EAS_AF=0;AMR_AF=0.0058;AFR_AF=0.0008;EUR_AF=0.0239;SAS_AF=0.0194;AA=t|||;VT=SNP
1	98049511	rs142272269	T	C	100	PASS	AC=259;AF=0.0517173;AN=5008;NS=2504;DP=17940;EAS_AF=0.0169;AMR_AF=0.0778;AFR_AF=0.0061;EUR_AF=0.1302;SAS_AF=0.0501;AA=t|||;VT=SNP
1	98050074	rs150034831	T	G	100	PASS	AC=76;AF=0.0151757;AN=5008;NS=2504;DP=17983;EAS_AF=0.001;AMR_AF=0.0101;AFR_AF=0;EUR_AF=0.0278;SAS_AF=0.0409;AA=t|||;VT=SNP
1	98050107	rs143953339	A	G	100	PASS	AC=48;AF=0.00958466;AN=5008;NS=2504;DP=16770;EAS_AF=0;AMR_AF=0.0058;AFR_AF=0.0008;EUR_AF=0.0239;SAS_AF=0.0194;AA=N|||;VT=SNP
1	98050656	rs2811205	T	C	100	PASS	AC=4619;AF=0.922324;AN=5008;NS=2504;DP=11819;EAS_AF=0.9762;AMR_AF=0.9597;AFR_AF=0.7723;EUR_AF=0.9891;SAS_AF=0.9744;AA=C|||;VT=SNP
1	98051419	rs142069183	G	C	100	PASS	AC=48;AF=0.00958466;AN=5008;NS=2504;DP=16370;EAS_AF=0;AMR_AF=0.0058;AFR_AF=0.0008;EUR_AF=0.0239;SAS_AF=0.0194;AA=G|||;VT=SNP
1	98051531	rs72732342	T	A	100	PASS	AC=61;AF=0.0121805;AN=5008;NS=2504;DP=18679;EAS_AF=0;AMR_AF=0.0231;AFR_AF=0.0015;EUR_AF=0.0398;SAS_AF=0.0031;AA=T|||;VT=SNP
1	98053518	rs111361711	A	T	100	PASS	AC=133;AF=0.0265575;AN=5008;NS=2504;DP=14519;EAS_AF=0.001;AMR_AF=0.0418;AFR_AF=0.0008;EUR_AF=0.0706;SAS_AF=0.0317;AA=A|||;VT=SNP
1	98053874	rs76997178	T	G	100	PASS	AC=48;AF=0.00958466;AN=5008;NS=2504;DP=16010;EAS_AF=0;AMR_AF=0.0058;AFR_AF=0.0008;EUR_AF=0.0239;SAS_AF=0.0194;AA=t|||;VT=SNP
1	98053960	rs76430515	G	A	100	PASS	AC=23;AF=0.00459265;AN=5008;NS=2504;DP=17041;EAS_AF=0;AMR_AF=0.0058;AFR_AF=0.0008;EUR_AF=0.0159;SAS_AF=0.002;AA=G|||;VT=SNP
1	98054230	rs80317254	G	A	100	PASS	AC=73;AF=0.0145767;AN=5008;NS=2504;DP=18418;EAS_AF=0.001;AMR_AF=0.0101;AFR_AF=0;EUR_AF=0.0288;SAS_AF=0.0368;AA=G|||;VT=SNP
1	98055055	rs72732346	G	A	100	PASS	AC=79;AF=0.0157748;AN=5008;NS=2504;DP=20455;EAS_AF=0;AMR_AF=0.0086;AFR_AF=0.0227;EUR_AF=0.0239;SAS_AF=0.0194;AA=g|||;VT=SNP
1	98055308	rs116786060	A	G	100	PASS	AC=48;AF=0.00958466;AN=5008;NS=2504;DP=20854;EAS_AF=0;AMR_AF=0.0058;AFR_AF=0.0008;EUR_AF=0.0239;SAS_AF=0.0194;AA=A|||;VT=SNP
1	98056050	rs77743956	A	G	100	PASS	AC=271;AF=0.0541134;AN=5008;NS=2504;DP=17103;EAS_AF=0.0169;AMR_AF=0.0778;AFR_AF=0.0061;EUR_AF=0.1302;SAS_AF=0.0624;AA=A|||;VT=SNP
1	98056463	rs7537165	A	G	100	PASS	AC=3937;AF=0.786142;AN=5008;NS=2504;DP=18247;EAS_AF=0.9603;AMR_AF=0.8573;AFR_AF=0.5;EUR_AF=0.835;SAS_AF=0.8926;AA=A|||;VT=SNP
1	98056575	rs11165897	T	C	100	PASS	AC=437;AF=0.0872604;AN=5008;NS=2504;DP=19038;EAS_AF=0.0169;AMR_AF=0.0865;AFR_AF=0.1263;EUR_AF=0.1312;SAS_AF=0.0624;AA=T|||;VT=SNP
1	98056959	rs77936524	T	G	100	PASS	AC=48;AF=0.00958466;AN=5008;NS=2504;DP=18830;EAS_AF=0;AMR_AF=0.0058;AFR_AF=0.0008;EUR_AF=0.0239;SAS_AF=0.0194;AA=T|||;VT=SNP
1	98057024	rs2786490	T	G	100	PASS	AC=540;AF=0.107827;AN=5008;NS=2504;DP=16706;EAS_AF=0.0169;AMR_AF=0.0937;AFR_AF=0.2005;EUR_AF=0.1312;SAS_AF=0.0624;AA=T|||;VT=SNP
1	98057420	rs115637836	A	G	100	PASS	AC=270;AF=0.0539137;AN=5008;NS=2504;DP=16054;EAS_AF=0.0169;AMR_AF=0.0764;AFR_AF=0.0061;EUR_AF=0.1302;SAS_AF=0.0624;AA=A|||;VT=SNP
1	98057444	rs2811203	C	T	100	PASS	AC=619;AF=0.123602;AN=5008;NS=2504;DP=15847;EAS_AF=0.0169;AMR_AF=0.1023;AFR_AF=0.2231;EUR_AF=0.1551;SAS_AF=0.0818;AA=T|||;VT=SNP
1	98058405	rs146813894	G	A	100	PASS	AC=35;AF=0.00698882;AN=5008;NS=2504;DP=17632;EAS_AF=0;AMR_AF=0.0115;AFR_AF=0.0008;EUR_AF=0.0239;SAS_AF=0.002;AA=G|||;VT=SNP
1	98058994	rs115349832	A	C	100	PASS	AC=48;AF=0.00958466;AN=5008;NS=2504;DP=19197;EAS_AF=0;AMR_AF=0.0058;AFR_AF=0.0008;EUR_AF=0.0239;SAS_AF=0.0194;AA=A|||;VT=SNP
1	98060205	rs3790384	A	C	100	PASS	AC=1860;AF=0.371406;AN=5008;NS=2504;DP=15215;EAS_AF=0.624;AMR_AF=0.4611;AFR_AF=0.1044;EUR_AF=0.3419;SAS_AF=0.4387;AA=A|||;VT=SNP
1	98060481	rs2811202	A	C	100	PASS	AC=547;AF=0.109225;AN=5008;NS=2504;DP=14465;EAS_AF=0.0169;AMR_AF=0.0951;AFR_AF=0.205;EUR_AF=0.1312;SAS_AF=0.0624;AA=A|||;VT=SNP
1	98060963	rs116716248	T	C	100	PASS	AC=48;AF=0.00958466;AN=5008;NS=2504;DP=13636;EAS_AF=0;AMR_AF=0.0058;AFR_AF=0.0008;EUR_AF=0.0239;SAS_AF=0.0194;AA=T|||;VT=SNP
1	98060977	rs3790386	T	C	100	PASS	AC=271;AF=0.0541134;AN=5008;NS=2504;DP=14029;EAS_AF=0.0169;AMR_AF=0.0778;AFR_AF=0.0061;EUR_AF=0.1302;SAS_AF=0.0624;AA=T|||;VT=SNP
1	98061237	rs116566349	C	T	100	PASS	AC=51;AF=0.0101837;AN=5008;NS=2504;DP=12454;EAS_AF=0;AMR_AF=0.0058;AFR_AF=0.0008;EUR_AF=0.0239;SAS_AF=0.0225;AA=T|||;VT=SNP
1	98061402	rs1337523	C	T	100	PASS	AC=4001;AF=0.798922;AN=5008;NS=2504;DP=12429;EAS_AF=0.9593;AMR_AF=0.8602;AFR_AF=0.5477;EUR_AF=0.835;SAS_AF=0.8926;AA=C|||;VT=SNP
1	98062755	rs76125757	T	C	100	PASS	AC=48;AF=0.00958466;AN=5008;NS=2504;DP=20684;EAS_AF=0;AMR_AF=0.0058;AFR_AF=0.0008;EUR_AF=0.0239;SAS_AF=0.0194;AA=T|||;VT=SNP
1	98064334	rs2786494	G	A	100	PASS	AC=4719;AF=0.942292;AN=5008;NS=2504;DP=14956;EAS_AF=0.9762;AMR_AF=0.9654;AFR_AF=0.8464;EUR_AF=0.9871;SAS_AF=0.9744;AA=A|||;VT=SNP
1	98064363	rs10783070	T	C	100	PASS	AC=3944;AF=0.78754;AN=5008;NS=2504;DP=15136;EAS_AF=0.9593;AMR_AF=0.8573;AFR_AF=0.5053;EUR_AF=0.836;SAS_AF=0.8926;AA=T|||;VT=SNP
1	98064412	rs79290905	C	T	100	PASS	AC=48;AF=0.00958466;AN=5008;NS=2504;DP=16148;EAS_AF=0;AMR_AF=0.0058;AFR_AF=0.0008;EUR_AF=0.0239;SAS_AF=0.0194;AA=C|||;VT=SNP
1	98064612	rs2786496	G	A	100	PASS	AC=4722;AF=0.942891;AN=5008;NS=2504;DP=17986;EAS_AF=0.9762;AMR_AF=0.9654;AFR_AF=0.8464;EUR_AF=0.9901;SAS_AF=0.9744;AA=A|||;VT=SNP
1	98065573	rs2811201	G	C	100	PASS	AC=629;AF=0.125599;AN=5008;NS=2504;DP=14020;EAS_AF=0.0169;AMR_AF=0.1037;AFR_AF=0.23;EUR_AF=0.1551;SAS_AF=0.0818;AA=C|||;VT=SNP
1	98066339	rs72732366	A	G	100	PASS	AC=74;AF=0.0147764;AN=5008;NS=2504;DP=18843;EAS_AF=0;AMR_AF=0.0086;AFR_AF=0.0189;EUR_AF=0.0239;SAS_AF=0.0194;AA=A|||;VT=SNP
1	98066779	rs74105269	T	C	100	PASS	AC=49;AF=0.00978435;AN=5008;NS=2504;DP=17814;EAS_AF=0;AMR_AF=0.0058;AFR_AF=0.0015;EUR_AF=0.0239;SAS_AF=0.0194;AA=C|||;VT=SNP
1	98067147	rs2786498	G	A	100	PASS	AC=621;AF=0.124002;AN=5008;NS=2504;DP=17567;EAS_AF=0.0169;AMR_AF=0.1009;AFR_AF=0.2247;EUR_AF=0.1561;SAS_AF=0.0818;AA=g|||;VT=SNP
1	98067153	rs114448991	C	G	100	PASS	AC=49;AF=0.00978435;AN=5008;NS=2504;DP=17565;EAS_AF=0;AMR_AF=0.0058;AFR_AF=0.0015;EUR_AF=0.0239;SAS_AF=0.0194;AA=C|||;VT=SNP
1	98067355	rs139906750	C	T	100	PASS	AC=64;AF=0.0127796;AN=5008;NS=2504;DP=18824;EAS_AF=0;AMR_AF=0.0303;AFR_AF=0.0015;EUR_AF=0.0298;SAS_AF=0.0112;AA=C|||;VT=SNP
1	98067443	rs77530919	A	G	100	PASS	AC=48;AF=0.00958466;AN=5008;NS=2504;DP=17851;EAS_AF=0;AMR_AF=0.0058;AFR_AF=0.0008;EUR_AF=0.0239;SAS_AF=0.0194;AA=A|||;VT=SNP
1	98067568	rs77806051	A	G	100	PASS	AC=436;AF=0.0870607;AN=5008;NS=2504;DP=17609;EAS_AF=0.0169;AMR_AF=0.085;AFR_AF=0.1263;EUR_AF=0.1312;SAS_AF=0.0624;AA=A|||;VT=SNP
1	98067579	rs116474277	C	G	100	PASS	AC=48;AF=0.00958466;AN=5008;NS=2504;DP=17024;EAS_AF=0;AMR_AF=0.0058;AFR_AF=0.0008;EUR_AF=0.0239;SAS_AF=0.0194;AA=t|||;VT=SNP
1	98067628	rs115803273	T	C	100	PASS	AC=48;AF=0.00958466;AN=5008;NS=2504;DP=16247;EAS_AF=0;AMR_AF=0.0058;AFR_AF=0.0008;EUR_AF=0.0239;SAS_AF=0.0194;AA=C|||;VT=SNP
1	98067668	rs2811200	A	G	100	PASS	AC=545;AF=0.108826;AN=5008;NS=2504;DP=16476;EAS_AF=0.0179;AMR_AF=0.0937;AFR_AF=0.2042;EUR_AF=0.1302;SAS_AF=0.0624;AA=A|||;VT=SNP
1	98067802	rs74727777	T	C	100	PASS	AC=48;AF=0.00958466;AN=5008;NS=2504;DP=15256;EAS_AF=0;AMR_AF=0.0058;AFR_AF=0.0008;EUR_AF=0.0239;SAS_AF=0.0194;AA=C|||;VT=SNP
1	98067896	rs2811199	C	T	100	PASS	AC=619;AF=0.123602;AN=5008;NS=2504;DP=16092;EAS_AF=0.0169;AMR_AF=0.1023;AFR_AF=0.2231;EUR_AF=0.1551;SAS_AF=0.0818;AA=T|||;VT=SNP
1	98068737	rs141832068	T	C	100	PASS	AC=48;AF=0.00958466;AN=5008;NS=2504;DP=14727;EAS_AF=0;AMR_AF=0.0058;AFR_AF=0.0008;EUR_AF=0.0239;SAS_AF=0.0194;AA=T|||;VT=SNP
1	98068801	rs2811198	A	G	100	PASS	AC=546;AF=0.109026;AN=5008;NS=2504;DP=14962;EAS_AF=0.0169;AMR_AF=0.0937;AFR_AF=0.2042;EUR_AF=0.1312;SAS_AF=0.0634;AA=A|||;VT=SNP
1	98069255	rs138502409	T	C	100	PASS	AC=20;AF=0.00399361;AN=5008;NS=2504;DP=17984;EAS_AF=0;AMR_AF=0.0086;AFR_AF=0;EUR_AF=0.0119;SAS_AF=0.002;AA=T|||;VT=SNP
1	98071095	rs1013810	A	T	100	PASS	AC=581;AF=0.116014;AN=5008;NS=2504;DP=18570;EAS_AF=0.0169;AMR_AF=0.0951;AFR_AF=0.2307;EUR_AF=0.1312;SAS_AF=0.0624;AA=A|||;VT=SNP
1	98071426	rs2065943	T	C	100	PASS	AC=3960;AF=0.790735;AN=5008;NS=2504;DP=16044;EAS_AF=0.9593;AMR_AF=0.8602;AFR_AF=0.5166;EUR_AF=0.835;SAS_AF=0.8926;AA=T|||;VT=SNP
1	98071503	rs75260359	T	C	100	PASS	AC=48;AF=0.00958466;AN=5008;NS=2504;DP=15925;EAS_AF=0;AMR_AF=0.0058;AFR_AF=0.0008;EUR_AF=0.0239;SAS_AF=0.0194;AA=T|||;VT=SNP
1	98071727	rs139743335	G	C	100	PASS	AC=48;AF=0.00958466;AN=5008;NS=2504;DP=16811;EAS_AF=0;AMR_AF=0.0058;AFR_AF=0.0008;EUR_AF=0.0239;SAS_AF=0.0194;AA=G|||;VT=SNP
1	98072166	rs116570677	A	C	100	PASS	AC=48;AF=0.00958466;AN=5008;NS=2504;DP=18836;EAS_AF=0;AMR_AF=0.0058;AFR_AF=0.0008;EUR_AF=0.0239;SAS_AF=0.0194;AA=A|||;VT=SNP
1	98072375	rs115996553	A	G	100	PASS	AC=48;AF=0.00958466;AN=5008;NS=2504;DP=17705;EAS_AF=0;AMR_AF=0.0058;AFR_AF=0.0008;EUR_AF=0.0239;SAS_AF=0.0194;AA=a|||;VT=SNP
1	98072518	rs116240210	A	G	100	PASS	AC=19;AF=0.00379393;AN=5008;NS=2504;DP=17621;EAS_AF=0;AMR_AF=0.0101;AFR_AF=0.0008;EUR_AF=0.0109;SAS_AF=0;AA=A|||;VT=SNP
1	98072906	rs145702260	A	G	100	PASS	AC=34;AF=0.00678914;AN=5008;NS=2504;DP=17383;EAS_AF=0;AMR_AF=0.0187;AFR_AF=0.0015;EUR_AF=0.0189;SAS_AF=0;AA=A|||;VT=SNP
1	98073014	rs76382421	A	C	100	PASS	AC=48;AF=0.00958466;AN=5008;NS=2504;DP=18119;EAS_AF=0;AMR_AF=0.0058;AFR_AF=0.0008;EUR_AF=0.0239;SAS_AF=0.0194;AA=C|||;VT=SNP
1	98073410	rs12144462	G	A	100	PASS	AC=476;AF=0.0950479;AN=5008;NS=2504;DP=17322;EAS_AF=0.2431;AMR_AF=0.0476;AFR_AF=0.0159;EUR_AF=0.0835;SAS_AF=0.0951;AA=G|||;VT=SNP
1	98073451	rs74721888	T	A	100	PASS	AC=271;AF=0.0541134;AN=5008;NS=2504;DP=16499;EAS_AF=0.0169;AMR_AF=0.0764;AFR_AF=0.0068;EUR_AF=0.1302;SAS_AF=0.0624;AA=T|||;VT=SNP
1	98073659	rs79763638	A	G	100	PASS	AC=48;AF=0.00958466;AN=5008;NS=2504;DP=15113;EAS_AF=0;AMR_AF=0.0058;AFR_AF=0.0008;EUR_AF=0.0239;SAS_AF=0.0194;AA=A|||;VT=SNP
1	98073884	rs115488556	A	G	100	PASS	AC=48;AF=0.00958466;AN=5008;NS=2504;DP=17611;EAS_AF=0;AMR_AF=0.0058;AFR_AF=0.0008;EUR_AF=0.0239;SAS_AF=0.0194;AA=A|||;VT=SNP
1	98074066	rs114904431	C	T	100	PASS	AC=56;AF=0.0111821;AN=5008;NS=2504;DP=14829;EAS_AF=0;AMR_AF=0.0187;AFR_AF=0.0023;EUR_AF=0.0239;SAS_AF=0.0164;AA=G|||;VT=SNP
1	98074768	rs72732372	A	G	100	PASS	AC=91;AF=0.0181709;AN=5008;NS=2504;DP=15999;EAS_AF=0;AMR_AF=0.036;AFR_AF=0.0015;EUR_AF=0.0537;SAS_AF=0.0102;AA=A|||;VT=SNP
1	98074841	rs116425298	T	C	100	PASS	AC=37;AF=0.00738818;AN=5008;NS=2504;DP=15065;EAS_AF=0;AMR_AF=0.0115;AFR_AF=0.0008;EUR_AF=0.0249;SAS_AF=0.0031;AA=T|||;VT=SNP
1	98075116	rs115698228	T	C	100	PASS	AC=48;AF=0.00958466;AN=5008;NS=2504;DP=16220;EAS_AF=0;AMR_AF=0.0058;AFR_AF=0.0008;EUR_AF=0.0239;SAS_AF=0.0194;AA=T|||;VT=SNP
1	98075724	rs2786500	A	C	100	PASS	AC=619;AF=0.123602;AN=5008;NS=2504;DP=18101;EAS_AF=0.0169;AMR_AF=0.1023;AFR_AF=0.2231;EUR_AF=0.1551;SAS_AF=0.0818;AA=C|||;VT=SNP
1	98075725	rs2786501	C	A	100	PASS	AC=544;AF=0.108626;AN=5008;NS=2504;DP=17974;EAS_AF=0.0169;AMR_AF=0.0937;AFR_AF=0.2042;EUR_AF=0.1302;SAS_AF=0.0624;AA=C|||;VT=SNP
1	98075762	rs7554746	C	T	100	PASS	AC=479;AF=0.095647;AN=5008;NS=2504;DP=18720;EAS_AF=0.0119;AMR_AF=0.1513;AFR_AF=0.1445;EUR_AF=0.1004;SAS_AF=0.0716;AA=C|||;VT=SNP
1	98076370	rs79339775	A	G	100	PASS	AC=48;AF=0.00958466;AN=5008;NS=2504;DP=18467;EAS_AF=0;AMR_AF=0.0058;AFR_AF=0.0008;EUR_AF=0.0239;SAS_AF=0.0194;AA=A|||;VT=SNP
1	98076385	rs116731995	G	T	100	PASS	AC=48;AF=0.00958466;AN=5008;NS=2504;DP=18713;EAS_AF=0;AMR_AF=0.0058;AFR_AF=0.0008;EUR_AF=0.0239;SAS_AF=0.0194;AA=G|||;VT=SNP
1	98076665	rs2811197	C	T	100	PASS	AC=620;AF=0.123802;AN=5008;NS=2504;DP=18756;EAS_AF=0.0169;AMR_AF=0.1023;AFR_AF=0.2239;EUR_AF=0.1551;SAS_AF=0.0818;AA=T|||;VT=SNP
1	98076833	rs77235815	C	T	100	PASS	AC=171;AF=0.0341454;AN=5008;NS=2504;DP=15091;EAS_AF=0;AMR_AF=0.0274;AFR_AF=0.0068;EUR_AF=0.0716;SAS_AF=0.0726;AA=c|||;VT=SNP
1	98077078	rs10875100	A	T	100	PASS	AC=4001;AF=0.798922;AN=5008;NS=2504;DP=17236;EAS_AF=0.9593;AMR_AF=0.8602;AFR_AF=0.5477;EUR_AF=0.835;SAS_AF=0.8926;AA=A|||;VT=SNP
1	98077168	rs17377919	C	T	100	PASS	AC=28;AF=0.00559105;AN=5008;NS=2504;DP=16403;EAS_AF=0;AMR_AF=0.0043;AFR_AF=0;EUR_AF=0.0239;SAS_AF=0.001;AA=C|||;VT=SNP
1	98077926	rs116333436	T	C	100	PASS	AC=48;AF=0.00958466;AN=5008;NS=2504;DP=17321;EAS_AF=0;AMR_AF=0.0058;AFR_AF=0.0008;EUR_AF=0.0239;SAS_AF=0.0194;AA=T|||;VT=SNP
1	98078020	rs115701932	C	T	100	PASS	AC=48;AF=0.00958466;AN=5008;NS=2504;DP=17662;EAS_AF=0;AMR_AF=0.0058;AFR_AF=0.0008;EUR_AF=0.0239;SAS_AF=0.0194;AA=T|||;VT=SNP
1	98078217	rs74345451	A	T	100	PASS	AC=48;AF=0.00958466;AN=5008;NS=2504;DP=16528;EAS_AF=0;AMR_AF=0.0058;AFR_AF=0.0008;EUR_AF=0.0239;SAS_AF=0.0194;AA=A|||;VT=SNP
1	98078348	rs113834024	T	C	100	PASS	AC=18;AF=0.00359425;AN=5008;NS=2504;DP=15035;EAS_AF=0;AMR_AF=0.0058;AFR_AF=0;EUR_AF=0.0129;SAS_AF=0.001;AA=T|||;VT=SNP
1	98078473	rs74653112	T	C	100	PASS	AC=48;AF=0.00958466;AN=5008;NS=2504;DP=15629;EAS_AF=0;AMR_AF=0.0058;AFR_AF=0.0008;EUR_AF=0.0239;SAS_AF=0.0194;AA=C|||;VT=SNP
1	98078883	rs2786503	T	G	100	PASS	AC=591;AF=0.118011;AN=5008;NS=2504;DP=16068;EAS_AF=0.0169;AMR_AF=0.0994;AFR_AF=0.2027;EUR_AF=0.1551;SAS_AF=0.0828;AA=G|||;VT=SNP
1	98078993	rs2811196	T	C	100	PASS	AC=590;AF=0.117812;AN=5008;NS=2504;DP=15109;EAS_AF=0.0169;AMR_AF=0.0994;AFR_AF=0.2027;EUR_AF=0.1551;SAS_AF=0.0818;AA=C|||;VT=SNP
1	98079201	rs72732380	G	A	100	PASS	AC=27;AF=0.00539137;AN=5008;NS=2504;DP=16616;EAS_AF=0;AMR_AF=0.0043;AFR_AF=0;EUR_AF=0.0229;SAS_AF=0.001;AA=G|||;VT=SNP
1	98079228	rs7533902	T	C	100	PASS	AC=3468;AF=0.692492;AN=5008;NS=2504;DP=17480;EAS_AF=0.7163;AMR_AF=0.8098;AFR_AF=0.4902;EUR_AF=0.7515;SAS_AF=0.7975;AA=T|||;VT=SNP
1	98079435	rs141377600	A	G	100	PASS	AC=37;AF=0.00738818;AN=5008;NS=2504;DP=15021;EAS_AF=0;AMR_AF=0.0115;AFR_AF=0.0008;EUR_AF=0.0249;SAS_AF=0.0031;AA=A|||;VT=SNP
1	98079506	rs2786504	C	T	100	PASS	AC=592;AF=0.118211;AN=5008;NS=2504;DP=12484;EAS_AF=0.0169;AMR_AF=0.1009;AFR_AF=0.2035;EUR_AF=0.1551;SAS_AF=0.0818;AA=T|||;VT=SNP
1	98079674	rs12033263	C	A	100	PASS	AC=643;AF=0.128395;AN=5008;NS=2504;DP=13809;EAS_AF=0.128;AMR_AF=0.1239;AFR_AF=0.1293;EUR_AF=0.1501;SAS_AF=0.1084;AA=C|||;VT=SNP
1	98080308	rs2786505	G	T	100	PASS	AC=511;AF=0.102037;AN=5008;NS=2504;DP=18607;EAS_AF=0.0169;AMR_AF=0.0908;AFR_AF=0.1808;EUR_AF=0.1302;SAS_AF=0.0624;AA=G|||;VT=SNP
1	98080718	rs2811195	C	T	100	PASS	AC=601;AF=0.120008;AN=5008;NS=2504;DP=19057;EAS_AF=0.0169;AMR_AF=0.1009;AFR_AF=0.211;EUR_AF=0.1541;SAS_AF=0.0818;AA=T|||;VT=SNP
1	98080755	rs75659087	T	C	100	PASS	AC=234;AF=0.0467252;AN=5008;NS=2504;DP=19427;EAS_AF=0.0169;AMR_AF=0.0663;AFR_AF=0.0053;EUR_AF=0.1054;SAS_AF=0.0593;AA=T|||;VT=SNP
1	98081891	rs2811194	A	T	100	PASS	AC=658;AF=0.13139;AN=5008;NS=2504;DP=17643;EAS_AF=0.0169;AMR_AF=0.1037;AFR_AF=0.2519;EUR_AF=0.1551;SAS_AF=0.0818;AA=T|||;VT=SNP
1	98082177	rs79470803	G	A	100	PASS	AC=48;AF=0.00958466;AN=5008;NS=2504;DP=14690;EAS_AF=0;AMR_AF=0.0058;AFR_AF=0.0008;EUR_AF=0.0239;SAS_AF=0.0194;AA=G|||;VT=SNP
1	98082804	rs114827595	T	C	100	PASS	AC=48;AF=0.00958466;AN=5008;NS=2504;DP=18458;EAS_AF=0;AMR_AF=0.0058;AFR_AF=0.0008;EUR_AF=0.0239;SAS_AF=0.0194;AA=C|||;VT=SNP
1	98083544	rs148822173	G	C	100	PASS	AC=15;AF=0.00299521;AN=5008;NS=2504;DP=17272;EAS_AF=0;AMR_AF=0.0029;AFR_AF=0;EUR_AF=0.0129;SAS_AF=0;AA=G|||;VT=SNP
1	98083555	rs78874992	G	T	100	PASS	AC=48;AF=0.00958466;AN=5008;NS=2504;DP=17090;EAS_AF=0;AMR_AF=0.0058;AFR_AF=0.0008;EUR_AF=0.0239;SAS_AF=0.0194;AA=G|||;VT=SNP
1	98083648	rs117910319	A	G	100	PASS	AC=103;AF=0.0205671;AN=5008;NS=2504;DP=15807;EAS_AF=0.0625;AMR_AF=0.0303;AFR_AF=0.0008;EUR_AF=0.0149;SAS_AF=0.0031;AA=A|||;VT=SNP
1	98083984	rs78891607	T	A	100	PASS	AC=267;AF=0.0533147;AN=5008;NS=2504;DP=11713;EAS_AF=0.0169;AMR_AF=0.0749;AFR_AF=0.0068;EUR_AF=0.1272;SAS_AF=0.0624;AA=T|||;VT=SNP
1	98085570	rs17369442	C	A	100	PASS	AC=295;AF=0.0589058;AN=5008;NS=2504;DP=13950;EAS_AF=0;AMR_AF=0.0548;AFR_AF=0.0098;EUR_AF=0.1392;SAS_AF=0.1063;AA=C|||;VT=SNP
1	98085582	rs114964942	C	T	100	PASS	AC=54;AF=0.0107827;AN=5008;NS=2504;DP=13738;EAS_AF=0.001;AMR_AF=0.0187;AFR_AF=0.0015;EUR_AF=0.0368;SAS_AF=0.001;AA=C|||;VT=SNP
1	98085782	rs191636740	T	A	100	PASS	AC=45;AF=0.00898562;AN=5008;NS=2504;DP=17468;EAS_AF=0;AMR_AF=0.0058;AFR_AF=0.0008;EUR_AF=0.0229;SAS_AF=0.0174;AA=T|||;VT=SNP
1	98086589	rs77086158	T	C	100	PASS	AC=50;AF=0.00998403;AN=5008;NS=2504;DP=17562;EAS_AF=0;AMR_AF=0.0058;AFR_AF=0.0008;EUR_AF=0.0239;SAS_AF=0.0215;AA=T|||;VT=SNP
1	98086947	rs80345826	G	A	100	PASS	AC=50;AF=0.00998403;AN=5008;NS=2504;DP=15719;EAS_AF=0;AMR_AF=0.0101;AFR_AF=0;EUR_AF=0.0169;SAS_AF=0.0266;AA=G|||;VT=SNP
1	98087130	rs11578528	T	C	100	PASS	AC=171;AF=0.0341454;AN=5008;NS=2504;DP=18004;EAS_AF=0;AMR_AF=0.036;AFR_AF=0.0628;EUR_AF=0.0547;SAS_AF=0.0082;AA=T|||;VT=SNP
1	98087725	rs2811193	A	G	100	PASS	AC=3958;AF=0.790335;AN=5008;NS=2504;DP=17173;EAS_AF=0.9593;AMR_AF=0.8646;AFR_AF=0.5106;EUR_AF=0.84;SAS_AF=0.8906;AA=A|||;VT=SNP
1	98088158	rs2811192	C	T	100	PASS	AC=4650;AF=0.928514;AN=5008;NS=2504;DP=16664;EAS_AF=0.9762;AMR_AF=0.9597;AFR_AF=0.795;EUR_AF=0.9901;SAS_AF=0.9744;AA=T|||;VT=SNP
1	98088937	rs11578795	A	C	100	PASS	AC=69;AF=0.013778;AN=5008;NS=2504;DP=19898;EAS_AF=0;AMR_AF=0.0259;AFR_AF=0.0015;EUR_AF=0.0427;SAS_AF=0.0061;AA=A|||;VT=SNP
1	98089614	rs75162484	T	C	100	PASS	AC=44;AF=0.00878594;AN=5008;NS=2504;DP=19654;EAS_AF=0;AMR_AF=0.0058;AFR_AF=0.0008;EUR_AF=0.0229;SAS_AF=0.0164;AA=T|||;VT=SNP
1	98091117	rs2811190	G	T	100	PASS	AC=4651;AF=0.928714;AN=5008;NS=2504;DP=19190;EAS_AF=0.9762;AMR_AF=0.9611;AFR_AF=0.795;EUR_AF=0.9901;SAS_AF=0.9744;AA=T|||;VT=SNP
1	98091720	rs114360246	G	A	100	PASS	AC=36;AF=0.0071885;AN=5008;NS=2504;DP=16191;EAS_AF=0;AMR_AF=0.0173;AFR_AF=0.0023;EUR_AF=0.0199;SAS_AF=0.001;AA=G|||;VT=SNP
1	98093395	rs72732387	A	G	100	PASS	AC=498;AF=0.0994409;AN=5008;NS=2504;DP=11032;EAS_AF=0.0169;AMR_AF=0.0879;AFR_AF=0.1747;EUR_AF=0.1282;SAS_AF=0.0613;AA=A|||;VT=SNP
1	98093431	rs79047566	T	C	100	PASS	AC=314;AF=0.0626997;AN=5008;NS=2504;DP=13045;EAS_AF=0.0169;AMR_AF=0.0778;AFR_AF=0.0416;EUR_AF=0.1272;SAS_AF=0.0613;AA=T|||;VT=SNP
1	98093880	rs1337521	A	T	100	PASS	AC=4024;AF=0.803514;AN=5008;NS=2504;DP=19344;EAS_AF=0.9593;AMR_AF=0.8646;AFR_AF=0.556;EUR_AF=0.84;SAS_AF=0.8967;AA=A|||;VT=SNP
1	98093941	rs78466668	A	G	100	PASS	AC=82;AF=0.0163738;AN=5008;NS=2504;DP=18780;EAS_AF=0.001;AMR_AF=0.0115;AFR_AF=0;EUR_AF=0.0328;SAS_AF=0.0409;AA=A|||;VT=SNP
1	98094024	rs116368600	C	A	100	PASS	AC=50;AF=0.00998403;AN=5008;NS=2504;DP=17643;EAS_AF=0;AMR_AF=0.0058;AFR_AF=0.0008;EUR_AF=0.0239;SAS_AF=0.0215;AA=C|||;VT=SNP
1	98094057	rs79561591	T	C	100	PASS	AC=314;AF=0.0626997;AN=5008;NS=2504;DP=17458;EAS_AF=0.0169;AMR_AF=0.0778;AFR_AF=0.0416;EUR_AF=0.1272;SAS_AF=0.0613;AA=T|||;VT=SNP
1	98094296	rs113997389	A	G	100	PASS	AC=50;AF=0.00998403;AN=5008;NS=2504;DP=16945;EAS_AF=0;AMR_AF=0.0058;AFR_AF=0.0008;EUR_AF=0.0239;SAS_AF=0.0215;AA=A|||;VT=SNP
1	98095024	rs1337522	G	A	100	PASS	AC=4015;AF=0.801717;AN=5008;NS=2504;DP=17498;EAS_AF=0.9593;AMR_AF=0.8631;AFR_AF=0.5545;EUR_AF=0.839;SAS_AF=0.8916;AA=G|||;VT=SNP
1	98095264	rs75812626	T	A	100	PASS	AC=338;AF=0.067492;AN=5008;NS=2504;DP=17402;EAS_AF=0;AMR_AF=0.0692;AFR_AF=0.0083;EUR_AF=0.1501;SAS_AF=0.1309;AA=T|||;VT=SNP
1	98095722	rs147854501	T	C	100	PASS	AC=36;AF=0.0071885;AN=5008;NS=2504;DP=14538;EAS_AF=0;AMR_AF=0.0303;AFR_AF=0.0008;EUR_AF=0.0119;SAS_AF=0.002;AA=T|||;VT=SNP
1	98096366	rs78923081	T	C	100	PASS	AC=43;AF=0.00858626;AN=5008;NS=2504;DP=17522;EAS_AF=0;AMR_AF=0.0058;AFR_AF=0.0008;EUR_AF=0.0219;SAS_AF=0.0164;AA=T|||;VT=SNP
1	98098183	rs72732395	C	G	100	PASS	AC=347;AF=0.0692891;AN=5008;NS=2504;DP=18861;EAS_AF=0.0169;AMR_AF=0.0793;AFR_AF=0.0658;EUR_AF=0.1272;SAS_AF=0.0613;AA=C|||;VT=SNP
1	98098879	rs10518636	G	A	100	PASS	AC=467;AF=0.0932508;AN=5008;NS=2504;DP=16009;EAS_AF=0.123;AMR_AF=0.1066;AFR_AF=0.0129;EUR_AF=0.1471;SAS_AF=0.1063;AA=G|||;VT=SNP
1	98098931	rs72732396	C	A	100	PASS	AC=493;AF=0.0984425;AN=5008;NS=2504;DP=15867;EAS_AF=0.0169;AMR_AF=0.0865;AFR_AF=0.1725;EUR_AF=0.1272;SAS_AF=0.0613;AA=C|||;VT=SNP
1	98099069	rs72732398	A	G	100	PASS	AC=478;AF=0.0954473;AN=5008;NS=2504;DP=16289;EAS_AF=0.0169;AMR_AF=0.0879;AFR_AF=0.1604;EUR_AF=0.1272;SAS_AF=0.0613;AA=A|||;VT=SNP
1	98099217	rs74796875	T	G	100	PASS	AC=266;AF=0.053115;AN=5008;NS=2504;DP=16770;EAS_AF=0.0169;AMR_AF=0.0749;AFR_AF=0.0076;EUR_AF=0.1262;SAS_AF=0.0613;AA=T|||;VT=SNP
1	98099400	rs12073839	T	A	100	PASS	AC=555;AF=0.110823;AN=5008;NS=2504;DP=15280;EAS_AF=0.0169;AMR_AF=0.0922;AFR_AF=0.1823;EUR_AF=0.1511;SAS_AF=0.0828;AA=A|||;VT=SNP
1	98099718	rs114479539	T	C	100	PASS	AC=50;AF=0.00998403;AN=5008;NS=2504;DP=16552;EAS_AF=0;AMR_AF=0.0058;AFR_AF=0.0008;EUR_AF=0.0239;SAS_AF=0.0215;AA=T|||;VT=SNP
1	98100212	rs12074083	A	T	100	PASS	AC=308;AF=0.0615016;AN=5008;NS=2504;DP=15266;EAS_AF=0;AMR_AF=0.0187;AFR_AF=0.1884;EUR_AF=0.0249;SAS_AF=0.0215;AA=T|||;VT=SNP
1	98100223	rs142710642	C	T	100	PASS	AC=23;AF=0.00459265;AN=5008;NS=2504;DP=15039;EAS_AF=0;AMR_AF=0.0058;AFR_AF=0;EUR_AF=0.0149;SAS_AF=0.0041;AA=C|||;VT=SNP
1	98100954	rs116771875	A	G	100	PASS	AC=50;AF=0.00998403;AN=5008;NS=2504;DP=19676;EAS_AF=0;AMR_AF=0.0058;AFR_AF=0.0008;EUR_AF=0.0239;SAS_AF=0.0215;AA=A|||;VT=SNP
1	98101326	rs78030525	C	A	100	PASS	AC=40;AF=0.00798722;AN=5008;NS=2504;DP=19831;EAS_AF=0;AMR_AF=0.0159;AFR_AF=0.0008;EUR_AF=0.0179;SAS_AF=0.0102;AA=C|||;VT=SNP
1	98102187	rs12070513	T	A	100	PASS	AC=436;AF=0.0870607;AN=5008;NS=2504;DP=12935;EAS_AF=0.0159;AMR_AF=0.085;AFR_AF=0.1316;EUR_AF=0.1262;SAS_AF=0.0613;AA=T|||;VT=SNP
1	98103177	rs75314491	G	T	100	PASS	AC=235;AF=0.0469249;AN=5008;NS=2504;DP=17088;EAS_AF=0.0169;AMR_AF=0.062;AFR_AF=0.0045;EUR_AF=0.1034;SAS_AF=0.0665;AA=G|||;VT=SNP
1	98103800	rs76050843	G	A	100	PASS	AC=219;AF=0.04373;AN=5008;NS=2504;DP=22070;EAS_AF=0;AMR_AF=0.036;AFR_AF=0.0053;EUR_AF=0.0905;SAS_AF=0.0982;AA=G|||;VT=SNP
1	98103912	rs78508369	A	G	100	PASS	AC=36;AF=0.0071885;AN=5008;NS=2504;DP=20350;EAS_AF=0;AMR_AF=0.0173;AFR_AF=0.0023;EUR_AF=0.0199;SAS_AF=0.001;AA=A|||;VT=SNP
1	98104263	rs150592042	G	A	100	PASS	AC=55;AF=0.0109824;AN=5008;NS=2504;DP=18436;EAS_AF=0.001;AMR_AF=0.0187;AFR_AF=0.0015;EUR_AF=0.0378;SAS_AF=0.001;AA=G|||;VT=SNP
1	98104290	rs1538120	C	T	100	PASS	AC=4656;AF=0.929712;AN=5008;NS=2504;DP=17298;EAS_AF=0.9732;AMR_AF=0.9553;AFR_AF=0.8608;EUR_AF=0.9563;SAS_AF=0.9325;AA=T|||;VT=SNP
1	98104936	rs116372849	C	T	100	PASS	AC=11;AF=0.00219649;AN=5008;NS=2504;DP=14798;EAS_AF=0;AMR_AF=0.0029;AFR_AF=0.0008;EUR_AF=0.008;SAS_AF=0;AA=C|||;VT=SNP
1	98105438	rs6663670	A	C	100	PASS	AC=593;AF=0.118411;AN=5008;NS=2504;DP=17432;EAS_AF=0.0169;AMR_AF=0.0951;AFR_AF=0.2005;EUR_AF=0.1531;SAS_AF=0.093;AA=C|||;VT=SNP
1	98105559	rs143738601	T	A	100	PASS	AC=26;AF=0.00519169;AN=5008;NS=2504;DP=14965;EAS_AF=0;AMR_AF=0.0101;AFR_AF=0.0008;EUR_AF=0.0129;SAS_AF=0.0051;AA=T|||;VT=SNP
1	98105976	rs79607352	T	C	100	PASS	AC=294;AF=0.0587061;AN=5008;NS=2504;DP=14096;EAS_AF=0.0169;AMR_AF=0.0749;AFR_AF=0.0182;EUR_AF=0.1282;SAS_AF=0.0736;AA=T|||;VT=SNP
1	98106273	rs76816490	G	C	100	PASS	AC=279;AF=0.0557109;AN=5008;NS=2504;DP=16374;EAS_AF=0.0169;AMR_AF=0.072;AFR_AF=0.0083;EUR_AF=0.1282;SAS_AF=0.0736;AA=G|||;VT=SNP
1	98106783	rs151122402	T	C	100	PASS	AC=17;AF=0.00339457;AN=5008;NS=2504;DP=18742;EAS_AF=0;AMR_AF=0.0086;AFR_AF=0.0008;EUR_AF=0.0099;SAS_AF=0;AA=C|||;VT=SNP
1	98106812	rs7512910	C	T	100	PASS	AC=508;AF=0.101438;AN=5008;NS=2504;DP=18509;EAS_AF=0.0169;AMR_AF=0.0879;AFR_AF=0.1407;EUR_AF=0.1521;SAS_AF=0.093;AA=c|||;VT=SNP
1	98107019	rs141113302	T	C	100	PASS	AC=134;AF=0.0267572;AN=5008;NS=2504;DP=19848;EAS_AF=0.006;AMR_AF=0.0994;AFR_AF=0.0008;EUR_AF=0.0159;SAS_AF=0.0429;AA=T|||;VT=SNP
1	98107128	rs77326442	A	G	100	PASS	AC=279;AF=0.0557109;AN=5008;NS=2504;DP=19831;EAS_AF=0.0169;AMR_AF=0.072;AFR_AF=0.0083;EUR_AF=0.1282;SAS_AF=0.0736;AA=A|||;VT=SNP
1	98108071	rs146958696	T	C	100	PASS	AC=270;AF=0.0539137;AN=5008;NS=2504;DP=15276;EAS_AF=0;AMR_AF=0.0173;AFR_AF=0.1626;EUR_AF=0.0239;SAS_AF=0.0194;AA=C|||;VT=SNP
1	98108449	rs137963308	T	A	100	PASS	AC=52;AF=0.0103834;AN=5008;NS=2504;DP=8357;EAS_AF=0.0268;AMR_AF=0.0101;AFR_AF=0.0023;EUR_AF=0.0139;SAS_AF=0.001;AA=T|||;VT=SNP
1	98109671	rs77083779	A	G	100	PASS	AC=48;AF=0.00958466;AN=5008;NS=2504;DP=12979;EAS_AF=0;AMR_AF=0.0058;AFR_AF=0.0008;EUR_AF=0.0239;SAS_AF=0.0194;AA=A|||;VT=SNP
1	98109889	rs79385582	C	T	100	PASS	AC=292;AF=0.0583067;AN=5008;NS=2504;DP=15468;EAS_AF=0.0169;AMR_AF=0.0735;AFR_AF=0.0174;EUR_AF=0.1282;SAS_AF=0.0736;AA=A|||;VT=SNP
1	98109958	rs10518637	T	C	100	PASS	AC=175;AF=0.0349441;AN=5008;NS=2504;DP=15839;EAS_AF=0;AMR_AF=0.036;AFR_AF=0.0643;EUR_AF=0.0567;SAS_AF=0.0082;AA=T|||;VT=SNP
1	98110838	rs76834760	C	G	100	PASS	AC=290;AF=0.0579073;AN=5008;NS=2504;DP=15378;EAS_AF=0.0169;AMR_AF=0.0735;AFR_AF=0.0159;EUR_AF=0.1282;SAS_AF=0.0736;AA=C|||;VT=SNP
1	98111659	rs76968654	C	A	100	PASS	AC=48;AF=0.00958466;AN=5008;NS=2504;DP=17160;EAS_AF=0;AMR_AF=0.0058;AFR_AF=0.0008;EUR_AF=0.0239;SAS_AF=0.0194;AA=C|||;VT=SNP
1	98112078	rs12731506	T	C	100	PASS	AC=18;AF=0.00359425;AN=5008;NS=2504;DP=16655;EAS_AF=0;AMR_AF=0.0043;AFR_AF=0.0008;EUR_AF=0.0109;SAS_AF=0.0031;AA=T|||;VT=SNP
1	98112666	rs192077069	C	T	100	PASS	AC=20;AF=0.00399361;AN=5008;NS=2504;DP=16784;EAS_AF=0;AMR_AF=0.0144;AFR_AF=0;EUR_AF=0.008;SAS_AF=0.002;AA=C|||;VT=SNP
1	98112802	rs115343713	A	G	100	PASS	AC=48;AF=0.00958466;AN=5008;NS=2504;DP=13814;EAS_AF=0;AMR_AF=0.0058;AFR_AF=0.0008;EUR_AF=0.0239;SAS_AF=0.0194;AA=A|||;VT=SNP
1	98114007	rs114331770	G	A	100	PASS	AC=11;AF=0.00219649;AN=5008;NS=2504;DP=18387;EAS_AF=0;AMR_AF=0.0029;AFR_AF=0.0008;EUR_AF=0.008;SAS_AF=0;AA=G|||;VT=SNP
1	98114016	rs67086927	C	T	100	PASS	AC=705;AF=0.140775;AN=5008;NS=2504;DP=18136;EAS_AF=0.0169;AMR_AF=0.0965;AFR_AF=0.2852;EUR_AF=0.1521;SAS_AF=0.093;AA=T|||;VT=SNP
1	98114484	rs145563742	C	T	100	PASS	AC=13;AF=0.00259585;AN=5008;NS=2504;DP=16057;EAS_AF=0;AMR_AF=0.0029;AFR_AF=0;EUR_AF=0.008;SAS_AF=0.0031;AA=C|||;VT=SNP
1	98114882	rs142577617	T	C	100	PASS	AC=12;AF=0.00239617;AN=5008;NS=2504;DP=15525;EAS_AF=0;AMR_AF=0.0029;AFR_AF=0;EUR_AF=0.007;SAS_AF=0.0031;AA=T|||;VT=SNP
1	98114973	rs77619582	T	C	100	PASS	AC=387;AF=0.0772764;AN=5008;NS=2504;DP=15022;EAS_AF=0.0169;AMR_AF=0.0793;AFR_AF=0.0862;EUR_AF=0.1282;SAS_AF=0.0736;AA=T|||;VT=SNP
1	98115057	rs139209915	A	G	100	PASS	AC=28;AF=0.00559105;AN=5008;NS=2504;DP=16238;EAS_AF=0;AMR_AF=0.0144;AFR_AF=0.0008;EUR_AF=0.0129;SAS_AF=0.0041;AA=A|||;VT=SNP
1	98115534	rs111505702	G	A	100	PASS	AC=18;AF=0.00359425;AN=5008;NS=2504;DP=18859;EAS_AF=0;AMR_AF=0.0058;AFR_AF=0.0008;EUR_AF=0.0119;SAS_AF=0.001;AA=G|||;VT=SNP
1	98116224	rs80215295	C	T	100	PASS	AC=240;AF=0.0479233;AN=5008;NS=2504;DP=16756;EAS_AF=0.0169;AMR_AF=0.0605;AFR_AF=0.0053;EUR_AF=0.1064;SAS_AF=0.0685;AA=C|||;VT=SNP
1	98118320	rs2786507	G	A	100	PASS	AC=436;AF=0.0870607;AN=5008;NS=2504;DP=17730;EAS_AF=0.006;AMR_AF=0.1412;AFR_AF=0.1445;EUR_AF=0.0726;SAS_AF=0.0695;AA=G|||;VT=SNP
1	98118436	rs76277277	C	T	100	PASS	AC=240;AF=0.0479233;AN=5008;NS=2504;DP=19123;EAS_AF=0.0169;AMR_AF=0.0605;AFR_AF=0.0053;EUR_AF=0.1064;SAS_AF=0.0685;AA=C|||;VT=SNP
1	98118470	rs75722236	C	T	100	PASS	AC=114;AF=0.0227636;AN=5008;NS=2504;DP=18752;EAS_AF=0.0169;AMR_AF=0.0202;AFR_AF=0.0038;EUR_AF=0.0477;SAS_AF=0.0307;AA=C|||;VT=SNP
1	98118501	rs76278687	G	A	100	PASS	AC=79;AF=0.0157748;AN=5008;NS=2504;DP=17787;EAS_AF=0;AMR_AF=0.0058;AFR_AF=0.0242;EUR_AF=0.0239;SAS_AF=0.0194;AA=G|||;VT=SNP
1	98118694	rs72975761	T	G	100	PASS	AC=590;AF=0.117812;AN=5008;NS=2504;DP=17589;EAS_AF=0.0169;AMR_AF=0.0937;AFR_AF=0.1997;EUR_AF=0.1521;SAS_AF=0.093;AA=G|||;VT=SNP
1	98118780	rs79725088	C	A	100	PASS	AC=194;AF=0.038738;AN=5008;NS=2504;DP=18672;EAS_AF=0;AMR_AF=0.0144;AFR_AF=0.1067;EUR_AF=0.0239;SAS_AF=0.0194;AA=A|||;VT=SNP
1	98119423	rs144290245	G	T	100	PASS	AC=28;AF=0.00559105;AN=5008;NS=2504;DP=18901;EAS_AF=0;AMR_AF=0.0086;AFR_AF=0.0015;EUR_AF=0.0149;SAS_AF=0.0051;AA=G|||;VT=SNP
1	98120613	rs72975763	A	G	100	PASS	AC=637;AF=0.127196;AN=5008;NS=2504;DP=17911;EAS_AF=0.0169;AMR_AF=0.0922;AFR_AF=0.2322;EUR_AF=0.1521;SAS_AF=0.0982;AA=G|||;VT=SNP
1	98120682	rs72975765	C	T	100	PASS	AC=635;AF=0.126797;AN=5008;NS=2504;DP=20166;EAS_AF=0.0169;AMR_AF=0.0922;AFR_AF=0.2307;EUR_AF=0.1521;SAS_AF=0.0982;AA=T|||;VT=SNP
1	98121991	rs79054405	T	C	100	PASS	AC=117;AF=0.0233626;AN=5008;NS=2504;DP=19674;EAS_AF=0;AMR_AF=0.0058;AFR_AF=0.0492;EUR_AF=0.0239;SAS_AF=0.0245;AA=T|||;VT=SNP
1	98122073	rs115368645	C	T	100	PASS	AC=36;AF=0.0071885;AN=5008;NS=2504;DP=19370;EAS_AF=0;AMR_AF=0.0173;AFR_AF=0.0023;EUR_AF=0.0199;SAS_AF=0.001;AA=C|||;VT=SNP
1	98122194	rs75382280	C	T	100	PASS	AC=288;AF=0.057508;AN=5008;NS=2504;DP=17012;EAS_AF=0.0169;AMR_AF=0.0692;AFR_AF=0.0159;EUR_AF=0.1292;SAS_AF=0.0736;AA=C|||;VT=SNP
1	98122790	rs146436155	G	T	100	PASS	AC=57;AF=0.0113818;AN=5008;NS=2504;DP=12682;EAS_AF=0;AMR_AF=0.0259;AFR_AF=0;EUR_AF=0.0318;SAS_AF=0.0072;AA=G|||;VT=SNP
1	98124237	rs17117037	C	T	100	PASS	AC=38;AF=0.00758786;AN=5008;NS=2504;DP=17590;EAS_AF=0;AMR_AF=0.0043;AFR_AF=0;EUR_AF=0.0268;SAS_AF=0.0082;AA=C|||;VT=SNP
1	98124680	rs115566878	G	T	100	PASS	AC=32;AF=0.00638978;AN=5008;NS=2504;DP=18176;EAS_AF=0;AMR_AF=0.0072;AFR_AF=0.0008;EUR_AF=0.0219;SAS_AF=0.0041;AA=G|||;VT=SNP
1	98125067	rs76431122	G	T	100	PASS	AC=47;AF=0.00938498;AN=5008;NS=2504;DP=17066;EAS_AF=0;AMR_AF=0.0086;AFR_AF=0;EUR_AF=0.0159;SAS_AF=0.0256;AA=G|||;VT=SNP
1	98125407	rs143148361	C	T	100	PASS	AC=15;AF=0.00299521;AN=5008;NS=2504;DP=17858;EAS_AF=0;AMR_AF=0.0029;AFR_AF=0;EUR_AF=0.0129;SAS_AF=0;AA=C|||;VT=SNP
1	98125491	rs147481664	A	C	100	PASS	AC=15;AF=0.00299521;AN=5008;NS=2504;DP=17583;EAS_AF=0;AMR_AF=0.0029;AFR_AF=0;EUR_AF=0.0099;SAS_AF=0.0031;AA=A|||;VT=SNP
1	98126166	rs79415308	G	T	100	PASS	AC=240;AF=0.0479233;AN=5008;NS=2504;DP=15641;EAS_AF=0.0169;AMR_AF=0.0605;AFR_AF=0.0053;EUR_AF=0.1064;SAS_AF=0.0685;AA=G|||;VT=SNP
1	98126593	rs80253778	C	T	100	PASS	AC=299;AF=0.0597045;AN=5008;NS=2504;DP=17542;EAS_AF=0.0169;AMR_AF=0.0706;AFR_AF=0.0234;EUR_AF=0.1292;SAS_AF=0.0736;AA=C|||;VT=SNP
1	98126717	rs13375516	A	C	100	PASS	AC=642;AF=0.128195;AN=5008;NS=2504;DP=18413;EAS_AF=0.0169;AMR_AF=0.0937;AFR_AF=0.2345;EUR_AF=0.1531;SAS_AF=0.0982;AA=C|||;VT=SNP
1	98127586	rs149657041	C	T	100	PASS	AC=532;AF=0.10623;AN=5008;NS=2504;DP=9337;EAS_AF=0.2966;AMR_AF=0.0576;AFR_AF=0.0015;EUR_AF=0.0865;SAS_AF=0.1063;AA=C|||;VT=SNP
1	98128050	rs2786523	G	A	100	PASS	AC=332;AF=0.0662939;AN=5008;NS=2504;DP=15856;EAS_AF=0.0278;AMR_AF=0.0447;AFR_AF=0.1241;EUR_AF=0.0427;SAS_AF=0.0675;AA=g|||;VT=SNP
1	98128055	rs78210029	G	A	100	PASS	AC=539;AF=0.107628;AN=5008;NS=2504;DP=15633;EAS_AF=0.2966;AMR_AF=0.0591;AFR_AF=0.0015;EUR_AF=0.0924;SAS_AF=0.1063;AA=g|||;VT=SNP
1	98130248	rs77661969	G	A	100	PASS	AC=53;AF=0.0105831;AN=5008;NS=2504;DP=15292;EAS_AF=0;AMR_AF=0.0058;AFR_AF=0.0008;EUR_AF=0.0239;SAS_AF=0.0245;AA=G|||;VT=SNP
1	98130449	rs78080847	G	A	100	PASS	AC=199;AF=0.0397364;AN=5008;NS=2504;DP=17431;EAS_AF=0;AMR_AF=0.0144;AFR_AF=0.1067;EUR_AF=0.0239;SAS_AF=0.0245;AA=A|||;VT=SNP
1	98130601	rs114654880	C	T	100	PASS	AC=82;AF=0.0163738;AN=5008;NS=2504;DP=17426;EAS_AF=0.001;AMR_AF=0.0115;AFR_AF=0;EUR_AF=0.0328;SAS_AF=0.0409;AA=C|||;VT=SNP
1	98131080	rs72975785	A	T	100	PASS	AC=616;AF=0.123003;AN=5008;NS=2504;DP=14121;EAS_AF=0.0169;AMR_AF=0.0937;AFR_AF=0.2156;EUR_AF=0.1531;SAS_AF=0.0971;AA=T|||;VT=SNP
1	98131480	rs149172548	C	A	100	PASS	AC=27;AF=0.00539137;AN=5008;NS=2504;DP=14816;EAS_AF=0;AMR_AF=0.0086;AFR_AF=0.0015;EUR_AF=0.0139;SAS_AF=0.0051;AA=C|||;VT=SNP
1	98131929	rs116570304	G	A	100	PASS	AC=53;AF=0.0105831;AN=5008;NS=2504;DP=14890;EAS_AF=0;AMR_AF=0.0058;AFR_AF=0.0008;EUR_AF=0.0239;SAS_AF=0.0245;AA=G|||;VT=SNP
1	98131950	rs115816339	G	A	100	PASS	AC=134;AF=0.0267572;AN=5008;NS=2504;DP=14847;EAS_AF=0.0069;AMR_AF=0.1009;AFR_AF=0.0015;EUR_AF=0.0149;SAS_AF=0.0409;AA=G|||;VT=SNP
1	98132182	rs116241948	A	G	100	PASS	AC=36;AF=0.0071885;AN=5008;NS=2504;DP=17069;EAS_AF=0;AMR_AF=0.0173;AFR_AF=0.0023;EUR_AF=0.0199;SAS_AF=0.001;AA=A|||;VT=SNP
1	98132530	rs77325233	T	C	100	PASS	AC=288;AF=0.057508;AN=5008;NS=2504;DP=16771;EAS_AF=0.0169;AMR_AF=0.0692;AFR_AF=0.0159;EUR_AF=0.1292;SAS_AF=0.0736;AA=T|||;VT=SNP
1	98132975	rs74886436	C	T	100	PASS	AC=53;AF=0.0105831;AN=5008;NS=2504;DP=13081;EAS_AF=0;AMR_AF=0.0058;AFR_AF=0.0008;EUR_AF=0.0239;SAS_AF=0.0245;AA=C|||;VT=SNP
1	98133440	rs78593303	G	T	100	PASS	AC=53;AF=0.0105831;AN=5008;NS=2504;DP=16630;EAS_AF=0;AMR_AF=0.0058;AFR_AF=0.0008;EUR_AF=0.0239;SAS_AF=0.0245;AA=G|||;VT=SNP
1	98133866	rs75848580	C	T	100	PASS	AC=298;AF=0.0595048;AN=5008;NS=2504;DP=12952;EAS_AF=0.0169;AMR_AF=0.0706;AFR_AF=0.0227;EUR_AF=0.1292;SAS_AF=0.0736;AA=C|||;VT=SNP
1	98135934	rs72975790	C	T	100	PASS	AC=604;AF=0.120607;AN=5008;NS=2504;DP=18054;EAS_AF=0.0169;AMR_AF=0.0908;AFR_AF=0.2073;EUR_AF=0.1531;SAS_AF=0.0982;AA=T|||;VT=SNP
1	98136094	rs148404384	C	T	100	PASS	AC=53;AF=0.0105831;AN=5008;NS=2504;DP=17351;EAS_AF=0;AMR_AF=0.0058;AFR_AF=0.0008;EUR_AF=0.0239;SAS_AF=0.0245;AA=C|||;VT=SNP
1	98136545	rs140582039	C	T	100	PASS	AC=14;AF=0.00279553;AN=5008;NS=2504;DP=13070;EAS_AF=0;AMR_AF=0.0014;AFR_AF=0;EUR_AF=0.0109;SAS_AF=0.002;AA=C|||;VT=SNP
1	98139202	rs79854150	T	C	100	PASS	AC=43;AF=0.00858626;AN=5008;NS=2504;DP=16358;EAS_AF=0;AMR_AF=0.0173;AFR_AF=0.0008;EUR_AF=0.0199;SAS_AF=0.0102;AA=T|||;VT=SNP
1	98139905	rs12097618	G	A	100	PASS	AC=316;AF=0.063099;AN=5008;NS=2504;DP=18568;EAS_AF=0;AMR_AF=0.0173;AFR_AF=0.1936;EUR_AF=0.0239;SAS_AF=0.0245;AA=A|||;VT=SNP
1	98140967	rs76353325	T	C	100	PASS	AC=282;AF=0.0563099;AN=5008;NS=2504;DP=16735;EAS_AF=0.0169;AMR_AF=0.0648;AFR_AF=0.028;EUR_AF=0.1203;SAS_AF=0.0634;AA=T|||;VT=SNP
1	98141112	rs72975796	G	A	100	PASS	AC=609;AF=0.121605;AN=5008;NS=2504;DP=16962;EAS_AF=0.0169;AMR_AF=0.0821;AFR_AF=0.2292;EUR_AF=0.1441;SAS_AF=0.089;AA=A|||;VT=SNP
1	98141356	rs144560321	G	C	100	PASS	AC=29;AF=0.00579073;AN=5008;NS=2504;DP=11405;EAS_AF=0;AMR_AF=0.0043;AFR_AF=0;EUR_AF=0.0249;SAS_AF=0.001;AA=G|||;VT=SNP
1	98141594	rs114773631	C	T	100	PASS	AC=50;AF=0.00998403;AN=5008;NS=2504;DP=18247;EAS_AF=0;AMR_AF=0.0072;AFR_AF=0.0008;EUR_AF=0.0338;SAS_AF=0.0102;AA=C|||;VT=SNP
1	98141776	rs77334208	T	C	100	PASS	AC=53;AF=0.0105831;AN=5008;NS=2504;DP=19538;EAS_AF=0;AMR_AF=0.0058;AFR_AF=0.0008;EUR_AF=0.0239;SAS_AF=0.0245;AA=T|||;VT=SNP
1	98141828	rs2786508	C	T	100	PASS	AC=343;AF=0.0684904;AN=5008;NS=2504;DP=19104;EAS_AF=0.0268;AMR_AF=0.0418;AFR_AF=0.1392;EUR_AF=0.0398;SAS_AF=0.0644;AA=C|||;VT=SNP
1	98143204	rs2893373	C	A	100	PASS	AC=37;AF=0.00738818;AN=5008;NS=2504;DP=16269;EAS_AF=0;AMR_AF=0.0274;AFR_AF=0.0008;EUR_AF=0.0149;SAS_AF=0.002;AA=C|||;VT=SNP
1	98143266	rs2151563	G	A	100	PASS	AC=4553;AF=0.909145;AN=5008;NS=2504;DP=17340;EAS_AF=0.9831;AMR_AF=0.928;AFR_AF=0.8472;EUR_AF=0.8777;SAS_AF=0.9356;AA=G|||;VT=SNP
1	98143293	rs2786509	T	C	100	PASS	AC=4631;AF=0.92472;AN=5008;NS=2504;DP=17175;EAS_AF=0.9831;AMR_AF=0.9294;AFR_AF=0.9054;EUR_AF=0.8777;SAS_AF=0.9356;AA=C|||;VT=SNP
1	98144856	rs3790387	T	C	100	PASS	AC=370;AF=0.0738818;AN=5008;NS=2504;DP=14566;EAS_AF=0.0169;AMR_AF=0.0677;AFR_AF=0.0908;EUR_AF=0.1223;SAS_AF=0.0644;AA=T|||;VT=SNP
1	98146100	rs75294762	C	G	100	PASS	AC=501;AF=0.10004;AN=5008;NS=2504;DP=21763;EAS_AF=0.0169;AMR_AF=0.0764;AFR_AF=0.149;EUR_AF=0.1461;SAS_AF=0.089;AA=G|||;VT=SNP
1	98146259	rs116571796	C	T	100	PASS	AC=54;AF=0.0107827;AN=5008;NS=2504;DP=20914;EAS_AF=0.001;AMR_AF=0.0058;AFR_AF=0.0008;EUR_AF=0.0239;SAS_AF=0.0245;AA=C|||;VT=SNP
1	98146504	rs77710101	T	C	100	PASS	AC=82;AF=0.0163738;AN=5008;NS=2504;DP=21580;EAS_AF=0.001;AMR_AF=0.0115;AFR_AF=0;EUR_AF=0.0328;SAS_AF=0.0409;AA=T|||;VT=SNP
1	98146979	rs78695904	G	A	100	PASS	AC=285;AF=0.0569089;AN=5008;NS=2504;DP=17408;EAS_AF=0.0169;AMR_AF=0.0648;AFR_AF=0.028;EUR_AF=0.1223;SAS_AF=0.0644;AA=G|||;VT=SNP
1	98147099	rs75706535	T	C	100	PASS	AC=497;AF=0.0992412;AN=5008;NS=2504;DP=16239;EAS_AF=0.0169;AMR_AF=0.0764;AFR_AF=0.146;EUR_AF=0.1461;SAS_AF=0.089;AA=C|||;VT=SNP
1	98147542	rs74935720	T	C	100	PASS	AC=46;AF=0.0091853;AN=5008;NS=2504;DP=16393;EAS_AF=0;AMR_AF=0.0086;AFR_AF=0.0015;EUR_AF=0.0348;SAS_AF=0.0031;AA=T|||;VT=SNP
1	98148411	rs146009839	G	A	100	PASS	AC=20;AF=0.00399361;AN=5008;NS=2504;DP=14755;EAS_AF=0;AMR_AF=0.0029;AFR_AF=0.0076;EUR_AF=0.005;SAS_AF=0.0031;AA=G|||;VT=SNP
1	98148860	rs114563030	T	A	100	PASS	AC=53;AF=0.0105831;AN=5008;NS=2504;DP=12457;EAS_AF=0;AMR_AF=0.0058;AFR_AF=0.0008;EUR_AF=0.0239;SAS_AF=0.0245;AA=T|||;VT=SNP
1	98148985	rs115034759	T	C	100	PASS	AC=53;AF=0.0105831;AN=5008;NS=2504;DP=13185;EAS_AF=0;AMR_AF=0.0058;AFR_AF=0.0008;EUR_AF=0.0239;SAS_AF=0.0245;AA=T|||;VT=SNP
1	98149785	rs7515966	T	C	100	PASS	AC=188;AF=0.0375399;AN=5008;NS=2504;DP=16945;EAS_AF=0;AMR_AF=0.0375;AFR_AF=0.0726;EUR_AF=0.0567;SAS_AF=0.0092;AA=T|||;VT=SNP
1	98150128	rs2780851	T	A	100	PASS	AC=195;AF=0.0389377;AN=5008;NS=2504;DP=11431;EAS_AF=0.003;AMR_AF=0.0187;AFR_AF=0.0469;EUR_AF=0.0527;SAS_AF=0.0654;AA=T|||;VT=SNP
1	98150371	rs150479177	T	C	100	PASS	AC=53;AF=0.0105831;AN=5008;NS=2504;DP=15120;EAS_AF=0;AMR_AF=0.0058;AFR_AF=0.0008;EUR_AF=0.0239;SAS_AF=0.0245;AA=T|||;VT=SNP
1	98152521	rs139919539	C	A	100	PASS	AC=36;AF=0.0071885;AN=5008;NS=2504;DP=17115;EAS_AF=0;AMR_AF=0.0086;AFR_AF=0.0015;EUR_AF=0.0229;SAS_AF=0.0051;AA=C|||;VT=SNP
1	98152581	rs61789253	A	C	100	PASS	AC=513;AF=0.102436;AN=5008;NS=2504;DP=19119;EAS_AF=0.0169;AMR_AF=0.0735;AFR_AF=0.1619;EUR_AF=0.1451;SAS_AF=0.0869;AA=C|||;VT=SNP
1	98152604	rs2780852	G	A	100	PASS	AC=4761;AF=0.950679;AN=5008;NS=2504;DP=19083;EAS_AF=0.9921;AMR_AF=0.8963;AFR_AF=0.916;EUR_AF=0.9851;SAS_AF=0.9581;AA=A|||;VT=SNP
1	98152715	rs61789254	T	C	100	PASS	AC=191;AF=0.038139;AN=5008;NS=2504;DP=18197;EAS_AF=0.0169;AMR_AF=0.049;AFR_AF=0.0045;EUR_AF=0.0924;SAS_AF=0.0419;AA=T|||;VT=SNP
1	98154030	rs115060176	C	A	100	PASS	AC=131;AF=0.0261581;AN=5008;NS=2504;DP=13659;EAS_AF=0;AMR_AF=0.0086;AFR_AF=0.0582;EUR_AF=0.0239;SAS_AF=0.0245;AA=A|||;VT=SNP
1	98154552	rs78558062	G	T	100	PASS	AC=280;AF=0.0559105;AN=5008;NS=2504;DP=12782;EAS_AF=0.0169;AMR_AF=0.062;AFR_AF=0.031;EUR_AF=0.1193;SAS_AF=0.0603;AA=G|||;VT=SNP
1	98154553	rs79691313	A	T	100	PASS	AC=280;AF=0.0559105;AN=5008;NS=2504;DP=12765;EAS_AF=0.0169;AMR_AF=0.062;AFR_AF=0.031;EUR_AF=0.1193;SAS_AF=0.0603;AA=A|||;VT=SNP
1	98155047	rs61789255	G	A	100	PASS	AC=490;AF=0.0978435;AN=5008;NS=2504;DP=16839;EAS_AF=0.0169;AMR_AF=0.0735;AFR_AF=0.1475;EUR_AF=0.1431;SAS_AF=0.0849;AA=A|||;VT=SNP
1	98155154	rs75914094	T	C	100	PASS	AC=346;AF=0.0690895;AN=5008;NS=2504;DP=17214;EAS_AF=0.001;AMR_AF=0.0706;AFR_AF=0.0083;EUR_AF=0.16;SAS_AF=0.1268;AA=T|||;VT=SNP
1	98155322	rs79884288	T	C	100	PASS	AC=281;AF=0.0561102;AN=5008;NS=2504;DP=16386;EAS_AF=0.0169;AMR_AF=0.062;AFR_AF=0.031;EUR_AF=0.1193;SAS_AF=0.0613;AA=T|||;VT=SNP
1	98155444	rs61789256	C	G	100	PASS	AC=219;AF=0.04373;AN=5008;NS=2504;DP=16667;EAS_AF=0.0169;AMR_AF=0.049;AFR_AF=0.0121;EUR_AF=0.0964;SAS_AF=0.0562;AA=C|||;VT=SNP
1	98155986	rs116495583	T	C	100	PASS	AC=53;AF=0.0105831;AN=5008;NS=2504;DP=10769;EAS_AF=0;AMR_AF=0.0058;AFR_AF=0.0008;EUR_AF=0.0239;SAS_AF=0.0245;AA=T|||;VT=SNP
1	98156606	rs114333699	G	A	100	PASS	AC=19;AF=0.00379393;AN=5008;NS=2504;DP=9300;EAS_AF=0;AMR_AF=0.0043;AFR_AF=0.0008;EUR_AF=0.0119;SAS_AF=0.0031;AA=G|||;VT=SNP
1	98156892	rs3790389	A	G	100	PASS	AC=495;AF=0.0988419;AN=5008;NS=2504;DP=16227;EAS_AF=0.0169;AMR_AF=0.0749;AFR_AF=0.1475;EUR_AF=0.1451;SAS_AF=0.0869;AA=G|||;VT=SNP
1	98157998	rs114452583	C	T	100	PASS	AC=53;AF=0.0105831;AN=5008;NS=2504;DP=15826;EAS_AF=0;AMR_AF=0.0058;AFR_AF=0.0008;EUR_AF=0.0239;SAS_AF=0.0245;AA=C|||;VT=SNP
1	98158333	rs61789257	T	A	100	PASS	AC=280;AF=0.0559105;AN=5008;NS=2504;DP=15334;EAS_AF=0.0169;AMR_AF=0.062;AFR_AF=0.028;EUR_AF=0.1213;SAS_AF=0.0624;AA=T|||;VT=SNP
1	98158573	rs72977714	G	A	100	PASS	AC=363;AF=0.072484;AN=5008;NS=2504;DP=14671;EAS_AF=0.0169;AMR_AF=0.0648;AFR_AF=0.0893;EUR_AF=0.1213;SAS_AF=0.0624;AA=G|||;VT=SNP
1	98158912	rs145331486	C	T	100	PASS	AC=20;AF=0.00399361;AN=5008;NS=2504;DP=17280;EAS_AF=0;AMR_AF=0.0043;AFR_AF=0.0008;EUR_AF=0.0109;SAS_AF=0.0051;AA=C|||;VT=SNP
1	98159558	rs10875102	G	A	100	PASS	AC=2318;AF=0.462859;AN=5008;NS=2504;DP=18553;EAS_AF=0.6875;AMR_AF=0.5749;AFR_AF=0.1558;EUR_AF=0.4891;SAS_AF=0.5399;AA=G|||;VT=SNP
1	98160327	rs61789258	T	C	100	PASS	AC=493;AF=0.0984425;AN=5008;NS=2504;DP=19451;EAS_AF=0.0169;AMR_AF=0.0749;AFR_AF=0.1483;EUR_AF=0.1431;SAS_AF=0.0859;AA=C|||;VT=SNP
1	98161454	rs149497973	G	C	100	PASS	AC=53;AF=0.0105831;AN=5008;NS=2504;DP=16543;EAS_AF=0;AMR_AF=0.0058;AFR_AF=0.0008;EUR_AF=0.0239;SAS_AF=0.0245;AA=G|||;VT=SNP
1	98161511	rs75621692	T	C	100	PASS	AC=497;AF=0.0992412;AN=5008;NS=2504;DP=15680;EAS_AF=0.0169;AMR_AF=0.0735;AFR_AF=0.1498;EUR_AF=0.1451;SAS_AF=0.0869;AA=C|||;VT=SNP
1	98161560	rs72977716	C	T	100	PASS	AC=365;AF=0.0728834;AN=5008;NS=2504;DP=14970;EAS_AF=0.0169;AMR_AF=0.0648;AFR_AF=0.0908;EUR_AF=0.1213;SAS_AF=0.0624;AA=C|||;VT=SNP
1	98162175	rs74675134	A	T	100	PASS	AC=429;AF=0.0856629;AN=5008;NS=2504;DP=17330;EAS_AF=0.0188;AMR_AF=0.0663;AFR_AF=0.1369;EUR_AF=0.1213;SAS_AF=0.0624;AA=A|||;VT=SNP
1	98162362	rs12119882	A	G	100	PASS	AC=544;AF=0.108626;AN=5008;NS=2504;DP=15426;EAS_AF=0.2946;AMR_AF=0.0591;AFR_AF=0.003;EUR_AF=0.0934;SAS_AF=0.1104;AA=A|||;VT=SNP
1	98162545	rs61789259	C	A	100	PASS	AC=285;AF=0.0569089;AN=5008;NS=2504;DP=14779;EAS_AF=0.0198;AMR_AF=0.0634;AFR_AF=0.031;EUR_AF=0.1193;SAS_AF=0.0613;AA=C|||;VT=SNP
1	98164325	rs61790060	C	A	100	PASS	AC=490;AF=0.0978435;AN=5008;NS=2504;DP=13695;EAS_AF=0.0169;AMR_AF=0.0735;AFR_AF=0.1467;EUR_AF=0.1431;SAS_AF=0.0859;AA=A|||;VT=SNP
1	98164637	rs115842839	T	A	100	PASS	AC=53;AF=0.0105831;AN=5008;NS=2504;DP=13796;EAS_AF=0;AMR_AF=0.0058;AFR_AF=0.0008;EUR_AF=0.0239;SAS_AF=0.0245;AA=T|||;VT=SNP
1	98164768	rs6668296	C	T	100	PASS	AC=568;AF=0.113419;AN=5008;NS=2504;DP=15972;EAS_AF=0.0179;AMR_AF=0.0793;AFR_AF=0.202;EUR_AF=0.1431;SAS_AF=0.0859;AA=T|||;VT=SNP
1	98165091	rs2297595	T	C	100	PASS	AC=283;AF=0.0565096;AN=5008;NS=2504;DP=18189;EAS_AF=0.0179;AMR_AF=0.0634;AFR_AF=0.031;EUR_AF=0.1193;SAS_AF=0.0613;AA=T|||;VT=SNP;EX_TARGET
1	98167659	rs114242178	C	T	100	PASS	AC=53;AF=0.0105831;AN=5008;NS=2504;DP=11815;EAS_AF=0;AMR_AF=0.0058;AFR_AF=0.0008;EUR_AF=0.0239;SAS_AF=0.0245;AA=C|||;VT=SNP
1	98167688	rs115051546	A	C	100	PASS	AC=26;AF=0.00519169;AN=5008;NS=2504;DP=11545;EAS_AF=0;AMR_AF=0.0043;AFR_AF=0;EUR_AF=0.0219;SAS_AF=0.001;AA=A|||;VT=SNP
1	98167739	rs114403055	T	C	100	PASS	AC=37;AF=0.00738818;AN=5008;NS=2504;DP=10716;EAS_AF=0;AMR_AF=0.0173;AFR_AF=0.003;EUR_AF=0.0199;SAS_AF=0.001;AA=T|||;VT=SNP
1	98168509	rs116497028	G	T	100	PASS	AC=53;AF=0.0105831;AN=5008;NS=2504;DP=16523;EAS_AF=0;AMR_AF=0.0058;AFR_AF=0.0008;EUR_AF=0.0239;SAS_AF=0.0245;AA=G|||;VT=SNP
1	98169262	rs116025468	A	G	100	PASS	AC=53;AF=0.0105831;AN=5008;NS=2504;DP=14243;EAS_AF=0;AMR_AF=0.0058;AFR_AF=0.0008;EUR_AF=0.0239;SAS_AF=0.0245;AA=A|||;VT=SNP
1	98170386	rs116371884	C	T	100	PASS	AC=53;AF=0.0105831;AN=5008;NS=2504;DP=14717;EAS_AF=0;AMR_AF=0.0058;AFR_AF=0.0008;EUR_AF=0.0239;SAS_AF=0.0245;AA=C|||;VT=SNP
1	98171742	rs114469519	C	A	100	PASS	AC=132;AF=0.0263578;AN=5008;NS=2504;DP=13618;EAS_AF=0;AMR_AF=0.0086;AFR_AF=0.059;EUR_AF=0.0239;SAS_AF=0.0245;AA=A|||;VT=SNP
1	98172676	rs61790062	G	T	100	PASS	AC=282;AF=0.0563099;AN=5008;NS=2504;DP=15771;EAS_AF=0.0169;AMR_AF=0.0634;AFR_AF=0.031;EUR_AF=0.1193;SAS_AF=0.0613;AA=G|||;VT=SNP
1	98173801	rs61790063	G	T	100	PASS	AC=517;AF=0.103235;AN=5008;NS=2504;DP=17479;EAS_AF=0.0169;AMR_AF=0.0764;AFR_AF=0.1657;EUR_AF=0.1431;SAS_AF=0.0859;AA=T|||;VT=SNP
1	98174034	rs61790064	T	C	100	PASS	AC=385;AF=0.076877;AN=5008;NS=2504;DP=16103;EAS_AF=0.0169;AMR_AF=0.0677;AFR_AF=0.1067;EUR_AF=0.1193;SAS_AF=0.0613;AA=T|||;VT=SNP
1	98174705	rs114970958	T	C	100	PASS	AC=53;AF=0.0105831;AN=5008;NS=2504;DP=13635;EAS_AF=0;AMR_AF=0.0058;AFR_AF=0.0008;EUR_AF=0.0239;SAS_AF=0.0245;AA=T|||;VT=SNP
1	98174928	rs72977720	A	T	100	PASS	AC=522;AF=0.104233;AN=5008;NS=2504;DP=13340;EAS_AF=0.0169;AMR_AF=0.0793;AFR_AF=0.1657;EUR_AF=0.1451;SAS_AF=0.0869;AA=T|||;VT=SNP
1	98175103	rs142554180	C	T	100	PASS	AC=19;AF=0.00379393;AN=5008;NS=2504;DP=13132;EAS_AF=0;AMR_AF=0.0101;AFR_AF=0.0008;EUR_AF=0.0109;SAS_AF=0;AA=C|||;VT=SNP
1	98175170	rs75818154	T	C	100	PASS	AC=135;AF=0.0269569;AN=5008;NS=2504;DP=12579;EAS_AF=0;AMR_AF=0.0115;AFR_AF=0.0598;EUR_AF=0.0239;SAS_AF=0.0245;AA=C|||;VT=SNP
1	98176399	rs74568113	C	T	100	PASS	AC=132;AF=0.0263578;AN=5008;NS=2504;DP=14790;EAS_AF=0;AMR_AF=0.0086;AFR_AF=0.059;EUR_AF=0.0239;SAS_AF=0.0245;AA=T|||;VT=SNP
1	98176401	rs77627802	T	G	100	PASS	AC=132;AF=0.0263578;AN=5008;NS=2504;DP=14787;EAS_AF=0;AMR_AF=0.0086;AFR_AF=0.059;EUR_AF=0.0239;SAS_AF=0.0245;AA=G|||;VT=SNP
1	98177972	rs114658708	C	T	100	PASS	AC=60;AF=0.0119808;AN=5008;NS=2504;DP=14044;EAS_AF=0;AMR_AF=0.0072;AFR_AF=0.0053;EUR_AF=0.0239;SAS_AF=0.0245;AA=T|||;VT=SNP
1	98178923	rs191873177	C	T	100	PASS	AC=12;AF=0.00239617;AN=5008;NS=2504;DP=13936;EAS_AF=0;AMR_AF=0.0029;AFR_AF=0;EUR_AF=0.0099;SAS_AF=0;AA=T|||;VT=SNP
1	98180481	rs61790065	G	A	100	PASS	AC=302;AF=0.0603035;AN=5008;NS=2504;DP=18876;EAS_AF=0.0169;AMR_AF=0.0605;AFR_AF=0.0461;EUR_AF=0.1203;SAS_AF=0.0624;AA=G|||;VT=SNP
1	98181081	rs140829333	A	G	100	PASS	AC=53;AF=0.0105831;AN=5008;NS=2504;DP=19464;EAS_AF=0;AMR_AF=0.0058;AFR_AF=0.0008;EUR_AF=0.0239;SAS_AF=0.0245;AA=A|||;VT=SNP
1	98181774	rs144959980	T	C	100	PASS	AC=8;AF=0.00159744;AN=5008;NS=2504;DP=15221;EAS_AF=0;AMR_AF=0.0029;AFR_AF=0;EUR_AF=0.006;SAS_AF=0;AA=T|||;VT=SNP
1	98182223	rs74105276	A	T	100	PASS	AC=403;AF=0.0804712;AN=5008;NS=2504;DP=14741;EAS_AF=0.0149;AMR_AF=0.072;AFR_AF=0.1157;EUR_AF=0.1203;SAS_AF=0.0654;AA=T|||;VT=SNP
1	98182260	rs61790066	T	C	100	PASS	AC=311;AF=0.0621006;AN=5008;NS=2504;DP=14764;EAS_AF=0.0149;AMR_AF=0.0663;AFR_AF=0.0552;EUR_AF=0.1173;SAS_AF=0.0603;AA=T|||;VT=SNP
1	98182318	rs77233321	T	C	100	PASS	AC=53;AF=0.0105831;AN=5008;NS=2504;DP=14496;EAS_AF=0;AMR_AF=0.0058;AFR_AF=0.0008;EUR_AF=0.0239;SAS_AF=0.0245;AA=T|||;VT=SNP
1	98182706	rs72977724	G	A	100	PASS	AC=398;AF=0.0794728;AN=5008;NS=2504;DP=13296;EAS_AF=0.0079;AMR_AF=0.1398;AFR_AF=0.1301;EUR_AF=0.0716;SAS_AF=0.0501;AA=G|||;VT=SNP
1	98183052	rs77293675	G	A	100	PASS	AC=144;AF=0.028754;AN=5008;NS=2504;DP=17595;EAS_AF=0;AMR_AF=0.0086;AFR_AF=0.0681;EUR_AF=0.0239;SAS_AF=0.0245;AA=A|||;VT=SNP
1	98184676	rs116756399	A	C	100	PASS	AC=36;AF=0.0071885;AN=5008;NS=2504;DP=11546;EAS_AF=0;AMR_AF=0.0086;AFR_AF=0.0015;EUR_AF=0.0229;SAS_AF=0.0051;AA=A|||;VT=SNP
1	98185700	rs75848562	T	C	100	PASS	AC=45;AF=0.00898562;AN=5008;NS=2504;DP=17301;EAS_AF=0;AMR_AF=0.0086;AFR_AF=0.0015;EUR_AF=0.0338;SAS_AF=0.0031;AA=T|||;VT=SNP
1	98185724	rs61786599	A	T	100	PASS	AC=382;AF=0.076278;AN=5008;NS=2504;DP=18443;EAS_AF=0.0149;AMR_AF=0.0648;AFR_AF=0.1256;EUR_AF=0.0974;SAS_AF=0.0593;AA=a|||;VT=SNP
1	98186229	rs55684412	T	C	100	PASS	AC=519;AF=0.103634;AN=5008;NS=2504;DP=18261;EAS_AF=0.0149;AMR_AF=0.0807;AFR_AF=0.1687;EUR_AF=0.1412;SAS_AF=0.0849;AA=C|||;VT=SNP
1	98187048	rs56276561	C	T	100	PASS	AC=53;AF=0.0105831;AN=5008;NS=2504;DP=15788;EAS_AF=0;AMR_AF=0.0058;AFR_AF=0.0008;EUR_AF=0.0239;SAS_AF=0.0245;AA=T|||;VT=SNP;EX_TARGET
1	98187755	rs4304627	C	T	100	PASS	AC=4334;AF=0.865415;AN=5008;NS=2504;DP=15399;EAS_AF=0.9851;AMR_AF=0.9092;AFR_AF=0.7194;EUR_AF=0.8588;SAS_AF=0.9151;AA=C|||;VT=SNP
1	98188556	rs146957199	C	T	100	PASS	AC=11;AF=0.00219649;AN=5008;NS=2504;DP=15554;EAS_AF=0;AMR_AF=0.0014;AFR_AF=0;EUR_AF=0.0099;SAS_AF=0;AA=C|||;VT=SNP
1	98189454	rs74868099	G	A	100	PASS	AC=53;AF=0.0105831;AN=5008;NS=2504;DP=16782;EAS_AF=0;AMR_AF=0.0058;AFR_AF=0.0008;EUR_AF=0.0239;SAS_AF=0.0245;AA=G|||;VT=SNP
1	98190653	rs76413586	C	T	100	PASS	AC=53;AF=0.0105831;AN=5008;NS=2504;DP=17426;EAS_AF=0;AMR_AF=0.0058;AFR_AF=0.0008;EUR_AF=0.0239;SAS_AF=0.0245;AA=C|||;VT=SNP
1	98191703	rs80120599	G	A	100	PASS	AC=53;AF=0.0105831;AN=5008;NS=2504;DP=17682;EAS_AF=0;AMR_AF=0.0058;AFR_AF=0.0008;EUR_AF=0.0239;SAS_AF=0.0245;AA=G|||;VT=SNP
1	98193056	rs61033129	T	C	100	PASS	AC=277;AF=0.0553115;AN=5008;NS=2504;DP=17443;EAS_AF=0.0149;AMR_AF=0.0476;AFR_AF=0.056;EUR_AF=0.0964;SAS_AF=0.0593;AA=T|||;VT=SNP
1	98194785	rs72734017	C	T	100	PASS	AC=62;AF=0.0123802;AN=5008;NS=2504;DP=17277;EAS_AF=0;AMR_AF=0.0187;AFR_AF=0.0008;EUR_AF=0.0398;SAS_AF=0.0082;AA=C|||;VT=SNP
1	98194845	rs17378455	C	T	100	PASS	AC=271;AF=0.0541134;AN=5008;NS=2504;DP=16703;EAS_AF=0.0149;AMR_AF=0.0476;AFR_AF=0.053;EUR_AF=0.0954;SAS_AF=0.0583;AA=C|||;VT=SNP
1	98195002	rs148956247	T	C	100	PASS	AC=22;AF=0.00439297;AN=5008;NS=2504;DP=16537;EAS_AF=0;AMR_AF=0.0043;AFR_AF=0.0015;EUR_AF=0.0149;SAS_AF=0.002;AA=T|||;VT=SNP
1	98195257	rs181227023	A	T	100	PASS	AC=53;AF=0.0105831;AN=5008;NS=2504;DP=12858;EAS_AF=0;AMR_AF=0.0058;AFR_AF=0.0008;EUR_AF=0.0239;SAS_AF=0.0245;AA=A|||;VT=SNP
1	98195640	rs72734018	T	C	100	PASS	AC=83;AF=0.0165735;AN=5008;NS=2504;DP=17109;EAS_AF=0;AMR_AF=0.036;AFR_AF=0.0015;EUR_AF=0.0477;SAS_AF=0.0082;AA=T|||;VT=SNP
1	98196350	rs72977741	C	T	100	PASS	AC=148;AF=0.0295527;AN=5008;NS=2504;DP=11801;EAS_AF=0;AMR_AF=0.0115;AFR_AF=0.0696;EUR_AF=0.0239;SAS_AF=0.0245;AA=T|||;VT=SNP
1	98197512	rs72977743	T	C	100	PASS	AC=148;AF=0.0295527;AN=5008;NS=2504;DP=12109;EAS_AF=0;AMR_AF=0.0115;AFR_AF=0.0696;EUR_AF=0.0239;SAS_AF=0.0245;AA=C|||;VT=SNP
1	98198206	rs4554755	C	T	100	PASS	AC=1244;AF=0.248403;AN=5008;NS=2504;DP=14070;EAS_AF=0.4206;AMR_AF=0.2522;AFR_AF=0.0204;EUR_AF=0.3111;SAS_AF=0.3119;AA=C|||;VT=SNP
1	98198809	rs78560841	A	G	100	PASS	AC=53;AF=0.0105831;AN=5008;NS=2504;DP=13819;EAS_AF=0;AMR_AF=0.0058;AFR_AF=0.0008;EUR_AF=0.0239;SAS_AF=0.0245;AA=A|||;VT=SNP
1	98200373	rs79692595	T	G	100	PASS	AC=53;AF=0.0105831;AN=5008;NS=2504;DP=16189;EAS_AF=0;AMR_AF=0.0058;AFR_AF=0.0008;EUR_AF=0.0239;SAS_AF=0.0245;AA=T|||;VT=SNP
1	98200719	rs6683957	A	G	100	PASS	AC=4311;AF=0.860823;AN=5008;NS=2504;DP=15134;EAS_AF=0.9851;AMR_AF=0.9265;AFR_AF=0.6747;EUR_AF=0.8807;SAS_AF=0.9172;AA=A|||;VT=SNP
1	98201283	rs12139338	T	A	100	PASS	AC=80;AF=0.0159744;AN=5008;NS=2504;DP=8072;EAS_AF=0.003;AMR_AF=0.0187;AFR_AF=0.0053;EUR_AF=0.0408;SAS_AF=0.0164;AA=T|||;VT=SNP
1	98202161	rs4970728	G	C	100	PASS	AC=4345;AF=0.867612;AN=5008;NS=2504;DP=15256;EAS_AF=0.9841;AMR_AF=0.915;AFR_AF=0.7231;EUR_AF=0.8608;SAS_AF=0.9162;AA=G|||;VT=SNP
1	98203820	rs17369919	T	C	100	PASS	AC=276;AF=0.0551118;AN=5008;NS=2504;DP=17319;EAS_AF=0.0149;AMR_AF=0.049;AFR_AF=0.056;EUR_AF=0.0954;SAS_AF=0.0583;AA=T|||;VT=SNP
1	98206158	rs41309171	C	G	100	PASS	AC=32;AF=0.00638978;AN=5008;NS=2504;DP=18541;EAS_AF=0;AMR_AF=0.0159;AFR_AF=0.0008;EUR_AF=0.0129;SAS_AF=0.0072;AA=C|||;VT=SNP
1	98206489	rs74105295	C	T	100	PASS	AC=477;AF=0.0952476;AN=5008;NS=2504;DP=21438;EAS_AF=0.0149;AMR_AF=0.0591;AFR_AF=0.1664;EUR_AF=0.1193;SAS_AF=0.0828;AA=T|||;VT=SNP
1	98206763	rs148437562	T	C	100	PASS	AC=53;AF=0.0105831;AN=5008;NS=2504;DP=19747;EAS_AF=0;AMR_AF=0.0058;AFR_AF=0.0008;EUR_AF=0.0239;SAS_AF=0.0245;AA=T|||;VT=SNP
1	98208158	rs79112588	G	A	100	PASS	AC=202;AF=0.0403355;AN=5008;NS=2504;DP=19012;EAS_AF=0;AMR_AF=0.0115;AFR_AF=0.1104;EUR_AF=0.0239;SAS_AF=0.0245;AA=A|||;VT=SNP
1	98208612	rs72734021	T	C	100	PASS	AC=34;AF=0.00678914;AN=5008;NS=2504;DP=18938;EAS_AF=0;AMR_AF=0.0086;AFR_AF=0.0008;EUR_AF=0.0229;SAS_AF=0.0041;AA=T|||;VT=SNP
1	98209110	rs17378539	T	C	100	PASS	AC=375;AF=0.0748802;AN=5008;NS=2504;DP=20192;EAS_AF=0.001;AMR_AF=0.0893;AFR_AF=0.0106;EUR_AF=0.175;SAS_AF=0.1247;AA=T|||;VT=SNP
1	98209131	rs4970716	G	A	100	PASS	AC=341;AF=0.0680911;AN=5008;NS=2504;DP=20301;EAS_AF=0.0972;AMR_AF=0.2032;AFR_AF=0.0023;EUR_AF=0.0239;SAS_AF=0.0767;AA=G|||;VT=SNP
1	98209302	rs80248574	C	T	100	PASS	AC=144;AF=0.028754;AN=5008;NS=2504;DP=18102;EAS_AF=0;AMR_AF=0.0086;AFR_AF=0.0681;EUR_AF=0.0239;SAS_AF=0.0245;AA=T|||;VT=SNP
1	98209949	rs147331060	G	T	100	PASS	AC=43;AF=0.00858626;AN=5008;NS=2504;DP=15249;EAS_AF=0.001;AMR_AF=0.0173;AFR_AF=0.0008;EUR_AF=0.0189;SAS_AF=0.0102;AA=G|||;VT=SNP
1	98210395	rs74105298	T	C	100	PASS	AC=335;AF=0.066893;AN=5008;NS=2504;DP=18780;EAS_AF=0.0149;AMR_AF=0.0519;AFR_AF=0.0968;EUR_AF=0.0974;SAS_AF=0.0593;AA=T|||;VT=SNP
1	98210609	rs74105299	C	T	100	PASS	AC=331;AF=0.0660942;AN=5008;NS=2504;DP=18970;EAS_AF=0.0149;AMR_AF=0.0504;AFR_AF=0.0968;EUR_AF=0.0954;SAS_AF=0.0583;AA=C|||;VT=SNP
1	98210616	rs115413182	T	C	100	PASS	AC=80;AF=0.0159744;AN=5008;NS=2504;DP=18913;EAS_AF=0.001;AMR_AF=0.0951;AFR_AF=0.0008;EUR_AF=0.0099;SAS_AF=0.002;AA=T|||;VT=SNP
1	98210781	rs72977750	C	A	100	PASS	AC=145;AF=0.0289537;AN=5008;NS=2504;DP=18748;EAS_AF=0;AMR_AF=0.0086;AFR_AF=0.0688;EUR_AF=0.0239;SAS_AF=0.0245;AA=A|||;VT=SNP
1	98211103	rs72977751	C	A	100	PASS	AC=494;AF=0.0986422;AN=5008;NS=2504;DP=17272;EAS_AF=0.0159;AMR_AF=0.0591;AFR_AF=0.1657;EUR_AF=0.1193;SAS_AF=0.1002;AA=A|||;VT=SNP
1	98211213	rs76626357	A	T	100	PASS	AC=144;AF=0.028754;AN=5008;NS=2504;DP=17624;EAS_AF=0;AMR_AF=0.0072;AFR_AF=0.0688;EUR_AF=0.0239;SAS_AF=0.0245;AA=T|||;VT=SNP
1	98211596	rs80339829	C	A	100	PASS	AC=337;AF=0.0672923;AN=5008;NS=2504;DP=18591;EAS_AF=0.0962;AMR_AF=0.2075;AFR_AF=0.0023;EUR_AF=0.0239;SAS_AF=0.0706;AA=C|||;VT=SNP
1	98211710	rs74105301	G	T	100	PASS	AC=280;AF=0.0559105;AN=5008;NS=2504;DP=17287;EAS_AF=0.0159;AMR_AF=0.0403;AFR_AF=0.053;EUR_AF=0.0885;SAS_AF=0.0787;AA=G|||;VT=SNP
1	98212138	rs59593128	C	T	100	PASS	AC=147;AF=0.029353;AN=5008;NS=2504;DP=16097;EAS_AF=0;AMR_AF=0.0101;AFR_AF=0.0696;EUR_AF=0.0239;SAS_AF=0.0245;AA=T|||;VT=SNP
1	98212290	rs74105302	C	T	100	PASS	AC=345;AF=0.0688898;AN=5008;NS=2504;DP=15662;EAS_AF=0.0159;AMR_AF=0.0447;AFR_AF=0.0998;EUR_AF=0.0885;SAS_AF=0.0787;AA=C|||;VT=SNP
1	98212797	rs74108303	C	A	100	PASS	AC=492;AF=0.0982428;AN=5008;NS=2504;DP=17779;EAS_AF=0.0159;AMR_AF=0.0519;AFR_AF=0.1694;EUR_AF=0.1143;SAS_AF=0.1033;AA=C|||;VT=SNP
1	98213292	rs79808923	T	G	100	PASS	AC=161;AF=0.0321486;AN=5008;NS=2504;DP=19584;EAS_AF=0;AMR_AF=0.0274;AFR_AF=0.0053;EUR_AF=0.0716;SAS_AF=0.0644;AA=T|||;VT=SNP
1	98214254	rs75302628	G	A	100	PASS	AC=14;AF=0.00279553;AN=5008;NS=2504;DP=17997;EAS_AF=0;AMR_AF=0.0043;AFR_AF=0.0008;EUR_AF=0.0089;SAS_AF=0.001;AA=g|||;VT=SNP
1	98215326	rs58626076	C	A	100	PASS	AC=284;AF=0.0567093;AN=5008;NS=2504;DP=15571;EAS_AF=0.0159;AMR_AF=0.0403;AFR_AF=0.056;EUR_AF=0.0885;SAS_AF=0.0787;AA=C|||;VT=SNP
1	98215983	rs78058894	C	T	100	PASS	AC=186;AF=0.0371406;AN=5008;NS=2504;DP=16838;EAS_AF=0.0159;AMR_AF=0.0274;AFR_AF=0.0098;EUR_AF=0.0656;SAS_AF=0.0736;AA=C|||;VT=SNP
1	98216044	rs78343601	C	T	100	PASS	AC=58;AF=0.0115815;AN=5008;NS=2504;DP=16987;EAS_AF=0.005;AMR_AF=0.0043;AFR_AF=0.0008;EUR_AF=0.0249;SAS_AF=0.0245;AA=C|||;VT=SNP
1	98216085	rs74108304	C	T	100	PASS	AC=346;AF=0.0690895;AN=5008;NS=2504;DP=16776;EAS_AF=0.0159;AMR_AF=0.0447;AFR_AF=0.1006;EUR_AF=0.0885;SAS_AF=0.0787;AA=C|||;VT=SNP
1	98216182	rs80211592	C	T	100	PASS	AC=78;AF=0.0155751;AN=5008;NS=2504;DP=17550;EAS_AF=0;AMR_AF=0.0058;AFR_AF=0.0197;EUR_AF=0.0239;SAS_AF=0.0245;AA=C|||;VT=SNP
1	98216309	rs12144395	T	C	100	PASS	AC=17;AF=0.00339457;AN=5008;NS=2504;DP=17948;EAS_AF=0;AMR_AF=0.0058;AFR_AF=0.0008;EUR_AF=0.0109;SAS_AF=0.001;AA=T|||;VT=SNP
1	98216803	rs77258298	C	T	100	PASS	AC=142;AF=0.0283546;AN=5008;NS=2504;DP=11203;EAS_AF=0;AMR_AF=0.0058;AFR_AF=0.0681;EUR_AF=0.0239;SAS_AF=0.0245;AA=T|||;VT=SNP
1	98217505	rs115350011	G	A	100	PASS	AC=38;AF=0.00758786;AN=5008;NS=2504;DP=14487;EAS_AF=0;AMR_AF=0.0101;AFR_AF=0.0015;EUR_AF=0.0229;SAS_AF=0.0061;AA=g|||;VT=SNP
1	98217632	rs79723387	G	T	100	PASS	AC=223;AF=0.0445288;AN=5008;NS=2504;DP=15497;EAS_AF=0.0645;AMR_AF=0.0403;AFR_AF=0.0197;EUR_AF=0.0388;SAS_AF=0.0665;AA=g|||;VT=SNP
1	98217683	rs143038621	G	A	100	PASS	AC=21;AF=0.00419329;AN=5008;NS=2504;DP=15976;EAS_AF=0;AMR_AF=0.0115;AFR_AF=0;EUR_AF=0.0129;SAS_AF=0;AA=g|||;VT=SNP
1	98218276	rs56202188	C	A	100	PASS	AC=1807;AF=0.360823;AN=5008;NS=2504;DP=16818;EAS_AF=0.629;AMR_AF=0.4452;AFR_AF=0.1293;EUR_AF=0.2356;SAS_AF=0.4663;AA=C|||;VT=SNP
1	98218887	rs74108305	C	T	100	PASS	AC=348;AF=0.0694888;AN=5008;NS=2504;DP=15325;EAS_AF=0.0159;AMR_AF=0.0447;AFR_AF=0.0998;EUR_AF=0.0905;SAS_AF=0.0798;AA=C|||;VT=SNP
1	98219584	rs76846966	T	A	100	PASS	AC=159;AF=0.0317492;AN=5008;NS=2504;DP=15214;EAS_AF=0.0159;AMR_AF=0.0274;AFR_AF=0.0023;EUR_AF=0.0656;SAS_AF=0.0562;AA=T|||;VT=SNP
1	98220320	rs56012174	C	G	100	PASS	AC=539;AF=0.107628;AN=5008;NS=2504;DP=18979;EAS_AF=0.0159;AMR_AF=0.0706;AFR_AF=0.1717;EUR_AF=0.1342;SAS_AF=0.1145;AA=G|||;VT=SNP
1	98220700	rs55914037	C	T	100	PASS	AC=81;AF=0.0161741;AN=5008;NS=2504;DP=20619;EAS_AF=0;AMR_AF=0.0331;AFR_AF=0.0015;EUR_AF=0.0477;SAS_AF=0.0082;AA=C|||;VT=SNP
1	98222807	rs71657277	G	C	100	PASS	AC=28;AF=0.00559105;AN=5008;NS=2504;DP=20199;EAS_AF=0;AMR_AF=0.0086;AFR_AF=0.0015;EUR_AF=0.0149;SAS_AF=0.0051;AA=G|||;VT=SNP
1	98222981	rs138966542	A	G	100	PASS	AC=81;AF=0.0161741;AN=5008;NS=2504;DP=17428;EAS_AF=0;AMR_AF=0.0144;AFR_AF=0;EUR_AF=0.0378;SAS_AF=0.0337;AA=A|||;VT=SNP
1	98224148	rs74108308	T	G	100	PASS	AC=67;AF=0.0133786;AN=5008;NS=2504;DP=17349;EAS_AF=0;AMR_AF=0.0144;AFR_AF=0.0219;EUR_AF=0.0239;SAS_AF=0.0041;AA=T|||;VT=SNP
1	98227080	rs61786604	A	G	100	PASS	AC=566;AF=0.113019;AN=5008;NS=2504;DP=18663;EAS_AF=0.0169;AMR_AF=0.121;AFR_AF=0.0719;EUR_AF=0.2048;SAS_AF=0.1677;AA=A|||;VT=SNP
1	98228659	rs114560456	G	A	100	PASS	AC=25;AF=0.00499201;AN=5008;NS=2504;DP=18203;EAS_AF=0;AMR_AF=0.0101;AFR_AF=0;EUR_AF=0.0149;SAS_AF=0.0031;AA=G|||;VT=SNP
1	98229008	rs17117116	T	G	100	PASS	AC=66;AF=0.0131789;AN=5008;NS=2504;DP=16979;EAS_AF=0;AMR_AF=0.0144;AFR_AF=0.0219;EUR_AF=0.0229;SAS_AF=0.0041;AA=T|||;VT=SNP
1	98229591	rs17117118	C	T	100	PASS	AC=133;AF=0.0265575;AN=5008;NS=2504;DP=15886;EAS_AF=0;AMR_AF=0.0173;AFR_AF=0.0703;EUR_AF=0.0239;SAS_AF=0.0041;AA=C|||;VT=SNP
1	98230887	rs17378671	T	C	100	PASS	AC=567;AF=0.113219;AN=5008;NS=2504;DP=19067;EAS_AF=0.0169;AMR_AF=0.121;AFR_AF=0.0719;EUR_AF=0.2058;SAS_AF=0.1677;AA=T|||;VT=SNP
1	98233530	rs4537601	G	C	100	PASS	AC=3956;AF=0.789936;AN=5008;NS=2504;DP=16162;EAS_AF=0.9831;AMR_AF=0.8429;AFR_AF=0.6082;EUR_AF=0.7694;SAS_AF=0.82;AA=G|||;VT=SNP
1	98233654	rs77871763	G	A	100	PASS	AC=411;AF=0.0820687;AN=5008;NS=2504;DP=16892;EAS_AF=0.0744;AMR_AF=0.0533;AFR_AF=0.1399;EUR_AF=0.0467;SAS_AF=0.0685;AA=G|||;VT=SNP
1	98233987	rs114124780	T	C	100	PASS	AC=15;AF=0.00299521;AN=5008;NS=2504;DP=16808;EAS_AF=0;AMR_AF=0.0043;AFR_AF=0.0008;EUR_AF=0.0109;SAS_AF=0;AA=T|||;VT=SNP
1	98234512	rs12406752	C	T	100	PASS	AC=564;AF=0.11262;AN=5008;NS=2504;DP=11942;EAS_AF=0.0169;AMR_AF=0.121;AFR_AF=0.0719;EUR_AF=0.2048;SAS_AF=0.1656;AA=C|||;VT=SNP
1	98236756	rs11165908	G	A	100	PASS	AC=3957;AF=0.790136;AN=5008;NS=2504;DP=15590;EAS_AF=0.9831;AMR_AF=0.8429;AFR_AF=0.6089;EUR_AF=0.7694;SAS_AF=0.82;AA=G|||;VT=SNP
1	98237158	rs74105004	T	C	100	PASS	AC=66;AF=0.0131789;AN=5008;NS=2504;DP=15798;EAS_AF=0;AMR_AF=0.0144;AFR_AF=0.0212;EUR_AF=0.0239;SAS_AF=0.0041;AA=T|||;VT=SNP
1	98238740	rs12126850	T	A	100	PASS	AC=62;AF=0.0123802;AN=5008;NS=2504;DP=16173;EAS_AF=0;AMR_AF=0.0173;AFR_AF=0.0015;EUR_AF=0.0388;SAS_AF=0.0092;AA=T|||;VT=SNP
1	98239629	rs74107709	A	G	100	PASS	AC=66;AF=0.0131789;AN=5008;NS=2504;DP=18508;EAS_AF=0;AMR_AF=0.0144;AFR_AF=0.0212;EUR_AF=0.0239;SAS_AF=0.0041;AA=A|||;VT=SNP
1	98240812	rs111307925	C	G	100	PASS	AC=27;AF=0.00539137;AN=5008;NS=2504;DP=14659;EAS_AF=0;AMR_AF=0.0144;AFR_AF=0.0015;EUR_AF=0.0149;SAS_AF=0;AA=C|||;VT=SNP
1	98241291	rs12739159	C	T	100	PASS	AC=663;AF=0.132388;AN=5008;NS=2504;DP=17376;EAS_AF=0.0169;AMR_AF=0.1297;AFR_AF=0.1407;EUR_AF=0.2087;SAS_AF=0.1636;AA=C|||;VT=SNP
1	98241746	rs115499708	T	C	100	PASS	AC=94;AF=0.01877;AN=5008;NS=2504;DP=18091;EAS_AF=0.003;AMR_AF=0.0202;AFR_AF=0;EUR_AF=0.0368;SAS_AF=0.0409;AA=T|||;VT=SNP
1	98243646	rs114509974	G	A	100	PASS	AC=107;AF=0.0213658;AN=5008;NS=2504;DP=12751;EAS_AF=0;AMR_AF=0.0159;AFR_AF=0.0522;EUR_AF=0.0229;SAS_AF=0.0041;AA=G|||;VT=SNP
1	98243798	rs193292954	G	A	100	PASS	AC=29;AF=0.00579073;AN=5008;NS=2504;DP=9511;EAS_AF=0;AMR_AF=0.0101;AFR_AF=0.0008;EUR_AF=0.0139;SAS_AF=0.0072;AA=G|||;VT=SNP
1	98244251	rs12565244	G	A	100	PASS	AC=4370;AF=0.872604;AN=5008;NS=2504;DP=17316;EAS_AF=0.9831;AMR_AF=0.8775;AFR_AF=0.8737;EUR_AF=0.7922;SAS_AF=0.8364;AA=A|||;VT=SNP
1	98244768	rs10783076	G	C	100	PASS	AC=4370;AF=0.872604;AN=5008;NS=2504;DP=16029;EAS_AF=0.9831;AMR_AF=0.8775;AFR_AF=0.8737;EUR_AF=0.7922;SAS_AF=0.8364;AA=C|||;VT=SNP
1	98244914	rs143720621	T	A	100	PASS	AC=13;AF=0.00259585;AN=5008;NS=2504;DP=16376;EAS_AF=0;AMR_AF=0.0029;AFR_AF=0;EUR_AF=0.007;SAS_AF=0.0041;AA=T|||;VT=SNP
1	98246494	rs76593957	C	T	100	PASS	AC=307;AF=0.0613019;AN=5008;NS=2504;DP=20330;EAS_AF=0.0813;AMR_AF=0.036;AFR_AF=0.003;EUR_AF=0.0676;SAS_AF=0.1309;AA=C|||;VT=SNP
1	98246539	rs75798741	T	A	100	PASS	AC=108;AF=0.0215655;AN=5008;NS=2504;DP=18446;EAS_AF=0;AMR_AF=0.0159;AFR_AF=0.053;EUR_AF=0.0229;SAS_AF=0.0041;AA=T|||;VT=SNP
1	98247337	rs115091873	T	G	100	PASS	AC=53;AF=0.0105831;AN=5008;NS=2504;DP=19837;EAS_AF=0;AMR_AF=0.0187;AFR_AF=0.003;EUR_AF=0.0278;SAS_AF=0.0082;AA=T|||;VT=SNP
1	98249477	rs74443656	C	T	100	PASS	AC=38;AF=0.00758786;AN=5008;NS=2504;DP=18466;EAS_AF=0;AMR_AF=0.0144;AFR_AF=0.0023;EUR_AF=0.0239;SAS_AF=0.001;AA=C|||;VT=SNP
1	98250007	rs150149373	C	T	100	PASS	AC=13;AF=0.00259585;AN=5008;NS=2504;DP=17653;EAS_AF=0;AMR_AF=0.0029;AFR_AF=0;EUR_AF=0.007;SAS_AF=0.0041;AA=C|||;VT=SNP
1	98253331	rs116282615	G	A	100	PASS	AC=41;AF=0.0081869;AN=5008;NS=2504;DP=18506;EAS_AF=0;AMR_AF=0.013;AFR_AF=0.0038;EUR_AF=0.0229;SAS_AF=0.0041;AA=G|||;VT=SNP
1	98253405	rs7527085	A	G	100	PASS	AC=4371;AF=0.872804;AN=5008;NS=2504;DP=18646;EAS_AF=0.9831;AMR_AF=0.8775;AFR_AF=0.8737;EUR_AF=0.7932;SAS_AF=0.8364;AA=G|||;VT=SNP
1	98253510	rs61786605	G	A	100	PASS	AC=567;AF=0.113219;AN=5008;NS=2504;DP=19071;EAS_AF=0.0169;AMR_AF=0.1196;AFR_AF=0.0741;EUR_AF=0.2078;SAS_AF=0.1636;AA=G|||;VT=SNP
1	98253666	rs10747485	T	C	100	PASS	AC=4369;AF=0.872404;AN=5008;NS=2504;DP=19188;EAS_AF=0.9831;AMR_AF=0.8775;AFR_AF=0.8737;EUR_AF=0.7913;SAS_AF=0.8364;AA=C|||;VT=SNP
1	98253703	rs75696555	G	A	100	PASS	AC=289;AF=0.0577077;AN=5008;NS=2504;DP=19264;EAS_AF=0.0397;AMR_AF=0.1124;AFR_AF=0.0061;EUR_AF=0.0765;SAS_AF=0.0879;AA=G|||;VT=SNP
1	98253738	rs10747486	A	G	100	PASS	AC=3941;AF=0.786941;AN=5008;NS=2504;DP=19638;EAS_AF=0.9831;AMR_AF=0.8429;AFR_AF=0.5961;EUR_AF=0.7664;SAS_AF=0.8241;AA=A|||;VT=SNP
1	98253892	rs151196452	C	T	100	PASS	AC=29;AF=0.00579073;AN=5008;NS=2504;DP=20309;EAS_AF=0;AMR_AF=0.0058;AFR_AF=0;EUR_AF=0.0189;SAS_AF=0.0061;AA=C|||;VT=SNP
1	98253972	rs114394933	G	A	100	PASS	AC=108;AF=0.0215655;AN=5008;NS=2504;DP=20115;EAS_AF=0;AMR_AF=0.0159;AFR_AF=0.053;EUR_AF=0.0229;SAS_AF=0.0041;AA=G|||;VT=SNP
1	98254296	rs77073430	C	T	100	PASS	AC=108;AF=0.0215655;AN=5008;NS=2504;DP=21332;EAS_AF=0;AMR_AF=0.0159;AFR_AF=0.053;EUR_AF=0.0229;SAS_AF=0.0041;AA=C|||;VT=SNP
1	98254702	rs10747487	G	A	100	PASS	AC=4210;AF=0.840655;AN=5008;NS=2504;DP=18207;EAS_AF=0.9831;AMR_AF=0.8732;AFR_AF=0.7632;EUR_AF=0.7893;SAS_AF=0.8282;AA=G|||;VT=SNP
1	98255121	rs6685266	G	A	100	PASS	AC=4370;AF=0.872604;AN=5008;NS=2504;DP=15358;EAS_AF=0.9831;AMR_AF=0.8775;AFR_AF=0.8737;EUR_AF=0.7922;SAS_AF=0.8364;AA=A|||;VT=SNP
1	98255168	rs144036749	T	C	100	PASS	AC=27;AF=0.00539137;AN=5008;NS=2504;DP=15400;EAS_AF=0;AMR_AF=0.0086;AFR_AF=0;EUR_AF=0.0209;SAS_AF=0;AA=T|||;VT=SNP
1	98257759	rs147049391	C	T	100	PASS	AC=13;AF=0.00259585;AN=5008;NS=2504;DP=16740;EAS_AF=0;AMR_AF=0.0029;AFR_AF=0;EUR_AF=0.007;SAS_AF=0.0041;AA=C|||;VT=SNP
1	98258097	rs61786606	C	T	100	PASS	AC=44;AF=0.00878594;AN=5008;NS=2504;DP=15744;EAS_AF=0;AMR_AF=0.0202;AFR_AF=0.0023;EUR_AF=0.0239;SAS_AF=0.0031;AA=C|||;VT=SNP
1	98258690	rs34486749	C	T	100	PASS	AC=579;AF=0.115615;AN=5008;NS=2504;DP=17643;EAS_AF=0.0169;AMR_AF=0.121;AFR_AF=0.0749;EUR_AF=0.2167;SAS_AF=0.1646;AA=C|||;VT=SNP
1	98259387	rs139220381	C	A	100	PASS	AC=41;AF=0.0081869;AN=5008;NS=2504;DP=18756;EAS_AF=0;AMR_AF=0.013;AFR_AF=0.0038;EUR_AF=0.0229;SAS_AF=0.0041;AA=C|||;VT=SNP
1	98262237	rs72977779	G	A	100	PASS	AC=109;AF=0.0217652;AN=5008;NS=2504;DP=19573;EAS_AF=0;AMR_AF=0.0159;AFR_AF=0.0537;EUR_AF=0.0229;SAS_AF=0.0041;AA=G|||;VT=SNP
1	98262653	rs1889229	A	T	100	PASS	AC=4029;AF=0.804513;AN=5008;NS=2504;DP=19022;EAS_AF=0.9831;AMR_AF=0.8545;AFR_AF=0.6452;EUR_AF=0.7803;SAS_AF=0.8252;AA=A|||;VT=SNP
1	98263561	rs115292582	G	A	100	PASS	AC=28;AF=0.00559105;AN=5008;NS=2504;DP=15127;EAS_AF=0;AMR_AF=0.0029;AFR_AF=0;EUR_AF=0.0169;SAS_AF=0.0092;AA=G|||;VT=SNP
1	98263610	rs1931063	C	T	100	PASS	AC=3916;AF=0.781949;AN=5008;NS=2504;DP=15170;EAS_AF=0.9831;AMR_AF=0.8386;AFR_AF=0.5885;EUR_AF=0.7575;SAS_AF=0.8211;AA=C|||;VT=SNP
1	98264578	rs1333717	G	A	100	PASS	AC=3898;AF=0.778355;AN=5008;NS=2504;DP=18380;EAS_AF=0.9831;AMR_AF=0.8429;AFR_AF=0.5643;EUR_AF=0.7674;SAS_AF=0.8221;AA=G|||;VT=SNP
1	98264778	rs114905034	A	G	100	PASS	AC=26;AF=0.00519169;AN=5008;NS=2504;DP=19502;EAS_AF=0;AMR_AF=0.013;AFR_AF=0.0015;EUR_AF=0.0089;SAS_AF=0.0061;AA=A|||;VT=SNP
1	98264873	rs115369766	T	C	100	PASS	AC=93;AF=0.0185703;AN=5008;NS=2504;DP=20265;EAS_AF=0.001;AMR_AF=0.0937;AFR_AF=0.0015;EUR_AF=0.0209;SAS_AF=0.0041;AA=T|||;VT=SNP
1	98265667	rs10493894	G	A	100	PASS	AC=4299;AF=0.858427;AN=5008;NS=2504;DP=16488;EAS_AF=0.9831;AMR_AF=0.8703;AFR_AF=0.8245;EUR_AF=0.7922;SAS_AF=0.8354;AA=A|||;VT=SNP
1	98265722	rs36081268	C	T	100	PASS	AC=14;AF=0.00279553;AN=5008;NS=2504;DP=16380;EAS_AF=0;AMR_AF=0.0029;AFR_AF=0;EUR_AF=0.0099;SAS_AF=0.002;AA=C|||;VT=SNP
1	98266009	rs79085678	T	C	100	PASS	AC=137;AF=0.0273562;AN=5008;NS=2504;DP=17169;EAS_AF=0.0417;AMR_AF=0.0389;AFR_AF=0.0015;EUR_AF=0.0527;SAS_AF=0.0133;AA=T|||;VT=SNP
1	98266254	rs12725934	T	A	100	PASS	AC=1289;AF=0.257388;AN=5008;NS=2504;DP=18546;EAS_AF=0.4851;AMR_AF=0.2334;AFR_AF=0.0166;EUR_AF=0.2823;SAS_AF=0.3395;AA=T|||;VT=SNP
1	98266980	rs61786609	A	G	100	PASS	AC=12;AF=0.00239617;AN=5008;NS=2504;DP=17579;EAS_AF=0;AMR_AF=0.0072;AFR_AF=0;EUR_AF=0.007;SAS_AF=0;AA=A|||;VT=SNP
1	98267427	rs17379095	G	T	100	PASS	AC=566;AF=0.113019;AN=5008;NS=2504;DP=14244;EAS_AF=0.0169;AMR_AF=0.1196;AFR_AF=0.0734;EUR_AF=0.2078;SAS_AF=0.1636;AA=G|||;VT=SNP
1	98268137	rs6703307	A	C	100	PASS	AC=4370;AF=0.872604;AN=5008;NS=2504;DP=16948;EAS_AF=0.9831;AMR_AF=0.8775;AFR_AF=0.8737;EUR_AF=0.7922;SAS_AF=0.8364;AA=C|||;VT=SNP
1	98268172	rs61786610	T	C	100	PASS	AC=42;AF=0.00838658;AN=5008;NS=2504;DP=17321;EAS_AF=0;AMR_AF=0.0187;AFR_AF=0.0023;EUR_AF=0.0229;SAS_AF=0.0031;AA=T|||;VT=SNP
1	98268404	rs17370607	T	C	100	PASS	AC=21;AF=0.00419329;AN=5008;NS=2504;DP=16449;EAS_AF=0;AMR_AF=0.0086;AFR_AF=0;EUR_AF=0.0129;SAS_AF=0.002;AA=T|||;VT=SNP
1	98269004	rs76357981	C	G	100	PASS	AC=153;AF=0.0305511;AN=5008;NS=2504;DP=16014;EAS_AF=0;AMR_AF=0.0403;AFR_AF=0.0045;EUR_AF=0.0726;SAS_AF=0.047;AA=C|||;VT=SNP
1	98269089	rs150842168	A	G	100	PASS	AC=13;AF=0.00259585;AN=5008;NS=2504;DP=16319;EAS_AF=0;AMR_AF=0.0029;AFR_AF=0;EUR_AF=0.007;SAS_AF=0.0041;AA=A|||;VT=SNP
1	98270478	rs10875105	C	A	100	PASS	AC=4027;AF=0.804113;AN=5008;NS=2504;DP=16723;EAS_AF=0.9831;AMR_AF=0.8545;AFR_AF=0.6422;EUR_AF=0.7803;SAS_AF=0.8272;AA=C|||;VT=SNP
1	98271226	rs10493895	A	C	100	PASS	AC=579;AF=0.115615;AN=5008;NS=2504;DP=17067;EAS_AF=0.0169;AMR_AF=0.1239;AFR_AF=0.0734;EUR_AF=0.2167;SAS_AF=0.1646;AA=A|||;VT=SNP
1	98271612	rs116443183	T	C	100	PASS	AC=41;AF=0.0081869;AN=5008;NS=2504;DP=17872;EAS_AF=0;AMR_AF=0.013;AFR_AF=0.0038;EUR_AF=0.0229;SAS_AF=0.0041;AA=T|||;VT=SNP
1	98274132	rs12568335	T	C	100	PASS	AC=2397;AF=0.478634;AN=5008;NS=2504;DP=11448;EAS_AF=0.7014;AMR_AF=0.6009;AFR_AF=0.1172;EUR_AF=0.5596;SAS_AF=0.5675;AA=T|||;VT=SNP
1	98274513	rs114332654	T	A	100	PASS	AC=41;AF=0.0081869;AN=5008;NS=2504;DP=13847;EAS_AF=0;AMR_AF=0.013;AFR_AF=0.0038;EUR_AF=0.0229;SAS_AF=0.0041;AA=T|||;VT=SNP
1	98275559	rs11165913	C	T	100	PASS	AC=4370;AF=0.872604;AN=5008;NS=2504;DP=16943;EAS_AF=0.9831;AMR_AF=0.8775;AFR_AF=0.8737;EUR_AF=0.7922;SAS_AF=0.8364;AA=T|||;VT=SNP
1	98275613	rs56767454	C	T	100	PASS	AC=110;AF=0.0219649;AN=5008;NS=2504;DP=15327;EAS_AF=0;AMR_AF=0.0159;AFR_AF=0.0537;EUR_AF=0.0239;SAS_AF=0.0041;AA=C|||;VT=SNP
1	98276110	rs79498699	G	A	100	PASS	AC=306;AF=0.0611022;AN=5008;NS=2504;DP=16631;EAS_AF=0.0804;AMR_AF=0.0375;AFR_AF=0.003;EUR_AF=0.0666;SAS_AF=0.1309;AA=G|||;VT=SNP
1	98277624	rs114564527	T	C	100	PASS	AC=42;AF=0.00838658;AN=5008;NS=2504;DP=16715;EAS_AF=0;AMR_AF=0.013;AFR_AF=0.0038;EUR_AF=0.0239;SAS_AF=0.0041;AA=T|||;VT=SNP
1	98278583	rs115306154	T	C	100	PASS	AC=62;AF=0.0123802;AN=5008;NS=2504;DP=16444;EAS_AF=0;AMR_AF=0.0303;AFR_AF=0.0015;EUR_AF=0.0308;SAS_AF=0.0082;AA=T|||;VT=SNP
1	98279091	rs10493896	T	C	100	PASS	AC=580;AF=0.115815;AN=5008;NS=2504;DP=15237;EAS_AF=0.0169;AMR_AF=0.1239;AFR_AF=0.0741;EUR_AF=0.2167;SAS_AF=0.1646;AA=T|||;VT=SNP
1	98279259	rs12059052	T	G	100	PASS	AC=3915;AF=0.781749;AN=5008;NS=2504;DP=14899;EAS_AF=0.9821;AMR_AF=0.8386;AFR_AF=0.59;EUR_AF=0.7575;SAS_AF=0.819;AA=T|||;VT=SNP
1	98280163	rs115737435	T	C	100	PASS	AC=27;AF=0.00539137;AN=5008;NS=2504;DP=17950;EAS_AF=0;AMR_AF=0.0086;AFR_AF=0;EUR_AF=0.0209;SAS_AF=0;AA=T|||;VT=SNP
1	98282662	rs1984091	C	T	100	PASS	AC=4022;AF=0.803115;AN=5008;NS=2504;DP=15211;EAS_AF=0.9831;AMR_AF=0.853;AFR_AF=0.6415;EUR_AF=0.7803;SAS_AF=0.8241;AA=c|||;VT=SNP
1	98283854	rs1931064	T	C	100	PASS	AC=4240;AF=0.846645;AN=5008;NS=2504;DP=16046;EAS_AF=0.9831;AMR_AF=0.8732;AFR_AF=0.7799;EUR_AF=0.7913;SAS_AF=0.8344;AA=C|||;VT=SNP
1	98283965	rs1931066	A	G	100	PASS	AC=4240;AF=0.846645;AN=5008;NS=2504;DP=16215;EAS_AF=0.9831;AMR_AF=0.8732;AFR_AF=0.7799;EUR_AF=0.7903;SAS_AF=0.8354;AA=A|||;VT=SNP
1	98284940	rs1034215	T	C	100	PASS	AC=4035;AF=0.805711;AN=5008;NS=2504;DP=15316;EAS_AF=0.9831;AMR_AF=0.8559;AFR_AF=0.6407;EUR_AF=0.7893;SAS_AF=0.8272;AA=T|||;VT=SNP
1	98285320	rs1034216	A	G	100	PASS	AC=4240;AF=0.846645;AN=5008;NS=2504;DP=15179;EAS_AF=0.9831;AMR_AF=0.8732;AFR_AF=0.7799;EUR_AF=0.7903;SAS_AF=0.8354;AA=G|||;VT=SNP
1	98285422	rs1034217	A	G	100	PASS	AC=4370;AF=0.872604;AN=5008;NS=2504;DP=15913;EAS_AF=0.9831;AMR_AF=0.8775;AFR_AF=0.8744;EUR_AF=0.7922;SAS_AF=0.8354;AA=G|||;VT=SNP
1	98286571	rs12119653	T	G	100	PASS	AC=3;AF=0.000599042;AN=5008;NS=2504;DP=16382;EAS_AF=0;AMR_AF=0.0014;AFR_AF=0;EUR_AF=0.002;SAS_AF=0;AA=T|||;VT=SNP
1	98286845	rs116060669	A	G	100	PASS	AC=31;AF=0.0061901;AN=5008;NS=2504;DP=12452;EAS_AF=0;AMR_AF=0.0115;AFR_AF=0.0008;EUR_AF=0.0209;SAS_AF=0.001;AA=A|||;VT=SNP
1	98287474	rs4329543	C	T	100	PASS	AC=4357;AF=0.870008;AN=5008;NS=2504;DP=11881;EAS_AF=0.9831;AMR_AF=0.8732;AFR_AF=0.8744;EUR_AF=0.7833;SAS_AF=0.8344;AA=T|||;VT=SNP
1	98287683	rs10875108	C	T	100	PASS	AC=4229;AF=0.844449;AN=5008;NS=2504;DP=6133;EAS_AF=0.9831;AMR_AF=0.8689;AFR_AF=0.7806;EUR_AF=0.7823;SAS_AF=0.8344;AA=C|||;VT=SNP
1	98288517	rs1023245	A	C	100	PASS	AC=4354;AF=0.869409;AN=5008;NS=2504;DP=18623;EAS_AF=0.9831;AMR_AF=0.8732;AFR_AF=0.8744;EUR_AF=0.7823;SAS_AF=0.8323;AA=A|||;VT=SNP
1	98288581	rs78164635	T	C	100	PASS	AC=464;AF=0.0926518;AN=5008;NS=2504;DP=19192;EAS_AF=0.1627;AMR_AF=0.0562;AFR_AF=0.062;EUR_AF=0.0805;SAS_AF=0.1002;AA=T|||;VT=SNP
1	98288721	rs189435356	T	G	100	PASS	AC=20;AF=0.00399361;AN=5008;NS=2504;DP=17726;EAS_AF=0;AMR_AF=0.0043;AFR_AF=0;EUR_AF=0.0149;SAS_AF=0.002;AA=t|||;VT=SNP
1	98288805	rs1963206	G	A	100	PASS	AC=4019;AF=0.802516;AN=5008;NS=2504;DP=15324;EAS_AF=0.9831;AMR_AF=0.853;AFR_AF=0.6392;EUR_AF=0.7803;SAS_AF=0.8241;AA=G|||;VT=SNP
1	98289809	rs6675325	A	G	100	PASS	AC=4328;AF=0.864217;AN=5008;NS=2504;DP=14308;EAS_AF=0.9831;AMR_AF=0.8718;AFR_AF=0.8548;EUR_AF=0.7833;SAS_AF=0.8323;AA=A|||;VT=SNP
1	98290238	rs12134028	C	T	100	PASS	AC=134;AF=0.0267572;AN=5008;NS=2504;DP=16464;EAS_AF=0.0397;AMR_AF=0.0389;AFR_AF=0.0015;EUR_AF=0.0517;SAS_AF=0.0133;AA=C|||;VT=SNP
1	98290519	rs114071729	C	T	100	PASS	AC=66;AF=0.0131789;AN=5008;NS=2504;DP=19261;EAS_AF=0;AMR_AF=0.0231;AFR_AF=0.003;EUR_AF=0.0368;SAS_AF=0.0092;AA=C|||;VT=SNP
1	98290577	rs1974204	C	T	100	PASS	AC=4038;AF=0.80631;AN=5008;NS=2504;DP=19155;EAS_AF=0.9831;AMR_AF=0.8573;AFR_AF=0.6437;EUR_AF=0.7893;SAS_AF=0.8252;AA=C|||;VT=SNP
1	98290685	rs1974203	C	T	100	PASS	AC=3916;AF=0.781949;AN=5008;NS=2504;DP=19549;EAS_AF=0.9831;AMR_AF=0.8386;AFR_AF=0.5893;EUR_AF=0.7575;SAS_AF=0.82;AA=C|||;VT=SNP
1	98291087	rs78104608	G	A	100	PASS	AC=31;AF=0.0061901;AN=5008;NS=2504;DP=14510;EAS_AF=0;AMR_AF=0.0115;AFR_AF=0.0008;EUR_AF=0.0209;SAS_AF=0.001;AA=G|||;VT=SNP
1	98291840	rs6676451	T	A	100	PASS	AC=4327;AF=0.864018;AN=5008;NS=2504;DP=16628;EAS_AF=0.9831;AMR_AF=0.8718;AFR_AF=0.854;EUR_AF=0.7833;SAS_AF=0.8323;AA=A|||;VT=SNP
1	98292937	rs10157611	A	G	100	PASS	AC=4326;AF=0.863818;AN=5008;NS=2504;DP=13462;EAS_AF=0.9831;AMR_AF=0.8718;AFR_AF=0.854;EUR_AF=0.7823;SAS_AF=0.8323;AA=A|||;VT=SNP
1	98294818	rs75992345	T	C	100	PASS	AC=154;AF=0.0307508;AN=5008;NS=2504;DP=11580;EAS_AF=0;AMR_AF=0.0403;AFR_AF=0.0053;EUR_AF=0.0726;SAS_AF=0.047;AA=T|||;VT=SNP
1	98294939	rs114918218	T	C	100	PASS	AC=45;AF=0.00898562;AN=5008;NS=2504;DP=12844;EAS_AF=0;AMR_AF=0.0216;AFR_AF=0;EUR_AF=0.0249;SAS_AF=0.0051;AA=T|||;VT=SNP
1	98295006	rs10875109	A	T	100	PASS	AC=4027;AF=0.804113;AN=5008;NS=2504;DP=11805;EAS_AF=0.9831;AMR_AF=0.853;AFR_AF=0.6452;EUR_AF=0.7803;SAS_AF=0.8241;AA=A|||;VT=SNP
1	98295647	rs147896945	T	C	100	PASS	AC=39;AF=0.00778754;AN=5008;NS=2504;DP=18721;EAS_AF=0;AMR_AF=0.0144;AFR_AF=0.0023;EUR_AF=0.0249;SAS_AF=0.001;AA=T|||;VT=SNP
1	98296227	rs7538995	C	T	100	PASS	AC=3981;AF=0.794928;AN=5008;NS=2504;DP=13316;EAS_AF=0.9831;AMR_AF=0.8559;AFR_AF=0.5998;EUR_AF=0.7893;SAS_AF=0.8272;AA=C|||;VT=SNP
1	98297731	rs4246514	C	G	100	PASS	AC=3981;AF=0.794928;AN=5008;NS=2504;DP=16238;EAS_AF=0.9831;AMR_AF=0.8501;AFR_AF=0.615;EUR_AF=0.7843;SAS_AF=0.816;AA=C|||;VT=SNP
1	98298371	rs4375301	A	G	100	PASS	AC=927;AF=0.185104;AN=5008;NS=2504;DP=15680;EAS_AF=0.0853;AMR_AF=0.2133;AFR_AF=0.1566;EUR_AF=0.2326;SAS_AF=0.2577;AA=A|||;VT=SNP
1	98299475	rs10747488	C	A	100	PASS	AC=3748;AF=0.748403;AN=5008;NS=2504;DP=17823;EAS_AF=0.9147;AMR_AF=0.768;AFR_AF=0.6067;EUR_AF=0.7684;SAS_AF=0.7342;AA=C|||;VT=SNP
1	98300948	rs113811368	T	G	100	PASS	AC=141;AF=0.028155;AN=5008;NS=2504;DP=16436;EAS_AF=0.002;AMR_AF=0.0418;AFR_AF=0.0045;EUR_AF=0.0726;SAS_AF=0.0317;AA=T|||;VT=SNP
1	98300976	rs78284108	T	G	100	PASS	AC=113;AF=0.0225639;AN=5008;NS=2504;DP=16320;EAS_AF=0.001;AMR_AF=0.0317;AFR_AF=0.003;EUR_AF=0.0596;SAS_AF=0.0266;AA=T|||;VT=SNP
1	98303731	rs150635700	A	C	100	PASS	AC=28;AF=0.00559105;AN=5008;NS=2504;DP=14129;EAS_AF=0;AMR_AF=0.0101;AFR_AF=0.0015;EUR_AF=0.0149;SAS_AF=0.0041;AA=A|||;VT=SNP
1	98304427	rs11165917	A	T	100	PASS	AC=734;AF=0.146565;AN=5008;NS=2504;DP=14484;EAS_AF=0.0873;AMR_AF=0.3357;AFR_AF=0.0348;EUR_AF=0.2376;SAS_AF=0.1309;AA=-|||;VT=SNP
1	98305394	rs7526108	G	A	100	PASS	AC=3829;AF=0.764577;AN=5008;NS=2504;DP=16684;EAS_AF=0.9147;AMR_AF=0.7709;AFR_AF=0.6672;EUR_AF=0.7684;SAS_AF=0.7331;AA=G|||;VT=SNP
1	98305424	rs77018612	C	A	100	PASS	AC=299;AF=0.0597045;AN=5008;NS=2504;DP=16607;EAS_AF=0.0694;AMR_AF=0.0389;AFR_AF=0.0038;EUR_AF=0.0726;SAS_AF=0.1268;AA=C|||;VT=SNP
1	98306368	rs75800281	T	G	100	PASS	AC=299;AF=0.0597045;AN=5008;NS=2504;DP=15680;EAS_AF=0.0694;AMR_AF=0.0389;AFR_AF=0.0038;EUR_AF=0.0726;SAS_AF=0.1268;AA=T|||;VT=SNP
1	98307395	rs149186959	T	C	100	PASS	AC=98;AF=0.0195687;AN=5008;NS=2504;DP=11785;EAS_AF=0.005;AMR_AF=0.0216;AFR_AF=0;EUR_AF=0.0348;SAS_AF=0.044;AA=T|||;VT=SNP
1	98307452	rs4414075	T	C	100	PASS	AC=319;AF=0.0636981;AN=5008;NS=2504;DP=12425;EAS_AF=0.001;AMR_AF=0.049;AFR_AF=0.1309;EUR_AF=0.0785;SAS_AF=0.0327;AA=T|||;VT=SNP
1	98308535	rs61787781	C	T	100	PASS	AC=40;AF=0.00798722;AN=5008;NS=2504;DP=17446;EAS_AF=0;AMR_AF=0.0173;AFR_AF=0.0023;EUR_AF=0.0219;SAS_AF=0.0031;AA=C|||;VT=SNP
1	98309251	rs6658412	A	C	100	PASS	AC=3753;AF=0.749401;AN=5008;NS=2504;DP=14850;EAS_AF=0.9137;AMR_AF=0.7723;AFR_AF=0.6014;EUR_AF=0.7773;SAS_AF=0.7352;AA=A|||;VT=SNP
1	98310239	rs61787782	A	G	100	PASS	AC=1017;AF=0.203075;AN=5008;NS=2504;DP=16638;EAS_AF=0.0853;AMR_AF=0.219;AFR_AF=0.2322;EUR_AF=0.2197;SAS_AF=0.2566;AA=G|||;VT=SNP
1	98310643	rs116072346	C	T	100	PASS	AC=29;AF=0.00579073;AN=5008;NS=2504;DP=19910;EAS_AF=0;AMR_AF=0.0101;AFR_AF=0.0008;EUR_AF=0.0139;SAS_AF=0.0072;AA=C|||;VT=SNP
1	98311669	rs151110145	G	A	100	PASS	AC=13;AF=0.00259585;AN=5008;NS=2504;DP=19339;EAS_AF=0;AMR_AF=0.0029;AFR_AF=0;EUR_AF=0.007;SAS_AF=0.0041;AA=G|||;VT=SNP
1	98312525	rs74525187	G	A	100	PASS	AC=299;AF=0.0597045;AN=5008;NS=2504;DP=16994;EAS_AF=0.0694;AMR_AF=0.0389;AFR_AF=0.0038;EUR_AF=0.0726;SAS_AF=0.1268;AA=G|||;VT=SNP
1	98313546	rs77039014	C	T	100	PASS	AC=299;AF=0.0597045;AN=5008;NS=2504;DP=15688;EAS_AF=0.0694;AMR_AF=0.0389;AFR_AF=0.0038;EUR_AF=0.0726;SAS_AF=0.1268;AA=C|||;VT=SNP
1	98315061	rs12073487	T	A	100	PASS	AC=918;AF=0.183307;AN=5008;NS=2504;DP=13866;EAS_AF=0.0853;AMR_AF=0.2104;AFR_AF=0.1619;EUR_AF=0.2197;SAS_AF=0.2566;AA=T|||;VT=SNP
1	98315893	rs12072739	A	G	100	PASS	AC=992;AF=0.198083;AN=5008;NS=2504;DP=16416;EAS_AF=0.0863;AMR_AF=0.2205;AFR_AF=0.2118;EUR_AF=0.2197;SAS_AF=0.2566;AA=A|||;VT=SNP
1	98316285	rs4421623	T	G	100	PASS	AC=3755;AF=0.7498;AN=5008;NS=2504;DP=15223;EAS_AF=0.9137;AMR_AF=0.7723;AFR_AF=0.6044;EUR_AF=0.7773;SAS_AF=0.7331;AA=T|||;VT=SNP
1	98316355	rs12089031	C	T	100	PASS	AC=1157;AF=0.23103;AN=5008;NS=2504;DP=16334;EAS_AF=0.0863;AMR_AF=0.2233;AFR_AF=0.326;EUR_AF=0.2217;SAS_AF=0.2669;AA=T|||;VT=SNP
1	98318162	rs4970719	A	G	100	PASS	AC=3696;AF=0.738019;AN=5008;NS=2504;DP=18090;EAS_AF=0.9137;AMR_AF=0.7723;AFR_AF=0.5567;EUR_AF=0.7803;SAS_AF=0.7342;AA=A|||;VT=SNP
1	98318735	rs10747489	C	T	100	PASS	AC=3692;AF=0.73722;AN=5008;NS=2504;DP=19732;EAS_AF=0.9067;AMR_AF=0.7723;AFR_AF=0.5575;EUR_AF=0.7823;SAS_AF=0.7342;AA=C|||;VT=SNP
1	98320492	rs4372296	C	A	100	PASS	AC=3697;AF=0.738219;AN=5008;NS=2504;DP=21439;EAS_AF=0.9117;AMR_AF=0.7723;AFR_AF=0.5598;EUR_AF=0.7803;SAS_AF=0.7331;AA=C|||;VT=SNP
1	98320923	rs45522136	T	G	100	PASS	AC=299;AF=0.0597045;AN=5008;NS=2504;DP=18195;EAS_AF=0.0704;AMR_AF=0.0389;AFR_AF=0.0038;EUR_AF=0.0726;SAS_AF=0.1258;AA=T|||;VT=SNP
1	98321389	rs78411707	G	A	100	PASS	AC=299;AF=0.0597045;AN=5008;NS=2504;DP=19427;EAS_AF=0.0704;AMR_AF=0.0389;AFR_AF=0.0038;EUR_AF=0.0726;SAS_AF=0.1258;AA=G|||;VT=SNP
1	98322379	rs4379706	C	T	100	PASS	AC=3700;AF=0.738818;AN=5008;NS=2504;DP=19015;EAS_AF=0.9137;AMR_AF=0.7723;AFR_AF=0.5598;EUR_AF=0.7803;SAS_AF=0.7342;AA=C|||;VT=SNP
1	98323170	rs11588741	C	T	100	PASS	AC=307;AF=0.0613019;AN=5008;NS=2504;DP=20691;EAS_AF=0;AMR_AF=0.0965;AFR_AF=0.0076;EUR_AF=0.1809;SAS_AF=0.0491;AA=C|||;VT=SNP
1	98323370	rs115044824	C	T	100	PASS	AC=29;AF=0.00579073;AN=5008;NS=2504;DP=19109;EAS_AF=0;AMR_AF=0.0101;AFR_AF=0.0008;EUR_AF=0.0139;SAS_AF=0.0072;AA=C|||;VT=SNP
1	98325796	rs10747490	G	A	100	PASS	AC=3706;AF=0.740016;AN=5008;NS=2504;DP=16335;EAS_AF=0.9137;AMR_AF=0.7752;AFR_AF=0.559;EUR_AF=0.7853;SAS_AF=0.7342;AA=G|||;VT=SNP
1	98325947	rs11165920	A	G	100	PASS	AC=938;AF=0.1873;AN=5008;NS=2504;DP=17989;EAS_AF=0.0863;AMR_AF=0.2147;AFR_AF=0.1793;EUR_AF=0.2117;SAS_AF=0.2577;AA=A|||;VT=SNP
1	98326447	rs4970720	G	A	100	PASS	AC=3674;AF=0.733626;AN=5008;NS=2504;DP=15110;EAS_AF=0.9137;AMR_AF=0.7752;AFR_AF=0.5348;EUR_AF=0.7853;SAS_AF=0.7342;AA=G|||;VT=SNP
1	98327133	rs75641275	A	C	100	PASS	AC=445;AF=0.0888578;AN=5008;NS=2504;DP=15891;EAS_AF=0.0704;AMR_AF=0.0749;AFR_AF=0.0121;EUR_AF=0.1421;SAS_AF=0.1667;AA=A|||;VT=SNP
1	98327239	rs113985410	T	C	100	PASS	AC=62;AF=0.0123802;AN=5008;NS=2504;DP=15432;EAS_AF=0.001;AMR_AF=0.0216;AFR_AF=0.003;EUR_AF=0.0229;SAS_AF=0.0194;AA=T|||;VT=SNP
1	98327831	rs4523551	C	T	100	PASS	AC=3801;AF=0.758986;AN=5008;NS=2504;DP=15024;EAS_AF=0.9107;AMR_AF=0.7752;AFR_AF=0.6339;EUR_AF=0.7843;SAS_AF=0.7342;AA=C|||;VT=SNP
1	98328093	rs4523552	C	T	100	PASS	AC=938;AF=0.1873;AN=5008;NS=2504;DP=14474;EAS_AF=0.0863;AMR_AF=0.2147;AFR_AF=0.1793;EUR_AF=0.2117;SAS_AF=0.2577;AA=C|||;VT=SNP
1	98328865	rs144483395	G	C	100	PASS	AC=12;AF=0.00239617;AN=5008;NS=2504;DP=14763;EAS_AF=0;AMR_AF=0.0029;AFR_AF=0.0008;EUR_AF=0.0089;SAS_AF=0;AA=G|||;VT=SNP
1	98329069	rs77079365	A	C	100	PASS	AC=27;AF=0.00539137;AN=5008;NS=2504;DP=13829;EAS_AF=0;AMR_AF=0.0029;AFR_AF=0;EUR_AF=0.0159;SAS_AF=0.0092;AA=A|||;VT=SNP
1	98329139	rs115781043	A	C	100	PASS	AC=178;AF=0.0355431;AN=5008;NS=2504;DP=12824;EAS_AF=0.0159;AMR_AF=0.0951;AFR_AF=0.0295;EUR_AF=0.0219;SAS_AF=0.0358;AA=A|||;VT=SNP
1	98330439	rs76586805	T	C	100	PASS	AC=332;AF=0.0662939;AN=5008;NS=2504;DP=19583;EAS_AF=0.0704;AMR_AF=0.0533;AFR_AF=0.0053;EUR_AF=0.0905;SAS_AF=0.1288;AA=T|||;VT=SNP
1	98330948	rs61787783	A	G	100	PASS	AC=333;AF=0.0664936;AN=5008;NS=2504;DP=17572;EAS_AF=0.0704;AMR_AF=0.0533;AFR_AF=0.0061;EUR_AF=0.0905;SAS_AF=0.1288;AA=A|||;VT=SNP
1	98331051	rs61787784	A	G	100	PASS	AC=365;AF=0.0728834;AN=5008;NS=2504;DP=17314;EAS_AF=0.0704;AMR_AF=0.0533;AFR_AF=0.0303;EUR_AF=0.0905;SAS_AF=0.1288;AA=A|||;VT=SNP
1	98332516	rs71657279	A	G	100	PASS	AC=28;AF=0.00559105;AN=5008;NS=2504;DP=18245;EAS_AF=0;AMR_AF=0.0101;AFR_AF=0.0015;EUR_AF=0.0149;SAS_AF=0.0041;AA=A|||;VT=SNP
1	98332523	rs61787785	G	C	100	PASS	AC=445;AF=0.0888578;AN=5008;NS=2504;DP=18166;EAS_AF=0.0704;AMR_AF=0.0749;AFR_AF=0.0121;EUR_AF=0.1421;SAS_AF=0.1667;AA=G|||;VT=SNP
1	98332868	rs11590802	C	T	100	PASS	AC=215;AF=0.0429313;AN=5008;NS=2504;DP=18640;EAS_AF=0;AMR_AF=0.0447;AFR_AF=0.0545;EUR_AF=0.0785;SAS_AF=0.0337;AA=C|||;VT=SNP
1	98333187	rs12135891	T	C	100	PASS	AC=3;AF=0.000599042;AN=5008;NS=2504;DP=21079;EAS_AF=0;AMR_AF=0.0014;AFR_AF=0;EUR_AF=0.002;SAS_AF=0;AA=T|||;VT=SNP
1	98333191	rs7412142	A	T	100	PASS	AC=216;AF=0.043131;AN=5008;NS=2504;DP=21131;EAS_AF=0;AMR_AF=0.0447;AFR_AF=0.0552;EUR_AF=0.0785;SAS_AF=0.0337;AA=A|||;VT=SNP
1	98334214	rs79599355	A	G	100	PASS	AC=112;AF=0.0223642;AN=5008;NS=2504;DP=15665;EAS_AF=0;AMR_AF=0.0216;AFR_AF=0.0061;EUR_AF=0.0517;SAS_AF=0.0378;AA=A|||;VT=SNP
1	98334448	rs116317946	T	C	100	PASS	AC=44;AF=0.00878594;AN=5008;NS=2504;DP=18242;EAS_AF=0;AMR_AF=0.0029;AFR_AF=0.0197;EUR_AF=0.0129;SAS_AF=0.0031;AA=T|||;VT=SNP
1	98334676	rs17370884	A	C	100	PASS	AC=52;AF=0.0103834;AN=5008;NS=2504;DP=16473;EAS_AF=0;AMR_AF=0.0029;AFR_AF=0.0015;EUR_AF=0.0358;SAS_AF=0.0123;AA=A|||;VT=SNP
1	98334938	rs12137138	T	G	100	PASS	AC=20;AF=0.00399361;AN=5008;NS=2504;DP=17321;EAS_AF=0;AMR_AF=0.0058;AFR_AF=0.0008;EUR_AF=0.0139;SAS_AF=0.001;AA=T|||;VT=SNP
1	98334990	rs11165921	G	T	100	PASS	AC=3805;AF=0.759784;AN=5008;NS=2504;DP=18605;EAS_AF=0.9137;AMR_AF=0.7752;AFR_AF=0.6339;EUR_AF=0.7853;SAS_AF=0.7342;AA=G|||;VT=SNP
1	98335004	rs10875111	G	C	100	PASS	AC=3913;AF=0.78135;AN=5008;NS=2504;DP=18599;EAS_AF=0.9137;AMR_AF=0.7795;AFR_AF=0.7057;EUR_AF=0.7873;SAS_AF=0.7423;AA=C|||;VT=SNP
1	98335202	rs116303728	T	C	100	PASS	AC=244;AF=0.048722;AN=5008;NS=2504;DP=17995;EAS_AF=0.0357;AMR_AF=0.0288;AFR_AF=0.0265;EUR_AF=0.0706;SAS_AF=0.0838;AA=T|||;VT=SNP
1	98335381	rs12060207	C	T	100	PASS	AC=426;AF=0.0850639;AN=5008;NS=2504;DP=19330;EAS_AF=0.0159;AMR_AF=0.1282;AFR_AF=0.1225;EUR_AF=0.0696;SAS_AF=0.091;AA=C|||;VT=SNP
1	98335609	rs147060001	A	G	100	PASS	AC=17;AF=0.00339457;AN=5008;NS=2504;DP=16308;EAS_AF=0;AMR_AF=0.0014;AFR_AF=0.0008;EUR_AF=0.0129;SAS_AF=0.002;AA=A|||;VT=SNP
1	98335991	rs113411628	C	T	100	PASS	AC=83;AF=0.0165735;AN=5008;NS=2504;DP=17196;EAS_AF=0;AMR_AF=0.013;AFR_AF=0.0008;EUR_AF=0.0358;SAS_AF=0.0378;AA=C|||;VT=SNP
1	98336329	rs9661794	G	A	100	PASS	AC=3706;AF=0.740016;AN=5008;NS=2504;DP=18824;EAS_AF=0.9137;AMR_AF=0.7752;AFR_AF=0.559;EUR_AF=0.7853;SAS_AF=0.7342;AA=G|||;VT=SNP
1	98336754	rs74993515	T	G	100	PASS	AC=216;AF=0.043131;AN=5008;NS=2504;DP=16560;EAS_AF=0.0357;AMR_AF=0.0231;AFR_AF=0.0091;EUR_AF=0.0696;SAS_AF=0.0838;AA=T|||;VT=SNP
1	98336823	rs11165922	T	G	100	PASS	AC=2235;AF=0.446286;AN=5008;NS=2504;DP=9303;EAS_AF=0.62;AMR_AF=0.6196;AFR_AF=0.0877;EUR_AF=0.5895;SAS_AF=0.4816;AA=T|||;VT=SNP
1	98337283	rs6677116	A	G	100	PASS	AC=3706;AF=0.740016;AN=5008;NS=2504;DP=15378;EAS_AF=0.9137;AMR_AF=0.7752;AFR_AF=0.559;EUR_AF=0.7853;SAS_AF=0.7342;AA=A|||;VT=SNP
1	98337480	rs79206149	C	A	100	PASS	AC=10;AF=0.00199681;AN=5008;NS=2504;DP=18155;EAS_AF=0;AMR_AF=0.0043;AFR_AF=0;EUR_AF=0.006;SAS_AF=0.001;AA=C|||;VT=SNP
1	98337578	rs6604093	T	A	100	PASS	AC=3708;AF=0.740415;AN=5008;NS=2504;DP=17513;EAS_AF=0.9137;AMR_AF=0.7752;AFR_AF=0.5598;EUR_AF=0.7853;SAS_AF=0.7352;AA=T|||;VT=SNP
1	98339755	rs145030418	C	T	100	PASS	AC=12;AF=0.00239617;AN=5008;NS=2504;DP=19700;EAS_AF=0;AMR_AF=0.0029;AFR_AF=0.0008;EUR_AF=0.0089;SAS_AF=0;AA=C|||;VT=SNP
1	98339878	rs12141657	A	G	100	PASS	AC=20;AF=0.00399361;AN=5008;NS=2504;DP=19450;EAS_AF=0;AMR_AF=0.0058;AFR_AF=0.0008;EUR_AF=0.0139;SAS_AF=0.001;AA=A|||;VT=SNP
1	98340139	rs17379561	A	T	100	PASS	AC=446;AF=0.0890575;AN=5008;NS=2504;DP=16864;EAS_AF=0.0704;AMR_AF=0.0764;AFR_AF=0.0121;EUR_AF=0.1421;SAS_AF=0.1667;AA=A|||;VT=SNP
1	98341059	rs147698866	G	C	100	PASS	AC=24;AF=0.00479233;AN=5008;NS=2504;DP=17872;EAS_AF=0;AMR_AF=0.0101;AFR_AF=0;EUR_AF=0.0139;SAS_AF=0.0031;AA=G|||;VT=SNP
1	98341152	rs10747491	G	T	100	PASS	AC=3705;AF=0.739816;AN=5008;NS=2504;DP=16489;EAS_AF=0.9137;AMR_AF=0.7752;AFR_AF=0.559;EUR_AF=0.7843;SAS_AF=0.7342;AA=G|||;VT=SNP
1	98342067	rs4970721	C	A	100	PASS	AC=3802;AF=0.759185;AN=5008;NS=2504;DP=19480;EAS_AF=0.9137;AMR_AF=0.7752;AFR_AF=0.6316;EUR_AF=0.7853;SAS_AF=0.7342;AA=C|||;VT=SNP
1	98342408	rs75207540	G	C	100	PASS	AC=91;AF=0.0181709;AN=5008;NS=2504;DP=17789;EAS_AF=0.001;AMR_AF=0.0937;AFR_AF=0.0015;EUR_AF=0.0189;SAS_AF=0.0041;AA=G|||;VT=SNP
1	98342417	rs10747492	G	A	100	PASS	AC=3802;AF=0.759185;AN=5008;NS=2504;DP=17448;EAS_AF=0.9137;AMR_AF=0.7752;AFR_AF=0.6316;EUR_AF=0.7853;SAS_AF=0.7342;AA=G|||;VT=SNP
1	98342685	rs12062845	C	A	100	PASS	AC=938;AF=0.1873;AN=5008;NS=2504;DP=19919;EAS_AF=0.0863;AMR_AF=0.2147;AFR_AF=0.1793;EUR_AF=0.2117;SAS_AF=0.2577;AA=C|||;VT=SNP
1	98343420	rs79645286	G	C	100	PASS	AC=96;AF=0.0191693;AN=5008;NS=2504;DP=15045;EAS_AF=0.001;AMR_AF=0.0965;AFR_AF=0.0015;EUR_AF=0.0209;SAS_AF=0.0051;AA=G|||;VT=SNP
1	98344088	rs61787819	T	C	100	PASS	AC=871;AF=0.173922;AN=5008;NS=2504;DP=18425;EAS_AF=0.0863;AMR_AF=0.2046;AFR_AF=0.1339;EUR_AF=0.2117;SAS_AF=0.2577;AA=T|||;VT=SNP
1	98344661	rs61787820	T	C	100	PASS	AC=938;AF=0.1873;AN=5008;NS=2504;DP=15853;EAS_AF=0.0863;AMR_AF=0.2147;AFR_AF=0.1793;EUR_AF=0.2117;SAS_AF=0.2577;AA=T|||;VT=SNP
1	98345019	rs7524038	G	A	100	PASS	AC=3804;AF=0.759585;AN=5008;NS=2504;DP=15653;EAS_AF=0.9137;AMR_AF=0.7752;AFR_AF=0.6331;EUR_AF=0.7853;SAS_AF=0.7342;AA=G|||;VT=SNP
1	98345449	rs10875112	A	T	100	PASS	AC=3706;AF=0.740016;AN=5008;NS=2504;DP=14796;EAS_AF=0.9137;AMR_AF=0.7752;AFR_AF=0.559;EUR_AF=0.7853;SAS_AF=0.7342;AA=A|||;VT=SNP
1	98345517	rs4394693	G	C	100	PASS	AC=3704;AF=0.739617;AN=5008;NS=2504;DP=14767;EAS_AF=0.9137;AMR_AF=0.7752;AFR_AF=0.5575;EUR_AF=0.7853;SAS_AF=0.7342;AA=G|||;VT=SNP
1	98345614	rs4546957	A	T	100	PASS	AC=3706;AF=0.740016;AN=5008;NS=2504;DP=14146;EAS_AF=0.9137;AMR_AF=0.7752;AFR_AF=0.559;EUR_AF=0.7853;SAS_AF=0.7342;AA=A|||;VT=SNP
1	98346177	rs10875113	T	C	100	PASS	AC=3706;AF=0.740016;AN=5008;NS=2504;DP=16864;EAS_AF=0.9137;AMR_AF=0.7752;AFR_AF=0.559;EUR_AF=0.7853;SAS_AF=0.7342;AA=T|||;VT=SNP
1	98347353	rs111983855	T	C	100	PASS	AC=112;AF=0.0223642;AN=5008;NS=2504;DP=12047;EAS_AF=0;AMR_AF=0.0216;AFR_AF=0.0061;EUR_AF=0.0517;SAS_AF=0.0378;AA=t|||;VT=SNP
1	98347775	rs16798	T	G	100	PASS	AC=64;AF=0.0127796;AN=5008;NS=2504;DP=12254;EAS_AF=0;AMR_AF=0.0202;AFR_AF=0.0015;EUR_AF=0.0249;SAS_AF=0.0235;AA=T|||;VT=SNP
1	98348277	rs80016823	A	C	100	PASS	AC=48;AF=0.00958466;AN=5008;NS=2504;DP=15999;EAS_AF=0;AMR_AF=0.0187;AFR_AF=0.0015;EUR_AF=0.0239;SAS_AF=0.0092;AA=a|||;VT=SNP
1	98348885	rs1801265	G	A	100	PASS	AC=3705;AF=0.739816;AN=5008;NS=2504;DP=13638;EAS_AF=0.9137;AMR_AF=0.7752;AFR_AF=0.5582;EUR_AF=0.7853;SAS_AF=0.7342;AA=G|||;VT=SNP;EX_TARGET
1	98350283	rs140310784	C	T	100	PASS	AC=17;AF=0.00339457;AN=5008;NS=2504;DP=15992;EAS_AF=0;AMR_AF=0.0043;AFR_AF=0;EUR_AF=0.0139;SAS_AF=0;AA=C|||;VT=SNP
1	98351869	rs74439783	C	G	100	PASS	AC=130;AF=0.0259585;AN=5008;NS=2504;DP=18745;EAS_AF=0;AMR_AF=0.013;AFR_AF=0.0045;EUR_AF=0.0507;SAS_AF=0.0654;AA=C|||;VT=SNP
1	98352053	rs4970722	A	T	100	PASS	AC=3913;AF=0.78135;AN=5008;NS=2504;DP=20764;EAS_AF=0.9137;AMR_AF=0.7795;AFR_AF=0.7057;EUR_AF=0.7873;SAS_AF=0.7423;AA=T|||;VT=SNP
1	98352871	rs149986635	C	T	100	PASS	AC=18;AF=0.00359425;AN=5008;NS=2504;DP=15316;EAS_AF=0;AMR_AF=0.0058;AFR_AF=0.0008;EUR_AF=0.0099;SAS_AF=0.0031;AA=C|||;VT=SNP
1	98353416	rs4970723	A	G	100	PASS	AC=3897;AF=0.778155;AN=5008;NS=2504;DP=20405;EAS_AF=0.9137;AMR_AF=0.781;AFR_AF=0.6929;EUR_AF=0.7873;SAS_AF=0.7423;AA=A|||;VT=SNP
1	98353532	rs112160725	C	T	100	PASS	AC=63;AF=0.0125799;AN=5008;NS=2504;DP=19661;EAS_AF=0.001;AMR_AF=0.0231;AFR_AF=0.003;EUR_AF=0.0229;SAS_AF=0.0194;AA=G|||;VT=SNP
1	98355399	rs77705434	T	C	100	PASS	AC=23;AF=0.00459265;AN=5008;NS=2504;DP=16859;EAS_AF=0;AMR_AF=0.0072;AFR_AF=0;EUR_AF=0.0159;SAS_AF=0.002;AA=T|||;VT=SNP
1	98357727	rs9324374	T	C	100	PASS	AC=3703;AF=0.739417;AN=5008;NS=2504;DP=16351;EAS_AF=0.9137;AMR_AF=0.7752;AFR_AF=0.5567;EUR_AF=0.7853;SAS_AF=0.7342;AA=T|||;VT=SNP
1	98359018	rs141098699	A	G	100	PASS	AC=238;AF=0.047524;AN=5008;NS=2504;DP=5453;EAS_AF=0.0337;AMR_AF=0.0288;AFR_AF=0.0265;EUR_AF=0.0696;SAS_AF=0.0808;AA=A|||;VT=SNP
1	98359342	rs12406713	C	T	100	PASS	AC=3804;AF=0.759585;AN=5008;NS=2504;DP=15597;EAS_AF=0.9137;AMR_AF=0.7752;AFR_AF=0.6331;EUR_AF=0.7853;SAS_AF=0.7342;AA=c|||;VT=SNP
1	98359519	rs61787822	T	C	100	PASS	AC=14;AF=0.00279553;AN=5008;NS=2504;DP=20827;EAS_AF=0;AMR_AF=0.0072;AFR_AF=0;EUR_AF=0.007;SAS_AF=0.002;AA=T|||;VT=SNP
1	98360091	rs9727548	T	A	100	PASS	AC=3708;AF=0.740415;AN=5008;NS=2504;DP=15261;EAS_AF=0.9137;AMR_AF=0.7752;AFR_AF=0.5605;EUR_AF=0.7853;SAS_AF=0.7342;AA=t|||;VT=SNP
1	98362040	rs7418577	T	C	100	PASS	AC=3799;AF=0.758586;AN=5008;NS=2504;DP=18562;EAS_AF=0.9107;AMR_AF=0.7752;AFR_AF=0.6331;EUR_AF=0.7853;SAS_AF=0.7321;AA=T|||;VT=SNP
1	98365247	rs12125748	G	A	100	PASS	AC=19;AF=0.00379393;AN=5008;NS=2504;DP=18335;EAS_AF=0;AMR_AF=0.0058;AFR_AF=0.0008;EUR_AF=0.0129;SAS_AF=0.001;AA=g|||;VT=SNP
1	98365299	rs76266880	A	T	100	PASS	AC=112;AF=0.0223642;AN=5008;NS=2504;DP=19730;EAS_AF=0;AMR_AF=0.0216;AFR_AF=0.0061;EUR_AF=0.0517;SAS_AF=0.0378;AA=a|||;VT=SNP
1	98365310	rs10875118	A	C	100	PASS	AC=3706;AF=0.740016;AN=5008;NS=2504;DP=19915;EAS_AF=0.9137;AMR_AF=0.7752;AFR_AF=0.559;EUR_AF=0.7853;SAS_AF=0.7342;AA=a|||;VT=SNP
1	98366203	rs78160265	C	T	100	PASS	AC=401;AF=0.0800719;AN=5008;NS=2504;DP=18175;EAS_AF=0.0159;AMR_AF=0.1282;AFR_AF=0.1044;EUR_AF=0.0696;SAS_AF=0.09;AA=C|||;VT=SNP
1	98366458	rs111711976	T	C	100	PASS	AC=112;AF=0.0223642;AN=5008;NS=2504;DP=14857;EAS_AF=0;AMR_AF=0.0216;AFR_AF=0.0061;EUR_AF=0.0517;SAS_AF=0.0378;AA=T|||;VT=SNP
1	98369744	rs9662719	G	A	100	PASS	AC=3914;AF=0.78155;AN=5008;NS=2504;DP=19712;EAS_AF=0.9137;AMR_AF=0.781;AFR_AF=0.705;EUR_AF=0.7873;SAS_AF=0.7434;AA=g|||;VT=SNP
1	98369956	rs74342068	T	C	100	PASS	AC=108;AF=0.0215655;AN=5008;NS=2504;DP=17709;EAS_AF=0.001;AMR_AF=0.0216;AFR_AF=0.0038;EUR_AF=0.0497;SAS_AF=0.0378;AA=T|||;VT=SNP
1	98370375	rs12077442	G	C	100	PASS	AC=872;AF=0.174121;AN=5008;NS=2504;DP=16519;EAS_AF=0.0863;AMR_AF=0.2046;AFR_AF=0.1346;EUR_AF=0.2117;SAS_AF=0.2577;AA=G|||;VT=SNP
1	98370438	rs115923460	A	T	100	PASS	AC=31;AF=0.0061901;AN=5008;NS=2504;DP=16223;EAS_AF=0;AMR_AF=0.0058;AFR_AF=0;EUR_AF=0.0209;SAS_AF=0.0061;AA=A|||;VT=SNP
1	98371000	rs78736851	T	C	100	PASS	AC=72;AF=0.014377;AN=5008;NS=2504;DP=17994;EAS_AF=0;AMR_AF=0.0202;AFR_AF=0.0234;EUR_AF=0.0258;SAS_AF=0.001;AA=T|||;VT=SNP
1	98371201	rs6604094	T	G	100	PASS	AC=438;AF=0.0874601;AN=5008;NS=2504;DP=17818;EAS_AF=0.0794;AMR_AF=0.0432;AFR_AF=0.1634;EUR_AF=0.0437;SAS_AF=0.0695;AA=T|||;VT=SNP
1	98371449	rs4394694	A	T	100	PASS	AC=3815;AF=0.761781;AN=5008;NS=2504;DP=20922;EAS_AF=0.9137;AMR_AF=0.7752;AFR_AF=0.6415;EUR_AF=0.7853;SAS_AF=0.7342;AA=A|||;VT=SNP
1	98371453	rs112043062	T	G	100	PASS	AC=112;AF=0.0223642;AN=5008;NS=2504;DP=20815;EAS_AF=0;AMR_AF=0.0216;AFR_AF=0.0061;EUR_AF=0.0517;SAS_AF=0.0378;AA=T|||;VT=SNP
1	98372260	rs12127542	G	A	100	PASS	AC=137;AF=0.0273562;AN=5008;NS=2504;DP=18528;EAS_AF=0.0377;AMR_AF=0.0403;AFR_AF=0.0015;EUR_AF=0.0547;SAS_AF=0.0143;AA=G|||;VT=SNP
1	98372645	rs74450569	T	C	100	PASS	AC=244;AF=0.048722;AN=5008;NS=2504;DP=17801;EAS_AF=0.0357;AMR_AF=0.0288;AFR_AF=0.0272;EUR_AF=0.0706;SAS_AF=0.0828;AA=T|||;VT=SNP
1	98373770	rs114378385	T	C	100	PASS	AC=32;AF=0.00638978;AN=5008;NS=2504;DP=19138;EAS_AF=0;AMR_AF=0.013;AFR_AF=0;EUR_AF=0.0199;SAS_AF=0.0031;AA=T|||;VT=SNP
1	98374171	rs76831591	C	G	100	PASS	AC=92;AF=0.0183706;AN=5008;NS=2504;DP=21216;EAS_AF=0.001;AMR_AF=0.0951;AFR_AF=0.0015;EUR_AF=0.0189;SAS_AF=0.0041;AA=C|||;VT=SNP
1	98374638	rs79215295	C	T	100	PASS	AC=112;AF=0.0223642;AN=5008;NS=2504;DP=19328;EAS_AF=0;AMR_AF=0.0216;AFR_AF=0.0061;EUR_AF=0.0517;SAS_AF=0.0378;AA=C|||;VT=SNP
1	98375391	rs61787823	C	T	100	PASS	AC=958;AF=0.191294;AN=5008;NS=2504;DP=18731;EAS_AF=0.0873;AMR_AF=0.2147;AFR_AF=0.1694;EUR_AF=0.2237;SAS_AF=0.2781;AA=C|||;VT=SNP
1	98375448	rs11165924	A	G	100	PASS	AC=808;AF=0.161342;AN=5008;NS=2504;DP=18285;EAS_AF=0.0774;AMR_AF=0.3646;AFR_AF=0.0144;EUR_AF=0.3082;SAS_AF=0.1513;AA=A|||;VT=SNP
1	98375753	rs181378933	C	T	100	PASS	AC=25;AF=0.00499201;AN=5008;NS=2504;DP=14669;EAS_AF=0;AMR_AF=0.0014;AFR_AF=0.0015;EUR_AF=0.0109;SAS_AF=0.0112;AA=C|||;VT=SNP
1	98376178	rs77350815	T	A	100	PASS	AC=215;AF=0.0429313;AN=5008;NS=2504;DP=17341;EAS_AF=0;AMR_AF=0.0447;AFR_AF=0.0545;EUR_AF=0.0785;SAS_AF=0.0337;AA=T|||;VT=SNP
1	98376245	rs9727976	C	T	100	PASS	AC=3893;AF=0.777356;AN=5008;NS=2504;DP=15545;EAS_AF=0.9127;AMR_AF=0.7795;AFR_AF=0.7156;EUR_AF=0.7753;SAS_AF=0.7219;AA=T|||;VT=SNP
1	98376461	rs139027552	C	T	100	PASS	AC=37;AF=0.00738818;AN=5008;NS=2504;DP=13864;EAS_AF=0;AMR_AF=0.0187;AFR_AF=0.0015;EUR_AF=0.0169;SAS_AF=0.0051;AA=C|||;VT=SNP
1	98376502	rs4399192	G	T	100	PASS	AC=3635;AF=0.725839;AN=5008;NS=2504;DP=13338;EAS_AF=0.9127;AMR_AF=0.7738;AFR_AF=0.531;EUR_AF=0.7734;SAS_AF=0.7137;AA=G|||;VT=SNP
1	98377149	rs75570956	A	G	100	PASS	AC=339;AF=0.0676917;AN=5008;NS=2504;DP=18666;EAS_AF=0.0714;AMR_AF=0.0548;AFR_AF=0.0061;EUR_AF=0.0934;SAS_AF=0.1299;AA=A|||;VT=SNP
1	98377499	rs114078222	G	A	100	PASS	AC=27;AF=0.00539137;AN=5008;NS=2504;DP=18818;EAS_AF=0;AMR_AF=0.0072;AFR_AF=0.0008;EUR_AF=0.0169;SAS_AF=0.0041;AA=G|||;VT=SNP
1	98378494	rs6604095	G	C	100	PASS	AC=424;AF=0.0846645;AN=5008;NS=2504;DP=16754;EAS_AF=0.0794;AMR_AF=0.0432;AFR_AF=0.152;EUR_AF=0.0437;SAS_AF=0.0706;AA=G|||;VT=SNP
1	98378559	rs61787824	T	C	100	PASS	AC=355;AF=0.0708866;AN=5008;NS=2504;DP=18230;EAS_AF=0.0714;AMR_AF=0.0548;AFR_AF=0.0068;EUR_AF=0.1024;SAS_AF=0.136;AA=T|||;VT=SNP
1	98378786	rs9662870	A	C	100	PASS	AC=3665;AF=0.731829;AN=5008;NS=2504;DP=19691;EAS_AF=0.9127;AMR_AF=0.7738;AFR_AF=0.5537;EUR_AF=0.7734;SAS_AF=0.7137;AA=A|||;VT=SNP
1	98379562	rs76003396	G	A	100	PASS	AC=943;AF=0.188299;AN=5008;NS=2504;DP=17054;EAS_AF=0.0873;AMR_AF=0.2147;AFR_AF=0.1694;EUR_AF=0.2147;SAS_AF=0.272;AA=G|||;VT=SNP
1	98381860	rs61787826	T	C	100	PASS	AC=959;AF=0.191494;AN=5008;NS=2504;DP=17379;EAS_AF=0.0873;AMR_AF=0.2147;AFR_AF=0.1702;EUR_AF=0.2237;SAS_AF=0.2781;AA=T|||;VT=SNP
1	98381909	rs145205908	C	T	100	PASS	AC=21;AF=0.00419329;AN=5008;NS=2504;DP=16783;EAS_AF=0;AMR_AF=0.0029;AFR_AF=0.0008;EUR_AF=0.0179;SAS_AF=0;AA=C|||;VT=SNP
1	98382113	rs6689552	G	A	100	PASS	AC=3669;AF=0.732628;AN=5008;NS=2504;DP=18125;EAS_AF=0.9127;AMR_AF=0.7738;AFR_AF=0.556;EUR_AF=0.7734;SAS_AF=0.7147;AA=G|||;VT=SNP
1	98382114	rs6692580	G	T	100	PASS	AC=3668;AF=0.732428;AN=5008;NS=2504;DP=18135;EAS_AF=0.9127;AMR_AF=0.7738;AFR_AF=0.5552;EUR_AF=0.7734;SAS_AF=0.7147;AA=G|||;VT=SNP
1	98382367	rs79616494	C	T	100	PASS	AC=27;AF=0.00539137;AN=5008;NS=2504;DP=16613;EAS_AF=0;AMR_AF=0.0029;AFR_AF=0;EUR_AF=0.0159;SAS_AF=0.0092;AA=C|||;VT=SNP
1	98383395	rs79055225	C	T	100	PASS	AC=959;AF=0.191494;AN=5008;NS=2504;DP=19409;EAS_AF=0.0873;AMR_AF=0.2147;AFR_AF=0.1694;EUR_AF=0.2237;SAS_AF=0.2791;AA=C|||;VT=SNP
1	98383700	rs148985929	C	T	100	PASS	AC=32;AF=0.00638978;AN=5008;NS=2504;DP=18674;EAS_AF=0;AMR_AF=0.0072;AFR_AF=0;EUR_AF=0.0209;SAS_AF=0.0061;AA=C|||;VT=SNP
1	98384122	rs72734093	C	T	100	PASS	AC=57;AF=0.0113818;AN=5008;NS=2504;DP=20771;EAS_AF=0;AMR_AF=0.0259;AFR_AF=0.0015;EUR_AF=0.0348;SAS_AF=0.002;AA=C|||;VT=SNP
1	98384790	rs75469693	A	C	100	PASS	AC=399;AF=0.0796725;AN=5008;NS=2504;DP=19270;EAS_AF=0.0159;AMR_AF=0.1297;AFR_AF=0.0908;EUR_AF=0.0696;SAS_AF=0.1053;AA=A|||;VT=SNP
1	98385111	rs77822194	T	C	100	PASS	AC=65;AF=0.0129792;AN=5008;NS=2504;DP=17604;EAS_AF=0;AMR_AF=0.0202;AFR_AF=0.0015;EUR_AF=0.0258;SAS_AF=0.0235;AA=T|||;VT=SNP
1	98385673	rs61787827	T	A	100	PASS	AC=355;AF=0.0708866;AN=5008;NS=2504;DP=18066;EAS_AF=0.0714;AMR_AF=0.0548;AFR_AF=0.0068;EUR_AF=0.1024;SAS_AF=0.136;AA=T|||;VT=SNP
1	98385830	rs75451404	T	C	100	PASS	AC=356;AF=0.0710863;AN=5008;NS=2504;DP=17877;EAS_AF=0.0724;AMR_AF=0.0548;AFR_AF=0.0068;EUR_AF=0.1024;SAS_AF=0.136;AA=T|||;VT=SNP
1	98386721	rs72981743	C	T	100	PASS	AC=522;AF=0.104233;AN=5008;NS=2504;DP=7095;EAS_AF=0.0179;AMR_AF=0.1354;AFR_AF=0.152;EUR_AF=0.0755;SAS_AF=0.136;AA=C|||;VT=SNP
1	98386955	rs61787828	A	C	100	PASS	AC=370;AF=0.0738818;AN=5008;NS=2504;DP=13056;EAS_AF=0.0724;AMR_AF=0.062;AFR_AF=0.0068;EUR_AF=0.1093;SAS_AF=0.138;AA=A|||;VT=SNP
1	98390072	rs4456128	T	A	100	PASS	AC=3686;AF=0.736022;AN=5008;NS=2504;DP=18358;EAS_AF=0.9107;AMR_AF=0.7853;AFR_AF=0.5567;EUR_AF=0.7753;SAS_AF=0.7229;AA=T|||;VT=SNP
1	98390114	rs138428353	G	A	100	PASS	AC=16;AF=0.00319489;AN=5008;NS=2504;DP=18293;EAS_AF=0.001;AMR_AF=0.0014;AFR_AF=0;EUR_AF=0.0119;SAS_AF=0.002;AA=G|||;VT=SNP
1	98390477	rs61787829	A	T	100	PASS	AC=371;AF=0.0740815;AN=5008;NS=2504;DP=16991;EAS_AF=0.0734;AMR_AF=0.062;AFR_AF=0.0068;EUR_AF=0.1093;SAS_AF=0.138;AA=A|||;VT=SNP
1	98391159	rs79255919	G	T	100	PASS	AC=58;AF=0.0115815;AN=5008;NS=2504;DP=20377;EAS_AF=0;AMR_AF=0.0058;AFR_AF=0.003;EUR_AF=0.0159;SAS_AF=0.0348;AA=G|||;VT=SNP
1	98391864	rs9729897	C	A	100	PASS	AC=3691;AF=0.737021;AN=5008;NS=2504;DP=17471;EAS_AF=0.9107;AMR_AF=0.7853;AFR_AF=0.5628;EUR_AF=0.7753;SAS_AF=0.7198;AA=C|||;VT=SNP
1	98392169	rs72981753	G	A	100	PASS	AC=491;AF=0.0980431;AN=5008;NS=2504;DP=17172;EAS_AF=0.0159;AMR_AF=0.1153;AFR_AF=0.1838;EUR_AF=0.0606;SAS_AF=0.093;AA=G|||;VT=SNP
1	98392438	rs191141330	G	A	100	PASS	AC=22;AF=0.00439297;AN=5008;NS=2504;DP=16928;EAS_AF=0;AMR_AF=0.0058;AFR_AF=0.0008;EUR_AF=0.007;SAS_AF=0.0102;AA=G|||;VT=SNP
1	98393340	rs79957304	T	C	100	PASS	AC=17;AF=0.00339457;AN=5008;NS=2504;DP=20395;EAS_AF=0;AMR_AF=0.0014;AFR_AF=0;EUR_AF=0.0129;SAS_AF=0.0031;AA=T|||;VT=SNP
1	98393523	rs61787830	C	T	100	PASS	AC=371;AF=0.0740815;AN=5008;NS=2504;DP=14055;EAS_AF=0.0734;AMR_AF=0.062;AFR_AF=0.0068;EUR_AF=0.1093;SAS_AF=0.138;AA=C|||;VT=SNP
1	98394391	rs113933113	G	A	100	PASS	AC=112;AF=0.0223642;AN=5008;NS=2504;DP=17633;EAS_AF=0;AMR_AF=0.0216;AFR_AF=0.0061;EUR_AF=0.0517;SAS_AF=0.0378;AA=G|||;VT=SNP
1	98394749	rs78228849	T	C	100	PASS	AC=22;AF=0.00439297;AN=5008;NS=2504;DP=19612;EAS_AF=0;AMR_AF=0.0058;AFR_AF=0.0015;EUR_AF=0.0149;SAS_AF=0.001;AA=T|||;VT=SNP
1	98394864	rs4970725	A	G	100	PASS	AC=3695;AF=0.737819;AN=5008;NS=2504;DP=19241;EAS_AF=0.9107;AMR_AF=0.7853;AFR_AF=0.5635;EUR_AF=0.7753;SAS_AF=0.7229;AA=A|||;VT=SNP
1	98395714	rs4294451	T	A	100	PASS	AC=3693;AF=0.73742;AN=5008;NS=2504;DP=14871;EAS_AF=0.9107;AMR_AF=0.7853;AFR_AF=0.562;EUR_AF=0.7753;SAS_AF=0.7229;AA=T|||;VT=SNP
1	98395881	rs4378243	G	T	100	PASS	AC=4185;AF=0.835663;AN=5008;NS=2504;DP=15520;EAS_AF=0.9266;AMR_AF=0.9006;AFR_AF=0.7474;EUR_AF=0.836;SAS_AF=0.8149;AA=G|||;VT=SNP
1	98395896	rs72981758	G	C	100	PASS	AC=443;AF=0.0884585;AN=5008;NS=2504;DP=15384;EAS_AF=0.0159;AMR_AF=0.1153;AFR_AF=0.1475;EUR_AF=0.0606;SAS_AF=0.093;AA=G|||;VT=SNP
1	98396847	rs4478846	C	T	100	PASS	AC=4340;AF=0.866613;AN=5008;NS=2504;DP=15247;EAS_AF=0.9266;AMR_AF=0.9078;AFR_AF=0.8525;EUR_AF=0.838;SAS_AF=0.8241;AA=T|||;VT=SNP
1	98398619	rs4271249	G	T	100	PASS	AC=2203;AF=0.439896;AN=5008;NS=2504;DP=18709;EAS_AF=0.6181;AMR_AF=0.598;AFR_AF=0.09;EUR_AF=0.5795;SAS_AF=0.4734;AA=G|||;VT=SNP
1	98399715	rs12741167	T	A	100	PASS	AC=695;AF=0.138778;AN=5008;NS=2504;DP=20344;EAS_AF=0.0863;AMR_AF=0.3357;AFR_AF=0.0129;EUR_AF=0.2376;SAS_AF=0.1217;AA=T|||;VT=SNP
1	98399903	rs10875120	G	T	100	PASS	AC=3691;AF=0.737021;AN=5008;NS=2504;DP=18693;EAS_AF=0.9107;AMR_AF=0.7839;AFR_AF=0.5628;EUR_AF=0.7753;SAS_AF=0.7209;AA=G|||;VT=SNP
1	98400439	rs9662232	T	A	100	PASS	AC=3690;AF=0.736821;AN=5008;NS=2504;DP=18887;EAS_AF=0.9107;AMR_AF=0.7839;AFR_AF=0.562;EUR_AF=0.7753;SAS_AF=0.7209;AA=T|||;VT=SNP
1	98400875	rs6604097	G	A	100	PASS	AC=419;AF=0.0836661;AN=5008;NS=2504;DP=19650;EAS_AF=0.0794;AMR_AF=0.0432;AFR_AF=0.1483;EUR_AF=0.0447;SAS_AF=0.0695;AA=G|||;VT=SNP
1	98401618	rs75467533	A	C	100	PASS	AC=112;AF=0.0223642;AN=5008;NS=2504;DP=16292;EAS_AF=0;AMR_AF=0.0216;AFR_AF=0.0061;EUR_AF=0.0517;SAS_AF=0.0378;AA=A|||;VT=SNP
1	98402891	rs77834366	G	A	100	PASS	AC=27;AF=0.00539137;AN=5008;NS=2504;DP=17491;EAS_AF=0;AMR_AF=0.0029;AFR_AF=0;EUR_AF=0.0159;SAS_AF=0.0092;AA=A|||;VT=SNP
1	98403768	rs115678220	A	G	100	PASS	AC=20;AF=0.00399361;AN=5008;NS=2504;DP=19594;EAS_AF=0.001;AMR_AF=0.0086;AFR_AF=0;EUR_AF=0.0099;SAS_AF=0.0031;AA=A|||;VT=SNP
1	98404096	rs61789073	T	C	100	PASS	AC=141;AF=0.028155;AN=5008;NS=2504;DP=17358;EAS_AF=0;AMR_AF=0.0331;AFR_AF=0.0038;EUR_AF=0.0726;SAS_AF=0.0409;AA=T|||;VT=SNP
1	98404234	rs4506495	T	C	100	PASS	AC=486;AF=0.0970447;AN=5008;NS=2504;DP=18947;EAS_AF=0.0734;AMR_AF=0.0836;AFR_AF=0.0144;EUR_AF=0.161;SAS_AF=0.1769;AA=T|||;VT=SNP
1	98405031	rs12122552	C	T	100	PASS	AC=67;AF=0.0133786;AN=5008;NS=2504;DP=14822;EAS_AF=0;AMR_AF=0.0202;AFR_AF=0.0015;EUR_AF=0.0388;SAS_AF=0.0123;AA=C|||;VT=SNP
1	98405032	rs6604098	C	G	100	PASS	AC=3690;AF=0.736821;AN=5008;NS=2504;DP=14807;EAS_AF=0.9107;AMR_AF=0.7853;AFR_AF=0.562;EUR_AF=0.7753;SAS_AF=0.7198;AA=C|||;VT=SNP
1	98405856	rs4322261	G	A	100	PASS	AC=4340;AF=0.866613;AN=5008;NS=2504;DP=20516;EAS_AF=0.9266;AMR_AF=0.9078;AFR_AF=0.8533;EUR_AF=0.838;SAS_AF=0.8231;AA=A|||;VT=SNP
1	98406546	rs191396637	G	T	100	PASS	AC=32;AF=0.00638978;AN=5008;NS=2504;DP=16257;EAS_AF=0;AMR_AF=0.0058;AFR_AF=0;EUR_AF=0.008;SAS_AF=0.0204;AA=G|||;VT=SNP
1	98406840	rs140838634	C	A	100	PASS	AC=16;AF=0.00319489;AN=5008;NS=2504;DP=17136;EAS_AF=0;AMR_AF=0.0014;AFR_AF=0.0008;EUR_AF=0.0119;SAS_AF=0.002;AA=C|||;VT=SNP
1	98407367	rs6696127	T	C	100	PASS	AC=446;AF=0.0890575;AN=5008;NS=2504;DP=21181;EAS_AF=0.0159;AMR_AF=0.1167;AFR_AF=0.1475;EUR_AF=0.0606;SAS_AF=0.0951;AA=T|||;VT=SNP
1	98407722	rs78805408	C	T	100	PASS	AC=395;AF=0.0788738;AN=5008;NS=2504;DP=20897;EAS_AF=0.0159;AMR_AF=0.1153;AFR_AF=0.1097;EUR_AF=0.0606;SAS_AF=0.0951;AA=C|||;VT=SNP
1	98409303	rs4423049	C	A	100	PASS	AC=3689;AF=0.736621;AN=5008;NS=2504;DP=17620;EAS_AF=0.9107;AMR_AF=0.7839;AFR_AF=0.562;EUR_AF=0.7753;SAS_AF=0.7198;AA=C|||;VT=SNP
1	98409565	rs74948275	C	T	100	PASS	AC=360;AF=0.071885;AN=5008;NS=2504;DP=19863;EAS_AF=0.0159;AMR_AF=0.111;AFR_AF=0.087;EUR_AF=0.0606;SAS_AF=0.093;AA=C|||;VT=SNP
1	98409701	rs112509352	T	C	100	PASS	AC=38;AF=0.00758786;AN=5008;NS=2504;DP=15603;EAS_AF=0;AMR_AF=0.0072;AFR_AF=0.0015;EUR_AF=0.0179;SAS_AF=0.0133;AA=T|||;VT=SNP
1	98409862	rs111584358	G	C	100	PASS	AC=112;AF=0.0223642;AN=5008;NS=2504;DP=15961;EAS_AF=0;AMR_AF=0.0216;AFR_AF=0.0061;EUR_AF=0.0517;SAS_AF=0.0378;AA=G|||;VT=SNP
1	98409901	rs4495746	A	G	100	PASS	AC=3845;AF=0.767772;AN=5008;NS=2504;DP=16793;EAS_AF=0.9107;AMR_AF=0.7896;AFR_AF=0.6679;EUR_AF=0.7773;SAS_AF=0.7301;AA=G|||;VT=SNP
1	98410509	rs75568898	T	C	100	PASS	AC=157;AF=0.0313498;AN=5008;NS=2504;DP=17282;EAS_AF=0.0159;AMR_AF=0.0951;AFR_AF=0.0023;EUR_AF=0.0229;SAS_AF=0.0501;AA=T|||;VT=SNP
1	98410616	rs4598523	C	T	100	PASS	AC=3843;AF=0.767372;AN=5008;NS=2504;DP=16753;EAS_AF=0.9107;AMR_AF=0.7896;AFR_AF=0.6679;EUR_AF=0.7773;SAS_AF=0.728;AA=T|||;VT=SNP
1	98410731	rs79924101	T	G	100	PASS	AC=397;AF=0.0792732;AN=5008;NS=2504;DP=16196;EAS_AF=0.0159;AMR_AF=0.1167;AFR_AF=0.1104;EUR_AF=0.0606;SAS_AF=0.0951;AA=T|||;VT=SNP
1	98411921	rs116665811	A	T	100	PASS	AC=394;AF=0.0786741;AN=5008;NS=2504;DP=14693;EAS_AF=0.0159;AMR_AF=0.1153;AFR_AF=0.1104;EUR_AF=0.0606;SAS_AF=0.093;AA=A|||;VT=SNP
1	98412089	rs77603986	C	T	100	PASS	AC=27;AF=0.00539137;AN=5008;NS=2504;DP=13273;EAS_AF=0;AMR_AF=0.0029;AFR_AF=0;EUR_AF=0.0159;SAS_AF=0.0092;AA=C|||;VT=SNP
1	98412713	rs187951956	T	A	100	PASS	AC=14;AF=0.00279553;AN=5008;NS=2504;DP=12026;EAS_AF=0;AMR_AF=0.0014;AFR_AF=0;EUR_AF=0.0119;SAS_AF=0.001;AA=T|||;VT=SNP
1	98413937	rs139660678	G	A	100	PASS	AC=17;AF=0.00339457;AN=5008;NS=2504;DP=18836;EAS_AF=0;AMR_AF=0.0043;AFR_AF=0;EUR_AF=0.0139;SAS_AF=0;AA=G|||;VT=SNP
1	98414911	rs75514295	C	T	100	PASS	AC=22;AF=0.00439297;AN=5008;NS=2504;DP=14185;EAS_AF=0;AMR_AF=0.0058;AFR_AF=0.0015;EUR_AF=0.0149;SAS_AF=0.001;AA=C|||;VT=SNP
1	98414977	rs61789075	A	G	100	PASS	AC=373;AF=0.0744808;AN=5008;NS=2504;DP=14351;EAS_AF=0.0754;AMR_AF=0.062;AFR_AF=0.0068;EUR_AF=0.1083;SAS_AF=0.1391;AA=A|||;VT=SNP
1	98414995	rs112716947	C	T	100	PASS	AC=110;AF=0.0219649;AN=5008;NS=2504;DP=14623;EAS_AF=0;AMR_AF=0.0216;AFR_AF=0.0061;EUR_AF=0.0497;SAS_AF=0.0378;AA=C|||;VT=SNP
1	98416157	rs4274102	A	G	100	PASS	AC=3702;AF=0.739217;AN=5008;NS=2504;DP=18503;EAS_AF=0.9107;AMR_AF=0.7896;AFR_AF=0.5673;EUR_AF=0.7763;SAS_AF=0.7209;AA=A|||;VT=SNP
1	98416866	rs12116803	G	A	100	PASS	AC=20;AF=0.00399361;AN=5008;NS=2504;DP=16943;EAS_AF=0;AMR_AF=0.0058;AFR_AF=0.0008;EUR_AF=0.0139;SAS_AF=0.001;AA=G|||;VT=SNP
1	98416940	rs9324378	T	C	100	PASS	AC=3702;AF=0.739217;AN=5008;NS=2504;DP=17261;EAS_AF=0.9107;AMR_AF=0.7896;AFR_AF=0.5673;EUR_AF=0.7763;SAS_AF=0.7209;AA=T|||;VT=SNP
1	98417446	rs10875121	G	C	100	PASS	AC=4285;AF=0.855631;AN=5008;NS=2504;DP=17466;EAS_AF=0.9266;AMR_AF=0.9049;AFR_AF=0.8116;EUR_AF=0.84;SAS_AF=0.8231;AA=C|||;VT=SNP
1	98417967	rs11165934	C	A	100	PASS	AC=3699;AF=0.738618;AN=5008;NS=2504;DP=17273;EAS_AF=0.9107;AMR_AF=0.7896;AFR_AF=0.5666;EUR_AF=0.7744;SAS_AF=0.7209;AA=C|||;VT=SNP
1	98418687	rs6664489	G	A	100	PASS	AC=3703;AF=0.739417;AN=5008;NS=2504;DP=13821;EAS_AF=0.9107;AMR_AF=0.7896;AFR_AF=0.5673;EUR_AF=0.7753;SAS_AF=0.7229;AA=G|||;VT=SNP
1	98419702	rs9729190	C	T	100	PASS	AC=3856;AF=0.769968;AN=5008;NS=2504;DP=16190;EAS_AF=0.9107;AMR_AF=0.7954;AFR_AF=0.6755;EUR_AF=0.7773;SAS_AF=0.727;AA=T|||;VT=SNP
1	98420453	rs4246516	G	C	100	PASS	AC=4171;AF=0.832867;AN=5008;NS=2504;DP=14462;EAS_AF=0.9266;AMR_AF=0.9006;AFR_AF=0.736;EUR_AF=0.837;SAS_AF=0.8149;AA=G|||;VT=SNP
1	98420565	rs113529524	C	G	100	PASS	AC=110;AF=0.0219649;AN=5008;NS=2504;DP=15148;EAS_AF=0;AMR_AF=0.0216;AFR_AF=0.0061;EUR_AF=0.0497;SAS_AF=0.0378;AA=C|||;VT=SNP
1	98421137	rs78190633	A	C	100	PASS	AC=27;AF=0.00539137;AN=5008;NS=2504;DP=18217;EAS_AF=0;AMR_AF=0.0029;AFR_AF=0;EUR_AF=0.0159;SAS_AF=0.0092;AA=A|||;VT=SNP
1	98421570	rs79871536	A	T	100	PASS	AC=330;AF=0.0658946;AN=5008;NS=2504;DP=11053;EAS_AF=0.0159;AMR_AF=0.1037;AFR_AF=0.0658;EUR_AF=0.0606;SAS_AF=0.0961;AA=A|||;VT=SNP
1	98421934	rs9285628	A	G	100	PASS	AC=4295;AF=0.857628;AN=5008;NS=2504;DP=13470;EAS_AF=0.9266;AMR_AF=0.9049;AFR_AF=0.82;EUR_AF=0.839;SAS_AF=0.8231;AA=G|||;VT=SNP
1	98421965	rs9324379	C	A	100	PASS	AC=4295;AF=0.857628;AN=5008;NS=2504;DP=14376;EAS_AF=0.9266;AMR_AF=0.9049;AFR_AF=0.82;EUR_AF=0.839;SAS_AF=0.8231;AA=A|||;VT=SNP
1	98422077	rs77779411	C	T	100	PASS	AC=213;AF=0.0425319;AN=5008;NS=2504;DP=15301;EAS_AF=0;AMR_AF=0.0476;AFR_AF=0.0545;EUR_AF=0.0765;SAS_AF=0.0317;AA=C|||;VT=SNP
1	98422612	rs11165935	A	G	100	PASS	AC=4339;AF=0.866414;AN=5008;NS=2504;DP=14744;EAS_AF=0.9266;AMR_AF=0.9063;AFR_AF=0.8525;EUR_AF=0.839;SAS_AF=0.8231;AA=G|||;VT=SNP
1	98422772	rs74594312	T	C	100	PASS	AC=330;AF=0.0658946;AN=5008;NS=2504;DP=14478;EAS_AF=0.0159;AMR_AF=0.1037;AFR_AF=0.0658;EUR_AF=0.0606;SAS_AF=0.0961;AA=T|||;VT=SNP
1	98423149	rs9659380	G	A	100	PASS	AC=4292;AF=0.857029;AN=5008;NS=2504;DP=14453;EAS_AF=0.9266;AMR_AF=0.902;AFR_AF=0.82;EUR_AF=0.839;SAS_AF=0.8221;AA=g|||;VT=SNP
1	98424252	rs56732321	G	A	100	PASS	AC=1299;AF=0.259385;AN=5008;NS=2504;DP=15539;EAS_AF=0.0893;AMR_AF=0.2133;AFR_AF=0.4251;EUR_AF=0.2247;SAS_AF=0.2791;AA=A|||;VT=SNP
1	98424434	rs190075198	A	G	100	PASS	AC=24;AF=0.00479233;AN=5008;NS=2504;DP=14685;EAS_AF=0;AMR_AF=0.0014;AFR_AF=0.0015;EUR_AF=0.0109;SAS_AF=0.0102;AA=A|||;VT=SNP
1	98425474	rs10783081	C	T	100	PASS	AC=4587;AF=0.915935;AN=5008;NS=2504;DP=15341;EAS_AF=0.9216;AMR_AF=0.9568;AFR_AF=0.8495;EUR_AF=0.9553;SAS_AF=0.9305;AA=T|||;VT=SNP
1	98425544	rs78246936	C	G	100	PASS	AC=12;AF=0.00239617;AN=5008;NS=2504;DP=15111;EAS_AF=0;AMR_AF=0.0029;AFR_AF=0.0008;EUR_AF=0.008;SAS_AF=0.001;AA=C|||;VT=SNP
1	98425888	rs28641479	A	G	100	PASS	AC=656;AF=0.13099;AN=5008;NS=2504;DP=17449;EAS_AF=0.0734;AMR_AF=0.0937;AFR_AF=0.1377;EUR_AF=0.161;SAS_AF=0.1769;AA=A|||;VT=SNP
1	98425905	rs77259662	A	G	100	PASS	AC=19;AF=0.00379393;AN=5008;NS=2504;DP=17670;EAS_AF=0;AMR_AF=0.0101;AFR_AF=0;EUR_AF=0.0089;SAS_AF=0.0031;AA=A|||;VT=SNP
1	98426476	rs28582591	G	A	100	PASS	AC=656;AF=0.13099;AN=5008;NS=2504;DP=16997;EAS_AF=0.0734;AMR_AF=0.0937;AFR_AF=0.1377;EUR_AF=0.161;SAS_AF=0.1769;AA=G|||;VT=SNP
1	98428260	rs61789077	C	T	100	PASS	AC=486;AF=0.0970447;AN=5008;NS=2504;DP=19786;EAS_AF=0.0734;AMR_AF=0.0865;AFR_AF=0.0136;EUR_AF=0.16;SAS_AF=0.1769;AA=C|||;VT=SNP
1	98430521	rs79230710	G	A	100	PASS	AC=41;AF=0.0081869;AN=5008;NS=2504;DP=15980;EAS_AF=0;AMR_AF=0.0144;AFR_AF=0.0023;EUR_AF=0.0268;SAS_AF=0.001;AA=G|||;VT=SNP
1	98430950	rs75513088	C	A	100	PASS	AC=491;AF=0.0980431;AN=5008;NS=2504;DP=15143;EAS_AF=0.0734;AMR_AF=0.0879;AFR_AF=0.0174;EUR_AF=0.161;SAS_AF=0.1748;AA=C|||;VT=SNP
1	98430986	rs148807675	T	C	100	PASS	AC=25;AF=0.00499201;AN=5008;NS=2504;DP=15344;EAS_AF=0;AMR_AF=0.0029;AFR_AF=0;EUR_AF=0.0159;SAS_AF=0.0072;AA=T|||;VT=SNP
1	98431165	rs61789078	A	G	100	PASS	AC=491;AF=0.0980431;AN=5008;NS=2504;DP=16544;EAS_AF=0.0734;AMR_AF=0.0879;AFR_AF=0.0174;EUR_AF=0.161;SAS_AF=0.1748;AA=A|||;VT=SNP
1	98431319	rs77291070	T	C	100	PASS	AC=357;AF=0.0712859;AN=5008;NS=2504;DP=14399;EAS_AF=0.0159;AMR_AF=0.1052;AFR_AF=0.084;EUR_AF=0.0626;SAS_AF=0.0961;AA=T|||;VT=SNP
1	98431639	rs9887831	G	A	100	PASS	AC=1303;AF=0.260184;AN=5008;NS=2504;DP=14840;EAS_AF=0.0893;AMR_AF=0.2147;AFR_AF=0.4266;EUR_AF=0.2266;SAS_AF=0.2781;AA=A|||;VT=SNP
1	98432507	rs61789079	T	A	100	PASS	AC=491;AF=0.0980431;AN=5008;NS=2504;DP=16947;EAS_AF=0.0734;AMR_AF=0.0879;AFR_AF=0.0174;EUR_AF=0.161;SAS_AF=0.1748;AA=T|||;VT=SNP
1	98432735	rs116610533	G	A	100	PASS	AC=31;AF=0.0061901;AN=5008;NS=2504;DP=17566;EAS_AF=0;AMR_AF=0.0173;AFR_AF=0.0015;EUR_AF=0.0129;SAS_AF=0.0041;AA=G|||;VT=SNP
1	98432826	rs9887848	G	A	100	PASS	AC=1317;AF=0.262979;AN=5008;NS=2504;DP=16995;EAS_AF=0.0893;AMR_AF=0.2161;AFR_AF=0.4357;EUR_AF=0.2266;SAS_AF=0.2791;AA=A|||;VT=SNP
1	98432916	rs9887792	A	G	100	PASS	AC=1318;AF=0.263179;AN=5008;NS=2504;DP=17662;EAS_AF=0.0893;AMR_AF=0.2161;AFR_AF=0.4365;EUR_AF=0.2266;SAS_AF=0.2791;AA=G|||;VT=SNP
1	98432917	rs77009978	T	C	100	PASS	AC=501;AF=0.10004;AN=5008;NS=2504;DP=17673;EAS_AF=0.0159;AMR_AF=0.1138;AFR_AF=0.1884;EUR_AF=0.0626;SAS_AF=0.0961;AA=T|||;VT=SNP
1	98433312	rs80075254	T	C	100	PASS	AC=139;AF=0.0277556;AN=5008;NS=2504;DP=14281;EAS_AF=0;AMR_AF=0.0331;AFR_AF=0.003;EUR_AF=0.0716;SAS_AF=0.0409;AA=T|||;VT=SNP
1	98433451	rs181972137	T	C	100	PASS	AC=11;AF=0.00219649;AN=5008;NS=2504;DP=15595;EAS_AF=0;AMR_AF=0.0058;AFR_AF=0;EUR_AF=0.006;SAS_AF=0.001;AA=T|||;VT=SNP
1	98433535	rs11165937	T	A	100	PASS	AC=650;AF=0.129792;AN=5008;NS=2504;DP=14262;EAS_AF=0.0734;AMR_AF=0.0951;AFR_AF=0.1263;EUR_AF=0.163;SAS_AF=0.183;AA=A|||;VT=SNP
1	98433830	rs116208494	A	G	100	PASS	AC=19;AF=0.00379393;AN=5008;NS=2504;DP=13902;EAS_AF=0;AMR_AF=0.0058;AFR_AF=0.0008;EUR_AF=0.0109;SAS_AF=0.0031;AA=A|||;VT=SNP
1	98435238	rs114743589	A	G	100	PASS	AC=265;AF=0.0529153;AN=5008;NS=2504;DP=15728;EAS_AF=0.0317;AMR_AF=0.0331;AFR_AF=0.0454;EUR_AF=0.0716;SAS_AF=0.0798;AA=A|||;VT=SNP
1	98435544	rs6703588	G	A	100	PASS	AC=1303;AF=0.260184;AN=5008;NS=2504;DP=17184;EAS_AF=0.0893;AMR_AF=0.2161;AFR_AF=0.4266;EUR_AF=0.2266;SAS_AF=0.2771;AA=A|||;VT=SNP
1	98435816	rs61789080	G	A	100	PASS	AC=69;AF=0.013778;AN=5008;NS=2504;DP=19643;EAS_AF=0;AMR_AF=0.0231;AFR_AF=0.0197;EUR_AF=0.0239;SAS_AF=0.0031;AA=G|||;VT=SNP
1	98436232	rs12067700	T	G	100	PASS	AC=1138;AF=0.227236;AN=5008;NS=2504;DP=16703;EAS_AF=0.0893;AMR_AF=0.2089;AFR_AF=0.3056;EUR_AF=0.2256;SAS_AF=0.2781;AA=G|||;VT=SNP
1	98436522	rs113400063	C	T	100	PASS	AC=111;AF=0.0221645;AN=5008;NS=2504;DP=10896;EAS_AF=0;AMR_AF=0.0231;AFR_AF=0.0061;EUR_AF=0.0497;SAS_AF=0.0378;AA=C|||;VT=SNP
1	98436574	rs111348842	G	A	100	PASS	AC=289;AF=0.0577077;AN=5008;NS=2504;DP=9958;EAS_AF=0;AMR_AF=0.0504;AFR_AF=0.1142;EUR_AF=0.0706;SAS_AF=0.0327;AA=G|||;VT=SNP
1	98437556	rs61789082	T	G	100	PASS	AC=492;AF=0.0982428;AN=5008;NS=2504;DP=15140;EAS_AF=0.0734;AMR_AF=0.0879;AFR_AF=0.0182;EUR_AF=0.161;SAS_AF=0.1748;AA=T|||;VT=SNP
1	98438579	rs143556814	C	T	100	PASS	AC=77;AF=0.0153754;AN=5008;NS=2504;DP=12787;EAS_AF=0;AMR_AF=0.0058;AFR_AF=0.0015;EUR_AF=0.0358;SAS_AF=0.0358;AA=C|||;VT=SNP
1	98440529	rs57468345	C	T	100	PASS	AC=1294;AF=0.258387;AN=5008;NS=2504;DP=15219;EAS_AF=0.0873;AMR_AF=0.2161;AFR_AF=0.438;EUR_AF=0.2266;SAS_AF=0.2546;AA=T|||;VT=SNP
1	98440856	rs72963714	C	A	100	PASS	AC=456;AF=0.0910543;AN=5008;NS=2504;DP=16070;EAS_AF=0.0159;AMR_AF=0.1124;AFR_AF=0.1566;EUR_AF=0.0626;SAS_AF=0.0941;AA=c|||;VT=SNP
1	98441830	rs12071067	G	A	100	PASS	AC=1308;AF=0.261182;AN=5008;NS=2504;DP=15617;EAS_AF=0.0893;AMR_AF=0.2161;AFR_AF=0.4304;EUR_AF=0.2266;SAS_AF=0.2771;AA=A|||;VT=SNP
1	98441888	rs12067567	T	C	100	PASS	AC=1153;AF=0.230232;AN=5008;NS=2504;DP=15939;EAS_AF=0.0893;AMR_AF=0.2089;AFR_AF=0.3169;EUR_AF=0.2256;SAS_AF=0.2781;AA=t|||;VT=SNP
1	98442063	rs77316149	C	T	100	PASS	AC=30;AF=0.00599042;AN=5008;NS=2504;DP=15739;EAS_AF=0.001;AMR_AF=0.0072;AFR_AF=0.0015;EUR_AF=0.0139;SAS_AF=0.0082;AA=C|||;VT=SNP
1	98442308	rs12068763	T	G	100	PASS	AC=1144;AF=0.228435;AN=5008;NS=2504;DP=14924;EAS_AF=0.0893;AMR_AF=0.2089;AFR_AF=0.3169;EUR_AF=0.2237;SAS_AF=0.271;AA=T|||;VT=SNP
1	98442483	rs115061963	T	C	100	PASS	AC=66;AF=0.0131789;AN=5008;NS=2504;DP=16135;EAS_AF=0;AMR_AF=0.0331;AFR_AF=0.0008;EUR_AF=0.0328;SAS_AF=0.0092;AA=T|||;VT=SNP
1	98442994	rs75998673	A	T	100	PASS	AC=426;AF=0.0850639;AN=5008;NS=2504;DP=15399;EAS_AF=0.0169;AMR_AF=0.1095;AFR_AF=0.1316;EUR_AF=0.0646;SAS_AF=0.0961;AA=a|||;VT=SNP
1	98443440	rs11165938	T	A	100	PASS	AC=1308;AF=0.261182;AN=5008;NS=2504;DP=14939;EAS_AF=0.0893;AMR_AF=0.2133;AFR_AF=0.4312;EUR_AF=0.2266;SAS_AF=0.2781;AA=A|||;VT=SNP
1	98443461	rs72963721	T	C	100	PASS	AC=496;AF=0.0990415;AN=5008;NS=2504;DP=14916;EAS_AF=0.0159;AMR_AF=0.1124;AFR_AF=0.1853;EUR_AF=0.0626;SAS_AF=0.0961;AA=T|||;VT=SNP
1	98443509	rs11165939	C	T	100	PASS	AC=1308;AF=0.261182;AN=5008;NS=2504;DP=13793;EAS_AF=0.0893;AMR_AF=0.2133;AFR_AF=0.4312;EUR_AF=0.2266;SAS_AF=0.2781;AA=T|||;VT=SNP
1	98443858	rs11165940	A	G	100	PASS	AC=1308;AF=0.261182;AN=5008;NS=2504;DP=16759;EAS_AF=0.0893;AMR_AF=0.2147;AFR_AF=0.4304;EUR_AF=0.2276;SAS_AF=0.2771;AA=G|||;VT=SNP
1	98443881	rs61789085	A	G	100	PASS	AC=1311;AF=0.261781;AN=5008;NS=2504;DP=16762;EAS_AF=0.503;AMR_AF=0.2089;AFR_AF=0.0212;EUR_AF=0.2873;SAS_AF=0.3497;AA=A|||;VT=SNP
1	98443993	rs10875122	C	T	100	PASS	AC=4597;AF=0.917931;AN=5008;NS=2504;DP=16795;EAS_AF=0.9206;AMR_AF=0.9597;AFR_AF=0.851;EUR_AF=0.9612;SAS_AF=0.9315;AA=T|||;VT=SNP
1	98444582	rs6604099	G	A	100	PASS	AC=4695;AF=0.9375;AN=5008;NS=2504;DP=15149;EAS_AF=0.9206;AMR_AF=0.9697;AFR_AF=0.9198;EUR_AF=0.9612;SAS_AF=0.9315;AA=A|||;VT=SNP
1	98445512	rs6604100	T	C	100	PASS	AC=4636;AF=0.925719;AN=5008;NS=2504;DP=9366;EAS_AF=0.9554;AMR_AF=0.9597;AFR_AF=0.854;EUR_AF=0.9612;SAS_AF=0.9315;AA=C|||;VT=SNP
1	98445830	rs80289781	C	G	100	PASS	AC=488;AF=0.0974441;AN=5008;NS=2504;DP=12059;EAS_AF=0.0734;AMR_AF=0.0865;AFR_AF=0.0151;EUR_AF=0.162;SAS_AF=0.1748;AA=C|||;VT=SNP
1	98446194	rs12077962	G	C	100	PASS	AC=1316;AF=0.26278;AN=5008;NS=2504;DP=16765;EAS_AF=0.0893;AMR_AF=0.2147;AFR_AF=0.4342;EUR_AF=0.2276;SAS_AF=0.2802;AA=C|||;VT=SNP
1	98446959	rs72963731	G	A	100	PASS	AC=450;AF=0.0898562;AN=5008;NS=2504;DP=15057;EAS_AF=0.0159;AMR_AF=0.111;AFR_AF=0.152;EUR_AF=0.0636;SAS_AF=0.0941;AA=G|||;VT=SNP
1	98447298	rs61785881	A	C	100	PASS	AC=489;AF=0.0976438;AN=5008;NS=2504;DP=15813;EAS_AF=0.0734;AMR_AF=0.0865;AFR_AF=0.0151;EUR_AF=0.162;SAS_AF=0.1759;AA=A|||;VT=SNP
1	98447821	rs77654485	T	A	100	PASS	AC=202;AF=0.0403355;AN=5008;NS=2504;DP=17937;EAS_AF=0.0794;AMR_AF=0.0231;AFR_AF=0;EUR_AF=0.0388;SAS_AF=0.0685;AA=T|||;VT=SNP
1	98447924	rs114424269	T	C	100	PASS	AC=50;AF=0.00998403;AN=5008;NS=2504;DP=16904;EAS_AF=0;AMR_AF=0.0259;AFR_AF=0.0015;EUR_AF=0.0229;SAS_AF=0.0072;AA=T|||;VT=SNP
1	98448341	rs61785882	A	G	100	PASS	AC=493;AF=0.0984425;AN=5008;NS=2504;DP=14609;EAS_AF=0.0734;AMR_AF=0.0865;AFR_AF=0.0182;EUR_AF=0.162;SAS_AF=0.1759;AA=A|||;VT=SNP
1	98449061	rs78542688	A	C	100	PASS	AC=94;AF=0.01877;AN=5008;NS=2504;DP=13408;EAS_AF=0;AMR_AF=0.0086;AFR_AF=0.0023;EUR_AF=0.0398;SAS_AF=0.046;AA=A|||;VT=SNP
1	98449380	rs61785883	C	T	100	PASS	AC=390;AF=0.0778754;AN=5008;NS=2504;DP=15850;EAS_AF=0.0734;AMR_AF=0.062;AFR_AF=0.0091;EUR_AF=0.1123;SAS_AF=0.1513;AA=C|||;VT=SNP
1	98449946	rs75074153	C	T	100	PASS	AC=20;AF=0.00399361;AN=5008;NS=2504;DP=18473;EAS_AF=0;AMR_AF=0.0058;AFR_AF=0.0008;EUR_AF=0.0139;SAS_AF=0.001;AA=c|||;VT=SNP
1	98450656	rs113386591	G	T	100	PASS	AC=111;AF=0.0221645;AN=5008;NS=2504;DP=15312;EAS_AF=0;AMR_AF=0.0231;AFR_AF=0.0061;EUR_AF=0.0497;SAS_AF=0.0378;AA=G|||;VT=SNP
1	98450672	rs12732155	T	C	100	PASS	AC=1967;AF=0.392772;AN=5008;NS=2504;DP=15159;EAS_AF=0.5188;AMR_AF=0.3314;AFR_AF=0.326;EUR_AF=0.3509;SAS_AF=0.4397;AA=T|||;VT=SNP
1	98450788	rs12094520	C	T	100	PASS	AC=2633;AF=0.525759;AN=5008;NS=2504;DP=13993;EAS_AF=0.5923;AMR_AF=0.4251;AFR_AF=0.4554;EUR_AF=0.5149;SAS_AF=0.635;AA=T|||;VT=SNP
1	98451459	rs36028749	A	G	100	PASS	AC=2632;AF=0.525559;AN=5008;NS=2504;DP=18143;EAS_AF=0.5923;AMR_AF=0.4251;AFR_AF=0.4554;EUR_AF=0.5139;SAS_AF=0.635;AA=G|||;VT=SNP
1	98451994	rs115311709	G	A	100	PASS	AC=29;AF=0.00579073;AN=5008;NS=2504;DP=20527;EAS_AF=0;AMR_AF=0.0086;AFR_AF=0.0008;EUR_AF=0.0139;SAS_AF=0.0082;AA=G|||;VT=SNP
1	98452069	rs72963738	C	T	100	PASS	AC=657;AF=0.13119;AN=5008;NS=2504;DP=19583;EAS_AF=0.0734;AMR_AF=0.0937;AFR_AF=0.1278;EUR_AF=0.163;SAS_AF=0.1892;AA=T|||;VT=SNP
1	98454624	rs187704085	G	A	100	PASS	AC=24;AF=0.00479233;AN=5008;NS=2504;DP=16779;EAS_AF=0;AMR_AF=0.0101;AFR_AF=0;EUR_AF=0.0139;SAS_AF=0.0031;AA=G|||;VT=SNP
1	98455957	rs61785886	G	A	100	PASS	AC=484;AF=0.0966454;AN=5008;NS=2504;DP=17714;EAS_AF=0.0714;AMR_AF=0.0836;AFR_AF=0.0182;EUR_AF=0.16;SAS_AF=0.1728;AA=g|||;VT=SNP
1	98456350	rs186768004	A	C	100	PASS	AC=24;AF=0.00479233;AN=5008;NS=2504;DP=14013;EAS_AF=0;AMR_AF=0.0101;AFR_AF=0;EUR_AF=0.0139;SAS_AF=0.0031;AA=A|||;VT=SNP
1	98456731	rs61785888	C	T	100	PASS	AC=483;AF=0.0964457;AN=5008;NS=2504;DP=16378;EAS_AF=0.0685;AMR_AF=0.0836;AFR_AF=0.0174;EUR_AF=0.165;SAS_AF=0.1708;AA=C|||;VT=SNP
1	98456907	rs4573558	C	A	100	PASS	AC=531;AF=0.10603;AN=5008;NS=2504;DP=19156;EAS_AF=0.0685;AMR_AF=0.0879;AFR_AF=0.0514;EUR_AF=0.165;SAS_AF=0.1708;AA=C|||;VT=SNP
1	98457303	rs2893376	C	G	100	PASS	AC=747;AF=0.149161;AN=5008;NS=2504;DP=17278;EAS_AF=0.0704;AMR_AF=0.0994;AFR_AF=0.1982;EUR_AF=0.167;SAS_AF=0.181;AA=G|||;VT=SNP
1	98457354	rs116777712	T	C	100	PASS	AC=19;AF=0.00379393;AN=5008;NS=2504;DP=17230;EAS_AF=0;AMR_AF=0.0115;AFR_AF=0;EUR_AF=0.0089;SAS_AF=0.002;AA=T|||;VT=SNP
1	98457523	rs2391873	A	T	100	PASS	AC=690;AF=0.13778;AN=5008;NS=2504;DP=15480;EAS_AF=0.0685;AMR_AF=0.0965;AFR_AF=0.1589;EUR_AF=0.167;SAS_AF=0.18;AA=A|||;VT=SNP
1	98460106	rs9440288	G	A	100	PASS	AC=4283;AF=0.855232;AN=5008;NS=2504;DP=17899;EAS_AF=0.9296;AMR_AF=0.9035;AFR_AF=0.8154;EUR_AF=0.833;SAS_AF=0.8211;AA=G|||;VT=SNP
1	98460525	rs41285696	C	T	100	PASS	AC=40;AF=0.00798722;AN=5008;NS=2504;DP=19604;EAS_AF=0;AMR_AF=0.0144;AFR_AF=0.0023;EUR_AF=0.0258;SAS_AF=0.001;AA=C|||;VT=SNP
1	98461132	rs9324380	G	C	100	PASS	AC=4641;AF=0.926717;AN=5008;NS=2504;DP=18412;EAS_AF=0.9296;AMR_AF=0.9395;AFR_AF=0.9932;EUR_AF=0.8857;SAS_AF=0.8671;AA=C|||;VT=SNP
1	98461443	rs9662365	C	T	100	PASS	AC=2332;AF=0.465655;AN=5008;NS=2504;DP=14439;EAS_AF=0.4058;AMR_AF=0.5677;AFR_AF=0.5121;EUR_AF=0.4771;SAS_AF=0.3804;AA=C|||;VT=SNP
1	98461954	rs1938570	T	C	100	PASS	AC=4475;AF=0.89357;AN=5008;NS=2504;DP=18236;EAS_AF=0.9296;AMR_AF=0.9121;AFR_AF=0.9486;EUR_AF=0.835;SAS_AF=0.8292;AA=C|||;VT=SNP
1	98462220	rs10443185	C	A	100	PASS	AC=4;AF=0.000798722;AN=5008;NS=2504;DP=17888;EAS_AF=0;AMR_AF=0.0014;AFR_AF=0;EUR_AF=0.003;SAS_AF=0;AA=C|||;VT=SNP
1	98462868	rs78807223	T	C	100	PASS	AC=91;AF=0.0181709;AN=5008;NS=2504;DP=17075;EAS_AF=0.001;AMR_AF=0.0908;AFR_AF=0.0015;EUR_AF=0.0209;SAS_AF=0.0041;AA=T|||;VT=SNP
1	98463971	rs114379518	T	G	100	PASS	AC=64;AF=0.0127796;AN=5008;NS=2504;DP=18100;EAS_AF=0;AMR_AF=0.0331;AFR_AF=0.0008;EUR_AF=0.0318;SAS_AF=0.0082;AA=T|||;VT=SNP
1	98464183	rs114831558	C	G	100	PASS	AC=110;AF=0.0219649;AN=5008;NS=2504;DP=18578;EAS_AF=0;AMR_AF=0.0231;AFR_AF=0.0045;EUR_AF=0.0507;SAS_AF=0.0378;AA=C|||;VT=SNP
1	98464227	rs75497903	A	G	100	PASS	AC=111;AF=0.0221645;AN=5008;NS=2504;DP=18272;EAS_AF=0;AMR_AF=0.0231;AFR_AF=0.0045;EUR_AF=0.0517;SAS_AF=0.0378;AA=A|||;VT=SNP
1	98464653	rs111883241	C	T	100	PASS	AC=59;AF=0.0117812;AN=5008;NS=2504;DP=13752;EAS_AF=0;AMR_AF=0.0202;AFR_AF=0.0023;EUR_AF=0.0318;SAS_AF=0.0102;AA=C|||;VT=SNP
1	98465472	rs138547212	A	G	100	PASS	AC=21;AF=0.00419329;AN=5008;NS=2504;DP=17595;EAS_AF=0;AMR_AF=0.0029;AFR_AF=0.0015;EUR_AF=0.0139;SAS_AF=0.0031;AA=A|||;VT=SNP
1	98465528	rs2154403	G	A	100	PASS	AC=4524;AF=0.903355;AN=5008;NS=2504;DP=17436;EAS_AF=0.9296;AMR_AF=0.9164;AFR_AF=0.9834;EUR_AF=0.835;SAS_AF=0.8292;AA=A|||;VT=SNP
1	98465548	rs61785889	T	C	100	PASS	AC=88;AF=0.0175719;AN=5008;NS=2504;DP=17362;EAS_AF=0;AMR_AF=0.0245;AFR_AF=0.0023;EUR_AF=0.0457;SAS_AF=0.0225;AA=T|||;VT=SNP
1	98465840	rs116319667	G	A	100	PASS	AC=23;AF=0.00459265;AN=5008;NS=2504;DP=19765;EAS_AF=0;AMR_AF=0.0058;AFR_AF=0;EUR_AF=0.0159;SAS_AF=0.0031;AA=G|||;VT=SNP
1	98466786	rs12138817	T	C	100	PASS	AC=850;AF=0.169728;AN=5008;NS=2504;DP=17509;EAS_AF=0.1171;AMR_AF=0.3833;AFR_AF=0.0348;EUR_AF=0.2843;SAS_AF=0.137;AA=T|||;VT=SNP
1	98470605	rs10747495	A	G	100	PASS	AC=4518;AF=0.902157;AN=5008;NS=2504;DP=15045;EAS_AF=0.9296;AMR_AF=0.9164;AFR_AF=0.9834;EUR_AF=0.834;SAS_AF=0.8241;AA=G|||;VT=SNP
1	98471702	rs77177281	A	G	100	PASS	AC=119;AF=0.023762;AN=5008;NS=2504;DP=16250;EAS_AF=0.0069;AMR_AF=0.0202;AFR_AF=0;EUR_AF=0.0368;SAS_AF=0.0624;AA=A|||;VT=SNP
1	98471787	rs55635742	C	A	100	PASS	AC=53;AF=0.0105831;AN=5008;NS=2504;DP=14575;EAS_AF=0.001;AMR_AF=0.0187;AFR_AF=0.0015;EUR_AF=0.0358;SAS_AF=0.001;AA=C|||;VT=SNP
1	98472879	rs1938564	C	T	100	PASS	AC=4075;AF=0.813698;AN=5008;NS=2504;DP=17271;EAS_AF=0.9296;AMR_AF=0.8948;AFR_AF=0.6679;EUR_AF=0.831;SAS_AF=0.816;AA=C|||;VT=SNP
1	98472958	rs1938563	T	A	100	PASS	AC=4514;AF=0.901358;AN=5008;NS=2504;DP=17550;EAS_AF=0.9296;AMR_AF=0.915;AFR_AF=0.9811;EUR_AF=0.834;SAS_AF=0.8241;AA=A|||;VT=SNP
1	98473716	rs1938562	T	A	100	PASS	AC=4514;AF=0.901358;AN=5008;NS=2504;DP=17894;EAS_AF=0.9296;AMR_AF=0.915;AFR_AF=0.9811;EUR_AF=0.834;SAS_AF=0.8241;AA=A|||;VT=SNP
1	98474767	rs2391902	C	T	100	PASS	AC=4130;AF=0.824681;AN=5008;NS=2504;DP=16489;EAS_AF=0.9296;AMR_AF=0.8963;AFR_AF=0.7088;EUR_AF=0.831;SAS_AF=0.816;AA=C|||;VT=SNP
1	98475185	rs72735950	T	C	100	PASS	AC=54;AF=0.0107827;AN=5008;NS=2504;DP=16129;EAS_AF=0;AMR_AF=0.0029;AFR_AF=0.0015;EUR_AF=0.0378;SAS_AF=0.0123;AA=T|||;VT=SNP
1	98475522	rs2154402	T	C	100	PASS	AC=4635;AF=0.925519;AN=5008;NS=2504;DP=18413;EAS_AF=0.9296;AMR_AF=0.9395;AFR_AF=0.9932;EUR_AF=0.8847;SAS_AF=0.862;AA=C|||;VT=SNP
1	98475913	rs9324381	G	A	100	PASS	AC=4310;AF=0.860623;AN=5008;NS=2504;DP=15408;EAS_AF=0.9296;AMR_AF=0.9035;AFR_AF=0.8404;EUR_AF=0.832;SAS_AF=0.816;AA=G|||;VT=SNP
1	98476499	rs12143723	T	C	100	PASS	AC=10;AF=0.00199681;AN=5008;NS=2504;DP=16551;EAS_AF=0;AMR_AF=0.0029;AFR_AF=0;EUR_AF=0.007;SAS_AF=0.001;AA=T|||;VT=SNP
1	98476718	rs1938561	G	A	100	PASS	AC=4518;AF=0.902157;AN=5008;NS=2504;DP=17624;EAS_AF=0.9296;AMR_AF=0.9164;AFR_AF=0.9834;EUR_AF=0.834;SAS_AF=0.8241;AA=A|||;VT=SNP
1	98476950	rs9440293	T	C	100	PASS	AC=4519;AF=0.902356;AN=5008;NS=2504;DP=20631;EAS_AF=0.9306;AMR_AF=0.9164;AFR_AF=0.9811;EUR_AF=0.835;SAS_AF=0.8262;AA=C|||;VT=SNP
1	98476958	rs9727941	C	T	100	PASS	AC=4314;AF=0.861422;AN=5008;NS=2504;DP=20798;EAS_AF=0.9306;AMR_AF=0.9049;AFR_AF=0.8396;EUR_AF=0.833;SAS_AF=0.818;AA=C|||;VT=SNP
1	98476966	rs9724773	G	C	100	PASS	AC=4314;AF=0.861422;AN=5008;NS=2504;DP=20496;EAS_AF=0.9306;AMR_AF=0.9049;AFR_AF=0.8396;EUR_AF=0.833;SAS_AF=0.818;AA=G|||;VT=SNP
1	98478544	rs1938565	A	T	100	PASS	AC=4519;AF=0.902356;AN=5008;NS=2504;DP=19407;EAS_AF=0.9296;AMR_AF=0.9164;AFR_AF=0.9834;EUR_AF=0.835;SAS_AF=0.8241;AA=T|||;VT=SNP
1	98478943	rs61785940	A	C	100	PASS	AC=41;AF=0.0081869;AN=5008;NS=2504;DP=14564;EAS_AF=0;AMR_AF=0.0173;AFR_AF=0.0023;EUR_AF=0.0229;SAS_AF=0.0031;AA=A|||;VT=SNP
1	98478981	rs1938566	C	T	100	PASS	AC=4130;AF=0.824681;AN=5008;NS=2504;DP=14519;EAS_AF=0.9296;AMR_AF=0.8963;AFR_AF=0.7088;EUR_AF=0.831;SAS_AF=0.816;AA=C|||;VT=SNP
1	98480118	rs140937880	A	G	100	PASS	AC=20;AF=0.00399361;AN=5008;NS=2504;DP=15039;EAS_AF=0;AMR_AF=0.0043;AFR_AF=0.0008;EUR_AF=0.0129;SAS_AF=0.0031;AA=A|||;VT=SNP
1	98480128	rs1938567	T	C	100	PASS	AC=4393;AF=0.877196;AN=5008;NS=2504;DP=14602;EAS_AF=0.9296;AMR_AF=0.9092;AFR_AF=0.8926;EUR_AF=0.834;SAS_AF=0.8241;AA=C|||;VT=SNP
1	98480212	rs11165944	C	T	100	PASS	AC=1668;AF=0.333067;AN=5008;NS=2504;DP=15448;EAS_AF=0.5228;AMR_AF=0.3228;AFR_AF=0.1051;EUR_AF=0.3539;SAS_AF=0.4315;AA=C|||;VT=SNP
1	98481750	rs6683447	C	T	100	PASS	AC=1596;AF=0.31869;AN=5008;NS=2504;DP=15529;EAS_AF=0.5615;AMR_AF=0.3242;AFR_AF=0.0809;EUR_AF=0.3121;SAS_AF=0.3926;AA=C|||;VT=SNP
1	98481774	rs74542894	C	T	100	PASS	AC=42;AF=0.00838658;AN=5008;NS=2504;DP=16935;EAS_AF=0.001;AMR_AF=0.0144;AFR_AF=0.0023;EUR_AF=0.0268;SAS_AF=0.001;AA=C|||;VT=SNP
1	98482580	rs2391903	G	A	100	PASS	AC=4637;AF=0.925919;AN=5008;NS=2504;DP=18376;EAS_AF=0.9296;AMR_AF=0.9395;AFR_AF=0.9939;EUR_AF=0.8847;SAS_AF=0.863;AA=A|||;VT=SNP
1	98482693	rs1892549	A	G	100	PASS	AC=4362;AF=0.871006;AN=5008;NS=2504;DP=18631;EAS_AF=0.9296;AMR_AF=0.9035;AFR_AF=0.8714;EUR_AF=0.834;SAS_AF=0.8252;AA=C|||;VT=SNP
1	98482828	rs1892550	A	G	100	PASS	AC=4362;AF=0.871006;AN=5008;NS=2504;DP=18302;EAS_AF=0.9296;AMR_AF=0.9035;AFR_AF=0.8714;EUR_AF=0.834;SAS_AF=0.8252;AA=A|||;VT=SNP
1	98482877	rs114055400	A	G	100	PASS	AC=27;AF=0.00539137;AN=5008;NS=2504;DP=17919;EAS_AF=0;AMR_AF=0.0072;AFR_AF=0.0008;EUR_AF=0.0169;SAS_AF=0.0041;AA=A|||;VT=SNP
1	98482961	rs1892551	C	T	100	PASS	AC=4362;AF=0.871006;AN=5008;NS=2504;DP=16896;EAS_AF=0.9296;AMR_AF=0.9035;AFR_AF=0.8714;EUR_AF=0.834;SAS_AF=0.8252;AA=C|||;VT=SNP
1	98483035	rs1892552	G	A	100	PASS	AC=4362;AF=0.871006;AN=5008;NS=2504;DP=16833;EAS_AF=0.9296;AMR_AF=0.9035;AFR_AF=0.8714;EUR_AF=0.834;SAS_AF=0.8252;AA=A|||;VT=SNP
1	98483150	rs2391904	A	G	100	PASS	AC=4362;AF=0.871006;AN=5008;NS=2504;DP=14673;EAS_AF=0.9296;AMR_AF=0.9035;AFR_AF=0.8714;EUR_AF=0.834;SAS_AF=0.8252;AA=G|||;VT=SNP
1	98483230	rs116414424	T	A	100	PASS	AC=76;AF=0.0151757;AN=5008;NS=2504;DP=15163;EAS_AF=0.001;AMR_AF=0.0245;AFR_AF=0.003;EUR_AF=0.0517;SAS_AF=0.002;AA=T|||;VT=SNP
1	98483322	rs9324382	T	C	100	PASS	AC=4353;AF=0.869209;AN=5008;NS=2504;DP=15300;EAS_AF=0.9296;AMR_AF=0.9035;AFR_AF=0.8729;EUR_AF=0.832;SAS_AF=0.816;AA=T|||;VT=SNP
1	98484102	rs77914247	G	A	100	PASS	AC=23;AF=0.00459265;AN=5008;NS=2504;DP=17374;EAS_AF=0;AMR_AF=0.0072;AFR_AF=0.0015;EUR_AF=0.0149;SAS_AF=0.001;AA=G|||;VT=SNP
1	98484152	rs1938571	T	C	100	PASS	AC=4085;AF=0.815695;AN=5008;NS=2504;DP=16861;EAS_AF=0.9296;AMR_AF=0.8948;AFR_AF=0.6747;EUR_AF=0.831;SAS_AF=0.817;AA=T|||;VT=SNP
1	98484291	rs4447033	G	A	100	PASS	AC=4362;AF=0.871006;AN=5008;NS=2504;DP=12129;EAS_AF=0.9296;AMR_AF=0.9035;AFR_AF=0.8714;EUR_AF=0.834;SAS_AF=0.8252;AA=A|||;VT=SNP
1	98484474	rs1938572	T	C	100	PASS	AC=4362;AF=0.871006;AN=5008;NS=2504;DP=13374;EAS_AF=0.9296;AMR_AF=0.9035;AFR_AF=0.8714;EUR_AF=0.834;SAS_AF=0.8252;AA=C|||;VT=SNP
1	98484617	rs1938573	C	T	100	PASS	AC=4360;AF=0.870607;AN=5008;NS=2504;DP=15577;EAS_AF=0.9296;AMR_AF=0.9035;AFR_AF=0.8699;EUR_AF=0.834;SAS_AF=0.8252;AA=C|||;VT=SNP
1	98484954	rs1938558	G	T	100	PASS	AC=4361;AF=0.870807;AN=5008;NS=2504;DP=16120;EAS_AF=0.9296;AMR_AF=0.9035;AFR_AF=0.8707;EUR_AF=0.834;SAS_AF=0.8252;AA=G|||;VT=SNP
1	98485102	rs1938559	G	A	100	PASS	AC=4362;AF=0.871006;AN=5008;NS=2504;DP=17736;EAS_AF=0.9296;AMR_AF=0.9035;AFR_AF=0.8714;EUR_AF=0.834;SAS_AF=0.8252;AA=G|||;VT=SNP
1	98485192	rs1938560	C	T	100	PASS	AC=4362;AF=0.871006;AN=5008;NS=2504;DP=17591;EAS_AF=0.9296;AMR_AF=0.9035;AFR_AF=0.8714;EUR_AF=0.834;SAS_AF=0.8252;AA=T|||;VT=SNP
1	98485339	rs114990651	T	C	100	PASS	AC=31;AF=0.0061901;AN=5008;NS=2504;DP=18022;EAS_AF=0;AMR_AF=0.0101;AFR_AF=0.0008;EUR_AF=0.0149;SAS_AF=0.0082;AA=T|||;VT=SNP
1	98485573	rs9324383	C	T	100	PASS	AC=4362;AF=0.871006;AN=5008;NS=2504;DP=16810;EAS_AF=0.9296;AMR_AF=0.9035;AFR_AF=0.8714;EUR_AF=0.834;SAS_AF=0.8252;AA=C|||;VT=SNP
1	98485927	rs9725319	T	C	100	PASS	AC=4362;AF=0.871006;AN=5008;NS=2504;DP=16296;EAS_AF=0.9296;AMR_AF=0.9035;AFR_AF=0.8714;EUR_AF=0.834;SAS_AF=0.8252;AA=C|||;VT=SNP
1	98486162	rs4477335	T	C	100	PASS	AC=4362;AF=0.871006;AN=5008;NS=2504;DP=15869;EAS_AF=0.9296;AMR_AF=0.9035;AFR_AF=0.8714;EUR_AF=0.834;SAS_AF=0.8252;AA=C|||;VT=SNP
1	98486370	rs4480407	G	A	100	PASS	AC=4471;AF=0.892772;AN=5008;NS=2504;DP=13674;EAS_AF=0.9296;AMR_AF=0.9121;AFR_AF=0.9493;EUR_AF=0.834;SAS_AF=0.8252;AA=A|||;VT=SNP
1	98486694	rs79792869	A	C	100	PASS	AC=76;AF=0.0151757;AN=5008;NS=2504;DP=16751;EAS_AF=0.001;AMR_AF=0.0245;AFR_AF=0.003;EUR_AF=0.0517;SAS_AF=0.002;AA=A|||;VT=SNP
1	98487080	rs77482155	A	G	100	PASS	AC=111;AF=0.0221645;AN=5008;NS=2504;DP=20367;EAS_AF=0.001;AMR_AF=0.0331;AFR_AF=0.003;EUR_AF=0.0586;SAS_AF=0.0245;AA=a|||;VT=SNP
1	98487333	rs9659624	A	G	100	PASS	AC=4362;AF=0.871006;AN=5008;NS=2504;DP=18149;EAS_AF=0.9296;AMR_AF=0.9035;AFR_AF=0.8714;EUR_AF=0.834;SAS_AF=0.8252;AA=A|||;VT=SNP
1	98487510	rs5005705	C	A	100	PASS	AC=4352;AF=0.86901;AN=5008;NS=2504;DP=19370;EAS_AF=0.9296;AMR_AF=0.9035;AFR_AF=0.8714;EUR_AF=0.832;SAS_AF=0.817;AA=C|||;VT=SNP
1	98487566	rs9324384	C	T	100	PASS	AC=4362;AF=0.871006;AN=5008;NS=2504;DP=18857;EAS_AF=0.9296;AMR_AF=0.9035;AFR_AF=0.8714;EUR_AF=0.834;SAS_AF=0.8252;AA=C|||;VT=SNP
1	98487629	rs79699616	T	C	100	PASS	AC=110;AF=0.0219649;AN=5008;NS=2504;DP=18889;EAS_AF=0;AMR_AF=0.0231;AFR_AF=0.0045;EUR_AF=0.0507;SAS_AF=0.0378;AA=T|||;VT=SNP
1	98487763	rs4634961	G	A	100	PASS	AC=4362;AF=0.871006;AN=5008;NS=2504;DP=18737;EAS_AF=0.9296;AMR_AF=0.9035;AFR_AF=0.8707;EUR_AF=0.834;SAS_AF=0.8262;AA=G|||;VT=SNP
1	98487899	rs9324385	C	A	100	PASS	AC=4362;AF=0.871006;AN=5008;NS=2504;DP=18201;EAS_AF=0.9296;AMR_AF=0.9035;AFR_AF=0.8714;EUR_AF=0.834;SAS_AF=0.8252;AA=A|||;VT=SNP
1	98487959	rs9324386	G	A	100	PASS	AC=4362;AF=0.871006;AN=5008;NS=2504;DP=18786;EAS_AF=0.9296;AMR_AF=0.9035;AFR_AF=0.8714;EUR_AF=0.834;SAS_AF=0.8252;AA=A|||;VT=SNP
1	98488030	rs9324387	G	A	100	PASS	AC=4363;AF=0.871206;AN=5008;NS=2504;DP=19000;EAS_AF=0.9296;AMR_AF=0.9035;AFR_AF=0.8714;EUR_AF=0.835;SAS_AF=0.8252;AA=G|||;VT=SNP
1	98488155	rs9324388	G	A	100	PASS	AC=4362;AF=0.871006;AN=5008;NS=2504;DP=18687;EAS_AF=0.9296;AMR_AF=0.9035;AFR_AF=0.8714;EUR_AF=0.834;SAS_AF=0.8252;AA=G|||;VT=SNP
1	98488509	rs79733093	G	C	100	PASS	AC=124;AF=0.0247604;AN=5008;NS=2504;DP=19197;EAS_AF=0.0238;AMR_AF=0.0403;AFR_AF=0.0015;EUR_AF=0.0527;SAS_AF=0.0174;AA=G|||;VT=SNP
1	98488863	rs9659996	A	G	100	PASS	AC=4362;AF=0.871006;AN=5008;NS=2504;DP=16545;EAS_AF=0.9296;AMR_AF=0.9035;AFR_AF=0.8714;EUR_AF=0.834;SAS_AF=0.8252;AA=A|||;VT=SNP
1	98488895	rs9658841	C	T	100	PASS	AC=4362;AF=0.871006;AN=5008;NS=2504;DP=15958;EAS_AF=0.9296;AMR_AF=0.9035;AFR_AF=0.8714;EUR_AF=0.834;SAS_AF=0.8252;AA=C|||;VT=SNP
1	98489080	rs9661157	G	A	100	PASS	AC=4362;AF=0.871006;AN=5008;NS=2504;DP=14512;EAS_AF=0.9296;AMR_AF=0.9035;AFR_AF=0.8714;EUR_AF=0.834;SAS_AF=0.8252;AA=A|||;VT=SNP
1	98489330	rs10747496	C	T	100	PASS	AC=4362;AF=0.871006;AN=5008;NS=2504;DP=14584;EAS_AF=0.9296;AMR_AF=0.9035;AFR_AF=0.8714;EUR_AF=0.834;SAS_AF=0.8252;AA=T|||;VT=SNP
1	98489478	rs4584446	A	G	100	PASS	AC=4362;AF=0.871006;AN=5008;NS=2504;DP=15352;EAS_AF=0.9296;AMR_AF=0.9035;AFR_AF=0.8714;EUR_AF=0.834;SAS_AF=0.8252;AA=G|||;VT=SNP
1	98489735	rs2391905	T	C	100	PASS	AC=4362;AF=0.871006;AN=5008;NS=2504;DP=17197;EAS_AF=0.9296;AMR_AF=0.9035;AFR_AF=0.8714;EUR_AF=0.834;SAS_AF=0.8252;AA=T|||;VT=SNP
1	98490165	rs4950117	C	T	100	PASS	AC=4477;AF=0.89397;AN=5008;NS=2504;DP=17723;EAS_AF=0.9296;AMR_AF=0.9121;AFR_AF=0.9539;EUR_AF=0.834;SAS_AF=0.8252;AA=T|||;VT=SNP
1	98490358	rs4950118	G	T	100	PASS	AC=4362;AF=0.871006;AN=5008;NS=2504;DP=17309;EAS_AF=0.9296;AMR_AF=0.9035;AFR_AF=0.8714;EUR_AF=0.834;SAS_AF=0.8252;AA=G|||;VT=SNP
1	98490636	rs10783082	T	C	100	PASS	AC=4362;AF=0.871006;AN=5008;NS=2504;DP=15632;EAS_AF=0.9296;AMR_AF=0.9035;AFR_AF=0.8714;EUR_AF=0.834;SAS_AF=0.8252;AA=T|||;VT=SNP
1	98490668	rs75133093	G	T	100	PASS	AC=213;AF=0.0425319;AN=5008;NS=2504;DP=15933;EAS_AF=0.0327;AMR_AF=0.0274;AFR_AF=0.0061;EUR_AF=0.0726;SAS_AF=0.0818;AA=G|||;VT=SNP
1	98491248	rs4950119	A	C	100	PASS	AC=4348;AF=0.868211;AN=5008;NS=2504;DP=16413;EAS_AF=0.9296;AMR_AF=0.9035;AFR_AF=0.9221;EUR_AF=0.7922;SAS_AF=0.7853;AA=C|||;VT=SNP
1	98491382	rs4950120	G	A	100	PASS	AC=4362;AF=0.871006;AN=5008;NS=2504;DP=15845;EAS_AF=0.9296;AMR_AF=0.9035;AFR_AF=0.8714;EUR_AF=0.834;SAS_AF=0.8252;AA=A|||;VT=SNP
1	98491473	rs4245673	A	C	100	PASS	AC=4362;AF=0.871006;AN=5008;NS=2504;DP=17396;EAS_AF=0.9296;AMR_AF=0.9035;AFR_AF=0.8714;EUR_AF=0.834;SAS_AF=0.8252;AA=A|||;VT=SNP
1	98491732	rs1938568	T	C	100	PASS	AC=4362;AF=0.871006;AN=5008;NS=2504;DP=18870;EAS_AF=0.9296;AMR_AF=0.9035;AFR_AF=0.8714;EUR_AF=0.834;SAS_AF=0.8252;AA=T|||;VT=SNP
1	98491744	rs4394709	C	T	100	PASS	AC=18;AF=0.00359425;AN=5008;NS=2504;DP=19075;EAS_AF=0;AMR_AF=0.0014;AFR_AF=0;EUR_AF=0.0139;SAS_AF=0.0031;AA=C|||;VT=SNP
1	98491910	rs72735971	C	A	100	PASS	AC=124;AF=0.0247604;AN=5008;NS=2504;DP=17523;EAS_AF=0;AMR_AF=0.0086;AFR_AF=0.0272;EUR_AF=0.0427;SAS_AF=0.0399;AA=C|||;VT=SNP
1	98492462	rs9440393	C	T	100	PASS	AC=4362;AF=0.871006;AN=5008;NS=2504;DP=19589;EAS_AF=0.9296;AMR_AF=0.9035;AFR_AF=0.8714;EUR_AF=0.834;SAS_AF=0.8252;AA=T|||;VT=SNP
1	98492580	rs9440302	A	G	100	PASS	AC=2291;AF=0.457468;AN=5008;NS=2504;DP=18592;EAS_AF=0.3681;AMR_AF=0.5562;AFR_AF=0.5136;EUR_AF=0.4751;SAS_AF=0.3855;AA=A|||;VT=SNP
1	98492609	rs78882372	G	A	100	PASS	AC=67;AF=0.0133786;AN=5008;NS=2504;DP=18177;EAS_AF=0;AMR_AF=0.0202;AFR_AF=0.0015;EUR_AF=0.0239;SAS_AF=0.0276;AA=G|||;VT=SNP
1	98492786	rs17117424	G	A	100	PASS	AC=123;AF=0.0245607;AN=5008;NS=2504;DP=19818;EAS_AF=0;AMR_AF=0.0086;AFR_AF=0.0272;EUR_AF=0.0417;SAS_AF=0.0399;AA=G|||;VT=SNP
1	98492854	rs9324389	T	C	100	PASS	AC=4362;AF=0.871006;AN=5008;NS=2504;DP=19570;EAS_AF=0.9296;AMR_AF=0.9035;AFR_AF=0.8714;EUR_AF=0.834;SAS_AF=0.8252;AA=T|||;VT=SNP
1	98492901	rs74700717	G	A	100	PASS	AC=53;AF=0.0105831;AN=5008;NS=2504;DP=19623;EAS_AF=0.001;AMR_AF=0.0187;AFR_AF=0.0015;EUR_AF=0.0358;SAS_AF=0.001;AA=G|||;VT=SNP
1	98493263	rs1938569	A	G	100	PASS	AC=4360;AF=0.870607;AN=5008;NS=2504;DP=15187;EAS_AF=0.9296;AMR_AF=0.9035;AFR_AF=0.8707;EUR_AF=0.834;SAS_AF=0.8241;AA=G|||;VT=SNP
1	98494171	rs35676984	T	G	100	PASS	AC=146;AF=0.0291534;AN=5008;NS=2504;DP=13617;EAS_AF=0;AMR_AF=0.0418;AFR_AF=0.003;EUR_AF=0.0706;SAS_AF=0.0429;AA=T|||;VT=SNP
1	98494185	rs10875124	G	A	100	PASS	AC=4362;AF=0.871006;AN=5008;NS=2504;DP=13926;EAS_AF=0.9296;AMR_AF=0.9035;AFR_AF=0.8714;EUR_AF=0.834;SAS_AF=0.8252;AA=A|||;VT=SNP
1	98494200	rs10875125	A	C	100	PASS	AC=4362;AF=0.871006;AN=5008;NS=2504;DP=14076;EAS_AF=0.9296;AMR_AF=0.9035;AFR_AF=0.8714;EUR_AF=0.834;SAS_AF=0.8252;AA=A|||;VT=SNP
1	98494606	rs1198574	A	G	100	PASS	AC=4363;AF=0.871206;AN=5008;NS=2504;DP=16645;EAS_AF=0.9296;AMR_AF=0.9035;AFR_AF=0.8714;EUR_AF=0.834;SAS_AF=0.8262;AA=A|||;VT=SNP
1	98494707	rs112185417	T	C	100	PASS	AC=44;AF=0.00878594;AN=5008;NS=2504;DP=15834;EAS_AF=0;AMR_AF=0.0072;AFR_AF=0;EUR_AF=0.0219;SAS_AF=0.0174;AA=T|||;VT=SNP
1	98495513	rs1198573	T	C	100	PASS	AC=4361;AF=0.870807;AN=5008;NS=2504;DP=14010;EAS_AF=0.9296;AMR_AF=0.9035;AFR_AF=0.8714;EUR_AF=0.833;SAS_AF=0.8252;AA=T|||;VT=SNP
1	98496544	rs138244728	A	C	100	PASS	AC=23;AF=0.00459265;AN=5008;NS=2504;DP=14954;EAS_AF=0;AMR_AF=0.0101;AFR_AF=0;EUR_AF=0.0139;SAS_AF=0.002;AA=A|||;VT=SNP
1	98497176	rs1198572	A	C	100	PASS	AC=4227;AF=0.84405;AN=5008;NS=2504;DP=14011;EAS_AF=0.9296;AMR_AF=0.8948;AFR_AF=0.8427;EUR_AF=0.7903;SAS_AF=0.7771;AA=A|||;VT=SNP
1	98497672	rs1198571	A	G	100	PASS	AC=4360;AF=0.870607;AN=5008;NS=2504;DP=12481;EAS_AF=0.9296;AMR_AF=0.9035;AFR_AF=0.8699;EUR_AF=0.834;SAS_AF=0.8252;AA=G|||;VT=SNP
1	98498339	rs17371457	C	T	100	PASS	AC=688;AF=0.13738;AN=5008;NS=2504;DP=18201;EAS_AF=0.0873;AMR_AF=0.3386;AFR_AF=0.0129;EUR_AF=0.2286;SAS_AF=0.1207;AA=C|||;VT=SNP
1	98498441	rs11804556	G	A	100	PASS	AC=213;AF=0.0425319;AN=5008;NS=2504;DP=18365;EAS_AF=0;AMR_AF=0.0504;AFR_AF=0.0567;EUR_AF=0.0716;SAS_AF=0.0317;AA=G|||;VT=SNP
1	98498898	rs1782815	C	A	100	PASS	AC=4350;AF=0.86861;AN=5008;NS=2504;DP=16656;EAS_AF=0.9296;AMR_AF=0.9035;AFR_AF=0.8699;EUR_AF=0.832;SAS_AF=0.817;AA=C|||;VT=SNP
1	98499843	rs1782813	T	C	100	PASS	AC=4452;AF=0.888978;AN=5008;NS=2504;DP=15218;EAS_AF=0.9296;AMR_AF=0.9107;AFR_AF=0.9357;EUR_AF=0.834;SAS_AF=0.8252;AA=C|||;VT=SNP
1	98500045	rs7554283	G	C	100	PASS	AC=1600;AF=0.319489;AN=5008;NS=2504;DP=18355;EAS_AF=0.5635;AMR_AF=0.3242;AFR_AF=0.0809;EUR_AF=0.3151;SAS_AF=0.3916;AA=G|||;VT=SNP
1	98500533	rs17117459	C	A	100	PASS	AC=212;AF=0.0423323;AN=5008;NS=2504;DP=13828;EAS_AF=0;AMR_AF=0.0115;AFR_AF=0.0855;EUR_AF=0.0437;SAS_AF=0.0481;AA=A|||;VT=SNP
1	98500628	rs76649014	T	C	100	PASS	AC=133;AF=0.0265575;AN=5008;NS=2504;DP=2628;EAS_AF=0;AMR_AF=0.0086;AFR_AF=0.0272;EUR_AF=0.0437;SAS_AF=0.0481;AA=T|||;VT=SNP
1	98500698	rs17117461	T	C	100	PASS	AC=133;AF=0.0265575;AN=5008;NS=2504;DP=14074;EAS_AF=0;AMR_AF=0.0086;AFR_AF=0.0272;EUR_AF=0.0437;SAS_AF=0.0481;AA=T|||;VT=SNP
1	98500928	rs17117466	C	T	100	PASS	AC=133;AF=0.0265575;AN=5008;NS=2504;DP=17621;EAS_AF=0;AMR_AF=0.0086;AFR_AF=0.0272;EUR_AF=0.0437;SAS_AF=0.0481;AA=T|||;VT=SNP
1	98501011	rs4950101	T	C	100	PASS	AC=1388;AF=0.277157;AN=5008;NS=2504;DP=18533;EAS_AF=0.505;AMR_AF=0.2133;AFR_AF=0.0772;EUR_AF=0.2913;SAS_AF=0.3436;AA=T|||;VT=SNP
1	98501264	rs17117472	C	T	100	PASS	AC=123;AF=0.0245607;AN=5008;NS=2504;DP=21355;EAS_AF=0;AMR_AF=0.0086;AFR_AF=0.0272;EUR_AF=0.0417;SAS_AF=0.0399;AA=C|||;VT=SNP
1	98501564	rs145066899	T	C	100	PASS	AC=16;AF=0.00319489;AN=5008;NS=2504;DP=18211;EAS_AF=0;AMR_AF=0.0043;AFR_AF=0.0008;EUR_AF=0.007;SAS_AF=0.0051;AA=T|||;VT=SNP
1	98501597	rs138848630	G	C	100	PASS	AC=15;AF=0.00299521;AN=5008;NS=2504;DP=18471;EAS_AF=0;AMR_AF=0.0058;AFR_AF=0.0008;EUR_AF=0.0089;SAS_AF=0.001;AA=G|||;VT=SNP
1	98501984	rs1702294	T	C	100	PASS	AC=4207;AF=0.840056;AN=5008;NS=2504;DP=16572;EAS_AF=0.9296;AMR_AF=0.8934;AFR_AF=0.8283;EUR_AF=0.7903;SAS_AF=0.7771;AA=T|||;VT=SNP
1	98502103	rs17117478	C	T	100	PASS	AC=134;AF=0.0267572;AN=5008;NS=2504;DP=18792;EAS_AF=0;AMR_AF=0.0086;AFR_AF=0.028;EUR_AF=0.0437;SAS_AF=0.0481;AA=C|||;VT=SNP
1	98502159	rs1702293	G	C	100	PASS	AC=4636;AF=0.925719;AN=5008;NS=2504;DP=19165;EAS_AF=0.9296;AMR_AF=0.9395;AFR_AF=0.9932;EUR_AF=0.8847;SAS_AF=0.863;AA=C|||;VT=SNP
1	98502340	rs1782810	G	A	100	PASS	AC=3990;AF=0.796725;AN=5008;NS=2504;DP=20514;EAS_AF=0.9296;AMR_AF=0.8862;AFR_AF=0.6694;EUR_AF=0.7893;SAS_AF=0.7761;AA=G|||;VT=SNP
1	98502410	rs1782811	A	C	100	PASS	AC=4520;AF=0.902556;AN=5008;NS=2504;DP=20757;EAS_AF=0.9296;AMR_AF=0.9164;AFR_AF=0.9841;EUR_AF=0.834;SAS_AF=0.8252;AA=C|||;VT=SNP
1	98502594	rs1628294	A	C	100	PASS	AC=4636;AF=0.925719;AN=5008;NS=2504;DP=16644;EAS_AF=0.9296;AMR_AF=0.9395;AFR_AF=0.9932;EUR_AF=0.8847;SAS_AF=0.863;AA=C|||;VT=SNP
1	98502695	rs72735981	C	T	100	PASS	AC=134;AF=0.0267572;AN=5008;NS=2504;DP=17667;EAS_AF=0;AMR_AF=0.0086;AFR_AF=0.028;EUR_AF=0.0437;SAS_AF=0.0481;AA=T|||;VT=SNP
1	98502934	rs1625579	G	T	100	PASS	AC=3991;AF=0.796925;AN=5008;NS=2504;DP=13937;EAS_AF=0.9296;AMR_AF=0.8862;AFR_AF=0.6694;EUR_AF=0.7893;SAS_AF=0.7771;AA=G|||;VT=SNP
1	98503955	rs78949299	C	T	100	PASS	AC=104;AF=0.0207668;AN=5008;NS=2504;DP=17371;EAS_AF=0;AMR_AF=0.0086;AFR_AF=0.0053;EUR_AF=0.0437;SAS_AF=0.0481;AA=T|||;VT=SNP
1	98504347	rs76871704	T	C	100	PASS	AC=104;AF=0.0207668;AN=5008;NS=2504;DP=15367;EAS_AF=0;AMR_AF=0.0086;AFR_AF=0.0053;EUR_AF=0.0437;SAS_AF=0.0481;AA=C|||;VT=SNP
1	98505035	rs145078673	T	C	100	PASS	AC=104;AF=0.0207668;AN=5008;NS=2504;DP=12138;EAS_AF=0;AMR_AF=0.0086;AFR_AF=0.0053;EUR_AF=0.0437;SAS_AF=0.0481;AA=T|||;VT=SNP
1	98505736	rs75229359	T	A	100	PASS	AC=104;AF=0.0207668;AN=5008;NS=2504;DP=16442;EAS_AF=0;AMR_AF=0.0086;AFR_AF=0.0053;EUR_AF=0.0437;SAS_AF=0.0481;AA=T|||;VT=SNP
1	98506096	rs143674409	T	A	100	PASS	AC=104;AF=0.0207668;AN=5008;NS=2504;DP=14033;EAS_AF=0;AMR_AF=0.0086;AFR_AF=0.0053;EUR_AF=0.0437;SAS_AF=0.0481;AA=A|||;VT=SNP
1	98506270	rs72969621	A	T	100	PASS	AC=182;AF=0.0363419;AN=5008;NS=2504;DP=16186;EAS_AF=0;AMR_AF=0.0115;AFR_AF=0.0628;EUR_AF=0.0437;SAS_AF=0.0481;AA=T|||;VT=SNP
1	98506304	rs79439991	A	G	100	PASS	AC=30;AF=0.00599042;AN=5008;NS=2504;DP=16334;EAS_AF=0;AMR_AF=0.0029;AFR_AF=0;EUR_AF=0.0268;SAS_AF=0.001;AA=A|||;VT=SNP
1	98506393	rs140920004	A	T	100	PASS	AC=104;AF=0.0207668;AN=5008;NS=2504;DP=16464;EAS_AF=0;AMR_AF=0.0086;AFR_AF=0.0053;EUR_AF=0.0437;SAS_AF=0.0481;AA=T|||;VT=SNP
1	98507431	rs139304127	A	T	100	PASS	AC=104;AF=0.0207668;AN=5008;NS=2504;DP=13620;EAS_AF=0;AMR_AF=0.0086;AFR_AF=0.0053;EUR_AF=0.0437;SAS_AF=0.0481;AA=A|||;VT=SNP
1	98507696	rs4292998	A	G	100	PASS	AC=4071;AF=0.812899;AN=5008;NS=2504;DP=15599;EAS_AF=0.9296;AMR_AF=0.889;AFR_AF=0.7269;EUR_AF=0.7903;SAS_AF=0.7781;AA=A|||;VT=SNP
1	98507718	rs4411173	C	A	100	PASS	AC=4455;AF=0.889577;AN=5008;NS=2504;DP=16107;EAS_AF=0.9296;AMR_AF=0.9121;AFR_AF=0.9357;EUR_AF=0.835;SAS_AF=0.8262;AA=A|||;VT=SNP
1	98508258	rs2802535	C	T	100	PASS	AC=4055;AF=0.809704;AN=5008;NS=2504;DP=16555;EAS_AF=0.9296;AMR_AF=0.8876;AFR_AF=0.7171;EUR_AF=0.7893;SAS_AF=0.7771;AA=C|||;VT=SNP
1	98508595	rs138057001	T	C	100	PASS	AC=104;AF=0.0207668;AN=5008;NS=2504;DP=16604;EAS_AF=0;AMR_AF=0.0086;AFR_AF=0.0053;EUR_AF=0.0437;SAS_AF=0.0481;AA=C|||;VT=SNP
1	98508887	rs115354697	G	C	100	PASS	AC=112;AF=0.0223642;AN=5008;NS=2504;DP=17632;EAS_AF=0;AMR_AF=0.0231;AFR_AF=0.0061;EUR_AF=0.0507;SAS_AF=0.0378;AA=G|||;VT=SNP
1	98509003	rs116048198	T	G	100	PASS	AC=104;AF=0.0207668;AN=5008;NS=2504;DP=16635;EAS_AF=0;AMR_AF=0.0086;AFR_AF=0.0053;EUR_AF=0.0437;SAS_AF=0.0481;AA=G|||;VT=SNP
1	98509298	rs114845577	C	G	100	PASS	AC=93;AF=0.0185703;AN=5008;NS=2504;DP=19604;EAS_AF=0;AMR_AF=0.0086;AFR_AF=0.0045;EUR_AF=0.0417;SAS_AF=0.0399;AA=C|||;VT=SNP
1	98509438	rs148617624	C	T	100	PASS	AC=103;AF=0.0205671;AN=5008;NS=2504;DP=18874;EAS_AF=0;AMR_AF=0.0086;AFR_AF=0.0045;EUR_AF=0.0437;SAS_AF=0.0481;AA=C|||;VT=SNP
1	98509727	rs116790941	T	C	100	PASS	AC=110;AF=0.0219649;AN=5008;NS=2504;DP=20135;EAS_AF=0;AMR_AF=0.0231;AFR_AF=0.0045;EUR_AF=0.0507;SAS_AF=0.0378;AA=T|||;VT=SNP
1	98509934	rs114894221	C	G	100	PASS	AC=103;AF=0.0205671;AN=5008;NS=2504;DP=18485;EAS_AF=0;AMR_AF=0.0086;AFR_AF=0.0045;EUR_AF=0.0437;SAS_AF=0.0481;AA=G|||;VT=SNP
1	98510109	rs12744323	G	C	100	PASS	AC=148;AF=0.0295527;AN=5008;NS=2504;DP=17480;EAS_AF=0;AMR_AF=0.0418;AFR_AF=0.003;EUR_AF=0.0716;SAS_AF=0.044;AA=G|||;VT=SNP
1	98510315	rs76183049	C	T	100	PASS	AC=105;AF=0.0209665;AN=5008;NS=2504;DP=18674;EAS_AF=0;AMR_AF=0.0231;AFR_AF=0.0008;EUR_AF=0.0507;SAS_AF=0.0378;AA=C|||;VT=SNP
1	98510326	rs114402789	G	T	100	PASS	AC=103;AF=0.0205671;AN=5008;NS=2504;DP=18143;EAS_AF=0;AMR_AF=0.0086;AFR_AF=0.0045;EUR_AF=0.0437;SAS_AF=0.0481;AA=G|||;VT=SNP
1	98510847	rs74904371	C	T	100	PASS	AC=104;AF=0.0207668;AN=5008;NS=2504;DP=13391;EAS_AF=0;AMR_AF=0.0086;AFR_AF=0.0053;EUR_AF=0.0437;SAS_AF=0.0481;AA=T|||;VT=SNP
1	98511397	rs565828322	G	C	100	PASS	AC=15;AF=0.00299521;AN=5008;NS=2504;DP=7338;EAS_AF=0;AMR_AF=0.0058;AFR_AF=0.0008;EUR_AF=0.0089;SAS_AF=0.001;AA=G|||;VT=SNP
1	98512127	rs2660304	G	T	100	PASS	AC=4241;AF=0.846845;AN=5008;NS=2504;DP=16343;EAS_AF=0.9296;AMR_AF=0.8934;AFR_AF=0.8548;EUR_AF=0.7893;SAS_AF=0.7771;AA=G|||;VT=SNP
1	98512350	rs78422095	C	T	100	PASS	AC=104;AF=0.0207668;AN=5008;NS=2504;DP=18575;EAS_AF=0;AMR_AF=0.0086;AFR_AF=0.0053;EUR_AF=0.0437;SAS_AF=0.0481;AA=C|||;VT=SNP
1	98513072	rs115108429	A	C	100	PASS	AC=105;AF=0.0209665;AN=5008;NS=2504;DP=17804;EAS_AF=0.001;AMR_AF=0.0086;AFR_AF=0.0053;EUR_AF=0.0437;SAS_AF=0.0481;AA=A|||;VT=SNP
1	98513457	rs141931471	A	T	100	PASS	AC=112;AF=0.0223642;AN=5008;NS=2504;DP=15714;EAS_AF=0;AMR_AF=0.0231;AFR_AF=0.0053;EUR_AF=0.0507;SAS_AF=0.0389;AA=A|||;VT=SNP
1	98513845	rs61786696	G	A	100	PASS	AC=4639;AF=0.926318;AN=5008;NS=2504;DP=15707;EAS_AF=0.9296;AMR_AF=0.9395;AFR_AF=0.9939;EUR_AF=0.8847;SAS_AF=0.865;AA=A|||;VT=SNP
1	98513959	rs61786697	A	G	100	PASS	AC=4638;AF=0.926118;AN=5008;NS=2504;DP=12807;EAS_AF=0.9286;AMR_AF=0.9395;AFR_AF=0.9939;EUR_AF=0.8847;SAS_AF=0.865;AA=G|||;VT=SNP
1	98516072	rs78977259	C	T	100	PASS	AC=40;AF=0.00798722;AN=5008;NS=2504;DP=16143;EAS_AF=0;AMR_AF=0.0144;AFR_AF=0.0023;EUR_AF=0.0258;SAS_AF=0.001;AA=C|||;VT=SNP
1	98517797	rs76963373	C	G	100	PASS	AC=102;AF=0.0203674;AN=5008;NS=2504;DP=17394;EAS_AF=0;AMR_AF=0.0086;AFR_AF=0.0053;EUR_AF=0.0427;SAS_AF=0.047;AA=G|||;VT=SNP
1	98518211	rs76372718	C	T	100	PASS	AC=102;AF=0.0203674;AN=5008;NS=2504;DP=17759;EAS_AF=0;AMR_AF=0.0086;AFR_AF=0.0053;EUR_AF=0.0427;SAS_AF=0.047;AA=C|||;VT=SNP
1	98519377	rs115510655	A	T	100	PASS	AC=102;AF=0.0203674;AN=5008;NS=2504;DP=17398;EAS_AF=0;AMR_AF=0.0086;AFR_AF=0.0053;EUR_AF=0.0427;SAS_AF=0.047;AA=A|||;VT=SNP
1	98519801	rs532776470	G	T	100	PASS	AC=6;AF=0.00119808;AN=5008;NS=2504;DP=12288;EAS_AF=0;AMR_AF=0.0014;AFR_AF=0;EUR_AF=0.004;SAS_AF=0.001;AA=G|||;VT=SNP
1	98520076	rs76866146	C	T	100	PASS	AC=102;AF=0.0203674;AN=5008;NS=2504;DP=14460;EAS_AF=0;AMR_AF=0.0086;AFR_AF=0.0053;EUR_AF=0.0427;SAS_AF=0.047;AA=C|||;VT=SNP
1	98520219	rs2660302	T	A	100	PASS	AC=4280;AF=0.854633;AN=5008;NS=2504;DP=16957;EAS_AF=0.9296;AMR_AF=0.8919;AFR_AF=0.8971;EUR_AF=0.7883;SAS_AF=0.7618;AA=T|||;VT=SNP
1	98521499	rs77674075	G	A	100	PASS	AC=102;AF=0.0203674;AN=5008;NS=2504;DP=19405;EAS_AF=0;AMR_AF=0.0086;AFR_AF=0.0053;EUR_AF=0.0427;SAS_AF=0.047;AA=A|||;VT=SNP
1	98521585	rs2660301	A	G	100	PASS	AC=4408;AF=0.880192;AN=5008;NS=2504;DP=19655;EAS_AF=0.9286;AMR_AF=0.9063;AFR_AF=0.9281;EUR_AF=0.8221;SAS_AF=0.8067;AA=G|||;VT=SNP
1	98521650	rs74646430	C	A	100	PASS	AC=31;AF=0.0061901;AN=5008;NS=2504;DP=19362;EAS_AF=0;AMR_AF=0.0058;AFR_AF=0;EUR_AF=0.0209;SAS_AF=0.0061;AA=C|||;VT=SNP
1	98522787	rs139889128	C	T	100	PASS	AC=20;AF=0.00399361;AN=5008;NS=2504;DP=19083;EAS_AF=0;AMR_AF=0.0072;AFR_AF=0;EUR_AF=0.0129;SAS_AF=0.002;AA=C|||;VT=SNP
1	98523325	rs150253940	A	T	100	PASS	AC=102;AF=0.0203674;AN=5008;NS=2504;DP=16348;EAS_AF=0;AMR_AF=0.0086;AFR_AF=0.0053;EUR_AF=0.0427;SAS_AF=0.047;AA=T|||;VT=SNP
1	98523590	rs145801776	G	A	100	PASS	AC=102;AF=0.0203674;AN=5008;NS=2504;DP=18819;EAS_AF=0;AMR_AF=0.0086;AFR_AF=0.0053;EUR_AF=0.0427;SAS_AF=0.047;AA=G|||;VT=SNP
1	98524347	rs78000828	A	G	100	PASS	AC=102;AF=0.0203674;AN=5008;NS=2504;DP=17203;EAS_AF=0;AMR_AF=0.0086;AFR_AF=0.0053;EUR_AF=0.0427;SAS_AF=0.047;AA=G|||;VT=SNP
1	98524960	rs1702292	A	G	100	PASS	AC=4230;AF=0.844649;AN=5008;NS=2504;DP=17999;EAS_AF=0.9296;AMR_AF=0.8948;AFR_AF=0.8661;EUR_AF=0.7793;SAS_AF=0.7597;AA=A|||;VT=SNP
1	98525009	rs75269296	G	A	100	PASS	AC=102;AF=0.0203674;AN=5008;NS=2504;DP=18720;EAS_AF=0;AMR_AF=0.0086;AFR_AF=0.0053;EUR_AF=0.0427;SAS_AF=0.047;AA=A|||;VT=SNP
1	98525221	rs1782818	A	G	100	PASS	AC=3992;AF=0.797125;AN=5008;NS=2504;DP=18881;EAS_AF=0.9306;AMR_AF=0.8847;AFR_AF=0.6906;EUR_AF=0.7793;SAS_AF=0.7597;AA=A|||;VT=SNP
1	98525521	rs144601766	C	T	100	PASS	AC=92;AF=0.0183706;AN=5008;NS=2504;DP=19218;EAS_AF=0;AMR_AF=0.0086;AFR_AF=0.0053;EUR_AF=0.0408;SAS_AF=0.0389;AA=C|||;VT=SNP
1	98526015	rs78576334	T	C	100	PASS	AC=102;AF=0.0203674;AN=5008;NS=2504;DP=18213;EAS_AF=0;AMR_AF=0.0086;AFR_AF=0.0053;EUR_AF=0.0427;SAS_AF=0.047;AA=T|||;VT=SNP
1	98526167	rs1702291	T	C	100	PASS	AC=4067;AF=0.812101;AN=5008;NS=2504;DP=18698;EAS_AF=0.9306;AMR_AF=0.8862;AFR_AF=0.7474;EUR_AF=0.7783;SAS_AF=0.7597;AA=T|||;VT=SNP
1	98526773	rs76611862	A	T	100	PASS	AC=103;AF=0.0205671;AN=5008;NS=2504;DP=15601;EAS_AF=0;AMR_AF=0.0086;AFR_AF=0.0053;EUR_AF=0.0437;SAS_AF=0.047;AA=A|||;VT=SNP
1	98527259	rs2802533	C	T	100	PASS	AC=4230;AF=0.844649;AN=5008;NS=2504;DP=17572;EAS_AF=0.9306;AMR_AF=0.8948;AFR_AF=0.8661;EUR_AF=0.7783;SAS_AF=0.7597;AA=C|||;VT=SNP
1	98527414	rs10875127	A	G	100	PASS	AC=855;AF=0.170727;AN=5008;NS=2504;DP=17369;EAS_AF=0.1141;AMR_AF=0.3876;AFR_AF=0.0378;EUR_AF=0.2833;SAS_AF=0.1391;AA=A|||;VT=SNP
1	98527700	rs78040625	G	A	100	PASS	AC=310;AF=0.061901;AN=5008;NS=2504;DP=18550;EAS_AF=0.0308;AMR_AF=0.0375;AFR_AF=0.0847;EUR_AF=0.0746;SAS_AF=0.0675;AA=G|||;VT=SNP
1	98527951	rs12567114	G	A	100	PASS	AC=1308;AF=0.261182;AN=5008;NS=2504;DP=18317;EAS_AF=0.5069;AMR_AF=0.2089;AFR_AF=0.0204;EUR_AF=0.2783;SAS_AF=0.3528;AA=G|||;VT=SNP
1	98528105	rs142469003	G	A	100	PASS	AC=93;AF=0.0185703;AN=5008;NS=2504;DP=16288;EAS_AF=0;AMR_AF=0.0086;AFR_AF=0.0053;EUR_AF=0.0417;SAS_AF=0.0389;AA=G|||;VT=SNP
1	98528142	rs145403806	C	T	100	PASS	AC=309;AF=0.0617013;AN=5008;NS=2504;DP=17740;EAS_AF=0.0308;AMR_AF=0.0375;AFR_AF=0.084;EUR_AF=0.0746;SAS_AF=0.0675;AA=C|||;VT=SNP
1	98528211	rs2660300	A	C	100	PASS	AC=4230;AF=0.844649;AN=5008;NS=2504;DP=17255;EAS_AF=0.9306;AMR_AF=0.8948;AFR_AF=0.8661;EUR_AF=0.7783;SAS_AF=0.7597;AA=A|||;VT=SNP
1	98528452	rs2660299	C	T	100	PASS	AC=4001;AF=0.798922;AN=5008;NS=2504;DP=18648;EAS_AF=0.9306;AMR_AF=0.8847;AFR_AF=0.6982;EUR_AF=0.7783;SAS_AF=0.7597;AA=C|||;VT=SNP
1	98528798	rs114326478	C	T	100	PASS	AC=103;AF=0.0205671;AN=5008;NS=2504;DP=21195;EAS_AF=0;AMR_AF=0.0086;AFR_AF=0.0053;EUR_AF=0.0437;SAS_AF=0.047;AA=C|||;VT=SNP
1	98528830	rs2802532	C	T	100	PASS	AC=4639;AF=0.926318;AN=5008;NS=2504;DP=20569;EAS_AF=0.9306;AMR_AF=0.9395;AFR_AF=0.9939;EUR_AF=0.8847;SAS_AF=0.864;AA=T|||;VT=SNP
1	98529378	rs1198583	A	G	100	PASS	AC=4410;AF=0.880591;AN=5008;NS=2504;DP=14307;EAS_AF=0.9306;AMR_AF=0.9063;AFR_AF=0.9281;EUR_AF=0.8221;SAS_AF=0.8067;AA=G|||;VT=SNP
1	98529585	rs115390393	T	C	100	PASS	AC=41;AF=0.0081869;AN=5008;NS=2504;DP=11698;EAS_AF=0;AMR_AF=0.0144;AFR_AF=0.0023;EUR_AF=0.0268;SAS_AF=0.001;AA=T|||;VT=SNP
1	98529708	rs143612452	T	C	100	PASS	AC=103;AF=0.0205671;AN=5008;NS=2504;DP=10954;EAS_AF=0;AMR_AF=0.0086;AFR_AF=0.0053;EUR_AF=0.0437;SAS_AF=0.047;AA=C|||;VT=SNP
1	98529865	rs148050011	T	G	100	PASS	AC=103;AF=0.0205671;AN=5008;NS=2504;DP=11445;EAS_AF=0;AMR_AF=0.0086;AFR_AF=0.0053;EUR_AF=0.0437;SAS_AF=0.047;AA=T|||;VT=SNP
1	98530225	rs116797348	C	T	100	PASS	AC=16;AF=0.00319489;AN=5008;NS=2504;DP=19677;EAS_AF=0;AMR_AF=0.0043;AFR_AF=0;EUR_AF=0.008;SAS_AF=0.0051;AA=C|||;VT=SNP
1	98530384	rs80158081	A	G	100	PASS	AC=103;AF=0.0205671;AN=5008;NS=2504;DP=19190;EAS_AF=0;AMR_AF=0.0086;AFR_AF=0.0053;EUR_AF=0.0437;SAS_AF=0.047;AA=A|||;VT=SNP
1	98530398	rs1198582	A	G	100	PASS	AC=3990;AF=0.796725;AN=5008;NS=2504;DP=18861;EAS_AF=0.9296;AMR_AF=0.8847;AFR_AF=0.6906;EUR_AF=0.7783;SAS_AF=0.7597;AA=A|||;VT=SNP
1	98530559	rs1198581	T	C	100	PASS	AC=4230;AF=0.844649;AN=5008;NS=2504;DP=16457;EAS_AF=0.9296;AMR_AF=0.8948;AFR_AF=0.8669;EUR_AF=0.7783;SAS_AF=0.7597;AA=T|||;VT=SNP
1	98530569	rs80348255	G	C	100	PASS	AC=103;AF=0.0205671;AN=5008;NS=2504;DP=16208;EAS_AF=0;AMR_AF=0.0086;AFR_AF=0.0053;EUR_AF=0.0437;SAS_AF=0.047;AA=G|||;VT=SNP
1	98531022	rs1198580	A	G	100	PASS	AC=4230;AF=0.844649;AN=5008;NS=2504;DP=15641;EAS_AF=0.9296;AMR_AF=0.8948;AFR_AF=0.8669;EUR_AF=0.7783;SAS_AF=0.7597;AA=A|||;VT=SNP
1	98531465	rs149760873	A	G	100	PASS	AC=103;AF=0.0205671;AN=5008;NS=2504;DP=13387;EAS_AF=0;AMR_AF=0.0086;AFR_AF=0.0053;EUR_AF=0.0437;SAS_AF=0.047;AA=G|||;VT=SNP
1	98531764	rs114307916	T	G	100	PASS	AC=103;AF=0.0205671;AN=5008;NS=2504;DP=12777;EAS_AF=0;AMR_AF=0.0086;AFR_AF=0.0053;EUR_AF=0.0437;SAS_AF=0.047;AA=G|||;VT=SNP
1	98532003	rs116398601	G	T	100	PASS	AC=24;AF=0.00479233;AN=5008;NS=2504;DP=15979;EAS_AF=0;AMR_AF=0;AFR_AF=0.0015;EUR_AF=0.0109;SAS_AF=0.0112;AA=G|||;VT=SNP
1	98532318	rs115861610	A	G	100	PASS	AC=103;AF=0.0205671;AN=5008;NS=2504;DP=19856;EAS_AF=0;AMR_AF=0.0086;AFR_AF=0.0053;EUR_AF=0.0437;SAS_AF=0.047;AA=G|||;VT=SNP
1	98532403	rs1198579	T	C	100	PASS	AC=4479;AF=0.894369;AN=5008;NS=2504;DP=18997;EAS_AF=0.9296;AMR_AF=0.9107;AFR_AF=0.9788;EUR_AF=0.8221;SAS_AF=0.8067;AA=C|||;VT=SNP
1	98532676	rs146602127	C	T	100	PASS	AC=22;AF=0.00439297;AN=5008;NS=2504;DP=19982;EAS_AF=0;AMR_AF=0.013;AFR_AF=0;EUR_AF=0.0129;SAS_AF=0;AA=C|||;VT=SNP
1	98532848	rs1211661	A	G	100	PASS	AC=4638;AF=0.926118;AN=5008;NS=2504;DP=15608;EAS_AF=0.9296;AMR_AF=0.9395;AFR_AF=0.9939;EUR_AF=0.8847;SAS_AF=0.864;AA=G|||;VT=SNP
1	98532942	rs1848177	A	G	100	PASS	AC=214;AF=0.0427316;AN=5008;NS=2504;DP=16126;EAS_AF=0.0645;AMR_AF=0.1124;AFR_AF=0.0023;EUR_AF=0.0229;SAS_AF=0.046;AA=G|||;VT=SNP
1	98533044	rs150285005	C	T	100	PASS	AC=41;AF=0.0081869;AN=5008;NS=2504;DP=14534;EAS_AF=0;AMR_AF=0.0144;AFR_AF=0.0023;EUR_AF=0.0268;SAS_AF=0.001;AA=C|||;VT=SNP
1	98533392	rs1198600	G	A	100	PASS	AC=4410;AF=0.880591;AN=5008;NS=2504;DP=2698;EAS_AF=0.9296;AMR_AF=0.9078;AFR_AF=0.9281;EUR_AF=0.8221;SAS_AF=0.8067;AA=A|||;VT=SNP
1	98533896	rs79441368	A	C	100	PASS	AC=103;AF=0.0205671;AN=5008;NS=2504;DP=22145;EAS_AF=0;AMR_AF=0.0086;AFR_AF=0.0053;EUR_AF=0.0437;SAS_AF=0.047;AA=C|||;VT=SNP
1	98533960	rs114212116	G	A	100	PASS	AC=85;AF=0.0169728;AN=5008;NS=2504;DP=19804;EAS_AF=0.001;AMR_AF=0.0173;AFR_AF=0.0008;EUR_AF=0.0338;SAS_AF=0.0378;AA=G|||;VT=SNP
1	98534192	rs77974252	T	C	100	PASS	AC=103;AF=0.0205671;AN=5008;NS=2504;DP=16242;EAS_AF=0;AMR_AF=0.0086;AFR_AF=0.0053;EUR_AF=0.0437;SAS_AF=0.047;AA=T|||;VT=SNP
1	98534292	rs116711437	A	T	100	PASS	AC=103;AF=0.0205671;AN=5008;NS=2504;DP=15443;EAS_AF=0;AMR_AF=0.0086;AFR_AF=0.0053;EUR_AF=0.0437;SAS_AF=0.047;AA=T|||;VT=SNP
1	98535375	rs1198598	A	C	100	PASS	AC=4113;AF=0.821286;AN=5008;NS=2504;DP=19768;EAS_AF=0.9296;AMR_AF=0.8862;AFR_AF=0.7829;EUR_AF=0.7783;SAS_AF=0.7597;AA=A|||;VT=SNP
1	98535522	rs76373424	G	A	100	PASS	AC=68;AF=0.0135783;AN=5008;NS=2504;DP=19821;EAS_AF=0;AMR_AF=0.0072;AFR_AF=0.0023;EUR_AF=0.0129;SAS_AF=0.0481;AA=G|||;VT=SNP
1	98535665	rs11808051	A	G	100	PASS	AC=264;AF=0.0527157;AN=5008;NS=2504;DP=17789;EAS_AF=0;AMR_AF=0.0519;AFR_AF=0.0953;EUR_AF=0.0706;SAS_AF=0.0317;AA=A|||;VT=SNP
1	98536351	rs78575518	C	A	100	PASS	AC=93;AF=0.0185703;AN=5008;NS=2504;DP=19185;EAS_AF=0;AMR_AF=0.0086;AFR_AF=0.0053;EUR_AF=0.0417;SAS_AF=0.0389;AA=C|||;VT=SNP
1	98536477	rs116104946	C	T	100	PASS	AC=96;AF=0.0191693;AN=5008;NS=2504;DP=18147;EAS_AF=0;AMR_AF=0.0086;AFR_AF=0.0068;EUR_AF=0.0417;SAS_AF=0.0399;AA=C|||;VT=SNP
1	98537363	rs1198596	T	G	100	PASS	AC=4482;AF=0.894968;AN=5008;NS=2504;DP=17645;EAS_AF=0.9296;AMR_AF=0.9107;AFR_AF=0.9811;EUR_AF=0.8221;SAS_AF=0.8067;AA=G|||;VT=SNP
1	98537932	rs1198595	A	T	100	PASS	AC=4348;AF=0.868211;AN=5008;NS=2504;DP=15000;EAS_AF=0.9296;AMR_AF=0.9049;AFR_AF=0.8903;EUR_AF=0.8201;SAS_AF=0.7986;AA=A|||;VT=SNP
1	98539032	rs67887321	A	G	100	PASS	AC=328;AF=0.0654952;AN=5008;NS=2504;DP=15969;EAS_AF=0.005;AMR_AF=0.1066;AFR_AF=0.0083;EUR_AF=0.1829;SAS_AF=0.0552;AA=A|||;VT=SNP
1	98539731	rs146156809	G	C	100	PASS	AC=14;AF=0.00279553;AN=5008;NS=2504;DP=20229;EAS_AF=0;AMR_AF=0.0058;AFR_AF=0.0008;EUR_AF=0.0089;SAS_AF=0;AA=G|||;VT=SNP
1	98540744	rs1198594	A	T	100	PASS	AC=4322;AF=0.863019;AN=5008;NS=2504;DP=17061;EAS_AF=0.9296;AMR_AF=0.9035;AFR_AF=0.8714;EUR_AF=0.8201;SAS_AF=0.7986;AA=A|||;VT=SNP
1	98541309	rs1198593	G	A	100	PASS	AC=4479;AF=0.894369;AN=5008;NS=2504;DP=16448;EAS_AF=0.9296;AMR_AF=0.9107;AFR_AF=0.9788;EUR_AF=0.8221;SAS_AF=0.8067;AA=A|||;VT=SNP
1	98541359	rs1198592	A	G	100	PASS	AC=4482;AF=0.894968;AN=5008;NS=2504;DP=16932;EAS_AF=0.9296;AMR_AF=0.9107;AFR_AF=0.9811;EUR_AF=0.8221;SAS_AF=0.8067;AA=G|||;VT=SNP
1	98541677	rs4950142	C	T	100	PASS	AC=684;AF=0.136581;AN=5008;NS=2504;DP=16728;EAS_AF=0.0833;AMR_AF=0.3415;AFR_AF=0.0129;EUR_AF=0.2286;SAS_AF=0.1186;AA=C|||;VT=SNP
1	98541836	rs1198591	C	G	100	PASS	AC=4176;AF=0.833866;AN=5008;NS=2504;DP=16582;EAS_AF=0.9296;AMR_AF=0.8847;AFR_AF=0.8328;EUR_AF=0.7763;SAS_AF=0.7597;AA=C|||;VT=SNP
1	98544073	rs116674558	G	A	100	PASS	AC=89;AF=0.0177716;AN=5008;NS=2504;DP=15583;EAS_AF=0;AMR_AF=0.0072;AFR_AF=0.0068;EUR_AF=0.0378;SAS_AF=0.0378;AA=g|||;VT=SNP
1	98544412	rs77431965	T	C	100	PASS	AC=115;AF=0.0229633;AN=5008;NS=2504;DP=16679;EAS_AF=0;AMR_AF=0.013;AFR_AF=0.0182;EUR_AF=0.0437;SAS_AF=0.0389;AA=T|||;VT=SNP
1	98545954	rs2802531	C	T	100	PASS	AC=4638;AF=0.926118;AN=5008;NS=2504;DP=17591;EAS_AF=0.9296;AMR_AF=0.9395;AFR_AF=0.9939;EUR_AF=0.8847;SAS_AF=0.864;AA=T|||;VT=SNP
1	98546134	rs2802530	G	A	100	PASS	AC=4638;AF=0.926118;AN=5008;NS=2504;DP=15650;EAS_AF=0.9296;AMR_AF=0.9395;AFR_AF=0.9939;EUR_AF=0.8847;SAS_AF=0.864;AA=A|||;VT=SNP
1	98546821	rs2802529	G	A	100	PASS	AC=4478;AF=0.894169;AN=5008;NS=2504;DP=17089;EAS_AF=0.9296;AMR_AF=0.9107;AFR_AF=0.9811;EUR_AF=0.8181;SAS_AF=0.8067;AA=A|||;VT=SNP
1	98547502	rs1782812	A	G	100	PASS	AC=4224;AF=0.84345;AN=5008;NS=2504;DP=17158;EAS_AF=0.9296;AMR_AF=0.8948;AFR_AF=0.8669;EUR_AF=0.7734;SAS_AF=0.7587;AA=A|||;VT=SNP
1	98547556	rs115708714	C	T	100	PASS	AC=96;AF=0.0191693;AN=5008;NS=2504;DP=17221;EAS_AF=0;AMR_AF=0.0086;AFR_AF=0.0068;EUR_AF=0.0427;SAS_AF=0.0389;AA=C|||;VT=SNP
1	98548966	rs78728761	A	T	100	PASS	AC=116;AF=0.0231629;AN=5008;NS=2504;DP=16512;EAS_AF=0;AMR_AF=0.013;AFR_AF=0.0182;EUR_AF=0.0447;SAS_AF=0.0389;AA=A|||;VT=SNP
1	98549810	rs2802525	A	G	100	PASS	AC=4349;AF=0.868411;AN=5008;NS=2504;DP=8197;EAS_AF=0.9296;AMR_AF=0.8977;AFR_AF=0.8933;EUR_AF=0.8151;SAS_AF=0.8057;AA=T|||;VT=SNP
1	98550374	rs1198590	G	A	100	PASS	AC=4361;AF=0.870807;AN=5008;NS=2504;DP=21263;EAS_AF=0.9296;AMR_AF=0.9049;AFR_AF=0.8956;EUR_AF=0.8181;SAS_AF=0.8067;AA=A|||;VT=SNP
1	98550381	rs77665265	C	G	100	PASS	AC=14;AF=0.00279553;AN=5008;NS=2504;DP=21640;EAS_AF=0;AMR_AF=0.0043;AFR_AF=0;EUR_AF=0.007;SAS_AF=0.0041;AA=C|||;VT=SNP
1	98550411	rs1198589	T	C	100	PASS	AC=4363;AF=0.871206;AN=5008;NS=2504;DP=21352;EAS_AF=0.9296;AMR_AF=0.9063;AFR_AF=0.8956;EUR_AF=0.8171;SAS_AF=0.8088;AA=C|||;VT=SNP
1	98552832	rs1198588	A	T	100	PASS	AC=3990;AF=0.796725;AN=5008;NS=2504;DP=19059;EAS_AF=0.9296;AMR_AF=0.8818;AFR_AF=0.702;EUR_AF=0.7704;SAS_AF=0.7546;AA=A|||;VT=SNP
1	98552968	rs77093818	G	C	100	PASS	AC=209;AF=0.0417332;AN=5008;NS=2504;DP=19335;EAS_AF=0.0645;AMR_AF=0.1153;AFR_AF=0.0023;EUR_AF=0.0229;SAS_AF=0.0389;AA=G|||;VT=SNP
1	98553285	rs191988161	T	C	100	PASS	AC=10;AF=0.00199681;AN=5008;NS=2504;DP=18295;EAS_AF=0;AMR_AF=0.0058;AFR_AF=0;EUR_AF=0.006;SAS_AF=0;AA=T|||;VT=SNP
1	98553641	rs114522393	G	A	100	PASS	AC=68;AF=0.0135783;AN=5008;NS=2504;DP=15820;EAS_AF=0;AMR_AF=0.0202;AFR_AF=0.0015;EUR_AF=0.0249;SAS_AF=0.0276;AA=G|||;VT=SNP
1	98554209	rs76286687	G	A	100	PASS	AC=130;AF=0.0259585;AN=5008;NS=2504;DP=14300;EAS_AF=0;AMR_AF=0.013;AFR_AF=0.0287;EUR_AF=0.0447;SAS_AF=0.0389;AA=G|||;VT=SNP
1	98554409	rs7549825	A	G	100	PASS	AC=1551;AF=0.309704;AN=5008;NS=2504;DP=14141;EAS_AF=0.5694;AMR_AF=0.3285;AFR_AF=0.0469;EUR_AF=0.2982;SAS_AF=0.3957;AA=A|||;VT=SNP
1	98555553	rs1622611	C	T	100	PASS	AC=4317;AF=0.862021;AN=5008;NS=2504;DP=12149;EAS_AF=0.9296;AMR_AF=0.8991;AFR_AF=0.8729;EUR_AF=0.8151;SAS_AF=0.7996;AA=C|||;VT=SNP
1	98556115	rs2802536	T	C	100	PASS	AC=4454;AF=0.889377;AN=5008;NS=2504;DP=18830;EAS_AF=0.9296;AMR_AF=0.9092;AFR_AF=0.9629;EUR_AF=0.8171;SAS_AF=0.8088;AA=C|||;VT=SNP
1	98556159	rs2660298	A	T	100	PASS	AC=4315;AF=0.861621;AN=5008;NS=2504;DP=19888;EAS_AF=0.9296;AMR_AF=0.8991;AFR_AF=0.8714;EUR_AF=0.8151;SAS_AF=0.7996;AA=A|||;VT=SNP
1	98557010	rs1198578	T	C	100	PASS	AC=4443;AF=0.887181;AN=5008;NS=2504;DP=14657;EAS_AF=0.9296;AMR_AF=0.9092;AFR_AF=0.9629;EUR_AF=0.8151;SAS_AF=0.7996;AA=C|||;VT=SNP
1	98557013	rs74773972	C	T	100	PASS	AC=122;AF=0.024361;AN=5008;NS=2504;DP=14333;EAS_AF=0;AMR_AF=0.013;AFR_AF=0.0234;EUR_AF=0.0427;SAS_AF=0.0399;AA=C|||;VT=SNP
1	98559024	rs1198577	T	C	100	PASS	AC=4455;AF=0.889577;AN=5008;NS=2504;DP=16229;EAS_AF=0.9296;AMR_AF=0.9092;AFR_AF=0.9637;EUR_AF=0.8171;SAS_AF=0.8088;AA=C|||;VT=SNP
1	98559093	rs1198576	T	A	100	PASS	AC=4455;AF=0.889577;AN=5008;NS=2504;DP=15364;EAS_AF=0.9296;AMR_AF=0.9092;AFR_AF=0.9637;EUR_AF=0.8171;SAS_AF=0.8088;AA=A|||;VT=SNP
1	98560276	rs79536980	C	T	100	PASS	AC=191;AF=0.038139;AN=5008;NS=2504;DP=18539;EAS_AF=0.0298;AMR_AF=0.0245;AFR_AF=0.0045;EUR_AF=0.0746;SAS_AF=0.0644;AA=C|||;VT=SNP
1	98561488	rs189482326	C	T	100	PASS	AC=9;AF=0.00179712;AN=5008;NS=2504;DP=18085;EAS_AF=0;AMR_AF=0.0029;AFR_AF=0.0008;EUR_AF=0.006;SAS_AF=0;AA=C|||;VT=SNP
1	98562260	rs1198575	T	C	100	PASS	AC=4442;AF=0.886981;AN=5008;NS=2504;DP=16899;EAS_AF=0.9296;AMR_AF=0.8876;AFR_AF=0.9818;EUR_AF=0.8052;SAS_AF=0.7986;AA=T|||;VT=SNP
1	98563757	rs77521299	G	A	100	PASS	AC=75;AF=0.014976;AN=5008;NS=2504;DP=19406;EAS_AF=0.001;AMR_AF=0.0245;AFR_AF=0.003;EUR_AF=0.0497;SAS_AF=0.0031;AA=G|||;VT=SNP
1	98564736	rs17117562	T	C	100	PASS	AC=1911;AF=0.381589;AN=5008;NS=2504;DP=19538;EAS_AF=0.5258;AMR_AF=0.3401;AFR_AF=0.2859;EUR_AF=0.3559;SAS_AF=0.4182;AA=T|||;VT=SNP
1	98565026	rs1198587	A	G	100	PASS	AC=2300;AF=0.459265;AN=5008;NS=2504;DP=19139;EAS_AF=0.3829;AMR_AF=0.4352;AFR_AF=0.7307;EUR_AF=0.333;SAS_AF=0.318;AA=G|||;VT=SNP
1	98565035	rs1198586	T	C	100	PASS	AC=1871;AF=0.373602;AN=5008;NS=2504;DP=19184;EAS_AF=0.3938;AMR_AF=0.4078;AFR_AF=0.4879;EUR_AF=0.2833;SAS_AF=0.2669;AA=T|||;VT=SNP
1	98565234	rs1198585	A	C	100	PASS	AC=4138;AF=0.826278;AN=5008;NS=2504;DP=17748;EAS_AF=0.8155;AMR_AF=0.8098;AFR_AF=0.9879;EUR_AF=0.7147;SAS_AF=0.7454;AA=C|||;VT=SNP
1	98565744	rs74997684	C	T	100	PASS	AC=507;AF=0.101238;AN=5008;NS=2504;DP=17719;EAS_AF=0.0506;AMR_AF=0.2738;AFR_AF=0.0749;EUR_AF=0.1004;SAS_AF=0.0675;AA=C|||;VT=SNP
1	98566627	rs140220742	C	G	100	PASS	AC=59;AF=0.0117812;AN=5008;NS=2504;DP=20871;EAS_AF=0.001;AMR_AF=0.0043;AFR_AF=0;EUR_AF=0.0258;SAS_AF=0.0297;AA=C|||;VT=SNP
1	98566705	rs12027634	A	G	100	PASS	AC=685;AF=0.136781;AN=5008;NS=2504;DP=19366;EAS_AF=0.0506;AMR_AF=0.2824;AFR_AF=0.2042;EUR_AF=0.1014;SAS_AF=0.0675;AA=A|||;VT=SNP
1	98566759	rs1198584	G	A	100	PASS	AC=1733;AF=0.346046;AN=5008;NS=2504;DP=18924;EAS_AF=0.3938;AMR_AF=0.2277;AFR_AF=0.4349;EUR_AF=0.2813;SAS_AF=0.3272;AA=G|||;VT=SNP
1	98567133	rs4950093	G	A	100	PASS	AC=637;AF=0.127196;AN=5008;NS=2504;DP=18200;EAS_AF=0.0506;AMR_AF=0.281;AFR_AF=0.1687;EUR_AF=0.1014;SAS_AF=0.0675;AA=G|||;VT=SNP
1	98567240	rs4950094	T	C	100	PASS	AC=627;AF=0.1252;AN=5008;NS=2504;DP=17577;EAS_AF=0.0506;AMR_AF=0.281;AFR_AF=0.1611;EUR_AF=0.1014;SAS_AF=0.0675;AA=T|||;VT=SNP
1	98567767	rs114322627	A	T	100	PASS	AC=56;AF=0.0111821;AN=5008;NS=2504;DP=18215;EAS_AF=0;AMR_AF=0.0101;AFR_AF=0.0076;EUR_AF=0.0119;SAS_AF=0.0276;AA=A|||;VT=SNP
1	98568394	rs12731784	T	C	100	PASS	AC=1277;AF=0.254992;AN=5008;NS=2504;DP=18179;EAS_AF=0.4544;AMR_AF=0.2795;AFR_AF=0.0151;EUR_AF=0.2634;SAS_AF=0.3476;AA=T|||;VT=SNP
1	98568519	rs61786758	T	C	100	PASS	AC=36;AF=0.0071885;AN=5008;NS=2504;DP=16111;EAS_AF=0;AMR_AF=0.0173;AFR_AF=0.0015;EUR_AF=0.0189;SAS_AF=0.0031;AA=T|||;VT=SNP
1	98568593	rs6664310	G	A	100	PASS	AC=688;AF=0.13738;AN=5008;NS=2504;DP=16450;EAS_AF=0.0506;AMR_AF=0.2824;AFR_AF=0.2065;EUR_AF=0.1014;SAS_AF=0.0675;AA=A|||;VT=SNP
1	98568990	rs74340655	G	A	100	PASS	AC=13;AF=0.00259585;AN=5008;NS=2504;DP=16769;EAS_AF=0;AMR_AF=0.0072;AFR_AF=0.0008;EUR_AF=0.005;SAS_AF=0.002;AA=G|||;VT=SNP
1	98569656	rs1507061	G	A	100	PASS	AC=1277;AF=0.254992;AN=5008;NS=2504;DP=21538;EAS_AF=0.4544;AMR_AF=0.2795;AFR_AF=0.0151;EUR_AF=0.2634;SAS_AF=0.3476;AA=G|||;VT=SNP
1	98571169	rs2055686	T	C	100	PASS	AC=676;AF=0.134984;AN=5008;NS=2504;DP=17650;EAS_AF=0.0506;AMR_AF=0.2824;AFR_AF=0.1974;EUR_AF=0.1014;SAS_AF=0.0675;AA=C|||;VT=SNP
1	98571590	rs11580992	G	T	100	PASS	AC=675;AF=0.134784;AN=5008;NS=2504;DP=16014;EAS_AF=0.0506;AMR_AF=0.2824;AFR_AF=0.1967;EUR_AF=0.1014;SAS_AF=0.0675;AA=G|||;VT=SNP
1	98571758	rs7528365	T	A	100	PASS	AC=3274;AF=0.653754;AN=5008;NS=2504;DP=17085;EAS_AF=0.6062;AMR_AF=0.7738;AFR_AF=0.559;EUR_AF=0.7237;SAS_AF=0.6738;AA=A|||;VT=SNP
1	98572257	rs11802316	A	G	100	PASS	AC=508;AF=0.101438;AN=5008;NS=2504;DP=16219;EAS_AF=0.0506;AMR_AF=0.2752;AFR_AF=0.0749;EUR_AF=0.1004;SAS_AF=0.0675;AA=A|||;VT=SNP
1	98572374	rs11165950	C	T	100	PASS	AC=685;AF=0.136781;AN=5008;NS=2504;DP=15810;EAS_AF=0.0595;AMR_AF=0.2824;AFR_AF=0.1974;EUR_AF=0.1014;SAS_AF=0.0675;AA=C|||;VT=SNP
1	98572382	rs17372140	G	A	100	PASS	AC=788;AF=0.157348;AN=5008;NS=2504;DP=15801;EAS_AF=0.0992;AMR_AF=0.1556;AFR_AF=0.0628;EUR_AF=0.2773;SAS_AF=0.2229;AA=G|||;VT=SNP
1	98572907	rs10158436	T	A	100	PASS	AC=720;AF=0.14377;AN=5008;NS=2504;DP=18755;EAS_AF=0.0992;AMR_AF=0.1513;AFR_AF=0.0129;EUR_AF=0.2773;SAS_AF=0.2239;AA=T|||;VT=SNP
1	98573222	rs72737818	G	A	100	PASS	AC=67;AF=0.0133786;AN=5008;NS=2504;DP=19687;EAS_AF=0;AMR_AF=0.0202;AFR_AF=0.0008;EUR_AF=0.0368;SAS_AF=0.0153;AA=G|||;VT=SNP
1	98573242	rs140649591	A	C	100	PASS	AC=26;AF=0.00519169;AN=5008;NS=2504;DP=19485;EAS_AF=0;AMR_AF=0.0115;AFR_AF=0;EUR_AF=0.0169;SAS_AF=0.001;AA=A|||;VT=SNP
1	98573306	rs1507071	A	C	100	PASS	AC=3275;AF=0.653954;AN=5008;NS=2504;DP=19579;EAS_AF=0.6052;AMR_AF=0.7723;AFR_AF=0.5658;EUR_AF=0.7187;SAS_AF=0.6728;AA=C|||;VT=SNP
1	98574822	rs113445054	C	T	100	PASS	AC=183;AF=0.0365415;AN=5008;NS=2504;DP=21378;EAS_AF=0.001;AMR_AF=0.0418;AFR_AF=0.0348;EUR_AF=0.0726;SAS_AF=0.0348;AA=c|||;VT=SNP
1	98575809	rs7525127	G	T	100	PASS	AC=676;AF=0.134984;AN=5008;NS=2504;DP=15497;EAS_AF=0.0506;AMR_AF=0.2824;AFR_AF=0.1974;EUR_AF=0.1014;SAS_AF=0.0675;AA=T|||;VT=SNP
1	98576274	rs17117613	C	T	100	PASS	AC=613;AF=0.122404;AN=5008;NS=2504;DP=20052;EAS_AF=0.0506;AMR_AF=0.281;AFR_AF=0.1505;EUR_AF=0.1014;SAS_AF=0.0675;AA=C|||;VT=SNP
1	98576912	rs17117616	C	T	100	PASS	AC=508;AF=0.101438;AN=5008;NS=2504;DP=19004;EAS_AF=0.0506;AMR_AF=0.2752;AFR_AF=0.0749;EUR_AF=0.1004;SAS_AF=0.0675;AA=c|||;VT=SNP
1	98577444	rs12406529	G	A	100	PASS	AC=200;AF=0.0399361;AN=5008;NS=2504;DP=16531;EAS_AF=0.0595;AMR_AF=0.1095;AFR_AF=0.0023;EUR_AF=0.0229;SAS_AF=0.0389;AA=G|||;VT=SNP
1	98577777	rs4950095	A	G	100	PASS	AC=653;AF=0.130391;AN=5008;NS=2504;DP=15003;EAS_AF=0.0506;AMR_AF=0.2824;AFR_AF=0.18;EUR_AF=0.1014;SAS_AF=0.0675;AA=a|||;VT=SNP
1	98577901	rs58424079	G	A	100	PASS	AC=919;AF=0.183506;AN=5008;NS=2504;DP=8737;EAS_AF=0.2173;AMR_AF=0.1614;AFR_AF=0.1218;EUR_AF=0.2157;SAS_AF=0.2147;AA=G|||;VT=SNP
1	98578181	rs114854045	A	T	100	PASS	AC=53;AF=0.0105831;AN=5008;NS=2504;DP=10429;EAS_AF=0.003;AMR_AF=0.0115;AFR_AF=0.0008;EUR_AF=0.0338;SAS_AF=0.0072;AA=N|||;VT=SNP
1	98578203	rs6694396	A	T	100	PASS	AC=1796;AF=0.358626;AN=5008;NS=2504;DP=10961;EAS_AF=0.506;AMR_AF=0.5562;AFR_AF=0.0998;EUR_AF=0.3638;SAS_AF=0.411;AA=a|||;VT=SNP
1	98578205	rs72737820	A	G	100	PASS	AC=394;AF=0.0786741;AN=5008;NS=2504;DP=11081;EAS_AF=0.001;AMR_AF=0.0533;AFR_AF=0.1861;EUR_AF=0.0765;SAS_AF=0.0337;AA=A|||;VT=SNP
1	98578574	rs978346	C	G	100	PASS	AC=2122;AF=0.423722;AN=5008;NS=2504;DP=18162;EAS_AF=0.5536;AMR_AF=0.4352;AFR_AF=0.1188;EUR_AF=0.5408;SAS_AF=0.5736;AA=C|||;VT=SNP
1	98578860	rs10518654	G	A	100	PASS	AC=507;AF=0.101238;AN=5008;NS=2504;DP=15978;EAS_AF=0.0506;AMR_AF=0.2752;AFR_AF=0.0749;EUR_AF=0.1004;SAS_AF=0.0665;AA=G|||;VT=SNP
1	98579211	rs6679864	A	G	100	PASS	AC=2515;AF=0.502196;AN=5008;NS=2504;DP=15174;EAS_AF=0.5546;AMR_AF=0.487;AFR_AF=0.3048;EUR_AF=0.6173;SAS_AF=0.6074;AA=A|||;VT=SNP
1	98579379	rs146394372	T	A	100	PASS	AC=58;AF=0.0115815;AN=5008;NS=2504;DP=15273;EAS_AF=0.001;AMR_AF=0.0101;AFR_AF=0.0068;EUR_AF=0.0129;SAS_AF=0.0286;AA=t|||;VT=SNP
1	98579686	rs116392340	G	A	100	PASS	AC=38;AF=0.00758786;AN=5008;NS=2504;DP=17126;EAS_AF=0;AMR_AF=0.0086;AFR_AF=0.0015;EUR_AF=0.0189;SAS_AF=0.0112;AA=G|||;VT=SNP
1	98579707	rs1911502	T	C	100	PASS	AC=655;AF=0.130791;AN=5008;NS=2504;DP=17305;EAS_AF=0.0506;AMR_AF=0.2824;AFR_AF=0.1815;EUR_AF=0.1014;SAS_AF=0.0675;AA=C|||;VT=SNP
1	98579746	rs1911501	T	C	100	PASS	AC=654;AF=0.130591;AN=5008;NS=2504;DP=17557;EAS_AF=0.0506;AMR_AF=0.2824;AFR_AF=0.1808;EUR_AF=0.1014;SAS_AF=0.0675;AA=T|||;VT=SNP
1	98579820	rs1911500	G	A	100	PASS	AC=3238;AF=0.646565;AN=5008;NS=2504;DP=17357;EAS_AF=0.6042;AMR_AF=0.7709;AFR_AF=0.5378;EUR_AF=0.7187;SAS_AF=0.6748;AA=A|||;VT=SNP
1	98580985	rs959707	A	G	100	PASS	AC=592;AF=0.118211;AN=5008;NS=2504;DP=20173;EAS_AF=0.0506;AMR_AF=0.281;AFR_AF=0.1346;EUR_AF=0.1014;SAS_AF=0.0675;AA=A|||;VT=SNP
1	98581337	rs72737821	A	T	100	PASS	AC=722;AF=0.144169;AN=5008;NS=2504;DP=19324;EAS_AF=0.0972;AMR_AF=0.1513;AFR_AF=0.0129;EUR_AF=0.2773;SAS_AF=0.228;AA=A|||;VT=SNP
1	98582284	rs355382	T	C	100	PASS	AC=4359;AF=0.870407;AN=5008;NS=2504;DP=17934;EAS_AF=0.9494;AMR_AF=0.7176;AFR_AF=0.823;EUR_AF=0.8986;SAS_AF=0.9325;AA=T|||;VT=SNP
1	98582988	rs17384988	C	T	100	PASS	AC=17;AF=0.00339457;AN=5008;NS=2504;DP=19368;EAS_AF=0;AMR_AF=0.0043;AFR_AF=0.0008;EUR_AF=0.0119;SAS_AF=0.001;AA=C|||;VT=SNP
1	98583425	rs17117677	G	C	100	PASS	AC=592;AF=0.118211;AN=5008;NS=2504;DP=18384;EAS_AF=0.0506;AMR_AF=0.281;AFR_AF=0.1346;EUR_AF=0.1014;SAS_AF=0.0675;AA=G|||;VT=SNP
1	98583814	rs55633054	G	A	100	PASS	AC=52;AF=0.0103834;AN=5008;NS=2504;DP=17008;EAS_AF=0.001;AMR_AF=0.0216;AFR_AF=0.0015;EUR_AF=0.0328;SAS_AF=0.001;AA=G|||;VT=SNP
1	98584196	rs116045131	C	T	100	PASS	AC=41;AF=0.0081869;AN=5008;NS=2504;DP=17651;EAS_AF=0;AMR_AF=0.0086;AFR_AF=0;EUR_AF=0.0308;SAS_AF=0.0041;AA=C|||;VT=SNP
1	98584216	rs147133954	C	T	100	PASS	AC=19;AF=0.00379393;AN=5008;NS=2504;DP=17250;EAS_AF=0;AMR_AF=0.0072;AFR_AF=0;EUR_AF=0.0129;SAS_AF=0.001;AA=C|||;VT=SNP
1	98584367	rs76994232	G	A	100	PASS	AC=13;AF=0.00259585;AN=5008;NS=2504;DP=16553;EAS_AF=0;AMR_AF=0.0072;AFR_AF=0.0008;EUR_AF=0.005;SAS_AF=0.002;AA=G|||;VT=SNP
1	98584370	rs355380	T	A	100	PASS	AC=1771;AF=0.353634;AN=5008;NS=2504;DP=16587;EAS_AF=0.3958;AMR_AF=0.2291;AFR_AF=0.4629;EUR_AF=0.2813;SAS_AF=0.3252;AA=T|||;VT=SNP
1	98584403	rs17100664	A	C	100	PASS	AC=394;AF=0.0786741;AN=5008;NS=2504;DP=17073;EAS_AF=0.001;AMR_AF=0.0533;AFR_AF=0.1853;EUR_AF=0.0765;SAS_AF=0.0348;AA=A|||;VT=SNP
1	98584868	rs12078119	T	C	100	PASS	AC=197;AF=0.0393371;AN=5008;NS=2504;DP=16515;EAS_AF=0.001;AMR_AF=0.0202;AFR_AF=0.1059;EUR_AF=0.0139;SAS_AF=0.0286;AA=T|||;VT=SNP
1	98585180	rs17385037	T	C	100	PASS	AC=722;AF=0.144169;AN=5008;NS=2504;DP=15674;EAS_AF=0.0972;AMR_AF=0.1513;AFR_AF=0.0129;EUR_AF=0.2773;SAS_AF=0.228;AA=T|||;VT=SNP
1	98585590	rs355379	G	T	100	PASS	AC=4356;AF=0.869808;AN=5008;NS=2504;DP=12821;EAS_AF=0.9494;AMR_AF=0.7176;AFR_AF=0.82;EUR_AF=0.8986;SAS_AF=0.9335;AA=T|||;VT=SNP
1	98586215	rs17380922	G	A	100	PASS	AC=105;AF=0.0209665;AN=5008;NS=2504;DP=19681;EAS_AF=0;AMR_AF=0.0231;AFR_AF=0.0038;EUR_AF=0.0586;SAS_AF=0.0256;AA=G|||;VT=SNP
1	98586447	rs114773807	C	A	100	PASS	AC=18;AF=0.00359425;AN=5008;NS=2504;DP=20139;EAS_AF=0;AMR_AF=0.0115;AFR_AF=0;EUR_AF=0.008;SAS_AF=0.002;AA=C|||;VT=SNP
1	98587133	rs115633725	A	G	100	PASS	AC=160;AF=0.0319489;AN=5008;NS=2504;DP=16081;EAS_AF=0.001;AMR_AF=0.0403;AFR_AF=0.0174;EUR_AF=0.0736;SAS_AF=0.0348;AA=A|||;VT=SNP
1	98587255	rs12038627	T	C	100	PASS	AC=592;AF=0.118211;AN=5008;NS=2504;DP=16526;EAS_AF=0.0506;AMR_AF=0.281;AFR_AF=0.1346;EUR_AF=0.1014;SAS_AF=0.0675;AA=T|||;VT=SNP
1	98587259	rs355377	G	A	100	PASS	AC=4354;AF=0.869409;AN=5008;NS=2504;DP=16625;EAS_AF=0.9494;AMR_AF=0.7176;AFR_AF=0.8192;EUR_AF=0.8986;SAS_AF=0.9325;AA=A|||;VT=SNP
1	98587299	rs79423253	T	G	100	PASS	AC=201;AF=0.0401358;AN=5008;NS=2504;DP=17619;EAS_AF=0.0605;AMR_AF=0.1095;AFR_AF=0.0023;EUR_AF=0.0229;SAS_AF=0.0389;AA=T|||;VT=SNP
1	98587408	rs355376	C	G	100	PASS	AC=4364;AF=0.871406;AN=5008;NS=2504;DP=19095;EAS_AF=0.9494;AMR_AF=0.7176;AFR_AF=0.8268;EUR_AF=0.8986;SAS_AF=0.9325;AA=G|||;VT=SNP
1	98587734	rs12407367	T	C	100	PASS	AC=508;AF=0.101438;AN=5008;NS=2504;DP=18872;EAS_AF=0.0506;AMR_AF=0.2752;AFR_AF=0.0749;EUR_AF=0.1004;SAS_AF=0.0675;AA=T|||;VT=SNP
1	98587947	rs12407126	A	C	100	PASS	AC=593;AF=0.118411;AN=5008;NS=2504;DP=17653;EAS_AF=0.0506;AMR_AF=0.281;AFR_AF=0.1354;EUR_AF=0.1014;SAS_AF=0.0675;AA=A|||;VT=SNP
1	98588587	rs1473476	G	A	100	PASS	AC=1308;AF=0.261182;AN=5008;NS=2504;DP=16200;EAS_AF=0.4554;AMR_AF=0.2795;AFR_AF=0.0408;EUR_AF=0.2634;SAS_AF=0.3436;AA=g|||;VT=SNP
1	98588692	rs355375	A	G	100	PASS	AC=1770;AF=0.353435;AN=5008;NS=2504;DP=17554;EAS_AF=0.3958;AMR_AF=0.2291;AFR_AF=0.4622;EUR_AF=0.2813;SAS_AF=0.3252;AA=A|||;VT=SNP
1	98588753	rs355374	A	G	100	PASS	AC=1740;AF=0.347444;AN=5008;NS=2504;DP=16246;EAS_AF=0.3958;AMR_AF=0.2248;AFR_AF=0.4228;EUR_AF=0.2962;SAS_AF=0.3354;AA=A|||;VT=SNP
1	98588835	rs1473475	C	T	100	PASS	AC=1310;AF=0.261581;AN=5008;NS=2504;DP=16898;EAS_AF=0.4554;AMR_AF=0.2795;AFR_AF=0.0424;EUR_AF=0.2634;SAS_AF=0.3436;AA=C|||;VT=SNP
1	98588885	rs1473474	T	C	100	PASS	AC=2101;AF=0.419529;AN=5008;NS=2504;DP=17169;EAS_AF=0.5526;AMR_AF=0.4352;AFR_AF=0.1044;EUR_AF=0.5408;SAS_AF=0.5726;AA=T|||;VT=SNP
1	98588906	rs355373	G	A	100	PASS	AC=4352;AF=0.86901;AN=5008;NS=2504;DP=16331;EAS_AF=0.9494;AMR_AF=0.7176;AFR_AF=0.8177;EUR_AF=0.8986;SAS_AF=0.9325;AA=G|||;VT=SNP
1	98589391	rs140304214	C	T	100	PASS	AC=32;AF=0.00638978;AN=5008;NS=2504;DP=17530;EAS_AF=0.001;AMR_AF=0.0101;AFR_AF=0.0015;EUR_AF=0.008;SAS_AF=0.0143;AA=C|||;VT=SNP
1	98589397	rs112339938	C	T	100	PASS	AC=45;AF=0.00898562;AN=5008;NS=2504;DP=17509;EAS_AF=0;AMR_AF=0.0072;AFR_AF=0.003;EUR_AF=0.0209;SAS_AF=0.0153;AA=G|||;VT=SNP
1	98589715	rs1843815	A	T	100	PASS	AC=2038;AF=0.406949;AN=5008;NS=2504;DP=15936;EAS_AF=0.5536;AMR_AF=0.3991;AFR_AF=0.1044;EUR_AF=0.5109;SAS_AF=0.5634;AA=A|||;VT=SNP
1	98589828	rs12401542	C	T	100	PASS	AC=690;AF=0.13778;AN=5008;NS=2504;DP=15513;EAS_AF=0.0536;AMR_AF=0.3199;AFR_AF=0.1551;EUR_AF=0.1332;SAS_AF=0.0767;AA=T|||;VT=SNP
1	98589979	rs355372	T	C	100	PASS	AC=1772;AF=0.353834;AN=5008;NS=2504;DP=15642;EAS_AF=0.3929;AMR_AF=0.2349;AFR_AF=0.4644;EUR_AF=0.2813;SAS_AF=0.3231;AA=T|||;VT=SNP
1	98590052	rs355371	A	G	100	PASS	AC=1750;AF=0.349441;AN=5008;NS=2504;DP=15053;EAS_AF=0.3929;AMR_AF=0.2334;AFR_AF=0.4486;EUR_AF=0.2813;SAS_AF=0.3231;AA=A|||;VT=SNP
1	98591164	rs17117724	T	A	100	PASS	AC=436;AF=0.0870607;AN=5008;NS=2504;DP=18905;EAS_AF=0.001;AMR_AF=0.0447;AFR_AF=0.2231;EUR_AF=0.0746;SAS_AF=0.0348;AA=T|||;VT=SNP
1	98591844	rs12746085	G	A	100	PASS	AC=48;AF=0.00958466;AN=5008;NS=2504;DP=18535;EAS_AF=0;AMR_AF=0.0173;AFR_AF=0.0008;EUR_AF=0.0239;SAS_AF=0.0112;AA=G|||;VT=SNP
1	98592630	rs1487299	T	C	100	PASS	AC=1308;AF=0.261182;AN=5008;NS=2504;DP=19174;EAS_AF=0.4524;AMR_AF=0.2709;AFR_AF=0.0416;EUR_AF=0.2704;SAS_AF=0.3446;AA=T|||;VT=SNP
1	98592888	rs12082064	T	G	100	PASS	AC=436;AF=0.0870607;AN=5008;NS=2504;DP=18215;EAS_AF=0.001;AMR_AF=0.0447;AFR_AF=0.2231;EUR_AF=0.0746;SAS_AF=0.0348;AA=T|||;VT=SNP
1	98593653	rs11165951	A	C	100	PASS	AC=682;AF=0.136182;AN=5008;NS=2504;DP=20364;EAS_AF=0.0536;AMR_AF=0.3199;AFR_AF=0.149;EUR_AF=0.1332;SAS_AF=0.0767;AA=A|||;VT=SNP
1	98595058	rs12567725	G	A	100	PASS	AC=630;AF=0.125799;AN=5008;NS=2504;DP=20239;EAS_AF=0.0536;AMR_AF=0.3199;AFR_AF=0.1097;EUR_AF=0.1332;SAS_AF=0.0767;AA=G|||;VT=SNP
1	98595170	rs11807935	A	T	100	PASS	AC=693;AF=0.138379;AN=5008;NS=2504;DP=20406;EAS_AF=0.0536;AMR_AF=0.3199;AFR_AF=0.1573;EUR_AF=0.1332;SAS_AF=0.0767;AA=T|||;VT=SNP
1	98595242	rs11809431	G	C	100	PASS	AC=630;AF=0.125799;AN=5008;NS=2504;DP=19971;EAS_AF=0.0536;AMR_AF=0.3184;AFR_AF=0.1104;EUR_AF=0.1332;SAS_AF=0.0767;AA=G|||;VT=SNP
1	98595815	rs1487301	C	G	100	PASS	AC=629;AF=0.125599;AN=5008;NS=2504;DP=17780;EAS_AF=0.0536;AMR_AF=0.3184;AFR_AF=0.1097;EUR_AF=0.1332;SAS_AF=0.0767;AA=C|||;VT=SNP
1	98595853	rs1487302	C	A	100	PASS	AC=693;AF=0.138379;AN=5008;NS=2504;DP=18180;EAS_AF=0.0536;AMR_AF=0.3199;AFR_AF=0.1573;EUR_AF=0.1332;SAS_AF=0.0767;AA=A|||;VT=SNP
1	98596347	rs116818286	A	G	100	PASS	AC=168;AF=0.0335463;AN=5008;NS=2504;DP=19664;EAS_AF=0.001;AMR_AF=0.0346;AFR_AF=0.028;EUR_AF=0.0716;SAS_AF=0.0348;AA=A|||;VT=SNP
1	98596406	rs78126705	T	G	100	PASS	AC=48;AF=0.00958466;AN=5008;NS=2504;DP=20140;EAS_AF=0.001;AMR_AF=0.0202;AFR_AF=0.0015;EUR_AF=0.0298;SAS_AF=0.001;AA=T|||;VT=SNP
1	98596776	rs355357	C	T	100	PASS	AC=1713;AF=0.342053;AN=5008;NS=2504;DP=17561;EAS_AF=0.3929;AMR_AF=0.2291;AFR_AF=0.4213;EUR_AF=0.2813;SAS_AF=0.3252;AA=C|||;VT=SNP
1	98597182	rs355356	G	A	100	PASS	AC=1774;AF=0.354233;AN=5008;NS=2504;DP=16553;EAS_AF=0.3929;AMR_AF=0.2349;AFR_AF=0.4644;EUR_AF=0.2813;SAS_AF=0.3252;AA=G|||;VT=SNP
1	98597309	rs4950096	A	G	100	PASS	AC=682;AF=0.136182;AN=5008;NS=2504;DP=16022;EAS_AF=0.0536;AMR_AF=0.3199;AFR_AF=0.149;EUR_AF=0.1332;SAS_AF=0.0767;AA=A|||;VT=SNP
1	98597553	rs1352254	G	A	100	PASS	AC=779;AF=0.155551;AN=5008;NS=2504;DP=16609;EAS_AF=0.0536;AMR_AF=0.3199;AFR_AF=0.2224;EUR_AF=0.1332;SAS_AF=0.0767;AA=A|||;VT=SNP
1	98597615	rs186507036	A	G	100	PASS	AC=15;AF=0.00299521;AN=5008;NS=2504;DP=15650;EAS_AF=0;AMR_AF=0.0043;AFR_AF=0.0008;EUR_AF=0.0099;SAS_AF=0.001;AA=A|||;VT=SNP
1	98598019	rs12043365	T	A	100	PASS	AC=713;AF=0.142372;AN=5008;NS=2504;DP=17779;EAS_AF=0.0536;AMR_AF=0.3199;AFR_AF=0.1725;EUR_AF=0.1332;SAS_AF=0.0767;AA=A|||;VT=SNP
1	98598452	rs10493899	T	G	100	PASS	AC=437;AF=0.0872604;AN=5008;NS=2504;DP=18969;EAS_AF=0.002;AMR_AF=0.0447;AFR_AF=0.2231;EUR_AF=0.0746;SAS_AF=0.0348;AA=T|||;VT=SNP
1	98598635	rs11165952	G	A	100	PASS	AC=682;AF=0.136182;AN=5008;NS=2504;DP=18822;EAS_AF=0.0536;AMR_AF=0.3199;AFR_AF=0.149;EUR_AF=0.1332;SAS_AF=0.0767;AA=G|||;VT=SNP
1	98598745	rs12046836	G	A	100	PASS	AC=694;AF=0.138578;AN=5008;NS=2504;DP=18668;EAS_AF=0.0536;AMR_AF=0.3213;AFR_AF=0.1573;EUR_AF=0.1332;SAS_AF=0.0767;AA=A|||;VT=SNP
1	98599144	rs12044342	A	G	100	PASS	AC=682;AF=0.136182;AN=5008;NS=2504;DP=21106;EAS_AF=0.0536;AMR_AF=0.3199;AFR_AF=0.149;EUR_AF=0.1332;SAS_AF=0.0767;AA=g|||;VT=SNP
1	98599657	rs977630	G	A	100	PASS	AC=436;AF=0.0870607;AN=5008;NS=2504;DP=16791;EAS_AF=0.001;AMR_AF=0.0447;AFR_AF=0.2231;EUR_AF=0.0746;SAS_AF=0.0348;AA=G|||;VT=SNP
1	98599780	rs11165953	C	T	100	PASS	AC=683;AF=0.136382;AN=5008;NS=2504;DP=17274;EAS_AF=0.0546;AMR_AF=0.3199;AFR_AF=0.149;EUR_AF=0.1332;SAS_AF=0.0767;AA=T|||;VT=SNP
1	98600110	rs11165954	G	A	100	PASS	AC=682;AF=0.136182;AN=5008;NS=2504;DP=15528;EAS_AF=0.0536;AMR_AF=0.3199;AFR_AF=0.149;EUR_AF=0.1332;SAS_AF=0.0767;AA=G|||;VT=SNP
1	98600210	rs11165955	C	T	100	PASS	AC=682;AF=0.136182;AN=5008;NS=2504;DP=16616;EAS_AF=0.0536;AMR_AF=0.3199;AFR_AF=0.149;EUR_AF=0.1332;SAS_AF=0.0767;AA=C|||;VT=SNP
1	98600355	rs11165956	T	C	100	PASS	AC=682;AF=0.136182;AN=5008;NS=2504;DP=16616;EAS_AF=0.0536;AMR_AF=0.3199;AFR_AF=0.149;EUR_AF=0.1332;SAS_AF=0.0767;AA=T|||;VT=SNP
1	98600618	rs17117759	C	T	100	PASS	AC=582;AF=0.116214;AN=5008;NS=2504;DP=14749;EAS_AF=0.0536;AMR_AF=0.3141;AFR_AF=0.0764;EUR_AF=0.1332;SAS_AF=0.0767;AA=C|||;VT=SNP
1	98601002	rs17117764	A	G	100	PASS	AC=682;AF=0.136182;AN=5008;NS=2504;DP=16390;EAS_AF=0.0536;AMR_AF=0.3199;AFR_AF=0.149;EUR_AF=0.1332;SAS_AF=0.0767;AA=A|||;VT=SNP
1	98601247	rs17117765	T	C	100	PASS	AC=714;AF=0.142572;AN=5008;NS=2504;DP=18175;EAS_AF=0.0536;AMR_AF=0.3199;AFR_AF=0.1732;EUR_AF=0.1332;SAS_AF=0.0767;AA=C|||;VT=SNP
1	98601353	rs17117766	A	T	100	PASS	AC=679;AF=0.135583;AN=5008;NS=2504;DP=17123;EAS_AF=0.0536;AMR_AF=0.3199;AFR_AF=0.1467;EUR_AF=0.1332;SAS_AF=0.0767;AA=A|||;VT=SNP
1	98601574	rs72737833	C	G	100	PASS	AC=68;AF=0.0135783;AN=5008;NS=2504;DP=17575;EAS_AF=0;AMR_AF=0.0187;AFR_AF=0.0015;EUR_AF=0.0378;SAS_AF=0.0153;AA=C|||;VT=SNP
1	98601644	rs78890790	A	G	100	PASS	AC=582;AF=0.116214;AN=5008;NS=2504;DP=16767;EAS_AF=0.0536;AMR_AF=0.3141;AFR_AF=0.0764;EUR_AF=0.1332;SAS_AF=0.0767;AA=A|||;VT=SNP
1	98602249	rs1032196	A	G	100	PASS	AC=632;AF=0.126198;AN=5008;NS=2504;DP=17089;EAS_AF=0.0536;AMR_AF=0.3184;AFR_AF=0.1097;EUR_AF=0.1352;SAS_AF=0.0777;AA=A|||;VT=SNP
1	98602415	rs11165957	T	A	100	PASS	AC=583;AF=0.116414;AN=5008;NS=2504;DP=17287;EAS_AF=0.0526;AMR_AF=0.3141;AFR_AF=0.0764;EUR_AF=0.1352;SAS_AF=0.0767;AA=T|||;VT=SNP
1	98602431	rs11165958	C	T	100	PASS	AC=583;AF=0.116414;AN=5008;NS=2504;DP=17088;EAS_AF=0.0526;AMR_AF=0.3141;AFR_AF=0.0764;EUR_AF=0.1352;SAS_AF=0.0767;AA=C|||;VT=SNP
1	98602816	rs355354	G	A	100	PASS	AC=1760;AF=0.351438;AN=5008;NS=2504;DP=15153;EAS_AF=0.3978;AMR_AF=0.2349;AFR_AF=0.4486;EUR_AF=0.2813;SAS_AF=0.3272;AA=G|||;VT=SNP
1	98603170	rs1487289	G	A	100	PASS	AC=630;AF=0.125799;AN=5008;NS=2504;DP=16052;EAS_AF=0.0526;AMR_AF=0.3184;AFR_AF=0.1097;EUR_AF=0.1352;SAS_AF=0.0767;AA=G|||;VT=SNP
1	98603628	rs72737834	A	T	100	PASS	AC=652;AF=0.130192;AN=5008;NS=2504;DP=12651;EAS_AF=0.0962;AMR_AF=0.1239;AFR_AF=0.0129;EUR_AF=0.2386;SAS_AF=0.2168;AA=A|||;VT=SNP
1	98604071	rs143503662	A	T	100	PASS	AC=18;AF=0.00359425;AN=5008;NS=2504;DP=16466;EAS_AF=0;AMR_AF=0.0058;AFR_AF=0.0008;EUR_AF=0.0119;SAS_AF=0.001;AA=A|||;VT=SNP
1	98604137	rs17381287	G	T	100	PASS	AC=1175;AF=0.234625;AN=5008;NS=2504;DP=18111;EAS_AF=0.0972;AMR_AF=0.1686;AFR_AF=0.3033;EUR_AF=0.3131;SAS_AF=0.2495;AA=G|||;VT=SNP
1	98604201	rs17381294	G	A	100	PASS	AC=651;AF=0.129992;AN=5008;NS=2504;DP=18801;EAS_AF=0.0962;AMR_AF=0.1239;AFR_AF=0.0129;EUR_AF=0.2386;SAS_AF=0.2157;AA=G|||;VT=SNP
1	98604440	rs355353	T	A	100	PASS	AC=1761;AF=0.351637;AN=5008;NS=2504;DP=18505;EAS_AF=0.3978;AMR_AF=0.2349;AFR_AF=0.4493;EUR_AF=0.2813;SAS_AF=0.3272;AA=T|||;VT=SNP
1	98604958	rs72737838	G	T	100	PASS	AC=651;AF=0.129992;AN=5008;NS=2504;DP=19970;EAS_AF=0.0962;AMR_AF=0.1239;AFR_AF=0.0129;EUR_AF=0.2386;SAS_AF=0.2157;AA=G|||;VT=SNP
1	98605004	rs17381322	C	A	100	PASS	AC=13;AF=0.00259585;AN=5008;NS=2504;DP=18893;EAS_AF=0;AMR_AF=0.0072;AFR_AF=0.0008;EUR_AF=0.005;SAS_AF=0.002;AA=C|||;VT=SNP
1	98605413	rs4950106	G	A	100	PASS	AC=1939;AF=0.387181;AN=5008;NS=2504;DP=16766;EAS_AF=0.505;AMR_AF=0.5893;AFR_AF=0.1513;EUR_AF=0.4056;SAS_AF=0.4223;AA=G|||;VT=SNP
1	98605732	rs4950107	G	A	100	PASS	AC=1937;AF=0.386781;AN=5008;NS=2504;DP=19283;EAS_AF=0.505;AMR_AF=0.5893;AFR_AF=0.1505;EUR_AF=0.4046;SAS_AF=0.4223;AA=G|||;VT=SNP
1	98606768	rs111252289	A	G	100	PASS	AC=166;AF=0.033147;AN=5008;NS=2504;DP=18440;EAS_AF=0.001;AMR_AF=0.0331;AFR_AF=0.028;EUR_AF=0.0716;SAS_AF=0.0337;AA=A|||;VT=SNP
1	98608313	rs1487308	A	T	100	PASS	AC=1304;AF=0.260383;AN=5008;NS=2504;DP=16076;EAS_AF=0.4534;AMR_AF=0.2695;AFR_AF=0.0401;EUR_AF=0.2704;SAS_AF=0.3425;AA=A|||;VT=SNP
1	98609197	rs116022628	A	C	100	PASS	AC=100;AF=0.0199681;AN=5008;NS=2504;DP=18271;EAS_AF=0;AMR_AF=0.0144;AFR_AF=0.0015;EUR_AF=0.0408;SAS_AF=0.0481;AA=A|||;VT=SNP
1	98609443	rs355368	G	T	100	PASS	AC=1768;AF=0.353035;AN=5008;NS=2504;DP=18767;EAS_AF=0.3988;AMR_AF=0.2349;AFR_AF=0.4508;EUR_AF=0.2853;SAS_AF=0.3272;AA=G|||;VT=SNP
1	98609553	rs994478	T	A	100	PASS	AC=1268;AF=0.253195;AN=5008;NS=2504;DP=19547;EAS_AF=0.4514;AMR_AF=0.2709;AFR_AF=0.0144;EUR_AF=0.2664;SAS_AF=0.3456;AA=T|||;VT=SNP
1	98609642	rs80333180	A	G	100	PASS	AC=150;AF=0.0299521;AN=5008;NS=2504;DP=20204;EAS_AF=0.002;AMR_AF=0.0447;AFR_AF=0.003;EUR_AF=0.0686;SAS_AF=0.045;AA=A|||;VT=SNP
1	98610145	rs355366	G	T	100	PASS	AC=1768;AF=0.353035;AN=5008;NS=2504;DP=17733;EAS_AF=0.3988;AMR_AF=0.2349;AFR_AF=0.4508;EUR_AF=0.2853;SAS_AF=0.3272;AA=G|||;VT=SNP
1	98611061	rs4133804	T	A	100	PASS	AC=652;AF=0.130192;AN=5008;NS=2504;DP=18399;EAS_AF=0.0962;AMR_AF=0.1239;AFR_AF=0.0129;EUR_AF=0.2386;SAS_AF=0.2168;AA=T|||;VT=SNP
1	98611353	rs111682630	C	T	100	PASS	AC=130;AF=0.0259585;AN=5008;NS=2504;DP=19015;EAS_AF=0;AMR_AF=0.0403;AFR_AF=0.0015;EUR_AF=0.0666;SAS_AF=0.0337;AA=C|||;VT=SNP
1	98611378	rs112793346	C	T	100	PASS	AC=38;AF=0.00758786;AN=5008;NS=2504;DP=18623;EAS_AF=0;AMR_AF=0.0086;AFR_AF=0.0015;EUR_AF=0.0189;SAS_AF=0.0112;AA=C|||;VT=SNP
1	98611600	rs1118413	C	T	100	PASS	AC=1769;AF=0.353235;AN=5008;NS=2504;DP=18239;EAS_AF=0.3998;AMR_AF=0.2349;AFR_AF=0.4501;EUR_AF=0.2863;SAS_AF=0.3272;AA=C|||;VT=SNP
1	98611758	rs12140519	G	T	100	PASS	AC=19;AF=0.00379393;AN=5008;NS=2504;DP=14169;EAS_AF=0;AMR_AF=0.0058;AFR_AF=0.0008;EUR_AF=0.0129;SAS_AF=0.001;AA=G|||;VT=SNP
1	98611959	rs116285028	C	T	100	PASS	AC=39;AF=0.00778754;AN=5008;NS=2504;DP=14380;EAS_AF=0;AMR_AF=0.0202;AFR_AF=0.0023;EUR_AF=0.0179;SAS_AF=0.0041;AA=C|||;VT=SNP
1	98612001	rs114979040	G	T	100	PASS	AC=91;AF=0.0181709;AN=5008;NS=2504;DP=13238;EAS_AF=0;AMR_AF=0.0144;AFR_AF=0.0015;EUR_AF=0.0318;SAS_AF=0.0481;AA=G|||;VT=SNP
1	98612694	rs11587636	T	C	100	PASS	AC=1270;AF=0.253594;AN=5008;NS=2504;DP=17304;EAS_AF=0.4514;AMR_AF=0.2709;AFR_AF=0.0151;EUR_AF=0.2674;SAS_AF=0.3456;AA=T|||;VT=SNP
1	98613971	rs355365	A	T	100	PASS	AC=1768;AF=0.353035;AN=5008;NS=2504;DP=18034;EAS_AF=0.3988;AMR_AF=0.2349;AFR_AF=0.4501;EUR_AF=0.2863;SAS_AF=0.3272;AA=A|||;VT=SNP
1	98614478	rs355364	G	A	100	PASS	AC=2201;AF=0.439497;AN=5008;NS=2504;DP=17455;EAS_AF=0.3998;AMR_AF=0.2781;AFR_AF=0.6732;EUR_AF=0.3598;SAS_AF=0.3609;AA=G|||;VT=SNP
1	98614551	rs355363	A	G	100	PASS	AC=1767;AF=0.352835;AN=5008;NS=2504;DP=17151;EAS_AF=0.3988;AMR_AF=0.2349;AFR_AF=0.4501;EUR_AF=0.2853;SAS_AF=0.3272;AA=A|||;VT=SNP
1	98614594	rs12749164	C	T	100	PASS	AC=35;AF=0.00698882;AN=5008;NS=2504;DP=16542;EAS_AF=0;AMR_AF=0.0101;AFR_AF=0.0015;EUR_AF=0.0149;SAS_AF=0.0112;AA=C|||;VT=SNP
1	98614768	rs111391027	A	T	100	PASS	AC=4;AF=0.000798722;AN=5008;NS=2504;DP=16430;EAS_AF=0;AMR_AF=0.0014;AFR_AF=0;EUR_AF=0.003;SAS_AF=0;AA=A|||;VT=SNP
1	98615074	rs355361	G	C	100	PASS	AC=2425;AF=0.484225;AN=5008;NS=2504;DP=17154;EAS_AF=0.494;AMR_AF=0.3588;AFR_AF=0.4682;EUR_AF=0.5239;SAS_AF=0.544;AA=G|||;VT=SNP
1	98615405	rs80086390	T	G	100	PASS	AC=23;AF=0.00459265;AN=5008;NS=2504;DP=17219;EAS_AF=0;AMR_AF=0.0043;AFR_AF=0;EUR_AF=0.0179;SAS_AF=0.002;AA=T|||;VT=SNP
1	98615652	rs1507070	C	T	100	PASS	AC=1766;AF=0.352636;AN=5008;NS=2504;DP=19704;EAS_AF=0.3978;AMR_AF=0.2349;AFR_AF=0.4501;EUR_AF=0.2853;SAS_AF=0.3272;AA=C|||;VT=SNP
1	98615782	rs723702	G	A	100	PASS	AC=1269;AF=0.253395;AN=5008;NS=2504;DP=17842;EAS_AF=0.4524;AMR_AF=0.2709;AFR_AF=0.0144;EUR_AF=0.2664;SAS_AF=0.3456;AA=G|||;VT=SNP
1	98616100	rs2632300	A	G	100	PASS	AC=2426;AF=0.484425;AN=5008;NS=2504;DP=17350;EAS_AF=0.494;AMR_AF=0.3588;AFR_AF=0.469;EUR_AF=0.5239;SAS_AF=0.544;AA=A|||;VT=SNP
1	98616396	rs1507069	G	T	100	PASS	AC=2425;AF=0.484225;AN=5008;NS=2504;DP=16546;EAS_AF=0.494;AMR_AF=0.3588;AFR_AF=0.4682;EUR_AF=0.5239;SAS_AF=0.544;AA=T|||;VT=SNP
1	98616498	rs1507068	A	G	100	PASS	AC=2425;AF=0.484225;AN=5008;NS=2504;DP=15827;EAS_AF=0.494;AMR_AF=0.3588;AFR_AF=0.4682;EUR_AF=0.5239;SAS_AF=0.544;AA=G|||;VT=SNP
1	98616538	rs1507067	T	C	100	PASS	AC=2425;AF=0.484225;AN=5008;NS=2504;DP=16382;EAS_AF=0.494;AMR_AF=0.3588;AFR_AF=0.4682;EUR_AF=0.5239;SAS_AF=0.544;AA=C|||;VT=SNP
1	98617672	rs2632303	T	C	100	PASS	AC=1772;AF=0.353834;AN=5008;NS=2504;DP=19175;EAS_AF=0.3978;AMR_AF=0.2349;AFR_AF=0.4546;EUR_AF=0.2853;SAS_AF=0.3272;AA=T|||;VT=SNP
1	98618132	rs2632304	G	A	100	PASS	AC=1774;AF=0.354233;AN=5008;NS=2504;DP=22323;EAS_AF=0.3978;AMR_AF=0.2349;AFR_AF=0.4554;EUR_AF=0.2863;SAS_AF=0.3272;AA=A|||;VT=SNP
1	98618267	rs149646593	T	G	100	PASS	AC=53;AF=0.0105831;AN=5008;NS=2504;DP=18488;EAS_AF=0.001;AMR_AF=0.0115;AFR_AF=0.0015;EUR_AF=0.0139;SAS_AF=0.0286;AA=T|||;VT=SNP
1	98618797	rs192617265	C	T	100	PASS	AC=66;AF=0.0131789;AN=5008;NS=2504;DP=18518;EAS_AF=0;AMR_AF=0.0115;AFR_AF=0.0363;EUR_AF=0.008;SAS_AF=0.002;AA=C|||;VT=SNP
1	98619159	rs13373752	T	C	100	PASS	AC=434;AF=0.0866613;AN=5008;NS=2504;DP=20577;EAS_AF=0.001;AMR_AF=0.0432;AFR_AF=0.2231;EUR_AF=0.0746;SAS_AF=0.0337;AA=T|||;VT=SNP
1	98619170	rs147838288	C	A	100	PASS	AC=155;AF=0.0309505;AN=5008;NS=2504;DP=20829;EAS_AF=0.001;AMR_AF=0.0331;AFR_AF=0.0197;EUR_AF=0.0716;SAS_AF=0.0337;AA=C|||;VT=SNP
1	98619188	rs9440334	C	G	100	PASS	AC=1773;AF=0.354034;AN=5008;NS=2504;DP=21448;EAS_AF=0.3978;AMR_AF=0.2349;AFR_AF=0.4554;EUR_AF=0.2853;SAS_AF=0.3272;AA=C|||;VT=SNP
1	98620303	rs2939963	G	A	100	PASS	AC=1766;AF=0.352636;AN=5008;NS=2504;DP=16121;EAS_AF=0.3978;AMR_AF=0.2349;AFR_AF=0.4501;EUR_AF=0.2853;SAS_AF=0.3272;AA=G|||;VT=SNP
1	98620447	rs2391907	G	T	100	PASS	AC=652;AF=0.130192;AN=5008;NS=2504;DP=16711;EAS_AF=0.0962;AMR_AF=0.1239;AFR_AF=0.0129;EUR_AF=0.2386;SAS_AF=0.2168;AA=G|||;VT=SNP
1	98620585	rs2660311	C	T	100	PASS	AC=1773;AF=0.354034;AN=5008;NS=2504;DP=18247;EAS_AF=0.3978;AMR_AF=0.2349;AFR_AF=0.4554;EUR_AF=0.2853;SAS_AF=0.3272;AA=T|||;VT=SNP
1	98620621	rs114319849	G	T	100	PASS	AC=24;AF=0.00479233;AN=5008;NS=2504;DP=18320;EAS_AF=0;AMR_AF=0.0072;AFR_AF=0.0015;EUR_AF=0.0169;SAS_AF=0;AA=G|||;VT=SNP
1	98621065	rs11165961	A	C	100	PASS	AC=581;AF=0.116014;AN=5008;NS=2504;DP=21439;EAS_AF=0.0516;AMR_AF=0.3141;AFR_AF=0.0756;EUR_AF=0.1352;SAS_AF=0.0767;AA=A|||;VT=SNP
1	98621251	rs2660310	C	T	100	PASS	AC=1774;AF=0.354233;AN=5008;NS=2504;DP=19904;EAS_AF=0.3978;AMR_AF=0.2363;AFR_AF=0.4554;EUR_AF=0.2853;SAS_AF=0.3272;AA=C|||;VT=SNP
1	98621573	rs185256413	T	C	100	PASS	AC=53;AF=0.0105831;AN=5008;NS=2504;DP=19756;EAS_AF=0;AMR_AF=0.0086;AFR_AF=0.0008;EUR_AF=0.008;SAS_AF=0.0389;AA=T|||;VT=SNP
1	98621660	rs113128853	A	G	100	PASS	AC=434;AF=0.0866613;AN=5008;NS=2504;DP=19206;EAS_AF=0.001;AMR_AF=0.0432;AFR_AF=0.2231;EUR_AF=0.0746;SAS_AF=0.0337;AA=A|||;VT=SNP
1	98621723	rs2263255	T	G	100	PASS	AC=1773;AF=0.354034;AN=5008;NS=2504;DP=19717;EAS_AF=0.3978;AMR_AF=0.2349;AFR_AF=0.4554;EUR_AF=0.2853;SAS_AF=0.3272;AA=T|||;VT=SNP
1	98621928	rs150432419	C	T	100	PASS	AC=27;AF=0.00539137;AN=5008;NS=2504;DP=19104;EAS_AF=0;AMR_AF=0.0115;AFR_AF=0.0008;EUR_AF=0.0169;SAS_AF=0.001;AA=c|||;VT=SNP
1	98622158	rs79474968	C	T	100	PASS	AC=29;AF=0.00579073;AN=5008;NS=2504;DP=20310;EAS_AF=0;AMR_AF=0.0115;AFR_AF=0;EUR_AF=0.0129;SAS_AF=0.0082;AA=C|||;VT=SNP
1	98622349	rs6701393	C	A	100	PASS	AC=2366;AF=0.472444;AN=5008;NS=2504;DP=17903;EAS_AF=0.506;AMR_AF=0.6326;AFR_AF=0.3729;EUR_AF=0.4761;SAS_AF=0.455;AA=C|||;VT=SNP
1	98622407	rs2660309	C	T	100	PASS	AC=1774;AF=0.354233;AN=5008;NS=2504;DP=18270;EAS_AF=0.3978;AMR_AF=0.2349;AFR_AF=0.4554;EUR_AF=0.2853;SAS_AF=0.3282;AA=C|||;VT=SNP
1	98622590	rs17385603	T	C	100	PASS	AC=652;AF=0.130192;AN=5008;NS=2504;DP=18528;EAS_AF=0.0962;AMR_AF=0.1239;AFR_AF=0.0129;EUR_AF=0.2386;SAS_AF=0.2168;AA=T|||;VT=SNP
1	98622667	rs17381509	A	G	100	PASS	AC=652;AF=0.130192;AN=5008;NS=2504;DP=17156;EAS_AF=0.0962;AMR_AF=0.1239;AFR_AF=0.0129;EUR_AF=0.2386;SAS_AF=0.2168;AA=A|||;VT=SNP
1	98622974	rs1507065	C	T	100	PASS	AC=325;AF=0.0648962;AN=5008;NS=2504;DP=16006;EAS_AF=0.1359;AMR_AF=0.0346;AFR_AF=0.0696;EUR_AF=0.0487;SAS_AF=0.0235;AA=C|||;VT=SNP
1	98623003	rs1487303	C	A	100	PASS	AC=2367;AF=0.472644;AN=5008;NS=2504;DP=15882;EAS_AF=0.506;AMR_AF=0.6326;AFR_AF=0.3737;EUR_AF=0.4751;SAS_AF=0.456;AA=C|||;VT=SNP
1	98623004	rs1507064	G	A	100	PASS	AC=1773;AF=0.354034;AN=5008;NS=2504;DP=15807;EAS_AF=0.3978;AMR_AF=0.2349;AFR_AF=0.4554;EUR_AF=0.2853;SAS_AF=0.3272;AA=A|||;VT=SNP
1	98623485	rs80319638	T	C	100	PASS	AC=35;AF=0.00698882;AN=5008;NS=2504;DP=18727;EAS_AF=0;AMR_AF=0.0072;AFR_AF=0.0015;EUR_AF=0.0219;SAS_AF=0.0061;AA=T|||;VT=SNP
1	98623686	rs2253341	T	C	100	PASS	AC=1773;AF=0.354034;AN=5008;NS=2504;DP=19720;EAS_AF=0.3978;AMR_AF=0.2349;AFR_AF=0.4554;EUR_AF=0.2853;SAS_AF=0.3272;AA=C|||;VT=SNP
1	98623822	rs2660308	G	A	100	PASS	AC=1773;AF=0.354034;AN=5008;NS=2504;DP=19968;EAS_AF=0.3978;AMR_AF=0.2349;AFR_AF=0.4554;EUR_AF=0.2853;SAS_AF=0.3272;AA=A|||;VT=SNP
1	98624368	rs111732361	G	T	100	PASS	AC=22;AF=0.00439297;AN=5008;NS=2504;DP=15370;EAS_AF=0;AMR_AF=0.0058;AFR_AF=0;EUR_AF=0.0169;SAS_AF=0.001;AA=g|||;VT=SNP
1	98624393	rs2632308	G	A	100	PASS	AC=1773;AF=0.354034;AN=5008;NS=2504;DP=15534;EAS_AF=0.3978;AMR_AF=0.2349;AFR_AF=0.4554;EUR_AF=0.2853;SAS_AF=0.3272;AA=a|||;VT=SNP
1	98625150	rs2660307	G	A	100	PASS	AC=1773;AF=0.354034;AN=5008;NS=2504;DP=16628;EAS_AF=0.3978;AMR_AF=0.2349;AFR_AF=0.4554;EUR_AF=0.2853;SAS_AF=0.3272;AA=A|||;VT=SNP
1	98625675	rs12021635	A	G	100	PASS	AC=630;AF=0.125799;AN=5008;NS=2504;DP=18123;EAS_AF=0.0526;AMR_AF=0.3184;AFR_AF=0.1097;EUR_AF=0.1352;SAS_AF=0.0767;AA=A|||;VT=SNP
1	98625707	rs2893391	C	T	100	PASS	AC=1303;AF=0.260184;AN=5008;NS=2504;DP=18204;EAS_AF=0.4524;AMR_AF=0.2709;AFR_AF=0.0401;EUR_AF=0.2664;SAS_AF=0.3456;AA=C|||;VT=SNP
1	98626217	rs2200585	A	G	100	PASS	AC=1773;AF=0.354034;AN=5008;NS=2504;DP=18011;EAS_AF=0.3978;AMR_AF=0.2349;AFR_AF=0.4554;EUR_AF=0.2853;SAS_AF=0.3272;AA=A|||;VT=SNP
1	98626334	rs2220332	G	A	100	PASS	AC=1772;AF=0.353834;AN=5008;NS=2504;DP=18289;EAS_AF=0.3978;AMR_AF=0.2349;AFR_AF=0.4546;EUR_AF=0.2853;SAS_AF=0.3272;AA=A|||;VT=SNP
1	98626365	rs2660306	G	T	100	PASS	AC=1773;AF=0.354034;AN=5008;NS=2504;DP=18016;EAS_AF=0.3978;AMR_AF=0.2349;AFR_AF=0.4554;EUR_AF=0.2853;SAS_AF=0.3272;AA=G|||;VT=SNP
1	98626445	rs2632311	T	G	100	PASS	AC=1773;AF=0.354034;AN=5008;NS=2504;DP=18529;EAS_AF=0.3978;AMR_AF=0.2349;AFR_AF=0.4554;EUR_AF=0.2853;SAS_AF=0.3272;AA=T|||;VT=SNP
1	98627205	rs147613212	A	G	100	PASS	AC=653;AF=0.130391;AN=5008;NS=2504;DP=20135;EAS_AF=0.0962;AMR_AF=0.1239;AFR_AF=0.0129;EUR_AF=0.2396;SAS_AF=0.2168;AA=A|||;VT=SNP
1	98627747	rs12734197	A	T	100	PASS	AC=1303;AF=0.260184;AN=5008;NS=2504;DP=13475;EAS_AF=0.4524;AMR_AF=0.2709;AFR_AF=0.0401;EUR_AF=0.2664;SAS_AF=0.3456;AA=A|||;VT=SNP
1	98627901	rs12734505	A	G	100	PASS	AC=1057;AF=0.211062;AN=5008;NS=2504;DP=15961;EAS_AF=0.3919;AMR_AF=0.1599;AFR_AF=0.0113;EUR_AF=0.2356;SAS_AF=0.3057;AA=A|||;VT=SNP
1	98628161	rs71657286	A	G	100	PASS	AC=18;AF=0.00359425;AN=5008;NS=2504;DP=19838;EAS_AF=0;AMR_AF=0.0072;AFR_AF=0;EUR_AF=0.0099;SAS_AF=0.0031;AA=A|||;VT=SNP
1	98628609	rs822565	A	C	100	PASS	AC=1725;AF=0.344449;AN=5008;NS=2504;DP=17391;EAS_AF=0.3978;AMR_AF=0.2305;AFR_AF=0.4213;EUR_AF=0.2853;SAS_AF=0.3272;AA=A|||;VT=SNP
1	98629139	rs822567	A	G	100	PASS	AC=2437;AF=0.486621;AN=5008;NS=2504;DP=15858;EAS_AF=0.494;AMR_AF=0.3588;AFR_AF=0.4773;EUR_AF=0.5239;SAS_AF=0.544;AA=G|||;VT=SNP
1	98629277	rs963852	C	G	100	PASS	AC=652;AF=0.130192;AN=5008;NS=2504;DP=13983;EAS_AF=0.0962;AMR_AF=0.1239;AFR_AF=0.0129;EUR_AF=0.2386;SAS_AF=0.2168;AA=C|||;VT=SNP
1	98630474	rs61787320	G	A	100	PASS	AC=652;AF=0.130192;AN=5008;NS=2504;DP=15397;EAS_AF=0.0962;AMR_AF=0.1239;AFR_AF=0.0129;EUR_AF=0.2386;SAS_AF=0.2168;AA=G|||;VT=SNP
1	98630705	rs355370	C	T	100	PASS	AC=336;AF=0.0670927;AN=5008;NS=2504;DP=18817;EAS_AF=0.1369;AMR_AF=0.0346;AFR_AF=0.0772;EUR_AF=0.0487;SAS_AF=0.0235;AA=C|||;VT=SNP
1	98630763	rs7554282	T	C	100	PASS	AC=435;AF=0.086861;AN=5008;NS=2504;DP=18984;EAS_AF=0.001;AMR_AF=0.0432;AFR_AF=0.2239;EUR_AF=0.0746;SAS_AF=0.0337;AA=T|||;VT=SNP
1	98631137	rs7554083	A	C	100	PASS	AC=434;AF=0.0866613;AN=5008;NS=2504;DP=19624;EAS_AF=0.001;AMR_AF=0.0432;AFR_AF=0.2231;EUR_AF=0.0746;SAS_AF=0.0337;AA=A|||;VT=SNP
1	98631611	rs355369	T	C	100	PASS	AC=1785;AF=0.35643;AN=5008;NS=2504;DP=13250;EAS_AF=0.3978;AMR_AF=0.2349;AFR_AF=0.4644;EUR_AF=0.2853;SAS_AF=0.3272;AA=t|||;VT=SNP
1	98631848	rs79475932	A	C	100	PASS	AC=260;AF=0.0519169;AN=5008;NS=2504;DP=17493;EAS_AF=0;AMR_AF=0.0908;AFR_AF=0.0295;EUR_AF=0.1163;SAS_AF=0.0419;AA=a|||;VT=SNP
1	98631919	rs72737852	T	C	100	PASS	AC=97;AF=0.019369;AN=5008;NS=2504;DP=17968;EAS_AF=0;AMR_AF=0.0303;AFR_AF=0.0015;EUR_AF=0.0537;SAS_AF=0.0204;AA=t|||;VT=SNP
1	98632006	rs71657288	G	A	100	PASS	AC=1922;AF=0.383786;AN=5008;NS=2504;DP=18198;EAS_AF=0.504;AMR_AF=0.5893;AFR_AF=0.1415;EUR_AF=0.4016;SAS_AF=0.4233;AA=g|||;VT=SNP
1	98632274	rs148603842	C	A	100	PASS	AC=160;AF=0.0319489;AN=5008;NS=2504;DP=17434;EAS_AF=0.001;AMR_AF=0.0317;AFR_AF=0.0053;EUR_AF=0.0706;SAS_AF=0.0603;AA=C|||;VT=SNP
1	98632344	rs112797689	C	T	100	PASS	AC=654;AF=0.130591;AN=5008;NS=2504;DP=12232;EAS_AF=0.0962;AMR_AF=0.1239;AFR_AF=0.0151;EUR_AF=0.2376;SAS_AF=0.2168;AA=c|||;VT=SNP
1	98632349	rs150786883	C	T	100	PASS	AC=69;AF=0.013778;AN=5008;NS=2504;DP=11778;EAS_AF=0;AMR_AF=0.0389;AFR_AF=0.0008;EUR_AF=0.0348;SAS_AF=0.0061;AA=C|||;VT=SNP
1	98635676	rs17385693	C	T	100	PASS	AC=155;AF=0.0309505;AN=5008;NS=2504;DP=14506;EAS_AF=0.001;AMR_AF=0.0331;AFR_AF=0.0197;EUR_AF=0.0716;SAS_AF=0.0337;AA=C|||;VT=SNP
1	98635876	rs355387	T	C	100	PASS	AC=1789;AF=0.357228;AN=5008;NS=2504;DP=17307;EAS_AF=0.3978;AMR_AF=0.2334;AFR_AF=0.4675;EUR_AF=0.2863;SAS_AF=0.3272;AA=t|||;VT=SNP
1	98636199	rs72737855	A	C	100	PASS	AC=105;AF=0.0209665;AN=5008;NS=2504;DP=20035;EAS_AF=0;AMR_AF=0.0418;AFR_AF=0.0038;EUR_AF=0.0596;SAS_AF=0.0112;AA=A|||;VT=SNP
1	98636703	rs355385	C	A	100	PASS	AC=2440;AF=0.48722;AN=5008;NS=2504;DP=17974;EAS_AF=0.494;AMR_AF=0.3588;AFR_AF=0.4796;EUR_AF=0.5239;SAS_AF=0.544;AA=T|||;VT=SNP
1	98637060	rs12737713	G	A	100	PASS	AC=1270;AF=0.253594;AN=5008;NS=2504;DP=17874;EAS_AF=0.4524;AMR_AF=0.2709;AFR_AF=0.0151;EUR_AF=0.2664;SAS_AF=0.3456;AA=G|||;VT=SNP
1	98637193	rs12724641	T	C	100	PASS	AC=1303;AF=0.260184;AN=5008;NS=2504;DP=19127;EAS_AF=0.4524;AMR_AF=0.2709;AFR_AF=0.0401;EUR_AF=0.2664;SAS_AF=0.3456;AA=T|||;VT=SNP
1	98639563	rs17117845	A	G	100	PASS	AC=1329;AF=0.265375;AN=5008;NS=2504;DP=19628;EAS_AF=0.4524;AMR_AF=0.2752;AFR_AF=0.056;EUR_AF=0.2674;SAS_AF=0.3466;AA=A|||;VT=SNP
1	98639741	rs61787323	C	T	100	PASS	AC=651;AF=0.129992;AN=5008;NS=2504;DP=18027;EAS_AF=0.0952;AMR_AF=0.1239;AFR_AF=0.0121;EUR_AF=0.2396;SAS_AF=0.2168;AA=C|||;VT=SNP
1	98639881	rs355384	C	T	100	PASS	AC=2440;AF=0.48722;AN=5008;NS=2504;DP=18619;EAS_AF=0.494;AMR_AF=0.3588;AFR_AF=0.4796;EUR_AF=0.5239;SAS_AF=0.544;AA=C|||;VT=SNP
1	98641581	rs150505697	A	G	100	PASS	AC=15;AF=0.00299521;AN=5008;NS=2504;DP=17415;EAS_AF=0;AMR_AF=0;AFR_AF=0.0023;EUR_AF=0.0099;SAS_AF=0.002;AA=A|||;VT=SNP
1	98641669	rs17381615	C	T	100	PASS	AC=135;AF=0.0269569;AN=5008;NS=2504;DP=17176;EAS_AF=0.001;AMR_AF=0.0317;AFR_AF=0.0045;EUR_AF=0.0716;SAS_AF=0.0348;AA=C|||;VT=SNP
1	98641930	rs2046585	A	G	100	PASS	AC=582;AF=0.116214;AN=5008;NS=2504;DP=13343;EAS_AF=0.0526;AMR_AF=0.3141;AFR_AF=0.0764;EUR_AF=0.1352;SAS_AF=0.0757;AA=A|||;VT=SNP
1	98641958	rs2200584	C	T	100	PASS	AC=167;AF=0.0333466;AN=5008;NS=2504;DP=14215;EAS_AF=0.001;AMR_AF=0.0331;AFR_AF=0.028;EUR_AF=0.0716;SAS_AF=0.0348;AA=C|||;VT=SNP
1	98642462	rs355383	A	G	100	PASS	AC=2440;AF=0.48722;AN=5008;NS=2504;DP=17698;EAS_AF=0.494;AMR_AF=0.3588;AFR_AF=0.4803;EUR_AF=0.5239;SAS_AF=0.5429;AA=A|||;VT=SNP
1	98643173	rs1487295	T	A	100	PASS	AC=1791;AF=0.357628;AN=5008;NS=2504;DP=19233;EAS_AF=0.3978;AMR_AF=0.2349;AFR_AF=0.469;EUR_AF=0.2853;SAS_AF=0.3272;AA=T|||;VT=SNP
1	98643448	rs1487296	T	G	100	PASS	AC=1308;AF=0.261182;AN=5008;NS=2504;DP=16300;EAS_AF=0.4524;AMR_AF=0.2709;AFR_AF=0.0416;EUR_AF=0.2664;SAS_AF=0.3487;AA=T|||;VT=SNP
1	98644483	rs17381657	C	G	100	PASS	AC=662;AF=0.132188;AN=5008;NS=2504;DP=17619;EAS_AF=0.0962;AMR_AF=0.1239;AFR_AF=0.0129;EUR_AF=0.2445;SAS_AF=0.2209;AA=C|||;VT=SNP
1	98644542	rs12069773	A	G	100	PASS	AC=460;AF=0.091853;AN=5008;NS=2504;DP=19188;EAS_AF=0.001;AMR_AF=0.0447;AFR_AF=0.2413;EUR_AF=0.0746;SAS_AF=0.0348;AA=A|||;VT=SNP
1	98644672	rs12033249	G	A	100	PASS	AC=576;AF=0.115016;AN=5008;NS=2504;DP=20736;EAS_AF=0.0526;AMR_AF=0.3141;AFR_AF=0.0756;EUR_AF=0.1302;SAS_AF=0.0757;AA=G|||;VT=SNP
1	98645029	rs10875130	C	T	100	PASS	AC=578;AF=0.115415;AN=5008;NS=2504;DP=20013;EAS_AF=0.0526;AMR_AF=0.3141;AFR_AF=0.0772;EUR_AF=0.1302;SAS_AF=0.0757;AA=C|||;VT=SNP
1	98645192	rs10875131	G	A	100	PASS	AC=788;AF=0.157348;AN=5008;NS=2504;DP=18596;EAS_AF=0.0536;AMR_AF=0.2997;AFR_AF=0.1604;EUR_AF=0.2048;SAS_AF=0.1104;AA=A|||;VT=SNP
1	98645213	rs10493900	A	G	100	PASS	AC=807;AF=0.161142;AN=5008;NS=2504;DP=18491;EAS_AF=0.0536;AMR_AF=0.2997;AFR_AF=0.174;EUR_AF=0.2048;SAS_AF=0.1115;AA=A|||;VT=SNP
1	98645741	rs2200583	T	C	100	PASS	AC=833;AF=0.166334;AN=5008;NS=2504;DP=17203;EAS_AF=0.0536;AMR_AF=0.3487;AFR_AF=0.1672;EUR_AF=0.2058;SAS_AF=0.1115;AA=T|||;VT=SNP
1	98645944	rs12567176	C	T	100	PASS	AC=826;AF=0.164936;AN=5008;NS=2504;DP=14934;EAS_AF=0.0546;AMR_AF=0.3473;AFR_AF=0.1611;EUR_AF=0.2058;SAS_AF=0.1125;AA=C|||;VT=SNP
1	98646441	rs72737859	A	C	100	PASS	AC=54;AF=0.0107827;AN=5008;NS=2504;DP=17620;EAS_AF=0;AMR_AF=0.0058;AFR_AF=0.0008;EUR_AF=0.0328;SAS_AF=0.0164;AA=A|||;VT=SNP
1	98646871	rs12567432	C	A	100	PASS	AC=688;AF=0.13738;AN=5008;NS=2504;DP=18793;EAS_AF=0.1081;AMR_AF=0.1254;AFR_AF=0.0257;EUR_AF=0.2505;SAS_AF=0.2106;AA=C|||;VT=SNP
1	98647073	rs1487297	T	C	100	PASS	AC=1569;AF=0.313299;AN=5008;NS=2504;DP=20384;EAS_AF=0.1637;AMR_AF=0.4813;AFR_AF=0.2504;EUR_AF=0.4324;SAS_AF=0.3108;AA=C|||;VT=SNP
1	98647074	rs1487298	G	A	100	PASS	AC=1568;AF=0.313099;AN=5008;NS=2504;DP=20334;EAS_AF=0.1637;AMR_AF=0.4813;AFR_AF=0.2496;EUR_AF=0.4324;SAS_AF=0.3108;AA=A|||;VT=SNP
1	98647271	rs10875132	A	G	100	PASS	AC=814;AF=0.16254;AN=5008;NS=2504;DP=18158;EAS_AF=0.0556;AMR_AF=0.3501;AFR_AF=0.177;EUR_AF=0.1819;SAS_AF=0.1002;AA=A|||;VT=SNP
1	98647451	rs1352253	G	T	100	PASS	AC=1323;AF=0.264177;AN=5008;NS=2504;DP=19097;EAS_AF=0.4702;AMR_AF=0.2709;AFR_AF=0.0439;EUR_AF=0.2515;SAS_AF=0.3579;AA=G|||;VT=SNP
1	98648815	rs1507063	C	T	100	PASS	AC=1668;AF=0.333067;AN=5008;NS=2504;DP=16458;EAS_AF=0.3185;AMR_AF=0.2248;AFR_AF=0.4849;EUR_AF=0.2823;SAS_AF=0.272;AA=C|||;VT=SNP
1	98648914	rs4000209	A	T	100	PASS	AC=29;AF=0.00579073;AN=5008;NS=2504;DP=14407;EAS_AF=0;AMR_AF=0.0029;AFR_AF=0;EUR_AF=0.0258;SAS_AF=0.001;AA=A|||;VT=SNP
1	98649772	rs17117881	C	T	100	PASS	AC=575;AF=0.114816;AN=5008;NS=2504;DP=16037;EAS_AF=0.0536;AMR_AF=0.3199;AFR_AF=0.0938;EUR_AF=0.1103;SAS_AF=0.0654;AA=C|||;VT=SNP
1	98651299	rs9804043	A	G	100	PASS	AC=699;AF=0.139577;AN=5008;NS=2504;DP=16199;EAS_AF=0.1081;AMR_AF=0.1239;AFR_AF=0.0333;EUR_AF=0.2505;SAS_AF=0.2127;AA=A|||;VT=SNP
1	98651301	rs9804044	A	C	100	PASS	AC=699;AF=0.139577;AN=5008;NS=2504;DP=16269;EAS_AF=0.1081;AMR_AF=0.1239;AFR_AF=0.0333;EUR_AF=0.2505;SAS_AF=0.2127;AA=A|||;VT=SNP
1	98651450	rs139874954	A	G	100	PASS	AC=17;AF=0.00339457;AN=5008;NS=2504;DP=15915;EAS_AF=0;AMR_AF=0.0043;AFR_AF=0;EUR_AF=0.0099;SAS_AF=0.0041;AA=A|||;VT=SNP
1	98651527	rs1386499	A	G	100	PASS	AC=1526;AF=0.304712;AN=5008;NS=2504;DP=16069;EAS_AF=0.1637;AMR_AF=0.4741;AFR_AF=0.2201;EUR_AF=0.4324;SAS_AF=0.3129;AA=G|||;VT=SNP
1	98651987	rs10783085	C	T	100	PASS	AC=826;AF=0.164936;AN=5008;NS=2504;DP=18013;EAS_AF=0.0556;AMR_AF=0.3487;AFR_AF=0.1868;EUR_AF=0.1819;SAS_AF=0.1002;AA=C|||;VT=SNP
1	98652088	rs822559	T	G	100	PASS	AC=1664;AF=0.332268;AN=5008;NS=2504;DP=18576;EAS_AF=0.2688;AMR_AF=0.2363;AFR_AF=0.4909;EUR_AF=0.3101;SAS_AF=0.274;AA=T|||;VT=SNP
1	98652395	rs12725029	C	T	100	PASS	AC=1375;AF=0.274561;AN=5008;NS=2504;DP=19151;EAS_AF=0.5347;AMR_AF=0.2752;AFR_AF=0.0446;EUR_AF=0.2515;SAS_AF=0.3405;AA=C|||;VT=SNP
1	98653072	rs78222319	T	C	100	PASS	AC=32;AF=0.00638978;AN=5008;NS=2504;DP=18835;EAS_AF=0;AMR_AF=0.0101;AFR_AF=0.0008;EUR_AF=0.0149;SAS_AF=0.0092;AA=T|||;VT=SNP
1	98653723	rs114200631	C	T	100	PASS	AC=27;AF=0.00539137;AN=5008;NS=2504;DP=19447;EAS_AF=0;AMR_AF=0.0115;AFR_AF=0;EUR_AF=0.0139;SAS_AF=0.0051;AA=C|||;VT=SNP
1	98654113	rs10875133	G	A	100	PASS	AC=1651;AF=0.329673;AN=5008;NS=2504;DP=18345;EAS_AF=0.1647;AMR_AF=0.4971;AFR_AF=0.2693;EUR_AF=0.4692;SAS_AF=0.319;AA=A|||;VT=SNP
1	98654262	rs11809984	C	T	100	PASS	AC=605;AF=0.120807;AN=5008;NS=2504;DP=19469;EAS_AF=0.0546;AMR_AF=0.3372;AFR_AF=0.0749;EUR_AF=0.1501;SAS_AF=0.0675;AA=C|||;VT=SNP
1	98654619	rs1487288	A	G	100	PASS	AC=691;AF=0.137979;AN=5008;NS=2504;DP=19221;EAS_AF=0.1081;AMR_AF=0.121;AFR_AF=0.0371;EUR_AF=0.2555;SAS_AF=0.1963;AA=A|||;VT=SNP
1	98655006	rs72737867	A	T	100	PASS	AC=42;AF=0.00838658;AN=5008;NS=2504;DP=16455;EAS_AF=0;AMR_AF=0.013;AFR_AF=0.0008;EUR_AF=0.0278;SAS_AF=0.0041;AA=A|||;VT=SNP
1	98655574	rs17385947	C	A	100	PASS	AC=649;AF=0.129593;AN=5008;NS=2504;DP=14947;EAS_AF=0.1081;AMR_AF=0.1081;AFR_AF=0.0363;EUR_AF=0.2276;SAS_AF=0.1922;AA=C|||;VT=SNP
1	98655786	rs72737868	A	T	100	PASS	AC=691;AF=0.137979;AN=5008;NS=2504;DP=14180;EAS_AF=0.1081;AMR_AF=0.121;AFR_AF=0.0371;EUR_AF=0.2555;SAS_AF=0.1963;AA=A|||;VT=SNP
1	98655851	rs11165964	C	T	100	PASS	AC=621;AF=0.124002;AN=5008;NS=2504;DP=14145;EAS_AF=0.0546;AMR_AF=0.3386;AFR_AF=0.0862;EUR_AF=0.1501;SAS_AF=0.0675;AA=T|||;VT=SNP
1	98656046	rs80144234	G	A	100	PASS	AC=39;AF=0.00778754;AN=5008;NS=2504;DP=14906;EAS_AF=0;AMR_AF=0.0173;AFR_AF=0.0008;EUR_AF=0.0209;SAS_AF=0.0051;AA=G|||;VT=SNP
1	98657119	rs2391908	T	G	100	PASS	AC=1399;AF=0.279353;AN=5008;NS=2504;DP=15196;EAS_AF=0.4534;AMR_AF=0.3098;AFR_AF=0.0507;EUR_AF=0.3012;SAS_AF=0.365;AA=T|||;VT=SNP
1	98658035	rs12734525	A	G	100	PASS	AC=1008;AF=0.201278;AN=5008;NS=2504;DP=17483;EAS_AF=0.0565;AMR_AF=0.389;AFR_AF=0.2375;EUR_AF=0.2416;SAS_AF=0.1268;AA=G|||;VT=SNP
1	98658738	rs2129579	G	C	100	PASS	AC=1699;AF=0.339257;AN=5008;NS=2504;DP=17764;EAS_AF=0.1647;AMR_AF=0.5101;AFR_AF=0.2746;EUR_AF=0.497;SAS_AF=0.3231;AA=C|||;VT=SNP
1	98659152	rs4950097	A	G	100	PASS	AC=621;AF=0.124002;AN=5008;NS=2504;DP=18323;EAS_AF=0.0546;AMR_AF=0.3386;AFR_AF=0.0862;EUR_AF=0.1501;SAS_AF=0.0675;AA=G|||;VT=SNP
1	98659529	rs698997	C	T	100	PASS	AC=1921;AF=0.383586;AN=5008;NS=2504;DP=16528;EAS_AF=0.3879;AMR_AF=0.2147;AFR_AF=0.6165;EUR_AF=0.2465;SAS_AF=0.3252;AA=C|||;VT=SNP
1	98660622	rs12567765	G	A	100	PASS	AC=650;AF=0.129792;AN=5008;NS=2504;DP=18731;EAS_AF=0.1081;AMR_AF=0.1081;AFR_AF=0.0363;EUR_AF=0.2276;SAS_AF=0.1933;AA=G|||;VT=SNP
1	98661480	rs12094082	C	T	100	PASS	AC=332;AF=0.0662939;AN=5008;NS=2504;DP=16303;EAS_AF=0.002;AMR_AF=0.0447;AFR_AF=0.1127;EUR_AF=0.0915;SAS_AF=0.0593;AA=C|||;VT=SNP
1	98662428	rs822604	G	A	100	PASS	AC=4881;AF=0.974641;AN=5008;NS=2504;DP=19990;EAS_AF=0.9097;AMR_AF=0.9942;AFR_AF=0.9992;EUR_AF=0.9851;SAS_AF=0.9836;AA=A|||;VT=SNP
1	98662961	rs698994	T	C	100	PASS	AC=3294;AF=0.657748;AN=5008;NS=2504;DP=19890;EAS_AF=0.6716;AMR_AF=0.7133;AFR_AF=0.5272;EUR_AF=0.7485;SAS_AF=0.6871;AA=C|||;VT=SNP
1	98663176	rs78247481	T	G	100	PASS	AC=168;AF=0.0335463;AN=5008;NS=2504;DP=19338;EAS_AF=0;AMR_AF=0.036;AFR_AF=0.0045;EUR_AF=0.0885;SAS_AF=0.0491;AA=T|||;VT=SNP
1	98663271	rs35492075	T	G	100	PASS	AC=333;AF=0.0664936;AN=5008;NS=2504;DP=17136;EAS_AF=0.002;AMR_AF=0.0447;AFR_AF=0.1135;EUR_AF=0.0915;SAS_AF=0.0593;AA=T|||;VT=SNP
1	98663358	rs75239457	G	T	100	PASS	AC=58;AF=0.0115815;AN=5008;NS=2504;DP=18756;EAS_AF=0;AMR_AF=0.0159;AFR_AF=0.0015;EUR_AF=0.0239;SAS_AF=0.0215;AA=G|||;VT=SNP
1	98663557	rs76685943	A	G	100	PASS	AC=22;AF=0.00439297;AN=5008;NS=2504;DP=19392;EAS_AF=0;AMR_AF=0.0086;AFR_AF=0.0008;EUR_AF=0.0119;SAS_AF=0.0031;AA=A|||;VT=SNP
1	98663926	rs17266983	C	T	100	PASS	AC=657;AF=0.13119;AN=5008;NS=2504;DP=21065;EAS_AF=0.1091;AMR_AF=0.1095;AFR_AF=0.0393;EUR_AF=0.2266;SAS_AF=0.1953;AA=C|||;VT=SNP
1	98664277	rs61788584	C	G	100	PASS	AC=657;AF=0.13119;AN=5008;NS=2504;DP=18978;EAS_AF=0.1091;AMR_AF=0.1167;AFR_AF=0.0121;EUR_AF=0.2555;SAS_AF=0.1973;AA=C|||;VT=SNP
1	98664991	rs12042564	G	A	100	PASS	AC=1686;AF=0.336661;AN=5008;NS=2504;DP=10911;EAS_AF=0.1637;AMR_AF=0.5029;AFR_AF=0.27;EUR_AF=0.497;SAS_AF=0.3221;AA=A|||;VT=SNP
1	98665332	rs140268532	G	A	100	PASS	AC=77;AF=0.0153754;AN=5008;NS=2504;DP=12451;EAS_AF=0.001;AMR_AF=0.0836;AFR_AF=0.0008;EUR_AF=0.0119;SAS_AF=0.0051;AA=G|||;VT=SNP
1	98665834	rs34660856	T	A	100	PASS	AC=182;AF=0.0363419;AN=5008;NS=2504;DP=16091;EAS_AF=0.002;AMR_AF=0.0403;AFR_AF=0.0053;EUR_AF=0.0855;SAS_AF=0.0603;AA=T|||;VT=SNP
1	98666125	rs11577139	C	A	100	PASS	AC=1649;AF=0.329273;AN=5008;NS=2504;DP=17463;EAS_AF=0.1796;AMR_AF=0.5418;AFR_AF=0.2655;EUR_AF=0.4284;SAS_AF=0.317;AA=C|||;VT=SNP
1	98666234	rs190923640	T	C	100	PASS	AC=21;AF=0.00419329;AN=5008;NS=2504;DP=16728;EAS_AF=0;AMR_AF=0.0086;AFR_AF=0.0008;EUR_AF=0.0109;SAS_AF=0.0031;AA=T|||;VT=SNP
1	98666383	rs17117942	G	A	100	PASS	AC=1378;AF=0.27516;AN=5008;NS=2504;DP=16808;EAS_AF=0.373;AMR_AF=0.1585;AFR_AF=0.3101;EUR_AF=0.2008;SAS_AF=0.2863;AA=A|||;VT=SNP
1	98666647	rs17267004	G	T	100	PASS	AC=45;AF=0.00898562;AN=5008;NS=2504;DP=17672;EAS_AF=0;AMR_AF=0.0014;AFR_AF=0.0015;EUR_AF=0.0109;SAS_AF=0.0317;AA=G|||;VT=SNP
1	98667088	rs139015522	G	A	100	PASS	AC=23;AF=0.00459265;AN=5008;NS=2504;DP=18805;EAS_AF=0;AMR_AF=0.0043;AFR_AF=0;EUR_AF=0.0179;SAS_AF=0.002;AA=G|||;VT=SNP
1	98667103	rs12042846	T	C	100	PASS	AC=920;AF=0.183706;AN=5008;NS=2504;DP=18953;EAS_AF=0.3313;AMR_AF=0.1297;AFR_AF=0.0651;EUR_AF=0.1769;SAS_AF=0.2372;AA=T|||;VT=SNP
1	98667546	rs822555	A	G	100	PASS	AC=2879;AF=0.57488;AN=5008;NS=2504;DP=19900;EAS_AF=0.5704;AMR_AF=0.6873;AFR_AF=0.4395;EUR_AF=0.6551;SAS_AF=0.6002;AA=G|||;VT=SNP
1	98668504	rs72719814	A	G	100	PASS	AC=22;AF=0.00439297;AN=5008;NS=2504;DP=18736;EAS_AF=0;AMR_AF=0.0029;AFR_AF=0;EUR_AF=0.0189;SAS_AF=0.001;AA=A|||;VT=SNP
1	98668916	rs1487307	T	G	100	PASS	AC=1300;AF=0.259585;AN=5008;NS=2504;DP=18188;EAS_AF=0.1885;AMR_AF=0.5029;AFR_AF=0.059;EUR_AF=0.4155;SAS_AF=0.271;AA=T|||;VT=SNP
1	98669164	rs822602	C	A	100	PASS	AC=4700;AF=0.938498;AN=5008;NS=2504;DP=14873;EAS_AF=0.8056;AMR_AF=0.9899;AFR_AF=0.9592;EUR_AF=0.9851;SAS_AF=0.9632;AA=A|||;VT=SNP
1	98669290	rs1352256	G	A	100	PASS	AC=1951;AF=0.389577;AN=5008;NS=2504;DP=16171;EAS_AF=0.2371;AMR_AF=0.5692;AFR_AF=0.3449;EUR_AF=0.501;SAS_AF=0.365;AA=G|||;VT=SNP
1	98669432	rs79573214	G	T	100	PASS	AC=796;AF=0.158946;AN=5008;NS=2504;DP=14965;EAS_AF=0.3284;AMR_AF=0.1138;AFR_AF=0.0083;EUR_AF=0.1541;SAS_AF=0.2249;AA=G|||;VT=SNP
1	98670030	rs187242489	G	C	100	PASS	AC=6;AF=0.00119808;AN=5008;NS=2504;DP=17271;EAS_AF=0;AMR_AF=0.0029;AFR_AF=0.0008;EUR_AF=0.003;SAS_AF=0;AA=t|||;VT=SNP
1	98670322	rs11165965	T	A	100	PASS	AC=772;AF=0.154153;AN=5008;NS=2504;DP=13449;EAS_AF=0.1012;AMR_AF=0.1729;AFR_AF=0.0212;EUR_AF=0.2465;SAS_AF=0.2802;AA=T|||;VT=SNP
1	98670496	rs4245672	G	A	100	PASS	AC=2698;AF=0.538738;AN=5008;NS=2504;DP=13222;EAS_AF=0.5188;AMR_AF=0.6671;AFR_AF=0.4002;EUR_AF=0.6392;SAS_AF=0.5521;AA=A|||;VT=SNP
1	98671145	rs72719817	C	G	100	PASS	AC=801;AF=0.159944;AN=5008;NS=2504;DP=17316;EAS_AF=0.3294;AMR_AF=0.1138;AFR_AF=0.0113;EUR_AF=0.1541;SAS_AF=0.2249;AA=C|||;VT=SNP
1	98671265	rs1487306	A	G	100	PASS	AC=3036;AF=0.60623;AN=5008;NS=2504;DP=18693;EAS_AF=0.5665;AMR_AF=0.6974;AFR_AF=0.5635;EUR_AF=0.6551;SAS_AF=0.59;AA=G|||;VT=SNP
1	98671507	rs1487304	C	A	100	PASS	AC=3263;AF=0.651558;AN=5008;NS=2504;DP=17885;EAS_AF=0.6706;AMR_AF=0.7046;AFR_AF=0.6498;EUR_AF=0.6571;SAS_AF=0.591;AA=A|||;VT=SNP
1	98672308	rs12568130	G	C	100	PASS	AC=2159;AF=0.43111;AN=5008;NS=2504;DP=20684;EAS_AF=0.2371;AMR_AF=0.5821;AFR_AF=0.4962;EUR_AF=0.501;SAS_AF=0.364;AA=C|||;VT=SNP
1	98672549	rs6676121	T	C	100	PASS	AC=2987;AF=0.596446;AN=5008;NS=2504;DP=20631;EAS_AF=0.5655;AMR_AF=0.6988;AFR_AF=0.5272;EUR_AF=0.6551;SAS_AF=0.589;AA=C|||;VT=SNP
1	98672971	rs6659077	G	A	100	PASS	AC=1307;AF=0.260982;AN=5008;NS=2504;DP=18192;EAS_AF=0.1885;AMR_AF=0.4914;AFR_AF=0.0703;EUR_AF=0.4155;SAS_AF=0.271;AA=G|||;VT=SNP
1	98673697	rs6662252	G	A	100	PASS	AC=1867;AF=0.372804;AN=5008;NS=2504;DP=18105;EAS_AF=0.1895;AMR_AF=0.5403;AFR_AF=0.3729;EUR_AF=0.4851;SAS_AF=0.3272;AA=G|||;VT=SNP
1	98673909	rs116196581	G	C	100	PASS	AC=797;AF=0.159145;AN=5008;NS=2504;DP=21184;EAS_AF=0.3294;AMR_AF=0.1138;AFR_AF=0.0083;EUR_AF=0.1541;SAS_AF=0.2249;AA=G|||;VT=SNP
1	98674895	rs76108660	A	G	100	PASS	AC=26;AF=0.00519169;AN=5008;NS=2504;DP=16579;EAS_AF=0;AMR_AF=0.0029;AFR_AF=0.0008;EUR_AF=0.0179;SAS_AF=0.0051;AA=A|||;VT=SNP
1	98675141	rs78249251	C	G	100	PASS	AC=796;AF=0.158946;AN=5008;NS=2504;DP=15027;EAS_AF=0.3294;AMR_AF=0.1138;AFR_AF=0.0083;EUR_AF=0.1541;SAS_AF=0.2239;AA=C|||;VT=SNP
1	98676367	rs12097515	G	A	100	PASS	AC=1871;AF=0.373602;AN=5008;NS=2504;DP=18141;EAS_AF=0.1895;AMR_AF=0.5403;AFR_AF=0.3759;EUR_AF=0.4851;SAS_AF=0.3272;AA=a|||;VT=SNP
1	98677115	rs11165967	T	C	100	PASS	AC=1880;AF=0.375399;AN=5008;NS=2504;DP=18207;EAS_AF=0.1895;AMR_AF=0.5418;AFR_AF=0.382;EUR_AF=0.4851;SAS_AF=0.3272;AA=c|||;VT=SNP
1	98680927	rs12743537	C	T	100	PASS	AC=1303;AF=0.260184;AN=5008;NS=2504;DP=15073;EAS_AF=0.1885;AMR_AF=0.4914;AFR_AF=0.0711;EUR_AF=0.4115;SAS_AF=0.2699;AA=C|||;VT=SNP
1	98681114	rs61788587	G	A	100	PASS	AC=1782;AF=0.355831;AN=5008;NS=2504;DP=16347;EAS_AF=0.1895;AMR_AF=0.5346;AFR_AF=0.3139;EUR_AF=0.4831;SAS_AF=0.3262;AA=g|||;VT=SNP
1	98681187	rs12027965	C	T	100	PASS	AC=2698;AF=0.538738;AN=5008;NS=2504;DP=17744;EAS_AF=0.5188;AMR_AF=0.6571;AFR_AF=0.4077;EUR_AF=0.6372;SAS_AF=0.5511;AA=T|||;VT=SNP
1	98682772	rs114914936	A	T	100	PASS	AC=148;AF=0.0295527;AN=5008;NS=2504;DP=17934;EAS_AF=0.001;AMR_AF=0.0288;AFR_AF=0.003;EUR_AF=0.0676;SAS_AF=0.0562;AA=A|||;VT=SNP
1	98683104	rs822617	C	T	100	PASS	AC=1136;AF=0.226837;AN=5008;NS=2504;DP=19205;EAS_AF=0.0476;AMR_AF=0.0951;AFR_AF=0.6377;EUR_AF=0.0875;SAS_AF=0.093;AA=T|||;VT=SNP
1	98683149	rs149063982	A	G	100	PASS	AC=29;AF=0.00579073;AN=5008;NS=2504;DP=19988;EAS_AF=0;AMR_AF=0.0101;AFR_AF=0.0008;EUR_AF=0.0149;SAS_AF=0.0061;AA=A|||;VT=SNP
1	98683720	rs1487294	C	T	100	PASS	AC=2235;AF=0.446286;AN=5008;NS=2504;DP=17841;EAS_AF=0.2361;AMR_AF=0.572;AFR_AF=0.5598;EUR_AF=0.502;SAS_AF=0.363;AA=T|||;VT=SNP
1	98684517	rs4950110	A	T	100	PASS	AC=1562;AF=0.311901;AN=5008;NS=2504;DP=15579;EAS_AF=0.1885;AMR_AF=0.5159;AFR_AF=0.1619;EUR_AF=0.4811;SAS_AF=0.3231;AA=-|||;VT=SNP
1	98684624	rs11577300	G	A	100	PASS	AC=1572;AF=0.313898;AN=5008;NS=2504;DP=17363;EAS_AF=0.1895;AMR_AF=0.5216;AFR_AF=0.1626;EUR_AF=0.4821;SAS_AF=0.3262;AA=G|||;VT=SNP
1	98685356	rs61788591	C	T	100	PASS	AC=1573;AF=0.314097;AN=5008;NS=2504;DP=13878;EAS_AF=0.1895;AMR_AF=0.5216;AFR_AF=0.1634;EUR_AF=0.4821;SAS_AF=0.3262;AA=C|||;VT=SNP
1	98686727	rs181229360	T	A	100	PASS	AC=54;AF=0.0107827;AN=5008;NS=2504;DP=15538;EAS_AF=0;AMR_AF=0.0187;AFR_AF=0.0015;EUR_AF=0.0219;SAS_AF=0.0174;AA=T|||;VT=SNP
1	98687363	rs1487293	G	A	100	PASS	AC=1572;AF=0.313898;AN=5008;NS=2504;DP=18048;EAS_AF=0.1895;AMR_AF=0.5216;AFR_AF=0.1626;EUR_AF=0.4821;SAS_AF=0.3262;AA=G|||;VT=SNP
1	98687633	rs2031245	C	A	100	PASS	AC=796;AF=0.158946;AN=5008;NS=2504;DP=17460;EAS_AF=0.3294;AMR_AF=0.1138;AFR_AF=0.0083;EUR_AF=0.1541;SAS_AF=0.2239;AA=C|||;VT=SNP
1	98687691	rs12129731	C	T	100	PASS	AC=840;AF=0.167732;AN=5008;NS=2504;DP=17508;EAS_AF=0.1002;AMR_AF=0.1801;AFR_AF=0.0666;EUR_AF=0.2465;SAS_AF=0.2843;AA=C|||;VT=SNP
1	98687883	rs1487292	C	A	100	PASS	AC=1573;AF=0.314097;AN=5008;NS=2504;DP=14898;EAS_AF=0.1905;AMR_AF=0.5216;AFR_AF=0.1626;EUR_AF=0.4821;SAS_AF=0.3262;AA=C|||;VT=SNP
1	98687976	rs1487291	G	A	100	PASS	AC=1572;AF=0.313898;AN=5008;NS=2504;DP=13463;EAS_AF=0.1895;AMR_AF=0.5216;AFR_AF=0.1626;EUR_AF=0.4821;SAS_AF=0.3262;AA=G|||;VT=SNP
1	98688280	rs822615	T	C	100	PASS	AC=3244;AF=0.647764;AN=5008;NS=2504;DP=16849;EAS_AF=0.5655;AMR_AF=0.7003;AFR_AF=0.7209;EUR_AF=0.6561;SAS_AF=0.5879;AA=c|||;VT=SNP
1	98688712	rs78703565	G	A	100	PASS	AC=206;AF=0.0411342;AN=5008;NS=2504;DP=17624;EAS_AF=0.001;AMR_AF=0.0288;AFR_AF=0.0469;EUR_AF=0.0676;SAS_AF=0.0562;AA=G|||;VT=SNP
1	98689392	rs12724493	C	A	100	PASS	AC=1579;AF=0.315296;AN=5008;NS=2504;DP=18512;EAS_AF=0.1895;AMR_AF=0.5216;AFR_AF=0.1626;EUR_AF=0.4851;SAS_AF=0.3303;AA=C|||;VT=SNP
1	98689515	rs822614	C	G	100	PASS	AC=3244;AF=0.647764;AN=5008;NS=2504;DP=17970;EAS_AF=0.5655;AMR_AF=0.7003;AFR_AF=0.7209;EUR_AF=0.6561;SAS_AF=0.5879;AA=G|||;VT=SNP
1	98690114	rs12753285	T	C	100	PASS	AC=1572;AF=0.313898;AN=5008;NS=2504;DP=12735;EAS_AF=0.1895;AMR_AF=0.5216;AFR_AF=0.1626;EUR_AF=0.4821;SAS_AF=0.3262;AA=T|||;VT=SNP
1	98690139	rs6683873	G	A	100	PASS	AC=3191;AF=0.637181;AN=5008;NS=2504;DP=13225;EAS_AF=0.5655;AMR_AF=0.6988;AFR_AF=0.6815;EUR_AF=0.6561;SAS_AF=0.5879;AA=A|||;VT=SNP
1	98690261	rs35116467	C	T	100	PASS	AC=1307;AF=0.260982;AN=5008;NS=2504;DP=13026;EAS_AF=0.1885;AMR_AF=0.4914;AFR_AF=0.0719;EUR_AF=0.4145;SAS_AF=0.2699;AA=C|||;VT=SNP
1	98690772	rs11165968	A	G	100	PASS	AC=2238;AF=0.446885;AN=5008;NS=2504;DP=18559;EAS_AF=0.2361;AMR_AF=0.5735;AFR_AF=0.5613;EUR_AF=0.502;SAS_AF=0.363;AA=G|||;VT=SNP
1	98691388	rs11165969	G	T	100	PASS	AC=841;AF=0.167931;AN=5008;NS=2504;DP=13594;EAS_AF=0.1002;AMR_AF=0.1801;AFR_AF=0.0666;EUR_AF=0.2475;SAS_AF=0.2843;AA=A|||;VT=SNP
1	98692622	rs822613	T	A	100	PASS	AC=4707;AF=0.939896;AN=5008;NS=2504;DP=17923;EAS_AF=0.8065;AMR_AF=0.9899;AFR_AF=0.9599;EUR_AF=0.9851;SAS_AF=0.9683;AA=A|||;VT=SNP
1	98693561	rs139182503	C	G	100	PASS	AC=20;AF=0.00399361;AN=5008;NS=2504;DP=17202;EAS_AF=0;AMR_AF=0.0072;AFR_AF=0;EUR_AF=0.0119;SAS_AF=0.0031;AA=C|||;VT=SNP
1	98694154	rs10875134	G	A	100	PASS	AC=3189;AF=0.636781;AN=5008;NS=2504;DP=17411;EAS_AF=0.5655;AMR_AF=0.6988;AFR_AF=0.68;EUR_AF=0.6561;SAS_AF=0.5879;AA=A|||;VT=SNP
1	98694943	rs75862172	T	A	100	PASS	AC=159;AF=0.0317492;AN=5008;NS=2504;DP=14954;EAS_AF=0.001;AMR_AF=0.0288;AFR_AF=0.0113;EUR_AF=0.0676;SAS_AF=0.0562;AA=T|||;VT=SNP
1	98695631	rs11578624	A	T	100	PASS	AC=1578;AF=0.315096;AN=5008;NS=2504;DP=16336;EAS_AF=0.1895;AMR_AF=0.5216;AFR_AF=0.1626;EUR_AF=0.4851;SAS_AF=0.3292;AA=A|||;VT=SNP
1	98695915	rs72719839	T	C	100	PASS	AC=799;AF=0.159545;AN=5008;NS=2504;DP=19342;EAS_AF=0.3294;AMR_AF=0.1138;AFR_AF=0.0091;EUR_AF=0.1541;SAS_AF=0.226;AA=T|||;VT=SNP
1	98697534	rs12759120	A	G	100	PASS	AC=1576;AF=0.314696;AN=5008;NS=2504;DP=13676;EAS_AF=0.1895;AMR_AF=0.5216;AFR_AF=0.1626;EUR_AF=0.4851;SAS_AF=0.3272;AA=A|||;VT=SNP
1	98698309	rs6677305	A	G	100	PASS	AC=3207;AF=0.640375;AN=5008;NS=2504;DP=18187;EAS_AF=0.5655;AMR_AF=0.7003;AFR_AF=0.6876;EUR_AF=0.659;SAS_AF=0.592;AA=G|||;VT=SNP
1	98698557	rs6672621	C	T	100	PASS	AC=809;AF=0.161542;AN=5008;NS=2504;DP=21068;EAS_AF=0.3304;AMR_AF=0.1138;AFR_AF=0.0151;EUR_AF=0.1541;SAS_AF=0.227;AA=c|||;VT=SNP
1	98699750	rs75051181	A	G	100	PASS	AC=159;AF=0.0317492;AN=5008;NS=2504;DP=20236;EAS_AF=0.001;AMR_AF=0.0288;AFR_AF=0.0113;EUR_AF=0.0676;SAS_AF=0.0562;AA=A|||;VT=SNP
1	98700014	rs4950111	T	G	100	PASS	AC=3191;AF=0.637181;AN=5008;NS=2504;DP=19284;EAS_AF=0.5645;AMR_AF=0.6988;AFR_AF=0.677;EUR_AF=0.659;SAS_AF=0.592;AA=G|||;VT=SNP
1	98700325	rs2200582	T	C	100	PASS	AC=845;AF=0.16873;AN=5008;NS=2504;DP=17678;EAS_AF=0.1002;AMR_AF=0.1801;AFR_AF=0.0673;EUR_AF=0.2475;SAS_AF=0.2873;AA=T|||;VT=SNP
1	98700623	rs12041603	C	T	100	PASS	AC=799;AF=0.159545;AN=5008;NS=2504;DP=19779;EAS_AF=0.3294;AMR_AF=0.1138;AFR_AF=0.0091;EUR_AF=0.1541;SAS_AF=0.226;AA=C|||;VT=SNP
1	98700681	rs12564403	A	C	100	PASS	AC=1374;AF=0.274361;AN=5008;NS=2504;DP=18616;EAS_AF=0.1885;AMR_AF=0.4928;AFR_AF=0.1172;EUR_AF=0.4175;SAS_AF=0.273;AA=A|||;VT=SNP
1	98701022	rs142155171	C	T	100	PASS	AC=44;AF=0.00878594;AN=5008;NS=2504;DP=19021;EAS_AF=0.002;AMR_AF=0.0115;AFR_AF=0.0015;EUR_AF=0.0278;SAS_AF=0.0041;AA=C|||;VT=SNP
1	98701571	rs2391926	A	G	100	PASS	AC=965;AF=0.192692;AN=5008;NS=2504;DP=18411;EAS_AF=0.3333;AMR_AF=0.1268;AFR_AF=0.1248;EUR_AF=0.1541;SAS_AF=0.226;AA=A|||;VT=SNP
1	98701786	rs2129577	T	C	100	PASS	AC=1315;AF=0.26258;AN=5008;NS=2504;DP=20030;EAS_AF=0.1885;AMR_AF=0.4914;AFR_AF=0.0734;EUR_AF=0.4175;SAS_AF=0.273;AA=T|||;VT=SNP
1	98702038	rs2171368	T	C	100	PASS	AC=3212;AF=0.641374;AN=5008;NS=2504;DP=19970;EAS_AF=0.5655;AMR_AF=0.7003;AFR_AF=0.6914;EUR_AF=0.659;SAS_AF=0.592;AA=C|||;VT=SNP
1	98702457	rs114567348	A	G	100	PASS	AC=55;AF=0.0109824;AN=5008;NS=2504;DP=18617;EAS_AF=0;AMR_AF=0.0187;AFR_AF=0.0023;EUR_AF=0.0219;SAS_AF=0.0174;AA=A|||;VT=SNP
1	98702869	rs34074228	A	T	100	PASS	AC=1564;AF=0.3123;AN=5008;NS=2504;DP=19217;EAS_AF=0.1855;AMR_AF=0.5216;AFR_AF=0.1543;EUR_AF=0.4861;SAS_AF=0.3292;AA=A|||;VT=SNP
1	98703049	rs12028859	T	C	100	PASS	AC=802;AF=0.160144;AN=5008;NS=2504;DP=19168;EAS_AF=0.3333;AMR_AF=0.1138;AFR_AF=0.0083;EUR_AF=0.1541;SAS_AF=0.226;AA=T|||;VT=SNP
1	98703132	rs2171367	A	G	100	PASS	AC=3039;AF=0.606829;AN=5008;NS=2504;DP=19250;EAS_AF=0.5655;AMR_AF=0.6873;AFR_AF=0.5666;EUR_AF=0.66;SAS_AF=0.592;AA=A|||;VT=SNP
1	98703161	rs2171366	A	G	100	PASS	AC=1568;AF=0.313099;AN=5008;NS=2504;DP=19198;EAS_AF=0.1895;AMR_AF=0.5216;AFR_AF=0.1543;EUR_AF=0.4861;SAS_AF=0.3292;AA=G|||;VT=SNP
1	98703448	rs61788594	T	G	100	PASS	AC=1569;AF=0.313299;AN=5008;NS=2504;DP=18180;EAS_AF=0.1895;AMR_AF=0.5216;AFR_AF=0.1551;EUR_AF=0.4861;SAS_AF=0.3292;AA=G|||;VT=SNP
1	98704099	rs12733307	T	C	100	PASS	AC=1568;AF=0.313099;AN=5008;NS=2504;DP=18707;EAS_AF=0.1895;AMR_AF=0.5216;AFR_AF=0.1543;EUR_AF=0.4851;SAS_AF=0.3303;AA=T|||;VT=SNP
1	98704146	rs114357112	G	C	100	PASS	AC=159;AF=0.0317492;AN=5008;NS=2504;DP=18559;EAS_AF=0.001;AMR_AF=0.0288;AFR_AF=0.0113;EUR_AF=0.0676;SAS_AF=0.0562;AA=G|||;VT=SNP
1	98704389	rs12404514	T	A	100	PASS	AC=1316;AF=0.26278;AN=5008;NS=2504;DP=20075;EAS_AF=0.1895;AMR_AF=0.4928;AFR_AF=0.0726;EUR_AF=0.4175;SAS_AF=0.273;AA=T|||;VT=SNP
1	98704539	rs7520464	G	A	100	PASS	AC=3213;AF=0.641573;AN=5008;NS=2504;DP=20181;EAS_AF=0.5655;AMR_AF=0.7003;AFR_AF=0.6914;EUR_AF=0.659;SAS_AF=0.593;AA=A|||;VT=SNP
1	98705370	rs12735193	A	G	100	PASS	AC=1314;AF=0.26238;AN=5008;NS=2504;DP=17223;EAS_AF=0.1885;AMR_AF=0.4928;AFR_AF=0.0719;EUR_AF=0.4175;SAS_AF=0.273;AA=A|||;VT=SNP
1	98705491	rs12739475	T	C	100	PASS	AC=1565;AF=0.3125;AN=5008;NS=2504;DP=17229;EAS_AF=0.1895;AMR_AF=0.5231;AFR_AF=0.1528;EUR_AF=0.4841;SAS_AF=0.3292;AA=T|||;VT=SNP
1	98706205	rs28708456	A	G	100	PASS	AC=264;AF=0.0527157;AN=5008;NS=2504;DP=14387;EAS_AF=0.001;AMR_AF=0.0303;AFR_AF=0.0908;EUR_AF=0.0666;SAS_AF=0.0562;AA=A|||;VT=SNP
1	98706570	rs4950115	T	C	100	PASS	AC=1291;AF=0.257788;AN=5008;NS=2504;DP=13771;EAS_AF=0.1855;AMR_AF=0.4928;AFR_AF=0.0582;EUR_AF=0.4165;SAS_AF=0.272;AA=T|||;VT=SNP
1	98707564	rs76112066	G	A	100	PASS	AC=209;AF=0.0417332;AN=5008;NS=2504;DP=13771;EAS_AF=0.001;AMR_AF=0.0303;AFR_AF=0.0492;EUR_AF=0.0666;SAS_AF=0.0562;AA=G|||;VT=SNP
1	98708386	rs34169331	A	T	100	PASS	AC=1308;AF=0.261182;AN=5008;NS=2504;DP=15838;EAS_AF=0.1845;AMR_AF=0.4928;AFR_AF=0.0703;EUR_AF=0.4175;SAS_AF=0.273;AA=A|||;VT=SNP
1	98708633	rs116814124	C	T	100	PASS	AC=49;AF=0.00978435;AN=5008;NS=2504;DP=18728;EAS_AF=0;AMR_AF=0.0115;AFR_AF=0.0008;EUR_AF=0.0348;SAS_AF=0.0051;AA=C|||;VT=SNP
1	98709161	rs114976293	A	G	100	PASS	AC=157;AF=0.0313498;AN=5008;NS=2504;DP=16778;EAS_AF=0.001;AMR_AF=0.0288;AFR_AF=0.0106;EUR_AF=0.0666;SAS_AF=0.0562;AA=A|||;VT=SNP
1	98709946	rs822611	A	G	100	PASS	AC=4766;AF=0.951677;AN=5008;NS=2504;DP=16584;EAS_AF=0.8095;AMR_AF=0.9942;AFR_AF=1;EUR_AF=0.9861;SAS_AF=0.9673;AA=G|||;VT=SNP
1	98710024	rs80339897	C	T	100	PASS	AC=204;AF=0.0407348;AN=5008;NS=2504;DP=15138;EAS_AF=0.001;AMR_AF=0.0288;AFR_AF=0.0461;EUR_AF=0.0666;SAS_AF=0.0562;AA=T|||;VT=SNP
1	98711163	rs1580486	A	T	100	PASS	AC=3223;AF=0.64357;AN=5008;NS=2504;DP=14843;EAS_AF=0.5635;AMR_AF=0.6974;AFR_AF=0.702;EUR_AF=0.659;SAS_AF=0.593;AA=T|||;VT=SNP
1	98712289	rs79948264	G	A	100	PASS	AC=204;AF=0.0407348;AN=5008;NS=2504;DP=14669;EAS_AF=0.001;AMR_AF=0.0288;AFR_AF=0.0461;EUR_AF=0.0666;SAS_AF=0.0562;AA=G|||;VT=SNP
1	98712294	rs11165972	T	G	100	PASS	AC=966;AF=0.192891;AN=5008;NS=2504;DP=14498;EAS_AF=0.3274;AMR_AF=0.1254;AFR_AF=0.1271;EUR_AF=0.1551;SAS_AF=0.2301;AA=T|||;VT=SNP
1	98712337	rs12030857	G	T	100	PASS	AC=792;AF=0.158147;AN=5008;NS=2504;DP=12933;EAS_AF=0.3254;AMR_AF=0.111;AFR_AF=0.0083;EUR_AF=0.1531;SAS_AF=0.227;AA=G|||;VT=SNP
1	98712356	rs12030892	G	A	100	PASS	AC=797;AF=0.159145;AN=5008;NS=2504;DP=13237;EAS_AF=0.3274;AMR_AF=0.1124;AFR_AF=0.0091;EUR_AF=0.1541;SAS_AF=0.227;AA=G|||;VT=SNP
1	98712478	rs10875135	A	G	100	PASS	AC=1878;AF=0.375;AN=5008;NS=2504;DP=11284;EAS_AF=0.2351;AMR_AF=0.5346;AFR_AF=0.3986;EUR_AF=0.4374;SAS_AF=0.3098;AA=A|||;VT=SNP
1	98712673	rs80247004	T	G	100	PASS	AC=158;AF=0.0315495;AN=5008;NS=2504;DP=17414;EAS_AF=0.001;AMR_AF=0.0288;AFR_AF=0.0113;EUR_AF=0.0666;SAS_AF=0.0562;AA=T|||;VT=SNP
1	98713454	rs1487290	G	A	100	PASS	AC=210;AF=0.0419329;AN=5008;NS=2504;DP=19827;EAS_AF=0.001;AMR_AF=0.0303;AFR_AF=0.0492;EUR_AF=0.0676;SAS_AF=0.0562;AA=g|||;VT=SNP
1	98714112	rs12404420	T	G	100	PASS	AC=850;AF=0.169728;AN=5008;NS=2504;DP=19161;EAS_AF=0.1002;AMR_AF=0.1801;AFR_AF=0.0673;EUR_AF=0.2515;SAS_AF=0.2883;AA=T|||;VT=SNP
1	98714456	rs75468679	A	G	100	PASS	AC=157;AF=0.0313498;AN=5008;NS=2504;DP=19409;EAS_AF=0.001;AMR_AF=0.0288;AFR_AF=0.0106;EUR_AF=0.0666;SAS_AF=0.0562;AA=A|||;VT=SNP
1	98714970	rs13374691	T	A	100	PASS	AC=208;AF=0.0415335;AN=5008;NS=2504;DP=19524;EAS_AF=0.001;AMR_AF=0.0303;AFR_AF=0.0492;EUR_AF=0.0656;SAS_AF=0.0562;AA=T|||;VT=SNP
1	98715203	rs12405617	G	T	100	PASS	AC=1310;AF=0.261581;AN=5008;NS=2504;DP=20612;EAS_AF=0.1845;AMR_AF=0.4942;AFR_AF=0.0703;EUR_AF=0.4185;SAS_AF=0.273;AA=G|||;VT=SNP
1	98715209	rs13375041	G	A	100	PASS	AC=208;AF=0.0415335;AN=5008;NS=2504;DP=20251;EAS_AF=0.001;AMR_AF=0.0303;AFR_AF=0.0492;EUR_AF=0.0656;SAS_AF=0.0562;AA=G|||;VT=SNP
1	98715770	rs12070862	A	C	100	PASS	AC=2092;AF=0.417732;AN=5008;NS=2504;DP=17863;EAS_AF=0.2361;AMR_AF=0.5663;AFR_AF=0.4478;EUR_AF=0.506;SAS_AF=0.3681;AA=a|||;VT=SNP
1	98716696	rs189075317	C	T	100	PASS	AC=19;AF=0.00379393;AN=5008;NS=2504;DP=19744;EAS_AF=0;AMR_AF=0.0086;AFR_AF=0.0008;EUR_AF=0.0089;SAS_AF=0.0031;AA=C|||;VT=SNP
1	98716697	rs115564638	G	A	100	PASS	AC=22;AF=0.00439297;AN=5008;NS=2504;DP=19648;EAS_AF=0;AMR_AF=0.0029;AFR_AF=0.0061;EUR_AF=0.0099;SAS_AF=0.002;AA=G|||;VT=SNP
1	98716836	rs74565802	C	A	100	PASS	AC=203;AF=0.0405351;AN=5008;NS=2504;DP=18285;EAS_AF=0.001;AMR_AF=0.0288;AFR_AF=0.0461;EUR_AF=0.0656;SAS_AF=0.0562;AA=C|||;VT=SNP
1	98717269	rs150292618	C	T	100	PASS	AC=21;AF=0.00419329;AN=5008;NS=2504;DP=17281;EAS_AF=0;AMR_AF=0.0072;AFR_AF=0;EUR_AF=0.0129;SAS_AF=0.0031;AA=C|||;VT=SNP
1	98717520	rs116432247	T	C	100	PASS	AC=209;AF=0.0417332;AN=5008;NS=2504;DP=18945;EAS_AF=0.001;AMR_AF=0.0303;AFR_AF=0.0492;EUR_AF=0.0666;SAS_AF=0.0562;AA=C|||;VT=SNP
1	98719006	rs1015212	A	G	100	PASS	AC=3228;AF=0.644569;AN=5008;NS=2504;DP=18548;EAS_AF=0.5635;AMR_AF=0.7003;AFR_AF=0.7171;EUR_AF=0.661;SAS_AF=0.5736;AA=G|||;VT=SNP
1	98719258	rs12406167	T	C	100	PASS	AC=1303;AF=0.260184;AN=5008;NS=2504;DP=18931;EAS_AF=0.1875;AMR_AF=0.4971;AFR_AF=0.059;EUR_AF=0.4195;SAS_AF=0.2751;AA=T|||;VT=SNP
1	98719689	rs10783086	G	T	100	PASS	AC=1863;AF=0.372005;AN=5008;NS=2504;DP=13464;EAS_AF=0.2312;AMR_AF=0.5331;AFR_AF=0.3926;EUR_AF=0.4354;SAS_AF=0.3098;AA=G|||;VT=SNP
1	98720223	rs1155645	G	A	100	PASS	AC=1881;AF=0.375599;AN=5008;NS=2504;DP=15851;EAS_AF=0.2341;AMR_AF=0.5346;AFR_AF=0.3986;EUR_AF=0.4384;SAS_AF=0.3129;AA=G|||;VT=SNP
1	98720270	rs1155644	C	T	100	PASS	AC=1414;AF=0.282348;AN=5008;NS=2504;DP=15162;EAS_AF=0.1845;AMR_AF=0.4986;AFR_AF=0.1437;EUR_AF=0.4195;SAS_AF=0.2761;AA=C|||;VT=SNP
1	98720605	rs116185972	C	G	100	PASS	AC=157;AF=0.0313498;AN=5008;NS=2504;DP=15344;EAS_AF=0.001;AMR_AF=0.0288;AFR_AF=0.0106;EUR_AF=0.0666;SAS_AF=0.0562;AA=C|||;VT=SNP
1	98721265	rs79073170	A	G	100	PASS	AC=208;AF=0.0415335;AN=5008;NS=2504;DP=16518;EAS_AF=0.001;AMR_AF=0.0303;AFR_AF=0.0492;EUR_AF=0.0656;SAS_AF=0.0562;AA=A|||;VT=SNP
1	98721370	rs10158172	C	A	100	PASS	AC=206;AF=0.0411342;AN=5008;NS=2504;DP=16599;EAS_AF=0.001;AMR_AF=0.0303;AFR_AF=0.0477;EUR_AF=0.0646;SAS_AF=0.0573;AA=A|||;VT=SNP
1	98721515	rs75393468	A	G	100	PASS	AC=21;AF=0.00419329;AN=5008;NS=2504;DP=14837;EAS_AF=0;AMR_AF=0.0086;AFR_AF=0.0008;EUR_AF=0.0129;SAS_AF=0.001;AA=A|||;VT=SNP
1	98721794	rs1408082	T	G	100	PASS	AC=3217;AF=0.642372;AN=5008;NS=2504;DP=10520;EAS_AF=0.5655;AMR_AF=0.6988;AFR_AF=0.6929;EUR_AF=0.6571;SAS_AF=0.5982;AA=G|||;VT=SNP
1	98722783	rs76902244	G	A	100	PASS	AC=207;AF=0.0413339;AN=5008;NS=2504;DP=13777;EAS_AF=0.001;AMR_AF=0.0303;AFR_AF=0.0492;EUR_AF=0.0646;SAS_AF=0.0562;AA=A|||;VT=SNP
1	98723877	rs148853973	A	C	100	PASS	AC=74;AF=0.0147764;AN=5008;NS=2504;DP=15923;EAS_AF=0;AMR_AF=0.0144;AFR_AF=0.0015;EUR_AF=0.0348;SAS_AF=0.0276;AA=A|||;VT=SNP
1	98723909	rs79144630	G	A	100	PASS	AC=208;AF=0.0415335;AN=5008;NS=2504;DP=16178;EAS_AF=0.001;AMR_AF=0.0303;AFR_AF=0.0499;EUR_AF=0.0646;SAS_AF=0.0562;AA=A|||;VT=SNP
1	98725017	rs2031244	G	A	100	PASS	AC=1496;AF=0.298722;AN=5008;NS=2504;DP=16233;EAS_AF=0.1806;AMR_AF=0.5;AFR_AF=0.2118;EUR_AF=0.4185;SAS_AF=0.272;AA=G|||;VT=SNP
1	98725075	rs79374047	T	C	100	PASS	AC=202;AF=0.0403355;AN=5008;NS=2504;DP=17396;EAS_AF=0.001;AMR_AF=0.0288;AFR_AF=0.0461;EUR_AF=0.0646;SAS_AF=0.0562;AA=T|||;VT=SNP
1	98725129	rs77896850	C	T	100	PASS	AC=207;AF=0.0413339;AN=5008;NS=2504;DP=17322;EAS_AF=0.001;AMR_AF=0.0303;AFR_AF=0.0492;EUR_AF=0.0646;SAS_AF=0.0562;AA=T|||;VT=SNP
1	98725352	rs11165974	C	T	100	PASS	AC=690;AF=0.13778;AN=5008;NS=2504;DP=15355;EAS_AF=0.3125;AMR_AF=0.0893;AFR_AF=0.0053;EUR_AF=0.1203;SAS_AF=0.1892;AA=C|||;VT=SNP
1	98725928	rs75629412	C	T	100	PASS	AC=207;AF=0.0413339;AN=5008;NS=2504;DP=15672;EAS_AF=0.001;AMR_AF=0.0303;AFR_AF=0.0507;EUR_AF=0.0636;SAS_AF=0.0552;AA=T|||;VT=SNP
1	98725996	rs71657290	C	T	100	PASS	AC=74;AF=0.0147764;AN=5008;NS=2504;DP=17045;EAS_AF=0;AMR_AF=0.0144;AFR_AF=0.0015;EUR_AF=0.0348;SAS_AF=0.0276;AA=C|||;VT=SNP
1	98726600	rs79942657	T	C	100	PASS	AC=17;AF=0.00339457;AN=5008;NS=2504;DP=18848;EAS_AF=0;AMR_AF=0.0058;AFR_AF=0.0008;EUR_AF=0.0119;SAS_AF=0;AA=T|||;VT=SNP
1	98726830	rs6670774	A	G	100	PASS	AC=312;AF=0.0623003;AN=5008;NS=2504;DP=18687;EAS_AF=0.0764;AMR_AF=0.0562;AFR_AF=0.0582;EUR_AF=0.0775;SAS_AF=0.0419;AA=A|||;VT=SNP
1	98727000	rs11165975	C	A	100	PASS	AC=268;AF=0.0535144;AN=5008;NS=2504;DP=19463;EAS_AF=0.001;AMR_AF=0.0346;AFR_AF=0.093;EUR_AF=0.0606;SAS_AF=0.0603;AA=A|||;VT=SNP
1	98727701	rs1535732	C	T	100	PASS	AC=2263;AF=0.451877;AN=5008;NS=2504;DP=20478;EAS_AF=0.5377;AMR_AF=0.4107;AFR_AF=0.6445;EUR_AF=0.1789;SAS_AF=0.4131;AA=T|||;VT=SNP
1	98727706	rs1471908	A	G	100	PASS	AC=752;AF=0.15016;AN=5008;NS=2504;DP=20488;EAS_AF=0.1022;AMR_AF=0.2608;AFR_AF=0.1891;EUR_AF=0.0686;SAS_AF=0.1524;AA=A|||;VT=SNP
1	98727780	rs12751197	C	A	100	PASS	AC=2482;AF=0.495607;AN=5008;NS=2504;DP=20218;EAS_AF=0.4177;AMR_AF=0.4741;AFR_AF=0.3162;EUR_AF=0.6451;SAS_AF=0.68;AA=A|||;VT=SNP
1	98728006	rs822610	G	A	100	PASS	AC=4038;AF=0.80631;AN=5008;NS=2504;DP=20946;EAS_AF=0.874;AMR_AF=0.8343;AFR_AF=0.9039;EUR_AF=0.7127;SAS_AF=0.681;AA=A|||;VT=SNP
1	98728204	rs12134140	A	G	100	PASS	AC=1145;AF=0.228634;AN=5008;NS=2504;DP=17390;EAS_AF=0.1865;AMR_AF=0.3012;AFR_AF=0.1006;EUR_AF=0.3628;SAS_AF=0.2556;AA=A|||;VT=SNP
1	98728739	rs77966234	T	A	100	PASS	AC=37;AF=0.00738818;AN=5008;NS=2504;DP=17025;EAS_AF=0;AMR_AF=0.0216;AFR_AF=0.0008;EUR_AF=0.0209;SAS_AF=0;AA=T|||;VT=SNP
1	98729165	rs17118062	G	C	100	PASS	AC=169;AF=0.033746;AN=5008;NS=2504;DP=19908;EAS_AF=0.1329;AMR_AF=0.0072;AFR_AF=0.0113;EUR_AF=0.005;SAS_AF=0.0102;AA=G|||;VT=SNP
1	98730703	rs77201322	A	G	100	PASS	AC=172;AF=0.034345;AN=5008;NS=2504;DP=16983;EAS_AF=0.1349;AMR_AF=0.0072;AFR_AF=0.0121;EUR_AF=0.005;SAS_AF=0.0102;AA=A|||;VT=SNP
1	98730711	rs11586707	T	C	100	PASS	AC=907;AF=0.18111;AN=5008;NS=2504;DP=17005;EAS_AF=0.3125;AMR_AF=0.1542;AFR_AF=0.1241;EUR_AF=0.0984;SAS_AF=0.227;AA=C|||;VT=SNP
1	98730780	rs11586315	A	G	100	PASS	AC=895;AF=0.178714;AN=5008;NS=2504;DP=15346;EAS_AF=0.3135;AMR_AF=0.1542;AFR_AF=0.1142;EUR_AF=0.0984;SAS_AF=0.227;AA=A|||;VT=SNP
1	98730925	rs822607	A	C	100	PASS	AC=1520;AF=0.303514;AN=5008;NS=2504;DP=16791;EAS_AF=0.3125;AMR_AF=0.2089;AFR_AF=0.4818;EUR_AF=0.1789;SAS_AF=0.2485;AA=C|||;VT=SNP
1	98731204	rs10489933	C	G	100	PASS	AC=1003;AF=0.20028;AN=5008;NS=2504;DP=16575;EAS_AF=0.3125;AMR_AF=0.1599;AFR_AF=0.1936;EUR_AF=0.0984;SAS_AF=0.227;AA=G|||;VT=SNP
1	98731450	rs4141860	A	G	100	PASS	AC=170;AF=0.0339457;AN=5008;NS=2504;DP=16782;EAS_AF=0.1349;AMR_AF=0.0072;AFR_AF=0.0106;EUR_AF=0.005;SAS_AF=0.0102;AA=A|||;VT=SNP
1	98731911	rs10875136	G	A	100	PASS	AC=986;AF=0.196885;AN=5008;NS=2504;DP=15537;EAS_AF=0.2212;AMR_AF=0.2435;AFR_AF=0.0598;EUR_AF=0.2863;SAS_AF=0.2321;AA=G|||;VT=SNP
1	98732955	rs10489932	G	A	100	PASS	AC=893;AF=0.178315;AN=5008;NS=2504;DP=17603;EAS_AF=0.3115;AMR_AF=0.1542;AFR_AF=0.1142;EUR_AF=0.0984;SAS_AF=0.227;AA=G|||;VT=SNP
1	98733565	rs76596642	G	A	100	PASS	AC=12;AF=0.00239617;AN=5008;NS=2504;DP=18173;EAS_AF=0;AMR_AF=0.0014;AFR_AF=0.0015;EUR_AF=0.007;SAS_AF=0.002;AA=G|||;VT=SNP
1	98733591	rs17358243	G	A	100	PASS	AC=29;AF=0.00579073;AN=5008;NS=2504;DP=18219;EAS_AF=0;AMR_AF=0.0072;AFR_AF=0.0008;EUR_AF=0.0199;SAS_AF=0.0031;AA=G|||;VT=SNP
1	98734301	rs11585586	A	G	100	PASS	AC=112;AF=0.0223642;AN=5008;NS=2504;DP=19969;EAS_AF=0;AMR_AF=0.0418;AFR_AF=0.0008;EUR_AF=0.0606;SAS_AF=0.0215;AA=A|||;VT=SNP
1	98734956	rs36173104	A	C	100	PASS	AC=31;AF=0.0061901;AN=5008;NS=2504;DP=14422;EAS_AF=0;AMR_AF=0.0115;AFR_AF=0.0015;EUR_AF=0.0149;SAS_AF=0.0061;AA=A|||;VT=SNP
1	98735592	rs11808087	T	A	100	PASS	AC=894;AF=0.178514;AN=5008;NS=2504;DP=10501;EAS_AF=0.3125;AMR_AF=0.1542;AFR_AF=0.1142;EUR_AF=0.0984;SAS_AF=0.227;AA=T|||;VT=SNP
1	98736012	rs138789715	C	T	100	PASS	AC=11;AF=0.00219649;AN=5008;NS=2504;DP=17732;EAS_AF=0;AMR_AF=0.0058;AFR_AF=0.0008;EUR_AF=0.004;SAS_AF=0.002;AA=C|||;VT=SNP
1	98736226	rs58258211	A	G	100	PASS	AC=894;AF=0.178514;AN=5008;NS=2504;DP=19131;EAS_AF=0.3125;AMR_AF=0.1542;AFR_AF=0.1142;EUR_AF=0.0984;SAS_AF=0.227;AA=A|||;VT=SNP
1	98736392	rs78673640	A	T	100	PASS	AC=217;AF=0.0433307;AN=5008;NS=2504;DP=19562;EAS_AF=0;AMR_AF=0.0303;AFR_AF=0.0749;EUR_AF=0.0755;SAS_AF=0.0215;AA=A|||;VT=SNP
1	98738409	rs78484861	G	A	100	PASS	AC=37;AF=0.00738818;AN=5008;NS=2504;DP=17354;EAS_AF=0;AMR_AF=0.0043;AFR_AF=0;EUR_AF=0.0239;SAS_AF=0.0102;AA=G|||;VT=SNP
1	98740105	rs148079626	C	T	100	PASS	AC=23;AF=0.00459265;AN=5008;NS=2504;DP=18341;EAS_AF=0;AMR_AF=0.0029;AFR_AF=0.0015;EUR_AF=0.0159;SAS_AF=0.0031;AA=C|||;VT=SNP
1	98740218	rs115168843	C	T	100	PASS	AC=37;AF=0.00738818;AN=5008;NS=2504;DP=18053;EAS_AF=0;AMR_AF=0.0216;AFR_AF=0.0008;EUR_AF=0.0209;SAS_AF=0;AA=C|||;VT=SNP
1	98740356	rs17118102	C	T	100	PASS	AC=894;AF=0.178514;AN=5008;NS=2504;DP=15476;EAS_AF=0.3125;AMR_AF=0.1542;AFR_AF=0.1142;EUR_AF=0.0984;SAS_AF=0.227;AA=T|||;VT=SNP
1	98741424	rs10489931	G	T	100	PASS	AC=67;AF=0.0133786;AN=5008;NS=2504;DP=19259;EAS_AF=0;AMR_AF=0.0115;AFR_AF=0.0129;EUR_AF=0.0308;SAS_AF=0.0112;AA=G|||;VT=SNP
1	98741545	rs115062876	T	G	100	PASS	AC=204;AF=0.0407348;AN=5008;NS=2504;DP=17425;EAS_AF=0.001;AMR_AF=0.0663;AFR_AF=0.003;EUR_AF=0.0835;SAS_AF=0.0706;AA=T|||;VT=SNP
1	98741750	rs6664132	C	A	100	PASS	AC=991;AF=0.197883;AN=5008;NS=2504;DP=18702;EAS_AF=0.3135;AMR_AF=0.1599;AFR_AF=0.1846;EUR_AF=0.0984;SAS_AF=0.226;AA=A|||;VT=SNP
1	98742460	rs1352255	A	G	100	PASS	AC=524;AF=0.104633;AN=5008;NS=2504;DP=19069;EAS_AF=0;AMR_AF=0.049;AFR_AF=0.2935;EUR_AF=0.0805;SAS_AF=0.0215;AA=A|||;VT=SNP
1	98742777	rs11577467	C	A	100	PASS	AC=894;AF=0.178514;AN=5008;NS=2504;DP=17251;EAS_AF=0.3125;AMR_AF=0.1542;AFR_AF=0.1142;EUR_AF=0.0984;SAS_AF=0.227;AA=C|||;VT=SNP
1	98742786	rs10489930	T	C	100	PASS	AC=894;AF=0.178514;AN=5008;NS=2504;DP=16927;EAS_AF=0.3125;AMR_AF=0.1542;AFR_AF=0.1142;EUR_AF=0.0984;SAS_AF=0.227;AA=T|||;VT=SNP
1	98742814	rs11577469	C	G	100	PASS	AC=990;AF=0.197684;AN=5008;NS=2504;DP=17568;EAS_AF=0.3125;AMR_AF=0.1599;AFR_AF=0.1838;EUR_AF=0.0984;SAS_AF=0.227;AA=G|||;VT=SNP
1	98743555	rs2391927	G	A	100	PASS	AC=895;AF=0.178714;AN=5008;NS=2504;DP=19525;EAS_AF=0.3135;AMR_AF=0.1542;AFR_AF=0.1142;EUR_AF=0.0984;SAS_AF=0.227;AA=G|||;VT=SNP
1	98744169	rs12143154	G	A	100	PASS	AC=987;AF=0.197085;AN=5008;NS=2504;DP=14761;EAS_AF=0.2222;AMR_AF=0.2435;AFR_AF=0.0598;EUR_AF=0.2873;SAS_AF=0.2311;AA=G|||;VT=SNP
1	98744184	rs17118112	A	G	100	PASS	AC=991;AF=0.197883;AN=5008;NS=2504;DP=15037;EAS_AF=0.3125;AMR_AF=0.1599;AFR_AF=0.1846;EUR_AF=0.0984;SAS_AF=0.227;AA=G|||;VT=SNP
1	98744894	rs140682381	G	C	100	PASS	AC=16;AF=0.00319489;AN=5008;NS=2504;DP=17955;EAS_AF=0;AMR_AF=0.0086;AFR_AF=0.0015;EUR_AF=0.008;SAS_AF=0;AA=G|||;VT=SNP
1	98745188	rs115425064	A	G	100	PASS	AC=70;AF=0.0139776;AN=5008;NS=2504;DP=17834;EAS_AF=0;AMR_AF=0.0202;AFR_AF=0.0015;EUR_AF=0.0229;SAS_AF=0.0317;AA=A|||;VT=SNP
1	98745404	rs114454757	C	T	100	PASS	AC=37;AF=0.00738818;AN=5008;NS=2504;DP=17736;EAS_AF=0.001;AMR_AF=0.0159;AFR_AF=0;EUR_AF=0.0199;SAS_AF=0.0051;AA=C|||;VT=SNP
1	98746345	rs12410115	T	C	100	PASS	AC=509;AF=0.101637;AN=5008;NS=2504;DP=16507;EAS_AF=0.251;AMR_AF=0.2061;AFR_AF=0.0023;EUR_AF=0.0258;SAS_AF=0.0859;AA=T|||;VT=SNP
1	98746376	rs79212040	A	G	100	PASS	AC=238;AF=0.047524;AN=5008;NS=2504;DP=1727;EAS_AF=0;AMR_AF=0.0331;AFR_AF=0.0893;EUR_AF=0.0755;SAS_AF=0.0215;AA=A|||;VT=SNP
1	98746652	rs192741543	T	C	100	PASS	AC=22;AF=0.00439297;AN=5008;NS=2504;DP=15430;EAS_AF=0;AMR_AF=0.0072;AFR_AF=0.0015;EUR_AF=0.0109;SAS_AF=0.0041;AA=T|||;VT=SNP
1	98747078	rs151061963	G	A	100	PASS	AC=67;AF=0.0133786;AN=5008;NS=2504;DP=14917;EAS_AF=0;AMR_AF=0.0115;AFR_AF=0.0129;EUR_AF=0.0308;SAS_AF=0.0112;AA=G|||;VT=SNP
1	98747880	rs78321937	G	T	100	PASS	AC=63;AF=0.0125799;AN=5008;NS=2504;DP=17985;EAS_AF=0;AMR_AF=0.013;AFR_AF=0.0038;EUR_AF=0.0378;SAS_AF=0.0112;AA=G|||;VT=SNP
1	98748247	rs143570463	C	A	100	PASS	AC=47;AF=0.00938498;AN=5008;NS=2504;DP=11587;EAS_AF=0;AMR_AF=0.0029;AFR_AF=0;EUR_AF=0.0288;SAS_AF=0.0164;AA=C|||;VT=SNP
1	98748690	rs143094650	G	A	100	PASS	AC=72;AF=0.014377;AN=5008;NS=2504;DP=9591;EAS_AF=0;AMR_AF=0.0259;AFR_AF=0.0038;EUR_AF=0.0368;SAS_AF=0.0123;AA=G|||;VT=SNP
1	98749593	rs10875138	T	C	100	PASS	AC=1065;AF=0.21266;AN=5008;NS=2504;DP=18990;EAS_AF=0.3115;AMR_AF=0.1643;AFR_AF=0.239;EUR_AF=0.0984;SAS_AF=0.227;AA=T|||;VT=SNP
1	98750111	rs6666675	G	C	100	PASS	AC=1065;AF=0.21266;AN=5008;NS=2504;DP=14918;EAS_AF=0.3115;AMR_AF=0.1643;AFR_AF=0.239;EUR_AF=0.0984;SAS_AF=0.227;AA=G|||;VT=SNP
1	98750476	rs6681415	A	C	100	PASS	AC=2063;AF=0.411941;AN=5008;NS=2504;DP=11719;EAS_AF=0.5347;AMR_AF=0.4092;AFR_AF=0.3033;EUR_AF=0.3877;SAS_AF=0.4591;AA=C|||;VT=SNP
1	98750581	rs6667101	G	A	100	PASS	AC=1528;AF=0.305112;AN=5008;NS=2504;DP=16285;EAS_AF=0.3115;AMR_AF=0.2075;AFR_AF=0.4894;EUR_AF=0.1789;SAS_AF=0.2485;AA=A|||;VT=SNP
1	98751024	rs6684371	A	T	100	PASS	AC=1011;AF=0.201877;AN=5008;NS=2504;DP=21999;EAS_AF=0.3115;AMR_AF=0.1571;AFR_AF=0.202;EUR_AF=0.0984;SAS_AF=0.227;AA=A|||;VT=SNP
1	98751421	rs4291549	C	A	100	PASS	AC=1528;AF=0.305112;AN=5008;NS=2504;DP=19909;EAS_AF=0.3115;AMR_AF=0.2075;AFR_AF=0.4894;EUR_AF=0.1789;SAS_AF=0.2485;AA=A|||;VT=SNP
1	98751650	rs140865897	C	T	100	PASS	AC=990;AF=0.197684;AN=5008;NS=2504;DP=20586;EAS_AF=0.2222;AMR_AF=0.2435;AFR_AF=0.0598;EUR_AF=0.2893;SAS_AF=0.2321;AA=c|||;VT=SNP
1	98751990	rs112162839	C	G	100	PASS	AC=226;AF=0.0451278;AN=5008;NS=2504;DP=20857;EAS_AF=0;AMR_AF=0.0331;AFR_AF=0.0802;EUR_AF=0.0755;SAS_AF=0.0215;AA=C|||;VT=SNP
1	98752181	rs112655778	G	A	100	PASS	AC=221;AF=0.0441294;AN=5008;NS=2504;DP=19048;EAS_AF=0;AMR_AF=0.0331;AFR_AF=0.0764;EUR_AF=0.0755;SAS_AF=0.0215;AA=G|||;VT=SNP
1	98752778	rs78762895	C	G	100	PASS	AC=835;AF=0.166733;AN=5008;NS=2504;DP=15698;EAS_AF=0.3125;AMR_AF=0.1455;AFR_AF=0.0734;EUR_AF=0.0984;SAS_AF=0.228;AA=C|||;VT=SNP
1	98753039	rs2181697	A	G	100	PASS	AC=1011;AF=0.201877;AN=5008;NS=2504;DP=16704;EAS_AF=0.3115;AMR_AF=0.1571;AFR_AF=0.202;EUR_AF=0.0984;SAS_AF=0.227;AA=A|||;VT=SNP
1	98753267	rs72975405	G	A	100	PASS	AC=1011;AF=0.201877;AN=5008;NS=2504;DP=18266;EAS_AF=0.3115;AMR_AF=0.1571;AFR_AF=0.202;EUR_AF=0.0984;SAS_AF=0.227;AA=G|||;VT=SNP
1	98753347	rs72975409	T	C	100	PASS	AC=1015;AF=0.202676;AN=5008;NS=2504;DP=18462;EAS_AF=0.3115;AMR_AF=0.1571;AFR_AF=0.205;EUR_AF=0.0984;SAS_AF=0.227;AA=C|||;VT=SNP
1	98754181	rs184006746	T	C	100	PASS	AC=23;AF=0.00459265;AN=5008;NS=2504;DP=17462;EAS_AF=0;AMR_AF=0.0072;AFR_AF=0.0015;EUR_AF=0.0119;SAS_AF=0.0041;AA=T|||;VT=SNP
1	98754579	rs6698133	T	C	100	PASS	AC=1027;AF=0.205072;AN=5008;NS=2504;DP=13794;EAS_AF=0.3115;AMR_AF=0.1571;AFR_AF=0.2141;EUR_AF=0.0984;SAS_AF=0.227;AA=T|||;VT=SNP
1	98754770	rs1998541	C	T	100	PASS	AC=1011;AF=0.201877;AN=5008;NS=2504;DP=13618;EAS_AF=0.3115;AMR_AF=0.1571;AFR_AF=0.202;EUR_AF=0.0984;SAS_AF=0.227;AA=C|||;VT=SNP
1	98755006	rs11165976	C	T	100	PASS	AC=1000;AF=0.199681;AN=5008;NS=2504;DP=15189;EAS_AF=0.2232;AMR_AF=0.2435;AFR_AF=0.0598;EUR_AF=0.2893;SAS_AF=0.2413;AA=C|||;VT=SNP
1	98755494	rs1924224	A	G	100	PASS	AC=1011;AF=0.201877;AN=5008;NS=2504;DP=15429;EAS_AF=0.3115;AMR_AF=0.1571;AFR_AF=0.202;EUR_AF=0.0984;SAS_AF=0.227;AA=A|||;VT=SNP
1	98755726	rs113356070	G	A	100	PASS	AC=226;AF=0.0451278;AN=5008;NS=2504;DP=18387;EAS_AF=0;AMR_AF=0.0331;AFR_AF=0.0802;EUR_AF=0.0755;SAS_AF=0.0215;AA=G|||;VT=SNP
1	98755742	rs1924222	T	C	100	PASS	AC=1011;AF=0.201877;AN=5008;NS=2504;DP=18545;EAS_AF=0.3115;AMR_AF=0.1571;AFR_AF=0.202;EUR_AF=0.0984;SAS_AF=0.227;AA=T|||;VT=SNP
1	98755980	rs11165977	A	G	100	PASS	AC=1528;AF=0.305112;AN=5008;NS=2504;DP=19667;EAS_AF=0.3115;AMR_AF=0.2075;AFR_AF=0.4894;EUR_AF=0.1789;SAS_AF=0.2485;AA=G|||;VT=SNP
1	98756061	rs11165978	C	T	100	PASS	AC=1012;AF=0.202077;AN=5008;NS=2504;DP=18522;EAS_AF=0.3115;AMR_AF=0.1571;AFR_AF=0.202;EUR_AF=0.0994;SAS_AF=0.227;AA=T|||;VT=SNP
1	98756569	rs150091319	T	C	100	PASS	AC=37;AF=0.00738818;AN=5008;NS=2504;DP=19354;EAS_AF=0.001;AMR_AF=0.0173;AFR_AF=0;EUR_AF=0.0189;SAS_AF=0.0051;AA=T|||;VT=SNP
1	98756719	rs59594660	G	T	100	PASS	AC=1011;AF=0.201877;AN=5008;NS=2504;DP=17887;EAS_AF=0.3115;AMR_AF=0.1571;AFR_AF=0.202;EUR_AF=0.0984;SAS_AF=0.227;AA=G|||;VT=SNP
1	98756983	rs12058461	A	G	100	PASS	AC=1015;AF=0.202676;AN=5008;NS=2504;DP=18164;EAS_AF=0.3115;AMR_AF=0.1571;AFR_AF=0.205;EUR_AF=0.0984;SAS_AF=0.227;AA=G|||;VT=SNP
1	98757620	rs12750688	C	G	100	PASS	AC=636;AF=0.126997;AN=5008;NS=2504;DP=12957;EAS_AF=0.0724;AMR_AF=0.1945;AFR_AF=0.0159;EUR_AF=0.2435;SAS_AF=0.1656;AA=C|||;VT=SNP
1	98757719	rs80002562	T	C	100	PASS	AC=81;AF=0.0161741;AN=5008;NS=2504;DP=11394;EAS_AF=0;AMR_AF=0.0187;AFR_AF=0.0008;EUR_AF=0.0398;SAS_AF=0.0276;AA=T|||;VT=SNP
1	98757816	rs11165979	C	T	100	PASS	AC=1015;AF=0.202676;AN=5008;NS=2504;DP=12179;EAS_AF=0.3115;AMR_AF=0.1571;AFR_AF=0.205;EUR_AF=0.0984;SAS_AF=0.227;AA=T|||;VT=SNP
1	98757866	rs12118398	A	G	100	PASS	AC=1000;AF=0.199681;AN=5008;NS=2504;DP=11710;EAS_AF=0.2232;AMR_AF=0.2435;AFR_AF=0.0598;EUR_AF=0.2893;SAS_AF=0.2413;AA=A|||;VT=SNP
1	98757995	rs11165980	A	T	100	PASS	AC=2727;AF=0.544529;AN=5008;NS=2504;DP=12691;EAS_AF=0.5347;AMR_AF=0.4683;AFR_AF=0.6589;EUR_AF=0.499;SAS_AF=0.501;AA=T|||;VT=SNP
1	98758363	rs6660105	A	T	100	PASS	AC=2727;AF=0.544529;AN=5008;NS=2504;DP=12192;EAS_AF=0.5347;AMR_AF=0.4683;AFR_AF=0.6589;EUR_AF=0.499;SAS_AF=0.501;AA=T|||;VT=SNP
1	98758770	rs6663562	T	C	100	PASS	AC=1015;AF=0.202676;AN=5008;NS=2504;DP=15746;EAS_AF=0.3115;AMR_AF=0.1571;AFR_AF=0.205;EUR_AF=0.0984;SAS_AF=0.227;AA=C|||;VT=SNP
1	98758989	rs12120201	T	C	100	PASS	AC=1000;AF=0.199681;AN=5008;NS=2504;DP=17400;EAS_AF=0.2232;AMR_AF=0.2435;AFR_AF=0.0598;EUR_AF=0.2893;SAS_AF=0.2413;AA=T|||;VT=SNP
1	98759512	rs77354393	A	G	100	PASS	AC=45;AF=0.00898562;AN=5008;NS=2504;DP=18504;EAS_AF=0;AMR_AF=0.0259;AFR_AF=0.0008;EUR_AF=0.0258;SAS_AF=0;AA=A|||;VT=SNP
1	98759621	rs1998540	A	C	100	PASS	AC=1011;AF=0.201877;AN=5008;NS=2504;DP=16569;EAS_AF=0.3115;AMR_AF=0.1571;AFR_AF=0.2012;EUR_AF=0.0984;SAS_AF=0.228;AA=A|||;VT=SNP
1	98760039	rs115075496	G	T	100	PASS	AC=205;AF=0.0409345;AN=5008;NS=2504;DP=13545;EAS_AF=0.001;AMR_AF=0.0663;AFR_AF=0.003;EUR_AF=0.0845;SAS_AF=0.0706;AA=g|||;VT=SNP
1	98760870	rs11578695	A	C	100	PASS	AC=219;AF=0.04373;AN=5008;NS=2504;DP=14563;EAS_AF=0;AMR_AF=0.0331;AFR_AF=0.0749;EUR_AF=0.0755;SAS_AF=0.0215;AA=A|||;VT=SNP
1	98761483	rs12057752	A	G	100	PASS	AC=1010;AF=0.201677;AN=5008;NS=2504;DP=17171;EAS_AF=0.3115;AMR_AF=0.1571;AFR_AF=0.2012;EUR_AF=0.0984;SAS_AF=0.227;AA=A|||;VT=SNP
1	98762912	rs79243764	G	A	100	PASS	AC=204;AF=0.0407348;AN=5008;NS=2504;DP=17444;EAS_AF=0.001;AMR_AF=0.0663;AFR_AF=0.003;EUR_AF=0.0835;SAS_AF=0.0706;AA=G|||;VT=SNP
1	98763995	rs79753669	T	C	100	PASS	AC=233;AF=0.0465256;AN=5008;NS=2504;DP=19151;EAS_AF=0.1349;AMR_AF=0.0101;AFR_AF=0.0567;EUR_AF=0.005;SAS_AF=0.0102;AA=T|||;VT=SNP
1	98764069	rs12024712	A	G	100	PASS	AC=1003;AF=0.20028;AN=5008;NS=2504;DP=17544;EAS_AF=0.2242;AMR_AF=0.2435;AFR_AF=0.0598;EUR_AF=0.2903;SAS_AF=0.2423;AA=A|||;VT=SNP
1	98764432	rs12120750	T	G	100	PASS	AC=1519;AF=0.303315;AN=5008;NS=2504;DP=17432;EAS_AF=0.2242;AMR_AF=0.2939;AFR_AF=0.3472;EUR_AF=0.3708;SAS_AF=0.2628;AA=G|||;VT=SNP
1	98764778	rs4950116	G	A	100	PASS	AC=67;AF=0.0133786;AN=5008;NS=2504;DP=17366;EAS_AF=0;AMR_AF=0.0115;AFR_AF=0.0129;EUR_AF=0.0308;SAS_AF=0.0112;AA=G|||;VT=SNP
1	98764924	rs116076608	C	T	100	PASS	AC=21;AF=0.00419329;AN=5008;NS=2504;DP=17903;EAS_AF=0;AMR_AF=0.0101;AFR_AF=0.0008;EUR_AF=0.0109;SAS_AF=0.002;AA=C|||;VT=SNP
1	98764954	rs11165982	A	G	100	PASS	AC=1002;AF=0.20008;AN=5008;NS=2504;DP=17613;EAS_AF=0.2242;AMR_AF=0.2435;AFR_AF=0.0598;EUR_AF=0.2903;SAS_AF=0.2413;AA=A|||;VT=SNP
1	98764984	rs11165983	G	C	100	PASS	AC=1002;AF=0.20008;AN=5008;NS=2504;DP=17201;EAS_AF=0.2242;AMR_AF=0.2435;AFR_AF=0.0598;EUR_AF=0.2903;SAS_AF=0.2413;AA=G|||;VT=SNP
1	98765489	rs75240562	T	G	100	PASS	AC=224;AF=0.0447284;AN=5008;NS=2504;DP=16534;EAS_AF=0;AMR_AF=0.0331;AFR_AF=0.0787;EUR_AF=0.0755;SAS_AF=0.0215;AA=T|||;VT=SNP
1	98765572	rs1323726	A	T	100	PASS	AC=204;AF=0.0407348;AN=5008;NS=2504;DP=18445;EAS_AF=0.001;AMR_AF=0.0663;AFR_AF=0.003;EUR_AF=0.0835;SAS_AF=0.0706;AA=A|||;VT=SNP
1	98765641	rs12124493	G	A	100	PASS	AC=1003;AF=0.20028;AN=5008;NS=2504;DP=19554;EAS_AF=0.2242;AMR_AF=0.2435;AFR_AF=0.0598;EUR_AF=0.2913;SAS_AF=0.2413;AA=G|||;VT=SNP
1	98766361	rs36000110	A	G	100	PASS	AC=1526;AF=0.304712;AN=5008;NS=2504;DP=15110;EAS_AF=0.2242;AMR_AF=0.2983;AFR_AF=0.3472;EUR_AF=0.3718;SAS_AF=0.2658;AA=G|||;VT=SNP
1	98766473	rs6703728	G	A	100	PASS	AC=4839;AF=0.966254;AN=5008;NS=2504;DP=14590;EAS_AF=1;AMR_AF=0.9481;AFR_AF=0.997;EUR_AF=0.9046;SAS_AF=0.9663;AA=A|||;VT=SNP
1	98766654	rs145629202	A	G	100	PASS	AC=230;AF=0.0459265;AN=5008;NS=2504;DP=15384;EAS_AF=0;AMR_AF=0.0375;AFR_AF=0.0779;EUR_AF=0.0765;SAS_AF=0.0245;AA=A|||;VT=SNP
1	98767954	rs184979858	C	A	100	PASS	AC=7;AF=0.00139776;AN=5008;NS=2504;DP=18418;EAS_AF=0;AMR_AF=0;AFR_AF=0;EUR_AF=0.006;SAS_AF=0.001;AA=C|||;VT=SNP
1	98768537	rs60947576	T	G	100	PASS	AC=517;AF=0.103235;AN=5008;NS=2504;DP=15340;EAS_AF=0;AMR_AF=0.0548;AFR_AF=0.2821;EUR_AF=0.0815;SAS_AF=0.0245;AA=T|||;VT=SNP
1	98768569	rs115283749	G	T	100	PASS	AC=19;AF=0.00379393;AN=5008;NS=2504;DP=15292;EAS_AF=0;AMR_AF=0.0072;AFR_AF=0;EUR_AF=0.0109;SAS_AF=0.0031;AA=G|||;VT=SNP
1	98768653	rs77970352	T	C	100	PASS	AC=231;AF=0.0461262;AN=5008;NS=2504;DP=14353;EAS_AF=0;AMR_AF=0.0375;AFR_AF=0.0787;EUR_AF=0.0765;SAS_AF=0.0245;AA=T|||;VT=SNP
1	98768761	rs1575485	A	C	100	PASS	AC=1558;AF=0.311102;AN=5008;NS=2504;DP=15932;EAS_AF=0.2242;AMR_AF=0.3112;AFR_AF=0.3487;EUR_AF=0.3867;SAS_AF=0.272;AA=C|||;VT=SNP
1	98769013	rs7516384	A	G	100	PASS	AC=517;AF=0.103235;AN=5008;NS=2504;DP=18205;EAS_AF=0;AMR_AF=0.0548;AFR_AF=0.2821;EUR_AF=0.0815;SAS_AF=0.0245;AA=G|||;VT=SNP
1	98769540	rs114746639	T	G	100	PASS	AC=67;AF=0.0133786;AN=5008;NS=2504;DP=19401;EAS_AF=0;AMR_AF=0.0115;AFR_AF=0.0129;EUR_AF=0.0308;SAS_AF=0.0112;AA=T|||;VT=SNP
1	98770485	rs150754080	A	G	100	PASS	AC=11;AF=0.00219649;AN=5008;NS=2504;DP=16078;EAS_AF=0;AMR_AF=0.0058;AFR_AF=0.0008;EUR_AF=0.004;SAS_AF=0.002;AA=A|||;VT=SNP
1	98770561	rs12127198	T	G	100	PASS	AC=1002;AF=0.20008;AN=5008;NS=2504;DP=14547;EAS_AF=0.2242;AMR_AF=0.2435;AFR_AF=0.0598;EUR_AF=0.2903;SAS_AF=0.2413;AA=T|||;VT=SNP
1	98770979	rs12127326	T	G	100	PASS	AC=1526;AF=0.304712;AN=5008;NS=2504;DP=14082;EAS_AF=0.2242;AMR_AF=0.2983;AFR_AF=0.3472;EUR_AF=0.3718;SAS_AF=0.2658;AA=G|||;VT=SNP
1	98771360	rs12132847	C	T	100	PASS	AC=1525;AF=0.304513;AN=5008;NS=2504;DP=15984;EAS_AF=0.2242;AMR_AF=0.2983;AFR_AF=0.3464;EUR_AF=0.3718;SAS_AF=0.2658;AA=T|||;VT=SNP
1	98771478	rs78173095	C	G	100	PASS	AC=231;AF=0.0461262;AN=5008;NS=2504;DP=14884;EAS_AF=0;AMR_AF=0.0375;AFR_AF=0.0787;EUR_AF=0.0765;SAS_AF=0.0245;AA=G|||;VT=SNP
1	98771485	rs113602622	C	G	100	PASS	AC=231;AF=0.0461262;AN=5008;NS=2504;DP=14990;EAS_AF=0;AMR_AF=0.0375;AFR_AF=0.0787;EUR_AF=0.0765;SAS_AF=0.0245;AA=C|||;VT=SNP
1	98771673	rs12125287	G	T	100	PASS	AC=1002;AF=0.20008;AN=5008;NS=2504;DP=15146;EAS_AF=0.2242;AMR_AF=0.2435;AFR_AF=0.0598;EUR_AF=0.2903;SAS_AF=0.2413;AA=G|||;VT=SNP
1	98772710	rs77565080	T	C	100	PASS	AC=231;AF=0.0461262;AN=5008;NS=2504;DP=18877;EAS_AF=0;AMR_AF=0.0375;AFR_AF=0.0787;EUR_AF=0.0765;SAS_AF=0.0245;AA=T|||;VT=SNP
1	98773431	rs78196091	C	T	100	PASS	AC=20;AF=0.00399361;AN=5008;NS=2504;DP=16036;EAS_AF=0;AMR_AF=0.0058;AFR_AF=0.0015;EUR_AF=0.0109;SAS_AF=0.0031;AA=C|||;VT=SNP
1	98773432	rs2224808	G	A	100	PASS	AC=1005;AF=0.200679;AN=5008;NS=2504;DP=15990;EAS_AF=0.3125;AMR_AF=0.1527;AFR_AF=0.202;EUR_AF=0.0974;SAS_AF=0.2239;AA=G|||;VT=SNP
1	98773850	rs76141011	A	G	100	PASS	AC=67;AF=0.0133786;AN=5008;NS=2504;DP=16730;EAS_AF=0;AMR_AF=0.0115;AFR_AF=0.0129;EUR_AF=0.0308;SAS_AF=0.0112;AA=A|||;VT=SNP
1	98774331	rs12745464	G	T	100	PASS	AC=32;AF=0.00638978;AN=5008;NS=2504;DP=17398;EAS_AF=0;AMR_AF=0.013;AFR_AF=0.0015;EUR_AF=0.0149;SAS_AF=0.0061;AA=G|||;VT=SNP
1	98774560	rs111520245	G	C	100	PASS	AC=226;AF=0.0451278;AN=5008;NS=2504;DP=17494;EAS_AF=0;AMR_AF=0.0375;AFR_AF=0.0749;EUR_AF=0.0765;SAS_AF=0.0245;AA=G|||;VT=SNP
1	98774697	rs1323725	G	T	100	PASS	AC=430;AF=0.0858626;AN=5008;NS=2504;DP=18442;EAS_AF=0.1359;AMR_AF=0.072;AFR_AF=0.0598;EUR_AF=0.0875;SAS_AF=0.0777;AA=G|||;VT=SNP
1	98774758	rs56811475	C	T	100	PASS	AC=517;AF=0.103235;AN=5008;NS=2504;DP=19653;EAS_AF=0;AMR_AF=0.0548;AFR_AF=0.2821;EUR_AF=0.0815;SAS_AF=0.0245;AA=C|||;VT=SNP
1	98774883	rs1408081	T	G	100	PASS	AC=3003;AF=0.599641;AN=5008;NS=2504;DP=19423;EAS_AF=0.5387;AMR_AF=0.4841;AFR_AF=0.8449;EUR_AF=0.5099;SAS_AF=0.5051;AA=G|||;VT=SNP
1	98774953	rs12125948	T	C	100	PASS	AC=1002;AF=0.20008;AN=5008;NS=2504;DP=19922;EAS_AF=0.2242;AMR_AF=0.2435;AFR_AF=0.0598;EUR_AF=0.2903;SAS_AF=0.2413;AA=T|||;VT=SNP
1	98775224	rs12136897	C	T	100	PASS	AC=1002;AF=0.20008;AN=5008;NS=2504;DP=17140;EAS_AF=0.2242;AMR_AF=0.2435;AFR_AF=0.0598;EUR_AF=0.2903;SAS_AF=0.2413;AA=C|||;VT=SNP
1	98775468	rs11165985	T	C	100	PASS	AC=1526;AF=0.304712;AN=5008;NS=2504;DP=22854;EAS_AF=0.2242;AMR_AF=0.2983;AFR_AF=0.3472;EUR_AF=0.3718;SAS_AF=0.2658;AA=C|||;VT=SNP
1	98775508	rs76677766	C	T	100	PASS	AC=231;AF=0.0461262;AN=5008;NS=2504;DP=22093;EAS_AF=0;AMR_AF=0.0375;AFR_AF=0.0787;EUR_AF=0.0765;SAS_AF=0.0245;AA=C|||;VT=SNP
1	98775586	rs76510700	T	G	100	PASS	AC=233;AF=0.0465256;AN=5008;NS=2504;DP=20088;EAS_AF=0.1498;AMR_AF=0.0245;AFR_AF=0;EUR_AF=0.0209;SAS_AF=0.045;AA=T|||;VT=SNP
1	98775762	rs10489929	G	A	100	PASS	AC=827;AF=0.165136;AN=5008;NS=2504;DP=20039;EAS_AF=0.3125;AMR_AF=0.1412;AFR_AF=0.0734;EUR_AF=0.0974;SAS_AF=0.2239;AA=G|||;VT=SNP
1	98776154	rs111541644	G	A	100	PASS	AC=226;AF=0.0451278;AN=5008;NS=2504;DP=18604;EAS_AF=0;AMR_AF=0.0375;AFR_AF=0.0749;EUR_AF=0.0765;SAS_AF=0.0245;AA=G|||;VT=SNP
1	98776198	rs114840833	C	T	100	PASS	AC=67;AF=0.0133786;AN=5008;NS=2504;DP=19716;EAS_AF=0;AMR_AF=0.0115;AFR_AF=0.0129;EUR_AF=0.0308;SAS_AF=0.0112;AA=C|||;VT=SNP
1	98776317	rs12127843	T	C	100	PASS	AC=1002;AF=0.20008;AN=5008;NS=2504;DP=20690;EAS_AF=0.2242;AMR_AF=0.2435;AFR_AF=0.0598;EUR_AF=0.2903;SAS_AF=0.2413;AA=T|||;VT=SNP
1	98778347	rs1075032	T	C	100	PASS	AC=2737;AF=0.546526;AN=5008;NS=2504;DP=18415;EAS_AF=0.5377;AMR_AF=0.4683;AFR_AF=0.6626;EUR_AF=0.501;SAS_AF=0.501;AA=C|||;VT=SNP
1	98778348	rs114450555	G	A	100	PASS	AC=62;AF=0.0123802;AN=5008;NS=2504;DP=18359;EAS_AF=0;AMR_AF=0.0144;AFR_AF=0.0015;EUR_AF=0.0467;SAS_AF=0.0031;AA=G|||;VT=SNP
1	98778487	rs1075033	A	G	100	PASS	AC=2529;AF=0.504992;AN=5008;NS=2504;DP=19032;EAS_AF=0.5377;AMR_AF=0.4496;AFR_AF=0.5477;EUR_AF=0.4692;SAS_AF=0.4898;AA=G|||;VT=SNP
1	98778742	rs12132650	G	A	100	PASS	AC=1227;AF=0.245008;AN=5008;NS=2504;DP=17948;EAS_AF=0.2242;AMR_AF=0.2795;AFR_AF=0.1346;EUR_AF=0.3668;SAS_AF=0.2658;AA=G|||;VT=SNP
1	98778872	rs61786216	C	A	100	PASS	AC=42;AF=0.00838658;AN=5008;NS=2504;DP=19665;EAS_AF=0;AMR_AF=0.013;AFR_AF=0.0015;EUR_AF=0.0199;SAS_AF=0.0112;AA=C|||;VT=SNP
1	98779892	rs6673332	C	T	100	PASS	AC=2731;AF=0.545327;AN=5008;NS=2504;DP=16655;EAS_AF=0.5367;AMR_AF=0.4683;AFR_AF=0.6596;EUR_AF=0.5;SAS_AF=0.501;AA=T|||;VT=SNP
1	98779991	rs116184177	T	C	100	PASS	AC=18;AF=0.00359425;AN=5008;NS=2504;DP=17421;EAS_AF=0;AMR_AF=0.0058;AFR_AF=0;EUR_AF=0.0099;SAS_AF=0.0041;AA=T|||;VT=SNP
1	98780457	rs35068763	C	T	100	PASS	AC=58;AF=0.0115815;AN=5008;NS=2504;DP=16232;EAS_AF=0;AMR_AF=0.0202;AFR_AF=0.0023;EUR_AF=0.0348;SAS_AF=0.0061;AA=C|||;VT=SNP
1	98781251	rs11165986	T	G	100	PASS	AC=1524;AF=0.304313;AN=5008;NS=2504;DP=16477;EAS_AF=0.2252;AMR_AF=0.2983;AFR_AF=0.3449;EUR_AF=0.3718;SAS_AF=0.2658;AA=G|||;VT=SNP
1	98783195	rs149264444	C	A	100	PASS	AC=117;AF=0.0233626;AN=5008;NS=2504;DP=13753;EAS_AF=0.001;AMR_AF=0.0317;AFR_AF=0.0015;EUR_AF=0.0577;SAS_AF=0.0348;AA=-|||;VT=SNP
1	98783299	rs12036525	G	T	100	PASS	AC=1005;AF=0.200679;AN=5008;NS=2504;DP=16373;EAS_AF=0.2252;AMR_AF=0.2435;AFR_AF=0.0613;EUR_AF=0.2893;SAS_AF=0.2423;AA=G|||;VT=SNP
1	98783413	rs11165989	T	C	100	PASS	AC=1463;AF=0.292133;AN=5008;NS=2504;DP=16902;EAS_AF=0.2252;AMR_AF=0.2939;AFR_AF=0.3018;EUR_AF=0.3698;SAS_AF=0.2669;AA=T|||;VT=SNP
1	98783722	rs11165990	A	G	100	PASS	AC=1216;AF=0.242812;AN=5008;NS=2504;DP=17739;EAS_AF=0.3125;AMR_AF=0.1628;AFR_AF=0.3238;EUR_AF=0.1292;SAS_AF=0.2352;AA=A|||;VT=SNP
1	98783755	rs17118163	T	C	100	PASS	AC=111;AF=0.0221645;AN=5008;NS=2504;DP=17777;EAS_AF=0;AMR_AF=0.0159;AFR_AF=0.0431;EUR_AF=0.0318;SAS_AF=0.0112;AA=T|||;VT=SNP
1	98783765	rs12074622	A	G	100	PASS	AC=234;AF=0.0467252;AN=5008;NS=2504;DP=17604;EAS_AF=0.1349;AMR_AF=0.0101;AFR_AF=0.0575;EUR_AF=0.005;SAS_AF=0.0102;AA=A|||;VT=SNP
1	98783887	rs72975452	A	G	100	PASS	AC=203;AF=0.0405351;AN=5008;NS=2504;DP=18331;EAS_AF=0;AMR_AF=0.0216;AFR_AF=0.1097;EUR_AF=0.0318;SAS_AF=0.0112;AA=A|||;VT=SNP
1	98784279	rs76310357	T	C	100	PASS	AC=178;AF=0.0355431;AN=5008;NS=2504;DP=17853;EAS_AF=0;AMR_AF=0.0331;AFR_AF=0.0408;EUR_AF=0.0765;SAS_AF=0.0245;AA=T|||;VT=SNP
1	98784461	rs74930117	C	T	100	PASS	AC=232;AF=0.0463259;AN=5008;NS=2504;DP=18381;EAS_AF=0;AMR_AF=0.0375;AFR_AF=0.0794;EUR_AF=0.0765;SAS_AF=0.0245;AA=T|||;VT=SNP
1	98784785	rs1924221	T	C	100	PASS	AC=4987;AF=0.995807;AN=5008;NS=2504;DP=18403;EAS_AF=1;AMR_AF=0.9986;AFR_AF=1;EUR_AF=0.9801;SAS_AF=1;AA=C|||;VT=SNP
1	98784825	rs11165991	C	T	100	PASS	AC=1249;AF=0.249401;AN=5008;NS=2504;DP=17298;EAS_AF=0.2341;AMR_AF=0.2839;AFR_AF=0.1415;EUR_AF=0.3658;SAS_AF=0.2669;AA=c|||;VT=SNP
1	98785265	rs12141952	C	T	100	PASS	AC=1004;AF=0.200479;AN=5008;NS=2504;DP=11455;EAS_AF=0.2242;AMR_AF=0.2435;AFR_AF=0.0613;EUR_AF=0.2893;SAS_AF=0.2423;AA=C|||;VT=SNP
1	98785269	rs72719871	G	A	100	PASS	AC=635;AF=0.126797;AN=5008;NS=2504;DP=11575;EAS_AF=0.0635;AMR_AF=0.121;AFR_AF=0.0098;EUR_AF=0.1859;SAS_AF=0.2935;AA=G|||;VT=SNP
1	98785367	rs12134374	G	A	100	PASS	AC=1004;AF=0.200479;AN=5008;NS=2504;DP=13314;EAS_AF=0.2242;AMR_AF=0.2435;AFR_AF=0.0613;EUR_AF=0.2893;SAS_AF=0.2423;AA=G|||;VT=SNP
1	98786276	rs141207575	A	C	100	PASS	AC=29;AF=0.00579073;AN=5008;NS=2504;DP=19351;EAS_AF=0;AMR_AF=0.0043;AFR_AF=0.003;EUR_AF=0.0169;SAS_AF=0.0051;AA=a|||;VT=SNP
1	98786341	rs74996626	A	G	100	PASS	AC=190;AF=0.0379393;AN=5008;NS=2504;DP=19192;EAS_AF=0.001;AMR_AF=0.0548;AFR_AF=0.003;EUR_AF=0.0805;SAS_AF=0.0675;AA=A|||;VT=SNP
1	98787341	rs72975459	A	G	100	PASS	AC=203;AF=0.0405351;AN=5008;NS=2504;DP=19393;EAS_AF=0;AMR_AF=0.0216;AFR_AF=0.1097;EUR_AF=0.0318;SAS_AF=0.0112;AA=A|||;VT=SNP
1	98787503	rs79587772	G	A	100	PASS	AC=46;AF=0.0091853;AN=5008;NS=2504;DP=18463;EAS_AF=0;AMR_AF=0.0101;AFR_AF=0.0023;EUR_AF=0.0298;SAS_AF=0.0061;AA=G|||;VT=SNP
1	98787759	rs10783087	G	T	100	PASS	AC=3002;AF=0.599441;AN=5008;NS=2504;DP=17845;EAS_AF=0.5397;AMR_AF=0.4769;AFR_AF=0.8457;EUR_AF=0.5099;SAS_AF=0.5072;AA=T|||;VT=SNP
1	98790075	rs4950098	T	C	100	PASS	AC=118;AF=0.0235623;AN=5008;NS=2504;DP=20162;EAS_AF=0;AMR_AF=0.0144;AFR_AF=0.0492;EUR_AF=0.0318;SAS_AF=0.0112;AA=T|||;VT=SNP
1	98790932	rs114273273	G	T	100	PASS	AC=78;AF=0.0155751;AN=5008;NS=2504;DP=16757;EAS_AF=0;AMR_AF=0.0303;AFR_AF=0.0015;EUR_AF=0.0358;SAS_AF=0.0194;AA=G|||;VT=SNP
1	98791465	rs148003324	T	C	100	PASS	AC=55;AF=0.0109824;AN=5008;NS=2504;DP=17756;EAS_AF=0;AMR_AF=0.0202;AFR_AF=0;EUR_AF=0.0298;SAS_AF=0.0112;AA=T|||;VT=SNP
1	98791540	rs78600586	T	C	100	PASS	AC=216;AF=0.043131;AN=5008;NS=2504;DP=18376;EAS_AF=0.001;AMR_AF=0.0303;AFR_AF=0.0825;EUR_AF=0.0646;SAS_AF=0.0204;AA=T|||;VT=SNP
1	98793027	rs72977422	T	C	100	PASS	AC=197;AF=0.0393371;AN=5008;NS=2504;DP=16906;EAS_AF=0.001;AMR_AF=0.0202;AFR_AF=0.1051;EUR_AF=0.0318;SAS_AF=0.0112;AA=T|||;VT=SNP
1	98793840	rs146549087	T	C	100	PASS	AC=24;AF=0.00479233;AN=5008;NS=2504;DP=19187;EAS_AF=0;AMR_AF=0.0029;AFR_AF=0.0015;EUR_AF=0.0169;SAS_AF=0.0031;AA=T|||;VT=SNP
1	98794454	rs114177884	C	T	100	PASS	AC=55;AF=0.0109824;AN=5008;NS=2504;DP=16702;EAS_AF=0;AMR_AF=0.0202;AFR_AF=0;EUR_AF=0.0298;SAS_AF=0.0112;AA=C|||;VT=SNP
1	98795157	rs115183174	G	T	100	PASS	AC=12;AF=0.00239617;AN=5008;NS=2504;DP=19623;EAS_AF=0;AMR_AF=0.0014;AFR_AF=0.0015;EUR_AF=0.007;SAS_AF=0.002;AA=G|||;VT=SNP
1	98795631	rs57353713	C	A	100	PASS	AC=198;AF=0.0395367;AN=5008;NS=2504;DP=19937;EAS_AF=0.001;AMR_AF=0.0202;AFR_AF=0.1051;EUR_AF=0.0328;SAS_AF=0.0112;AA=C|||;VT=SNP
1	98795753	rs114369797	G	A	100	PASS	AC=11;AF=0.00219649;AN=5008;NS=2504;DP=20001;EAS_AF=0;AMR_AF=0.0043;AFR_AF=0.0015;EUR_AF=0.005;SAS_AF=0.001;AA=g|||;VT=SNP
1	98795811	rs112114170	C	T	100	PASS	AC=28;AF=0.00559105;AN=5008;NS=2504;DP=20160;EAS_AF=0.002;AMR_AF=0.0072;AFR_AF=0.0008;EUR_AF=0.0159;SAS_AF=0.0041;AA=C|||;VT=SNP
1	98796509	rs1323727	C	T	100	PASS	AC=4177;AF=0.834065;AN=5008;NS=2504;DP=17158;EAS_AF=0.6736;AMR_AF=0.745;AFR_AF=0.9191;EUR_AF=0.9115;SAS_AF=0.8681;AA=T|||;VT=SNP
1	98797113	rs1328316	G	C	100	PASS	AC=1730;AF=0.345447;AN=5008;NS=2504;DP=19494;EAS_AF=0.3423;AMR_AF=0.3184;AFR_AF=0.3381;EUR_AF=0.4284;SAS_AF=0.2924;AA=C|||;VT=SNP
1	98798675	rs11165994	A	G	100	PASS	AC=1384;AF=0.276358;AN=5008;NS=2504;DP=18081;EAS_AF=0.3552;AMR_AF=0.3156;AFR_AF=0.1301;EUR_AF=0.3598;SAS_AF=0.2791;AA=A|||;VT=SNP
1	98798701	rs11165995	G	A	100	PASS	AC=1138;AF=0.227236;AN=5008;NS=2504;DP=18550;EAS_AF=0.2718;AMR_AF=0.2608;AFR_AF=0.0749;EUR_AF=0.327;SAS_AF=0.2607;AA=G|||;VT=SNP
1	98799369	rs11165996	C	A	100	PASS	AC=1344;AF=0.268371;AN=5008;NS=2504;DP=20116;EAS_AF=0.3413;AMR_AF=0.2752;AFR_AF=0.1301;EUR_AF=0.3608;SAS_AF=0.2802;AA=C|||;VT=SNP
1	98799823	rs61786219	A	G	100	PASS	AC=184;AF=0.0367412;AN=5008;NS=2504;DP=19748;EAS_AF=0;AMR_AF=0.0533;AFR_AF=0.0038;EUR_AF=0.1034;SAS_AF=0.0389;AA=A|||;VT=SNP
1	98800142	rs2893397	T	C	100	PASS	AC=1813;AF=0.362021;AN=5008;NS=2504;DP=15504;EAS_AF=0.1508;AMR_AF=0.3458;AFR_AF=0.3759;EUR_AF=0.493;SAS_AF=0.4376;AA=T|||;VT=SNP
1	98800168	rs1157647	A	C	100	PASS	AC=1795;AF=0.358427;AN=5008;NS=2504;DP=16086;EAS_AF=0.1508;AMR_AF=0.3458;AFR_AF=0.3623;EUR_AF=0.493;SAS_AF=0.4376;AA=A|||;VT=SNP
1	98801615	rs12022933	C	T	100	PASS	AC=1393;AF=0.278155;AN=5008;NS=2504;DP=13981;EAS_AF=0.2857;AMR_AF=0.2767;AFR_AF=0.2073;EUR_AF=0.3807;SAS_AF=0.2618;AA=C|||;VT=SNP
1	98802042	rs78380627	A	G	100	PASS	AC=197;AF=0.0393371;AN=5008;NS=2504;DP=16102;EAS_AF=0.0655;AMR_AF=0.0202;AFR_AF=0.0454;EUR_AF=0.0358;SAS_AF=0.0215;AA=A|||;VT=SNP
1	98802463	rs17118192	G	A	100	PASS	AC=1033;AF=0.20627;AN=5008;NS=2504;DP=18236;EAS_AF=0.3294;AMR_AF=0.1556;AFR_AF=0.053;EUR_AF=0.1809;SAS_AF=0.3487;AA=G|||;VT=SNP
1	98803288	rs72719878	G	T	100	PASS	AC=11;AF=0.00219649;AN=5008;NS=2504;DP=18794;EAS_AF=0;AMR_AF=0;AFR_AF=0;EUR_AF=0.0109;SAS_AF=0;AA=G|||;VT=SNP
1	98803700	rs11165998	A	G	100	PASS	AC=1749;AF=0.349241;AN=5008;NS=2504;DP=15701;EAS_AF=0.2272;AMR_AF=0.232;AFR_AF=0.4637;EUR_AF=0.2823;SAS_AF=0.4724;AA=A|||;VT=SNP
1	98803940	rs10783088	C	T	100	PASS	AC=2854;AF=0.569888;AN=5008;NS=2504;DP=18137;EAS_AF=0.3433;AMR_AF=0.3905;AFR_AF=0.767;EUR_AF=0.6153;SAS_AF=0.6176;AA=T|||;VT=SNP
1	98804116	rs74705919	C	T	100	PASS	AC=33;AF=0.00658946;AN=5008;NS=2504;DP=15991;EAS_AF=0;AMR_AF=0.0159;AFR_AF=0.0008;EUR_AF=0.0189;SAS_AF=0.002;AA=C|||;VT=SNP
1	98804560	rs17118201	T	C	100	PASS	AC=117;AF=0.0233626;AN=5008;NS=2504;DP=15098;EAS_AF=0;AMR_AF=0.0202;AFR_AF=0.0378;EUR_AF=0.0487;SAS_AF=0.0041;AA=T|||;VT=SNP
1	98806317	rs11810583	T	C	100	PASS	AC=172;AF=0.034345;AN=5008;NS=2504;DP=19643;EAS_AF=0.001;AMR_AF=0.0101;AFR_AF=0.0802;EUR_AF=0.0159;SAS_AF=0.0429;AA=T|||;VT=SNP
1	98806421	rs1028889	C	T	100	PASS	AC=1703;AF=0.340056;AN=5008;NS=2504;DP=18309;EAS_AF=0.2103;AMR_AF=0.1988;AFR_AF=0.4622;EUR_AF=0.2833;SAS_AF=0.4673;AA=C|||;VT=SNP
1	98806750	rs72719879	A	T	100	PASS	AC=21;AF=0.00419329;AN=5008;NS=2504;DP=17253;EAS_AF=0;AMR_AF=0.0101;AFR_AF=0.0008;EUR_AF=0.0119;SAS_AF=0.001;AA=A|||;VT=SNP
1	98807327	rs11165999	G	C	100	PASS	AC=2143;AF=0.427915;AN=5008;NS=2504;DP=16486;EAS_AF=0.2956;AMR_AF=0.3703;AFR_AF=0.4705;EUR_AF=0.4205;SAS_AF=0.5552;AA=G|||;VT=SNP
1	98807555	rs116528616	G	C	100	PASS	AC=33;AF=0.00658946;AN=5008;NS=2504;DP=17618;EAS_AF=0;AMR_AF=0.0159;AFR_AF=0.0008;EUR_AF=0.0189;SAS_AF=0.002;AA=G|||;VT=SNP
1	98807645	rs17118214	G	A	100	PASS	AC=81;AF=0.0161741;AN=5008;NS=2504;DP=18362;EAS_AF=0.001;AMR_AF=0.0043;AFR_AF=0.0144;EUR_AF=0.0159;SAS_AF=0.0429;AA=G|||;VT=SNP
1	98808178	rs144881695	T	C	100	PASS	AC=28;AF=0.00559105;AN=5008;NS=2504;DP=16115;EAS_AF=0;AMR_AF=0.0043;AFR_AF=0;EUR_AF=0.0169;SAS_AF=0.0082;AA=T|||;VT=SNP
1	98808247	rs17386204	T	C	100	PASS	AC=137;AF=0.0273562;AN=5008;NS=2504;DP=17148;EAS_AF=0.0893;AMR_AF=0.0072;AFR_AF=0.0038;EUR_AF=0.0229;SAS_AF=0.0143;AA=T|||;VT=SNP
1	98808282	rs10047243	T	C	100	PASS	AC=3243;AF=0.647564;AN=5008;NS=2504;DP=17254;EAS_AF=0.4296;AMR_AF=0.5591;AFR_AF=0.7398;EUR_AF=0.7555;SAS_AF=0.6994;AA=C|||;VT=SNP
1	98808348	rs10047236	A	G	100	PASS	AC=3291;AF=0.657149;AN=5008;NS=2504;DP=18290;EAS_AF=0.4286;AMR_AF=0.5605;AFR_AF=0.7761;EUR_AF=0.7555;SAS_AF=0.6994;AA=G|||;VT=SNP
1	98808593	rs17118223	G	T	100	PASS	AC=172;AF=0.034345;AN=5008;NS=2504;DP=17843;EAS_AF=0.001;AMR_AF=0.0101;AFR_AF=0.0802;EUR_AF=0.0159;SAS_AF=0.0429;AA=G|||;VT=SNP
1	98808760	rs1328307	C	T	100	PASS	AC=3241;AF=0.647165;AN=5008;NS=2504;DP=15434;EAS_AF=0.4296;AMR_AF=0.5591;AFR_AF=0.739;EUR_AF=0.7545;SAS_AF=0.6994;AA=T|||;VT=SNP
1	98808808	rs1328308	A	T	100	PASS	AC=3242;AF=0.647364;AN=5008;NS=2504;DP=15844;EAS_AF=0.4286;AMR_AF=0.5591;AFR_AF=0.7398;EUR_AF=0.7555;SAS_AF=0.6994;AA=T|||;VT=SNP
1	98808909	rs12096576	T	A	100	PASS	AC=2143;AF=0.427915;AN=5008;NS=2504;DP=16067;EAS_AF=0.2956;AMR_AF=0.3703;AFR_AF=0.4705;EUR_AF=0.4205;SAS_AF=0.5552;AA=T|||;VT=SNP
1	98809016	rs17386287	T	C	100	PASS	AC=62;AF=0.0123802;AN=5008;NS=2504;DP=16869;EAS_AF=0.001;AMR_AF=0.0043;AFR_AF=0;EUR_AF=0.0159;SAS_AF=0.0429;AA=T|||;VT=SNP
1	98809121	rs1556048	T	C	100	PASS	AC=736;AF=0.146965;AN=5008;NS=2504;DP=17331;EAS_AF=0.4325;AMR_AF=0.2392;AFR_AF=0.0053;EUR_AF=0.0517;SAS_AF=0.0767;AA=T|||;VT=SNP
1	98809131	rs12758847	T	C	100	PASS	AC=46;AF=0.0091853;AN=5008;NS=2504;DP=16988;EAS_AF=0;AMR_AF=0.0187;AFR_AF=0.003;EUR_AF=0.0219;SAS_AF=0.0072;AA=T|||;VT=SNP
1	98809925	rs75721166	A	T	100	PASS	AC=38;AF=0.00758786;AN=5008;NS=2504;DP=15557;EAS_AF=0;AMR_AF=0.0173;AFR_AF=0;EUR_AF=0.0258;SAS_AF=0;AA=A|||;VT=SNP
1	98809942	rs79926236	A	G	100	PASS	AC=137;AF=0.0273562;AN=5008;NS=2504;DP=15729;EAS_AF=0.0893;AMR_AF=0.0072;AFR_AF=0.0038;EUR_AF=0.0229;SAS_AF=0.0143;AA=A|||;VT=SNP
1	98811213	rs977306	T	C	100	PASS	AC=3245;AF=0.647963;AN=5008;NS=2504;DP=18019;EAS_AF=0.4296;AMR_AF=0.5576;AFR_AF=0.7405;EUR_AF=0.7575;SAS_AF=0.6994;AA=C|||;VT=SNP
1	98811234	rs977307	T	G	100	PASS	AC=4222;AF=0.843051;AN=5008;NS=2504;DP=16642;EAS_AF=0.5714;AMR_AF=0.7579;AFR_AF=0.9554;EUR_AF=0.9483;SAS_AF=0.9233;AA=G|||;VT=SNP
1	98811537	rs115057948	T	G	100	PASS	AC=54;AF=0.0107827;AN=5008;NS=2504;DP=19602;EAS_AF=0;AMR_AF=0.0173;AFR_AF=0.0015;EUR_AF=0.0368;SAS_AF=0.0031;AA=T|||;VT=SNP
1	98811741	rs17118236	T	C	100	PASS	AC=96;AF=0.0191693;AN=5008;NS=2504;DP=17987;EAS_AF=0;AMR_AF=0.0187;AFR_AF=0.0371;EUR_AF=0.0318;SAS_AF=0.002;AA=T|||;VT=SNP
1	98812484	rs12048166	A	G	100	PASS	AC=1067;AF=0.213059;AN=5008;NS=2504;DP=15498;EAS_AF=0.1349;AMR_AF=0.1859;AFR_AF=0.2587;EUR_AF=0.3181;SAS_AF=0.1431;AA=A|||;VT=SNP
1	98813544	rs72719882	A	T	100	PASS	AC=610;AF=0.121805;AN=5008;NS=2504;DP=16958;EAS_AF=0.0278;AMR_AF=0.1009;AFR_AF=0.0121;EUR_AF=0.2117;SAS_AF=0.2894;AA=A|||;VT=SNP
1	98814159	rs61786220	T	G	100	PASS	AC=98;AF=0.0195687;AN=5008;NS=2504;DP=17481;EAS_AF=0;AMR_AF=0.0231;AFR_AF=0.0023;EUR_AF=0.0457;SAS_AF=0.0337;AA=T|||;VT=SNP
1	98814216	rs61786221	A	G	100	PASS	AC=893;AF=0.178315;AN=5008;NS=2504;DP=17810;EAS_AF=0.0437;AMR_AF=0.1744;AFR_AF=0.2239;EUR_AF=0.3042;SAS_AF=0.1288;AA=A|||;VT=SNP
1	98814316	rs78919468	T	C	100	PASS	AC=299;AF=0.0597045;AN=5008;NS=2504;DP=18906;EAS_AF=0.0893;AMR_AF=0.0144;AFR_AF=0.1203;EUR_AF=0.0249;SAS_AF=0.0153;AA=T|||;VT=SNP
1	98814369	rs1328309	C	T	100	PASS	AC=353;AF=0.0704872;AN=5008;NS=2504;DP=19439;EAS_AF=0.0218;AMR_AF=0.0648;AFR_AF=0.034;EUR_AF=0.1064;SAS_AF=0.137;AA=T|||;VT=SNP
1	98814370	rs7534382	G	A	100	PASS	AC=1745;AF=0.348442;AN=5008;NS=2504;DP=19449;EAS_AF=0.2212;AMR_AF=0.2046;AFR_AF=0.4743;EUR_AF=0.2982;SAS_AF=0.4632;AA=G|||;VT=SNP
1	98814626	rs1328310	T	C	100	PASS	AC=552;AF=0.110224;AN=5008;NS=2504;DP=16258;EAS_AF=0.0139;AMR_AF=0.0879;AFR_AF=0.112;EUR_AF=0.16;SAS_AF=0.1718;AA=T|||;VT=SNP
1	98815012	rs7537179	G	A	100	PASS	AC=24;AF=0.00479233;AN=5008;NS=2504;DP=18531;EAS_AF=0;AMR_AF=0.0115;AFR_AF=0.0008;EUR_AF=0.0139;SAS_AF=0.001;AA=G|||;VT=SNP
1	98815843	rs72719884	T	G	100	PASS	AC=379;AF=0.0756789;AN=5008;NS=2504;DP=17390;EAS_AF=0.0198;AMR_AF=0.0764;AFR_AF=0.0484;EUR_AF=0.1183;SAS_AF=0.1258;AA=T|||;VT=SNP
1	98816298	rs12119825	T	C	100	PASS	AC=1876;AF=0.374601;AN=5008;NS=2504;DP=15435;EAS_AF=0.0843;AMR_AF=0.2565;AFR_AF=0.6566;EUR_AF=0.3429;SAS_AF=0.409;AA=T|||;VT=SNP
1	98816533	rs6604105	C	T	100	PASS	AC=393;AF=0.0784744;AN=5008;NS=2504;DP=15571;EAS_AF=0.0198;AMR_AF=0.0778;AFR_AF=0.0582;EUR_AF=0.1183;SAS_AF=0.1258;AA=C|||;VT=SNP
1	98816534	rs11166000	G	A	100	PASS	AC=1874;AF=0.374201;AN=5008;NS=2504;DP=15486;EAS_AF=0.0843;AMR_AF=0.2565;AFR_AF=0.6558;EUR_AF=0.3419;SAS_AF=0.409;AA=G|||;VT=SNP
1	98816923	rs114254614	G	A	100	PASS	AC=54;AF=0.0107827;AN=5008;NS=2504;DP=12103;EAS_AF=0;AMR_AF=0.0144;AFR_AF=0.0008;EUR_AF=0.0288;SAS_AF=0.0143;AA=g|||;VT=SNP
1	98817347	rs72977449	A	G	100	PASS	AC=236;AF=0.0471246;AN=5008;NS=2504;DP=17059;EAS_AF=0;AMR_AF=0.0288;AFR_AF=0.1377;EUR_AF=0.0308;SAS_AF=0.0031;AA=a|||;VT=SNP
1	98817831	rs17382283	C	T	100	PASS	AC=757;AF=0.151158;AN=5008;NS=2504;DP=18755;EAS_AF=0.0248;AMR_AF=0.1643;AFR_AF=0.0242;EUR_AF=0.2624;SAS_AF=0.3292;AA=C|||;VT=SNP
1	98818310	rs72719886	A	T	100	PASS	AC=381;AF=0.0760783;AN=5008;NS=2504;DP=18298;EAS_AF=0.0198;AMR_AF=0.0749;AFR_AF=0.0507;EUR_AF=0.1183;SAS_AF=0.1258;AA=A|||;VT=SNP
1	98818587	rs17386441	A	G	100	PASS	AC=393;AF=0.0784744;AN=5008;NS=2504;DP=18112;EAS_AF=0.0198;AMR_AF=0.0778;AFR_AF=0.0582;EUR_AF=0.1183;SAS_AF=0.1258;AA=G|||;VT=SNP
1	98818716	rs12727789	C	T	100	PASS	AC=511;AF=0.102037;AN=5008;NS=2504;DP=17009;EAS_AF=0.001;AMR_AF=0.1297;AFR_AF=0.0234;EUR_AF=0.2674;SAS_AF=0.1227;AA=C|||;VT=SNP
1	98818791	rs1013023	G	T	100	PASS	AC=1488;AF=0.297125;AN=5008;NS=2504;DP=16567;EAS_AF=0.0823;AMR_AF=0.2147;AFR_AF=0.4153;EUR_AF=0.3082;SAS_AF=0.4059;AA=G|||;VT=SNP
1	98818963	rs76167432	T	C	100	PASS	AC=19;AF=0.00379393;AN=5008;NS=2504;DP=17016;EAS_AF=0;AMR_AF=0.0058;AFR_AF=0.0008;EUR_AF=0.0139;SAS_AF=0;AA=T|||;VT=SNP
1	98819537	rs1013024	G	A	100	PASS	AC=1497;AF=0.298922;AN=5008;NS=2504;DP=18995;EAS_AF=0.0823;AMR_AF=0.2133;AFR_AF=0.4228;EUR_AF=0.3082;SAS_AF=0.4059;AA=G|||;VT=SNP
1	98820036	rs145587591	C	T	100	PASS	AC=48;AF=0.00958466;AN=5008;NS=2504;DP=11630;EAS_AF=0;AMR_AF=0.0187;AFR_AF=0.0008;EUR_AF=0.0318;SAS_AF=0.002;AA=C|||;VT=SNP
1	98820285	rs114884893	T	G	100	PASS	AC=28;AF=0.00559105;AN=5008;NS=2504;DP=15411;EAS_AF=0;AMR_AF=0.0173;AFR_AF=0;EUR_AF=0.0149;SAS_AF=0.001;AA=T|||;VT=SNP
1	98820339	rs76126856	C	T	100	PASS	AC=37;AF=0.00738818;AN=5008;NS=2504;DP=13943;EAS_AF=0;AMR_AF=0.0101;AFR_AF=0;EUR_AF=0.0278;SAS_AF=0.002;AA=C|||;VT=SNP
1	98820506	rs77436287	A	G	100	PASS	AC=48;AF=0.00958466;AN=5008;NS=2504;DP=16426;EAS_AF=0;AMR_AF=0.0187;AFR_AF=0.0008;EUR_AF=0.0318;SAS_AF=0.002;AA=A|||;VT=SNP
1	98820735	rs72977455	A	G	100	PASS	AC=222;AF=0.0443291;AN=5008;NS=2504;DP=20205;EAS_AF=0;AMR_AF=0.0274;AFR_AF=0.1278;EUR_AF=0.0308;SAS_AF=0.0031;AA=A|||;VT=SNP
1	98820796	rs6697562	A	G	100	PASS	AC=380;AF=0.0758786;AN=5008;NS=2504;DP=19754;EAS_AF=0.0198;AMR_AF=0.0749;AFR_AF=0.0507;EUR_AF=0.1183;SAS_AF=0.1247;AA=A|||;VT=SNP
1	98820810	rs6700680	T	C	100	PASS	AC=2394;AF=0.478035;AN=5008;NS=2504;DP=19305;EAS_AF=0.1022;AMR_AF=0.3372;AFR_AF=0.8109;EUR_AF=0.4602;SAS_AF=0.5337;AA=C|||;VT=SNP
1	98821224	rs10875142	T	C	100	PASS	AC=1883;AF=0.375998;AN=5008;NS=2504;DP=19258;EAS_AF=0.0823;AMR_AF=0.2565;AFR_AF=0.6634;EUR_AF=0.3419;SAS_AF=0.41;AA=T|||;VT=SNP
1	98821471	rs61786222	A	G	100	PASS	AC=37;AF=0.00738818;AN=5008;NS=2504;DP=20981;EAS_AF=0;AMR_AF=0.0072;AFR_AF=0.0008;EUR_AF=0.0169;SAS_AF=0.0143;AA=A|||;VT=SNP
1	98821573	rs77165959	G	A	100	PASS	AC=21;AF=0.00419329;AN=5008;NS=2504;DP=21598;EAS_AF=0;AMR_AF=0.0014;AFR_AF=0.0015;EUR_AF=0.0159;SAS_AF=0.002;AA=G|||;VT=SNP
1	98822185	rs1359958	A	G	100	PASS	AC=2401;AF=0.479433;AN=5008;NS=2504;DP=15832;EAS_AF=0.1022;AMR_AF=0.3386;AFR_AF=0.8109;EUR_AF=0.4632;SAS_AF=0.5368;AA=G|||;VT=SNP
1	98822801	rs72719888	T	G	100	PASS	AC=279;AF=0.0557109;AN=5008;NS=2504;DP=14800;EAS_AF=0.0198;AMR_AF=0.0591;AFR_AF=0.0507;EUR_AF=0.0746;SAS_AF=0.0777;AA=T|||;VT=SNP
1	98823469	rs574741219	C	T	100	PASS	AC=50;AF=0.00998403;AN=5008;NS=2504;DP=16169;EAS_AF=0.002;AMR_AF=0.0187;AFR_AF=0.0008;EUR_AF=0.0318;SAS_AF=0.002;AA=C|||;VT=SNP
1	98824438	rs77263547	T	C	100	PASS	AC=46;AF=0.0091853;AN=5008;NS=2504;DP=18603;EAS_AF=0;AMR_AF=0.0173;AFR_AF=0.0015;EUR_AF=0.0288;SAS_AF=0.0031;AA=T|||;VT=SNP
1	98824756	rs72719890	T	C	100	PASS	AC=208;AF=0.0415335;AN=5008;NS=2504;DP=20181;EAS_AF=0.0198;AMR_AF=0.0519;AFR_AF=0.003;EUR_AF=0.0716;SAS_AF=0.0777;AA=T|||;VT=SNP
1	98825164	rs72719891	C	T	100	PASS	AC=273;AF=0.0545128;AN=5008;NS=2504;DP=20549;EAS_AF=0.0962;AMR_AF=0.0447;AFR_AF=0.0045;EUR_AF=0.0934;SAS_AF=0.046;AA=C|||;VT=SNP
1	98825589	rs114814662	A	T	100	PASS	AC=37;AF=0.00738818;AN=5008;NS=2504;DP=16800;EAS_AF=0;AMR_AF=0.0101;AFR_AF=0;EUR_AF=0.0278;SAS_AF=0.002;AA=A|||;VT=SNP
1	98825637	rs78914757	T	C	100	PASS	AC=43;AF=0.00858626;AN=5008;NS=2504;DP=17138;EAS_AF=0;AMR_AF=0.0231;AFR_AF=0;EUR_AF=0.0268;SAS_AF=0;AA=T|||;VT=SNP
1	98827096	rs10875143	G	T	100	PASS	AC=1468;AF=0.293131;AN=5008;NS=2504;DP=22135;EAS_AF=0.0833;AMR_AF=0.1974;AFR_AF=0.4175;EUR_AF=0.2903;SAS_AF=0.4121;AA=G|||;VT=SNP
1	98827493	rs4950121	T	C	100	PASS	AC=1689;AF=0.33726;AN=5008;NS=2504;DP=21645;EAS_AF=0.4048;AMR_AF=0.3588;AFR_AF=0.1558;EUR_AF=0.4712;SAS_AF=0.3599;AA=T|||;VT=SNP
1	98827644	rs72719893	G	A	100	PASS	AC=238;AF=0.047524;AN=5008;NS=2504;DP=19058;EAS_AF=0.0198;AMR_AF=0.0533;AFR_AF=0.025;EUR_AF=0.0716;SAS_AF=0.0777;AA=G|||;VT=SNP
1	98827741	rs72719894	T	C	100	PASS	AC=237;AF=0.0473243;AN=5008;NS=2504;DP=19549;EAS_AF=0.0198;AMR_AF=0.0533;AFR_AF=0.0242;EUR_AF=0.0716;SAS_AF=0.0777;AA=T|||;VT=SNP
1	98827783	rs12069555	A	T	100	PASS	AC=1853;AF=0.370008;AN=5008;NS=2504;DP=19636;EAS_AF=0.0833;AMR_AF=0.2378;AFR_AF=0.6596;EUR_AF=0.3241;SAS_AF=0.4151;AA=A|||;VT=SNP
1	98827969	rs4950122	C	T	100	PASS	AC=46;AF=0.0091853;AN=5008;NS=2504;DP=19636;EAS_AF=0.0169;AMR_AF=0.0072;AFR_AF=0;EUR_AF=0.0219;SAS_AF=0.002;AA=C|||;VT=SNP
1	98828505	rs4518963	A	C	100	PASS	AC=1294;AF=0.258387;AN=5008;NS=2504;DP=18120;EAS_AF=0.0605;AMR_AF=0.1888;AFR_AF=0.3464;EUR_AF=0.2763;SAS_AF=0.3742;AA=A|||;VT=SNP
1	98829960	rs10875144	A	C	100	PASS	AC=2230;AF=0.445288;AN=5008;NS=2504;DP=16979;EAS_AF=0.1032;AMR_AF=0.2983;AFR_AF=0.7852;EUR_AF=0.3956;SAS_AF=0.4939;AA=G|||;VT=SNP
1	98830219	rs141187253	G	A	100	PASS	AC=12;AF=0.00239617;AN=5008;NS=2504;DP=19214;EAS_AF=0;AMR_AF=0;AFR_AF=0.0015;EUR_AF=0.008;SAS_AF=0.002;AA=G|||;VT=SNP
1	98830625	rs12073753	A	G	100	PASS	AC=2227;AF=0.444688;AN=5008;NS=2504;DP=22129;EAS_AF=0.1032;AMR_AF=0.2968;AFR_AF=0.7844;EUR_AF=0.3956;SAS_AF=0.4928;AA=G|||;VT=SNP
1	98830642	rs58077558	G	T	100	PASS	AC=175;AF=0.0349441;AN=5008;NS=2504;DP=22714;EAS_AF=0.0228;AMR_AF=0.0086;AFR_AF=0.0719;EUR_AF=0.0139;SAS_AF=0.0378;AA=C|||;VT=SNP
1	98831251	rs61786224	T	G	100	PASS	AC=420;AF=0.0838658;AN=5008;NS=2504;DP=13668;EAS_AF=0.2173;AMR_AF=0.0692;AFR_AF=0.0015;EUR_AF=0.0318;SAS_AF=0.1217;AA=T|||;VT=SNP
1	98832824	rs12407797	C	T	100	PASS	AC=1052;AF=0.210064;AN=5008;NS=2504;DP=20615;EAS_AF=0.4911;AMR_AF=0.3473;AFR_AF=0.0159;EUR_AF=0.1491;SAS_AF=0.1483;AA=C|||;VT=SNP
1	98832894	rs114064379	G	A	100	PASS	AC=18;AF=0.00359425;AN=5008;NS=2504;DP=21153;EAS_AF=0;AMR_AF=0.0043;AFR_AF=0.0008;EUR_AF=0.0139;SAS_AF=0;AA=G|||;VT=SNP
1	98833455	rs10493901	T	G	100	PASS	AC=63;AF=0.0125799;AN=5008;NS=2504;DP=21491;EAS_AF=0.002;AMR_AF=0.0317;AFR_AF=0;EUR_AF=0.0298;SAS_AF=0.0092;AA=T|||;VT=SNP
1	98833531	rs12125899	A	G	100	PASS	AC=1053;AF=0.210264;AN=5008;NS=2504;DP=20369;EAS_AF=0.4921;AMR_AF=0.3473;AFR_AF=0.0159;EUR_AF=0.1491;SAS_AF=0.1483;AA=A|||;VT=SNP
1	98834146	rs4542263	A	C	100	PASS	AC=249;AF=0.0497204;AN=5008;NS=2504;DP=18742;EAS_AF=0.0198;AMR_AF=0.0533;AFR_AF=0.0333;EUR_AF=0.0716;SAS_AF=0.0777;AA=A|||;VT=SNP
1	98835554	rs35993047	T	C	100	PASS	AC=14;AF=0.00279553;AN=5008;NS=2504;DP=20181;EAS_AF=0;AMR_AF=0.0058;AFR_AF=0;EUR_AF=0.0099;SAS_AF=0;AA=T|||;VT=SNP
1	98835679	rs55892660	C	T	100	PASS	AC=570;AF=0.113818;AN=5008;NS=2504;DP=17914;EAS_AF=0.0258;AMR_AF=0.1066;AFR_AF=0.0076;EUR_AF=0.1869;SAS_AF=0.2781;AA=C|||;VT=SNP
1	98835689	rs149912501	C	T	100	PASS	AC=43;AF=0.00858626;AN=5008;NS=2504;DP=17844;EAS_AF=0;AMR_AF=0.0072;AFR_AF=0.0045;EUR_AF=0.0209;SAS_AF=0.0112;AA=C|||;VT=SNP
1	98836231	rs2182944	T	A	100	PASS	AC=240;AF=0.0479233;AN=5008;NS=2504;DP=17211;EAS_AF=0.0198;AMR_AF=0.0533;AFR_AF=0.0265;EUR_AF=0.0716;SAS_AF=0.0777;AA=T|||;VT=SNP
1	98836278	rs138612274	A	G	100	PASS	AC=50;AF=0.00998403;AN=5008;NS=2504;DP=16679;EAS_AF=0.001;AMR_AF=0.0043;AFR_AF=0;EUR_AF=0.0139;SAS_AF=0.0327;AA=A|||;VT=SNP
1	98836595	rs2026664	T	G	100	PASS	AC=1854;AF=0.370208;AN=5008;NS=2504;DP=16118;EAS_AF=0.0833;AMR_AF=0.2378;AFR_AF=0.6604;EUR_AF=0.3241;SAS_AF=0.4151;AA=T|||;VT=SNP
1	98836767	rs115680060	C	T	100	PASS	AC=33;AF=0.00658946;AN=5008;NS=2504;DP=16728;EAS_AF=0;AMR_AF=0.0072;AFR_AF=0.0008;EUR_AF=0.0249;SAS_AF=0.002;AA=C|||;VT=SNP
1	98837117	rs2026663	A	G	100	PASS	AC=158;AF=0.0315495;AN=5008;NS=2504;DP=18849;EAS_AF=0.0238;AMR_AF=0.0086;AFR_AF=0.0582;EUR_AF=0.0139;SAS_AF=0.0378;AA=A|||;VT=SNP
1	98837239	rs17118257	A	G	100	PASS	AC=270;AF=0.0539137;AN=5008;NS=2504;DP=18378;EAS_AF=0.0962;AMR_AF=0.0447;AFR_AF=0.003;EUR_AF=0.0934;SAS_AF=0.045;AA=A|||;VT=SNP
1	98837317	rs143600559	G	T	100	PASS	AC=47;AF=0.00938498;AN=5008;NS=2504;DP=19356;EAS_AF=0;AMR_AF=0.0173;AFR_AF=0.0015;EUR_AF=0.0298;SAS_AF=0.0031;AA=A|||;VT=SNP
1	98837396	rs766204	C	G	100	PASS	AC=1295;AF=0.258586;AN=5008;NS=2504;DP=20556;EAS_AF=0.0605;AMR_AF=0.1888;AFR_AF=0.3464;EUR_AF=0.2763;SAS_AF=0.3753;AA=C|||;VT=SNP
1	98837778	rs17382589	T	C	100	PASS	AC=240;AF=0.0479233;AN=5008;NS=2504;DP=19992;EAS_AF=0.0198;AMR_AF=0.0533;AFR_AF=0.0265;EUR_AF=0.0716;SAS_AF=0.0777;AA=T|||;VT=SNP
1	98838035	rs11166002	C	T	100	PASS	AC=1469;AF=0.293331;AN=5008;NS=2504;DP=17706;EAS_AF=0.0833;AMR_AF=0.1974;AFR_AF=0.4183;EUR_AF=0.2903;SAS_AF=0.4121;AA=C|||;VT=SNP
1	98838141	rs11166003	A	G	100	PASS	AC=2226;AF=0.444489;AN=5008;NS=2504;DP=17824;EAS_AF=0.1032;AMR_AF=0.2968;AFR_AF=0.7837;EUR_AF=0.3956;SAS_AF=0.4928;AA=G|||;VT=SNP
1	98838270	rs72719899	G	A	100	PASS	AC=241;AF=0.048123;AN=5008;NS=2504;DP=18439;EAS_AF=0.0198;AMR_AF=0.0533;AFR_AF=0.0272;EUR_AF=0.0716;SAS_AF=0.0777;AA=G|||;VT=SNP
1	98838431	rs1328315	G	A	100	PASS	AC=1852;AF=0.369808;AN=5008;NS=2504;DP=17538;EAS_AF=0.0833;AMR_AF=0.2378;AFR_AF=0.6589;EUR_AF=0.3241;SAS_AF=0.4151;AA=G|||;VT=SNP
1	98839626	rs67027618	T	C	100	PASS	AC=634;AF=0.126597;AN=5008;NS=2504;DP=19482;EAS_AF=0.0198;AMR_AF=0.0937;AFR_AF=0.2738;EUR_AF=0.1074;SAS_AF=0.0808;AA=C|||;VT=SNP
1	98840567	rs6664206	A	T	100	PASS	AC=710;AF=0.141773;AN=5008;NS=2504;DP=17110;EAS_AF=0.0198;AMR_AF=0.098;AFR_AF=0.329;EUR_AF=0.1074;SAS_AF=0.0808;AA=A|||;VT=SNP
1	98841829	rs7525553	T	C	100	PASS	AC=3888;AF=0.776358;AN=5008;NS=2504;DP=19358;EAS_AF=0.506;AMR_AF=0.6484;AFR_AF=0.938;EUR_AF=0.8509;SAS_AF=0.8507;AA=C|||;VT=SNP
1	98842834	rs12133218	G	A	100	PASS	AC=747;AF=0.149161;AN=5008;NS=2504;DP=13104;EAS_AF=0.0258;AMR_AF=0.1499;AFR_AF=0.0227;EUR_AF=0.2465;SAS_AF=0.3466;AA=G|||;VT=SNP
1	98842970	rs61786780	T	C	100	PASS	AC=939;AF=0.1875;AN=5008;NS=2504;DP=13644;EAS_AF=0.2153;AMR_AF=0.1974;AFR_AF=0.0348;EUR_AF=0.2952;SAS_AF=0.2474;AA=T|||;VT=SNP
1	98843324	rs76352319	T	G	100	PASS	AC=42;AF=0.00838658;AN=5008;NS=2504;DP=13918;EAS_AF=0;AMR_AF=0.0216;AFR_AF=0;EUR_AF=0.0268;SAS_AF=0;AA=T|||;VT=SNP
1	98843334	rs17382685	G	A	100	PASS	AC=70;AF=0.0139776;AN=5008;NS=2504;DP=14220;EAS_AF=0;AMR_AF=0.0173;AFR_AF=0.0008;EUR_AF=0.0378;SAS_AF=0.0194;AA=G|||;VT=SNP
1	98843371	rs10875145	G	A	100	PASS	AC=1418;AF=0.283147;AN=5008;NS=2504;DP=14901;EAS_AF=0.0833;AMR_AF=0.1931;AFR_AF=0.3812;EUR_AF=0.2913;SAS_AF=0.4121;AA=G|||;VT=SNP
1	98843932	rs12724820	T	A	100	PASS	AC=1056;AF=0.210863;AN=5008;NS=2504;DP=15002;EAS_AF=0.494;AMR_AF=0.3473;AFR_AF=0.0159;EUR_AF=0.1491;SAS_AF=0.1493;AA=T|||;VT=SNP
1	98845508	rs10875146	C	T	100	PASS	AC=1412;AF=0.281949;AN=5008;NS=2504;DP=19307;EAS_AF=0.0813;AMR_AF=0.1945;AFR_AF=0.3775;EUR_AF=0.2903;SAS_AF=0.4131;AA=C|||;VT=SNP
1	98845697	rs72719900	T	C	100	PASS	AC=31;AF=0.0061901;AN=5008;NS=2504;DP=18680;EAS_AF=0.002;AMR_AF=0.0072;AFR_AF=0;EUR_AF=0.0219;SAS_AF=0.002;AA=T|||;VT=SNP
1	98846178	rs11166004	A	G	100	PASS	AC=1275;AF=0.254593;AN=5008;NS=2504;DP=18255;EAS_AF=0.0595;AMR_AF=0.1888;AFR_AF=0.3313;EUR_AF=0.2773;SAS_AF=0.3753;AA=A|||;VT=SNP
1	98846239	rs1328314	C	T	100	PASS	AC=2215;AF=0.442292;AN=5008;NS=2504;DP=18469;EAS_AF=0.1062;AMR_AF=0.2968;AFR_AF=0.7716;EUR_AF=0.3966;SAS_AF=0.4939;AA=T|||;VT=SNP
1	98846579	rs72719901	C	A	100	PASS	AC=212;AF=0.0423323;AN=5008;NS=2504;DP=20214;EAS_AF=0.0228;AMR_AF=0.0519;AFR_AF=0.0038;EUR_AF=0.0716;SAS_AF=0.0777;AA=C|||;VT=SNP
1	98846773	rs7541400	T	C	100	PASS	AC=2216;AF=0.442492;AN=5008;NS=2504;DP=18646;EAS_AF=0.1062;AMR_AF=0.2968;AFR_AF=0.7738;EUR_AF=0.3946;SAS_AF=0.4939;AA=C|||;VT=SNP
1	98847026	rs1328313	C	T	100	PASS	AC=1051;AF=0.209864;AN=5008;NS=2504;DP=21504;EAS_AF=0.4901;AMR_AF=0.3458;AFR_AF=0.0159;EUR_AF=0.1491;SAS_AF=0.1493;AA=C|||;VT=SNP
1	98847135	rs7543973	T	G	100	PASS	AC=2189;AF=0.437101;AN=5008;NS=2504;DP=18304;EAS_AF=0.0833;AMR_AF=0.2983;AFR_AF=0.7731;EUR_AF=0.3946;SAS_AF=0.4898;AA=G|||;VT=SNP
1	98847160	rs72977479	C	T	100	PASS	AC=80;AF=0.0159744;AN=5008;NS=2504;DP=17515;EAS_AF=0.001;AMR_AF=0.0043;AFR_AF=0.0227;EUR_AF=0.0129;SAS_AF=0.0337;AA=T|||;VT=SNP
1	98848697	rs17118281	A	G	100	PASS	AC=748;AF=0.149361;AN=5008;NS=2504;DP=17805;EAS_AF=0.0228;AMR_AF=0.1009;AFR_AF=0.3744;EUR_AF=0.0875;SAS_AF=0.0736;AA=G|||;VT=SNP
1	98849383	rs72719902	A	C	100	PASS	AC=19;AF=0.00379393;AN=5008;NS=2504;DP=17543;EAS_AF=0;AMR_AF=0.0101;AFR_AF=0.0008;EUR_AF=0.0099;SAS_AF=0.001;AA=A|||;VT=SNP
1	98849559	rs6680034	T	C	100	PASS	AC=298;AF=0.0595048;AN=5008;NS=2504;DP=16155;EAS_AF=0;AMR_AF=0.0331;AFR_AF=0.1823;EUR_AF=0.0308;SAS_AF=0.0031;AA=T|||;VT=SNP
1	98851189	rs61786782	C	T	100	PASS	AC=1637;AF=0.326877;AN=5008;NS=2504;DP=17312;EAS_AF=0.4048;AMR_AF=0.3501;AFR_AF=0.1142;EUR_AF=0.4742;SAS_AF=0.3661;AA=C|||;VT=SNP
1	98851712	rs7533184	C	T	100	PASS	AC=2196;AF=0.438498;AN=5008;NS=2504;DP=19219;EAS_AF=0.1062;AMR_AF=0.2795;AFR_AF=0.7995;EUR_AF=0.3618;SAS_AF=0.4847;AA=T|||;VT=SNP
1	98851789	rs12134558	T	G	100	PASS	AC=203;AF=0.0405351;AN=5008;NS=2504;DP=18215;EAS_AF=0;AMR_AF=0.0951;AFR_AF=0.0068;EUR_AF=0.0686;SAS_AF=0.0603;AA=T|||;VT=SNP
1	98852350	rs115728723	C	T	100	PASS	AC=13;AF=0.00259585;AN=5008;NS=2504;DP=15129;EAS_AF=0;AMR_AF=0.0014;AFR_AF=0;EUR_AF=0.0119;SAS_AF=0;AA=C|||;VT=SNP
1	98852924	rs11166005	G	C	100	PASS	AC=1077;AF=0.215056;AN=5008;NS=2504;DP=19549;EAS_AF=0.4881;AMR_AF=0.3646;AFR_AF=0.0159;EUR_AF=0.164;SAS_AF=0.1493;AA=G|||;VT=SNP
1	98853167	rs79454822	G	A	100	PASS	AC=18;AF=0.00359425;AN=5008;NS=2504;DP=18391;EAS_AF=0;AMR_AF=0.0043;AFR_AF=0.0008;EUR_AF=0.0139;SAS_AF=0;AA=G|||;VT=SNP
1	98853747	rs78689577	A	G	100	PASS	AC=47;AF=0.00938498;AN=5008;NS=2504;DP=17531;EAS_AF=0;AMR_AF=0.0173;AFR_AF=0.0015;EUR_AF=0.0298;SAS_AF=0.0031;AA=A|||;VT=SNP
1	98854006	rs115656839	G	A	100	PASS	AC=66;AF=0.0131789;AN=5008;NS=2504;DP=18493;EAS_AF=0;AMR_AF=0.0288;AFR_AF=0.0008;EUR_AF=0.0368;SAS_AF=0.0082;AA=G|||;VT=SNP
1	98854279	rs72721803	C	G	100	PASS	AC=188;AF=0.0375399;AN=5008;NS=2504;DP=18795;EAS_AF=0.0218;AMR_AF=0.0476;AFR_AF=0.0091;EUR_AF=0.0517;SAS_AF=0.0706;AA=C|||;VT=SNP
1	98854284	rs17386954	T	C	100	PASS	AC=1018;AF=0.203275;AN=5008;NS=2504;DP=18805;EAS_AF=0.2262;AMR_AF=0.2075;AFR_AF=0.0378;EUR_AF=0.335;SAS_AF=0.2648;AA=T|||;VT=SNP
1	98854815	rs12023121	C	T	100	PASS	AC=1676;AF=0.334665;AN=5008;NS=2504;DP=15846;EAS_AF=0.4067;AMR_AF=0.3545;AFR_AF=0.1369;EUR_AF=0.4781;SAS_AF=0.3661;AA=C|||;VT=SNP
1	98855166	rs728656	G	A	100	PASS	AC=2173;AF=0.433906;AN=5008;NS=2504;DP=19472;EAS_AF=0.4286;AMR_AF=0.3934;AFR_AF=0.4123;EUR_AF=0.5219;SAS_AF=0.407;AA=A|||;VT=SNP
1	98856371	rs7555933	T	C	100	PASS	AC=2231;AF=0.445487;AN=5008;NS=2504;DP=18395;EAS_AF=0.4306;AMR_AF=0.3934;AFR_AF=0.4123;EUR_AF=0.5229;SAS_AF=0.4632;AA=C|||;VT=SNP
1	98856577	rs7548836	C	T	100	PASS	AC=3860;AF=0.770767;AN=5008;NS=2504;DP=18224;EAS_AF=0.5119;AMR_AF=0.6311;AFR_AF=0.9327;EUR_AF=0.836;SAS_AF=0.8507;AA=T|||;VT=SNP
1	98856877	rs72979441	T	G	100	PASS	AC=279;AF=0.0557109;AN=5008;NS=2504;DP=16935;EAS_AF=0;AMR_AF=0.0288;AFR_AF=0.1694;EUR_AF=0.0318;SAS_AF=0.0031;AA=t|||;VT=SNP
1	98856950	rs10875147	T	C	100	PASS	AC=1309;AF=0.261382;AN=5008;NS=2504;DP=18098;EAS_AF=0.0605;AMR_AF=0.1744;AFR_AF=0.3654;EUR_AF=0.2684;SAS_AF=0.3824;AA=T|||;VT=SNP
1	98856968	rs75199899	T	C	100	PASS	AC=34;AF=0.00678914;AN=5008;NS=2504;DP=18297;EAS_AF=0;AMR_AF=0.0086;AFR_AF=0.0015;EUR_AF=0.0229;SAS_AF=0.0031;AA=T|||;VT=SNP
1	98857072	rs75963668	A	T	100	PASS	AC=177;AF=0.0353435;AN=5008;NS=2504;DP=18614;EAS_AF=0;AMR_AF=0.0216;AFR_AF=0;EUR_AF=0.0606;SAS_AF=0.1033;AA=A|||;VT=SNP
1	98858039	rs4950123	A	T	100	PASS	AC=2173;AF=0.433906;AN=5008;NS=2504;DP=17770;EAS_AF=0.4296;AMR_AF=0.3934;AFR_AF=0.4115;EUR_AF=0.5229;SAS_AF=0.4059;AA=A|||;VT=SNP
1	98858525	rs1526297	C	T	100	PASS	AC=3572;AF=0.713259;AN=5008;NS=2504;DP=21730;EAS_AF=0.5119;AMR_AF=0.6009;AFR_AF=0.7564;EUR_AF=0.8052;SAS_AF=0.8476;AA=T|||;VT=SNP
1	98859508	rs10875148	G	A	100	PASS	AC=1093;AF=0.218251;AN=5008;NS=2504;DP=20198;EAS_AF=0.0595;AMR_AF=0.1657;AFR_AF=0.2693;EUR_AF=0.2505;SAS_AF=0.317;AA=G|||;VT=SNP
1	98859549	rs10875149	C	T	100	PASS	AC=1096;AF=0.21885;AN=5008;NS=2504;DP=20445;EAS_AF=0.0595;AMR_AF=0.1657;AFR_AF=0.2723;EUR_AF=0.2495;SAS_AF=0.317;AA=C|||;VT=SNP
1	98860064	rs59456240	T	C	100	PASS	AC=280;AF=0.0559105;AN=5008;NS=2504;DP=18867;EAS_AF=0;AMR_AF=0.0303;AFR_AF=0.1694;EUR_AF=0.0318;SAS_AF=0.0031;AA=T|||;VT=SNP
1	98860237	rs185725842	C	T	100	PASS	AC=20;AF=0.00399361;AN=5008;NS=2504;DP=16201;EAS_AF=0;AMR_AF=0.0029;AFR_AF=0;EUR_AF=0.0139;SAS_AF=0.0041;AA=C|||;VT=SNP
1	98861126	rs12087723	A	G	100	PASS	AC=1947;AF=0.388778;AN=5008;NS=2504;DP=15304;EAS_AF=0.3125;AMR_AF=0.3818;AFR_AF=0.3139;EUR_AF=0.5129;SAS_AF=0.4458;AA=A|||;VT=SNP
1	98861258	rs61786784	C	T	100	PASS	AC=171;AF=0.0341454;AN=5008;NS=2504;DP=15582;EAS_AF=0.0179;AMR_AF=0.0519;AFR_AF=0.0023;EUR_AF=0.0606;SAS_AF=0.0542;AA=C|||;VT=SNP
1	98861758	rs12408712	A	T	100	PASS	AC=1254;AF=0.250399;AN=5008;NS=2504;DP=12347;EAS_AF=0.5744;AMR_AF=0.3833;AFR_AF=0.0174;EUR_AF=0.167;SAS_AF=0.2229;AA=A|||;VT=SNP
1	98861874	rs61786785	A	G	100	PASS	AC=248;AF=0.0495208;AN=5008;NS=2504;DP=13198;EAS_AF=0.0188;AMR_AF=0.0447;AFR_AF=0.062;EUR_AF=0.0606;SAS_AF=0.0562;AA=A|||;VT=SNP
1	98862739	rs61786786	C	G	100	PASS	AC=60;AF=0.0119808;AN=5008;NS=2504;DP=20284;EAS_AF=0;AMR_AF=0.013;AFR_AF=0;EUR_AF=0.0368;SAS_AF=0.0143;AA=C|||;VT=SNP
1	98863384	rs4620590	G	T	100	PASS	AC=3008;AF=0.600639;AN=5008;NS=2504;DP=16241;EAS_AF=0.7034;AMR_AF=0.634;AFR_AF=0.5484;EUR_AF=0.5497;SAS_AF=0.5941;AA=g|||;VT=SNP
1	98863440	rs4448566	C	G	100	PASS	AC=3111;AF=0.621206;AN=5008;NS=2504;DP=16537;EAS_AF=0.7034;AMR_AF=0.6412;AFR_AF=0.6225;EUR_AF=0.5497;SAS_AF=0.5941;AA=G|||;VT=SNP
1	98863760	rs3908575	C	T	100	PASS	AC=2609;AF=0.520966;AN=5008;NS=2504;DP=17625;EAS_AF=0.6617;AMR_AF=0.5735;AFR_AF=0.4342;EUR_AF=0.4493;SAS_AF=0.5297;AA=C|||;VT=SNP
1	98864899	rs10783090	T	C	100	PASS	AC=3030;AF=0.605032;AN=5008;NS=2504;DP=17608;EAS_AF=0.7034;AMR_AF=0.6383;AFR_AF=0.5628;EUR_AF=0.5497;SAS_AF=0.5941;AA=C|||;VT=SNP
1	98865623	rs72721806	T	C	100	PASS	AC=266;AF=0.053115;AN=5008;NS=2504;DP=15925;EAS_AF=0.0417;AMR_AF=0.0504;AFR_AF=0.0219;EUR_AF=0.0964;SAS_AF=0.0644;AA=T|||;VT=SNP
1	98866206	rs10875150	T	C	100	PASS	AC=3032;AF=0.605431;AN=5008;NS=2504;DP=14708;EAS_AF=0.7034;AMR_AF=0.6369;AFR_AF=0.5651;EUR_AF=0.5497;SAS_AF=0.5941;AA=C|||;VT=SNP
1	98866763	rs71657297	G	A	100	PASS	AC=1269;AF=0.253395;AN=5008;NS=2504;DP=21104;EAS_AF=0.5813;AMR_AF=0.3804;AFR_AF=0.0174;EUR_AF=0.169;SAS_AF=0.2311;AA=G|||;VT=SNP
1	98867549	rs112501009	A	G	100	PASS	AC=15;AF=0.00299521;AN=5008;NS=2504;DP=19542;EAS_AF=0;AMR_AF=0.0058;AFR_AF=0;EUR_AF=0.006;SAS_AF=0.0051;AA=A|||;VT=SNP
1	98867564	rs1410468	A	G	100	PASS	AC=3833;AF=0.765375;AN=5008;NS=2504;DP=19494;EAS_AF=0.8869;AMR_AF=0.8127;AFR_AF=0.7436;EUR_AF=0.673;SAS_AF=0.7311;AA=a|||;VT=SNP
1	98868382	rs12127246	C	G	100	PASS	AC=1225;AF=0.244609;AN=5008;NS=2504;DP=18368;EAS_AF=0.0804;AMR_AF=0.1844;AFR_AF=0.3351;EUR_AF=0.2793;SAS_AF=0.2986;AA=C|||;VT=SNP
1	98868500	rs12117012	T	G	100	PASS	AC=3013;AF=0.601637;AN=5008;NS=2504;DP=17571;EAS_AF=0.7034;AMR_AF=0.634;AFR_AF=0.5522;EUR_AF=0.5497;SAS_AF=0.5941;AA=G|||;VT=SNP
1	98869213	rs149069707	C	T	100	PASS	AC=85;AF=0.0169728;AN=5008;NS=2504;DP=14891;EAS_AF=0.0238;AMR_AF=0.0115;AFR_AF=0.0053;EUR_AF=0.0388;SAS_AF=0.0072;AA=C|||;VT=SNP
1	98870259	rs1410465	A	T	100	PASS	AC=3010;AF=0.601038;AN=5008;NS=2504;DP=17089;EAS_AF=0.7014;AMR_AF=0.634;AFR_AF=0.5514;EUR_AF=0.5497;SAS_AF=0.5941;AA=T|||;VT=SNP
1	98870839	rs72721807	A	G	100	PASS	AC=265;AF=0.0529153;AN=5008;NS=2504;DP=15191;EAS_AF=0.0417;AMR_AF=0.0504;AFR_AF=0.0212;EUR_AF=0.0974;SAS_AF=0.0634;AA=A|||;VT=SNP
1	98871410	rs12058177	G	A	100	PASS	AC=1223;AF=0.244209;AN=5008;NS=2504;DP=18830;EAS_AF=0.0804;AMR_AF=0.1844;AFR_AF=0.3328;EUR_AF=0.2793;SAS_AF=0.2996;AA=G|||;VT=SNP
1	98871453	rs1568969	G	A	100	PASS	AC=3005;AF=0.60004;AN=5008;NS=2504;DP=18606;EAS_AF=0.7014;AMR_AF=0.6354;AFR_AF=0.5454;EUR_AF=0.5497;SAS_AF=0.5961;AA=A|||;VT=SNP
1	98871456	rs1568970	T	A	100	PASS	AC=2795;AF=0.558107;AN=5008;NS=2504;DP=18736;EAS_AF=0.7014;AMR_AF=0.6182;AFR_AF=0.3979;EUR_AF=0.5467;SAS_AF=0.5961;AA=T|||;VT=SNP
1	98871580	rs1568971	A	T	100	PASS	AC=3023;AF=0.603634;AN=5008;NS=2504;DP=16901;EAS_AF=0.7014;AMR_AF=0.6369;AFR_AF=0.5598;EUR_AF=0.5497;SAS_AF=0.5941;AA=T|||;VT=SNP
1	98873281	rs12757898	A	G	100	PASS	AC=2019;AF=0.403155;AN=5008;NS=2504;DP=14775;EAS_AF=0.2986;AMR_AF=0.3631;AFR_AF=0.4644;EUR_AF=0.4513;SAS_AF=0.407;AA=A|||;VT=SNP
1	98873390	rs1405227	G	A	100	PASS	AC=1816;AF=0.36262;AN=5008;NS=2504;DP=17334;EAS_AF=0.621;AMR_AF=0.4625;AFR_AF=0.1959;EUR_AF=0.3002;SAS_AF=0.3149;AA=A|||;VT=SNP
1	98873604	rs7524325	C	T	100	PASS	AC=266;AF=0.053115;AN=5008;NS=2504;DP=17500;EAS_AF=0.0417;AMR_AF=0.0504;AFR_AF=0.0106;EUR_AF=0.0994;SAS_AF=0.0767;AA=C|||;VT=SNP
1	98873695	rs7524418	C	T	100	PASS	AC=3766;AF=0.751997;AN=5008;NS=2504;DP=17125;EAS_AF=0.9196;AMR_AF=0.8127;AFR_AF=0.6551;EUR_AF=0.7197;SAS_AF=0.7004;AA=T|||;VT=SNP
1	98873757	rs17118336	T	C	100	PASS	AC=2055;AF=0.410343;AN=5008;NS=2504;DP=16454;EAS_AF=0.2986;AMR_AF=0.3631;AFR_AF=0.5038;EUR_AF=0.4483;SAS_AF=0.3937;AA=T|||;VT=SNP
1	98873874	rs148254226	A	G	100	PASS	AC=48;AF=0.00958466;AN=5008;NS=2504;DP=15374;EAS_AF=0;AMR_AF=0.0173;AFR_AF=0.0015;EUR_AF=0.0308;SAS_AF=0.0031;AA=A|||;VT=SNP
1	98873927	rs150764185	C	T	100	PASS	AC=116;AF=0.0231629;AN=5008;NS=2504;DP=15161;EAS_AF=0.001;AMR_AF=0.0245;AFR_AF=0;EUR_AF=0.0398;SAS_AF=0.0593;AA=C|||;VT=SNP
1	98874039	rs1818956	A	T	100	PASS	AC=2057;AF=0.410743;AN=5008;NS=2504;DP=13716;EAS_AF=0.2986;AMR_AF=0.3631;AFR_AF=0.5053;EUR_AF=0.4483;SAS_AF=0.3937;AA=A|||;VT=SNP
1	98874497	rs1358107	T	C	100	PASS	AC=2061;AF=0.411542;AN=5008;NS=2504;DP=13616;EAS_AF=0.2986;AMR_AF=0.3631;AFR_AF=0.5076;EUR_AF=0.4483;SAS_AF=0.3947;AA=T|||;VT=SNP
1	98874734	rs72721812	A	G	100	PASS	AC=20;AF=0.00399361;AN=5008;NS=2504;DP=16487;EAS_AF=0;AMR_AF=0.0043;AFR_AF=0;EUR_AF=0.0149;SAS_AF=0.002;AA=A|||;VT=SNP
1	98875104	rs12033373	C	T	100	PASS	AC=2058;AF=0.410942;AN=5008;NS=2504;DP=14968;EAS_AF=0.2996;AMR_AF=0.3631;AFR_AF=0.5053;EUR_AF=0.4483;SAS_AF=0.3937;AA=C|||;VT=SNP
1	98875442	rs17383059	T	C	100	PASS	AC=318;AF=0.0634984;AN=5008;NS=2504;DP=14866;EAS_AF=0.0417;AMR_AF=0.0677;AFR_AF=0.0151;EUR_AF=0.1302;SAS_AF=0.0798;AA=T|||;VT=SNP
1	98875469	rs4950124	G	T	100	PASS	AC=1952;AF=0.389776;AN=5008;NS=2504;DP=14835;EAS_AF=0.2976;AMR_AF=0.3573;AFR_AF=0.4297;EUR_AF=0.4483;SAS_AF=0.3937;AA=G|||;VT=SNP
1	98875758	rs4950125	T	A	100	PASS	AC=3863;AF=0.771366;AN=5008;NS=2504;DP=14187;EAS_AF=0.9196;AMR_AF=0.8329;AFR_AF=0.6921;EUR_AF=0.7505;SAS_AF=0.7035;AA=A|||;VT=SNP
1	98876015	rs72721815	C	T	100	PASS	AC=265;AF=0.0529153;AN=5008;NS=2504;DP=13943;EAS_AF=0.0417;AMR_AF=0.0504;AFR_AF=0.0098;EUR_AF=0.0994;SAS_AF=0.0767;AA=C|||;VT=SNP
1	98876348	rs4950099	T	C	100	PASS	AC=2057;AF=0.410743;AN=5008;NS=2504;DP=15402;EAS_AF=0.2986;AMR_AF=0.3631;AFR_AF=0.5053;EUR_AF=0.4483;SAS_AF=0.3937;AA=t|||;VT=SNP
1	98876567	rs4950100	C	T	100	PASS	AC=3892;AF=0.777157;AN=5008;NS=2504;DP=20099;EAS_AF=0.9196;AMR_AF=0.8357;AFR_AF=0.7118;EUR_AF=0.7515;SAS_AF=0.7035;AA=T|||;VT=SNP
1	98876628	rs11166007	T	G	100	PASS	AC=2057;AF=0.410743;AN=5008;NS=2504;DP=19231;EAS_AF=0.2986;AMR_AF=0.3631;AFR_AF=0.5053;EUR_AF=0.4483;SAS_AF=0.3937;AA=t|||;VT=SNP
1	98876711	rs11166008	C	T	100	PASS	AC=32;AF=0.00638978;AN=5008;NS=2504;DP=17306;EAS_AF=0;AMR_AF=0.0086;AFR_AF=0.0008;EUR_AF=0.0229;SAS_AF=0.002;AA=C|||;VT=SNP
1	98877107	rs145646449	T	C	100	PASS	AC=63;AF=0.0125799;AN=5008;NS=2504;DP=15463;EAS_AF=0;AMR_AF=0.0115;AFR_AF=0.0008;EUR_AF=0.0358;SAS_AF=0.0184;AA=T|||;VT=SNP
1	98877857	rs6683719	C	T	100	PASS	AC=2027;AF=0.404752;AN=5008;NS=2504;DP=18896;EAS_AF=0.2986;AMR_AF=0.3617;AFR_AF=0.4834;EUR_AF=0.4483;SAS_AF=0.3937;AA=C|||;VT=SNP
1	98877922	rs114541229	C	G	100	PASS	AC=152;AF=0.0303514;AN=5008;NS=2504;DP=18538;EAS_AF=0.006;AMR_AF=0.0173;AFR_AF=0.0514;EUR_AF=0.0467;SAS_AF=0.0194;AA=C|||;VT=SNP
1	98878073	rs7539771	C	T	100	PASS	AC=318;AF=0.0634984;AN=5008;NS=2504;DP=19353;EAS_AF=0.0417;AMR_AF=0.0677;AFR_AF=0.0151;EUR_AF=0.1302;SAS_AF=0.0798;AA=C|||;VT=SNP
1	98878276	rs12403147	T	A	100	PASS	AC=1289;AF=0.257388;AN=5008;NS=2504;DP=17357;EAS_AF=0.5794;AMR_AF=0.3876;AFR_AF=0.0303;EUR_AF=0.17;SAS_AF=0.2301;AA=T|||;VT=SNP
1	98878330	rs12404006	G	A	100	PASS	AC=1288;AF=0.257188;AN=5008;NS=2504;DP=18390;EAS_AF=0.5794;AMR_AF=0.3876;AFR_AF=0.0303;EUR_AF=0.169;SAS_AF=0.2301;AA=G|||;VT=SNP
1	98879103	rs36095490	G	T	100	PASS	AC=2053;AF=0.409944;AN=5008;NS=2504;DP=18733;EAS_AF=0.2986;AMR_AF=0.3631;AFR_AF=0.5023;EUR_AF=0.4483;SAS_AF=0.3937;AA=G|||;VT=SNP
1	98879191	rs34135039	C	T	100	PASS	AC=2052;AF=0.409744;AN=5008;NS=2504;DP=20257;EAS_AF=0.2986;AMR_AF=0.3631;AFR_AF=0.5015;EUR_AF=0.4483;SAS_AF=0.3937;AA=c|||;VT=SNP
1	98879509	rs17118344	G	A	100	PASS	AC=2032;AF=0.405751;AN=5008;NS=2504;DP=17263;EAS_AF=0.2996;AMR_AF=0.3631;AFR_AF=0.4849;EUR_AF=0.4483;SAS_AF=0.3947;AA=G|||;VT=SNP
1	98879854	rs17118347	A	G	100	PASS	AC=2053;AF=0.409944;AN=5008;NS=2504;DP=11742;EAS_AF=0.2986;AMR_AF=0.3646;AFR_AF=0.5015;EUR_AF=0.4483;SAS_AF=0.3937;AA=A|||;VT=SNP
1	98880011	rs139992929	T	C	100	PASS	AC=25;AF=0.00499201;AN=5008;NS=2504;DP=13062;EAS_AF=0;AMR_AF=0.0043;AFR_AF=0;EUR_AF=0.0089;SAS_AF=0.0133;AA=T|||;VT=SNP
1	98880183	rs4950126	T	C	100	PASS	AC=2052;AF=0.409744;AN=5008;NS=2504;DP=15761;EAS_AF=0.2986;AMR_AF=0.3631;AFR_AF=0.5015;EUR_AF=0.4483;SAS_AF=0.3937;AA=T|||;VT=SNP
1	98881016	rs1410463	C	T	100	PASS	AC=2052;AF=0.409744;AN=5008;NS=2504;DP=19241;EAS_AF=0.2986;AMR_AF=0.3631;AFR_AF=0.5015;EUR_AF=0.4483;SAS_AF=0.3937;AA=T|||;VT=SNP
1	98881145	rs74615229	A	T	100	PASS	AC=318;AF=0.0634984;AN=5008;NS=2504;DP=18248;EAS_AF=0.0417;AMR_AF=0.0677;AFR_AF=0.0151;EUR_AF=0.1302;SAS_AF=0.0798;AA=A|||;VT=SNP
1	98881389	rs17387268	G	A	100	PASS	AC=318;AF=0.0634984;AN=5008;NS=2504;DP=17047;EAS_AF=0.0417;AMR_AF=0.0677;AFR_AF=0.0151;EUR_AF=0.1302;SAS_AF=0.0798;AA=G|||;VT=SNP
1	98881938	rs10875151	G	A	100	PASS	AC=3869;AF=0.772564;AN=5008;NS=2504;DP=16807;EAS_AF=0.9196;AMR_AF=0.8357;AFR_AF=0.6906;EUR_AF=0.7555;SAS_AF=0.7045;AA=A|||;VT=SNP
1	98882087	rs17387282	A	T	100	PASS	AC=318;AF=0.0634984;AN=5008;NS=2504;DP=18020;EAS_AF=0.0417;AMR_AF=0.0677;AFR_AF=0.0151;EUR_AF=0.1302;SAS_AF=0.0798;AA=A|||;VT=SNP
1	98882478	rs6604106	C	G	100	PASS	AC=2052;AF=0.409744;AN=5008;NS=2504;DP=15859;EAS_AF=0.2986;AMR_AF=0.3631;AFR_AF=0.5015;EUR_AF=0.4483;SAS_AF=0.3937;AA=C|||;VT=SNP
1	98882770	rs1328306	T	C	100	PASS	AC=183;AF=0.0365415;AN=5008;NS=2504;DP=15392;EAS_AF=0.0179;AMR_AF=0.0389;AFR_AF=0.0068;EUR_AF=0.0606;SAS_AF=0.0695;AA=T|||;VT=SNP
1	98882874	rs1405225	T	C	100	PASS	AC=2057;AF=0.410743;AN=5008;NS=2504;DP=14376;EAS_AF=0.2986;AMR_AF=0.3631;AFR_AF=0.5053;EUR_AF=0.4483;SAS_AF=0.3937;AA=T|||;VT=SNP
1	98882886	rs6690442	T	C	100	PASS	AC=2057;AF=0.410743;AN=5008;NS=2504;DP=14358;EAS_AF=0.2986;AMR_AF=0.3631;AFR_AF=0.5053;EUR_AF=0.4483;SAS_AF=0.3937;AA=T|||;VT=SNP
1	98883119	rs116148872	T	C	100	PASS	AC=50;AF=0.00998403;AN=5008;NS=2504;DP=17020;EAS_AF=0.001;AMR_AF=0.0101;AFR_AF=0.0023;EUR_AF=0.0328;SAS_AF=0.0061;AA=T|||;VT=SNP
1	98883368	rs10157099	C	T	100	PASS	AC=2057;AF=0.410743;AN=5008;NS=2504;DP=17819;EAS_AF=0.2986;AMR_AF=0.3631;AFR_AF=0.5053;EUR_AF=0.4483;SAS_AF=0.3937;AA=C|||;VT=SNP
1	98883541	rs10157812	A	G	100	PASS	AC=2057;AF=0.410743;AN=5008;NS=2504;DP=20058;EAS_AF=0.2986;AMR_AF=0.3631;AFR_AF=0.5053;EUR_AF=0.4483;SAS_AF=0.3937;AA=G|||;VT=SNP
1	98884223	rs7542173	C	T	100	PASS	AC=2057;AF=0.410743;AN=5008;NS=2504;DP=15203;EAS_AF=0.2986;AMR_AF=0.3631;AFR_AF=0.5053;EUR_AF=0.4483;SAS_AF=0.3937;AA=C|||;VT=SNP
1	98884521	rs61786790	G	A	100	PASS	AC=22;AF=0.00439297;AN=5008;NS=2504;DP=15891;EAS_AF=0;AMR_AF=0.0058;AFR_AF=0.0008;EUR_AF=0.0139;SAS_AF=0.0031;AA=G|||;VT=SNP
1	98885259	rs6700082	T	G	100	PASS	AC=2020;AF=0.403355;AN=5008;NS=2504;DP=18303;EAS_AF=0.2629;AMR_AF=0.3631;AFR_AF=0.5053;EUR_AF=0.4483;SAS_AF=0.3926;AA=T|||;VT=SNP
1	98885527	rs6604107	C	T	100	PASS	AC=2338;AF=0.466853;AN=5008;NS=2504;DP=17372;EAS_AF=0.3046;AMR_AF=0.4308;AFR_AF=0.5204;EUR_AF=0.5785;SAS_AF=0.4724;AA=C|||;VT=SNP
1	98886345	rs28562443	A	C	100	PASS	AC=1924;AF=0.384185;AN=5008;NS=2504;DP=18658;EAS_AF=0.2629;AMR_AF=0.3573;AFR_AF=0.4357;EUR_AF=0.4483;SAS_AF=0.3926;AA=A|||;VT=SNP
1	98886596	rs1410467	C	T	100	PASS	AC=3892;AF=0.777157;AN=5008;NS=2504;DP=19769;EAS_AF=0.9196;AMR_AF=0.8357;AFR_AF=0.7118;EUR_AF=0.7515;SAS_AF=0.7035;AA=T|||;VT=SNP
1	98886825	rs72721824	T	C	100	PASS	AC=318;AF=0.0634984;AN=5008;NS=2504;DP=17896;EAS_AF=0.0417;AMR_AF=0.0677;AFR_AF=0.0151;EUR_AF=0.1302;SAS_AF=0.0798;AA=T|||;VT=SNP
1	98887334	rs7556194	A	G	100	PASS	AC=62;AF=0.0123802;AN=5008;NS=2504;DP=18608;EAS_AF=0;AMR_AF=0.0303;AFR_AF=0.0008;EUR_AF=0.0358;SAS_AF=0.0041;AA=A|||;VT=SNP
1	98887793	rs7556597	A	T	100	PASS	AC=2057;AF=0.410743;AN=5008;NS=2504;DP=18844;EAS_AF=0.2986;AMR_AF=0.3631;AFR_AF=0.5053;EUR_AF=0.4483;SAS_AF=0.3937;AA=A|||;VT=SNP
1	98887921	rs72721827	C	T	100	PASS	AC=182;AF=0.0363419;AN=5008;NS=2504;DP=21076;EAS_AF=0.0179;AMR_AF=0.0389;AFR_AF=0.0061;EUR_AF=0.0606;SAS_AF=0.0695;AA=C|||;VT=SNP
1	98888315	rs28533029	C	T	100	PASS	AC=2058;AF=0.410942;AN=5008;NS=2504;DP=20165;EAS_AF=0.2986;AMR_AF=0.3631;AFR_AF=0.5061;EUR_AF=0.4483;SAS_AF=0.3937;AA=C|||;VT=SNP
1	98888477	rs1328312	T	A	100	PASS	AC=318;AF=0.0634984;AN=5008;NS=2504;DP=19174;EAS_AF=0.0417;AMR_AF=0.0677;AFR_AF=0.0151;EUR_AF=0.1302;SAS_AF=0.0798;AA=T|||;VT=SNP
1	98889062	rs1358106	T	C	100	PASS	AC=2374;AF=0.474042;AN=5008;NS=2504;DP=14803;EAS_AF=0.3393;AMR_AF=0.4308;AFR_AF=0.5204;EUR_AF=0.5785;SAS_AF=0.4734;AA=C|||;VT=SNP
1	98889242	rs12408506	C	T	100	PASS	AC=1270;AF=0.253594;AN=5008;NS=2504;DP=13931;EAS_AF=0.5804;AMR_AF=0.3847;AFR_AF=0.0174;EUR_AF=0.169;SAS_AF=0.2301;AA=C|||;VT=SNP
1	98889426	rs2177892	C	T	100	PASS	AC=2056;AF=0.410543;AN=5008;NS=2504;DP=13704;EAS_AF=0.2976;AMR_AF=0.3631;AFR_AF=0.5053;EUR_AF=0.4483;SAS_AF=0.3937;AA=T|||;VT=SNP
1	98889636	rs2391945	C	T	100	PASS	AC=2374;AF=0.474042;AN=5008;NS=2504;DP=15855;EAS_AF=0.3393;AMR_AF=0.4308;AFR_AF=0.5204;EUR_AF=0.5785;SAS_AF=0.4734;AA=T|||;VT=SNP
1	98889771	rs1547208	T	C	100	PASS	AC=3873;AF=0.773363;AN=5008;NS=2504;DP=20217;EAS_AF=0.9196;AMR_AF=0.8343;AFR_AF=0.6936;EUR_AF=0.7565;SAS_AF=0.7045;AA=C|||;VT=SNP
1	98890029	rs1157413	A	G	100	PASS	AC=2373;AF=0.473842;AN=5008;NS=2504;DP=18737;EAS_AF=0.3393;AMR_AF=0.4308;AFR_AF=0.5197;EUR_AF=0.5785;SAS_AF=0.4734;AA=G|||;VT=SNP
1	98890377	rs1157414	C	T	100	PASS	AC=318;AF=0.0634984;AN=5008;NS=2504;DP=18477;EAS_AF=0.0417;AMR_AF=0.0677;AFR_AF=0.0151;EUR_AF=0.1302;SAS_AF=0.0798;AA=c|||;VT=SNP
1	98890379	rs2391946	G	A	100	PASS	AC=2372;AF=0.473642;AN=5008;NS=2504;DP=18420;EAS_AF=0.3383;AMR_AF=0.4308;AFR_AF=0.5197;EUR_AF=0.5785;SAS_AF=0.4734;AA=A|||;VT=SNP
1	98890681	rs2177891	A	G	100	PASS	AC=1959;AF=0.391174;AN=5008;NS=2504;DP=20455;EAS_AF=0.2976;AMR_AF=0.3573;AFR_AF=0.4349;EUR_AF=0.4483;SAS_AF=0.3937;AA=A|||;VT=SNP
1	98890842	rs4950127	T	C	100	PASS	AC=1952;AF=0.389776;AN=5008;NS=2504;DP=19442;EAS_AF=0.2976;AMR_AF=0.3573;AFR_AF=0.4297;EUR_AF=0.4483;SAS_AF=0.3937;AA=T|||;VT=SNP
1	98891076	rs114694604	G	T	100	PASS	AC=50;AF=0.00998403;AN=5008;NS=2504;DP=17736;EAS_AF=0.001;AMR_AF=0.0101;AFR_AF=0.0023;EUR_AF=0.0328;SAS_AF=0.0061;AA=G|||;VT=SNP
1	98891356	rs2030856	T	G	100	PASS	AC=1297;AF=0.258986;AN=5008;NS=2504;DP=16165;EAS_AF=0.5804;AMR_AF=0.389;AFR_AF=0.0303;EUR_AF=0.175;SAS_AF=0.2311;AA=T|||;VT=SNP
1	98891577	rs76348220	A	G	100	PASS	AC=146;AF=0.0291534;AN=5008;NS=2504;DP=16157;EAS_AF=0.006;AMR_AF=0.0159;AFR_AF=0.0522;EUR_AF=0.0417;SAS_AF=0.0184;AA=A|||;VT=SNP
1	98891578	rs77098202	C	A	100	PASS	AC=53;AF=0.0105831;AN=5008;NS=2504;DP=16211;EAS_AF=0;AMR_AF=0.0173;AFR_AF=0.0053;EUR_AF=0.0308;SAS_AF=0.0031;AA=C|||;VT=SNP
1	98891837	rs6700104	A	G	100	PASS	AC=318;AF=0.0634984;AN=5008;NS=2504;DP=16899;EAS_AF=0.0417;AMR_AF=0.0677;AFR_AF=0.0151;EUR_AF=0.1302;SAS_AF=0.0798;AA=A|||;VT=SNP
1	98891908	rs6685937	G	A	100	PASS	AC=2373;AF=0.473842;AN=5008;NS=2504;DP=15201;EAS_AF=0.3393;AMR_AF=0.4308;AFR_AF=0.5197;EUR_AF=0.5785;SAS_AF=0.4734;AA=A|||;VT=SNP
1	98892169	rs6688529	G	A	100	PASS	AC=318;AF=0.0634984;AN=5008;NS=2504;DP=16992;EAS_AF=0.0417;AMR_AF=0.0677;AFR_AF=0.0151;EUR_AF=0.1302;SAS_AF=0.0798;AA=G|||;VT=SNP
1	98892386	rs75138997	C	G	100	PASS	AC=18;AF=0.00359425;AN=5008;NS=2504;DP=19514;EAS_AF=0;AMR_AF=0.0043;AFR_AF=0.0008;EUR_AF=0.0139;SAS_AF=0;AA=C|||;VT=SNP
1	98892563	rs72721830	G	A	100	PASS	AC=356;AF=0.0710863;AN=5008;NS=2504;DP=17718;EAS_AF=0.0437;AMR_AF=0.0677;AFR_AF=0.0151;EUR_AF=0.1302;SAS_AF=0.1166;AA=A|||;VT=SNP
1	98893132	rs2391948	G	T	100	PASS	AC=1297;AF=0.258986;AN=5008;NS=2504;DP=11304;EAS_AF=0.5804;AMR_AF=0.389;AFR_AF=0.0303;EUR_AF=0.175;SAS_AF=0.2311;AA=G|||;VT=SNP
1	98893133	rs2391949	C	T	100	PASS	AC=1297;AF=0.258986;AN=5008;NS=2504;DP=11329;EAS_AF=0.5804;AMR_AF=0.389;AFR_AF=0.0303;EUR_AF=0.175;SAS_AF=0.2311;AA=C|||;VT=SNP
1	98893590	rs72721831	C	T	100	PASS	AC=319;AF=0.0636981;AN=5008;NS=2504;DP=20767;EAS_AF=0.0417;AMR_AF=0.0692;AFR_AF=0.0151;EUR_AF=0.1302;SAS_AF=0.0798;AA=C|||;VT=SNP
1	98893613	rs12040827	C	T	100	PASS	AC=2055;AF=0.410343;AN=5008;NS=2504;DP=21018;EAS_AF=0.2986;AMR_AF=0.3631;AFR_AF=0.5045;EUR_AF=0.4473;SAS_AF=0.3937;AA=T|||;VT=SNP
1	98893908	rs12030530	A	G	100	PASS	AC=3893;AF=0.777356;AN=5008;NS=2504;DP=16839;EAS_AF=0.9196;AMR_AF=0.8357;AFR_AF=0.711;EUR_AF=0.7525;SAS_AF=0.7045;AA=G|||;VT=SNP
1	98894267	rs11581452	A	C	100	PASS	AC=318;AF=0.0634984;AN=5008;NS=2504;DP=17650;EAS_AF=0.0417;AMR_AF=0.0677;AFR_AF=0.0151;EUR_AF=0.1302;SAS_AF=0.0798;AA=A|||;VT=SNP
1	98894369	rs12756402	C	T	100	PASS	AC=1292;AF=0.257987;AN=5008;NS=2504;DP=19490;EAS_AF=0.5804;AMR_AF=0.3876;AFR_AF=0.0303;EUR_AF=0.17;SAS_AF=0.2321;AA=C|||;VT=SNP
1	98895137	rs72721834	A	G	100	PASS	AC=32;AF=0.00638978;AN=5008;NS=2504;DP=13391;EAS_AF=0;AMR_AF=0.0072;AFR_AF=0.0008;EUR_AF=0.0199;SAS_AF=0.0061;AA=A|||;VT=SNP
1	98895138	rs11166009	T	C	100	PASS	AC=2055;AF=0.410343;AN=5008;NS=2504;DP=13402;EAS_AF=0.2976;AMR_AF=0.3631;AFR_AF=0.5045;EUR_AF=0.4483;SAS_AF=0.3937;AA=T|||;VT=SNP
1	98895186	rs11166010	C	A	100	PASS	AC=2055;AF=0.410343;AN=5008;NS=2504;DP=13457;EAS_AF=0.2976;AMR_AF=0.3631;AFR_AF=0.5045;EUR_AF=0.4483;SAS_AF=0.3937;AA=C|||;VT=SNP
1	98895427	rs11166011	G	T	100	PASS	AC=690;AF=0.13778;AN=5008;NS=2504;DP=14378;EAS_AF=0.0744;AMR_AF=0.1354;AFR_AF=0.0431;EUR_AF=0.1988;SAS_AF=0.2699;AA=G|||;VT=SNP
1	98895530	rs996770	A	G	100	PASS	AC=3869;AF=0.772564;AN=5008;NS=2504;DP=16824;EAS_AF=0.9196;AMR_AF=0.8343;AFR_AF=0.6899;EUR_AF=0.7565;SAS_AF=0.7055;AA=G|||;VT=SNP
1	98895901	rs1526296	C	T	100	PASS	AC=2055;AF=0.410343;AN=5008;NS=2504;DP=17386;EAS_AF=0.2976;AMR_AF=0.3631;AFR_AF=0.5045;EUR_AF=0.4483;SAS_AF=0.3937;AA=C|||;VT=SNP
1	98896256	rs1540839	T	G	100	PASS	AC=1279;AF=0.255391;AN=5008;NS=2504;DP=15973;EAS_AF=0.5804;AMR_AF=0.3862;AFR_AF=0.0174;EUR_AF=0.175;SAS_AF=0.2321;AA=T|||;VT=SNP
1	98896331	rs114061958	A	G	100	PASS	AC=86;AF=0.0171725;AN=5008;NS=2504;DP=15857;EAS_AF=0;AMR_AF=0.0115;AFR_AF=0;EUR_AF=0.0288;SAS_AF=0.0501;AA=A|||;VT=SNP
1	98897215	rs116645026	G	A	100	PASS	AC=57;AF=0.0113818;AN=5008;NS=2504;DP=13037;EAS_AF=0;AMR_AF=0.0115;AFR_AF=0.0008;EUR_AF=0.0219;SAS_AF=0.0266;AA=C|||;VT=SNP
1	98897381	rs12044698	C	T	100	PASS	AC=2055;AF=0.410343;AN=5008;NS=2504;DP=11572;EAS_AF=0.2976;AMR_AF=0.3631;AFR_AF=0.5045;EUR_AF=0.4483;SAS_AF=0.3937;AA=C|||;VT=SNP
1	98897700	rs12034466	A	G	100	PASS	AC=2055;AF=0.410343;AN=5008;NS=2504;DP=15303;EAS_AF=0.2976;AMR_AF=0.3631;AFR_AF=0.5045;EUR_AF=0.4483;SAS_AF=0.3937;AA=A|||;VT=SNP
1	98898036	rs11166012	G	A	100	PASS	AC=2507;AF=0.500599;AN=5008;NS=2504;DP=15661;EAS_AF=0.3393;AMR_AF=0.4395;AFR_AF=0.6142;EUR_AF=0.5815;SAS_AF=0.4734;AA=A|||;VT=SNP
1	98898074	rs12739237	C	T	100	PASS	AC=2055;AF=0.410343;AN=5008;NS=2504;DP=15754;EAS_AF=0.2976;AMR_AF=0.3631;AFR_AF=0.5045;EUR_AF=0.4483;SAS_AF=0.3937;AA=C|||;VT=SNP
1	98900396	rs10465761	T	C	100	PASS	AC=2373;AF=0.473842;AN=5008;NS=2504;DP=20846;EAS_AF=0.3393;AMR_AF=0.4308;AFR_AF=0.5197;EUR_AF=0.5785;SAS_AF=0.4734;AA=C|||;VT=SNP
1	98900726	rs10493902	G	C	100	PASS	AC=2055;AF=0.410343;AN=5008;NS=2504;DP=19833;EAS_AF=0.2976;AMR_AF=0.3631;AFR_AF=0.5045;EUR_AF=0.4483;SAS_AF=0.3937;AA=G|||;VT=SNP
1	98900793	rs72721835	C	T	100	PASS	AC=318;AF=0.0634984;AN=5008;NS=2504;DP=19476;EAS_AF=0.0417;AMR_AF=0.0677;AFR_AF=0.0151;EUR_AF=0.1302;SAS_AF=0.0798;AA=C|||;VT=SNP
1	98900818	rs10493903	C	A	100	PASS	AC=2373;AF=0.473842;AN=5008;NS=2504;DP=19372;EAS_AF=0.3393;AMR_AF=0.4308;AFR_AF=0.5197;EUR_AF=0.5785;SAS_AF=0.4734;AA=A|||;VT=SNP
1	98901065	rs10875154	A	G	100	PASS	AC=2056;AF=0.410543;AN=5008;NS=2504;DP=19584;EAS_AF=0.2976;AMR_AF=0.3631;AFR_AF=0.5045;EUR_AF=0.4483;SAS_AF=0.3947;AA=A|||;VT=SNP
1	98901448	rs72721839	T	C	100	PASS	AC=318;AF=0.0634984;AN=5008;NS=2504;DP=18254;EAS_AF=0.0417;AMR_AF=0.0677;AFR_AF=0.0151;EUR_AF=0.1302;SAS_AF=0.0798;AA=T|||;VT=SNP
1	98901655	rs2177893	T	A	100	PASS	AC=2055;AF=0.410343;AN=5008;NS=2504;DP=17380;EAS_AF=0.2976;AMR_AF=0.3631;AFR_AF=0.5045;EUR_AF=0.4483;SAS_AF=0.3937;AA=T|||;VT=SNP
1	98901825	rs72721841	A	G	100	PASS	AC=318;AF=0.0634984;AN=5008;NS=2504;DP=17997;EAS_AF=0.0417;AMR_AF=0.0677;AFR_AF=0.0151;EUR_AF=0.1302;SAS_AF=0.0798;AA=A|||;VT=SNP
1	98902121	rs115724490	A	C	100	PASS	AC=23;AF=0.00459265;AN=5008;NS=2504;DP=17378;EAS_AF=0;AMR_AF=0.0101;AFR_AF=0;EUR_AF=0.0149;SAS_AF=0.001;AA=A|||;VT=SNP
1	98902590	rs113311214	A	G	100	PASS	AC=21;AF=0.00419329;AN=5008;NS=2504;DP=17106;EAS_AF=0;AMR_AF=0.0043;AFR_AF=0;EUR_AF=0.0169;SAS_AF=0.001;AA=A|||;VT=SNP
1	98903209	rs145485179	A	T	100	PASS	AC=23;AF=0.00459265;AN=5008;NS=2504;DP=19952;EAS_AF=0;AMR_AF=0.0058;AFR_AF=0;EUR_AF=0.008;SAS_AF=0.0112;AA=A|||;VT=SNP
1	98903508	rs71512511	G	A	100	PASS	AC=44;AF=0.00878594;AN=5008;NS=2504;DP=20862;EAS_AF=0.001;AMR_AF=0.0159;AFR_AF=0.0015;EUR_AF=0.0239;SAS_AF=0.0061;AA=G|||;VT=SNP
1	98903668	rs11166013	C	T	100	PASS	AC=1240;AF=0.247604;AN=5008;NS=2504;DP=20219;EAS_AF=0.5804;AMR_AF=0.3847;AFR_AF=0.0182;EUR_AF=0.167;SAS_AF=0.2004;AA=C|||;VT=SNP
1	98903864	rs11166014	T	C	100	PASS	AC=2498;AF=0.498802;AN=5008;NS=2504;DP=18055;EAS_AF=0.3393;AMR_AF=0.4409;AFR_AF=0.5885;EUR_AF=0.5865;SAS_AF=0.4928;AA=T|||;VT=SNP
1	98903891	rs114085225	C	T	100	PASS	AC=39;AF=0.00778754;AN=5008;NS=2504;DP=17159;EAS_AF=0;AMR_AF=0.0072;AFR_AF=0.0008;EUR_AF=0.0179;SAS_AF=0.0153;AA=C|||;VT=SNP
1	98904089	rs6672351	C	G	100	PASS	AC=2498;AF=0.498802;AN=5008;NS=2504;DP=17294;EAS_AF=0.3393;AMR_AF=0.4409;AFR_AF=0.5885;EUR_AF=0.5865;SAS_AF=0.4928;AA=C|||;VT=SNP
1	98904871	rs11166015	A	C	100	PASS	AC=2470;AF=0.493211;AN=5008;NS=2504;DP=16699;EAS_AF=0.3393;AMR_AF=0.438;AFR_AF=0.5885;EUR_AF=0.5785;SAS_AF=0.4744;AA=A|||;VT=SNP
1	98905040	rs12131979	A	G	100	PASS	AC=1299;AF=0.259385;AN=5008;NS=2504;DP=17941;EAS_AF=0.5804;AMR_AF=0.3919;AFR_AF=0.0303;EUR_AF=0.1769;SAS_AF=0.229;AA=A|||;VT=SNP
1	98905137	rs10875155	A	G	100	PASS	AC=3856;AF=0.769968;AN=5008;NS=2504;DP=16197;EAS_AF=0.9196;AMR_AF=0.8357;AFR_AF=0.6838;EUR_AF=0.7545;SAS_AF=0.7014;AA=A|||;VT=SNP
1	98905208	rs11584512	A	G	100	PASS	AC=318;AF=0.0634984;AN=5008;NS=2504;DP=17628;EAS_AF=0.0417;AMR_AF=0.0677;AFR_AF=0.0151;EUR_AF=0.1302;SAS_AF=0.0798;AA=G|||;VT=SNP
1	98905974	rs10783091	A	C	100	PASS	AC=2481;AF=0.495407;AN=5008;NS=2504;DP=14910;EAS_AF=0.3393;AMR_AF=0.4395;AFR_AF=0.5976;EUR_AF=0.5785;SAS_AF=0.4724;AA=C|||;VT=SNP
1	98906621	rs72721847	C	T	100	PASS	AC=58;AF=0.0115815;AN=5008;NS=2504;DP=16692;EAS_AF=0;AMR_AF=0.0187;AFR_AF=0.0008;EUR_AF=0.0368;SAS_AF=0.0072;AA=C|||;VT=SNP
1	98906736	rs141179355	C	G	100	PASS	AC=83;AF=0.0165735;AN=5008;NS=2504;DP=13936;EAS_AF=0.0238;AMR_AF=0.0115;AFR_AF=0.0038;EUR_AF=0.0388;SAS_AF=0.0072;AA=C|||;VT=SNP
1	98906820	rs35152783	T	C	100	PASS	AC=2455;AF=0.490216;AN=5008;NS=2504;DP=13776;EAS_AF=0.3393;AMR_AF=0.438;AFR_AF=0.5787;EUR_AF=0.5785;SAS_AF=0.4724;AA=C|||;VT=SNP
1	98907437	rs1576177	A	G	100	PASS	AC=2452;AF=0.489617;AN=5008;NS=2504;DP=16686;EAS_AF=0.3393;AMR_AF=0.438;AFR_AF=0.5764;EUR_AF=0.5785;SAS_AF=0.4724;AA=G|||;VT=SNP
1	98908831	rs115601044	C	T	100	PASS	AC=70;AF=0.0139776;AN=5008;NS=2504;DP=7761;EAS_AF=0;AMR_AF=0.0159;AFR_AF=0;EUR_AF=0.0298;SAS_AF=0.0297;AA=C|||;VT=SNP
1	98909024	rs78046108	G	A	100	PASS	AC=318;AF=0.0634984;AN=5008;NS=2504;DP=10862;EAS_AF=0.0417;AMR_AF=0.0677;AFR_AF=0.0151;EUR_AF=0.1302;SAS_AF=0.0798;AA=A|||;VT=SNP
1	98909940	rs72721851	C	T	100	PASS	AC=340;AF=0.0678914;AN=5008;NS=2504;DP=14704;EAS_AF=0.0417;AMR_AF=0.0677;AFR_AF=0.0318;EUR_AF=0.1302;SAS_AF=0.0798;AA=C|||;VT=SNP
1	98910158	rs505578	A	T	100	PASS	AC=2135;AF=0.426318;AN=5008;NS=2504;DP=13267;EAS_AF=0.2976;AMR_AF=0.3703;AFR_AF=0.562;EUR_AF=0.4483;SAS_AF=0.3926;AA=A|||;VT=SNP
1	98910612	rs479764	C	G	100	PASS	AC=2458;AF=0.490815;AN=5008;NS=2504;DP=13237;EAS_AF=0.3393;AMR_AF=0.438;AFR_AF=0.5787;EUR_AF=0.5785;SAS_AF=0.4755;AA=C|||;VT=SNP
1	98910640	rs71657299	C	T	100	PASS	AC=51;AF=0.0101837;AN=5008;NS=2504;DP=14483;EAS_AF=0;AMR_AF=0.0231;AFR_AF=0.0015;EUR_AF=0.0268;SAS_AF=0.0061;AA=C|||;VT=SNP
1	98910988	rs637471	T	C	100	PASS	AC=2453;AF=0.489816;AN=5008;NS=2504;DP=16282;EAS_AF=0.3393;AMR_AF=0.438;AFR_AF=0.5772;EUR_AF=0.5785;SAS_AF=0.4724;AA=T|||;VT=SNP
1	98911086	rs2077956	A	C	100	PASS	AC=423;AF=0.0844649;AN=5008;NS=2504;DP=15794;EAS_AF=0.2014;AMR_AF=0.1354;AFR_AF=0.003;EUR_AF=0.0308;SAS_AF=0.093;AA=A|||;VT=SNP
1	98911170	rs474348	G	A	100	PASS	AC=2138;AF=0.426917;AN=5008;NS=2504;DP=15522;EAS_AF=0.2976;AMR_AF=0.3703;AFR_AF=0.5635;EUR_AF=0.4483;SAS_AF=0.3937;AA=G|||;VT=SNP
1	98911193	rs72721854	T	A	100	PASS	AC=318;AF=0.0634984;AN=5008;NS=2504;DP=15805;EAS_AF=0.0417;AMR_AF=0.0677;AFR_AF=0.0151;EUR_AF=0.1302;SAS_AF=0.0798;AA=T|||;VT=SNP
1	98911334	rs78051729	T	C	100	PASS	AC=45;AF=0.00898562;AN=5008;NS=2504;DP=14820;EAS_AF=0;AMR_AF=0.0115;AFR_AF=0.0038;EUR_AF=0.0288;SAS_AF=0.0031;AA=T|||;VT=SNP
1	98911873	rs72721855	G	T	100	PASS	AC=318;AF=0.0634984;AN=5008;NS=2504;DP=16804;EAS_AF=0.0417;AMR_AF=0.0677;AFR_AF=0.0151;EUR_AF=0.1302;SAS_AF=0.0798;AA=G|||;VT=SNP
1	98911950	rs1576176	A	C	100	PASS	AC=517;AF=0.103235;AN=5008;NS=2504;DP=16802;EAS_AF=0.001;AMR_AF=0.1383;AFR_AF=0.0227;EUR_AF=0.2634;SAS_AF=0.1278;AA=A|||;VT=SNP
1	98911951	rs12725724	G	A	100	PASS	AC=1273;AF=0.254193;AN=5008;NS=2504;DP=16830;EAS_AF=0.5645;AMR_AF=0.3905;AFR_AF=0.0303;EUR_AF=0.17;SAS_AF=0.227;AA=G|||;VT=SNP
1	98912075	rs555557	A	C	100	PASS	AC=2543;AF=0.507788;AN=5008;NS=2504;DP=17714;EAS_AF=0.3393;AMR_AF=0.4438;AFR_AF=0.6422;EUR_AF=0.5785;SAS_AF=0.4724;AA=C|||;VT=SNP
1	98912793	rs494274	C	A	100	PASS	AC=2135;AF=0.426318;AN=5008;NS=2504;DP=16598;EAS_AF=0.2976;AMR_AF=0.3703;AFR_AF=0.5613;EUR_AF=0.4493;SAS_AF=0.3926;AA=C|||;VT=SNP
1	98913138	rs138929407	T	C	100	PASS	AC=33;AF=0.00658946;AN=5008;NS=2504;DP=16112;EAS_AF=0;AMR_AF=0.0043;AFR_AF=0;EUR_AF=0.0199;SAS_AF=0.0102;AA=T|||;VT=SNP
1	98913160	rs490686	C	T	100	PASS	AC=2132;AF=0.425719;AN=5008;NS=2504;DP=16018;EAS_AF=0.2966;AMR_AF=0.3703;AFR_AF=0.5613;EUR_AF=0.4483;SAS_AF=0.3916;AA=T|||;VT=SNP
1	98913185	rs684637	C	A	100	PASS	AC=2132;AF=0.425719;AN=5008;NS=2504;DP=15436;EAS_AF=0.2966;AMR_AF=0.3703;AFR_AF=0.5613;EUR_AF=0.4483;SAS_AF=0.3916;AA=C|||;VT=SNP
1	98913397	rs75621094	T	C	100	PASS	AC=478;AF=0.0954473;AN=5008;NS=2504;DP=15858;EAS_AF=0.1964;AMR_AF=0.1268;AFR_AF=0.0492;EUR_AF=0.0318;SAS_AF=0.0971;AA=T|||;VT=SNP
1	98913582	rs72721858	A	T	100	PASS	AC=311;AF=0.0621006;AN=5008;NS=2504;DP=15851;EAS_AF=0.0417;AMR_AF=0.0663;AFR_AF=0.0151;EUR_AF=0.1243;SAS_AF=0.0798;AA=A|||;VT=SNP
1	98913759	rs7546532	T	C	100	PASS	AC=1847;AF=0.36881;AN=5008;NS=2504;DP=15808;EAS_AF=0.6022;AMR_AF=0.4712;AFR_AF=0.2428;EUR_AF=0.3241;SAS_AF=0.272;AA=C|||;VT=SNP
1	98913843	rs7530588	G	A	100	PASS	AC=1755;AF=0.350439;AN=5008;NS=2504;DP=17997;EAS_AF=0.6022;AMR_AF=0.4395;AFR_AF=0.2383;EUR_AF=0.2753;SAS_AF=0.2566;AA=A|||;VT=SNP
1	98914134	rs34031504	T	C	100	PASS	AC=1103;AF=0.220248;AN=5008;NS=2504;DP=15647;EAS_AF=0.1974;AMR_AF=0.1527;AFR_AF=0.2655;EUR_AF=0.2584;SAS_AF=0.1912;AA=C|||;VT=SNP
1	98914162	rs34588016	G	A	100	PASS	AC=1516;AF=0.302716;AN=5008;NS=2504;DP=15911;EAS_AF=0.5833;AMR_AF=0.4006;AFR_AF=0.1513;EUR_AF=0.2078;SAS_AF=0.2464;AA=G|||;VT=SNP
1	98914324	rs316040	A	G	100	PASS	AC=409;AF=0.0816693;AN=5008;NS=2504;DP=16942;EAS_AF=0.004;AMR_AF=0.0346;AFR_AF=0.2352;EUR_AF=0.0507;SAS_AF=0.0194;AA=A|||;VT=SNP
1	98914478	rs316041	C	T	100	PASS	AC=3826;AF=0.763978;AN=5008;NS=2504;DP=16771;EAS_AF=0.9048;AMR_AF=0.7954;AFR_AF=0.7761;EUR_AF=0.7028;SAS_AF=0.6431;AA=T|||;VT=SNP
1	98914635	rs957984	T	C	100	PASS	AC=1750;AF=0.349441;AN=5008;NS=2504;DP=16766;EAS_AF=0.6181;AMR_AF=0.438;AFR_AF=0.2209;EUR_AF=0.2763;SAS_AF=0.2587;AA=C|||;VT=SNP
1	98914702	rs72721859	G	A	100	PASS	AC=312;AF=0.0623003;AN=5008;NS=2504;DP=16742;EAS_AF=0.001;AMR_AF=0.0663;AFR_AF=0.053;EUR_AF=0.1431;SAS_AF=0.0521;AA=G|||;VT=SNP
1	98915209	rs185299537	G	A	100	PASS	AC=21;AF=0.00419329;AN=5008;NS=2504;DP=14182;EAS_AF=0;AMR_AF=0.0058;AFR_AF=0;EUR_AF=0.008;SAS_AF=0.0092;AA=g|||;VT=SNP
1	98915407	rs12084220	G	A	100	PASS	AC=1784;AF=0.35623;AN=5008;NS=2504;DP=16527;EAS_AF=0.6181;AMR_AF=0.4438;AFR_AF=0.2428;EUR_AF=0.2773;SAS_AF=0.2587;AA=G|||;VT=SNP
1	98916248	rs11166016	T	C	100	PASS	AC=1783;AF=0.35603;AN=5008;NS=2504;DP=19129;EAS_AF=0.619;AMR_AF=0.4424;AFR_AF=0.2428;EUR_AF=0.2763;SAS_AF=0.2587;AA=C|||;VT=SNP
1	98916316	rs144957336	A	G	100	PASS	AC=52;AF=0.0103834;AN=5008;NS=2504;DP=17922;EAS_AF=0;AMR_AF=0.013;AFR_AF=0.0023;EUR_AF=0.0338;SAS_AF=0.0061;AA=A|||;VT=SNP
1	98917554	rs7556292	A	G	100	PASS	AC=1784;AF=0.35623;AN=5008;NS=2504;DP=16247;EAS_AF=0.619;AMR_AF=0.4424;AFR_AF=0.2428;EUR_AF=0.2773;SAS_AF=0.2587;AA=A|||;VT=SNP
1	98917651	rs7514150	T	G	100	PASS	AC=1784;AF=0.35623;AN=5008;NS=2504;DP=17012;EAS_AF=0.619;AMR_AF=0.4424;AFR_AF=0.2428;EUR_AF=0.2773;SAS_AF=0.2587;AA=G|||;VT=SNP
1	98918238	rs7554710	C	T	100	PASS	AC=1784;AF=0.35623;AN=5008;NS=2504;DP=17547;EAS_AF=0.619;AMR_AF=0.4424;AFR_AF=0.2428;EUR_AF=0.2773;SAS_AF=0.2587;AA=C|||;VT=SNP
1	98918401	rs72721860	A	T	100	PASS	AC=53;AF=0.0105831;AN=5008;NS=2504;DP=16774;EAS_AF=0;AMR_AF=0.0159;AFR_AF=0;EUR_AF=0.0348;SAS_AF=0.0072;AA=A|||;VT=SNP
1	98918434	rs1434370	T	G	100	PASS	AC=1785;AF=0.35643;AN=5008;NS=2504;DP=16916;EAS_AF=0.619;AMR_AF=0.4424;AFR_AF=0.2436;EUR_AF=0.2773;SAS_AF=0.2587;AA=G|||;VT=SNP
1	98918443	rs1434371	A	C	100	PASS	AC=1785;AF=0.35643;AN=5008;NS=2504;DP=16670;EAS_AF=0.619;AMR_AF=0.4424;AFR_AF=0.2436;EUR_AF=0.2773;SAS_AF=0.2587;AA=C|||;VT=SNP
1	98919044	rs17118449	C	T	100	PASS	AC=105;AF=0.0209665;AN=5008;NS=2504;DP=17250;EAS_AF=0.0317;AMR_AF=0.0173;AFR_AF=0.0166;EUR_AF=0.0318;SAS_AF=0.0072;AA=C|||;VT=SNP
1	98919359	rs76918396	T	A	100	PASS	AC=179;AF=0.0357428;AN=5008;NS=2504;DP=15646;EAS_AF=0;AMR_AF=0.0317;AFR_AF=0.0008;EUR_AF=0.0586;SAS_AF=0.0992;AA=T|||;VT=SNP
1	98919403	rs17383572	A	G	100	PASS	AC=25;AF=0.00499201;AN=5008;NS=2504;DP=14515;EAS_AF=0;AMR_AF=0.0043;AFR_AF=0;EUR_AF=0.0089;SAS_AF=0.0133;AA=A|||;VT=SNP
1	98920485	rs72981573	A	T	100	PASS	AC=61;AF=0.0121805;AN=5008;NS=2504;DP=17659;EAS_AF=0;AMR_AF=0.0173;AFR_AF=0.0106;EUR_AF=0.0318;SAS_AF=0.0031;AA=A|||;VT=SNP
1	98920585	rs144847841	C	T	100	PASS	AC=15;AF=0.00299521;AN=5008;NS=2504;DP=18406;EAS_AF=0;AMR_AF=0.0058;AFR_AF=0;EUR_AF=0.007;SAS_AF=0.0041;AA=C|||;VT=SNP
1	98920621	rs11166017	T	A	100	PASS	AC=1785;AF=0.35643;AN=5008;NS=2504;DP=17702;EAS_AF=0.62;AMR_AF=0.4424;AFR_AF=0.2428;EUR_AF=0.2773;SAS_AF=0.2587;AA=A|||;VT=SNP
1	98920735	rs10875156	T	C	100	PASS	AC=1786;AF=0.356629;AN=5008;NS=2504;DP=16803;EAS_AF=0.62;AMR_AF=0.4438;AFR_AF=0.2428;EUR_AF=0.2773;SAS_AF=0.2587;AA=T|||;VT=SNP
1	98921109	rs11586421	G	A	100	PASS	AC=1785;AF=0.35643;AN=5008;NS=2504;DP=15191;EAS_AF=0.62;AMR_AF=0.4424;AFR_AF=0.2428;EUR_AF=0.2773;SAS_AF=0.2587;AA=A|||;VT=SNP
1	98921411	rs182622	A	G	100	PASS	AC=2035;AF=0.40635;AN=5008;NS=2504;DP=18209;EAS_AF=0.62;AMR_AF=0.4568;AFR_AF=0.4221;EUR_AF=0.2803;SAS_AF=0.2587;AA=G|||;VT=SNP
1	98921741	rs10875157	C	T	100	PASS	AC=1784;AF=0.35623;AN=5008;NS=2504;DP=16323;EAS_AF=0.62;AMR_AF=0.4409;AFR_AF=0.2428;EUR_AF=0.2773;SAS_AF=0.2587;AA=T|||;VT=SNP
1	98922438	rs4000204	G	A	100	PASS	AC=1780;AF=0.355431;AN=5008;NS=2504;DP=17794;EAS_AF=0.6171;AMR_AF=0.4409;AFR_AF=0.2428;EUR_AF=0.2763;SAS_AF=0.2587;AA=A|||;VT=SNP
1	98922686	rs4000199	C	T	100	PASS	AC=1781;AF=0.355631;AN=5008;NS=2504;DP=17855;EAS_AF=0.6171;AMR_AF=0.4409;AFR_AF=0.2436;EUR_AF=0.2763;SAS_AF=0.2587;AA=T|||;VT=SNP
1	98922915	rs11166018	A	C	100	PASS	AC=1775;AF=0.354433;AN=5008;NS=2504;DP=17778;EAS_AF=0.6181;AMR_AF=0.4409;AFR_AF=0.2383;EUR_AF=0.2763;SAS_AF=0.2587;AA=A|||;VT=SNP
1	98923223	rs7553779	C	T	100	PASS	AC=1762;AF=0.351837;AN=5008;NS=2504;DP=19341;EAS_AF=0.6171;AMR_AF=0.4395;AFR_AF=0.23;EUR_AF=0.2763;SAS_AF=0.2587;AA=C|||;VT=SNP
1	98923768	rs79503821	C	A	100	PASS	AC=51;AF=0.0101837;AN=5008;NS=2504;DP=19794;EAS_AF=0;AMR_AF=0.0173;AFR_AF=0.003;EUR_AF=0.0318;SAS_AF=0.0031;AA=C|||;VT=SNP
1	98925100	rs80328707	T	C	100	PASS	AC=76;AF=0.0151757;AN=5008;NS=2504;DP=19693;EAS_AF=0;AMR_AF=0.0331;AFR_AF=0.0091;EUR_AF=0.0368;SAS_AF=0.0041;AA=T|||;VT=SNP
1	98925776	rs11166019	C	G	100	PASS	AC=1197;AF=0.239018;AN=5008;NS=2504;DP=17690;EAS_AF=0.4772;AMR_AF=0.4222;AFR_AF=0.0182;EUR_AF=0.2266;SAS_AF=0.1748;AA=C|||;VT=SNP
1	98926388	rs316039	T	C	100	PASS	AC=4390;AF=0.876597;AN=5008;NS=2504;DP=17068;EAS_AF=0.9107;AMR_AF=0.8833;AFR_AF=0.913;EUR_AF=0.8449;SAS_AF=0.82;AA=C|||;VT=SNP
1	98926885	rs1434362	T	C	100	PASS	AC=3754;AF=0.749601;AN=5008;NS=2504;DP=17666;EAS_AF=0.8601;AMR_AF=0.8429;AFR_AF=0.4977;EUR_AF=0.841;SAS_AF=0.816;AA=T|||;VT=SNP
1	98927700	rs1434363	T	A	100	PASS	AC=3789;AF=0.756589;AN=5008;NS=2504;DP=21670;EAS_AF=0.8601;AMR_AF=0.8415;AFR_AF=0.5287;EUR_AF=0.8419;SAS_AF=0.8098;AA=T|||;VT=SNP
1	98927742	rs1434364	C	T	100	PASS	AC=3749;AF=0.748602;AN=5008;NS=2504;DP=21715;EAS_AF=0.8601;AMR_AF=0.8415;AFR_AF=0.4992;EUR_AF=0.8419;SAS_AF=0.8088;AA=C|||;VT=SNP
1	98927864	rs60162041	A	G	100	PASS	AC=564;AF=0.11262;AN=5008;NS=2504;DP=22304;EAS_AF=0.2321;AMR_AF=0.1095;AFR_AF=0.0855;EUR_AF=0.0577;SAS_AF=0.0849;AA=A|||;VT=SNP
1	98928271	rs4950129	A	G	100	PASS	AC=3604;AF=0.719649;AN=5008;NS=2504;DP=18316;EAS_AF=0.7232;AMR_AF=0.8012;AFR_AF=0.525;EUR_AF=0.833;SAS_AF=0.8047;AA=A|||;VT=SNP
1	98928420	rs12045149	T	C	100	PASS	AC=3601;AF=0.71905;AN=5008;NS=2504;DP=15728;EAS_AF=0.7202;AMR_AF=0.8012;AFR_AF=0.525;EUR_AF=0.832;SAS_AF=0.8057;AA=T|||;VT=SNP
1	98928937	rs770918	A	G	100	PASS	AC=4383;AF=0.8752;AN=5008;NS=2504;DP=17896;EAS_AF=0.9077;AMR_AF=0.879;AFR_AF=0.9191;EUR_AF=0.8439;SAS_AF=0.8119;AA=G|||;VT=SNP
1	98929367	rs1434365	T	A	100	PASS	AC=3602;AF=0.719249;AN=5008;NS=2504;DP=17049;EAS_AF=0.7212;AMR_AF=0.8012;AFR_AF=0.5242;EUR_AF=0.833;SAS_AF=0.8057;AA=A|||;VT=SNP
1	98929898	rs6692390	A	G	100	PASS	AC=3602;AF=0.719249;AN=5008;NS=2504;DP=18025;EAS_AF=0.7212;AMR_AF=0.8012;AFR_AF=0.5242;EUR_AF=0.833;SAS_AF=0.8057;AA=G|||;VT=SNP
1	98931328	rs10875158	C	T	100	PASS	AC=3598;AF=0.71845;AN=5008;NS=2504;DP=17886;EAS_AF=0.7163;AMR_AF=0.8012;AFR_AF=0.5257;EUR_AF=0.833;SAS_AF=0.8047;AA=C|||;VT=SNP
1	98934687	rs77220830	C	T	100	PASS	AC=54;AF=0.0107827;AN=5008;NS=2504;DP=15345;EAS_AF=0;AMR_AF=0.0259;AFR_AF=0.0015;EUR_AF=0.0318;SAS_AF=0.002;AA=C|||;VT=SNP
1	98937092	rs648124	C	T	100	PASS	AC=4253;AF=0.849241;AN=5008;NS=2504;DP=15194;EAS_AF=0.9097;AMR_AF=0.8646;AFR_AF=0.8805;EUR_AF=0.8131;SAS_AF=0.771;AA=T|||;VT=SNP
1	98937471	rs34955216	G	C	100	PASS	AC=525;AF=0.104832;AN=5008;NS=2504;DP=18695;EAS_AF=0.0972;AMR_AF=0.1974;AFR_AF=0.0106;EUR_AF=0.1561;SAS_AF=0.1217;AA=G|||;VT=SNP
1	98938120	rs116557385	A	T	100	PASS	AC=64;AF=0.0127796;AN=5008;NS=2504;DP=13714;EAS_AF=0;AMR_AF=0.0288;AFR_AF=0.0008;EUR_AF=0.0378;SAS_AF=0.0051;AA=A|||;VT=SNP
1	98938230	rs2479667	A	G	100	PASS	AC=804;AF=0.160543;AN=5008;NS=2504;DP=15589;EAS_AF=0.1567;AMR_AF=0.1282;AFR_AF=0.2118;EUR_AF=0.1471;SAS_AF=0.1319;AA=A|||;VT=SNP
1	98938869	rs316054	A	G	100	PASS	AC=3701;AF=0.739018;AN=5008;NS=2504;DP=20921;EAS_AF=0.8621;AMR_AF=0.647;AFR_AF=0.6823;EUR_AF=0.7435;SAS_AF=0.7495;AA=A|||;VT=SNP
1	98938977	rs316055	G	A	100	PASS	AC=4109;AF=0.820487;AN=5008;NS=2504;DP=20444;EAS_AF=0.8641;AMR_AF=0.7262;AFR_AF=0.854;EUR_AF=0.841;SAS_AF=0.7761;AA=A|||;VT=SNP
1	98939587	rs115414713	A	G	100	PASS	AC=12;AF=0.00239617;AN=5008;NS=2504;DP=20414;EAS_AF=0;AMR_AF=0.0014;AFR_AF=0.0015;EUR_AF=0.0089;SAS_AF=0;AA=A|||;VT=SNP
1	98939709	rs12744218	C	T	100	PASS	AC=133;AF=0.0265575;AN=5008;NS=2504;DP=20196;EAS_AF=0;AMR_AF=0.111;AFR_AF=0.003;EUR_AF=0.0348;SAS_AF=0.0174;AA=C|||;VT=SNP
1	98940258	rs72965921	G	T	100	PASS	AC=253;AF=0.0505192;AN=5008;NS=2504;DP=13134;EAS_AF=0;AMR_AF=0.0663;AFR_AF=0.0734;EUR_AF=0.0855;SAS_AF=0.0245;AA=G|||;VT=SNP
1	98941246	rs7521127	A	G	100	PASS	AC=253;AF=0.0505192;AN=5008;NS=2504;DP=16049;EAS_AF=0;AMR_AF=0.0663;AFR_AF=0.0734;EUR_AF=0.0855;SAS_AF=0.0245;AA=A|||;VT=SNP
1	98941719	rs78938624	A	G	100	PASS	AC=353;AF=0.0704872;AN=5008;NS=2504;DP=17992;EAS_AF=0.2153;AMR_AF=0.0591;AFR_AF=0.003;EUR_AF=0.0089;SAS_AF=0.0838;AA=A|||;VT=SNP
1	98942014	rs3853693	C	T	100	PASS	AC=3884;AF=0.775559;AN=5008;NS=2504;DP=17887;EAS_AF=0.8621;AMR_AF=0.7147;AFR_AF=0.6952;EUR_AF=0.84;SAS_AF=0.772;AA=T|||;VT=SNP
1	98942178	rs3853694	G	A	100	PASS	AC=3814;AF=0.761581;AN=5008;NS=2504;DP=18729;EAS_AF=0.8621;AMR_AF=0.7104;AFR_AF=0.6445;EUR_AF=0.84;SAS_AF=0.772;AA=G|||;VT=SNP
1	98942797	rs146196399	A	G	100	PASS	AC=15;AF=0.00299521;AN=5008;NS=2504;DP=15565;EAS_AF=0;AMR_AF=0.0014;AFR_AF=0;EUR_AF=0.0129;SAS_AF=0.001;AA=A|||;VT=SNP
1	98943179	rs571452	C	T	100	PASS	AC=4107;AF=0.820088;AN=5008;NS=2504;DP=16285;EAS_AF=0.8641;AMR_AF=0.7262;AFR_AF=0.854;EUR_AF=0.841;SAS_AF=0.774;AA=T|||;VT=SNP
1	98943802	rs72965927	G	A	100	PASS	AC=224;AF=0.0447284;AN=5008;NS=2504;DP=20453;EAS_AF=0;AMR_AF=0.0634;AFR_AF=0.053;EUR_AF=0.0855;SAS_AF=0.0245;AA=G|||;VT=SNP
1	98944697	rs3910294	T	C	100	PASS	AC=3819;AF=0.76258;AN=5008;NS=2504;DP=13544;EAS_AF=0.8621;AMR_AF=0.7104;AFR_AF=0.6483;EUR_AF=0.84;SAS_AF=0.772;AA=C|||;VT=SNP
1	98945932	rs1655565	T	C	100	PASS	AC=4052;AF=0.809105;AN=5008;NS=2504;DP=15987;EAS_AF=0.8442;AMR_AF=0.7248;AFR_AF=0.829;EUR_AF=0.84;SAS_AF=0.774;AA=C|||;VT=SNP
1	98946471	rs72721865	G	A	100	PASS	AC=15;AF=0.00299521;AN=5008;NS=2504;DP=15756;EAS_AF=0;AMR_AF=0.0014;AFR_AF=0;EUR_AF=0.0099;SAS_AF=0.0041;AA=G|||;VT=SNP
1	98946622	rs11583017	C	A	100	PASS	AC=62;AF=0.0123802;AN=5008;NS=2504;DP=14870;EAS_AF=0;AMR_AF=0.0159;AFR_AF=0.003;EUR_AF=0.0398;SAS_AF=0.0072;AA=C|||;VT=SNP
1	98947101	rs192883	G	T	100	PASS	AC=284;AF=0.0567093;AN=5008;NS=2504;DP=16551;EAS_AF=0;AMR_AF=0.0677;AFR_AF=0.0968;EUR_AF=0.0855;SAS_AF=0.0235;AA=G|||;VT=SNP
1	98948007	rs17118544	G	A	100	PASS	AC=616;AF=0.123003;AN=5008;NS=2504;DP=16371;EAS_AF=0.121;AMR_AF=0.0677;AFR_AF=0.1921;EUR_AF=0.0616;SAS_AF=0.1339;AA=G|||;VT=SNP
1	98948670	rs316049	C	G	100	PASS	AC=4034;AF=0.805511;AN=5008;NS=2504;DP=17769;EAS_AF=0.8423;AMR_AF=0.7248;AFR_AF=0.8185;EUR_AF=0.84;SAS_AF=0.772;AA=G|||;VT=SNP
1	98949968	rs3906675	G	A	100	PASS	AC=3552;AF=0.709265;AN=5008;NS=2504;DP=16366;EAS_AF=0.8413;AMR_AF=0.6441;AFR_AF=0.5802;EUR_AF=0.7535;SAS_AF=0.7485;AA=G|||;VT=SNP
1	98950261	rs316050	T	G	100	PASS	AC=4052;AF=0.809105;AN=5008;NS=2504;DP=9718;EAS_AF=0.8442;AMR_AF=0.7248;AFR_AF=0.829;EUR_AF=0.84;SAS_AF=0.774;AA=G|||;VT=SNP
1	98950329	rs316051	T	C	100	PASS	AC=4039;AF=0.80651;AN=5008;NS=2504;DP=12207;EAS_AF=0.8423;AMR_AF=0.7248;AFR_AF=0.82;EUR_AF=0.8429;SAS_AF=0.772;AA=C|||;VT=SNP
1	98950409	rs34228753	A	T	100	PASS	AC=537;AF=0.107228;AN=5008;NS=2504;DP=14113;EAS_AF=0.12;AMR_AF=0.0634;AFR_AF=0.1354;EUR_AF=0.0606;SAS_AF=0.135;AA=A|||;VT=SNP
1	98951729	rs12118517	A	G	100	PASS	AC=22;AF=0.00439297;AN=5008;NS=2504;DP=18882;EAS_AF=0;AMR_AF=0.013;AFR_AF=0;EUR_AF=0.0109;SAS_AF=0.002;AA=A|||;VT=SNP
1	98952064	rs316052	C	A	100	PASS	AC=3842;AF=0.767173;AN=5008;NS=2504;DP=16460;EAS_AF=0.8403;AMR_AF=0.7118;AFR_AF=0.6823;EUR_AF=0.839;SAS_AF=0.772;AA=A|||;VT=SNP
1	98952433	rs182706883	G	A	100	PASS	AC=18;AF=0.00359425;AN=5008;NS=2504;DP=13946;EAS_AF=0;AMR_AF=0.0043;AFR_AF=0;EUR_AF=0.0089;SAS_AF=0.0061;AA=G|||;VT=SNP
1	98953131	rs116784293	G	C	100	PASS	AC=49;AF=0.00978435;AN=5008;NS=2504;DP=19096;EAS_AF=0;AMR_AF=0.0274;AFR_AF=0.0015;EUR_AF=0.0278;SAS_AF=0;AA=G|||;VT=SNP
1	98953664	rs3853696	C	T	100	PASS	AC=3551;AF=0.709065;AN=5008;NS=2504;DP=18340;EAS_AF=0.8423;AMR_AF=0.6441;AFR_AF=0.5794;EUR_AF=0.7525;SAS_AF=0.7485;AA=C|||;VT=SNP
1	98954075	rs111253996	T	A	100	PASS	AC=48;AF=0.00958466;AN=5008;NS=2504;DP=17777;EAS_AF=0;AMR_AF=0.0086;AFR_AF=0;EUR_AF=0.0298;SAS_AF=0.0123;AA=T|||;VT=SNP
1	98954240	rs316053	C	T	100	PASS	AC=4034;AF=0.805511;AN=5008;NS=2504;DP=19950;EAS_AF=0.8423;AMR_AF=0.7248;AFR_AF=0.8185;EUR_AF=0.84;SAS_AF=0.772;AA=T|||;VT=SNP
1	98956298	rs80138657	A	G	100	PASS	AC=21;AF=0.00419329;AN=5008;NS=2504;DP=14864;EAS_AF=0;AMR_AF=0.0101;AFR_AF=0;EUR_AF=0.0139;SAS_AF=0;AA=A|||;VT=SNP
1	98956448	rs573643	T	C	100	PASS	AC=4039;AF=0.80651;AN=5008;NS=2504;DP=16226;EAS_AF=0.8433;AMR_AF=0.7248;AFR_AF=0.8192;EUR_AF=0.8429;SAS_AF=0.772;AA=C|||;VT=SNP
1	98956593	rs7539045	G	A	100	PASS	AC=74;AF=0.0147764;AN=5008;NS=2504;DP=15606;EAS_AF=0;AMR_AF=0.0231;AFR_AF=0.0015;EUR_AF=0.0427;SAS_AF=0.0133;AA=G|||;VT=SNP
1	98956653	rs672852	G	C	100	PASS	AC=3849;AF=0.76857;AN=5008;NS=2504;DP=15411;EAS_AF=0.8433;AMR_AF=0.7118;AFR_AF=0.6838;EUR_AF=0.8419;SAS_AF=0.771;AA=G|||;VT=SNP
1	98957162	rs545030	G	T	100	PASS	AC=3845;AF=0.767772;AN=5008;NS=2504;DP=18064;EAS_AF=0.8442;AMR_AF=0.7118;AFR_AF=0.6823;EUR_AF=0.839;SAS_AF=0.771;AA=T|||;VT=SNP
1	98957502	rs520465	G	A	100	PASS	AC=3964;AF=0.791534;AN=5008;NS=2504;DP=20085;EAS_AF=0.8452;AMR_AF=0.719;AFR_AF=0.764;EUR_AF=0.8429;SAS_AF=0.772;AA=A|||;VT=SNP
1	98957516	rs55730262	T	C	100	PASS	AC=45;AF=0.00898562;AN=5008;NS=2504;DP=19539;EAS_AF=0;AMR_AF=0.0173;AFR_AF=0.0008;EUR_AF=0.0298;SAS_AF=0.002;AA=T|||;VT=SNP
1	98957554	rs520327	T	G	100	PASS	AC=3963;AF=0.791334;AN=5008;NS=2504;DP=18733;EAS_AF=0.8452;AMR_AF=0.719;AFR_AF=0.7632;EUR_AF=0.8429;SAS_AF=0.772;AA=T|||;VT=SNP
1	98957595	rs519549	A	G	100	PASS	AC=4030;AF=0.804712;AN=5008;NS=2504;DP=18664;EAS_AF=0.8452;AMR_AF=0.7233;AFR_AF=0.8116;EUR_AF=0.8429;SAS_AF=0.772;AA=A|||;VT=SNP
1	98957610	rs149597621	A	T	100	PASS	AC=10;AF=0.00199681;AN=5008;NS=2504;DP=18952;EAS_AF=0;AMR_AF=0.0014;AFR_AF=0;EUR_AF=0.0089;SAS_AF=0;AA=A|||;VT=SNP
1	98957635	rs519433	C	G	100	PASS	AC=4030;AF=0.804712;AN=5008;NS=2504;DP=19072;EAS_AF=0.8452;AMR_AF=0.7233;AFR_AF=0.8116;EUR_AF=0.8429;SAS_AF=0.772;AA=G|||;VT=SNP
1	98958690	rs1369019	A	G	100	PASS	AC=3963;AF=0.791334;AN=5008;NS=2504;DP=17828;EAS_AF=0.8442;AMR_AF=0.719;AFR_AF=0.764;EUR_AF=0.8429;SAS_AF=0.772;AA=G|||;VT=SNP
1	98958791	rs9440371	G	C	100	PASS	AC=3962;AF=0.791134;AN=5008;NS=2504;DP=16787;EAS_AF=0.8433;AMR_AF=0.719;AFR_AF=0.764;EUR_AF=0.8429;SAS_AF=0.772;AA=G|||;VT=SNP
1	98960407	rs316046	T	C	100	PASS	AC=393;AF=0.0784744;AN=5008;NS=2504;DP=16631;EAS_AF=0;AMR_AF=0.072;AFR_AF=0.1762;EUR_AF=0.0865;SAS_AF=0.0235;AA=T|||;VT=SNP
1	98960511	rs316047	G	A	100	PASS	AC=399;AF=0.0796725;AN=5008;NS=2504;DP=16358;EAS_AF=0;AMR_AF=0.0735;AFR_AF=0.18;EUR_AF=0.0865;SAS_AF=0.0235;AA=A|||;VT=SNP
1	98960728	rs10783093	G	A	100	PASS	AC=4389;AF=0.876398;AN=5008;NS=2504;DP=17020;EAS_AF=0.998;AMR_AF=0.9164;AFR_AF=0.6626;EUR_AF=0.9125;SAS_AF=0.9744;AA=G|||;VT=SNP
1	98961402	rs1724946	C	G	100	PASS	AC=382;AF=0.076278;AN=5008;NS=2504;DP=12656;EAS_AF=0;AMR_AF=0.0735;AFR_AF=0.1664;EUR_AF=0.0875;SAS_AF=0.0235;AA=G|||;VT=SNP
1	98961403	rs12031336	G	A	100	PASS	AC=111;AF=0.0221645;AN=5008;NS=2504;DP=12553;EAS_AF=0.004;AMR_AF=0.0274;AFR_AF=0.0023;EUR_AF=0.0706;SAS_AF=0.0143;AA=G|||;VT=SNP
1	98961931	rs167567	C	T	100	PASS	AC=285;AF=0.0569089;AN=5008;NS=2504;DP=15777;EAS_AF=0;AMR_AF=0.0677;AFR_AF=0.0968;EUR_AF=0.0865;SAS_AF=0.0235;AA=C|||;VT=SNP
1	98962314	rs12124356	A	G	100	PASS	AC=4393;AF=0.877196;AN=5008;NS=2504;DP=16296;EAS_AF=0.998;AMR_AF=0.9164;AFR_AF=0.6679;EUR_AF=0.9095;SAS_AF=0.9744;AA=A|||;VT=SNP
1	98962353	rs6604108	C	T	100	PASS	AC=4481;AF=0.894768;AN=5008;NS=2504;DP=15884;EAS_AF=0.998;AMR_AF=0.9236;AFR_AF=0.7284;EUR_AF=0.9125;SAS_AF=0.9744;AA=T|||;VT=SNP
1	98963497	rs185891900	C	A	100	PASS	AC=10;AF=0.00199681;AN=5008;NS=2504;DP=18902;EAS_AF=0;AMR_AF=0.0043;AFR_AF=0;EUR_AF=0.004;SAS_AF=0.0031;AA=C|||;VT=SNP
1	98964063	rs571344	T	C	100	PASS	AC=3844;AF=0.767572;AN=5008;NS=2504;DP=19658;EAS_AF=0.8433;AMR_AF=0.7853;AFR_AF=0.7761;EUR_AF=0.6451;SAS_AF=0.7914;AA=C|||;VT=SNP
1	98964075	rs571320	C	T	100	PASS	AC=2688;AF=0.536741;AN=5008;NS=2504;DP=19386;EAS_AF=0.3085;AMR_AF=0.4856;AFR_AF=0.612;EUR_AF=0.5606;SAS_AF=0.682;AA=T|||;VT=SNP
1	98964078	rs61787888	A	G	100	PASS	AC=58;AF=0.0115815;AN=5008;NS=2504;DP=19410;EAS_AF=0;AMR_AF=0.0173;AFR_AF=0;EUR_AF=0.0398;SAS_AF=0.0061;AA=A|||;VT=SNP
1	98964235	rs72965948	C	T	100	PASS	AC=481;AF=0.0960463;AN=5008;NS=2504;DP=17628;EAS_AF=0.2044;AMR_AF=0.1513;AFR_AF=0.0492;EUR_AF=0.0348;SAS_AF=0.0716;AA=C|||;VT=SNP
1	98964386	rs35949358	A	C	100	PASS	AC=238;AF=0.047524;AN=5008;NS=2504;DP=17942;EAS_AF=0.001;AMR_AF=0.1513;AFR_AF=0.003;EUR_AF=0.0537;SAS_AF=0.0757;AA=A|||;VT=SNP
1	98964498	rs591520	A	G	100	PASS	AC=1140;AF=0.227636;AN=5008;NS=2504;DP=17653;EAS_AF=0.2788;AMR_AF=0.1484;AFR_AF=0.2867;EUR_AF=0.161;SAS_AF=0.2198;AA=A|||;VT=SNP
1	98964518	rs591545	T	C	100	PASS	AC=329;AF=0.0656949;AN=5008;NS=2504;DP=17439;EAS_AF=0;AMR_AF=0.0476;AFR_AF=0.1157;EUR_AF=0.0726;SAS_AF=0.0716;AA=T|||;VT=SNP
1	98964541	rs566731	C	T	100	PASS	AC=3739;AF=0.746605;AN=5008;NS=2504;DP=17518;EAS_AF=0.8373;AMR_AF=0.7522;AFR_AF=0.798;EUR_AF=0.6143;SAS_AF=0.7157;AA=T|||;VT=SNP
1	98964610	rs591996	A	T	100	PASS	AC=1106;AF=0.220847;AN=5008;NS=2504;DP=17435;EAS_AF=0.2738;AMR_AF=0.1455;AFR_AF=0.3298;EUR_AF=0.1262;SAS_AF=0.1697;AA=T|||;VT=SNP
1	98964760	rs3867319	G	A	100	PASS	AC=340;AF=0.0678914;AN=5008;NS=2504;DP=16557;EAS_AF=0;AMR_AF=0.049;AFR_AF=0.1135;EUR_AF=0.0755;SAS_AF=0.0818;AA=G|||;VT=SNP
1	98964995	rs1724949	T	C	100	PASS	AC=4422;AF=0.882987;AN=5008;NS=2504;DP=16786;EAS_AF=0.7312;AMR_AF=0.928;AFR_AF=0.8366;EUR_AF=0.9841;SAS_AF=0.9663;AA=T|||;VT=SNP
1	98965621	rs1724950	G	A	100	PASS	AC=3634;AF=0.725639;AN=5008;NS=2504;DP=17871;EAS_AF=0.7054;AMR_AF=0.7781;AFR_AF=0.7012;EUR_AF=0.6809;SAS_AF=0.7883;AA=G|||;VT=SNP
1	98965709	rs1724951	G	A	100	PASS	AC=4247;AF=0.848043;AN=5008;NS=2504;DP=18455;EAS_AF=0.9762;AMR_AF=0.8501;AFR_AF=0.8797;EUR_AF=0.6968;SAS_AF=0.8272;AA=A|||;VT=SNP
1	98966257	rs1655566	A	G	100	PASS	AC=4271;AF=0.852835;AN=5008;NS=2504;DP=19117;EAS_AF=0.9772;AMR_AF=0.8545;AFR_AF=0.8828;EUR_AF=0.7097;SAS_AF=0.8303;AA=G|||;VT=SNP
1	98966324	rs1724952	T	C	100	PASS	AC=4274;AF=0.853435;AN=5008;NS=2504;DP=18486;EAS_AF=0.9772;AMR_AF=0.8559;AFR_AF=0.8843;EUR_AF=0.7097;SAS_AF=0.8303;AA=C|||;VT=SNP
1	98966328	rs1655567	T	G	100	PASS	AC=4274;AF=0.853435;AN=5008;NS=2504;DP=18355;EAS_AF=0.9772;AMR_AF=0.8559;AFR_AF=0.8843;EUR_AF=0.7097;SAS_AF=0.8303;AA=G|||;VT=SNP
1	98966491	rs1655568	T	C	100	PASS	AC=3678;AF=0.734425;AN=5008;NS=2504;DP=20693;EAS_AF=0.7073;AMR_AF=0.7867;AFR_AF=0.7163;EUR_AF=0.6938;SAS_AF=0.7914;AA=C|||;VT=SNP
1	98966688	rs1724953	C	T	100	PASS	AC=4268;AF=0.852236;AN=5008;NS=2504;DP=20238;EAS_AF=0.9772;AMR_AF=0.8516;AFR_AF=0.882;EUR_AF=0.7097;SAS_AF=0.8303;AA=T|||;VT=SNP
1	98966850	rs1724954	G	A	100	PASS	AC=3656;AF=0.730032;AN=5008;NS=2504;DP=20242;EAS_AF=0.7083;AMR_AF=0.7795;AFR_AF=0.7027;EUR_AF=0.6938;SAS_AF=0.7914;AA=G|||;VT=SNP
1	98966946	rs1821440	T	A	100	PASS	AC=614;AF=0.122604;AN=5008;NS=2504;DP=21180;EAS_AF=0.1171;AMR_AF=0.098;AFR_AF=0.1725;EUR_AF=0.0964;SAS_AF=0.1053;AA=T|||;VT=SNP
1	98967249	rs1369020	A	G	100	PASS	AC=4268;AF=0.852236;AN=5008;NS=2504;DP=20248;EAS_AF=0.9772;AMR_AF=0.8516;AFR_AF=0.882;EUR_AF=0.7097;SAS_AF=0.8303;AA=G|||;VT=SNP
1	98967486	rs12090748	C	T	100	PASS	AC=597;AF=0.119209;AN=5008;NS=2504;DP=20744;EAS_AF=0.2748;AMR_AF=0.0663;AFR_AF=0.1664;EUR_AF=0.0159;SAS_AF=0.0389;AA=C|||;VT=SNP
1	98967593	rs1594858	A	G	100	PASS	AC=3674;AF=0.733626;AN=5008;NS=2504;DP=20532;EAS_AF=0.7044;AMR_AF=0.7853;AFR_AF=0.7163;EUR_AF=0.6938;SAS_AF=0.7914;AA=A|||;VT=SNP
1	98967687	rs1434357	C	T	100	PASS	AC=4271;AF=0.852835;AN=5008;NS=2504;DP=19269;EAS_AF=0.9772;AMR_AF=0.853;AFR_AF=0.8835;EUR_AF=0.7097;SAS_AF=0.8303;AA=T|||;VT=SNP
1	98967702	rs1434358	A	G	100	PASS	AC=2895;AF=0.578075;AN=5008;NS=2504;DP=18979;EAS_AF=0.5863;AMR_AF=0.6571;AFR_AF=0.4864;EUR_AF=0.5636;SAS_AF=0.6524;AA=A|||;VT=SNP
1	98968130	rs1724956	G	A	100	PASS	AC=4271;AF=0.852835;AN=5008;NS=2504;DP=13222;EAS_AF=0.9772;AMR_AF=0.853;AFR_AF=0.8835;EUR_AF=0.7097;SAS_AF=0.8303;AA=A|||;VT=SNP
1	98968260	rs13343096	A	G	100	PASS	AC=470;AF=0.0938498;AN=5008;NS=2504;DP=12771;EAS_AF=0.1181;AMR_AF=0.0908;AFR_AF=0.0658;EUR_AF=0.0964;SAS_AF=0.1063;AA=A|||;VT=SNP
1	98968378	rs115593997	T	C	100	PASS	AC=71;AF=0.0141773;AN=5008;NS=2504;DP=13796;EAS_AF=0;AMR_AF=0.0144;AFR_AF=0.0045;EUR_AF=0.0239;SAS_AF=0.0317;AA=T|||;VT=SNP
1	98968413	rs74450969	T	C	100	PASS	AC=376;AF=0.0750799;AN=5008;NS=2504;DP=14142;EAS_AF=0.2728;AMR_AF=0.0648;AFR_AF=0.003;EUR_AF=0.0139;SAS_AF=0.0389;AA=T|||;VT=SNP
1	98968610	rs74107417	A	G	100	PASS	AC=594;AF=0.11861;AN=5008;NS=2504;DP=15417;EAS_AF=0.2728;AMR_AF=0.0663;AFR_AF=0.1657;EUR_AF=0.0159;SAS_AF=0.0389;AA=A|||;VT=SNP
1	98969057	rs17118633	C	T	100	PASS	AC=376;AF=0.0750799;AN=5008;NS=2504;DP=9977;EAS_AF=0.2728;AMR_AF=0.0648;AFR_AF=0.003;EUR_AF=0.0139;SAS_AF=0.0389;AA=C|||;VT=SNP
1	98969209	rs1655569	G	A	100	PASS	AC=646;AF=0.128994;AN=5008;NS=2504;DP=9832;EAS_AF=0.1369;AMR_AF=0.0994;AFR_AF=0.18;EUR_AF=0.0974;SAS_AF=0.1053;AA=A|||;VT=SNP
1	98969212	rs141593252	G	A	100	PASS	AC=76;AF=0.0151757;AN=5008;NS=2504;DP=10047;EAS_AF=0;AMR_AF=0.0173;AFR_AF=0.0061;EUR_AF=0.0249;SAS_AF=0.0317;AA=G|||;VT=SNP
1	98969719	rs1724957	A	C	100	PASS	AC=4310;AF=0.860623;AN=5008;NS=2504;DP=18340;EAS_AF=0.9782;AMR_AF=0.8545;AFR_AF=0.9085;EUR_AF=0.7147;SAS_AF=0.8292;AA=C|||;VT=SNP
1	98970191	rs6662541	A	G	100	PASS	AC=3713;AF=0.741414;AN=5008;NS=2504;DP=17839;EAS_AF=0.7054;AMR_AF=0.7867;AFR_AF=0.7413;EUR_AF=0.6988;SAS_AF=0.7904;AA=G|||;VT=SNP
1	98970233	rs12406744	A	G	100	PASS	AC=594;AF=0.11861;AN=5008;NS=2504;DP=17717;EAS_AF=0.2728;AMR_AF=0.0663;AFR_AF=0.1657;EUR_AF=0.0159;SAS_AF=0.0389;AA=A|||;VT=SNP
1	98970287	rs112928740	A	G	100	PASS	AC=24;AF=0.00479233;AN=5008;NS=2504;DP=15837;EAS_AF=0;AMR_AF=0.0058;AFR_AF=0.0008;EUR_AF=0.0169;SAS_AF=0.002;AA=A|||;VT=SNP
1	98970384	rs12407039	T	G	100	PASS	AC=594;AF=0.11861;AN=5008;NS=2504;DP=15833;EAS_AF=0.2728;AMR_AF=0.0663;AFR_AF=0.1657;EUR_AF=0.0159;SAS_AF=0.0389;AA=T|||;VT=SNP
1	98970676	rs114736279	A	G	100	PASS	AC=72;AF=0.014377;AN=5008;NS=2504;DP=15281;EAS_AF=0;AMR_AF=0.0144;AFR_AF=0.0045;EUR_AF=0.0239;SAS_AF=0.0327;AA=A|||;VT=SNP
1	98970756	rs1614690	T	C	100	PASS	AC=3561;AF=0.711062;AN=5008;NS=2504;DP=16871;EAS_AF=0.7054;AMR_AF=0.7565;AFR_AF=0.6929;EUR_AF=0.665;SAS_AF=0.7566;AA=T|||;VT=SNP
1	98970789	rs1614772	A	G	100	PASS	AC=4236;AF=0.845847;AN=5008;NS=2504;DP=17893;EAS_AF=0.9454;AMR_AF=0.8055;AFR_AF=0.9054;EUR_AF=0.7117;SAS_AF=0.8292;AA=G|||;VT=SNP
1	98970882	rs1615635	A	G	100	PASS	AC=3713;AF=0.741414;AN=5008;NS=2504;DP=19775;EAS_AF=0.7054;AMR_AF=0.7867;AFR_AF=0.7405;EUR_AF=0.6988;SAS_AF=0.7914;AA=G|||;VT=SNP
1	98970954	rs1304458	G	C	100	PASS	AC=3712;AF=0.741214;AN=5008;NS=2504;DP=19297;EAS_AF=0.7054;AMR_AF=0.7867;AFR_AF=0.7405;EUR_AF=0.6988;SAS_AF=0.7904;AA=G|||;VT=SNP
1	98971209	rs11809146	C	T	100	PASS	AC=594;AF=0.11861;AN=5008;NS=2504;DP=19654;EAS_AF=0.2728;AMR_AF=0.0663;AFR_AF=0.1657;EUR_AF=0.0159;SAS_AF=0.0389;AA=C|||;VT=SNP
1	98971214	rs1434359	C	T	100	PASS	AC=3712;AF=0.741214;AN=5008;NS=2504;DP=19699;EAS_AF=0.7054;AMR_AF=0.7867;AFR_AF=0.7405;EUR_AF=0.6988;SAS_AF=0.7904;AA=C|||;VT=SNP
1	98971414	rs74107488	T	C	100	PASS	AC=595;AF=0.11881;AN=5008;NS=2504;DP=18350;EAS_AF=0.2728;AMR_AF=0.0663;AFR_AF=0.1664;EUR_AF=0.0159;SAS_AF=0.0389;AA=T|||;VT=SNP
1	98971673	rs1434360	A	T	100	PASS	AC=3712;AF=0.741214;AN=5008;NS=2504;DP=17944;EAS_AF=0.7054;AMR_AF=0.7867;AFR_AF=0.7405;EUR_AF=0.6988;SAS_AF=0.7904;AA=A|||;VT=SNP
1	98971703	rs1724959	G	A	100	PASS	AC=3711;AF=0.741014;AN=5008;NS=2504;DP=17263;EAS_AF=0.7044;AMR_AF=0.7867;AFR_AF=0.7405;EUR_AF=0.6988;SAS_AF=0.7904;AA=G|||;VT=SNP
1	98971914	rs77166801	C	T	100	PASS	AC=377;AF=0.0752796;AN=5008;NS=2504;DP=18289;EAS_AF=0.2728;AMR_AF=0.0648;AFR_AF=0.0038;EUR_AF=0.0139;SAS_AF=0.0389;AA=C|||;VT=SNP
1	98972355	rs1655572	T	C	100	PASS	AC=4306;AF=0.859824;AN=5008;NS=2504;DP=17151;EAS_AF=0.9782;AMR_AF=0.853;AFR_AF=0.9062;EUR_AF=0.7147;SAS_AF=0.8292;AA=C|||;VT=SNP
1	98972692	rs143630020	C	T	100	PASS	AC=25;AF=0.00499201;AN=5008;NS=2504;DP=16550;EAS_AF=0;AMR_AF=0.0101;AFR_AF=0.0023;EUR_AF=0.0119;SAS_AF=0.0031;AA=C|||;VT=SNP
1	98972731	rs80045174	T	C	100	PASS	AC=26;AF=0.00519169;AN=5008;NS=2504;DP=16256;EAS_AF=0;AMR_AF=0.0072;AFR_AF=0;EUR_AF=0.0159;SAS_AF=0.0051;AA=T|||;VT=SNP
1	98972806	rs61787890	G	A	100	PASS	AC=590;AF=0.117812;AN=5008;NS=2504;DP=15506;EAS_AF=0.0208;AMR_AF=0.1383;AFR_AF=0.0144;EUR_AF=0.2853;SAS_AF=0.1708;AA=G|||;VT=SNP
1	98972839	rs77937168	T	C	100	PASS	AC=10;AF=0.00199681;AN=5008;NS=2504;DP=15595;EAS_AF=0;AMR_AF=0.0029;AFR_AF=0;EUR_AF=0.008;SAS_AF=0;AA=T|||;VT=SNP
1	98973031	rs1655573	A	G	100	PASS	AC=4306;AF=0.859824;AN=5008;NS=2504;DP=15612;EAS_AF=0.9782;AMR_AF=0.853;AFR_AF=0.9062;EUR_AF=0.7147;SAS_AF=0.8292;AA=A|||;VT=SNP
1	98973069	rs1594859	G	T	100	PASS	AC=3067;AF=0.61242;AN=5008;NS=2504;DP=15989;EAS_AF=0.5665;AMR_AF=0.6888;AFR_AF=0.5613;EUR_AF=0.6024;SAS_AF=0.6851;AA=G|||;VT=SNP
1	98973211	rs1655574	T	C	100	PASS	AC=4306;AF=0.859824;AN=5008;NS=2504;DP=17070;EAS_AF=0.9782;AMR_AF=0.853;AFR_AF=0.9062;EUR_AF=0.7147;SAS_AF=0.8292;AA=C|||;VT=SNP
1	98973403	rs2164082	G	T	100	PASS	AC=594;AF=0.11861;AN=5008;NS=2504;DP=18500;EAS_AF=0.2728;AMR_AF=0.0663;AFR_AF=0.1657;EUR_AF=0.0159;SAS_AF=0.0389;AA=G|||;VT=SNP
1	98973463	rs1724960	G	A	100	PASS	AC=3712;AF=0.741214;AN=5008;NS=2504;DP=17511;EAS_AF=0.7054;AMR_AF=0.7867;AFR_AF=0.7405;EUR_AF=0.6988;SAS_AF=0.7904;AA=G|||;VT=SNP
1	98973555	rs11166023	C	T	100	PASS	AC=595;AF=0.11881;AN=5008;NS=2504;DP=18348;EAS_AF=0.2728;AMR_AF=0.0663;AFR_AF=0.1657;EUR_AF=0.0169;SAS_AF=0.0389;AA=C|||;VT=SNP
1	98973564	rs12756659	A	G	100	PASS	AC=1156;AF=0.230831;AN=5008;NS=2504;DP=18418;EAS_AF=0.3165;AMR_AF=0.33;AFR_AF=0.084;EUR_AF=0.2475;SAS_AF=0.2536;AA=A|||;VT=SNP
1	98973769	rs1724961	A	G	100	PASS	AC=3712;AF=0.741214;AN=5008;NS=2504;DP=16954;EAS_AF=0.7054;AMR_AF=0.7867;AFR_AF=0.7405;EUR_AF=0.6988;SAS_AF=0.7904;AA=A|||;VT=SNP
1	98973807	rs10875160	C	T	100	PASS	AC=2914;AF=0.581869;AN=5008;NS=2504;DP=16524;EAS_AF=0.5685;AMR_AF=0.6585;AFR_AF=0.5098;EUR_AF=0.5686;SAS_AF=0.6524;AA=C|||;VT=SNP
1	98974161	rs1724962	A	G	100	PASS	AC=4306;AF=0.859824;AN=5008;NS=2504;DP=15756;EAS_AF=0.9782;AMR_AF=0.853;AFR_AF=0.9062;EUR_AF=0.7147;SAS_AF=0.8292;AA=G|||;VT=SNP
1	98974361	rs1655575	T	C	100	PASS	AC=4310;AF=0.860623;AN=5008;NS=2504;DP=17332;EAS_AF=0.9782;AMR_AF=0.8545;AFR_AF=0.9085;EUR_AF=0.7147;SAS_AF=0.8292;AA=C|||;VT=SNP
1	98974413	rs59755784	C	T	100	PASS	AC=598;AF=0.119409;AN=5008;NS=2504;DP=18146;EAS_AF=0.2728;AMR_AF=0.0677;AFR_AF=0.1679;EUR_AF=0.0159;SAS_AF=0.0389;AA=T|||;VT=SNP
1	98974587	rs1724963	C	A	100	PASS	AC=4310;AF=0.860623;AN=5008;NS=2504;DP=17343;EAS_AF=0.9782;AMR_AF=0.8545;AFR_AF=0.9085;EUR_AF=0.7147;SAS_AF=0.8292;AA=A|||;VT=SNP
1	98974898	rs12132423	T	C	100	PASS	AC=10;AF=0.00199681;AN=5008;NS=2504;DP=17371;EAS_AF=0;AMR_AF=0.0029;AFR_AF=0;EUR_AF=0.008;SAS_AF=0;AA=T|||;VT=SNP
1	98975026	rs76951280	G	T	100	PASS	AC=434;AF=0.0866613;AN=5008;NS=2504;DP=16078;EAS_AF=0.2728;AMR_AF=0.0648;AFR_AF=0.0469;EUR_AF=0.0139;SAS_AF=0.0389;AA=G|||;VT=SNP
1	98975106	rs1594860	C	A	100	PASS	AC=2909;AF=0.580871;AN=5008;NS=2504;DP=15443;EAS_AF=0.5675;AMR_AF=0.6571;AFR_AF=0.5076;EUR_AF=0.5686;SAS_AF=0.6524;AA=C|||;VT=SNP
1	98975134	rs1608982	T	C	100	PASS	AC=644;AF=0.128594;AN=5008;NS=2504;DP=15858;EAS_AF=0.1379;AMR_AF=0.098;AFR_AF=0.18;EUR_AF=0.0954;SAS_AF=0.1053;AA=C|||;VT=SNP
1	98975267	rs74208888	T	C	100	PASS	AC=376;AF=0.0750799;AN=5008;NS=2504;DP=16771;EAS_AF=0.2728;AMR_AF=0.0648;AFR_AF=0.003;EUR_AF=0.0139;SAS_AF=0.0389;AA=T|||;VT=SNP
1	98975907	rs1724964	G	T	100	PASS	AC=4145;AF=0.827676;AN=5008;NS=2504;DP=18606;EAS_AF=0.9782;AMR_AF=0.8516;AFR_AF=0.7874;EUR_AF=0.7117;SAS_AF=0.8292;AA=T|||;VT=SNP
1	98976308	rs1724965	A	C	100	PASS	AC=3561;AF=0.711062;AN=5008;NS=2504;DP=19099;EAS_AF=0.7054;AMR_AF=0.7565;AFR_AF=0.6929;EUR_AF=0.665;SAS_AF=0.7566;AA=A|||;VT=SNP
1	98976588	rs79162661	C	T	100	PASS	AC=377;AF=0.0752796;AN=5008;NS=2504;DP=16988;EAS_AF=0.2728;AMR_AF=0.0648;AFR_AF=0.0038;EUR_AF=0.0139;SAS_AF=0.0389;AA=C|||;VT=SNP
1	98976740	rs1159583	C	A	100	PASS	AC=3712;AF=0.741214;AN=5008;NS=2504;DP=16202;EAS_AF=0.7054;AMR_AF=0.7867;AFR_AF=0.7405;EUR_AF=0.6988;SAS_AF=0.7904;AA=C|||;VT=SNP
1	98976817	rs1159584	A	G	100	PASS	AC=3708;AF=0.740415;AN=5008;NS=2504;DP=16314;EAS_AF=0.7054;AMR_AF=0.7867;AFR_AF=0.7405;EUR_AF=0.6988;SAS_AF=0.7863;AA=G|||;VT=SNP
1	98979037	rs138258416	G	A	100	PASS	AC=437;AF=0.0872604;AN=5008;NS=2504;DP=9770;EAS_AF=0.2728;AMR_AF=0.0706;AFR_AF=0.0461;EUR_AF=0.0139;SAS_AF=0.0389;AA=-|||;VT=SNP
1	98979167	rs138161378	G	A	100	PASS	AC=377;AF=0.0752796;AN=5008;NS=2504;DP=12030;EAS_AF=0.2728;AMR_AF=0.0648;AFR_AF=0.0038;EUR_AF=0.0139;SAS_AF=0.0389;AA=-|||;VT=SNP
1	98979540	rs6604110	G	A	100	PASS	AC=4146;AF=0.827875;AN=5008;NS=2504;DP=16200;EAS_AF=0.9782;AMR_AF=0.8516;AFR_AF=0.7874;EUR_AF=0.7127;SAS_AF=0.8292;AA=A|||;VT=SNP
1	98979991	rs1434377	C	T	100	PASS	AC=3712;AF=0.741214;AN=5008;NS=2504;DP=19157;EAS_AF=0.7054;AMR_AF=0.7867;AFR_AF=0.7405;EUR_AF=0.6988;SAS_AF=0.7904;AA=C|||;VT=SNP
1	98980011	rs1434376	A	T	100	PASS	AC=4146;AF=0.827875;AN=5008;NS=2504;DP=19212;EAS_AF=0.9782;AMR_AF=0.8516;AFR_AF=0.7874;EUR_AF=0.7127;SAS_AF=0.8292;AA=T|||;VT=SNP
1	98980204	rs1434375	T	A	100	PASS	AC=3712;AF=0.741214;AN=5008;NS=2504;DP=18722;EAS_AF=0.7054;AMR_AF=0.7867;AFR_AF=0.7405;EUR_AF=0.6988;SAS_AF=0.7904;AA=T|||;VT=SNP
1	98980485	rs1434374	T	C	100	PASS	AC=3712;AF=0.741214;AN=5008;NS=2504;DP=20421;EAS_AF=0.7054;AMR_AF=0.7867;AFR_AF=0.7405;EUR_AF=0.6988;SAS_AF=0.7904;AA=T|||;VT=SNP
1	98980522	rs147874979	C	A	100	PASS	AC=16;AF=0.00319489;AN=5008;NS=2504;DP=20302;EAS_AF=0;AMR_AF=0.0029;AFR_AF=0.0015;EUR_AF=0.0119;SAS_AF=0;AA=C|||;VT=SNP
1	98980971	rs75668431	C	T	100	PASS	AC=434;AF=0.0866613;AN=5008;NS=2504;DP=21749;EAS_AF=0.2728;AMR_AF=0.0648;AFR_AF=0.0469;EUR_AF=0.0139;SAS_AF=0.0389;AA=C|||;VT=SNP
1	98981118	rs1627432	T	C	100	PASS	AC=4146;AF=0.827875;AN=5008;NS=2504;DP=19577;EAS_AF=0.9782;AMR_AF=0.8516;AFR_AF=0.7874;EUR_AF=0.7127;SAS_AF=0.8292;AA=C|||;VT=SNP
1	98981260	rs76789834	T	A	100	PASS	AC=434;AF=0.0866613;AN=5008;NS=2504;DP=19299;EAS_AF=0.2728;AMR_AF=0.0648;AFR_AF=0.0469;EUR_AF=0.0139;SAS_AF=0.0389;AA=T|||;VT=SNP
1	98981346	rs74985956	A	G	100	PASS	AC=434;AF=0.0866613;AN=5008;NS=2504;DP=20310;EAS_AF=0.2728;AMR_AF=0.0648;AFR_AF=0.0469;EUR_AF=0.0139;SAS_AF=0.0389;AA=A|||;VT=SNP
1	98981369	rs1655590	C	T	100	PASS	AC=3712;AF=0.741214;AN=5008;NS=2504;DP=19880;EAS_AF=0.7054;AMR_AF=0.7867;AFR_AF=0.7405;EUR_AF=0.6988;SAS_AF=0.7904;AA=C|||;VT=SNP
1	98981501	rs149545713	G	T	100	PASS	AC=22;AF=0.00439297;AN=5008;NS=2504;DP=19710;EAS_AF=0.001;AMR_AF=0.0043;AFR_AF=0;EUR_AF=0.0139;SAS_AF=0.0041;AA=G|||;VT=SNP
1	98981726	rs77257506	G	A	100	PASS	AC=434;AF=0.0866613;AN=5008;NS=2504;DP=19687;EAS_AF=0.2728;AMR_AF=0.0648;AFR_AF=0.0469;EUR_AF=0.0139;SAS_AF=0.0389;AA=G|||;VT=SNP
1	98981817	rs78906965	C	A	100	PASS	AC=434;AF=0.0866613;AN=5008;NS=2504;DP=19811;EAS_AF=0.2728;AMR_AF=0.0648;AFR_AF=0.0469;EUR_AF=0.0139;SAS_AF=0.0389;AA=A|||;VT=SNP
1	98982001	rs114502976	G	A	100	PASS	AC=34;AF=0.00678914;AN=5008;NS=2504;DP=19504;EAS_AF=0;AMR_AF=0.0115;AFR_AF=0;EUR_AF=0.0249;SAS_AF=0.001;AA=G|||;VT=SNP
1	98982213	rs34591191	G	A	100	PASS	AC=129;AF=0.0257588;AN=5008;NS=2504;DP=19617;EAS_AF=0;AMR_AF=0.0245;AFR_AF=0.034;EUR_AF=0.0338;SAS_AF=0.0337;AA=G|||;VT=SNP
1	98982336	rs76851057	A	G	100	PASS	AC=434;AF=0.0866613;AN=5008;NS=2504;DP=19525;EAS_AF=0.2728;AMR_AF=0.0648;AFR_AF=0.0469;EUR_AF=0.0139;SAS_AF=0.0389;AA=G|||;VT=SNP
1	98982434	rs116145377	T	A	100	PASS	AC=78;AF=0.0155751;AN=5008;NS=2504;DP=19199;EAS_AF=0;AMR_AF=0.0173;AFR_AF=0.0068;EUR_AF=0.0249;SAS_AF=0.0327;AA=t|||;VT=SNP
1	98982691	rs77383409	T	C	100	PASS	AC=434;AF=0.0866613;AN=5008;NS=2504;DP=22036;EAS_AF=0.2728;AMR_AF=0.0648;AFR_AF=0.0469;EUR_AF=0.0139;SAS_AF=0.0389;AA=t|||;VT=SNP
1	98982779	rs71657302	C	T	100	PASS	AC=129;AF=0.0257588;AN=5008;NS=2504;DP=21119;EAS_AF=0;AMR_AF=0.0245;AFR_AF=0.034;EUR_AF=0.0338;SAS_AF=0.0337;AA=c|||;VT=SNP
1	98983000	rs6604111	C	T	100	PASS	AC=2900;AF=0.579073;AN=5008;NS=2504;DP=18205;EAS_AF=0.5685;AMR_AF=0.6571;AFR_AF=0.4992;EUR_AF=0.5686;SAS_AF=0.6534;AA=a|||;VT=SNP
1	98983063	rs79107533	G	A	100	PASS	AC=435;AF=0.086861;AN=5008;NS=2504;DP=18449;EAS_AF=0.2728;AMR_AF=0.0648;AFR_AF=0.0469;EUR_AF=0.0139;SAS_AF=0.0399;AA=g|||;VT=SNP
1	98983081	rs1594868	A	G	100	PASS	AC=3691;AF=0.737021;AN=5008;NS=2504;DP=18339;EAS_AF=0.7054;AMR_AF=0.781;AFR_AF=0.7269;EUR_AF=0.6988;SAS_AF=0.7914;AA=a|||;VT=SNP
1	98983135	rs1594867	G	A	100	PASS	AC=4147;AF=0.828075;AN=5008;NS=2504;DP=17977;EAS_AF=0.9782;AMR_AF=0.8516;AFR_AF=0.7874;EUR_AF=0.7127;SAS_AF=0.8303;AA=a|||;VT=SNP
1	98983140	rs78825066	A	G	100	PASS	AC=434;AF=0.0866613;AN=5008;NS=2504;DP=17974;EAS_AF=0.2728;AMR_AF=0.0648;AFR_AF=0.0469;EUR_AF=0.0139;SAS_AF=0.0389;AA=a|||;VT=SNP
1	98983309	rs1594866	T	C	100	PASS	AC=4146;AF=0.827875;AN=5008;NS=2504;DP=17144;EAS_AF=0.9782;AMR_AF=0.8516;AFR_AF=0.7867;EUR_AF=0.7127;SAS_AF=0.8303;AA=c|||;VT=SNP
1	98983314	rs1594865	A	G	100	PASS	AC=3561;AF=0.711062;AN=5008;NS=2504;DP=17216;EAS_AF=0.7054;AMR_AF=0.7565;AFR_AF=0.6921;EUR_AF=0.665;SAS_AF=0.7577;AA=a|||;VT=SNP
1	98983475	rs78704738	C	T	100	PASS	AC=58;AF=0.0115815;AN=5008;NS=2504;DP=17779;EAS_AF=0;AMR_AF=0.0259;AFR_AF=0.0015;EUR_AF=0.0318;SAS_AF=0.0061;AA=c|||;VT=SNP
1	98983596	rs1655586	C	T	100	PASS	AC=644;AF=0.128594;AN=5008;NS=2504;DP=19248;EAS_AF=0.1369;AMR_AF=0.098;AFR_AF=0.1808;EUR_AF=0.0964;SAS_AF=0.1043;AA=c|||;VT=SNP
1	98983677	rs74427568	A	G	100	PASS	AC=51;AF=0.0101837;AN=5008;NS=2504;DP=18108;EAS_AF=0;AMR_AF=0.0202;AFR_AF=0.0008;EUR_AF=0.0328;SAS_AF=0.0031;AA=a|||;VT=SNP
1	98983734	rs150075819	T	C	100	PASS	AC=21;AF=0.00419329;AN=5008;NS=2504;DP=17720;EAS_AF=0;AMR_AF=0.0058;AFR_AF=0;EUR_AF=0.0119;SAS_AF=0.0051;AA=t|||;VT=SNP
1	98984574	rs1594864	C	A	100	PASS	AC=3690;AF=0.736821;AN=5008;NS=2504;DP=20865;EAS_AF=0.7054;AMR_AF=0.781;AFR_AF=0.7269;EUR_AF=0.6988;SAS_AF=0.7904;AA=c|||;VT=SNP
1	98984799	rs1304650	A	G	100	PASS	AC=3690;AF=0.736821;AN=5008;NS=2504;DP=18601;EAS_AF=0.7054;AMR_AF=0.781;AFR_AF=0.7269;EUR_AF=0.6988;SAS_AF=0.7904;AA=A|||;VT=SNP
1	98985071	rs12408264	A	G	100	PASS	AC=434;AF=0.0866613;AN=5008;NS=2504;DP=19807;EAS_AF=0.2728;AMR_AF=0.0648;AFR_AF=0.0469;EUR_AF=0.0139;SAS_AF=0.0389;AA=A|||;VT=SNP
1	98985115	rs12408266	A	G	100	PASS	AC=434;AF=0.0866613;AN=5008;NS=2504;DP=20347;EAS_AF=0.2728;AMR_AF=0.0648;AFR_AF=0.0469;EUR_AF=0.0139;SAS_AF=0.0389;AA=G|||;VT=SNP
1	98985125	rs12408267	A	C	100	PASS	AC=435;AF=0.086861;AN=5008;NS=2504;DP=20244;EAS_AF=0.2728;AMR_AF=0.0648;AFR_AF=0.0477;EUR_AF=0.0139;SAS_AF=0.0389;AA=A|||;VT=SNP
1	98985417	rs1724979	G	A	100	PASS	AC=3712;AF=0.741214;AN=5008;NS=2504;DP=18847;EAS_AF=0.7054;AMR_AF=0.7867;AFR_AF=0.7405;EUR_AF=0.6988;SAS_AF=0.7904;AA=G|||;VT=SNP
1	98985987	rs1724978	C	A	100	PASS	AC=645;AF=0.128794;AN=5008;NS=2504;DP=15198;EAS_AF=0.1379;AMR_AF=0.098;AFR_AF=0.1808;EUR_AF=0.0964;SAS_AF=0.1043;AA=C|||;VT=SNP
1	98986097	rs75606786	T	C	100	PASS	AC=418;AF=0.0834665;AN=5008;NS=2504;DP=16920;EAS_AF=0.2728;AMR_AF=0.0648;AFR_AF=0.0348;EUR_AF=0.0139;SAS_AF=0.0389;AA=T|||;VT=SNP
1	98986547	rs1121774	A	G	100	PASS	AC=4149;AF=0.828474;AN=5008;NS=2504;DP=19609;EAS_AF=0.9782;AMR_AF=0.8516;AFR_AF=0.7897;EUR_AF=0.7127;SAS_AF=0.8292;AA=G|||;VT=SNP
1	98986884	rs1121773	T	C	100	PASS	AC=3560;AF=0.710863;AN=5008;NS=2504;DP=16647;EAS_AF=0.7044;AMR_AF=0.7565;AFR_AF=0.6929;EUR_AF=0.665;SAS_AF=0.7566;AA=T|||;VT=SNP
1	98986913	rs2099413	G	A	100	PASS	AC=435;AF=0.086861;AN=5008;NS=2504;DP=16488;EAS_AF=0.2738;AMR_AF=0.0648;AFR_AF=0.0469;EUR_AF=0.0139;SAS_AF=0.0389;AA=A|||;VT=SNP
1	98987109	rs2082643	A	G	100	PASS	AC=377;AF=0.0752796;AN=5008;NS=2504;DP=15634;EAS_AF=0.2728;AMR_AF=0.0648;AFR_AF=0.0038;EUR_AF=0.0139;SAS_AF=0.0389;AA=A|||;VT=SNP
1	98987230	rs1594863	T	C	100	PASS	AC=4118;AF=0.822284;AN=5008;NS=2504;DP=15393;EAS_AF=0.9782;AMR_AF=0.8429;AFR_AF=0.7716;EUR_AF=0.7117;SAS_AF=0.8292;AA=C|||;VT=SNP
1	98987320	rs57808287	A	G	100	PASS	AC=434;AF=0.0866613;AN=5008;NS=2504;DP=15403;EAS_AF=0.2728;AMR_AF=0.0648;AFR_AF=0.0469;EUR_AF=0.0139;SAS_AF=0.0389;AA=A|||;VT=SNP
1	98987331	rs1594862	A	G	100	PASS	AC=4150;AF=0.828674;AN=5008;NS=2504;DP=15657;EAS_AF=0.9782;AMR_AF=0.853;AFR_AF=0.7897;EUR_AF=0.7127;SAS_AF=0.8292;AA=G|||;VT=SNP
1	98987464	rs59655337	G	A	100	PASS	AC=434;AF=0.0866613;AN=5008;NS=2504;DP=17039;EAS_AF=0.2728;AMR_AF=0.0648;AFR_AF=0.0469;EUR_AF=0.0139;SAS_AF=0.0389;AA=A|||;VT=SNP
1	98987535	rs1594861	T	C	100	PASS	AC=4146;AF=0.827875;AN=5008;NS=2504;DP=18489;EAS_AF=0.9782;AMR_AF=0.8516;AFR_AF=0.7874;EUR_AF=0.7127;SAS_AF=0.8292;AA=C|||;VT=SNP
1	98987785	rs1724975	A	G	100	PASS	AC=4146;AF=0.827875;AN=5008;NS=2504;DP=17305;EAS_AF=0.9782;AMR_AF=0.8516;AFR_AF=0.7874;EUR_AF=0.7127;SAS_AF=0.8292;AA=G|||;VT=SNP
1	98987843	rs79160913	G	A	100	PASS	AC=33;AF=0.00658946;AN=5008;NS=2504;DP=18495;EAS_AF=0;AMR_AF=0.0101;AFR_AF=0.0015;EUR_AF=0.0179;SAS_AF=0.0061;AA=G|||;VT=SNP
1	98987851	rs60829638	A	G	100	PASS	AC=434;AF=0.0866613;AN=5008;NS=2504;DP=18498;EAS_AF=0.2728;AMR_AF=0.0648;AFR_AF=0.0469;EUR_AF=0.0139;SAS_AF=0.0389;AA=A|||;VT=SNP
1	98988058	rs181053395	A	G	100	PASS	AC=21;AF=0.00419329;AN=5008;NS=2504;DP=18474;EAS_AF=0.001;AMR_AF=0.0043;AFR_AF=0;EUR_AF=0.0129;SAS_AF=0.0041;AA=A|||;VT=SNP
1	98988107	rs1583377	G	A	100	PASS	AC=3452;AF=0.689297;AN=5008;NS=2504;DP=18385;EAS_AF=0.7054;AMR_AF=0.7536;AFR_AF=0.612;EUR_AF=0.665;SAS_AF=0.7566;AA=G|||;VT=SNP
1	98988123	rs76232146	G	A	100	PASS	AC=193;AF=0.0385383;AN=5008;NS=2504;DP=18116;EAS_AF=0;AMR_AF=0.0418;AFR_AF=0.0068;EUR_AF=0.0736;SAS_AF=0.0828;AA=G|||;VT=SNP
1	98988589	rs72724005	T	C	100	PASS	AC=23;AF=0.00459265;AN=5008;NS=2504;DP=17040;EAS_AF=0;AMR_AF=0.0029;AFR_AF=0.0008;EUR_AF=0.0189;SAS_AF=0.001;AA=T|||;VT=SNP
1	98988824	rs1655583	A	G	100	PASS	AC=4145;AF=0.827676;AN=5008;NS=2504;DP=16021;EAS_AF=0.9782;AMR_AF=0.8516;AFR_AF=0.7867;EUR_AF=0.7127;SAS_AF=0.8292;AA=G|||;VT=SNP
1	98988853	rs962650	C	T	100	PASS	AC=4149;AF=0.828474;AN=5008;NS=2504;DP=16252;EAS_AF=0.9782;AMR_AF=0.853;AFR_AF=0.789;EUR_AF=0.7127;SAS_AF=0.8292;AA=T|||;VT=SNP
1	98989138	rs78159444	G	A	100	PASS	AC=442;AF=0.0882588;AN=5008;NS=2504;DP=17825;EAS_AF=0.2728;AMR_AF=0.0677;AFR_AF=0.0507;EUR_AF=0.0149;SAS_AF=0.0389;AA=A|||;VT=SNP
1	98989280	rs78845895	G	A	100	PASS	AC=441;AF=0.0880591;AN=5008;NS=2504;DP=18619;EAS_AF=0.2728;AMR_AF=0.0677;AFR_AF=0.0499;EUR_AF=0.0149;SAS_AF=0.0389;AA=A|||;VT=SNP
1	98989455	rs113973415	C	T	100	PASS	AC=152;AF=0.0303514;AN=5008;NS=2504;DP=15201;EAS_AF=0;AMR_AF=0.0634;AFR_AF=0.0053;EUR_AF=0.0865;SAS_AF=0.0143;AA=C|||;VT=SNP
1	98989462	rs144248430	C	A	100	PASS	AC=72;AF=0.014377;AN=5008;NS=2504;DP=15236;EAS_AF=0;AMR_AF=0.0144;AFR_AF=0.0045;EUR_AF=0.0239;SAS_AF=0.0327;AA=c|||;VT=SNP
1	98989858	rs1724972	G	C	100	PASS	AC=4145;AF=0.827676;AN=5008;NS=2504;DP=17112;EAS_AF=0.9782;AMR_AF=0.8516;AFR_AF=0.7867;EUR_AF=0.7127;SAS_AF=0.8292;AA=C|||;VT=SNP
1	98990220	rs1526299	C	T	100	PASS	AC=3637;AF=0.726238;AN=5008;NS=2504;DP=17370;EAS_AF=0.6647;AMR_AF=0.7781;AFR_AF=0.7231;EUR_AF=0.6968;SAS_AF=0.7873;AA=C|||;VT=SNP
1	98990263	rs1526298	A	G	100	PASS	AC=3410;AF=0.680911;AN=5008;NS=2504;DP=17094;EAS_AF=0.6647;AMR_AF=0.7536;AFR_AF=0.6142;EUR_AF=0.664;SAS_AF=0.7536;AA=A|||;VT=SNP
1	98990558	rs76665117	A	C	100	PASS	AC=497;AF=0.0992412;AN=5008;NS=2504;DP=14474;EAS_AF=0.3135;AMR_AF=0.0677;AFR_AF=0.0582;EUR_AF=0.0159;SAS_AF=0.0419;AA=T|||;VT=SNP
1	98990865	rs72724009	G	A	100	PASS	AC=28;AF=0.00559105;AN=5008;NS=2504;DP=15615;EAS_AF=0;AMR_AF=0.0029;AFR_AF=0.0008;EUR_AF=0.0209;SAS_AF=0.0041;AA=G|||;VT=SNP
1	98990943	rs77654376	T	C	100	PASS	AC=497;AF=0.0992412;AN=5008;NS=2504;DP=15043;EAS_AF=0.3135;AMR_AF=0.0677;AFR_AF=0.0582;EUR_AF=0.0159;SAS_AF=0.0419;AA=T|||;VT=SNP
1	98991179	rs57492615	T	A	100	PASS	AC=519;AF=0.103634;AN=5008;NS=2504;DP=17136;EAS_AF=0.3135;AMR_AF=0.0735;AFR_AF=0.0719;EUR_AF=0.0159;SAS_AF=0.0419;AA=T|||;VT=SNP
1	98991223	rs1989123	T	G	100	PASS	AC=3626;AF=0.724042;AN=5008;NS=2504;DP=16814;EAS_AF=0.6647;AMR_AF=0.7781;AFR_AF=0.7148;EUR_AF=0.6968;SAS_AF=0.7873;AA=T|||;VT=SNP
1	98991703	rs1836241	G	A	100	PASS	AC=3626;AF=0.724042;AN=5008;NS=2504;DP=18376;EAS_AF=0.6647;AMR_AF=0.7781;AFR_AF=0.7148;EUR_AF=0.6968;SAS_AF=0.7873;AA=G|||;VT=SNP
1	98991796	rs12408854	T	C	100	PASS	AC=2717;AF=0.542532;AN=5008;NS=2504;DP=17571;EAS_AF=0.5268;AMR_AF=0.6527;AFR_AF=0.3986;EUR_AF=0.5676;SAS_AF=0.6493;AA=T|||;VT=SNP
1	98991964	rs1724967	G	C	100	PASS	AC=4123;AF=0.823283;AN=5008;NS=2504;DP=19845;EAS_AF=0.9782;AMR_AF=0.8458;AFR_AF=0.7731;EUR_AF=0.7127;SAS_AF=0.8292;AA=C|||;VT=SNP
1	98992119	rs1724966	A	G	100	PASS	AC=3399;AF=0.678714;AN=5008;NS=2504;DP=19287;EAS_AF=0.6647;AMR_AF=0.7536;AFR_AF=0.6059;EUR_AF=0.664;SAS_AF=0.7536;AA=A|||;VT=SNP
1	98992302	rs76313534	C	T	100	PASS	AC=519;AF=0.103634;AN=5008;NS=2504;DP=18695;EAS_AF=0.3135;AMR_AF=0.0735;AFR_AF=0.0719;EUR_AF=0.0159;SAS_AF=0.0419;AA=c|||;VT=SNP
1	98992310	rs116751252	T	C	100	PASS	AC=78;AF=0.0155751;AN=5008;NS=2504;DP=18803;EAS_AF=0;AMR_AF=0.0058;AFR_AF=0.0015;EUR_AF=0.0239;SAS_AF=0.0491;AA=T|||;VT=SNP
1	98992997	rs1081415	G	A	100	PASS	AC=3626;AF=0.724042;AN=5008;NS=2504;DP=15792;EAS_AF=0.6647;AMR_AF=0.7781;AFR_AF=0.7148;EUR_AF=0.6968;SAS_AF=0.7873;AA=G|||;VT=SNP
1	98993034	rs75406357	A	C	100	PASS	AC=72;AF=0.014377;AN=5008;NS=2504;DP=16897;EAS_AF=0;AMR_AF=0.0144;AFR_AF=0.0045;EUR_AF=0.0239;SAS_AF=0.0327;AA=A|||;VT=SNP
1	98993054	rs1081414	C	A	100	PASS	AC=3626;AF=0.724042;AN=5008;NS=2504;DP=17435;EAS_AF=0.6647;AMR_AF=0.7781;AFR_AF=0.7148;EUR_AF=0.6968;SAS_AF=0.7873;AA=C|||;VT=SNP
1	98993058	rs1369023	C	T	100	PASS	AC=2723;AF=0.54373;AN=5008;NS=2504;DP=17548;EAS_AF=0.5268;AMR_AF=0.6556;AFR_AF=0.4009;EUR_AF=0.5686;SAS_AF=0.6493;AA=c|||;VT=SNP
1	98993567	rs770928	A	G	100	PASS	AC=4145;AF=0.827676;AN=5008;NS=2504;DP=21312;EAS_AF=0.9782;AMR_AF=0.8516;AFR_AF=0.7867;EUR_AF=0.7127;SAS_AF=0.8292;AA=G|||;VT=SNP
1	98993599	rs12403068	C	G	100	PASS	AC=519;AF=0.103634;AN=5008;NS=2504;DP=21019;EAS_AF=0.3135;AMR_AF=0.0735;AFR_AF=0.0719;EUR_AF=0.0159;SAS_AF=0.0419;AA=C|||;VT=SNP
1	98993663	rs12403076	C	T	100	PASS	AC=519;AF=0.103634;AN=5008;NS=2504;DP=20088;EAS_AF=0.3135;AMR_AF=0.0735;AFR_AF=0.0719;EUR_AF=0.0159;SAS_AF=0.0419;AA=T|||;VT=SNP
1	98993681	rs770927	G	A	100	PASS	AC=3626;AF=0.724042;AN=5008;NS=2504;DP=19735;EAS_AF=0.6647;AMR_AF=0.7781;AFR_AF=0.7148;EUR_AF=0.6968;SAS_AF=0.7873;AA=G|||;VT=SNP
1	98993761	rs770926	T	C	100	PASS	AC=4144;AF=0.827476;AN=5008;NS=2504;DP=19129;EAS_AF=0.9772;AMR_AF=0.8516;AFR_AF=0.7867;EUR_AF=0.7127;SAS_AF=0.8292;AA=C|||;VT=SNP
1	98993885	rs77903765	G	A	100	PASS	AC=519;AF=0.103634;AN=5008;NS=2504;DP=19919;EAS_AF=0.3135;AMR_AF=0.0735;AFR_AF=0.0719;EUR_AF=0.0159;SAS_AF=0.0419;AA=T|||;VT=SNP
1	98993944	rs74974125	T	C	100	PASS	AC=14;AF=0.00279553;AN=5008;NS=2504;DP=19896;EAS_AF=0;AMR_AF=0;AFR_AF=0.0023;EUR_AF=0.008;SAS_AF=0.0031;AA=T|||;VT=SNP
1	98994034	rs6659903	A	T	100	PASS	AC=2721;AF=0.543331;AN=5008;NS=2504;DP=19771;EAS_AF=0.5268;AMR_AF=0.6527;AFR_AF=0.4017;EUR_AF=0.5676;SAS_AF=0.6493;AA=A|||;VT=SNP
1	98994136	rs770925	G	A	100	PASS	AC=3626;AF=0.724042;AN=5008;NS=2504;DP=19118;EAS_AF=0.6647;AMR_AF=0.7781;AFR_AF=0.7148;EUR_AF=0.6968;SAS_AF=0.7873;AA=G|||;VT=SNP
1	98994368	rs12410813	G	C	100	PASS	AC=519;AF=0.103634;AN=5008;NS=2504;DP=20012;EAS_AF=0.3135;AMR_AF=0.0735;AFR_AF=0.0719;EUR_AF=0.0159;SAS_AF=0.0419;AA=C|||;VT=SNP
1	98994660	rs12141439	A	G	100	PASS	AC=500;AF=0.0998403;AN=5008;NS=2504;DP=18091;EAS_AF=0.1905;AMR_AF=0.1499;AFR_AF=0.0756;EUR_AF=0.0338;SAS_AF=0.0716;AA=A|||;VT=SNP
1	98995063	rs796399	T	C	100	PASS	AC=675;AF=0.134784;AN=5008;NS=2504;DP=15626;EAS_AF=0.1379;AMR_AF=0.0994;AFR_AF=0.2027;EUR_AF=0.0964;SAS_AF=0.1043;AA=T|||;VT=SNP
1	98995570	rs79813323	A	G	100	PASS	AC=519;AF=0.103634;AN=5008;NS=2504;DP=15999;EAS_AF=0.3135;AMR_AF=0.0735;AFR_AF=0.0719;EUR_AF=0.0159;SAS_AF=0.0419;AA=A|||;VT=SNP
1	98995695	rs79923831	C	T	100	PASS	AC=29;AF=0.00579073;AN=5008;NS=2504;DP=15524;EAS_AF=0;AMR_AF=0.0043;AFR_AF=0.0008;EUR_AF=0.0249;SAS_AF=0;AA=C|||;VT=SNP
1	98996155	rs770930	A	G	100	PASS	AC=666;AF=0.132987;AN=5008;NS=2504;DP=7422;EAS_AF=0.1379;AMR_AF=0.0994;AFR_AF=0.1959;EUR_AF=0.0964;SAS_AF=0.1043;AA=A|||;VT=SNP
1	98996628	rs79056929	C	T	100	PASS	AC=72;AF=0.014377;AN=5008;NS=2504;DP=12749;EAS_AF=0;AMR_AF=0.0144;AFR_AF=0.0045;EUR_AF=0.0239;SAS_AF=0.0327;AA=C|||;VT=SNP
1	98998156	rs811287	A	G	100	PASS	AC=4309;AF=0.860423;AN=5008;NS=2504;DP=16623;EAS_AF=0.9782;AMR_AF=0.853;AFR_AF=0.9085;EUR_AF=0.7147;SAS_AF=0.8292;AA=G|||;VT=SNP
1	98998582	rs57882381	G	A	100	PASS	AC=480;AF=0.0958466;AN=5008;NS=2504;DP=16287;EAS_AF=0.3135;AMR_AF=0.0677;AFR_AF=0.0454;EUR_AF=0.0159;SAS_AF=0.0419;AA=G|||;VT=SNP
1	98999297	rs11166031	G	T	100	PASS	AC=485;AF=0.096845;AN=5008;NS=2504;DP=15409;EAS_AF=0.3135;AMR_AF=0.0677;AFR_AF=0.0492;EUR_AF=0.0159;SAS_AF=0.0419;AA=G|||;VT=SNP
1	98999320	rs183237689	C	G	100	PASS	AC=72;AF=0.014377;AN=5008;NS=2504;DP=15860;EAS_AF=0;AMR_AF=0.0144;AFR_AF=0.0045;EUR_AF=0.0239;SAS_AF=0.0327;AA=C|||;VT=SNP
1	98999380	rs11166032	C	T	100	PASS	AC=425;AF=0.0848642;AN=5008;NS=2504;DP=11816;EAS_AF=0.3135;AMR_AF=0.0648;AFR_AF=0.0038;EUR_AF=0.0149;SAS_AF=0.045;AA=C|||;VT=SNP
1	98999861	rs74583498	T	C	100	PASS	AC=72;AF=0.014377;AN=5008;NS=2504;DP=15641;EAS_AF=0;AMR_AF=0.0144;AFR_AF=0.0045;EUR_AF=0.0239;SAS_AF=0.0327;AA=t|||;VT=SNP
1	98999965	rs770929	C	G	100	PASS	AC=4149;AF=0.828474;AN=5008;NS=2504;DP=15960;EAS_AF=0.9782;AMR_AF=0.853;AFR_AF=0.7882;EUR_AF=0.7127;SAS_AF=0.8303;AA=G|||;VT=SNP
1	99000162	rs143221246	T	C	100	PASS	AC=44;AF=0.00878594;AN=5008;NS=2504;DP=13059;EAS_AF=0;AMR_AF=0.0187;AFR_AF=0.0008;EUR_AF=0.0239;SAS_AF=0.0061;AA=T|||;VT=SNP
1	99001041	rs148386246	T	G	100	PASS	AC=75;AF=0.014976;AN=5008;NS=2504;DP=16049;EAS_AF=0;AMR_AF=0.0144;AFR_AF=0.0045;EUR_AF=0.0249;SAS_AF=0.0348;AA=T|||;VT=SNP
1	99001710	rs149249028	T	C	100	PASS	AC=26;AF=0.00519169;AN=5008;NS=2504;DP=15006;EAS_AF=0;AMR_AF=0.0072;AFR_AF=0.0008;EUR_AF=0.0179;SAS_AF=0.002;AA=T|||;VT=SNP
1	99002621	rs4950103	A	G	100	PASS	AC=4309;AF=0.860423;AN=5008;NS=2504;DP=20775;EAS_AF=0.9782;AMR_AF=0.853;AFR_AF=0.9085;EUR_AF=0.7147;SAS_AF=0.8292;AA=G|||;VT=SNP
1	99002748	rs139922741	G	A	100	PASS	AC=50;AF=0.00998403;AN=5008;NS=2504;DP=20814;EAS_AF=0;AMR_AF=0.013;AFR_AF=0.0015;EUR_AF=0.0119;SAS_AF=0.0276;AA=G|||;VT=SNP
1	99004772	rs74479635	T	C	100	PASS	AC=72;AF=0.014377;AN=5008;NS=2504;DP=17632;EAS_AF=0;AMR_AF=0.0144;AFR_AF=0.0045;EUR_AF=0.0239;SAS_AF=0.0327;AA=T|||;VT=SNP
1	99005093	rs138512396	C	G	100	PASS	AC=18;AF=0.00359425;AN=5008;NS=2504;DP=19998;EAS_AF=0;AMR_AF=0.0101;AFR_AF=0.0008;EUR_AF=0.0089;SAS_AF=0.001;AA=C|||;VT=SNP
1	99005181	rs9943072	T	G	100	PASS	AC=672;AF=0.134185;AN=5008;NS=2504;DP=20131;EAS_AF=0.1379;AMR_AF=0.0994;AFR_AF=0.2005;EUR_AF=0.0964;SAS_AF=0.1043;AA=T|||;VT=SNP
1	99005204	rs146698872	C	T	100	PASS	AC=22;AF=0.00439297;AN=5008;NS=2504;DP=20220;EAS_AF=0;AMR_AF=0.0058;AFR_AF=0;EUR_AF=0.0129;SAS_AF=0.0051;AA=C|||;VT=SNP
1	99005444	rs58258873	C	T	100	PASS	AC=419;AF=0.0836661;AN=5008;NS=2504;DP=19426;EAS_AF=0.3105;AMR_AF=0.0648;AFR_AF=0.0038;EUR_AF=0.0149;SAS_AF=0.0419;AA=C|||;VT=SNP
1	99005608	rs12120996	G	A	100	PASS	AC=114;AF=0.0227636;AN=5008;NS=2504;DP=20684;EAS_AF=0;AMR_AF=0.0231;AFR_AF=0.0461;EUR_AF=0.0338;SAS_AF=0.0031;AA=G|||;VT=SNP
1	99005684	rs4950130	A	T	100	PASS	AC=2720;AF=0.543131;AN=5008;NS=2504;DP=19185;EAS_AF=0.5298;AMR_AF=0.6527;AFR_AF=0.3986;EUR_AF=0.5676;SAS_AF=0.6493;AA=A|||;VT=SNP
1	99006164	rs1434378	A	C	100	PASS	AC=2721;AF=0.543331;AN=5008;NS=2504;DP=18392;EAS_AF=0.5298;AMR_AF=0.6542;AFR_AF=0.3986;EUR_AF=0.5676;SAS_AF=0.6493;AA=A|||;VT=SNP
1	99006867	rs142307394	G	A	100	PASS	AC=13;AF=0.00259585;AN=5008;NS=2504;DP=14885;EAS_AF=0;AMR_AF=0.0058;AFR_AF=0.0008;EUR_AF=0.007;SAS_AF=0.001;AA=G|||;VT=SNP
1	99006869	rs146030682	G	A	100	PASS	AC=69;AF=0.013778;AN=5008;NS=2504;DP=14915;EAS_AF=0;AMR_AF=0.0274;AFR_AF=0.003;EUR_AF=0.0358;SAS_AF=0.0102;AA=G|||;VT=SNP
1	99007085	rs143417050	G	A	100	PASS	AC=419;AF=0.0836661;AN=5008;NS=2504;DP=10924;EAS_AF=0.3105;AMR_AF=0.0648;AFR_AF=0.0038;EUR_AF=0.0149;SAS_AF=0.0419;AA=G|||;VT=SNP
1	99008004	rs2099414	T	G	100	PASS	AC=4309;AF=0.860423;AN=5008;NS=2504;DP=15989;EAS_AF=0.9782;AMR_AF=0.853;AFR_AF=0.9085;EUR_AF=0.7147;SAS_AF=0.8292;AA=G|||;VT=SNP
1	99008119	rs7545881	T	C	100	PASS	AC=4148;AF=0.828275;AN=5008;NS=2504;DP=18664;EAS_AF=0.9782;AMR_AF=0.853;AFR_AF=0.7882;EUR_AF=0.7127;SAS_AF=0.8292;AA=C|||;VT=SNP
1	99008605	rs75861618	C	T	100	PASS	AC=25;AF=0.00499201;AN=5008;NS=2504;DP=18394;EAS_AF=0;AMR_AF=0.0058;AFR_AF=0.0008;EUR_AF=0.0129;SAS_AF=0.0072;AA=C|||;VT=SNP
1	99009829	rs115486274	C	T	100	PASS	AC=25;AF=0.00499201;AN=5008;NS=2504;DP=16358;EAS_AF=0;AMR_AF=0.0043;AFR_AF=0;EUR_AF=0.0129;SAS_AF=0.0092;AA=C|||;VT=SNP
1	99010292	rs12123631	T	C	100	PASS	AC=2719;AF=0.542931;AN=5008;NS=2504;DP=16424;EAS_AF=0.5298;AMR_AF=0.6527;AFR_AF=0.3979;EUR_AF=0.5676;SAS_AF=0.6493;AA=T|||;VT=SNP
1	99010331	rs6673955	C	A	100	PASS	AC=4310;AF=0.860623;AN=5008;NS=2504;DP=15536;EAS_AF=0.9782;AMR_AF=0.8545;AFR_AF=0.9085;EUR_AF=0.7147;SAS_AF=0.8292;AA=A|||;VT=SNP
1	99010544	rs75870572	T	A	100	PASS	AC=419;AF=0.0836661;AN=5008;NS=2504;DP=14623;EAS_AF=0.3105;AMR_AF=0.0648;AFR_AF=0.0038;EUR_AF=0.0149;SAS_AF=0.0419;AA=T|||;VT=SNP
1	99010936	rs7528986	C	G	100	PASS	AC=3633;AF=0.725439;AN=5008;NS=2504;DP=19263;EAS_AF=0.6677;AMR_AF=0.7795;AFR_AF=0.7171;EUR_AF=0.6968;SAS_AF=0.7873;AA=G|||;VT=SNP
1	99011768	rs77041155	T	C	100	PASS	AC=419;AF=0.0836661;AN=5008;NS=2504;DP=16943;EAS_AF=0.3105;AMR_AF=0.0648;AFR_AF=0.0038;EUR_AF=0.0149;SAS_AF=0.0419;AA=T|||;VT=SNP
1	99012037	rs1529800	A	G	100	PASS	AC=3634;AF=0.725639;AN=5008;NS=2504;DP=17201;EAS_AF=0.6677;AMR_AF=0.7795;AFR_AF=0.7179;EUR_AF=0.6968;SAS_AF=0.7873;AA=G|||;VT=SNP
1	99012285	rs79947166	C	T	100	PASS	AC=26;AF=0.00519169;AN=5008;NS=2504;DP=16944;EAS_AF=0;AMR_AF=0.0072;AFR_AF=0;EUR_AF=0.0159;SAS_AF=0.0051;AA=C|||;VT=SNP
1	99013601	rs147661663	A	T	100	PASS	AC=68;AF=0.0135783;AN=5008;NS=2504;DP=11790;EAS_AF=0;AMR_AF=0.0202;AFR_AF=0;EUR_AF=0.0408;SAS_AF=0.0133;AA=A|||;VT=SNP
1	99014392	rs11166035	T	C	100	PASS	AC=4148;AF=0.828275;AN=5008;NS=2504;DP=17247;EAS_AF=0.9782;AMR_AF=0.853;AFR_AF=0.7882;EUR_AF=0.7127;SAS_AF=0.8292;AA=C|||;VT=SNP
1	99014660	rs10875162	C	A	100	PASS	AC=4148;AF=0.828275;AN=5008;NS=2504;DP=18124;EAS_AF=0.9782;AMR_AF=0.853;AFR_AF=0.7882;EUR_AF=0.7127;SAS_AF=0.8292;AA=A|||;VT=SNP
1	99014979	rs80135504	A	C	100	PASS	AC=33;AF=0.00658946;AN=5008;NS=2504;DP=18736;EAS_AF=0;AMR_AF=0.0115;AFR_AF=0;EUR_AF=0.0239;SAS_AF=0.001;AA=A|||;VT=SNP
1	99015207	rs76609176	T	C	100	PASS	AC=72;AF=0.014377;AN=5008;NS=2504;DP=17644;EAS_AF=0;AMR_AF=0.0144;AFR_AF=0.0045;EUR_AF=0.0239;SAS_AF=0.0327;AA=T|||;VT=SNP
1	99015786	rs116442058	G	A	100	PASS	AC=53;AF=0.0105831;AN=5008;NS=2504;DP=17309;EAS_AF=0;AMR_AF=0.0014;AFR_AF=0.0015;EUR_AF=0.0179;SAS_AF=0.0327;AA=G|||;VT=SNP
1	99016530	rs78295825	G	A	100	PASS	AC=419;AF=0.0836661;AN=5008;NS=2504;DP=14996;EAS_AF=0.3105;AMR_AF=0.0648;AFR_AF=0.0038;EUR_AF=0.0149;SAS_AF=0.0419;AA=G|||;VT=SNP
1	99016652	rs115953648	T	C	100	PASS	AC=86;AF=0.0171725;AN=5008;NS=2504;DP=15493;EAS_AF=0;AMR_AF=0.0187;AFR_AF=0.0023;EUR_AF=0.0338;SAS_AF=0.0368;AA=T|||;VT=SNP
1	99016742	rs114046518	A	C	100	PASS	AC=73;AF=0.0145767;AN=5008;NS=2504;DP=15828;EAS_AF=0;AMR_AF=0.0144;AFR_AF=0.0053;EUR_AF=0.0239;SAS_AF=0.0327;AA=A|||;VT=SNP
1	99016780	rs148053192	T	G	100	PASS	AC=72;AF=0.014377;AN=5008;NS=2504;DP=16145;EAS_AF=0;AMR_AF=0.0144;AFR_AF=0.0045;EUR_AF=0.0239;SAS_AF=0.0327;AA=T|||;VT=SNP
1	99017163	rs111449411	A	G	100	PASS	AC=78;AF=0.0155751;AN=5008;NS=2504;DP=19339;EAS_AF=0;AMR_AF=0.0144;AFR_AF=0.0091;EUR_AF=0.0239;SAS_AF=0.0327;AA=A|||;VT=SNP
1	99017740	rs7513245	T	G	100	PASS	AC=4149;AF=0.828474;AN=5008;NS=2504;DP=15583;EAS_AF=0.9782;AMR_AF=0.853;AFR_AF=0.7882;EUR_AF=0.7137;SAS_AF=0.8292;AA=G|||;VT=SNP
1	99018541	rs11166036	C	T	100	PASS	AC=2719;AF=0.542931;AN=5008;NS=2504;DP=18939;EAS_AF=0.5298;AMR_AF=0.6527;AFR_AF=0.3979;EUR_AF=0.5676;SAS_AF=0.6493;AA=C|||;VT=SNP
1	99019213	rs79284979	T	C	100	PASS	AC=419;AF=0.0836661;AN=5008;NS=2504;DP=14688;EAS_AF=0.3105;AMR_AF=0.0648;AFR_AF=0.0038;EUR_AF=0.0149;SAS_AF=0.0419;AA=T|||;VT=SNP
1	99019352	rs11166037	G	A	100	PASS	AC=702;AF=0.140176;AN=5008;NS=2504;DP=13465;EAS_AF=0.1379;AMR_AF=0.1009;AFR_AF=0.202;EUR_AF=0.0964;SAS_AF=0.1319;AA=G|||;VT=SNP
1	99019353	rs78210855	T	C	100	PASS	AC=67;AF=0.0133786;AN=5008;NS=2504;DP=13467;EAS_AF=0;AMR_AF=0.0144;AFR_AF=0.0008;EUR_AF=0.0239;SAS_AF=0.0327;AA=T|||;VT=SNP
1	99019511	rs6687008	C	T	100	PASS	AC=4304;AF=0.859425;AN=5008;NS=2504;DP=10429;EAS_AF=0.9782;AMR_AF=0.8516;AFR_AF=0.9062;EUR_AF=0.7137;SAS_AF=0.8292;AA=T|||;VT=SNP
1	99019885	rs4950131	C	T	100	PASS	AC=4310;AF=0.860623;AN=5008;NS=2504;DP=13378;EAS_AF=0.9782;AMR_AF=0.8545;AFR_AF=0.9085;EUR_AF=0.7147;SAS_AF=0.8292;AA=c|||;VT=SNP
1	99020099	rs4950132	A	C	100	PASS	AC=3833;AF=0.765375;AN=5008;NS=2504;DP=16413;EAS_AF=0.6677;AMR_AF=0.7867;AFR_AF=0.8631;EUR_AF=0.6988;SAS_AF=0.7873;AA=C|||;VT=SNP
1	99021941	rs140115458	G	T	100	PASS	AC=25;AF=0.00499201;AN=5008;NS=2504;DP=14750;EAS_AF=0;AMR_AF=0.0086;AFR_AF=0;EUR_AF=0.0179;SAS_AF=0.001;AA=G|||;VT=SNP
1	99022163	rs1434354	C	T	100	PASS	AC=4309;AF=0.860423;AN=5008;NS=2504;DP=15490;EAS_AF=0.9782;AMR_AF=0.8545;AFR_AF=0.9077;EUR_AF=0.7147;SAS_AF=0.8292;AA=T|||;VT=SNP
1	99023341	rs112945933	C	T	100	PASS	AC=152;AF=0.0303514;AN=5008;NS=2504;DP=17887;EAS_AF=0;AMR_AF=0.0634;AFR_AF=0.0053;EUR_AF=0.0865;SAS_AF=0.0143;AA=C|||;VT=SNP
1	99024486	rs10783094	A	G	100	PASS	AC=4171;AF=0.832867;AN=5008;NS=2504;DP=16915;EAS_AF=0.9782;AMR_AF=0.8357;AFR_AF=0.8563;EUR_AF=0.6899;SAS_AF=0.7965;AA=G|||;VT=SNP
1	99024560	rs28823599	G	A	100	PASS	AC=2206;AF=0.440495;AN=5008;NS=2504;DP=16111;EAS_AF=0.3343;AMR_AF=0.5014;AFR_AF=0.32;EUR_AF=0.5338;SAS_AF=0.5736;AA=G|||;VT=SNP
1	99024847	rs7518684	T	C	100	PASS	AC=2783;AF=0.555711;AN=5008;NS=2504;DP=18286;EAS_AF=0.5298;AMR_AF=0.6542;AFR_AF=0.4455;EUR_AF=0.5676;SAS_AF=0.6493;AA=T|||;VT=SNP
1	99025692	rs59538341	T	A	100	PASS	AC=3547;AF=0.708267;AN=5008;NS=2504;DP=16242;EAS_AF=0.6677;AMR_AF=0.7622;AFR_AF=0.7035;EUR_AF=0.673;SAS_AF=0.7546;AA=A|||;VT=SNP
1	99025983	rs116576412	C	T	100	PASS	AC=73;AF=0.0145767;AN=5008;NS=2504;DP=16737;EAS_AF=0;AMR_AF=0.0144;AFR_AF=0.0053;EUR_AF=0.0239;SAS_AF=0.0327;AA=C|||;VT=SNP
1	99026183	rs114100212	C	T	100	PASS	AC=87;AF=0.0173722;AN=5008;NS=2504;DP=17861;EAS_AF=0;AMR_AF=0.0202;AFR_AF=0.0023;EUR_AF=0.0338;SAS_AF=0.0368;AA=C|||;VT=SNP
1	99026198	rs74108144	T	G	100	PASS	AC=666;AF=0.132987;AN=5008;NS=2504;DP=17918;EAS_AF=0.1379;AMR_AF=0.0994;AFR_AF=0.1959;EUR_AF=0.0964;SAS_AF=0.1043;AA=T|||;VT=SNP
1	99026657	rs74469351	G	A	100	PASS	AC=73;AF=0.0145767;AN=5008;NS=2504;DP=18041;EAS_AF=0;AMR_AF=0.0144;AFR_AF=0.0053;EUR_AF=0.0239;SAS_AF=0.0327;AA=G|||;VT=SNP
1	99027481	rs4950133	C	T	100	PASS	AC=605;AF=0.120807;AN=5008;NS=2504;DP=17866;EAS_AF=0.1369;AMR_AF=0.098;AFR_AF=0.1513;EUR_AF=0.0964;SAS_AF=0.1043;AA=C|||;VT=SNP
1	99027757	rs61249981	C	T	100	PASS	AC=456;AF=0.0910543;AN=5008;NS=2504;DP=18595;EAS_AF=0.1875;AMR_AF=0.1484;AFR_AF=0.0484;EUR_AF=0.0338;SAS_AF=0.0675;AA=C|||;VT=SNP
1	99027843	rs149377032	A	G	100	PASS	AC=67;AF=0.0133786;AN=5008;NS=2504;DP=20157;EAS_AF=0;AMR_AF=0.0144;AFR_AF=0.0008;EUR_AF=0.0239;SAS_AF=0.0327;AA=A|||;VT=SNP
1	99027858	rs2391952	T	C	100	PASS	AC=4301;AF=0.858826;AN=5008;NS=2504;DP=19946;EAS_AF=0.9782;AMR_AF=0.8516;AFR_AF=0.9047;EUR_AF=0.7137;SAS_AF=0.8282;AA=C|||;VT=SNP
1	99028137	rs2391951	T	C	100	PASS	AC=3392;AF=0.677316;AN=5008;NS=2504;DP=20225;EAS_AF=0.6677;AMR_AF=0.7536;AFR_AF=0.5983;EUR_AF=0.664;SAS_AF=0.7536;AA=T|||;VT=SNP
1	99028820	rs75010454	C	T	100	PASS	AC=419;AF=0.0836661;AN=5008;NS=2504;DP=21071;EAS_AF=0.3105;AMR_AF=0.0648;AFR_AF=0.0038;EUR_AF=0.0149;SAS_AF=0.0419;AA=C|||;VT=SNP
1	99028861	rs114525651	C	T	100	PASS	AC=40;AF=0.00798722;AN=5008;NS=2504;DP=20987;EAS_AF=0;AMR_AF=0.013;AFR_AF=0.0008;EUR_AF=0.0209;SAS_AF=0.0092;AA=C|||;VT=SNP
1	99029148	rs7546449	T	C	100	PASS	AC=3546;AF=0.708067;AN=5008;NS=2504;DP=19933;EAS_AF=0.6677;AMR_AF=0.7622;AFR_AF=0.7027;EUR_AF=0.673;SAS_AF=0.7546;AA=T|||;VT=SNP
1	99029720	rs149902309	C	T	100	PASS	AC=131;AF=0.0261581;AN=5008;NS=2504;DP=18155;EAS_AF=0;AMR_AF=0.0159;AFR_AF=0.0484;EUR_AF=0.0239;SAS_AF=0.0327;AA=C|||;VT=SNP
1	99030007	rs1434373	T	G	100	PASS	AC=4309;AF=0.860423;AN=5008;NS=2504;DP=18549;EAS_AF=0.9782;AMR_AF=0.8545;AFR_AF=0.9077;EUR_AF=0.7147;SAS_AF=0.8292;AA=G|||;VT=SNP
1	99030139	rs72724043	T	C	100	PASS	AC=50;AF=0.00998403;AN=5008;NS=2504;DP=17274;EAS_AF=0;AMR_AF=0.0187;AFR_AF=0.0008;EUR_AF=0.0328;SAS_AF=0.0031;AA=T|||;VT=SNP
1	99030355	rs76847066	A	G	100	PASS	AC=423;AF=0.0844649;AN=5008;NS=2504;DP=18876;EAS_AF=0.3105;AMR_AF=0.0663;AFR_AF=0.0061;EUR_AF=0.0149;SAS_AF=0.0419;AA=A|||;VT=SNP
1	99030859	rs4387225	T	G	100	PASS	AC=4172;AF=0.833067;AN=5008;NS=2504;DP=16314;EAS_AF=0.9782;AMR_AF=0.8357;AFR_AF=0.8563;EUR_AF=0.6909;SAS_AF=0.7965;AA=a|||;VT=SNP
1	99030956	rs4503402	A	G	100	PASS	AC=2785;AF=0.55611;AN=5008;NS=2504;DP=14020;EAS_AF=0.5298;AMR_AF=0.6542;AFR_AF=0.4463;EUR_AF=0.5676;SAS_AF=0.6503;AA=A|||;VT=SNP
1	99031822	rs17118690	G	A	100	PASS	AC=422;AF=0.0842652;AN=5008;NS=2504;DP=19488;EAS_AF=0.3105;AMR_AF=0.0663;AFR_AF=0.0053;EUR_AF=0.0149;SAS_AF=0.0419;AA=G|||;VT=SNP
1	99032589	rs1434369	G	T	100	PASS	AC=2807;AF=0.560503;AN=5008;NS=2504;DP=19418;EAS_AF=0.5298;AMR_AF=0.6556;AFR_AF=0.4622;EUR_AF=0.5676;SAS_AF=0.6503;AA=G|||;VT=SNP
1	99032680	rs4950134	C	G	100	PASS	AC=3541;AF=0.707069;AN=5008;NS=2504;DP=18334;EAS_AF=0.6667;AMR_AF=0.7622;AFR_AF=0.6989;EUR_AF=0.673;SAS_AF=0.7556;AA=C|||;VT=SNP
1	99033744	rs76028269	T	C	100	PASS	AC=421;AF=0.0840655;AN=5008;NS=2504;DP=14949;EAS_AF=0.3095;AMR_AF=0.0663;AFR_AF=0.0053;EUR_AF=0.0149;SAS_AF=0.0419;AA=T|||;VT=SNP
1	99034213	rs114107571	A	G	100	PASS	AC=73;AF=0.0145767;AN=5008;NS=2504;DP=14516;EAS_AF=0;AMR_AF=0.0144;AFR_AF=0.0053;EUR_AF=0.0239;SAS_AF=0.0327;AA=A|||;VT=SNP
1	99034320	rs72724047	G	A	100	PASS	AC=47;AF=0.00938498;AN=5008;NS=2504;DP=15297;EAS_AF=0;AMR_AF=0.0187;AFR_AF=0.0008;EUR_AF=0.0308;SAS_AF=0.002;AA=G|||;VT=SNP
1	99034371	rs1434368	A	T	100	PASS	AC=4249;AF=0.848442;AN=5008;NS=2504;DP=16015;EAS_AF=0.9772;AMR_AF=0.8501;AFR_AF=0.8669;EUR_AF=0.7117;SAS_AF=0.8303;AA=T|||;VT=SNP
1	99034426	rs79377997	C	G	100	PASS	AC=18;AF=0.00359425;AN=5008;NS=2504;DP=16141;EAS_AF=0;AMR_AF=0.0058;AFR_AF=0;EUR_AF=0.0099;SAS_AF=0.0041;AA=C|||;VT=SNP
1	99035458	rs7520870	T	A	100	PASS	AC=3693;AF=0.73742;AN=5008;NS=2504;DP=13459;EAS_AF=0.6667;AMR_AF=0.768;AFR_AF=0.8116;EUR_AF=0.672;SAS_AF=0.7556;AA=A|||;VT=SNP
1	99035830	rs35518820	C	T	100	PASS	AC=1238;AF=0.247204;AN=5008;NS=2504;DP=12715;EAS_AF=0.0198;AMR_AF=0.3098;AFR_AF=0.2466;EUR_AF=0.3121;SAS_AF=0.3712;AA=C|||;VT=SNP
1	99036606	rs7521360	A	T	100	PASS	AC=2496;AF=0.498403;AN=5008;NS=2504;DP=15759;EAS_AF=0.3522;AMR_AF=0.5793;AFR_AF=0.4221;EUR_AF=0.5596;SAS_AF=0.6319;AA=a|||;VT=SNP
1	99036921	rs995273	C	T	100	PASS	AC=4241;AF=0.846845;AN=5008;NS=2504;DP=14876;EAS_AF=0.9772;AMR_AF=0.8444;AFR_AF=0.8646;EUR_AF=0.7107;SAS_AF=0.8303;AA=T|||;VT=SNP
1	99037070	rs995272	G	C	100	PASS	AC=3360;AF=0.670927;AN=5008;NS=2504;DP=15082;EAS_AF=0.6667;AMR_AF=0.7536;AFR_AF=0.5764;EUR_AF=0.661;SAS_AF=0.7546;AA=G|||;VT=SNP
1	99037251	rs995271	C	T	100	PASS	AC=3483;AF=0.695487;AN=5008;NS=2504;DP=15449;EAS_AF=0.6667;AMR_AF=0.7608;AFR_AF=0.6581;EUR_AF=0.67;SAS_AF=0.7556;AA=C|||;VT=SNP
1	99039299	rs1434367	G	A	100	PASS	AC=2487;AF=0.496605;AN=5008;NS=2504;DP=14894;EAS_AF=0.3522;AMR_AF=0.5778;AFR_AF=0.416;EUR_AF=0.5596;SAS_AF=0.6319;AA=G|||;VT=SNP
1	99040226	rs116380693	A	G	100	PASS	AC=17;AF=0.00339457;AN=5008;NS=2504;DP=19085;EAS_AF=0;AMR_AF=0.0086;AFR_AF=0.0008;EUR_AF=0.0089;SAS_AF=0.001;AA=A|||;VT=SNP
1	99040304	rs1434366	G	A	100	PASS	AC=3483;AF=0.695487;AN=5008;NS=2504;DP=17882;EAS_AF=0.6667;AMR_AF=0.7594;AFR_AF=0.6573;EUR_AF=0.67;SAS_AF=0.7577;AA=A|||;VT=SNP
1	99040716	rs1865352	A	C	100	PASS	AC=2487;AF=0.496605;AN=5008;NS=2504;DP=14070;EAS_AF=0.3522;AMR_AF=0.5778;AFR_AF=0.416;EUR_AF=0.5596;SAS_AF=0.6319;AA=A|||;VT=SNP
1	99040868	rs12748189	C	T	100	PASS	AC=1041;AF=0.207867;AN=5008;NS=2504;DP=13311;EAS_AF=0.0198;AMR_AF=0.2666;AFR_AF=0.239;EUR_AF=0.2386;SAS_AF=0.2863;AA=C|||;VT=SNP
1	99041030	rs148703513	T	C	100	PASS	AC=73;AF=0.0145767;AN=5008;NS=2504;DP=16796;EAS_AF=0;AMR_AF=0.0144;AFR_AF=0.0053;EUR_AF=0.0239;SAS_AF=0.0327;AA=T|||;VT=SNP
1	99041102	rs4950135	T	C	100	PASS	AC=3482;AF=0.695288;AN=5008;NS=2504;DP=17074;EAS_AF=0.6677;AMR_AF=0.7594;AFR_AF=0.6573;EUR_AF=0.67;SAS_AF=0.7556;AA=T|||;VT=SNP
1	99041521	rs4950136	C	G	100	PASS	AC=3358;AF=0.670527;AN=5008;NS=2504;DP=20470;EAS_AF=0.6667;AMR_AF=0.7522;AFR_AF=0.5756;EUR_AF=0.661;SAS_AF=0.7546;AA=C|||;VT=SNP
1	99042187	rs7518646	C	T	100	PASS	AC=4251;AF=0.848842;AN=5008;NS=2504;DP=14696;EAS_AF=0.9772;AMR_AF=0.8501;AFR_AF=0.8684;EUR_AF=0.7117;SAS_AF=0.8303;AA=T|||;VT=SNP
1	99042819	rs1550012	A	G	100	PASS	AC=3479;AF=0.694688;AN=5008;NS=2504;DP=13088;EAS_AF=0.6667;AMR_AF=0.7594;AFR_AF=0.6558;EUR_AF=0.67;SAS_AF=0.7556;AA=A|||;VT=SNP
1	99043046	rs1550011	C	T	100	PASS	AC=4251;AF=0.848842;AN=5008;NS=2504;DP=14034;EAS_AF=0.9772;AMR_AF=0.8501;AFR_AF=0.8684;EUR_AF=0.7117;SAS_AF=0.8303;AA=T|||;VT=SNP
1	99043975	rs4279892	G	A	100	PASS	AC=3358;AF=0.670527;AN=5008;NS=2504;DP=13303;EAS_AF=0.6667;AMR_AF=0.7522;AFR_AF=0.5756;EUR_AF=0.661;SAS_AF=0.7546;AA=G|||;VT=SNP
1	99043980	rs139320824	G	T	100	PASS	AC=18;AF=0.00359425;AN=5008;NS=2504;DP=13181;EAS_AF=0;AMR_AF=0.0029;AFR_AF=0.0015;EUR_AF=0.0089;SAS_AF=0.0051;AA=G|||;VT=SNP
1	99044074	rs7529484	A	G	100	PASS	AC=4243;AF=0.847244;AN=5008;NS=2504;DP=11957;EAS_AF=0.9772;AMR_AF=0.8458;AFR_AF=0.8654;EUR_AF=0.7107;SAS_AF=0.8303;AA=A|||;VT=SNP
1	99044077	rs141770526	C	A	100	PASS	AC=73;AF=0.0145767;AN=5008;NS=2504;DP=12186;EAS_AF=0;AMR_AF=0.0144;AFR_AF=0.0053;EUR_AF=0.0239;SAS_AF=0.0327;AA=C|||;VT=SNP
1	99044222	rs79423062	G	T	100	PASS	AC=152;AF=0.0303514;AN=5008;NS=2504;DP=15460;EAS_AF=0;AMR_AF=0.0634;AFR_AF=0.0053;EUR_AF=0.0865;SAS_AF=0.0143;AA=G|||;VT=SNP
1	99045723	rs6679459	A	T	100	PASS	AC=2495;AF=0.498203;AN=5008;NS=2504;DP=13528;EAS_AF=0.3502;AMR_AF=0.5778;AFR_AF=0.4221;EUR_AF=0.5596;SAS_AF=0.6339;AA=T|||;VT=SNP
1	99046198	rs11166039	G	A	100	PASS	AC=3482;AF=0.695288;AN=5008;NS=2504;DP=13805;EAS_AF=0.6667;AMR_AF=0.7594;AFR_AF=0.6573;EUR_AF=0.67;SAS_AF=0.7566;AA=G|||;VT=SNP
1	99046913	rs74229506	T	C	100	PASS	AC=418;AF=0.0834665;AN=5008;NS=2504;DP=16333;EAS_AF=0.3085;AMR_AF=0.0648;AFR_AF=0.0053;EUR_AF=0.0149;SAS_AF=0.0409;AA=T|||;VT=SNP
1	99047495	rs1434372	T	C	100	PASS	AC=2547;AF=0.508586;AN=5008;NS=2504;DP=11807;EAS_AF=0.3522;AMR_AF=0.5778;AFR_AF=0.4614;EUR_AF=0.5586;SAS_AF=0.6329;AA=T|||;VT=SNP
1	99047615	rs6686180	A	G	100	PASS	AC=3631;AF=0.72504;AN=5008;NS=2504;DP=12832;EAS_AF=0.6677;AMR_AF=0.7738;AFR_AF=0.7209;EUR_AF=0.6928;SAS_AF=0.7883;AA=A|||;VT=SNP
1	99047993	rs144587984	G	A	100	PASS	AC=72;AF=0.014377;AN=5008;NS=2504;DP=15309;EAS_AF=0;AMR_AF=0.0144;AFR_AF=0.0045;EUR_AF=0.0239;SAS_AF=0.0327;AA=G|||;VT=SNP
1	99049028	rs2391968	G	A	100	PASS	AC=4252;AF=0.849042;AN=5008;NS=2504;DP=15566;EAS_AF=0.9772;AMR_AF=0.8501;AFR_AF=0.8699;EUR_AF=0.7107;SAS_AF=0.8303;AA=A|||;VT=SNP
1	99049116	rs2391969	T	C	100	PASS	AC=3485;AF=0.695887;AN=5008;NS=2504;DP=15998;EAS_AF=0.6696;AMR_AF=0.7666;AFR_AF=0.6203;EUR_AF=0.6839;SAS_AF=0.7873;AA=T|||;VT=SNP
1	99049894	rs2082642	A	G	100	PASS	AC=2548;AF=0.508786;AN=5008;NS=2504;DP=20048;EAS_AF=0.3522;AMR_AF=0.5793;AFR_AF=0.4607;EUR_AF=0.5586;SAS_AF=0.6339;AA=A|||;VT=SNP
1	99051291	rs114171598	A	C	100	PASS	AC=28;AF=0.00559105;AN=5008;NS=2504;DP=18520;EAS_AF=0;AMR_AF=0.0029;AFR_AF=0.0008;EUR_AF=0.0229;SAS_AF=0.002;AA=-|||;VT=SNP
1	99051529	rs7522070	G	A	100	PASS	AC=4250;AF=0.848642;AN=5008;NS=2504;DP=17947;EAS_AF=0.9762;AMR_AF=0.8487;AFR_AF=0.8699;EUR_AF=0.7107;SAS_AF=0.8303;AA=-|||;VT=SNP
1	99051655	rs59387839	C	A	100	PASS	AC=418;AF=0.0834665;AN=5008;NS=2504;DP=18377;EAS_AF=0.3105;AMR_AF=0.0634;AFR_AF=0.0038;EUR_AF=0.0149;SAS_AF=0.0419;AA=-|||;VT=SNP
1	99051897	rs6604112	G	A	100	PASS	AC=3602;AF=0.719249;AN=5008;NS=2504;DP=16258;EAS_AF=0.6667;AMR_AF=0.7709;AFR_AF=0.702;EUR_AF=0.6928;SAS_AF=0.7873;AA=-|||;VT=SNP
```
