## Supplementary material for "Characterization of shared and ancestry-specific signals driving complex traits using multi-ancestry fine-mapping": mesusieoutput

```
                 eur          afr      eur_afr
   [1,] 0.0001484487 0.0001484487 4.948290e-05
   [2,] 0.0001484487 0.0001484487 4.948290e-05
   [3,] 0.0001484487 0.0001484487 4.948290e-05
   [4,] 0.0001893057 0.0001563428 4.948290e-05
   [5,] 0.0001484487 0.0001484487 4.948290e-05
   [6,] 0.0001484487 0.0001484487 4.948290e-05
   [7,] 0.0001484487 0.0001484487 4.948290e-05
   [8,] 0.0001484487 0.0001484487 4.948290e-05
   [9,] 0.0001484487 0.0001484487 4.948290e-05
  [10,] 0.0001484487 0.0001484487 4.948289e-05
  [11,] 0.0001484487 0.0001484487 4.948290e-05
  [12,] 0.0001484487 0.0001484487 4.948290e-05
  [13,] 0.0001484487 0.0001484487 4.948290e-05
  [14,] 0.0001484487 0.0001484487 4.948290e-05
  [15,] 0.0001484487 0.0001484487 4.948288e-05
  [16,] 0.0001484487 0.0001484487 4.948289e-05
  [17,] 0.0001484487 0.0001484487 4.948290e-05
  [18,] 0.0001484487 0.0001488737 4.948290e-05
  [19,] 0.0001484487 0.0001484487 4.948290e-05
  [20,] 0.0001484487 0.0001484487 4.948290e-05
  [21,] 0.0001484487 0.0001484487 4.948290e-05
  [22,] 0.0001484487 0.0001484487 4.948290e-05
  [23,] 0.0001484487 0.0001484487 4.948290e-05
  [24,] 0.0001484487 0.0001484487 4.948290e-05
  [25,] 0.0001484487 0.0001484487 4.948290e-05
  [26,] 0.0001484487 0.0001484487 4.948290e-05
  [27,] 0.0001484487 0.0001484487 4.948290e-05
  [28,] 0.0001484487 0.0002137117 4.948291e-05
  [29,] 0.0001484487 0.0001484487 4.948290e-05
  [30,] 0.0001484487 0.0001484487 4.948290e-05
  [31,] 0.0001484487 0.0001484487 4.948290e-05
  [32,] 0.0001484487 0.0001484487 4.948290e-05
  [33,] 0.0001484487 0.0001484487 4.948290e-05
  [34,] 0.0001484487 0.0001484487 4.948290e-05
  [35,] 0.0001484487 0.0001484487 4.948290e-05
  [36,] 0.0001484487 0.0001484487 4.948290e-05
  [37,] 0.0001484487 0.0001484487 4.948290e-05
  [38,] 0.0001484487 0.0001484487 4.948290e-05
  [39,] 0.0001484487 0.0001484487 4.948290e-05
  [40,] 0.0001484487 0.0001484487 4.948291e-05
  [41,] 0.0001484487 0.0001484487 4.948290e-05
  [42,] 0.0001484487 0.0001484487 4.948290e-05
  [43,] 0.0001484487 0.0001484487 4.948290e-05
  [44,] 0.0001484487 0.0001484487 4.948290e-05
  [45,] 0.0001484487 0.0001484487 4.948290e-05
  [46,] 0.0001484487 0.0001484487 4.948290e-05
  [47,] 0.0001484487 0.0001484487 4.948290e-05
  [48,] 0.0001484487 0.0001484487 4.948290e-05
  [49,] 0.0001484487 0.0001484487 4.948290e-05
  [50,] 0.0001484487 0.0001484487 4.948290e-05
  [51,] 0.0001484487 0.0001484487 4.948290e-05
  [52,] 0.0001484487 0.0001484487 4.948290e-05
  [53,] 0.0001484487 0.0001484487 4.948290e-05
  [54,] 0.0001484487 0.0001484487 4.948290e-05
  [55,] 0.0001484487 0.0001484487 4.948290e-05
  [56,] 0.0001484487 0.0001484487 4.948290e-05
  [57,] 0.0001484487 0.0001484487 4.948290e-05
  [58,] 0.0001484487 0.0001484487 4.948290e-05
  [59,] 0.0001484487 0.0001484487 4.948290e-05
  [60,] 0.0001484487 0.0001484487 4.948290e-05
  [61,] 0.0001484487 0.0001484487 4.948290e-05
  [62,] 0.0001484487 0.0001484487 4.948290e-05
  [63,] 0.0001484487 0.0001484487 4.948290e-05
  [64,] 0.0001484487 0.0001484487 4.948290e-05
  [65,] 0.0001484487 0.0001484487 4.948290e-05
  [66,] 0.0001484487 0.0001484487 4.948290e-05
  [67,] 0.0001484487 0.0001484487 4.948290e-05
  [68,] 0.0001484487 0.0001484487 4.948290e-05
  [69,] 0.0001484487 0.0001484487 4.948290e-05
  [70,] 0.0001484487 0.0001484487 4.948290e-05
  [71,] 0.0001484487 0.0001484487 4.948290e-05
  [72,] 0.0001484487 0.0001484487 4.948290e-05
  [73,] 0.0001484487 0.0001484487 4.948290e-05
  [74,] 0.0001484487 0.0001484487 4.948290e-05
  [75,] 0.0001484487 0.0001484487 4.948290e-05
  [76,] 0.0001484487 0.0001484487 4.948290e-05
  [77,] 0.0001484487 0.0001484487 4.948290e-05
  [78,] 0.0001484487 0.0001484487 4.948290e-05
  [79,] 0.0001484487 0.0001484487 4.948290e-05
  [80,] 0.0001484487 0.0001484487 4.948290e-05
  [81,] 0.0001484487 0.0001484487 4.948290e-05
  [82,] 0.0001484487 0.0001484487 4.948290e-05
  [83,] 0.0001484487 0.0001484487 4.948290e-05
  [84,] 0.0001484487 0.0001484487 4.948290e-05
  [85,] 0.0001484487 0.0001484487 4.948290e-05
  [86,] 0.0001484487 0.0001484487 4.948290e-05
  [87,] 0.0001484487 0.0001484487 4.948290e-05
  [88,] 0.0001484487 0.0001484487 4.948290e-05
  [89,] 0.0001484487 0.0001484487 4.948290e-05
  [90,] 0.0001484487 0.0001484487 4.948290e-05
  [91,] 0.0001484487 0.0001484487 4.948290e-05
  [92,] 0.0001484487 0.0001484487 4.948290e-05
  [93,] 0.0001484487 0.0001484487 4.948290e-05
  [94,] 0.0001484487 0.0001484487 4.948290e-05
  [95,] 0.0001484487 0.0001484487 4.948290e-05
  [96,] 0.0001484487 0.0001484487 4.948290e-05
  [97,] 0.0001484487 0.0001484487 4.948290e-05
  [98,] 0.0001484487 0.0001484487 4.948290e-05
  [99,] 0.0001484487 0.0001484487 4.948290e-05
 [100,] 0.0001484487 0.0001484487 4.948290e-05
 [101,] 0.0001484487 0.0001484487 4.948290e-05
 [102,] 0.0001484487 0.0001484487 4.948290e-05
 [103,] 0.0001484487 0.0001484487 4.948290e-05
 [104,] 0.0001484487 0.0001484487 4.948290e-05
 [105,] 0.0001484487 0.0001484487 4.948288e-05
 [106,] 0.0001484487 0.0001484487 4.948290e-05
 [107,] 0.0001484487 0.0001484487 4.948288e-05
 [108,] 0.0001484487 0.0001484487 4.948288e-05
 [109,] 0.0001484487 0.0001484487 4.948290e-05
 [110,] 0.0001484487 0.0001484487 4.948290e-05
 [111,] 0.0001484487 0.0001484487 4.948290e-05
 [112,] 0.0001484487 0.0001484487 4.948290e-05
 [113,] 0.0002411917 0.0001676272 4.948290e-05
 [114,] 0.0001484487 0.0001484487 4.948290e-05
 [115,] 0.0001484487 0.0001484487 4.948290e-05
 [116,] 0.0001484487 0.0001484487 4.948290e-05
 [117,] 0.0001484487 0.0001484487 4.948290e-05
 [118,] 0.0001484487 0.0001592470 4.948290e-05
 [119,] 0.0001484487 0.0001484487 4.948290e-05
 [120,] 0.0001484487 0.0001484487 4.948289e-05
 [121,] 0.0001484487 0.0001484487 4.948290e-05
 [122,] 0.0001484487 0.0001484487 4.948290e-05
 [123,] 0.0001484487 0.0001484487 4.948290e-05
 [124,] 0.0001484487 0.0001484487 4.948290e-05
 [125,] 0.0001484487 0.0001658269 4.948290e-05
 [126,] 0.0001484487 0.0001484487 4.948290e-05
 [127,] 0.0001484487 0.0001484487 4.948290e-05
 [128,] 0.0001484487 0.0001484487 4.948290e-05
 [129,] 0.0001484487 0.0001484487 4.948290e-05
 [130,] 0.0001484487 0.0001484487 4.948290e-05
 [131,] 0.0001484487 0.0001484487 4.948290e-05
 [132,] 0.0001484487 0.0001484487 4.948290e-05
 [133,] 0.0001484487 0.0001484487 4.948289e-05
 [134,] 0.0001484487 0.0001484487 4.948289e-05
 [135,] 0.0001484487 0.0001484487 4.948289e-05
 [136,] 0.0001484487 0.0001484487 4.948289e-05
 [137,] 0.0001484487 0.0001484487 4.948288e-05
 [138,] 0.0001484487 0.0001484487 4.948289e-05
 [139,] 0.0001484487 0.0001484487 4.948289e-05
 [140,] 0.0001484487 0.0002477617 6.182624e-05
 [141,] 0.0001484487 0.0001484487 4.948290e-05
 [142,] 0.0001484487 0.0001484487 4.948290e-05
 [143,] 0.0001484487 0.0001484487 4.948290e-05
 [144,] 0.0001484487 0.0001484487 4.948290e-05
 [145,] 0.0001484487 0.0001484487 4.948289e-05
 [146,] 0.0001484487 0.0001484487 4.948290e-05
 [147,] 0.0001484487 0.0001484487 4.948289e-05
 [148,] 0.0001484487 0.0001484487 4.948290e-05
 [149,] 0.0001484487 0.0001484487 4.948290e-05
 [150,] 0.0001484487 0.0001484487 4.948289e-05
 [151,] 0.0001484487 0.0001484487 4.948289e-05
 [152,] 0.0001484487 0.0001484487 4.948289e-05
 [153,] 0.0001484487 0.0001484487 4.948289e-05
 [154,] 0.0001484487 0.0001484487 4.948289e-05
 [155,] 0.0001484487 0.0001484487 4.948289e-05
 [156,] 0.0001484487 0.0001484487 4.948290e-05
 [157,] 0.0001484487 0.0001484487 4.948289e-05
 [158,] 0.0001484487 0.0001484487 4.948289e-05
 [159,] 0.0001484487 0.0001484487 4.948289e-05
 [160,] 0.0001484487 0.0001614923 4.948291e-05
 [161,] 0.0001484487 0.0001484487 4.948290e-05
 [162,] 0.0001484487 0.0001484487 4.948289e-05
 [163,] 0.0001484487 0.0001874266 4.948291e-05
 [164,] 0.0001484487 0.0001484487 4.948289e-05
 [165,] 0.0001484487 0.0001484487 4.948289e-05
 [166,] 0.0001484487 0.0001484487 4.948290e-05
 [167,] 0.0001484487 0.0001484487 4.948289e-05
 [168,] 0.0001484487 0.0001484487 4.948289e-05
 [169,] 0.0001484487 0.0001484487 4.948291e-05
 [170,] 0.0001484487 0.0001484487 4.948289e-05
 [171,] 0.0001484487 0.0001484487 4.948289e-05
 [172,] 0.0001484487 0.0001484487 4.948289e-05
 [173,] 0.0001484487 0.0001484487 4.948289e-05
 [174,] 0.0001484487 0.0001484487 4.948289e-05
 [175,] 0.0001484487 0.0001484487 4.948289e-05
 [176,] 0.0001484487 0.0001484487 4.948289e-05
 [177,] 0.0001484487 0.0001484487 4.948289e-05
 [178,] 0.0001484487 0.0001484487 4.948289e-05
 [179,] 0.0001484487 0.0001484487 4.948289e-05
 [180,] 0.0001484487 0.0001484487 4.948289e-05
 [181,] 0.0001484487 0.0001484487 4.948290e-05
 [182,] 0.0001484487 0.0001484487 4.948290e-05
 [183,] 0.0001484487 0.0001484487 4.948291e-05
 [184,] 0.0001484487 0.0001484487 4.948291e-05
 [185,] 0.0001484487 0.0001484487 4.948291e-05
 [186,] 0.0001484487 0.0001484487 4.948289e-05
 [187,] 0.0001484487 0.0001484487 4.948289e-05
 [188,] 0.0001484487 0.0001484487 4.948290e-05
 [189,] 0.0001484487 0.0001484487 4.948289e-05
 [190,] 0.0001484487 0.0001484487 4.948289e-05
 [191,] 0.0001484487 0.0001484487 4.948290e-05
 [192,] 0.0001484487 0.0001484487 4.948289e-05
 [193,] 0.0001484487 0.0001484487 4.948289e-05
 [194,] 0.0001484487 0.0001484487 4.948289e-05
 [195,] 0.0001484487 0.0001484487 4.948289e-05
 [196,] 0.0001484487 0.0001484487 4.948288e-05
 [197,] 0.0001484487 0.0001484487 4.948290e-05
 [198,] 0.0001484487 0.0001484487 4.948289e-05
 [199,] 0.0001484487 0.0001484487 4.948289e-05
 [200,] 0.0001484487 0.0001484487 4.948288e-05
 [201,] 0.0001484487 0.0001484487 4.948289e-05
 [202,] 0.0001484487 0.0001484487 4.948289e-05
 [203,] 0.0001484487 0.0001484487 4.948289e-05
 [204,] 0.0001484487 0.0001484487 4.948290e-05
 [205,] 0.0001484487 0.0001484487 4.948290e-05
 [206,] 0.0001484487 0.0001484487 4.948289e-05
 [207,] 0.0001484487 0.0001484487 4.948289e-05
 [208,] 0.0001484487 0.0001484487 4.948289e-05
 [209,] 0.0001484487 0.0001484487 4.948289e-05
 [210,] 0.0001484487 0.0001484487 4.948290e-05
 [211,] 0.0001484487 0.0001484487 4.948289e-05
 [212,] 0.0001484487 0.0001484487 4.948291e-05
 [213,] 0.0001484487 0.0001484487 4.948289e-05
 [214,] 0.0001484487 0.0001484487 4.948290e-05
 [215,] 0.0001484487 0.0001484487 4.948289e-05
 [216,] 0.0001484487 0.0001484487 4.948289e-05
 [217,] 0.0001484487 0.0001484487 4.948290e-05
 [218,] 0.0001484487 0.0001484487 4.948289e-05
 [219,] 0.0001484487 0.0001484487 4.948289e-05
 [220,] 0.0001484487 0.0001484487 4.948289e-05
 [221,] 0.0001484487 0.0001484487 4.948290e-05
 [222,] 0.0001484487 0.0001484487 4.948289e-05
 [223,] 0.0001484487 0.0001484487 4.948290e-05
 [224,] 0.0001484487 0.0001484487 4.948289e-05
 [225,] 0.0001484487 0.0001484487 4.948289e-05
 [226,] 0.0001484487 0.0001484487 4.948289e-05
 [227,] 0.0001484487 0.0001484487 4.948289e-05
 [228,] 0.0001484487 0.0001484487 4.948290e-05
 [229,] 0.0001484487 0.0001484487 4.948289e-05
 [230,] 0.0001484487 0.0001484487 4.948289e-05
 [231,] 0.0001484487 0.0001484487 4.948288e-05
 [232,] 0.0001484487 0.0001484487 4.948290e-05
 [233,] 0.0001484487 0.0001484487 4.948289e-05
 [234,] 0.0001484487 0.0001484487 4.948290e-05
 [235,] 0.0001484487 0.0001484487 4.948289e-05
 [236,] 0.0001484487 0.0001484487 4.948289e-05
 [237,] 0.0001484487 0.0001484487 4.948290e-05
 [238,] 0.0001484487 0.0001484487 4.948289e-05
 [239,] 0.0001484487 0.0001484487 4.948289e-05
 [240,] 0.0001484487 0.0001484487 4.948288e-05
 [241,] 0.0001484487 0.0001484487 4.948290e-05
 [242,] 0.0001484487 0.0001484487 4.948289e-05
 [243,] 0.0001484487 0.0001484487 4.948290e-05
 [244,] 0.0001484487 0.0001484487 4.948289e-05
 [245,] 0.0001484487 0.0001484487 4.948289e-05
 [246,] 0.0001484487 0.0001484487 4.948289e-05
 [247,] 0.0001484487 0.0001484487 4.948289e-05
 [248,] 0.0001484487 0.0001484487 4.948289e-05
 [249,] 0.0001484487 0.0001484487 4.948289e-05
 [250,] 0.0001484487 0.0001484487 4.948289e-05
 [251,] 0.0001484487 0.0001484487 4.948289e-05
 [252,] 0.0001484487 0.0001484487 4.948290e-05
 [253,] 0.0001484487 0.0001484487 4.948290e-05
 [254,] 0.0001484487 0.0001484487 4.948289e-05
 [255,] 0.0001484487 0.0001484487 4.948290e-05
 [256,] 0.0001484487 0.0001484487 4.948290e-05
 [257,] 0.0001484487 0.0001484487 4.948289e-05
 [258,] 0.0001484487 0.0001484487 4.948289e-05
 [259,] 0.0001484487 0.0001484487 4.948290e-05
 [260,] 0.0001484487 0.0001484487 4.948289e-05
 [261,] 0.0001484487 0.0001484487 4.948290e-05
 [262,] 0.0001484487 0.0001484487 4.948289e-05
 [263,] 0.0001484487 0.0001484487 4.948289e-05
 [264,] 0.0001484487 0.0001484487 4.948289e-05
 [265,] 0.0001484487 0.0001484487 4.948289e-05
 [266,] 0.0001484487 0.0001484487 4.948289e-05
 [267,] 0.0001484487 0.0001484487 4.948289e-05
 [268,] 0.0001484487 0.0001484487 4.948290e-05
 [269,] 0.0001484487 0.0001484487 4.948289e-05
 [270,] 0.0001484487 0.0001484487 4.948289e-05
 [271,] 0.0001484487 0.0001640759 4.948290e-05
 [272,] 0.0001484487 0.0001484487 4.948289e-05
 [273,] 0.0001484487 0.0001557829 4.948290e-05
 [274,] 0.0001484487 0.0001484487 4.948289e-05
 [275,] 0.0001484487 0.0001484487 4.948290e-05
 [276,] 0.0001484487 0.0001484487 4.948290e-05
 [277,] 0.0001484487 0.0001484487 4.948289e-05
 [278,] 0.0001484487 0.0001484487 4.948290e-05
 [279,] 0.0001490134 0.0001484487 4.948290e-05
 [280,] 0.0001578194 0.0001484487 4.948290e-05
 [281,] 0.0001484487 0.0001484487 4.948290e-05
 [282,] 0.0001484487 0.0001484487 4.948289e-05
 [283,] 0.0001565720 0.0001484487 4.948290e-05
 [284,] 0.0001484487 0.0001484487 4.948290e-05
 [285,] 0.0001484487 0.0001484487 4.948289e-05
 [286,] 0.0001484487 0.0001484487 4.948288e-05
 [287,] 0.0001484487 0.0001484487 4.948289e-05
 [288,] 0.0001484487 0.0001484487 4.948289e-05
 [289,] 0.0001484487 0.0001484487 4.948289e-05
 [290,] 0.0001484487 0.0001484487 4.948288e-05
 [291,] 0.0001484487 0.0001484487 4.948290e-05
 [292,] 0.0001484487 0.0001484487 4.948291e-05
 [293,] 0.0001484487 0.0001484487 4.948290e-05
 [294,] 0.0001754591 0.0001484487 4.948290e-05
 [295,] 0.0001484487 0.0001484487 4.948289e-05
 [296,] 0.0001484487 0.0001484487 4.948290e-05
 [297,] 0.0001484487 0.0001634635 4.948290e-05
 [298,] 0.0001484487 0.0001484487 4.948290e-05
 [299,] 0.0001484487 0.0001484487 4.948289e-05
 [300,] 0.0001484487 0.0001484487 4.948290e-05
 [301,] 0.0001868076 0.0001484487 6.387372e-05
 [302,] 0.0001484487 0.0005590028 5.148214e-05
 [303,] 0.0001484487 0.0003181892 4.948296e-05
 [304,] 0.0001484487 0.0001484487 4.948290e-05
 [305,] 0.0001484487 0.0001484487 4.948289e-05
 [306,] 0.0001484487 0.0001484487 4.948289e-05
 [307,] 0.0001484487 0.0001484487 4.948290e-05
 [308,] 0.0001484487 0.0001484487 4.948289e-05
 [309,] 0.0001484487 0.0001484487 4.948289e-05
 [310,] 0.0001484487 0.0001484487 4.948289e-05
 [311,] 0.0001484487 0.0001484487 4.948290e-05
 [312,] 0.0001484487 0.0001484487 4.948289e-05
 [313,] 0.0001484487 0.0001484487 4.948290e-05
 [314,] 0.0001484487 0.0001484487 4.948290e-05
 [315,] 0.0001484487 0.0001484487 4.948290e-05
 [316,] 0.0001484487 0.0001484487 4.948289e-05
 [317,] 0.0001484487 0.0001542671 4.948291e-05
 [318,] 0.0001484487 0.0001484487 4.948289e-05
 [319,] 0.0001484487 0.0001484487 4.948289e-05
 [320,] 0.0001484487 0.0001484487 4.948289e-05
 [321,] 0.0001484487 0.0001484487 4.948290e-05
 [322,] 0.0001484487 0.0001484487 4.948290e-05
 [323,] 0.0001484487 0.0001484487 4.948289e-05
 [324,] 0.0001484487 0.0001484487 4.948289e-05
 [325,] 0.0001484487 0.0001484487 4.948290e-05
 [326,] 0.0001484487 0.0002315436 4.948293e-05
 [327,] 0.0001484487 0.0002506176 4.948293e-05
 [328,] 0.0001484487 0.0001484487 4.948290e-05
 [329,] 0.0001484487 0.0001484487 4.948290e-05
 [330,] 0.0001484487 0.0001484487 4.948290e-05
 [331,] 0.0004236726 0.0001484487 4.948289e-05
 [332,] 0.0004959836 0.0001484487 1.042934e-04
 [333,] 0.0001907197 0.0001484487 5.656259e-05
 [334,] 0.0001484487 0.0001484487 4.948290e-05
 [335,] 0.0001649640 0.0001484487 4.948290e-05
 [336,] 0.0001484487 0.0001484487 4.948289e-05
 [337,] 0.0001484487 0.0001484487 4.948289e-05
 [338,] 0.0002821255 0.0001484487 5.466704e-05
 [339,] 0.0001484487 0.0001484487 4.948290e-05
 [340,] 0.0001484487 0.0001484487 4.948290e-05
 [341,] 0.0001484487 0.0001701982 4.948292e-05
 [342,] 0.0001484487 0.0001484487 4.948290e-05
 [343,] 0.0001484487 0.0001484487 4.948290e-05
 [344,] 0.0001484487 0.0001484487 4.948289e-05
 [345,] 0.0001526586 0.0001484487 4.948290e-05
 [346,] 0.0001484487 0.0001484487 4.948291e-05
 [347,] 0.0001484487 0.0001484487 4.948289e-05
 [348,] 0.0001484487 0.0001484487 4.948290e-05
 [349,] 0.0001484487 0.0001484487 4.948290e-05
 [350,] 0.0001484487 0.0001620611 4.948290e-05
 [351,] 0.0001484487 0.0001484487 4.948290e-05
 [352,] 0.0001484487 0.0001484487 4.948290e-05
 [353,] 0.0001484487 0.0001484487 4.948289e-05
 [354,] 0.0001721487 0.0001484487 5.619849e-05
 [355,] 0.0001484487 0.0001527576 4.948290e-05
 [356,] 0.0001484487 0.0001484487 4.948290e-05
 [357,] 0.0001484487 0.0001484487 4.948289e-05
 [358,] 0.0001484487 0.0001484487 4.948289e-05
 [359,] 0.0001484487 0.0001484487 4.948289e-05
 [360,] 0.0001484487 0.0001484487 4.948290e-05
 [361,] 0.0001484487 0.0001484487 4.948289e-05
 [362,] 0.0001484487 0.0001484487 4.948290e-05
 [363,] 0.0001484487 0.0001484487 4.948289e-05
 [364,] 0.0001972039 0.0001484487 4.948290e-05
 [365,] 0.0001484487 0.0001484487 4.948289e-05
 [366,] 0.0001484487 0.0001484487 4.948289e-05
 [367,] 0.0001484487 0.0001484487 4.948290e-05
 [368,] 0.0001504283 0.0001484487 4.948290e-05
 [369,] 0.0001484487 0.0001484487 4.948290e-05
 [370,] 0.0001484487 0.0001484487 4.948290e-05
 [371,] 0.0001484487 0.0001484487 4.948289e-05
 [372,] 0.0001624715 0.0001484487 4.948289e-05
 [373,] 0.0001484487 0.0001520197 4.948290e-05
 [374,] 0.0001484487 0.0001484487 4.948290e-05
 [375,] 0.0001484487 0.0001484487 4.948290e-05
 [376,] 0.0001484487 0.0001484487 4.948289e-05
 [377,] 0.0001484487 0.0001484487 4.948289e-05
 [378,] 0.0001484487 0.0001621161 4.948291e-05
 [379,] 0.0001484487 0.0001484487 4.948289e-05
 [380,] 0.0001484487 0.0001484487 4.948289e-05
 [381,] 0.0001627256 0.0001484487 4.948290e-05
 [382,] 0.0001484487 0.0001484487 4.948289e-05
 [383,] 0.0001759305 0.0001484487 4.948290e-05
 [384,] 0.0001647523 0.0001484487 4.948290e-05
 [385,] 0.0001484487 0.0001484487 4.948289e-05
 [386,] 0.0001639902 0.0001484487 4.948290e-05
 [387,] 0.0001484487 0.0001549826 4.948290e-05
 [388,] 0.0001484487 0.0001484487 4.948290e-05
 [389,] 0.0001575031 0.0001484487 4.948290e-05
 [390,] 0.0001484487 0.0001484487 4.948289e-05
 [391,] 0.0001484487 0.0001484487 4.948289e-05
 [392,] 0.0001506859 0.0001484487 4.948290e-05
 [393,] 0.0001484487 0.0001484487 4.948290e-05
 [394,] 0.0001484487 0.0001889395 4.948292e-05
 [395,] 0.0001484487 0.0001484487 4.948289e-05
 [396,] 0.0002326022 0.0001484487 4.948290e-05
 [397,] 0.0001484487 0.0001484487 4.948290e-05
 [398,] 0.0001484487 0.0001484487 4.948290e-05
 [399,] 0.0001484487 0.0001656224 4.948291e-05
 [400,] 0.0001484487 0.0001640360 4.948291e-05
 [401,] 0.0001484487 0.0001484487 4.948290e-05
 [402,] 0.0001484487 0.0001484487 4.948290e-05
 [403,] 0.0001484487 0.0001484487 4.948289e-05
 [404,] 0.0001537236 0.0001484487 4.948290e-05
 [405,] 0.0001484487 0.0001484487 4.948289e-05
 [406,] 0.0001484487 0.0001484487 4.948289e-05
 [407,] 0.0001484487 0.0001484487 4.948289e-05
 [408,] 0.0001484487 0.0001484487 4.948289e-05
 [409,] 0.0001484487 0.0001484487 4.948289e-05
 [410,] 0.0001484487 0.0001484487 4.948290e-05
 [411,] 0.0001484487 0.0001484487 4.948290e-05
 [412,] 0.0001484487 0.0001894420 4.948291e-05
 [413,] 0.0001484487 0.0001484487 4.948290e-05
 [414,] 0.0001484487 0.0001569285 4.948291e-05
 [415,] 0.0001696852 0.0001484487 4.948290e-05
 [416,] 0.0001484487 0.0001484487 4.948289e-05
 [417,] 0.0001484487 0.0001484487 4.948289e-05
 [418,] 0.0001484487 0.0001484487 4.948291e-05
 [419,] 0.0001484487 0.0001484487 4.948289e-05
 [420,] 0.0001484487 0.0001484487 4.948289e-05
 [421,] 0.0001484487 0.0001484487 4.948289e-05
 [422,] 0.0001484487 0.0001484487 4.948289e-05
 [423,] 0.0001484487 0.0001484487 4.948289e-05
 [424,] 0.0001484487 0.0001484487 4.948289e-05
 [425,] 0.0001484487 0.0001484487 4.948289e-05
 [426,] 0.0001484487 0.0001484487 4.948289e-05
 [427,] 0.0001484487 0.0001484487 4.948290e-05
 [428,] 0.0001484487 0.0001484487 4.948290e-05
 [429,] 0.0001484487 0.0001484487 4.948290e-05
 [430,] 0.0001484487 0.0001484487 4.948289e-05
 [431,] 0.0001770901 0.0001484487 4.948290e-05
 [432,] 0.0001484487 0.0001606690 4.948290e-05
 [433,] 0.0001534334 0.0001484487 4.948289e-05
 [434,] 0.0001484487 0.0001484487 4.948290e-05
 [435,] 0.0001484487 0.0001484487 4.948289e-05
 [436,] 0.0001484487 0.0001484487 4.948290e-05
 [437,] 0.0001725573 0.0001484487 4.948290e-05
 [438,] 0.0001484487 0.0001484487 4.948290e-05
 [439,] 0.0001484487 0.0001484487 4.948289e-05
 [440,] 0.0001484487 0.0001484487 4.948289e-05
 [441,] 0.0002366099 0.0001484487 4.948290e-05
 [442,] 0.0002388895 0.0001509421 4.948290e-05
 [443,] 0.0001484487 0.0001484487 4.948289e-05
 [444,] 0.0001484487 0.0001484487 4.948289e-05
 [445,] 0.0001484487 0.0001484487 4.948289e-05
 [446,] 0.0001484487 0.0001484487 4.948289e-05
 [447,] 0.0001523836 0.0001484487 4.948290e-05
 [448,] 0.0001484487 0.0001484487 4.948289e-05
 [449,] 0.0001484487 0.0001508490 4.948290e-05
 [450,] 0.0001484487 0.0001484487 4.948290e-05
 [451,] 0.0001484487 0.0001484487 4.948289e-05
 [452,] 0.0001484487 0.0001484487 4.948289e-05
 [453,] 0.0001484487 0.0001484487 4.948289e-05
 [454,] 0.0001815139 0.0001484487 4.948290e-05
 [455,] 0.0001484487 0.0001484487 4.948289e-05
 [456,] 0.0001484487 0.0001484487 4.948289e-05
 [457,] 0.0001484487 0.0001484487 4.948290e-05
 [458,] 0.0001484487 0.0001484487 4.948289e-05
 [459,] 0.0001484487 0.0001484487 4.948289e-05
 [460,] 0.0001484487 0.0001484487 4.948289e-05
 [461,] 0.0002872131 0.0001484487 4.948290e-05
 [462,] 0.0001484487 0.0001484487 4.948289e-05
 [463,] 0.0001507424 0.0001484487 4.948290e-05
 [464,] 0.0001484487 0.0001484487 4.948290e-05
 [465,] 0.0001504122 0.0001484487 4.948290e-05
 [466,] 0.0001484487 0.0001484487 4.948290e-05
 [467,] 0.0001484487 0.0001484487 4.948290e-05
 [468,] 0.0001484487 0.0001484487 4.948289e-05
 [469,] 0.0001484487 0.0001484487 4.948289e-05
 [470,] 0.0002790059 0.0001484487 4.948290e-05
 [471,] 0.0001484487 0.0001484487 4.948289e-05
 [472,] 0.0001484487 0.0001596938 4.948291e-05
 [473,] 0.0001484487 0.0001582984 4.948291e-05
 [474,] 0.0001484487 0.0001484487 4.948289e-05
 [475,] 0.0001484487 0.0001484487 4.948289e-05
 [476,] 0.0001484487 0.0001484487 4.948290e-05
 [477,] 0.0001484487 0.0001672618 4.948291e-05
 [478,] 0.0002554762 0.0001484487 4.948290e-05
 [479,] 0.0001484487 0.0001484487 4.948289e-05
 [480,] 0.0001484487 0.0001484487 4.948289e-05
 [481,] 0.0001484487 0.0001484487 4.948289e-05
 [482,] 0.0001525876 0.0001484487 4.948290e-05
 [483,] 0.0001484487 0.0001484487 4.948289e-05
 [484,] 0.0001484487 0.0001484487 4.948289e-05
 [485,] 0.0001484487 0.0001484487 4.948289e-05
 [486,] 0.0001484487 0.0001607005 4.948290e-05
 [487,] 0.0004027908 0.0001484487 1.475606e-04
 [488,] 0.0001484487 0.0001484487 4.948289e-05
 [489,] 0.0001484487 0.0001484487 4.948290e-05
 [490,] 0.0001631696 0.0001484487 4.948290e-05
 [491,] 0.0001496635 0.0001484487 4.948290e-05
 [492,] 0.0001484487 0.0001484487 4.948290e-05
 [493,] 0.0001484487 0.0001484487 4.948291e-05
 [494,] 0.0001484487 0.0001541507 4.948290e-05
 [495,] 0.0001484487 0.0001484487 4.948289e-05
 [496,] 0.0001484487 0.0001484487 4.948289e-05
 [497,] 0.0002465883 0.0001484487 4.948290e-05
 [498,] 0.0001484487 0.0001484487 4.948289e-05
 [499,] 0.0001484487 0.0001484487 4.948289e-05
 [500,] 0.0001484487 0.0001484487 4.948289e-05
 [501,] 0.0001484487 0.0001484487 4.948289e-05
 [502,] 0.0001484487 0.0001484487 4.948289e-05
 [503,] 0.0001484487 0.0001484487 4.948289e-05
 [504,] 0.0001484487 0.0001484487 4.948289e-05
 [505,] 0.0001484487 0.0001484487 4.948289e-05
 [506,] 0.0001484487 0.0001484487 4.948290e-05
 [507,] 0.0001484487 0.0001484487 4.948288e-05
 [508,] 0.0001484487 0.0001484487 4.948288e-05
 [509,] 0.0001484487 0.0001484487 4.948290e-05
 [510,] 0.0001484487 0.0001484487 4.948290e-05
 [511,] 0.0001484487 0.0001484487 4.948292e-05
 [512,] 0.0001577521 0.0001562725 1.015950e-04
 [513,] 0.0001614954 0.0001484487 9.321136e-05
 [514,] 0.0001484487 0.0001484487 4.948292e-05
 [515,] 0.0001484487 0.0001484487 4.948292e-05
 [516,] 0.0001484487 0.0001484487 4.948292e-05
 [517,] 0.0001808057 0.0001484487 9.781024e-05
 [518,] 0.0001484487 0.0001484487 4.948292e-05
 [519,] 0.0001484487 0.0001506711 4.948292e-05
 [520,] 0.0001484487 0.0001484487 4.948290e-05
 [521,] 0.0001633869 0.0001763379 9.765332e-05
 [522,] 0.0001484487 0.0001484487 4.948292e-05
 [523,] 0.0001484487 0.0001529722 4.948292e-05
 [524,] 0.0001484487 0.0001484487 4.948292e-05
 [525,] 0.0001484487 0.0001486713 4.948292e-05
 [526,] 0.0001484487 0.0001484487 4.948290e-05
 [527,] 0.0001484487 0.0001484487 4.948291e-05
 [528,] 0.0001484487 0.0001484487 4.948289e-05
 [529,] 0.0001484487 0.0001484487 4.948291e-05
 [530,] 0.0001484487 0.0001484487 4.948290e-05
 [531,] 0.0001484487 0.0001484487 4.948292e-05
 [532,] 0.0001484487 0.0001484487 4.948292e-05
 [533,] 0.0001484487 0.0001484487 4.948290e-05
 [534,] 0.0001484487 0.0001886855 4.948291e-05
 [535,] 0.0001484487 0.0001484487 4.948288e-05
 [536,] 0.0001484487 0.0001484487 4.948290e-05
 [537,] 0.0001484487 0.0001484487 4.948289e-05
 [538,] 0.0001484487 0.0001484487 4.948288e-05
 [539,] 0.0001484487 0.0001484487 4.948289e-05
 [540,] 0.0001484487 0.0001484487 4.948288e-05
 [541,] 0.0001484487 0.0001484487 4.948288e-05
 [542,] 0.0001484487 0.0001484487 4.948290e-05
 [543,] 0.0001484487 0.0001484487 4.948290e-05
 [544,] 0.0001484487 0.0001484487 4.948288e-05
 [545,] 0.0001484487 0.0001484487 4.948289e-05
 [546,] 0.0001484487 0.0001484487 4.948288e-05
 [547,] 0.0001484487 0.0001484487 4.948290e-05
 [548,] 0.0001484487 0.0001484487 4.948289e-05
 [549,] 0.0001484487 0.0001484487 4.948289e-05
 [550,] 0.0001484487 0.0001484487 4.948289e-05
 [551,] 0.0001484487 0.0001484487 4.948289e-05
 [552,] 0.0001484487 0.0001484487 4.948288e-05
 [553,] 0.0001484487 0.0001484487 4.948289e-05
 [554,] 0.0001484487 0.0001484487 4.948289e-05
 [555,] 0.0001484487 0.0001484487 4.948289e-05
 [556,] 0.0001965928 0.0001484487 4.948289e-05
 [557,] 0.0001484487 0.0001943240 4.948291e-05
 [558,] 0.0001484487 0.0001484487 4.948289e-05
 [559,] 0.0001484487 0.0001484487 4.948289e-05
 [560,] 0.0002848020 0.0001484487 4.948289e-05
 [561,] 0.0001604681 0.0001484487 6.050694e-05
 [562,] 0.0001599848 0.0001484487 5.855222e-05
 [563,] 0.0001484487 0.0001484487 4.948290e-05
 [564,] 0.0001484487 0.0001484487 4.948290e-05
 [565,] 0.0001484487 0.0001484487 4.948288e-05
 [566,] 0.0001484487 0.0001484487 6.751554e-05
 [567,] 0.0001484487 0.0001484487 4.948290e-05
 [568,] 0.0001636832 0.0001484487 7.107355e-05
 [569,] 0.0001605260 0.0001484487 7.056374e-05
 [570,] 0.0001484487 0.0001484487 5.035566e-05
 [571,] 0.0001484487 0.0001484487 4.948288e-05
 [572,] 0.0001617597 0.0001484487 6.997181e-05
 [573,] 0.0001484487 0.0001484487 4.948290e-05
 [574,] 0.0001766275 0.0001484487 4.948289e-05
 [575,] 0.0002214568 0.0001484487 4.948289e-05
 [576,] 0.0001840970 0.0001484487 4.948289e-05
 [577,] 0.0001484487 0.0001484487 4.948290e-05
 [578,] 0.0002033133 0.0001484487 4.948289e-05
 [579,] 0.0002141940 0.0001484487 4.948289e-05
 [580,] 0.0002271824 0.0001484487 4.948289e-05
 [581,] 0.0001484487 0.0001484487 4.948290e-05
 [582,] 0.0001484487 0.0001861269 6.125065e-05
 [583,] 0.0001790801 0.0001484487 6.864643e-05
 [584,] 0.0001484487 0.0001484487 4.948290e-05
 [585,] 0.0001484487 0.0001484487 4.948288e-05
 [586,] 0.0001822825 0.0001484487 6.957511e-05
 [587,] 0.0001484487 0.0001484487 4.948290e-05
 [588,] 0.0002149023 0.0001484487 4.948289e-05
 [589,] 0.0001484487 0.0001484487 4.948288e-05
 [590,] 0.0001484487 0.0001484487 4.948289e-05
 [591,] 0.0001484487 0.0001484487 4.948291e-05
 [592,] 0.0001484487 0.0001484487 4.948289e-05
 [593,] 0.0001484487 0.0001484487 4.948289e-05
 [594,] 0.0002215987 0.0001484487 7.393193e-05
 [595,] 0.0002076632 0.0001484487 4.948290e-05
 [596,] 0.0001484487 0.0001484487 4.948288e-05
 [597,] 0.0001484487 0.0001484487 4.948288e-05
 [598,] 0.0001484487 0.0001484487 4.948289e-05
 [599,] 0.0001484487 0.0001484487 4.948290e-05
 [600,] 0.0001484487 0.0001484487 4.948288e-05
 [601,] 0.0001484487 0.0001484487 4.948289e-05
 [602,] 0.0001484487 0.0001484487 4.948289e-05
 [603,] 0.0001484487 0.0001484487 4.948289e-05
 [604,] 0.0001484487 0.0001484487 4.948289e-05
 [605,] 0.0001484487 0.0001935144 4.948292e-05
 [606,] 0.0001484487 0.0001484487 4.948290e-05
 [607,] 0.0001484487 0.0001484487 4.948289e-05
 [608,] 0.0001484487 0.0001523239 4.948291e-05
 [609,] 0.0001484487 0.0001484487 4.948290e-05
 [610,] 0.0001484487 0.0001484487 4.948289e-05
 [611,] 0.0001484487 0.0001484487 4.948289e-05
 [612,] 0.0001484487 0.0001484487 4.948290e-05
 [613,] 0.0001484487 0.0002086620 5.665208e-05
 [614,] 0.0001484487 0.0001484487 4.948290e-05
 [615,] 0.0001484487 0.0001484487 4.948290e-05
 [616,] 0.0001485051 0.0001484487 4.948290e-05
 [617,] 0.0001484487 0.0001484487 4.948290e-05
 [618,] 0.0001876928 0.0002007801 1.452202e-04
 [619,] 0.0001484487 0.0001484487 4.948291e-05
 [620,] 0.0001693851 0.0002076752 1.341567e-04
 [621,] 0.0001563661 0.0001484487 4.948290e-05
 [622,] 0.0001484487 0.0001767949 4.948291e-05
 [623,] 0.0001737033 0.0001867651 1.235648e-04
 [624,] 0.0001527339 0.0001484487 4.948290e-05
 [625,] 0.0002084888 0.0002001189 1.688405e-04
 [626,] 0.0002008889 0.0001908982 1.524280e-04
 [627,] 0.0001513359 0.0001484487 4.948290e-05
 [628,] 0.0001871033 0.0001913403 1.397028e-04
 [629,] 0.0001720331 0.0001934021 1.268438e-04
 [630,] 0.0001484487 0.0002123153 8.827550e-05
 [631,] 0.0001484487 0.0002127252 8.586552e-05
 [632,] 0.0001703157 0.0001484487 5.719393e-05
 [633,] 0.0001759900 0.0001484487 5.913980e-05
 [634,] 0.0001484487 0.0001484487 4.948290e-05
 [635,] 0.0001484487 0.0001484487 4.948288e-05
 [636,] 0.0001557757 0.0001484487 4.948290e-05
 [637,] 0.0001484487 0.0001484487 4.948289e-05
 [638,] 0.0001484487 0.0001484487 4.948290e-05
 [639,] 0.0001484487 0.0001484487 4.948290e-05
 [640,] 0.0001484487 0.0001484487 4.948290e-05
 [641,] 0.0001513905 0.0001484487 4.948290e-05
 [642,] 0.0001484487 0.0001484487 4.948290e-05
 [643,] 0.0001517938 0.0001484487 4.948290e-05
 [644,] 0.0001484487 0.0001484487 4.948290e-05
 [645,] 0.0001484487 0.0001484487 4.948290e-05
 [646,] 0.0001484487 0.0001484487 4.948290e-05
 [647,] 0.0001484487 0.0001484487 4.948290e-05
 [648,] 0.0001484487 0.0001484487 4.948288e-05
 [649,] 0.0001484487 0.0001484487 4.948290e-05
 [650,] 0.0001484487 0.0001484487 4.948290e-05
 [651,] 0.0001484487 0.0001484487 4.948290e-05
 [652,] 0.0001484487 0.0001484487 4.948290e-05
 [653,] 0.0001484487 0.0001484487 4.948290e-05
 [654,] 0.0001484487 0.0001484487 4.948290e-05
 [655,] 0.0001484487 0.0001484487 4.948290e-05
 [656,] 0.0001484487 0.0001484487 4.948290e-05
 [657,] 0.0001484487 0.0001484487 4.948290e-05
 [658,] 0.0001484487 0.0001484487 4.948290e-05
 [659,] 0.0001487868 0.0001484487 4.948290e-05
 [660,] 0.0001484487 0.0001484487 4.948290e-05
 [661,] 0.0001484487 0.0002036573 4.948292e-05
 [662,] 0.0001484487 0.0001484487 4.948290e-05
 [663,] 0.0001484487 0.0001484487 4.948290e-05
 [664,] 0.0001484487 0.0001484487 4.948290e-05
 [665,] 0.0001484487 0.0001484487 4.948290e-05
 [666,] 0.0001484487 0.0001698994 4.948291e-05
 [667,] 0.0001484487 0.0001484487 4.948290e-05
 [668,] 0.0001484487 0.0001698994 4.948291e-05
 [669,] 0.0001484487 0.0001484487 4.948290e-05
 [670,] 0.0001484487 0.0001484487 5.389671e-05
 [671,] 0.0001484487 0.0001695647 4.948291e-05
 [672,] 0.0001484487 0.0001484487 4.948290e-05
 [673,] 0.0001484487 0.0001484487 4.948290e-05
 [674,] 0.0001484487 0.0001484487 4.948290e-05
 [675,] 0.0001484487 0.0001484487 4.948289e-05
 [676,] 0.0001484487 0.0001484487 4.948290e-05
 [677,] 0.0001484487 0.0001484487 5.549255e-05
 [678,] 0.0001484487 0.0001484487 5.581265e-05
 [679,] 0.0001484487 0.0001484487 4.948290e-05
 [680,] 0.0001484487 0.0001484487 4.948290e-05
 [681,] 0.0001484487 0.0002843815 5.710980e-05
 [682,] 0.0001484487 0.0002369415 4.948291e-05
 [683,] 0.0001513427 0.0001511507 4.948290e-05
 [684,] 0.0001484487 0.0001484487 4.948290e-05
 [685,] 0.0001484487 0.0001484487 4.948291e-05
 [686,] 0.0001484487 0.0001484487 4.948290e-05
 [687,] 0.0001594780 0.0001484487 4.948290e-05
 [688,] 0.0001624639 0.0001484487 4.948290e-05
 [689,] 0.0001484487 0.0001484487 4.948290e-05
 [690,] 0.0001484487 0.0001484487 4.948290e-05
 [691,] 0.0001604656 0.0001484487 4.948290e-05
 [692,] 0.0001617056 0.0001484487 4.948290e-05
 [693,] 0.0001484487 0.0001484487 4.948290e-05
 [694,] 0.0001484487 0.0001484487 4.948290e-05
 [695,] 0.0001484487 0.0001484487 4.948288e-05
 [696,] 0.0001561010 0.0001484487 4.948290e-05
 [697,] 0.0001685071 0.0001484487 4.948290e-05
 [698,] 0.0001691131 0.0001484487 4.948290e-05
 [699,] 0.0001484487 0.0001823101 4.948291e-05
 [700,] 0.0001484487 0.0001484487 4.948289e-05
 [701,] 0.0001484487 0.0001484487 4.948289e-05
 [702,] 0.0001484487 0.0001484487 4.948290e-05
 [703,] 0.0001484487 0.0001484487 4.948290e-05
 [704,] 0.0001484487 0.0001484487 4.948288e-05
 [705,] 0.0001484487 0.0002314630 4.948292e-05
 [706,] 0.0001484487 0.0001484487 4.948290e-05
 [707,] 0.0001484487 0.0001484487 4.948290e-05
 [708,] 0.0001484487 0.0001771361 4.948291e-05
 [709,] 0.0001756807 0.0001484487 4.948290e-05
 [710,] 0.0001709842 0.0001484487 4.948290e-05
 [711,] 0.0001484487 0.0001484487 4.948289e-05
 [712,] 0.0001817849 0.0001484487 4.948290e-05
 [713,] 0.0001484487 0.0002409141 4.948292e-05
 [714,] 0.0001691608 0.0001484487 4.948290e-05
 [715,] 0.0001484487 0.0002323612 4.948292e-05
 [716,] 0.0001484487 0.0001484487 4.948290e-05
 [717,] 0.0001484487 0.0001484487 4.948290e-05
 [718,] 0.0001484487 0.0001484487 4.948290e-05
 [719,] 0.0001484487 0.0001484487 4.948289e-05
 [720,] 0.0001484487 0.0001484487 4.948289e-05
 [721,] 0.0001484487 0.0001484487 4.948290e-05
 [722,] 0.0001484487 0.0001484487 4.948288e-05
 [723,] 0.0001484487 0.0002324144 4.948291e-05
 [724,] 0.0001484487 0.0001484487 4.948288e-05
 [725,] 0.0001484487 0.0002289492 4.948291e-05
 [726,] 0.0001484487 0.0001484487 4.948290e-05
 [727,] 0.0001484487 0.0001484487 4.948289e-05
 [728,] 0.0001616820 0.0001484487 4.948290e-05
 [729,] 0.0001484487 0.0001484487 4.948290e-05
 [730,] 0.0001484487 0.0001484487 4.948290e-05
 [731,] 0.0001484487 0.0001484487 4.948288e-05
 [732,] 0.0001484487 0.0001484487 4.948289e-05
 [733,] 0.0001484487 0.0001484487 4.948289e-05
 [734,] 0.0001484487 0.0001484487 4.948289e-05
 [735,] 0.0001484487 0.0001556515 4.948290e-05
 [736,] 0.0001484487 0.0002377083 4.948291e-05
 [737,] 0.0001484487 0.0001484487 4.948288e-05
 [738,] 0.0001484487 0.0001484487 4.948290e-05
 [739,] 0.0001484487 0.0001484487 4.948289e-05
 [740,] 0.0002133687 0.0001484487 4.948290e-05
 [741,] 0.0001484487 0.0001484487 4.948288e-05
 [742,] 0.0001484487 0.0001512963 4.948290e-05
 [743,] 0.0001484487 0.0001484487 4.948290e-05
 [744,] 0.0001484487 0.0001484487 4.948290e-05
 [745,] 0.0001484487 0.0001484487 4.948290e-05
 [746,] 0.0001484487 0.0001484487 4.948288e-05
 [747,] 0.0001484487 0.0001484487 4.948290e-05
 [748,] 0.0001484487 0.0001484487 4.948290e-05
 [749,] 0.0001484487 0.0001484487 4.948290e-05
 [750,] 0.0001484487 0.0002053452 4.948291e-05
 [751,] 0.0001484487 0.0001484487 4.948288e-05
 [752,] 0.0001484487 0.0001484487 4.948290e-05
 [753,] 0.0001484487 0.0001484487 4.948290e-05
 [754,] 0.0001484487 0.0001484487 4.948289e-05
 [755,] 0.0001484487 0.0001484487 4.948290e-05
 [756,] 0.0001484487 0.0001484487 4.948288e-05
 [757,] 0.0001484487 0.0001484487 4.948290e-05
 [758,] 0.0001484487 0.0001484487 4.948288e-05
 [759,] 0.0001484487 0.0001484487 4.948288e-05
 [760,] 0.0001484487 0.0001484487 4.948290e-05
 [761,] 0.0001484487 0.0001484487 4.948290e-05
 [762,] 0.0001512781 0.0001484487 4.948290e-05
 [763,] 0.0001484487 0.0001484487 4.948290e-05
 [764,] 0.0001484487 0.0001484487 4.948288e-05
 [765,] 0.0001484487 0.0001484487 4.948288e-05
 [766,] 0.0001484487 0.0001484487 4.948288e-05
 [767,] 0.0001484487 0.0001484487 4.948290e-05
 [768,] 0.0001484487 0.0001484487 4.948290e-05
 [769,] 0.0001484487 0.0001484487 4.948290e-05
 [770,] 0.0001484487 0.0001484487 4.948290e-05
 [771,] 0.0001484487 0.0001484487 4.948288e-05
 [772,] 0.0001484487 0.0001484487 4.948288e-05
 [773,] 0.0001484487 0.0001484487 4.948288e-05
 [774,] 0.0001484487 0.0001484487 4.948288e-05
 [775,] 0.0001484487 0.0001985416 4.948291e-05
 [776,] 0.0001959124 0.0001484487 4.948289e-05
 [777,] 0.0001484487 0.0001484487 4.948290e-05
 [778,] 0.0002197732 0.0001558294 4.948290e-05
 [779,] 0.0001484487 0.0001484487 4.948290e-05
 [780,] 0.0002236016 0.0001484487 4.948289e-05
 [781,] 0.0001484487 0.0001484487 4.948288e-05
 [782,] 0.0001649020 0.0001484487 4.948290e-05
 [783,] 0.0001484487 0.0001484487 4.948290e-05
 [784,] 0.0001484487 0.0001484487 4.948290e-05
 [785,] 0.0001744271 0.0001484487 7.938566e-05
 [786,] 0.0001484487 0.0001484487 4.948289e-05
 [787,] 0.0001484487 0.0001484487 4.948290e-05
 [788,] 0.0001484487 0.0001526628 4.948291e-05
 [789,] 0.0001573801 0.0001484487 4.948290e-05
 [790,] 0.0001554287 0.0001484487 4.948290e-05
 [791,] 0.0001484487 0.0001484487 4.948289e-05
 [792,] 0.0001484487 0.0001605198 4.948291e-05
 [793,] 0.0001576974 0.0001484487 4.948290e-05
 [794,] 0.0001484487 0.0001484487 4.948289e-05
 [795,] 0.0001484487 0.0001484487 4.948290e-05
 [796,] 0.0001964766 0.0001484487 8.457910e-05
 [797,] 0.0001484487 0.0001484487 4.948289e-05
 [798,] 0.0001484487 0.0001484487 4.948289e-05
 [799,] 0.0001484487 0.0001484487 4.948289e-05
 [800,] 0.0001494329 0.0001531429 4.948290e-05
 [801,] 0.0001725073 0.0001490790 8.403818e-05
 [802,] 0.0001484487 0.0001484487 4.948290e-05
 [803,] 0.0001484487 0.0001484487 4.948289e-05
 [804,] 0.0001484487 0.0001484487 4.948290e-05
 [805,] 0.0001484487 0.0001484487 4.948289e-05
 [806,] 0.0001584943 0.0001484487 4.948290e-05
 [807,] 0.0001517852 0.0001484487 6.806154e-05
 [808,] 0.0001484487 0.0001515504 7.749811e-05
 [809,] 0.0002535011 0.0001484487 5.322290e-05
 [810,] 0.0001484487 0.0001484487 4.948288e-05
 [811,] 0.0001484487 0.0001484487 4.948288e-05
 [812,] 0.0001484487 0.0001484487 4.948290e-05
 [813,] 0.0001484487 0.0001484487 4.948288e-05
 [814,] 0.0001484487 0.0001484487 4.948290e-05
 [815,] 0.0001484487 0.0001610393 5.913409e-05
 [816,] 0.0001564005 0.0001484487 7.002780e-05
 [817,] 0.0001646290 0.0001484487 4.948290e-05
 [818,] 0.0001843524 0.0001484487 4.948290e-05
 [819,] 0.0001484487 0.0001581471 5.798743e-05
 [820,] 0.0001484487 0.0001613400 5.836402e-05
 [821,] 0.0001970663 0.0001484487 5.770894e-05
 [822,] 0.0006248877 0.0001484487 9.454705e-05
 [823,] 0.0001484487 0.0001484487 4.948288e-05
 [824,] 0.0001484487 0.0001484487 4.948290e-05
 [825,] 0.0002346292 0.0001484487 4.948289e-05
 [826,] 0.0001641752 0.0001549942 7.758393e-05
 [827,] 0.0002428351 0.0001484487 4.948290e-05
 [828,] 0.0002625147 0.0001484487 4.948289e-05
 [829,] 0.0001677467 0.0001484487 4.948290e-05
 [830,] 0.0001958782 0.0001484487 4.948289e-05
 [831,] 0.0001484487 0.0001484487 4.948289e-05
 [832,] 0.0001484487 0.0001484487 4.948290e-05
 [833,] 0.0001484487 0.0001484487 4.948290e-05
 [834,] 0.0001484487 0.0001695074 4.948290e-05
 [835,] 0.0002119414 0.0001484487 4.948288e-05
 [836,] 0.0001484487 0.0001484487 4.948290e-05
 [837,] 0.0002301482 0.0001484487 4.948288e-05
 [838,] 0.0002337209 0.0001484487 4.948289e-05
 [839,] 0.0001484487 0.0001484487 4.948289e-05
 [840,] 0.0001484487 0.0001484487 4.948290e-05
 [841,] 0.0001596833 0.0001484487 7.196324e-05
 [842,] 0.0002613116 0.0001484487 7.173413e-05
 [843,] 0.0001484487 0.0001531683 4.948292e-05
 [844,] 0.0001484487 0.0001484487 4.948290e-05
 [845,] 0.0001484487 0.0001484487 4.948290e-05
 [846,] 0.0001484487 0.0001484487 4.948289e-05
 [847,] 0.0001725992 0.0001498291 7.505711e-05
 [848,] 0.0001484487 0.0001484487 4.948290e-05
 [849,] 0.0001484487 0.0001484487 4.948290e-05
 [850,] 0.0001484487 0.0001484487 4.948289e-05
 [851,] 0.0001484487 0.0001484487 4.948289e-05
 [852,] 0.0001788605 0.0002180578 1.496700e-04
 [853,] 0.0001484487 0.0001484487 4.948289e-05
 [854,] 0.0011240577 0.0001484487 5.654129e-04
 [855,] 0.0001484487 0.0001484487 4.948289e-05
 [856,] 0.0001484487 0.0001484487 4.948289e-05
 [857,] 0.0010500367 0.0001484487 5.249925e-04
 [858,] 0.0002089638 0.0001484487 7.469097e-05
 [859,] 0.0001484487 0.0001484487 4.948289e-05
 [860,] 0.0001484487 0.0001484487 4.948289e-05
 [861,] 0.0001484487 0.0001484487 4.948288e-05
 [862,] 0.0001484487 0.0001484487 4.948289e-05
 [863,] 0.0012024568 0.0001630586 8.358804e-04
 [864,] 0.0001520970 0.0001485466 8.927210e-05
 [865,] 0.0002136693 0.0001570002 4.948290e-05
 [866,] 0.0012131902 0.0001588643 7.969659e-04
 [867,] 0.0001484487 0.0001484487 8.452771e-05
 [868,] 0.0001822810 0.0001484487 7.512810e-05
 [869,] 0.0002510075 0.0001617169 1.408516e-04
 [870,] 0.0014044531 0.0001599957 9.240556e-04
 [871,] 0.0001484487 0.0001484487 4.948289e-05
 [872,] 0.0008591126 0.0001637330 6.045960e-04
 [873,] 0.0002231307 0.0001484487 9.958090e-05
 [874,] 0.0008389882 0.0001495597 4.943522e-04
 [875,] 0.0012299379 0.0001592817 8.148006e-04
 [876,] 0.0001484487 0.0001484487 4.948288e-05
 [877,] 0.0001484487 0.0001484487 4.948288e-05
 [878,] 0.0001484487 0.0001484487 4.948288e-05
 [879,] 0.0001911424 0.0002279482 1.739339e-04
 [880,] 0.0011524612 0.0001643246 8.143024e-04
 [881,] 0.0011380491 0.0001603454 7.659038e-04
 [882,] 0.0001484487 0.0001484487 8.640056e-05
 [883,] 0.0001484487 0.0001484487 4.948289e-05
 [884,] 0.0001484487 0.0001484487 4.948289e-05
 [885,] 0.0012149205 0.0001559231 7.706452e-04
 [886,] 0.0012352168 0.0001624944 8.521803e-04
 [887,] 0.0011587542 0.0001624989 8.006620e-04
 [888,] 0.0001484487 0.0001484487 4.948289e-05
 [889,] 0.0010229533 0.0001484487 4.029596e-04
 [890,] 0.0010937014 0.0001625915 7.573803e-04
 [891,] 0.0010067059 0.0001484487 3.836623e-04
 [892,] 0.0002160590 0.0001484487 9.125930e-05
 [893,] 0.0011299442 0.0001623781 7.799410e-04
 [894,] 0.0002117406 0.0001484487 8.858124e-05
 [895,] 0.0009885735 0.0001484487 3.815537e-04
 [896,] 0.0001484487 0.0001484487 4.948290e-05
 [897,] 0.0002075664 0.0001484487 7.231336e-05
 [898,] 0.0010959798 0.0001484487 4.293940e-04
 [899,] 0.0001484487 0.0001484487 4.948289e-05
 [900,] 0.0011765135 0.0001662644 8.504753e-04
 [901,] 0.0001484487 0.0001484487 4.948290e-05
 [902,] 0.0001484487 0.0001484487 4.948289e-05
 [903,] 0.0001484487 0.0001484487 4.948290e-05
 [904,] 0.0001484487 0.0001484487 4.948289e-05
 [905,] 0.0012009678 0.0001615623 8.196136e-04
 [906,] 0.0001484487 0.0001484487 4.948289e-05
 [907,] 0.0008836380 0.0001484487 3.420376e-04
 [908,] 0.0001668158 0.0001484487 6.654224e-05
 [909,] 0.0011526337 0.0001735384 9.091793e-04
 [910,] 0.0009189337 0.0001484487 3.622289e-04
 [911,] 0.0001484487 0.0001484487 4.948288e-05
 [912,] 0.0009465982 0.0001484487 3.654432e-04
 [913,] 0.0001484487 0.0001484487 4.948290e-05
 [914,] 0.0001727319 0.0001484487 4.948289e-05
 [915,] 0.0001484487 0.0001484487 4.948289e-05
 [916,] 0.0009831462 0.0001484487 3.894893e-04
 [917,] 0.0002233945 0.0001484487 1.240884e-04
 [918,] 0.0010548023 0.0001664742 7.677501e-04
 [919,] 0.0001484487 0.0001484487 4.948290e-05
 [920,] 0.0008588262 0.0001484487 3.683325e-04
 [921,] 0.0001484487 0.0001484487 4.948290e-05
 [922,] 0.0014574750 0.0001484487 6.278788e-04
 [923,] 0.0011709159 0.0001680595 8.675878e-04
 [924,] 0.0001993859 0.0001484487 8.557645e-05
 [925,] 0.0001484487 0.0001484487 4.948289e-05
 [926,] 0.0002086055 0.0001484487 9.374945e-05
 [927,] 0.0013615189 0.0001484487 7.050335e-04
 [928,] 0.0010611907 0.0002017540 1.100536e-03
 [929,] 0.0001484487 0.0001484487 4.948290e-05
 [930,] 0.0010989289 0.0001854980 9.859456e-04
 [931,] 0.0001484487 0.0001484487 4.948290e-05
 [932,] 0.0009383844 0.0001484487 3.800041e-04
 [933,] 0.0002150008 0.0001632101 1.238928e-04
 [934,] 0.0002322907 0.0001484487 1.437949e-04
 [935,] 0.0009836651 0.0001484487 3.913690e-04
 [936,] 0.0009429435 0.0001484487 3.731850e-04
 [937,] 0.0010582779 0.0002015708 1.095540e-03
 [938,] 0.0002108356 0.0001614289 1.183154e-04
 [939,] 0.0001484487 0.0001484487 4.948288e-05
 [940,] 0.0010902064 0.0002021301 1.135695e-03
 [941,] 0.0001484487 0.0001484487 4.948289e-05
 [942,] 0.0001484487 0.0001484487 4.948289e-05
 [943,] 0.0001484487 0.0001484487 4.948289e-05
 [944,] 0.0001484487 0.0001484487 4.948290e-05
 [945,] 0.0001484487 0.0001484487 4.948291e-05
 [946,] 0.0011295646 0.0001685065 8.415586e-04
 [947,] 0.0011103428 0.0002039375 1.178744e-03
 [948,] 0.0001484487 0.0001484487 4.948289e-05
 [949,] 0.0008785009 0.0001484487 3.352855e-04
 [950,] 0.0008728968 0.0001484487 3.334340e-04
 [951,] 0.0001484487 0.0001484487 4.948289e-05
 [952,] 0.0010304163 0.0001644972 7.329010e-04
 [953,] 0.0001484487 0.0001484487 4.948289e-05
 [954,] 0.0001484487 0.0001484487 4.948290e-05
 [955,] 0.0002017120 0.0001484487 8.683385e-05
 [956,] 0.0011073363 0.0001718966 8.573751e-04
 [957,] 0.0001484487 0.0001484487 4.948291e-05
 [958,] 0.0010555852 0.0001730913 8.281098e-04
 [959,] 0.0009851306 0.0001706436 7.519219e-04
 [960,] 0.0011322742 0.0001660047 8.191431e-04
 [961,] 0.0002155918 0.0001667076 1.293414e-04
 [962,] 0.0011403311 0.0001794134 9.578889e-04
 [963,] 0.0011309994 0.0001797255 9.531214e-04
 [964,] 0.0002828413 0.0001669104 1.750244e-04
 [965,] 0.0011751895 0.0001851511 1.047167e-03
 [966,] 0.0001730072 0.0002233477 1.459090e-04
 [967,] 0.0001970438 0.0001484487 9.339312e-05
 [968,] 0.0009824174 0.0001780236 8.117963e-04
 [969,] 0.0010423225 0.0001498079 6.093426e-04
 [970,] 0.0002215993 0.0001624056 1.276009e-04
 [971,] 0.0001484487 0.0001484487 4.948290e-05
 [972,] 0.0002389238 0.0001731632 4.948290e-05
 [973,] 0.0010346898 0.0001872577 9.391316e-04
 [974,] 0.0011679077 0.0001754465 9.422595e-04
 [975,] 0.0012306936 0.0001501239 7.142428e-04
 [976,] 0.0001744600 0.0002181582 1.436452e-04
 [977,] 0.0010398793 0.0001484487 2.820083e-04
 [978,] 0.0002348113 0.0001730633 4.948290e-05
 [979,] 0.0002122644 0.0001484487 4.948290e-05
 [980,] 0.0001484487 0.0002235025 1.132796e-04
 [981,] 0.0001484487 0.0001508365 4.948290e-05
 [982,] 0.0001484487 0.0001484487 4.948289e-05
 [983,] 0.0001484487 0.0002906178 4.948292e-05
 [984,] 0.0001484487 0.0001484487 4.948291e-05
 [985,] 0.0001811068 0.0002118090 4.948291e-05
 [986,] 0.0001700801 0.0001725374 4.948290e-05
 [987,] 0.0001484487 0.0001484487 4.948291e-05
 [988,] 0.0001484487 0.0001493020 4.948290e-05
 [989,] 0.0001806026 0.0001484487 6.037436e-05
 [990,] 0.0001484487 0.0001484487 4.948291e-05
 [991,] 0.0001484487 0.0001484487 4.948291e-05
 [992,] 0.0027508701 0.0001484487 1.091243e-04
 [993,] 0.0001558276 0.0001484487 4.948290e-05
 [994,] 0.0001484487 0.0001874198 4.948291e-05
 [995,] 0.0001484487 0.0001484487 4.948290e-05
 [996,] 0.0002459084 0.0001484487 8.722454e-05
 [997,] 0.0002328904 0.0001484487 8.249940e-05
 [998,] 0.0001484487 0.0001484487 4.948290e-05
 [999,] 0.0001484487 0.0001484487 4.948289e-05
[1000,] 0.0001890397 0.0001484487 6.427792e-05
[1001,] 0.0002210348 0.0001484487 7.810946e-05
[1002,] 0.0001484487 0.0001484487 4.948289e-05
[1003,] 0.0001484487 0.0001484487 4.948290e-05
[1004,] 0.0001484487 0.0001484487 4.948290e-05
[1005,] 0.0001484487 0.0001484487 4.948289e-05
[1006,] 0.0001484487 0.0001484487 4.948290e-05
[1007,] 0.0002487325 0.0001484487 8.950805e-05
[1008,] 0.0002202580 0.0001484487 6.463444e-05
[1009,] 0.0001484487 0.0001484487 4.948290e-05
[1010,] 0.0001484487 0.0001484487 4.948291e-05
[1011,] 0.0001484487 0.0001484487 4.948289e-05
[1012,] 0.0001484487 0.0001484487 4.948289e-05
[1013,] 0.0002130422 0.0001738381 1.323895e-04
[1014,] 0.0001484487 0.0001484487 4.948289e-05
[1015,] 0.0001484487 0.0001484487 4.948290e-05
[1016,] 0.0001484487 0.0001484487 4.948290e-05
[1017,] 0.0001484487 0.0001484487 4.948290e-05
[1018,] 0.0001484487 0.0001484487 4.948290e-05
[1019,] 0.0001484487 0.0001484487 4.948290e-05
[1020,] 0.0001484487 0.0001484487 4.948289e-05
[1021,] 0.0001484487 0.0001484487 4.948290e-05
[1022,] 0.0001484487 0.0001484487 4.948289e-05
[1023,] 0.0001490023 0.0001484487 5.601594e-05
[1024,] 0.0001484487 0.0001484487 4.948291e-05
[1025,] 0.0001484487 0.0001484487 4.948291e-05
[1026,] 0.0002122991 0.0001484487 6.017100e-05
[1027,] 0.0002326789 0.0001484487 9.638830e-05
[1028,] 0.0001484487 0.0001484487 4.948290e-05
[1029,] 0.0001788431 0.0001484487 5.082896e-05
[1030,] 0.0001484487 0.0001484487 4.948290e-05
[1031,] 0.0001484487 0.0001484487 4.948289e-05
[1032,] 0.0002073895 0.0001484487 8.069608e-05
[1033,] 0.0001484487 0.0001484487 4.948289e-05
[1034,] 0.0001484487 0.0001484487 4.948290e-05
[1035,] 0.0002002356 0.0001484487 7.710419e-05
[1036,] 0.0001921163 0.0001484487 4.948290e-05
[1037,] 0.0001484487 0.0001484487 4.948290e-05
[1038,] 0.0001484487 0.0001484487 4.948291e-05
[1039,] 0.0001613376 0.0001938557 1.085421e-04
[1040,] 0.0001484487 0.0001484487 4.948289e-05
[1041,] 0.0001484487 0.0001484487 4.948290e-05
[1042,] 0.0002046933 0.0001484487 8.423235e-05
[1043,] 0.0001484487 0.0001484487 4.948289e-05
[1044,] 0.0001484487 0.0001484487 4.948289e-05
[1045,] 0.0001484487 0.0001484487 4.948290e-05
[1046,] 0.0001484487 0.0001484487 4.948289e-05
[1047,] 0.0001484487 0.0001495758 6.225334e-05
[1048,] 0.0001645695 0.0001736758 1.075309e-04
[1049,] 0.0001484487 0.0001484487 4.948290e-05
[1050,] 0.0001484487 0.0001484487 4.948290e-05
[1051,] 0.0001484487 0.0001484487 4.948290e-05
[1052,] 0.0001767382 0.0001484487 6.614966e-05
[1053,] 0.0001484487 0.0001484487 4.948290e-05
[1054,] 0.0001484487 0.0001700659 4.948291e-05
[1055,] 0.0001484487 0.0001484487 4.948290e-05
[1056,] 0.0001484487 0.0001632475 4.948291e-05
[1057,] 0.0001484487 0.0001484487 4.948290e-05
[1058,] 0.0001484487 0.0001484487 4.948290e-05
[1059,] 0.0001896145 0.0001484487 4.948290e-05
[1060,] 0.0001948078 0.0001484487 4.948290e-05
[1061,] 0.0001484487 0.0002319731 4.948291e-05
[1062,] 0.0001484487 0.0001484487 4.948292e-05
[1063,] 0.0001484487 0.0001484487 4.948290e-05
[1064,] 0.0003765115 0.0001484487 4.948289e-05
[1065,] 0.0003778749 0.0001484487 4.948289e-05
[1066,] 0.0001484487 0.0001484487 4.948290e-05
[1067,] 0.0002036472 0.0001484487 5.130535e-05
[1068,] 0.0002066944 0.0001484487 5.275589e-05
[1069,] 0.0001484487 0.0001484487 4.948292e-05
[1070,] 0.0001484487 0.0001487221 4.948290e-05
[1071,] 0.0001484487 0.0001484487 4.948290e-05
[1072,] 0.0001484487 0.0001484487 4.948290e-05
[1073,] 0.0003630444 0.0001484487 4.948289e-05
[1074,] 0.0003783842 0.0001484487 4.948289e-05
[1075,] 0.0001973200 0.0001484487 5.016623e-05
[1076,] 0.0001484487 0.0001484487 4.978474e-05
[1077,] 0.0001484487 0.0002723233 4.948292e-05
[1078,] 0.0001735365 0.0001484487 4.948290e-05
[1079,] 0.0001484487 0.0002186258 5.533246e-05
[1080,] 0.0001484487 0.0001862293 4.948293e-05
[1081,] 0.0001484487 0.0001484487 4.948290e-05
[1082,] 0.0001484487 0.0001495422 5.823549e-05
[1083,] 0.0001484487 0.0033565434 8.559910e-05
[1084,] 0.0001484487 0.0001484487 4.948290e-05
[1085,] 0.0001484487 0.0001779012 4.948293e-05
[1086,] 0.0001484487 0.0001702338 4.948290e-05
[1087,] 0.0001484487 0.0002130348 4.948294e-05
[1088,] 0.0001485321 0.0001484487 5.006531e-05
[1089,] 0.0001484487 0.0001484487 4.948290e-05
[1090,] 0.0001484487 0.0001651040 4.948292e-05
[1091,] 0.0001484487 0.0002372528 4.948295e-05
[1092,] 0.0001484487 0.0001484487 4.948291e-05
[1093,] 0.0001484487 0.0024114638 6.286566e-05
[1094,] 0.0001484487 0.0001986570 4.948292e-05
[1095,] 0.0001484487 0.0003082743 4.948294e-05
[1096,] 0.0001484487 0.0002092668 4.948292e-05
[1097,] 0.0001484487 0.0003219808 4.979845e-05
[1098,] 0.0001484487 0.0029490681 8.210558e-05
[1099,] 0.0001484487 0.0024680121 6.469349e-05
[1100,] 0.0001484487 0.0030153482 8.783822e-05
[1101,] 0.0001484487 0.0003326535 4.948296e-05
[1102,] 0.0001484487 0.0003439292 4.948296e-05
[1103,] 0.0001896802 0.0001484487 5.041073e-05
[1104,] 0.0001484487 0.0001728255 4.948293e-05
[1105,] 0.0001484487 0.0003567256 5.470453e-05
[1106,] 0.0001484487 0.0003063484 4.948295e-05
[1107,] 0.0001527333 0.0001484487 4.948290e-05
[1108,] 0.0001484487 0.0001484487 4.948290e-05
[1109,] 0.0001484487 0.0001923953 4.948292e-05
[1110,] 0.0001484487 0.0001484487 4.948290e-05
[1111,] 0.0001628559 0.0001484487 6.585819e-05
[1112,] 0.0001484487 0.0001484487 4.948290e-05
[1113,] 0.0001484487 0.0001882788 4.948292e-05
[1114,] 0.0001484487 0.0002682936 4.948295e-05
[1115,] 0.0001484487 0.0026978323 7.829586e-05
[1116,] 0.0001484487 0.0001545050 4.948291e-05
[1117,] 0.0001484487 0.0001536146 4.948290e-05
[1118,] 0.0001484487 0.0001484487 4.948291e-05
[1119,] 0.0002000130 0.0001484487 4.948290e-05
[1120,] 0.0001484487 0.0001484487 4.948289e-05
[1121,] 0.0001484487 0.0001484487 4.948291e-05
[1122,] 0.0001484487 0.0001484487 4.948291e-05
[1123,] 0.0001484487 0.0001484487 4.948290e-05
[1124,] 0.0001484487 0.0001484487 4.948290e-05
[1125,] 0.0001484487 0.0001484487 4.948290e-05
[1126,] 0.0001484487 0.0001484487 4.948290e-05
[1127,] 0.0001484487 0.0001484487 4.948290e-05
[1128,] 0.0001484487 0.0002538437 4.948294e-05
[1129,] 0.0001484487 0.0002535411 4.948294e-05
[1130,] 0.0001484487 0.0001484487 4.948290e-05
[1131,] 0.0001484487 0.0001484487 4.948290e-05
[1132,] 0.0001484487 0.0001484487 4.948290e-05
[1133,] 0.0001484487 0.0001484487 4.948289e-05
[1134,] 0.0001484487 0.0001484487 4.948290e-05
[1135,] 0.0001484487 0.0001484487 4.948290e-05
[1136,] 0.0001484487 0.0001485973 4.948290e-05
[1137,] 0.0001484487 0.0001516456 4.948291e-05
[1138,] 0.0001484487 0.0001484487 4.948290e-05
[1139,] 0.0001484487 0.0001975112 5.402657e-05
[1140,] 0.0001484487 0.0001484487 4.948290e-05
[1141,] 0.0001484487 0.0001484487 4.948289e-05
[1142,] 0.0001484487 0.0001484487 4.948289e-05
[1143,] 0.0001484487 0.0001484487 4.948291e-05
[1144,] 0.0001484487 0.0001484487 4.948289e-05
[1145,] 0.0001484487 0.0001484487 4.948289e-05
[1146,] 0.0001484487 0.0001484487 4.948289e-05
[1147,] 0.0001484487 0.0001484487 4.948289e-05
[1148,] 0.0001484487 0.0001484487 4.948289e-05
[1149,] 0.0001484487 0.0001484487 4.948291e-05
[1150,] 0.0001484487 0.0001648155 4.948291e-05
[1151,] 0.0001484487 0.0001484487 4.948291e-05
[1152,] 0.0001484487 0.0001484487 4.948291e-05
[1153,] 0.0001484487 0.0001484487 4.948289e-05
[1154,] 0.0001484487 0.0001494366 4.948290e-05
[1155,] 0.0001484487 0.0001484487 4.948289e-05
[1156,] 0.0001484487 0.0001484487 4.948289e-05
[1157,] 0.0001484487 0.0001484487 4.948291e-05
[1158,] 0.0001484487 0.0001484487 4.948290e-05
[1159,] 0.0001484487 0.0001484487 4.948289e-05
[1160,] 0.0001484487 0.0001484487 4.948290e-05
[1161,] 0.0001484487 0.0001484487 4.948290e-05
[1162,] 0.0001484487 0.0001484487 4.948291e-05
[1163,] 0.0001484487 0.0001484487 4.948290e-05
[1164,] 0.0001484487 0.0001484487 4.948290e-05
[1165,] 0.0001484487 0.0001484487 4.948289e-05
[1166,] 0.0001484487 0.0001484487 4.948291e-05
[1167,] 0.0001484487 0.0001484487 4.948289e-05
[1168,] 0.0001484487 0.0001484487 4.948290e-05
[1169,] 0.0001484487 0.0001484487 4.948290e-05
[1170,] 0.0001484487 0.0001484487 4.948289e-05
[1171,] 0.0001484487 0.0001484487 4.948289e-05
[1172,] 0.0001484487 0.0001484487 4.948290e-05
[1173,] 0.0001484487 0.0001484487 4.948289e-05
[1174,] 0.0001484487 0.0001484487 4.948290e-05
[1175,] 0.0001484487 0.0001484487 4.948290e-05
[1176,] 0.0001484487 0.0001484487 4.948290e-05
[1177,] 0.0001484487 0.0001484487 4.948290e-05
[1178,] 0.0001484487 0.0001484487 4.948290e-05
[1179,] 0.0001484487 0.0001484487 4.948290e-05
[1180,] 0.0001484487 0.0001484487 4.948289e-05
[1181,] 0.0001484487 0.0001484487 4.948290e-05
[1182,] 0.0001484487 0.0001570589 4.948291e-05
[1183,] 0.0001484487 0.0001484487 4.948289e-05
[1184,] 0.0001484487 0.0001484487 4.948289e-05
[1185,] 0.0001484487 0.0001544720 4.948291e-05
[1186,] 0.0001484487 0.0001484487 4.948290e-05
[1187,] 0.0001484487 0.0001484487 4.948290e-05
[1188,] 0.0001484487 0.0001484487 4.948289e-05
[1189,] 0.0001484487 0.0001484487 4.948290e-05
[1190,] 0.0001484487 0.0001484487 4.948289e-05
[1191,] 0.0001484487 0.0001484487 4.948290e-05
[1192,] 0.0001484487 0.0001484487 4.948291e-05
[1193,] 0.0001484487 0.0001484487 4.948289e-05
[1194,] 0.0001484487 0.0001484487 4.948290e-05
[1195,] 0.0001484487 0.0001484487 4.948290e-05
[1196,] 0.0001484487 0.0001484487 4.948290e-05
[1197,] 0.0001484487 0.0001484487 4.948289e-05
[1198,] 0.0001484487 0.0001484487 4.948289e-05
[1199,] 0.0001484487 0.0001484487 4.948292e-05
[1200,] 0.0001484487 0.0001533566 4.948293e-05
[1201,] 0.0001484487 0.0001650817 4.948292e-05
[1202,] 0.0001484487 0.0001484487 4.948289e-05
[1203,] 0.0001484487 0.0001484487 4.948289e-05
[1204,] 0.0001484487 0.0001547714 4.948291e-05
[1205,] 0.0005017932 0.0001819833 4.148965e-04
[1206,] 0.0002083617 0.0001484487 7.275537e-05
[1207,] 0.0002864319 0.0001484487 9.875946e-05
[1208,] 0.0002764626 0.0001484487 5.138479e-05
[1209,] 0.0002642199 0.0001484487 4.948289e-05
[1210,] 0.0002551762 0.0001484487 4.948289e-05
[1211,] 0.0002717941 0.0001484487 7.957029e-05
[1212,] 0.0001484487 0.0001484487 4.948288e-05
[1213,] 0.0002674489 0.0001484487 4.948290e-05
[1214,] 0.0001484487 0.0001484487 4.948290e-05
[1215,] 0.0001484487 0.0001484487 4.948289e-05
[1216,] 0.0001484487 0.0001485969 4.948291e-05
[1217,] 0.0001484487 0.0004293159 4.948295e-05
[1218,] 0.0001484487 0.0001484487 4.948290e-05
[1219,] 0.0001484487 0.0001484487 4.948289e-05
[1220,] 0.0001484487 0.0001484487 4.948288e-05
[1221,] 0.0001484487 0.0001484487 4.948288e-05
[1222,] 0.0001484487 0.0001484487 4.948288e-05
[1223,] 0.0001484487 0.0001484487 4.948290e-05
[1224,] 0.0001484487 0.0001484487 4.948290e-05
[1225,] 0.0001484487 0.0001484487 4.948288e-05
[1226,] 0.0001484487 0.0001484487 4.948289e-05
[1227,] 0.0001484487 0.0001484487 4.948289e-05
[1228,] 0.0001484487 0.0001484487 4.948289e-05
[1229,] 0.0001484487 0.0001484487 4.948289e-05
[1230,] 0.0001484487 0.0001484487 4.948289e-05
[1231,] 0.0001484487 0.0001484487 4.948289e-05
[1232,] 0.0001484487 0.0001484487 4.948290e-05
[1233,] 0.0001484487 0.0001484487 4.948289e-05
[1234,] 0.0001484487 0.0001484487 4.948288e-05
[1235,] 0.0001484487 0.0001484487 4.948288e-05
[1236,] 0.0001484487 0.0001484487 4.948288e-05
[1237,] 0.0001484487 0.0001484487 4.948288e-05
[1238,] 0.0001484487 0.0001484487 4.948289e-05
[1239,] 0.0001484487 0.0001484487 4.948289e-05
[1240,] 0.0002401675 0.0001484487 5.068151e-05
[1241,] 0.0001484487 0.0001484487 4.948289e-05
[1242,] 0.0001484487 0.0001484487 4.948288e-05
[1243,] 0.0001484487 0.0001484487 4.948290e-05
[1244,] 0.0001484487 0.0001484487 4.948288e-05
[1245,] 0.0001484487 0.0001484487 4.948289e-05
[1246,] 0.0001484487 0.0001484487 4.948289e-05
[1247,] 0.0001484487 0.0001484487 4.948288e-05
[1248,] 0.0001484487 0.0001484487 4.948288e-05
[1249,] 0.0001484487 0.0001484487 4.948289e-05
[1250,] 0.0001484487 0.0001484487 4.948289e-05
[1251,] 0.0001484487 0.0001484487 4.948289e-05
[1252,] 0.0001484487 0.0001484487 4.948289e-05
[1253,] 0.0001484487 0.0001484487 4.948289e-05
[1254,] 0.0001484487 0.0001484487 4.948289e-05
[1255,] 0.0001484487 0.0001484487 4.948289e-05
[1256,] 0.0001728325 0.0001484487 4.948289e-05
[1257,] 0.0001484487 0.0001484487 4.948288e-05
[1258,] 0.0001484487 0.0001484487 4.948289e-05
[1259,] 0.0001607477 0.0001499065 4.948290e-05
[1260,] 0.0001484487 0.0001484487 4.948289e-05
[1261,] 0.0001484487 0.0001484487 4.948289e-05
[1262,] 0.0001484487 0.0001484487 4.948289e-05
[1263,] 0.0001484487 0.0001484487 4.948289e-05
[1264,] 0.0001484487 0.0001484487 4.948289e-05
[1265,] 0.0001484487 0.0001484487 4.948290e-05
[1266,] 0.0001484487 0.0001484487 4.948289e-05
[1267,] 0.0001484487 0.0001484487 4.948289e-05
[1268,] 0.0001484487 0.0001484487 4.948289e-05
[1269,] 0.0001484487 0.0001484487 4.948289e-05
[1270,] 0.0001484487 0.0001484487 4.948289e-05
[1271,] 0.0001484487 0.0001484487 4.948289e-05
[1272,] 0.0001484487 0.0001484487 4.948289e-05
[1273,] 0.0001484487 0.0001484487 4.948289e-05
[1274,] 0.0001484487 0.0001484487 4.948289e-05
[1275,] 0.0001484487 0.0001484487 4.948289e-05
[1276,] 0.0001484487 0.0001484487 4.948289e-05
[1277,] 0.0002018917 0.0001484487 4.948288e-05
[1278,] 0.0001484487 0.0001484487 4.948291e-05
[1279,] 0.0001484487 0.0001484487 4.948291e-05
[1280,] 0.0002246589 0.0001484487 7.100899e-05
[1281,] 0.0001484487 0.0001484487 4.948290e-05
[1282,] 0.0001484487 0.0001484487 4.948291e-05
[1283,] 0.0001484487 0.0001484487 4.948290e-05
[1284,] 0.0001484487 0.0001484487 4.948291e-05
[1285,] 0.0001484487 0.0001484487 4.948291e-05
[1286,] 0.0001484487 0.0001484487 4.948291e-05
[1287,] 0.0001484487 0.0001779647 4.948291e-05
[1288,] 0.0001494685 0.0001484487 4.948290e-05
[1289,] 0.0001892942 0.0001484487 4.948289e-05
[1290,] 0.0001484487 0.0001484487 4.948288e-05
[1291,] 0.0001484487 0.0001484487 4.948290e-05
[1292,] 0.0001778979 0.0001484487 4.948289e-05
[1293,] 0.0001717757 0.0001484487 4.948290e-05
[1294,] 0.0001484487 0.0001484487 4.948289e-05
[1295,] 0.0001484487 0.0001484487 4.948289e-05
[1296,] 0.0001484487 0.0001484487 4.948290e-05
[1297,] 0.0001484487 0.0001484487 4.948289e-05
[1298,] 0.0001484487 0.0001484487 4.948289e-05
[1299,] 0.0001484487 0.0001484487 4.948289e-05
[1300,] 0.0001484487 0.0001484487 4.948289e-05
[1301,] 0.0001484487 0.0001484487 4.948289e-05
[1302,] 0.0001484487 0.0001484487 4.948289e-05
[1303,] 0.0003230624 0.0001484487 8.247394e-05
[1304,] 0.0001484487 0.0001484487 4.948288e-05
[1305,] 0.0001484487 0.0001484487 4.948288e-05
[1306,] 0.0001484487 0.0001484487 4.948288e-05
[1307,] 0.0001484487 0.0001484487 4.948288e-05
[1308,] 0.0001484487 0.0001484487 4.948289e-05
[1309,] 0.0001484487 0.0001484487 4.948289e-05
[1310,] 0.0001484487 0.0001484487 4.948288e-05
[1311,] 0.0001484487 0.0001484487 4.948289e-05
[1312,] 0.0001484487 0.0001484487 4.948289e-05
[1313,] 0.0001484487 0.0001484487 4.948289e-05
[1314,] 0.0001484487 0.0001484487 4.948290e-05
[1315,] 0.0001484487 0.0001484487 4.948289e-05
[1316,] 0.0003374729 0.0001484487 1.891131e-04
[1317,] 0.0005621416 0.0001484487 2.241332e-04
[1318,] 0.0001484487 0.0001484487 4.948288e-05
[1319,] 0.0001484487 0.0001484487 4.948288e-05
[1320,] 0.0003921706 0.0001484487 4.948289e-05
[1321,] 0.0003159354 0.0001484487 4.948289e-05
[1322,] 0.0003066500 0.0001484487 1.251146e-04
[1323,] 0.0001484487 0.0001484487 4.948289e-05
[1324,] 0.0002711568 0.0001484487 6.953363e-05
[1325,] 0.0001484487 0.0001484487 4.948289e-05
[1326,] 0.0001484487 0.0001484487 4.948290e-05
[1327,] 0.0002267149 0.0001484487 4.948289e-05
[1328,] 0.0007924173 0.0001484487 1.016848e-04
[1329,] 0.0001484487 0.0001484487 4.948289e-05
[1330,] 0.0001484487 0.0001484487 4.948289e-05
[1331,] 0.0003253950 0.0001484487 4.948289e-05
[1332,] 0.0001484487 0.0001484487 4.948289e-05
[1333,] 0.0003039650 0.0001484487 4.948289e-05
[1334,] 0.0003119454 0.0001484487 4.948289e-05
[1335,] 0.0001611558 0.0001484487 7.665171e-05
[1336,] 0.0001484487 0.0001484487 4.948291e-05
[1337,] 0.0003171096 0.0001484487 4.948289e-05
[1338,] 0.0002951067 0.0001484487 4.948289e-05
[1339,] 0.0001739437 0.0001484487 8.077674e-05
[1340,] 0.0003178466 0.0001484487 4.948289e-05
[1341,] 0.0001731937 0.0001484487 8.555136e-05
[1342,] 0.0001484487 0.0001484487 4.948289e-05
[1343,] 0.0002604275 0.0001484487 4.948289e-05
[1344,] 0.0001484487 0.0001484487 4.948289e-05
[1345,] 0.0001484487 0.0001484487 4.948289e-05
[1346,] 0.0001484487 0.0001484487 4.948289e-05
[1347,] 0.0001484487 0.0001484487 4.948289e-05
[1348,] 0.0001484487 0.0001484487 4.948289e-05
[1349,] 0.0001484487 0.0001484487 4.948290e-05
[1350,] 0.0001484487 0.0001484487 4.948289e-05
[1351,] 0.0001484487 0.0001484487 4.948290e-05
[1352,] 0.0001484487 0.0001484487 4.948288e-05
[1353,] 0.0001484487 0.0001484487 4.948289e-05
[1354,] 0.0001484487 0.0001484487 4.948290e-05
[1355,] 0.0001484487 0.0001484487 4.948289e-05
[1356,] 0.0001484487 0.0001530713 4.948291e-05
[1357,] 0.0001484487 0.0001484487 4.948289e-05
[1358,] 0.0001484487 0.0001484487 4.948289e-05
[1359,] 0.0001484487 0.0001484487 4.948288e-05
[1360,] 0.0001484487 0.0001484487 4.948289e-05
[1361,] 0.0001484487 0.0001484487 4.948288e-05
[1362,] 0.0001484487 0.0001484487 4.948289e-05
[1363,] 0.0001484487 0.0001484487 4.948288e-05
[1364,] 0.0001484487 0.0001484487 4.948290e-05
[1365,] 0.0001484487 0.0001484487 4.948290e-05
[1366,] 0.0001484487 0.0001484487 4.948290e-05
[1367,] 0.0001484487 0.0001484487 4.948289e-05
[1368,] 0.0001484487 0.0001484487 4.948289e-05
[1369,] 0.0001484487 0.0001484487 4.948290e-05
[1370,] 0.0001484487 0.0001484487 4.948288e-05
[1371,] 0.0001484487 0.0001484487 4.948288e-05
[1372,] 0.0001484487 0.0001484487 4.948289e-05
[1373,] 0.0001484487 0.0001484487 4.948289e-05
[1374,] 0.0001484487 0.0001484487 4.948290e-05
[1375,] 0.0001484487 0.0001484487 4.948289e-05
[1376,] 0.0001484487 0.0001484487 4.948289e-05
[1377,] 0.0001484487 0.0001484487 4.948288e-05
[1378,] 0.0001484487 0.0001484487 4.948289e-05
[1379,] 0.0001484487 0.0001484487 4.948289e-05
[1380,] 0.0001484487 0.0001484487 4.948290e-05
[1381,] 0.0001484487 0.0001484487 4.948289e-05
[1382,] 0.0001484487 0.0001484487 4.948289e-05
[1383,] 0.0001484487 0.0001484487 4.948289e-05
[1384,] 0.0001484487 0.0001484487 4.948289e-05
[1385,] 0.0001484487 0.0001484487 4.948291e-05
[1386,] 0.0001484487 0.0001484487 4.948289e-05
[1387,] 0.0001484487 0.0001484487 4.948289e-05
[1388,] 0.0001484487 0.0001484487 4.948289e-05
[1389,] 0.0001746099 0.0001484487 4.948290e-05
[1390,] 0.0001649035 0.0001484487 6.844418e-05
[1391,] 0.0001862494 0.0001484487 5.910406e-05
[1392,] 0.0002204110 0.0001484487 8.086925e-05
[1393,] 0.0001484487 0.0001484487 4.948290e-05
[1394,] 0.0001484487 0.0001939260 4.948290e-05
[1395,] 0.0001823216 0.0001484487 5.329709e-05
[1396,] 0.0001689783 0.0001484487 4.948289e-05
[1397,] 0.0001598377 0.0001484487 5.707293e-05
[1398,] 0.0001529427 0.0001484487 6.124700e-05
[1399,] 0.0001484487 0.0001484487 4.948290e-05
[1400,] 0.0001484487 0.0001484487 4.948289e-05
[1401,] 0.0001484487 0.0001484487 4.948289e-05
[1402,] 0.0001661076 0.0001484487 4.948290e-05
[1403,] 0.0001484487 0.0001484487 4.948289e-05
[1404,] 0.0001484487 0.0001484487 4.948289e-05
[1405,] 0.0001636014 0.0001484487 7.320458e-05
[1406,] 0.0001484487 0.0001484487 4.948289e-05
[1407,] 0.0001484487 0.0001484487 4.948290e-05
[1408,] 0.0001762690 0.0001484487 4.948290e-05
[1409,] 0.0001484487 0.0001484487 4.948289e-05
[1410,] 0.0001484487 0.0002070855 4.948291e-05
[1411,] 0.0001484487 0.0001484487 5.279674e-05
[1412,] 0.0001484487 0.0001668236 4.948290e-05
[1413,] 0.0001484487 0.0001514039 4.948290e-05
[1414,] 0.0001484487 0.0001484487 4.948290e-05
[1415,] 0.0001681876 0.0001550850 8.045839e-05
[1416,] 0.0001484487 0.0001484487 4.948289e-05
[1417,] 0.0001485495 0.0001847861 8.549826e-05
[1418,] 0.0001817984 0.0001484487 4.948290e-05
[1419,] 0.0001484487 0.0001484487 4.948290e-05
[1420,] 0.0001484487 0.0001484487 4.948289e-05
[1421,] 0.0001484487 0.0001484487 4.948289e-05
[1422,] 0.0001484487 0.0001484487 4.948289e-05
[1423,] 0.0002134859 0.0001484487 5.063836e-05
[1424,] 0.0002871067 0.0001484487 4.948290e-05
[1425,] 0.0002649360 0.0001484487 4.948290e-05
[1426,] 0.0002626957 0.0001484487 4.948290e-05
[1427,] 0.0001484487 0.0001484487 4.948289e-05
[1428,] 0.0002783550 0.0001484487 5.338570e-05
[1429,] 0.0002625161 0.0001484487 8.321262e-05
[1430,] 0.0001484487 0.0001484487 4.948289e-05
[1431,] 0.0001484487 0.0001484487 1.000000e+00
[1432,] 0.0001484487 0.0001484487 4.948289e-05
[1433,] 0.0002235725 0.0001484487 5.965507e-05
[1434,] 0.0001484487 0.0001484487 4.948289e-05
[1435,] 0.0001484487 0.0001484487 4.948289e-05
[1436,] 0.0001484487 0.0001484487 4.948290e-05
[1437,] 0.0002452281 0.0001484487 5.772901e-05
[1438,] 0.0003678635 0.0001484487 1.126857e-04
[1439,] 0.0001484487 0.0001484487 4.948290e-05
[1440,] 0.0003320083 0.0001484487 7.943498e-05
[1441,] 0.0001484487 0.0001484487 4.948289e-05
[1442,] 0.0001484487 0.0001484487 4.948289e-05
[1443,] 0.0001484487 0.0001484487 4.948290e-05
[1444,] 0.0001484487 0.0001484487 4.948289e-05
[1445,] 0.0001734096 0.0001484487 5.984600e-05
[1446,] 0.0001735275 0.0001484487 4.948290e-05
[1447,] 0.0001484487 0.0001484487 4.948291e-05
[1448,] 0.0001484487 0.0001484487 4.948289e-05
[1449,] 0.0001484487 0.0001484487 4.948290e-05
[1450,] 0.0001484487 0.0001484487 4.948289e-05
[1451,] 0.0001484487 0.0001484487 4.948290e-05
[1452,] 0.0001484487 0.0001484487 4.948290e-05
[1453,] 0.0001484487 0.0001484487 4.948288e-05
[1454,] 0.0003430930 0.0001484487 7.204182e-05
[1455,] 0.0002443578 0.0001484487 6.221145e-05
[1456,] 0.0001509191 0.0001638653 4.948291e-05
[1457,] 0.0001509191 0.0001680514 4.948291e-05
[1458,] 0.0001484487 0.0001484487 4.948290e-05
[1459,] 0.0001484487 0.0001484487 4.948290e-05
[1460,] 0.0001484487 0.0001484487 4.948290e-05
[1461,] 0.0001540217 0.0001614169 4.948291e-05
[1462,] 0.0001484487 0.0001484487 4.948290e-05
[1463,] 0.0001535588 0.0001677432 4.948291e-05
[1464,] 0.0001523895 0.0001562384 4.948290e-05
[1465,] 0.0001534712 0.0001624881 4.948291e-05
[1466,] 0.0001583530 0.0001484487 4.948289e-05
[1467,] 0.0001550525 0.0001653997 4.948291e-05
[1468,] 0.0002362683 0.0001484487 7.231221e-05
[1469,] 0.0002121286 0.0001484487 6.514600e-05
[1470,] 0.0001484487 0.0001484487 4.948289e-05
[1471,] 0.0001484487 0.0001484487 4.948291e-05
[1472,] 0.0001484487 0.0001484487 4.948290e-05
[1473,] 0.0001484487 0.0001484487 4.948290e-05
[1474,] 0.0001484487 0.0001484487 4.948290e-05
[1475,] 0.0002689055 0.0001484487 4.948289e-05
[1476,] 0.0003041501 0.0001484487 4.948290e-05
[1477,] 0.0001484487 0.0001484487 4.948289e-05
[1478,] 0.0001484487 0.0001484487 4.948289e-05
[1479,] 0.0001484487 0.0001484487 4.948289e-05
[1480,] 0.0001484487 0.0001484487 4.948290e-05
[1481,] 0.0001484487 0.0001484487 4.948290e-05
[1482,] 0.0001484487 0.0001484487 4.948290e-05
[1483,] 0.0001511422 0.0001484487 4.948290e-05
[1484,] 0.0001484487 0.0001484487 4.948289e-05
[1485,] 0.0001484487 0.0001484487 4.948290e-05
[1486,] 0.0001484487 0.0001484487 4.948290e-05
[1487,] 0.0001484487 0.0001811463 4.948293e-05
[1488,] 0.0001484487 0.0001810317 4.948293e-05
[1489,] 0.0001484487 0.0001484487 4.948291e-05
[1490,] 0.0001484487 0.0001484487 4.948291e-05
[1491,] 0.0001484487 0.0001484487 4.948291e-05
[1492,] 0.0001484487 0.0001484487 4.948290e-05
[1493,] 0.0001484487 0.0001484487 4.948289e-05
[1494,] 0.0001484487 0.0002112893 4.948294e-05
[1495,] 0.0001484487 0.0002107716 4.948294e-05
[1496,] 0.0001484487 0.0001484487 4.948291e-05
[1497,] 0.0001484487 0.0001484487 4.948291e-05
[1498,] 0.0001484487 0.0001773594 4.948293e-05
[1499,] 0.0001484487 0.0001785420 4.948293e-05
[1500,] 0.0001484487 0.0001484487 4.948290e-05
[1501,] 0.0001484487 0.0001918016 4.948293e-05
[1502,] 0.0001484487 0.0001484487 4.948290e-05
[1503,] 0.0001484487 0.0001484487 4.948291e-05
[1504,] 0.0001484487 0.0001484487 4.948291e-05
[1505,] 0.0001488254 0.0001484487 5.145847e-05
[1506,] 0.0001484487 0.0001484487 4.948291e-05
[1507,] 0.0001484487 0.0001484487 4.948290e-05
[1508,] 0.0001484487 0.0001855991 4.948293e-05
[1509,] 0.0001484487 0.0001484487 4.948290e-05
[1510,] 0.0001484487 0.0001484487 4.948290e-05
[1511,] 0.0001484487 0.0001962341 4.948293e-05
[1512,] 0.0001484487 0.0001484487 4.948289e-05
[1513,] 0.0001484487 0.0001484487 4.948291e-05
[1514,] 0.0001484487 0.0001484487 4.948291e-05
[1515,] 0.0001484487 0.0001798324 4.948293e-05
[1516,] 0.0001484487 0.0001484487 4.948290e-05
[1517,] 0.0001484487 0.0001484487 4.948291e-05
[1518,] 0.0001484487 0.0001484487 4.948291e-05
[1519,] 0.0001484487 0.0001484487 4.948291e-05
[1520,] 0.0001484487 0.0001484487 4.948290e-05
[1521,] 0.0001484487 0.0001484487 4.948290e-05
[1522,] 0.0001484487 0.0002024843 4.948293e-05
[1523,] 0.0001583373 0.0001484487 6.475464e-05
[1524,] 0.0001484487 0.0002032715 4.948293e-05
[1525,] 0.0001484487 0.0002135221 4.948294e-05
[1526,] 0.0001484487 0.0001484487 4.948291e-05
[1527,] 0.0001484487 0.0001484487 4.948291e-05
[1528,] 0.0001484487 0.0001484487 4.948290e-05
[1529,] 0.0001484487 0.0001484487 4.948291e-05
[1530,] 0.0001484487 0.0001776922 4.948291e-05
[1531,] 0.0001484487 0.0002268405 4.948294e-05
[1532,] 0.0001493520 0.0001484487 5.586460e-05
[1533,] 0.0001484487 0.0002269590 4.948294e-05
[1534,] 0.0001484487 0.0002124053 8.026863e-05
[1535,] 0.0001484487 0.0001484487 6.052808e-05
[1536,] 0.0001484487 0.0002064597 4.948293e-05
[1537,] 0.0001544328 0.0001484487 6.361570e-05
[1538,] 0.0001600682 0.0001484487 6.568082e-05
[1539,] 0.0001484487 0.0001484487 4.948290e-05
[1540,] 0.0001577955 0.0001484487 6.541051e-05
[1541,] 0.0001484487 0.0001484487 4.948290e-05
[1542,] 0.0001484487 0.0001484487 4.948291e-05
[1543,] 0.0001484487 0.0002284605 4.948292e-05
[1544,] 0.0001491132 0.0001484487 4.948290e-05
[1545,] 0.0001484487 0.0001484487 4.948290e-05
[1546,] 0.0001484487 0.0001484487 4.948291e-05
[1547,] 0.0001484487 0.0002008622 4.948293e-05
[1548,] 0.0001484487 0.0001484487 4.948291e-05
[1549,] 0.0001484487 0.0001484487 4.948291e-05
[1550,] 0.0001484487 0.0001534392 4.948291e-05
[1551,] 0.0001484487 0.0001484487 4.948291e-05
[1552,] 0.0001484487 0.0001895407 4.948293e-05
[1553,] 0.0001484487 0.0001484487 4.948291e-05
[1554,] 0.0001484487 0.0001484487 4.948291e-05
[1555,] 0.0001484487 0.0001981108 4.948293e-05
[1556,] 0.0001579169 0.0001484487 6.507828e-05
[1557,] 0.0001484487 0.0001655147 4.948292e-05
[1558,] 0.0001484487 0.0001484487 4.948291e-05
[1559,] 0.0001484487 0.0001484487 4.948291e-05
[1560,] 0.0001577062 0.0001484487 6.438488e-05
[1561,] 0.0001484487 0.0001484487 4.948290e-05
[1562,] 0.0001484487 0.0001484487 4.948291e-05
[1563,] 0.0001484487 0.0001933757 4.948293e-05
[1564,] 0.0001534907 0.0001484487 5.467280e-05
[1565,] 0.0001484487 0.0001911024 4.948293e-05
[1566,] 0.0001484487 0.0001484487 4.948290e-05
[1567,] 0.0001484487 0.0001999337 4.948293e-05
[1568,] 0.0001484487 0.0001484487 4.948290e-05
[1569,] 0.0001484487 0.0001831203 4.948293e-05
[1570,] 0.0001484487 0.0001484487 4.948291e-05
[1571,] 0.0001484487 0.0001484487 4.948291e-05
[1572,] 0.0001621874 0.0001484487 6.679968e-05
[1573,] 0.0001484487 0.0001910897 4.948293e-05
[1574,] 0.0001484487 0.0001484487 4.948290e-05
[1575,] 0.0001484487 0.0001484487 4.948290e-05
[1576,] 0.0001484487 0.0001484487 4.948290e-05
[1577,] 0.0001484487 0.0001484487 4.948290e-05
[1578,] 0.0001484487 0.0002099300 4.948293e-05
[1579,] 0.0001484487 0.0001484487 4.948290e-05
[1580,] 0.0001484487 0.0002236479 8.780242e-05
[1581,] 0.0001484487 0.0001484487 4.948290e-05
[1582,] 0.0001484487 0.0002086583 4.948293e-05
[1583,] 0.0001484487 0.0001484487 4.948292e-05
[1584,] 0.0001484487 0.0001484487 5.723312e-05
[1585,] 0.0001484487 0.0001755842 4.948292e-05
[1586,] 0.0001484487 0.0001484487 4.948290e-05
[1587,] 0.0001484487 0.0001593104 4.948291e-05
[1588,] 0.0001484487 0.0001925011 4.948293e-05
[1589,] 0.0001484487 0.0001484487 4.948290e-05
[1590,] 0.0001750023 0.0001484487 6.050853e-05
[1591,] 0.0001484487 0.0001484487 4.948290e-05
[1592,] 0.0001484487 0.0001484487 4.948290e-05
[1593,] 0.0001484487 0.0001484487 4.948290e-05
[1594,] 0.0001484487 0.0001484487 4.948290e-05
[1595,] 0.0001484487 0.0001484487 4.948290e-05
[1596,] 0.0001484487 0.0001520983 4.948292e-05
[1597,] 0.0001484487 0.0001484487 4.948290e-05
[1598,] 0.0001484487 0.0001484487 4.948290e-05
[1599,] 0.0001484487 0.0001484487 4.948290e-05
[1600,] 0.0001484487 0.0001484487 4.948290e-05
[1601,] 0.0001484487 0.0001550105 4.948292e-05
[1602,] 0.0001484487 0.0001489381 4.948292e-05
[1603,] 0.0001484487 0.0001540146 4.948292e-05
[1604,] 0.0001484487 0.0001540230 4.948292e-05
[1605,] 0.0001484487 0.0001484487 4.948290e-05
[1606,] 0.0001484487 0.0001484487 4.948290e-05
[1607,] 0.0001484487 0.0001484487 4.948291e-05
[1608,] 0.0001484487 0.0001525798 4.948290e-05
[1609,] 0.0001484487 0.0001494424 4.948290e-05
[1610,] 0.0001484487 0.0001541670 4.948292e-05
[1611,] 0.0001484487 0.0001484487 4.948290e-05
[1612,] 0.0001484487 0.0001484487 4.948292e-05
[1613,] 0.0001484487 0.0001484487 4.948290e-05
[1614,] 0.0001484487 0.0001484487 4.948292e-05
[1615,] 0.0001484487 0.0001484487 4.948290e-05
[1616,] 0.0001484487 0.0001524259 4.948292e-05
[1617,] 0.0001558117 0.0001484487 6.071578e-05
[1618,] 0.0001484487 0.0001544302 4.948292e-05
[1619,] 0.0001484487 0.0001581067 4.948292e-05
[1620,] 0.0001484487 0.0001539003 4.948292e-05
[1621,] 0.0001484487 0.0001484487 4.948289e-05
[1622,] 0.0002874464 0.0001641871 5.545398e-05
[1623,] 0.0001484487 0.0001484487 4.948289e-05
[1624,] 0.0001484487 0.0001558568 4.948292e-05
[1625,] 0.0001484487 0.0001484487 4.948292e-05
[1626,] 0.0001484487 0.0001484487 4.948289e-05
[1627,] 0.0001484487 0.0001484487 4.948290e-05
[1628,] 0.0001484487 0.0001484487 4.948290e-05
[1629,] 0.0001484487 0.0001484487 4.948289e-05
[1630,] 0.0001484487 0.0001484487 4.948289e-05
[1631,] 0.0001484487 0.0001484487 4.948289e-05
[1632,] 0.0001484487 0.0001484487 4.948289e-05
[1633,] 0.0001484487 0.0001621142 4.948292e-05
[1634,] 0.0001484487 0.0001484487 4.948290e-05
[1635,] 0.0001484487 0.0001588763 4.948292e-05
[1636,] 0.0001484487 0.0001534926 4.948292e-05
[1637,] 0.0001484487 0.0001712606 4.948293e-05
[1638,] 0.0001484487 0.0001484487 4.948289e-05
[1639,] 0.0001484487 0.0001664456 4.948293e-05
[1640,] 0.0001484487 0.0001704419 4.948293e-05
[1641,] 0.0001484487 0.0001484487 4.948290e-05
[1642,] 0.0001552652 0.0001559784 8.215151e-05
[1643,] 0.0001525845 0.0001554703 7.989797e-05
[1644,] 0.0001484487 0.0001484487 4.948289e-05
[1645,] 0.0001484487 0.0001499803 4.948293e-05
[1646,] 0.0001484487 0.0001484487 4.948290e-05
[1647,] 0.0001516737 0.0001484487 5.172707e-05
[1648,] 0.0001484487 0.0001484487 4.948293e-05
[1649,] 0.0001484487 0.0001484487 4.948289e-05
[1650,] 0.0001484487 0.0001484487 4.948289e-05
[1651,] 0.0001484487 0.0001484487 4.948289e-05
[1652,] 0.0001484487 0.0001484487 4.948289e-05
[1653,] 0.0001484487 0.0001548671 4.948290e-05
[1654,] 0.0001484487 0.0001505628 4.948290e-05
[1655,] 0.0001484487 0.0001484487 4.948289e-05
[1656,] 0.0001484487 0.0001594567 4.948290e-05
[1657,] 0.0001484487 0.0001484487 4.948290e-05
[1658,] 0.0001484487 0.0001484487 4.948290e-05
[1659,] 0.0001484487 0.0002666422 4.948294e-05
[1660,] 0.0001484487 0.0001484487 4.948291e-05
[1661,] 0.0001484487 0.0001484487 4.948291e-05
[1662,] 0.0001484487 0.0002960176 4.948291e-05
[1663,] 0.0001484487 0.0001995286 4.948291e-05
[1664,] 0.0001484487 0.0002059424 4.948292e-05
[1665,] 0.0001484487 0.0001484487 4.948289e-05
[1666,] 0.0001484487 0.0003449543 4.948296e-05
[1667,] 0.0001484487 0.0001484487 4.948289e-05
[1668,] 0.0001484487 0.0001484487 4.948290e-05
[1669,] 0.0001484487 0.0001484487 4.948289e-05
[1670,] 0.0001484487 0.0001484487 4.948291e-05
[1671,] 0.0001484487 0.0001484487 4.948290e-05
[1672,] 0.0001484487 0.0001484487 4.948290e-05
[1673,] 0.0001484487 0.0001484487 4.948290e-05
[1674,] 0.0001484487 0.0003377245 8.432035e-05
[1675,] 0.0001484487 0.0001484487 4.948289e-05
[1676,] 0.0001484487 0.0001484487 4.948291e-05
[1677,] 0.0001484487 0.0001484487 4.948289e-05
[1678,] 0.0001484487 0.0002796620 4.948296e-05
[1679,] 0.0001484487 0.0001484487 4.948290e-05
[1680,] 0.0001484487 0.0001484487 4.948291e-05
[1681,] 0.0001484487 0.0001703145 4.948292e-05
[1682,] 0.0001484487 0.0001484487 4.948290e-05
[1683,] 0.0001484487 0.0001484487 4.948290e-05
[1684,] 0.0001484487 0.0001484487 4.948290e-05
[1685,] 0.0001484487 0.0002797344 4.948296e-05
[1686,] 0.0001484487 0.0001484487 4.948290e-05
[1687,] 0.0001484487 0.0001484487 4.948290e-05
[1688,] 0.0001484487 0.0001747229 4.948292e-05
[1689,] 0.0001484487 0.0002581508 7.571858e-05
[1690,] 0.0001484487 0.0001484487 4.948288e-05
[1691,] 0.0001484487 0.0001484487 4.948288e-05
[1692,] 0.0001484487 0.0001484487 4.948290e-05
[1693,] 0.0001484487 0.0001484487 4.948288e-05
[1694,] 0.0001484487 0.0001484487 4.948289e-05
[1695,] 0.0001484487 0.0001484487 4.948289e-05
[1696,] 0.0001484487 0.0001484487 4.948288e-05
[1697,] 0.0001484487 0.0001484487 4.948290e-05
[1698,] 0.0001484487 0.0001896076 6.039749e-05
[1699,] 0.0001484487 0.0001484487 4.948290e-05
[1700,] 0.0001484487 0.0001484487 4.948291e-05
[1701,] 0.0001484487 0.0001484487 4.948290e-05
[1702,] 0.0001484487 0.0001484487 4.948290e-05
[1703,] 0.0001484487 0.0001484487 4.948288e-05
[1704,] 0.0001484487 0.0001484487 4.948290e-05
[1705,] 0.0001484487 0.0001484487 4.948288e-05
[1706,] 0.0001484487 0.0001484487 4.948291e-05
[1707,] 0.0001484487 0.0001484487 4.948290e-05
[1708,] 0.0001484487 0.0001484487 4.948288e-05
[1709,] 0.0001484487 0.0001484487 4.948290e-05
[1710,] 0.0001484487 0.0001484487 4.948290e-05
[1711,] 0.0001484487 0.0001484487 4.948290e-05
[1712,] 0.0001484487 0.0001484487 4.948290e-05
[1713,] 0.0001484487 0.0001484487 4.948290e-05
[1714,] 0.0001484487 0.0001484487 4.948290e-05
[1715,] 0.0001484487 0.0001484487 4.948290e-05
[1716,] 0.0001484487 0.0001484487 4.948290e-05
[1717,] 0.0001484487 0.0001484487 4.948291e-05
[1718,] 0.0001484487 0.0001484487 4.948291e-05
[1719,] 0.0001484487 0.0001484487 4.948290e-05
[1720,] 0.0001484487 0.0001484487 4.948290e-05
[1721,] 0.0001484487 0.0001484487 4.948290e-05
[1722,] 0.0001484487 0.0001484487 4.948288e-05
[1723,] 0.0001484487 0.0001484487 4.948288e-05
[1724,] 0.0001484487 0.0001484487 4.948290e-05
[1725,] 0.0001484487 0.0001484487 4.948291e-05
[1726,] 0.0001484487 0.0001484487 4.948292e-05
[1727,] 0.0001484487 0.0002992985 1.212174e-04
[1728,] 0.0001484487 0.0001484487 4.948290e-05
[1729,] 0.0001484487 0.0001484487 4.948289e-05
[1730,] 0.0001484487 0.0001484487 4.948290e-05
[1731,] 0.0001484487 0.0002131878 9.105798e-05
[1732,] 0.0001484487 0.0001484487 4.948290e-05
[1733,] 0.0001484487 0.0001484487 4.948289e-05
[1734,] 0.0001484487 0.0001484487 4.948290e-05
[1735,] 0.0001575807 0.0001484487 4.972139e-05
[1736,] 0.0001484487 0.0002510125 4.948292e-05
[1737,] 0.0001484487 0.0001484487 4.948289e-05
[1738,] 0.0001484487 0.0001736984 4.948291e-05
[1739,] 0.0001484487 0.0001765580 4.948291e-05
[1740,] 0.0001484487 0.0001484487 4.948290e-05
[1741,] 0.0001484487 0.0001484487 4.948290e-05
[1742,] 0.0001484487 0.0001484487 4.948290e-05
[1743,] 0.0001484487 0.0001484487 4.948290e-05
[1744,] 0.0001484487 0.0001484487 4.948289e-05
[1745,] 0.0001484487 0.0004444272 4.948295e-05
[1746,] 0.0001484487 0.0001834052 4.948292e-05
[1747,] 0.0001484487 0.0001484487 4.948290e-05
[1748,] 0.0001484487 0.0001484487 4.948290e-05
[1749,] 0.0001484487 0.0001866138 4.948292e-05
[1750,] 0.0001484487 0.0002080607 4.948292e-05
[1751,] 0.0001523423 0.0001484487 4.948289e-05
[1752,] 0.0001484487 0.0001634884 4.948293e-05
[1753,] 0.0001484487 0.0005422050 2.426622e-04
[1754,] 0.0001484487 0.0001484487 4.948290e-05
[1755,] 0.0001484487 0.0001484487 4.948290e-05
[1756,] 0.0001484487 0.0004466591 4.948295e-05
[1757,] 0.0001484487 0.0002017241 4.948292e-05
[1758,] 0.0001484487 0.0001637954 4.948293e-05
[1759,] 0.0001484487 0.0001484487 4.948290e-05
[1760,] 0.0001484487 0.0001484487 4.948290e-05
[1761,] 0.0001484487 0.0002244125 4.948292e-05
[1762,] 0.0001484487 0.0004558973 4.948295e-05
[1763,] 0.0001484487 0.0002741208 4.948292e-05
[1764,] 0.0001484487 0.0001782056 4.948293e-05
[1765,] 0.0001484487 0.0001484487 4.948290e-05
[1766,] 0.0001484487 0.0001484487 4.948290e-05
[1767,] 0.0001484487 0.0002260686 4.948292e-05
[1768,] 0.0001484487 0.0002215393 4.948292e-05
[1769,] 0.0001665606 0.0003858127 2.641411e-04
[1770,] 0.0001484487 0.0001592201 4.948293e-05
[1771,] 0.0001484487 0.0004557585 5.033528e-05
[1772,] 0.0001484487 0.0002196861 4.948292e-05
[1773,] 0.0001576906 0.0001484487 4.948289e-05
[1774,] 0.0001484487 0.0001710722 4.948293e-05
[1775,] 0.0001484487 0.0002479069 4.948293e-05
[1776,] 0.0001603132 0.0001484487 5.216570e-05
[1777,] 0.0001484487 0.0001484487 4.948290e-05
[1778,] 0.0001484487 0.0001484487 4.948290e-05
[1779,] 0.0001484487 0.0002198371 4.948292e-05
[1780,] 0.0001484487 0.0001484487 4.948290e-05
[1781,] 0.0001484487 0.0004862420 4.948295e-05
[1782,] 0.0001484487 0.0004661895 5.010924e-05
[1783,] 0.0001484487 0.0001484487 4.948289e-05
[1784,] 0.0001484487 0.0002190788 4.948292e-05
[1785,] 0.0001484487 0.0002192360 4.948292e-05
[1786,] 0.0001609469 0.0001484487 5.127167e-05
[1787,] 0.0001484487 0.0004909085 2.556752e-04
[1788,] 0.0001484487 0.0001484487 4.948289e-05
[1789,] 0.0001484487 0.0007158531 2.584286e-04
[1790,] 0.0001484487 0.0001484487 4.948290e-05
[1791,] 0.0001484487 0.0001484487 4.948290e-05
[1792,] 0.0001484487 0.0001484487 4.948291e-05
[1793,] 0.0001484487 0.0001484487 4.948290e-05
[1794,] 0.0001484487 0.0005493539 1.243218e-04
[1795,] 0.0001484487 0.0001484487 4.948290e-05
[1796,] 0.0001484487 0.0001484487 4.948290e-05
[1797,] 0.0001484487 0.0001484487 4.948290e-05
[1798,] 0.0001484487 0.0001532684 4.948290e-05
[1799,] 0.0001484487 0.0001484487 4.948290e-05
[1800,] 0.0001484487 0.0002552683 4.948292e-05
[1801,] 0.0001484487 0.0002432928 4.948292e-05
[1802,] 0.0001484487 0.0001484487 4.948290e-05
[1803,] 0.0001484487 0.0002542268 4.948292e-05
[1804,] 0.0001484487 0.0005513903 2.085812e-04
[1805,] 0.0001484487 0.0001484487 4.948289e-05
[1806,] 0.0001484487 0.0004453715 2.082176e-04
[1807,] 0.0002444457 0.0007089265 7.530288e-04
[1808,] 0.0001484487 0.0001484487 4.948290e-05
[1809,] 0.0001532667 0.0001484487 4.948290e-05
[1810,] 0.0001720653 0.0001484487 4.948289e-05
[1811,] 0.0001676801 0.0001484487 4.948289e-05
[1812,] 0.0001484487 0.0001484487 4.948289e-05
[1813,] 0.0007151587 0.0001484487 8.211033e-05
[1814,] 0.0004425300 0.0001484487 5.379754e-05
[1815,] 0.0004610040 0.0001484487 5.374281e-05
[1816,] 0.0003473779 0.0001484487 4.948289e-05
[1817,] 0.0003387847 0.0001484487 4.948289e-05
[1818,] 0.0001484487 0.0001484487 4.948290e-05
[1819,] 0.0001706882 0.0002808080 1.832956e-04
[1820,] 0.0001484487 0.0001484487 4.948290e-05
[1821,] 0.0001484487 0.0001484487 4.948291e-05
[1822,] 0.0001609811 0.0002963730 1.764988e-04
[1823,] 0.0001484487 0.0001484487 4.948290e-05
[1824,] 0.0001484487 0.0001484487 4.948290e-05
[1825,] 0.0001570130 0.0001484487 5.922303e-05
[1826,] 0.0002000714 0.0001484487 8.521153e-05
[1827,] 0.0002658426 0.0001484487 5.001075e-05
[1828,] 0.0001611276 0.0002929771 1.756240e-04
[1829,] 0.0001484487 0.0001484487 4.948291e-05
[1830,] 0.0003170020 0.0001484487 6.996129e-05
[1831,] 0.0001484487 0.0001484487 4.948290e-05
[1832,] 0.0001484487 0.0001484487 4.948290e-05
[1833,] 0.0001484487 0.0001484487 4.948290e-05
[1834,] 0.0001930116 0.0002295709 4.948291e-05
[1835,] 0.0001484487 0.0001484487 4.948290e-05
[1836,] 0.0001484487 0.0001484487 4.948289e-05
[1837,] 0.0001484487 0.0001484487 4.948289e-05
[1838,] 0.0001484487 0.0001484487 4.948290e-05
[1839,] 0.0002386125 0.0001841034 1.630313e-04
[1840,] 0.0002916913 0.0001484487 4.948289e-05
[1841,] 0.0001484487 0.0001484487 4.954929e-05
[1842,] 0.0002534115 0.0001762591 4.948290e-05
[1843,] 0.0006528183 0.0001484487 2.463772e-04
[1844,] 0.0001484487 0.0001484487 4.948290e-05
[1845,] 0.0001484487 0.0001484487 4.948289e-05
[1846,] 0.0001484487 0.0001484487 4.948288e-05
[1847,] 0.0002580159 0.0002147916 2.457785e-04
[1848,] 0.0001484487 0.0001484487 4.948288e-05
[1849,] 0.0001484487 0.0001484487 4.948288e-05
[1850,] 0.0001484487 0.0001484487 4.948288e-05
[1851,] 0.0001484487 0.0001484487 4.948288e-05
[1852,] 0.0001484487 0.0001511218 5.503532e-05
[1853,] 0.0001484487 0.0001484487 4.948288e-05
[1854,] 0.0002940906 0.0002046560 2.695595e-04
[1855,] 0.0001484487 0.0001484487 4.948288e-05
[1856,] 0.0001484487 0.0001484487 4.948290e-05
[1857,] 0.0001484487 0.0001484487 4.948288e-05
[1858,] 0.0001484487 0.0001484487 4.948288e-05
[1859,] 0.0002508011 0.0002097984 2.308510e-04
[1860,] 0.0002596101 0.0002092912 2.400004e-04
[1861,] 0.0002671313 0.0001484487 6.125792e-05
[1862,] 0.0001484487 0.0001484487 4.948288e-05
[1863,] 0.0001484487 0.0001484487 4.948288e-05
[1864,] 0.0001484487 0.0001484487 5.054875e-05
[1865,] 0.0002286234 0.0001484487 5.266829e-05
[1866,] 0.0001484487 0.0001484487 4.948290e-05
[1867,] 0.0001484487 0.0001484487 4.948290e-05
[1868,] 0.0004131827 0.0003433549 7.645798e-04
[1869,] 0.0001484487 0.0001496483 4.948290e-05
[1870,] 0.0003003079 0.0005362735 8.257354e-04
[1871,] 0.0003083149 0.0005582210 8.928862e-04
[1872,] 0.0001665115 0.0004327069 2.683969e-04
[1873,] 0.0002029810 0.0001484487 8.181793e-05
[1874,] 0.0001484487 0.0001495439 4.948290e-05
[1875,] 0.0001731403 0.0001484487 6.500589e-05
[1876,] 0.0001484487 0.0001484487 4.948289e-05
[1877,] 0.0001484487 0.0001522090 4.948293e-05
[1878,] 0.0001484487 0.0001484487 4.948289e-05
[1879,] 0.0001484487 0.0001484487 4.948289e-05
[1880,] 0.0001484487 0.0002907289 7.787891e-05
[1881,] 0.0001484487 0.0001484487 4.948290e-05
[1882,] 0.0001484487 0.0001484487 4.948289e-05
[1883,] 0.0001484487 0.0001803237 5.120408e-05
[1884,] 0.0001484487 0.0001484487 4.948290e-05
[1885,] 0.0001484487 0.0001484487 4.948291e-05
[1886,] 0.0001484487 0.0001484487 4.948289e-05
[1887,] 0.0001812950 0.0001508273 8.398500e-05
[1888,] 0.0001484487 0.0001484487 4.948289e-05
[1889,] 0.0001484487 0.0001484487 4.948290e-05
[1890,] 0.0001484487 0.0001484487 4.948289e-05
[1891,] 0.0001484487 0.0002174844 6.572622e-05
[1892,] 0.0001751622 0.0001484487 6.308178e-05
[1893,] 0.0001678750 0.0001484487 6.077833e-05
[1894,] 0.0001484487 0.0002927193 9.067071e-05
[1895,] 0.0001484487 0.0001992959 4.948290e-05
[1896,] 0.0001484487 0.0002450142 7.566624e-05
[1897,] 0.0001484487 0.0002568866 7.889365e-05
[1898,] 0.0002252179 0.0001484487 4.948289e-05
[1899,] 0.0001484487 0.0002495860 7.843104e-05
[1900,] 0.0001484487 0.0001484487 4.948290e-05
[1901,] 0.0001484487 0.0002414793 1.205768e-04
[1902,] 0.0001484487 0.0002646449 7.917261e-05
[1903,] 0.0001484487 0.0002551800 7.811253e-05
[1904,] 0.0006255675 0.0001484487 1.984143e-04
[1905,] 0.0001484487 0.0001916333 4.948290e-05
[1906,] 0.0001484487 0.0001484487 4.948290e-05
[1907,] 0.0001484487 0.0001484487 4.948291e-05
[1908,] 0.0001484487 0.0001484487 4.948291e-05
[1909,] 0.0005171960 0.0001566642 7.049933e-05
[1910,] 0.0001484487 0.0002568711 4.948291e-05
[1911,] 0.0004861798 0.0001500184 7.065392e-05
[1912,] 0.0001484487 0.0001484487 4.948291e-05
[1913,] 0.0001484487 0.0001541478 4.948291e-05
[1914,] 0.0001484487 0.0001484487 4.948291e-05
[1915,] 0.0002602636 0.0001484487 7.384050e-05
[1916,] 0.0003792705 0.0001572959 5.339751e-05
[1917,] 0.0001484487 0.0001484487 4.948291e-05
[1918,] 0.0002254549 0.0001484487 5.874694e-05
[1919,] 0.0001484487 0.0001631010 4.948291e-05
[1920,] 0.0002392390 0.0001484487 5.918620e-05
[1921,] 0.0004849596 0.0001484487 7.239313e-05
[1922,] 0.0001484487 0.0001484487 4.948290e-05
[1923,] 0.0001484487 0.0001484487 4.948290e-05
[1924,] 0.0002593833 0.0002529963 4.948291e-05
[1925,] 0.0001484487 0.0001484487 4.948290e-05
[1926,] 0.0001484487 0.0002540967 4.948291e-05
[1927,] 0.0003993000 0.0002520329 4.948292e-05
[1928,] 0.0001484487 0.0001484487 4.948290e-05
[1929,] 0.0004807670 0.0001484487 7.121099e-05
[1930,] 0.0001484487 0.0001525998 4.948291e-05
[1931,] 0.0004726952 0.0001484487 7.271649e-05
[1932,] 0.0002813147 0.0001484487 8.168171e-05
[1933,] 0.0001484487 0.0001773780 4.948290e-05
[1934,] 0.0001484487 0.0001656774 4.948290e-05
[1935,] 0.0004692248 0.0001484487 4.948289e-05
[1936,] 0.0001484487 0.0001484487 4.948290e-05
[1937,] 0.0001484487 0.0001484487 4.948290e-05
[1938,] 0.0001484487 0.0001484487 4.948290e-05
[1939,] 0.0002100152 0.0001484487 4.948289e-05
[1940,] 0.0003015249 0.0001904340 4.948290e-05
[1941,] 0.0001484487 0.0001484487 4.948290e-05
[1942,] 0.0001484487 0.0001502902 4.948291e-05
[1943,] 0.0004711715 0.0001484487 1.790933e-04
[1944,] 0.0001484487 0.0001546548 4.948292e-05
[1945,] 0.0001484487 0.0001546716 4.948292e-05
[1946,] 0.0001484487 0.0001509521 4.948292e-05
[1947,] 0.0003426320 0.0001484487 1.022535e-04
[1948,] 0.0001484487 0.0001865512 4.948290e-05
[1949,] 0.0001484487 0.0001815850 4.948290e-05
[1950,] 0.0001484487 0.0001484487 4.948290e-05
[1951,] 0.0001484487 0.0002028998 5.161738e-05
[1952,] 0.0001484487 0.0001761355 4.948290e-05
[1953,] 0.0001484487 0.0001484487 4.948290e-05
[1954,] 0.0001484487 0.0001484487 4.948289e-05
[1955,] 0.0001484487 0.0001484487 4.948289e-05
[1956,] 0.0001484487 0.0001484487 4.948290e-05
[1957,] 0.0001734649 0.0001484487 4.948290e-05
[1958,] 0.0001484487 0.0001781945 4.948290e-05
[1959,] 0.0001484487 0.0001484487 4.948290e-05
[1960,] 0.0001484487 0.0003783120 4.948294e-05
[1961,] 0.0001484487 0.0004022553 4.948294e-05
[1962,] 0.0001484487 0.0001837799 4.948290e-05
[1963,] 0.0001484487 0.0007142034 4.948296e-05
[1964,] 0.0001484487 0.0004458928 4.948295e-05
[1965,] 0.0001484487 0.0001805601 4.948290e-05
[1966,] 0.0001484487 0.0002991220 4.948295e-05
[1967,] 0.0001484487 0.0001871718 4.948292e-05
[1968,] 0.0001484487 0.0002575470 4.948294e-05
[1969,] 0.0001484487 0.0001484487 4.948290e-05
[1970,] 0.0001484487 0.0009020013 4.948298e-05
[1971,] 0.0001484487 0.0001484487 4.948290e-05
[1972,] 0.0001484487 0.0001675944 4.948290e-05
[1973,] 0.0001484487 0.0002199469 4.948291e-05
[1974,] 0.0001484487 0.0101899145 4.948311e-05
[1975,] 0.0001484487 0.0001615367 4.948290e-05
[1976,] 0.0001484487 0.0001614850 4.948290e-05
[1977,] 0.0001484487 0.0001508067 4.948290e-05
[1978,] 0.0001484487 0.0001484487 4.948288e-05
[1979,] 0.0001484487 0.0001744172 4.948290e-05
[1980,] 0.0001484487 0.0001605955 4.948290e-05
[1981,] 0.0001484487 0.0001869134 4.948291e-05
[1982,] 0.0001484487 0.0001920224 4.948290e-05
[1983,] 0.0001484487 0.0005302279 8.305770e-05
[1984,] 0.0001484487 0.0001484487 4.948290e-05
[1985,] 0.0001484487 0.0001484487 4.948290e-05
[1986,] 0.0001484487 0.0001484487 4.948290e-05
[1987,] 0.0001484487 0.0001484487 4.948290e-05
[1988,] 0.0001484487 0.0001484487 4.948290e-05
[1989,] 0.0001484487 0.0001484487 4.948290e-05
[1990,] 0.0001484487 0.0002280330 4.948290e-05
[1991,] 0.0001484487 0.0001484487 4.948290e-05
[1992,] 0.0001484487 0.0001484487 4.948290e-05
[1993,] 0.0001484487 0.0001484487 4.948290e-05
[1994,] 0.0001484487 0.0003059431 4.948292e-05
[1995,] 0.0001484487 0.0006477447 7.691411e-05
[1996,] 0.0001484487 0.0005859226 1.025226e-04
[1997,] 0.0001484487 0.0001752440 4.948290e-05
[1998,] 0.0001484487 0.0043811547 5.196540e-05
[1999,] 0.0001484487 0.0001484487 4.948290e-05
[2000,] 0.0001484487 0.0002403949 4.948292e-05
[2001,] 0.0001484487 0.0041216318 6.342382e-05
[2002,] 0.0001484487 0.0001484487 4.948290e-05
[2003,] 0.0001484487 0.0002174798 5.398200e-05
[2004,] 0.0001484487 0.0001565627 4.948291e-05
[2005,] 0.0001484487 0.0002699902 4.948294e-05
[2006,] 0.0001484487 0.0001825431 4.974117e-05
[2007,] 0.0001484487 0.0001484487 4.948289e-05
[2008,] 0.0001484487 0.0001484487 4.948290e-05
[2009,] 0.0001484487 0.0001484487 4.948290e-05
[2010,] 0.0001484487 0.0001484487 4.948290e-05
[2011,] 0.0001484487 0.0001521484 4.948290e-05
[2012,] 0.0001484487 0.0001484487 4.948290e-05
[2013,] 0.0001484487 0.0001484487 4.948290e-05
[2014,] 0.0001484487 0.0001484487 4.948290e-05
[2015,] 0.0001484487 0.0001484487 4.948291e-05
[2016,] 0.0001484487 0.0001987027 4.948293e-05
[2017,] 0.0001484487 0.0001484487 4.948291e-05
[2018,] 0.0001484487 0.0001484487 4.948290e-05
[2019,] 0.0001484487 0.0001484487 4.948290e-05
[2020,] 0.0001484487 0.0001484487 4.948290e-05
[2021,] 0.0001484487 0.0001484487 4.948290e-05
[2022,] 0.0001484487 0.0001484487 4.948290e-05
[2023,] 0.0001484487 0.0001484487 4.948290e-05
[2024,] 0.0001484487 0.0001484487 4.948290e-05
[2025,] 0.0001484487 0.0001484487 4.948291e-05
[2026,] 0.0001484487 0.0001484487 4.948290e-05
[2027,] 0.0001484487 0.0001926663 4.948293e-05
[2028,] 0.0001484487 0.0001929979 4.948292e-05
[2029,] 0.0001484487 0.0001484487 4.948291e-05
[2030,] 0.0001484487 0.0001484487 4.948291e-05
[2031,] 0.0001484487 0.0002546023 4.995499e-05
[2032,] 0.0001484487 0.0001484487 4.948290e-05
[2033,] 0.0001484487 0.0001484487 4.948291e-05
[2034,] 0.0001484487 0.0001484487 4.948291e-05
[2035,] 0.0001484487 0.0001484487 4.948291e-05
[2036,] 0.0001484487 0.0001484487 4.948289e-05
[2037,] 0.0001484487 0.0001484487 4.948290e-05
[2038,] 0.0001484487 0.0001484487 4.948290e-05
[2039,] 0.0001484487 0.0001484487 4.948290e-05
[2040,] 0.0001484487 0.0001484487 4.948290e-05
[2041,] 0.0001484487 0.0001484487 4.948290e-05
[2042,] 0.0001484487 0.0001484487 4.948290e-05
[2043,] 0.0001484487 0.0001484487 4.948290e-05
[2044,] 0.0001484487 0.0001484487 4.948290e-05
[2045,] 0.0001484487 0.0001484487 4.948289e-05
[2046,] 0.0001484487 0.0001484487 4.948290e-05
[2047,] 0.0001484487 0.0001484487 4.948290e-05
[2048,] 0.0001484487 0.0001484487 4.948289e-05
[2049,] 0.0001484487 0.0001500129 4.948292e-05
[2050,] 0.0001484487 0.0001484487 4.948289e-05
[2051,] 0.0001484487 0.0001484487 4.948290e-05
[2052,] 0.0001484487 0.0001501737 4.948291e-05
[2053,] 0.0001484487 0.0001484487 4.948290e-05
[2054,] 0.0001484487 0.0001484487 4.948290e-05
[2055,] 0.0001484487 0.0001484487 4.948290e-05
[2056,] 0.0001484487 0.0001484487 4.948290e-05
[2057,] 0.0001484487 0.0001484487 4.948289e-05
[2058,] 0.0001484487 0.0001508165 4.948291e-05
[2059,] 0.0001484487 0.0001484487 4.948289e-05
[2060,] 0.0001484487 0.0001484487 4.948289e-05
[2061,] 0.0001484487 0.0001484487 4.948289e-05
[2062,] 0.0001484487 0.0001484487 4.948289e-05
[2063,] 0.0001484487 0.0001484487 4.948291e-05
[2064,] 0.0001484487 0.0001484487 4.948289e-05
[2065,] 0.0001484487 0.0001535985 4.948291e-05
[2066,] 0.0001484487 0.0002102907 5.082647e-05
[2067,] 0.0001484487 0.0001484487 4.948290e-05
[2068,] 0.0001484487 0.0001484487 4.948290e-05
[2069,] 0.0001484487 0.0001484487 4.948290e-05
[2070,] 0.0001983539 0.0001484487 5.765966e-05
[2071,] 0.0001484487 0.0001484487 4.948290e-05
[2072,] 0.0001484487 0.0001484487 4.948290e-05
[2073,] 0.0002251913 0.0001484487 6.582869e-05
[2074,] 0.0001484487 0.0001484487 4.948290e-05
[2075,] 0.0001484487 0.0001594394 4.948291e-05
[2076,] 0.0001484487 0.0001484487 4.948289e-05
[2077,] 0.0001990478 0.0001484487 5.741667e-05
[2078,] 0.0002032157 0.0001484487 6.367756e-05
[2079,] 0.0002115579 0.0001484487 6.789750e-05
[2080,] 0.0002126553 0.0001484487 9.065016e-05
[2081,] 0.0001484487 0.0001484487 4.948289e-05
[2082,] 0.0001484487 0.0001484487 4.948289e-05
[2083,] 0.0001484487 0.0001484487 4.948290e-05
[2084,] 0.0002805901 0.0001484487 5.943175e-05
[2085,] 0.0003673470 0.0001644445 2.488348e-04
[2086,] 0.0001484487 0.0001484487 4.948290e-05
[2087,] 0.0001484487 0.0001484487 4.948290e-05
[2088,] 0.0002422045 0.0001712971 1.623963e-04
[2089,] 0.0001484487 0.0001484487 4.948290e-05
[2090,] 0.0001484487 0.0001484487 4.948291e-05
[2091,] 0.0001484487 0.0002162210 9.529729e-05
[2092,] 0.0001484487 0.0004617087 1.735043e-04
[2093,] 0.0001484487 0.0001484487 5.038310e-05
[2094,] 0.0001556715 0.0003816781 2.368020e-04
[2095,] 0.0001507939 0.0001523944 7.577375e-05
[2096,] 0.0001647369 0.0001484487 4.948289e-05
[2097,] 0.0001723618 0.0001484487 4.948289e-05
[2098,] 0.0001747845 0.0003389128 2.526021e-04
[2099,] 0.0002197544 0.0001484487 4.948290e-05
[2100,] 0.0001960685 0.0003208216 2.834572e-04
[2101,] 0.0001818752 0.0003329769 2.638899e-04
[2102,] 0.0001484487 0.0001484487 4.948290e-05
[2103,] 0.0001986761 0.0001484487 4.948290e-05
[2104,] 0.0001854762 0.0001484487 4.948290e-05
[2105,] 0.0001880500 0.0004191401 3.639964e-04
[2106,] 0.0002025228 0.0001484487 4.948290e-05
[2107,] 0.0001484487 0.0001484487 4.948290e-05
[2108,] 0.0001795219 0.0002381420 1.732331e-04
[2109,] 0.0001484487 0.0002168726 4.948293e-05
[2110,] 0.0001954165 0.0001484487 4.948290e-05
[2111,] 0.0001522162 0.0001484487 6.590097e-05
[2112,] 0.0001484487 0.0002103233 4.948293e-05
[2113,] 0.0001649671 0.0003109258 4.948293e-05
[2114,] 0.0001690407 0.0002940371 4.948293e-05
[2115,] 0.0001484487 0.0001636146 4.948291e-05
[2116,] 0.0001484487 0.0001715951 4.948290e-05
[2117,] 0.0001484487 0.0003896852 4.948294e-05
[2118,] 0.0001484487 0.0001484487 4.948289e-05
[2119,] 0.0001485016 0.0001484487 5.548049e-05
[2120,] 0.0001484487 0.0001484487 4.948290e-05
[2121,] 0.0001798355 0.0002225697 4.948291e-05
[2122,] 0.0001732637 0.0002246779 4.948291e-05
[2123,] 0.0001498642 0.0001653982 4.948290e-05
[2124,] 0.0001484487 0.0003583793 4.948293e-05
[2125,] 0.0001484487 0.0001484487 4.948289e-05
[2126,] 0.0001484487 0.0001484487 4.948290e-05
[2127,] 0.0001484487 0.0001484487 4.948290e-05
[2128,] 0.0001484487 0.0001484487 4.948290e-05
[2129,] 0.0001484487 0.0001852777 4.948291e-05
[2130,] 0.0001484487 0.0001484487 4.948290e-05
[2131,] 0.0001484487 0.0001484487 4.948290e-05
[2132,] 0.0001484487 0.0001596961 4.948291e-05
[2133,] 0.0001526481 0.0001484487 4.948290e-05
[2134,] 0.0001484487 0.0001484487 4.948290e-05
[2135,] 0.0001484487 0.0001484487 4.948289e-05
[2136,] 0.0001484487 0.0001484487 4.948290e-05
[2137,] 0.0001484487 0.0001484487 4.948289e-05
[2138,] 0.0001484487 0.0001484487 4.948289e-05
[2139,] 0.0001484487 0.0001484487 4.948288e-05
[2140,] 0.0001484487 0.0001484487 4.948290e-05
[2141,] 0.0001484487 0.0001484487 5.160018e-05
[2142,] 0.0001484487 0.0001844517 7.118351e-05
[2143,] 0.0001484487 0.0001484487 4.948289e-05
[2144,] 0.0001484487 0.0001484487 4.948288e-05
[2145,] 0.0001484487 0.0001484487 4.948289e-05
[2146,] 0.0003546483 0.0001484487 1.106508e-04
[2147,] 0.0001484487 0.0001557705 4.948291e-05
[2148,] 0.0001484487 0.0001484487 4.948289e-05
[2149,] 0.0001484487 0.0001484487 4.948290e-05
[2150,] 0.0001484487 0.0001484487 4.948289e-05
[2151,] 0.0001484487 0.0001484487 4.948289e-05
[2152,] 0.0001484487 0.0001484487 4.948289e-05
[2153,] 0.0003221844 0.0001484487 4.948289e-05
[2154,] 0.0002895593 0.0001484487 4.948289e-05
[2155,] 0.0003357330 0.0001484487 4.948288e-05
[2156,] 0.0003373292 0.0001484487 4.948288e-05
[2157,] 0.0001484487 0.0001484487 4.948289e-05
[2158,] 0.0001484487 0.0001506449 4.948291e-05
[2159,] 0.0001484487 0.0001484487 4.948290e-05
[2160,] 0.0001484487 0.0001484487 4.948290e-05
[2161,] 0.0001484487 0.0001484487 4.948290e-05
[2162,] 0.0001484487 0.0001484487 4.948290e-05
[2163,] 0.0001484487 0.0001484487 4.948290e-05
[2164,] 0.0002846228 0.0001484487 4.948288e-05
[2165,] 0.0001484487 0.0001484487 4.948290e-05
[2166,] 0.0001484487 0.0001484487 4.948290e-05
[2167,] 0.0001484487 0.0001484487 4.948290e-05
[2168,] 0.0001484487 0.0001484487 4.948290e-05
[2169,] 0.0001484487 0.0001484487 4.948290e-05
[2170,] 0.0001484487 0.0001484487 4.948290e-05
[2171,] 0.0002884575 0.0001484487 4.948289e-05
[2172,] 0.0001484487 0.0001484487 4.948290e-05
[2173,] 0.0001484487 0.0001484487 4.948291e-05
[2174,] 0.0001484487 0.0001484487 5.032406e-05
[2175,] 0.0001484487 0.0001484487 5.012415e-05
[2176,] 0.0001484487 0.0001484487 4.948290e-05
[2177,] 0.0001484487 0.0001484487 4.948290e-05
[2178,] 0.0001484487 0.0001484487 4.948290e-05
[2179,] 0.0001575620 0.0001484487 6.726576e-05
[2180,] 0.0001562150 0.0001484487 6.138733e-05
[2181,] 0.0003714120 0.0001484487 5.686919e-05
[2182,] 0.0001484487 0.0001484487 4.948289e-05
[2183,] 0.0005667018 0.0001484487 4.948289e-05
[2184,] 0.0001560186 0.0001484487 6.620657e-05
[2185,] 0.0005559331 0.0001484487 4.948289e-05
[2186,] 0.0005312402 0.0001484487 4.948289e-05
[2187,] 0.0001484487 0.0001484487 4.948289e-05
[2188,] 0.0001484487 0.0001484487 4.948289e-05
[2189,] 0.0001484487 0.0001484487 4.948289e-05
[2190,] 0.0001484487 0.0001484487 4.948289e-05
[2191,] 0.0004656135 0.0002867758 4.948292e-05
[2192,] 0.0001673209 0.0001484487 4.948289e-05
[2193,] 0.0001602179 0.0001484487 6.862720e-05
[2194,] 0.0001484487 0.0001484487 4.948289e-05
[2195,] 0.0001484487 0.0001484487 4.948289e-05
[2196,] 0.0001484487 0.0001484487 4.948289e-05
[2197,] 0.0001484487 0.0001484487 4.948289e-05
[2198,] 0.0001484487 0.0001484487 4.948289e-05
[2199,] 0.0001484487 0.0001484487 4.948289e-05
[2200,] 0.0001484487 0.0001484487 4.948289e-05
[2201,] 0.0001484487 0.0001484487 4.948289e-05
[2202,] 0.0001484487 0.0001484487 4.948289e-05
[2203,] 0.0001484487 0.0001484487 4.948289e-05
[2204,] 0.0001484487 0.0001484487 4.948289e-05
[2205,] 0.0001484487 0.0001484487 4.948289e-05
[2206,] 0.0001484487 0.0001484487 4.948289e-05
[2207,] 0.0001484487 0.0001484487 4.948289e-05
[2208,] 0.0006294577 0.0001484487 6.138786e-05
[2209,] 0.0001484487 0.0001484487 4.948289e-05
[2210,] 0.0001630072 0.0001484487 6.419968e-05
[2211,] 0.0001484487 0.0001484487 4.948289e-05
[2212,] 0.0001646046 0.0001484487 6.488672e-05
[2213,] 0.0001809492 0.0001484487 4.948289e-05
[2214,] 0.0001644494 0.0001484487 6.368877e-05
[2215,] 0.0001484487 0.0001484487 4.948289e-05
[2216,] 0.0001484487 0.0001484487 4.948289e-05
[2217,] 0.0001739882 0.0001484487 4.948289e-05
[2218,] 0.0001484487 0.0001484487 4.948289e-05
[2219,] 0.0001484487 0.0001484487 4.948289e-05
[2220,] 0.0001484487 0.0001508466 4.948290e-05
[2221,] 0.0004931544 0.0001484487 6.903380e-05
[2222,] 0.0001628760 0.0001484487 5.907706e-05
[2223,] 0.0001484487 0.0002372677 4.948291e-05
[2224,] 0.0001484487 0.0001484487 4.948289e-05
[2225,] 0.0002423392 0.0001484487 4.948289e-05
[2226,] 0.0007308673 0.0001571052 4.948290e-05
[2227,] 0.0002867026 0.0001484487 4.948289e-05
[2228,] 0.0004122693 0.0001484487 4.948289e-05
[2229,] 0.0002925459 0.0001484487 4.948289e-05
[2230,] 0.0002936118 0.0001484487 4.948289e-05
[2231,] 0.0003016489 0.0001484487 4.948289e-05
[2232,] 0.0003983696 0.0001484487 4.948289e-05
[2233,] 0.0003032695 0.0001484487 4.948289e-05
[2234,] 0.0003099666 0.0001484487 4.948289e-05
[2235,] 0.0004297216 0.0001484487 4.948289e-05
[2236,] 0.0004245503 0.0001484487 4.948289e-05
[2237,] 0.0001484487 0.0001484487 4.948291e-05
[2238,] 0.0003149754 0.0001484487 4.948289e-05
[2239,] 0.0003045243 0.0001484487 4.948289e-05
[2240,] 0.0003013841 0.0001484487 4.948289e-05
[2241,] 0.0003802105 0.0001484487 4.948289e-05
[2242,] 0.0002404663 0.0001484487 4.948289e-05
[2243,] 0.0001536563 0.0001484487 4.948290e-05
[2244,] 0.0001522296 0.0001484487 4.948290e-05
[2245,] 0.0003941775 0.0001484487 4.948289e-05
[2246,] 0.0002968150 0.0001484487 4.948289e-05
[2247,] 0.0003492570 0.0001484487 4.948289e-05
[2248,] 0.0009292545 0.0001484487 2.405265e-04
[2249,] 0.0001570493 0.0001484487 4.948290e-05
[2250,] 0.0002935736 0.0001484487 4.948289e-05
[2251,] 0.0001869940 0.0001607057 1.148090e-04
[2252,] 0.0002129524 0.0001484487 4.948289e-05
[2253,] 0.0002167884 0.0001484487 4.948289e-05
[2254,] 0.0001503668 0.0001484487 4.948290e-05
[2255,] 0.0001861309 0.0001525638 1.063732e-04
[2256,] 0.0001508228 0.0001484487 4.948290e-05
[2257,] 0.0010403064 0.0001484487 2.649921e-04
[2258,] 0.0002265574 0.0001484487 4.948289e-05
[2259,] 0.0001484487 0.0001484487 4.948289e-05
[2260,] 0.0001884703 0.0001484487 6.786538e-05
[2261,] 0.0002620703 0.0001484487 4.948289e-05
[2262,] 0.0001849117 0.0001595100 1.122613e-04
[2263,] 0.0002880092 0.0001484487 4.948289e-05
[2264,] 0.0002950337 0.0001484487 4.948289e-05
[2265,] 0.0001484487 0.0001484487 4.948290e-05
[2266,] 0.0001528928 0.0001484487 4.948290e-05
[2267,] 0.0006401182 0.0001484487 1.850908e-04
[2268,] 0.0001575460 0.0001484487 4.948290e-05
[2269,] 0.0002252261 0.0001605050 1.433761e-04
[2270,] 0.0001484487 0.0001553478 4.948290e-05
[2271,] 0.0001484487 0.0001484487 4.948290e-05
[2272,] 0.0004342573 0.0001484487 5.319297e-05
[2273,] 0.0001519348 0.0001484487 4.948290e-05
[2274,] 0.0001484487 0.0001484487 4.948290e-05
[2275,] 0.0001484487 0.0001484487 4.948290e-05
[2276,] 0.0001484487 0.0001484487 4.948290e-05
[2277,] 0.0001567609 0.0001484487 4.948289e-05
[2278,] 0.0001484487 0.0001484487 4.948289e-05
[2279,] 0.0001484487 0.0004289075 1.743611e-04
[2280,] 0.0001484487 0.0001538135 4.948291e-05
[2281,] 0.0001549125 0.0001484487 4.948289e-05
[2282,] 0.0001484487 0.0001484487 4.948289e-05
[2283,] 0.0001810184 0.0001484487 4.948289e-05
[2284,] 0.0001901113 0.0001484487 4.948289e-05
[2285,] 0.0001812668 0.0001484487 4.948290e-05
[2286,] 0.0001484487 0.0001640812 4.948291e-05
[2287,] 0.0001484487 0.0001484487 4.948289e-05
[2288,] 0.0001484487 0.0001807994 4.948292e-05
[2289,] 0.0001484487 0.0001484487 4.948290e-05
[2290,] 0.0001484487 0.0001781838 4.948292e-05
[2291,] 0.0001484487 0.0001677496 4.948292e-05
[2292,] 0.0001484487 0.0001670888 4.948292e-05
[2293,] 0.0001484487 0.0001663206 4.948292e-05
[2294,] 0.0001484487 0.0001484487 4.948290e-05
[2295,] 0.0001484487 0.0001750731 4.948292e-05
[2296,] 0.0001484487 0.0001484487 4.948291e-05
[2297,] 0.0001484487 0.0001484487 4.948290e-05
[2298,] 0.0001484487 0.0001484487 4.948290e-05
[2299,] 0.0001484487 0.0001484487 4.948291e-05
[2300,] 0.0001484487 0.0001484487 4.948290e-05
[2301,] 0.0001484487 0.0001484487 4.948289e-05
[2302,] 0.0001484487 0.0001484487 4.948289e-05
[2303,] 0.0001484487 0.0001647944 4.948293e-05
[2304,] 0.0001484487 0.0004677194 8.105054e-05
[2305,] 0.0001484487 0.0001484487 4.948291e-05
[2306,] 0.0001484487 0.0001484487 4.948289e-05
[2307,] 0.0001484487 0.0001484487 4.948290e-05
[2308,] 0.0001484487 0.0001484487 4.948289e-05
[2309,] 0.0001484487 0.0001484487 4.948290e-05
[2310,] 0.0001484487 0.0001484487 4.948290e-05
[2311,] 0.0001484487 0.0001484487 4.948290e-05
[2312,] 0.0001555593 0.0001938974 4.948292e-05
[2313,] 0.0001484487 0.0001484487 4.948290e-05
[2314,] 0.0001507770 0.0001484487 4.948290e-05
[2315,] 0.0001484487 0.0001484487 4.948290e-05
[2316,] 0.0001484487 0.0001506305 4.948291e-05
[2317,] 0.0001484487 0.0001767198 4.948291e-05
[2318,] 0.0001484487 0.0001484487 4.948290e-05
[2319,] 0.0001484487 0.0001484487 4.948290e-05
[2320,] 0.0001484487 0.0001484487 4.948289e-05
[2321,] 0.0001484487 0.0001484487 4.948289e-05
[2322,] 0.0001484487 0.0001484487 4.948289e-05
[2323,] 0.0001484487 0.0001484487 4.948291e-05
[2324,] 0.0001484487 0.0001484487 4.948289e-05
[2325,] 0.0001484487 0.0001484487 4.948290e-05
[2326,] 0.0001484487 0.0001484487 4.948289e-05
[2327,] 0.0001484487 0.0002313767 5.330989e-05
[2328,] 0.0001484487 0.0001484487 4.948290e-05
[2329,] 0.0001484487 0.0001484487 4.948290e-05
[2330,] 0.0001484487 0.0001885161 4.948291e-05
[2331,] 0.0001484487 0.0001484487 4.948289e-05
[2332,] 0.0001484487 0.0001504753 4.948291e-05
[2333,] 0.0001484487 0.0001484487 4.948289e-05
[2334,] 0.0001484487 0.0002207609 1.259245e-04
[2335,] 0.0001484487 0.0002225697 1.198332e-04
[2336,] 0.0001484487 0.0002050718 9.335615e-05
[2337,] 0.0001484487 0.0001494803 7.171161e-05
[2338,] 0.0001484487 0.0002460237 4.948295e-05
[2339,] 0.0001484487 0.0001719426 4.948292e-05
[2340,] 0.0001484487 0.0001484487 4.948291e-05
[2341,] 0.0001484487 0.0001484487 4.948291e-05
[2342,] 0.0001484487 0.0002036211 4.948294e-05
[2343,] 0.0001484487 0.0001484487 4.948289e-05
[2344,] 0.0001484487 0.0001484487 4.948291e-05
[2345,] 0.0001484487 0.0001484487 4.948291e-05
[2346,] 0.0001484487 0.0001484487 4.948290e-05
[2347,] 0.0001682147 0.0001484487 4.948290e-05
[2348,] 0.0002092146 0.0002178656 4.948292e-05
[2349,] 0.0003258839 0.0001642571 4.948290e-05
[2350,] 0.0001484487 0.0001485849 4.948290e-05
[2351,] 0.0001484487 0.0001640487 4.948291e-05
[2352,] 0.0002266149 0.0001484487 4.948290e-05
[2353,] 0.0001484487 0.0001484487 4.948289e-05
[2354,] 0.0001484487 0.0001484487 4.948289e-05
[2355,] 0.0002185520 0.0001508903 4.948290e-05
[2356,] 0.0001484487 0.0001484487 4.948289e-05
[2357,] 0.0001484487 0.0001484487 4.948288e-05
[2358,] 0.0001484487 0.0001484487 4.948290e-05
[2359,] 0.0002671746 0.0001484487 4.948290e-05
[2360,] 0.0001484487 0.0001490055 4.948290e-05
[2361,] 0.0001484487 0.0001484487 4.948289e-05
[2362,] 0.0001484487 0.0001484487 4.948290e-05
[2363,] 0.0002395408 0.0001484487 4.948290e-05
[2364,] 0.0001484487 0.0001484487 4.948290e-05
[2365,] 0.0001538743 0.0001531897 4.948291e-05
[2366,] 0.0001944320 0.0002053383 4.948291e-05
[2367,] 0.0001484487 0.0001805811 4.948290e-05
[2368,] 0.0001484487 0.0001484487 4.948289e-05
[2369,] 0.0001484487 0.0001484487 4.948290e-05
[2370,] 0.0002855022 0.0001484487 4.948290e-05
[2371,] 0.0001484487 0.0001484487 4.948291e-05
[2372,] 0.0001484487 0.0001484487 4.948290e-05
[2373,] 0.0001484487 0.0001484487 4.948290e-05
[2374,] 0.0001717368 0.0001484487 4.948290e-05
[2375,] 0.0001484487 0.0001484487 4.948290e-05
[2376,] 0.0001484487 0.0001484487 4.948289e-05
[2377,] 0.0001484487 0.0001484487 4.948289e-05
[2378,] 0.0002088198 0.0001484487 4.948289e-05
[2379,] 0.0001484487 0.0001484487 4.948289e-05
[2380,] 0.0001484487 0.0001484487 4.948289e-05
[2381,] 0.0001484487 0.0001484487 4.948289e-05
[2382,] 0.0001484487 0.0001484487 4.948289e-05
[2383,] 0.0001484487 0.0001484487 4.948290e-05
[2384,] 0.0001484487 0.0001484487 4.948290e-05
[2385,] 0.0001484487 0.0001484487 4.948290e-05
[2386,] 0.0001484487 0.0001484487 4.948290e-05
[2387,] 0.0001484487 0.0001537348 4.948291e-05
[2388,] 0.0001484487 0.0001484487 4.948290e-05
[2389,] 0.0001484487 0.0001484487 4.948289e-05
[2390,] 0.0001484487 0.0001484487 4.948290e-05
[2391,] 0.0001484487 0.0001484487 4.948289e-05
[2392,] 0.0001484487 0.0001484487 4.948289e-05
[2393,] 0.0001484487 0.0001484487 4.948289e-05
[2394,] 0.0001484487 0.0001484487 4.948290e-05
[2395,] 0.0001484487 0.0001484487 4.948290e-05
[2396,] 0.0002184843 0.0001484487 4.948290e-05
[2397,] 0.0001484487 0.0001484487 4.948289e-05
[2398,] 0.0001484487 0.0001484487 4.948288e-05
[2399,] 0.0001484487 0.0001484487 4.948289e-05
[2400,] 0.0001484487 0.0001484487 4.948289e-05
[2401,] 0.0001484487 0.0001484487 4.948290e-05
[2402,] 0.0001484487 0.0001484487 4.948290e-05
[2403,] 0.0001484487 0.0001484487 4.948289e-05
[2404,] 0.0001484487 0.0001484487 4.948290e-05
[2405,] 0.0001484487 0.0001484487 4.948290e-05
[2406,] 0.0001484487 0.0001484487 4.948290e-05
[2407,] 0.0001484487 0.0001484487 4.948290e-05
[2408,] 0.0001484487 0.0001484487 4.948290e-05
[2409,] 0.0001484487 0.0001484487 4.948291e-05
[2410,] 0.0001484487 0.0001484487 4.948289e-05
[2411,] 0.0001484487 0.0001484487 4.948290e-05
[2412,] 0.0001484487 0.0001484487 4.948289e-05
[2413,] 0.0001484487 0.0001484487 4.948291e-05
[2414,] 0.0001484487 0.0001484487 4.948289e-05
[2415,] 0.0001484487 0.0001484487 4.948292e-05
[2416,] 0.0001484487 0.0001519684 4.948290e-05
[2417,] 0.0001484487 0.0001484487 4.948290e-05
[2418,] 0.0001484487 0.0001484487 4.948290e-05
[2419,] 0.0001484487 0.0001941653 4.948291e-05
[2420,] 0.0001484487 0.0001484487 4.948288e-05
[2421,] 0.0001484487 0.0002105507 4.948293e-05
[2422,] 0.0001484487 0.0001484487 4.948289e-05
[2423,] 0.0001484487 0.0001484487 4.948289e-05
[2424,] 0.0001484487 0.0002539876 4.948294e-05
[2425,] 0.0001484487 0.0001485389 4.948290e-05
[2426,] 0.0001484487 0.0001923677 4.948292e-05
[2427,] 0.0001484487 0.0002060876 4.948292e-05
[2428,] 0.0001484487 0.0002058189 4.948292e-05
[2429,] 0.0001484487 0.0001484487 4.948290e-05
[2430,] 0.0001484487 0.0002055663 4.948292e-05
[2431,] 0.0001484487 0.0001484487 4.948289e-05
[2432,] 0.0001484487 0.0001484487 4.948289e-05
[2433,] 0.0001673824 0.0001484487 4.948289e-05
[2434,] 0.0001484487 0.0001484487 4.948288e-05
[2435,] 0.0001484487 0.0001484487 4.948288e-05
[2436,] 0.0001484487 0.0001484487 4.948289e-05
[2437,] 0.0001484487 0.0001484487 4.948289e-05
[2438,] 0.0001484487 0.0001484487 4.948289e-05
[2439,] 0.0001484487 0.0001484487 4.948290e-05
[2440,] 0.0001484487 0.0001484487 4.948290e-05
[2441,] 0.0001484487 0.0001484487 4.948289e-05
[2442,] 0.0001484487 0.0001484487 4.948290e-05
[2443,] 0.0001484487 0.0001484487 4.948290e-05
[2444,] 0.0001484487 0.0001484487 4.948288e-05
[2445,] 0.0001484487 0.0001484487 4.948288e-05
[2446,] 0.0001484487 0.0001484487 4.948290e-05
[2447,] 0.0001484487 0.0001484487 4.948290e-05
[2448,] 0.0001484487 0.0001484487 4.948290e-05
[2449,] 0.0001652746 0.0001484487 4.948290e-05
[2450,] 0.0001484487 0.0001642158 4.948291e-05
[2451,] 0.0001484487 0.0001484487 4.948290e-05
[2452,] 0.0001731162 0.0001484487 4.948290e-05
[2453,] 0.0001658266 0.0001484487 4.948290e-05
[2454,] 0.0001484487 0.0001484487 4.948289e-05
[2455,] 0.0001484487 0.0001484487 4.948290e-05
[2456,] 0.0001484487 0.0001484487 4.948289e-05
[2457,] 0.0001645263 0.0001484487 4.948289e-05
[2458,] 0.0001617454 0.0001484487 4.948289e-05
[2459,] 0.0001484487 0.0001484487 4.948289e-05
[2460,] 0.0001484487 0.0001484487 4.948290e-05
[2461,] 0.0001484487 0.0001484487 4.948290e-05
[2462,] 0.0001484487 0.0001484487 4.948290e-05
[2463,] 0.0001484487 0.0001484487 4.948289e-05
[2464,] 0.0001484487 0.0001916261 4.948292e-05
[2465,] 0.0001484487 0.0001484487 4.948290e-05
[2466,] 0.0001484487 0.0001780668 4.948291e-05
[2467,] 0.0001484487 0.0001484487 4.948289e-05
[2468,] 0.0001484487 0.0001484487 4.948290e-05
[2469,] 0.0001484487 0.0001484487 4.948289e-05
[2470,] 0.0001484487 0.0001484487 4.948289e-05
[2471,] 0.0001484487 0.0001484487 4.948290e-05
[2472,] 0.0001484487 0.0001484487 4.948290e-05
[2473,] 0.0001484487 0.0001484487 4.948289e-05
[2474,] 0.0001484487 0.0001484487 4.948289e-05
[2475,] 0.0001484487 0.0001484487 4.948290e-05
[2476,] 0.0001484487 0.0001484487 4.948289e-05
[2477,] 0.0001484487 0.0001546471 4.948291e-05
[2478,] 0.0001484487 0.0001484487 4.948289e-05
[2479,] 0.0001484487 0.0001484487 4.948290e-05
[2480,] 0.0001484487 0.0001530089 4.948290e-05
[2481,] 0.0001484487 0.0001484487 4.948289e-05
[2482,] 0.0001484487 0.0001484487 4.948289e-05
[2483,] 0.0001484487 0.0001484487 4.948290e-05
[2484,] 0.0001484487 0.0001484487 4.948290e-05
[2485,] 0.0001484487 0.0001484487 4.948289e-05
[2486,] 0.0001484487 0.0001484487 4.948289e-05
[2487,] 0.0001484487 0.0001484487 4.948289e-05
[2488,] 0.0001484487 0.0001709614 4.948292e-05
[2489,] 0.0001484487 0.0001516447 5.008080e-05
[2490,] 0.0001484487 0.0001484487 4.948290e-05
[2491,] 0.0001484487 0.0001484487 4.948289e-05
[2492,] 0.0001484487 0.0001484487 4.948291e-05
[2493,] 0.0001484487 0.0001484487 4.948292e-05
[2494,] 0.0001484487 0.0001484487 4.948290e-05
[2495,] 0.0001484487 0.0001577939 4.948291e-05
[2496,] 0.0001484487 0.0001484487 4.948289e-05
[2497,] 0.0001484487 0.0001623391 4.948291e-05
[2498,] 0.0001484487 0.0001484487 4.948289e-05
[2499,] 0.0001484487 0.0001484487 4.948290e-05
[2500,] 0.0001484487 0.0001484487 4.948290e-05
[2501,] 0.0001484487 0.0001484487 4.948289e-05
[2502,] 0.0001484487 0.0001606857 4.948291e-05
[2503,] 0.0001484487 0.0001595020 4.948292e-05
[2504,] 0.0001484487 0.0001484487 4.948290e-05
[2505,] 0.0001484487 0.0001484487 5.727594e-05
[2506,] 0.0001484487 0.0001484487 4.948289e-05
[2507,] 0.0001484487 0.0001484487 4.948290e-05
[2508,] 0.0001721996 0.0001484487 6.717166e-05
[2509,] 0.0001484487 0.0001484487 4.948292e-05
[2510,] 0.0001484487 0.0001484487 4.948291e-05
[2511,] 0.0001484487 0.0001484487 4.948291e-05
[2512,] 0.0001484487 0.0001484487 4.948290e-05
[2513,] 0.0001484487 0.0001484487 4.948290e-05
[2514,] 0.0001484487 0.0001484487 5.130192e-05
[2515,] 0.0001484487 0.0001484487 4.948289e-05
[2516,] 0.0001484487 0.0001484487 4.948290e-05
[2517,] 0.0001484487 0.0001484487 4.948290e-05
[2518,] 0.0001484487 0.0001484487 4.948290e-05
[2519,] 0.0001484487 0.0001484487 4.948292e-05
[2520,] 0.0001484487 0.0001484487 4.948291e-05
[2521,] 0.0001484487 0.0001484487 4.948290e-05
[2522,] 0.0001484487 0.0001484487 4.948289e-05
[2523,] 0.0001484487 0.0001484487 4.948293e-05
[2524,] 0.0001484487 0.0001484487 4.948292e-05
[2525,] 0.0001484487 0.0001489313 4.948293e-05
[2526,] 0.0001484487 0.0001484487 4.948292e-05
[2527,] 0.0001484487 0.0001484487 5.238771e-05
[2528,] 0.0001484487 0.0002054351 5.261003e-05
[2529,] 0.0001738240 0.0001484487 4.948290e-05
[2530,] 0.0001484487 0.0001484487 4.948291e-05
[2531,] 0.0001484487 0.0001484487 4.948289e-05
[2532,] 0.0001484487 0.0001484487 4.948289e-05
[2533,] 0.0001484487 0.0001484487 4.948289e-05
[2534,] 0.0001484487 0.0001484487 4.948289e-05
[2535,] 0.0002788816 0.0001484487 7.531645e-05
[2536,] 0.0001484487 0.0001484487 4.948290e-05
[2537,] 0.0001484487 0.0001484487 4.948289e-05
[2538,] 0.0001484487 0.0001484487 4.948289e-05
[2539,] 0.0001491470 0.0001484487 4.948290e-05
[2540,] 0.0001484487 0.0001484487 4.948289e-05
[2541,] 0.0001484487 0.0001484487 4.948289e-05
[2542,] 0.0001484487 0.0001484487 4.948289e-05
[2543,] 0.0001484487 0.0001484487 4.948289e-05
[2544,] 0.0001484487 0.0001484487 4.948291e-05
[2545,] 0.0001643211 0.0001484487 4.948289e-05
[2546,] 0.0001484487 0.0001545994 4.948291e-05
[2547,] 0.0001484487 0.0004178323 9.732341e-05
[2548,] 0.0001484487 0.0001808424 4.948292e-05
[2549,] 0.0001484487 0.0001484487 4.948289e-05
[2550,] 0.0001484487 0.0001566692 6.694772e-05
[2551,] 0.0001484487 0.0001484487 4.948289e-05
[2552,] 0.0001484487 0.0001484487 4.948290e-05
[2553,] 0.0001484487 0.0001484487 4.948289e-05
[2554,] 0.0001484487 0.0001484487 4.948289e-05
[2555,] 0.0001500611 0.0001484487 4.948289e-05
[2556,] 0.0001484487 0.0001484487 4.948291e-05
[2557,] 0.0001484487 0.0001484487 4.948289e-05
[2558,] 0.0001714473 0.0001484487 7.948701e-05
[2559,] 0.0001484487 0.0001484487 4.948290e-05
[2560,] 0.0003129076 0.0003970295 5.351886e-04
[2561,] 0.0001780895 0.0001484487 8.179432e-05
[2562,] 0.0001484487 0.0001484487 4.948291e-05
[2563,] 0.0001484487 0.0001515235 4.948292e-05
[2564,] 0.0001484487 0.0001484487 4.948292e-05
[2565,] 0.0001758651 0.0004569104 2.719127e-04
[2566,] 0.0001484487 0.0001668808 5.165651e-05
[2567,] 0.0001484487 0.0001484487 4.948292e-05
[2568,] 0.0001484487 0.0001484487 4.948292e-05
[2569,] 0.0001484487 0.0001484487 4.948291e-05
[2570,] 0.0001553548 0.0001484487 4.948290e-05
[2571,] 0.0001670065 0.0001484487 4.948290e-05
[2572,] 0.0001484487 0.0001484487 4.948289e-05
[2573,] 0.0001484487 0.0001484487 4.948290e-05
[2574,] 0.0001484487 0.0001484487 4.948290e-05
[2575,] 0.0001484487 0.0001484487 4.948290e-05
[2576,] 0.0001484487 0.0001922994 4.948292e-05
[2577,] 0.0001484487 0.0001484487 4.948290e-05
[2578,] 0.0001484487 0.0001484487 4.948289e-05
[2579,] 0.0001484487 0.0001484487 4.948290e-05
[2580,] 0.0001484487 0.0001484487 6.212935e-05
[2581,] 0.0001484487 0.0001484487 4.948290e-05
[2582,] 0.0001484487 0.0002064407 4.948291e-05
[2583,] 0.0001484487 0.0002672228 4.948292e-05
[2584,] 0.0001484487 0.0002566353 4.948292e-05
[2585,] 0.0001484487 0.0001484487 4.948289e-05
[2586,] 0.0001484487 0.0001484487 4.948290e-05
[2587,] 0.0001484487 0.0003074388 4.948293e-05
[2588,] 0.0001484487 0.0003157505 4.948293e-05
[2589,] 0.0001484487 0.0002613528 4.948292e-05
[2590,] 0.0001484487 0.0001484487 4.948289e-05
[2591,] 0.0001484487 0.0001524171 4.948292e-05
[2592,] 0.0001484487 0.0002527947 4.948292e-05
[2593,] 0.0001484487 0.0003190172 4.948292e-05
[2594,] 0.0001484487 0.0001484487 4.948290e-05
[2595,] 0.0001484487 0.0001484487 4.948290e-05
[2596,] 0.0001484487 0.0001484487 4.948289e-05
[2597,] 0.0001484487 0.0001484487 4.948290e-05
[2598,] 0.0001484487 0.0001484487 4.948290e-05
[2599,] 0.0001484487 0.0001484487 4.948289e-05
[2600,] 0.0001484487 0.0001484487 4.948289e-05
[2601,] 0.0001484487 0.0001484487 4.948289e-05
[2602,] 0.0001484487 0.0001484487 4.948289e-05
[2603,] 0.0001484487 0.0001484487 4.948290e-05
[2604,] 0.0001484487 0.0001484487 4.948289e-05
[2605,] 0.0001484487 0.0001484487 4.948289e-05
[2606,] 0.0001484487 0.0002699110 4.948291e-05
[2607,] 0.0001484487 0.0001484487 4.948290e-05
[2608,] 0.0001484487 0.0001484487 4.948289e-05
[2609,] 0.0001484487 0.0001484487 4.948289e-05
[2610,] 0.0001484487 0.0002275236 4.948291e-05
[2611,] 0.0001484487 0.0001484487 4.948289e-05
[2612,] 0.0002657986 0.0001484487 4.948290e-05
[2613,] 0.0001484487 0.0001484487 4.948290e-05
[2614,] 0.0001484487 0.0001484487 4.948290e-05
[2615,] 0.0001484487 0.0001484487 4.948288e-05
[2616,] 0.0001484487 0.0001484487 4.948290e-05
[2617,] 0.0001888275 0.0001484487 5.726132e-05
[2618,] 0.0001484487 0.0001484487 4.948290e-05
[2619,] 0.0001484487 0.0001484487 4.948290e-05
[2620,] 0.0001484487 0.0001484487 4.948289e-05
[2621,] 0.0001484487 0.0002256945 4.948291e-05
[2622,] 0.0001484487 0.0001599237 4.948290e-05
[2623,] 0.0001484487 0.0001484487 4.948289e-05
[2624,] 0.0001655151 0.0002073644 4.948290e-05
[2625,] 0.0001484487 0.0001484487 4.948289e-05
[2626,] 0.0001605219 0.0002232976 4.948291e-05
[2627,] 0.0001484487 0.0001846981 4.948290e-05
[2628,] 0.0001484487 0.0002979788 4.948292e-05
[2629,] 0.0001559695 0.0002731277 4.948291e-05
[2630,] 0.0001484487 0.0002407132 4.948292e-05
[2631,] 0.0001484487 0.0001484487 4.948289e-05
[2632,] 0.0001484487 0.0001484487 4.948289e-05
[2633,] 0.0001484487 0.0001501447 4.948291e-05
[2634,] 0.0002411503 0.0002525408 4.948291e-05
[2635,] 0.0001484487 0.0001484487 4.948289e-05
[2636,] 0.0001833373 0.0001941358 4.948290e-05
[2637,] 0.0001904416 0.0001987094 4.948290e-05
[2638,] 0.0001520838 0.0010042391 4.948295e-05
[2639,] 0.0001484487 0.0002207773 4.948291e-05
[2640,] 0.0001484487 0.0001484487 4.948289e-05
[2641,] 0.0001484487 0.0001484487 4.948290e-05
[2642,] 0.0001700151 0.0005899710 4.948294e-05
[2643,] 0.0001640092 0.0006138990 4.948294e-05
[2644,] 0.0001484487 0.0001484487 4.948288e-05
[2645,] 0.0001484487 0.0001484487 4.948290e-05
[2646,] 0.0001484487 0.0001484487 4.948289e-05
[2647,] 0.0001484487 0.0001484487 4.948289e-05
[2648,] 0.0001484487 0.0001484487 4.948288e-05
[2649,] 0.0001484487 0.0001484487 4.948290e-05
[2650,] 0.0001484487 0.0001484487 4.948290e-05
[2651,] 0.0001484487 0.0001484487 4.948290e-05
[2652,] 0.0001484487 0.0001484487 4.948290e-05
[2653,] 0.0003225357 0.0001484487 4.948289e-05
[2654,] 0.0001484487 0.0001484487 4.948289e-05
[2655,] 0.0001484487 0.0001484487 4.948290e-05
[2656,] 0.0001484487 0.0001484487 4.948290e-05
[2657,] 0.0001484487 0.0001484487 4.948289e-05
[2658,] 0.0001484487 0.0001484487 4.948290e-05
[2659,] 0.0001484487 0.0001947059 4.948291e-05
[2660,] 0.0001484487 0.0001484487 4.948289e-05
[2661,] 0.0001484487 0.0002336579 4.948291e-05
[2662,] 0.0001484487 0.0001484487 4.948288e-05
[2663,] 0.0001484487 0.0001484487 4.948290e-05
[2664,] 0.0001484487 0.0001484487 4.948290e-05
[2665,] 0.0001484487 0.0001890898 4.948290e-05
[2666,] 0.0001484487 0.0001484487 4.948289e-05
[2667,] 0.0001484487 0.0001484487 4.948289e-05
[2668,] 0.0001484487 0.0001484487 4.948290e-05
[2669,] 0.0001484487 0.0001484487 4.948290e-05
[2670,] 0.0001484487 0.0001541408 4.948292e-05
[2671,] 0.0001484487 0.0001484487 4.948290e-05
[2672,] 0.0001484487 0.0001484487 4.948290e-05
[2673,] 0.0001484487 0.0001662755 4.948290e-05
[2674,] 0.0003600540 0.0001579953 6.221968e-05
[2675,] 0.0001484487 0.0001484487 4.948290e-05
[2676,] 0.0001484487 0.0001484487 4.948290e-05
[2677,] 0.0001484487 0.0001484487 4.948290e-05
[2678,] 0.0001484487 0.0001759969 4.948291e-05
[2679,] 0.0001484487 0.0001484487 4.948290e-05
[2680,] 0.0001484487 0.0001484487 4.948289e-05
[2681,] 0.0001484487 0.0001484487 4.948288e-05
[2682,] 0.0001484487 0.0001484487 5.004535e-05
[2683,] 0.0001484487 0.0001484487 4.948290e-05
[2684,] 0.0002253224 0.0001484487 5.530511e-05
[2685,] 0.0001601082 0.0001484487 6.218806e-05
[2686,] 0.0001484487 0.0001484487 4.948290e-05
[2687,] 0.0001484487 0.0001484487 4.948289e-05
[2688,] 0.0001484487 0.0001484487 4.948290e-05
[2689,] 0.0001484487 0.0001484487 4.948289e-05
[2690,] 0.0001597942 0.0001484487 6.513353e-05
[2691,] 0.0002086678 0.0001496830 9.772442e-05
[2692,] 0.0001484487 0.0001484487 4.948290e-05
[2693,] 0.0001484487 0.0001484487 4.948291e-05
[2694,] 0.0001484487 0.0001484487 4.948290e-05
[2695,] 0.0001484487 0.0001484487 4.948290e-05
[2696,] 0.0001484487 0.0001484487 4.948290e-05
[2697,] 0.0001484487 0.0001484487 4.948290e-05
[2698,] 0.0001484487 0.0001484487 4.948290e-05
[2699,] 0.0001484487 0.0001484487 4.948290e-05
[2700,] 0.0001484487 0.0001484487 4.948289e-05
[2701,] 0.0001484487 0.0001484487 4.948290e-05
[2702,] 0.0001484487 0.0001484487 4.948290e-05
[2703,] 0.0001484487 0.0001484487 4.948290e-05
[2704,] 0.0001484487 0.0001484487 4.948289e-05
[2705,] 0.0001484487 0.0001484487 4.948291e-05
[2706,] 0.0001484487 0.0001484487 4.948290e-05
[2707,] 0.0001484487 0.0001768584 4.948292e-05
[2708,] 0.0001484487 0.0001484487 4.948290e-05
[2709,] 0.0001484487 0.0001484487 4.948290e-05
[2710,] 0.0001484487 0.0001484487 4.948290e-05
[2711,] 0.0004452984 0.0001484487 1.706071e-04
[2712,] 0.0001484487 0.0001484487 4.948290e-05
[2713,] 0.0001484487 0.0001484487 4.948290e-05
[2714,] 0.0001484487 0.0001484487 4.948291e-05
[2715,] 0.0001484487 0.0001484487 4.948290e-05
[2716,] 0.0001484487 0.0001568250 4.948290e-05
[2717,] 0.0001484487 0.0001484487 4.948290e-05
[2718,] 0.0001484487 0.0001484487 4.948290e-05
[2719,] 0.0001484487 0.0001652845 4.948291e-05
[2720,] 0.0001484487 0.0002496884 8.231103e-05
[2721,] 0.0001484487 0.0001484487 4.948290e-05
[2722,] 0.0001484487 0.0001952754 4.948293e-05
[2723,] 0.0001484487 0.0001484487 4.948289e-05
[2724,] 0.0001484487 0.0001484487 4.948291e-05
[2725,] 0.0001484487 0.0001484487 4.948290e-05
[2726,] 0.0001484487 0.0001484487 4.948290e-05
[2727,] 0.0001484487 0.0001484487 4.948290e-05
[2728,] 0.0001484487 0.0001539906 4.948291e-05
[2729,] 0.0001484487 0.0003463244 4.948295e-05
[2730,] 0.0001484487 0.0001484487 4.948290e-05
[2731,] 0.0001484487 0.0001894934 4.948292e-05
[2732,] 0.0001484487 0.0006131180 4.948297e-05
[2733,] 0.0001484487 0.0001484487 4.948289e-05
[2734,] 0.0001484487 0.0001484487 4.948289e-05
[2735,] 0.0001484487 0.0001484487 4.948289e-05
[2736,] 0.0001484487 0.0001640733 4.948291e-05
[2737,] 0.0001484487 0.0003544361 8.249139e-05
[2738,] 0.0001484487 0.0001729296 4.948292e-05
[2739,] 0.0001484487 0.0001484487 4.948290e-05
[2740,] 0.0001484487 0.0001909760 5.125955e-05
[2741,] 0.0001484487 0.0001484487 4.948290e-05
[2742,] 0.0003113108 0.0001484487 7.088068e-05
[2743,] 0.0003093849 0.0001484487 1.200704e-04
[2744,] 0.0001484487 0.0001484487 4.948290e-05
[2745,] 0.0001484487 0.0001484487 4.948290e-05
[2746,] 0.0001484487 0.0003024008 4.948295e-05
[2747,] 0.0001484487 0.0001484487 4.948293e-05
[2748,] 0.0001484487 0.0002635865 8.016879e-05
[2749,] 0.0001660434 0.0001484487 4.948289e-05
[2750,] 0.0002095755 0.0001524840 4.948290e-05
[2751,] 0.0002188914 0.0001484487 5.220223e-05
[2752,] 0.0001923408 0.0001484487 4.948289e-05
[2753,] 0.0001484487 0.0001484487 4.948290e-05
[2754,] 0.0001484487 0.0001484487 4.948290e-05
[2755,] 0.0001484487 0.0001484487 4.948289e-05
[2756,] 0.0001484487 0.0001682466 6.562355e-05
[2757,] 0.0004615471 0.0001484487 1.372474e-04
[2758,] 0.0001484487 0.0001484487 4.948290e-05
[2759,] 0.0003291621 0.0001484487 8.979596e-05
[2760,] 0.0010139239 0.0001522679 6.232838e-04
[2761,] 0.0002760501 0.0001484487 1.025651e-04
[2762,] 0.0001484487 0.0001484487 4.948290e-05
[2763,] 0.0001484487 0.0001619713 4.948291e-05
[2764,] 0.0002843746 0.0001484487 6.872181e-05
[2765,] 0.0002729725 0.0001484487 6.057138e-05
[2766,] 0.0001484487 0.0001915020 4.948293e-05
[2767,] 0.0001484487 0.0001484487 4.948290e-05
[2768,] 0.0001484487 0.0001532109 4.948292e-05
[2769,] 0.0007951208 0.0001484487 3.446985e-04
[2770,] 0.0001484487 0.0001484487 4.948289e-05
[2771,] 0.0001484487 0.0001484487 4.948290e-05
[2772,] 0.0011384784 0.0001484487 3.901997e-04
[2773,] 0.0001835425 0.0001772954 1.341152e-04
[2774,] 0.0001975252 0.0001484487 7.420512e-05
[2775,] 0.0001684918 0.0001484487 6.209493e-05
[2776,] 0.0001484487 0.0001484487 7.060155e-05
[2777,] 0.0001484487 0.0001484487 4.948289e-05
[2778,] 0.0001484487 0.0001484487 4.948290e-05
[2779,] 0.0001668128 0.0001541719 7.936321e-05
[2780,] 0.0005174914 0.0001526905 3.560154e-04
[2781,] 0.0001797981 0.0001887270 1.376409e-04
[2782,] 0.0002004468 0.0001484487 4.948289e-05
[2783,] 0.0001892221 0.0001484487 7.906180e-05
[2784,] 0.0001484487 0.0001484487 4.948292e-05
[2785,] 0.0008895772 0.0001484487 2.993438e-04
[2786,] 0.0008184475 0.0001484487 2.537552e-04
[2787,] 0.0001484487 0.0001509913 6.570201e-05
[2788,] 0.0001484487 0.0001484487 4.948290e-05
[2789,] 0.0008855065 0.0001484487 4.462120e-04
[2790,] 0.0001484487 0.0001484487 4.948292e-05
[2791,] 0.0001484487 0.0001722736 4.948293e-05
[2792,] 0.0006688526 0.0001484487 1.422731e-04
[2793,] 0.0005841844 0.0001484487 1.330158e-04
[2794,] 0.0003719026 0.0001484487 2.028987e-04
[2795,] 0.0002958084 0.0001484487 5.672318e-05
[2796,] 0.0004587271 0.0001484487 8.907030e-05
[2797,] 0.0001484487 0.0001750411 4.948293e-05
[2798,] 0.0001484487 0.0003168983 1.538306e-04
[2799,] 0.0001484487 0.0001484487 4.948290e-05
[2800,] 0.0005230611 0.0001484487 1.049526e-04
[2801,] 0.0001484487 0.0001484487 4.948290e-05
[2802,] 0.0001698298 0.0001920336 1.340616e-04
[2803,] 0.0001484487 0.0001681542 4.948292e-05
[2804,] 0.0001484487 0.0001484487 4.948290e-05
[2805,] 0.0001484487 0.0001484487 5.210047e-05
[2806,] 0.0001484487 0.0001484487 4.948289e-05
[2807,] 0.0001729047 0.0002666670 1.859661e-04
[2808,] 0.0001704128 0.0002638823 1.807650e-04
[2809,] 0.0001522798 0.0001484487 4.948289e-05
[2810,] 0.0004206246 0.0001484487 1.071715e-04
[2811,] 0.0001484487 0.0001484487 4.948290e-05
[2812,] 0.0001484487 0.0001484487 4.948290e-05
[2813,] 0.0006810246 0.0001484487 1.515811e-04
[2814,] 0.0009203657 0.0001856601 8.432058e-04
[2815,] 0.0005359663 0.0001484487 1.293800e-04
[2816,] 0.0001874541 0.0001484487 4.948289e-05
[2817,] 0.0001484487 0.0001484487 4.948290e-05
[2818,] 0.0006626131 0.0001484487 1.723907e-04
[2819,] 0.0001484487 0.0003005733 4.948295e-05
[2820,] 0.0001484487 0.0004512335 1.750070e-04
[2821,] 0.0001484487 0.0001484487 4.948290e-05
[2822,] 0.0001484487 0.0001484487 4.948290e-05
[2823,] 0.0001484487 0.0002751275 4.948292e-05
[2824,] 0.0001484487 0.0002940529 4.948293e-05
[2825,] 0.0006359414 0.0001484487 2.995115e-04
[2826,] 0.0001484487 0.0001484487 4.948290e-05
[2827,] 0.0001484487 0.0002946542 1.417154e-04
[2828,] 0.0002542745 0.0002490648 2.723833e-04
[2829,] 0.0001484487 0.0003150801 1.577048e-04
[2830,] 0.0001484487 0.0004542080 1.077664e-04
[2831,] 0.0001484487 0.0002840917 1.333268e-04
[2832,] 0.0001484487 0.0001484487 4.948289e-05
[2833,] 0.0001484487 0.0003052072 4.948293e-05
[2834,] 0.0001484487 0.0004113948 1.787407e-04
[2835,] 0.0001484487 0.0004230494 1.897238e-04
[2836,] 0.0001484487 0.0008210170 3.151562e-04
[2837,] 0.0004425578 0.0001484487 1.182223e-04
[2838,] 0.0001484487 0.0001484487 4.948290e-05
[2839,] 0.0001484487 0.0001484487 4.948290e-05
[2840,] 0.0001484487 0.0001484487 4.948290e-05
[2841,] 0.0001484487 0.0001847583 4.948291e-05
[2842,] 0.0001484487 0.0001924239 5.350041e-05
[2843,] 0.0001484487 0.0002000633 4.948291e-05
[2844,] 0.0001484487 0.0001964117 5.314341e-05
[2845,] 0.0001484487 0.0002154488 5.735247e-05
[2846,] 0.0001484487 0.0002188867 6.438044e-05
[2847,] 0.0001484487 0.0001760166 4.948290e-05
[2848,] 0.0001484487 0.0001911592 4.948291e-05
[2849,] 0.0001484487 0.0002206866 6.664178e-05
[2850,] 0.0001484487 0.0001854211 4.948291e-05
[2851,] 0.0001484487 0.0001857260 4.948291e-05
[2852,] 0.0001484487 0.0001484487 4.948291e-05
[2853,] 0.0001484487 0.0001880326 4.948291e-05
[2854,] 0.0001484487 0.0001897492 4.948291e-05
[2855,] 0.0001484487 0.0001872142 4.948291e-05
[2856,] 0.0001484487 0.0001874560 4.948291e-05
[2857,] 0.0001484487 0.0001879434 4.948291e-05
[2858,] 0.0001484487 0.0001959750 4.948291e-05
[2859,] 0.0001484487 0.0001741903 4.948290e-05
[2860,] 0.0001484487 0.0001808596 4.948290e-05
[2861,] 0.0004951307 0.0001484487 2.348222e-04
[2862,] 0.0001484487 0.0001906953 4.948291e-05
[2863,] 0.0001484487 0.0001484487 4.948290e-05
[2864,] 0.0001484487 0.0001637048 5.236988e-05
[2865,] 0.0005222250 0.0001484487 1.515845e-04
[2866,] 0.0001484487 0.0001909602 4.948291e-05
[2867,] 0.0001484487 0.0001838534 4.948290e-05
[2868,] 0.0001484487 0.0001810450 4.948290e-05
[2869,] 0.0001484487 0.0001858017 4.948291e-05
[2870,] 0.0001484487 0.0001812592 4.948290e-05
[2871,] 0.0001484487 0.0001795601 4.948290e-05
[2872,] 0.0001484487 0.0001922210 4.948291e-05
[2873,] 0.0005078551 0.0001484487 2.323027e-04
[2874,] 0.0004902811 0.0001484487 2.240766e-04
[2875,] 0.0001484487 0.0002011488 4.948291e-05
[2876,] 0.0005937588 0.0001484487 1.622212e-04
[2877,] 0.0001484487 0.0001868452 4.948291e-05
[2878,] 0.0001484487 0.0001856594 4.948290e-05
[2879,] 0.0001484487 0.0001797890 8.059198e-05
[2880,] 0.0001484487 0.0001861263 4.948291e-05
[2881,] 0.0001484487 0.0001484487 4.948290e-05
[2882,] 0.0001484487 0.0001819720 4.948292e-05
[2883,] 0.0001484487 0.0002020011 4.948291e-05
[2884,] 0.0006584983 0.0001484487 1.897226e-04
[2885,] 0.0001484487 0.0001484487 4.948290e-05
[2886,] 0.0007424487 0.0001484487 2.197680e-04
[2887,] 0.0001484487 0.0001484487 4.948290e-05
```
