## Supplementary material for "Characterization of shared and ancestry-specific signals driving complex traits using multi-ancestry fine-mapping": s1_data.bim

```
1	chr1:108475648:CT:C	0	108475648	C	CT
1	chr1:108475651:T:C	0	108475651	C	T
1	chr1:108475799:C:T	0	108475799	T	C
1	chr1:108475978:C:T	0	108475978	T	C
1	chr1:108476092:A:C	0	108476092	C	A
1	chr1:108476540:G:A	0	108476540	A	G
1	chr1:108477554:A:G	0	108477554	G	A
1	chr1:108478074:A:G	0	108478074	G	A
1	chr1:108478092:C:T	0	108478092	T	C
1	chr1:108478109:T:C	0	108478109	C	T
1	chr1:108480284:A:G	0	108480284	G	A
1	chr1:108480335:T:C	0	108480335	C	T
1	chr1:108480533:C:T	0	108480533	T	C
1	chr1:108480550:C:T	0	108480550	T	C
1	chr1:108480833:T:C	0	108480833	C	T
1	chr1:108481194:A:T	0	108481194	T	A
1	chr1:108482290:G:A	0	108482290	A	G
1	chr1:108483902:A:C	0	108483902	C	A
1	chr1:108484285:C:T	0	108484285	T	C
1	chr1:108484576:A:C	0	108484576	C	A
1	chr1:108484626:C:G	0	108484626	G	C
1	chr1:108484727:C:A	0	108484727	A	C
1	chr1:108484933:A:G	0	108484933	G	A
1	chr1:108485678:T:G	0	108485678	G	T
1	chr1:108485680:A:T	0	108485680	T	A
1	chr1:108486055:T:C	0	108486055	C	T
1	chr1:108486167:T:C	0	108486167	C	T
1	chr1:108486542:C:T	0	108486542	T	C
1	chr1:108486573:C:T	0	108486573	T	C
1	chr1:108486777:T:C	0	108486777	C	T
1	chr1:108486825:G:A	0	108486825	A	G
1	chr1:108487240:C:T	0	108487240	T	C
1	chr1:108487331:G:A	0	108487331	A	G
1	chr1:108487406:G:C	0	108487406	C	G
1	chr1:108487580:A:G	0	108487580	G	A
1	chr1:108487857:G:A	0	108487857	A	G
1	chr1:108488085:C:G	0	108488085	G	C
1	chr1:108491041:GAAC:G	0	108491041	G	GAAC
1	chr1:108491164:G:A	0	108491164	A	G
1	chr1:108491223:G:C	0	108491223	C	G
1	chr1:108491421:A:G	0	108491421	G	A
1	chr1:108492895:TCCAGCATATAAACAGAA:T	0	108492895	T	TCCAGCATATAAACAGAA
1	chr1:108492920:CA:C	0	108492920	C	CA
1	chr1:108493024:C:A	0	108493024	A	C
1	chr1:108493646:A:G	0	108493646	G	A
1	chr1:108494225:C:T	0	108494225	T	C
1	chr1:108494226:A:G	0	108494226	G	A
1	chr1:108494321:A:T	0	108494321	T	A
1	chr1:108494822:C:G	0	108494822	G	C
1	chr1:108495269:T:C	0	108495269	C	T
1	chr1:108495289:G:A	0	108495289	A	G
1	chr1:108496804:C:T	0	108496804	T	C
1	chr1:108497042:C:T	0	108497042	T	C
1	chr1:108497345:G:A	0	108497345	A	G
1	chr1:108498016:A:G	0	108498016	G	A
1	chr1:108498111:T:C	0	108498111	C	T
1	chr1:108498236:A:T	0	108498236	T	A
1	chr1:108499162:C:A	0	108499162	A	C
1	chr1:108499440:C:T	0	108499440	T	C
1	chr1:108499649:A:G	0	108499649	G	A
1	chr1:108500001:T:C	0	108500001	C	T
1	chr1:108501246:G:A	0	108501246	A	G
1	chr1:108501602:A:G	0	108501602	G	A
1	chr1:108502099:A:G	0	108502099	G	A
1	chr1:108503085:G:T	0	108503085	T	G
1	chr1:108503227:T:C	0	108503227	C	T
1	chr1:108503923:T:A	0	108503923	A	T
1	chr1:108504210:A:G	0	108504210	G	A
1	chr1:108504677:C:T	0	108504677	T	C
1	chr1:108504915:T:C	0	108504915	C	T
1	chr1:108507120:G:A	0	108507120	A	G
1	chr1:108507844:A:G	0	108507844	G	A
1	chr1:108508730:T:C	0	108508730	C	T
1	chr1:108509022:A:G	0	108509022	G	A
1	chr1:108509359:A:G	0	108509359	G	A
1	chr1:108509602:G:A	0	108509602	A	G
1	chr1:108509733:T:C	0	108509733	C	T
1	chr1:108510222:C:T	0	108510222	T	C
1	chr1:108510514:T:C	0	108510514	C	T
1	chr1:108510779:T:C	0	108510779	C	T
1	chr1:108510884:T:A	0	108510884	A	T
1	chr1:108511354:T:TC	0	108511354	TC	T
1	chr1:108511439:T:C	0	108511439	C	T
1	chr1:108511669:G:A	0	108511669	A	G
1	chr1:108511688:A:G	0	108511688	G	A
1	chr1:108512260:G:A	0	108512260	A	G
1	chr1:108513403:C:G	0	108513403	G	C
1	chr1:108513687:A:G	0	108513687	G	A
1	chr1:108513848:C:T	0	108513848	T	C
1	chr1:108514863:A:G	0	108514863	G	A
1	chr1:108515166:G:A	0	108515166	A	G
1	chr1:108515209:T:C	0	108515209	C	T
1	chr1:108515769:C:T	0	108515769	T	C
1	chr1:108515880:T:C	0	108515880	C	T
1	chr1:108515952:A:C	0	108515952	C	A
1	chr1:108515968:A:G	0	108515968	G	A
1	chr1:108517429:C:T	0	108517429	T	C
1	chr1:108517617:A:G	0	108517617	G	A
1	chr1:108517738:A:G	0	108517738	G	A
1	chr1:108518261:A:G	0	108518261	G	A
1	chr1:108518324:T:C	0	108518324	C	T
1	chr1:108518327:T:G	0	108518327	G	T
1	chr1:108518358:C:T	0	108518358	T	C
1	chr1:108518641:T:C	0	108518641	C	T
1	chr1:108518702:A:T	0	108518702	T	A
1	chr1:108519384:T:C	0	108519384	C	T
1	chr1:108520636:T:C	0	108520636	C	T
1	chr1:108520779:C:T	0	108520779	T	C
1	chr1:108521404:A:G	0	108521404	G	A
1	chr1:108522031:T:C	0	108522031	C	T
1	chr1:108522427:G:A	0	108522427	A	G
1	chr1:108522524:T:C	0	108522524	C	T
1	chr1:108522649:T:A	0	108522649	A	T
1	chr1:108522657:C:T	0	108522657	T	C
1	chr1:108524872:G:A	0	108524872	A	G
1	chr1:108525170:A:G	0	108525170	G	A
1	chr1:108525731:G:A	0	108525731	A	G
1	chr1:108527234:C:T	0	108527234	T	C
1	chr1:108527410:G:A	0	108527410	A	G
1	chr1:108527567:A:C	0	108527567	C	A
1	chr1:108527873:C:T	0	108527873	T	C
1	chr1:108528095:A:G	0	108528095	G	A
1	chr1:108528431:G:A	0	108528431	A	G
1	chr1:108528709:A:G	0	108528709	G	A
1	chr1:108529190:CATA:C	0	108529190	C	CATA
1	chr1:108529213:T:G	0	108529213	G	T
1	chr1:108529732:A:T	0	108529732	T	A
1	chr1:108530141:C:T	0	108530141	T	C
1	chr1:108530305:T:A	0	108530305	A	T
1	chr1:108530482:C:T	0	108530482	T	C
1	chr1:108530544:T:C	0	108530544	C	T
1	chr1:108530991:C:T	0	108530991	T	C
1	chr1:108531175:A:AT	0	108531175	AT	A
1	chr1:108531728:A:G	0	108531728	G	A
1	chr1:108532056:G:C	0	108532056	C	G
1	chr1:108532183:A:G	0	108532183	G	A
1	chr1:108532569:C:T	0	108532569	T	C
1	chr1:108532939:A:G	0	108532939	G	A
1	chr1:108534084:A:G	0	108534084	G	A
1	chr1:108534401:G:T	0	108534401	T	G
1	chr1:108535853:G:T	0	108535853	T	G
1	chr1:108536014:A:G	0	108536014	G	A
1	chr1:108536062:A:G	0	108536062	G	A
1	chr1:108536354:C:T	0	108536354	T	C
1	chr1:108536411:A:G	0	108536411	G	A
1	chr1:108536462:C:T	0	108536462	T	C
1	chr1:108537591:T:C	0	108537591	C	T
1	chr1:108538346:T:G	0	108538346	G	T
1	chr1:108539824:G:A	0	108539824	A	G
1	chr1:108539998:T:C	0	108539998	C	T
1	chr1:108540138:T:C	0	108540138	C	T
1	chr1:108540522:T:G	0	108540522	G	T
1	chr1:108540655:A:G	0	108540655	G	A
1	chr1:108540918:C:T	0	108540918	T	C
1	chr1:108541640:A:G	0	108541640	G	A
1	chr1:108541780:A:G	0	108541780	G	A
1	chr1:108542594:C:A	0	108542594	A	C
1	chr1:108542727:C:T	0	108542727	T	C
1	chr1:108542835:C:A	0	108542835	A	C
1	chr1:108543898:C:A	0	108543898	A	C
1	chr1:108546847:A:T	0	108546847	T	A
1	chr1:108547370:C:T	0	108547370	T	C
1	chr1:108548930:C:T	0	108548930	T	C
1	chr1:108549877:A:G	0	108549877	G	A
1	chr1:108550765:A:AT	0	108550765	AT	A
1	chr1:108551054:G:A	0	108551054	A	G
1	chr1:108552135:C:T	0	108552135	T	C
1	chr1:108553412:G:A	0	108553412	A	G
1	chr1:108553710:C:T	0	108553710	T	C
1	chr1:108554609:C:T	0	108554609	T	C
1	chr1:108554973:C:T	0	108554973	T	C
1	chr1:108555165:C:T	0	108555165	T	C
1	chr1:108555185:G:A	0	108555185	A	G
1	chr1:108555189:A:G	0	108555189	G	A
1	chr1:108556179:A:G	0	108556179	G	A
1	chr1:108557000:A:G	0	108557000	G	A
1	chr1:108557177:C:T	0	108557177	T	C
1	chr1:108557267:C:G	0	108557267	G	C
1	chr1:108557468:C:T	0	108557468	T	C
1	chr1:108557473:A:G	0	108557473	G	A
1	chr1:108558011:T:C	0	108558011	C	T
1	chr1:108558812:T:A	0	108558812	A	T
1	chr1:108558892:T:C	0	108558892	C	T
1	chr1:108559229:C:T	0	108559229	T	C
1	chr1:108559280:T:C	0	108559280	C	T
1	chr1:108560585:G:T	0	108560585	T	G
1	chr1:108563222:G:A	0	108563222	A	G
1	chr1:108563909:A:G	0	108563909	G	A
1	chr1:108564848:G:C	0	108564848	C	G
1	chr1:108564914:C:T	0	108564914	T	C
1	chr1:108565773:G:A	0	108565773	A	G
1	chr1:108567941:A:G	0	108567941	G	A
1	chr1:108570562:A:G	0	108570562	G	A
1	chr1:108571854:A:G	0	108571854	G	A
1	chr1:108571867:G:A	0	108571867	A	G
1	chr1:108573447:A:G	0	108573447	G	A
1	chr1:108573726:A:G	0	108573726	G	A
1	chr1:108574964:G:A	0	108574964	A	G
1	chr1:108579343:A:T	0	108579343	T	A
1	chr1:108579586:G:A	0	108579586	A	G
1	chr1:108580369:AACCCT:A	0	108580369	A	AACCCT
1	chr1:108580596:G:A	0	108580596	A	G
1	chr1:108580681:AAATTCCCTT:A	0	108580681	A	AAATTCCCTT
1	chr1:108581021:G:A	0	108581021	A	G
1	chr1:108581545:CAG:C	0	108581545	C	CAG
1	chr1:108581962:C:G	0	108581962	G	C
1	chr1:108582004:C:T	0	108582004	T	C
1	chr1:108583531:A:G	0	108583531	G	A
1	chr1:108583602:C:T	0	108583602	T	C
1	chr1:108583777:G:A	0	108583777	A	G
1	chr1:108585023:T:C	0	108585023	C	T
1	chr1:108585908:T:A	0	108585908	A	T
1	chr1:108585944:T:C	0	108585944	C	T
1	chr1:108586168:C:G	0	108586168	G	C
1	chr1:108586282:A:G	0	108586282	G	A
1	chr1:108587975:G:A	0	108587975	A	G
1	chr1:108588401:A:C	0	108588401	C	A
1	chr1:108588976:T:A	0	108588976	A	T
1	chr1:108589417:T:C	0	108589417	C	T
1	chr1:108591069:T:C	0	108591069	C	T
1	chr1:108591217:A:G	0	108591217	G	A
1	chr1:108592945:T:C	0	108592945	C	T
1	chr1:108593247:G:T	0	108593247	T	G
1	chr1:108593414:T:C	0	108593414	C	T
1	chr1:108593987:T:C	0	108593987	C	T
1	chr1:108596045:C:T	0	108596045	T	C
1	chr1:108596473:G:A	0	108596473	A	G
1	chr1:108600471:C:T	0	108600471	T	C
1	chr1:108600835:A:G	0	108600835	G	A
1	chr1:108601245:A:G	0	108601245	G	A
1	chr1:108603332:T:C	0	108603332	C	T
1	chr1:108603600:C:T	0	108603600	T	C
1	chr1:108607803:T:C	0	108607803	C	T
1	chr1:108608098:C:T	0	108608098	T	C
1	chr1:108611149:C:T	0	108611149	T	C
1	chr1:108612352:G:A	0	108612352	A	G
1	chr1:108612638:G:A	0	108612638	A	G
1	chr1:108615535:G:A	0	108615535	A	G
1	chr1:108615544:G:GC	0	108615544	GC	G
1	chr1:108615891:C:T	0	108615891	T	C
1	chr1:108616663:C:T	0	108616663	T	C
1	chr1:108618424:A:G	0	108618424	G	A
1	chr1:108619124:T:C	0	108619124	C	T
1	chr1:108620337:AATTATATACC:A	0	108620337	A	AATTATATACC
1	chr1:108620677:A:T	0	108620677	T	A
1	chr1:108621255:G:A	0	108621255	A	G
1	chr1:108621384:A:G	0	108621384	G	A
1	chr1:108622529:C:T	0	108622529	T	C
1	chr1:108623695:G:T	0	108623695	T	G
1	chr1:108623765:G:A	0	108623765	A	G
1	chr1:108625193:G:A	0	108625193	A	G
1	chr1:108626195:T:C	0	108626195	C	T
1	chr1:108627179:A:G	0	108627179	G	A
1	chr1:108627857:T:C	0	108627857	C	T
1	chr1:108628598:T:G	0	108628598	G	T
1	chr1:108629001:C:T	0	108629001	T	C
1	chr1:108629349:C:G	0	108629349	G	C
1	chr1:108630446:GA:G	0	108630446	G	GA
1	chr1:108630465:AC:A	0	108630465	A	AC
1	chr1:108630541:G:A	0	108630541	A	G
1	chr1:108631972:G:A	0	108631972	A	G
1	chr1:108632055:G:A	0	108632055	A	G
1	chr1:108632774:A:AG	0	108632774	AG	A
1	chr1:108634754:T:C	0	108634754	C	T
1	chr1:108636790:TG:T	0	108636790	T	TG
1	chr1:108637416:A:T	0	108637416	T	A
1	chr1:108642127:C:A	0	108642127	A	C
1	chr1:108642634:TGACTAAA:T	0	108642634	T	TGACTAAA
1	chr1:108642817:G:A	0	108642817	A	G
1	chr1:108643237:T:C	0	108643237	C	T
1	chr1:108644973:T:G	0	108644973	G	T
1	chr1:108645760:G:A	0	108645760	A	G
1	chr1:108646680:CCT:C	0	108646680	C	CCT
1	chr1:108646871:C:G	0	108646871	G	C
1	chr1:108647753:C:T	0	108647753	T	C
1	chr1:108651391:T:C	0	108651391	C	T
1	chr1:108652273:A:G	0	108652273	G	A
1	chr1:108654294:G:A	0	108654294	A	G
1	chr1:108656508:C:T	0	108656508	T	C
1	chr1:108658120:T:C	0	108658120	C	T
1	chr1:108658369:G:A	0	108658369	A	G
1	chr1:108662004:T:C	0	108662004	C	T
1	chr1:108663306:G:T	0	108663306	T	G
1	chr1:108664874:A:T	0	108664874	T	A
1	chr1:108665023:C:T	0	108665023	T	C
1	chr1:108665907:T:TA	0	108665907	TA	T
1	chr1:108666373:T:C	0	108666373	C	T
1	chr1:108666389:A:G	0	108666389	G	A
1	chr1:108668173:T:C	0	108668173	C	T
1	chr1:108668670:G:A	0	108668670	A	G
1	chr1:108669035:G:A	0	108669035	A	G
1	chr1:108669314:G:A	0	108669314	A	G
1	chr1:108671776:A:AC	0	108671776	AC	A
1	chr1:108678631:C:T	0	108678631	T	C
1	chr1:108678990:A:G	0	108678990	G	A
1	chr1:108680870:A:T	0	108680870	T	A
1	chr1:108697441:A:G	0	108697441	G	A
1	chr1:108699047:G:A	0	108699047	A	G
1	chr1:108703248:T:C	0	108703248	C	T
1	chr1:108703606:G:A	0	108703606	A	G
1	chr1:108711470:T:C	0	108711470	C	T
1	chr1:108712044:A:T	0	108712044	T	A
1	chr1:108712050:T:C	0	108712050	C	T
1	chr1:108712891:G:T	0	108712891	T	G
1	chr1:108714547:A:T	0	108714547	T	A
1	chr1:108714845:G:A	0	108714845	A	G
1	chr1:108715125:T:C	0	108715125	C	T
1	chr1:108715528:C:T	0	108715528	T	C
1	chr1:108715655:G:A	0	108715655	A	G
1	chr1:108716136:T:G	0	108716136	G	T
1	chr1:108716296:C:A	0	108716296	A	C
1	chr1:108717559:A:G	0	108717559	G	A
1	chr1:108718699:T:TA	0	108718699	TA	T
1	chr1:108718887:A:G	0	108718887	G	A
1	chr1:108719228:G:A	0	108719228	A	G
1	chr1:108719349:A:G	0	108719349	G	A
1	chr1:108721105:A:G	0	108721105	G	A
1	chr1:108721447:C:T	0	108721447	T	C
1	chr1:108722941:C:T	0	108722941	T	C
1	chr1:108723020:C:T	0	108723020	T	C
1	chr1:108723222:G:T	0	108723222	T	G
1	chr1:108723565:A:G	0	108723565	G	A
1	chr1:108723901:A:G	0	108723901	G	A
1	chr1:108724417:A:G	0	108724417	G	A
1	chr1:108724482:G:A	0	108724482	A	G
1	chr1:108725819:G:A	0	108725819	A	G
1	chr1:108725951:T:C	0	108725951	C	T
1	chr1:108727301:G:A	0	108727301	A	G
1	chr1:108727780:G:A	0	108727780	A	G
1	chr1:108727941:T:C	0	108727941	C	T
1	chr1:108728415:T:C	0	108728415	C	T
1	chr1:108729052:T:A	0	108729052	A	T
1	chr1:108730404:G:T	0	108730404	T	G
1	chr1:108730988:G:A	0	108730988	A	G
1	chr1:108732228:G:A	0	108732228	A	G
1	chr1:108732322:A:C	0	108732322	C	A
1	chr1:108734648:A:G	0	108734648	G	A
1	chr1:108735719:A:G	0	108735719	G	A
1	chr1:108735740:T:C	0	108735740	C	T
1	chr1:108738188:G:A	0	108738188	A	G
1	chr1:108739430:G:C	0	108739430	C	G
1	chr1:108740588:G:A	0	108740588	A	G
1	chr1:108743155:G:A	0	108743155	A	G
1	chr1:108746144:G:A	0	108746144	A	G
1	chr1:108746328:G:A	0	108746328	A	G
1	chr1:108746614:C:A	0	108746614	A	C
1	chr1:108746865:C:T	0	108746865	T	C
1	chr1:108747589:G:C	0	108747589	C	G
1	chr1:108748127:CAACT:C	0	108748127	C	CAACT
1	chr1:108748271:C:T	0	108748271	T	C
1	chr1:108748408:C:G	0	108748408	G	C
1	chr1:108748515:C:T	0	108748515	T	C
1	chr1:108748948:A:G	0	108748948	G	A
1	chr1:108748959:T:C	0	108748959	C	T
1	chr1:108749440:G:A	0	108749440	A	G
1	chr1:108750030:T:C	0	108750030	C	T
1	chr1:108750473:A:G	0	108750473	G	A
1	chr1:108751345:C:T	0	108751345	T	C
1	chr1:108751855:G:T	0	108751855	T	G
1	chr1:108752638:C:G	0	108752638	G	C
1	chr1:108753333:TTA:T	0	108753333	T	TTA
1	chr1:108753349:A:G	0	108753349	G	A
1	chr1:108753487:G:A	0	108753487	A	G
1	chr1:108754190:A:G	0	108754190	G	A
1	chr1:108755634:T:C	0	108755634	C	T
1	chr1:108756831:C:G	0	108756831	G	C
1	chr1:108757202:G:C	0	108757202	C	G
1	chr1:108757316:G:C	0	108757316	C	G
1	chr1:108757546:T:C	0	108757546	C	T
1	chr1:108758079:G:C	0	108758079	C	G
1	chr1:108758120:C:T	0	108758120	T	C
1	chr1:108758184:A:G	0	108758184	G	A
1	chr1:108758252:A:G	0	108758252	G	A
1	chr1:108758397:GC:G	0	108758397	G	GC
1	chr1:108758437:TAGTC:T	0	108758437	T	TAGTC
1	chr1:108758628:G:C	0	108758628	C	G
1	chr1:108759141:C:T	0	108759141	T	C
1	chr1:108759461:G:A	0	108759461	A	G
1	chr1:108760685:A:G	0	108760685	G	A
1	chr1:108761186:G:A	0	108761186	A	G
1	chr1:108761326:TTAGTA:T	0	108761326	T	TTAGTA
1	chr1:108761733:G:A	0	108761733	A	G
1	chr1:108762380:G:T	0	108762380	T	G
1	chr1:108762769:G:A	0	108762769	A	G
1	chr1:108763714:T:C	0	108763714	C	T
1	chr1:108763937:T:G	0	108763937	G	T
1	chr1:108764263:G:T	0	108764263	T	G
1	chr1:108764444:T:C	0	108764444	C	T
1	chr1:108765073:G:A	0	108765073	A	G
1	chr1:108765717:C:T	0	108765717	T	C
1	chr1:108765842:C:T	0	108765842	T	C
1	chr1:108766192:G:A	0	108766192	A	G
1	chr1:108766540:A:G	0	108766540	G	A
1	chr1:108767530:T:C	0	108767530	C	T
1	chr1:108767560:T:C	0	108767560	C	T
1	chr1:108768521:C:T	0	108768521	T	C
1	chr1:108768762:T:C	0	108768762	C	T
1	chr1:108768879:T:G	0	108768879	G	T
1	chr1:108769162:C:T	0	108769162	T	C
1	chr1:108769234:G:T	0	108769234	T	G
1	chr1:108769809:A:G	0	108769809	G	A
1	chr1:108769874:C:T	0	108769874	T	C
1	chr1:108770056:A:G	0	108770056	G	A
1	chr1:108770255:A:G	0	108770255	G	A
1	chr1:108770494:CT:C	0	108770494	C	CT
1	chr1:108770625:G:A	0	108770625	A	G
1	chr1:108770774:TG:T	0	108770774	T	TG
1	chr1:108770882:C:T	0	108770882	T	C
1	chr1:108771026:A:C	0	108771026	C	A
1	chr1:108773772:A:C	0	108773772	C	A
1	chr1:108774560:C:T	0	108774560	T	C
1	chr1:108774974:TCTAC:T	0	108774974	T	TCTAC
1	chr1:108775337:C:T	0	108775337	T	C
1	chr1:108776183:C:T	0	108776183	T	C
1	chr1:108777306:A:G	0	108777306	G	A
1	chr1:108777768:T:C	0	108777768	C	T
1	chr1:108778306:T:G	0	108778306	G	T
1	chr1:108778623:G:A	0	108778623	A	G
1	chr1:108778722:A:T	0	108778722	T	A
1	chr1:108778735:T:C	0	108778735	C	T
1	chr1:108778862:T:A	0	108778862	A	T
1	chr1:108778993:T:C	0	108778993	C	T
1	chr1:108779202:G:T	0	108779202	T	G
1	chr1:108780367:G:A	0	108780367	A	G
1	chr1:108780653:G:A	0	108780653	A	G
1	chr1:108780879:A:G	0	108780879	G	A
1	chr1:108780998:C:T	0	108780998	T	C
1	chr1:108781595:G:A	0	108781595	A	G
1	chr1:108781598:A:T	0	108781598	T	A
1	chr1:108781962:T:C	0	108781962	C	T
1	chr1:108781969:C:T	0	108781969	T	C
1	chr1:108782072:A:G	0	108782072	G	A
1	chr1:108782406:T:C	0	108782406	C	T
1	chr1:108782814:T:C	0	108782814	C	T
1	chr1:108784374:T:C	0	108784374	C	T
1	chr1:108784492:T:C	0	108784492	C	T
1	chr1:108784586:C:T	0	108784586	T	C
1	chr1:108784720:TC:T	0	108784720	T	TC
1	chr1:108784923:G:A	0	108784923	A	G
1	chr1:108785240:G:A	0	108785240	A	G
1	chr1:108785640:C:T	0	108785640	T	C
1	chr1:108786501:C:T	0	108786501	T	C
1	chr1:108787394:G:A	0	108787394	A	G
1	chr1:108787735:T:C	0	108787735	C	T
1	chr1:108789097:A:T	0	108789097	T	A
1	chr1:108789532:CT:C	0	108789532	C	CT
1	chr1:108790152:C:A	0	108790152	A	C
1	chr1:108790954:T:C	0	108790954	C	T
1	chr1:108791705:A:C	0	108791705	C	A
1	chr1:108791924:T:C	0	108791924	C	T
1	chr1:108791983:T:C	0	108791983	C	T
1	chr1:108792740:C:T	0	108792740	T	C
1	chr1:108793098:CTT:C	0	108793098	C	CTT
1	chr1:108793789:G:A	0	108793789	A	G
1	chr1:108793901:C:T	0	108793901	T	C
1	chr1:108794146:T:G	0	108794146	G	T
1	chr1:108794364:T:A	0	108794364	A	T
1	chr1:108794439:T:C	0	108794439	C	T
1	chr1:108797489:G:A	0	108797489	A	G
1	chr1:108797498:TG:T	0	108797498	T	TG
1	chr1:108797805:G:A	0	108797805	A	G
1	chr1:108797982:C:T	0	108797982	T	C
1	chr1:108798565:G:A	0	108798565	A	G
1	chr1:108798669:C:T	0	108798669	T	C
1	chr1:108799026:T:G	0	108799026	G	T
1	chr1:108799150:G:T	0	108799150	T	G
1	chr1:108799673:G:A	0	108799673	A	G
1	chr1:108799758:A:G	0	108799758	G	A
1	chr1:108800094:A:G	0	108800094	G	A
1	chr1:108800572:T:C	0	108800572	C	T
1	chr1:108800804:A:G	0	108800804	G	A
1	chr1:108800851:G:A	0	108800851	A	G
1	chr1:108801219:A:G	0	108801219	G	A
1	chr1:108802254:G:A	0	108802254	A	G
1	chr1:108802300:G:A	0	108802300	A	G
1	chr1:108802362:A:G	0	108802362	G	A
1	chr1:108803093:G:T	0	108803093	T	G
1	chr1:108803302:C:T	0	108803302	T	C
1	chr1:108803529:T:C	0	108803529	C	T
1	chr1:108803544:A:G	0	108803544	G	A
1	chr1:108803796:G:A	0	108803796	A	G
1	chr1:108803918:C:T	0	108803918	T	C
1	chr1:108803975:A:G	0	108803975	G	A
1	chr1:108804176:CATA:C	0	108804176	C	CATA
1	chr1:108804877:C:G	0	108804877	G	C
1	chr1:108805284:G:C	0	108805284	C	G
1	chr1:108805931:A:T	0	108805931	T	A
1	chr1:108806397:T:C	0	108806397	C	T
1	chr1:108806685:A:G	0	108806685	G	A
1	chr1:108807638:G:A	0	108807638	A	G
1	chr1:108807662:C:T	0	108807662	T	C
1	chr1:108807981:C:T	0	108807981	T	C
1	chr1:108808188:G:T	0	108808188	T	G
1	chr1:108808487:A:G	0	108808487	G	A
1	chr1:108808879:A:G	0	108808879	G	A
1	chr1:108809802:C:G	0	108809802	G	C
1	chr1:108810275:C:T	0	108810275	T	C
1	chr1:108810293:G:A	0	108810293	A	G
1	chr1:108810354:G:A	0	108810354	A	G
1	chr1:108810631:A:G	0	108810631	G	A
1	chr1:108811132:C:T	0	108811132	T	C
1	chr1:108812761:A:AT	0	108812761	AT	A
1	chr1:108813194:A:G	0	108813194	G	A
1	chr1:108813277:C:T	0	108813277	T	C
1	chr1:108813332:A:T	0	108813332	T	A
1	chr1:108813594:T:C	0	108813594	C	T
1	chr1:108813611:T:C	0	108813611	C	T
1	chr1:108813638:G:A	0	108813638	A	G
1	chr1:108813783:A:G	0	108813783	G	A
1	chr1:108816336:T:C	0	108816336	C	T
1	chr1:108816672:C:T	0	108816672	T	C
1	chr1:108816868:A:G	0	108816868	G	A
1	chr1:108816880:A:G	0	108816880	G	A
1	chr1:108818061:A:C	0	108818061	C	A
1	chr1:108818086:G:C	0	108818086	C	G
1	chr1:108818096:G:A	0	108818096	A	G
1	chr1:108818187:T:A	0	108818187	A	T
1	chr1:108818610:G:A	0	108818610	A	G
1	chr1:108819435:T:C	0	108819435	C	T
1	chr1:108819543:C:T	0	108819543	T	C
1	chr1:108819923:A:C	0	108819923	C	A
1	chr1:108820200:C:T	0	108820200	T	C
1	chr1:108820453:T:C	0	108820453	C	T
1	chr1:108820518:T:C	0	108820518	C	T
1	chr1:108820610:T:C	0	108820610	C	T
1	chr1:108821065:C:T	0	108821065	T	C
1	chr1:108821308:G:A	0	108821308	A	G
1	chr1:108821365:C:A	0	108821365	A	C
1	chr1:108821495:A:G	0	108821495	G	A
1	chr1:108821540:C:T	0	108821540	T	C
1	chr1:108821767:T:A	0	108821767	A	T
1	chr1:108821842:T:TC	0	108821842	TC	T
1	chr1:108822074:T:C	0	108822074	C	T
1	chr1:108823159:C:T	0	108823159	T	C
1	chr1:108823748:C:T	0	108823748	T	C
1	chr1:108823932:T:C	0	108823932	C	T
1	chr1:108824817:T:C	0	108824817	C	T
1	chr1:108825082:A:G	0	108825082	G	A
1	chr1:108825088:C:T	0	108825088	T	C
1	chr1:108825185:A:T	0	108825185	T	A
1	chr1:108825322:G:A	0	108825322	A	G
1	chr1:108825490:T:C	0	108825490	C	T
1	chr1:108825500:A:T	0	108825500	T	A
1	chr1:108825619:G:A	0	108825619	A	G
1	chr1:108825890:T:C	0	108825890	C	T
1	chr1:108826096:T:C	0	108826096	C	T
1	chr1:108826140:G:T	0	108826140	T	G
1	chr1:108826443:A:G	0	108826443	G	A
1	chr1:108826987:C:A	0	108826987	A	C
1	chr1:108827169:G:A	0	108827169	A	G
1	chr1:108827293:G:T	0	108827293	T	G
1	chr1:108827739:G:A	0	108827739	A	G
1	chr1:108827892:C:T	0	108827892	T	C
1	chr1:108829163:G:A	0	108829163	A	G
1	chr1:108829252:G:T	0	108829252	T	G
1	chr1:108829348:G:GA	0	108829348	GA	G
1	chr1:108829613:G:A	0	108829613	A	G
1	chr1:108829746:A:G	0	108829746	G	A
1	chr1:108830106:A:T	0	108830106	T	A
1	chr1:108830824:G:A	0	108830824	A	G
1	chr1:108830979:C:T	0	108830979	T	C
1	chr1:108831465:G:A	0	108831465	A	G
1	chr1:108831561:G:A	0	108831561	A	G
1	chr1:108831667:G:A	0	108831667	A	G
1	chr1:108831845:T:C	0	108831845	C	T
1	chr1:108832337:A:T	0	108832337	T	A
1	chr1:108832721:G:C	0	108832721	C	G
1	chr1:108833001:T:A	0	108833001	A	T
1	chr1:108833151:A:AG	0	108833151	AG	A
1	chr1:108833433:A:C	0	108833433	C	A
1	chr1:108833531:T:C	0	108833531	C	T
1	chr1:108833917:C:A	0	108833917	A	C
1	chr1:108834431:G:A	0	108834431	A	G
1	chr1:108834448:C:A	0	108834448	A	C
1	chr1:108834661:A:G	0	108834661	G	A
1	chr1:108834712:C:T	0	108834712	T	C
1	chr1:108834814:C:T	0	108834814	T	C
1	chr1:108834915:G:A	0	108834915	A	G
1	chr1:108835693:C:T	0	108835693	T	C
1	chr1:108835718:G:A	0	108835718	A	G
1	chr1:108835866:C:T	0	108835866	T	C
1	chr1:108836500:A:AG	0	108836500	AG	A
1	chr1:108838396:A:C	0	108838396	C	A
1	chr1:108841338:A:G	0	108841338	G	A
1	chr1:108841814:C:T	0	108841814	T	C
1	chr1:108841890:G:A	0	108841890	A	G
1	chr1:108842227:A:G	0	108842227	G	A
1	chr1:108842841:A:C	0	108842841	C	A
1	chr1:108843552:A:G	0	108843552	G	A
1	chr1:108844056:CTG:C	0	108844056	C	CTG
1	chr1:108844110:C:T	0	108844110	T	C
1	chr1:108844135:G:A	0	108844135	A	G
1	chr1:108844462:A:G	0	108844462	G	A
1	chr1:108845054:G:A	0	108845054	A	G
1	chr1:108845099:A:G	0	108845099	G	A
1	chr1:108845576:C:A	0	108845576	A	C
1	chr1:108845658:A:G	0	108845658	G	A
1	chr1:108846034:G:A	0	108846034	A	G
1	chr1:108846179:G:A	0	108846179	A	G
1	chr1:108846399:C:T	0	108846399	T	C
1	chr1:108846620:G:A	0	108846620	A	G
1	chr1:108846959:A:G	0	108846959	G	A
1	chr1:108847322:C:T	0	108847322	T	C
1	chr1:108848230:C:A	0	108848230	A	C
1	chr1:108848362:A:G	0	108848362	G	A
1	chr1:108848405:T:C	0	108848405	C	T
1	chr1:108848452:T:C	0	108848452	C	T
1	chr1:108849339:T:G	0	108849339	G	T
1	chr1:108850093:A:C	0	108850093	C	A
1	chr1:108850215:C:T	0	108850215	T	C
1	chr1:108850231:C:T	0	108850231	T	C
1	chr1:108850279:G:A	0	108850279	A	G
1	chr1:108850680:C:T	0	108850680	T	C
1	chr1:108851942:T:C	0	108851942	C	T
1	chr1:108851971:A:C	0	108851971	C	A
1	chr1:108851987:T:A	0	108851987	A	T
1	chr1:108852356:G:A	0	108852356	A	G
1	chr1:108852483:C:T	0	108852483	T	C
1	chr1:108852814:G:A	0	108852814	A	G
1	chr1:108853213:G:A	0	108853213	A	G
1	chr1:108853458:C:T	0	108853458	T	C
1	chr1:108853559:A:G	0	108853559	G	A
1	chr1:108853754:C:T	0	108853754	T	C
1	chr1:108854216:C:T	0	108854216	T	C
1	chr1:108854286:A:G	0	108854286	G	A
1	chr1:108854507:G:A	0	108854507	A	G
1	chr1:108854509:C:T	0	108854509	T	C
1	chr1:108854607:C:A	0	108854607	A	C
1	chr1:108855303:G:C	0	108855303	C	G
1	chr1:108855642:T:C	0	108855642	C	T
1	chr1:108855741:A:G	0	108855741	G	A
1	chr1:108855998:C:T	0	108855998	T	C
1	chr1:108856082:A:G	0	108856082	G	A
1	chr1:108856085:A:T	0	108856085	T	A
1	chr1:108856363:A:C	0	108856363	C	A
1	chr1:108856401:C:T	0	108856401	T	C
1	chr1:108856622:G:A	0	108856622	A	G
1	chr1:108856921:A:G	0	108856921	G	A
1	chr1:108857022:T:C	0	108857022	C	T
1	chr1:108857312:T:C	0	108857312	C	T
1	chr1:108857424:A:C	0	108857424	C	A
1	chr1:108857768:T:C	0	108857768	C	T
1	chr1:108857829:G:A	0	108857829	A	G
1	chr1:108857867:T:C	0	108857867	C	T
1	chr1:108858017:G:T	0	108858017	T	G
1	chr1:108858479:G:A	0	108858479	A	G
1	chr1:108858877:T:C	0	108858877	C	T
1	chr1:108859002:T:C	0	108859002	C	T
1	chr1:108859032:C:T	0	108859032	T	C
1	chr1:108859132:TA:T	0	108859132	T	TA
1	chr1:108859281:G:C	0	108859281	C	G
1	chr1:108859394:G:A	0	108859394	A	G
1	chr1:108859958:C:A	0	108859958	A	C
1	chr1:108860209:G:T	0	108860209	T	G
1	chr1:108860244:C:T	0	108860244	T	C
1	chr1:108860321:C:T	0	108860321	T	C
1	chr1:108861273:A:G	0	108861273	G	A
1	chr1:108861508:T:A	0	108861508	A	T
1	chr1:108861579:T:G	0	108861579	G	T
1	chr1:108861660:T:C	0	108861660	C	T
1	chr1:108861746:C:T	0	108861746	T	C
1	chr1:108861760:C:T	0	108861760	T	C
1	chr1:108861832:G:A	0	108861832	A	G
1	chr1:108862004:T:C	0	108862004	C	T
1	chr1:108862017:C:T	0	108862017	T	C
1	chr1:108862078:G:A	0	108862078	A	G
1	chr1:108862254:T:C	0	108862254	C	T
1	chr1:108862362:AC:A	0	108862362	A	AC
1	chr1:108862485:A:T	0	108862485	T	A
1	chr1:108862529:T:C	0	108862529	C	T
1	chr1:108862740:G:A	0	108862740	A	G
1	chr1:108862883:T:C	0	108862883	C	T
1	chr1:108863334:G:T	0	108863334	T	G
1	chr1:108863349:C:T	0	108863349	T	C
1	chr1:108863481:C:T	0	108863481	T	C
1	chr1:108863763:G:A	0	108863763	A	G
1	chr1:108864003:A:G	0	108864003	G	A
1	chr1:108865090:T:A	0	108865090	A	T
1	chr1:108865108:C:T	0	108865108	T	C
1	chr1:108865407:A:C	0	108865407	C	A
1	chr1:108867347:C:T	0	108867347	T	C
1	chr1:108869264:C:A	0	108869264	A	C
1	chr1:108871741:G:A	0	108871741	A	G
1	chr1:108872337:C:T	0	108872337	T	C
1	chr1:108873603:T:C	0	108873603	C	T
1	chr1:108873898:A:ATTTTTCTTTTTCT	0	108873898	ATTTTTCTTTTTCT	A
1	chr1:108875055:C:A	0	108875055	A	C
1	chr1:108875059:A:C	0	108875059	C	A
1	chr1:108875110:A:G	0	108875110	G	A
1	chr1:108876681:C:T	0	108876681	T	C
1	chr1:108876973:CG:C	0	108876973	C	CG
1	chr1:108877253:C:T	0	108877253	T	C
1	chr1:108878455:A:C	0	108878455	C	A
1	chr1:108879283:G:A	0	108879283	A	G
1	chr1:108879308:G:A	0	108879308	A	G
1	chr1:108879600:C:T	0	108879600	T	C
1	chr1:108880314:G:A	0	108880314	A	G
1	chr1:108881354:A:G	0	108881354	G	A
1	chr1:108882279:A:G	0	108882279	G	A
1	chr1:108882344:A:G	0	108882344	G	A
1	chr1:108883666:G:A	0	108883666	A	G
1	chr1:108884226:G:A	0	108884226	A	G
1	chr1:108884612:A:G	0	108884612	G	A
1	chr1:108885627:G:A	0	108885627	A	G
1	chr1:108887760:C:G	0	108887760	G	C
1	chr1:108888029:G:A	0	108888029	A	G
1	chr1:108888351:CT:C	0	108888351	C	CT
1	chr1:108889466:C:T	0	108889466	T	C
1	chr1:108892204:T:C	0	108892204	C	T
1	chr1:108893226:T:C	0	108893226	C	T
1	chr1:108893769:T:C	0	108893769	C	T
1	chr1:108897593:G:A	0	108897593	A	G
1	chr1:108898118:A:G	0	108898118	G	A
1	chr1:108900032:A:G	0	108900032	G	A
1	chr1:108900187:A:G	0	108900187	G	A
1	chr1:108901676:A:G	0	108901676	G	A
1	chr1:108901748:A:T	0	108901748	T	A
1	chr1:108902239:G:T	0	108902239	T	G
1	chr1:108903423:C:G	0	108903423	G	C
1	chr1:108907133:A:G	0	108907133	G	A
1	chr1:108907862:C:T	0	108907862	T	C
1	chr1:108908680:T:C	0	108908680	C	T
1	chr1:108908897:G:A	0	108908897	A	G
1	chr1:108909098:T:C	0	108909098	C	T
1	chr1:108909185:TTTG:T	0	108909185	T	TTTG
1	chr1:108910383:C:CA	0	108910383	CA	C
1	chr1:108910507:T:C	0	108910507	C	T
1	chr1:108911103:CTAATA:C	0	108911103	C	CTAATA
1	chr1:108911168:A:G	0	108911168	G	A
1	chr1:108911357:G:A	0	108911357	A	G
1	chr1:108911663:T:C	0	108911663	C	T
1	chr1:108911734:G:A	0	108911734	A	G
1	chr1:108912757:G:A	0	108912757	A	G
1	chr1:108913013:G:T	0	108913013	T	G
1	chr1:108913064:G:A	0	108913064	A	G
1	chr1:108913250:A:T	0	108913250	T	A
1	chr1:108913559:T:C	0	108913559	C	T
1	chr1:108913759:C:G	0	108913759	G	C
1	chr1:108914228:G:A	0	108914228	A	G
1	chr1:108914529:C:T	0	108914529	T	C
1	chr1:108914888:G:A	0	108914888	A	G
1	chr1:108915303:G:A	0	108915303	A	G
1	chr1:108915552:G:A	0	108915552	A	G
1	chr1:108916457:T:C	0	108916457	C	T
1	chr1:108916674:A:T	0	108916674	T	A
1	chr1:108918341:C:T	0	108918341	T	C
1	chr1:108918509:A:G	0	108918509	G	A
1	chr1:108918719:C:T	0	108918719	T	C
1	chr1:108919423:C:G	0	108919423	G	C
1	chr1:108919511:T:C	0	108919511	C	T
1	chr1:108919817:C:T	0	108919817	T	C
1	chr1:108919938:G:A	0	108919938	A	G
1	chr1:108920123:C:T	0	108920123	T	C
1	chr1:108920168:A:G	0	108920168	G	A
1	chr1:108920228:G:T	0	108920228	T	G
1	chr1:108921084:A:T	0	108921084	T	A
1	chr1:108921606:C:G	0	108921606	G	C
1	chr1:108921653:A:C	0	108921653	C	A
1	chr1:108922060:T:TAGAC	0	108922060	TAGAC	T
1	chr1:108922121:A:G	0	108922121	G	A
1	chr1:108923377:A:AT	0	108923377	AT	A
1	chr1:108923975:T:C	0	108923975	C	T
1	chr1:108924360:G:A	0	108924360	A	G
1	chr1:108924990:A:G	0	108924990	G	A
1	chr1:108925498:C:G	0	108925498	G	C
1	chr1:108926086:G:A	0	108926086	A	G
1	chr1:108926202:C:G	0	108926202	G	C
1	chr1:108926692:A:C	0	108926692	C	A
1	chr1:108926709:A:G	0	108926709	G	A
1	chr1:108927311:T:C	0	108927311	C	T
1	chr1:108927563:T:C	0	108927563	C	T
1	chr1:108927646:G:A	0	108927646	A	G
1	chr1:108927647:C:T	0	108927647	T	C
1	chr1:108928038:G:A	0	108928038	A	G
1	chr1:108928303:T:C	0	108928303	C	T
1	chr1:108928847:A:G	0	108928847	G	A
1	chr1:108928867:A:G	0	108928867	G	A
1	chr1:108929023:TTC:T	0	108929023	T	TTC
1	chr1:108929107:G:A	0	108929107	A	G
1	chr1:108929298:G:C	0	108929298	C	G
1	chr1:108930151:G:A	0	108930151	A	G
1	chr1:108930191:T:C	0	108930191	C	T
1	chr1:108930395:C:T	0	108930395	T	C
1	chr1:108930983:T:C	0	108930983	C	T
1	chr1:108931019:TC:T	0	108931019	T	TC
1	chr1:108931204:G:A	0	108931204	A	G
1	chr1:108931959:T:C	0	108931959	C	T
1	chr1:108932110:T:TA	0	108932110	TA	T
1	chr1:108932113:A:AAAAT	0	108932113	AAAAT	A
1	chr1:108933733:T:C	0	108933733	C	T
1	chr1:108933741:A:G	0	108933741	G	A
1	chr1:108934316:T:C	0	108934316	C	T
1	chr1:108934529:G:A	0	108934529	A	G
1	chr1:108935031:G:A	0	108935031	A	G
1	chr1:108935143:C:T	0	108935143	T	C
1	chr1:108936210:A:C	0	108936210	C	A
1	chr1:108938044:A:G	0	108938044	G	A
1	chr1:108938311:G:T	0	108938311	T	G
1	chr1:108938614:T:C	0	108938614	C	T
1	chr1:108939232:TAATA:T	0	108939232	T	TAATA
1	chr1:108939420:C:T	0	108939420	T	C
1	chr1:108939551:C:T	0	108939551	T	C
1	chr1:108940204:C:T	0	108940204	T	C
1	chr1:108940836:G:A	0	108940836	A	G
1	chr1:108941353:T:C	0	108941353	C	T
1	chr1:108941532:G:A	0	108941532	A	G
1	chr1:108941842:C:T	0	108941842	T	C
1	chr1:108943394:A:G	0	108943394	G	A
1	chr1:108943574:A:G	0	108943574	G	A
1	chr1:108943618:TA:T	0	108943618	T	TA
1	chr1:108944196:A:G	0	108944196	G	A
1	chr1:108944408:G:A	0	108944408	A	G
1	chr1:108944865:A:G	0	108944865	G	A
1	chr1:108945017:C:T	0	108945017	T	C
1	chr1:108945109:T:C	0	108945109	C	T
1	chr1:108945592:C:T	0	108945592	T	C
1	chr1:108946086:G:A	0	108946086	A	G
1	chr1:108946096:G:A	0	108946096	A	G
1	chr1:108946196:G:A	0	108946196	A	G
1	chr1:108946273:GC:G	0	108946273	G	GC
1	chr1:108947089:G:A	0	108947089	A	G
1	chr1:108948406:T:C	0	108948406	C	T
1	chr1:108948689:C:T	0	108948689	T	C
1	chr1:108949451:G:A	0	108949451	A	G
1	chr1:108949514:T:C	0	108949514	C	T
1	chr1:108949701:C:T	0	108949701	T	C
1	chr1:108951277:G:A	0	108951277	A	G
1	chr1:108951525:A:G	0	108951525	G	A
1	chr1:108951823:C:A	0	108951823	A	C
1	chr1:108952248:G:A	0	108952248	A	G
1	chr1:108953253:A:G	0	108953253	G	A
1	chr1:108953809:G:A	0	108953809	A	G
1	chr1:108953935:G:A	0	108953935	A	G
1	chr1:108954309:A:G	0	108954309	G	A
1	chr1:108954356:G:A	0	108954356	A	G
1	chr1:108954579:G:A	0	108954579	A	G
1	chr1:108954894:A:G	0	108954894	G	A
1	chr1:108955652:C:T	0	108955652	T	C
1	chr1:108956404:G:C	0	108956404	C	G
1	chr1:108956449:C:T	0	108956449	T	C
1	chr1:108956778:G:A	0	108956778	A	G
1	chr1:108957817:A:G	0	108957817	G	A
1	chr1:108958227:T:A	0	108958227	A	T
1	chr1:108958606:G:A	0	108958606	A	G
1	chr1:108958858:C:T	0	108958858	T	C
1	chr1:108959067:A:G	0	108959067	G	A
1	chr1:108961034:T:C	0	108961034	C	T
1	chr1:108962041:C:T	0	108962041	T	C
1	chr1:108962290:T:C	0	108962290	C	T
1	chr1:108962891:T:A	0	108962891	A	T
1	chr1:108963067:T:C	0	108963067	C	T
1	chr1:108963196:C:A	0	108963196	A	C
1	chr1:108963765:A:G	0	108963765	G	A
1	chr1:108963796:C:G	0	108963796	G	C
1	chr1:108964042:G:T	0	108964042	T	G
1	chr1:108964143:G:A	0	108964143	A	G
1	chr1:108964631:T:C	0	108964631	C	T
1	chr1:108965150:A:T	0	108965150	T	A
1	chr1:108965969:A:T	0	108965969	T	A
1	chr1:108966421:C:T	0	108966421	T	C
1	chr1:108967345:C:T	0	108967345	T	C
1	chr1:108968336:AAGT:A	0	108968336	A	AAGT
1	chr1:108968364:G:A	0	108968364	A	G
1	chr1:108968532:C:T	0	108968532	T	C
1	chr1:108968776:A:G	0	108968776	G	A
1	chr1:108968941:G:A	0	108968941	A	G
1	chr1:108969161:G:A	0	108969161	A	G
1	chr1:108969635:GA:G	0	108969635	G	GA
1	chr1:108969715:G:C	0	108969715	C	G
1	chr1:108970652:A:G	0	108970652	G	A
1	chr1:108970875:C:T	0	108970875	T	C
1	chr1:108972895:G:A	0	108972895	A	G
1	chr1:108972897:C:T	0	108972897	T	C
1	chr1:108972924:C:T	0	108972924	T	C
1	chr1:108972981:C:T	0	108972981	T	C
1	chr1:108973030:G:C	0	108973030	C	G
1	chr1:108973113:A:G	0	108973113	G	A
1	chr1:108973114:T:G	0	108973114	G	T
1	chr1:108973156:T:C	0	108973156	C	T
1	chr1:108973682:A:G	0	108973682	G	A
1	chr1:108973960:A:G	0	108973960	G	A
1	chr1:108974019:T:C	0	108974019	C	T
1	chr1:108974097:G:T	0	108974097	T	G
1	chr1:108974173:C:T	0	108974173	T	C
1	chr1:108974216:G:A	0	108974216	A	G
1	chr1:108974961:T:C	0	108974961	C	T
1	chr1:108975477:C:T	0	108975477	T	C
1	chr1:108976939:G:A	0	108976939	A	G
1	chr1:108977360:G:T	0	108977360	T	G
1	chr1:108978695:A:G	0	108978695	G	A
1	chr1:108979393:G:A	0	108979393	A	G
1	chr1:108979692:G:A	0	108979692	A	G
1	chr1:108979933:T:C	0	108979933	C	T
1	chr1:108980179:A:T	0	108980179	T	A
1	chr1:108980880:C:T	0	108980880	T	C
1	chr1:108981021:G:A	0	108981021	A	G
1	chr1:108981135:A:G	0	108981135	G	A
1	chr1:108981588:T:C	0	108981588	C	T
1	chr1:108981962:C:A	0	108981962	A	C
1	chr1:108982196:C:T	0	108982196	T	C
1	chr1:108984486:A:C	0	108984486	C	A
1	chr1:108984862:G:A	0	108984862	A	G
1	chr1:108985087:C:T	0	108985087	T	C
1	chr1:108985239:G:A	0	108985239	A	G
1	chr1:108986392:G:C	0	108986392	C	G
1	chr1:108989236:G:A	0	108989236	A	G
1	chr1:108990269:C:T	0	108990269	T	C
1	chr1:108991132:C:A	0	108991132	A	C
1	chr1:108994352:A:G	0	108994352	G	A
1	chr1:108994611:AC:A	0	108994611	A	AC
1	chr1:108996068:T:C	0	108996068	C	T
1	chr1:108996293:C:A	0	108996293	A	C
1	chr1:108996629:C:G	0	108996629	G	C
1	chr1:108996850:A:G	0	108996850	G	A
1	chr1:108997310:G:A	0	108997310	A	G
1	chr1:108997438:A:G	0	108997438	G	A
1	chr1:108997629:G:A	0	108997629	A	G
1	chr1:108998376:A:G	0	108998376	G	A
1	chr1:108999198:G:A	0	108999198	A	G
1	chr1:108999788:T:C	0	108999788	C	T
1	chr1:109000380:G:A	0	109000380	A	G
1	chr1:109000915:G:T	0	109000915	T	G
1	chr1:109003199:C:T	0	109003199	T	C
1	chr1:109003525:A:G	0	109003525	G	A
1	chr1:109004190:G:A	0	109004190	A	G
1	chr1:109004214:G:A	0	109004214	A	G
1	chr1:109004981:G:A	0	109004981	A	G
1	chr1:109005029:C:T	0	109005029	T	C
1	chr1:109006362:CA:C	0	109006362	C	CA
1	chr1:109006544:C:A	0	109006544	A	C
1	chr1:109008046:G:A	0	109008046	A	G
1	chr1:109008630:C:T	0	109008630	T	C
1	chr1:109009946:C:T	0	109009946	T	C
1	chr1:109010443:A:G	0	109010443	G	A
1	chr1:109010730:C:G	0	109010730	G	C
1	chr1:109011940:T:C	0	109011940	C	T
1	chr1:109012195:A:G	0	109012195	G	A
1	chr1:109012288:C:A	0	109012288	A	C
1	chr1:109012309:A:G	0	109012309	G	A
1	chr1:109014345:G:A	0	109014345	A	G
1	chr1:109014941:C:T	0	109014941	T	C
1	chr1:109016849:C:A	0	109016849	A	C
1	chr1:109017221:G:A	0	109017221	A	G
1	chr1:109017817:G:A	0	109017817	A	G
1	chr1:109018346:G:C	0	109018346	C	G
1	chr1:109019209:A:C	0	109019209	C	A
1	chr1:109019338:A:G	0	109019338	G	A
1	chr1:109020381:C:T	0	109020381	T	C
1	chr1:109020816:AT:A	0	109020816	A	AT
1	chr1:109020821:G:A	0	109020821	A	G
1	chr1:109021034:A:C	0	109021034	C	A
1	chr1:109021325:T:C	0	109021325	C	T
1	chr1:109022670:C:T	0	109022670	T	C
1	chr1:109022773:C:T	0	109022773	T	C
1	chr1:109024447:C:T	0	109024447	T	C
1	chr1:109024748:A:G	0	109024748	G	A
1	chr1:109025590:G:A	0	109025590	A	G
1	chr1:109025591:G:A	0	109025591	A	G
1	chr1:109026259:T:C	0	109026259	C	T
1	chr1:109026510:G:A	0	109026510	A	G
1	chr1:109029723:A:C	0	109029723	C	A
1	chr1:109030295:T:C	0	109030295	C	T
1	chr1:109030361:G:A	0	109030361	A	G
1	chr1:109030536:T:C	0	109030536	C	T
1	chr1:109033209:A:G	0	109033209	G	A
1	chr1:109034205:C:A	0	109034205	A	C
1	chr1:109034215:G:A	0	109034215	A	G
1	chr1:109034716:A:G	0	109034716	G	A
1	chr1:109035669:C:T	0	109035669	T	C
1	chr1:109036426:G:A	0	109036426	A	G
1	chr1:109036612:G:A	0	109036612	A	G
1	chr1:109036697:G:A	0	109036697	A	G
1	chr1:109037379:T:C	0	109037379	C	T
1	chr1:109037619:C:T	0	109037619	T	C
1	chr1:109038240:C:T	0	109038240	T	C
1	chr1:109038579:TGAGGTAG:T	0	109038579	T	TGAGGTAG
1	chr1:109039501:G:A	0	109039501	A	G
1	chr1:109042927:G:A	0	109042927	A	G
1	chr1:109043307:A:G	0	109043307	G	A
1	chr1:109043714:G:A	0	109043714	A	G
1	chr1:109043720:A:G	0	109043720	G	A
1	chr1:109043810:C:T	0	109043810	T	C
1	chr1:109045139:C:T	0	109045139	T	C
1	chr1:109045908:C:T	0	109045908	T	C
1	chr1:109046408:C:T	0	109046408	T	C
1	chr1:109047900:A:G	0	109047900	G	A
1	chr1:109048200:G:C	0	109048200	C	G
1	chr1:109048811:G:T	0	109048811	T	G
1	chr1:109049395:G:A	0	109049395	A	G
1	chr1:109049419:T:G	0	109049419	G	T
1	chr1:109049639:A:G	0	109049639	G	A
1	chr1:109050011:C:G	0	109050011	G	C
1	chr1:109050754:G:A	0	109050754	A	G
1	chr1:109051032:C:T	0	109051032	T	C
1	chr1:109051687:G:A	0	109051687	A	G
1	chr1:109051983:A:G	0	109051983	G	A
1	chr1:109052582:A:C	0	109052582	C	A
1	chr1:109052912:G:A	0	109052912	A	G
1	chr1:109052992:G:A	0	109052992	A	G
1	chr1:109053483:TCCGCCCGGCAGCTGCCCCGTCCAGGAGGTGGGGGGCAGCCCCCACCCGGCCAGCCGCCCCGTCCAGGAGGGAGGTCGTGGGCAACCC:T	0	109053483	T	TCCGCCCGGCAGCTGCCCCGTCCAGGAGGTGGGGGGCAGCCCCCACCCGGCCAGCCGCCCCGTCCAGGAGGGAGGTCGTGGGCAACCC
1	chr1:109053919:C:A	0	109053919	A	C
1	chr1:109054007:ACTCC:A	0	109054007	A	ACTCC
1	chr1:109054540:G:A	0	109054540	A	G
1	chr1:109054692:C:G	0	109054692	G	C
1	chr1:109055481:G:A	0	109055481	A	G
1	chr1:109055830:G:A	0	109055830	A	G
1	chr1:109057498:G:A	0	109057498	A	G
1	chr1:109058747:A:C	0	109058747	C	A
1	chr1:109059407:G:A	0	109059407	A	G
1	chr1:109059756:T:C	0	109059756	C	T
1	chr1:109060943:C:T	0	109060943	T	C
1	chr1:109060985:A:G	0	109060985	G	A
1	chr1:109061411:T:C	0	109061411	C	T
1	chr1:109062130:C:T	0	109062130	T	C
1	chr1:109062451:AT:A	0	109062451	A	AT
1	chr1:109062487:T:G	0	109062487	G	T
1	chr1:109062683:T:G	0	109062683	G	T
1	chr1:109062756:G:A	0	109062756	A	G
1	chr1:109063327:AAAT:A	0	109063327	A	AAAT
1	chr1:109063648:G:T	0	109063648	T	G
1	chr1:109064373:T:G	0	109064373	G	T
1	chr1:109065661:G:A	0	109065661	A	G
1	chr1:109065852:C:T	0	109065852	T	C
1	chr1:109066248:CACTT:C	0	109066248	C	CACTT
1	chr1:109066619:T:C	0	109066619	C	T
1	chr1:109067010:C:T	0	109067010	T	C
1	chr1:109067363:G:A	0	109067363	A	G
1	chr1:109067915:C:T	0	109067915	T	C
1	chr1:109068076:A:G	0	109068076	G	A
1	chr1:109068199:G:A	0	109068199	A	G
1	chr1:109068873:G:A	0	109068873	A	G
1	chr1:109069862:C:A	0	109069862	A	C
1	chr1:109070844:C:A	0	109070844	A	C
1	chr1:109071464:G:T	0	109071464	T	G
1	chr1:109071475:T:C	0	109071475	C	T
1	chr1:109071860:G:C	0	109071860	C	G
1	chr1:109071942:C:T	0	109071942	T	C
1	chr1:109072859:A:C	0	109072859	C	A
1	chr1:109073519:G:A	0	109073519	A	G
1	chr1:109073705:C:T	0	109073705	T	C
1	chr1:109073994:A:G	0	109073994	G	A
1	chr1:109074420:C:T	0	109074420	T	C
1	chr1:109075686:G:A	0	109075686	A	G
1	chr1:109076695:G:A	0	109076695	A	G
1	chr1:109078491:A:G	0	109078491	G	A
1	chr1:109079239:A:G	0	109079239	G	A
1	chr1:109079731:C:G	0	109079731	G	C
1	chr1:109080495:C:T	0	109080495	T	C
1	chr1:109080933:A:G	0	109080933	G	A
1	chr1:109081860:G:A	0	109081860	A	G
1	chr1:109082325:G:C	0	109082325	C	G
1	chr1:109082812:G:A	0	109082812	A	G
1	chr1:109082936:C:T	0	109082936	T	C
1	chr1:109084513:A:C	0	109084513	C	A
1	chr1:109085281:A:G	0	109085281	G	A
1	chr1:109085702:T:C	0	109085702	C	T
1	chr1:109086886:C:T	0	109086886	T	C
1	chr1:109087243:G:A	0	109087243	A	G
1	chr1:109088434:C:T	0	109088434	T	C
1	chr1:109088833:TCTC:T	0	109088833	T	TCTC
1	chr1:109089398:G:A	0	109089398	A	G
1	chr1:109090133:T:G	0	109090133	G	T
1	chr1:109090634:C:G	0	109090634	G	C
1	chr1:109091351:C:T	0	109091351	T	C
1	chr1:109091810:G:C	0	109091810	C	G
1	chr1:109091891:A:G	0	109091891	G	A
1	chr1:109091991:C:T	0	109091991	T	C
1	chr1:109092066:T:G	0	109092066	G	T
1	chr1:109092776:A:G	0	109092776	G	A
1	chr1:109093171:C:T	0	109093171	T	C
1	chr1:109093362:C:T	0	109093362	T	C
1	chr1:109095260:A:T	0	109095260	T	A
1	chr1:109096568:G:T	0	109096568	T	G
1	chr1:109097495:C:G	0	109097495	G	C
1	chr1:109097902:T:C	0	109097902	C	T
1	chr1:109098152:T:C	0	109098152	C	T
1	chr1:109098378:TG:T	0	109098378	T	TG
1	chr1:109099436:G:A	0	109099436	A	G
1	chr1:109100758:G:C	0	109100758	C	G
1	chr1:109102628:C:T	0	109102628	T	C
1	chr1:109102685:T:C	0	109102685	C	T
1	chr1:109102694:G:C	0	109102694	C	G
1	chr1:109102940:A:G	0	109102940	G	A
1	chr1:109103071:C:G	0	109103071	G	C
1	chr1:109103638:C:T	0	109103638	T	C
1	chr1:109103769:A:T	0	109103769	T	A
1	chr1:109103990:A:G	0	109103990	G	A
1	chr1:109105830:C:T	0	109105830	T	C
1	chr1:109106172:A:G	0	109106172	G	A
1	chr1:109106248:C:G	0	109106248	G	C
1	chr1:109106426:T:A	0	109106426	A	T
1	chr1:109106431:T:C	0	109106431	C	T
1	chr1:109107764:T:C	0	109107764	C	T
1	chr1:109108342:C:T	0	109108342	T	C
1	chr1:109108579:G:A	0	109108579	A	G
1	chr1:109109514:A:G	0	109109514	G	A
1	chr1:109110306:C:T	0	109110306	T	C
1	chr1:109110504:C:T	0	109110504	T	C
1	chr1:109110691:T:A	0	109110691	A	T
1	chr1:109111010:C:T	0	109111010	T	C
1	chr1:109112172:T:C	0	109112172	C	T
1	chr1:109112393:A:G	0	109112393	G	A
1	chr1:109113015:C:A	0	109113015	A	C
1	chr1:109114324:T:C	0	109114324	C	T
1	chr1:109114359:T:C	0	109114359	C	T
1	chr1:109114627:C:A	0	109114627	A	C
1	chr1:109115282:A:C	0	109115282	C	A
1	chr1:109115739:T:C	0	109115739	C	T
1	chr1:109117053:A:AG	0	109117053	AG	A
1	chr1:109117445:G:A	0	109117445	A	G
1	chr1:109117673:A:G	0	109117673	G	A
1	chr1:109118021:G:T	0	109118021	T	G
1	chr1:109118983:C:T	0	109118983	T	C
1	chr1:109118988:T:C	0	109118988	C	T
1	chr1:109119134:C:T	0	109119134	T	C
1	chr1:109119310:T:C	0	109119310	C	T
1	chr1:109119860:T:C	0	109119860	C	T
1	chr1:109120798:G:A	0	109120798	A	G
1	chr1:109121057:C:T	0	109121057	T	C
1	chr1:109121292:A:G	0	109121292	G	A
1	chr1:109121465:T:C	0	109121465	C	T
1	chr1:109121542:G:C	0	109121542	C	G
1	chr1:109122345:A:G	0	109122345	G	A
1	chr1:109122663:A:T	0	109122663	T	A
1	chr1:109123215:A:G	0	109123215	G	A
1	chr1:109123675:A:G	0	109123675	G	A
1	chr1:109123705:A:G	0	109123705	G	A
1	chr1:109123781:C:T	0	109123781	T	C
1	chr1:109124129:T:A	0	109124129	A	T
1	chr1:109124287:C:T	0	109124287	T	C
1	chr1:109124302:T:C	0	109124302	C	T
1	chr1:109126039:G:A	0	109126039	A	G
1	chr1:109127121:T:C	0	109127121	C	T
1	chr1:109127284:G:A	0	109127284	A	G
1	chr1:109127621:C:T	0	109127621	T	C
1	chr1:109129140:AT:A	0	109129140	A	AT
1	chr1:109129545:A:G	0	109129545	G	A
1	chr1:109129593:A:G	0	109129593	G	A
1	chr1:109130089:T:C	0	109130089	C	T
1	chr1:109130398:G:A	0	109130398	A	G
1	chr1:109131431:C:T	0	109131431	T	C
1	chr1:109131465:G:A	0	109131465	A	G
1	chr1:109131659:T:C	0	109131659	C	T
1	chr1:109131790:T:C	0	109131790	C	T
1	chr1:109132281:T:C	0	109132281	C	T
1	chr1:109132329:G:A	0	109132329	A	G
1	chr1:109132472:G:A	0	109132472	A	G
1	chr1:109133084:A:G	0	109133084	G	A
1	chr1:109134406:G:A	0	109134406	A	G
1	chr1:109134687:G:A	0	109134687	A	G
1	chr1:109135821:T:C	0	109135821	C	T
1	chr1:109136405:G:A	0	109136405	A	G
1	chr1:109136651:T:C	0	109136651	C	T
1	chr1:109136675:T:A	0	109136675	A	T
1	chr1:109136691:T:C	0	109136691	C	T
1	chr1:109137558:G:A	0	109137558	A	G
1	chr1:109137879:G:A	0	109137879	A	G
1	chr1:109137937:C:T	0	109137937	T	C
1	chr1:109138178:CA:C	0	109138178	C	CA
1	chr1:109138339:C:T	0	109138339	T	C
1	chr1:109138539:A:G	0	109138539	G	A
1	chr1:109138945:T:G	0	109138945	G	T
1	chr1:109139254:T:C	0	109139254	C	T
1	chr1:109139860:C:T	0	109139860	T	C
1	chr1:109140149:A:C	0	109140149	C	A
1	chr1:109140863:T:C	0	109140863	C	T
1	chr1:109141068:C:T	0	109141068	T	C
1	chr1:109141306:G:A	0	109141306	A	G
1	chr1:109141354:G:A	0	109141354	A	G
1	chr1:109142085:A:C	0	109142085	C	A
1	chr1:109142189:G:A	0	109142189	A	G
1	chr1:109142475:T:A	0	109142475	A	T
1	chr1:109142651:A:G	0	109142651	G	A
1	chr1:109143008:A:G	0	109143008	G	A
1	chr1:109143036:G:A	0	109143036	A	G
1	chr1:109143248:C:A	0	109143248	A	C
1	chr1:109144136:C:T	0	109144136	T	C
1	chr1:109144345:C:T	0	109144345	T	C
1	chr1:109144557:A:G	0	109144557	G	A
1	chr1:109144612:T:C	0	109144612	C	T
1	chr1:109144950:C:T	0	109144950	T	C
1	chr1:109145119:A:G	0	109145119	G	A
1	chr1:109145287:A:G	0	109145287	G	A
1	chr1:109145426:T:C	0	109145426	C	T
1	chr1:109145768:A:G	0	109145768	G	A
1	chr1:109145778:G:A	0	109145778	A	G
1	chr1:109145852:G:A	0	109145852	A	G
1	chr1:109146106:A:G	0	109146106	G	A
1	chr1:109146188:C:T	0	109146188	T	C
1	chr1:109146692:C:T	0	109146692	T	C
1	chr1:109146998:C:T	0	109146998	T	C
1	chr1:109147159:G:A	0	109147159	A	G
1	chr1:109148566:C:T	0	109148566	T	C
1	chr1:109148813:G:A	0	109148813	A	G
1	chr1:109149147:G:A	0	109149147	A	G
1	chr1:109149431:G:T	0	109149431	T	G
1	chr1:109149979:A:G	0	109149979	G	A
1	chr1:109150755:C:T	0	109150755	T	C
1	chr1:109152800:G:T	0	109152800	T	G
1	chr1:109153416:T:G	0	109153416	G	T
1	chr1:109153434:G:A	0	109153434	A	G
1	chr1:109153711:T:C	0	109153711	C	T
1	chr1:109154036:G:C	0	109154036	C	G
1	chr1:109154605:A:C	0	109154605	C	A
1	chr1:109158115:A:T	0	109158115	T	A
1	chr1:109158116:G:C	0	109158116	C	G
1	chr1:109158746:A:G	0	109158746	G	A
1	chr1:109159086:G:A	0	109159086	A	G
1	chr1:109159535:C:G	0	109159535	G	C
1	chr1:109159782:G:C	0	109159782	C	G
1	chr1:109160077:T:G	0	109160077	G	T
1	chr1:109160401:C:A	0	109160401	A	C
1	chr1:109160808:T:C	0	109160808	C	T
1	chr1:109161739:A:G	0	109161739	G	A
1	chr1:109162357:A:T	0	109162357	T	A
1	chr1:109162400:A:G	0	109162400	G	A
1	chr1:109164258:A:G	0	109164258	G	A
1	chr1:109164985:C:T	0	109164985	T	C
1	chr1:109165289:T:C	0	109165289	C	T
1	chr1:109165442:A:G	0	109165442	G	A
1	chr1:109166410:G:A	0	109166410	A	G
1	chr1:109167174:A:C	0	109167174	C	A
1	chr1:109167734:C:T	0	109167734	T	C
1	chr1:109167885:G:A	0	109167885	A	G
1	chr1:109168641:A:G	0	109168641	G	A
1	chr1:109168775:T:A	0	109168775	A	T
1	chr1:109169002:T:C	0	109169002	C	T
1	chr1:109169128:T:C	0	109169128	C	T
1	chr1:109169225:A:G	0	109169225	G	A
1	chr1:109169356:C:T	0	109169356	T	C
1	chr1:109169401:A:G	0	109169401	G	A
1	chr1:109170649:G:A	0	109170649	A	G
1	chr1:109171134:C:T	0	109171134	T	C
1	chr1:109171276:A:G	0	109171276	G	A
1	chr1:109171395:T:C	0	109171395	C	T
1	chr1:109171492:T:C	0	109171492	C	T
1	chr1:109171781:C:A	0	109171781	A	C
1	chr1:109172128:T:C	0	109172128	C	T
1	chr1:109172297:A:G	0	109172297	G	A
1	chr1:109174002:T:TAATCA	0	109174002	TAATCA	T
1	chr1:109174175:G:A	0	109174175	A	G
1	chr1:109174699:G:A	0	109174699	A	G
1	chr1:109174873:G:A	0	109174873	A	G
1	chr1:109175247:T:C	0	109175247	C	T
1	chr1:109175248:G:A	0	109175248	A	G
1	chr1:109175320:G:A	0	109175320	A	G
1	chr1:109175329:A:G	0	109175329	G	A
1	chr1:109175441:A:G	0	109175441	G	A
1	chr1:109175997:G:T	0	109175997	T	G
1	chr1:109176069:T:G	0	109176069	G	T
1	chr1:109176332:G:A	0	109176332	A	G
1	chr1:109178158:T:C	0	109178158	C	T
1	chr1:109178360:G:A	0	109178360	A	G
1	chr1:109178438:T:A	0	109178438	A	T
1	chr1:109179013:C:T	0	109179013	T	C
1	chr1:109179062:A:G	0	109179062	G	A
1	chr1:109179968:C:T	0	109179968	T	C
1	chr1:109180468:T:C	0	109180468	C	T
1	chr1:109180566:T:C	0	109180566	C	T
1	chr1:109181165:G:A	0	109181165	A	G
1	chr1:109181566:A:G	0	109181566	G	A
1	chr1:109181663:C:T	0	109181663	T	C
1	chr1:109181861:G:C	0	109181861	C	G
1	chr1:109181867:A:G	0	109181867	G	A
1	chr1:109181874:T:A	0	109181874	A	T
1	chr1:109181989:T:G	0	109181989	G	T
1	chr1:109182049:C:T	0	109182049	T	C
1	chr1:109182617:C:T	0	109182617	T	C
1	chr1:109182658:C:G	0	109182658	G	C
1	chr1:109182854:A:G	0	109182854	G	A
1	chr1:109183088:T:G	0	109183088	G	T
1	chr1:109183853:A:G	0	109183853	G	A
1	chr1:109184073:T:A	0	109184073	A	T
1	chr1:109184235:G:T	0	109184235	T	G
1	chr1:109184303:G:A	0	109184303	A	G
1	chr1:109184486:T:G	0	109184486	G	T
1	chr1:109184662:C:G	0	109184662	G	C
1	chr1:109184800:A:G	0	109184800	G	A
1	chr1:109184853:T:C	0	109184853	C	T
1	chr1:109184907:G:A	0	109184907	A	G
1	chr1:109185031:CT:C	0	109185031	C	CT
1	chr1:109185210:A:G	0	109185210	G	A
1	chr1:109185258:T:C	0	109185258	C	T
1	chr1:109185343:T:C	0	109185343	C	T
1	chr1:109185457:T:C	0	109185457	C	T
1	chr1:109185560:T:C	0	109185560	C	T
1	chr1:109186355:A:G	0	109186355	G	A
1	chr1:109187889:T:C	0	109187889	C	T
1	chr1:109191535:T:C	0	109191535	C	T
1	chr1:109191603:G:T	0	109191603	T	G
1	chr1:109192187:G:T	0	109192187	T	G
1	chr1:109192882:T:C	0	109192882	C	T
1	chr1:109193214:T:C	0	109193214	C	T
1	chr1:109194441:C:T	0	109194441	T	C
1	chr1:109194468:G:A	0	109194468	A	G
1	chr1:109194510:T:C	0	109194510	C	T
1	chr1:109194550:C:T	0	109194550	T	C
1	chr1:109194692:T:C	0	109194692	C	T
1	chr1:109194698:G:A	0	109194698	A	G
1	chr1:109194955:A:C	0	109194955	C	A
1	chr1:109194978:T:C	0	109194978	C	T
1	chr1:109195066:C:T	0	109195066	T	C
1	chr1:109195073:G:A	0	109195073	A	G
1	chr1:109195180:A:G	0	109195180	G	A
1	chr1:109195294:C:A	0	109195294	A	C
1	chr1:109195354:C:T	0	109195354	T	C
1	chr1:109195468:T:C	0	109195468	C	T
1	chr1:109195967:T:C	0	109195967	C	T
1	chr1:109196449:T:C	0	109196449	C	T
1	chr1:109196558:C:T	0	109196558	T	C
1	chr1:109196933:G:A	0	109196933	A	G
1	chr1:109196935:C:T	0	109196935	T	C
1	chr1:109197077:A:G	0	109197077	G	A
1	chr1:109197851:C:T	0	109197851	T	C
1	chr1:109197926:G:T	0	109197926	T	G
1	chr1:109198350:C:T	0	109198350	T	C
1	chr1:109198908:T:C	0	109198908	C	T
1	chr1:109199830:C:T	0	109199830	T	C
1	chr1:109199863:G:A	0	109199863	A	G
1	chr1:109200459:G:A	0	109200459	A	G
1	chr1:109200500:T:C	0	109200500	C	T
1	chr1:109200545:A:C	0	109200545	C	A
1	chr1:109201000:C:T	0	109201000	T	C
1	chr1:109201646:G:T	0	109201646	T	G
1	chr1:109201737:T:C	0	109201737	C	T
1	chr1:109202269:C:T	0	109202269	T	C
1	chr1:109202415:T:C	0	109202415	C	T
1	chr1:109202446:T:A	0	109202446	A	T
1	chr1:109202606:A:G	0	109202606	G	A
1	chr1:109202621:G:A	0	109202621	A	G
1	chr1:109202996:T:C	0	109202996	C	T
1	chr1:109205013:C:T	0	109205013	T	C
1	chr1:109205925:C:T	0	109205925	T	C
1	chr1:109206053:T:C	0	109206053	C	T
1	chr1:109206102:C:T	0	109206102	T	C
1	chr1:109206318:A:G	0	109206318	G	A
1	chr1:109206449:T:C	0	109206449	C	T
1	chr1:109206471:A:T	0	109206471	T	A
1	chr1:109206473:A:G	0	109206473	G	A
1	chr1:109207343:C:T	0	109207343	T	C
1	chr1:109207789:T:C	0	109207789	C	T
1	chr1:109208049:C:T	0	109208049	T	C
1	chr1:109208255:T:A	0	109208255	A	T
1	chr1:109209045:G:A	0	109209045	A	G
1	chr1:109209582:T:C	0	109209582	C	T
1	chr1:109211533:AT:A	0	109211533	A	AT
1	chr1:109211598:G:A	0	109211598	A	G
1	chr1:109212194:AAAAAAC:A	0	109212194	A	AAAAAAC
1	chr1:109214673:G:A	0	109214673	A	G
1	chr1:109217376:A:G	0	109217376	G	A
1	chr1:109217933:T:C	0	109217933	C	T
1	chr1:109219606:G:A	0	109219606	A	G
1	chr1:109219711:C:T	0	109219711	T	C
1	chr1:109221146:C:T	0	109221146	T	C
1	chr1:109221636:T:A	0	109221636	A	T
1	chr1:109222389:G:A	0	109222389	A	G
1	chr1:109222740:T:A	0	109222740	A	T
1	chr1:109223173:A:G	0	109223173	G	A
1	chr1:109225539:T:C	0	109225539	C	T
1	chr1:109226443:C:T	0	109226443	T	C
1	chr1:109228441:T:C	0	109228441	C	T
1	chr1:109229079:A:C	0	109229079	C	A
1	chr1:109230296:C:A	0	109230296	A	C
1	chr1:109231087:T:A	0	109231087	A	T
1	chr1:109231404:G:A	0	109231404	A	G
1	chr1:109231999:C:A	0	109231999	A	C
1	chr1:109233548:C:T	0	109233548	T	C
1	chr1:109233844:C:T	0	109233844	T	C
1	chr1:109235615:C:T	0	109235615	T	C
1	chr1:109235955:T:C	0	109235955	C	T
1	chr1:109239287:G:A	0	109239287	A	G
1	chr1:109239381:A:G	0	109239381	G	A
1	chr1:109239415:A:G	0	109239415	G	A
1	chr1:109240007:C:T	0	109240007	T	C
1	chr1:109240639:T:C	0	109240639	C	T
1	chr1:109240933:A:G	0	109240933	G	A
1	chr1:109240948:T:A	0	109240948	A	T
1	chr1:109241238:G:A	0	109241238	A	G
1	chr1:109241404:T:C	0	109241404	C	T
1	chr1:109241460:G:A	0	109241460	A	G
1	chr1:109241841:A:T	0	109241841	T	A
1	chr1:109242316:T:C	0	109242316	C	T
1	chr1:109243189:C:T	0	109243189	T	C
1	chr1:109244871:C:A	0	109244871	A	C
1	chr1:109245831:A:T	0	109245831	T	A
1	chr1:109246091:G:A	0	109246091	A	G
1	chr1:109246725:T:A	0	109246725	A	T
1	chr1:109247173:C:T	0	109247173	T	C
1	chr1:109247664:C:T	0	109247664	T	C
1	chr1:109248934:C:T	0	109248934	T	C
1	chr1:109252404:T:C	0	109252404	C	T
1	chr1:109252986:T:C	0	109252986	C	T
1	chr1:109255141:T:C	0	109255141	C	T
1	chr1:109256099:G:A	0	109256099	A	G
1	chr1:109256292:G:A	0	109256292	A	G
1	chr1:109256772:T:G	0	109256772	G	T
1	chr1:109256953:C:T	0	109256953	T	C
1	chr1:109257159:G:A	0	109257159	A	G
1	chr1:109257699:C:T	0	109257699	T	C
1	chr1:109257764:A:T	0	109257764	T	A
1	chr1:109257892:C:T	0	109257892	T	C
1	chr1:109258005:A:T	0	109258005	T	A
1	chr1:109258499:C:T	0	109258499	T	C
1	chr1:109259306:T:C	0	109259306	C	T
1	chr1:109259611:C:T	0	109259611	T	C
1	chr1:109259773:G:A	0	109259773	A	G
1	chr1:109259778:C:T	0	109259778	T	C
1	chr1:109260021:G:A	0	109260021	A	G
1	chr1:109262024:G:A	0	109262024	A	G
1	chr1:109262261:C:G	0	109262261	G	C
1	chr1:109263691:T:C	0	109263691	C	T
1	chr1:109263820:C:A	0	109263820	A	C
1	chr1:109264477:G:A	0	109264477	A	G
1	chr1:109264661:A:T	0	109264661	T	A
1	chr1:109265495:C:T	0	109265495	T	C
1	chr1:109266488:G:A	0	109266488	A	G
1	chr1:109267561:C:T	0	109267561	T	C
1	chr1:109267922:C:A	0	109267922	A	C
1	chr1:109268359:G:A	0	109268359	A	G
1	chr1:109270398:G:A	0	109270398	A	G
1	chr1:109270614:TTCCCAGTCTTGGGG:T	0	109270614	T	TTCCCAGTCTTGGGG
1	chr1:109271097:C:T	0	109271097	T	C
1	chr1:109272099:G:A	0	109272099	A	G
1	chr1:109272511:G:A	0	109272511	A	G
1	chr1:109272589:C:A	0	109272589	A	C
1	chr1:109272592:T:TG	0	109272592	TG	T
1	chr1:109272630:A:G	0	109272630	G	A
1	chr1:109272746:T:C	0	109272746	C	T
1	chr1:109273124:A:G	0	109273124	G	A
1	chr1:109274623:C:T	0	109274623	T	C
1	chr1:109274968:G:T	0	109274968	T	G
1	chr1:109275216:T:C	0	109275216	C	T
1	chr1:109275648:C:T	0	109275648	T	C
1	chr1:109275684:G:T	0	109275684	T	G
1	chr1:109275908:C:T	0	109275908	T	C
1	chr1:109276993:C:T	0	109276993	T	C
1	chr1:109277144:T:C	0	109277144	C	T
1	chr1:109277488:C:T	0	109277488	T	C
1	chr1:109278262:A:G	0	109278262	G	A
1	chr1:109278297:T:G	0	109278297	G	T
1	chr1:109278685:G:T	0	109278685	T	G
1	chr1:109278889:T:G	0	109278889	G	T
1	chr1:109278966:G:A	0	109278966	A	G
1	chr1:109279521:G:A	0	109279521	A	G
1	chr1:109279887:T:C	0	109279887	C	T
1	chr1:109282936:C:A	0	109282936	A	C
1	chr1:109282969:C:T	0	109282969	T	C
1	chr1:109283514:C:T	0	109283514	T	C
1	chr1:109284138:T:TTCCTAACC	0	109284138	TTCCTAACC	T
1	chr1:109284631:A:G	0	109284631	G	A
1	chr1:109285779:T:TGGAC	0	109285779	TGGAC	T
1	chr1:109285891:A:T	0	109285891	T	A
1	chr1:109286968:T:C	0	109286968	C	T
1	chr1:109288371:C:T	0	109288371	T	C
1	chr1:109288603:G:A	0	109288603	A	G
1	chr1:109288623:C:T	0	109288623	T	C
1	chr1:109288646:G:A	0	109288646	A	G
1	chr1:109289405:G:A	0	109289405	A	G
1	chr1:109289861:C:A	0	109289861	A	C
1	chr1:109289946:C:T	0	109289946	T	C
1	chr1:109290268:C:T	0	109290268	T	C
1	chr1:109290514:CAA:C	0	109290514	C	CAA
1	chr1:109291154:C:T	0	109291154	T	C
1	chr1:109291173:T:C	0	109291173	C	T
1	chr1:109291354:A:G	0	109291354	G	A
1	chr1:109291747:T:C	0	109291747	C	T
1	chr1:109291827:C:T	0	109291827	T	C
1	chr1:109292316:C:T	0	109292316	T	C
1	chr1:109292541:C:T	0	109292541	T	C
1	chr1:109292765:T:G	0	109292765	G	T
1	chr1:109293135:T:C	0	109293135	C	T
1	chr1:109293597:G:A	0	109293597	A	G
1	chr1:109295642:A:G	0	109295642	G	A
1	chr1:109296296:C:T	0	109296296	T	C
1	chr1:109296770:A:G	0	109296770	G	A
1	chr1:109296778:C:T	0	109296778	T	C
1	chr1:109297274:C:T	0	109297274	T	C
1	chr1:109297332:G:C	0	109297332	C	G
1	chr1:109298007:G:A	0	109298007	A	G
1	chr1:109299037:T:C	0	109299037	C	T
1	chr1:109299040:A:T	0	109299040	T	A
1	chr1:109299649:C:T	0	109299649	T	C
1	chr1:109301124:G:C	0	109301124	C	G
1	chr1:109301910:A:G	0	109301910	G	A
1	chr1:109302478:G:T	0	109302478	T	G
1	chr1:109302630:G:A	0	109302630	A	G
1	chr1:109303656:C:T	0	109303656	T	C
1	chr1:109306104:A:T	0	109306104	T	A
1	chr1:109306522:T:C	0	109306522	C	T
1	chr1:109306632:A:G	0	109306632	G	A
1	chr1:109307500:C:A	0	109307500	A	C
1	chr1:109308504:C:T	0	109308504	T	C
1	chr1:109313684:G:A	0	109313684	A	G
1	chr1:109313762:CAA:C	0	109313762	C	CAA
1	chr1:109315497:T:C	0	109315497	C	T
1	chr1:109321647:T:C	0	109321647	C	T
1	chr1:109321752:G:A	0	109321752	A	G
1	chr1:109323608:T:C	0	109323608	C	T
1	chr1:109323947:T:A	0	109323947	A	T
1	chr1:109324222:G:A	0	109324222	A	G
1	chr1:109325270:A:G	0	109325270	G	A
1	chr1:109325307:G:A	0	109325307	A	G
1	chr1:109328237:C:G	0	109328237	G	C
1	chr1:109329165:T:C	0	109329165	C	T
1	chr1:109329495:C:T	0	109329495	T	C
1	chr1:109329748:C:T	0	109329748	T	C
1	chr1:109330668:G:A	0	109330668	A	G
1	chr1:109330745:A:G	0	109330745	G	A
1	chr1:109330951:G:A	0	109330951	A	G
1	chr1:109334263:C:T	0	109334263	T	C
1	chr1:109334884:A:G	0	109334884	G	A
1	chr1:109335615:CA:C	0	109335615	C	CA
1	chr1:109337327:A:G	0	109337327	G	A
1	chr1:109342153:T:G	0	109342153	G	T
1	chr1:109343749:G:A	0	109343749	A	G
1	chr1:109344569:T:C	0	109344569	C	T
1	chr1:109348511:C:T	0	109348511	T	C
1	chr1:109348781:C:T	0	109348781	T	C
1	chr1:109348801:G:C	0	109348801	C	G
1	chr1:109350588:G:T	0	109350588	T	G
1	chr1:109352159:T:G	0	109352159	G	T
1	chr1:109353034:C:CA	0	109353034	CA	C
1	chr1:109354478:T:C	0	109354478	C	T
1	chr1:109354481:A:G	0	109354481	G	A
1	chr1:109358593:T:C	0	109358593	C	T
1	chr1:109358840:G:C	0	109358840	C	G
1	chr1:109362349:A:T	0	109362349	T	A
1	chr1:109366527:C:T	0	109366527	T	C
1	chr1:109366647:C:T	0	109366647	T	C
1	chr1:109367391:C:T	0	109367391	T	C
1	chr1:109369074:CT:C	0	109369074	C	CT
1	chr1:109369429:A:G	0	109369429	G	A
1	chr1:109372361:A:G	0	109372361	G	A
1	chr1:109372741:T:C	0	109372741	C	T
1	chr1:109372968:T:C	0	109372968	C	T
1	chr1:109374918:G:C	0	109374918	C	G
1	chr1:109376517:G:GGATAAAGAAAATATGGTCTATA	0	109376517	GGATAAAGAAAATATGGTCTATA	G
1	chr1:109378599:C:T	0	109378599	T	C
1	chr1:109379361:G:A	0	109379361	A	G
1	chr1:109379694:T:C	0	109379694	C	T
1	chr1:109379755:G:A	0	109379755	A	G
1	chr1:109380964:C:T	0	109380964	T	C
1	chr1:109381055:G:T	0	109381055	T	G
1	chr1:109382296:T:A	0	109382296	A	T
1	chr1:109383977:G:T	0	109383977	T	G
1	chr1:109384206:T:C	0	109384206	C	T
1	chr1:109387876:A:G	0	109387876	G	A
1	chr1:109388230:C:T	0	109388230	T	C
1	chr1:109389286:C:T	0	109389286	T	C
1	chr1:109389326:AG:A	0	109389326	A	AG
1	chr1:109392703:C:T	0	109392703	T	C
1	chr1:109392805:A:G	0	109392805	G	A
1	chr1:109392883:C:T	0	109392883	T	C
1	chr1:109392956:T:C	0	109392956	C	T
1	chr1:109394060:G:A	0	109394060	A	G
1	chr1:109394750:T:C	0	109394750	C	T
1	chr1:109395309:C:T	0	109395309	T	C
1	chr1:109398511:C:T	0	109398511	T	C
1	chr1:109401271:C:T	0	109401271	T	C
1	chr1:109407819:T:A	0	109407819	A	T
1	chr1:109407985:A:G	0	109407985	G	A
1	chr1:109408236:T:C	0	109408236	C	T
1	chr1:109409505:G:A	0	109409505	A	G
1	chr1:109412947:T:C	0	109412947	C	T
1	chr1:109415413:T:C	0	109415413	C	T
1	chr1:109417062:G:A	0	109417062	A	G
1	chr1:109417648:C:A	0	109417648	A	C
1	chr1:109419078:G:A	0	109419078	A	G
1	chr1:109419343:C:T	0	109419343	T	C
1	chr1:109420020:G:C	0	109420020	C	G
1	chr1:109420696:T:C	0	109420696	C	T
1	chr1:109421983:T:C	0	109421983	C	T
1	chr1:109422634:G:A	0	109422634	A	G
1	chr1:109423364:A:G	0	109423364	G	A
1	chr1:109424096:A:C	0	109424096	C	A
1	chr1:109424482:C:A	0	109424482	A	C
1	chr1:109424701:G:C	0	109424701	C	G
1	chr1:109424702:C:A	0	109424702	A	C
1	chr1:109427099:A:G	0	109427099	G	A
1	chr1:109427531:T:G	0	109427531	G	T
1	chr1:109430765:A:G	0	109430765	G	A
1	chr1:109431828:A:C	0	109431828	C	A
1	chr1:109434153:C:G	0	109434153	G	C
1	chr1:109434985:C:T	0	109434985	T	C
1	chr1:109435412:C:T	0	109435412	T	C
1	chr1:109436580:G:A	0	109436580	A	G
1	chr1:109436904:T:C	0	109436904	C	T
1	chr1:109442817:A:G	0	109442817	G	A
1	chr1:109444050:C:A	0	109444050	A	C
1	chr1:109446602:C:G	0	109446602	G	C
1	chr1:109448387:C:A	0	109448387	A	C
1	chr1:109448456:G:A	0	109448456	A	G
1	chr1:109448553:C:T	0	109448553	T	C
1	chr1:109451964:G:A	0	109451964	A	G
1	chr1:109452776:C:T	0	109452776	T	C
1	chr1:109452837:T:C	0	109452837	C	T
1	chr1:109454067:C:A	0	109454067	A	C
1	chr1:109454112:C:A	0	109454112	A	C
1	chr1:109455764:C:T	0	109455764	T	C
1	chr1:109457216:A:C	0	109457216	C	A
1	chr1:109460664:T:G	0	109460664	G	T
1	chr1:109460953:T:C	0	109460953	C	T
1	chr1:109460983:A:G	0	109460983	G	A
1	chr1:109461218:T:G	0	109461218	G	T
1	chr1:109461684:T:C	0	109461684	C	T
1	chr1:109461921:G:C	0	109461921	C	G
1	chr1:109462368:C:T	0	109462368	T	C
1	chr1:109463486:C:T	0	109463486	T	C
1	chr1:109464043:C:T	0	109464043	T	C
1	chr1:109464331:TAGAA:T	0	109464331	T	TAGAA
1	chr1:109465030:G:A	0	109465030	A	G
1	chr1:109466029:G:A	0	109466029	A	G
1	chr1:109466156:C:T	0	109466156	T	C
1	chr1:109466191:T:C	0	109466191	C	T
1	chr1:109466484:C:G	0	109466484	G	C
1	chr1:109466549:C:T	0	109466549	T	C
1	chr1:109467180:G:A	0	109467180	A	G
1	chr1:109467488:C:G	0	109467488	G	C
1	chr1:109467667:C:T	0	109467667	T	C
1	chr1:109468922:TAGAA:T	0	109468922	T	TAGAA
1	chr1:109469079:G:A	0	109469079	A	G
1	chr1:109469373:T:G	0	109469373	G	T
1	chr1:109469501:A:T	0	109469501	T	A
1	chr1:109469526:A:G	0	109469526	G	A
1	chr1:109469667:G:A	0	109469667	A	G
1	chr1:109469671:C:T	0	109469671	T	C
1	chr1:109470249:A:T	0	109470249	T	A
1	chr1:109470263:TA:T	0	109470263	T	TA
1	chr1:109470490:A:G	0	109470490	G	A
1	chr1:109471008:C:T	0	109471008	T	C
1	chr1:109471333:C:T	0	109471333	T	C
1	chr1:109471548:G:A	0	109471548	A	G
1	chr1:109471565:A:T	0	109471565	T	A
1	chr1:109471711:G:A	0	109471711	A	G
1	chr1:109472156:G:A	0	109472156	A	G
1	chr1:109472353:C:A	0	109472353	A	C
1	chr1:109472561:G:A	0	109472561	A	G
1	chr1:109472897:G:A	0	109472897	A	G
1	chr1:109473110:C:T	0	109473110	T	C
1	chr1:109476380:C:T	0	109476380	T	C
1	chr1:109476817:A:G	0	109476817	G	A
1	chr1:109477267:A:G	0	109477267	G	A
1	chr1:109477719:C:T	0	109477719	T	C
1	chr1:109479215:T:C	0	109479215	C	T
1	chr1:109480274:A:C	0	109480274	C	A
1	chr1:109480522:T:G	0	109480522	G	T
1	chr1:109480548:T:C	0	109480548	C	T
1	chr1:109480810:G:A	0	109480810	A	G
1	chr1:109483259:A:G	0	109483259	G	A
1	chr1:109484269:T:G	0	109484269	G	T
1	chr1:109486853:C:T	0	109486853	T	C
1	chr1:109488273:GTC:G	0	109488273	G	GTC
1	chr1:109489809:T:G	0	109489809	G	T
1	chr1:109490602:G:A	0	109490602	A	G
1	chr1:109492537:T:C	0	109492537	C	T
1	chr1:109494012:C:T	0	109494012	T	C
1	chr1:109494376:G:C	0	109494376	C	G
1	chr1:109495087:C:T	0	109495087	T	C
1	chr1:109495216:T:G	0	109495216	G	T
1	chr1:109497688:A:G	0	109497688	G	A
1	chr1:109497838:C:CA	0	109497838	CA	C
1	chr1:109498058:C:T	0	109498058	T	C
1	chr1:109498415:CAG:C	0	109498415	C	CAG
1	chr1:109499457:A:G	0	109499457	G	A
1	chr1:109499822:C:T	0	109499822	T	C
1	chr1:109501753:A:G	0	109501753	G	A
1	chr1:109501836:A:G	0	109501836	G	A
1	chr1:109503258:A:C	0	109503258	C	A
1	chr1:109503573:A:C	0	109503573	C	A
1	chr1:109503751:G:A	0	109503751	A	G
1	chr1:109504711:G:A	0	109504711	A	G
1	chr1:109506581:G:C	0	109506581	C	G
1	chr1:109506835:G:A	0	109506835	A	G
1	chr1:109510068:G:A	0	109510068	A	G
1	chr1:109510526:C:G	0	109510526	G	C
1	chr1:109510740:GTTAGCTGTTC:G	0	109510740	G	GTTAGCTGTTC
1	chr1:109511323:G:T	0	109511323	T	G
1	chr1:109511600:A:G	0	109511600	G	A
1	chr1:109511668:A:G	0	109511668	G	A
1	chr1:109512058:C:T	0	109512058	T	C
1	chr1:109512486:C:T	0	109512486	T	C
1	chr1:109512587:T:C	0	109512587	C	T
1	chr1:109512589:T:C	0	109512589	C	T
1	chr1:109512676:C:A	0	109512676	A	C
1	chr1:109512988:C:T	0	109512988	T	C
1	chr1:109513033:G:A	0	109513033	A	G
1	chr1:109513184:A:T	0	109513184	T	A
1	chr1:109513504:C:T	0	109513504	T	C
1	chr1:109514104:G:A	0	109514104	A	G
1	chr1:109514370:T:A	0	109514370	A	T
1	chr1:109515720:T:C	0	109515720	C	T
1	chr1:109516262:TAA:T	0	109516262	T	TAA
1	chr1:109516423:AAG:A	0	109516423	A	AAG
1	chr1:109516708:G:A	0	109516708	A	G
1	chr1:109518249:G:A	0	109518249	A	G
1	chr1:109518270:A:G	0	109518270	G	A
1	chr1:109518857:C:T	0	109518857	T	C
1	chr1:109518869:C:G	0	109518869	G	C
1	chr1:109519003:T:C	0	109519003	C	T
1	chr1:109519157:G:A	0	109519157	A	G
1	chr1:109519418:A:T	0	109519418	T	A
1	chr1:109519443:C:T	0	109519443	T	C
1	chr1:109520523:A:G	0	109520523	G	A
1	chr1:109520691:G:C	0	109520691	C	G
1	chr1:109520918:G:A	0	109520918	A	G
1	chr1:109522013:T:C	0	109522013	C	T
1	chr1:109523284:A:G	0	109523284	G	A
1	chr1:109523423:A:G	0	109523423	G	A
1	chr1:109524497:A:G	0	109524497	G	A
1	chr1:109524502:G:A	0	109524502	A	G
1	chr1:109524963:T:A	0	109524963	A	T
1	chr1:109525167:A:T	0	109525167	T	A
1	chr1:109525608:A:G	0	109525608	G	A
1	chr1:109525738:A:G	0	109525738	G	A
1	chr1:109526177:C:T	0	109526177	T	C
1	chr1:109526190:T:C	0	109526190	C	T
1	chr1:109526278:C:T	0	109526278	T	C
1	chr1:109526293:A:G	0	109526293	G	A
1	chr1:109526562:C:G	0	109526562	G	C
1	chr1:109526578:G:A	0	109526578	A	G
1	chr1:109526654:G:A	0	109526654	A	G
1	chr1:109527273:A:G	0	109527273	G	A
1	chr1:109527311:A:G	0	109527311	G	A
1	chr1:109527932:C:T	0	109527932	T	C
1	chr1:109527966:A:G	0	109527966	G	A
1	chr1:109529816:A:C	0	109529816	C	A
1	chr1:109530696:C:T	0	109530696	T	C
1	chr1:109531559:A:G	0	109531559	G	A
1	chr1:109532345:A:G	0	109532345	G	A
1	chr1:109533839:G:A	0	109533839	A	G
1	chr1:109534434:T:C	0	109534434	C	T
1	chr1:109535119:A:G	0	109535119	G	A
1	chr1:109535812:A:G	0	109535812	G	A
1	chr1:109536521:G:A	0	109536521	A	G
1	chr1:109540264:C:T	0	109540264	T	C
1	chr1:109541786:G:A	0	109541786	A	G
1	chr1:109542205:C:T	0	109542205	T	C
1	chr1:109543829:G:A	0	109543829	A	G
1	chr1:109544783:T:C	0	109544783	C	T
1	chr1:109548649:C:T	0	109548649	T	C
1	chr1:109553275:A:G	0	109553275	G	A
1	chr1:109553580:A:G	0	109553580	G	A
1	chr1:109554706:T:C	0	109554706	C	T
1	chr1:109556060:T:TGAGACA	0	109556060	TGAGACA	T
1	chr1:109557236:T:C	0	109557236	C	T
1	chr1:109558291:T:C	0	109558291	C	T
1	chr1:109558501:T:A	0	109558501	A	T
1	chr1:109558502:C:T	0	109558502	T	C
1	chr1:109558702:TTTTGCTCCTTATTAATAA:T	0	109558702	T	TTTTGCTCCTTATTAATAA
1	chr1:109561567:A:C	0	109561567	C	A
1	chr1:109562704:A:G	0	109562704	G	A
1	chr1:109564422:T:C	0	109564422	C	T
1	chr1:109566417:A:G	0	109566417	G	A
1	chr1:109566982:A:G	0	109566982	G	A
1	chr1:109567333:A:G	0	109567333	G	A
1	chr1:109571500:G:A	0	109571500	A	G
1	chr1:109571607:T:G	0	109571607	G	T
1	chr1:109571730:A:G	0	109571730	G	A
1	chr1:109571989:C:G	0	109571989	G	C
1	chr1:109576863:G:A	0	109576863	A	G
1	chr1:109577110:C:T	0	109577110	T	C
1	chr1:109577526:C:T	0	109577526	T	C
1	chr1:109580215:G:A	0	109580215	A	G
1	chr1:109580712:G:A	0	109580712	A	G
1	chr1:109580891:G:T	0	109580891	T	G
1	chr1:109581181:G:A	0	109581181	A	G
1	chr1:109581349:A:G	0	109581349	G	A
1	chr1:109582266:C:T	0	109582266	T	C
1	chr1:109583897:GT:G	0	109583897	G	GT
1	chr1:109587118:C:T	0	109587118	T	C
1	chr1:109587213:T:C	0	109587213	C	T
1	chr1:109587642:G:A	0	109587642	A	G
1	chr1:109587783:A:G	0	109587783	G	A
1	chr1:109588019:A:T	0	109588019	T	A
1	chr1:109588483:G:A	0	109588483	A	G
1	chr1:109588899:A:G	0	109588899	G	A
1	chr1:109589476:G:A	0	109589476	A	G
1	chr1:109591561:C:T	0	109591561	T	C
1	chr1:109591588:TA:T	0	109591588	T	TA
1	chr1:109591595:C:T	0	109591595	T	C
1	chr1:109592686:G:A	0	109592686	A	G
1	chr1:109593700:GAT:G	0	109593700	G	GAT
1	chr1:109593836:A:G	0	109593836	G	A
1	chr1:109594056:C:T	0	109594056	T	C
1	chr1:109594224:T:A	0	109594224	A	T
1	chr1:109594262:T:C	0	109594262	C	T
1	chr1:109594316:T:TA	0	109594316	TA	T
1	chr1:109595914:T:A	0	109595914	A	T
1	chr1:109597477:A:T	0	109597477	T	A
1	chr1:109598355:C:T	0	109598355	T	C
1	chr1:109598565:C:T	0	109598565	T	C
1	chr1:109599567:G:A	0	109599567	A	G
1	chr1:109602003:C:T	0	109602003	T	C
1	chr1:109603009:G:C	0	109603009	C	G
1	chr1:109603136:ACCTGGGGGGTCTTCTAACTACTGG:A	0	109603136	A	ACCTGGGGGGTCTTCTAACTACTGG
1	chr1:109604476:T:G	0	109604476	G	T
1	chr1:109604699:C:T	0	109604699	T	C
1	chr1:109607537:G:T	0	109607537	T	G
1	chr1:109610399:A:G	0	109610399	G	A
1	chr1:109610576:G:A	0	109610576	A	G
1	chr1:109611768:C:T	0	109611768	T	C
1	chr1:109612066:T:C	0	109612066	C	T
1	chr1:109612400:T:C	0	109612400	C	T
1	chr1:109612515:C:T	0	109612515	T	C
1	chr1:109613590:G:A	0	109613590	A	G
1	chr1:109614742:C:T	0	109614742	T	C
1	chr1:109616709:C:T	0	109616709	T	C
1	chr1:109617254:G:A	0	109617254	A	G
1	chr1:109617417:T:C	0	109617417	C	T
1	chr1:109619926:C:T	0	109619926	T	C
1	chr1:109620296:T:C	0	109620296	C	T
1	chr1:109620454:A:G	0	109620454	G	A
1	chr1:109621257:G:A	0	109621257	A	G
1	chr1:109622035:A:G	0	109622035	G	A
1	chr1:109622341:C:T	0	109622341	T	C
1	chr1:109622379:T:A	0	109622379	A	T
1	chr1:109622590:T:A	0	109622590	A	T
1	chr1:109626266:C:G	0	109626266	G	C
1	chr1:109626568:C:T	0	109626568	T	C
1	chr1:109627335:A:G	0	109627335	G	A
1	chr1:109628274:T:C	0	109628274	C	T
1	chr1:109628903:C:G	0	109628903	G	C
1	chr1:109629083:A:C	0	109629083	C	A
1	chr1:109629554:C:T	0	109629554	T	C
1	chr1:109629614:T:C	0	109629614	C	T
1	chr1:109629740:C:T	0	109629740	T	C
1	chr1:109630036:A:G	0	109630036	G	A
1	chr1:109631583:C:T	0	109631583	T	C
1	chr1:109632269:A:G	0	109632269	G	A
1	chr1:109633358:C:T	0	109633358	T	C
1	chr1:109633938:G:A	0	109633938	A	G
1	chr1:109634887:C:G	0	109634887	G	C
1	chr1:109635247:A:G	0	109635247	G	A
1	chr1:109635558:C:T	0	109635558	T	C
1	chr1:109636300:G:A	0	109636300	A	G
1	chr1:109637740:AT:A	0	109637740	A	AT
1	chr1:109637809:ACCTCTG:A	0	109637809	A	ACCTCTG
1	chr1:109638544:C:A	0	109638544	A	C
1	chr1:109639007:T:C	0	109639007	C	T
1	chr1:109639544:C:G	0	109639544	G	C
1	chr1:109640586:GCTTAGGCT:G	0	109640586	G	GCTTAGGCT
1	chr1:109642812:C:T	0	109642812	T	C
1	chr1:109643941:C:T	0	109643941	T	C
1	chr1:109644409:C:T	0	109644409	T	C
1	chr1:109648762:T:C	0	109648762	C	T
1	chr1:109650144:A:G	0	109650144	G	A
1	chr1:109650432:G:A	0	109650432	A	G
1	chr1:109650768:A:G	0	109650768	G	A
1	chr1:109651633:A:G	0	109651633	G	A
1	chr1:109652373:C:T	0	109652373	T	C
1	chr1:109652492:G:C	0	109652492	C	G
1	chr1:109652530:G:A	0	109652530	A	G
1	chr1:109652606:G:A	0	109652606	A	G
1	chr1:109653057:G:A	0	109653057	A	G
1	chr1:109653242:A:C	0	109653242	C	A
1	chr1:109653279:T:C	0	109653279	C	T
1	chr1:109653322:C:A	0	109653322	A	C
1	chr1:109653807:G:A	0	109653807	A	G
1	chr1:109653885:T:C	0	109653885	C	T
1	chr1:109653977:C:T	0	109653977	T	C
1	chr1:109654510:T:C	0	109654510	C	T
1	chr1:109654513:T:C	0	109654513	C	T
1	chr1:109654825:G:A	0	109654825	A	G
1	chr1:109655305:A:C	0	109655305	C	A
1	chr1:109656105:C:G	0	109656105	G	C
1	chr1:109657530:A:G	0	109657530	G	A
1	chr1:109657738:T:C	0	109657738	C	T
1	chr1:109658504:A:G	0	109658504	G	A
1	chr1:109658958:C:T	0	109658958	T	C
1	chr1:109659187:G:T	0	109659187	T	G
1	chr1:109659190:A:G	0	109659190	G	A
1	chr1:109660932:G:T	0	109660932	T	G
1	chr1:109662028:T:C	0	109662028	C	T
1	chr1:109662296:G:A	0	109662296	A	G
1	chr1:109663023:A:G	0	109663023	G	A
1	chr1:109663620:A:G	0	109663620	G	A
1	chr1:109667284:G:A	0	109667284	A	G
1	chr1:109667316:C:T	0	109667316	T	C
1	chr1:109668049:G:T	0	109668049	T	G
1	chr1:109668158:C:G	0	109668158	G	C
1	chr1:109668173:G:A	0	109668173	A	G
1	chr1:109669059:G:C	0	109669059	C	G
1	chr1:109669184:C:G	0	109669184	G	C
1	chr1:109669671:C:A	0	109669671	A	C
1	chr1:109669912:T:C	0	109669912	C	T
1	chr1:109670378:T:A	0	109670378	A	T
1	chr1:109670836:T:C	0	109670836	C	T
1	chr1:109672556:A:G	0	109672556	G	A
1	chr1:109673814:G:A	0	109673814	A	G
1	chr1:109674419:C:G	0	109674419	G	C
1	chr1:109676094:C:T	0	109676094	T	C
1	chr1:109676139:G:C	0	109676139	C	G
1	chr1:109676144:C:T	0	109676144	T	C
1	chr1:109676200:G:T	0	109676200	T	G
1	chr1:109676391:G:A	0	109676391	A	G
1	chr1:109676406:T:C	0	109676406	C	T
1	chr1:109676407:G:A	0	109676407	A	G
1	chr1:109676500:C:T	0	109676500	T	C
1	chr1:109676719:G:T	0	109676719	T	G
1	chr1:109677464:C:G	0	109677464	G	C
1	chr1:109678556:TTG:T	0	109678556	T	TTG
1	chr1:109679400:G:A	0	109679400	A	G
1	chr1:109679475:C:T	0	109679475	T	C
1	chr1:109680385:C:T	0	109680385	T	C
1	chr1:109702556:AC:A	0	109702556	A	AC
1	chr1:109703431:G:A	0	109703431	A	G
1	chr1:109703649:G:T	0	109703649	T	G
1	chr1:109704153:A:G	0	109704153	G	A
1	chr1:109704188:G:A	0	109704188	A	G
1	chr1:109704542:C:T	0	109704542	T	C
1	chr1:109704618:C:A	0	109704618	A	C
1	chr1:109705752:G:A	0	109705752	A	G
1	chr1:109705846:A:G	0	109705846	G	A
1	chr1:109705872:A:G	0	109705872	G	A
1	chr1:109706290:A:G	0	109706290	G	A
1	chr1:109706554:T:C	0	109706554	C	T
1	chr1:109706742:T:G	0	109706742	G	T
1	chr1:109706882:G:T	0	109706882	T	G
1	chr1:109706936:G:T	0	109706936	T	G
1	chr1:109707372:C:T	0	109707372	T	C
1	chr1:109707546:G:A	0	109707546	A	G
1	chr1:109708936:A:G	0	109708936	G	A
1	chr1:109708937:A:C	0	109708937	C	A
1	chr1:109709124:G:A	0	109709124	A	G
1	chr1:109709388:T:C	0	109709388	C	T
1	chr1:109709692:A:C	0	109709692	C	A
1	chr1:109710508:T:C	0	109710508	C	T
1	chr1:109710593:G:T	0	109710593	T	G
1	chr1:109710619:A:C	0	109710619	C	A
1	chr1:109710758:A:G	0	109710758	G	A
1	chr1:109710933:C:T	0	109710933	T	C
1	chr1:109711353:C:T	0	109711353	T	C
1	chr1:109711641:A:G	0	109711641	G	A
1	chr1:109711643:A:G	0	109711643	G	A
1	chr1:109711871:T:C	0	109711871	C	T
1	chr1:109711898:G:T	0	109711898	T	G
1	chr1:109712056:G:T	0	109712056	T	G
1	chr1:109712113:G:C	0	109712113	C	G
1	chr1:109712552:T:G	0	109712552	G	T
1	chr1:109712974:C:G	0	109712974	G	C
1	chr1:109713453:A:G	0	109713453	G	A
1	chr1:109714156:A:G	0	109714156	G	A
1	chr1:109714906:A:T	0	109714906	T	A
1	chr1:109715213:C:T	0	109715213	T	C
1	chr1:109715214:T:C	0	109715214	C	T
1	chr1:109715325:A:C	0	109715325	C	A
1	chr1:109715742:A:G	0	109715742	G	A
1	chr1:109716394:G:T	0	109716394	T	G
1	chr1:109716740:G:A	0	109716740	A	G
1	chr1:109718120:T:C	0	109718120	C	T
1	chr1:109718760:T:C	0	109718760	C	T
1	chr1:109720464:C:A	0	109720464	A	C
1	chr1:109720988:T:C	0	109720988	C	T
1	chr1:109722897:T:A	0	109722897	A	T
1	chr1:109723116:C:T	0	109723116	T	C
1	chr1:109726566:C:T	0	109726566	T	C
1	chr1:109726664:G:A	0	109726664	A	G
1	chr1:109727471:A:C	0	109727471	C	A
1	chr1:109727543:T:C	0	109727543	C	T
1	chr1:109727978:C:G	0	109727978	G	C
1	chr1:109728085:T:C	0	109728085	C	T
1	chr1:109728286:T:G	0	109728286	G	T
1	chr1:109728612:G:C	0	109728612	C	G
1	chr1:109728835:T:A	0	109728835	A	T
1	chr1:109730023:C:T	0	109730023	T	C
1	chr1:109730919:C:T	0	109730919	T	C
1	chr1:109731286:G:T	0	109731286	T	G
1	chr1:109731825:C:T	0	109731825	T	C
1	chr1:109732588:G:A	0	109732588	A	G
1	chr1:109733239:T:C	0	109733239	C	T
1	chr1:109734239:T:C	0	109734239	C	T
1	chr1:109734781:T:C	0	109734781	C	T
1	chr1:109735327:T:C	0	109735327	C	T
1	chr1:109736350:C:T	0	109736350	T	C
1	chr1:109736405:C:T	0	109736405	T	C
1	chr1:109737079:C:T	0	109737079	T	C
1	chr1:109737292:C:T	0	109737292	T	C
1	chr1:109737630:ATCC:A	0	109737630	A	ATCC
1	chr1:109739319:G:A	0	109739319	A	G
1	chr1:109740350:G:T	0	109740350	T	G
1	chr1:109741163:C:T	0	109741163	T	C
1	chr1:109741590:C:G	0	109741590	G	C
1	chr1:109743030:T:C	0	109743030	C	T
1	chr1:109744821:A:G	0	109744821	G	A
1	chr1:109745935:C:A	0	109745935	A	C
1	chr1:109746233:G:A	0	109746233	A	G
1	chr1:109747232:T:G	0	109747232	G	T
1	chr1:109748784:C:T	0	109748784	T	C
1	chr1:109749469:G:C	0	109749469	C	G
1	chr1:109750234:G:C	0	109750234	C	G
1	chr1:109751050:C:T	0	109751050	T	C
1	chr1:109751170:G:A	0	109751170	A	G
1	chr1:109751367:A:G	0	109751367	G	A
1	chr1:109751455:CT:C	0	109751455	C	CT
1	chr1:109751955:A:G	0	109751955	G	A
1	chr1:109753021:G:T	0	109753021	T	G
1	chr1:109753268:C:G	0	109753268	G	C
1	chr1:109753395:C:T	0	109753395	T	C
1	chr1:109753609:C:G	0	109753609	G	C
1	chr1:109753667:T:C	0	109753667	C	T
1	chr1:109753716:C:T	0	109753716	T	C
1	chr1:109755485:A:C	0	109755485	C	A
1	chr1:109755544:G:C	0	109755544	C	G
1	chr1:109756430:T:G	0	109756430	G	T
1	chr1:109757069:G:A	0	109757069	A	G
1	chr1:109757655:C:T	0	109757655	T	C
1	chr1:109757819:G:A	0	109757819	A	G
1	chr1:109758638:C:T	0	109758638	T	C
1	chr1:109758807:AC:A	0	109758807	A	AC
1	chr1:109759883:G:A	0	109759883	A	G
1	chr1:109760506:C:T	0	109760506	T	C
1	chr1:109762155:G:A	0	109762155	A	G
1	chr1:109762624:GTACT:G	0	109762624	G	GTACT
1	chr1:109762966:G:C	0	109762966	C	G
1	chr1:109763065:T:C	0	109763065	C	T
1	chr1:109763077:G:C	0	109763077	C	G
1	chr1:109763589:T:C	0	109763589	C	T
1	chr1:109763762:G:T	0	109763762	T	G
1	chr1:109763794:C:T	0	109763794	T	C
1	chr1:109763909:A:G	0	109763909	G	A
1	chr1:109764496:C:T	0	109764496	T	C
1	chr1:109764568:C:T	0	109764568	T	C
1	chr1:109764641:T:C	0	109764641	C	T
1	chr1:109764662:A:G	0	109764662	G	A
1	chr1:109764818:A:G	0	109764818	G	A
1	chr1:109766192:G:A	0	109766192	A	G
1	chr1:109766253:G:A	0	109766253	A	G
1	chr1:109766378:G:T	0	109766378	T	G
1	chr1:109766443:C:A	0	109766443	A	C
1	chr1:109766608:G:A	0	109766608	A	G
1	chr1:109767403:A:G	0	109767403	G	A
1	chr1:109767919:A:G	0	109767919	G	A
1	chr1:109768419:C:T	0	109768419	T	C
1	chr1:109768602:T:TGCC	0	109768602	TGCC	T
1	chr1:109769028:G:A	0	109769028	A	G
1	chr1:109770411:A:G	0	109770411	G	A
1	chr1:109772031:C:T	0	109772031	T	C
1	chr1:109775388:T:C	0	109775388	C	T
1	chr1:109775739:C:T	0	109775739	T	C
1	chr1:109775773:C:T	0	109775773	T	C
1	chr1:109775781:G:T	0	109775781	T	G
1	chr1:109775839:C:T	0	109775839	T	C
1	chr1:109775950:C:T	0	109775950	T	C
1	chr1:109777079:G:C	0	109777079	C	G
1	chr1:109777216:C:T	0	109777216	T	C
1	chr1:109777253:T:C	0	109777253	C	T
1	chr1:109777626:C:T	0	109777626	T	C
1	chr1:109777714:A:G	0	109777714	G	A
1	chr1:109777861:A:G	0	109777861	G	A
1	chr1:109777868:G:A	0	109777868	A	G
1	chr1:109778357:G:A	0	109778357	A	G
1	chr1:109778407:A:G	0	109778407	G	A
1	chr1:109778808:T:C	0	109778808	C	T
1	chr1:109778902:C:T	0	109778902	T	C
1	chr1:109779454:G:A	0	109779454	A	G
1	chr1:109779919:A:G	0	109779919	G	A
1	chr1:109780255:A:G	0	109780255	G	A
1	chr1:109780323:G:T	0	109780323	T	G
1	chr1:109780528:C:T	0	109780528	T	C
1	chr1:109780756:C:T	0	109780756	T	C
1	chr1:109780909:C:T	0	109780909	T	C
1	chr1:109781150:C:G	0	109781150	G	C
1	chr1:109781427:C:T	0	109781427	T	C
1	chr1:109781601:A:G	0	109781601	G	A
1	chr1:109782060:ATG:A	0	109782060	A	ATG
1	chr1:109782910:T:C	0	109782910	C	T
1	chr1:109785081:A:G	0	109785081	G	A
1	chr1:109785091:T:G	0	109785091	G	T
1	chr1:109785107:T:C	0	109785107	C	T
1	chr1:109785194:AAAT:A	0	109785194	A	AAAT
1	chr1:109785209:T:C	0	109785209	C	T
1	chr1:109785300:C:T	0	109785300	T	C
1	chr1:109785610:G:A	0	109785610	A	G
1	chr1:109785643:TG:T	0	109785643	T	TG
1	chr1:109786032:G:A	0	109786032	A	G
1	chr1:109786381:T:C	0	109786381	C	T
1	chr1:109786592:T:C	0	109786592	C	T
1	chr1:109786916:A:G	0	109786916	G	A
1	chr1:109786933:A:G	0	109786933	G	A
1	chr1:109787834:G:A	0	109787834	A	G
1	chr1:109787902:GA:G	0	109787902	G	GA
1	chr1:109787904:A:C	0	109787904	C	A
1	chr1:109788062:C:T	0	109788062	T	C
1	chr1:109789106:A:G	0	109789106	G	A
1	chr1:109789739:T:C	0	109789739	C	T
1	chr1:109790194:G:T	0	109790194	T	G
1	chr1:109791027:G:A	0	109791027	A	G
1	chr1:109791279:G:A	0	109791279	A	G
1	chr1:109791412:A:G	0	109791412	G	A
1	chr1:109791653:G:T	0	109791653	T	G
1	chr1:109793512:A:G	0	109793512	G	A
1	chr1:109793868:A:G	0	109793868	G	A
1	chr1:109794344:G:A	0	109794344	A	G
1	chr1:109794764:A:G	0	109794764	G	A
1	chr1:109794950:T:C	0	109794950	C	T
1	chr1:109795765:T:C	0	109795765	C	T
1	chr1:109795812:A:G	0	109795812	G	A
1	chr1:109796362:T:C	0	109796362	C	T
1	chr1:109797065:G:A	0	109797065	A	G
1	chr1:109797206:A:G	0	109797206	G	A
1	chr1:109797610:T:C	0	109797610	C	T
1	chr1:109797650:C:T	0	109797650	T	C
1	chr1:109797983:C:T	0	109797983	T	C
1	chr1:109798493:C:T	0	109798493	T	C
1	chr1:109798505:TCC:T	0	109798505	T	TCC
1	chr1:109800865:T:C	0	109800865	C	T
1	chr1:109801022:G:A	0	109801022	A	G
1	chr1:109801256:C:T	0	109801256	T	C
1	chr1:109801935:T:C	0	109801935	C	T
1	chr1:109802006:A:T	0	109802006	T	A
1	chr1:109802010:C:G	0	109802010	G	C
1	chr1:109802567:G:A	0	109802567	A	G
1	chr1:109802661:C:T	0	109802661	T	C
1	chr1:109802774:T:G	0	109802774	G	T
1	chr1:109802851:A:G	0	109802851	G	A
1	chr1:109803493:A:G	0	109803493	G	A
1	chr1:109803525:T:G	0	109803525	G	T
1	chr1:109803733:A:G	0	109803733	G	A
1	chr1:109803917:A:T	0	109803917	T	A
1	chr1:109804203:G:A	0	109804203	A	G
1	chr1:109805374:T:A	0	109805374	A	T
1	chr1:109805397:A:G	0	109805397	G	A
1	chr1:109805418:T:C	0	109805418	C	T
1	chr1:109805724:T:C	0	109805724	C	T
1	chr1:109806035:A:T	0	109806035	T	A
1	chr1:109806666:A:G	0	109806666	G	A
1	chr1:109809083:G:A	0	109809083	A	G
1	chr1:109809255:G:A	0	109809255	A	G
1	chr1:109809855:A:G	0	109809855	G	A
1	chr1:109811241:A:T	0	109811241	T	A
1	chr1:109811385:T:C	0	109811385	C	T
1	chr1:109811612:AT:A	0	109811612	A	AT
1	chr1:109812449:G:A	0	109812449	A	G
1	chr1:109812685:A:G	0	109812685	G	A
1	chr1:109815546:T:G	0	109815546	G	T
1	chr1:109816268:C:T	0	109816268	T	C
1	chr1:109817260:A:G	0	109817260	G	A
1	chr1:109817569:G:A	0	109817569	A	G
1	chr1:109819099:T:C	0	109819099	C	T
1	chr1:109819255:G:A	0	109819255	A	G
1	chr1:109819399:C:G	0	109819399	G	C
1	chr1:109819551:T:A	0	109819551	A	T
1	chr1:109819734:T:C	0	109819734	C	T
1	chr1:109819849:C:T	0	109819849	T	C
1	chr1:109820219:T:A	0	109820219	A	T
1	chr1:109820865:G:A	0	109820865	A	G
1	chr1:109821393:G:A	0	109821393	A	G
1	chr1:109821741:G:A	0	109821741	A	G
1	chr1:109822087:G:A	0	109822087	A	G
1	chr1:109822246:A:G	0	109822246	G	A
1	chr1:109823345:T:A	0	109823345	A	T
1	chr1:109823422:T:C	0	109823422	C	T
1	chr1:109823534:G:A	0	109823534	A	G
1	chr1:109823592:G:C	0	109823592	C	G
1	chr1:109823643:T:C	0	109823643	C	T
1	chr1:109823688:G:A	0	109823688	A	G
1	chr1:109823769:C:T	0	109823769	T	C
1	chr1:109824473:G:A	0	109824473	A	G
1	chr1:109825250:C:T	0	109825250	T	C
1	chr1:109825307:T:C	0	109825307	C	T
1	chr1:109825439:A:G	0	109825439	G	A
1	chr1:109825449:G:A	0	109825449	A	G
1	chr1:109825592:A:G	0	109825592	G	A
1	chr1:109825731:T:G	0	109825731	G	T
1	chr1:109826151:A:C	0	109826151	C	A
1	chr1:109826653:C:T	0	109826653	T	C
1	chr1:109826681:A:G	0	109826681	G	A
1	chr1:109826841:T:C	0	109826841	C	T
1	chr1:109826848:T:C	0	109826848	C	T
1	chr1:109826916:C:T	0	109826916	T	C
1	chr1:109827118:A:C	0	109827118	C	A
1	chr1:109827624:G:A	0	109827624	A	G
1	chr1:109827756:G:A	0	109827756	A	G
1	chr1:109827926:G:T	0	109827926	T	G
1	chr1:109828376:G:A	0	109828376	A	G
1	chr1:109828530:G:C	0	109828530	C	G
1	chr1:109828534:G:C	0	109828534	C	G
1	chr1:109828698:G:A	0	109828698	A	G
1	chr1:109828872:C:T	0	109828872	T	C
1	chr1:109828952:A:G	0	109828952	G	A
1	chr1:109829007:C:G	0	109829007	G	C
1	chr1:109829126:G:C	0	109829126	C	G
1	chr1:109829282:G:A	0	109829282	A	G
1	chr1:109829563:G:A	0	109829563	A	G
1	chr1:109829576:G:A	0	109829576	A	G
1	chr1:109829593:C:T	0	109829593	T	C
1	chr1:109829864:T:C	0	109829864	C	T
1	chr1:109830044:A:C	0	109830044	C	A
1	chr1:109830087:A:G	0	109830087	G	A
1	chr1:109830114:A:G	0	109830114	G	A
1	chr1:109830401:C:T	0	109830401	T	C
1	chr1:109830671:AC:A	0	109830671	A	AC
1	chr1:109830913:T:C	0	109830913	C	T
1	chr1:109831024:G:C	0	109831024	C	G
1	chr1:109831355:C:T	0	109831355	T	C
1	chr1:109831713:AC:A	0	109831713	A	AC
1	chr1:109831935:A:T	0	109831935	T	A
1	chr1:109831936:T:G	0	109831936	G	T
1	chr1:109831945:A:G	0	109831945	G	A
1	chr1:109832112:C:G	0	109832112	G	C
1	chr1:109832285:C:T	0	109832285	T	C
1	chr1:109832364:C:T	0	109832364	T	C
1	chr1:109832369:C:T	0	109832369	T	C
1	chr1:109832463:G:A	0	109832463	A	G
1	chr1:109832501:A:T	0	109832501	T	A
1	chr1:109832537:C:T	0	109832537	T	C
1	chr1:109832692:T:C	0	109832692	C	T
1	chr1:109833003:G:T	0	109833003	T	G
1	chr1:109833073:G:A	0	109833073	A	G
1	chr1:109833445:T:C	0	109833445	C	T
1	chr1:109833516:A:G	0	109833516	G	A
1	chr1:109833616:GGA:G	0	109833616	G	GGA
1	chr1:109833711:A:G	0	109833711	G	A
1	chr1:109833731:C:T	0	109833731	T	C
1	chr1:109833841:C:A	0	109833841	A	C
1	chr1:109833986:T:C	0	109833986	C	T
1	chr1:109834029:C:T	0	109834029	T	C
1	chr1:109834735:A:G	0	109834735	G	A
1	chr1:109836359:C:T	0	109836359	T	C
1	chr1:109836693:T:C	0	109836693	C	T
1	chr1:109839888:C:T	0	109839888	T	C
1	chr1:109840224:G:A	0	109840224	A	G
1	chr1:109840483:A:G	0	109840483	G	A
1	chr1:109844022:C:A	0	109844022	A	C
1	chr1:109845493:C:T	0	109845493	T	C
1	chr1:109845507:C:T	0	109845507	T	C
1	chr1:109848116:A:G	0	109848116	G	A
1	chr1:109848597:T:TG	0	109848597	TG	T
1	chr1:109848661:A:G	0	109848661	G	A
1	chr1:109848929:A:C	0	109848929	C	A
1	chr1:109849553:G:C	0	109849553	C	G
1	chr1:109849666:C:T	0	109849666	T	C
1	chr1:109850800:G:A	0	109850800	A	G
1	chr1:109850811:A:C	0	109850811	C	A
1	chr1:109851532:A:G	0	109851532	G	A
1	chr1:109851652:T:C	0	109851652	C	T
1	chr1:109851681:A:G	0	109851681	G	A
1	chr1:109851719:G:A	0	109851719	A	G
1	chr1:109852569:C:T	0	109852569	T	C
1	chr1:109852574:G:C	0	109852574	C	G
1	chr1:109852707:C:T	0	109852707	T	C
1	chr1:109853279:G:A	0	109853279	A	G
1	chr1:109854252:G:A	0	109854252	A	G
1	chr1:109854597:C:T	0	109854597	T	C
1	chr1:109854688:A:G	0	109854688	G	A
1	chr1:109855613:A:G	0	109855613	G	A
1	chr1:109855867:A:T	0	109855867	T	A
1	chr1:109856007:C:T	0	109856007	T	C
1	chr1:109856247:C:T	0	109856247	T	C
1	chr1:109856926:G:A	0	109856926	A	G
1	chr1:109857348:C:A	0	109857348	A	C
1	chr1:109857485:G:A	0	109857485	A	G
1	chr1:109857713:G:T	0	109857713	T	G
1	chr1:109858080:C:T	0	109858080	T	C
1	chr1:109860358:GACAA:G	0	109860358	G	GACAA
1	chr1:109860525:C:T	0	109860525	T	C
1	chr1:109861319:A:G	0	109861319	G	A
1	chr1:109862350:G:C	0	109862350	C	G
1	chr1:109862649:T:C	0	109862649	C	T
1	chr1:109862650:C:G	0	109862650	G	C
1	chr1:109863174:C:T	0	109863174	T	C
1	chr1:109863177:T:G	0	109863177	G	T
1	chr1:109863265:G:A	0	109863265	A	G
1	chr1:109864256:G:A	0	109864256	A	G
1	chr1:109864702:A:G	0	109864702	G	A
1	chr1:109864748:T:C	0	109864748	C	T
1	chr1:109865619:C:T	0	109865619	T	C
1	chr1:109865796:C:T	0	109865796	T	C
1	chr1:109866149:T:C	0	109866149	C	T
1	chr1:109867164:G:A	0	109867164	A	G
1	chr1:109868153:A:G	0	109868153	G	A
1	chr1:109868971:G:A	0	109868971	A	G
1	chr1:109869470:T:C	0	109869470	C	T
1	chr1:109869714:T:A	0	109869714	A	T
1	chr1:109870330:G:A	0	109870330	A	G
1	chr1:109870373:C:T	0	109870373	T	C
1	chr1:109871414:T:C	0	109871414	C	T
1	chr1:109871516:GGAA:G	0	109871516	G	GGAA
1	chr1:109872755:G:A	0	109872755	A	G
1	chr1:109873004:G:A	0	109873004	A	G
1	chr1:109873177:A:G	0	109873177	G	A
1	chr1:109873216:T:C	0	109873216	C	T
1	chr1:109873406:G:T	0	109873406	T	G
1	chr1:109873884:T:A	0	109873884	A	T
1	chr1:109874245:T:C	0	109874245	C	T
1	chr1:109874428:T:C	0	109874428	C	T
1	chr1:109875807:C:A	0	109875807	A	C
1	chr1:109877600:C:A	0	109877600	A	C
1	chr1:109878526:A:AG	0	109878526	AG	A
1	chr1:109879174:GT:G	0	109879174	G	GT
1	chr1:109880730:A:T	0	109880730	T	A
1	chr1:109880731:A:C	0	109880731	C	A
1	chr1:109880978:A:G	0	109880978	G	A
1	chr1:109881054:G:A	0	109881054	A	G
1	chr1:109881907:A:G	0	109881907	G	A
1	chr1:109883341:C:T	0	109883341	T	C
1	chr1:109883546:G:A	0	109883546	A	G
1	chr1:109883630:G:A	0	109883630	A	G
1	chr1:109883667:A:G	0	109883667	G	A
1	chr1:109883735:G:A	0	109883735	A	G
1	chr1:109884156:G:A	0	109884156	A	G
1	chr1:109884568:A:G	0	109884568	G	A
1	chr1:109885059:A:G	0	109885059	G	A
1	chr1:109886256:T:C	0	109886256	C	T
1	chr1:109886492:A:G	0	109886492	G	A
1	chr1:109888398:T:A	0	109888398	A	T
1	chr1:109888690:T:C	0	109888690	C	T
1	chr1:109888756:C:T	0	109888756	T	C
1	chr1:109888769:A:C	0	109888769	C	A
1	chr1:109888892:A:T	0	109888892	T	A
1	chr1:109889591:T:C	0	109889591	C	T
1	chr1:109889842:C:T	0	109889842	T	C
1	chr1:109889845:G:A	0	109889845	A	G
1	chr1:109889883:T:A	0	109889883	A	T
1	chr1:109891961:G:A	0	109891961	A	G
1	chr1:109892706:G:A	0	109892706	A	G
1	chr1:109892891:T:C	0	109892891	C	T
1	chr1:109893258:A:G	0	109893258	G	A
1	chr1:109894756:G:A	0	109894756	A	G
1	chr1:109895924:T:C	0	109895924	C	T
1	chr1:109896040:T:C	0	109896040	C	T
1	chr1:109896143:A:T	0	109896143	T	A
1	chr1:109896304:C:T	0	109896304	T	C
1	chr1:109897014:C:T	0	109897014	T	C
1	chr1:109898077:C:T	0	109898077	T	C
1	chr1:109898100:A:T	0	109898100	T	A
1	chr1:109898193:T:C	0	109898193	C	T
1	chr1:109898564:G:T	0	109898564	T	G
1	chr1:109899170:A:G	0	109899170	G	A
1	chr1:109899678:C:G	0	109899678	G	C
1	chr1:109899715:T:G	0	109899715	G	T
1	chr1:109902889:T:A	0	109902889	A	T
1	chr1:109905062:C:T	0	109905062	T	C
1	chr1:109905968:G:A	0	109905968	A	G
1	chr1:109906920:TAGGAAGCTGGC:T	0	109906920	T	TAGGAAGCTGGC
1	chr1:109907340:C:A	0	109907340	A	C
1	chr1:109907411:G:T	0	109907411	T	G
1	chr1:109907555:T:C	0	109907555	C	T
1	chr1:109907715:C:T	0	109907715	T	C
1	chr1:109907826:C:A	0	109907826	A	C
1	chr1:109908258:C:A	0	109908258	A	C
1	chr1:109908496:T:C	0	109908496	C	T
1	chr1:109908568:A:G	0	109908568	G	A
1	chr1:109908583:C:A	0	109908583	A	C
1	chr1:109908698:T:A	0	109908698	A	T
1	chr1:109909068:T:C	0	109909068	C	T
1	chr1:109911185:C:G	0	109911185	G	C
1	chr1:109911527:G:A	0	109911527	A	G
1	chr1:109911783:T:G	0	109911783	G	T
1	chr1:109912811:A:G	0	109912811	G	A
1	chr1:109913248:T:C	0	109913248	C	T
1	chr1:109915107:C:T	0	109915107	T	C
1	chr1:109915150:G:A	0	109915150	A	G
1	chr1:109915612:G:A	0	109915612	A	G
1	chr1:109916317:C:G	0	109916317	G	C
1	chr1:109917108:G:A	0	109917108	A	G
1	chr1:109917898:C:T	0	109917898	T	C
1	chr1:109917931:T:C	0	109917931	C	T
1	chr1:109918102:A:G	0	109918102	G	A
1	chr1:109918991:CAG:C	0	109918991	C	CAG
1	chr1:109919126:C:T	0	109919126	T	C
1	chr1:109919299:C:T	0	109919299	T	C
1	chr1:109919602:G:A	0	109919602	A	G
1	chr1:109919760:A:G	0	109919760	G	A
1	chr1:109919866:G:A	0	109919866	A	G
1	chr1:109920112:G:C	0	109920112	C	G
1	chr1:109923716:C:A	0	109923716	A	C
1	chr1:109923844:T:C	0	109923844	C	T
1	chr1:109923933:G:A	0	109923933	A	G
1	chr1:109926770:A:T	0	109926770	T	A
1	chr1:109926789:A:G	0	109926789	G	A
1	chr1:109927802:G:A	0	109927802	A	G
1	chr1:109927970:G:A	0	109927970	A	G
1	chr1:109928142:G:A	0	109928142	A	G
1	chr1:109929284:C:T	0	109929284	T	C
1	chr1:109931371:G:A	0	109931371	A	G
1	chr1:109931820:C:G	0	109931820	G	C
1	chr1:109931896:C:T	0	109931896	T	C
1	chr1:109932073:C:A	0	109932073	A	C
1	chr1:109932930:A:G	0	109932930	G	A
1	chr1:109933349:T:C	0	109933349	C	T
1	chr1:109933478:A:G	0	109933478	G	A
1	chr1:109933971:G:A	0	109933971	A	G
1	chr1:109935230:T:A	0	109935230	A	T
1	chr1:109935442:T:C	0	109935442	C	T
1	chr1:109935897:C:T	0	109935897	T	C
1	chr1:109936238:G:A	0	109936238	A	G
1	chr1:109936239:T:C	0	109936239	C	T
1	chr1:109936510:T:C	0	109936510	C	T
1	chr1:109937252:C:T	0	109937252	T	C
1	chr1:109937333:C:T	0	109937333	T	C
1	chr1:109937446:T:A	0	109937446	A	T
1	chr1:109937520:A:G	0	109937520	G	A
1	chr1:109937942:G:A	0	109937942	A	G
1	chr1:109938236:C:T	0	109938236	T	C
1	chr1:109938380:T:C	0	109938380	C	T
1	chr1:109939713:G:A	0	109939713	A	G
1	chr1:109939864:C:T	0	109939864	T	C
1	chr1:109940069:C:T	0	109940069	T	C
1	chr1:109940405:G:A	0	109940405	A	G
1	chr1:109941151:G:A	0	109941151	A	G
1	chr1:109941295:G:A	0	109941295	A	G
1	chr1:109941644:T:C	0	109941644	C	T
1	chr1:109941787:A:G	0	109941787	G	A
1	chr1:109942755:A:G	0	109942755	G	A
1	chr1:109942804:C:T	0	109942804	T	C
1	chr1:109943207:G:A	0	109943207	A	G
1	chr1:109943910:T:C	0	109943910	C	T
1	chr1:109943927:C:A	0	109943927	A	C
1	chr1:109943969:A:T	0	109943969	T	A
1	chr1:109944083:C:T	0	109944083	T	C
1	chr1:109944217:C:T	0	109944217	T	C
1	chr1:109945017:T:C	0	109945017	C	T
1	chr1:109945464:G:T	0	109945464	T	G
1	chr1:109945937:C:A	0	109945937	A	C
1	chr1:109946340:TA:T	0	109946340	T	TA
1	chr1:109946361:AG:A	0	109946361	A	AG
1	chr1:109946363:C:T	0	109946363	T	C
1	chr1:109946850:C:A	0	109946850	A	C
1	chr1:109947406:G:C	0	109947406	C	G
1	chr1:109947415:G:T	0	109947415	T	G
1	chr1:109947719:C:T	0	109947719	T	C
1	chr1:109947760:G:A	0	109947760	A	G
1	chr1:109948590:C:T	0	109948590	T	C
1	chr1:109948746:G:A	0	109948746	A	G
1	chr1:109950021:T:C	0	109950021	C	T
1	chr1:109950884:T:G	0	109950884	G	T
1	chr1:109950890:T:C	0	109950890	C	T
1	chr1:109951323:A:G	0	109951323	G	A
1	chr1:109951334:C:T	0	109951334	T	C
1	chr1:109952252:T:C	0	109952252	C	T
1	chr1:109952751:C:T	0	109952751	T	C
1	chr1:109953465:G:A	0	109953465	A	G
1	chr1:109954105:AC:A	0	109954105	A	AC
1	chr1:109955186:G:A	0	109955186	A	G
1	chr1:109957047:A:G	0	109957047	G	A
1	chr1:109957225:G:C	0	109957225	C	G
1	chr1:109957553:T:C	0	109957553	C	T
1	chr1:109958012:T:C	0	109958012	C	T
1	chr1:109960456:T:C	0	109960456	C	T
1	chr1:109960674:T:C	0	109960674	C	T
1	chr1:109960811:G:A	0	109960811	A	G
1	chr1:109961283:A:G	0	109961283	G	A
1	chr1:109961738:C:T	0	109961738	T	C
1	chr1:109961963:T:C	0	109961963	C	T
1	chr1:109962041:G:A	0	109962041	A	G
1	chr1:109962416:T:C	0	109962416	C	T
1	chr1:109967925:A:G	0	109967925	G	A
1	chr1:109968226:C:A	0	109968226	A	C
1	chr1:109968639:TAA:T	0	109968639	T	TAA
1	chr1:109970180:A:G	0	109970180	G	A
1	chr1:109970309:A:G	0	109970309	G	A
1	chr1:109972271:A:G	0	109972271	G	A
1	chr1:109974493:T:C	0	109974493	C	T
1	chr1:109974774:C:T	0	109974774	T	C
1	chr1:109974995:T:C	0	109974995	C	T
1	chr1:109980124:C:T	0	109980124	T	C
1	chr1:109982466:T:A	0	109982466	A	T
1	chr1:109983008:A:G	0	109983008	G	A
1	chr1:109983114:A:G	0	109983114	G	A
1	chr1:109984850:G:A	0	109984850	A	G
1	chr1:109986529:A:G	0	109986529	G	A
1	chr1:109986823:C:T	0	109986823	T	C
1	chr1:109986862:A:G	0	109986862	G	A
1	chr1:109988250:C:T	0	109988250	T	C
1	chr1:109988373:G:C	0	109988373	C	G
1	chr1:109991375:G:A	0	109991375	A	G
1	chr1:109991840:G:A	0	109991840	A	G
1	chr1:109992292:C:A	0	109992292	A	C
1	chr1:109993490:T:A	0	109993490	A	T
1	chr1:109993581:A:G	0	109993581	G	A
1	chr1:109995242:C:T	0	109995242	T	C
1	chr1:109995922:C:T	0	109995922	T	C
1	chr1:109998355:T:C	0	109998355	C	T
1	chr1:110000402:T:C	0	110000402	C	T
1	chr1:110000463:T:C	0	110000463	C	T
1	chr1:110001257:G:A	0	110001257	A	G
1	chr1:110013656:G:T	0	110013656	T	G
1	chr1:110014393:A:G	0	110014393	G	A
1	chr1:110020531:GC:G	0	110020531	G	GC
1	chr1:110020544:T:C	0	110020544	C	T
1	chr1:110021192:G:A	0	110021192	A	G
1	chr1:110024211:C:T	0	110024211	T	C
1	chr1:110026792:G:A	0	110026792	A	G
1	chr1:110032928:T:C	0	110032928	C	T
1	chr1:110032998:T:C	0	110032998	C	T
1	chr1:110035333:T:C	0	110035333	C	T
1	chr1:110037593:G:A	0	110037593	A	G
1	chr1:110039158:T:G	0	110039158	G	T
1	chr1:110042515:A:G	0	110042515	G	A
1	chr1:110044495:C:T	0	110044495	T	C
1	chr1:110045302:G:A	0	110045302	A	G
1	chr1:110045334:G:A	0	110045334	A	G
1	chr1:110046607:A:T	0	110046607	T	A
1	chr1:110046957:G:A	0	110046957	A	G
1	chr1:110048191:A:G	0	110048191	G	A
1	chr1:110048194:C:T	0	110048194	T	C
1	chr1:110052717:A:G	0	110052717	G	A
1	chr1:110052866:C:T	0	110052866	T	C
1	chr1:110054975:T:G	0	110054975	G	T
1	chr1:110055735:A:C	0	110055735	C	A
1	chr1:110055830:T:C	0	110055830	C	T
1	chr1:110055955:A:C	0	110055955	C	A
1	chr1:110057174:C:T	0	110057174	T	C
1	chr1:110059175:C:G	0	110059175	G	C
1	chr1:110059560:T:G	0	110059560	G	T
1	chr1:110060250:A:G	0	110060250	G	A
1	chr1:110063459:C:T	0	110063459	T	C
1	chr1:110064053:G:A	0	110064053	A	G
1	chr1:110064324:C:G	0	110064324	G	C
1	chr1:110064397:A:G	0	110064397	G	A
1	chr1:110065797:A:G	0	110065797	G	A
1	chr1:110065949:G:C	0	110065949	C	G
1	chr1:110066139:C:G	0	110066139	G	C
1	chr1:110069264:C:T	0	110069264	T	C
1	chr1:110070040:A:G	0	110070040	G	A
1	chr1:110071025:G:A	0	110071025	A	G
1	chr1:110071052:G:A	0	110071052	A	G
1	chr1:110071778:G:A	0	110071778	A	G
1	chr1:110073046:C:T	0	110073046	T	C
1	chr1:110073302:G:C	0	110073302	C	G
1	chr1:110073983:C:T	0	110073983	T	C
1	chr1:110074057:C:T	0	110074057	T	C
1	chr1:110076108:A:G	0	110076108	G	A
1	chr1:110077495:C:T	0	110077495	T	C
1	chr1:110078395:A:C	0	110078395	C	A
1	chr1:110079564:A:AAGG	0	110079564	AAGG	A
1	chr1:110080143:TC:T	0	110080143	T	TC
1	chr1:110080475:C:T	0	110080475	T	C
1	chr1:110081482:G:A	0	110081482	A	G
1	chr1:110083645:CAG:C	0	110083645	C	CAG
1	chr1:110084238:G:T	0	110084238	T	G
1	chr1:110085301:T:A	0	110085301	A	T
1	chr1:110085590:A:G	0	110085590	G	A
1	chr1:110087275:C:T	0	110087275	T	C
1	chr1:110088767:C:T	0	110088767	T	C
1	chr1:110089355:A:C	0	110089355	C	A
1	chr1:110089914:A:T	0	110089914	T	A
1	chr1:110091391:T:C	0	110091391	C	T
1	chr1:110091506:C:T	0	110091506	T	C
1	chr1:110092331:C:T	0	110092331	T	C
1	chr1:110094003:G:A	0	110094003	A	G
1	chr1:110094772:A:G	0	110094772	G	A
1	chr1:110095684:G:A	0	110095684	A	G
1	chr1:110096237:G:A	0	110096237	A	G
1	chr1:110097251:C:T	0	110097251	T	C
1	chr1:110097613:C:T	0	110097613	T	C
1	chr1:110097811:G:A	0	110097811	A	G
1	chr1:110098575:T:C	0	110098575	C	T
1	chr1:110098790:C:G	0	110098790	G	C
1	chr1:110099238:A:G	0	110099238	G	A
1	chr1:110100603:A:G	0	110100603	G	A
1	chr1:110100764:G:C	0	110100764	C	G
1	chr1:110100913:G:A	0	110100913	A	G
1	chr1:110101041:G:A	0	110101041	A	G
1	chr1:110101711:A:T	0	110101711	T	A
1	chr1:110102705:C:T	0	110102705	T	C
1	chr1:110103624:A:T	0	110103624	T	A
1	chr1:110103661:A:G	0	110103661	G	A
1	chr1:110104236:A:G	0	110104236	G	A
1	chr1:110104467:G:A	0	110104467	A	G
1	chr1:110105377:A:G	0	110105377	G	A
1	chr1:110106582:C:T	0	110106582	T	C
1	chr1:110106839:A:G	0	110106839	G	A
1	chr1:110106916:G:A	0	110106916	A	G
1	chr1:110106997:C:T	0	110106997	T	C
1	chr1:110107071:T:C	0	110107071	C	T
1	chr1:110107091:T:G	0	110107091	G	T
1	chr1:110107380:A:G	0	110107380	G	A
1	chr1:110107460:G:T	0	110107460	T	G
1	chr1:110107723:G:A	0	110107723	A	G
1	chr1:110108150:C:T	0	110108150	T	C
1	chr1:110108156:G:A	0	110108156	A	G
1	chr1:110108400:A:C	0	110108400	C	A
1	chr1:110109766:C:T	0	110109766	T	C
1	chr1:110110275:A:AT	0	110110275	AT	A
1	chr1:110110346:A:C	0	110110346	C	A
1	chr1:110110669:T:G	0	110110669	G	T
1	chr1:110111717:C:T	0	110111717	T	C
1	chr1:110111773:AC:A	0	110111773	A	AC
1	chr1:110111876:G:A	0	110111876	A	G
1	chr1:110113389:G:A	0	110113389	A	G
1	chr1:110114211:G:A	0	110114211	A	G
1	chr1:110114348:T:A	0	110114348	A	T
1	chr1:110114910:G:A	0	110114910	A	G
1	chr1:110115166:G:T	0	110115166	T	G
1	chr1:110115327:T:C	0	110115327	C	T
1	chr1:110115362:AT:A	0	110115362	A	AT
1	chr1:110115417:T:C	0	110115417	C	T
1	chr1:110115614:C:T	0	110115614	T	C
1	chr1:110115638:C:T	0	110115638	T	C
1	chr1:110115993:G:A	0	110115993	A	G
1	chr1:110116468:T:C	0	110116468	C	T
1	chr1:110117904:T:G	0	110117904	G	T
1	chr1:110117943:C:T	0	110117943	T	C
1	chr1:110118215:T:C	0	110118215	C	T
1	chr1:110118719:G:T	0	110118719	T	G
1	chr1:110120096:C:G	0	110120096	G	C
1	chr1:110120406:T:C	0	110120406	C	T
1	chr1:110121158:A:G	0	110121158	G	A
1	chr1:110121229:A:G	0	110121229	G	A
1	chr1:110121426:A:G	0	110121426	G	A
1	chr1:110121560:C:T	0	110121560	T	C
1	chr1:110121729:TG:T	0	110121729	T	TG
1	chr1:110121841:T:C	0	110121841	C	T
1	chr1:110121881:G:A	0	110121881	A	G
1	chr1:110122299:C:T	0	110122299	T	C
1	chr1:110122695:A:T	0	110122695	T	A
1	chr1:110123788:A:G	0	110123788	G	A
1	chr1:110125730:T:A	0	110125730	A	T
1	chr1:110126117:T:G	0	110126117	G	T
1	chr1:110127208:G:A	0	110127208	A	G
1	chr1:110127400:G:A	0	110127400	A	G
1	chr1:110127917:TC:T	0	110127917	T	TC
1	chr1:110128698:T:G	0	110128698	G	T
1	chr1:110130797:CG:C	0	110130797	C	CG
1	chr1:110131515:T:C	0	110131515	C	T
1	chr1:110131914:A:T	0	110131914	T	A
1	chr1:110131941:G:A	0	110131941	A	G
1	chr1:110134466:G:C	0	110134466	C	G
1	chr1:110135090:A:G	0	110135090	G	A
1	chr1:110135299:A:C	0	110135299	C	A
1	chr1:110136307:A:G	0	110136307	G	A
1	chr1:110136395:A:G	0	110136395	G	A
1	chr1:110136488:T:A	0	110136488	A	T
1	chr1:110136974:T:C	0	110136974	C	T
1	chr1:110137492:G:A	0	110137492	A	G
1	chr1:110137717:T:A	0	110137717	A	T
1	chr1:110138920:T:G	0	110138920	G	T
1	chr1:110139661:T:A	0	110139661	A	T
1	chr1:110140111:A:T	0	110140111	T	A
1	chr1:110140335:G:T	0	110140335	T	G
1	chr1:110140749:T:C	0	110140749	C	T
1	chr1:110141665:T:C	0	110141665	C	T
1	chr1:110142389:C:T	0	110142389	T	C
1	chr1:110143734:A:G	0	110143734	G	A
1	chr1:110144315:T:C	0	110144315	C	T
1	chr1:110144327:T:C	0	110144327	C	T
1	chr1:110144644:A:C	0	110144644	C	A
1	chr1:110144871:T:G	0	110144871	G	T
1	chr1:110145340:C:T	0	110145340	T	C
1	chr1:110147901:T:G	0	110147901	G	T
1	chr1:110147955:G:A	0	110147955	A	G
1	chr1:110150641:C:T	0	110150641	T	C
1	chr1:110150825:T:C	0	110150825	C	T
1	chr1:110152156:T:G	0	110152156	G	T
1	chr1:110154580:T:C	0	110154580	C	T
1	chr1:110154663:T:C	0	110154663	C	T
1	chr1:110155510:T:C	0	110155510	C	T
1	chr1:110155536:A:G	0	110155536	G	A
1	chr1:110156029:A:G	0	110156029	G	A
1	chr1:110157299:G:A	0	110157299	A	G
1	chr1:110157915:G:C	0	110157915	C	G
1	chr1:110158449:T:C	0	110158449	C	T
1	chr1:110158552:A:G	0	110158552	G	A
1	chr1:110158647:G:A	0	110158647	A	G
1	chr1:110158942:A:G	0	110158942	G	A
1	chr1:110159304:A:G	0	110159304	G	A
1	chr1:110160997:G:A	0	110160997	A	G
1	chr1:110163157:G:A	0	110163157	A	G
1	chr1:110165226:T:C	0	110165226	C	T
1	chr1:110167097:T:C	0	110167097	C	T
1	chr1:110167098:G:A	0	110167098	A	G
1	chr1:110167112:G:A	0	110167112	A	G
1	chr1:110167740:T:C	0	110167740	C	T
1	chr1:110169532:G:A	0	110169532	A	G
1	chr1:110170024:T:A	0	110170024	A	T
1	chr1:110170913:C:T	0	110170913	T	C
1	chr1:110171814:A:T	0	110171814	T	A
1	chr1:110173146:A:C	0	110173146	C	A
1	chr1:110177381:C:G	0	110177381	G	C
1	chr1:110178449:A:G	0	110178449	G	A
1	chr1:110178962:A:G	0	110178962	G	A
1	chr1:110179773:G:A	0	110179773	A	G
1	chr1:110180031:T:G	0	110180031	G	T
1	chr1:110181077:G:A	0	110181077	A	G
1	chr1:110181223:G:A	0	110181223	A	G
1	chr1:110181792:AGT:A	0	110181792	A	AGT
1	chr1:110181885:G:A	0	110181885	A	G
1	chr1:110182320:C:G	0	110182320	G	C
1	chr1:110182462:C:T	0	110182462	T	C
1	chr1:110183018:C:T	0	110183018	T	C
1	chr1:110183985:ACT:A	0	110183985	A	ACT
1	chr1:110184173:T:C	0	110184173	C	T
1	chr1:110184396:C:T	0	110184396	T	C
1	chr1:110185378:C:T	0	110185378	T	C
1	chr1:110185629:C:T	0	110185629	T	C
1	chr1:110186782:C:T	0	110186782	T	C
1	chr1:110187540:C:G	0	110187540	G	C
1	chr1:110188143:T:C	0	110188143	C	T
1	chr1:110190843:G:A	0	110190843	A	G
1	chr1:110191052:C:T	0	110191052	T	C
1	chr1:110191172:A:G	0	110191172	G	A
1	chr1:110193187:T:C	0	110193187	C	T
1	chr1:110193790:G:C	0	110193790	C	G
1	chr1:110194106:G:A	0	110194106	A	G
1	chr1:110194240:A:G	0	110194240	G	A
1	chr1:110195674:G:A	0	110195674	A	G
1	chr1:110196679:T:C	0	110196679	C	T
1	chr1:110197025:C:T	0	110197025	T	C
1	chr1:110197242:A:G	0	110197242	G	A
1	chr1:110197651:G:T	0	110197651	T	G
1	chr1:110197850:A:G	0	110197850	G	A
1	chr1:110198066:C:T	0	110198066	T	C
1	chr1:110198309:G:A	0	110198309	A	G
1	chr1:110198464:C:T	0	110198464	T	C
1	chr1:110198727:G:T	0	110198727	T	G
1	chr1:110199993:A:G	0	110199993	G	A
1	chr1:110200370:T:G	0	110200370	G	T
1	chr1:110201213:G:A	0	110201213	A	G
1	chr1:110202393:T:G	0	110202393	G	T
1	chr1:110202870:C:T	0	110202870	T	C
1	chr1:110202904:T:G	0	110202904	G	T
1	chr1:110203638:G:A	0	110203638	A	G
1	chr1:110205204:G:A	0	110205204	A	G
1	chr1:110207588:G:A	0	110207588	A	G
1	chr1:110207655:A:G	0	110207655	G	A
1	chr1:110207766:G:A	0	110207766	A	G
1	chr1:110208267:C:G	0	110208267	G	C
1	chr1:110208912:C:G	0	110208912	G	C
1	chr1:110209040:G:A	0	110209040	A	G
1	chr1:110209517:A:G	0	110209517	G	A
1	chr1:110209639:A:G	0	110209639	G	A
1	chr1:110211143:G:C	0	110211143	C	G
1	chr1:110211186:G:A	0	110211186	A	G
1	chr1:110211430:A:T	0	110211430	T	A
1	chr1:110213895:G:A	0	110213895	A	G
1	chr1:110214819:A:C	0	110214819	C	A
1	chr1:110215332:T:C	0	110215332	C	T
1	chr1:110215753:A:G	0	110215753	G	A
1	chr1:110216425:G:A	0	110216425	A	G
1	chr1:110216442:T:A	0	110216442	A	T
1	chr1:110216818:A:T	0	110216818	T	A
1	chr1:110216833:G:A	0	110216833	A	G
1	chr1:110216845:T:A	0	110216845	A	T
1	chr1:110217174:T:C	0	110217174	C	T
1	chr1:110217656:G:A	0	110217656	A	G
1	chr1:110217822:A:G	0	110217822	G	A
1	chr1:110218398:T:C	0	110218398	C	T
1	chr1:110218661:C:T	0	110218661	T	C
1	chr1:110222770:A:G	0	110222770	G	A
1	chr1:110222776:C:T	0	110222776	T	C
1	chr1:110223832:G:A	0	110223832	A	G
1	chr1:110223844:G:A	0	110223844	A	G
1	chr1:110224726:T:A	0	110224726	A	T
1	chr1:110225230:G:C	0	110225230	C	G
1	chr1:110225439:G:A	0	110225439	A	G
1	chr1:110226967:C:T	0	110226967	T	C
1	chr1:110227531:C:G	0	110227531	G	C
1	chr1:110227560:G:A	0	110227560	A	G
1	chr1:110227643:A:G	0	110227643	G	A
1	chr1:110227743:C:A	0	110227743	A	C
1	chr1:110227813:T:C	0	110227813	C	T
1	chr1:110229477:G:A	0	110229477	A	G
1	chr1:110230799:T:C	0	110230799	C	T
1	chr1:110231616:T:C	0	110231616	C	T
1	chr1:110231825:A:G	0	110231825	G	A
1	chr1:110232573:C:T	0	110232573	T	C
1	chr1:110234421:C:T	0	110234421	T	C
1	chr1:110234483:G:A	0	110234483	A	G
1	chr1:110236123:C:G	0	110236123	G	C
1	chr1:110236462:A:G	0	110236462	G	A
1	chr1:110237879:C:A	0	110237879	A	C
1	chr1:110237984:A:G	0	110237984	G	A
1	chr1:110238151:A:G	0	110238151	G	A
1	chr1:110238212:C:T	0	110238212	T	C
1	chr1:110238578:A:G	0	110238578	G	A
1	chr1:110238680:G:A	0	110238680	A	G
1	chr1:110238847:C:T	0	110238847	T	C
1	chr1:110239170:G:A	0	110239170	A	G
1	chr1:110239834:A:G	0	110239834	G	A
1	chr1:110240159:A:C	0	110240159	C	A
1	chr1:110240685:A:G	0	110240685	G	A
1	chr1:110241050:C:T	0	110241050	T	C
1	chr1:110241323:T:C	0	110241323	C	T
1	chr1:110241597:G:A	0	110241597	A	G
1	chr1:110242471:G:A	0	110242471	A	G
1	chr1:110242727:C:A	0	110242727	A	C
1	chr1:110243262:C:T	0	110243262	T	C
1	chr1:110243714:C:T	0	110243714	T	C
1	chr1:110244775:T:C	0	110244775	C	T
1	chr1:110245271:C:T	0	110245271	T	C
1	chr1:110246203:T:C	0	110246203	C	T
1	chr1:110246485:G:A	0	110246485	A	G
1	chr1:110246507:G:C	0	110246507	C	G
1	chr1:110246674:T:C	0	110246674	C	T
1	chr1:110247515:C:T	0	110247515	T	C
1	chr1:110247595:C:A	0	110247595	A	C
1	chr1:110249200:C:T	0	110249200	T	C
1	chr1:110249909:T:C	0	110249909	C	T
1	chr1:110250911:A:G	0	110250911	G	A
1	chr1:110250977:G:A	0	110250977	A	G
1	chr1:110251121:C:T	0	110251121	T	C
1	chr1:110251247:T:C	0	110251247	C	T
1	chr1:110251816:A:G	0	110251816	G	A
1	chr1:110251992:C:T	0	110251992	T	C
1	chr1:110252205:A:G	0	110252205	G	A
1	chr1:110252396:A:C	0	110252396	C	A
1	chr1:110253283:G:C	0	110253283	C	G
1	chr1:110255959:G:T	0	110255959	T	G
1	chr1:110256613:G:C	0	110256613	C	G
1	chr1:110257880:G:T	0	110257880	T	G
1	chr1:110259245:C:T	0	110259245	T	C
1	chr1:110259586:G:C	0	110259586	C	G
1	chr1:110259705:G:GA	0	110259705	GA	G
1	chr1:110260815:A:G	0	110260815	G	A
1	chr1:110261133:G:A	0	110261133	A	G
1	chr1:110261162:T:TAAC	0	110261162	TAAC	T
1	chr1:110261221:T:C	0	110261221	C	T
1	chr1:110261313:C:T	0	110261313	T	C
1	chr1:110261332:T:C	0	110261332	C	T
1	chr1:110261375:A:C	0	110261375	C	A
1	chr1:110262043:T:G	0	110262043	G	T
1	chr1:110262360:A:G	0	110262360	G	A
1	chr1:110262501:C:T	0	110262501	T	C
1	chr1:110262502:G:A	0	110262502	A	G
1	chr1:110262741:T:C	0	110262741	C	T
1	chr1:110263185:G:A	0	110263185	A	G
1	chr1:110263529:G:A	0	110263529	A	G
1	chr1:110263681:G:T	0	110263681	T	G
1	chr1:110263796:A:G	0	110263796	G	A
1	chr1:110264086:T:C	0	110264086	C	T
1	chr1:110264108:C:T	0	110264108	T	C
1	chr1:110264214:G:A	0	110264214	A	G
1	chr1:110264229:A:C	0	110264229	C	A
1	chr1:110264394:AT:A	0	110264394	A	AT
1	chr1:110264506:T:C	0	110264506	C	T
1	chr1:110264604:A:G	0	110264604	G	A
1	chr1:110264893:T:C	0	110264893	C	T
1	chr1:110264956:CCTGTAATCTCAACTACTCGGAGG:C	0	110264956	C	CCTGTAATCTCAACTACTCGGAGG
1	chr1:110265618:A:C	0	110265618	C	A
1	chr1:110266361:T:C	0	110266361	C	T
1	chr1:110266749:C:T	0	110266749	T	C
1	chr1:110266925:C:G	0	110266925	G	C
1	chr1:110266995:A:T	0	110266995	T	A
1	chr1:110267386:A:T	0	110267386	T	A
1	chr1:110268529:C:G	0	110268529	G	C
1	chr1:110268735:T:A	0	110268735	A	T
1	chr1:110268758:C:T	0	110268758	T	C
1	chr1:110268796:C:T	0	110268796	T	C
1	chr1:110268797:G:A	0	110268797	A	G
1	chr1:110271385:A:G	0	110271385	G	A
1	chr1:110271478:A:C	0	110271478	C	A
1	chr1:110271553:T:C	0	110271553	C	T
1	chr1:110271776:A:G	0	110271776	G	A
1	chr1:110272283:A:G	0	110272283	G	A
1	chr1:110272721:T:G	0	110272721	G	T
1	chr1:110272781:G:T	0	110272781	T	G
1	chr1:110273001:G:C	0	110273001	C	G
1	chr1:110273335:G:T	0	110273335	T	G
1	chr1:110273496:C:A	0	110273496	A	C
1	chr1:110273530:A:G	0	110273530	G	A
1	chr1:110273869:T:C	0	110273869	C	T
1	chr1:110274408:A:G	0	110274408	G	A
1	chr1:110274597:A:G	0	110274597	G	A
1	chr1:110274681:C:T	0	110274681	T	C
1	chr1:110274771:C:G	0	110274771	G	C
1	chr1:110275174:T:C	0	110275174	C	T
1	chr1:110275480:A:T	0	110275480	T	A
1	chr1:110275873:A:G	0	110275873	G	A
1	chr1:110276245:A:G	0	110276245	G	A
1	chr1:110276440:G:C	0	110276440	C	G
1	chr1:110276626:C:T	0	110276626	T	C
1	chr1:110276782:C:T	0	110276782	T	C
1	chr1:110276969:C:T	0	110276969	T	C
1	chr1:110277352:C:T	0	110277352	T	C
1	chr1:110277673:A:G	0	110277673	G	A
1	chr1:110277711:A:G	0	110277711	G	A
1	chr1:110277796:C:T	0	110277796	T	C
1	chr1:110278001:G:T	0	110278001	T	G
1	chr1:110278096:A:G	0	110278096	G	A
1	chr1:110278191:G:A	0	110278191	A	G
1	chr1:110278731:G:A	0	110278731	A	G
1	chr1:110278732:C:T	0	110278732	T	C
1	chr1:110278778:C:T	0	110278778	T	C
1	chr1:110279097:G:C	0	110279097	C	G
1	chr1:110279421:T:C	0	110279421	C	T
1	chr1:110279861:C:T	0	110279861	T	C
1	chr1:110279947:T:C	0	110279947	C	T
1	chr1:110280514:C:T	0	110280514	T	C
1	chr1:110280606:C:T	0	110280606	T	C
1	chr1:110280619:A:C	0	110280619	C	A
1	chr1:110280647:C:CAAATA	0	110280647	CAAATA	C
1	chr1:110281386:T:A	0	110281386	A	T
1	chr1:110282725:C:T	0	110282725	T	C
1	chr1:110283144:A:G	0	110283144	G	A
1	chr1:110283910:T:C	0	110283910	C	T
```
