## Supplementary material for "Characterization of shared and ancestry-specific signals driving complex traits using multi-ancestry fine-mapping": s1_data.bim

```
1	chr1:109191535:T:C	0	109191535	C	T
1	chr1:109191603:G:T	0	109191603	T	G
1	chr1:109192187:G:T	0	109192187	T	G
1	chr1:109192882:T:C	0	109192882	C	T
1	chr1:109193214:T:C	0	109193214	C	T
1	chr1:109194441:C:T	0	109194441	T	C
1	chr1:109194468:G:A	0	109194468	A	G
1	chr1:109194510:T:C	0	109194510	C	T
1	chr1:109194550:C:T	0	109194550	T	C
1	chr1:109194692:T:C	0	109194692	C	T
1	chr1:109194698:G:A	0	109194698	A	G
1	chr1:109194955:A:C	0	109194955	C	A
1	chr1:109194978:T:C	0	109194978	C	T
1	chr1:109195066:C:T	0	109195066	T	C
1	chr1:109195073:G:A	0	109195073	A	G
1	chr1:109195180:A:G	0	109195180	G	A
1	chr1:109195294:C:A	0	109195294	A	C
1	chr1:109195354:C:T	0	109195354	T	C
1	chr1:109195468:T:C	0	109195468	C	T
1	chr1:109195967:T:C	0	109195967	C	T
1	chr1:109196449:T:C	0	109196449	C	T
1	chr1:109196558:C:T	0	109196558	T	C
1	chr1:109196933:G:A	0	109196933	A	G
1	chr1:109196935:C:T	0	109196935	T	C
1	chr1:109197077:A:G	0	109197077	G	A
1	chr1:109197851:C:T	0	109197851	T	C
1	chr1:109197926:G:T	0	109197926	T	G
1	chr1:109198350:C:T	0	109198350	T	C
1	chr1:109198908:T:C	0	109198908	C	T
1	chr1:109199830:C:T	0	109199830	T	C
1	chr1:109199863:G:A	0	109199863	A	G
1	chr1:109200459:G:A	0	109200459	A	G
1	chr1:109200500:T:C	0	109200500	C	T
1	chr1:109200545:A:C	0	109200545	C	A
1	chr1:109201000:C:T	0	109201000	T	C
1	chr1:109201646:G:T	0	109201646	T	G
1	chr1:109201737:T:C	0	109201737	C	T
1	chr1:109202269:C:T	0	109202269	T	C
1	chr1:109202415:T:C	0	109202415	C	T
1	chr1:109202446:T:A	0	109202446	A	T
1	chr1:109202606:A:G	0	109202606	G	A
1	chr1:109202621:G:A	0	109202621	A	G
1	chr1:109202996:T:C	0	109202996	C	T
1	chr1:109205013:C:T	0	109205013	T	C
1	chr1:109205925:C:T	0	109205925	T	C
1	chr1:109206053:T:C	0	109206053	C	T
1	chr1:109206102:C:T	0	109206102	T	C
1	chr1:109206318:A:G	0	109206318	G	A
1	chr1:109206449:T:C	0	109206449	C	T
1	chr1:109206471:A:T	0	109206471	T	A
1	chr1:109206473:A:G	0	109206473	G	A
1	chr1:109207343:C:T	0	109207343	T	C
1	chr1:109207789:T:C	0	109207789	C	T
1	chr1:109208049:C:T	0	109208049	T	C
1	chr1:109208255:T:A	0	109208255	A	T
1	chr1:109209045:G:A	0	109209045	A	G
1	chr1:109209582:T:C	0	109209582	C	T
1	chr1:109211533:AT:A	0	109211533	A	AT
1	chr1:109211598:G:A	0	109211598	A	G
1	chr1:109212194:AAAAAAC:A	0	109212194	A	AAAAAAC
1	chr1:109214673:G:A	0	109214673	A	G
1	chr1:109217376:A:G	0	109217376	G	A
1	chr1:109217933:T:C	0	109217933	C	T
1	chr1:109219606:G:A	0	109219606	A	G
1	chr1:109219711:C:T	0	109219711	T	C
1	chr1:109221146:C:T	0	109221146	T	C
1	chr1:109221636:T:A	0	109221636	A	T
1	chr1:109222389:G:A	0	109222389	A	G
1	chr1:109222740:T:A	0	109222740	A	T
1	chr1:109223173:A:G	0	109223173	G	A
1	chr1:109225539:T:C	0	109225539	C	T
1	chr1:109226443:C:T	0	109226443	T	C
1	chr1:109228441:T:C	0	109228441	C	T
1	chr1:109229079:A:C	0	109229079	C	A
1	chr1:109230296:C:A	0	109230296	A	C
1	chr1:109231087:T:A	0	109231087	A	T
1	chr1:109231404:G:A	0	109231404	A	G
1	chr1:109231999:C:A	0	109231999	A	C
1	chr1:109233548:C:T	0	109233548	T	C
1	chr1:109233844:C:T	0	109233844	T	C
1	chr1:109235615:C:T	0	109235615	T	C
1	chr1:109235955:T:C	0	109235955	C	T
1	chr1:109239287:G:A	0	109239287	A	G
1	chr1:109239381:A:G	0	109239381	G	A
1	chr1:109239415:A:G	0	109239415	G	A
1	chr1:109240639:T:C	0	109240639	C	T
1	chr1:109240933:A:G	0	109240933	G	A
1	chr1:109240948:T:A	0	109240948	A	T
1	chr1:109241238:G:A	0	109241238	A	G
1	chr1:109241404:T:C	0	109241404	C	T
1	chr1:109241460:G:A	0	109241460	A	G
1	chr1:109241841:A:T	0	109241841	T	A
1	chr1:109242316:T:C	0	109242316	C	T
1	chr1:109243189:C:T	0	109243189	T	C
1	chr1:109244871:C:A	0	109244871	A	C
1	chr1:109245831:A:T	0	109245831	T	A
1	chr1:109246091:G:A	0	109246091	A	G
1	chr1:109246725:T:A	0	109246725	A	T
1	chr1:109247173:C:T	0	109247173	T	C
1	chr1:109247664:C:T	0	109247664	T	C
1	chr1:109248934:C:T	0	109248934	T	C
1	chr1:109252404:T:C	0	109252404	C	T
1	chr1:109252986:T:C	0	109252986	C	T
1	chr1:109255141:T:C	0	109255141	C	T
1	chr1:109256099:G:A	0	109256099	A	G
1	chr1:109256292:G:A	0	109256292	A	G
1	chr1:109256772:T:G	0	109256772	G	T
1	chr1:109256953:C:T	0	109256953	T	C
1	chr1:109257159:G:A	0	109257159	A	G
1	chr1:109257699:C:T	0	109257699	T	C
1	chr1:109257764:A:T	0	109257764	T	A
1	chr1:109257892:C:T	0	109257892	T	C
1	chr1:109258005:A:T	0	109258005	T	A
1	chr1:109258499:C:T	0	109258499	T	C
1	chr1:109259306:T:C	0	109259306	C	T
1	chr1:109259611:C:T	0	109259611	T	C
1	chr1:109259773:G:A	0	109259773	A	G
1	chr1:109259778:C:T	0	109259778	T	C
1	chr1:109260021:G:A	0	109260021	A	G
1	chr1:109262024:G:A	0	109262024	A	G
1	chr1:109262261:C:G	0	109262261	G	C
1	chr1:109263691:T:C	0	109263691	C	T
1	chr1:109263820:C:A	0	109263820	A	C
1	chr1:109264477:G:A	0	109264477	A	G
1	chr1:109264661:A:T	0	109264661	T	A
1	chr1:109265495:C:T	0	109265495	T	C
1	chr1:109266488:G:A	0	109266488	A	G
1	chr1:109267922:C:A	0	109267922	A	C
1	chr1:109268359:G:A	0	109268359	A	G
1	chr1:109270398:G:A	0	109270398	A	G
1	chr1:109270614:TTCCCAGTCTTGGGG:T	0	109270614	T	TTCCCAGTCTTGGGG
1	chr1:109271097:C:T	0	109271097	T	C
1	chr1:109272099:G:A	0	109272099	A	G
1	chr1:109272511:G:A	0	109272511	A	G
1	chr1:109272589:C:A	0	109272589	A	C
1	chr1:109272592:T:TG	0	109272592	TG	T
1	chr1:109272630:A:G	0	109272630	G	A
1	chr1:109272746:T:C	0	109272746	C	T
1	chr1:109273124:A:G	0	109273124	G	A
1	chr1:109274623:C:T	0	109274623	T	C
1	chr1:109274968:G:T	0	109274968	T	G
1	chr1:109275216:T:C	0	109275216	C	T
1	chr1:109275648:C:T	0	109275648	T	C
1	chr1:109275684:G:T	0	109275684	T	G
1	chr1:109275908:C:T	0	109275908	T	C
1	chr1:109276993:C:T	0	109276993	T	C
1	chr1:109277144:T:C	0	109277144	C	T
1	chr1:109277488:C:T	0	109277488	T	C
1	chr1:109278262:A:G	0	109278262	G	A
1	chr1:109278297:T:G	0	109278297	G	T
1	chr1:109278685:G:T	0	109278685	T	G
1	chr1:109278889:T:G	0	109278889	G	T
1	chr1:109278966:G:A	0	109278966	A	G
1	chr1:109279521:G:A	0	109279521	A	G
1	chr1:109279887:T:C	0	109279887	C	T
1	chr1:109282936:C:A	0	109282936	A	C
1	chr1:109282969:C:T	0	109282969	T	C
1	chr1:109283514:C:T	0	109283514	T	C
1	chr1:109284138:T:TTCCTAACC	0	109284138	TTCCTAACC	T
1	chr1:109284631:A:G	0	109284631	G	A
1	chr1:109285779:T:TGGAC	0	109285779	TGGAC	T
1	chr1:109285891:A:T	0	109285891	T	A
1	chr1:109286968:T:C	0	109286968	C	T
1	chr1:109288603:G:A	0	109288603	A	G
1	chr1:109288623:C:T	0	109288623	T	C
1	chr1:109288646:G:A	0	109288646	A	G
1	chr1:109289405:G:A	0	109289405	A	G
1	chr1:109289861:C:A	0	109289861	A	C
1	chr1:109289946:C:T	0	109289946	T	C
1	chr1:109290268:C:T	0	109290268	T	C
1	chr1:109290514:CAA:C	0	109290514	C	CAA
1	chr1:109291154:C:T	0	109291154	T	C
1	chr1:109291173:T:C	0	109291173	C	T
1	chr1:109291354:A:G	0	109291354	G	A
1	chr1:109291747:T:C	0	109291747	C	T
1	chr1:109291827:C:T	0	109291827	T	C
1	chr1:109292316:C:T	0	109292316	T	C
1	chr1:109292541:C:T	0	109292541	T	C
1	chr1:109292765:T:G	0	109292765	G	T
1	chr1:109293135:T:C	0	109293135	C	T
1	chr1:109293597:G:A	0	109293597	A	G
1	chr1:109295642:A:G	0	109295642	G	A
1	chr1:109296296:C:T	0	109296296	T	C
1	chr1:109296770:A:G	0	109296770	G	A
1	chr1:109296778:C:T	0	109296778	T	C
1	chr1:109297274:C:T	0	109297274	T	C
1	chr1:109297332:G:C	0	109297332	C	G
1	chr1:109298007:G:A	0	109298007	A	G
1	chr1:109299037:T:C	0	109299037	C	T
1	chr1:109299040:A:T	0	109299040	T	A
1	chr1:109299649:C:T	0	109299649	T	C
1	chr1:109301124:G:C	0	109301124	C	G
1	chr1:109301910:A:G	0	109301910	G	A
1	chr1:109302478:G:T	0	109302478	T	G
1	chr1:109302630:G:A	0	109302630	A	G
1	chr1:109303656:C:T	0	109303656	T	C
1	chr1:109306104:A:T	0	109306104	T	A
1	chr1:109306522:T:C	0	109306522	C	T
1	chr1:109306632:A:G	0	109306632	G	A
1	chr1:109307500:C:A	0	109307500	A	C
1	chr1:109308504:C:T	0	109308504	T	C
1	chr1:109313684:G:A	0	109313684	A	G
1	chr1:109313762:CAA:C	0	109313762	C	CAA
1	chr1:109315497:T:C	0	109315497	C	T
1	chr1:109321647:T:C	0	109321647	C	T
1	chr1:109321752:G:A	0	109321752	A	G
1	chr1:109323608:T:C	0	109323608	C	T
1	chr1:109323947:T:A	0	109323947	A	T
1	chr1:109324222:G:A	0	109324222	A	G
1	chr1:109325270:A:G	0	109325270	G	A
1	chr1:109325307:G:A	0	109325307	A	G
1	chr1:109328237:C:G	0	109328237	G	C
1	chr1:109329165:T:C	0	109329165	C	T
1	chr1:109329495:C:T	0	109329495	T	C
1	chr1:109329748:C:T	0	109329748	T	C
1	chr1:109330668:G:A	0	109330668	A	G
1	chr1:109330745:A:G	0	109330745	G	A
1	chr1:109330951:G:A	0	109330951	A	G
1	chr1:109334263:C:T	0	109334263	T	C
1	chr1:109334884:A:G	0	109334884	G	A
1	chr1:109335615:CA:C	0	109335615	C	CA
1	chr1:109337327:A:G	0	109337327	G	A
1	chr1:109342153:T:G	0	109342153	G	T
1	chr1:109343749:G:A	0	109343749	A	G
1	chr1:109344569:T:C	0	109344569	C	T
1	chr1:109348511:C:T	0	109348511	T	C
1	chr1:109348781:C:T	0	109348781	T	C
1	chr1:109348801:G:C	0	109348801	C	G
1	chr1:109350588:G:T	0	109350588	T	G
1	chr1:109352159:T:G	0	109352159	G	T
1	chr1:109353034:C:CA	0	109353034	CA	C
1	chr1:109354478:T:C	0	109354478	C	T
1	chr1:109354481:A:G	0	109354481	G	A
1	chr1:109358593:T:C	0	109358593	C	T
1	chr1:109358840:G:C	0	109358840	C	G
1	chr1:109362349:A:T	0	109362349	T	A
1	chr1:109366527:C:T	0	109366527	T	C
1	chr1:109366647:C:T	0	109366647	T	C
1	chr1:109367391:C:T	0	109367391	T	C
1	chr1:109369074:CT:C	0	109369074	C	CT
1	chr1:109369429:A:G	0	109369429	G	A
1	chr1:109372361:A:G	0	109372361	G	A
1	chr1:109372741:T:C	0	109372741	C	T
1	chr1:109372968:T:C	0	109372968	C	T
1	chr1:109374918:G:C	0	109374918	C	G
1	chr1:109376517:G:GGATAAAGAAAATATGGTCTATA	0	109376517	GGATAAAGAAAATATGGTCTATA	G
1	chr1:109378599:C:T	0	109378599	T	C
1	chr1:109379361:G:A	0	109379361	A	G
1	chr1:109379694:T:C	0	109379694	C	T
1	chr1:109379755:G:A	0	109379755	A	G
1	chr1:109380964:C:T	0	109380964	T	C
1	chr1:109381055:G:T	0	109381055	T	G
1	chr1:109382296:T:A	0	109382296	A	T
1	chr1:109383977:G:T	0	109383977	T	G
1	chr1:109384206:T:C	0	109384206	C	T
1	chr1:109387876:A:G	0	109387876	G	A
1	chr1:109388230:C:T	0	109388230	T	C
1	chr1:109389286:C:T	0	109389286	T	C
1	chr1:109389326:AG:A	0	109389326	A	AG
1	chr1:109392703:C:T	0	109392703	T	C
1	chr1:109392805:A:G	0	109392805	G	A
1	chr1:109392883:C:T	0	109392883	T	C
1	chr1:109392956:T:C	0	109392956	C	T
1	chr1:109394060:G:A	0	109394060	A	G
1	chr1:109394750:T:C	0	109394750	C	T
1	chr1:109395309:C:T	0	109395309	T	C
1	chr1:109398511:C:T	0	109398511	T	C
1	chr1:109401271:C:T	0	109401271	T	C
1	chr1:109407819:T:A	0	109407819	A	T
1	chr1:109407985:A:G	0	109407985	G	A
1	chr1:109408236:T:C	0	109408236	C	T
1	chr1:109409505:G:A	0	109409505	A	G
1	chr1:109412947:T:C	0	109412947	C	T
1	chr1:109415413:T:C	0	109415413	C	T
1	chr1:109417062:G:A	0	109417062	A	G
1	chr1:109417648:C:A	0	109417648	A	C
1	chr1:109419078:G:A	0	109419078	A	G
1	chr1:109419343:C:T	0	109419343	T	C
1	chr1:109420020:G:C	0	109420020	C	G
1	chr1:109420696:T:C	0	109420696	C	T
1	chr1:109421983:T:C	0	109421983	C	T
1	chr1:109422634:G:A	0	109422634	A	G
1	chr1:109423364:A:G	0	109423364	G	A
1	chr1:109424096:A:C	0	109424096	C	A
1	chr1:109424482:C:A	0	109424482	A	C
1	chr1:109424701:G:C	0	109424701	C	G
1	chr1:109424702:C:A	0	109424702	A	C
1	chr1:109427099:A:G	0	109427099	G	A
1	chr1:109427531:T:G	0	109427531	G	T
1	chr1:109430765:A:G	0	109430765	G	A
1	chr1:109431828:A:C	0	109431828	C	A
1	chr1:109434153:C:G	0	109434153	G	C
1	chr1:109434985:C:T	0	109434985	T	C
1	chr1:109435412:C:T	0	109435412	T	C
1	chr1:109436580:G:A	0	109436580	A	G
1	chr1:109436904:T:C	0	109436904	C	T
1	chr1:109442817:A:G	0	109442817	G	A
1	chr1:109444050:C:A	0	109444050	A	C
1	chr1:109446602:C:G	0	109446602	G	C
1	chr1:109448387:C:A	0	109448387	A	C
1	chr1:109448456:G:A	0	109448456	A	G
1	chr1:109448553:C:T	0	109448553	T	C
1	chr1:109451964:G:A	0	109451964	A	G
1	chr1:109452776:C:T	0	109452776	T	C
1	chr1:109452837:T:C	0	109452837	C	T
1	chr1:109454067:C:A	0	109454067	A	C
1	chr1:109454112:C:A	0	109454112	A	C
1	chr1:109455764:C:T	0	109455764	T	C
1	chr1:109457216:A:C	0	109457216	C	A
1	chr1:109460664:T:G	0	109460664	G	T
1	chr1:109460953:T:C	0	109460953	C	T
1	chr1:109460983:A:G	0	109460983	G	A
1	chr1:109461218:T:G	0	109461218	G	T
1	chr1:109461684:T:C	0	109461684	C	T
1	chr1:109461921:G:C	0	109461921	C	G
1	chr1:109462368:C:T	0	109462368	T	C
1	chr1:109463486:C:T	0	109463486	T	C
1	chr1:109464043:C:T	0	109464043	T	C
1	chr1:109464331:TAGAA:T	0	109464331	T	TAGAA
1	chr1:109465030:G:A	0	109465030	A	G
1	chr1:109466029:G:A	0	109466029	A	G
1	chr1:109466156:C:T	0	109466156	T	C
1	chr1:109466191:T:C	0	109466191	C	T
1	chr1:109466484:C:G	0	109466484	G	C
1	chr1:109466549:C:T	0	109466549	T	C
1	chr1:109467180:G:A	0	109467180	A	G
1	chr1:109467488:C:G	0	109467488	G	C
1	chr1:109467667:C:T	0	109467667	T	C
1	chr1:109468922:TAGAA:T	0	109468922	T	TAGAA
1	chr1:109469079:G:A	0	109469079	A	G
1	chr1:109469373:T:G	0	109469373	G	T
1	chr1:109469501:A:T	0	109469501	T	A
1	chr1:109469526:A:G	0	109469526	G	A
1	chr1:109469667:G:A	0	109469667	A	G
1	chr1:109469671:C:T	0	109469671	T	C
1	chr1:109470249:A:T	0	109470249	T	A
1	chr1:109470263:TA:T	0	109470263	T	TA
1	chr1:109470490:A:G	0	109470490	G	A
1	chr1:109471008:C:T	0	109471008	T	C
1	chr1:109471333:C:T	0	109471333	T	C
1	chr1:109471548:G:A	0	109471548	A	G
1	chr1:109471565:A:T	0	109471565	T	A
1	chr1:109471711:G:A	0	109471711	A	G
1	chr1:109472156:G:A	0	109472156	A	G
1	chr1:109472353:C:A	0	109472353	A	C
1	chr1:109472561:G:A	0	109472561	A	G
1	chr1:109472897:G:A	0	109472897	A	G
1	chr1:109473110:C:T	0	109473110	T	C
1	chr1:109476380:C:T	0	109476380	T	C
1	chr1:109476817:A:G	0	109476817	G	A
1	chr1:109477267:A:G	0	109477267	G	A
1	chr1:109477719:C:T	0	109477719	T	C
1	chr1:109479215:T:C	0	109479215	C	T
1	chr1:109480274:A:C	0	109480274	C	A
1	chr1:109480522:T:G	0	109480522	G	T
1	chr1:109480548:T:C	0	109480548	C	T
1	chr1:109480810:G:A	0	109480810	A	G
1	chr1:109483259:A:G	0	109483259	G	A
1	chr1:109484269:T:G	0	109484269	G	T
1	chr1:109486853:C:T	0	109486853	T	C
1	chr1:109488273:GTC:G	0	109488273	G	GTC
1	chr1:109489809:T:G	0	109489809	G	T
1	chr1:109490602:G:A	0	109490602	A	G
1	chr1:109492537:T:C	0	109492537	C	T
1	chr1:109494012:C:T	0	109494012	T	C
1	chr1:109494376:G:C	0	109494376	C	G
1	chr1:109495087:C:T	0	109495087	T	C
1	chr1:109495216:T:G	0	109495216	G	T
1	chr1:109497688:A:G	0	109497688	G	A
1	chr1:109497838:C:CA	0	109497838	CA	C
1	chr1:109498058:C:T	0	109498058	T	C
1	chr1:109498415:CAG:C	0	109498415	C	CAG
1	chr1:109499457:A:G	0	109499457	G	A
1	chr1:109499822:C:T	0	109499822	T	C
1	chr1:109501753:A:G	0	109501753	G	A
1	chr1:109501836:A:G	0	109501836	G	A
1	chr1:109503258:A:C	0	109503258	C	A
1	chr1:109503573:A:C	0	109503573	C	A
1	chr1:109503751:G:A	0	109503751	A	G
1	chr1:109504711:G:A	0	109504711	A	G
1	chr1:109506581:G:C	0	109506581	C	G
1	chr1:109506835:G:A	0	109506835	A	G
1	chr1:109510068:G:A	0	109510068	A	G
1	chr1:109510526:C:G	0	109510526	G	C
1	chr1:109510740:GTTAGCTGTTC:G	0	109510740	G	GTTAGCTGTTC
1	chr1:109511323:G:T	0	109511323	T	G
1	chr1:109511600:A:G	0	109511600	G	A
1	chr1:109511668:A:G	0	109511668	G	A
1	chr1:109512058:C:T	0	109512058	T	C
1	chr1:109512486:C:T	0	109512486	T	C
1	chr1:109512587:T:C	0	109512587	C	T
1	chr1:109512589:T:C	0	109512589	C	T
1	chr1:109512676:C:A	0	109512676	A	C
1	chr1:109512988:C:T	0	109512988	T	C
1	chr1:109513033:G:A	0	109513033	A	G
1	chr1:109513184:A:T	0	109513184	T	A
1	chr1:109513504:C:T	0	109513504	T	C
1	chr1:109514104:G:A	0	109514104	A	G
1	chr1:109514370:T:A	0	109514370	A	T
1	chr1:109515720:T:C	0	109515720	C	T
1	chr1:109516262:TAA:T	0	109516262	T	TAA
1	chr1:109516423:AAG:A	0	109516423	A	AAG
1	chr1:109516708:G:A	0	109516708	A	G
1	chr1:109518249:G:A	0	109518249	A	G
1	chr1:109518270:A:G	0	109518270	G	A
1	chr1:109518857:C:T	0	109518857	T	C
1	chr1:109518869:C:G	0	109518869	G	C
1	chr1:109519003:T:C	0	109519003	C	T
1	chr1:109519157:G:A	0	109519157	A	G
1	chr1:109519418:A:T	0	109519418	T	A
1	chr1:109519443:C:T	0	109519443	T	C
1	chr1:109520523:A:G	0	109520523	G	A
1	chr1:109520691:G:C	0	109520691	C	G
1	chr1:109520918:G:A	0	109520918	A	G
1	chr1:109522013:T:C	0	109522013	C	T
1	chr1:109523284:A:G	0	109523284	G	A
1	chr1:109523423:A:G	0	109523423	G	A
1	chr1:109524497:A:G	0	109524497	G	A
1	chr1:109524502:G:A	0	109524502	A	G
1	chr1:109524963:T:A	0	109524963	A	T
1	chr1:109525167:A:T	0	109525167	T	A
1	chr1:109525608:A:G	0	109525608	G	A
1	chr1:109525738:A:G	0	109525738	G	A
1	chr1:109526177:C:T	0	109526177	T	C
1	chr1:109526190:T:C	0	109526190	C	T
1	chr1:109526278:C:T	0	109526278	T	C
1	chr1:109526293:A:G	0	109526293	G	A
1	chr1:109526562:C:G	0	109526562	G	C
1	chr1:109526578:G:A	0	109526578	A	G
1	chr1:109526654:G:A	0	109526654	A	G
1	chr1:109527273:A:G	0	109527273	G	A
1	chr1:109527311:A:G	0	109527311	G	A
1	chr1:109527932:C:T	0	109527932	T	C
1	chr1:109527966:A:G	0	109527966	G	A
1	chr1:109529816:A:C	0	109529816	C	A
1	chr1:109530696:C:T	0	109530696	T	C
1	chr1:109531559:A:G	0	109531559	G	A
1	chr1:109532345:A:G	0	109532345	G	A
1	chr1:109533839:G:A	0	109533839	A	G
1	chr1:109534434:T:C	0	109534434	C	T
1	chr1:109535119:A:G	0	109535119	G	A
1	chr1:109535812:A:G	0	109535812	G	A
1	chr1:109536521:G:A	0	109536521	A	G
1	chr1:109540264:C:T	0	109540264	T	C
1	chr1:109541786:G:A	0	109541786	A	G
1	chr1:109542205:C:T	0	109542205	T	C
1	chr1:109543829:G:A	0	109543829	A	G
1	chr1:109544783:T:C	0	109544783	C	T
1	chr1:109548649:C:T	0	109548649	T	C
1	chr1:109553275:A:G	0	109553275	G	A
1	chr1:109553580:A:G	0	109553580	G	A
1	chr1:109554706:T:C	0	109554706	C	T
1	chr1:109556060:T:TGAGACA	0	109556060	TGAGACA	T
1	chr1:109557236:T:C	0	109557236	C	T
1	chr1:109558291:T:C	0	109558291	C	T
1	chr1:109558501:T:A	0	109558501	A	T
1	chr1:109558502:C:T	0	109558502	T	C
1	chr1:109558702:TTTTGCTCCTTATTAATAA:T	0	109558702	T	TTTTGCTCCTTATTAATAA
1	chr1:109561567:A:C	0	109561567	C	A
1	chr1:109562704:A:G	0	109562704	G	A
1	chr1:109564422:T:C	0	109564422	C	T
1	chr1:109566417:A:G	0	109566417	G	A
1	chr1:109566982:A:G	0	109566982	G	A
1	chr1:109567333:A:G	0	109567333	G	A
1	chr1:109571500:G:A	0	109571500	A	G
1	chr1:109571607:T:G	0	109571607	G	T
1	chr1:109571730:A:G	0	109571730	G	A
1	chr1:109571989:C:G	0	109571989	G	C
1	chr1:109576863:G:A	0	109576863	A	G
1	chr1:109577110:C:T	0	109577110	T	C
1	chr1:109577526:C:T	0	109577526	T	C
1	chr1:109580215:G:A	0	109580215	A	G
1	chr1:109580712:G:A	0	109580712	A	G
1	chr1:109580891:G:T	0	109580891	T	G
1	chr1:109581181:G:A	0	109581181	A	G
1	chr1:109581349:A:G	0	109581349	G	A
1	chr1:109582266:C:T	0	109582266	T	C
1	chr1:109583897:GT:G	0	109583897	G	GT
1	chr1:109587118:C:T	0	109587118	T	C
1	chr1:109587213:T:C	0	109587213	C	T
1	chr1:109587642:G:A	0	109587642	A	G
1	chr1:109587783:A:G	0	109587783	G	A
1	chr1:109588019:A:T	0	109588019	T	A
1	chr1:109588483:G:A	0	109588483	A	G
1	chr1:109588899:A:G	0	109588899	G	A
1	chr1:109589476:G:A	0	109589476	A	G
1	chr1:109591561:C:T	0	109591561	T	C
1	chr1:109591588:TA:T	0	109591588	T	TA
1	chr1:109591595:C:T	0	109591595	T	C
1	chr1:109592686:G:A	0	109592686	A	G
1	chr1:109593700:GAT:G	0	109593700	G	GAT
1	chr1:109593836:A:G	0	109593836	G	A
1	chr1:109594056:C:T	0	109594056	T	C
1	chr1:109594224:T:A	0	109594224	A	T
1	chr1:109594262:T:C	0	109594262	C	T
1	chr1:109594316:T:TA	0	109594316	TA	T
1	chr1:109595914:T:A	0	109595914	A	T
1	chr1:109597477:A:T	0	109597477	T	A
1	chr1:109598355:C:T	0	109598355	T	C
1	chr1:109598565:C:T	0	109598565	T	C
1	chr1:109599567:G:A	0	109599567	A	G
1	chr1:109602003:C:T	0	109602003	T	C
1	chr1:109603009:G:C	0	109603009	C	G
1	chr1:109603136:ACCTGGGGGGTCTTCTAACTACTGG:A	0	109603136	A	ACCTGGGGGGTCTTCTAACTACTGG
1	chr1:109604476:T:G	0	109604476	G	T
1	chr1:109604699:C:T	0	109604699	T	C
1	chr1:109607537:G:T	0	109607537	T	G
1	chr1:109610399:A:G	0	109610399	G	A
1	chr1:109610576:G:A	0	109610576	A	G
1	chr1:109611768:C:T	0	109611768	T	C
1	chr1:109612066:T:C	0	109612066	C	T
1	chr1:109612400:T:C	0	109612400	C	T
1	chr1:109612515:C:T	0	109612515	T	C
1	chr1:109613590:G:A	0	109613590	A	G
1	chr1:109614742:C:T	0	109614742	T	C
1	chr1:109616709:C:T	0	109616709	T	C
1	chr1:109617254:G:A	0	109617254	A	G
1	chr1:109617417:T:C	0	109617417	C	T
1	chr1:109619926:C:T	0	109619926	T	C
1	chr1:109620296:T:C	0	109620296	C	T
1	chr1:109620454:A:G	0	109620454	G	A
1	chr1:109621257:G:A	0	109621257	A	G
1	chr1:109622035:A:G	0	109622035	G	A
1	chr1:109622341:C:T	0	109622341	T	C
1	chr1:109622379:T:A	0	109622379	A	T
1	chr1:109622590:T:A	0	109622590	A	T
1	chr1:109626266:C:G	0	109626266	G	C
1	chr1:109626568:C:T	0	109626568	T	C
1	chr1:109627335:A:G	0	109627335	G	A
1	chr1:109628274:T:C	0	109628274	C	T
1	chr1:109628903:C:G	0	109628903	G	C
1	chr1:109629083:A:C	0	109629083	C	A
1	chr1:109629554:C:T	0	109629554	T	C
1	chr1:109629614:T:C	0	109629614	C	T
1	chr1:109629740:C:T	0	109629740	T	C
1	chr1:109630036:A:G	0	109630036	G	A
1	chr1:109631583:C:T	0	109631583	T	C
1	chr1:109632269:A:G	0	109632269	G	A
1	chr1:109633358:C:T	0	109633358	T	C
1	chr1:109633938:G:A	0	109633938	A	G
1	chr1:109634887:C:G	0	109634887	G	C
1	chr1:109635247:A:G	0	109635247	G	A
1	chr1:109635558:C:T	0	109635558	T	C
1	chr1:109636300:G:A	0	109636300	A	G
1	chr1:109637740:AT:A	0	109637740	A	AT
1	chr1:109637809:ACCTCTG:A	0	109637809	A	ACCTCTG
1	chr1:109638544:C:A	0	109638544	A	C
1	chr1:109639007:T:C	0	109639007	C	T
1	chr1:109639544:C:G	0	109639544	G	C
1	chr1:109640586:GCTTAGGCT:G	0	109640586	G	GCTTAGGCT
1	chr1:109642812:C:T	0	109642812	T	C
1	chr1:109643941:C:T	0	109643941	T	C
1	chr1:109644409:C:T	0	109644409	T	C
1	chr1:109648762:T:C	0	109648762	C	T
1	chr1:109650144:A:G	0	109650144	G	A
1	chr1:109650432:G:A	0	109650432	A	G
1	chr1:109650768:A:G	0	109650768	G	A
1	chr1:109651633:A:G	0	109651633	G	A
1	chr1:109652373:C:T	0	109652373	T	C
1	chr1:109652492:G:C	0	109652492	C	G
1	chr1:109652530:G:A	0	109652530	A	G
1	chr1:109652606:G:A	0	109652606	A	G
1	chr1:109653057:G:A	0	109653057	A	G
1	chr1:109653242:A:C	0	109653242	C	A
1	chr1:109653279:T:C	0	109653279	C	T
1	chr1:109653322:C:A	0	109653322	A	C
1	chr1:109653807:G:A	0	109653807	A	G
1	chr1:109653885:T:C	0	109653885	C	T
1	chr1:109653977:C:T	0	109653977	T	C
1	chr1:109654510:T:C	0	109654510	C	T
1	chr1:109654513:T:C	0	109654513	C	T
1	chr1:109654825:G:A	0	109654825	A	G
1	chr1:109655305:A:C	0	109655305	C	A
1	chr1:109656105:C:G	0	109656105	G	C
1	chr1:109657530:A:G	0	109657530	G	A
1	chr1:109657738:T:C	0	109657738	C	T
1	chr1:109658504:A:G	0	109658504	G	A
1	chr1:109658958:C:T	0	109658958	T	C
1	chr1:109659187:G:T	0	109659187	T	G
1	chr1:109659190:A:G	0	109659190	G	A
1	chr1:109660932:G:T	0	109660932	T	G
1	chr1:109662028:T:C	0	109662028	C	T
1	chr1:109662296:G:A	0	109662296	A	G
1	chr1:109663620:A:G	0	109663620	G	A
1	chr1:109667284:G:A	0	109667284	A	G
1	chr1:109667316:C:T	0	109667316	T	C
1	chr1:109668049:G:T	0	109668049	T	G
1	chr1:109668158:C:G	0	109668158	G	C
1	chr1:109668173:G:A	0	109668173	A	G
1	chr1:109669059:G:C	0	109669059	C	G
1	chr1:109669184:C:G	0	109669184	G	C
1	chr1:109669671:C:A	0	109669671	A	C
1	chr1:109669912:T:C	0	109669912	C	T
1	chr1:109670378:T:A	0	109670378	A	T
1	chr1:109670836:T:C	0	109670836	C	T
1	chr1:109672556:A:G	0	109672556	G	A
1	chr1:109673814:G:A	0	109673814	A	G
1	chr1:109674419:C:G	0	109674419	G	C
1	chr1:109676094:C:T	0	109676094	T	C
1	chr1:109676139:G:C	0	109676139	C	G
1	chr1:109676144:C:T	0	109676144	T	C
1	chr1:109676200:G:T	0	109676200	T	G
1	chr1:109676391:G:A	0	109676391	A	G
1	chr1:109676406:T:C	0	109676406	C	T
1	chr1:109676407:G:A	0	109676407	A	G
1	chr1:109676500:C:T	0	109676500	T	C
1	chr1:109676719:G:T	0	109676719	T	G
1	chr1:109677464:C:G	0	109677464	G	C
1	chr1:109678556:TTG:T	0	109678556	T	TTG
1	chr1:109679400:G:A	0	109679400	A	G
1	chr1:109679475:C:T	0	109679475	T	C
1	chr1:109680385:C:T	0	109680385	T	C
1	chr1:109702556:AC:A	0	109702556	A	AC
1	chr1:109703431:G:A	0	109703431	A	G
1	chr1:109703649:G:T	0	109703649	T	G
1	chr1:109704153:A:G	0	109704153	G	A
1	chr1:109704188:G:A	0	109704188	A	G
1	chr1:109704542:C:T	0	109704542	T	C
1	chr1:109704618:C:A	0	109704618	A	C
1	chr1:109705752:G:A	0	109705752	A	G
1	chr1:109705846:A:G	0	109705846	G	A
1	chr1:109705872:A:G	0	109705872	G	A
1	chr1:109706290:A:G	0	109706290	G	A
1	chr1:109706554:T:C	0	109706554	C	T
1	chr1:109706742:T:G	0	109706742	G	T
1	chr1:109706882:G:T	0	109706882	T	G
1	chr1:109707372:C:T	0	109707372	T	C
1	chr1:109707546:G:A	0	109707546	A	G
1	chr1:109708936:A:G	0	109708936	G	A
1	chr1:109708937:A:C	0	109708937	C	A
1	chr1:109709124:G:A	0	109709124	A	G
1	chr1:109709388:T:C	0	109709388	C	T
1	chr1:109709692:A:C	0	109709692	C	A
1	chr1:109710508:T:C	0	109710508	C	T
1	chr1:109710593:G:T	0	109710593	T	G
1	chr1:109710619:A:C	0	109710619	C	A
1	chr1:109710758:A:G	0	109710758	G	A
1	chr1:109710933:C:T	0	109710933	T	C
1	chr1:109711353:C:T	0	109711353	T	C
1	chr1:109711871:T:C	0	109711871	C	T
1	chr1:109711898:G:T	0	109711898	T	G
1	chr1:109712056:G:T	0	109712056	T	G
1	chr1:109712113:G:C	0	109712113	C	G
1	chr1:109712552:T:G	0	109712552	G	T
1	chr1:109712974:C:G	0	109712974	G	C
1	chr1:109713453:A:G	0	109713453	G	A
1	chr1:109714156:A:G	0	109714156	G	A
1	chr1:109714906:A:T	0	109714906	T	A
1	chr1:109715213:C:T	0	109715213	T	C
1	chr1:109715214:T:C	0	109715214	C	T
1	chr1:109715325:A:C	0	109715325	C	A
1	chr1:109715742:A:G	0	109715742	G	A
1	chr1:109716394:G:T	0	109716394	T	G
1	chr1:109716740:G:A	0	109716740	A	G
1	chr1:109718120:T:C	0	109718120	C	T
1	chr1:109718760:T:C	0	109718760	C	T
1	chr1:109720464:C:A	0	109720464	A	C
1	chr1:109720988:T:C	0	109720988	C	T
1	chr1:109722897:T:A	0	109722897	A	T
1	chr1:109723116:C:T	0	109723116	T	C
1	chr1:109726566:C:T	0	109726566	T	C
1	chr1:109726664:G:A	0	109726664	A	G
1	chr1:109727471:A:C	0	109727471	C	A
1	chr1:109727543:T:C	0	109727543	C	T
1	chr1:109727978:C:G	0	109727978	G	C
1	chr1:109728085:T:C	0	109728085	C	T
1	chr1:109728286:T:G	0	109728286	G	T
1	chr1:109728612:G:C	0	109728612	C	G
1	chr1:109728835:T:A	0	109728835	A	T
1	chr1:109730023:C:T	0	109730023	T	C
1	chr1:109730919:C:T	0	109730919	T	C
1	chr1:109731286:G:T	0	109731286	T	G
1	chr1:109731825:C:T	0	109731825	T	C
1	chr1:109732588:G:A	0	109732588	A	G
1	chr1:109733239:T:C	0	109733239	C	T
1	chr1:109734239:T:C	0	109734239	C	T
1	chr1:109734781:T:C	0	109734781	C	T
1	chr1:109735327:T:C	0	109735327	C	T
1	chr1:109736350:C:T	0	109736350	T	C
1	chr1:109736405:C:T	0	109736405	T	C
1	chr1:109737079:C:T	0	109737079	T	C
1	chr1:109737292:C:T	0	109737292	T	C
1	chr1:109737630:ATCC:A	0	109737630	A	ATCC
1	chr1:109739319:G:A	0	109739319	A	G
1	chr1:109740350:G:T	0	109740350	T	G
1	chr1:109741163:C:T	0	109741163	T	C
1	chr1:109741590:C:G	0	109741590	G	C
1	chr1:109743030:T:C	0	109743030	C	T
1	chr1:109744821:A:G	0	109744821	G	A
1	chr1:109745935:C:A	0	109745935	A	C
1	chr1:109746233:G:A	0	109746233	A	G
1	chr1:109747232:T:G	0	109747232	G	T
1	chr1:109748784:C:T	0	109748784	T	C
1	chr1:109749469:G:C	0	109749469	C	G
1	chr1:109750234:G:C	0	109750234	C	G
1	chr1:109751050:C:T	0	109751050	T	C
1	chr1:109751170:G:A	0	109751170	A	G
1	chr1:109751367:A:G	0	109751367	G	A
1	chr1:109751455:CT:C	0	109751455	C	CT
1	chr1:109751955:A:G	0	109751955	G	A
1	chr1:109753021:G:T	0	109753021	T	G
1	chr1:109753268:C:G	0	109753268	G	C
1	chr1:109753395:C:T	0	109753395	T	C
1	chr1:109753609:C:G	0	109753609	G	C
1	chr1:109753667:T:C	0	109753667	C	T
1	chr1:109753716:C:T	0	109753716	T	C
1	chr1:109755485:A:C	0	109755485	C	A
1	chr1:109755544:G:C	0	109755544	C	G
1	chr1:109756430:T:G	0	109756430	G	T
1	chr1:109757069:G:A	0	109757069	A	G
1	chr1:109757655:C:T	0	109757655	T	C
1	chr1:109757819:G:A	0	109757819	A	G
1	chr1:109758638:C:T	0	109758638	T	C
1	chr1:109758807:AC:A	0	109758807	A	AC
1	chr1:109759883:G:A	0	109759883	A	G
1	chr1:109760506:C:T	0	109760506	T	C
1	chr1:109762155:G:A	0	109762155	A	G
1	chr1:109762624:GTACT:G	0	109762624	G	GTACT
1	chr1:109762966:G:C	0	109762966	C	G
1	chr1:109763065:T:C	0	109763065	C	T
1	chr1:109763077:G:C	0	109763077	C	G
1	chr1:109763589:T:C	0	109763589	C	T
1	chr1:109763762:G:T	0	109763762	T	G
1	chr1:109763794:C:T	0	109763794	T	C
1	chr1:109763909:A:G	0	109763909	G	A
1	chr1:109764496:C:T	0	109764496	T	C
1	chr1:109764568:C:T	0	109764568	T	C
1	chr1:109764641:T:C	0	109764641	C	T
1	chr1:109764662:A:G	0	109764662	G	A
1	chr1:109764818:A:G	0	109764818	G	A
1	chr1:109766192:G:A	0	109766192	A	G
1	chr1:109766253:G:A	0	109766253	A	G
1	chr1:109766378:G:T	0	109766378	T	G
1	chr1:109766443:C:A	0	109766443	A	C
1	chr1:109766608:G:A	0	109766608	A	G
1	chr1:109767403:A:G	0	109767403	G	A
1	chr1:109767919:A:G	0	109767919	G	A
1	chr1:109768419:C:T	0	109768419	T	C
1	chr1:109768602:T:TGCC	0	109768602	TGCC	T
1	chr1:109769028:G:A	0	109769028	A	G
1	chr1:109770411:A:G	0	109770411	G	A
1	chr1:109772031:C:T	0	109772031	T	C
1	chr1:109775388:T:C	0	109775388	C	T
1	chr1:109775739:C:T	0	109775739	T	C
1	chr1:109775773:C:T	0	109775773	T	C
1	chr1:109775781:G:T	0	109775781	T	G
1	chr1:109775839:C:T	0	109775839	T	C
1	chr1:109775950:C:T	0	109775950	T	C
1	chr1:109777079:G:C	0	109777079	C	G
1	chr1:109777216:C:T	0	109777216	T	C
1	chr1:109777253:T:C	0	109777253	C	T
1	chr1:109777626:C:T	0	109777626	T	C
1	chr1:109777714:A:G	0	109777714	G	A
1	chr1:109777861:A:G	0	109777861	G	A
1	chr1:109777868:G:A	0	109777868	A	G
1	chr1:109778357:G:A	0	109778357	A	G
1	chr1:109778407:A:G	0	109778407	G	A
1	chr1:109778808:T:C	0	109778808	C	T
1	chr1:109779454:G:A	0	109779454	A	G
1	chr1:109779919:A:G	0	109779919	G	A
1	chr1:109780255:A:G	0	109780255	G	A
1	chr1:109780323:G:T	0	109780323	T	G
1	chr1:109780528:C:T	0	109780528	T	C
1	chr1:109780756:C:T	0	109780756	T	C
1	chr1:109780909:C:T	0	109780909	T	C
1	chr1:109781150:C:G	0	109781150	G	C
1	chr1:109781427:C:T	0	109781427	T	C
1	chr1:109781601:A:G	0	109781601	G	A
1	chr1:109782060:ATG:A	0	109782060	A	ATG
1	chr1:109782910:T:C	0	109782910	C	T
1	chr1:109785081:A:G	0	109785081	G	A
1	chr1:109785091:T:G	0	109785091	G	T
1	chr1:109785107:T:C	0	109785107	C	T
1	chr1:109785194:AAAT:A	0	109785194	A	AAAT
1	chr1:109785209:T:C	0	109785209	C	T
1	chr1:109785300:C:T	0	109785300	T	C
1	chr1:109785610:G:A	0	109785610	A	G
1	chr1:109785643:TG:T	0	109785643	T	TG
1	chr1:109786032:G:A	0	109786032	A	G
1	chr1:109786381:T:C	0	109786381	C	T
1	chr1:109786592:T:C	0	109786592	C	T
1	chr1:109786916:A:G	0	109786916	G	A
1	chr1:109786933:A:G	0	109786933	G	A
1	chr1:109787834:G:A	0	109787834	A	G
1	chr1:109787902:GA:G	0	109787902	G	GA
1	chr1:109787904:A:C	0	109787904	C	A
1	chr1:109788062:C:T	0	109788062	T	C
1	chr1:109789106:A:G	0	109789106	G	A
1	chr1:109789739:T:C	0	109789739	C	T
1	chr1:109790194:G:T	0	109790194	T	G
1	chr1:109791027:G:A	0	109791027	A	G
1	chr1:109791279:G:A	0	109791279	A	G
1	chr1:109791412:A:G	0	109791412	G	A
1	chr1:109791653:G:T	0	109791653	T	G
1	chr1:109793512:A:G	0	109793512	G	A
1	chr1:109793868:A:G	0	109793868	G	A
1	chr1:109794344:G:A	0	109794344	A	G
1	chr1:109794764:A:G	0	109794764	G	A
1	chr1:109794950:T:C	0	109794950	C	T
1	chr1:109795765:T:C	0	109795765	C	T
1	chr1:109795812:A:G	0	109795812	G	A
1	chr1:109796362:T:C	0	109796362	C	T
1	chr1:109797065:G:A	0	109797065	A	G
1	chr1:109797206:A:G	0	109797206	G	A
1	chr1:109797610:T:C	0	109797610	C	T
1	chr1:109797650:C:T	0	109797650	T	C
1	chr1:109797983:C:T	0	109797983	T	C
1	chr1:109798493:C:T	0	109798493	T	C
1	chr1:109798505:TCC:T	0	109798505	T	TCC
1	chr1:109800865:T:C	0	109800865	C	T
1	chr1:109801022:G:A	0	109801022	A	G
1	chr1:109801256:C:T	0	109801256	T	C
1	chr1:109801935:T:C	0	109801935	C	T
1	chr1:109802006:A:T	0	109802006	T	A
1	chr1:109802010:C:G	0	109802010	G	C
1	chr1:109802567:G:A	0	109802567	A	G
1	chr1:109802661:C:T	0	109802661	T	C
1	chr1:109802774:T:G	0	109802774	G	T
1	chr1:109802851:A:G	0	109802851	G	A
1	chr1:109803493:A:G	0	109803493	G	A
1	chr1:109803525:T:G	0	109803525	G	T
1	chr1:109803733:A:G	0	109803733	G	A
1	chr1:109803917:A:T	0	109803917	T	A
1	chr1:109804203:G:A	0	109804203	A	G
1	chr1:109805374:T:A	0	109805374	A	T
1	chr1:109805397:A:G	0	109805397	G	A
1	chr1:109805418:T:C	0	109805418	C	T
1	chr1:109805724:T:C	0	109805724	C	T
1	chr1:109806035:A:T	0	109806035	T	A
1	chr1:109806666:A:G	0	109806666	G	A
1	chr1:109809083:G:A	0	109809083	A	G
1	chr1:109809255:G:A	0	109809255	A	G
1	chr1:109809855:A:G	0	109809855	G	A
1	chr1:109811241:A:T	0	109811241	T	A
1	chr1:109811385:T:C	0	109811385	C	T
1	chr1:109811612:AT:A	0	109811612	A	AT
1	chr1:109812449:G:A	0	109812449	A	G
1	chr1:109812685:A:G	0	109812685	G	A
1	chr1:109815546:T:G	0	109815546	G	T
1	chr1:109816268:C:T	0	109816268	T	C
1	chr1:109817260:A:G	0	109817260	G	A
1	chr1:109817569:G:A	0	109817569	A	G
1	chr1:109819099:T:C	0	109819099	C	T
1	chr1:109819255:G:A	0	109819255	A	G
1	chr1:109819399:C:G	0	109819399	G	C
1	chr1:109819551:T:A	0	109819551	A	T
1	chr1:109819734:T:C	0	109819734	C	T
1	chr1:109819849:C:T	0	109819849	T	C
1	chr1:109820219:T:A	0	109820219	A	T
1	chr1:109820865:G:A	0	109820865	A	G
1	chr1:109821393:G:A	0	109821393	A	G
1	chr1:109821741:G:A	0	109821741	A	G
1	chr1:109822087:G:A	0	109822087	A	G
1	chr1:109822246:A:G	0	109822246	G	A
1	chr1:109823345:T:A	0	109823345	A	T
1	chr1:109823422:T:C	0	109823422	C	T
1	chr1:109823534:G:A	0	109823534	A	G
1	chr1:109823592:G:C	0	109823592	C	G
1	chr1:109823643:T:C	0	109823643	C	T
1	chr1:109823688:G:A	0	109823688	A	G
1	chr1:109823769:C:T	0	109823769	T	C
1	chr1:109824473:G:A	0	109824473	A	G
1	chr1:109825731:T:G	0	109825731	G	T
1	chr1:109827118:A:C	0	109827118	C	A
1	chr1:109827624:G:A	0	109827624	A	G
1	chr1:109827756:G:A	0	109827756	A	G
1	chr1:109827926:G:T	0	109827926	T	G
1	chr1:109828376:G:A	0	109828376	A	G
1	chr1:109828530:G:C	0	109828530	C	G
1	chr1:109828534:G:C	0	109828534	C	G
1	chr1:109828698:G:A	0	109828698	A	G
1	chr1:109828872:C:T	0	109828872	T	C
1	chr1:109828952:A:G	0	109828952	G	A
1	chr1:109829007:C:G	0	109829007	G	C
1	chr1:109829126:G:C	0	109829126	C	G
1	chr1:109829282:G:A	0	109829282	A	G
1	chr1:109829563:G:A	0	109829563	A	G
1	chr1:109829576:G:A	0	109829576	A	G
1	chr1:109829593:C:T	0	109829593	T	C
1	chr1:109829864:T:C	0	109829864	C	T
1	chr1:109830044:A:C	0	109830044	C	A
1	chr1:109830087:A:G	0	109830087	G	A
1	chr1:109830114:A:G	0	109830114	G	A
1	chr1:109830401:C:T	0	109830401	T	C
1	chr1:109830671:AC:A	0	109830671	A	AC
1	chr1:109830913:T:C	0	109830913	C	T
1	chr1:109831024:G:C	0	109831024	C	G
1	chr1:109831355:C:T	0	109831355	T	C
1	chr1:109831713:AC:A	0	109831713	A	AC
1	chr1:109831935:A:T	0	109831935	T	A
1	chr1:109831936:T:G	0	109831936	G	T
1	chr1:109831945:A:G	0	109831945	G	A
1	chr1:109832112:C:G	0	109832112	G	C
1	chr1:109832285:C:T	0	109832285	T	C
1	chr1:109832364:C:T	0	109832364	T	C
1	chr1:109832369:C:T	0	109832369	T	C
1	chr1:109832463:G:A	0	109832463	A	G
1	chr1:109832501:A:T	0	109832501	T	A
1	chr1:109832537:C:T	0	109832537	T	C
1	chr1:109832692:T:C	0	109832692	C	T
1	chr1:109833003:G:T	0	109833003	T	G
1	chr1:109833073:G:A	0	109833073	A	G
1	chr1:109833445:T:C	0	109833445	C	T
1	chr1:109833516:A:G	0	109833516	G	A
1	chr1:109833616:GGA:G	0	109833616	G	GGA
1	chr1:109833711:A:G	0	109833711	G	A
1	chr1:109833731:C:T	0	109833731	T	C
1	chr1:109833841:C:A	0	109833841	A	C
1	chr1:109833986:T:C	0	109833986	C	T
1	chr1:109834029:C:T	0	109834029	T	C
1	chr1:109834735:A:G	0	109834735	G	A
1	chr1:109836359:C:T	0	109836359	T	C
1	chr1:109836693:T:C	0	109836693	C	T
1	chr1:109839888:C:T	0	109839888	T	C
1	chr1:109840224:G:A	0	109840224	A	G
1	chr1:109840483:A:G	0	109840483	G	A
1	chr1:109844022:C:A	0	109844022	A	C
1	chr1:109845493:C:T	0	109845493	T	C
1	chr1:109845507:C:T	0	109845507	T	C
1	chr1:109848116:A:G	0	109848116	G	A
1	chr1:109848597:T:TG	0	109848597	TG	T
1	chr1:109848661:A:G	0	109848661	G	A
1	chr1:109848929:A:C	0	109848929	C	A
1	chr1:109849553:G:C	0	109849553	C	G
1	chr1:109849666:C:T	0	109849666	T	C
1	chr1:109850800:G:A	0	109850800	A	G
1	chr1:109850811:A:C	0	109850811	C	A
1	chr1:109851532:A:G	0	109851532	G	A
1	chr1:109851652:T:C	0	109851652	C	T
1	chr1:109851681:A:G	0	109851681	G	A
1	chr1:109851719:G:A	0	109851719	A	G
1	chr1:109852569:C:T	0	109852569	T	C
1	chr1:109852574:G:C	0	109852574	C	G
1	chr1:109852707:C:T	0	109852707	T	C
1	chr1:109853279:G:A	0	109853279	A	G
1	chr1:109854252:G:A	0	109854252	A	G
1	chr1:109854597:C:T	0	109854597	T	C
1	chr1:109854688:A:G	0	109854688	G	A
1	chr1:109855613:A:G	0	109855613	G	A
1	chr1:109855867:A:T	0	109855867	T	A
1	chr1:109856007:C:T	0	109856007	T	C
1	chr1:109856247:C:T	0	109856247	T	C
1	chr1:109856926:G:A	0	109856926	A	G
1	chr1:109857348:C:A	0	109857348	A	C
1	chr1:109857485:G:A	0	109857485	A	G
1	chr1:109857713:G:T	0	109857713	T	G
1	chr1:109858080:C:T	0	109858080	T	C
1	chr1:109860358:GACAA:G	0	109860358	G	GACAA
1	chr1:109860525:C:T	0	109860525	T	C
1	chr1:109861319:A:G	0	109861319	G	A
1	chr1:109862350:G:C	0	109862350	C	G
1	chr1:109862649:T:C	0	109862649	C	T
1	chr1:109862650:C:G	0	109862650	G	C
1	chr1:109863174:C:T	0	109863174	T	C
1	chr1:109863177:T:G	0	109863177	G	T
1	chr1:109863265:G:A	0	109863265	A	G
1	chr1:109864256:G:A	0	109864256	A	G
1	chr1:109864702:A:G	0	109864702	G	A
1	chr1:109864748:T:C	0	109864748	C	T
1	chr1:109865619:C:T	0	109865619	T	C
1	chr1:109865796:C:T	0	109865796	T	C
1	chr1:109866149:T:C	0	109866149	C	T
1	chr1:109867164:G:A	0	109867164	A	G
1	chr1:109868153:A:G	0	109868153	G	A
1	chr1:109868575:C:T	0	109868575	T	C
1	chr1:109868971:G:A	0	109868971	A	G
1	chr1:109869470:T:C	0	109869470	C	T
1	chr1:109869714:T:A	0	109869714	A	T
1	chr1:109870330:G:A	0	109870330	A	G
1	chr1:109870373:C:T	0	109870373	T	C
1	chr1:109871414:T:C	0	109871414	C	T
1	chr1:109871516:GGAA:G	0	109871516	G	GGAA
1	chr1:109872755:G:A	0	109872755	A	G
1	chr1:109873004:G:A	0	109873004	A	G
1	chr1:109873177:A:G	0	109873177	G	A
1	chr1:109873216:T:C	0	109873216	C	T
1	chr1:109873406:G:T	0	109873406	T	G
1	chr1:109873884:T:A	0	109873884	A	T
1	chr1:109874245:T:C	0	109874245	C	T
1	chr1:109874428:T:C	0	109874428	C	T
1	chr1:109875807:C:A	0	109875807	A	C
1	chr1:109877600:C:A	0	109877600	A	C
1	chr1:109878526:A:AG	0	109878526	AG	A
1	chr1:109879174:GT:G	0	109879174	G	GT
1	chr1:109880730:A:T	0	109880730	T	A
1	chr1:109880731:A:C	0	109880731	C	A
1	chr1:109880978:A:G	0	109880978	G	A
1	chr1:109881054:G:A	0	109881054	A	G
1	chr1:109881907:A:G	0	109881907	G	A
1	chr1:109883341:C:T	0	109883341	T	C
1	chr1:109883546:G:A	0	109883546	A	G
1	chr1:109883630:G:A	0	109883630	A	G
1	chr1:109883667:A:G	0	109883667	G	A
1	chr1:109883735:G:A	0	109883735	A	G
1	chr1:109884156:G:A	0	109884156	A	G
1	chr1:109884568:A:G	0	109884568	G	A
1	chr1:109885059:A:G	0	109885059	G	A
1	chr1:109886256:T:C	0	109886256	C	T
1	chr1:109886492:A:G	0	109886492	G	A
1	chr1:109888398:T:A	0	109888398	A	T
1	chr1:109888690:T:C	0	109888690	C	T
1	chr1:109888756:C:T	0	109888756	T	C
1	chr1:109888769:A:C	0	109888769	C	A
1	chr1:109888892:A:T	0	109888892	T	A
1	chr1:109889591:T:C	0	109889591	C	T
1	chr1:109889842:C:T	0	109889842	T	C
1	chr1:109889845:G:A	0	109889845	A	G
1	chr1:109889883:T:A	0	109889883	A	T
1	chr1:109891961:G:A	0	109891961	A	G
1	chr1:109892706:G:A	0	109892706	A	G
1	chr1:109892891:T:C	0	109892891	C	T
1	chr1:109893258:A:G	0	109893258	G	A
1	chr1:109894756:G:A	0	109894756	A	G
1	chr1:109895924:T:C	0	109895924	C	T
1	chr1:109896040:T:C	0	109896040	C	T
1	chr1:109896143:A:T	0	109896143	T	A
1	chr1:109896304:C:T	0	109896304	T	C
1	chr1:109897014:C:T	0	109897014	T	C
1	chr1:109898077:C:T	0	109898077	T	C
1	chr1:109898100:A:T	0	109898100	T	A
1	chr1:109898193:T:C	0	109898193	C	T
1	chr1:109898564:G:T	0	109898564	T	G
1	chr1:109899170:A:G	0	109899170	G	A
1	chr1:109899678:C:G	0	109899678	G	C
1	chr1:109899715:T:G	0	109899715	G	T
1	chr1:109902889:T:A	0	109902889	A	T
1	chr1:109905062:C:T	0	109905062	T	C
1	chr1:109905968:G:A	0	109905968	A	G
1	chr1:109906920:TAGGAAGCTGGC:T	0	109906920	T	TAGGAAGCTGGC
1	chr1:109907340:C:A	0	109907340	A	C
1	chr1:109907411:G:T	0	109907411	T	G
1	chr1:109907555:T:C	0	109907555	C	T
1	chr1:109907715:C:T	0	109907715	T	C
1	chr1:109907826:C:A	0	109907826	A	C
1	chr1:109908258:C:A	0	109908258	A	C
1	chr1:109908496:T:C	0	109908496	C	T
1	chr1:109908568:A:G	0	109908568	G	A
1	chr1:109908583:C:A	0	109908583	A	C
1	chr1:109908698:T:A	0	109908698	A	T
1	chr1:109909068:T:C	0	109909068	C	T
1	chr1:109911185:C:G	0	109911185	G	C
1	chr1:109911527:G:A	0	109911527	A	G
1	chr1:109911783:T:G	0	109911783	G	T
1	chr1:109912811:A:G	0	109912811	G	A
1	chr1:109913248:T:C	0	109913248	C	T
1	chr1:109915107:C:T	0	109915107	T	C
1	chr1:109915150:G:A	0	109915150	A	G
1	chr1:109915612:G:A	0	109915612	A	G
1	chr1:109916317:C:G	0	109916317	G	C
1	chr1:109917108:G:A	0	109917108	A	G
1	chr1:109917898:C:T	0	109917898	T	C
1	chr1:109917931:T:C	0	109917931	C	T
1	chr1:109918102:A:G	0	109918102	G	A
1	chr1:109918991:CAG:C	0	109918991	C	CAG
1	chr1:109919126:C:T	0	109919126	T	C
1	chr1:109919299:C:T	0	109919299	T	C
1	chr1:109919602:G:A	0	109919602	A	G
1	chr1:109919760:A:G	0	109919760	G	A
1	chr1:109919866:G:A	0	109919866	A	G
1	chr1:109920112:G:C	0	109920112	C	G
1	chr1:109923716:C:A	0	109923716	A	C
1	chr1:109923844:T:C	0	109923844	C	T
1	chr1:109923933:G:A	0	109923933	A	G
1	chr1:109926770:A:T	0	109926770	T	A
1	chr1:109926789:A:G	0	109926789	G	A
1	chr1:109927802:G:A	0	109927802	A	G
1	chr1:109927970:G:A	0	109927970	A	G
1	chr1:109928142:G:A	0	109928142	A	G
1	chr1:109929284:C:T	0	109929284	T	C
1	chr1:109931371:G:A	0	109931371	A	G
1	chr1:109931820:C:G	0	109931820	G	C
1	chr1:109931896:C:T	0	109931896	T	C
1	chr1:109932073:C:A	0	109932073	A	C
1	chr1:109932930:A:G	0	109932930	G	A
1	chr1:109933349:T:C	0	109933349	C	T
1	chr1:109933478:A:G	0	109933478	G	A
1	chr1:109933971:G:A	0	109933971	A	G
1	chr1:109935230:T:A	0	109935230	A	T
1	chr1:109935442:T:C	0	109935442	C	T
1	chr1:109935897:C:T	0	109935897	T	C
1	chr1:109936238:G:A	0	109936238	A	G
1	chr1:109936239:T:C	0	109936239	C	T
1	chr1:109936510:T:C	0	109936510	C	T
1	chr1:109937252:C:T	0	109937252	T	C
1	chr1:109937333:C:T	0	109937333	T	C
1	chr1:109937446:T:A	0	109937446	A	T
1	chr1:109937520:A:G	0	109937520	G	A
1	chr1:109937942:G:A	0	109937942	A	G
1	chr1:109938236:C:T	0	109938236	T	C
1	chr1:109938380:T:C	0	109938380	C	T
1	chr1:109939713:G:A	0	109939713	A	G
1	chr1:109939864:C:T	0	109939864	T	C
1	chr1:109940069:C:T	0	109940069	T	C
1	chr1:109940405:G:A	0	109940405	A	G
1	chr1:109941151:G:A	0	109941151	A	G
1	chr1:109941295:G:A	0	109941295	A	G
1	chr1:109941644:T:C	0	109941644	C	T
1	chr1:109941787:A:G	0	109941787	G	A
1	chr1:109942755:A:G	0	109942755	G	A
1	chr1:109942804:C:T	0	109942804	T	C
1	chr1:109943207:G:A	0	109943207	A	G
1	chr1:109943910:T:C	0	109943910	C	T
1	chr1:109943927:C:A	0	109943927	A	C
1	chr1:109943969:A:T	0	109943969	T	A
1	chr1:109944083:C:T	0	109944083	T	C
1	chr1:109944217:C:T	0	109944217	T	C
1	chr1:109945017:T:C	0	109945017	C	T
1	chr1:109945464:G:T	0	109945464	T	G
1	chr1:109945937:C:A	0	109945937	A	C
1	chr1:109946340:TA:T	0	109946340	T	TA
1	chr1:109946361:AG:A	0	109946361	A	AG
1	chr1:109946363:C:T	0	109946363	T	C
1	chr1:109946850:C:A	0	109946850	A	C
1	chr1:109947406:G:C	0	109947406	C	G
1	chr1:109947415:G:T	0	109947415	T	G
1	chr1:109947719:C:T	0	109947719	T	C
1	chr1:109947760:G:A	0	109947760	A	G
1	chr1:109948590:C:T	0	109948590	T	C
1	chr1:109948746:G:A	0	109948746	A	G
1	chr1:109950021:T:C	0	109950021	C	T
1	chr1:109950884:T:G	0	109950884	G	T
1	chr1:109950890:T:C	0	109950890	C	T
1	chr1:109951323:A:G	0	109951323	G	A
1	chr1:109951334:C:T	0	109951334	T	C
1	chr1:109952252:T:C	0	109952252	C	T
1	chr1:109952751:C:T	0	109952751	T	C
1	chr1:109953465:G:A	0	109953465	A	G
1	chr1:109954105:AC:A	0	109954105	A	AC
1	chr1:109955186:G:A	0	109955186	A	G
1	chr1:109957047:A:G	0	109957047	G	A
1	chr1:109957225:G:C	0	109957225	C	G
1	chr1:109957553:T:C	0	109957553	C	T
1	chr1:109958012:T:C	0	109958012	C	T
1	chr1:109960456:T:C	0	109960456	C	T
1	chr1:109960674:T:C	0	109960674	C	T
1	chr1:109960811:G:A	0	109960811	A	G
1	chr1:109961283:A:G	0	109961283	G	A
1	chr1:109961738:C:T	0	109961738	T	C
1	chr1:109961963:T:C	0	109961963	C	T
1	chr1:109962041:G:A	0	109962041	A	G
1	chr1:109962416:T:C	0	109962416	C	T
1	chr1:109967925:A:G	0	109967925	G	A
1	chr1:109968226:C:A	0	109968226	A	C
1	chr1:109968639:TAA:T	0	109968639	T	TAA
1	chr1:109970180:A:G	0	109970180	G	A
1	chr1:109970309:A:G	0	109970309	G	A
1	chr1:109972271:A:G	0	109972271	G	A
1	chr1:109974493:T:C	0	109974493	C	T
1	chr1:109974774:C:T	0	109974774	T	C
1	chr1:109974995:T:C	0	109974995	C	T
1	chr1:109980124:C:T	0	109980124	T	C
1	chr1:109982466:T:A	0	109982466	A	T
1	chr1:109983008:A:G	0	109983008	G	A
1	chr1:109983114:A:G	0	109983114	G	A
1	chr1:109984850:G:A	0	109984850	A	G
1	chr1:109986529:A:G	0	109986529	G	A
1	chr1:109986823:C:T	0	109986823	T	C
1	chr1:109986862:A:G	0	109986862	G	A
1	chr1:109988250:C:T	0	109988250	T	C
1	chr1:109988373:G:C	0	109988373	C	G
1	chr1:109991375:G:A	0	109991375	A	G
1	chr1:109991840:G:A	0	109991840	A	G
1	chr1:109992292:C:A	0	109992292	A	C
1	chr1:109993490:T:A	0	109993490	A	T
1	chr1:109993581:A:G	0	109993581	G	A
1	chr1:109995242:C:T	0	109995242	T	C
1	chr1:109995922:C:T	0	109995922	T	C
1	chr1:109998355:T:C	0	109998355	C	T
1	chr1:110000402:T:C	0	110000402	C	T
1	chr1:110000463:T:C	0	110000463	C	T
1	chr1:110001257:G:A	0	110001257	A	G
1	chr1:110013656:G:T	0	110013656	T	G
1	chr1:110014393:A:G	0	110014393	G	A
1	chr1:110020531:GC:G	0	110020531	G	GC
1	chr1:110020544:T:C	0	110020544	C	T
1	chr1:110021192:G:A	0	110021192	A	G
1	chr1:110024211:C:T	0	110024211	T	C
1	chr1:110026792:G:A	0	110026792	A	G
1	chr1:110032928:T:C	0	110032928	C	T
1	chr1:110032998:T:C	0	110032998	C	T
1	chr1:110035333:T:C	0	110035333	C	T
1	chr1:110037593:G:A	0	110037593	A	G
1	chr1:110039158:T:G	0	110039158	G	T
1	chr1:110042515:A:G	0	110042515	G	A
1	chr1:110044495:C:T	0	110044495	T	C
1	chr1:110045302:G:A	0	110045302	A	G
1	chr1:110045334:G:A	0	110045334	A	G
1	chr1:110046607:A:T	0	110046607	T	A
1	chr1:110046957:G:A	0	110046957	A	G
1	chr1:110048191:A:G	0	110048191	G	A
1	chr1:110048194:C:T	0	110048194	T	C
1	chr1:110052717:A:G	0	110052717	G	A
1	chr1:110052866:C:T	0	110052866	T	C
1	chr1:110054975:T:G	0	110054975	G	T
1	chr1:110055735:A:C	0	110055735	C	A
1	chr1:110055830:T:C	0	110055830	C	T
1	chr1:110055955:A:C	0	110055955	C	A
1	chr1:110057174:C:T	0	110057174	T	C
1	chr1:110059175:C:G	0	110059175	G	C
1	chr1:110059560:T:G	0	110059560	G	T
1	chr1:110060250:A:G	0	110060250	G	A
1	chr1:110063459:C:T	0	110063459	T	C
1	chr1:110064053:G:A	0	110064053	A	G
1	chr1:110064324:C:G	0	110064324	G	C
1	chr1:110064397:A:G	0	110064397	G	A
1	chr1:110065797:A:G	0	110065797	G	A
1	chr1:110065949:G:C	0	110065949	C	G
1	chr1:110066139:C:G	0	110066139	G	C
1	chr1:110069264:C:T	0	110069264	T	C
1	chr1:110070040:A:G	0	110070040	G	A
1	chr1:110071025:G:A	0	110071025	A	G
1	chr1:110071052:G:A	0	110071052	A	G
1	chr1:110071778:G:A	0	110071778	A	G
1	chr1:110073046:C:T	0	110073046	T	C
1	chr1:110073302:G:C	0	110073302	C	G
1	chr1:110073983:C:T	0	110073983	T	C
1	chr1:110074057:C:T	0	110074057	T	C
1	chr1:110076108:A:G	0	110076108	G	A
1	chr1:110077495:C:T	0	110077495	T	C
1	chr1:110078395:A:C	0	110078395	C	A
1	chr1:110079564:A:AAGG	0	110079564	AAGG	A
1	chr1:110080143:TC:T	0	110080143	T	TC
1	chr1:110080475:C:T	0	110080475	T	C
1	chr1:110081482:G:A	0	110081482	A	G
1	chr1:110083645:CAG:C	0	110083645	C	CAG
1	chr1:110084238:G:T	0	110084238	T	G
1	chr1:110085301:T:A	0	110085301	A	T
1	chr1:110085590:A:G	0	110085590	G	A
1	chr1:110087275:C:T	0	110087275	T	C
1	chr1:110088767:C:T	0	110088767	T	C
1	chr1:110089355:A:C	0	110089355	C	A
1	chr1:110089914:A:T	0	110089914	T	A
1	chr1:110091391:T:C	0	110091391	C	T
1	chr1:110091506:C:T	0	110091506	T	C
1	chr1:110092331:C:T	0	110092331	T	C
1	chr1:110094003:G:A	0	110094003	A	G
1	chr1:110094772:A:G	0	110094772	G	A
1	chr1:110095684:G:A	0	110095684	A	G
1	chr1:110096237:G:A	0	110096237	A	G
1	chr1:110097251:C:T	0	110097251	T	C
1	chr1:110097613:C:T	0	110097613	T	C
1	chr1:110097811:G:A	0	110097811	A	G
1	chr1:110098575:T:C	0	110098575	C	T
1	chr1:110098790:C:G	0	110098790	G	C
1	chr1:110099238:A:G	0	110099238	G	A
1	chr1:110100603:A:G	0	110100603	G	A
1	chr1:110100764:G:C	0	110100764	C	G
1	chr1:110100913:G:A	0	110100913	A	G
1	chr1:110101041:G:A	0	110101041	A	G
1	chr1:110101711:A:T	0	110101711	T	A
1	chr1:110102705:C:T	0	110102705	T	C
1	chr1:110103624:A:T	0	110103624	T	A
1	chr1:110103661:A:G	0	110103661	G	A
1	chr1:110104236:A:G	0	110104236	G	A
1	chr1:110104467:G:A	0	110104467	A	G
1	chr1:110105377:A:G	0	110105377	G	A
1	chr1:110106582:C:T	0	110106582	T	C
1	chr1:110106839:A:G	0	110106839	G	A
1	chr1:110106916:G:A	0	110106916	A	G
1	chr1:110106997:C:T	0	110106997	T	C
1	chr1:110107071:T:C	0	110107071	C	T
1	chr1:110107091:T:G	0	110107091	G	T
1	chr1:110107380:A:G	0	110107380	G	A
1	chr1:110107460:G:T	0	110107460	T	G
1	chr1:110107723:G:A	0	110107723	A	G
1	chr1:110108150:C:T	0	110108150	T	C
1	chr1:110108156:G:A	0	110108156	A	G
1	chr1:110108400:A:C	0	110108400	C	A
1	chr1:110109766:C:T	0	110109766	T	C
1	chr1:110110275:A:AT	0	110110275	AT	A
1	chr1:110110346:A:C	0	110110346	C	A
1	chr1:110110669:T:G	0	110110669	G	T
1	chr1:110111717:C:T	0	110111717	T	C
1	chr1:110111773:AC:A	0	110111773	A	AC
1	chr1:110111876:G:A	0	110111876	A	G
1	chr1:110113389:G:A	0	110113389	A	G
1	chr1:110114211:G:A	0	110114211	A	G
1	chr1:110114348:T:A	0	110114348	A	T
1	chr1:110114910:G:A	0	110114910	A	G
1	chr1:110115166:G:T	0	110115166	T	G
1	chr1:110115327:T:C	0	110115327	C	T
1	chr1:110115362:AT:A	0	110115362	A	AT
1	chr1:110115417:T:C	0	110115417	C	T
1	chr1:110115614:C:T	0	110115614	T	C
1	chr1:110115638:C:T	0	110115638	T	C
1	chr1:110115993:G:A	0	110115993	A	G
1	chr1:110116468:T:C	0	110116468	C	T
1	chr1:110117904:T:G	0	110117904	G	T
1	chr1:110117943:C:T	0	110117943	T	C
1	chr1:110118215:T:C	0	110118215	C	T
1	chr1:110118719:G:T	0	110118719	T	G
1	chr1:110120096:C:G	0	110120096	G	C
1	chr1:110120406:T:C	0	110120406	C	T
1	chr1:110121158:A:G	0	110121158	G	A
1	chr1:110121229:A:G	0	110121229	G	A
1	chr1:110121560:C:T	0	110121560	T	C
1	chr1:110121729:TG:T	0	110121729	T	TG
1	chr1:110121841:T:C	0	110121841	C	T
1	chr1:110121881:G:A	0	110121881	A	G
1	chr1:110122299:C:T	0	110122299	T	C
1	chr1:110122695:A:T	0	110122695	T	A
1	chr1:110123788:A:G	0	110123788	G	A
1	chr1:110125730:T:A	0	110125730	A	T
1	chr1:110126117:T:G	0	110126117	G	T
1	chr1:110127208:G:A	0	110127208	A	G
1	chr1:110127400:G:A	0	110127400	A	G
1	chr1:110127917:TC:T	0	110127917	T	TC
1	chr1:110128698:T:G	0	110128698	G	T
1	chr1:110130797:CG:C	0	110130797	C	CG
1	chr1:110131515:T:C	0	110131515	C	T
1	chr1:110131914:A:T	0	110131914	T	A
1	chr1:110131941:G:A	0	110131941	A	G
1	chr1:110134466:G:C	0	110134466	C	G
1	chr1:110135090:A:G	0	110135090	G	A
1	chr1:110135299:A:C	0	110135299	C	A
1	chr1:110136307:A:G	0	110136307	G	A
1	chr1:110136395:A:G	0	110136395	G	A
1	chr1:110136488:T:A	0	110136488	A	T
1	chr1:110136974:T:C	0	110136974	C	T
1	chr1:110137492:G:A	0	110137492	A	G
1	chr1:110137717:T:A	0	110137717	A	T
1	chr1:110138920:T:G	0	110138920	G	T
1	chr1:110139661:T:A	0	110139661	A	T
1	chr1:110140111:A:T	0	110140111	T	A
1	chr1:110140335:G:T	0	110140335	T	G
1	chr1:110140749:T:C	0	110140749	C	T
1	chr1:110141665:T:C	0	110141665	C	T
1	chr1:110142389:C:T	0	110142389	T	C
1	chr1:110143734:A:G	0	110143734	G	A
1	chr1:110144315:T:C	0	110144315	C	T
1	chr1:110144327:T:C	0	110144327	C	T
1	chr1:110144644:A:C	0	110144644	C	A
1	chr1:110144871:T:G	0	110144871	G	T
1	chr1:110145340:C:T	0	110145340	T	C
1	chr1:110147901:T:G	0	110147901	G	T
1	chr1:110147955:G:A	0	110147955	A	G
1	chr1:110150641:C:T	0	110150641	T	C
1	chr1:110150825:T:C	0	110150825	C	T
1	chr1:110152156:T:G	0	110152156	G	T
1	chr1:110154580:T:C	0	110154580	C	T
1	chr1:110154663:T:C	0	110154663	C	T
1	chr1:110155510:T:C	0	110155510	C	T
1	chr1:110155536:A:G	0	110155536	G	A
1	chr1:110156029:A:G	0	110156029	G	A
1	chr1:110157299:G:A	0	110157299	A	G
1	chr1:110157915:G:C	0	110157915	C	G
1	chr1:110158449:T:C	0	110158449	C	T
1	chr1:110158552:A:G	0	110158552	G	A
1	chr1:110158647:G:A	0	110158647	A	G
1	chr1:110158942:A:G	0	110158942	G	A
1	chr1:110159304:A:G	0	110159304	G	A
1	chr1:110160997:G:A	0	110160997	A	G
1	chr1:110163157:G:A	0	110163157	A	G
1	chr1:110165226:T:C	0	110165226	C	T
1	chr1:110167097:T:C	0	110167097	C	T
1	chr1:110167098:G:A	0	110167098	A	G
1	chr1:110167112:G:A	0	110167112	A	G
1	chr1:110167740:T:C	0	110167740	C	T
1	chr1:110169532:G:A	0	110169532	A	G
1	chr1:110170024:T:A	0	110170024	A	T
1	chr1:110170913:C:T	0	110170913	T	C
1	chr1:110171814:A:T	0	110171814	T	A
1	chr1:110173146:A:C	0	110173146	C	A
1	chr1:110177381:C:G	0	110177381	G	C
1	chr1:110178449:A:G	0	110178449	G	A
1	chr1:110178962:A:G	0	110178962	G	A
1	chr1:110179773:G:A	0	110179773	A	G
1	chr1:110180031:T:G	0	110180031	G	T
1	chr1:110181077:G:A	0	110181077	A	G
1	chr1:110181223:G:A	0	110181223	A	G
1	chr1:110181792:AGT:A	0	110181792	A	AGT
1	chr1:110181885:G:A	0	110181885	A	G
1	chr1:110182320:C:G	0	110182320	G	C
1	chr1:110182462:C:T	0	110182462	T	C
1	chr1:110183018:C:T	0	110183018	T	C
1	chr1:110183985:ACT:A	0	110183985	A	ACT
1	chr1:110184173:T:C	0	110184173	C	T
1	chr1:110184396:C:T	0	110184396	T	C
1	chr1:110185378:C:T	0	110185378	T	C
1	chr1:110185629:C:T	0	110185629	T	C
1	chr1:110186782:C:T	0	110186782	T	C
1	chr1:110187540:C:G	0	110187540	G	C
1	chr1:110188143:T:C	0	110188143	C	T
```
