## Supplementary material for "Characterization of shared and ancestry-specific signals driving complex traits using multi-ancestry fine-mapping": mesusieoutput

```
                 eur          afr      eur_afr
   [1,] 0.0002499427 0.0002422676 9.580466e-05
   [2,] 0.0002422676 0.0002422676 8.075587e-05
   [3,] 0.0002422676 0.0002422676 8.075587e-05
   [4,] 0.0002422676 0.0002422676 8.075587e-05
   [5,] 0.0002422675 0.0002503803 8.075584e-05
   [6,] 0.0002422676 0.0002422676 8.075587e-05
   [7,] 0.0002422676 0.0002422676 8.075588e-05
   [8,] 0.0002422676 0.0002422676 8.075587e-05
   [9,] 0.0002422676 0.0002422676 8.075587e-05
  [10,] 0.0002422676 0.0002422676 8.075587e-05
  [11,] 0.0002422676 0.0002422676 8.075586e-05
  [12,] 0.0002422675 0.0002476540 8.075584e-05
  [13,] 0.0002422676 0.0002422676 8.075587e-05
  [14,] 0.0002422676 0.0002422676 8.075586e-05
  [15,] 0.0002422675 0.0002422676 8.075583e-05
  [16,] 0.0002422676 0.0002422676 8.075587e-05
  [17,] 0.0002503331 0.0002422676 9.547901e-05
  [18,] 0.0002422676 0.0002422676 8.075587e-05
  [19,] 0.0002422675 0.0002422676 8.075582e-05
  [20,] 0.0002422675 0.0002422676 8.075582e-05
  [21,] 0.0002422676 0.0002422676 8.075587e-05
  [22,] 0.0002422675 0.0002422676 8.075586e-05
  [23,] 0.0002474786 0.0002422676 9.383670e-05
  [24,] 0.0002422676 0.0002422676 8.075587e-05
  [25,] 0.0002422676 0.0002422676 8.075588e-05
  [26,] 0.0002422675 0.0002422676 8.075585e-05
  [27,] 0.0002422676 0.0002422676 8.978516e-05
  [28,] 0.0002422675 0.0002422676 8.075586e-05
  [29,] 0.0002422675 0.0002422676 8.075585e-05
  [30,] 0.0002422676 0.0002422676 8.901103e-05
  [31,] 0.0002422676 0.0002422676 8.075588e-05
  [32,] 0.0002422675 0.0002422676 8.075585e-05
  [33,] 0.0002422675 0.0002432572 8.075585e-05
  [34,] 0.0002422675 0.0002422676 8.075584e-05
  [35,] 0.0002422675 0.0002422676 8.075584e-05
  [36,] 0.0002422676 0.0002422676 8.075587e-05
  [37,] 0.0002422675 0.0002422676 8.075583e-05
  [38,] 0.0002422676 0.0002422676 8.075587e-05
  [39,] 0.0002422675 0.0002422676 8.075584e-05
  [40,] 0.0002443151 0.0002422676 9.316758e-05
  [41,] 0.0002422675 0.0002422676 8.075583e-05
  [42,] 0.0002422675 0.0002422676 8.075585e-05
  [43,] 0.0002422676 0.0002422676 8.075588e-05
  [44,] 0.0002422676 0.0002422676 8.075587e-05
  [45,] 0.0002422675 0.0002422676 8.075585e-05
  [46,] 0.0002422676 0.0002422676 8.075587e-05
  [47,] 0.0002422676 0.0002422676 8.075587e-05
  [48,] 0.0002422676 0.0002422676 8.075587e-05
  [49,] 0.0002422676 0.0002422676 8.075587e-05
  [50,] 0.0003040145 0.0002422676 1.058586e-04
  [51,] 0.0002422677 0.0002422676 8.075589e-05
  [52,] 0.0002595851 0.0002422676 8.695643e-05
  [53,] 0.0002602856 0.0002422676 8.765040e-05
  [54,] 0.0002765520 0.0002422676 9.287948e-05
  [55,] 0.0002422676 0.0002422676 8.075588e-05
  [56,] 0.0002422676 0.0002422676 8.075587e-05
  [57,] 0.0002422676 0.0002422676 8.075588e-05
  [58,] 0.0002422676 0.0002422676 8.075588e-05
  [59,] 0.0002422676 0.0002422676 8.075588e-05
  [60,] 0.0002422676 0.0002422676 8.075587e-05
  [61,] 0.0002422676 0.0002422676 8.075586e-05
  [62,] 0.0002422676 0.0002422676 8.075586e-05
  [63,] 0.0002422676 0.0002422676 8.075588e-05
  [64,] 0.0002422676 0.0002422676 8.075587e-05
  [65,] 0.0002422676 0.0002422676 8.075587e-05
  [66,] 0.0002422676 0.0002422676 8.075587e-05
  [67,] 0.0002422676 0.0002422676 8.075587e-05
  [68,] 0.0002422676 0.0002422676 8.075588e-05
  [69,] 0.0002422676 0.0002422676 8.075588e-05
  [70,] 0.0002422676 0.0002422676 8.075588e-05
  [71,] 0.0002422676 0.0002422676 8.075587e-05
  [72,] 0.0002422676 0.0002422676 8.075588e-05
  [73,] 0.0002422676 0.0002422676 8.075587e-05
  [74,] 0.0002422676 0.0002422676 8.075587e-05
  [75,] 0.0002422676 0.0002422676 8.075588e-05
  [76,] 0.0002422676 0.0002422676 8.075588e-05
  [77,] 0.0002422676 0.0002422676 8.075587e-05
  [78,] 0.0002422676 0.0002530154 8.075589e-05
  [79,] 0.0002422676 0.0002422676 8.075588e-05
  [80,] 0.0002422676 0.0002422676 8.075587e-05
  [81,] 0.0002422676 0.0002422676 8.075588e-05
  [82,] 0.0002422676 0.0002422676 8.075587e-05
  [83,] 0.0002422676 0.0002422676 8.075587e-05
  [84,] 0.0002422676 0.0002422676 8.075588e-05
  [85,] 0.0002422676 0.0002422676 8.075587e-05
  [86,] 0.0002422676 0.0002422676 8.075587e-05
  [87,] 0.0002422677 0.0002422676 8.075588e-05
  [88,] 0.0002422676 0.0002422676 8.075586e-05
  [89,] 0.0002490768 0.0002422676 8.503351e-05
  [90,] 0.0002422676 0.0002422676 8.075587e-05
  [91,] 0.0002422676 0.0002422676 8.075587e-05
  [92,] 0.0002422676 0.0002422676 8.075586e-05
  [93,] 0.0002422675 0.0002422676 8.075584e-05
  [94,] 0.0002422675 0.0002422676 8.075584e-05
  [95,] 0.0002422676 0.0002422676 8.075587e-05
  [96,] 0.0002422675 0.0002422676 8.075583e-05
  [97,] 0.0002422675 0.0002422676 8.075584e-05
  [98,] 0.0002422676 0.0002422676 8.075585e-05
  [99,] 0.0002422677 0.0002422676 8.075588e-05
 [100,] 0.0002422677 0.0002422676 8.075591e-05
 [101,] 0.0002422676 0.0002422676 8.075585e-05
 [102,] 0.0002422676 0.0002422676 8.075585e-05
 [103,] 0.0002422676 0.0002422676 8.075586e-05
 [104,] 0.0002422676 0.0002422676 8.075587e-05
 [105,] 0.0002422676 0.0002422676 8.075585e-05
 [106,] 0.0002422676 0.0002422676 8.075584e-05
 [107,] 0.0002422676 0.0002422676 8.075587e-05
 [108,] 0.0002422677 0.0002422676 8.075588e-05
 [109,] 0.0002422675 0.0002422676 8.075584e-05
 [110,] 0.0002422677 0.0002422676 8.075591e-05
 [111,] 0.0002422675 0.0002422676 8.075586e-05
 [112,] 0.0002422676 0.0002422676 8.075587e-05
 [113,] 0.0002422676 0.0002422676 8.075587e-05
 [114,] 0.0002422676 0.0002422676 8.075585e-05
 [115,] 0.0002422676 0.0002422676 8.075587e-05
 [116,] 0.0002422676 0.0002422676 8.075586e-05
 [117,] 0.0002422676 0.0002422676 8.075586e-05
 [118,] 0.0002422677 0.0002422676 8.075590e-05
 [119,] 0.0003073821 0.0002422676 1.078246e-04
 [120,] 0.0002422676 0.0002422676 8.075587e-05
 [121,] 0.0002422677 0.0002422676 8.075591e-05
 [122,] 0.0002422676 0.0002422676 8.075590e-05
 [123,] 0.0002422676 0.0002422676 8.075585e-05
 [124,] 0.0002422675 0.0002422676 8.075583e-05
 [125,] 0.0002422678 0.0002422676 8.431138e-05
 [126,] 0.0002422676 0.0002422676 8.075587e-05
 [127,] 0.0002422677 0.0002422676 8.075593e-05
 [128,] 0.0002422677 0.0002422676 8.075593e-05
 [129,] 0.0002422675 0.0002422676 8.075584e-05
 [130,] 0.0002422675 0.0002422676 8.075585e-05
 [131,] 0.0002422676 0.0002422676 8.075588e-05
 [132,] 0.0002422675 0.0002422676 8.075584e-05
 [133,] 0.0002422676 0.0002422676 8.075587e-05
 [134,] 0.0002422675 0.0002422676 8.075585e-05
 [135,] 0.0002422675 0.0002422676 8.075585e-05
 [136,] 0.0007842238 0.0002422676 2.686708e-04
 [137,] 0.0002422675 0.0002422676 8.075583e-05
 [138,] 0.0004592632 0.0002422676 1.471515e-04
 [139,] 0.0002422676 0.0002422676 8.075585e-05
 [140,] 0.0002422676 0.0002422676 8.075587e-05
 [141,] 0.0002422676 0.0002422676 8.075587e-05
 [142,] 0.0002422676 0.0002422676 8.075586e-05
 [143,] 0.0002422676 0.0002422676 8.075588e-05
 [144,] 0.0002422676 0.0002422676 8.075585e-05
 [145,] 0.0002422676 0.0002422676 8.075588e-05
 [146,] 0.0002422676 0.0002422676 8.075587e-05
 [147,] 0.0002422676 0.0002422676 8.075587e-05
 [148,] 0.0002422676 0.0002422676 8.075588e-05
 [149,] 0.0008207941 0.0002422676 2.541357e-04
 [150,] 0.0002422676 0.0002422676 8.075588e-05
 [151,] 0.0008521816 0.0002422676 2.639516e-04
 [152,] 0.0002422676 0.0002422676 8.075588e-05
 [153,] 0.0007159607 0.0002422676 2.520052e-04
 [154,] 0.0002422675 0.0002422676 8.075585e-05
 [155,] 0.0002422676 0.0002422676 8.075587e-05
 [156,] 0.0002422676 0.0002422676 8.075587e-05
 [157,] 0.0002422676 0.0002422676 8.075588e-05
 [158,] 0.0002422676 0.0002422676 8.075590e-05
 [159,] 0.0002422677 0.0002422676 8.075591e-05
 [160,] 0.0002422676 0.0002422676 8.075589e-05
 [161,] 0.0002422676 0.0002422676 8.075586e-05
 [162,] 0.0002422676 0.0002422676 8.075589e-05
 [163,] 0.0002422676 0.0002422676 8.075589e-05
 [164,] 0.0002422676 0.0002422676 8.075587e-05
 [165,] 0.0002422676 0.0002422676 8.075587e-05
 [166,] 0.0002422676 0.0002422676 8.075589e-05
 [167,] 0.0002422676 0.0002422676 8.075587e-05
 [168,] 0.0002422676 0.0002422676 8.075589e-05
 [169,] 0.0002422676 0.0002422676 8.075587e-05
 [170,] 0.0002422676 0.0002422676 8.075588e-05
 [171,] 0.0002422676 0.0002422676 8.075589e-05
 [172,] 0.0002422676 0.0002422676 8.075588e-05
 [173,] 0.0002422676 0.0002422676 8.075588e-05
 [174,] 0.0002422676 0.0002422676 8.075587e-05
 [175,] 0.0002422676 0.0002422676 8.075586e-05
 [176,] 0.0002422676 0.0002422676 8.075587e-05
 [177,] 0.0002422676 0.0002422676 8.075586e-05
 [178,] 0.0002422676 0.0002422676 8.075589e-05
 [179,] 0.0002422676 0.0002422676 8.075589e-05
 [180,] 0.0002422676 0.0002422676 8.075589e-05
 [181,] 0.0002422676 0.0002422676 8.075588e-05
 [182,] 0.0002422676 0.0002422676 8.075586e-05
 [183,] 0.0002422676 0.0002422676 8.075588e-05
 [184,] 0.0002422676 0.0002422676 8.075588e-05
 [185,] 0.0002422676 0.0002422676 8.075588e-05
 [186,] 0.0002422676 0.0002422676 8.075588e-05
 [187,] 0.0002422676 0.0002422676 8.075588e-05
 [188,] 0.0002422676 0.0002422676 8.075588e-05
 [189,] 0.0002422676 0.0002422676 8.075588e-05
 [190,] 0.0002422676 0.0002422676 8.075588e-05
 [191,] 0.0002422676 0.0002422676 8.075586e-05
 [192,] 0.0002422676 0.0002422676 8.075586e-05
 [193,] 0.0002422676 0.0002422676 8.075586e-05
 [194,] 0.0002422676 0.0002422676 8.075589e-05
 [195,] 0.0002422676 0.0002423997 8.075589e-05
 [196,] 0.0002422676 0.0002422676 8.075590e-05
 [197,] 0.0002422676 0.0002422676 8.075588e-05
 [198,] 0.0002422676 0.0002422676 8.075588e-05
 [199,] 0.0002422676 0.0002422676 8.075588e-05
 [200,] 0.0002422676 0.0002422676 8.075587e-05
 [201,] 0.0002422676 0.0002422676 8.075589e-05
 [202,] 0.0002422676 0.0002433919 8.075588e-05
 [203,] 0.0002422676 0.0002465535 8.075589e-05
 [204,] 0.0002422676 0.0002422676 8.075589e-05
 [205,] 0.0002422676 0.0002422676 8.075589e-05
 [206,] 0.0002422676 0.0002422676 8.075589e-05
 [207,] 0.0002422676 0.0002422676 8.075589e-05
 [208,] 0.0002422676 0.0002422676 8.075590e-05
 [209,] 0.0002422676 0.0002422676 8.075587e-05
 [210,] 0.0002422676 0.0002422676 8.075586e-05
 [211,] 0.0002422676 0.0002431436 8.075590e-05
 [212,] 0.0002422676 0.0002422676 8.075590e-05
 [213,] 0.0002422676 0.0002422676 8.075586e-05
 [214,] 0.0002422676 0.0002422676 8.075586e-05
 [215,] 0.0002422676 0.0002423763 8.075589e-05
 [216,] 0.0002422676 0.0002422676 8.075588e-05
 [217,] 0.0002422676 0.0002422676 8.075588e-05
 [218,] 0.0002422676 0.0002422676 8.075586e-05
 [219,] 0.0002422676 0.0002422676 8.075589e-05
 [220,] 0.0002422676 0.0002422676 8.075587e-05
 [221,] 0.0002422676 0.0002422676 8.075587e-05
 [222,] 0.0002422676 0.0002422676 8.075587e-05
 [223,] 0.0002422676 0.0002422676 8.075587e-05
 [224,] 0.0002422676 0.0002422676 8.075589e-05
 [225,] 0.0002422676 0.0002422676 8.075588e-05
 [226,] 0.0002422676 0.0002422676 8.075587e-05
 [227,] 0.0002422676 0.0002422676 8.075589e-05
 [228,] 0.0002422676 0.0002422676 8.075587e-05
 [229,] 0.0002422676 0.0002422676 8.075587e-05
 [230,] 0.0002422676 0.0002422676 8.075586e-05
 [231,] 0.0009918199 0.0002422676 3.380331e-04
 [232,] 0.0002422676 0.0002422676 8.075586e-05
 [233,] 0.0002422676 0.0002422676 8.075587e-05
 [234,] 0.0002422676 0.0002422676 8.075587e-05
 [235,] 0.0002422676 0.0002422676 8.075585e-05
 [236,] 0.0002422676 0.0002422676 8.075586e-05
 [237,] 0.0002422675 0.0002422676 8.075585e-05
 [238,] 0.0002422675 0.0002422676 8.075585e-05
 [239,] 0.0002422676 0.0002422676 8.075587e-05
 [240,] 0.0002422676 0.0002422676 8.075586e-05
 [241,] 0.0002422676 0.0002422676 8.075585e-05
 [242,] 0.0002422675 0.0002497244 8.075586e-05
 [243,] 0.0002422676 0.0002528654 8.075587e-05
 [244,] 0.0002422676 0.0002422676 8.075587e-05
 [245,] 0.0002422676 0.0002422676 8.075587e-05
 [246,] 0.0002422675 0.0002422676 8.075585e-05
 [247,] 0.0002422676 0.0002422676 8.075587e-05
 [248,] 0.0002422676 0.0002422676 8.075587e-05
 [249,] 0.0002422676 0.0002422676 8.075587e-05
 [250,] 0.0002422675 0.0002422676 8.075585e-05
 [251,] 0.0002422675 0.0002422676 8.075585e-05
 [252,] 0.0002422676 0.0002422676 8.075586e-05
 [253,] 0.0002422675 0.0002422676 8.075585e-05
 [254,] 0.0002422676 0.0002422676 8.075587e-05
 [255,] 0.0002422676 0.0002422676 8.075587e-05
 [256,] 0.0002422676 0.0002422676 8.075587e-05
 [257,] 0.0002422675 0.0002460113 8.075585e-05
 [258,] 0.0002422675 0.0002422676 8.075585e-05
 [259,] 0.0002422676 0.0002422676 8.075587e-05
 [260,] 0.0002422676 0.0002422676 8.075585e-05
 [261,] 0.0002422676 0.0002422676 8.075587e-05
 [262,] 0.0002422676 0.0002422676 8.075585e-05
 [263,] 0.0002422676 0.0002422676 8.075588e-05
 [264,] 0.0002422676 0.0002422676 8.075585e-05
 [265,] 0.0002422675 0.0002422676 8.075584e-05
 [266,] 0.0002422675 0.0002422676 8.075584e-05
 [267,] 0.0002422676 0.0002422676 8.075586e-05
 [268,] 0.0002422676 0.0002422676 8.075587e-05
 [269,] 0.0002422676 0.0002422676 8.075586e-05
 [270,] 0.0002422676 0.0002422676 8.075587e-05
 [271,] 0.0002422676 0.0002422676 8.075587e-05
 [272,] 0.0002422676 0.0002422676 8.075587e-05
 [273,] 0.0002422676 0.0002422676 8.075587e-05
 [274,] 0.0002422676 0.0002422676 8.075587e-05
 [275,] 0.0002422676 0.0002422676 8.075587e-05
 [276,] 0.0002422675 0.0002422676 8.075584e-05
 [277,] 0.0002422676 0.0002422676 8.075587e-05
 [278,] 0.0002422675 0.0002422676 8.075584e-05
 [279,] 0.0002422675 0.0002422676 8.075584e-05
 [280,] 0.0003581214 0.0002441702 9.140628e-05
 [281,] 0.0002422675 0.0002422676 8.075584e-05
 [282,] 0.0002422675 0.0002422676 8.075584e-05
 [283,] 0.0002422675 0.0002422676 8.075584e-05
 [284,] 0.0002422676 0.0002422676 8.075587e-05
 [285,] 0.0002422676 0.0002422676 8.075587e-05
 [286,] 0.0002422676 0.0002422676 8.075587e-05
 [287,] 0.0002422676 0.0002422676 8.075587e-05
 [288,] 0.0002422676 0.0002422676 8.075587e-05
 [289,] 0.0002491370 0.0002422676 9.280695e-05
 [290,] 0.0002422675 0.0002422676 8.075585e-05
 [291,] 0.0002422676 0.0002422676 8.075586e-05
 [292,] 0.0002422676 0.0002422676 8.075586e-05
 [293,] 0.0002422676 0.0002422676 8.075584e-05
 [294,] 0.0002422676 0.0002422676 8.075586e-05
 [295,] 0.0002422675 0.0002422676 8.075585e-05
 [296,] 0.0002422676 0.0002422676 8.075585e-05
 [297,] 0.0002422676 0.0002422676 8.075585e-05
 [298,] 0.0002422676 0.0002422676 8.075585e-05
 [299,] 0.0002422676 0.0002422676 8.075585e-05
 [300,] 0.0002422676 0.0002422676 8.075586e-05
 [301,] 0.0002422676 0.0002422676 8.075585e-05
 [302,] 0.0002422676 0.0002422676 8.075585e-05
 [303,] 0.0002422676 0.0002422676 8.075586e-05
 [304,] 0.0002422676 0.0002422676 8.075585e-05
 [305,] 0.0002422676 0.0002422676 8.075585e-05
 [306,] 0.0002422676 0.0002422676 8.075585e-05
 [307,] 0.0002422676 0.0002422676 8.075585e-05
 [308,] 0.0002422676 0.0002422676 8.075585e-05
 [309,] 0.0002422676 0.0002422676 8.075586e-05
 [310,] 0.0002422675 0.0002422676 8.075585e-05
 [311,] 0.0002422676 0.0002422676 8.075586e-05
 [312,] 0.0002422675 0.0002422676 8.075584e-05
 [313,] 0.0002422676 0.0002422676 8.075585e-05
 [314,] 0.0002422676 0.0002422676 8.075586e-05
 [315,] 0.0002422676 0.0002422676 8.075585e-05
 [316,] 0.0002422676 0.0002422676 8.075585e-05
 [317,] 0.0002422675 0.0002422676 8.075584e-05
 [318,] 0.0002422676 0.0002422676 8.075585e-05
 [319,] 0.0002422676 0.0002422676 8.075586e-05
 [320,] 0.0002422676 0.0002422676 8.075586e-05
 [321,] 0.0002422676 0.0002422676 8.075586e-05
 [322,] 0.0002422676 0.0002422676 8.075586e-05
 [323,] 0.0002422676 0.0002422676 8.075585e-05
 [324,] 0.0002422676 0.0002422676 8.075585e-05
 [325,] 0.0002422675 0.0002422676 8.075584e-05
 [326,] 0.0002422676 0.0002422676 8.075585e-05
 [327,] 0.0002422676 0.0002422676 8.075586e-05
 [328,] 0.0002422676 0.0002422676 8.075585e-05
 [329,] 0.0002422676 0.0002422676 8.075585e-05
 [330,] 0.0002422676 0.0002422676 8.075585e-05
 [331,] 0.0002422676 0.0002422676 8.075585e-05
 [332,] 0.0002422675 0.0002422676 8.075584e-05
 [333,] 0.0002422675 0.0002422676 8.075584e-05
 [334,] 0.0002422676 0.0002422676 8.075585e-05
 [335,] 0.0002422675 0.0002433605 8.075584e-05
 [336,] 0.0002422676 0.0002422676 8.075585e-05
 [337,] 0.0002422676 0.0002422676 8.075585e-05
 [338,] 0.0002422676 0.0002422676 8.075585e-05
 [339,] 0.0002422675 0.0002456432 8.075584e-05
 [340,] 0.0002422675 0.0002422676 8.075582e-05
 [341,] 0.0002422676 0.0002422676 8.075585e-05
 [342,] 0.0002422676 0.0002422676 8.075585e-05
 [343,] 0.0002422676 0.0002422676 8.075585e-05
 [344,] 0.0002422676 0.0002422676 8.075585e-05
 [345,] 0.0002422676 0.0002422676 8.075585e-05
 [346,] 0.0002422675 0.0002422676 8.075584e-05
 [347,] 0.0002422675 0.0002422676 8.075582e-05
 [348,] 0.0002422676 0.0002422676 8.075585e-05
 [349,] 0.0002422675 0.0002422676 8.075584e-05
 [350,] 0.0002422675 0.0002422676 8.075582e-05
 [351,] 0.0002422676 0.0002422676 8.075585e-05
 [352,] 0.0002422675 0.0002422676 8.075583e-05
 [353,] 0.0002422676 0.0002422676 8.075586e-05
 [354,] 0.0002422676 0.0002422676 8.075589e-05
 [355,] 0.0002422676 0.0002422676 8.075586e-05
 [356,] 0.0002422675 0.0002422676 8.075584e-05
 [357,] 0.0002422675 0.0002422676 8.075584e-05
 [358,] 0.0002422676 0.0002422676 8.075586e-05
 [359,] 0.0002422676 0.0002422676 8.075587e-05
 [360,] 0.0002422676 0.0002422676 8.075587e-05
 [361,] 0.0002422676 0.0002422676 8.075585e-05
 [362,] 0.0002422675 0.0002422676 8.075584e-05
 [363,] 0.0002422676 0.0002422676 8.075586e-05
 [364,] 0.0002422676 0.0002422676 8.075587e-05
 [365,] 0.0002422676 0.0002422676 8.075588e-05
 [366,] 0.0002422676 0.0002422676 8.075585e-05
 [367,] 0.0002422677 0.0002422676 8.075587e-05
 [368,] 0.0002422676 0.0002422676 8.075588e-05
 [369,] 0.0002422676 0.0002422676 8.075586e-05
 [370,] 0.0002422676 0.0002422676 8.075585e-05
 [371,] 0.0002422676 0.0002422676 8.075586e-05
 [372,] 0.0002422676 0.0002422676 8.075586e-05
 [373,] 0.0003332925 0.0002422676 1.135450e-04
 [374,] 0.0002422676 0.0002422676 8.075585e-05
 [375,] 0.0003129051 0.0002422676 9.957886e-05
 [376,] 0.0002422678 0.0002422676 8.075592e-05
 [377,] 0.0002422676 0.0002422676 8.075586e-05
 [378,] 0.0002422676 0.0002422676 8.075587e-05
 [379,] 0.0003258770 0.0002422676 1.037026e-04
 [380,] 0.0002422676 0.0002422676 8.075586e-05
 [381,] 0.0002422676 0.0002422676 8.075585e-05
 [382,] 0.0002422677 0.0002422676 8.075590e-05
 [383,] 0.0002422678 0.0002422676 8.075592e-05
 [384,] 0.0002422675 0.0002422676 8.075585e-05
 [385,] 0.0002422676 0.0002422676 8.075585e-05
 [386,] 0.0002422676 0.0002422676 8.075585e-05
 [387,] 0.0002422676 0.0002422676 8.075585e-05
 [388,] 0.0002422676 0.0002422676 8.075585e-05
 [389,] 0.0002422676 0.0002422676 8.075585e-05
 [390,] 0.0002809579 0.0002422676 9.878266e-05
 [391,] 0.0002422677 0.0002422676 8.075588e-05
 [392,] 0.0002422676 0.0002422676 8.075585e-05
 [393,] 0.0002422675 0.0002422676 8.075585e-05
 [394,] 0.0002422676 0.0002422676 8.075585e-05
 [395,] 0.0002422676 0.0002422676 8.075587e-05
 [396,] 0.0002422677 0.0002422676 8.075588e-05
 [397,] 0.0002422676 0.0002422676 8.075586e-05
 [398,] 0.0003146366 0.0002422676 1.179230e-04
 [399,] 0.0005849558 0.0002422676 2.208069e-04
 [400,] 0.0002422675 0.0002422676 8.075583e-05
 [401,] 0.0002820667 0.0002422676 1.056755e-04
 [402,] 0.0002422675 0.0002422676 8.075585e-05
 [403,] 0.0002422676 0.0002422676 8.075585e-05
 [404,] 0.0002422675 0.0002422676 8.075585e-05
 [405,] 0.0002422675 0.0002422676 8.075583e-05
 [406,] 0.0002422675 0.0002422676 8.075584e-05
 [407,] 0.0002422675 0.0002422676 8.075583e-05
 [408,] 0.0002422676 0.0002422676 8.075585e-05
 [409,] 0.0002422675 0.0002422676 8.075583e-05
 [410,] 0.0002422675 0.0002422676 8.075583e-05
 [411,] 0.0002422675 0.0002422676 8.075583e-05
 [412,] 0.0002422675 0.0002422676 8.075583e-05
 [413,] 0.0002422675 0.0002422676 8.075583e-05
 [414,] 0.0002975309 0.0002422676 1.115403e-04
 [415,] 0.0002422675 0.0002422676 8.075583e-05
 [416,] 0.0002422675 0.0002422676 8.075583e-05
 [417,] 0.0002422676 0.0002444544 8.075589e-05
 [418,] 0.0002600458 0.0002422676 8.075588e-05
 [419,] 0.0002422675 0.0002422676 8.075586e-05
 [420,] 0.0002422676 0.0002422676 8.075586e-05
 [421,] 0.0002422677 0.0002422676 8.075588e-05
 [422,] 0.0002422676 0.0002422676 8.075587e-05
 [423,] 0.0002422676 0.0002422676 8.075587e-05
 [424,] 0.0002422676 0.0002422676 8.075587e-05
 [425,] 0.0006290897 0.0002422676 2.148243e-04
 [426,] 0.0002422677 0.0002422676 8.075588e-05
 [427,] 0.0002422675 0.0002422676 8.075586e-05
 [428,] 0.0002422676 0.0002422676 8.075587e-05
 [429,] 0.0002422677 0.0002422676 8.075588e-05
 [430,] 0.0005682953 0.0002422676 2.100069e-04
 [431,] 0.0003150743 0.0002422676 9.613713e-05
 [432,] 0.0002422676 0.0002422676 8.075586e-05
 [433,] 0.0002422676 0.0002422676 8.075586e-05
 [434,] 0.0002456687 0.0002422676 8.075589e-05
 [435,] 0.0002422675 0.0002422676 8.075585e-05
 [436,] 0.0006050469 0.0002422676 2.250795e-04
 [437,] 0.0002422676 0.0002422676 8.075586e-05
 [438,] 0.0005482911 0.0002422676 2.036679e-04
 [439,] 0.0002460093 0.0002422676 8.075588e-05
 [440,] 0.0006542657 0.0002422676 2.248575e-04
 [441,] 0.0002422677 0.0002422676 8.075588e-05
 [442,] 0.0005970561 0.0002422676 2.031648e-04
 [443,] 0.0006109559 0.0002422676 2.288855e-04
 [444,] 0.0002422675 0.0002422676 8.075582e-05
 [445,] 0.0006450826 0.0002422676 2.231236e-04
 [446,] 0.0002422676 0.0002422676 8.075586e-05
 [447,] 0.0006523115 0.0002422676 2.250518e-04
 [448,] 0.0002422676 0.0002422676 8.075586e-05
 [449,] 0.0002422676 0.0002422676 8.075586e-05
 [450,] 0.0006222244 0.0002422676 2.089776e-04
 [451,] 0.0002422675 0.0002422676 8.075585e-05
 [452,] 0.0002422676 0.0002422676 8.075586e-05
 [453,] 0.0002422676 0.0002422676 8.075587e-05
 [454,] 0.0002422676 0.0002422676 8.075585e-05
 [455,] 0.0002422676 0.0002422676 8.075587e-05
 [456,] 0.0002422675 0.0002422676 8.075585e-05
 [457,] 0.0002422675 0.0002422676 8.075585e-05
 [458,] 0.0002436679 0.0002422676 8.075589e-05
 [459,] 0.0002422676 0.0002422676 8.075586e-05
 [460,] 0.0002422676 0.0002422676 8.075587e-05
 [461,] 0.0002422676 0.0002422676 8.075588e-05
 [462,] 0.0005641206 0.0002422676 2.095988e-04
 [463,] 0.0002422677 0.0002422676 8.075588e-05
 [464,] 0.0002422676 0.0002422676 8.075587e-05
 [465,] 0.0002579744 0.0002422676 8.726500e-05
 [466,] 0.0005408443 0.0002422676 2.001104e-04
 [467,] 0.0002422675 0.0002422676 8.075585e-05
 [468,] 0.0002422676 0.0002422676 8.075586e-05
 [469,] 0.0002422676 0.0002422676 8.075585e-05
 [470,] 0.0005557571 0.0002422676 2.056529e-04
 [471,] 0.0002422676 0.0002422676 8.075585e-05
 [472,] 0.0002422676 0.0002422676 8.075587e-05
 [473,] 0.0002422676 0.0002422676 8.075587e-05
 [474,] 0.0006054156 0.0002422676 2.069625e-04
 [475,] 0.0005815897 0.0002422676 2.177144e-04
 [476,] 0.0007281163 0.0002422676 2.487858e-04
 [477,] 0.0002422675 0.0002422676 8.075585e-05
 [478,] 0.0002422675 0.0002422676 8.075582e-05
 [479,] 0.0002422676 0.0002422676 8.075586e-05
 [480,] 0.0002422675 0.0002422676 8.075585e-05
 [481,] 0.0002422676 0.0002422676 8.075586e-05
 [482,] 0.0002422676 0.0002422676 8.075585e-05
 [483,] 0.0002422676 0.0002422676 8.075587e-05
 [484,] 0.0002422675 0.0002422676 8.075586e-05
 [485,] 0.0002422676 0.0002422676 8.075588e-05
 [486,] 0.0006394977 0.0002422676 2.245390e-04
 [487,] 0.0002422676 0.0002422676 8.075587e-05
 [488,] 0.0007374053 0.0002422676 2.497947e-04
 [489,] 0.0002422675 0.0002422676 8.075585e-05
 [490,] 0.0002422675 0.0002422676 8.075585e-05
 [491,] 0.0002422676 0.0002422676 8.075585e-05
 [492,] 0.0002422676 0.0002422676 8.075586e-05
 [493,] 0.0007737733 0.0002422676 2.625103e-04
 [494,] 0.0007745312 0.0002422676 2.615326e-04
 [495,] 0.0002422676 0.0002422676 8.075585e-05
 [496,] 0.0002422676 0.0002422676 8.075585e-05
 [497,] 0.0007632743 0.0002422676 2.584883e-04
 [498,] 0.0002422676 0.0002422676 8.075585e-05
 [499,] 0.0002422675 0.0002422676 8.075586e-05
 [500,] 0.0007864911 0.0002422676 2.658614e-04
 [501,] 0.0007784757 0.0002422676 2.635442e-04
 [502,] 0.0002422676 0.0002422676 8.075587e-05
 [503,] 0.0002422676 0.0002422676 8.075587e-05
 [504,] 0.0002422676 0.0002422676 8.075585e-05
 [505,] 0.0007869229 0.0002422676 2.661464e-04
 [506,] 0.0002422676 0.0002422676 8.075586e-05
 [507,] 0.0002422676 0.0002422676 8.075585e-05
 [508,] 0.0002422676 0.0002422676 8.075585e-05
 [509,] 0.0007711718 0.0002422676 2.589254e-04
 [510,] 0.0006564197 0.0002422676 2.310343e-04
 [511,] 0.0002422676 0.0002422676 8.075585e-05
 [512,] 0.0007300976 0.0002422676 2.356131e-04
 [513,] 0.0002422675 0.0002422676 8.075585e-05
 [514,] 0.0007543998 0.0002422676 2.534622e-04
 [515,] 0.0006389110 0.0002422676 2.239106e-04
 [516,] 0.0002422675 0.0002422676 8.075585e-05
 [517,] 0.0002422675 0.0002422676 8.075585e-05
 [518,] 0.0002422676 0.0002422676 8.075586e-05
 [519,] 0.0007348696 0.0002422676 2.370069e-04
 [520,] 0.0002422676 0.0002422676 8.075587e-05
 [521,] 0.0002422675 0.0002422676 8.075585e-05
 [522,] 0.0002422675 0.0002422676 8.075583e-05
 [523,] 0.0006474404 0.0002422676 2.281773e-04
 [524,] 0.0007536805 0.0002422676 2.573327e-04
 [525,] 0.0007250824 0.0002422676 2.470136e-04
 [526,] 0.0002422676 0.0002424901 8.075587e-05
 [527,] 0.0006858607 0.0002422676 2.422009e-04
 [528,] 0.0008241751 0.0002422676 2.734993e-04
 [529,] 0.0002422676 0.0002422676 8.075586e-05
 [530,] 0.0002422676 0.0002422676 8.075585e-05
 [531,] 0.0002422676 0.0002422676 8.075588e-05
 [532,] 0.0002422675 0.0002422676 8.075585e-05
 [533,] 0.0002422676 0.0002422676 8.075587e-05
 [534,] 0.0002444036 0.0002422676 8.328038e-05
 [535,] 0.0002422676 0.0002422676 8.075586e-05
 [536,] 0.0002422676 0.0002422676 8.075586e-05
 [537,] 0.0002422676 0.0002422676 8.075585e-05
 [538,] 0.0002422676 0.0002422676 8.075586e-05
 [539,] 0.0002422676 0.0002422676 8.075587e-05
 [540,] 0.0002422676 0.0002422676 8.075588e-05
 [541,] 0.0002422676 0.0002422676 8.075588e-05
 [542,] 0.0004951189 0.0002422676 1.462399e-04
 [543,] 0.0002422675 0.0002422676 8.075585e-05
 [544,] 0.0007504744 0.0002422676 2.439091e-04
 [545,] 0.0002422676 0.0002422676 8.075585e-05
 [546,] 0.0007040824 0.0002422676 2.277206e-04
 [547,] 0.0002422676 0.0002422676 8.075587e-05
 [548,] 0.0007029695 0.0002422676 2.587570e-04
 [549,] 0.0002422675 0.0002422676 8.075585e-05
 [550,] 0.0002422676 0.0002422676 8.075585e-05
 [551,] 0.0002422675 0.0002422676 8.075585e-05
 [552,] 0.0006402121 0.0002422676 2.221041e-04
 [553,] 0.0002422676 0.0002422676 8.075585e-05
 [554,] 0.0002422676 0.0002422676 8.075585e-05
 [555,] 0.0002422676 0.0002422676 8.075587e-05
 [556,] 0.0002422676 0.0002422676 8.075587e-05
 [557,] 0.0002422676 0.0002422676 8.075588e-05
 [558,] 0.0006593176 0.0002422676 2.324886e-04
 [559,] 0.0007419101 0.0002422676 2.425498e-04
 [560,] 0.0007004666 0.0002422676 2.276149e-04
 [561,] 0.0002422675 0.0002422676 8.075582e-05
 [562,] 0.0002422676 0.0002422676 8.075586e-05
 [563,] 0.0002422676 0.0002422676 8.075585e-05
 [564,] 0.0005128881 0.0002422676 1.526248e-04
 [565,] 0.0002422676 0.0002422676 8.075586e-05
 [566,] 0.0002422676 0.0002422676 8.075586e-05
 [567,] 0.0002422675 0.0002422676 8.075585e-05
 [568,] 0.0002422676 0.0002422676 8.075585e-05
 [569,] 0.0002422676 0.0002422676 8.075587e-05
 [570,] 0.0002422676 0.0002422676 8.075587e-05
 [571,] 0.0002422676 0.0002422676 8.075586e-05
 [572,] 0.0002422675 0.0002422676 8.075582e-05
 [573,] 0.0006595256 0.0002422676 2.148417e-04
 [574,] 0.0002422675 0.0002422676 8.075582e-05
 [575,] 0.0002422676 0.0002422676 8.075588e-05
 [576,] 0.0002422676 0.0002422676 8.075585e-05
 [577,] 0.0007207458 0.0002422676 2.346164e-04
 [578,] 0.0002422675 0.0002422676 8.075585e-05
 [579,] 0.0002422676 0.0002422676 8.075586e-05
 [580,] 0.0007254564 0.0002422676 2.355284e-04
 [581,] 0.0002422676 0.0002422676 8.075586e-05
 [582,] 0.0002422676 0.0002422676 8.075588e-05
 [583,] 0.0002422676 0.0002422676 8.075587e-05
 [584,] 0.0002422676 0.0002422676 8.075587e-05
 [585,] 0.0007631648 0.0002422676 2.592795e-04
 [586,] 0.0002422676 0.0002422676 8.075587e-05
 [587,] 0.0007125536 0.0002422676 2.304665e-04
 [588,] 0.0002422675 0.0002422676 8.075585e-05
 [589,] 0.0002422676 0.0002422676 8.075587e-05
 [590,] 0.0002422676 0.0002422676 8.075586e-05
 [591,] 0.0002422676 0.0002422676 8.075587e-05
 [592,] 0.0002422676 0.0002422676 8.075586e-05
 [593,] 0.0002422675 0.0002422676 8.075586e-05
 [594,] 0.0002422675 0.0002422676 8.075585e-05
 [595,] 0.0002422676 0.0002422676 8.075585e-05
 [596,] 0.0002422676 0.0002422676 8.075585e-05
 [597,] 0.0002422676 0.0002422676 8.075587e-05
 [598,] 0.0006370745 0.0002422676 2.209270e-04
 [599,] 0.0002422676 0.0002422676 8.075587e-05
 [600,] 0.0002422676 0.0002422676 8.075586e-05
 [601,] 0.0002422676 0.0002422676 8.075586e-05
 [602,] 0.0002422676 0.0002422676 8.075585e-05
 [603,] 0.0007228620 0.0002422676 2.772769e-04
 [604,] 0.0002422676 0.0002422676 8.075587e-05
 [605,] 0.0002422675 0.0002422676 8.075584e-05
 [606,] 0.0002422676 0.0002422676 8.075589e-05
 [607,] 0.0002422676 0.0002422676 8.075585e-05
 [608,] 0.0002422676 0.0002422676 8.075586e-05
 [609,] 0.0002422675 0.0002422676 8.075582e-05
 [610,] 0.0006169368 0.0002422676 2.424986e-04
 [611,] 0.0006022214 0.0002422676 2.370427e-04
 [612,] 0.0007571299 0.0002422676 2.904335e-04
 [613,] 0.0002422676 0.0002422676 8.075585e-05
 [614,] 0.0002422676 0.0002422676 8.075586e-05
 [615,] 0.0002422676 0.0002422676 8.075587e-05
 [616,] 0.0002422676 0.0002422676 8.075585e-05
 [617,] 0.0006976731 0.0002422676 2.508371e-04
 [618,] 0.0002422675 0.0002422676 8.075582e-05
 [619,] 0.0002422676 0.0002422676 8.075587e-05
 [620,] 0.0002422676 0.0002422676 8.075587e-05
 [621,] 0.0002422676 0.0002422676 8.075586e-05
 [622,] 0.0006155608 0.0002422676 2.425275e-04
 [623,] 0.0002422675 0.0002422676 8.075582e-05
 [624,] 0.0007656465 0.0002422676 2.467314e-04
 [625,] 0.0002422676 0.0002422676 8.075587e-05
 [626,] 0.0002422676 0.0002422676 8.075587e-05
 [627,] 0.0006688835 0.0002422676 2.422550e-04
 [628,] 0.0006514460 0.0002422676 2.358582e-04
 [629,] 0.0002422676 0.0002422676 8.075586e-05
 [630,] 0.0002422676 0.0002422676 8.075588e-05
 [631,] 0.0002422676 0.0002464814 8.075593e-05
 [632,] 0.0002422676 0.0002422676 8.075587e-05
 [633,] 0.0002422676 0.0002422676 8.075587e-05
 [634,] 0.0002422675 0.0002422676 8.075586e-05
 [635,] 0.0002422676 0.0002422676 8.075585e-05
 [636,] 0.0007139936 0.0002422676 2.319673e-04
 [637,] 0.0002422676 0.0002422676 8.075585e-05
 [638,] 0.0002422676 0.0002422676 8.075587e-05
 [639,] 0.0006295721 0.0002422676 2.209093e-04
 [640,] 0.0002422676 0.0002422676 8.075587e-05
 [641,] 0.0006212987 0.0002422676 2.168747e-04
 [642,] 0.0002422676 0.0002422676 8.075587e-05
 [643,] 0.0002422676 0.0002422676 8.075587e-05
 [644,] 0.0005974942 0.0002422676 2.090588e-04
 [645,] 0.0002422676 0.0002422676 8.075588e-05
 [646,] 0.0007289855 0.0002422676 2.456110e-04
 [647,] 0.0005803426 0.0002422676 1.846015e-04
 [648,] 0.0002422676 0.0002422676 8.075587e-05
 [649,] 0.0006739027 0.0002422676 2.188512e-04
 [650,] 0.0002422676 0.0002422676 8.075585e-05
 [651,] 0.0002422676 0.0002422676 8.075587e-05
 [652,] 0.0002422676 0.0002422676 8.075586e-05
 [653,] 0.0002422676 0.0002422676 8.075587e-05
 [654,] 0.0002422675 0.0002422676 8.075586e-05
 [655,] 0.0006428687 0.0002422676 2.251442e-04
 [656,] 0.0006840706 0.0002422676 2.206799e-04
 [657,] 0.0002422676 0.0002422676 8.075588e-05
 [658,] 0.0002422676 0.0002422676 8.075588e-05
 [659,] 0.0002422676 0.0002422676 8.075587e-05
 [660,] 0.0002422676 0.0002422676 8.075588e-05
 [661,] 0.0005966359 0.0002422676 2.298264e-04
 [662,] 0.0006253676 0.0002422676 2.019133e-04
 [663,] 0.0002422676 0.0002422676 8.075588e-05
 [664,] 0.0002422676 0.0002422676 8.075587e-05
 [665,] 0.0006465417 0.0002422676 2.262489e-04
 [666,] 0.0002422676 0.0002422676 8.075586e-05
 [667,] 0.0007421216 0.0002422676 2.510786e-04
 [668,] 0.0006473764 0.0002422676 2.173096e-04
 [669,] 0.0002422676 0.0002422676 8.075587e-05
 [670,] 0.0002422676 0.0002422676 8.075585e-05
 [671,] 0.0006257344 0.0002422676 2.157816e-04
 [672,] 0.0002422675 0.0002422676 8.075586e-05
 [673,] 0.0002422676 0.0002422676 8.075587e-05
 [674,] 0.0002422676 0.0002422676 8.075588e-05
 [675,] 0.0002422676 0.0002422676 8.075587e-05
 [676,] 0.0002422675 0.0002422676 8.075585e-05
 [677,] 0.0002422676 0.0002422676 8.075587e-05
 [678,] 0.0002422676 0.0002422676 8.075587e-05
 [679,] 0.0006958101 0.0002422676 2.260397e-04
 [680,] 0.0002422676 0.0002422676 8.075586e-05
 [681,] 0.0002422676 0.0002422676 8.075587e-05
 [682,] 0.0002422676 0.0002422676 8.075588e-05
 [683,] 0.0007725383 0.0002422676 2.630537e-04
 [684,] 0.0002422676 0.0002422676 8.075587e-05
 [685,] 0.0002422676 0.0002422676 8.075588e-05
 [686,] 0.0007109666 0.0002422676 2.312324e-04
 [687,] 0.0008078830 0.0002422676 2.727037e-04
 [688,] 0.0002422676 0.0002422676 8.075587e-05
 [689,] 0.0002422676 0.0002422676 8.075587e-05
 [690,] 0.0002422676 0.0002422676 8.075586e-05
 [691,] 0.0002422676 0.0002422676 8.075585e-05
 [692,] 0.0002422676 0.0002422676 8.075588e-05
 [693,] 0.0002422676 0.0002422676 8.075585e-05
 [694,] 0.0002422677 0.0002422676 8.075591e-05
 [695,] 0.0002422676 0.0002422676 8.075587e-05
 [696,] 0.0002422676 0.0002422676 8.075586e-05
 [697,] 0.0002422676 0.0002422676 8.075588e-05
 [698,] 0.0002422676 0.0002422676 8.075587e-05
 [699,] 0.0002422676 0.0002422676 8.075588e-05
 [700,] 0.0002422676 0.0002422676 8.075587e-05
 [701,] 0.0002422676 0.0002422676 8.075585e-05
 [702,] 0.0002422675 0.0002422676 8.075585e-05
 [703,] 0.0002422676 0.0002422676 8.075587e-05
 [704,] 0.0002422676 0.0002422676 8.075585e-05
 [705,] 0.0002422676 0.0002422676 8.075587e-05
 [706,] 0.0002422676 0.0002422676 8.075587e-05
 [707,] 0.0006808286 0.0002422676 2.200850e-04
 [708,] 0.0006557981 0.0002422676 2.121177e-04
 [709,] 0.0006141979 0.0002422676 2.114077e-04
 [710,] 0.0006486318 0.0002422676 2.102703e-04
 [711,] 0.0002422676 0.0002422676 8.075586e-05
 [712,] 0.0006148662 0.0002422676 2.160461e-04
 [713,] 0.0002422675 0.0002422676 8.075586e-05
 [714,] 0.0002422675 0.0002422676 8.075586e-05
 [715,] 0.0002422676 0.0002422676 8.075587e-05
 [716,] 0.0002422676 0.0002422676 8.075586e-05
 [717,] 0.0002422675 0.0002422676 8.075582e-05
 [718,] 0.0002422676 0.0002422676 8.075587e-05
 [719,] 0.0002422676 0.0002422676 8.075588e-05
 [720,] 0.0002422676 0.0002422676 8.075587e-05
 [721,] 0.0002422676 0.0002422676 8.075586e-05
 [722,] 0.0002422676 0.0002422676 8.075585e-05
 [723,] 0.0002422676 0.0002422676 8.075588e-05
 [724,] 0.0006604294 0.0002422676 2.156345e-04
 [725,] 0.0006232988 0.0002422676 2.145130e-04
 [726,] 0.0002422676 0.0002422676 8.075586e-05
 [727,] 0.0007363368 0.0002422676 2.366378e-04
 [728,] 0.0002422676 0.0002422676 8.075585e-05
 [729,] 0.0007658891 0.0002422676 2.589569e-04
 [730,] 0.0006652298 0.0002422676 2.160278e-04
 [731,] 0.0002422676 0.0002422676 8.075587e-05
 [732,] 0.0002422676 0.0002422676 8.075587e-05
 [733,] 0.0007761951 0.0002422676 2.627986e-04
 [734,] 0.0007327159 0.0002422676 2.501175e-04
 [735,] 0.0002422676 0.0002422676 8.075586e-05
 [736,] 0.0007326433 0.0002422676 2.389470e-04
 [737,] 0.0002422676 0.0002422676 8.075586e-05
 [738,] 0.0002422676 0.0002422676 8.075586e-05
 [739,] 0.0006189867 0.0002422676 2.162102e-04
 [740,] 0.0006245550 0.0002422676 2.186933e-04
 [741,] 0.0002422676 0.0002422676 8.075586e-05
 [742,] 0.0002422675 0.0002422676 8.075582e-05
 [743,] 0.0002422676 0.0002422676 8.075587e-05
 [744,] 0.0002422676 0.0002422676 8.075588e-05
 [745,] 0.0007127064 0.0002422676 2.424442e-04
 [746,] 0.0002422675 0.0002422676 8.075586e-05
 [747,] 0.0006392346 0.0002422676 2.075315e-04
 [748,] 0.0006719143 0.0002422676 2.184485e-04
 [749,] 0.0002422676 0.0002422676 8.075587e-05
 [750,] 0.0002422676 0.0002422676 8.075587e-05
 [751,] 0.0002422676 0.0002422676 8.075585e-05
 [752,] 0.0002422676 0.0002422676 8.075586e-05
 [753,] 0.0002422675 0.0002422676 8.075586e-05
 [754,] 0.0006571552 0.0002422676 2.152139e-04
 [755,] 0.0002422676 0.0002422676 8.075587e-05
 [756,] 0.0005989429 0.0002422676 2.104830e-04
 [757,] 0.0002422676 0.0002422676 8.075586e-05
 [758,] 0.0006992557 0.0002422676 2.382210e-04
 [759,] 0.0006082818 0.0002422676 2.108267e-04
 [760,] 0.0002422676 0.0002422676 8.075587e-05
 [761,] 0.0007562685 0.0002422676 2.558323e-04
 [762,] 0.0002422676 0.0002422676 8.075587e-05
 [763,] 0.0006310420 0.0002422676 2.053029e-04
 [764,] 0.0006447738 0.0002422676 2.093755e-04
 [765,] 0.0002422676 0.0002422676 8.075586e-05
 [766,] 0.0006286463 0.0002422676 2.048402e-04
 [767,] 0.0002422676 0.0002422676 8.075588e-05
 [768,] 0.0007620172 0.0002422676 2.575247e-04
 [769,] 0.0002422676 0.0002422676 8.075586e-05
 [770,] 0.0002422676 0.0002422676 8.075586e-05
 [771,] 0.0006513099 0.0002422676 2.256215e-04
 [772,] 0.0002422675 0.0002422676 8.075585e-05
 [773,] 0.0002422676 0.0002422676 8.075586e-05
 [774,] 0.0002422676 0.0002422676 8.075587e-05
 [775,] 0.0002422675 0.0002422676 8.075582e-05
 [776,] 0.0006390477 0.0002422676 2.085020e-04
 [777,] 0.0005662754 0.0002422676 1.958791e-04
 [778,] 0.0002422676 0.0002422676 8.075587e-05
 [779,] 0.0002422676 0.0002422676 8.075587e-05
 [780,] 0.0006493273 0.0002422676 2.102913e-04
 [781,] 0.0002422675 0.0002422676 8.075585e-05
 [782,] 0.0002422676 0.0002422676 8.075588e-05
 [783,] 0.0002422676 0.0002422676 8.075585e-05
 [784,] 0.0006606047 0.0002422676 2.317849e-04
 [785,] 0.0002422675 0.0002422676 8.075582e-05
 [786,] 0.0002422676 0.0002422676 8.075586e-05
 [787,] 0.0007585614 0.0002422676 2.468551e-04
 [788,] 0.0007420505 0.0002422676 2.519024e-04
 [789,] 0.0006616802 0.0002422676 2.320467e-04
 [790,] 0.0002422676 0.0002422676 8.075587e-05
 [791,] 0.0002422676 0.0002422676 8.075588e-05
 [792,] 0.0007694751 0.0002422676 2.513622e-04
 [793,] 0.0007654510 0.0002422676 2.503262e-04
 [794,] 0.0002608325 0.0002422676 8.192027e-05
 [795,] 0.0007156053 0.0002422676 2.465864e-04
 [796,] 0.0002422676 0.0002422676 8.075587e-05
 [797,] 0.0002422676 0.0002422676 8.075585e-05
 [798,] 0.0002422676 0.0002422676 8.075586e-05
 [799,] 0.0002422676 0.0002422676 8.075585e-05
 [800,] 0.0008663853 0.0002422676 2.957524e-04
 [801,] 0.0002422676 0.0002422676 8.075588e-05
 [802,] 0.0002422676 0.0002422676 8.075587e-05
 [803,] 0.0002422676 0.0002422676 8.075585e-05
 [804,] 0.0002422676 0.0002422676 8.075585e-05
 [805,] 0.0008029284 0.0002422676 2.606905e-04
 [806,] 0.0002422676 0.0002422676 8.075586e-05
 [807,] 0.0002422675 0.0002422676 8.075586e-05
 [808,] 0.0002851129 0.0002422676 8.929541e-05
 [809,] 0.0002422676 0.0002422676 8.075585e-05
 [810,] 0.0002422675 0.0002422676 8.075582e-05
 [811,] 0.0007421497 0.0002422676 2.365171e-04
 [812,] 0.0002422675 0.0002422676 8.075584e-05
 [813,] 0.0002422676 0.0002422676 8.075588e-05
 [814,] 0.0002422676 0.0002422676 8.075589e-05
 [815,] 0.0002422676 0.0002422676 8.075586e-05
 [816,] 0.0002552379 0.0002422676 8.225177e-05
 [817,] 0.0002422675 0.0002422676 8.075584e-05
 [818,] 0.0002422676 0.0002422676 8.075588e-05
 [819,] 0.0002422677 0.0002422676 8.075587e-05
 [820,] 0.0002921548 0.0002422676 9.377386e-05
 [821,] 0.0002422676 0.0002422676 8.075587e-05
 [822,] 0.0002422675 0.0002422676 8.075584e-05
 [823,] 0.0002422676 0.0002422676 8.075587e-05
 [824,] 0.0002422676 0.0002422676 8.075585e-05
 [825,] 0.0002422676 0.0002422676 8.075587e-05
 [826,] 0.0002422676 0.0002422676 8.075588e-05
 [827,] 0.0002422676 0.0002422676 8.075585e-05
 [828,] 0.0005579989 0.0002422676 1.953997e-04
 [829,] 0.0002422676 0.0002422676 8.075586e-05
 [830,] 0.0002422676 0.0002422676 8.075589e-05
 [831,] 0.0002422676 0.0002422676 8.075584e-05
 [832,] 0.0002422676 0.0002422676 8.075586e-05
 [833,] 0.0002422676 0.0002422676 8.075586e-05
 [834,] 0.0002516115 0.0002422676 8.075589e-05
 [835,] 0.0002422676 0.0002422676 8.075589e-05
 [836,] 0.0002422676 0.0002422676 8.075586e-05
 [837,] 0.0002422675 0.0002422676 8.075582e-05
 [838,] 0.0004495299 0.0002422676 1.731020e-04
 [839,] 0.0004595955 0.0002422676 1.767285e-04
 [840,] 0.0002422676 0.0002422676 8.075587e-05
 [841,] 0.0002422676 0.0002422676 8.075586e-05
 [842,] 0.0002422676 0.0002422676 8.075586e-05
 [843,] 0.0005033802 0.0002422676 1.508612e-04
 [844,] 0.0004108715 0.0002422676 1.247107e-04
 [845,] 0.0031490678 0.0002422676 1.237938e-03
 [846,] 0.0002422675 0.0002422676 8.075583e-05
 [847,] 0.0028777887 0.0002422676 1.160968e-03
 [848,] 0.0002422676 0.0002422676 8.075586e-05
 [849,] 0.0002422676 0.0002422676 8.075588e-05
 [850,] 0.0002636521 0.0002422676 8.121058e-05
 [851,] 0.0002422676 0.0002422676 8.075586e-05
 [852,] 0.0004398181 0.0002422676 1.630292e-04
 [853,] 0.0002422676 0.0002422676 8.075587e-05
 [854,] 0.0128535585 0.0002422676 5.153866e-03
 [855,] 0.0002422676 0.0002422676 8.075586e-05
 [856,] 0.0002422676 0.0002422676 8.075586e-05
 [857,] 0.0002422676 0.0002422676 8.075586e-05
 [858,] 0.0002422676 0.0002422676 8.075586e-05
 [859,] 0.0045116311 0.0002422676 2.060425e-03
 [860,] 0.0002422677 0.0002422676 8.075588e-05
 [861,] 0.0002422676 0.0002422676 8.075586e-05
 [862,] 0.0002422677 0.0002422676 8.075591e-05
 [863,] 0.0002422675 0.0002422676 8.075585e-05
 [864,] 0.0002981528 0.0002422676 1.047566e-04
 [865,] 0.0002422675 0.0002422676 8.075584e-05
 [866,] 0.0002422675 0.0002422676 8.075584e-05
 [867,] 0.0002422676 0.0002422676 8.075588e-05
 [868,] 0.0002422675 0.0002422676 8.075584e-05
 [869,] 0.0002422675 0.0002422676 8.075583e-05
 [870,] 0.0003313431 0.0002422676 1.072556e-04
 [871,] 0.0002422677 0.0002422676 8.075591e-05
 [872,] 0.0002422676 0.0002422676 8.075587e-05
 [873,] 0.0002681135 0.0002422676 8.672210e-05
 [874,] 0.0002422676 0.0002422676 8.075585e-05
 [875,] 0.0002422676 0.0002422676 8.075585e-05
 [876,] 0.0002422676 0.0002422676 8.075585e-05
 [877,] 0.0002422675 0.0002422676 8.075585e-05
 [878,] 0.0002422676 0.0002422676 8.075586e-05
 [879,] 0.0002422677 0.0002422676 8.075588e-05
 [880,] 0.0002422676 0.0002422676 8.075586e-05
 [881,] 0.0002422676 0.0002422676 8.075587e-05
 [882,] 0.0002422676 0.0002422676 8.075586e-05
 [883,] 0.0003428988 0.0002422676 1.064663e-04
 [884,] 0.0002422676 0.0002422676 8.075586e-05
 [885,] 0.0002422676 0.0002422676 8.075586e-05
 [886,] 0.0002422676 0.0002422676 8.075586e-05
 [887,] 0.0002422676 0.0002422676 8.075586e-05
 [888,] 0.0002422676 0.0002422676 8.075586e-05
 [889,] 0.0002422676 0.0002422676 8.075585e-05
 [890,] 0.0002422676 0.0002422676 8.075586e-05
 [891,] 0.0002422676 0.0002422676 8.075587e-05
 [892,] 0.0002495591 0.0002422676 8.873990e-05
 [893,] 0.0004079908 0.0002422676 1.315304e-04
 [894,] 0.0002422675 0.0002422676 8.075582e-05
 [895,] 0.0002422677 0.0002422676 8.075587e-05
 [896,] 0.0002422676 0.0002422676 8.075587e-05
 [897,] 0.0002422675 0.0002422676 8.075582e-05
 [898,] 0.0004034674 0.0002422676 1.305047e-04
 [899,] 0.0003861067 0.0002422676 1.207901e-04
 [900,] 0.0002433219 0.0002422676 8.075589e-05
 [901,] 0.0012430020 0.0002422676 4.162174e-04
 [902,] 0.0012116304 0.0002422676 4.042262e-04
 [903,] 0.0012143229 0.0002422676 4.063527e-04
 [904,] 0.0002422677 0.0002422676 8.075589e-05
 [905,] 0.0011868291 0.0002422676 3.985561e-04
 [906,] 0.0013852158 0.0002422676 4.618798e-04
 [907,] 0.0014094958 0.0002422676 4.686984e-04
 [908,] 0.0014060727 0.0002422676 4.681879e-04
 [909,] 0.0002613000 0.0002422676 7.740523e-04
 [910,] 0.0004751680 0.0002422676 1.159845e-02
 [911,] 0.0003830452 0.0002422676 1.268541e-04
 [912,] 0.0013165417 0.0002422676 4.337248e-04
 [913,] 0.0011999128 0.0002422676 4.032381e-04
 [914,] 0.0011842078 0.0002422676 3.978385e-04
 [915,] 0.0003381317 0.0002422676 1.160006e-04
 [916,] 0.0012391987 0.0002422676 4.146489e-04
 [917,] 0.0002422676 0.0002422676 8.075584e-05
 [918,] 0.0012596452 0.0002422676 4.191529e-04
 [919,] 0.0002422676 0.0002422676 8.075585e-05
 [920,] 0.0002422676 0.0002422676 8.075585e-05
 [921,] 0.0011426714 0.0002422676 4.090167e-04
 [922,] 0.0002422675 0.0002422676 8.075583e-05
 [923,] 0.0012811504 0.0002422676 4.645554e-04
 [924,] 0.0013299930 0.0002422676 5.081207e-04
 [925,] 0.0007688759 0.0002422676 2.786430e-04
 [926,] 0.0002422676 0.0002422676 8.075585e-05
 [927,] 0.0003331888 0.0002422676 1.156020e-04
 [928,] 0.0002422677 0.0002422676 8.075591e-05
 [929,] 0.0008540097 0.0002422676 3.105433e-04
 [930,] 0.0008160318 0.0002422676 3.145825e-04
 [931,] 0.0002764634 0.0002422676 6.194015e-04
 [932,] 0.0005778240 0.0002422676 1.282978e-03
 [933,] 0.0002694255 0.0002422676 9.226960e-05
 [934,] 0.0005398411 0.0002422676 1.931540e-04
 [935,] 0.0002422675 0.0002422676 8.075583e-05
 [936,] 0.0002422677 0.0002422676 8.075590e-05
 [937,] 0.0002422677 0.0002422676 8.075590e-05
 [938,] 0.0006411528 0.0002422676 4.351852e-03
 [939,] 0.0006587915 0.0002422676 4.945760e-03
 [940,] 0.0002422675 0.0002422676 8.075583e-05
 [941,] 0.0002422677 0.0002422676 8.075590e-05
 [942,] 0.0009381101 0.0002422676 2.950429e-01
 [943,] 0.0010559321 0.0002422676 3.439636e-01
 [944,] 0.0008736817 0.0002422676 2.344502e-01
 [945,] 0.0002435398 0.0002422676 8.157790e-05
 [946,] 0.0008463353 0.0002422676 3.116291e-04
 [947,] 0.0007857169 0.0002422676 2.880794e-04
 [948,] 0.0002422677 0.0002422676 8.075590e-05
 [949,] 0.0007436189 0.0002422676 2.707700e-04
 [950,] 0.0007359160 0.0002422676 2.705372e-04
 [951,] 0.0002422675 0.0002422676 8.075582e-05
 [952,] 0.0003416382 0.0002422676 1.164761e-04
 [953,] 0.0002422676 0.0002422676 8.075587e-05
 [954,] 0.0003034013 0.0002422676 1.806546e-03
 [955,] 0.0003260214 0.0002422676 1.700433e-03
 [956,] 0.0008255681 0.0002422676 3.078818e-04
 [957,] 0.0008433292 0.0002422676 3.161991e-04
 [958,] 0.0006202064 0.0002422676 2.236137e-04
 [959,] 0.0007838454 0.0002422676 2.894615e-04
 [960,] 0.0007896090 0.0002422676 2.919089e-04
 [961,] 0.0007832989 0.0002422676 2.892438e-04
 [962,] 0.0002566465 0.0002422676 8.744044e-05
 [963,] 0.0002873503 0.0002422676 9.745908e-05
 [964,] 0.0002422676 0.0002422676 8.075587e-05
 [965,] 0.0002422675 0.0002422676 8.075584e-05
 [966,] 0.0012272722 0.0002422676 4.621107e-04
 [967,] 0.0003891575 0.0002422676 1.322005e-04
 [968,] 0.0002422676 0.0002422676 8.075587e-05
 [969,] 0.0006455216 0.0002422676 2.593026e-04
 [970,] 0.0002422676 0.0002422676 8.075587e-05
 [971,] 0.0002422675 0.0002422676 8.075583e-05
 [972,] 0.0011941642 0.0002422676 4.572450e-04
 [973,] 0.0005952959 0.0002422676 5.581256e-03
 [974,] 0.0012500521 0.0002422676 4.779588e-04
 [975,] 0.0005439645 0.0002422676 8.462655e-02
 [976,] 0.0003087301 0.0002422676 1.043755e-04
 [977,] 0.0002422676 0.0002422676 8.075585e-05
 [978,] 0.0002422676 0.0002433666 8.075584e-05
 [979,] 0.0009747916 0.0002422676 2.506936e-04
 [980,] 0.0002422676 0.0002422676 8.075586e-05
 [981,] 0.0002894444 0.0002422676 9.832978e-05
 [982,] 0.0002422675 0.0002422676 8.075584e-05
 [983,] 0.0002422675 0.0002422676 8.075585e-05
 [984,] 0.0002422675 0.0002422676 8.075584e-05
 [985,] 0.0003265067 0.0002422676 1.110090e-04
 [986,] 0.0002422676 0.0002422676 8.075586e-05
 [987,] 0.0004046829 0.0002422676 1.508425e-04
 [988,] 0.0002422677 0.0002422676 8.075589e-05
 [989,] 0.0002422677 0.0002422676 8.075589e-05
 [990,] 0.0002422677 0.0002422676 8.075590e-05
 [991,] 0.0002422676 0.0002422676 8.075589e-05
 [992,] 0.0002422677 0.0002422676 8.075589e-05
 [993,] 0.0002422675 0.0002422676 8.075583e-05
 [994,] 0.0002422675 0.0002422676 8.075586e-05
 [995,] 0.0002422676 0.0002422676 8.075586e-05
 [996,] 0.0002422675 0.0002422676 8.075584e-05
 [997,] 0.0002422676 0.0002422676 8.075589e-05
 [998,] 0.0002422677 0.0002422676 8.075592e-05
 [999,] 0.0002422676 0.0002422676 8.075591e-05
[1000,] 0.0002422676 0.0002422676 8.075586e-05
[1001,] 0.0002422676 0.0002422676 8.075586e-05
[1002,] 0.0002422677 0.0002466724 8.075596e-05
[1003,] 0.0002422676 0.0002422676 8.075587e-05
[1004,] 0.0002422676 0.0002422676 8.075585e-05
[1005,] 0.0002422676 0.0002422676 8.075587e-05
[1006,] 0.0002422676 0.0002422676 8.075587e-05
[1007,] 0.0002422676 0.0002422676 8.075587e-05
[1008,] 0.0002422676 0.0002422676 8.075587e-05
[1009,] 0.0003140327 0.0002422676 1.068528e-04
[1010,] 0.0002422676 0.0002422676 8.075586e-05
[1011,] 0.0002422676 0.0002422676 8.075587e-05
[1012,] 0.0002422676 0.0002422676 8.075586e-05
[1013,] 0.0002422677 0.0002422676 8.075591e-05
[1014,] 0.0002422676 0.0002422676 8.075585e-05
[1015,] 0.0002422675 0.0002422676 8.075582e-05
[1016,] 0.0002422676 0.0002422676 8.075586e-05
[1017,] 0.0002422675 0.0002422676 8.075583e-05
[1018,] 0.0002422676 0.0002422676 8.075586e-05
[1019,] 0.0002780384 0.0002422676 9.055206e-05
[1020,] 0.0002794863 0.0002422676 9.071794e-05
[1021,] 0.0002575412 0.0002422676 8.529870e-05
[1022,] 0.0002422677 0.0002422676 8.075591e-05
[1023,] 0.0002422676 0.0002422676 8.075587e-05
[1024,] 0.0002422675 0.0002422676 8.075582e-05
[1025,] 0.0002422676 0.0002422676 8.075588e-05
[1026,] 0.0002422675 0.0002422676 8.075583e-05
[1027,] 0.0002422675 0.0002422676 8.075583e-05
[1028,] 0.0002422676 0.0002422676 8.075587e-05
[1029,] 0.0002422676 0.0002422676 8.075587e-05
[1030,] 0.0002422675 0.0002422676 8.075583e-05
[1031,] 0.0002422675 0.0002422676 8.075583e-05
[1032,] 0.0002422677 0.0002422676 8.075590e-05
[1033,] 0.0002425765 0.0002422676 8.075591e-05
[1034,] 0.0002422676 0.0002422676 8.075586e-05
[1035,] 0.0002634517 0.0002422676 8.626576e-05
[1036,] 0.0002687714 0.0002422676 8.786025e-05
[1037,] 0.0002422676 0.0002422676 8.075586e-05
[1038,] 0.0002422675 0.0002422676 8.075582e-05
[1039,] 0.0002422675 0.0002422676 8.075583e-05
[1040,] 0.0002422676 0.0002422676 8.075589e-05
[1041,] 0.0002422677 0.0002422676 8.075590e-05
[1042,] 0.0002422676 0.0002422676 8.075587e-05
[1043,] 0.0002422675 0.0002422676 8.075583e-05
[1044,] 0.0002422676 0.0002422676 8.075587e-05
[1045,] 0.0002833851 0.0002422676 8.962709e-05
[1046,] 0.0002422676 0.0002422676 8.075588e-05
[1047,] 0.0002560391 0.0002422676 8.336433e-05
[1048,] 0.0002955899 0.0002422676 9.340414e-05
[1049,] 0.0002422677 0.0002422676 8.075592e-05
[1050,] 0.0002422675 0.0002422676 8.075582e-05
[1051,] 0.0002422677 0.0002422676 8.075589e-05
[1052,] 0.0002422676 0.0002422676 8.075587e-05
[1053,] 0.0002422675 0.0002422676 8.075582e-05
[1054,] 0.0002422677 0.0002422676 8.075591e-05
[1055,] 0.0002422675 0.0002422676 8.075582e-05
[1056,] 0.0002422675 0.0002422676 8.075582e-05
[1057,] 0.0002871210 0.0002422676 8.976822e-05
[1058,] 0.0011869617 0.0002422676 4.150558e-04
[1059,] 0.0002422676 0.0002422676 8.075587e-05
[1060,] 0.0002422675 0.0002493997 8.075582e-05
[1061,] 0.0002422675 0.0002422676 8.075583e-05
[1062,] 0.0002422675 0.0002464625 8.075582e-05
[1063,] 0.0002422675 0.0002422676 8.075583e-05
[1064,] 0.0002422675 0.0002422676 8.075582e-05
[1065,] 0.0002686608 0.0002422676 8.085587e-05
[1066,] 0.0002422676 0.0002422676 8.075587e-05
[1067,] 0.0002422675 0.0002422676 8.075583e-05
[1068,] 0.0002422676 0.0002422676 8.075587e-05
[1069,] 0.0002422676 0.0002422676 8.075587e-05
[1070,] 0.0003144735 0.0002422676 1.007241e-04
[1071,] 0.0002422676 0.0002422676 8.075587e-05
[1072,] 0.0002776661 0.0002422676 9.154075e-05
[1073,] 0.0003215941 0.0002422676 1.049981e-04
[1074,] 0.0002422676 0.0002422676 8.075587e-05
[1075,] 0.0002422675 0.0002422676 8.075582e-05
[1076,] 0.0002422675 0.0002422676 8.075582e-05
[1077,] 0.0002422675 0.0002422676 8.075582e-05
[1078,] 0.0002422676 0.0002422676 8.075587e-05
[1079,] 0.0002422676 0.0002422676 8.075587e-05
[1080,] 0.0002422676 0.0002422676 8.075587e-05
[1081,] 0.0030688153 0.0002422676 1.146747e-03
[1082,] 0.0002422675 0.0002422676 8.075582e-05
[1083,] 0.0002422676 0.0002422676 8.075587e-05
[1084,] 0.0002422678 0.0002422676 8.075591e-05
[1085,] 0.0002422675 0.0002422676 8.075582e-05
[1086,] 0.0002422676 0.0002422676 8.075587e-05
[1087,] 0.0002422676 0.0002422676 8.075586e-05
[1088,] 0.0002422676 0.0002422676 8.075587e-05
[1089,] 0.0002422676 0.0002422676 8.075587e-05
[1090,] 0.0002422676 0.0002422676 8.075587e-05
[1091,] 0.0002422677 0.0002422676 8.075592e-05
[1092,] 0.0002422677 0.0002422676 8.075591e-05
[1093,] 0.0002422675 0.0002422676 8.075582e-05
[1094,] 0.0002422676 0.0002422676 8.075587e-05
[1095,] 0.0002422677 0.0002422676 8.075591e-05
[1096,] 0.0002422676 0.0002422676 8.075587e-05
[1097,] 0.0002422676 0.0002422676 8.075587e-05
[1098,] 0.0002422676 0.0002422676 8.075587e-05
[1099,] 0.0002422676 0.0002422676 8.075587e-05
[1100,] 0.0002422676 0.0002422676 8.075587e-05
[1101,] 0.0002422676 0.0002422676 8.075587e-05
[1102,] 0.0002422676 0.0002422676 8.075586e-05
[1103,] 0.0003103702 0.0002422676 9.804214e-05
[1104,] 0.0002422675 0.0002422676 8.075583e-05
[1105,] 0.0004352042 0.0002422676 1.352858e-04
[1106,] 0.0002422677 0.0002422676 8.075591e-05
[1107,] 0.0002422675 0.0002422676 8.075584e-05
[1108,] 0.0004335779 0.0002422676 1.315988e-04
[1109,] 0.0002475074 0.0002422676 8.075587e-05
[1110,] 0.0002422676 0.0002422676 8.075586e-05
[1111,] 0.0002422676 0.0002422676 8.075586e-05
[1112,] 0.0002422676 0.0002422676 8.075587e-05
[1113,] 0.0004547568 0.0002422676 1.387331e-04
[1114,] 0.0002422676 0.0002422676 8.075586e-05
[1115,] 0.0002422676 0.0002422676 8.075587e-05
[1116,] 0.0002422675 0.0002422676 8.075585e-05
[1117,] 0.0002422676 0.0002422676 8.075587e-05
[1118,] 0.0002771405 0.0002422676 8.479459e-05
[1119,] 0.0002422675 0.0002422676 8.075584e-05
[1120,] 0.0004297658 0.0002422676 1.325847e-04
[1121,] 0.0002422676 0.0002422676 8.075587e-05
[1122,] 0.0003024495 0.0002422676 9.549317e-05
[1123,] 0.0004236506 0.0002422676 1.353732e-04
[1124,] 0.0002422676 0.0002422676 8.075587e-05
[1125,] 0.0003233601 0.0002422676 1.045292e-04
[1126,] 0.0003325308 0.0002422676 1.055793e-04
[1127,] 0.0002753053 0.0002422676 8.840161e-05
[1128,] 0.0002728016 0.0002422676 8.860229e-05
[1129,] 0.0002422675 0.0002422676 8.075583e-05
[1130,] 0.0002422675 0.0002422676 8.075584e-05
[1131,] 0.0002422675 0.0002422676 8.075583e-05
[1132,] 0.0002422675 0.0002422676 8.075583e-05
[1133,] 0.0002422676 0.0002422676 8.075587e-05
[1134,] 0.0002422677 0.0002422676 8.075590e-05
[1135,] 0.0002518132 0.0002422676 8.130342e-05
[1136,] 0.0002422675 0.0002422676 8.075583e-05
[1137,] 0.0002422675 0.0002422676 8.075583e-05
[1138,] 0.0002422676 0.0002422676 8.075584e-05
[1139,] 0.0002875502 0.0002422676 9.336906e-05
[1140,] 0.0002422676 0.0002422676 8.075587e-05
[1141,] 0.0002601061 0.0002422676 8.451982e-05
[1142,] 0.0002422675 0.0002422676 8.075583e-05
[1143,] 0.0002422675 0.0002422676 8.075585e-05
[1144,] 0.0002422675 0.0002422676 8.075583e-05
[1145,] 0.0002422676 0.0002422676 8.075584e-05
[1146,] 0.0002422675 0.0002422676 8.075584e-05
[1147,] 0.0002422675 0.0002422676 8.075583e-05
[1148,] 0.0002422675 0.0002422676 8.075584e-05
[1149,] 0.0002422677 0.0002422676 8.075589e-05
[1150,] 0.0002422675 0.0002422676 8.075585e-05
[1151,] 0.0002422675 0.0002422676 8.075584e-05
[1152,] 0.0002422675 0.0002422676 8.075584e-05
[1153,] 0.0002422675 0.0002422676 8.075583e-05
[1154,] 0.0002422676 0.0002422676 8.075587e-05
[1155,] 0.0002422675 0.0002422676 8.075582e-05
[1156,] 0.0002422676 0.0002461306 8.075583e-05
[1157,] 0.0002422675 0.0002422676 8.075582e-05
[1158,] 0.0002422676 0.0002422676 8.075587e-05
[1159,] 0.0002422676 0.0002422676 8.075587e-05
[1160,] 0.0002422676 0.0002422676 8.075587e-05
[1161,] 0.0002422675 0.0002422676 8.075583e-05
[1162,] 0.0002422675 0.0002422676 8.075583e-05
[1163,] 0.0002422675 0.0002422676 8.075582e-05
[1164,] 0.0002422676 0.0002422676 8.075587e-05
[1165,] 0.0002422676 0.0002422676 8.075587e-05
[1166,] 0.0002422676 0.0002422676 8.075587e-05
[1167,] 0.0002422675 0.0002488665 8.075582e-05
[1168,] 0.0002422676 0.0002422676 8.075587e-05
[1169,] 0.0002422675 0.0002422676 8.075582e-05
[1170,] 0.0002422675 0.0002484240 8.075582e-05
[1171,] 0.0002422675 0.0002422676 8.075583e-05
[1172,] 0.0003580239 0.0002422676 1.178236e-04
[1173,] 0.0003502041 0.0002422676 1.151705e-04
[1174,] 0.0002422675 0.0002479187 8.075582e-05
[1175,] 0.0002422675 0.0002422676 8.075587e-05
[1176,] 0.0002422677 0.0002422676 8.075593e-05
[1177,] 0.0003802766 0.0002422676 1.173502e-04
[1178,] 0.0002422675 0.0002487958 8.075583e-05
[1179,] 0.0002422676 0.0002422676 8.075587e-05
[1180,] 0.0002422676 0.0002422676 8.075586e-05
[1181,] 0.0002422676 0.0002422676 8.075587e-05
[1182,] 0.0002422676 0.0002422676 8.075587e-05
[1183,] 0.0004159810 0.0002422676 1.289308e-04
[1184,] 0.0004100809 0.0002422676 1.272483e-04
[1185,] 0.0002422675 0.0002494381 8.075582e-05
[1186,] 0.0002422675 0.0002489466 8.075582e-05
[1187,] 0.0002422675 0.0002422676 8.075587e-05
[1188,] 0.0003567005 0.0002422676 1.191786e-04
[1189,] 0.0002422676 0.0002422676 8.075587e-05
[1190,] 0.0002422676 0.0002422676 8.075587e-05
[1191,] 0.0004204824 0.0002422676 1.259324e-04
[1192,] 0.0002422676 0.0002422676 8.075587e-05
[1193,] 0.0002422675 0.0002422676 8.075583e-05
[1194,] 0.0004127741 0.0002422676 1.283549e-04
[1195,] 0.0002422676 0.0002422676 8.075587e-05
[1196,] 0.0002422675 0.0002422676 8.075587e-05
[1197,] 0.0004023434 0.0002422676 1.250242e-04
[1198,] 0.0003548588 0.0002422676 1.104388e-04
[1199,] 0.0002422675 0.0002422676 8.075586e-05
[1200,] 0.0002422675 0.0002422676 8.075583e-05
[1201,] 0.0002422676 0.0002422676 8.075588e-05
[1202,] 0.0002422675 0.0002423072 8.075586e-05
[1203,] 0.0003755452 0.0002422676 1.240503e-04
[1204,] 0.0005645456 0.0002422676 1.791955e-04
[1205,] 0.0002422675 0.0002422676 8.075585e-05
[1206,] 0.0003285221 0.0002422676 1.098085e-04
[1207,] 0.0004247860 0.0002422676 1.443299e-04
[1208,] 0.0002422675 0.0002422676 8.075582e-05
[1209,] 0.0002422676 0.0002422676 8.075584e-05
[1210,] 0.0002422676 0.0002422676 8.075587e-05
[1211,] 0.0002422675 0.0002422676 8.075583e-05
[1212,] 0.0002422676 0.0002422676 8.075585e-05
[1213,] 0.0002422676 0.0002422676 8.075587e-05
[1214,] 0.0002422676 0.0002422676 8.075587e-05
[1215,] 0.0002422676 0.0002422676 8.075587e-05
[1216,] 0.0002422675 0.0002422676 8.075584e-05
[1217,] 0.0002422675 0.0002422676 8.075584e-05
[1218,] 0.0002422675 0.0002422676 8.075584e-05
[1219,] 0.0002422676 0.0002422676 8.075584e-05
[1220,] 0.0002422676 0.0002422676 8.075587e-05
[1221,] 0.0002422676 0.0002422676 8.075585e-05
[1222,] 0.0002422675 0.0002422676 8.075584e-05
[1223,] 0.0002422675 0.0002422676 8.075583e-05
[1224,] 0.0002422675 0.0002422676 8.075584e-05
[1225,] 0.0002422675 0.0002422676 8.075584e-05
[1226,] 0.0002422676 0.0002422676 8.075588e-05
[1227,] 0.0002422675 0.0002422676 8.075584e-05
[1228,] 0.0002422676 0.0002422676 8.075585e-05
[1229,] 0.0002422676 0.0002422676 8.075587e-05
[1230,] 0.0002422675 0.0002422676 8.075585e-05
[1231,] 0.0005443876 0.0002422676 1.823547e-04
[1232,] 0.0002422676 0.0002422676 8.075585e-05
[1233,] 0.0002422676 0.0002422676 8.075587e-05
[1234,] 0.0002422675 0.0002422676 8.075583e-05
[1235,] 0.0002422675 0.0002422676 8.075583e-05
[1236,] 0.0002422676 0.0002422676 8.075585e-05
[1237,] 0.0002422676 0.0002422676 8.075587e-05
[1238,] 0.0002422676 0.0002422676 8.075585e-05
[1239,] 0.0002422676 0.0002422676 8.075585e-05
[1240,] 0.0002422676 0.0002422676 8.075585e-05
[1241,] 0.0002422676 0.0002422676 8.075585e-05
[1242,] 0.0002422676 0.0002422676 8.075585e-05
[1243,] 0.0002422676 0.0002422676 8.075585e-05
[1244,] 0.0002422676 0.0002422676 8.075585e-05
[1245,] 0.0002422676 0.0002422676 8.075585e-05
[1246,] 0.0002422676 0.0002422676 8.075585e-05
[1247,] 0.0002422676 0.0002422676 8.075585e-05
[1248,] 0.0002422675 0.0002422676 8.075585e-05
[1249,] 0.0002422676 0.0002422676 8.075587e-05
[1250,] 0.0002422676 0.0002422676 8.075585e-05
[1251,] 0.0002422676 0.0002422676 8.075587e-05
[1252,] 0.0002422675 0.0002422676 8.075583e-05
[1253,] 0.0002422676 0.0002422676 8.075585e-05
[1254,] 0.0002422676 0.0002422676 8.075587e-05
[1255,] 0.0002422676 0.0002422676 8.075585e-05
[1256,] 0.0002422675 0.0002422676 8.075583e-05
[1257,] 0.0002422676 0.0002422676 8.075585e-05
[1258,] 0.0002422676 0.0002422676 8.075587e-05
[1259,] 0.0002422676 0.0002422676 8.075586e-05
[1260,] 0.0002422676 0.0002422676 8.075587e-05
[1261,] 0.0002422675 0.0002422676 8.075583e-05
[1262,] 0.0002422676 0.0002422676 8.075585e-05
[1263,] 0.0002422676 0.0002422676 8.075585e-05
[1264,] 0.0002422676 0.0002422676 8.075587e-05
[1265,] 0.0002422676 0.0002422676 8.075587e-05
[1266,] 0.0002422676 0.0002422676 8.075585e-05
[1267,] 0.0002422676 0.0002422676 8.075587e-05
[1268,] 0.0002422675 0.0002422676 8.075584e-05
[1269,] 0.0002422676 0.0002422676 8.075585e-05
[1270,] 0.0002422676 0.0002422676 8.075585e-05
[1271,] 0.0002422676 0.0002422676 8.075584e-05
[1272,] 0.0002422676 0.0002422676 8.075586e-05
[1273,] 0.0002422676 0.0002422676 8.075584e-05
[1274,] 0.0002422676 0.0002422676 8.075584e-05
[1275,] 0.0002422676 0.0002422676 8.075584e-05
[1276,] 0.0002422676 0.0002422676 8.075585e-05
[1277,] 0.0002422676 0.0002422676 8.075584e-05
[1278,] 0.0002422676 0.0002422676 8.075585e-05
[1279,] 0.0002422676 0.0002422676 8.075585e-05
[1280,] 0.0002422676 0.0002422676 8.075587e-05
[1281,] 0.0002422676 0.0002422676 8.075584e-05
[1282,] 0.0002422676 0.0002422676 8.075585e-05
[1283,] 0.0002422675 0.0002422676 8.075583e-05
[1284,] 0.0002422676 0.0002422676 8.075584e-05
[1285,] 0.0002422675 0.0002422676 8.075583e-05
[1286,] 0.0002422675 0.0002422676 8.075582e-05
[1287,] 0.0002422675 0.0002422676 8.075583e-05
[1288,] 0.0002422675 0.0002422676 8.075583e-05
[1289,] 0.0002422675 0.0002422676 8.075583e-05
[1290,] 0.0002422675 0.0002422676 8.075583e-05
[1291,] 0.0002422675 0.0002422676 8.075583e-05
[1292,] 0.0002422675 0.0002422676 8.075583e-05
[1293,] 0.0002422675 0.0002422676 8.075583e-05
[1294,] 0.0002422675 0.0002422676 8.075583e-05
[1295,] 0.0002422675 0.0002422676 8.075583e-05
[1296,] 0.0002422675 0.0002422676 8.075582e-05
[1297,] 0.0002422675 0.0002422676 8.075582e-05
[1298,] 0.0002422675 0.0002422676 8.075582e-05
[1299,] 0.0002422675 0.0002422676 8.075583e-05
[1300,] 0.0002422675 0.0002422676 8.075582e-05
[1301,] 0.0002422675 0.0002422676 8.075582e-05
[1302,] 0.0002422675 0.0002422676 8.075582e-05
[1303,] 0.0002422675 0.0002422676 8.075582e-05
[1304,] 0.0002422675 0.0002422676 8.075583e-05
[1305,] 0.0002422675 0.0002422676 8.075582e-05
[1306,] 0.0002422675 0.0002422676 8.075582e-05
[1307,] 0.0002422675 0.0002422676 8.075582e-05
[1308,] 0.0002422675 0.0002422676 8.075582e-05
[1309,] 0.0002422675 0.0002422676 8.075582e-05
[1310,] 0.0002422676 0.0002422676 8.075587e-05
[1311,] 0.0002422675 0.0002422676 8.075583e-05
[1312,] 0.0002422676 0.0002422676 8.075585e-05
[1313,] 0.0002422675 0.0002422676 8.075582e-05
[1314,] 0.0002422676 0.0002422676 8.075587e-05
[1315,] 0.0002422676 0.0002422676 8.075587e-05
[1316,] 0.0002422676 0.0002422676 8.075587e-05
[1317,] 0.0002422676 0.0002422676 8.075587e-05
[1318,] 0.0002422675 0.0002422676 8.075583e-05
[1319,] 0.0002422675 0.0002422676 8.075584e-05
[1320,] 0.0002422675 0.0002422676 8.075582e-05
[1321,] 0.0002422676 0.0002422676 8.075587e-05
[1322,] 0.0002422675 0.0002422676 8.075583e-05
[1323,] 0.0002422675 0.0002422676 8.075583e-05
[1324,] 0.0002422676 0.0002422676 8.075585e-05
[1325,] 0.0002422675 0.0002422676 8.075583e-05
[1326,] 0.0002422675 0.0002422676 8.075583e-05
[1327,] 0.0002422675 0.0002422676 8.075585e-05
[1328,] 0.0002422675 0.0002422676 8.075583e-05
[1329,] 0.0002422676 0.0002422676 8.075585e-05
[1330,] 0.0002422675 0.0002422676 8.075583e-05
[1331,] 0.0002422675 0.0002422676 8.075582e-05
[1332,] 0.0002422676 0.0002422676 8.075585e-05
[1333,] 0.0002422676 0.0002422676 8.075587e-05
[1334,] 0.0002422675 0.0002422676 8.075582e-05
[1335,] 0.0002422675 0.0002422676 8.075582e-05
[1336,] 0.0002422676 0.0002422676 8.075587e-05
[1337,] 0.0002422676 0.0002422676 8.075587e-05
[1338,] 0.0002422675 0.0002422676 8.075583e-05
[1339,] 0.0002422675 0.0002422676 8.075583e-05
[1340,] 0.0002422676 0.0002422676 8.075587e-05
[1341,] 0.0002422676 0.0002422676 8.075587e-05
[1342,] 0.0002422675 0.0002422676 8.075582e-05
[1343,] 0.0002422675 0.0002422676 8.075583e-05
[1344,] 0.0002422675 0.0002422676 8.075582e-05
[1345,] 0.0002422675 0.0002422676 8.075582e-05
[1346,] 0.0002422675 0.0002422676 8.075583e-05
[1347,] 0.0002422675 0.0002422676 8.075582e-05
[1348,] 0.0002422675 0.0002422676 8.075582e-05
[1349,] 0.0002422675 0.0002422676 8.075582e-05
[1350,] 0.0002422675 0.0002422676 8.075582e-05
[1351,] 0.0002422675 0.0002422676 8.075582e-05
[1352,] 0.0012660426 0.0002422676 4.236756e-04
[1353,] 0.0002422675 0.0002422676 8.075582e-05
[1354,] 0.0002422675 0.0002422676 8.075583e-05
[1355,] 0.0002422675 0.0002422676 8.075582e-05
[1356,] 0.0002422675 0.0002422676 8.075582e-05
[1357,] 0.0002422675 0.0002422676 8.075582e-05
[1358,] 0.0002422675 0.0002422676 8.075582e-05
[1359,] 0.0002422675 0.0002422676 8.075582e-05
[1360,] 0.0002422676 0.0002422676 8.075587e-05
[1361,] 0.0002422675 0.0002422676 8.075583e-05
[1362,] 0.0002422675 0.0002422676 8.075582e-05
[1363,] 0.0002422675 0.0002422676 8.075582e-05
[1364,] 0.0002422675 0.0002422676 8.075582e-05
[1365,] 0.0002422675 0.0002422676 8.075583e-05
[1366,] 0.0002422675 0.0002422676 8.075582e-05
[1367,] 0.0002422676 0.0002422676 8.075587e-05
[1368,] 0.0002422676 0.0002422676 8.075587e-05
[1369,] 0.0002422676 0.0002422676 8.075587e-05
[1370,] 0.0002422676 0.0002422676 8.075587e-05
[1371,] 0.0002422675 0.0002422676 8.075583e-05
[1372,] 0.0002422675 0.0002422676 8.075583e-05
[1373,] 0.0002422675 0.0002422676 8.075582e-05
[1374,] 0.0002422675 0.0002422676 8.075583e-05
[1375,] 0.0002422675 0.0002422676 8.075583e-05
[1376,] 0.0002422675 0.0002422676 8.075582e-05
[1377,] 0.0002422675 0.0002422676 8.075583e-05
[1378,] 0.0002422675 0.0002422676 8.075582e-05
[1379,] 0.0002422676 0.0002422676 8.075587e-05
[1380,] 0.0002422675 0.0002422676 8.075583e-05
[1381,] 0.0002422676 0.0002422676 8.075587e-05
[1382,] 0.0002422675 0.0002422676 8.075585e-05
[1383,] 0.0002422675 0.0002422676 8.075584e-05
[1384,] 0.0002422676 0.0002422676 8.075587e-05
[1385,] 0.0002422676 0.0002422676 8.075587e-05
[1386,] 0.0002422676 0.0002422676 8.075587e-05
[1387,] 0.0002422675 0.0002422676 8.075585e-05
[1388,] 0.0002422675 0.0002422676 8.075584e-05
[1389,] 0.0002422676 0.0002422676 8.075587e-05
[1390,] 0.0002422676 0.0002422676 8.075587e-05
[1391,] 0.0002422676 0.0002422676 8.075587e-05
[1392,] 0.0002422676 0.0002422676 8.075587e-05
[1393,] 0.0002422676 0.0002422676 8.075587e-05
[1394,] 0.0002422676 0.0002422676 8.075587e-05
[1395,] 0.0002422676 0.0002422676 8.075587e-05
[1396,] 0.0002422675 0.0002422676 8.075583e-05
[1397,] 0.0002422676 0.0002422676 8.075587e-05
[1398,] 0.0002422675 0.0002422676 8.075584e-05
[1399,] 0.0002422676 0.0002422676 8.075587e-05
[1400,] 0.0002422676 0.0002422676 8.075586e-05
[1401,] 0.0002422676 0.0002422676 8.075587e-05
[1402,] 0.0002422676 0.0002422676 8.075587e-05
[1403,] 0.0002422676 0.0002422676 8.075587e-05
[1404,] 0.0002422675 0.0002422676 8.075583e-05
[1405,] 0.0002422676 0.0002422676 8.075587e-05
[1406,] 0.0002422676 0.0002422676 8.075587e-05
[1407,] 0.0002422676 0.0002422676 8.075587e-05
[1408,] 0.0002422676 0.0002422676 8.075587e-05
[1409,] 0.0002422676 0.0002422676 8.075587e-05
[1410,] 0.0002422676 0.0002422676 8.075587e-05
[1411,] 0.0002422676 0.0002422676 8.075587e-05
[1412,] 0.0002422676 0.0002422676 8.075587e-05
[1413,] 0.0002422676 0.0002422676 8.075587e-05
[1414,] 0.0002422676 0.0002422676 8.075587e-05
[1415,] 0.0002422676 0.0002422676 8.075587e-05
[1416,] 0.0002422675 0.0002422676 8.075583e-05
[1417,] 0.0002422676 0.0002422676 8.075587e-05
[1418,] 0.0002422676 0.0002422676 8.075587e-05
[1419,] 0.0002422676 0.0002422676 8.075587e-05
[1420,] 0.0002422676 0.0002422676 8.075587e-05
[1421,] 0.0002422675 0.0002422676 8.075583e-05
[1422,] 0.0002422676 0.0002422676 8.075587e-05
[1423,] 0.0002422676 0.0002422676 8.075587e-05
[1424,] 0.0002422676 0.0002422676 8.075587e-05
[1425,] 0.0002422675 0.0002422676 8.075582e-05
[1426,] 0.0002422676 0.0002422676 8.075587e-05
[1427,] 0.0002422676 0.0002422676 8.075587e-05
[1428,] 0.0002422676 0.0002422676 8.075587e-05
[1429,] 0.0002422676 0.0002422676 8.075587e-05
[1430,] 0.0002422676 0.0002422676 8.075587e-05
[1431,] 0.0002422676 0.0002422676 8.075587e-05
[1432,] 0.0002422676 0.0002422676 8.075587e-05
[1433,] 0.0002422676 0.0002422676 8.075587e-05
[1434,] 0.0002422676 0.0002422676 8.075587e-05
[1435,] 0.0002422676 0.0002422676 8.075587e-05
[1436,] 0.0002422676 0.0002422676 8.075587e-05
[1437,] 0.0002422676 0.0002422676 8.075587e-05
[1438,] 0.0002422676 0.0002422676 8.075587e-05
[1439,] 0.0002422676 0.0002422676 8.075587e-05
[1440,] 0.0002422676 0.0002422676 8.075587e-05
[1441,] 0.0002422676 0.0002422676 8.075587e-05
[1442,] 0.0002422676 0.0002422676 8.075587e-05
[1443,] 0.0002422676 0.0002422676 8.075587e-05
[1444,] 0.0002422676 0.0002422676 8.075587e-05
[1445,] 0.0002422676 0.0002422676 8.075587e-05
[1446,] 0.0002422676 0.0002422676 8.075587e-05
[1447,] 0.0002422676 0.0002422676 8.075587e-05
[1448,] 0.0002422675 0.0002422676 8.075583e-05
[1449,] 0.0002422676 0.0002422676 8.075587e-05
[1450,] 0.0002422676 0.0002422676 8.075587e-05
[1451,] 0.0002422676 0.0002422676 8.075587e-05
[1452,] 0.0002422676 0.0002422676 8.075587e-05
[1453,] 0.0002422676 0.0002422676 8.075587e-05
[1454,] 0.0002422676 0.0002422676 8.075587e-05
[1455,] 0.0002422676 0.0002422676 8.075587e-05
[1456,] 0.0002422676 0.0002422676 8.075587e-05
[1457,] 0.0002422676 0.0002422676 8.075587e-05
[1458,] 0.0002422676 0.0002422676 8.075587e-05
[1459,] 0.0002422676 0.0002422676 8.075587e-05
[1460,] 0.0002422676 0.0002422676 8.075587e-05
[1461,] 0.0002422676 0.0002422676 8.075587e-05
[1462,] 0.0002422676 0.0002422676 8.075586e-05
[1463,] 0.0002422676 0.0002422676 8.075587e-05
[1464,] 0.0002422676 0.0002422676 8.075587e-05
[1465,] 0.0002422676 0.0002422676 8.075587e-05
[1466,] 0.0002422676 0.0002422676 8.075587e-05
[1467,] 0.0002422676 0.0002422676 8.075587e-05
[1468,] 0.0002422676 0.0002422676 8.075587e-05
[1469,] 0.0002422676 0.0002422676 8.075587e-05
[1470,] 0.0002422676 0.0002422676 8.075584e-05
[1471,] 0.0002422676 0.0002422676 8.075587e-05
[1472,] 0.0002422676 0.0002422676 8.075587e-05
[1473,] 0.0002422676 0.0002422676 8.075587e-05
[1474,] 0.0002422676 0.0002422676 8.075587e-05
[1475,] 0.0002422676 0.0002422676 8.075587e-05
[1476,] 0.0002422676 0.0002422676 8.075587e-05
[1477,] 0.0002422676 0.0002422676 8.075587e-05
[1478,] 0.0002422676 0.0002422676 8.075587e-05
[1479,] 0.0002422676 0.0002422676 8.075587e-05
[1480,] 0.0002422676 0.0002422676 8.075587e-05
[1481,] 0.0002422676 0.0002422676 8.075587e-05
[1482,] 0.0002422676 0.0002422676 8.075587e-05
[1483,] 0.0002422676 0.0002422676 8.075587e-05
[1484,] 0.0002422676 0.0002422676 8.075587e-05
[1485,] 0.0002422676 0.0002422676 8.075587e-05
[1486,] 0.0002422676 0.0002422676 8.075587e-05
[1487,] 0.0002422676 0.0002422676 8.075587e-05
[1488,] 0.0002422676 0.0002422676 8.075586e-05
[1489,] 0.0002422676 0.0002422676 8.075587e-05
[1490,] 0.0002422676 0.0002422676 8.075587e-05
[1491,] 0.0002422676 0.0002422676 8.075587e-05
[1492,] 0.0002422675 0.0002422676 8.075583e-05
[1493,] 0.0002422676 0.0002422676 8.075587e-05
[1494,] 0.0002422675 0.0002422676 8.075582e-05
[1495,] 0.0002422676 0.0002422676 8.075587e-05
[1496,] 0.0002422675 0.0002422676 8.075583e-05
[1497,] 0.0002422676 0.0002422676 8.075587e-05
[1498,] 0.0002422675 0.0002422676 8.075583e-05
[1499,] 0.0002422676 0.0002422676 8.075587e-05
[1500,] 0.0002422676 0.0002422676 8.075587e-05
[1501,] 0.0002422676 0.0002422676 8.075587e-05
[1502,] 0.0002422676 0.0002422676 8.075587e-05
[1503,] 0.0002422675 0.0002422676 8.075583e-05
[1504,] 0.0002422676 0.0002422676 8.075587e-05
[1505,] 0.0002422676 0.0002422676 8.075587e-05
[1506,] 0.0009317878 0.0002422676 3.037128e-04
[1507,] 0.0002422676 0.0002422676 8.075587e-05
[1508,] 0.0002422676 0.0002422676 8.075587e-05
[1509,] 0.0002422676 0.0002422676 8.075587e-05
[1510,] 0.0002422676 0.0002422676 8.075588e-05
[1511,] 0.0002422676 0.0002422676 8.075587e-05
[1512,] 0.0002422676 0.0002422676 8.075587e-05
[1513,] 0.0002422676 0.0002422676 8.075587e-05
[1514,] 0.0002422676 0.0002422676 8.075587e-05
[1515,] 0.0002422676 0.0002422676 8.075587e-05
[1516,] 0.0002422676 0.0002422676 8.075587e-05
[1517,] 0.0002422676 0.0002422676 8.075587e-05
[1518,] 0.0002422676 0.0002422676 8.075587e-05
[1519,] 0.0002422676 0.0002422676 8.075587e-05
[1520,] 0.0002422676 0.0002422676 8.075587e-05
[1521,] 0.0002422676 0.0002422676 8.075587e-05
[1522,] 0.0002422676 0.0002422676 8.075587e-05
[1523,] 0.0002422675 0.0002422676 8.075584e-05
[1524,] 0.0002422676 0.0002422676 8.075587e-05
[1525,] 0.0002422676 0.0002422676 8.075587e-05
[1526,] 0.0002422675 0.0002422676 8.075583e-05
[1527,] 0.0002422676 0.0002422676 8.075587e-05
[1528,] 0.0002422676 0.0002422676 8.075587e-05
[1529,] 0.0002422676 0.0002422676 8.075587e-05
[1530,] 0.0002422676 0.0002422676 8.075587e-05
[1531,] 0.0002422676 0.0002422676 8.075587e-05
[1532,] 0.0002422676 0.0002422676 8.075587e-05
[1533,] 0.0002422676 0.0002422676 8.075586e-05
[1534,] 0.0002422676 0.0002422676 8.075587e-05
[1535,] 0.0002422676 0.0002422676 8.075587e-05
[1536,] 0.0002422676 0.0002422676 8.075587e-05
[1537,] 0.0002422676 0.0002422676 8.075587e-05
[1538,] 0.0002422676 0.0002422676 8.075587e-05
[1539,] 0.0002422676 0.0002422676 8.075587e-05
[1540,] 0.0002422676 0.0002422676 8.075587e-05
[1541,] 0.0002422676 0.0002422676 8.075584e-05
[1542,] 0.0002422676 0.0002422676 8.075587e-05
[1543,] 0.0002422676 0.0002422676 8.075587e-05
[1544,] 0.0002422676 0.0002422676 8.075587e-05
[1545,] 0.0002422676 0.0002422676 8.075587e-05
[1546,] 0.0002422676 0.0002422676 8.075587e-05
[1547,] 0.0002422675 0.0002422676 8.075583e-05
[1548,] 0.0002422676 0.0002422676 8.075587e-05
[1549,] 0.0002422676 0.0002422676 8.075587e-05
[1550,] 0.0002422676 0.0002422676 8.075587e-05
[1551,] 0.0002422676 0.0002422676 8.075587e-05
[1552,] 0.0002422676 0.0002422676 8.075587e-05
[1553,] 0.0002422676 0.0002422676 8.075587e-05
[1554,] 0.0002422676 0.0002422676 8.075587e-05
[1555,] 0.0002422675 0.0002422676 8.075584e-05
[1556,] 0.0002422675 0.0002422676 8.075584e-05
[1557,] 0.0002422675 0.0002422676 8.075584e-05
[1558,] 0.0002422676 0.0002422676 8.075587e-05
[1559,] 0.0002422675 0.0002422676 8.075584e-05
[1560,] 0.0002422675 0.0002422676 8.075583e-05
[1561,] 0.0002422676 0.0002422676 8.075587e-05
[1562,] 0.0002422675 0.0002422676 8.075583e-05
[1563,] 0.0002422675 0.0002422676 8.075583e-05
[1564,] 0.0002422676 0.0002422676 8.075587e-05
[1565,] 0.0002422676 0.0002422676 8.075587e-05
[1566,] 0.0012139320 0.0002422676 4.047392e-04
[1567,] 0.0002422676 0.0002422676 8.075587e-05
[1568,] 0.0002422676 0.0002422676 8.075587e-05
[1569,] 0.0002422676 0.0002422676 8.075587e-05
[1570,] 0.0002422676 0.0002422676 8.075587e-05
[1571,] 0.0002422676 0.0002422676 8.075584e-05
[1572,] 0.0002422676 0.0002422676 8.075587e-05
[1573,] 0.0002422676 0.0002422676 8.075587e-05
[1574,] 0.0002422676 0.0002422676 8.075587e-05
[1575,] 0.0002422676 0.0002422676 8.075587e-05
[1576,] 0.0002422676 0.0002422676 8.075587e-05
[1577,] 0.0002422676 0.0002422676 8.075587e-05
[1578,] 0.0002422676 0.0002422676 8.075587e-05
[1579,] 0.0002422676 0.0002422676 8.075587e-05
[1580,] 0.0002422675 0.0002422676 8.075584e-05
[1581,] 0.0002422676 0.0002422676 8.075587e-05
[1582,] 0.0002422676 0.0002422676 8.075587e-05
[1583,] 0.0002422676 0.0002422676 8.075587e-05
[1584,] 0.0002422676 0.0002422676 8.075587e-05
[1585,] 0.0002422675 0.0002422676 8.075584e-05
[1586,] 0.0002422676 0.0002422676 8.075587e-05
[1587,] 0.0002422676 0.0002422676 8.075587e-05
[1588,] 0.0002422676 0.0002422676 8.075587e-05
[1589,] 0.0002422676 0.0002422676 8.075587e-05
[1590,] 0.0002422676 0.0002422676 8.075587e-05
[1591,] 0.0002422676 0.0002422676 8.075584e-05
[1592,] 0.0002422676 0.0002422676 8.075587e-05
[1593,] 0.0002422676 0.0002422676 8.075587e-05
[1594,] 0.0002422676 0.0002422676 8.075587e-05
[1595,] 0.0002422675 0.0002422676 8.075583e-05
[1596,] 0.0002422676 0.0002422676 8.075587e-05
[1597,] 0.0002422676 0.0002422676 8.075587e-05
[1598,] 0.0002422676 0.0002422676 8.075587e-05
[1599,] 0.0002422676 0.0002422676 8.075587e-05
[1600,] 0.0002422676 0.0002422676 8.075587e-05
[1601,] 0.0002422675 0.0002422676 8.075582e-05
[1602,] 0.0002422676 0.0002422676 8.075587e-05
[1603,] 0.0002422676 0.0002422676 8.075588e-05
[1604,] 0.0002422675 0.0002422676 8.075585e-05
[1605,] 0.0002422676 0.0002422676 8.075587e-05
[1606,] 0.0002422676 0.0002422676 8.075587e-05
[1607,] 0.0002422676 0.0002422676 8.075587e-05
[1608,] 0.0002422676 0.0002422676 8.075587e-05
[1609,] 0.0002422676 0.0002422676 8.075587e-05
[1610,] 0.0002422676 0.0002422676 8.075587e-05
[1611,] 0.0002422676 0.0002422676 8.075587e-05
[1612,] 0.0002422676 0.0002422676 8.075587e-05
[1613,] 0.0002422675 0.0002422676 8.075582e-05
[1614,] 0.0002422675 0.0002422676 8.075582e-05
[1615,] 0.0002422675 0.0002422676 8.075582e-05
[1616,] 0.0002422675 0.0002422676 8.075582e-05
[1617,] 0.0002422676 0.0002422676 8.075590e-05
[1618,] 0.0002422676 0.0002422676 8.075587e-05
[1619,] 0.0002422676 0.0002745951 8.075588e-05
[1620,] 0.0002422676 0.0002422676 8.075586e-05
[1621,] 0.0002422676 0.0002422676 8.075587e-05
[1622,] 0.0002422676 0.0002422676 8.075587e-05
[1623,] 0.0002422676 0.0002422676 8.075587e-05
[1624,] 0.0002422676 0.0002422676 8.075587e-05
[1625,] 0.0002422676 0.0002422676 8.075587e-05
[1626,] 0.0002422676 0.0002422676 8.075587e-05
[1627,] 0.0002422676 0.0002422676 8.075587e-05
[1628,] 0.0002422676 0.0002422676 8.075587e-05
[1629,] 0.0002422676 0.0002422676 8.075585e-05
[1630,] 0.0002422676 0.0002474380 8.075585e-05
[1631,] 0.0002422676 0.0002422676 8.075588e-05
[1632,] 0.0002422676 0.0002422676 8.075588e-05
[1633,] 0.0002422676 0.0002814188 8.075588e-05
[1634,] 0.0002422676 0.0002719569 8.075588e-05
[1635,] 0.0002422676 0.0002422676 8.075588e-05
[1636,] 0.0002422676 0.0002758136 8.075588e-05
[1637,] 0.0002422676 0.0002453095 8.075586e-05
[1638,] 0.0002422676 0.0002422676 8.075586e-05
[1639,] 0.0002422676 0.0002422676 8.075586e-05
[1640,] 0.0002985751 0.0002422676 9.105161e-05
[1641,] 0.0002422676 0.0002422676 8.075587e-05
[1642,] 0.0002922397 0.0002422676 9.228382e-05
[1643,] 0.0002422676 0.0002422676 8.075587e-05
[1644,] 0.0002422676 0.0002422676 8.075587e-05
[1645,] 0.0002422676 0.0002422676 8.075587e-05
[1646,] 0.0002422676 0.0002422676 8.075587e-05
[1647,] 0.0002422676 0.0002422676 8.075587e-05
[1648,] 0.0002422676 0.0002422676 8.075587e-05
[1649,] 0.0007876501 0.0002422676 2.377997e-04
[1650,] 0.0002422676 0.0002422676 8.075587e-05
[1651,] 0.0002422676 0.0002422676 8.075586e-05
[1652,] 0.0002422676 0.0002517206 8.075587e-05
[1653,] 0.0002422676 0.0002422676 8.075587e-05
[1654,] 0.0003043849 0.0002422676 8.954525e-05
[1655,] 0.0002422676 0.0002422676 8.075587e-05
[1656,] 0.0002422676 0.0002422676 8.075587e-05
[1657,] 0.0002422676 0.0002422676 8.075587e-05
[1658,] 0.0002422676 0.0002422676 8.075587e-05
[1659,] 0.0002422676 0.0002422676 8.075587e-05
[1660,] 0.0004180418 0.0002422676 1.237231e-04
[1661,] 0.0002422676 0.0002422676 8.075587e-05
[1662,] 0.0002422676 0.0002422676 8.075587e-05
[1663,] 0.0002422676 0.0002422676 8.075587e-05
[1664,] 0.0002422676 0.0002422676 8.075587e-05
[1665,] 0.0002422676 0.0002422676 8.075586e-05
[1666,] 0.0002422676 0.0002422676 8.075587e-05
[1667,] 0.0002422676 0.0002422676 8.075587e-05
[1668,] 0.0002422676 0.0002422676 8.075587e-05
[1669,] 0.0002422676 0.0002515729 8.075587e-05
[1670,] 0.0004268797 0.0002430400 1.715697e-04
[1671,] 0.0002422676 0.0002422676 8.075587e-05
[1672,] 0.0002422676 0.0002422676 8.075587e-05
[1673,] 0.0002422676 0.0002422676 8.075587e-05
[1674,] 0.0002422676 0.0002422676 8.075587e-05
[1675,] 0.0002422676 0.0002422676 8.075587e-05
[1676,] 0.0002422676 0.0002422676 8.075587e-05
[1677,] 0.0002422676 0.0002422676 8.075587e-05
[1678,] 0.0002422676 0.0002532851 8.075587e-05
[1679,] 0.0002422676 0.0002422676 8.075587e-05
[1680,] 0.0002422676 0.0002422676 8.075586e-05
[1681,] 0.0002894407 0.0002443013 1.148505e-04
[1682,] 0.0003903362 0.0002422676 1.432572e-04
[1683,] 0.0002422676 0.0002422676 8.075587e-05
[1684,] 0.0002422676 0.0002422676 8.075587e-05
[1685,] 0.0002422676 0.0002422676 8.075587e-05
[1686,] 0.0002667247 0.0002475108 1.081429e-04
[1687,] 0.0002756346 0.0002459142 1.105819e-04
[1688,] 0.0002422676 0.0002422676 8.075587e-05
[1689,] 0.0002422676 0.0002422676 8.075587e-05
[1690,] 0.0002674377 0.0002471413 1.081426e-04
[1691,] 0.0002422676 0.0002422676 8.075587e-05
[1692,] 0.0002422676 0.0002422676 8.075587e-05
[1693,] 0.0002422676 0.0002422676 8.075587e-05
[1694,] 0.0004112087 0.0002422676 1.315601e-04
[1695,] 0.0002422676 0.0002422676 8.075587e-05
[1696,] 0.0010116417 0.0002422676 3.069357e-04
[1697,] 0.0002627461 0.0002460469 1.051008e-04
[1698,] 0.0002422676 0.0002422676 8.075587e-05
[1699,] 0.0002422676 0.0002422676 8.075587e-05
[1700,] 0.0002422676 0.0002422676 8.075587e-05
[1701,] 0.0002422676 0.0002422676 8.075587e-05
[1702,] 0.0004867119 0.0002422676 1.690548e-04
[1703,] 0.0005112411 0.0002422676 1.777144e-04
[1704,] 0.0003756945 0.0002422676 1.167694e-04
[1705,] 0.0003804004 0.0002461194 1.568593e-04
[1706,] 0.0002422676 0.0002422676 8.075587e-05
[1707,] 0.0002422676 0.0002422676 8.075587e-05
[1708,] 0.0003749414 0.0002422676 1.159076e-04
[1709,] 0.0003785563 0.0002422676 1.181042e-04
[1710,] 0.0003938204 0.0002462670 1.630294e-04
[1711,] 0.0003871973 0.0002447116 1.575732e-04
[1712,] 0.0003848575 0.0002458439 1.583341e-04
[1713,] 0.0003495803 0.0002455202 1.423701e-04
[1714,] 0.0004194855 0.0002455347 1.731754e-04
[1715,] 0.0002422676 0.0002499855 8.075587e-05
[1716,] 0.0002422676 0.0002422676 8.075587e-05
[1717,] 0.0002422676 0.0002422676 8.075587e-05
[1718,] 0.0002422676 0.0002422676 8.075587e-05
[1719,] 0.0002422676 0.0002422676 8.075587e-05
[1720,] 0.0002422676 0.0002422676 8.075586e-05
[1721,] 0.0002422676 0.0002422676 8.075587e-05
[1722,] 0.0002422676 0.0002422676 8.075587e-05
[1723,] 0.0002422676 0.0002422676 8.075587e-05
[1724,] 0.0002422676 0.0002422676 8.075587e-05
[1725,] 0.0002422676 0.0002422676 8.075587e-05
[1726,] 0.0002422676 0.0002422676 8.075587e-05
[1727,] 0.0002422676 0.0002422676 8.075587e-05
[1728,] 0.0002422678 0.0002422676 8.662586e-05
[1729,] 0.0002422676 0.0002422676 8.075588e-05
[1730,] 0.0002422676 0.0002422676 8.075587e-05
[1731,] 0.0002422676 0.0002422676 8.075587e-05
[1732,] 0.0002422676 0.0002422676 8.075588e-05
[1733,] 0.0002422676 0.0002422676 8.075587e-05
[1734,] 0.0002422677 0.0002422676 8.075590e-05
[1735,] 0.0003275976 0.0002422676 1.071386e-04
[1736,] 0.0002422676 0.0002422676 8.075587e-05
[1737,] 0.0002422676 0.0002422676 8.075587e-05
[1738,] 0.0003777247 0.0002422676 1.130818e-04
[1739,] 0.0002422676 0.0002422676 8.075587e-05
[1740,] 0.0002422676 0.0002422676 8.075587e-05
[1741,] 0.0002422676 0.0002422676 8.075587e-05
[1742,] 0.0002422676 0.0002422676 8.075587e-05
[1743,] 0.0002422676 0.0002422676 8.075586e-05
[1744,] 0.0002422676 0.0002422676 8.075587e-05
[1745,] 0.0002422676 0.0002422676 8.075586e-05
[1746,] 0.0002422676 0.0002422676 8.075586e-05
[1747,] 0.0002422678 0.0002422676 8.075593e-05
[1748,] 0.0002422676 0.0002422676 8.075586e-05
[1749,] 0.0002422676 0.0002422676 8.075586e-05
[1750,] 0.0002422676 0.0002422676 8.075587e-05
[1751,] 0.0002422676 0.0002422676 8.075586e-05
[1752,] 0.0002422676 0.0002422676 8.075587e-05
[1753,] 0.0002422676 0.0002422676 8.075586e-05
[1754,] 0.0002422676 0.0002422676 8.075586e-05
[1755,] 0.0002422676 0.0002422676 8.075587e-05
[1756,] 0.0002422676 0.0002422676 8.075587e-05
[1757,] 0.0002422676 0.0002422676 8.075586e-05
[1758,] 0.0002422676 0.0002422676 8.075586e-05
[1759,] 0.0002422676 0.0002422676 8.075587e-05
[1760,] 0.0002422676 0.0002422676 8.075586e-05
[1761,] 0.0002422676 0.0002422676 8.075586e-05
[1762,] 0.0002422677 0.0002422676 8.075589e-05
[1763,] 0.0002422675 0.0002422676 8.075585e-05
[1764,] 0.0002422676 0.0002422676 8.075587e-05
[1765,] 0.0002422676 0.0002422676 8.075586e-05
[1766,] 0.0002422677 0.0002422676 8.075593e-05
[1767,] 0.0002422678 0.0002422676 8.075594e-05
[1768,] 0.0002637807 0.0002422676 8.882618e-05
[1769,] 0.0002901798 0.0002422676 8.693185e-05
```
