## Supplementary material for "Characterization of shared and ancestry-specific signals driving complex traits using multi-ancestry fine-mapping": s1_data.bim

```
1	chr1:117112236:G:A	0	117112236	A	G
1	chr1:117112522:T:C	0	117112522	C	T
1	chr1:117112562:T:A	0	117112562	A	T
1	chr1:117112918:A:T	0	117112918	T	A
1	chr1:117113466:A:G	0	117113466	G	A
1	chr1:117114041:A:G	0	117114041	G	A
1	chr1:117114527:G:A	0	117114527	A	G
1	chr1:117115233:G:A	0	117115233	A	G
1	chr1:117116144:A:G	0	117116144	G	A
1	chr1:117116670:C:T	0	117116670	T	C
1	chr1:117116730:C:T	0	117116730	T	C
1	chr1:117117509:A:G	0	117117509	G	A
1	chr1:117117569:A:G	0	117117569	G	A
1	chr1:117117986:C:T	0	117117986	T	C
1	chr1:117118132:C:T	0	117118132	T	C
1	chr1:117119780:T:C	0	117119780	C	T
1	chr1:117119955:T:C	0	117119955	C	T
1	chr1:117120039:G:A	0	117120039	A	G
1	chr1:117121291:C:T	0	117121291	T	C
1	chr1:117121424:C:T	0	117121424	T	C
1	chr1:117122142:A:G	0	117122142	G	A
1	chr1:117122955:A:G	0	117122955	G	A
1	chr1:117125685:G:A	0	117125685	A	G
1	chr1:117126767:A:G	0	117126767	G	A
1	chr1:117127209:T:C	0	117127209	C	T
1	chr1:117127522:A:C	0	117127522	C	A
1	chr1:117128209:C:T	0	117128209	T	C
1	chr1:117128873:A:G	0	117128873	G	A
1	chr1:117129906:C:G	0	117129906	G	C
1	chr1:117130099:C:T	0	117130099	T	C
1	chr1:117131924:G:A	0	117131924	A	G
1	chr1:117132127:C:T	0	117132127	T	C
1	chr1:117132300:A:G	0	117132300	G	A
1	chr1:117132495:A:G	0	117132495	G	A
1	chr1:117132712:T:G	0	117132712	G	T
1	chr1:117132843:TATATG:T	0	117132843	T	TATATG
1	chr1:117133321:T:C	0	117133321	C	T
1	chr1:117133417:A:AGATAGATAGAT	0	117133417	AGATAGATAGAT	A
1	chr1:117135453:T:G	0	117135453	G	T
1	chr1:117135617:T:G	0	117135617	G	T
1	chr1:117136162:T:C	0	117136162	C	T
1	chr1:117136808:C:T	0	117136808	T	C
1	chr1:117137893:T:C	0	117137893	C	T
1	chr1:117138990:A:AC	0	117138990	AC	A
1	chr1:117139381:T:TATC	0	117139381	TATC	T
1	chr1:117139568:TAAAAATAAA:T	0	117139568	T	TAAAAATAAA
1	chr1:117140754:A:G	0	117140754	G	A
1	chr1:117141989:T:C	0	117141989	C	T
1	chr1:117142250:G:A	0	117142250	A	G
1	chr1:117142938:G:A	0	117142938	A	G
1	chr1:117143370:A:G	0	117143370	G	A
1	chr1:117144205:C:T	0	117144205	T	C
1	chr1:117144292:C:T	0	117144292	T	C
1	chr1:117144503:A:T	0	117144503	T	A
1	chr1:117146231:T:TC	0	117146231	TC	T
1	chr1:117146233:A:C	0	117146233	C	A
1	chr1:117147086:C:G	0	117147086	G	C
1	chr1:117147089:T:C	0	117147089	C	T
1	chr1:117147323:C:T	0	117147323	T	C
1	chr1:117147650:G:A	0	117147650	A	G
1	chr1:117148136:C:T	0	117148136	T	C
1	chr1:117148578:T:C	0	117148578	C	T
1	chr1:117148622:T:C	0	117148622	C	T
1	chr1:117148816:T:G	0	117148816	G	T
1	chr1:117149083:G:A	0	117149083	A	G
1	chr1:117149359:C:T	0	117149359	T	C
1	chr1:117150472:C:T	0	117150472	T	C
1	chr1:117152200:T:C	0	117152200	C	T
1	chr1:117152474:G:A	0	117152474	A	G
1	chr1:117152647:T:A	0	117152647	A	T
1	chr1:117153415:G:A	0	117153415	A	G
1	chr1:117153526:A:G	0	117153526	G	A
1	chr1:117158214:A:C	0	117158214	C	A
1	chr1:117159023:A:T	0	117159023	T	A
1	chr1:117160622:T:G	0	117160622	G	T
1	chr1:117161878:G:A	0	117161878	A	G
1	chr1:117163008:A:G	0	117163008	G	A
1	chr1:117163413:T:A	0	117163413	A	T
1	chr1:117165611:A:C	0	117165611	C	A
1	chr1:117165855:T:C	0	117165855	C	T
1	chr1:117166102:T:A	0	117166102	A	T
1	chr1:117168183:T:C	0	117168183	C	T
1	chr1:117168725:A:G	0	117168725	G	A
1	chr1:117169289:G:A	0	117169289	A	G
1	chr1:117169483:C:T	0	117169483	T	C
1	chr1:117171945:G:A	0	117171945	A	G
1	chr1:117172127:T:C	0	117172127	C	T
1	chr1:117172404:C:T	0	117172404	T	C
1	chr1:117172666:T:C	0	117172666	C	T
1	chr1:117172859:C:T	0	117172859	T	C
1	chr1:117172864:G:A	0	117172864	A	G
1	chr1:117173654:T:A	0	117173654	A	T
1	chr1:117176157:C:T	0	117176157	T	C
1	chr1:117176175:A:G	0	117176175	G	A
1	chr1:117176426:CAAG:C	0	117176426	C	CAAG
1	chr1:117177040:T:C	0	117177040	C	T
1	chr1:117178547:T:C	0	117178547	C	T
1	chr1:117178729:G:A	0	117178729	A	G
1	chr1:117178736:T:G	0	117178736	G	T
1	chr1:117178751:G:A	0	117178751	A	G
1	chr1:117179376:G:A	0	117179376	A	G
1	chr1:117179558:G:T	0	117179558	T	G
1	chr1:117180685:T:A	0	117180685	A	T
1	chr1:117180776:C:G	0	117180776	G	C
1	chr1:117181009:C:T	0	117181009	T	C
1	chr1:117181146:G:T	0	117181146	T	G
1	chr1:117181419:C:T	0	117181419	T	C
1	chr1:117186030:A:G	0	117186030	G	A
1	chr1:117187061:T:C	0	117187061	C	T
1	chr1:117187074:T:C	0	117187074	C	T
1	chr1:117187426:G:C	0	117187426	C	G
1	chr1:117187452:A:G	0	117187452	G	A
1	chr1:117187601:G:C	0	117187601	C	G
1	chr1:117188001:G:A	0	117188001	A	G
1	chr1:117188441:G:A	0	117188441	A	G
1	chr1:117189549:G:A	0	117189549	A	G
1	chr1:117191675:G:A	0	117191675	A	G
1	chr1:117191991:T:C	0	117191991	C	T
1	chr1:117193261:A:T	0	117193261	T	A
1	chr1:117193349:T:C	0	117193349	C	T
1	chr1:117193577:A:AC	0	117193577	AC	A
1	chr1:117194864:A:G	0	117194864	G	A
1	chr1:117195114:C:T	0	117195114	T	C
1	chr1:117196015:A:G	0	117196015	G	A
1	chr1:117196193:A:G	0	117196193	G	A
1	chr1:117196407:G:T	0	117196407	T	G
1	chr1:117197176:G:A	0	117197176	A	G
1	chr1:117197224:C:T	0	117197224	T	C
1	chr1:117197598:G:A	0	117197598	A	G
1	chr1:117197735:A:G	0	117197735	G	A
1	chr1:117198633:C:T	0	117198633	T	C
1	chr1:117199446:C:T	0	117199446	T	C
1	chr1:117199605:C:T	0	117199605	T	C
1	chr1:117199776:C:T	0	117199776	T	C
1	chr1:117203534:G:C	0	117203534	C	G
1	chr1:117203589:C:T	0	117203589	T	C
1	chr1:117204017:G:A	0	117204017	A	G
1	chr1:117204048:T:A	0	117204048	A	T
1	chr1:117204472:T:A	0	117204472	A	T
1	chr1:117204840:TGGGCAACAGAGC:T	0	117204840	T	TGGGCAACAGAGC
1	chr1:117205165:G:T	0	117205165	T	G
1	chr1:117205190:C:T	0	117205190	T	C
1	chr1:117205360:A:G	0	117205360	G	A
1	chr1:117205405:C:T	0	117205405	T	C
1	chr1:117205949:C:T	0	117205949	T	C
1	chr1:117206669:T:A	0	117206669	A	T
1	chr1:117206845:A:G	0	117206845	G	A
1	chr1:117207187:C:T	0	117207187	T	C
1	chr1:117208064:C:T	0	117208064	T	C
1	chr1:117208177:T:C	0	117208177	C	T
1	chr1:117208743:C:T	0	117208743	T	C
1	chr1:117208894:A:C	0	117208894	C	A
1	chr1:117209103:C:T	0	117209103	T	C
1	chr1:117209114:G:A	0	117209114	A	G
1	chr1:117209430:G:T	0	117209430	T	G
1	chr1:117209483:T:C	0	117209483	C	T
1	chr1:117209876:G:A	0	117209876	A	G
1	chr1:117211385:G:A	0	117211385	A	G
1	chr1:117211437:T:C	0	117211437	C	T
1	chr1:117211597:T:C	0	117211597	C	T
1	chr1:117211838:T:C	0	117211838	C	T
1	chr1:117212368:G:A	0	117212368	A	G
1	chr1:117212379:C:T	0	117212379	T	C
1	chr1:117212466:A:G	0	117212466	G	A
1	chr1:117212749:A:C	0	117212749	C	A
1	chr1:117213178:T:C	0	117213178	C	T
1	chr1:117213204:G:C	0	117213204	C	G
1	chr1:117213610:A:T	0	117213610	T	A
1	chr1:117214103:C:G	0	117214103	G	C
1	chr1:117214174:C:T	0	117214174	T	C
1	chr1:117214229:C:T	0	117214229	T	C
1	chr1:117214881:C:T	0	117214881	T	C
1	chr1:117215289:C:G	0	117215289	G	C
1	chr1:117215589:C:T	0	117215589	T	C
1	chr1:117215627:C:T	0	117215627	T	C
1	chr1:117215722:C:T	0	117215722	T	C
1	chr1:117215999:C:T	0	117215999	T	C
1	chr1:117216150:G:A	0	117216150	A	G
1	chr1:117216295:A:G	0	117216295	G	A
1	chr1:117216703:C:T	0	117216703	T	C
1	chr1:117217319:C:T	0	117217319	T	C
1	chr1:117217320:G:A	0	117217320	A	G
1	chr1:117217401:G:A	0	117217401	A	G
1	chr1:117217648:T:C	0	117217648	C	T
1	chr1:117217978:C:G	0	117217978	G	C
1	chr1:117218443:C:A	0	117218443	A	C
1	chr1:117219080:C:A	0	117219080	A	C
1	chr1:117219268:G:A	0	117219268	A	G
1	chr1:117219318:T:C	0	117219318	C	T
1	chr1:117219325:C:A	0	117219325	A	C
1	chr1:117219705:A:C	0	117219705	C	A
1	chr1:117219879:G:A	0	117219879	A	G
1	chr1:117220552:C:T	0	117220552	T	C
1	chr1:117220915:G:A	0	117220915	A	G
1	chr1:117221385:C:A	0	117221385	A	C
1	chr1:117221514:G:A	0	117221514	A	G
1	chr1:117221638:A:G	0	117221638	G	A
1	chr1:117221825:T:C	0	117221825	C	T
1	chr1:117221829:C:A	0	117221829	A	C
1	chr1:117222189:A:C	0	117222189	C	A
1	chr1:117222217:C:T	0	117222217	T	C
1	chr1:117222283:G:A	0	117222283	A	G
1	chr1:117222744:T:G	0	117222744	G	T
1	chr1:117222861:G:T	0	117222861	T	G
1	chr1:117222977:T:C	0	117222977	C	T
1	chr1:117223077:G:A	0	117223077	A	G
1	chr1:117223423:T:C	0	117223423	C	T
1	chr1:117223487:C:T	0	117223487	T	C
1	chr1:117223496:G:A	0	117223496	A	G
1	chr1:117224196:G:A	0	117224196	A	G
1	chr1:117224465:C:T	0	117224465	T	C
1	chr1:117224814:G:A	0	117224814	A	G
1	chr1:117225005:T:C	0	117225005	C	T
1	chr1:117225114:G:A	0	117225114	A	G
1	chr1:117225599:AGG:A	0	117225599	A	AGG
1	chr1:117227528:T:C	0	117227528	C	T
1	chr1:117227554:C:T	0	117227554	T	C
1	chr1:117227607:A:G	0	117227607	G	A
1	chr1:117228021:G:A	0	117228021	A	G
1	chr1:117228524:G:A	0	117228524	A	G
1	chr1:117228556:C:T	0	117228556	T	C
1	chr1:117228893:C:T	0	117228893	T	C
1	chr1:117229675:A:T	0	117229675	T	A
1	chr1:117229849:C:T	0	117229849	T	C
1	chr1:117230580:G:A	0	117230580	A	G
1	chr1:117231929:G:A	0	117231929	A	G
1	chr1:117233412:G:T	0	117233412	T	G
1	chr1:117235504:T:C	0	117235504	C	T
1	chr1:117235605:A:G	0	117235605	G	A
1	chr1:117235955:G:T	0	117235955	T	G
1	chr1:117236646:T:C	0	117236646	C	T
1	chr1:117236772:T:C	0	117236772	C	T
1	chr1:117237451:A:G	0	117237451	G	A
1	chr1:117238493:G:T	0	117238493	T	G
1	chr1:117238851:C:T	0	117238851	T	C
1	chr1:117239328:G:A	0	117239328	A	G
1	chr1:117239379:A:G	0	117239379	G	A
1	chr1:117239380:T:A	0	117239380	A	T
1	chr1:117239438:T:A	0	117239438	A	T
1	chr1:117239522:A:G	0	117239522	G	A
1	chr1:117240461:T:C	0	117240461	C	T
1	chr1:117240771:G:C	0	117240771	C	G
1	chr1:117241105:G:A	0	117241105	A	G
1	chr1:117241551:T:C	0	117241551	C	T
1	chr1:117242190:C:T	0	117242190	T	C
1	chr1:117242903:A:G	0	117242903	G	A
1	chr1:117243740:G:A	0	117243740	A	G
1	chr1:117243816:C:G	0	117243816	G	C
1	chr1:117244370:G:A	0	117244370	A	G
1	chr1:117244880:C:A	0	117244880	A	C
1	chr1:117244994:C:T	0	117244994	T	C
1	chr1:117246108:T:C	0	117246108	C	T
1	chr1:117246661:G:A	0	117246661	A	G
1	chr1:117247214:C:T	0	117247214	T	C
1	chr1:117247417:A:T	0	117247417	T	A
1	chr1:117247617:G:C	0	117247617	C	G
1	chr1:117248314:A:G	0	117248314	G	A
1	chr1:117248906:T:C	0	117248906	C	T
1	chr1:117250176:C:A	0	117250176	A	C
1	chr1:117250220:A:G	0	117250220	G	A
1	chr1:117250484:C:G	0	117250484	G	C
1	chr1:117250612:C:T	0	117250612	T	C
1	chr1:117252213:C:T	0	117252213	T	C
1	chr1:117252338:T:A	0	117252338	A	T
1	chr1:117254690:C:T	0	117254690	T	C
1	chr1:117254691:G:A	0	117254691	A	G
1	chr1:117258969:A:G	0	117258969	G	A
1	chr1:117259650:T:C	0	117259650	C	T
1	chr1:117260126:T:C	0	117260126	C	T
1	chr1:117260354:A:G	0	117260354	G	A
1	chr1:117260623:A:G	0	117260623	G	A
1	chr1:117260714:T:C	0	117260714	C	T
1	chr1:117260795:AC:A	0	117260795	A	AC
1	chr1:117261645:C:A	0	117261645	A	C
1	chr1:117264040:G:A	0	117264040	A	G
1	chr1:117264860:T:C	0	117264860	C	T
1	chr1:117264861:G:T	0	117264861	T	G
1	chr1:117265570:A:G	0	117265570	G	A
1	chr1:117265930:A:T	0	117265930	T	A
1	chr1:117266705:A:G	0	117266705	G	A
1	chr1:117266881:C:T	0	117266881	T	C
1	chr1:117268213:G:A	0	117268213	A	G
1	chr1:117268533:C:T	0	117268533	T	C
1	chr1:117268917:G:A	0	117268917	A	G
1	chr1:117269365:T:C	0	117269365	C	T
1	chr1:117269453:G:C	0	117269453	C	G
1	chr1:117269461:A:G	0	117269461	G	A
1	chr1:117269832:G:A	0	117269832	A	G
1	chr1:117269859:C:T	0	117269859	T	C
1	chr1:117270865:G:T	0	117270865	T	G
1	chr1:117272067:A:G	0	117272067	G	A
1	chr1:117272953:G:A	0	117272953	A	G
1	chr1:117273362:C:T	0	117273362	T	C
1	chr1:117273983:G:A	0	117273983	A	G
1	chr1:117274369:C:A	0	117274369	A	C
1	chr1:117274418:A:G	0	117274418	G	A
1	chr1:117274431:C:A	0	117274431	A	C
1	chr1:117275129:CACAGATAATCAT:C	0	117275129	C	CACAGATAATCAT
1	chr1:117275148:CT:C	0	117275148	C	CT
1	chr1:117275315:C:T	0	117275315	T	C
1	chr1:117275621:A:G	0	117275621	G	A
1	chr1:117276081:C:T	0	117276081	T	C
1	chr1:117276617:C:T	0	117276617	T	C
1	chr1:117276695:AT:A	0	117276695	A	AT
1	chr1:117276735:C:T	0	117276735	T	C
1	chr1:117277081:G:A	0	117277081	A	G
1	chr1:117277088:G:A	0	117277088	A	G
1	chr1:117277311:A:G	0	117277311	G	A
1	chr1:117277483:G:A	0	117277483	A	G
1	chr1:117277495:C:T	0	117277495	T	C
1	chr1:117278058:G:A	0	117278058	A	G
1	chr1:117278758:G:A	0	117278758	A	G
1	chr1:117279083:T:C	0	117279083	C	T
1	chr1:117279150:G:A	0	117279150	A	G
1	chr1:117279464:G:A	0	117279464	A	G
1	chr1:117279605:T:A	0	117279605	A	T
1	chr1:117279693:G:A	0	117279693	A	G
1	chr1:117280947:G:C	0	117280947	C	G
1	chr1:117281279:G:A	0	117281279	A	G
1	chr1:117281733:A:C	0	117281733	C	A
1	chr1:117283197:C:T	0	117283197	T	C
1	chr1:117283289:A:G	0	117283289	G	A
1	chr1:117284664:T:A	0	117284664	A	T
1	chr1:117284950:T:G	0	117284950	G	T
1	chr1:117285667:G:A	0	117285667	A	G
1	chr1:117286077:G:C	0	117286077	C	G
1	chr1:117286673:C:A	0	117286673	A	C
1	chr1:117286805:C:T	0	117286805	T	C
1	chr1:117287208:G:A	0	117287208	A	G
1	chr1:117287597:T:C	0	117287597	C	T
1	chr1:117287716:G:A	0	117287716	A	G
1	chr1:117287841:G:A	0	117287841	A	G
1	chr1:117288387:G:A	0	117288387	A	G
1	chr1:117288605:G:A	0	117288605	A	G
1	chr1:117288866:ATGT:A	0	117288866	A	ATGT
1	chr1:117288961:C:A	0	117288961	A	C
1	chr1:117289206:C:T	0	117289206	T	C
1	chr1:117289524:A:C	0	117289524	C	A
1	chr1:117289550:T:G	0	117289550	G	T
1	chr1:117289875:A:G	0	117289875	G	A
1	chr1:117289995:C:T	0	117289995	T	C
1	chr1:117290100:A:G	0	117290100	G	A
1	chr1:117290233:G:T	0	117290233	T	G
1	chr1:117291374:G:T	0	117291374	T	G
1	chr1:117292119:T:G	0	117292119	G	T
1	chr1:117292149:T:C	0	117292149	C	T
1	chr1:117292552:C:T	0	117292552	T	C
1	chr1:117294367:C:T	0	117294367	T	C
1	chr1:117294534:G:A	0	117294534	A	G
1	chr1:117294774:C:T	0	117294774	T	C
1	chr1:117296317:T:C	0	117296317	C	T
1	chr1:117296459:T:C	0	117296459	C	T
1	chr1:117296579:G:A	0	117296579	A	G
1	chr1:117297756:G:A	0	117297756	A	G
1	chr1:117300653:G:A	0	117300653	A	G
1	chr1:117301001:C:T	0	117301001	T	C
1	chr1:117301629:A:G	0	117301629	G	A
1	chr1:117302410:G:A	0	117302410	A	G
1	chr1:117303304:C:G	0	117303304	G	C
1	chr1:117304577:C:A	0	117304577	A	C
1	chr1:117305119:C:T	0	117305119	T	C
1	chr1:117306200:G:A	0	117306200	A	G
1	chr1:117308264:G:A	0	117308264	A	G
1	chr1:117309245:C:G	0	117309245	G	C
1	chr1:117311291:A:G	0	117311291	G	A
1	chr1:117311657:C:T	0	117311657	T	C
1	chr1:117311796:T:C	0	117311796	C	T
1	chr1:117311937:T:C	0	117311937	C	T
1	chr1:117312067:T:C	0	117312067	C	T
1	chr1:117312289:C:T	0	117312289	T	C
1	chr1:117312310:C:T	0	117312310	T	C
1	chr1:117313440:T:C	0	117313440	C	T
1	chr1:117313538:T:C	0	117313538	C	T
1	chr1:117313953:A:C	0	117313953	C	A
1	chr1:117315688:A:G	0	117315688	G	A
1	chr1:117316905:T:C	0	117316905	C	T
1	chr1:117317089:C:A	0	117317089	A	C
1	chr1:117317176:C:T	0	117317176	T	C
1	chr1:117317591:C:A	0	117317591	A	C
1	chr1:117317671:T:C	0	117317671	C	T
1	chr1:117319136:G:A	0	117319136	A	G
1	chr1:117321425:C:T	0	117321425	T	C
1	chr1:117321467:G:A	0	117321467	A	G
1	chr1:117323039:C:A	0	117323039	A	C
1	chr1:117323508:C:T	0	117323508	T	C
1	chr1:117323752:G:A	0	117323752	A	G
1	chr1:117324302:T:C	0	117324302	C	T
1	chr1:117324637:A:C	0	117324637	C	A
1	chr1:117324680:G:A	0	117324680	A	G
1	chr1:117324717:C:T	0	117324717	T	C
1	chr1:117324933:AT:A	0	117324933	A	AT
1	chr1:117324940:C:A	0	117324940	A	C
1	chr1:117325033:T:A	0	117325033	A	T
1	chr1:117325179:A:G	0	117325179	G	A
1	chr1:117325753:A:G	0	117325753	G	A
1	chr1:117326168:T:C	0	117326168	C	T
1	chr1:117326950:T:A	0	117326950	A	T
1	chr1:117327463:C:G	0	117327463	G	C
1	chr1:117327756:G:T	0	117327756	T	G
1	chr1:117328781:C:T	0	117328781	T	C
1	chr1:117329919:A:G	0	117329919	G	A
1	chr1:117330138:G:C	0	117330138	C	G
1	chr1:117330271:G:A	0	117330271	A	G
1	chr1:117330400:G:C	0	117330400	C	G
1	chr1:117330455:T:C	0	117330455	C	T
1	chr1:117330600:T:C	0	117330600	C	T
1	chr1:117330845:A:G	0	117330845	G	A
1	chr1:117330996:C:T	0	117330996	T	C
1	chr1:117331013:A:T	0	117331013	T	A
1	chr1:117331533:C:T	0	117331533	T	C
1	chr1:117331746:C:T	0	117331746	T	C
1	chr1:117331839:G:A	0	117331839	A	G
1	chr1:117332322:T:C	0	117332322	C	T
1	chr1:117332593:C:T	0	117332593	T	C
1	chr1:117332839:C:T	0	117332839	T	C
1	chr1:117332841:A:C	0	117332841	C	A
1	chr1:117333815:T:G	0	117333815	G	T
1	chr1:117334173:A:G	0	117334173	G	A
1	chr1:117334905:A:G	0	117334905	G	A
1	chr1:117335692:C:T	0	117335692	T	C
1	chr1:117336444:C:T	0	117336444	T	C
1	chr1:117340270:C:G	0	117340270	G	C
1	chr1:117341212:A:G	0	117341212	G	A
1	chr1:117341400:G:A	0	117341400	A	G
1	chr1:117342781:A:C	0	117342781	C	A
1	chr1:117345491:C:G	0	117345491	G	C
1	chr1:117345659:G:A	0	117345659	A	G
1	chr1:117345910:G:A	0	117345910	A	G
1	chr1:117346384:T:C	0	117346384	C	T
1	chr1:117346436:C:T	0	117346436	T	C
1	chr1:117347510:C:G	0	117347510	G	C
1	chr1:117347757:C:T	0	117347757	T	C
1	chr1:117348748:T:G	0	117348748	G	T
1	chr1:117350047:C:T	0	117350047	T	C
1	chr1:117350173:T:C	0	117350173	C	T
1	chr1:117350882:C:T	0	117350882	T	C
1	chr1:117350897:T:C	0	117350897	C	T
1	chr1:117350960:T:C	0	117350960	C	T
1	chr1:117352191:A:C	0	117352191	C	A
1	chr1:117352265:T:C	0	117352265	C	T
1	chr1:117352647:T:A	0	117352647	A	T
1	chr1:117352649:C:G	0	117352649	G	C
1	chr1:117353787:A:G	0	117353787	G	A
1	chr1:117354178:G:T	0	117354178	T	G
1	chr1:117354487:A:G	0	117354487	G	A
1	chr1:117354770:C:A	0	117354770	A	C
1	chr1:117354852:C:T	0	117354852	T	C
1	chr1:117354942:T:C	0	117354942	C	T
1	chr1:117355078:A:G	0	117355078	G	A
1	chr1:117356461:G:GCC	0	117356461	GCC	G
1	chr1:117356523:C:A	0	117356523	A	C
1	chr1:117356596:T:G	0	117356596	G	T
1	chr1:117357333:C:T	0	117357333	T	C
1	chr1:117357533:T:A	0	117357533	A	T
1	chr1:117357819:T:C	0	117357819	C	T
1	chr1:117358296:G:A	0	117358296	A	G
1	chr1:117358545:T:C	0	117358545	C	T
1	chr1:117358629:G:C	0	117358629	C	G
1	chr1:117358840:G:A	0	117358840	A	G
1	chr1:117358897:T:G	0	117358897	G	T
1	chr1:117359005:T:C	0	117359005	C	T
1	chr1:117359731:C:A	0	117359731	A	C
1	chr1:117359879:T:A	0	117359879	A	T
1	chr1:117360799:G:T	0	117360799	T	G
1	chr1:117360894:C:T	0	117360894	T	C
1	chr1:117361159:G:A	0	117361159	A	G
1	chr1:117361551:A:G	0	117361551	G	A
1	chr1:117362549:C:T	0	117362549	T	C
1	chr1:117362694:C:T	0	117362694	T	C
1	chr1:117363186:G:A	0	117363186	A	G
1	chr1:117363578:C:T	0	117363578	T	C
1	chr1:117364076:A:G	0	117364076	G	A
1	chr1:117364591:T:A	0	117364591	A	T
1	chr1:117364934:G:A	0	117364934	A	G
1	chr1:117366150:T:C	0	117366150	C	T
1	chr1:117367515:T:G	0	117367515	G	T
1	chr1:117368060:G:A	0	117368060	A	G
1	chr1:117369211:G:A	0	117369211	A	G
1	chr1:117369216:T:G	0	117369216	G	T
1	chr1:117370397:A:G	0	117370397	G	A
1	chr1:117370521:T:TA	0	117370521	TA	T
1	chr1:117371525:A:T	0	117371525	T	A
1	chr1:117371568:G:A	0	117371568	A	G
1	chr1:117371687:G:A	0	117371687	A	G
1	chr1:117371847:A:G	0	117371847	G	A
1	chr1:117372502:A:T	0	117372502	T	A
1	chr1:117372684:C:T	0	117372684	T	C
1	chr1:117372791:A:AT	0	117372791	AT	A
1	chr1:117373285:G:A	0	117373285	A	G
1	chr1:117374258:G:C	0	117374258	C	G
1	chr1:117374802:G:A	0	117374802	A	G
1	chr1:117375663:T:C	0	117375663	C	T
1	chr1:117376113:C:T	0	117376113	T	C
1	chr1:117376392:A:G	0	117376392	G	A
1	chr1:117376853:A:G	0	117376853	G	A
1	chr1:117377124:T:C	0	117377124	C	T
1	chr1:117377406:T:C	0	117377406	C	T
1	chr1:117377425:T:C	0	117377425	C	T
1	chr1:117377657:C:T	0	117377657	T	C
1	chr1:117377685:T:TTG	0	117377685	TTG	T
1	chr1:117377689:G:T	0	117377689	T	G
1	chr1:117377770:A:G	0	117377770	G	A
1	chr1:117378890:CTTAT:C	0	117378890	C	CTTAT
1	chr1:117379249:A:G	0	117379249	G	A
1	chr1:117379379:T:C	0	117379379	C	T
1	chr1:117379388:A:C	0	117379388	C	A
1	chr1:117380675:T:G	0	117380675	G	T
1	chr1:117381431:C:T	0	117381431	T	C
1	chr1:117382621:C:T	0	117382621	T	C
1	chr1:117382683:A:G	0	117382683	G	A
1	chr1:117383131:C:T	0	117383131	T	C
1	chr1:117383251:AT:A	0	117383251	A	AT
1	chr1:117383496:C:T	0	117383496	T	C
1	chr1:117383513:G:A	0	117383513	A	G
1	chr1:117383719:G:A	0	117383719	A	G
1	chr1:117383751:T:A	0	117383751	A	T
1	chr1:117384715:G:A	0	117384715	A	G
1	chr1:117384822:A:G	0	117384822	G	A
1	chr1:117386177:G:A	0	117386177	A	G
1	chr1:117386477:A:G	0	117386477	G	A
1	chr1:117386983:G:A	0	117386983	A	G
1	chr1:117387473:T:C	0	117387473	C	T
1	chr1:117388172:AAG:A	0	117388172	A	AAG
1	chr1:117388320:A:G	0	117388320	G	A
1	chr1:117388469:A:G	0	117388469	G	A
1	chr1:117390377:G:C	0	117390377	C	G
1	chr1:117390964:G:A	0	117390964	A	G
1	chr1:117390987:G:A	0	117390987	A	G
1	chr1:117392298:G:A	0	117392298	A	G
1	chr1:117392683:TGAA:T	0	117392683	T	TGAA
1	chr1:117392925:C:G	0	117392925	G	C
1	chr1:117393013:A:T	0	117393013	T	A
1	chr1:117393487:TG:T	0	117393487	T	TG
1	chr1:117393488:G:T	0	117393488	T	G
1	chr1:117394081:G:GT	0	117394081	GT	G
1	chr1:117394143:G:A	0	117394143	A	G
1	chr1:117394169:C:T	0	117394169	T	C
1	chr1:117394229:C:T	0	117394229	T	C
1	chr1:117394333:C:T	0	117394333	T	C
1	chr1:117395481:G:A	0	117395481	A	G
1	chr1:117395544:T:G	0	117395544	G	T
1	chr1:117395654:T:C	0	117395654	C	T
1	chr1:117396119:A:G	0	117396119	G	A
1	chr1:117397066:AC:A	0	117397066	A	AC
1	chr1:117397152:A:G	0	117397152	G	A
1	chr1:117397948:G:A	0	117397948	A	G
1	chr1:117397950:C:A	0	117397950	A	C
1	chr1:117398905:G:A	0	117398905	A	G
1	chr1:117399302:C:T	0	117399302	T	C
1	chr1:117399349:C:T	0	117399349	T	C
1	chr1:117399969:T:C	0	117399969	C	T
1	chr1:117400240:G:A	0	117400240	A	G
1	chr1:117401362:C:A	0	117401362	A	C
1	chr1:117401687:A:T	0	117401687	T	A
1	chr1:117401716:A:G	0	117401716	G	A
1	chr1:117402041:G:A	0	117402041	A	G
1	chr1:117402598:T:C	0	117402598	C	T
1	chr1:117403971:A:G	0	117403971	G	A
1	chr1:117404623:T:C	0	117404623	C	T
1	chr1:117404886:C:G	0	117404886	G	C
1	chr1:117405275:CT:C	0	117405275	C	CT
1	chr1:117406055:G:A	0	117406055	A	G
1	chr1:117406879:A:G	0	117406879	G	A
1	chr1:117407111:G:GA	0	117407111	GA	G
1	chr1:117407126:C:G	0	117407126	G	C
1	chr1:117408176:G:A	0	117408176	A	G
1	chr1:117408225:A:G	0	117408225	G	A
1	chr1:117409428:GTACTTCACATAATTTTCATTCTTTTAAATTATTTTTGGTT:G	0	117409428	G	GTACTTCACATAATTTTCATTCTTTTAAATTATTTTTGGTT
1	chr1:117409670:C:T	0	117409670	T	C
1	chr1:117410524:C:T	0	117410524	T	C
1	chr1:117410748:AT:A	0	117410748	A	AT
1	chr1:117410917:C:T	0	117410917	T	C
1	chr1:117411268:A:G	0	117411268	G	A
1	chr1:117411907:T:C	0	117411907	C	T
1	chr1:117411908:G:A	0	117411908	A	G
1	chr1:117413115:A:T	0	117413115	T	A
1	chr1:117414017:T:C	0	117414017	C	T
1	chr1:117414666:A:G	0	117414666	G	A
1	chr1:117414883:A:G	0	117414883	G	A
1	chr1:117415799:A:G	0	117415799	G	A
1	chr1:117415996:A:C	0	117415996	C	A
1	chr1:117416628:T:C	0	117416628	C	T
1	chr1:117416950:G:A	0	117416950	A	G
1	chr1:117417802:A:G	0	117417802	G	A
1	chr1:117418588:T:C	0	117418588	C	T
1	chr1:117418658:A:C	0	117418658	C	A
1	chr1:117418762:C:G	0	117418762	G	C
1	chr1:117419175:CT:C	0	117419175	C	CT
1	chr1:117420152:C:T	0	117420152	T	C
1	chr1:117423023:A:G	0	117423023	G	A
1	chr1:117423539:T:C	0	117423539	C	T
1	chr1:117424101:C:T	0	117424101	T	C
1	chr1:117424980:T:A	0	117424980	A	T
1	chr1:117426335:G:A	0	117426335	A	G
1	chr1:117427407:C:T	0	117427407	T	C
1	chr1:117428263:C:T	0	117428263	T	C
1	chr1:117428588:T:G	0	117428588	G	T
1	chr1:117428725:A:G	0	117428725	G	A
1	chr1:117429040:A:C	0	117429040	C	A
1	chr1:117431399:A:G	0	117431399	G	A
1	chr1:117432702:C:A	0	117432702	A	C
1	chr1:117432731:C:T	0	117432731	T	C
1	chr1:117433011:G:C	0	117433011	C	G
1	chr1:117433851:A:G	0	117433851	G	A
1	chr1:117434702:G:A	0	117434702	A	G
1	chr1:117435102:T:A	0	117435102	A	T
1	chr1:117435252:T:C	0	117435252	C	T
1	chr1:117436665:C:T	0	117436665	T	C
1	chr1:117437056:T:C	0	117437056	C	T
1	chr1:117438133:G:A	0	117438133	A	G
1	chr1:117438402:A:G	0	117438402	G	A
1	chr1:117438591:A:C	0	117438591	C	A
1	chr1:117438892:C:T	0	117438892	T	C
1	chr1:117438974:A:G	0	117438974	G	A
1	chr1:117439376:T:C	0	117439376	C	T
1	chr1:117440584:G:A	0	117440584	A	G
1	chr1:117440685:G:T	0	117440685	T	G
1	chr1:117441193:A:G	0	117441193	G	A
1	chr1:117441777:C:T	0	117441777	T	C
1	chr1:117442852:G:A	0	117442852	A	G
1	chr1:117442898:A:G	0	117442898	G	A
1	chr1:117443043:C:T	0	117443043	T	C
1	chr1:117443372:A:G	0	117443372	G	A
1	chr1:117443504:C:G	0	117443504	G	C
1	chr1:117444114:C:A	0	117444114	A	C
1	chr1:117444270:C:T	0	117444270	T	C
1	chr1:117444295:CT:C	0	117444295	C	CT
1	chr1:117444298:C:A	0	117444298	A	C
1	chr1:117444455:G:A	0	117444455	A	G
1	chr1:117446197:G:A	0	117446197	A	G
1	chr1:117446653:A:G	0	117446653	G	A
1	chr1:117446760:A:G	0	117446760	G	A
1	chr1:117447056:A:G	0	117447056	G	A
1	chr1:117447917:A:G	0	117447917	G	A
1	chr1:117448560:T:C	0	117448560	C	T
1	chr1:117449027:G:A	0	117449027	A	G
1	chr1:117449657:C:T	0	117449657	T	C
1	chr1:117449749:G:A	0	117449749	A	G
1	chr1:117450770:A:T	0	117450770	T	A
1	chr1:117451346:A:G	0	117451346	G	A
1	chr1:117452860:GC:G	0	117452860	G	GC
1	chr1:117453277:A:C	0	117453277	C	A
1	chr1:117453720:A:G	0	117453720	G	A
1	chr1:117454286:C:T	0	117454286	T	C
1	chr1:117454300:T:C	0	117454300	C	T
1	chr1:117454390:G:A	0	117454390	A	G
1	chr1:117455052:T:C	0	117455052	C	T
1	chr1:117457752:A:G	0	117457752	G	A
1	chr1:117458221:A:G	0	117458221	G	A
1	chr1:117458409:T:G	0	117458409	G	T
1	chr1:117459480:C:T	0	117459480	T	C
1	chr1:117459654:A:C	0	117459654	C	A
1	chr1:117459683:C:T	0	117459683	T	C
1	chr1:117460097:A:G	0	117460097	G	A
1	chr1:117461789:A:G	0	117461789	G	A
1	chr1:117462126:A:C	0	117462126	C	A
1	chr1:117462856:T:C	0	117462856	C	T
1	chr1:117462935:C:T	0	117462935	T	C
1	chr1:117463204:G:A	0	117463204	A	G
1	chr1:117463541:G:A	0	117463541	A	G
1	chr1:117463912:A:C	0	117463912	C	A
1	chr1:117464418:G:A	0	117464418	A	G
1	chr1:117464687:C:T	0	117464687	T	C
1	chr1:117465489:C:T	0	117465489	T	C
1	chr1:117465956:G:T	0	117465956	T	G
1	chr1:117465970:G:A	0	117465970	A	G
1	chr1:117466185:C:T	0	117466185	T	C
1	chr1:117466754:G:A	0	117466754	A	G
1	chr1:117466972:G:T	0	117466972	T	G
1	chr1:117467684:G:A	0	117467684	A	G
1	chr1:117468429:G:A	0	117468429	A	G
1	chr1:117469129:T:C	0	117469129	C	T
1	chr1:117469374:G:A	0	117469374	A	G
1	chr1:117470070:C:G	0	117470070	G	C
1	chr1:117470868:A:G	0	117470868	G	A
1	chr1:117472272:C:T	0	117472272	T	C
1	chr1:117472285:C:A	0	117472285	A	C
1	chr1:117472626:T:C	0	117472626	C	T
1	chr1:117473961:G:A	0	117473961	A	G
1	chr1:117474781:A:G	0	117474781	G	A
1	chr1:117476250:G:T	0	117476250	T	G
1	chr1:117476338:C:T	0	117476338	T	C
1	chr1:117477442:A:G	0	117477442	G	A
1	chr1:117478855:T:A	0	117478855	A	T
1	chr1:117479170:T:C	0	117479170	C	T
1	chr1:117479306:A:G	0	117479306	G	A
1	chr1:117479467:T:C	0	117479467	C	T
1	chr1:117480129:C:T	0	117480129	T	C
1	chr1:117482335:C:T	0	117482335	T	C
1	chr1:117482708:GTAGTTTCTTTTGC:G	0	117482708	G	GTAGTTTCTTTTGC
1	chr1:117483608:G:A	0	117483608	A	G
1	chr1:117483615:C:T	0	117483615	T	C
1	chr1:117483645:A:G	0	117483645	G	A
1	chr1:117483702:C:A	0	117483702	A	C
1	chr1:117483916:C:A	0	117483916	A	C
1	chr1:117484156:C:T	0	117484156	T	C
1	chr1:117484690:A:G	0	117484690	G	A
1	chr1:117484750:T:C	0	117484750	C	T
1	chr1:117485259:A:G	0	117485259	G	A
1	chr1:117485819:G:C	0	117485819	C	G
1	chr1:117486153:GA:G	0	117486153	G	GA
1	chr1:117486979:T:G	0	117486979	G	T
1	chr1:117487205:A:G	0	117487205	G	A
1	chr1:117487254:G:A	0	117487254	A	G
1	chr1:117487262:A:G	0	117487262	G	A
1	chr1:117487749:A:G	0	117487749	G	A
1	chr1:117488826:C:T	0	117488826	T	C
1	chr1:117489535:C:T	0	117489535	T	C
1	chr1:117490013:A:G	0	117490013	G	A
1	chr1:117490171:C:T	0	117490171	T	C
1	chr1:117490942:AT:A	0	117490942	A	AT
1	chr1:117491423:G:C	0	117491423	C	G
1	chr1:117491873:G:A	0	117491873	A	G
1	chr1:117493798:A:G	0	117493798	G	A
1	chr1:117494285:GA:G	0	117494285	G	GA
1	chr1:117494962:CAT:C	0	117494962	C	CAT
1	chr1:117495094:C:T	0	117495094	T	C
1	chr1:117496142:A:G	0	117496142	G	A
1	chr1:117497100:C:T	0	117497100	T	C
1	chr1:117497262:T:C	0	117497262	C	T
1	chr1:117497447:C:T	0	117497447	T	C
1	chr1:117497502:C:T	0	117497502	T	C
1	chr1:117497610:T:C	0	117497610	C	T
1	chr1:117497889:T:C	0	117497889	C	T
1	chr1:117498763:C:A	0	117498763	A	C
1	chr1:117498784:C:T	0	117498784	T	C
1	chr1:117498820:T:C	0	117498820	C	T
1	chr1:117498948:C:T	0	117498948	T	C
1	chr1:117499038:A:G	0	117499038	G	A
1	chr1:117502208:CT:C	0	117502208	C	CT
1	chr1:117503125:A:G	0	117503125	G	A
1	chr1:117503333:C:T	0	117503333	T	C
1	chr1:117503454:C:G	0	117503454	G	C
1	chr1:117503672:A:T	0	117503672	T	A
1	chr1:117505248:T:C	0	117505248	C	T
1	chr1:117505511:A:G	0	117505511	G	A
1	chr1:117506346:G:A	0	117506346	A	G
1	chr1:117506433:C:A	0	117506433	A	C
1	chr1:117506563:T:C	0	117506563	C	T
1	chr1:117506843:G:A	0	117506843	A	G
1	chr1:117507209:A:T	0	117507209	T	A
1	chr1:117507740:A:G	0	117507740	G	A
1	chr1:117508321:TAAC:T	0	117508321	T	TAAC
1	chr1:117508346:A:G	0	117508346	G	A
1	chr1:117509076:G:A	0	117509076	A	G
1	chr1:117509126:C:G	0	117509126	G	C
1	chr1:117509622:C:T	0	117509622	T	C
1	chr1:117509836:C:G	0	117509836	G	C
1	chr1:117510504:T:C	0	117510504	C	T
1	chr1:117511558:A:G	0	117511558	G	A
1	chr1:117511565:C:T	0	117511565	T	C
1	chr1:117512150:T:G	0	117512150	G	T
1	chr1:117513451:G:T	0	117513451	T	G
1	chr1:117514208:CA:C	0	117514208	C	CA
1	chr1:117514565:T:G	0	117514565	G	T
1	chr1:117514641:G:T	0	117514641	T	G
1	chr1:117514656:C:T	0	117514656	T	C
1	chr1:117515024:T:C	0	117515024	C	T
1	chr1:117515244:A:G	0	117515244	G	A
1	chr1:117515340:A:G	0	117515340	G	A
1	chr1:117516263:A:G	0	117516263	G	A
1	chr1:117516526:C:T	0	117516526	T	C
1	chr1:117516741:G:A	0	117516741	A	G
1	chr1:117517728:C:A	0	117517728	A	C
1	chr1:117518759:A:T	0	117518759	T	A
1	chr1:117518850:G:A	0	117518850	A	G
1	chr1:117521144:A:G	0	117521144	G	A
1	chr1:117521164:T:C	0	117521164	C	T
1	chr1:117521655:T:C	0	117521655	C	T
1	chr1:117521993:G:A	0	117521993	A	G
1	chr1:117522048:G:A	0	117522048	A	G
1	chr1:117522141:C:T	0	117522141	T	C
1	chr1:117522580:T:A	0	117522580	A	T
1	chr1:117522662:C:G	0	117522662	G	C
1	chr1:117523219:A:G	0	117523219	G	A
1	chr1:117523297:T:A	0	117523297	A	T
1	chr1:117523837:A:G	0	117523837	G	A
1	chr1:117524684:T:A	0	117524684	A	T
1	chr1:117525412:A:G	0	117525412	G	A
1	chr1:117525891:G:A	0	117525891	A	G
1	chr1:117525936:G:A	0	117525936	A	G
1	chr1:117526312:G:A	0	117526312	A	G
1	chr1:117526441:G:A	0	117526441	A	G
1	chr1:117526465:T:C	0	117526465	C	T
1	chr1:117527074:T:C	0	117527074	C	T
1	chr1:117527208:A:G	0	117527208	G	A
1	chr1:117527291:C:T	0	117527291	T	C
1	chr1:117527739:A:G	0	117527739	G	A
1	chr1:117528450:C:A	0	117528450	A	C
1	chr1:117528667:A:G	0	117528667	G	A
1	chr1:117529360:G:A	0	117529360	A	G
1	chr1:117529382:G:T	0	117529382	T	G
1	chr1:117529383:G:C	0	117529383	C	G
1	chr1:117529680:A:G	0	117529680	G	A
1	chr1:117530418:A:C	0	117530418	C	A
1	chr1:117531939:T:A	0	117531939	A	T
1	chr1:117533025:A:G	0	117533025	G	A
1	chr1:117533600:G:T	0	117533600	T	G
1	chr1:117533840:G:A	0	117533840	A	G
1	chr1:117534678:C:T	0	117534678	T	C
1	chr1:117535148:C:T	0	117535148	T	C
1	chr1:117535520:G:T	0	117535520	T	G
1	chr1:117535961:AT:A	0	117535961	A	AT
1	chr1:117536253:C:T	0	117536253	T	C
1	chr1:117536461:G:A	0	117536461	A	G
1	chr1:117536967:T:C	0	117536967	C	T
1	chr1:117537598:A:G	0	117537598	G	A
1	chr1:117537918:T:C	0	117537918	C	T
1	chr1:117538964:G:A	0	117538964	A	G
1	chr1:117539025:T:TA	0	117539025	TA	T
1	chr1:117539229:A:G	0	117539229	G	A
1	chr1:117540966:G:A	0	117540966	A	G
1	chr1:117541059:A:G	0	117541059	G	A
1	chr1:117541246:A:T	0	117541246	T	A
1	chr1:117541247:C:T	0	117541247	T	C
1	chr1:117541626:C:T	0	117541626	T	C
1	chr1:117542083:AC:A	0	117542083	A	AC
1	chr1:117543540:T:C	0	117543540	C	T
1	chr1:117544134:A:C	0	117544134	C	A
1	chr1:117544383:A:G	0	117544383	G	A
1	chr1:117544658:T:C	0	117544658	C	T
1	chr1:117544762:G:A	0	117544762	A	G
1	chr1:117544827:G:A	0	117544827	A	G
1	chr1:117546467:A:G	0	117546467	G	A
1	chr1:117546544:T:G	0	117546544	G	T
1	chr1:117546719:T:C	0	117546719	C	T
1	chr1:117548183:T:G	0	117548183	G	T
1	chr1:117548356:A:T	0	117548356	T	A
1	chr1:117548854:G:A	0	117548854	A	G
1	chr1:117551374:T:C	0	117551374	C	T
1	chr1:117554006:G:A	0	117554006	A	G
1	chr1:117554408:A:G	0	117554408	G	A
1	chr1:117554599:G:A	0	117554599	A	G
1	chr1:117555016:A:G	0	117555016	G	A
1	chr1:117555123:T:A	0	117555123	A	T
1	chr1:117556362:G:A	0	117556362	A	G
1	chr1:117556621:A:G	0	117556621	G	A
1	chr1:117556676:A:G	0	117556676	G	A
1	chr1:117556951:A:G	0	117556951	G	A
1	chr1:117558134:A:T	0	117558134	T	A
1	chr1:117558213:C:G	0	117558213	G	C
1	chr1:117562932:G:A	0	117562932	A	G
1	chr1:117563454:C:T	0	117563454	T	C
1	chr1:117566237:T:G	0	117566237	G	T
1	chr1:117570927:T:C	0	117570927	C	T
1	chr1:117572621:G:A	0	117572621	A	G
1	chr1:117573131:C:A	0	117573131	A	C
1	chr1:117573681:G:A	0	117573681	A	G
1	chr1:117574195:G:A	0	117574195	A	G
1	chr1:117574352:T:G	0	117574352	G	T
1	chr1:117575998:G:A	0	117575998	A	G
1	chr1:117576014:C:T	0	117576014	T	C
1	chr1:117576078:G:A	0	117576078	A	G
1	chr1:117576143:G:A	0	117576143	A	G
1	chr1:117576184:T:G	0	117576184	G	T
1	chr1:117576306:A:G	0	117576306	G	A
1	chr1:117576912:T:C	0	117576912	C	T
1	chr1:117577337:T:C	0	117577337	C	T
1	chr1:117579012:G:A	0	117579012	A	G
1	chr1:117580663:C:T	0	117580663	T	C
1	chr1:117580815:G:A	0	117580815	A	G
1	chr1:117581356:T:C	0	117581356	C	T
1	chr1:117581594:A:C	0	117581594	C	A
1	chr1:117581631:C:A	0	117581631	A	C
1	chr1:117581825:G:A	0	117581825	A	G
1	chr1:117581951:T:C	0	117581951	C	T
1	chr1:117582261:C:T	0	117582261	T	C
1	chr1:117582347:C:G	0	117582347	G	C
1	chr1:117582674:G:A	0	117582674	A	G
1	chr1:117583746:T:C	0	117583746	C	T
1	chr1:117583969:C:T	0	117583969	T	C
1	chr1:117583999:C:T	0	117583999	T	C
1	chr1:117584484:A:T	0	117584484	T	A
1	chr1:117584600:G:A	0	117584600	A	G
1	chr1:117585523:C:T	0	117585523	T	C
1	chr1:117585668:T:G	0	117585668	G	T
1	chr1:117585734:T:A	0	117585734	A	T
1	chr1:117585821:T:G	0	117585821	G	T
1	chr1:117585899:C:T	0	117585899	T	C
1	chr1:117587348:G:A	0	117587348	A	G
1	chr1:117587551:T:G	0	117587551	G	T
1	chr1:117588084:A:G	0	117588084	G	A
1	chr1:117588494:G:A	0	117588494	A	G
1	chr1:117589103:T:C	0	117589103	C	T
1	chr1:117589634:C:T	0	117589634	T	C
1	chr1:117589688:C:G	0	117589688	G	C
1	chr1:117589854:C:T	0	117589854	T	C
1	chr1:117590364:C:T	0	117590364	T	C
1	chr1:117590380:T:C	0	117590380	C	T
1	chr1:117591017:C:T	0	117591017	T	C
1	chr1:117591285:T:C	0	117591285	C	T
1	chr1:117592566:T:C	0	117592566	C	T
1	chr1:117593462:G:A	0	117593462	A	G
1	chr1:117594202:T:C	0	117594202	C	T
1	chr1:117594239:G:A	0	117594239	A	G
1	chr1:117594290:G:A	0	117594290	A	G
1	chr1:117594517:C:A	0	117594517	A	C
1	chr1:117594636:C:T	0	117594636	T	C
1	chr1:117595338:C:T	0	117595338	T	C
1	chr1:117595773:G:A	0	117595773	A	G
1	chr1:117596409:G:A	0	117596409	A	G
1	chr1:117596704:T:G	0	117596704	G	T
1	chr1:117596778:TC:T	0	117596778	T	TC
1	chr1:117596918:C:T	0	117596918	T	C
1	chr1:117597209:A:T	0	117597209	T	A
1	chr1:117598268:A:T	0	117598268	T	A
1	chr1:117598372:G:A	0	117598372	A	G
1	chr1:117598374:G:A	0	117598374	A	G
1	chr1:117598718:T:A	0	117598718	A	T
1	chr1:117598974:A:G	0	117598974	G	A
1	chr1:117599209:T:C	0	117599209	C	T
1	chr1:117599219:G:A	0	117599219	A	G
1	chr1:117599225:A:T	0	117599225	T	A
1	chr1:117599332:A:T	0	117599332	T	A
1	chr1:117599822:C:T	0	117599822	T	C
1	chr1:117599918:C:T	0	117599918	T	C
1	chr1:117599936:A:C	0	117599936	C	A
1	chr1:117600712:G:A	0	117600712	A	G
1	chr1:117600895:A:G	0	117600895	G	A
1	chr1:117601326:A:G	0	117601326	G	A
1	chr1:117601665:A:T	0	117601665	T	A
1	chr1:117601710:A:G	0	117601710	G	A
1	chr1:117602143:C:A	0	117602143	A	C
1	chr1:117603409:T:G	0	117603409	G	T
1	chr1:117604290:T:C	0	117604290	C	T
1	chr1:117605053:A:C	0	117605053	C	A
1	chr1:117605270:T:C	0	117605270	C	T
1	chr1:117605762:G:A	0	117605762	A	G
1	chr1:117607426:G:A	0	117607426	A	G
1	chr1:117607526:A:C	0	117607526	C	A
1	chr1:117609313:C:T	0	117609313	T	C
1	chr1:117609619:T:C	0	117609619	C	T
1	chr1:117610389:A:C	0	117610389	C	A
1	chr1:117610763:G:A	0	117610763	A	G
1	chr1:117611355:T:G	0	117611355	G	T
1	chr1:117611953:T:C	0	117611953	C	T
1	chr1:117612153:G:A	0	117612153	A	G
1	chr1:117612209:T:C	0	117612209	C	T
1	chr1:117612316:A:G	0	117612316	G	A
1	chr1:117612337:G:A	0	117612337	A	G
1	chr1:117612481:T:C	0	117612481	C	T
1	chr1:117612523:AAGTC:A	0	117612523	A	AAGTC
1	chr1:117612530:A:G	0	117612530	G	A
1	chr1:117612998:G:A	0	117612998	A	G
1	chr1:117613204:T:TTG	0	117613204	TTG	T
1	chr1:117613569:T:A	0	117613569	A	T
1	chr1:117613900:G:A	0	117613900	A	G
1	chr1:117614511:T:A	0	117614511	A	T
1	chr1:117614762:A:G	0	117614762	G	A
1	chr1:117614991:C:T	0	117614991	T	C
1	chr1:117615457:A:G	0	117615457	G	A
1	chr1:117615733:A:G	0	117615733	G	A
1	chr1:117615906:C:T	0	117615906	T	C
1	chr1:117615985:A:G	0	117615985	G	A
1	chr1:117615992:T:C	0	117615992	C	T
1	chr1:117616095:G:A	0	117616095	A	G
1	chr1:117616331:T:A	0	117616331	A	T
1	chr1:117616861:A:G	0	117616861	G	A
1	chr1:117617032:C:T	0	117617032	T	C
1	chr1:117617168:ATC:A	0	117617168	A	ATC
1	chr1:117617173:G:GTC	0	117617173	GTC	G
1	chr1:117618398:T:G	0	117618398	G	T
1	chr1:117618472:GTC:G	0	117618472	G	GTC
1	chr1:117619502:A:G	0	117619502	G	A
1	chr1:117619517:C:T	0	117619517	T	C
1	chr1:117619605:A:G	0	117619605	G	A
1	chr1:117619797:C:G	0	117619797	G	C
1	chr1:117620940:A:G	0	117620940	G	A
1	chr1:117621202:G:A	0	117621202	A	G
1	chr1:117622081:A:T	0	117622081	T	A
1	chr1:117622100:T:C	0	117622100	C	T
1	chr1:117622473:A:C	0	117622473	C	A
1	chr1:117622706:T:C	0	117622706	C	T
1	chr1:117622955:C:G	0	117622955	G	C
1	chr1:117623351:C:T	0	117623351	T	C
1	chr1:117623474:C:T	0	117623474	T	C
1	chr1:117624255:C:T	0	117624255	T	C
1	chr1:117624577:A:G	0	117624577	G	A
1	chr1:117625031:C:T	0	117625031	T	C
1	chr1:117626182:T:TC	0	117626182	TC	T
1	chr1:117626204:C:T	0	117626204	T	C
1	chr1:117626841:G:A	0	117626841	A	G
1	chr1:117628378:CATTT:C	0	117628378	C	CATTT
1	chr1:117628831:G:C	0	117628831	C	G
1	chr1:117629068:T:C	0	117629068	C	T
1	chr1:117629599:T:C	0	117629599	C	T
1	chr1:117629916:A:G	0	117629916	G	A
1	chr1:117630828:C:T	0	117630828	T	C
1	chr1:117630897:G:A	0	117630897	A	G
1	chr1:117631494:C:G	0	117631494	G	C
1	chr1:117631537:C:T	0	117631537	T	C
1	chr1:117631600:A:G	0	117631600	G	A
1	chr1:117632803:CCTCT:C	0	117632803	C	CCTCT
1	chr1:117635478:A:C	0	117635478	C	A
1	chr1:117636032:G:T	0	117636032	T	G
1	chr1:117637347:A:C	0	117637347	C	A
1	chr1:117638529:G:A	0	117638529	A	G
1	chr1:117639128:T:G	0	117639128	G	T
1	chr1:117639344:T:C	0	117639344	C	T
1	chr1:117639417:G:T	0	117639417	T	G
1	chr1:117640622:A:G	0	117640622	G	A
1	chr1:117641037:A:C	0	117641037	C	A
1	chr1:117642451:G:C	0	117642451	C	G
1	chr1:117642710:T:C	0	117642710	C	T
1	chr1:117642802:A:G	0	117642802	G	A
1	chr1:117643910:C:G	0	117643910	G	C
1	chr1:117644017:T:A	0	117644017	A	T
1	chr1:117644102:G:A	0	117644102	A	G
1	chr1:117644251:C:G	0	117644251	G	C
1	chr1:117644577:C:T	0	117644577	T	C
1	chr1:117645920:G:A	0	117645920	A	G
1	chr1:117646380:T:C	0	117646380	C	T
1	chr1:117646458:C:T	0	117646458	T	C
1	chr1:117646897:C:T	0	117646897	T	C
1	chr1:117647577:A:G	0	117647577	G	A
1	chr1:117647644:A:G	0	117647644	G	A
1	chr1:117648041:G:A	0	117648041	A	G
1	chr1:117648126:T:G	0	117648126	G	T
1	chr1:117649305:C:T	0	117649305	T	C
1	chr1:117649451:G:A	0	117649451	A	G
1	chr1:117649538:G:A	0	117649538	A	G
1	chr1:117649907:G:A	0	117649907	A	G
1	chr1:117650005:T:C	0	117650005	C	T
1	chr1:117650174:C:T	0	117650174	T	C
1	chr1:117650851:T:C	0	117650851	C	T
1	chr1:117651340:G:A	0	117651340	A	G
1	chr1:117651484:A:T	0	117651484	T	A
1	chr1:117651522:T:C	0	117651522	C	T
1	chr1:117651523:G:A	0	117651523	A	G
1	chr1:117652138:G:C	0	117652138	C	G
1	chr1:117652349:G:C	0	117652349	C	G
1	chr1:117652387:C:T	0	117652387	T	C
1	chr1:117652611:T:C	0	117652611	C	T
1	chr1:117652970:G:A	0	117652970	A	G
1	chr1:117653761:T:C	0	117653761	C	T
1	chr1:117653785:C:G	0	117653785	G	C
1	chr1:117655540:A:G	0	117655540	G	A
1	chr1:117657145:A:G	0	117657145	G	A
1	chr1:117657173:G:C	0	117657173	C	G
1	chr1:117657789:C:T	0	117657789	T	C
1	chr1:117658506:T:C	0	117658506	C	T
1	chr1:117660886:T:A	0	117660886	A	T
1	chr1:117661485:A:G	0	117661485	G	A
1	chr1:117662131:T:C	0	117662131	C	T
1	chr1:117662904:G:T	0	117662904	T	G
1	chr1:117663743:A:G	0	117663743	G	A
1	chr1:117665623:C:A	0	117665623	A	C
1	chr1:117666090:C:T	0	117666090	T	C
1	chr1:117667282:G:A	0	117667282	A	G
1	chr1:117668277:G:A	0	117668277	A	G
1	chr1:117668535:A:C	0	117668535	C	A
1	chr1:117670598:C:G	0	117670598	G	C
1	chr1:117671365:G:T	0	117671365	T	G
1	chr1:117671487:A:G	0	117671487	G	A
1	chr1:117671774:G:C	0	117671774	C	G
1	chr1:117672237:T:C	0	117672237	C	T
1	chr1:117672464:C:A	0	117672464	A	C
1	chr1:117672480:T:G	0	117672480	G	T
1	chr1:117673018:C:T	0	117673018	T	C
1	chr1:117674839:A:G	0	117674839	G	A
1	chr1:117674966:G:T	0	117674966	T	G
1	chr1:117676123:G:T	0	117676123	T	G
1	chr1:117676946:C:T	0	117676946	T	C
1	chr1:117677353:G:A	0	117677353	A	G
1	chr1:117677898:C:T	0	117677898	T	C
1	chr1:117678007:T:G	0	117678007	G	T
1	chr1:117678122:G:A	0	117678122	A	G
1	chr1:117678520:A:G	0	117678520	G	A
1	chr1:117678846:T:C	0	117678846	C	T
1	chr1:117679056:A:G	0	117679056	G	A
1	chr1:117679121:C:A	0	117679121	A	C
1	chr1:117679195:C:T	0	117679195	T	C
1	chr1:117679572:A:G	0	117679572	G	A
1	chr1:117679892:A:G	0	117679892	G	A
1	chr1:117680106:T:C	0	117680106	C	T
1	chr1:117680538:A:G	0	117680538	G	A
1	chr1:117680653:T:C	0	117680653	C	T
1	chr1:117680691:A:G	0	117680691	G	A
1	chr1:117680821:C:T	0	117680821	T	C
1	chr1:117680881:C:T	0	117680881	T	C
1	chr1:117681071:A:G	0	117681071	G	A
1	chr1:117681133:C:T	0	117681133	T	C
1	chr1:117681289:G:A	0	117681289	A	G
1	chr1:117681362:G:A	0	117681362	A	G
1	chr1:117681588:G:A	0	117681588	A	G
1	chr1:117681768:C:T	0	117681768	T	C
1	chr1:117681976:T:C	0	117681976	C	T
1	chr1:117682216:CA:C	0	117682216	C	CA
1	chr1:117682274:T:C	0	117682274	C	T
1	chr1:117682408:C:T	0	117682408	T	C
1	chr1:117682488:A:G	0	117682488	G	A
1	chr1:117682686:C:G	0	117682686	G	C
1	chr1:117682729:C:A	0	117682729	A	C
1	chr1:117682846:G:A	0	117682846	A	G
1	chr1:117683059:T:C	0	117683059	C	T
1	chr1:117683080:T:G	0	117683080	G	T
1	chr1:117683472:A:G	0	117683472	G	A
1	chr1:117683504:T:G	0	117683504	G	T
1	chr1:117683625:C:G	0	117683625	G	C
1	chr1:117683747:C:T	0	117683747	T	C
1	chr1:117683896:C:T	0	117683896	T	C
1	chr1:117684664:TTTAGGTTAA:T	0	117684664	T	TTTAGGTTAA
1	chr1:117685102:A:G	0	117685102	G	A
1	chr1:117685439:A:G	0	117685439	G	A
1	chr1:117686814:T:C	0	117686814	C	T
1	chr1:117687599:T:C	0	117687599	C	T
1	chr1:117687604:C:T	0	117687604	T	C
1	chr1:117687758:C:T	0	117687758	T	C
1	chr1:117687844:T:C	0	117687844	C	T
1	chr1:117690460:A:T	0	117690460	T	A
1	chr1:117691224:C:T	0	117691224	T	C
1	chr1:117692378:A:C	0	117692378	C	A
1	chr1:117693010:C:T	0	117693010	T	C
1	chr1:117694118:T:G	0	117694118	G	T
1	chr1:117694930:T:C	0	117694930	C	T
1	chr1:117695861:G:A	0	117695861	A	G
1	chr1:117696717:T:C	0	117696717	C	T
1	chr1:117700097:A:G	0	117700097	G	A
1	chr1:117700242:A:G	0	117700242	G	A
1	chr1:117703024:C:G	0	117703024	G	C
1	chr1:117704770:G:A	0	117704770	A	G
1	chr1:117706419:C:T	0	117706419	T	C
1	chr1:117708553:A:C	0	117708553	C	A
1	chr1:117709635:G:A	0	117709635	A	G
1	chr1:117710673:C:T	0	117710673	T	C
1	chr1:117710713:A:T	0	117710713	T	A
1	chr1:117711587:A:G	0	117711587	G	A
1	chr1:117712420:A:G	0	117712420	G	A
1	chr1:117712436:A:G	0	117712436	G	A
1	chr1:117713724:C:T	0	117713724	T	C
1	chr1:117715704:C:G	0	117715704	G	C
1	chr1:117719106:A:C	0	117719106	C	A
1	chr1:117719268:A:T	0	117719268	T	A
1	chr1:117719371:A:C	0	117719371	C	A
1	chr1:117720536:G:A	0	117720536	A	G
1	chr1:117720847:G:A	0	117720847	A	G
1	chr1:117722224:A:C	0	117722224	C	A
1	chr1:117723573:G:A	0	117723573	A	G
1	chr1:117723640:C:A	0	117723640	A	C
1	chr1:117725312:A:G	0	117725312	G	A
1	chr1:117725560:A:C	0	117725560	C	A
1	chr1:117726264:A:G	0	117726264	G	A
1	chr1:117726392:T:C	0	117726392	C	T
1	chr1:117728358:C:T	0	117728358	T	C
1	chr1:117728471:C:T	0	117728471	T	C
1	chr1:117728799:A:C	0	117728799	C	A
1	chr1:117729359:C:T	0	117729359	T	C
1	chr1:117729779:C:T	0	117729779	T	C
1	chr1:117730236:G:GGT	0	117730236	GGT	G
1	chr1:117733530:A:G	0	117733530	G	A
1	chr1:117733913:G:A	0	117733913	A	G
1	chr1:117734630:C:T	0	117734630	T	C
1	chr1:117734901:T:C	0	117734901	C	T
1	chr1:117735427:C:T	0	117735427	T	C
1	chr1:117735653:T:C	0	117735653	C	T
1	chr1:117736851:C:G	0	117736851	G	C
1	chr1:117737537:A:T	0	117737537	T	A
1	chr1:117737840:C:T	0	117737840	T	C
1	chr1:117738989:G:A	0	117738989	A	G
1	chr1:117739272:G:A	0	117739272	A	G
1	chr1:117739861:G:T	0	117739861	T	G
1	chr1:117740053:A:G	0	117740053	G	A
1	chr1:117740440:A:G	0	117740440	G	A
1	chr1:117740473:TG:T	0	117740473	T	TG
1	chr1:117741660:C:T	0	117741660	T	C
1	chr1:117741725:T:C	0	117741725	C	T
1	chr1:117742607:A:T	0	117742607	T	A
1	chr1:117742654:G:A	0	117742654	A	G
1	chr1:117742851:G:T	0	117742851	T	G
1	chr1:117742930:A:T	0	117742930	T	A
1	chr1:117744025:G:A	0	117744025	A	G
1	chr1:117744937:C:T	0	117744937	T	C
1	chr1:117745544:A:G	0	117745544	G	A
1	chr1:117745855:A:T	0	117745855	T	A
1	chr1:117746133:T:G	0	117746133	G	T
1	chr1:117746281:G:A	0	117746281	A	G
1	chr1:117746709:G:T	0	117746709	T	G
1	chr1:117746865:G:A	0	117746865	A	G
1	chr1:117747239:C:T	0	117747239	T	C
1	chr1:117747581:C:T	0	117747581	T	C
1	chr1:117748685:G:A	0	117748685	A	G
1	chr1:117748910:G:A	0	117748910	A	G
1	chr1:117748943:C:T	0	117748943	T	C
1	chr1:117748952:C:T	0	117748952	T	C
1	chr1:117749374:T:C	0	117749374	C	T
1	chr1:117749554:C:T	0	117749554	T	C
1	chr1:117750120:C:T	0	117750120	T	C
1	chr1:117750471:A:G	0	117750471	G	A
1	chr1:117750944:G:A	0	117750944	A	G
1	chr1:117751059:C:T	0	117751059	T	C
1	chr1:117752190:T:C	0	117752190	C	T
1	chr1:117753159:G:A	0	117753159	A	G
1	chr1:117753303:G:A	0	117753303	A	G
1	chr1:117753937:G:A	0	117753937	A	G
1	chr1:117754016:G:T	0	117754016	T	G
1	chr1:117754073:A:G	0	117754073	G	A
1	chr1:117754349:T:C	0	117754349	C	T
1	chr1:117754571:T:C	0	117754571	C	T
1	chr1:117756292:A:T	0	117756292	T	A
1	chr1:117757728:A:G	0	117757728	G	A
1	chr1:117757777:C:G	0	117757777	G	C
1	chr1:117758128:T:C	0	117758128	C	T
1	chr1:117758657:T:C	0	117758657	C	T
1	chr1:117758807:T:C	0	117758807	C	T
1	chr1:117758953:T:A	0	117758953	A	T
1	chr1:117759750:C:T	0	117759750	T	C
1	chr1:117760048:G:A	0	117760048	A	G
1	chr1:117761171:A:G	0	117761171	G	A
1	chr1:117761745:A:G	0	117761745	G	A
1	chr1:117762918:A:G	0	117762918	G	A
1	chr1:117763552:A:G	0	117763552	G	A
1	chr1:117763834:T:C	0	117763834	C	T
1	chr1:117764482:A:G	0	117764482	G	A
1	chr1:117764804:C:T	0	117764804	T	C
1	chr1:117764832:T:C	0	117764832	C	T
1	chr1:117765645:T:C	0	117765645	C	T
1	chr1:117767503:G:C	0	117767503	C	G
1	chr1:117768382:T:G	0	117768382	G	T
1	chr1:117768424:T:C	0	117768424	C	T
1	chr1:117771462:A:G	0	117771462	G	A
1	chr1:117772076:T:TG	0	117772076	TG	T
1	chr1:117772294:C:T	0	117772294	T	C
1	chr1:117772329:C:T	0	117772329	T	C
1	chr1:117772340:C:T	0	117772340	T	C
1	chr1:117773146:C:T	0	117773146	T	C
1	chr1:117774331:C:T	0	117774331	T	C
1	chr1:117775484:CTTAAAA:C	0	117775484	C	CTTAAAA
1	chr1:117775830:T:C	0	117775830	C	T
1	chr1:117776028:C:T	0	117776028	T	C
1	chr1:117777368:A:G	0	117777368	G	A
1	chr1:117778170:G:A	0	117778170	A	G
1	chr1:117778497:T:C	0	117778497	C	T
1	chr1:117778781:G:A	0	117778781	A	G
1	chr1:117779649:A:G	0	117779649	G	A
1	chr1:117780660:T:C	0	117780660	C	T
1	chr1:117781978:T:C	0	117781978	C	T
1	chr1:117782356:G:A	0	117782356	A	G
1	chr1:117784131:A:G	0	117784131	G	A
1	chr1:117784282:G:A	0	117784282	A	G
1	chr1:117784965:T:C	0	117784965	C	T
1	chr1:117785193:T:A	0	117785193	A	T
1	chr1:117786034:G:A	0	117786034	A	G
1	chr1:117786587:A:C	0	117786587	C	A
1	chr1:117786754:C:T	0	117786754	T	C
1	chr1:117787010:C:G	0	117787010	G	C
1	chr1:117787248:T:C	0	117787248	C	T
1	chr1:117787459:A:C	0	117787459	C	A
1	chr1:117787461:A:G	0	117787461	G	A
1	chr1:117787982:C:T	0	117787982	T	C
1	chr1:117789336:C:T	0	117789336	T	C
1	chr1:117789569:C:T	0	117789569	T	C
1	chr1:117789968:A:T	0	117789968	T	A
1	chr1:117790454:C:T	0	117790454	T	C
1	chr1:117790966:A:G	0	117790966	G	A
1	chr1:117792827:G:C	0	117792827	C	G
1	chr1:117792854:A:C	0	117792854	C	A
1	chr1:117793110:T:C	0	117793110	C	T
1	chr1:117793423:G:T	0	117793423	T	G
1	chr1:117793596:T:G	0	117793596	G	T
1	chr1:117794517:C:T	0	117794517	T	C
1	chr1:117794534:T:C	0	117794534	C	T
1	chr1:117794584:C:T	0	117794584	T	C
1	chr1:117794852:C:G	0	117794852	G	C
1	chr1:117795579:T:C	0	117795579	C	T
1	chr1:117795585:C:T	0	117795585	T	C
1	chr1:117795623:G:T	0	117795623	T	G
1	chr1:117795822:G:A	0	117795822	A	G
1	chr1:117795831:T:C	0	117795831	C	T
1	chr1:117795936:A:G	0	117795936	G	A
1	chr1:117795949:T:C	0	117795949	C	T
1	chr1:117795958:A:G	0	117795958	G	A
1	chr1:117796206:C:T	0	117796206	T	C
1	chr1:117796498:T:A	0	117796498	A	T
1	chr1:117796727:C:T	0	117796727	T	C
1	chr1:117797314:T:C	0	117797314	C	T
1	chr1:117797385:G:T	0	117797385	T	G
1	chr1:117798336:C:A	0	117798336	A	C
1	chr1:117799369:G:C	0	117799369	C	G
1	chr1:117800188:C:T	0	117800188	T	C
1	chr1:117801372:G:A	0	117801372	A	G
1	chr1:117802178:T:C	0	117802178	C	T
1	chr1:117802276:A:G	0	117802276	G	A
1	chr1:117803597:C:T	0	117803597	T	C
1	chr1:117803932:C:T	0	117803932	T	C
1	chr1:117804312:ATGT:A	0	117804312	A	ATGT
1	chr1:117804444:T:C	0	117804444	C	T
1	chr1:117804967:G:A	0	117804967	A	G
1	chr1:117805151:C:G	0	117805151	G	C
1	chr1:117805260:T:G	0	117805260	G	T
1	chr1:117805364:T:G	0	117805364	G	T
1	chr1:117805463:T:C	0	117805463	C	T
1	chr1:117806012:A:G	0	117806012	G	A
1	chr1:117806138:G:C	0	117806138	C	G
1	chr1:117806146:A:C	0	117806146	C	A
1	chr1:117806400:A:G	0	117806400	G	A
1	chr1:117807457:C:A	0	117807457	A	C
1	chr1:117807507:A:G	0	117807507	G	A
1	chr1:117807606:AG:A	0	117807606	A	AG
1	chr1:117807745:G:A	0	117807745	A	G
1	chr1:117807857:C:T	0	117807857	T	C
1	chr1:117808932:G:A	0	117808932	A	G
1	chr1:117809086:T:C	0	117809086	C	T
1	chr1:117809091:G:C	0	117809091	C	G
1	chr1:117809281:A:C	0	117809281	C	A
1	chr1:117809715:A:G	0	117809715	G	A
1	chr1:117809882:G:A	0	117809882	A	G
1	chr1:117809891:G:A	0	117809891	A	G
1	chr1:117810170:T:C	0	117810170	C	T
1	chr1:117810512:A:G	0	117810512	G	A
1	chr1:117810616:C:T	0	117810616	T	C
1	chr1:117810753:G:A	0	117810753	A	G
1	chr1:117811270:A:G	0	117811270	G	A
1	chr1:117811665:C:A	0	117811665	A	C
1	chr1:117812202:C:T	0	117812202	T	C
1	chr1:117812311:C:T	0	117812311	T	C
1	chr1:117812571:G:A	0	117812571	A	G
1	chr1:117812617:C:T	0	117812617	T	C
1	chr1:117812775:A:C	0	117812775	C	A
1	chr1:117812790:G:T	0	117812790	T	G
1	chr1:117812927:C:G	0	117812927	G	C
1	chr1:117813107:G:A	0	117813107	A	G
1	chr1:117813194:G:A	0	117813194	A	G
1	chr1:117813629:C:A	0	117813629	A	C
1	chr1:117813792:A:G	0	117813792	G	A
1	chr1:117813973:T:C	0	117813973	C	T
1	chr1:117814239:AG:A	0	117814239	A	AG
1	chr1:117814500:A:T	0	117814500	T	A
1	chr1:117814761:A:G	0	117814761	G	A
1	chr1:117814978:C:T	0	117814978	T	C
1	chr1:117815254:G:A	0	117815254	A	G
1	chr1:117815606:T:C	0	117815606	C	T
1	chr1:117815623:G:A	0	117815623	A	G
1	chr1:117815697:T:A	0	117815697	A	T
1	chr1:117815919:G:A	0	117815919	A	G
1	chr1:117815947:C:T	0	117815947	T	C
1	chr1:117816006:G:A	0	117816006	A	G
1	chr1:117816552:C:G	0	117816552	G	C
1	chr1:117816743:G:A	0	117816743	A	G
1	chr1:117816771:T:C	0	117816771	C	T
1	chr1:117816779:G:A	0	117816779	A	G
1	chr1:117816828:C:T	0	117816828	T	C
1	chr1:117817333:G:A	0	117817333	A	G
1	chr1:117817604:T:C	0	117817604	C	T
1	chr1:117817990:C:G	0	117817990	G	C
1	chr1:117818288:T:C	0	117818288	C	T
1	chr1:117818646:AC:A	0	117818646	A	AC
1	chr1:117818663:C:G	0	117818663	G	C
1	chr1:117819677:C:T	0	117819677	T	C
1	chr1:117820163:G:T	0	117820163	T	G
1	chr1:117820468:A:C	0	117820468	C	A
1	chr1:117820512:T:C	0	117820512	C	T
1	chr1:117820601:G:A	0	117820601	A	G
1	chr1:117820636:G:A	0	117820636	A	G
1	chr1:117820808:G:A	0	117820808	A	G
1	chr1:117820986:T:C	0	117820986	C	T
1	chr1:117821104:G:T	0	117821104	T	G
1	chr1:117821360:T:G	0	117821360	G	T
1	chr1:117821413:T:C	0	117821413	C	T
1	chr1:117821442:T:G	0	117821442	G	T
1	chr1:117821510:C:T	0	117821510	T	C
1	chr1:117821561:T:C	0	117821561	C	T
1	chr1:117822249:C:T	0	117822249	T	C
1	chr1:117822399:C:T	0	117822399	T	C
1	chr1:117822483:A:G	0	117822483	G	A
1	chr1:117822522:T:C	0	117822522	C	T
1	chr1:117822868:TA:T	0	117822868	T	TA
1	chr1:117823138:A:C	0	117823138	C	A
1	chr1:117823252:T:C	0	117823252	C	T
1	chr1:117823664:C:T	0	117823664	T	C
1	chr1:117824135:T:A	0	117824135	A	T
1	chr1:117824679:T:C	0	117824679	C	T
1	chr1:117825035:G:A	0	117825035	A	G
1	chr1:117825427:A:G	0	117825427	G	A
1	chr1:117825850:T:C	0	117825850	C	T
1	chr1:117826319:G:A	0	117826319	A	G
1	chr1:117826962:A:G	0	117826962	G	A
1	chr1:117827211:T:G	0	117827211	G	T
1	chr1:117827437:C:T	0	117827437	T	C
1	chr1:117828995:A:T	0	117828995	T	A
1	chr1:117829059:G:C	0	117829059	C	G
1	chr1:117829666:A:G	0	117829666	G	A
1	chr1:117830210:T:C	0	117830210	C	T
1	chr1:117830508:C:T	0	117830508	T	C
1	chr1:117830873:C:T	0	117830873	T	C
1	chr1:117831593:T:C	0	117831593	C	T
1	chr1:117831809:C:T	0	117831809	T	C
1	chr1:117831835:T:C	0	117831835	C	T
1	chr1:117831875:A:G	0	117831875	G	A
1	chr1:117832046:A:T	0	117832046	T	A
1	chr1:117834930:G:A	0	117834930	A	G
1	chr1:117835279:C:T	0	117835279	T	C
1	chr1:117836153:G:A	0	117836153	A	G
1	chr1:117837364:T:C	0	117837364	C	T
1	chr1:117838227:G:T	0	117838227	T	G
1	chr1:117838261:G:A	0	117838261	A	G
1	chr1:117838535:A:T	0	117838535	T	A
1	chr1:117838771:T:C	0	117838771	C	T
1	chr1:117839368:G:T	0	117839368	T	G
1	chr1:117840076:A:G	0	117840076	G	A
1	chr1:117841146:C:A	0	117841146	A	C
1	chr1:117842584:G:C	0	117842584	C	G
1	chr1:117842684:T:C	0	117842684	C	T
1	chr1:117842725:T:C	0	117842725	C	T
1	chr1:117842965:C:T	0	117842965	T	C
1	chr1:117843175:C:A	0	117843175	A	C
1	chr1:117843884:T:C	0	117843884	C	T
1	chr1:117844893:G:A	0	117844893	A	G
1	chr1:117844942:T:C	0	117844942	C	T
1	chr1:117845309:T:C	0	117845309	C	T
1	chr1:117845690:A:T	0	117845690	T	A
1	chr1:117845946:C:T	0	117845946	T	C
1	chr1:117846753:C:T	0	117846753	T	C
1	chr1:117846979:T:C	0	117846979	C	T
1	chr1:117847128:C:A	0	117847128	A	C
1	chr1:117847573:GT:G	0	117847573	G	GT
1	chr1:117847952:TC:T	0	117847952	T	TC
1	chr1:117848349:T:C	0	117848349	C	T
1	chr1:117848398:T:C	0	117848398	C	T
1	chr1:117848897:A:G	0	117848897	G	A
1	chr1:117849354:C:T	0	117849354	T	C
1	chr1:117850340:G:A	0	117850340	A	G
1	chr1:117850490:A:G	0	117850490	G	A
1	chr1:117851084:A:G	0	117851084	G	A
1	chr1:117851441:G:A	0	117851441	A	G
1	chr1:117851580:G:GA	0	117851580	GA	G
1	chr1:117852151:C:T	0	117852151	T	C
1	chr1:117852272:A:G	0	117852272	G	A
1	chr1:117852796:G:A	0	117852796	A	G
1	chr1:117853195:A:C	0	117853195	C	A
1	chr1:117853441:C:A	0	117853441	A	C
1	chr1:117853582:T:C	0	117853582	C	T
1	chr1:117854113:C:T	0	117854113	T	C
1	chr1:117854199:A:G	0	117854199	G	A
1	chr1:117854244:AT:A	0	117854244	A	AT
1	chr1:117854424:C:T	0	117854424	T	C
1	chr1:117854433:A:G	0	117854433	G	A
1	chr1:117854625:C:T	0	117854625	T	C
1	chr1:117854651:AG:A	0	117854651	A	AG
1	chr1:117854676:T:C	0	117854676	C	T
1	chr1:117855096:G:T	0	117855096	T	G
1	chr1:117855289:CA:C	0	117855289	C	CA
1	chr1:117855515:GAAGA:G	0	117855515	G	GAAGA
1	chr1:117857366:T:C	0	117857366	C	T
1	chr1:117857414:A:G	0	117857414	G	A
1	chr1:117857986:G:A	0	117857986	A	G
1	chr1:117858425:T:C	0	117858425	C	T
1	chr1:117858869:C:T	0	117858869	T	C
1	chr1:117859000:T:C	0	117859000	C	T
1	chr1:117859101:C:A	0	117859101	A	C
1	chr1:117859375:T:C	0	117859375	C	T
1	chr1:117860003:A:G	0	117860003	G	A
1	chr1:117860158:T:C	0	117860158	C	T
1	chr1:117861104:A:G	0	117861104	G	A
1	chr1:117861318:G:T	0	117861318	T	G
1	chr1:117861810:A:G	0	117861810	G	A
1	chr1:117862133:AC:A	0	117862133	A	AC
1	chr1:117862611:G:A	0	117862611	A	G
1	chr1:117862704:A:G	0	117862704	G	A
1	chr1:117862795:T:C	0	117862795	C	T
1	chr1:117863308:T:A	0	117863308	A	T
1	chr1:117863575:A:G	0	117863575	G	A
1	chr1:117863586:A:C	0	117863586	C	A
1	chr1:117864416:G:A	0	117864416	A	G
1	chr1:117864878:C:T	0	117864878	T	C
1	chr1:117864922:C:T	0	117864922	T	C
1	chr1:117865004:A:G	0	117865004	G	A
1	chr1:117865653:A:C	0	117865653	C	A
1	chr1:117865835:T:C	0	117865835	C	T
1	chr1:117866437:CT:C	0	117866437	C	CT
1	chr1:117866624:T:C	0	117866624	C	T
1	chr1:117866880:AG:A	0	117866880	A	AG
1	chr1:117867024:T:A	0	117867024	A	T
1	chr1:117867463:A:C	0	117867463	C	A
1	chr1:117867688:T:C	0	117867688	C	T
1	chr1:117868537:T:C	0	117868537	C	T
1	chr1:117868945:T:C	0	117868945	C	T
1	chr1:117869176:T:C	0	117869176	C	T
1	chr1:117869901:A:C	0	117869901	C	A
1	chr1:117869942:G:A	0	117869942	A	G
1	chr1:117871238:G:A	0	117871238	A	G
1	chr1:117872147:C:T	0	117872147	T	C
1	chr1:117873350:T:C	0	117873350	C	T
1	chr1:117874861:A:G	0	117874861	G	A
1	chr1:117875659:G:A	0	117875659	A	G
1	chr1:117876317:T:C	0	117876317	C	T
1	chr1:117877844:A:G	0	117877844	G	A
1	chr1:117877924:G:A	0	117877924	A	G
1	chr1:117878487:C:T	0	117878487	T	C
1	chr1:117879950:G:T	0	117879950	T	G
1	chr1:117880333:C:T	0	117880333	T	C
1	chr1:117880929:C:G	0	117880929	G	C
1	chr1:117881647:C:T	0	117881647	T	C
1	chr1:117881996:A:G	0	117881996	G	A
1	chr1:117882712:C:G	0	117882712	G	C
1	chr1:117883041:T:C	0	117883041	C	T
1	chr1:117883775:T:C	0	117883775	C	T
1	chr1:117884199:C:G	0	117884199	G	C
1	chr1:117886816:G:GACA	0	117886816	GACA	G
1	chr1:117887287:C:A	0	117887287	A	C
1	chr1:117888784:A:G	0	117888784	G	A
1	chr1:117888967:A:G	0	117888967	G	A
1	chr1:117888980:T:C	0	117888980	C	T
1	chr1:117891784:T:TA	0	117891784	TA	T
1	chr1:117891942:T:G	0	117891942	G	T
1	chr1:117892193:T:G	0	117892193	G	T
1	chr1:117892337:T:C	0	117892337	C	T
1	chr1:117893107:T:C	0	117893107	C	T
1	chr1:117893958:A:T	0	117893958	T	A
1	chr1:117895806:G:A	0	117895806	A	G
1	chr1:117897373:T:C	0	117897373	C	T
1	chr1:117901864:C:A	0	117901864	A	C
1	chr1:117902974:A:C	0	117902974	C	A
1	chr1:117903543:T:C	0	117903543	C	T
1	chr1:117904314:T:C	0	117904314	C	T
1	chr1:117906022:A:G	0	117906022	G	A
1	chr1:117906593:G:A	0	117906593	A	G
1	chr1:117907255:C:T	0	117907255	T	C
1	chr1:117907504:C:T	0	117907504	T	C
1	chr1:117908548:C:T	0	117908548	T	C
1	chr1:117909432:T:C	0	117909432	C	T
1	chr1:117909612:A:T	0	117909612	T	A
1	chr1:117909795:C:T	0	117909795	T	C
1	chr1:117909965:T:C	0	117909965	C	T
1	chr1:117910775:T:C	0	117910775	C	T
1	chr1:117911642:C:T	0	117911642	T	C
1	chr1:117913132:C:T	0	117913132	T	C
1	chr1:117915840:T:C	0	117915840	C	T
1	chr1:117916123:G:A	0	117916123	A	G
1	chr1:117916359:A:T	0	117916359	T	A
1	chr1:117921344:T:C	0	117921344	C	T
1	chr1:117922446:A:G	0	117922446	G	A
1	chr1:117922803:T:C	0	117922803	C	T
1	chr1:117925016:G:A	0	117925016	A	G
1	chr1:117925652:G:A	0	117925652	A	G
1	chr1:117925888:C:T	0	117925888	T	C
1	chr1:117926174:C:T	0	117926174	T	C
1	chr1:117926220:A:G	0	117926220	G	A
1	chr1:117927529:A:C	0	117927529	C	A
1	chr1:117927662:T:G	0	117927662	G	T
1	chr1:117928415:T:C	0	117928415	C	T
1	chr1:117928589:C:T	0	117928589	T	C
1	chr1:117929801:T:C	0	117929801	C	T
1	chr1:117930416:G:C	0	117930416	C	G
1	chr1:117930706:G:A	0	117930706	A	G
1	chr1:117931135:G:A	0	117931135	A	G
1	chr1:117931408:A:G	0	117931408	G	A
1	chr1:117931602:A:C	0	117931602	C	A
1	chr1:117931918:TG:T	0	117931918	T	TG
1	chr1:117932109:A:G	0	117932109	G	A
1	chr1:117932229:G:C	0	117932229	C	G
1	chr1:117932991:T:A	0	117932991	A	T
1	chr1:117933182:C:T	0	117933182	T	C
1	chr1:117933590:T:TTG	0	117933590	TTG	T
1	chr1:117933921:T:A	0	117933921	A	T
1	chr1:117935953:A:G	0	117935953	G	A
1	chr1:117935964:T:A	0	117935964	A	T
1	chr1:117936101:T:C	0	117936101	C	T
1	chr1:117936297:C:T	0	117936297	T	C
1	chr1:117936299:G:A	0	117936299	A	G
1	chr1:117937126:G:A	0	117937126	A	G
1	chr1:117937548:G:A	0	117937548	A	G
1	chr1:117937639:C:A	0	117937639	A	C
1	chr1:117937968:T:C	0	117937968	C	T
1	chr1:117938653:G:C	0	117938653	C	G
1	chr1:117938958:T:C	0	117938958	C	T
1	chr1:117939526:C:T	0	117939526	T	C
1	chr1:117940174:A:G	0	117940174	G	A
1	chr1:117940208:G:C	0	117940208	C	G
1	chr1:117941474:T:C	0	117941474	C	T
1	chr1:117943868:AAC:A	0	117943868	A	AAC
1	chr1:117944758:T:C	0	117944758	C	T
1	chr1:117945061:G:C	0	117945061	C	G
1	chr1:117945518:G:T	0	117945518	T	G
1	chr1:117945719:T:G	0	117945719	G	T
1	chr1:117946857:C:T	0	117946857	T	C
1	chr1:117947785:A:G	0	117947785	G	A
1	chr1:117947902:C:G	0	117947902	G	C
1	chr1:117948479:G:A	0	117948479	A	G
1	chr1:117949330:C:G	0	117949330	G	C
1	chr1:117949429:T:C	0	117949429	C	T
1	chr1:117949904:G:A	0	117949904	A	G
1	chr1:117951643:T:C	0	117951643	C	T
1	chr1:117953817:T:C	0	117953817	C	T
1	chr1:117955674:G:A	0	117955674	A	G
1	chr1:117956431:T:G	0	117956431	G	T
1	chr1:117956663:TACAAAATTA:T	0	117956663	T	TACAAAATTA
1	chr1:117959933:G:C	0	117959933	C	G
1	chr1:117960212:C:T	0	117960212	T	C
1	chr1:117960228:C:T	0	117960228	T	C
1	chr1:117961207:C:T	0	117961207	T	C
1	chr1:117962020:C:T	0	117962020	T	C
1	chr1:117962195:A:G	0	117962195	G	A
1	chr1:117963750:T:A	0	117963750	A	T
1	chr1:117964994:G:A	0	117964994	A	G
1	chr1:117965270:T:C	0	117965270	C	T
1	chr1:117965741:G:A	0	117965741	A	G
1	chr1:117966661:G:T	0	117966661	T	G
1	chr1:117967237:T:G	0	117967237	G	T
1	chr1:117967377:G:A	0	117967377	A	G
1	chr1:117967663:T:TC	0	117967663	TC	T
1	chr1:117968161:G:A	0	117968161	A	G
1	chr1:117969362:A:C	0	117969362	C	A
1	chr1:117970703:G:A	0	117970703	A	G
1	chr1:117970861:C:T	0	117970861	T	C
1	chr1:117971553:CTT:C	0	117971553	C	CTT
1	chr1:117971626:AATG:A	0	117971626	A	AATG
1	chr1:117973362:AAAAT:A	0	117973362	A	AAAAT
1	chr1:117973459:A:T	0	117973459	T	A
1	chr1:117973631:A:G	0	117973631	G	A
1	chr1:117973904:G:C	0	117973904	C	G
1	chr1:117973945:T:G	0	117973945	G	T
1	chr1:117974572:T:G	0	117974572	G	T
1	chr1:117976636:C:T	0	117976636	T	C
1	chr1:117977419:C:T	0	117977419	T	C
1	chr1:117978727:C:T	0	117978727	T	C
1	chr1:117979067:G:C	0	117979067	C	G
1	chr1:117979922:G:A	0	117979922	A	G
1	chr1:117981747:G:A	0	117981747	A	G
1	chr1:117982040:G:T	0	117982040	T	G
1	chr1:117983969:G:A	0	117983969	A	G
1	chr1:117985694:C:G	0	117985694	G	C
1	chr1:117986249:C:T	0	117986249	T	C
1	chr1:117986576:G:T	0	117986576	T	G
1	chr1:117987442:T:C	0	117987442	C	T
1	chr1:117987473:C:G	0	117987473	G	C
1	chr1:117987501:C:T	0	117987501	T	C
1	chr1:117987586:T:A	0	117987586	A	T
1	chr1:117988173:C:T	0	117988173	T	C
1	chr1:117989214:G:A	0	117989214	A	G
1	chr1:117989357:C:T	0	117989357	T	C
1	chr1:117989483:G:T	0	117989483	T	G
1	chr1:117990271:C:T	0	117990271	T	C
1	chr1:117990326:C:T	0	117990326	T	C
1	chr1:117990367:C:T	0	117990367	T	C
1	chr1:117991775:G:A	0	117991775	A	G
1	chr1:117992110:G:A	0	117992110	A	G
1	chr1:117992353:T:C	0	117992353	C	T
1	chr1:117993109:C:T	0	117993109	T	C
1	chr1:117993795:C:T	0	117993795	T	C
1	chr1:117993962:G:A	0	117993962	A	G
1	chr1:117994927:T:G	0	117994927	G	T
1	chr1:117995455:T:C	0	117995455	C	T
1	chr1:117995926:G:C	0	117995926	C	G
1	chr1:117997019:T:C	0	117997019	C	T
1	chr1:117997122:G:A	0	117997122	A	G
1	chr1:117997351:T:C	0	117997351	C	T
1	chr1:117997946:G:A	0	117997946	A	G
1	chr1:117997948:G:A	0	117997948	A	G
1	chr1:117998266:T:C	0	117998266	C	T
1	chr1:117999022:G:A	0	117999022	A	G
1	chr1:117999125:C:T	0	117999125	T	C
1	chr1:118000805:C:T	0	118000805	T	C
1	chr1:118000998:T:C	0	118000998	C	T
1	chr1:118001187:G:A	0	118001187	A	G
1	chr1:118001653:T:G	0	118001653	G	T
1	chr1:118002213:A:T	0	118002213	T	A
1	chr1:118002524:A:G	0	118002524	G	A
1	chr1:118002688:C:T	0	118002688	T	C
1	chr1:118002824:C:T	0	118002824	T	C
1	chr1:118003991:A:G	0	118003991	G	A
1	chr1:118004129:C:T	0	118004129	T	C
1	chr1:118004354:T:C	0	118004354	C	T
1	chr1:118004457:T:C	0	118004457	C	T
1	chr1:118004602:C:T	0	118004602	T	C
1	chr1:118004810:G:A	0	118004810	A	G
1	chr1:118004833:T:C	0	118004833	C	T
1	chr1:118006106:C:T	0	118006106	T	C
1	chr1:118006494:G:A	0	118006494	A	G
1	chr1:118007099:T:G	0	118007099	G	T
1	chr1:118007821:C:T	0	118007821	T	C
1	chr1:118007929:G:GA	0	118007929	GA	G
1	chr1:118007932:T:G	0	118007932	G	T
1	chr1:118008569:A:C	0	118008569	C	A
1	chr1:118008986:C:T	0	118008986	T	C
1	chr1:118009722:T:C	0	118009722	C	T
1	chr1:118010275:CAACCGT:C	0	118010275	C	CAACCGT
1	chr1:118010624:T:C	0	118010624	C	T
1	chr1:118010779:C:G	0	118010779	G	C
1	chr1:118010873:G:A	0	118010873	A	G
1	chr1:118011327:C:T	0	118011327	T	C
1	chr1:118011375:G:A	0	118011375	A	G
1	chr1:118011652:G:A	0	118011652	A	G
1	chr1:118012883:A:G	0	118012883	G	A
1	chr1:118013410:T:C	0	118013410	C	T
1	chr1:118013679:C:T	0	118013679	T	C
1	chr1:118017424:G:A	0	118017424	A	G
1	chr1:118018193:C:T	0	118018193	T	C
1	chr1:118018260:G:A	0	118018260	A	G
1	chr1:118018346:C:T	0	118018346	T	C
1	chr1:118018930:G:C	0	118018930	C	G
1	chr1:118018931:T:A	0	118018931	A	T
1	chr1:118019471:A:T	0	118019471	T	A
1	chr1:118020271:C:A	0	118020271	A	C
1	chr1:118021583:T:A	0	118021583	A	T
1	chr1:118022048:G:T	0	118022048	T	G
1	chr1:118022432:A:AAAAC	0	118022432	AAAAC	A
1	chr1:118023330:G:A	0	118023330	A	G
1	chr1:118024694:T:C	0	118024694	C	T
1	chr1:118025031:T:C	0	118025031	C	T
1	chr1:118028466:C:A	0	118028466	A	C
1	chr1:118029755:A:G	0	118029755	G	A
1	chr1:118030676:A:G	0	118030676	G	A
1	chr1:118032554:C:G	0	118032554	G	C
1	chr1:118033134:T:C	0	118033134	C	T
1	chr1:118034004:A:T	0	118034004	T	A
1	chr1:118035091:A:G	0	118035091	G	A
1	chr1:118036319:C:T	0	118036319	T	C
1	chr1:118038756:C:T	0	118038756	T	C
1	chr1:118038994:A:G	0	118038994	G	A
1	chr1:118039013:G:A	0	118039013	A	G
1	chr1:118039923:G:A	0	118039923	A	G
1	chr1:118040785:G:A	0	118040785	A	G
1	chr1:118044282:C:T	0	118044282	T	C
1	chr1:118045726:T:C	0	118045726	C	T
1	chr1:118046651:A:G	0	118046651	G	A
1	chr1:118048554:C:T	0	118048554	T	C
1	chr1:118049543:C:T	0	118049543	T	C
1	chr1:118051359:A:C	0	118051359	C	A
1	chr1:118051360:T:C	0	118051360	C	T
1	chr1:118051702:TTATAA:T	0	118051702	T	TTATAA
1	chr1:118052077:A:G	0	118052077	G	A
1	chr1:118052201:T:G	0	118052201	G	T
1	chr1:118052636:C:T	0	118052636	T	C
1	chr1:118055003:C:T	0	118055003	T	C
1	chr1:118055054:A:T	0	118055054	T	A
1	chr1:118056115:C:T	0	118056115	T	C
1	chr1:118056514:T:A	0	118056514	A	T
1	chr1:118056920:A:G	0	118056920	G	A
1	chr1:118059570:T:C	0	118059570	C	T
1	chr1:118060663:T:C	0	118060663	C	T
1	chr1:118061378:C:T	0	118061378	T	C
1	chr1:118064491:G:A	0	118064491	A	G
1	chr1:118066583:A:G	0	118066583	G	A
1	chr1:118067231:C:T	0	118067231	T	C
1	chr1:118068000:T:C	0	118068000	C	T
1	chr1:118069109:T:G	0	118069109	G	T
1	chr1:118072814:G:C	0	118072814	C	G
1	chr1:118074651:C:T	0	118074651	T	C
1	chr1:118074749:G:A	0	118074749	A	G
1	chr1:118075944:C:G	0	118075944	G	C
1	chr1:118077688:A:T	0	118077688	T	A
1	chr1:118080432:A:G	0	118080432	G	A
1	chr1:118080458:G:A	0	118080458	A	G
1	chr1:118080898:T:C	0	118080898	C	T
1	chr1:118081500:C:T	0	118081500	T	C
1	chr1:118081713:T:C	0	118081713	C	T
1	chr1:118083007:C:T	0	118083007	T	C
1	chr1:118083514:C:T	0	118083514	T	C
1	chr1:118084041:G:C	0	118084041	C	G
1	chr1:118086231:G:A	0	118086231	A	G
1	chr1:118086976:G:A	0	118086976	A	G
1	chr1:118087115:G:A	0	118087115	A	G
1	chr1:118088454:A:T	0	118088454	T	A
1	chr1:118088690:G:T	0	118088690	T	G
1	chr1:118089693:A:G	0	118089693	G	A
1	chr1:118089899:A:C	0	118089899	C	A
1	chr1:118093935:T:G	0	118093935	G	T
1	chr1:118094421:A:G	0	118094421	G	A
1	chr1:118096280:C:T	0	118096280	T	C
1	chr1:118096554:A:G	0	118096554	G	A
1	chr1:118099083:T:C	0	118099083	C	T
1	chr1:118099350:T:C	0	118099350	C	T
1	chr1:118101901:T:A	0	118101901	A	T
1	chr1:118103044:G:C	0	118103044	C	G
1	chr1:118105011:G:A	0	118105011	A	G
1	chr1:118107217:G:T	0	118107217	T	G
1	chr1:118108925:T:G	0	118108925	G	T
1	chr1:118111143:G:A	0	118111143	A	G
1	chr1:118111628:A:T	0	118111628	T	A
```
