## Supplementary material for "Characterization of shared and ancestry-specific signals driving complex traits using multi-ancestry fine-mapping": s1_data.bim

```
1	chr1:149591987:A:T	0	149591987	T	A
1	chr1:149599090:A:T	0	149599090	T	A
1	chr1:149601242:T:A	0	149601242	A	T
1	chr1:149604276:A:G	0	149604276	G	A
1	chr1:149610012:T:C	0	149610012	C	T
1	chr1:149615124:C:T	0	149615124	T	C
1	chr1:149617268:A:G	0	149617268	G	A
1	chr1:149617845:T:C	0	149617845	C	T
1	chr1:149620569:C:T	0	149620569	T	C
1	chr1:149626226:A:T	0	149626226	T	A
1	chr1:149628712:T:A	0	149628712	A	T
1	chr1:149629286:A:G	0	149629286	G	A
1	chr1:149629398:C:T	0	149629398	T	C
1	chr1:149631582:A:G	0	149631582	G	A
1	chr1:149636405:G:GA	0	149636405	GA	G
1	chr1:149636409:A:G	0	149636409	G	A
1	chr1:149636580:G:A	0	149636580	A	G
1	chr1:149636776:G:A	0	149636776	A	G
1	chr1:149638701:T:C	0	149638701	C	T
1	chr1:149638746:T:C	0	149638746	C	T
1	chr1:149641403:A:G	0	149641403	G	A
1	chr1:149641930:T:C	0	149641930	C	T
1	chr1:149642508:A:G	0	149642508	G	A
1	chr1:149643881:T:A	0	149643881	A	T
1	chr1:149643963:A:G	0	149643963	G	A
1	chr1:149644058:T:A	0	149644058	A	T
1	chr1:149644073:A:G	0	149644073	G	A
1	chr1:149644807:T:C	0	149644807	C	T
1	chr1:149645710:T:C	0	149645710	C	T
1	chr1:149647029:C:T	0	149647029	T	C
1	chr1:149652859:T:C	0	149652859	C	T
1	chr1:149670981:C:A	0	149670981	A	C
1	chr1:149671501:T:C	0	149671501	C	T
1	chr1:149674572:AC:A	0	149674572	A	AC
1	chr1:149674880:T:TG	0	149674880	TG	T
1	chr1:149677451:A:G	0	149677451	G	A
1	chr1:149744628:A:T	0	149744628	T	A
1	chr1:149744692:C:T	0	149744692	T	C
1	chr1:149744819:A:G	0	149744819	G	A
1	chr1:149745544:C:A	0	149745544	A	C
1	chr1:149745735:G:A	0	149745735	A	G
1	chr1:149745924:G:C	0	149745924	C	G
1	chr1:149746229:A:T	0	149746229	T	A
1	chr1:149746256:T:G	0	149746256	G	T
1	chr1:149746542:C:T	0	149746542	T	C
1	chr1:149746988:CAG:C	0	149746988	C	CAG
1	chr1:149747933:C:T	0	149747933	T	C
1	chr1:149750827:A:T	0	149750827	T	A
1	chr1:149751182:T:C	0	149751182	C	T
1	chr1:149751838:T:C	0	149751838	C	T
1	chr1:149754082:T:C	0	149754082	C	T
1	chr1:149758691:T:C	0	149758691	C	T
1	chr1:149760073:T:G	0	149760073	G	T
1	chr1:149761424:C:T	0	149761424	T	C
1	chr1:149762432:C:T	0	149762432	T	C
1	chr1:149765513:C:G	0	149765513	G	C
1	chr1:149767037:G:A	0	149767037	A	G
1	chr1:149786508:G:A	0	149786508	A	G
1	chr1:149789306:T:C	0	149789306	C	T
1	chr1:149790028:T:C	0	149790028	C	T
1	chr1:149796950:T:C	0	149796950	C	T
1	chr1:149797787:AG:A	0	149797787	A	AG
1	chr1:149800313:G:A	0	149800313	A	G
1	chr1:149800334:G:A	0	149800334	A	G
1	chr1:149800398:C:T	0	149800398	T	C
1	chr1:149800575:A:G	0	149800575	G	A
1	chr1:149800948:T:C	0	149800948	C	T
1	chr1:149802563:C:T	0	149802563	T	C
1	chr1:149803577:G:C	0	149803577	C	G
1	chr1:149803816:A:G	0	149803816	G	A
1	chr1:149804985:C:T	0	149804985	T	C
1	chr1:149805414:T:C	0	149805414	C	T
1	chr1:149806291:T:A	0	149806291	A	T
1	chr1:149806423:C:T	0	149806423	T	C
1	chr1:149807173:G:A	0	149807173	A	G
1	chr1:149807329:C:A	0	149807329	A	C
1	chr1:149808134:GA:G	0	149808134	G	GA
1	chr1:149808980:A:C	0	149808980	C	A
1	chr1:149809178:C:CTA	0	149809178	CTA	C
1	chr1:149811112:A:G	0	149811112	G	A
1	chr1:149811169:AG:A	0	149811169	A	AG
1	chr1:149811508:G:C	0	149811508	C	G
1	chr1:149813017:G:A	0	149813017	A	G
1	chr1:149817229:A:C	0	149817229	C	A
1	chr1:149817343:A:AG	0	149817343	AG	A
1	chr1:149817350:A:AG	0	149817350	AG	A
1	chr1:149817374:A:C	0	149817374	C	A
1	chr1:149821316:C:T	0	149821316	T	C
1	chr1:149843756:A:G	0	149843756	G	A
1	chr1:149843969:T:C	0	149843969	C	T
1	chr1:149844173:T:C	0	149844173	C	T
1	chr1:149844469:T:G	0	149844469	G	T
1	chr1:149845471:T:C	0	149845471	C	T
1	chr1:149845941:T:C	0	149845941	C	T
1	chr1:149846617:T:TA	0	149846617	TA	T
1	chr1:149846994:G:A	0	149846994	A	G
1	chr1:149849089:C:G	0	149849089	G	C
1	chr1:149875751:C:T	0	149875751	T	C
1	chr1:149876917:C:G	0	149876917	G	C
1	chr1:149877335:C:G	0	149877335	G	C
1	chr1:149879391:G:T	0	149879391	T	G
1	chr1:149881377:C:A	0	149881377	A	C
1	chr1:149881539:G:C	0	149881539	C	G
1	chr1:149882598:G:A	0	149882598	A	G
1	chr1:149884800:C:T	0	149884800	T	C
1	chr1:149885170:C:T	0	149885170	T	C
1	chr1:149888822:C:T	0	149888822	T	C
1	chr1:149889648:T:C	0	149889648	C	T
1	chr1:149890210:C:T	0	149890210	T	C
1	chr1:149890279:T:C	0	149890279	C	T
1	chr1:149890981:A:G	0	149890981	G	A
1	chr1:149891133:T:TG	0	149891133	TG	T
1	chr1:149892716:G:A	0	149892716	A	G
1	chr1:149892939:C:T	0	149892939	T	C
1	chr1:149893929:A:G	0	149893929	G	A
1	chr1:149895122:A:G	0	149895122	G	A
1	chr1:149895297:C:T	0	149895297	T	C
1	chr1:149895465:T:C	0	149895465	C	T
1	chr1:149895679:C:CT	0	149895679	CT	C
1	chr1:149896781:C:T	0	149896781	T	C
1	chr1:149897345:C:T	0	149897345	T	C
1	chr1:149897798:A:G	0	149897798	G	A
1	chr1:149897913:G:A	0	149897913	A	G
1	chr1:149898394:T:G	0	149898394	G	T
1	chr1:149899449:G:A	0	149899449	A	G
1	chr1:149899450:C:T	0	149899450	T	C
1	chr1:149899512:G:T	0	149899512	T	G
1	chr1:149901603:T:G	0	149901603	G	T
1	chr1:149901624:GCCTC:G	0	149901624	G	GCCTC
1	chr1:149903054:G:A	0	149903054	A	G
1	chr1:149904818:A:T	0	149904818	T	A
1	chr1:149908723:T:C	0	149908723	C	T
1	chr1:149908803:A:G	0	149908803	G	A
1	chr1:149908931:A:G	0	149908931	G	A
1	chr1:149909098:C:T	0	149909098	T	C
1	chr1:149909311:A:G	0	149909311	G	A
1	chr1:149909621:A:C	0	149909621	C	A
1	chr1:149909631:C:T	0	149909631	T	C
1	chr1:149910348:A:G	0	149910348	G	A
1	chr1:149910407:A:G	0	149910407	G	A
1	chr1:149911259:G:T	0	149911259	T	G
1	chr1:149914031:G:A	0	149914031	A	G
1	chr1:149914248:G:A	0	149914248	A	G
1	chr1:149914583:C:A	0	149914583	A	C
1	chr1:149917787:C:T	0	149917787	T	C
1	chr1:149917937:A:G	0	149917937	G	A
1	chr1:149919476:G:C	0	149919476	C	G
1	chr1:149919827:C:T	0	149919827	T	C
1	chr1:149922553:A:C	0	149922553	C	A
1	chr1:149924521:A:G	0	149924521	G	A
1	chr1:149924963:G:A	0	149924963	A	G
1	chr1:149925031:C:T	0	149925031	T	C
1	chr1:149925636:T:A	0	149925636	A	T
1	chr1:149926074:T:G	0	149926074	G	T
1	chr1:149927993:A:G	0	149927993	G	A
1	chr1:149928718:T:C	0	149928718	C	T
1	chr1:149930696:A:G	0	149930696	G	A
1	chr1:149931106:G:T	0	149931106	T	G
1	chr1:149931717:G:A	0	149931717	A	G
1	chr1:149932582:A:C	0	149932582	C	A
1	chr1:149934274:T:G	0	149934274	G	T
1	chr1:149934520:T:C	0	149934520	C	T
1	chr1:149935279:CA:C	0	149935279	C	CA
1	chr1:149935365:C:T	0	149935365	T	C
1	chr1:149935383:A:G	0	149935383	G	A
1	chr1:149936215:A:G	0	149936215	G	A
1	chr1:149937602:G:A	0	149937602	A	G
1	chr1:149946232:G:A	0	149946232	A	G
1	chr1:149946438:C:T	0	149946438	T	C
1	chr1:149949936:C:T	0	149949936	T	C
1	chr1:149952387:C:T	0	149952387	T	C
1	chr1:149953068:T:A	0	149953068	A	T
1	chr1:149953262:C:A	0	149953262	A	C
1	chr1:149955075:C:T	0	149955075	T	C
1	chr1:149955122:A:C	0	149955122	C	A
1	chr1:149956202:T:C	0	149956202	C	T
1	chr1:149956767:A:G	0	149956767	G	A
1	chr1:149957076:C:G	0	149957076	G	C
1	chr1:149957333:G:A	0	149957333	A	G
1	chr1:149957430:A:G	0	149957430	G	A
1	chr1:149958452:C:T	0	149958452	T	C
1	chr1:149959622:G:A	0	149959622	A	G
1	chr1:149961082:T:C	0	149961082	C	T
1	chr1:149966820:A:G	0	149966820	G	A
1	chr1:149966973:T:C	0	149966973	C	T
1	chr1:149969301:A:G	0	149969301	G	A
1	chr1:149971229:G:A	0	149971229	A	G
1	chr1:149971856:T:C	0	149971856	C	T
1	chr1:149975878:G:A	0	149975878	A	G
1	chr1:149977058:C:T	0	149977058	T	C
1	chr1:149979873:A:G	0	149979873	G	A
1	chr1:149981610:CCAAA:C	0	149981610	C	CCAAA
1	chr1:149983151:G:A	0	149983151	A	G
1	chr1:149984312:G:T	0	149984312	T	G
1	chr1:149989663:C:T	0	149989663	T	C
1	chr1:149994213:GTAT:G	0	149994213	G	GTAT
1	chr1:149995346:G:A	0	149995346	A	G
1	chr1:149996770:A:G	0	149996770	G	A
1	chr1:149998149:C:G	0	149998149	G	C
1	chr1:149999138:A:G	0	149999138	G	A
1	chr1:149999266:C:T	0	149999266	T	C
1	chr1:150000020:T:G	0	150000020	G	T
1	chr1:150000411:A:G	0	150000411	G	A
1	chr1:150003123:G:A	0	150003123	A	G
1	chr1:150005521:T:TCA	0	150005521	TCA	T
1	chr1:150006603:G:A	0	150006603	A	G
1	chr1:150010529:C:T	0	150010529	T	C
1	chr1:150013128:A:G	0	150013128	G	A
1	chr1:150013507:A:G	0	150013507	G	A
1	chr1:150015469:C:T	0	150015469	T	C
1	chr1:150015739:GC:G	0	150015739	G	GC
1	chr1:150017474:T:C	0	150017474	C	T
1	chr1:150019187:C:T	0	150019187	T	C
1	chr1:150020318:T:C	0	150020318	C	T
1	chr1:150020326:A:G	0	150020326	G	A
1	chr1:150020634:T:C	0	150020634	C	T
1	chr1:150020930:C:T	0	150020930	T	C
1	chr1:150021432:C:A	0	150021432	A	C
1	chr1:150021984:C:T	0	150021984	T	C
1	chr1:150022161:G:A	0	150022161	A	G
1	chr1:150022996:A:G	0	150022996	G	A
1	chr1:150023307:G:A	0	150023307	A	G
1	chr1:150023410:C:T	0	150023410	T	C
1	chr1:150023547:C:T	0	150023547	T	C
1	chr1:150024008:C:T	0	150024008	T	C
1	chr1:150024021:A:C	0	150024021	C	A
1	chr1:150024516:CCTT:C	0	150024516	C	CCTT
1	chr1:150024774:G:A	0	150024774	A	G
1	chr1:150025207:A:C	0	150025207	C	A
1	chr1:150025216:G:A	0	150025216	A	G
1	chr1:150025630:C:G	0	150025630	G	C
1	chr1:150026536:T:C	0	150026536	C	T
1	chr1:150026539:G:A	0	150026539	A	G
1	chr1:150026744:A:C	0	150026744	C	A
1	chr1:150026821:C:T	0	150026821	T	C
1	chr1:150026965:G:T	0	150026965	T	G
1	chr1:150027101:C:T	0	150027101	T	C
1	chr1:150028207:G:A	0	150028207	A	G
1	chr1:150029006:T:TTTTG	0	150029006	TTTTG	T
1	chr1:150029512:C:G	0	150029512	G	C
1	chr1:150029520:A:C	0	150029520	C	A
1	chr1:150029674:T:C	0	150029674	C	T
1	chr1:150029941:A:G	0	150029941	G	A
1	chr1:150030335:T:C	0	150030335	C	T
1	chr1:150030478:T:C	0	150030478	C	T
1	chr1:150031159:T:C	0	150031159	C	T
1	chr1:150031555:G:A	0	150031555	A	G
1	chr1:150031869:A:T	0	150031869	T	A
1	chr1:150032175:T:G	0	150032175	G	T
1	chr1:150036614:A:G	0	150036614	G	A
1	chr1:150036820:T:C	0	150036820	C	T
1	chr1:150037733:G:T	0	150037733	T	G
1	chr1:150037869:A:G	0	150037869	G	A
1	chr1:150038584:G:A	0	150038584	A	G
1	chr1:150039351:A:C	0	150039351	C	A
1	chr1:150040941:T:C	0	150040941	C	T
1	chr1:150041043:C:A	0	150041043	A	C
1	chr1:150041153:A:C	0	150041153	C	A
1	chr1:150041477:C:T	0	150041477	T	C
1	chr1:150041494:G:A	0	150041494	A	G
1	chr1:150043194:T:G	0	150043194	G	T
1	chr1:150043281:A:G	0	150043281	G	A
1	chr1:150043510:G:T	0	150043510	T	G
1	chr1:150043833:A:G	0	150043833	G	A
1	chr1:150045195:G:A	0	150045195	A	G
1	chr1:150045305:G:A	0	150045305	A	G
1	chr1:150045847:C:G	0	150045847	G	C
1	chr1:150046397:C:T	0	150046397	T	C
1	chr1:150046508:G:T	0	150046508	T	G
1	chr1:150046744:T:C	0	150046744	C	T
1	chr1:150046969:G:T	0	150046969	T	G
1	chr1:150047061:G:A	0	150047061	A	G
1	chr1:150048886:T:G	0	150048886	G	T
1	chr1:150051427:C:T	0	150051427	T	C
1	chr1:150052320:C:T	0	150052320	T	C
1	chr1:150053395:T:C	0	150053395	C	T
1	chr1:150053851:T:C	0	150053851	C	T
1	chr1:150054225:T:C	0	150054225	C	T
1	chr1:150054650:A:G	0	150054650	G	A
1	chr1:150055018:T:C	0	150055018	C	T
1	chr1:150057947:G:A	0	150057947	A	G
1	chr1:150059494:C:T	0	150059494	T	C
1	chr1:150060225:T:C	0	150060225	C	T
1	chr1:150064515:GTACCCGC:G	0	150064515	G	GTACCCGC
1	chr1:150065560:C:T	0	150065560	T	C
1	chr1:150066990:G:A	0	150066990	A	G
1	chr1:150067150:C:A	0	150067150	A	C
1	chr1:150067621:A:G	0	150067621	G	A
1	chr1:150069348:G:C	0	150069348	C	G
1	chr1:150071406:G:A	0	150071406	A	G
1	chr1:150071479:A:G	0	150071479	G	A
1	chr1:150072606:G:A	0	150072606	A	G
1	chr1:150074061:C:G	0	150074061	G	C
1	chr1:150074899:A:T	0	150074899	T	A
1	chr1:150075047:A:G	0	150075047	G	A
1	chr1:150076793:A:T	0	150076793	T	A
1	chr1:150077856:A:G	0	150077856	G	A
1	chr1:150077904:C:T	0	150077904	T	C
1	chr1:150077980:G:A	0	150077980	A	G
1	chr1:150078190:A:G	0	150078190	G	A
1	chr1:150082937:G:A	0	150082937	A	G
1	chr1:150086641:T:C	0	150086641	C	T
1	chr1:150086719:G:A	0	150086719	A	G
1	chr1:150090550:C:A	0	150090550	A	C
1	chr1:150091377:G:T	0	150091377	T	G
1	chr1:150093282:T:A	0	150093282	A	T
1	chr1:150094433:A:T	0	150094433	T	A
1	chr1:150100492:C:T	0	150100492	T	C
1	chr1:150101152:T:C	0	150101152	C	T
1	chr1:150101194:G:A	0	150101194	A	G
1	chr1:150102034:C:T	0	150102034	T	C
1	chr1:150102413:T:G	0	150102413	G	T
1	chr1:150102532:A:G	0	150102532	G	A
1	chr1:150102647:G:A	0	150102647	A	G
1	chr1:150102833:A:G	0	150102833	G	A
1	chr1:150102876:G:A	0	150102876	A	G
1	chr1:150104499:G:A	0	150104499	A	G
1	chr1:150104549:A:G	0	150104549	G	A
1	chr1:150104955:T:C	0	150104955	C	T
1	chr1:150105152:A:G	0	150105152	G	A
1	chr1:150107999:C:A	0	150107999	A	C
1	chr1:150108151:T:C	0	150108151	C	T
1	chr1:150108545:A:C	0	150108545	C	A
1	chr1:150109454:A:G	0	150109454	G	A
1	chr1:150109783:A:G	0	150109783	G	A
1	chr1:150113844:G:A	0	150113844	A	G
1	chr1:150115706:G:T	0	150115706	T	G
1	chr1:150116837:G:T	0	150116837	T	G
1	chr1:150117402:G:C	0	150117402	C	G
1	chr1:150118620:G:A	0	150118620	A	G
1	chr1:150121510:T:C	0	150121510	C	T
1	chr1:150122414:C:T	0	150122414	T	C
1	chr1:150123635:G:A	0	150123635	A	G
1	chr1:150125477:A:G	0	150125477	G	A
1	chr1:150125986:A:G	0	150125986	G	A
1	chr1:150126215:T:C	0	150126215	C	T
1	chr1:150126312:G:A	0	150126312	A	G
1	chr1:150129018:C:T	0	150129018	T	C
1	chr1:150131106:C:T	0	150131106	T	C
1	chr1:150131878:G:A	0	150131878	A	G
1	chr1:150134065:G:T	0	150134065	T	G
1	chr1:150134975:G:A	0	150134975	A	G
1	chr1:150135348:T:C	0	150135348	C	T
1	chr1:150136324:T:C	0	150136324	C	T
1	chr1:150136933:C:A	0	150136933	A	C
1	chr1:150138272:A:T	0	150138272	T	A
1	chr1:150139439:G:C	0	150139439	C	G
1	chr1:150139567:A:G	0	150139567	G	A
1	chr1:150139816:C:T	0	150139816	T	C
1	chr1:150140312:C:T	0	150140312	T	C
1	chr1:150141312:T:A	0	150141312	A	T
1	chr1:150143220:A:T	0	150143220	T	A
1	chr1:150143308:T:G	0	150143308	G	T
1	chr1:150143798:A:G	0	150143798	G	A
1	chr1:150144348:A:G	0	150144348	G	A
1	chr1:150146987:C:T	0	150146987	T	C
1	chr1:150147539:T:C	0	150147539	C	T
1	chr1:150149739:C:G	0	150149739	G	C
1	chr1:150152425:T:C	0	150152425	C	T
1	chr1:150153057:G:A	0	150153057	A	G
1	chr1:150154910:T:A	0	150154910	A	T
1	chr1:150156231:T:C	0	150156231	C	T
1	chr1:150157141:A:G	0	150157141	G	A
1	chr1:150157804:T:C	0	150157804	C	T
1	chr1:150158787:G:GC	0	150158787	GC	G
1	chr1:150158788:G:T	0	150158788	T	G
1	chr1:150160094:C:G	0	150160094	G	C
1	chr1:150160129:G:A	0	150160129	A	G
1	chr1:150160235:A:G	0	150160235	G	A
1	chr1:150160432:T:C	0	150160432	C	T
1	chr1:150162537:G:A	0	150162537	A	G
1	chr1:150163093:C:T	0	150163093	T	C
1	chr1:150165577:A:G	0	150165577	G	A
1	chr1:150165955:A:G	0	150165955	G	A
1	chr1:150166237:A:G	0	150166237	G	A
1	chr1:150166406:TTTG:T	0	150166406	T	TTTG
1	chr1:150166501:T:C	0	150166501	C	T
1	chr1:150166511:C:T	0	150166511	T	C
1	chr1:150166512:G:A	0	150166512	A	G
1	chr1:150166585:A:T	0	150166585	T	A
1	chr1:150167382:G:A	0	150167382	A	G
1	chr1:150168687:A:G	0	150168687	G	A
1	chr1:150170954:T:C	0	150170954	C	T
1	chr1:150170994:T:C	0	150170994	C	T
1	chr1:150171103:A:G	0	150171103	G	A
1	chr1:150172305:C:CA	0	150172305	CA	C
1	chr1:150175253:C:T	0	150175253	T	C
1	chr1:150175740:T:C	0	150175740	C	T
1	chr1:150176645:GGGTT:G	0	150176645	G	GGGTT
1	chr1:150176790:G:A	0	150176790	A	G
1	chr1:150177071:C:T	0	150177071	T	C
1	chr1:150180703:G:A	0	150180703	A	G
1	chr1:150182112:T:C	0	150182112	C	T
1	chr1:150182989:A:G	0	150182989	G	A
1	chr1:150183074:T:C	0	150183074	C	T
1	chr1:150185468:A:G	0	150185468	G	A
1	chr1:150186473:T:A	0	150186473	A	T
1	chr1:150186752:G:A	0	150186752	A	G
1	chr1:150188173:G:A	0	150188173	A	G
1	chr1:150189898:C:T	0	150189898	T	C
1	chr1:150191796:A:G	0	150191796	G	A
1	chr1:150192764:C:T	0	150192764	T	C
1	chr1:150193594:A:G	0	150193594	G	A
1	chr1:150194223:A:G	0	150194223	G	A
1	chr1:150194411:A:G	0	150194411	G	A
1	chr1:150194509:G:A	0	150194509	A	G
1	chr1:150194971:C:T	0	150194971	T	C
1	chr1:150195892:G:A	0	150195892	A	G
1	chr1:150195935:T:A	0	150195935	A	T
1	chr1:150196340:C:T	0	150196340	T	C
1	chr1:150196726:A:T	0	150196726	T	A
1	chr1:150196947:T:C	0	150196947	C	T
1	chr1:150197644:T:C	0	150197644	C	T
1	chr1:150198337:A:G	0	150198337	G	A
1	chr1:150198578:T:C	0	150198578	C	T
1	chr1:150200317:T:G	0	150200317	G	T
1	chr1:150201526:T:G	0	150201526	G	T
1	chr1:150202091:G:A	0	150202091	A	G
1	chr1:150203495:A:G	0	150203495	G	A
1	chr1:150204998:A:G	0	150204998	G	A
1	chr1:150206260:C:T	0	150206260	T	C
1	chr1:150206615:C:T	0	150206615	T	C
1	chr1:150206839:A:G	0	150206839	G	A
1	chr1:150210766:G:A	0	150210766	A	G
1	chr1:150211028:G:T	0	150211028	T	G
1	chr1:150212504:C:T	0	150212504	T	C
1	chr1:150213142:G:A	0	150213142	A	G
1	chr1:150213149:G:A	0	150213149	A	G
1	chr1:150213575:C:T	0	150213575	T	C
1	chr1:150214094:AG:A	0	150214094	A	AG
1	chr1:150214807:A:G	0	150214807	G	A
1	chr1:150215040:T:C	0	150215040	C	T
1	chr1:150216310:T:C	0	150216310	C	T
1	chr1:150216942:CCT:C	0	150216942	C	CCT
1	chr1:150216986:A:G	0	150216986	G	A
1	chr1:150217327:AAAG:A	0	150217327	A	AAAG
1	chr1:150217440:G:A	0	150217440	A	G
1	chr1:150220863:G:A	0	150220863	A	G
1	chr1:150222586:T:A	0	150222586	A	T
1	chr1:150223869:C:G	0	150223869	G	C
1	chr1:150227079:A:C	0	150227079	C	A
1	chr1:150229768:G:A	0	150229768	A	G
1	chr1:150229793:T:C	0	150229793	C	T
1	chr1:150231314:A:G	0	150231314	G	A
1	chr1:150231646:AT:A	0	150231646	A	AT
1	chr1:150232067:G:A	0	150232067	A	G
1	chr1:150232389:C:T	0	150232389	T	C
1	chr1:150232628:T:A	0	150232628	A	T
1	chr1:150233374:T:C	0	150233374	C	T
1	chr1:150233908:G:A	0	150233908	A	G
1	chr1:150234030:C:T	0	150234030	T	C
1	chr1:150234352:A:C	0	150234352	C	A
1	chr1:150236492:C:G	0	150236492	G	C
1	chr1:150237407:C:T	0	150237407	T	C
1	chr1:150237772:C:T	0	150237772	T	C
1	chr1:150237901:T:C	0	150237901	C	T
1	chr1:150238755:G:A	0	150238755	A	G
1	chr1:150239384:A:G	0	150239384	G	A
1	chr1:150239543:C:T	0	150239543	T	C
1	chr1:150243993:G:A	0	150243993	A	G
1	chr1:150245211:A:G	0	150245211	G	A
1	chr1:150245877:C:T	0	150245877	T	C
1	chr1:150248681:C:T	0	150248681	T	C
1	chr1:150249265:C:T	0	150249265	T	C
1	chr1:150249338:T:C	0	150249338	C	T
1	chr1:150249438:A:G	0	150249438	G	A
1	chr1:150251737:T:C	0	150251737	C	T
1	chr1:150252115:A:G	0	150252115	G	A
1	chr1:150252706:G:A	0	150252706	A	G
1	chr1:150253111:A:G	0	150253111	G	A
1	chr1:150259594:T:A	0	150259594	A	T
1	chr1:150262258:G:T	0	150262258	T	G
1	chr1:150265224:G:A	0	150265224	A	G
1	chr1:150266299:T:C	0	150266299	C	T
1	chr1:150269940:G:A	0	150269940	A	G
1	chr1:150273149:A:G	0	150273149	G	A
1	chr1:150273667:T:C	0	150273667	C	T
1	chr1:150276693:C:A	0	150276693	A	C
1	chr1:150276941:G:GA	0	150276941	GA	G
1	chr1:150278123:T:A	0	150278123	A	T
1	chr1:150278225:G:A	0	150278225	A	G
1	chr1:150278580:G:A	0	150278580	A	G
1	chr1:150279504:G:A	0	150279504	A	G
1	chr1:150283177:T:C	0	150283177	C	T
1	chr1:150285304:A:G	0	150285304	G	A
1	chr1:150286426:C:G	0	150286426	G	C
1	chr1:150286988:A:C	0	150286988	C	A
1	chr1:150287533:T:A	0	150287533	A	T
1	chr1:150288580:T:C	0	150288580	C	T
1	chr1:150289240:C:G	0	150289240	G	C
1	chr1:150289512:C:T	0	150289512	T	C
1	chr1:150289680:C:T	0	150289680	T	C
1	chr1:150289855:C:G	0	150289855	G	C
1	chr1:150291412:A:G	0	150291412	G	A
1	chr1:150291891:G:T	0	150291891	T	G
1	chr1:150292294:T:C	0	150292294	C	T
1	chr1:150292510:C:T	0	150292510	T	C
1	chr1:150292753:G:A	0	150292753	A	G
1	chr1:150293137:CTAAG:C	0	150293137	C	CTAAG
1	chr1:150293284:T:C	0	150293284	C	T
1	chr1:150294139:A:C	0	150294139	C	A
1	chr1:150296038:G:A	0	150296038	A	G
1	chr1:150296199:T:C	0	150296199	C	T
1	chr1:150297029:C:T	0	150297029	T	C
1	chr1:150297508:C:T	0	150297508	T	C
1	chr1:150297602:T:C	0	150297602	C	T
1	chr1:150297785:A:G	0	150297785	G	A
1	chr1:150298366:C:T	0	150298366	T	C
1	chr1:150298655:G:A	0	150298655	A	G
1	chr1:150299315:ACT:A	0	150299315	A	ACT
1	chr1:150299621:G:A	0	150299621	A	G
1	chr1:150300200:G:A	0	150300200	A	G
1	chr1:150300385:T:C	0	150300385	C	T
1	chr1:150301153:G:A	0	150301153	A	G
1	chr1:150301549:A:G	0	150301549	G	A
1	chr1:150302181:A:G	0	150302181	G	A
1	chr1:150302182:G:A	0	150302182	A	G
1	chr1:150303594:A:G	0	150303594	G	A
1	chr1:150304001:G:A	0	150304001	A	G
1	chr1:150304033:G:A	0	150304033	A	G
1	chr1:150304126:C:G	0	150304126	G	C
1	chr1:150304222:A:C	0	150304222	C	A
1	chr1:150304444:A:G	0	150304444	G	A
1	chr1:150305867:TA:T	0	150305867	T	TA
1	chr1:150305958:C:T	0	150305958	T	C
1	chr1:150306238:T:G	0	150306238	G	T
1	chr1:150306392:C:T	0	150306392	T	C
1	chr1:150306656:C:T	0	150306656	T	C
1	chr1:150308116:G:A	0	150308116	A	G
1	chr1:150308367:G:C	0	150308367	C	G
1	chr1:150308767:A:C	0	150308767	C	A
1	chr1:150310350:G:A	0	150310350	A	G
1	chr1:150310476:G:A	0	150310476	A	G
1	chr1:150312049:TA:T	0	150312049	T	TA
1	chr1:150312496:C:T	0	150312496	T	C
1	chr1:150313263:C:T	0	150313263	T	C
1	chr1:150314058:T:C	0	150314058	C	T
1	chr1:150315443:C:G	0	150315443	G	C
1	chr1:150317002:G:C	0	150317002	C	G
1	chr1:150317053:G:A	0	150317053	A	G
1	chr1:150317248:T:C	0	150317248	C	T
1	chr1:150318594:G:C	0	150318594	C	G
1	chr1:150319674:G:A	0	150319674	A	G
1	chr1:150319893:G:A	0	150319893	A	G
1	chr1:150320623:G:A	0	150320623	A	G
1	chr1:150320705:G:A	0	150320705	A	G
1	chr1:150322682:T:G	0	150322682	G	T
1	chr1:150323592:G:A	0	150323592	A	G
1	chr1:150323625:ACT:A	0	150323625	A	ACT
1	chr1:150323754:C:T	0	150323754	T	C
1	chr1:150323845:T:C	0	150323845	C	T
1	chr1:150324779:C:A	0	150324779	A	C
1	chr1:150325460:G:C	0	150325460	C	G
1	chr1:150325557:C:T	0	150325557	T	C
1	chr1:150325734:G:A	0	150325734	A	G
1	chr1:150326686:A:AG	0	150326686	AG	A
1	chr1:150328268:C:T	0	150328268	T	C
1	chr1:150330968:C:T	0	150330968	T	C
1	chr1:150331196:G:A	0	150331196	A	G
1	chr1:150331680:A:T	0	150331680	T	A
1	chr1:150333392:A:C	0	150333392	C	A
1	chr1:150333521:C:T	0	150333521	T	C
1	chr1:150333991:T:C	0	150333991	C	T
1	chr1:150335561:G:A	0	150335561	A	G
1	chr1:150335917:C:T	0	150335917	T	C
1	chr1:150336447:A:G	0	150336447	G	A
1	chr1:150336486:G:T	0	150336486	T	G
1	chr1:150338351:A:C	0	150338351	C	A
1	chr1:150338566:T:G	0	150338566	G	T
1	chr1:150339186:G:A	0	150339186	A	G
1	chr1:150339472:T:C	0	150339472	C	T
1	chr1:150342960:T:C	0	150342960	C	T
1	chr1:150343815:G:A	0	150343815	A	G
1	chr1:150343909:G:A	0	150343909	A	G
1	chr1:150345082:CAT:C	0	150345082	C	CAT
1	chr1:150345342:A:T	0	150345342	T	A
1	chr1:150346605:T:A	0	150346605	A	T
1	chr1:150346796:T:G	0	150346796	G	T
1	chr1:150347152:A:G	0	150347152	G	A
1	chr1:150347408:G:A	0	150347408	A	G
1	chr1:150347416:T:C	0	150347416	C	T
1	chr1:150347425:T:C	0	150347425	C	T
1	chr1:150347501:C:T	0	150347501	T	C
1	chr1:150348094:G:C	0	150348094	C	G
1	chr1:150348095:C:T	0	150348095	T	C
1	chr1:150348253:G:A	0	150348253	A	G
1	chr1:150348272:C:T	0	150348272	T	C
1	chr1:150348590:T:G	0	150348590	G	T
1	chr1:150348602:A:G	0	150348602	G	A
1	chr1:150349475:C:T	0	150349475	T	C
1	chr1:150350056:C:T	0	150350056	T	C
1	chr1:150352381:G:A	0	150352381	A	G
1	chr1:150352392:G:A	0	150352392	A	G
1	chr1:150352527:TG:T	0	150352527	T	TG
1	chr1:150352755:A:G	0	150352755	G	A
1	chr1:150354630:G:A	0	150354630	A	G
1	chr1:150354979:G:A	0	150354979	A	G
1	chr1:150357714:T:C	0	150357714	C	T
1	chr1:150357880:G:T	0	150357880	T	G
1	chr1:150358756:A:G	0	150358756	G	A
1	chr1:150359039:G:A	0	150359039	A	G
1	chr1:150359117:G:A	0	150359117	A	G
1	chr1:150359390:C:T	0	150359390	T	C
1	chr1:150359880:CAT:C	0	150359880	C	CAT
1	chr1:150360479:A:T	0	150360479	T	A
1	chr1:150362764:T:A	0	150362764	A	T
1	chr1:150363058:A:G	0	150363058	G	A
1	chr1:150363060:A:G	0	150363060	G	A
1	chr1:150363264:A:G	0	150363264	G	A
1	chr1:150363697:G:A	0	150363697	A	G
1	chr1:150364813:G:T	0	150364813	T	G
1	chr1:150365526:C:G	0	150365526	G	C
1	chr1:150365846:C:T	0	150365846	T	C
1	chr1:150366512:A:C	0	150366512	C	A
1	chr1:150366814:C:A	0	150366814	A	C
1	chr1:150367784:G:A	0	150367784	A	G
1	chr1:150370166:T:C	0	150370166	C	T
1	chr1:150371133:A:G	0	150371133	G	A
1	chr1:150371704:C:G	0	150371704	G	C
1	chr1:150372038:C:T	0	150372038	T	C
1	chr1:150372485:A:G	0	150372485	G	A
1	chr1:150373688:CT:C	0	150373688	C	CT
1	chr1:150374898:G:A	0	150374898	A	G
1	chr1:150374978:C:T	0	150374978	T	C
1	chr1:150375777:T:G	0	150375777	G	T
1	chr1:150377292:T:C	0	150377292	C	T
1	chr1:150377386:G:A	0	150377386	A	G
1	chr1:150378190:GTTC:G	0	150378190	G	GTTC
1	chr1:150378451:C:T	0	150378451	T	C
1	chr1:150378625:A:G	0	150378625	G	A
1	chr1:150379885:T:A	0	150379885	A	T
1	chr1:150380574:C:T	0	150380574	T	C
1	chr1:150381734:A:G	0	150381734	G	A
1	chr1:150381800:G:A	0	150381800	A	G
1	chr1:150382102:G:A	0	150382102	A	G
1	chr1:150382206:T:C	0	150382206	C	T
1	chr1:150383061:T:C	0	150383061	C	T
1	chr1:150383149:A:G	0	150383149	G	A
1	chr1:150383214:C:T	0	150383214	T	C
1	chr1:150384366:A:G	0	150384366	G	A
1	chr1:150384535:G:A	0	150384535	A	G
1	chr1:150386609:G:A	0	150386609	A	G
1	chr1:150386948:C:T	0	150386948	T	C
1	chr1:150388678:G:A	0	150388678	A	G
1	chr1:150388873:A:G	0	150388873	G	A
1	chr1:150389538:A:G	0	150389538	G	A
1	chr1:150389678:C:T	0	150389678	T	C
1	chr1:150390492:C:T	0	150390492	T	C
1	chr1:150390880:A:G	0	150390880	G	A
1	chr1:150390996:A:T	0	150390996	T	A
1	chr1:150391454:A:G	0	150391454	G	A
1	chr1:150391605:A:T	0	150391605	T	A
1	chr1:150391971:G:A	0	150391971	A	G
1	chr1:150392482:G:T	0	150392482	T	G
1	chr1:150392799:C:T	0	150392799	T	C
1	chr1:150393736:A:T	0	150393736	T	A
1	chr1:150394111:C:T	0	150394111	T	C
1	chr1:150395093:G:A	0	150395093	A	G
1	chr1:150395604:C:T	0	150395604	T	C
1	chr1:150396025:C:T	0	150396025	T	C
1	chr1:150396103:G:A	0	150396103	A	G
1	chr1:150396201:T:G	0	150396201	G	T
1	chr1:150396861:G:A	0	150396861	A	G
1	chr1:150397419:A:G	0	150397419	G	A
1	chr1:150398918:G:T	0	150398918	T	G
1	chr1:150398972:T:C	0	150398972	C	T
1	chr1:150399363:C:A	0	150399363	A	C
1	chr1:150399633:T:A	0	150399633	A	T
1	chr1:150399652:G:A	0	150399652	A	G
1	chr1:150400886:A:T	0	150400886	T	A
1	chr1:150401800:C:T	0	150401800	T	C
1	chr1:150402697:T:C	0	150402697	C	T
1	chr1:150402949:CAA:C	0	150402949	C	CAA
1	chr1:150402978:A:AC	0	150402978	AC	A
1	chr1:150403665:G:T	0	150403665	T	G
1	chr1:150404501:C:T	0	150404501	T	C
1	chr1:150404625:T:A	0	150404625	A	T
1	chr1:150404696:G:A	0	150404696	A	G
1	chr1:150405484:G:A	0	150405484	A	G
1	chr1:150405489:C:G	0	150405489	G	C
1	chr1:150405736:A:G	0	150405736	G	A
1	chr1:150406531:T:C	0	150406531	C	T
1	chr1:150406683:G:A	0	150406683	A	G
1	chr1:150406833:A:G	0	150406833	G	A
1	chr1:150407041:G:A	0	150407041	A	G
1	chr1:150407070:A:G	0	150407070	G	A
1	chr1:150407382:G:A	0	150407382	A	G
1	chr1:150408080:TTTA:T	0	150408080	T	TTTA
1	chr1:150408303:T:C	0	150408303	C	T
1	chr1:150408304:G:A	0	150408304	A	G
1	chr1:150409359:A:G	0	150409359	G	A
1	chr1:150410545:G:A	0	150410545	A	G
1	chr1:150412038:A:G	0	150412038	G	A
1	chr1:150412189:G:C	0	150412189	C	G
1	chr1:150412419:G:A	0	150412419	A	G
1	chr1:150412806:G:C	0	150412806	C	G
1	chr1:150413547:A:G	0	150413547	G	A
1	chr1:150413955:T:C	0	150413955	C	T
1	chr1:150414667:A:C	0	150414667	C	A
1	chr1:150415239:G:A	0	150415239	A	G
1	chr1:150415257:G:A	0	150415257	A	G
1	chr1:150415310:C:T	0	150415310	T	C
1	chr1:150415453:C:T	0	150415453	T	C
1	chr1:150415535:A:T	0	150415535	T	A
1	chr1:150415842:A:G	0	150415842	G	A
1	chr1:150415909:A:G	0	150415909	G	A
1	chr1:150416472:A:G	0	150416472	G	A
1	chr1:150416553:G:T	0	150416553	T	G
1	chr1:150416916:A:T	0	150416916	T	A
1	chr1:150418048:G:A	0	150418048	A	G
1	chr1:150418496:A:G	0	150418496	G	A
1	chr1:150418558:C:G	0	150418558	G	C
1	chr1:150420354:A:G	0	150420354	G	A
1	chr1:150420433:G:C	0	150420433	C	G
1	chr1:150421758:C:G	0	150421758	G	C
1	chr1:150422778:G:A	0	150422778	A	G
1	chr1:150423187:C:T	0	150423187	T	C
1	chr1:150423354:T:G	0	150423354	G	T
1	chr1:150424580:G:C	0	150424580	C	G
1	chr1:150425091:A:G	0	150425091	G	A
1	chr1:150425434:A:G	0	150425434	G	A
1	chr1:150425588:T:A	0	150425588	A	T
1	chr1:150425782:A:G	0	150425782	G	A
1	chr1:150426034:A:G	0	150426034	G	A
1	chr1:150426055:G:A	0	150426055	A	G
1	chr1:150426516:A:C	0	150426516	C	A
1	chr1:150427195:G:A	0	150427195	A	G
1	chr1:150427667:C:T	0	150427667	T	C
1	chr1:150429495:C:T	0	150429495	T	C
1	chr1:150429943:T:C	0	150429943	C	T
1	chr1:150430137:C:G	0	150430137	G	C
1	chr1:150430903:G:C	0	150430903	C	G
1	chr1:150431669:CAG:C	0	150431669	C	CAG
1	chr1:150431812:G:A	0	150431812	A	G
1	chr1:150432232:A:G	0	150432232	G	A
1	chr1:150432497:G:A	0	150432497	A	G
1	chr1:150432534:C:G	0	150432534	G	C
1	chr1:150432822:T:C	0	150432822	C	T
1	chr1:150432998:A:G	0	150432998	G	A
1	chr1:150433973:A:C	0	150433973	C	A
1	chr1:150434823:T:C	0	150434823	C	T
1	chr1:150434832:AAAAG:A	0	150434832	A	AAAAG
1	chr1:150434964:T:C	0	150434964	C	T
1	chr1:150434967:G:A	0	150434967	A	G
1	chr1:150435120:G:A	0	150435120	A	G
1	chr1:150435344:C:T	0	150435344	T	C
1	chr1:150436146:C:A	0	150436146	A	C
1	chr1:150436709:C:A	0	150436709	A	C
1	chr1:150437119:A:G	0	150437119	G	A
1	chr1:150438502:G:A	0	150438502	A	G
1	chr1:150438583:C:T	0	150438583	T	C
1	chr1:150438836:T:C	0	150438836	C	T
1	chr1:150439023:C:T	0	150439023	T	C
1	chr1:150439311:A:G	0	150439311	G	A
1	chr1:150439408:AGGCTGC:A	0	150439408	A	AGGCTGC
1	chr1:150439436:T:C	0	150439436	C	T
1	chr1:150439998:C:T	0	150439998	T	C
1	chr1:150440047:C:T	0	150440047	T	C
1	chr1:150440123:T:A	0	150440123	A	T
1	chr1:150440343:C:G	0	150440343	G	C
1	chr1:150441464:G:T	0	150441464	T	G
1	chr1:150441538:TCTG:T	0	150441538	T	TCTG
1	chr1:150443499:A:G	0	150443499	G	A
1	chr1:150443514:G:C	0	150443514	C	G
1	chr1:150444145:G:C	0	150444145	C	G
1	chr1:150444437:A:G	0	150444437	G	A
1	chr1:150445992:C:T	0	150445992	T	C
1	chr1:150446025:G:A	0	150446025	A	G
1	chr1:150446621:G:A	0	150446621	A	G
1	chr1:150446910:A:G	0	150446910	G	A
1	chr1:150447389:T:C	0	150447389	C	T
1	chr1:150447403:C:T	0	150447403	T	C
1	chr1:150447420:C:T	0	150447420	T	C
1	chr1:150447427:T:C	0	150447427	C	T
1	chr1:150448149:A:G	0	150448149	G	A
1	chr1:150448320:C:T	0	150448320	T	C
1	chr1:150448615:A:G	0	150448615	G	A
1	chr1:150448810:T:C	0	150448810	C	T
1	chr1:150448981:T:C	0	150448981	C	T
1	chr1:150450126:A:G	0	150450126	G	A
1	chr1:150450529:C:T	0	150450529	T	C
1	chr1:150451101:G:A	0	150451101	A	G
1	chr1:150451241:T:C	0	150451241	C	T
1	chr1:150451397:G:A	0	150451397	A	G
1	chr1:150451417:G:A	0	150451417	A	G
1	chr1:150451509:C:T	0	150451509	T	C
1	chr1:150451824:G:A	0	150451824	A	G
1	chr1:150453104:T:C	0	150453104	C	T
1	chr1:150453168:T:G	0	150453168	G	T
1	chr1:150453465:T:C	0	150453465	C	T
1	chr1:150453647:C:T	0	150453647	T	C
1	chr1:150453748:T:C	0	150453748	C	T
1	chr1:150454803:G:A	0	150454803	A	G
1	chr1:150455314:C:T	0	150455314	T	C
1	chr1:150455458:T:C	0	150455458	C	T
1	chr1:150455480:C:T	0	150455480	T	C
1	chr1:150456343:G:A	0	150456343	A	G
1	chr1:150456449:A:G	0	150456449	G	A
1	chr1:150456808:C:T	0	150456808	T	C
1	chr1:150456847:C:T	0	150456847	T	C
1	chr1:150457157:G:A	0	150457157	A	G
1	chr1:150457161:T:G	0	150457161	G	T
1	chr1:150457468:A:G	0	150457468	G	A
1	chr1:150457849:T:G	0	150457849	G	T
1	chr1:150457996:G:A	0	150457996	A	G
1	chr1:150458485:A:G	0	150458485	G	A
1	chr1:150458496:C:T	0	150458496	T	C
1	chr1:150459240:A:G	0	150459240	G	A
1	chr1:150460326:G:A	0	150460326	A	G
1	chr1:150460913:C:T	0	150460913	T	C
1	chr1:150461343:A:G	0	150461343	G	A
1	chr1:150462155:A:G	0	150462155	G	A
1	chr1:150462367:C:T	0	150462367	T	C
1	chr1:150462701:G:A	0	150462701	A	G
1	chr1:150463101:C:A	0	150463101	A	C
1	chr1:150464739:A:G	0	150464739	G	A
1	chr1:150465337:C:T	0	150465337	T	C
1	chr1:150465580:G:A	0	150465580	A	G
1	chr1:150465758:A:AT	0	150465758	AT	A
1	chr1:150465790:T:C	0	150465790	C	T
1	chr1:150465876:A:T	0	150465876	T	A
1	chr1:150466528:G:GACAGA	0	150466528	GACAGA	G
1	chr1:150467298:C:T	0	150467298	T	C
1	chr1:150467401:A:G	0	150467401	G	A
1	chr1:150467803:T:C	0	150467803	C	T
1	chr1:150467965:C:A	0	150467965	A	C
1	chr1:150468087:G:A	0	150468087	A	G
1	chr1:150468949:GCC:G	0	150468949	G	GCC
1	chr1:150469474:T:A	0	150469474	A	T
1	chr1:150469624:G:T	0	150469624	T	G
1	chr1:150469990:G:A	0	150469990	A	G
1	chr1:150470136:A:G	0	150470136	G	A
1	chr1:150473343:A:G	0	150473343	G	A
1	chr1:150474197:A:G	0	150474197	G	A
1	chr1:150474398:CT:C	0	150474398	C	CT
1	chr1:150474793:G:A	0	150474793	A	G
1	chr1:150474922:A:G	0	150474922	G	A
1	chr1:150475894:AGTGT:A	0	150475894	A	AGTGT
1	chr1:150476231:T:C	0	150476231	C	T
1	chr1:150476290:G:C	0	150476290	C	G
1	chr1:150476719:G:A	0	150476719	A	G
1	chr1:150477081:A:G	0	150477081	G	A
1	chr1:150477290:A:G	0	150477290	G	A
1	chr1:150477728:T:C	0	150477728	C	T
1	chr1:150479387:T:C	0	150479387	C	T
1	chr1:150479422:A:T	0	150479422	T	A
1	chr1:150480436:T:A	0	150480436	A	T
1	chr1:150480820:C:T	0	150480820	T	C
1	chr1:150481667:A:G	0	150481667	G	A
1	chr1:150482248:G:T	0	150482248	T	G
1	chr1:150482409:A:G	0	150482409	G	A
1	chr1:150483337:T:C	0	150483337	C	T
1	chr1:150483693:C:T	0	150483693	T	C
1	chr1:150483874:A:T	0	150483874	T	A
1	chr1:150483913:A:G	0	150483913	G	A
1	chr1:150484095:T:C	0	150484095	C	T
1	chr1:150486091:G:A	0	150486091	A	G
1	chr1:150486611:G:C	0	150486611	C	G
1	chr1:150487239:T:C	0	150487239	C	T
1	chr1:150487692:A:G	0	150487692	G	A
1	chr1:150488374:C:T	0	150488374	T	C
1	chr1:150488379:T:G	0	150488379	G	T
1	chr1:150489325:A:G	0	150489325	G	A
1	chr1:150489397:G:T	0	150489397	T	G
1	chr1:150490335:C:T	0	150490335	T	C
1	chr1:150491061:AAAAC:A	0	150491061	A	AAAAC
1	chr1:150491296:C:G	0	150491296	G	C
1	chr1:150491855:C:G	0	150491855	G	C
1	chr1:150492127:A:G	0	150492127	G	A
1	chr1:150493446:A:G	0	150493446	G	A
1	chr1:150493477:T:G	0	150493477	G	T
1	chr1:150494082:C:T	0	150494082	T	C
1	chr1:150494261:A:G	0	150494261	G	A
1	chr1:150494587:A:G	0	150494587	G	A
1	chr1:150494620:T:A	0	150494620	A	T
1	chr1:150494917:C:A	0	150494917	A	C
1	chr1:150495277:G:A	0	150495277	A	G
1	chr1:150495338:C:T	0	150495338	T	C
1	chr1:150495634:TCCAC:T	0	150495634	T	TCCAC
1	chr1:150496366:A:G	0	150496366	G	A
1	chr1:150497004:C:T	0	150497004	T	C
1	chr1:150497820:G:A	0	150497820	A	G
1	chr1:150497846:C:A	0	150497846	A	C
1	chr1:150498002:C:A	0	150498002	A	C
1	chr1:150498003:T:G	0	150498003	G	T
1	chr1:150498047:C:T	0	150498047	T	C
1	chr1:150500190:C:T	0	150500190	T	C
1	chr1:150500305:A:G	0	150500305	G	A
1	chr1:150500393:C:A	0	150500393	A	C
1	chr1:150500423:CT:C	0	150500423	C	CT
1	chr1:150501861:G:A	0	150501861	A	G
1	chr1:150502037:C:T	0	150502037	T	C
1	chr1:150503296:A:G	0	150503296	G	A
1	chr1:150503668:T:C	0	150503668	C	T
1	chr1:150504040:G:A	0	150504040	A	G
1	chr1:150504585:C:T	0	150504585	T	C
1	chr1:150505364:G:C	0	150505364	C	G
1	chr1:150506147:T:C	0	150506147	C	T
1	chr1:150507501:A:G	0	150507501	G	A
1	chr1:150507897:G:T	0	150507897	T	G
1	chr1:150508095:G:A	0	150508095	A	G
1	chr1:150509420:C:T	0	150509420	T	C
1	chr1:150509779:A:G	0	150509779	G	A
1	chr1:150510879:C:T	0	150510879	T	C
1	chr1:150511528:G:A	0	150511528	A	G
1	chr1:150512511:G:A	0	150512511	A	G
1	chr1:150514512:G:A	0	150514512	A	G
1	chr1:150515485:C:G	0	150515485	G	C
1	chr1:150516002:T:C	0	150516002	C	T
1	chr1:150517082:C:T	0	150517082	T	C
1	chr1:150518089:G:A	0	150518089	A	G
1	chr1:150518385:TC:T	0	150518385	T	TC
1	chr1:150519928:G:A	0	150519928	A	G
1	chr1:150520528:T:C	0	150520528	C	T
1	chr1:150521449:C:G	0	150521449	G	C
1	chr1:150525526:T:C	0	150525526	C	T
1	chr1:150525662:C:T	0	150525662	T	C
1	chr1:150526080:T:G	0	150526080	G	T
1	chr1:150526202:C:T	0	150526202	T	C
1	chr1:150526251:A:G	0	150526251	G	A
1	chr1:150526282:G:A	0	150526282	A	G
1	chr1:150526339:A:G	0	150526339	G	A
1	chr1:150526549:T:A	0	150526549	A	T
1	chr1:150526787:C:A	0	150526787	A	C
1	chr1:150526819:A:G	0	150526819	G	A
1	chr1:150527352:G:A	0	150527352	A	G
1	chr1:150527416:G:A	0	150527416	A	G
1	chr1:150527511:A:G	0	150527511	G	A
1	chr1:150527609:A:G	0	150527609	G	A
1	chr1:150527631:G:A	0	150527631	A	G
1	chr1:150531579:A:G	0	150531579	G	A
1	chr1:150531586:C:T	0	150531586	T	C
1	chr1:150531587:T:G	0	150531587	G	T
1	chr1:150533100:C:T	0	150533100	T	C
1	chr1:150533787:C:T	0	150533787	T	C
1	chr1:150534145:A:G	0	150534145	G	A
1	chr1:150534757:G:A	0	150534757	A	G
1	chr1:150535215:A:AGGG	0	150535215	AGGG	A
1	chr1:150536693:T:C	0	150536693	C	T
1	chr1:150537068:A:G	0	150537068	G	A
1	chr1:150537483:G:A	0	150537483	A	G
1	chr1:150537646:C:T	0	150537646	T	C
1	chr1:150537927:A:G	0	150537927	G	A
1	chr1:150538157:C:A	0	150538157	A	C
1	chr1:150538184:C:T	0	150538184	T	C
1	chr1:150538480:G:A	0	150538480	A	G
1	chr1:150538668:G:A	0	150538668	A	G
1	chr1:150539777:G:C	0	150539777	C	G
1	chr1:150542545:A:G	0	150542545	G	A
1	chr1:150542627:CTTG:C	0	150542627	C	CTTG
1	chr1:150543268:T:C	0	150543268	C	T
1	chr1:150546135:AT:A	0	150546135	A	AT
1	chr1:150547347:G:A	0	150547347	A	G
1	chr1:150548550:C:G	0	150548550	G	C
1	chr1:150549766:T:C	0	150549766	C	T
1	chr1:150554816:G:A	0	150554816	A	G
1	chr1:150554878:G:A	0	150554878	A	G
1	chr1:150555153:C:T	0	150555153	T	C
1	chr1:150556846:T:TAA	0	150556846	TAA	T
1	chr1:150558574:G:A	0	150558574	A	G
1	chr1:150561892:T:C	0	150561892	C	T
1	chr1:150562720:C:T	0	150562720	T	C
1	chr1:150563873:A:G	0	150563873	G	A
1	chr1:150564740:G:C	0	150564740	C	G
1	chr1:150564881:C:T	0	150564881	T	C
1	chr1:150567391:C:G	0	150567391	G	C
1	chr1:150567705:C:T	0	150567705	T	C
1	chr1:150569336:C:T	0	150569336	T	C
1	chr1:150569652:A:G	0	150569652	G	A
1	chr1:150569994:GA:G	0	150569994	G	GA
1	chr1:150571210:G:A	0	150571210	A	G
1	chr1:150571617:T:C	0	150571617	C	T
1	chr1:150572004:TA:T	0	150572004	T	TA
1	chr1:150572465:C:G	0	150572465	G	C
1	chr1:150572544:G:A	0	150572544	A	G
1	chr1:150573610:T:C	0	150573610	C	T
1	chr1:150573840:G:A	0	150573840	A	G
1	chr1:150574122:G:A	0	150574122	A	G
1	chr1:150574389:A:T	0	150574389	T	A
1	chr1:150575271:G:A	0	150575271	A	G
1	chr1:150575462:G:A	0	150575462	A	G
1	chr1:150579916:C:G	0	150579916	G	C
1	chr1:150580146:T:G	0	150580146	G	T
1	chr1:150580872:G:A	0	150580872	A	G
1	chr1:150583511:C:T	0	150583511	T	C
1	chr1:150583560:C:T	0	150583560	T	C
1	chr1:150584886:G:A	0	150584886	A	G
1	chr1:150585817:T:A	0	150585817	A	T
1	chr1:150586521:C:T	0	150586521	T	C
1	chr1:150586692:T:A	0	150586692	A	T
1	chr1:150587820:A:G	0	150587820	G	A
1	chr1:150590090:C:T	0	150590090	T	C
1	chr1:150591007:T:C	0	150591007	C	T
1	chr1:150592000:T:C	0	150592000	C	T
1	chr1:150594385:C:T	0	150594385	T	C
1	chr1:150597492:T:C	0	150597492	C	T
1	chr1:150597690:A:G	0	150597690	G	A
1	chr1:150598509:T:G	0	150598509	G	T
1	chr1:150599064:G:A	0	150599064	A	G
1	chr1:150599254:A:G	0	150599254	G	A
1	chr1:150599561:T:A	0	150599561	A	T
1	chr1:150601780:C:T	0	150601780	T	C
1	chr1:150601826:T:C	0	150601826	C	T
1	chr1:150603449:G:A	0	150603449	A	G
1	chr1:150603735:T:TTTG	0	150603735	TTTG	T
1	chr1:150605471:T:TG	0	150605471	TG	T
1	chr1:150605765:A:G	0	150605765	G	A
1	chr1:150607202:A:T	0	150607202	T	A
1	chr1:150611498:GA:G	0	150611498	G	GA
1	chr1:150612358:T:C	0	150612358	C	T
1	chr1:150613840:A:G	0	150613840	G	A
1	chr1:150614495:G:A	0	150614495	A	G
1	chr1:150614599:C:A	0	150614599	A	C
1	chr1:150614664:T:G	0	150614664	G	T
1	chr1:150619256:A:G	0	150619256	G	A
1	chr1:150620915:T:G	0	150620915	G	T
1	chr1:150624785:G:A	0	150624785	A	G
1	chr1:150625414:G:A	0	150625414	A	G
1	chr1:150627705:C:T	0	150627705	T	C
1	chr1:150628204:C:A	0	150628204	A	C
1	chr1:150631213:G:C	0	150631213	C	G
1	chr1:150631339:C:T	0	150631339	T	C
1	chr1:150632183:A:C	0	150632183	C	A
1	chr1:150635824:A:G	0	150635824	G	A
1	chr1:150636412:G:A	0	150636412	A	G
1	chr1:150636418:A:G	0	150636418	G	A
1	chr1:150638869:C:G	0	150638869	G	C
1	chr1:150639884:G:T	0	150639884	T	G
1	chr1:150639885:C:T	0	150639885	T	C
1	chr1:150642059:G:A	0	150642059	A	G
1	chr1:150642391:TCC:T	0	150642391	T	TCC
1	chr1:150642490:G:A	0	150642490	A	G
1	chr1:150642618:A:C	0	150642618	C	A
1	chr1:150643641:C:T	0	150643641	T	C
1	chr1:150644223:A:G	0	150644223	G	A
1	chr1:150644412:G:A	0	150644412	A	G
1	chr1:150646485:T:G	0	150646485	G	T
1	chr1:150648093:C:G	0	150648093	G	C
1	chr1:150650144:T:A	0	150650144	A	T
1	chr1:150650300:AG:A	0	150650300	A	AG
1	chr1:150650745:C:T	0	150650745	T	C
1	chr1:150650809:T:G	0	150650809	G	T
1	chr1:150651428:T:A	0	150651428	A	T
1	chr1:150651625:A:G	0	150651625	G	A
1	chr1:150653553:C:T	0	150653553	T	C
1	chr1:150653816:G:A	0	150653816	A	G
1	chr1:150653964:T:C	0	150653964	C	T
1	chr1:150655997:C:T	0	150655997	T	C
1	chr1:150656676:C:T	0	150656676	T	C
1	chr1:150657925:T:G	0	150657925	G	T
1	chr1:150658519:G:A	0	150658519	A	G
1	chr1:150658581:A:G	0	150658581	G	A
1	chr1:150658834:T:C	0	150658834	C	T
1	chr1:150659846:T:C	0	150659846	C	T
1	chr1:150660531:CA:C	0	150660531	C	CA
1	chr1:150660603:A:G	0	150660603	G	A
1	chr1:150660871:C:T	0	150660871	T	C
1	chr1:150661996:A:G	0	150661996	G	A
1	chr1:150662898:G:C	0	150662898	C	G
1	chr1:150663298:T:C	0	150663298	C	T
1	chr1:150663335:C:T	0	150663335	T	C
1	chr1:150663393:G:A	0	150663393	A	G
1	chr1:150664515:G:A	0	150664515	A	G
1	chr1:150664976:T:A	0	150664976	A	T
1	chr1:150666096:T:G	0	150666096	G	T
1	chr1:150666427:C:T	0	150666427	T	C
1	chr1:150667602:T:A	0	150667602	A	T
1	chr1:150667999:G:A	0	150667999	A	G
1	chr1:150669683:C:T	0	150669683	T	C
1	chr1:150670522:A:G	0	150670522	G	A
1	chr1:150670553:T:C	0	150670553	C	T
1	chr1:150671863:A:T	0	150671863	T	A
1	chr1:150673577:AC:A	0	150673577	A	AC
1	chr1:150673880:G:A	0	150673880	A	G
1	chr1:150674207:AT:A	0	150674207	A	AT
1	chr1:150674482:C:T	0	150674482	T	C
1	chr1:150674870:C:T	0	150674870	T	C
1	chr1:150675322:T:C	0	150675322	C	T
1	chr1:150675511:C:T	0	150675511	T	C
1	chr1:150676704:C:G	0	150676704	G	C
1	chr1:150676773:G:A	0	150676773	A	G
1	chr1:150677038:C:T	0	150677038	T	C
1	chr1:150677529:A:G	0	150677529	G	A
1	chr1:150677718:C:T	0	150677718	T	C
1	chr1:150677789:T:C	0	150677789	C	T
1	chr1:150677949:G:T	0	150677949	T	G
1	chr1:150678479:T:C	0	150678479	C	T
1	chr1:150678699:C:T	0	150678699	T	C
1	chr1:150679726:A:G	0	150679726	G	A
1	chr1:150680915:G:A	0	150680915	A	G
1	chr1:150681174:T:C	0	150681174	C	T
1	chr1:150681319:C:T	0	150681319	T	C
1	chr1:150682945:T:C	0	150682945	C	T
1	chr1:150683210:C:T	0	150683210	T	C
1	chr1:150683831:A:G	0	150683831	G	A
1	chr1:150684805:T:C	0	150684805	C	T
1	chr1:150685811:A:G	0	150685811	G	A
1	chr1:150686129:TC:T	0	150686129	T	TC
1	chr1:150686245:T:C	0	150686245	C	T
1	chr1:150686495:C:T	0	150686495	T	C
1	chr1:150687069:G:A	0	150687069	A	G
1	chr1:150687219:C:G	0	150687219	G	C
1	chr1:150687353:G:A	0	150687353	A	G
1	chr1:150687936:C:T	0	150687936	T	C
1	chr1:150688226:C:T	0	150688226	T	C
1	chr1:150688401:CT:C	0	150688401	C	CT
1	chr1:150688516:C:T	0	150688516	T	C
1	chr1:150689311:T:C	0	150689311	C	T
1	chr1:150689703:A:T	0	150689703	T	A
1	chr1:150690055:C:T	0	150690055	T	C
1	chr1:150691601:C:T	0	150691601	T	C
1	chr1:150692574:G:A	0	150692574	A	G
1	chr1:150694321:G:A	0	150694321	A	G
1	chr1:150694384:A:G	0	150694384	G	A
1	chr1:150697476:C:T	0	150697476	T	C
1	chr1:150698008:T:G	0	150698008	G	T
1	chr1:150698767:AC:A	0	150698767	A	AC
1	chr1:150699154:T:C	0	150699154	C	T
1	chr1:150699747:G:T	0	150699747	T	G
1	chr1:150701208:T:C	0	150701208	C	T
1	chr1:150701577:T:G	0	150701577	G	T
1	chr1:150701857:C:T	0	150701857	T	C
1	chr1:150702462:T:C	0	150702462	C	T
1	chr1:150702531:C:A	0	150702531	A	C
1	chr1:150702671:A:G	0	150702671	G	A
1	chr1:150702777:T:C	0	150702777	C	T
1	chr1:150703007:C:T	0	150703007	T	C
1	chr1:150704009:T:C	0	150704009	C	T
1	chr1:150704787:G:A	0	150704787	A	G
1	chr1:150704872:G:A	0	150704872	A	G
1	chr1:150704986:G:A	0	150704986	A	G
1	chr1:150705243:C:T	0	150705243	T	C
1	chr1:150705595:G:T	0	150705595	T	G
1	chr1:150706434:T:C	0	150706434	C	T
1	chr1:150706557:G:A	0	150706557	A	G
1	chr1:150707639:C:T	0	150707639	T	C
1	chr1:150707654:A:G	0	150707654	G	A
1	chr1:150708512:A:T	0	150708512	T	A
1	chr1:150709618:C:T	0	150709618	T	C
1	chr1:150709634:A:G	0	150709634	G	A
1	chr1:150709639:A:G	0	150709639	G	A
1	chr1:150710539:C:T	0	150710539	T	C
1	chr1:150710680:T:C	0	150710680	C	T
1	chr1:150710775:G:A	0	150710775	A	G
1	chr1:150711036:C:A	0	150711036	A	C
1	chr1:150712679:A:G	0	150712679	G	A
1	chr1:150713240:T:C	0	150713240	C	T
1	chr1:150713285:T:A	0	150713285	A	T
1	chr1:150713623:A:G	0	150713623	G	A
1	chr1:150714157:A:T	0	150714157	T	A
1	chr1:150714820:C:T	0	150714820	T	C
1	chr1:150716574:C:T	0	150716574	T	C
1	chr1:150716739:A:G	0	150716739	G	A
1	chr1:150717748:G:A	0	150717748	A	G
1	chr1:150718472:T:C	0	150718472	C	T
1	chr1:150718809:A:T	0	150718809	T	A
1	chr1:150719933:G:A	0	150719933	A	G
1	chr1:150722004:A:G	0	150722004	G	A
1	chr1:150722147:T:A	0	150722147	A	T
1	chr1:150722301:A:G	0	150722301	G	A
1	chr1:150723181:T:C	0	150723181	C	T
1	chr1:150723213:A:T	0	150723213	T	A
1	chr1:150723416:C:T	0	150723416	T	C
1	chr1:150723453:A:G	0	150723453	G	A
1	chr1:150723489:G:A	0	150723489	A	G
1	chr1:150723524:A:C	0	150723524	C	A
1	chr1:150723615:C:T	0	150723615	T	C
1	chr1:150727110:T:C	0	150727110	C	T
1	chr1:150730558:CAGA:C	0	150730558	C	CAGA
1	chr1:150733279:G:A	0	150733279	A	G
1	chr1:150734318:C:T	0	150734318	T	C
1	chr1:150735120:G:A	0	150735120	A	G
1	chr1:150735516:C:T	0	150735516	T	C
1	chr1:150736653:T:A	0	150736653	A	T
1	chr1:150737247:C:T	0	150737247	T	C
1	chr1:150737309:C:G	0	150737309	G	C
1	chr1:150739420:A:T	0	150739420	T	A
1	chr1:150740450:G:A	0	150740450	A	G
1	chr1:150740618:T:G	0	150740618	G	T
1	chr1:150742175:TGAACCTTAAAGGCA:T	0	150742175	T	TGAACCTTAAAGGCA
1	chr1:150743306:G:A	0	150743306	A	G
1	chr1:150745367:A:G	0	150745367	G	A
1	chr1:150746126:T:G	0	150746126	G	T
1	chr1:150750368:A:G	0	150750368	G	A
1	chr1:150751271:T:C	0	150751271	C	T
1	chr1:150752859:G:T	0	150752859	T	G
1	chr1:150752925:C:A	0	150752925	A	C
1	chr1:150753573:C:T	0	150753573	T	C
1	chr1:150753762:C:T	0	150753762	T	C
1	chr1:150754853:C:T	0	150754853	T	C
1	chr1:150754918:G:A	0	150754918	A	G
1	chr1:150755063:G:A	0	150755063	A	G
1	chr1:150756200:T:C	0	150756200	C	T
1	chr1:150757317:G:A	0	150757317	A	G
1	chr1:150757507:G:A	0	150757507	A	G
1	chr1:150757803:A:G	0	150757803	G	A
1	chr1:150759037:TA:T	0	150759037	T	TA
1	chr1:150759142:T:C	0	150759142	C	T
1	chr1:150761603:T:C	0	150761603	C	T
1	chr1:150761960:A:G	0	150761960	G	A
1	chr1:150764744:A:G	0	150764744	G	A
1	chr1:150765721:C:T	0	150765721	T	C
1	chr1:150765724:A:G	0	150765724	G	A
1	chr1:150766081:T:A	0	150766081	A	T
1	chr1:150766120:G:A	0	150766120	A	G
1	chr1:150766559:C:T	0	150766559	T	C
1	chr1:150766597:C:T	0	150766597	T	C
1	chr1:150770298:G:A	0	150770298	A	G
1	chr1:150771016:T:C	0	150771016	C	T
1	chr1:150773124:T:A	0	150773124	A	T
1	chr1:150774833:A:G	0	150774833	G	A
1	chr1:150776310:A:G	0	150776310	G	A
1	chr1:150776327:T:C	0	150776327	C	T
1	chr1:150776487:TGAA:T	0	150776487	T	TGAA
1	chr1:150785571:A:G	0	150785571	G	A
1	chr1:150786128:G:A	0	150786128	A	G
1	chr1:150786251:C:T	0	150786251	T	C
1	chr1:150787698:A:G	0	150787698	G	A
1	chr1:150789695:C:T	0	150789695	T	C
1	chr1:150790663:G:A	0	150790663	A	G
1	chr1:150790844:G:A	0	150790844	A	G
1	chr1:150793612:T:A	0	150793612	A	T
1	chr1:150794346:G:A	0	150794346	A	G
1	chr1:150794488:T:C	0	150794488	C	T
1	chr1:150801063:T:TA	0	150801063	TA	T
1	chr1:150801625:A:G	0	150801625	G	A
1	chr1:150801989:A:G	0	150801989	G	A
1	chr1:150803304:A:T	0	150803304	T	A
1	chr1:150803647:G:A	0	150803647	A	G
1	chr1:150805038:T:C	0	150805038	C	T
1	chr1:150805089:T:C	0	150805089	C	T
1	chr1:150806925:G:A	0	150806925	A	G
1	chr1:150808106:T:C	0	150808106	C	T
1	chr1:150809646:A:C	0	150809646	C	A
1	chr1:150809648:A:C	0	150809648	C	A
1	chr1:150810321:C:T	0	150810321	T	C
1	chr1:150810982:C:T	0	150810982	T	C
1	chr1:150817485:A:T	0	150817485	T	A
1	chr1:150822889:G:A	0	150822889	A	G
1	chr1:150824494:C:T	0	150824494	T	C
1	chr1:150825272:T:C	0	150825272	C	T
1	chr1:150827279:C:T	0	150827279	T	C
1	chr1:150827641:T:C	0	150827641	C	T
1	chr1:150828179:A:G	0	150828179	G	A
1	chr1:150828519:G:A	0	150828519	A	G
1	chr1:150828990:T:C	0	150828990	C	T
1	chr1:150829796:AT:A	0	150829796	A	AT
1	chr1:150830520:T:C	0	150830520	C	T
1	chr1:150834955:A:T	0	150834955	T	A
1	chr1:150835814:GTACAGA:G	0	150835814	G	GTACAGA
1	chr1:150836413:C:G	0	150836413	G	C
1	chr1:150837443:T:C	0	150837443	C	T
1	chr1:150839236:T:C	0	150839236	C	T
1	chr1:150839318:T:C	0	150839318	C	T
1	chr1:150840382:A:T	0	150840382	T	A
1	chr1:150841202:G:A	0	150841202	A	G
1	chr1:150841698:A:G	0	150841698	G	A
1	chr1:150844410:G:A	0	150844410	A	G
1	chr1:150845758:T:C	0	150845758	C	T
1	chr1:150846994:A:G	0	150846994	G	A
1	chr1:150847004:A:T	0	150847004	T	A
1	chr1:150849215:A:C	0	150849215	C	A
1	chr1:150849692:G:A	0	150849692	A	G
1	chr1:150850765:C:T	0	150850765	T	C
1	chr1:150853035:C:T	0	150853035	T	C
1	chr1:150853154:G:A	0	150853154	A	G
1	chr1:150853934:G:A	0	150853934	A	G
1	chr1:150854355:T:C	0	150854355	C	T
1	chr1:150859632:C:T	0	150859632	T	C
1	chr1:150860534:T:C	0	150860534	C	T
1	chr1:150863190:C:T	0	150863190	T	C
1	chr1:150863963:T:C	0	150863963	C	T
1	chr1:150866275:GGTCA:G	0	150866275	G	GGTCA
1	chr1:150868590:G:A	0	150868590	A	G
1	chr1:150869191:T:C	0	150869191	C	T
1	chr1:150869260:A:G	0	150869260	G	A
1	chr1:150870220:C:T	0	150870220	T	C
1	chr1:150875171:C:T	0	150875171	T	C
1	chr1:150876205:G:C	0	150876205	C	G
1	chr1:150877889:T:C	0	150877889	C	T
1	chr1:150878428:CA:C	0	150878428	C	CA
1	chr1:150880585:A:AT	0	150880585	AT	A
1	chr1:150882291:T:C	0	150882291	C	T
1	chr1:150884323:A:G	0	150884323	G	A
1	chr1:150884330:G:A	0	150884330	A	G
1	chr1:150887579:A:G	0	150887579	G	A
1	chr1:150887710:G:A	0	150887710	A	G
1	chr1:150887995:C:T	0	150887995	T	C
1	chr1:150888217:TTA:T	0	150888217	T	TTA
1	chr1:150888753:C:T	0	150888753	T	C
1	chr1:150891637:T:G	0	150891637	G	T
1	chr1:150893284:A:G	0	150893284	G	A
1	chr1:150895806:A:T	0	150895806	T	A
1	chr1:150897353:G:A	0	150897353	A	G
1	chr1:150897392:T:C	0	150897392	C	T
1	chr1:150897974:T:C	0	150897974	C	T
1	chr1:150898628:C:T	0	150898628	T	C
1	chr1:150898821:C:T	0	150898821	T	C
1	chr1:150898930:A:AT	0	150898930	AT	A
1	chr1:150902144:G:A	0	150902144	A	G
1	chr1:150903491:A:T	0	150903491	T	A
1	chr1:150905623:TC:T	0	150905623	T	TC
1	chr1:150906625:A:G	0	150906625	G	A
1	chr1:150909187:G:A	0	150909187	A	G
1	chr1:150910334:TG:T	0	150910334	T	TG
1	chr1:150910561:C:T	0	150910561	T	C
1	chr1:150911795:A:G	0	150911795	G	A
1	chr1:150912300:G:A	0	150912300	A	G
1	chr1:150914276:C:T	0	150914276	T	C
1	chr1:150914901:T:C	0	150914901	C	T
1	chr1:150914966:A:G	0	150914966	G	A
1	chr1:150916621:A:G	0	150916621	G	A
1	chr1:150917013:C:T	0	150917013	T	C
1	chr1:150917167:T:C	0	150917167	C	T
1	chr1:150917401:T:C	0	150917401	C	T
1	chr1:150918733:G:C	0	150918733	C	G
1	chr1:150919533:C:T	0	150919533	T	C
1	chr1:150919768:A:G	0	150919768	G	A
1	chr1:150921087:A:G	0	150921087	G	A
1	chr1:150921112:G:A	0	150921112	A	G
1	chr1:150921184:C:A	0	150921184	A	C
1	chr1:150924549:C:T	0	150924549	T	C
1	chr1:150925001:C:T	0	150925001	T	C
1	chr1:150925201:A:T	0	150925201	T	A
1	chr1:150930730:G:T	0	150930730	T	G
1	chr1:150930758:G:C	0	150930758	C	G
1	chr1:150931883:T:C	0	150931883	C	T
1	chr1:150933616:ATC:A	0	150933616	A	ATC
1	chr1:150935225:G:T	0	150935225	T	G
1	chr1:150937187:AAAAAAAAAAAG:A	0	150937187	A	AAAAAAAAAAAG
1	chr1:150938435:C:T	0	150938435	T	C
1	chr1:150938876:C:T	0	150938876	T	C
1	chr1:150939018:A:G	0	150939018	G	A
1	chr1:150940666:A:G	0	150940666	G	A
1	chr1:150940781:C:T	0	150940781	T	C
1	chr1:150942362:G:A	0	150942362	A	G
1	chr1:150943399:G:A	0	150943399	A	G
1	chr1:150944181:C:T	0	150944181	T	C
1	chr1:150945608:C:T	0	150945608	T	C
1	chr1:150947366:C:T	0	150947366	T	C
1	chr1:150947434:C:T	0	150947434	T	C
1	chr1:150948588:T:C	0	150948588	C	T
1	chr1:150948939:A:G	0	150948939	G	A
1	chr1:150950036:C:T	0	150950036	T	C
1	chr1:150950623:T:C	0	150950623	C	T
1	chr1:150951298:T:A	0	150951298	A	T
1	chr1:150951691:G:A	0	150951691	A	G
1	chr1:150954676:G:A	0	150954676	A	G
1	chr1:150954893:G:T	0	150954893	T	G
1	chr1:150956282:A:G	0	150956282	G	A
1	chr1:150957087:G:A	0	150957087	A	G
1	chr1:150958986:G:A	0	150958986	A	G
1	chr1:150959797:C:T	0	150959797	T	C
1	chr1:150960025:A:G	0	150960025	G	A
1	chr1:150960220:T:A	0	150960220	A	T
1	chr1:150963396:A:G	0	150963396	G	A
1	chr1:150965185:A:G	0	150965185	G	A
1	chr1:150965192:A:G	0	150965192	G	A
1	chr1:150965488:AAGG:A	0	150965488	A	AAGG
1	chr1:150967268:C:A	0	150967268	A	C
1	chr1:150967881:G:T	0	150967881	T	G
1	chr1:150967882:C:T	0	150967882	T	C
1	chr1:150968905:C:T	0	150968905	T	C
1	chr1:150969468:A:G	0	150969468	G	A
1	chr1:150971693:G:C	0	150971693	C	G
1	chr1:150973131:T:A	0	150973131	A	T
1	chr1:150973318:A:C	0	150973318	C	A
1	chr1:150974014:G:A	0	150974014	A	G
1	chr1:150977206:T:C	0	150977206	C	T
1	chr1:150977586:G:A	0	150977586	A	G
1	chr1:150978085:G:A	0	150978085	A	G
1	chr1:150978109:C:T	0	150978109	T	C
1	chr1:150978324:G:A	0	150978324	A	G
1	chr1:150979001:T:C	0	150979001	C	T
1	chr1:150979381:G:A	0	150979381	A	G
1	chr1:150980198:C:T	0	150980198	T	C
1	chr1:150982195:G:A	0	150982195	A	G
1	chr1:150983652:G:A	0	150983652	A	G
1	chr1:150984471:C:T	0	150984471	T	C
1	chr1:150985196:A:T	0	150985196	T	A
1	chr1:150985254:A:G	0	150985254	G	A
1	chr1:150985657:T:C	0	150985657	C	T
1	chr1:150986360:A:G	0	150986360	G	A
1	chr1:150987282:G:A	0	150987282	A	G
1	chr1:150987874:A:C	0	150987874	C	A
1	chr1:150989066:G:A	0	150989066	A	G
1	chr1:150989351:T:G	0	150989351	G	T
1	chr1:150989393:A:G	0	150989393	G	A
1	chr1:150989647:C:T	0	150989647	T	C
1	chr1:150990447:G:A	0	150990447	A	G
1	chr1:150990473:T:C	0	150990473	C	T
1	chr1:150990802:C:T	0	150990802	T	C
1	chr1:150991034:G:T	0	150991034	T	G
1	chr1:150992334:G:A	0	150992334	A	G
1	chr1:150992764:C:T	0	150992764	T	C
1	chr1:150993855:G:A	0	150993855	A	G
1	chr1:150996382:T:C	0	150996382	C	T
1	chr1:150996466:C:T	0	150996466	T	C
1	chr1:150997116:C:T	0	150997116	T	C
1	chr1:150998335:G:C	0	150998335	C	G
1	chr1:150998360:T:A	0	150998360	A	T
1	chr1:150998719:G:T	0	150998719	T	G
1	chr1:151000063:T:G	0	151000063	G	T
1	chr1:151000931:G:A	0	151000931	A	G
1	chr1:151001686:G:A	0	151001686	A	G
1	chr1:151002495:T:A	0	151002495	A	T
1	chr1:151002632:T:C	0	151002632	C	T
1	chr1:151007805:T:C	0	151007805	C	T
1	chr1:151008761:G:A	0	151008761	A	G
1	chr1:151008984:A:G	0	151008984	G	A
1	chr1:151010748:C:T	0	151010748	T	C
1	chr1:151010803:G:A	0	151010803	A	G
1	chr1:151012175:CCTCATG:C	0	151012175	C	CCTCATG
1	chr1:151014186:A:G	0	151014186	G	A
1	chr1:151015410:C:T	0	151015410	T	C
1	chr1:151016159:C:A	0	151016159	A	C
1	chr1:151016485:C:T	0	151016485	T	C
1	chr1:151016542:C:T	0	151016542	T	C
1	chr1:151017449:A:G	0	151017449	G	A
1	chr1:151017990:C:CAT	0	151017990	CAT	C
1	chr1:151018349:A:G	0	151018349	G	A
1	chr1:151018437:G:C	0	151018437	C	G
1	chr1:151018745:A:G	0	151018745	G	A
1	chr1:151018854:A:C	0	151018854	C	A
1	chr1:151019224:A:C	0	151019224	C	A
1	chr1:151019534:G:A	0	151019534	A	G
1	chr1:151019543:G:A	0	151019543	A	G
1	chr1:151019684:A:G	0	151019684	G	A
1	chr1:151019961:A:G	0	151019961	G	A
1	chr1:151021390:G:A	0	151021390	A	G
1	chr1:151022760:G:A	0	151022760	A	G
1	chr1:151023485:C:T	0	151023485	T	C
1	chr1:151023905:G:C	0	151023905	C	G
1	chr1:151025247:G:A	0	151025247	A	G
1	chr1:151025366:T:A	0	151025366	A	T
1	chr1:151025464:T:C	0	151025464	C	T
1	chr1:151026440:G:A	0	151026440	A	G
1	chr1:151026603:A:T	0	151026603	T	A
1	chr1:151026938:C:T	0	151026938	T	C
1	chr1:151027261:A:G	0	151027261	G	A
1	chr1:151028118:CCTT:C	0	151028118	C	CCTT
1	chr1:151029107:G:A	0	151029107	A	G
1	chr1:151029583:A:G	0	151029583	G	A
1	chr1:151029609:C:T	0	151029609	T	C
1	chr1:151029658:C:T	0	151029658	T	C
1	chr1:151030282:G:A	0	151030282	A	G
1	chr1:151030478:A:T	0	151030478	T	A
1	chr1:151030532:C:T	0	151030532	T	C
1	chr1:151031124:T:A	0	151031124	A	T
1	chr1:151031527:T:C	0	151031527	C	T
1	chr1:151031608:G:A	0	151031608	A	G
1	chr1:151035098:G:C	0	151035098	C	G
1	chr1:151035790:G:C	0	151035790	C	G
1	chr1:151036376:A:G	0	151036376	G	A
1	chr1:151036435:C:T	0	151036435	T	C
1	chr1:151036438:T:A	0	151036438	A	T
1	chr1:151036452:G:A	0	151036452	A	G
1	chr1:151037158:T:C	0	151037158	C	T
1	chr1:151037213:A:G	0	151037213	G	A
1	chr1:151037243:A:G	0	151037243	G	A
1	chr1:151037427:G:A	0	151037427	A	G
1	chr1:151038255:G:T	0	151038255	T	G
1	chr1:151038494:T:TC	0	151038494	TC	T
1	chr1:151038849:C:T	0	151038849	T	C
1	chr1:151039067:G:A	0	151039067	A	G
1	chr1:151039584:A:G	0	151039584	G	A
1	chr1:151039592:G:A	0	151039592	A	G
1	chr1:151040623:C:T	0	151040623	T	C
1	chr1:151041077:T:C	0	151041077	C	T
1	chr1:151041658:C:G	0	151041658	G	C
1	chr1:151041924:A:G	0	151041924	G	A
1	chr1:151042698:C:T	0	151042698	T	C
1	chr1:151043392:G:A	0	151043392	A	G
1	chr1:151043920:T:C	0	151043920	C	T
1	chr1:151044281:G:A	0	151044281	A	G
1	chr1:151044523:G:A	0	151044523	A	G
1	chr1:151045584:G:C	0	151045584	C	G
1	chr1:151046704:A:G	0	151046704	G	A
1	chr1:151046853:G:C	0	151046853	C	G
1	chr1:151049033:A:G	0	151049033	G	A
1	chr1:151053301:A:G	0	151053301	G	A
1	chr1:151055359:CAAAG:C	0	151055359	C	CAAAG
1	chr1:151056453:C:T	0	151056453	T	C
1	chr1:151056629:TCAG:T	0	151056629	T	TCAG
1	chr1:151059000:T:A	0	151059000	A	T
1	chr1:151059191:T:C	0	151059191	C	T
1	chr1:151061503:C:T	0	151061503	T	C
1	chr1:151062695:G:C	0	151062695	C	G
1	chr1:151063152:A:C	0	151063152	C	A
1	chr1:151064340:A:G	0	151064340	G	A
1	chr1:151065231:T:C	0	151065231	C	T
1	chr1:151065256:T:A	0	151065256	A	T
1	chr1:151065659:T:C	0	151065659	C	T
1	chr1:151066444:C:T	0	151066444	T	C
1	chr1:151067133:A:G	0	151067133	G	A
1	chr1:151069375:A:G	0	151069375	G	A
1	chr1:151069753:G:A	0	151069753	A	G
1	chr1:151071113:G:A	0	151071113	A	G
1	chr1:151071561:C:T	0	151071561	T	C
1	chr1:151072356:G:A	0	151072356	A	G
1	chr1:151072398:T:A	0	151072398	A	T
1	chr1:151072636:A:G	0	151072636	G	A
1	chr1:151072943:A:G	0	151072943	G	A
1	chr1:151073048:G:C	0	151073048	C	G
1	chr1:151074166:G:A	0	151074166	A	G
1	chr1:151076488:G:A	0	151076488	A	G
1	chr1:151076591:G:A	0	151076591	A	G
1	chr1:151077023:G:A	0	151077023	A	G
1	chr1:151077442:T:C	0	151077442	C	T
1	chr1:151077611:A:C	0	151077611	C	A
1	chr1:151077777:C:T	0	151077777	T	C
1	chr1:151078027:T:G	0	151078027	G	T
1	chr1:151078153:C:T	0	151078153	T	C
1	chr1:151080013:A:G	0	151080013	G	A
1	chr1:151080477:C:G	0	151080477	G	C
1	chr1:151081060:T:A	0	151081060	A	T
1	chr1:151081065:G:A	0	151081065	A	G
1	chr1:151081393:G:A	0	151081393	A	G
1	chr1:151081704:G:A	0	151081704	A	G
1	chr1:151083194:G:A	0	151083194	A	G
1	chr1:151083565:A:G	0	151083565	G	A
1	chr1:151083829:C:T	0	151083829	T	C
1	chr1:151085311:C:T	0	151085311	T	C
1	chr1:151086816:T:C	0	151086816	C	T
1	chr1:151087191:T:C	0	151087191	C	T
1	chr1:151089033:A:G	0	151089033	G	A
1	chr1:151089602:A:G	0	151089602	G	A
1	chr1:151090481:G:A	0	151090481	A	G
1	chr1:151091640:A:G	0	151091640	G	A
1	chr1:151092039:C:T	0	151092039	T	C
1	chr1:151093618:T:A	0	151093618	A	T
1	chr1:151094877:A:G	0	151094877	G	A
1	chr1:151096070:A:G	0	151096070	G	A
1	chr1:151096161:T:A	0	151096161	A	T
1	chr1:151096364:G:A	0	151096364	A	G
1	chr1:151096888:G:A	0	151096888	A	G
1	chr1:151096989:G:A	0	151096989	A	G
1	chr1:151097614:C:T	0	151097614	T	C
1	chr1:151100388:T:C	0	151100388	C	T
1	chr1:151101164:A:G	0	151101164	G	A
1	chr1:151101699:G:A	0	151101699	A	G
1	chr1:151102377:A:G	0	151102377	G	A
1	chr1:151106580:C:T	0	151106580	T	C
1	chr1:151106841:C:T	0	151106841	T	C
1	chr1:151109427:C:T	0	151109427	T	C
1	chr1:151111614:T:C	0	151111614	C	T
1	chr1:151111899:C:G	0	151111899	G	C
1	chr1:151113078:T:C	0	151113078	C	T
1	chr1:151113338:G:A	0	151113338	A	G
1	chr1:151114443:T:G	0	151114443	G	T
1	chr1:151115351:T:C	0	151115351	C	T
1	chr1:151116221:G:A	0	151116221	A	G
1	chr1:151117047:T:C	0	151117047	C	T
1	chr1:151117126:A:T	0	151117126	T	A
1	chr1:151117409:G:C	0	151117409	C	G
1	chr1:151117412:A:C	0	151117412	C	A
1	chr1:151118705:A:G	0	151118705	G	A
1	chr1:151119610:C:T	0	151119610	T	C
1	chr1:151120833:C:T	0	151120833	T	C
1	chr1:151121050:G:A	0	151121050	A	G
1	chr1:151121469:A:G	0	151121469	G	A
1	chr1:151125023:TTTAG:T	0	151125023	T	TTTAG
1	chr1:151125844:C:A	0	151125844	A	C
1	chr1:151126711:TAGAA:T	0	151126711	T	TAGAA
1	chr1:151127081:A:G	0	151127081	G	A
1	chr1:151128494:G:C	0	151128494	C	G
1	chr1:151128920:T:C	0	151128920	C	T
1	chr1:151129407:G:C	0	151129407	C	G
1	chr1:151130677:G:A	0	151130677	A	G
1	chr1:151131061:C:T	0	151131061	T	C
1	chr1:151131314:T:G	0	151131314	G	T
1	chr1:151131516:G:C	0	151131516	C	G
1	chr1:151131602:C:T	0	151131602	T	C
1	chr1:151131818:G:A	0	151131818	A	G
1	chr1:151132122:A:G	0	151132122	G	A
1	chr1:151132474:G:A	0	151132474	A	G
1	chr1:151133637:C:T	0	151133637	T	C
1	chr1:151134347:A:G	0	151134347	G	A
1	chr1:151134466:G:A	0	151134466	A	G
1	chr1:151135020:G:A	0	151135020	A	G
1	chr1:151137261:T:C	0	151137261	C	T
1	chr1:151138356:G:A	0	151138356	A	G
1	chr1:151139051:C:T	0	151139051	T	C
1	chr1:151140007:T:C	0	151140007	C	T
1	chr1:151141606:C:T	0	151141606	T	C
1	chr1:151142218:T:G	0	151142218	G	T
1	chr1:151142406:C:CT	0	151142406	CT	C
1	chr1:151142710:C:T	0	151142710	T	C
1	chr1:151143169:C:T	0	151143169	T	C
1	chr1:151143276:C:T	0	151143276	T	C
1	chr1:151143521:A:C	0	151143521	C	A
1	chr1:151143803:G:A	0	151143803	A	G
1	chr1:151144020:T:C	0	151144020	C	T
1	chr1:151144138:C:T	0	151144138	T	C
1	chr1:151144534:G:A	0	151144534	A	G
1	chr1:151146024:T:C	0	151146024	C	T
1	chr1:151147056:C:T	0	151147056	T	C
1	chr1:151147269:G:C	0	151147269	C	G
1	chr1:151147293:T:A	0	151147293	A	T
1	chr1:151149569:A:G	0	151149569	G	A
1	chr1:151150013:C:T	0	151150013	T	C
1	chr1:151151494:C:T	0	151151494	T	C
1	chr1:151151695:T:C	0	151151695	C	T
1	chr1:151151837:G:T	0	151151837	T	G
1	chr1:151156778:A:G	0	151156778	G	A
1	chr1:151158615:A:G	0	151158615	G	A
1	chr1:151162485:G:C	0	151162485	C	G
1	chr1:151163379:A:C	0	151163379	C	A
1	chr1:151164668:A:G	0	151164668	G	A
1	chr1:151164748:A:C	0	151164748	C	A
1	chr1:151169445:T:C	0	151169445	C	T
1	chr1:151170690:C:T	0	151170690	T	C
1	chr1:151171581:C:T	0	151171581	T	C
1	chr1:151172415:C:T	0	151172415	T	C
1	chr1:151173710:C:G	0	151173710	G	C
1	chr1:151178381:T:C	0	151178381	C	T
1	chr1:151181330:C:T	0	151181330	T	C
1	chr1:151185289:T:C	0	151185289	C	T
1	chr1:151190841:G:A	0	151190841	A	G
1	chr1:151191005:AG:A	0	151191005	A	AG
1	chr1:151196393:C:G	0	151196393	G	C
1	chr1:151196681:C:G	0	151196681	G	C
1	chr1:151197276:G:T	0	151197276	T	G
1	chr1:151199335:C:G	0	151199335	G	C
1	chr1:151199433:A:T	0	151199433	T	A
1	chr1:151200637:A:G	0	151200637	G	A
1	chr1:151201025:G:A	0	151201025	A	G
1	chr1:151201819:A:G	0	151201819	G	A
1	chr1:151202296:A:G	0	151202296	G	A
1	chr1:151203899:C:G	0	151203899	G	C
1	chr1:151204286:C:T	0	151204286	T	C
1	chr1:151206015:G:A	0	151206015	A	G
1	chr1:151207467:C:T	0	151207467	T	C
1	chr1:151210477:C:T	0	151210477	T	C
1	chr1:151212573:C:T	0	151212573	T	C
1	chr1:151213026:A:G	0	151213026	G	A
1	chr1:151213611:G:A	0	151213611	A	G
1	chr1:151214275:T:A	0	151214275	A	T
1	chr1:151217624:C:T	0	151217624	T	C
1	chr1:151219900:G:A	0	151219900	A	G
1	chr1:151219990:G:T	0	151219990	T	G
1	chr1:151221421:A:G	0	151221421	G	A
1	chr1:151222856:T:A	0	151222856	A	T
1	chr1:151223288:T:C	0	151223288	C	T
1	chr1:151226123:T:C	0	151226123	C	T
1	chr1:151227038:A:G	0	151227038	G	A
1	chr1:151229592:C:T	0	151229592	T	C
1	chr1:151229691:G:C	0	151229691	C	G
1	chr1:151230837:C:T	0	151230837	T	C
1	chr1:151232156:C:G	0	151232156	G	C
1	chr1:151232827:A:G	0	151232827	G	A
1	chr1:151232873:A:G	0	151232873	G	A
1	chr1:151233495:A:G	0	151233495	G	A
1	chr1:151234858:C:T	0	151234858	T	C
1	chr1:151236587:C:T	0	151236587	T	C
1	chr1:151237650:G:A	0	151237650	A	G
1	chr1:151237859:TAGG:T	0	151237859	T	TAGG
1	chr1:151238313:C:T	0	151238313	T	C
1	chr1:151240931:A:G	0	151240931	G	A
1	chr1:151245262:C:T	0	151245262	T	C
1	chr1:151248417:AAG:A	0	151248417	A	AAG
1	chr1:151248537:T:C	0	151248537	C	T
1	chr1:151249815:T:TA	0	151249815	TA	T
1	chr1:151250585:AAG:A	0	151250585	A	AAG
1	chr1:151251017:C:T	0	151251017	T	C
1	chr1:151253385:C:T	0	151253385	T	C
1	chr1:151256476:T:G	0	151256476	G	T
1	chr1:151257954:G:A	0	151257954	A	G
1	chr1:151258970:T:G	0	151258970	G	T
1	chr1:151259070:T:C	0	151259070	C	T
1	chr1:151259161:T:A	0	151259161	A	T
1	chr1:151261706:C:A	0	151261706	A	C
1	chr1:151261825:T:C	0	151261825	C	T
1	chr1:151263450:G:A	0	151263450	A	G
1	chr1:151265113:TC:T	0	151265113	T	TC
1	chr1:151265746:G:A	0	151265746	A	G
1	chr1:151266575:T:C	0	151266575	C	T
1	chr1:151267094:C:T	0	151267094	T	C
1	chr1:151268066:G:C	0	151268066	C	G
1	chr1:151269433:G:C	0	151269433	C	G
1	chr1:151272510:C:G	0	151272510	G	C
1	chr1:151273123:T:C	0	151273123	C	T
1	chr1:151273195:A:G	0	151273195	G	A
1	chr1:151273765:C:G	0	151273765	G	C
1	chr1:151275522:C:T	0	151275522	T	C
1	chr1:151277698:CCA:C	0	151277698	C	CCA
1	chr1:151277945:A:G	0	151277945	G	A
1	chr1:151278361:A:T	0	151278361	T	A
1	chr1:151281547:A:C	0	151281547	C	A
1	chr1:151281565:T:C	0	151281565	C	T
1	chr1:151283612:C:G	0	151283612	G	C
1	chr1:151285263:C:T	0	151285263	T	C
1	chr1:151286567:C:T	0	151286567	T	C
1	chr1:151287067:G:A	0	151287067	A	G
1	chr1:151296939:T:C	0	151296939	C	T
1	chr1:151297394:TAC:T	0	151297394	T	TAC
1	chr1:151299306:A:C	0	151299306	C	A
1	chr1:151299975:T:C	0	151299975	C	T
1	chr1:151301250:C:G	0	151301250	G	C
1	chr1:151302889:C:T	0	151302889	T	C
1	chr1:151307379:G:A	0	151307379	A	G
1	chr1:151308519:T:C	0	151308519	C	T
1	chr1:151310365:A:C	0	151310365	C	A
1	chr1:151310543:T:C	0	151310543	C	T
1	chr1:151315154:T:A	0	151315154	A	T
1	chr1:151315696:G:A	0	151315696	A	G
1	chr1:151317948:T:A	0	151317948	A	T
1	chr1:151318767:G:A	0	151318767	A	G
1	chr1:151319225:T:C	0	151319225	C	T
1	chr1:151320079:G:A	0	151320079	A	G
1	chr1:151322585:A:G	0	151322585	G	A
1	chr1:151322999:G:A	0	151322999	A	G
1	chr1:151323376:G:A	0	151323376	A	G
1	chr1:151324175:G:A	0	151324175	A	G
1	chr1:151329383:G:C	0	151329383	C	G
1	chr1:151330706:C:T	0	151330706	T	C
1	chr1:151331495:TA:T	0	151331495	T	TA
1	chr1:151333747:T:C	0	151333747	C	T
1	chr1:151336187:G:A	0	151336187	A	G
1	chr1:151338378:A:G	0	151338378	G	A
1	chr1:151338494:ACT:A	0	151338494	A	ACT
1	chr1:151341298:A:G	0	151341298	G	A
1	chr1:151341903:T:C	0	151341903	C	T
1	chr1:151348851:G:A	0	151348851	A	G
1	chr1:151349861:A:G	0	151349861	G	A
1	chr1:151350739:A:G	0	151350739	G	A
1	chr1:151350751:T:C	0	151350751	C	T
1	chr1:151350995:C:T	0	151350995	T	C
1	chr1:151351577:T:A	0	151351577	A	T
1	chr1:151351581:TG:T	0	151351581	T	TG
1	chr1:151351740:G:A	0	151351740	A	G
1	chr1:151351939:A:G	0	151351939	G	A
1	chr1:151353471:G:T	0	151353471	T	G
1	chr1:151354900:C:T	0	151354900	T	C
1	chr1:151356318:T:A	0	151356318	A	T
1	chr1:151357813:A:G	0	151357813	G	A
1	chr1:151358828:A:T	0	151358828	T	A
1	chr1:151359750:T:G	0	151359750	G	T
1	chr1:151360133:G:A	0	151360133	A	G
1	chr1:151360465:C:T	0	151360465	T	C
1	chr1:151360691:G:A	0	151360691	A	G
1	chr1:151361402:A:G	0	151361402	G	A
1	chr1:151361589:G:A	0	151361589	A	G
1	chr1:151361931:G:A	0	151361931	A	G
1	chr1:151362774:G:A	0	151362774	A	G
1	chr1:151362903:T:A	0	151362903	A	T
1	chr1:151362964:C:T	0	151362964	T	C
1	chr1:151365227:C:T	0	151365227	T	C
1	chr1:151365312:A:G	0	151365312	G	A
1	chr1:151366094:G:A	0	151366094	A	G
1	chr1:151367477:CCT:C	0	151367477	C	CCT
1	chr1:151369227:G:A	0	151369227	A	G
1	chr1:151371069:T:C	0	151371069	C	T
1	chr1:151371674:C:A	0	151371674	A	C
1	chr1:151372265:T:G	0	151372265	G	T
1	chr1:151373857:A:G	0	151373857	G	A
1	chr1:151374000:T:C	0	151374000	C	T
1	chr1:151374284:G:C	0	151374284	C	G
1	chr1:151374835:A:T	0	151374835	T	A
1	chr1:151375270:C:T	0	151375270	T	C
1	chr1:151375344:C:T	0	151375344	T	C
1	chr1:151375854:A:G	0	151375854	G	A
1	chr1:151375860:A:C	0	151375860	C	A
1	chr1:151376698:G:T	0	151376698	T	G
1	chr1:151377440:G:C	0	151377440	C	G
1	chr1:151378584:G:A	0	151378584	A	G
1	chr1:151379091:T:A	0	151379091	A	T
1	chr1:151379550:C:T	0	151379550	T	C
1	chr1:151383070:A:G	0	151383070	G	A
1	chr1:151383382:G:A	0	151383382	A	G
1	chr1:151384857:T:C	0	151384857	C	T
1	chr1:151387002:G:A	0	151387002	A	G
1	chr1:151388183:G:A	0	151388183	A	G
1	chr1:151390035:A:G	0	151390035	G	A
1	chr1:151401549:T:C	0	151401549	C	T
1	chr1:151402069:C:T	0	151402069	T	C
1	chr1:151403108:T:C	0	151403108	C	T
1	chr1:151408251:A:G	0	151408251	G	A
1	chr1:151412257:G:A	0	151412257	A	G
1	chr1:151416455:T:C	0	151416455	C	T
1	chr1:151418401:G:A	0	151418401	A	G
1	chr1:151431472:C:T	0	151431472	T	C
1	chr1:151432732:C:T	0	151432732	T	C
1	chr1:151433316:T:C	0	151433316	C	T
1	chr1:151440704:A:G	0	151440704	G	A
1	chr1:151441137:A:G	0	151441137	G	A
1	chr1:151442448:A:G	0	151442448	G	A
1	chr1:151442685:TG:T	0	151442685	T	TG
1	chr1:151451091:A:C	0	151451091	C	A
1	chr1:151451335:A:T	0	151451335	T	A
1	chr1:151451894:C:T	0	151451894	T	C
1	chr1:151455190:T:C	0	151455190	C	T
1	chr1:151456129:G:A	0	151456129	A	G
1	chr1:151457142:T:C	0	151457142	C	T
1	chr1:151457556:A:T	0	151457556	T	A
1	chr1:151458028:G:C	0	151458028	C	G
1	chr1:151458228:A:G	0	151458228	G	A
1	chr1:151458279:T:C	0	151458279	C	T
1	chr1:151459156:T:C	0	151459156	C	T
1	chr1:151463465:C:T	0	151463465	T	C
1	chr1:151464532:A:G	0	151464532	G	A
1	chr1:151465114:C:A	0	151465114	A	C
1	chr1:151466001:C:G	0	151466001	G	C
1	chr1:151467702:G:A	0	151467702	A	G
1	chr1:151468428:C:T	0	151468428	T	C
1	chr1:151468604:A:G	0	151468604	G	A
1	chr1:151470383:C:T	0	151470383	T	C
1	chr1:151471857:G:A	0	151471857	A	G
1	chr1:151475031:T:C	0	151475031	C	T
1	chr1:151476948:T:C	0	151476948	C	T
1	chr1:151481737:A:C	0	151481737	C	A
1	chr1:151484520:C:A	0	151484520	A	C
1	chr1:151485749:C:T	0	151485749	T	C
1	chr1:151487785:C:T	0	151487785	T	C
1	chr1:151490107:T:C	0	151490107	C	T
1	chr1:151500534:C:A	0	151500534	A	C
1	chr1:151501606:G:A	0	151501606	A	G
1	chr1:151504048:C:A	0	151504048	A	C
1	chr1:151509833:G:C	0	151509833	C	G
1	chr1:151509999:A:T	0	151509999	T	A
1	chr1:151511501:C:T	0	151511501	T	C
1	chr1:151528961:G:A	0	151528961	A	G
1	chr1:151529951:C:T	0	151529951	T	C
1	chr1:151532213:T:C	0	151532213	C	T
1	chr1:151532214:G:A	0	151532214	A	G
1	chr1:151532302:C:T	0	151532302	T	C
1	chr1:151533232:C:T	0	151533232	T	C
1	chr1:151537550:A:G	0	151537550	G	A
1	chr1:151538349:C:T	0	151538349	T	C
1	chr1:151538633:T:C	0	151538633	C	T
1	chr1:151538792:T:G	0	151538792	G	T
1	chr1:151539219:T:C	0	151539219	C	T
1	chr1:151539950:T:C	0	151539950	C	T
1	chr1:151539954:GAAGGAAGCTTTTGCAGGTTCCAACTCCTCATCCACT:G	0	151539954	G	GAAGGAAGCTTTTGCAGGTTCCAACTCCTCATCCACT
1	chr1:151541037:C:A	0	151541037	A	C
1	chr1:151542127:G:A	0	151542127	A	G
1	chr1:151542712:C:T	0	151542712	T	C
1	chr1:151542982:C:G	0	151542982	G	C
1	chr1:151543178:T:G	0	151543178	G	T
1	chr1:151543397:G:A	0	151543397	A	G
1	chr1:151543604:G:A	0	151543604	A	G
1	chr1:151543892:A:G	0	151543892	G	A
1	chr1:151544311:G:T	0	151544311	T	G
1	chr1:151545049:G:A	0	151545049	A	G
1	chr1:151548255:A:G	0	151548255	G	A
1	chr1:151549457:A:G	0	151549457	G	A
1	chr1:151551890:T:A	0	151551890	A	T
1	chr1:151552059:A:G	0	151552059	G	A
1	chr1:151552082:T:C	0	151552082	C	T
1	chr1:151554028:CCTTT:C	0	151554028	C	CCTTT
1	chr1:151554560:C:T	0	151554560	T	C
1	chr1:151555651:C:T	0	151555651	T	C
1	chr1:151557373:TAATCATCA:T	0	151557373	T	TAATCATCA
1	chr1:151558861:T:C	0	151558861	C	T
1	chr1:151558870:C:T	0	151558870	T	C
1	chr1:151563416:T:G	0	151563416	G	T
1	chr1:151564209:C:T	0	151564209	T	C
1	chr1:151564957:A:G	0	151564957	G	A
1	chr1:151565312:G:A	0	151565312	A	G
1	chr1:151566817:T:C	0	151566817	C	T
1	chr1:151567576:C:T	0	151567576	T	C
1	chr1:151567620:G:A	0	151567620	A	G
1	chr1:151567897:C:T	0	151567897	T	C
1	chr1:151569239:G:T	0	151569239	T	G
1	chr1:151570150:T:C	0	151570150	C	T
1	chr1:151572020:G:A	0	151572020	A	G
1	chr1:151573960:G:A	0	151573960	A	G
1	chr1:151573968:G:A	0	151573968	A	G
1	chr1:151574455:A:G	0	151574455	G	A
1	chr1:151574777:C:T	0	151574777	T	C
1	chr1:151576579:T:A	0	151576579	A	T
1	chr1:151576837:T:C	0	151576837	C	T
1	chr1:151577045:A:T	0	151577045	T	A
1	chr1:151577066:C:A	0	151577066	A	C
1	chr1:151577753:C:T	0	151577753	T	C
1	chr1:151577912:G:T	0	151577912	T	G
1	chr1:151578197:G:A	0	151578197	A	G
1	chr1:151578602:A:G	0	151578602	G	A
1	chr1:151578844:G:A	0	151578844	A	G
1	chr1:151579825:TG:T	0	151579825	T	TG
1	chr1:151579896:T:A	0	151579896	A	T
1	chr1:151581199:G:T	0	151581199	T	G
1	chr1:151582027:T:C	0	151582027	C	T
1	chr1:151583225:C:T	0	151583225	T	C
1	chr1:151583265:A:G	0	151583265	G	A
1	chr1:151584030:A:G	0	151584030	G	A
1	chr1:151584176:T:C	0	151584176	C	T
1	chr1:151584504:C:T	0	151584504	T	C
1	chr1:151584782:A:G	0	151584782	G	A
1	chr1:151584845:GC:G	0	151584845	G	GC
1	chr1:151585021:C:T	0	151585021	T	C
1	chr1:151585541:A:G	0	151585541	G	A
1	chr1:151585787:A:G	0	151585787	G	A
1	chr1:151586733:A:G	0	151586733	G	A
1	chr1:151586971:G:C	0	151586971	C	G
1	chr1:151587122:C:T	0	151587122	T	C
1	chr1:151588206:T:C	0	151588206	C	T
1	chr1:151589778:A:G	0	151589778	G	A
1	chr1:151590593:C:T	0	151590593	T	C
1	chr1:151592241:C:T	0	151592241	T	C
1	chr1:151595383:C:T	0	151595383	T	C
1	chr1:151595670:G:A	0	151595670	A	G
1	chr1:151596128:G:A	0	151596128	A	G
1	chr1:151596602:C:T	0	151596602	T	C
1	chr1:151597765:A:G	0	151597765	G	A
1	chr1:151598306:T:C	0	151598306	C	T
1	chr1:151598571:T:C	0	151598571	C	T
1	chr1:151603280:G:A	0	151603280	A	G
1	chr1:151603749:T:A	0	151603749	A	T
1	chr1:151603813:T:C	0	151603813	C	T
1	chr1:151604000:A:G	0	151604000	G	A
1	chr1:151604807:C:T	0	151604807	T	C
1	chr1:151607186:C:A	0	151607186	A	C
1	chr1:151608244:C:T	0	151608244	T	C
1	chr1:151609136:T:C	0	151609136	C	T
1	chr1:151616259:G:A	0	151616259	A	G
1	chr1:151616339:A:G	0	151616339	G	A
1	chr1:151620758:C:T	0	151620758	T	C
1	chr1:151620983:C:T	0	151620983	T	C
1	chr1:151623155:T:A	0	151623155	A	T
1	chr1:151623430:G:A	0	151623430	A	G
1	chr1:151625185:T:C	0	151625185	C	T
1	chr1:151625287:C:G	0	151625287	G	C
1	chr1:151626607:C:T	0	151626607	T	C
1	chr1:151626791:G:T	0	151626791	T	G
1	chr1:151627741:TGTTCTATAAA:T	0	151627741	T	TGTTCTATAAA
1	chr1:151629496:C:T	0	151629496	T	C
1	chr1:151630761:C:T	0	151630761	T	C
1	chr1:151630860:C:T	0	151630860	T	C
1	chr1:151631343:G:T	0	151631343	T	G
1	chr1:151632024:A:G	0	151632024	G	A
1	chr1:151633557:CCA:C	0	151633557	C	CCA
1	chr1:151633644:CA:C	0	151633644	C	CA
1	chr1:151637149:TC:T	0	151637149	T	TC
1	chr1:151639472:G:C	0	151639472	C	G
1	chr1:151642831:G:A	0	151642831	A	G
1	chr1:151642919:C:T	0	151642919	T	C
1	chr1:151644645:T:C	0	151644645	C	T
1	chr1:151647598:T:G	0	151647598	G	T
1	chr1:151647758:G:T	0	151647758	T	G
1	chr1:151649196:G:A	0	151649196	A	G
1	chr1:151649644:G:A	0	151649644	A	G
1	chr1:151650053:A:C	0	151650053	C	A
1	chr1:151650905:C:T	0	151650905	T	C
1	chr1:151651571:G:A	0	151651571	A	G
1	chr1:151653106:T:C	0	151653106	C	T
1	chr1:151653266:TTTG:T	0	151653266	T	TTTG
1	chr1:151654637:A:G	0	151654637	G	A
1	chr1:151657482:A:G	0	151657482	G	A
1	chr1:151658725:C:T	0	151658725	T	C
1	chr1:151658945:A:G	0	151658945	G	A
1	chr1:151660611:T:C	0	151660611	C	T
1	chr1:151663400:T:C	0	151663400	C	T
1	chr1:151664589:C:T	0	151664589	T	C
1	chr1:151670869:T:C	0	151670869	C	T
1	chr1:151674472:T:C	0	151674472	C	T
1	chr1:151674531:T:C	0	151674531	C	T
1	chr1:151675422:C:T	0	151675422	T	C
1	chr1:151680053:T:C	0	151680053	C	T
1	chr1:151680435:C:T	0	151680435	T	C
1	chr1:151680836:A:C	0	151680836	C	A
1	chr1:151683051:C:A	0	151683051	A	C
1	chr1:151683151:A:G	0	151683151	G	A
1	chr1:151683850:A:G	0	151683850	G	A
1	chr1:151686595:A:G	0	151686595	G	A
1	chr1:151688139:A:G	0	151688139	G	A
1	chr1:151695819:A:C	0	151695819	C	A
1	chr1:151699390:A:T	0	151699390	T	A
1	chr1:151700182:C:T	0	151700182	T	C
1	chr1:151700601:A:G	0	151700601	G	A
1	chr1:151700874:T:C	0	151700874	C	T
1	chr1:151700959:C:T	0	151700959	T	C
1	chr1:151700969:G:A	0	151700969	A	G
1	chr1:151701920:T:C	0	151701920	C	T
1	chr1:151703708:T:G	0	151703708	G	T
1	chr1:151704323:G:A	0	151704323	A	G
1	chr1:151704538:C:T	0	151704538	T	C
1	chr1:151707424:C:T	0	151707424	T	C
1	chr1:151707487:C:T	0	151707487	T	C
1	chr1:151709091:G:A	0	151709091	A	G
1	chr1:151709159:T:C	0	151709159	C	T
1	chr1:151710027:G:A	0	151710027	A	G
1	chr1:151712786:A:C	0	151712786	C	A
1	chr1:151712816:A:T	0	151712816	T	A
1	chr1:151713605:C:T	0	151713605	T	C
1	chr1:151714507:T:A	0	151714507	A	T
1	chr1:151715696:C:T	0	151715696	T	C
1	chr1:151717266:G:A	0	151717266	A	G
1	chr1:151718328:CA:C	0	151718328	C	CA
1	chr1:151718672:C:T	0	151718672	T	C
1	chr1:151720007:A:G	0	151720007	G	A
1	chr1:151720435:A:G	0	151720435	G	A
1	chr1:151721185:C:A	0	151721185	A	C
1	chr1:151721765:C:T	0	151721765	T	C
1	chr1:151721822:A:G	0	151721822	G	A
1	chr1:151722519:C:T	0	151722519	T	C
1	chr1:151722795:T:C	0	151722795	C	T
1	chr1:151723428:G:A	0	151723428	A	G
1	chr1:151726317:C:G	0	151726317	G	C
1	chr1:151726940:C:T	0	151726940	T	C
1	chr1:151726997:T:C	0	151726997	C	T
1	chr1:151727738:T:C	0	151727738	C	T
1	chr1:151727751:G:A	0	151727751	A	G
1	chr1:151728047:G:C	0	151728047	C	G
1	chr1:151728734:A:G	0	151728734	G	A
1	chr1:151728869:A:G	0	151728869	G	A
1	chr1:151729587:A:G	0	151729587	G	A
1	chr1:151730998:A:G	0	151730998	G	A
1	chr1:151731612:G:A	0	151731612	A	G
1	chr1:151731735:C:G	0	151731735	G	C
1	chr1:151733950:G:A	0	151733950	A	G
1	chr1:151734126:G:A	0	151734126	A	G
1	chr1:151734728:C:T	0	151734728	T	C
1	chr1:151737562:T:C	0	151737562	C	T
1	chr1:151737764:C:G	0	151737764	G	C
1	chr1:151738451:A:G	0	151738451	G	A
1	chr1:151740865:T:TCTTA	0	151740865	TCTTA	T
1	chr1:151741204:T:G	0	151741204	G	T
1	chr1:151742803:C:T	0	151742803	T	C
1	chr1:151742896:C:CA	0	151742896	CA	C
1	chr1:151743554:G:C	0	151743554	C	G
1	chr1:151744235:A:T	0	151744235	T	A
1	chr1:151747262:C:T	0	151747262	T	C
1	chr1:151747582:T:C	0	151747582	C	T
1	chr1:151750554:G:A	0	151750554	A	G
1	chr1:151751670:C:T	0	151751670	T	C
1	chr1:151751764:T:C	0	151751764	C	T
1	chr1:151751803:A:G	0	151751803	G	A
1	chr1:151752193:T:G	0	151752193	G	T
1	chr1:151752883:A:G	0	151752883	G	A
1	chr1:151753278:C:T	0	151753278	T	C
1	chr1:151753342:G:A	0	151753342	A	G
1	chr1:151755029:G:C	0	151755029	C	G
1	chr1:151755878:T:C	0	151755878	C	T
1	chr1:151756280:C:T	0	151756280	T	C
1	chr1:151756725:A:G	0	151756725	G	A
1	chr1:151757013:T:A	0	151757013	A	T
1	chr1:151757586:A:G	0	151757586	G	A
1	chr1:151757893:G:A	0	151757893	A	G
1	chr1:151759584:A:G	0	151759584	G	A
1	chr1:151760224:A:G	0	151760224	G	A
1	chr1:151760439:C:T	0	151760439	T	C
1	chr1:151760549:T:C	0	151760549	C	T
1	chr1:151760859:T:G	0	151760859	G	T
1	chr1:151761398:C:G	0	151761398	G	C
1	chr1:151762214:G:C	0	151762214	C	G
1	chr1:151762965:G:A	0	151762965	A	G
1	chr1:151763100:T:C	0	151763100	C	T
1	chr1:151763792:CTG:C	0	151763792	C	CTG
1	chr1:151763980:A:G	0	151763980	G	A
1	chr1:151764873:T:A	0	151764873	A	T
1	chr1:151765927:G:A	0	151765927	A	G
1	chr1:151768977:G:A	0	151768977	A	G
1	chr1:151769219:C:G	0	151769219	G	C
1	chr1:151769525:T:C	0	151769525	C	T
1	chr1:151769857:G:A	0	151769857	A	G
1	chr1:151769908:A:G	0	151769908	G	A
1	chr1:151769933:A:G	0	151769933	G	A
1	chr1:151770018:A:G	0	151770018	G	A
1	chr1:151770089:GGGAGACCATGGGGAGACGGAGAC:G	0	151770089	G	GGGAGACCATGGGGAGACGGAGAC
1	chr1:151770667:C:T	0	151770667	T	C
1	chr1:151771394:TA:T	0	151771394	T	TA
1	chr1:151771692:T:C	0	151771692	C	T
1	chr1:151772382:G:A	0	151772382	A	G
1	chr1:151772452:T:C	0	151772452	C	T
1	chr1:151773603:A:T	0	151773603	T	A
1	chr1:151773726:T:A	0	151773726	A	T
1	chr1:151773759:C:T	0	151773759	T	C
1	chr1:151774567:C:T	0	151774567	T	C
1	chr1:151775257:C:T	0	151775257	T	C
1	chr1:151775323:G:A	0	151775323	A	G
1	chr1:151775494:A:G	0	151775494	G	A
```
