## Supplementary material for "Characterization of shared and ancestry-specific signals driving complex traits using multi-ancestry fine-mapping": s1_data_1kg.pvar

```
##FILTER=<ID=PASS,Description="All filters passed">
##reference=ftp://ftp.1000genomes.ebi.ac.uk//vol1/ftp/technical/reference/phase2_reference_assembly_sequence/hs37d5.fa.gz
##contig=<ID=1,assembly=b37,length=249250621>
##ALT=<ID=CNV,Description="Copy Number Polymorphism">
##ALT=<ID=DEL,Description="Deletion">
##ALT=<ID=DUP,Description="Duplication">
##ALT=<ID=INS:ME:ALU,Description="Insertion of ALU element">
##ALT=<ID=INS:ME:LINE1,Description="Insertion of LINE1 element">
##ALT=<ID=INS:ME:SVA,Description="Insertion of SVA element">
##ALT=<ID=INS:MT,Description="Nuclear Mitochondrial Insertion">
##ALT=<ID=INV,Description="Inversion">
##ALT=<ID=CN0,Description="Copy number allele: 0 copies">
##ALT=<ID=CN1,Description="Copy number allele: 1 copy">
##ALT=<ID=CN2,Description="Copy number allele: 2 copies">
##ALT=<ID=CN3,Description="Copy number allele: 3 copies">
##ALT=<ID=CN4,Description="Copy number allele: 4 copies">
##ALT=<ID=CN5,Description="Copy number allele: 5 copies">
##ALT=<ID=CN6,Description="Copy number allele: 6 copies">
##ALT=<ID=CN7,Description="Copy number allele: 7 copies">
##ALT=<ID=CN8,Description="Copy number allele: 8 copies">
##ALT=<ID=CN9,Description="Copy number allele: 9 copies">
##ALT=<ID=CN10,Description="Copy number allele: 10 copies">
##ALT=<ID=CN11,Description="Copy number allele: 11 copies">
##ALT=<ID=CN12,Description="Copy number allele: 12 copies">
##ALT=<ID=CN13,Description="Copy number allele: 13 copies">
##ALT=<ID=CN14,Description="Copy number allele: 14 copies">
##ALT=<ID=CN15,Description="Copy number allele: 15 copies">
##ALT=<ID=CN16,Description="Copy number allele: 16 copies">
##ALT=<ID=CN17,Description="Copy number allele: 17 copies">
##ALT=<ID=CN18,Description="Copy number allele: 18 copies">
##ALT=<ID=CN19,Description="Copy number allele: 19 copies">
##ALT=<ID=CN20,Description="Copy number allele: 20 copies">
##ALT=<ID=CN21,Description="Copy number allele: 21 copies">
##ALT=<ID=CN22,Description="Copy number allele: 22 copies">
##ALT=<ID=CN23,Description="Copy number allele: 23 copies">
##ALT=<ID=CN24,Description="Copy number allele: 24 copies">
##ALT=<ID=CN25,Description="Copy number allele: 25 copies">
##ALT=<ID=CN26,Description="Copy number allele: 26 copies">
##ALT=<ID=CN27,Description="Copy number allele: 27 copies">
##ALT=<ID=CN28,Description="Copy number allele: 28 copies">
##ALT=<ID=CN29,Description="Copy number allele: 29 copies">
##ALT=<ID=CN30,Description="Copy number allele: 30 copies">
##ALT=<ID=CN31,Description="Copy number allele: 31 copies">
##ALT=<ID=CN32,Description="Copy number allele: 32 copies">
##ALT=<ID=CN33,Description="Copy number allele: 33 copies">
##ALT=<ID=CN34,Description="Copy number allele: 34 copies">
##ALT=<ID=CN35,Description="Copy number allele: 35 copies">
##ALT=<ID=CN36,Description="Copy number allele: 36 copies">
##ALT=<ID=CN37,Description="Copy number allele: 37 copies">
##ALT=<ID=CN38,Description="Copy number allele: 38 copies">
##ALT=<ID=CN39,Description="Copy number allele: 39 copies">
##ALT=<ID=CN40,Description="Copy number allele: 40 copies">
##ALT=<ID=CN41,Description="Copy number allele: 41 copies">
##ALT=<ID=CN42,Description="Copy number allele: 42 copies">
##ALT=<ID=CN43,Description="Copy number allele: 43 copies">
##ALT=<ID=CN44,Description="Copy number allele: 44 copies">
##ALT=<ID=CN45,Description="Copy number allele: 45 copies">
##ALT=<ID=CN46,Description="Copy number allele: 46 copies">
##ALT=<ID=CN47,Description="Copy number allele: 47 copies">
##ALT=<ID=CN48,Description="Copy number allele: 48 copies">
##ALT=<ID=CN49,Description="Copy number allele: 49 copies">
##ALT=<ID=CN50,Description="Copy number allele: 50 copies">
##ALT=<ID=CN51,Description="Copy number allele: 51 copies">
##ALT=<ID=CN52,Description="Copy number allele: 52 copies">
##ALT=<ID=CN53,Description="Copy number allele: 53 copies">
##ALT=<ID=CN54,Description="Copy number allele: 54 copies">
##ALT=<ID=CN55,Description="Copy number allele: 55 copies">
##ALT=<ID=CN56,Description="Copy number allele: 56 copies">
##ALT=<ID=CN57,Description="Copy number allele: 57 copies">
##ALT=<ID=CN58,Description="Copy number allele: 58 copies">
##ALT=<ID=CN59,Description="Copy number allele: 59 copies">
##ALT=<ID=CN60,Description="Copy number allele: 60 copies">
##ALT=<ID=CN61,Description="Copy number allele: 61 copies">
##ALT=<ID=CN62,Description="Copy number allele: 62 copies">
##ALT=<ID=CN63,Description="Copy number allele: 63 copies">
##ALT=<ID=CN64,Description="Copy number allele: 64 copies">
##ALT=<ID=CN65,Description="Copy number allele: 65 copies">
##ALT=<ID=CN66,Description="Copy number allele: 66 copies">
##ALT=<ID=CN67,Description="Copy number allele: 67 copies">
##ALT=<ID=CN68,Description="Copy number allele: 68 copies">
##ALT=<ID=CN69,Description="Copy number allele: 69 copies">
##ALT=<ID=CN70,Description="Copy number allele: 70 copies">
##ALT=<ID=CN71,Description="Copy number allele: 71 copies">
##ALT=<ID=CN72,Description="Copy number allele: 72 copies">
##ALT=<ID=CN73,Description="Copy number allele: 73 copies">
##ALT=<ID=CN74,Description="Copy number allele: 74 copies">
##ALT=<ID=CN75,Description="Copy number allele: 75 copies">
##ALT=<ID=CN76,Description="Copy number allele: 76 copies">
##ALT=<ID=CN77,Description="Copy number allele: 77 copies">
##ALT=<ID=CN78,Description="Copy number allele: 78 copies">
##ALT=<ID=CN79,Description="Copy number allele: 79 copies">
##ALT=<ID=CN80,Description="Copy number allele: 80 copies">
##ALT=<ID=CN81,Description="Copy number allele: 81 copies">
##ALT=<ID=CN82,Description="Copy number allele: 82 copies">
##ALT=<ID=CN83,Description="Copy number allele: 83 copies">
##ALT=<ID=CN84,Description="Copy number allele: 84 copies">
##ALT=<ID=CN85,Description="Copy number allele: 85 copies">
##ALT=<ID=CN86,Description="Copy number allele: 86 copies">
##ALT=<ID=CN87,Description="Copy number allele: 87 copies">
##ALT=<ID=CN88,Description="Copy number allele: 88 copies">
##ALT=<ID=CN89,Description="Copy number allele: 89 copies">
##ALT=<ID=CN90,Description="Copy number allele: 90 copies">
##ALT=<ID=CN91,Description="Copy number allele: 91 copies">
##ALT=<ID=CN92,Description="Copy number allele: 92 copies">
##ALT=<ID=CN93,Description="Copy number allele: 93 copies">
##ALT=<ID=CN94,Description="Copy number allele: 94 copies">
##ALT=<ID=CN95,Description="Copy number allele: 95 copies">
##ALT=<ID=CN96,Description="Copy number allele: 96 copies">
##ALT=<ID=CN97,Description="Copy number allele: 97 copies">
##ALT=<ID=CN98,Description="Copy number allele: 98 copies">
##ALT=<ID=CN99,Description="Copy number allele: 99 copies">
##ALT=<ID=CN100,Description="Copy number allele: 100 copies">
##ALT=<ID=CN101,Description="Copy number allele: 101 copies">
##ALT=<ID=CN102,Description="Copy number allele: 102 copies">
##ALT=<ID=CN103,Description="Copy number allele: 103 copies">
##ALT=<ID=CN104,Description="Copy number allele: 104 copies">
##ALT=<ID=CN105,Description="Copy number allele: 105 copies">
##ALT=<ID=CN106,Description="Copy number allele: 106 copies">
##ALT=<ID=CN107,Description="Copy number allele: 107 copies">
##ALT=<ID=CN108,Description="Copy number allele: 108 copies">
##ALT=<ID=CN109,Description="Copy number allele: 109 copies">
##ALT=<ID=CN110,Description="Copy number allele: 110 copies">
##ALT=<ID=CN111,Description="Copy number allele: 111 copies">
##ALT=<ID=CN112,Description="Copy number allele: 112 copies">
##ALT=<ID=CN113,Description="Copy number allele: 113 copies">
##ALT=<ID=CN114,Description="Copy number allele: 114 copies">
##ALT=<ID=CN115,Description="Copy number allele: 115 copies">
##ALT=<ID=CN116,Description="Copy number allele: 116 copies">
##ALT=<ID=CN117,Description="Copy number allele: 117 copies">
##ALT=<ID=CN118,Description="Copy number allele: 118 copies">
##ALT=<ID=CN119,Description="Copy number allele: 119 copies">
##ALT=<ID=CN120,Description="Copy number allele: 120 copies">
##ALT=<ID=CN121,Description="Copy number allele: 121 copies">
##ALT=<ID=CN122,Description="Copy number allele: 122 copies">
##ALT=<ID=CN123,Description="Copy number allele: 123 copies">
##ALT=<ID=CN124,Description="Copy number allele: 124 copies">
##INFO=<ID=CIEND,Number=2,Type=Integer,Description="Confidence interval around END for imprecise variants">
##INFO=<ID=CIPOS,Number=2,Type=Integer,Description="Confidence interval around POS for imprecise variants">
##INFO=<ID=CS,Number=1,Type=String,Description="Source call set.">
##INFO=<ID=END,Number=1,Type=Integer,Description="End coordinate of this variant">
##INFO=<ID=IMPRECISE,Number=0,Type=Flag,Description="Imprecise structural variation">
##INFO=<ID=MC,Number=.,Type=String,Description="Merged calls.">
##INFO=<ID=MEINFO,Number=4,Type=String,Description="Mobile element info of the form NAME,START,END<POLARITY; If there is only 5' OR 3' support for this call, will be NULL NULL for START and END">
##INFO=<ID=MEND,Number=1,Type=Integer,Description="Mitochondrial end coordinate of inserted sequence">
##INFO=<ID=MLEN,Number=1,Type=Integer,Description="Estimated length of mitochondrial insert">
##INFO=<ID=MSTART,Number=1,Type=Integer,Description="Mitochondrial start coordinate of inserted sequence">
##INFO=<ID=SVLEN,Number=.,Type=Integer,Description="SV length. It is only calculated for structural variation MEIs. For other types of SVs; one may calculate the SV length by INFO:END-START+1, or by finding the difference between lengthes of REF and ALT alleles">
##INFO=<ID=SVTYPE,Number=1,Type=String,Description="Type of structural variant">
##INFO=<ID=TSD,Number=1,Type=String,Description="Precise Target Site Duplication for bases, if unknown, value will be NULL">
##INFO=<ID=AC,Number=A,Type=Integer,Description="Total number of alternate alleles in called genotypes">
##INFO=<ID=AF,Number=A,Type=Float,Description="Estimated allele frequency in the range (0,1)">
##INFO=<ID=NS,Number=1,Type=Integer,Description="Number of samples with data">
##INFO=<ID=AN,Number=1,Type=Integer,Description="Total number of alleles in called genotypes">
##INFO=<ID=EAS_AF,Number=A,Type=Float,Description="Allele frequency in the EAS populations calculated from AC and AN, in the range (0,1)">
##INFO=<ID=EUR_AF,Number=A,Type=Float,Description="Allele frequency in the EUR populations calculated from AC and AN, in the range (0,1)">
##INFO=<ID=AFR_AF,Number=A,Type=Float,Description="Allele frequency in the AFR populations calculated from AC and AN, in the range (0,1)">
##INFO=<ID=AMR_AF,Number=A,Type=Float,Description="Allele frequency in the AMR populations calculated from AC and AN, in the range (0,1)">
##INFO=<ID=SAS_AF,Number=A,Type=Float,Description="Allele frequency in the SAS populations calculated from AC and AN, in the range (0,1)">
##INFO=<ID=DP,Number=1,Type=Integer,Description="Total read depth; only low coverage data were counted towards the DP, exome data were not used">
##INFO=<ID=AA,Number=1,Type=String,Description="Ancestral Allele. Format: AA|REF|ALT|IndelType. AA: Ancestral allele, REF:Reference Allele, ALT:Alternate Allele, IndelType:Type of Indel (REF, ALT and IndelType are only defined for indels)">
##INFO=<ID=VT,Number=.,Type=String,Description="indicates what type of variant the line represents">
##INFO=<ID=EX_TARGET,Number=0,Type=Flag,Description="indicates whether a variant is within the exon pull down target boundaries">
##INFO=<ID=MULTI_ALLELIC,Number=0,Type=Flag,Description="indicates whether a site is multi-allelic">
#CHROM	POS	ID	REF	ALT	QUAL	FILTER	INFO
1	149641145	rs56360357	G	A	100	PASS	AC=3263;AF=0.651558;AN=5008;NS=2504;DP=17099;EAS_AF=0.5923;AMR_AF=0.6729;AFR_AF=0.671;EUR_AF=0.6392;SAS_AF=0.684;AA=.|||;VT=SNP
1	149652811	rs61808245	C	T	100	PASS	AC=2064;AF=0.412141;AN=5008;NS=2504;DP=17164;EAS_AF=0.2054;AMR_AF=0.4179;AFR_AF=0.497;EUR_AF=0.3926;SAS_AF=0.5266;AA=C|||;VT=SNP
1	149660950	rs56342883	G	A	100	PASS	AC=4497;AF=0.897963;AN=5008;NS=2504;DP=6827;EAS_AF=0.7649;AMR_AF=0.9063;AFR_AF=0.8926;EUR_AF=0.9861;SAS_AF=0.9458;AA=A|||;VT=SNP
1	149662945	rs61809779	C	T	100	PASS	AC=702;AF=0.140176;AN=5008;NS=2504;DP=19268;EAS_AF=0.1419;AMR_AF=0.1455;AFR_AF=0.0098;EUR_AF=0.1402;SAS_AF=0.3108;AA=C|||;VT=SNP
1	149674792	rs55803744	T	C	100	PASS	AC=2911;AF=0.58127;AN=5008;NS=2504;DP=18851;EAS_AF=0.7054;AMR_AF=0.6225;AFR_AF=0.2398;EUR_AF=0.7247;SAS_AF=0.7382;AA=t|||;VT=SNP
1	149698251	rs12132746	G	A	100	PASS	AC=1994;AF=0.398163;AN=5008;NS=2504;DP=24035;EAS_AF=0.5198;AMR_AF=0.4553;AFR_AF=0.1989;EUR_AF=0.5169;SAS_AF=0.3793;AA=G|||;VT=SNP
1	149715562	rs56130070	T	C	100	PASS	AC=599;AF=0.119609;AN=5008;NS=2504;DP=14271;EAS_AF=0.1151;AMR_AF=0.2305;AFR_AF=0.0068;EUR_AF=0.1779;SAS_AF=0.138;AA=T|||;VT=SNP
1	149715583	rs7525470	C	T	100	PASS	AC=599;AF=0.119609;AN=5008;NS=2504;DP=14838;EAS_AF=0.1151;AMR_AF=0.2305;AFR_AF=0.0068;EUR_AF=0.1779;SAS_AF=0.138;AA=C|||;VT=SNP
1	149716688	rs187688631	T	A	100	PASS	AC=42;AF=0.00838658;AN=5008;NS=2504;DP=17840;EAS_AF=0;AMR_AF=0.0144;AFR_AF=0;EUR_AF=0.0209;SAS_AF=0.0112;AA=T|||;VT=SNP
1	149717036	rs11588923	T	C	100	PASS	AC=597;AF=0.119209;AN=5008;NS=2504;DP=8372;EAS_AF=0.1151;AMR_AF=0.2277;AFR_AF=0.0068;EUR_AF=0.175;SAS_AF=0.1411;AA=T|||;VT=SNP
1	149717647	rs4559549	A	C	100	PASS	AC=1629;AF=0.32528;AN=5008;NS=2504;DP=17880;EAS_AF=0.3492;AMR_AF=0.2939;AFR_AF=0.3865;EUR_AF=0.2763;SAS_AF=0.2904;AA=C|||;VT=SNP
1	149717981	rs141921062	C	T	100	PASS	AC=20;AF=0.00399361;AN=5008;NS=2504;DP=14841;EAS_AF=0;AMR_AF=0.0014;AFR_AF=0.0008;EUR_AF=0.0159;SAS_AF=0.002;AA=C|||;VT=SNP
1	149718092	rs79330123	C	T	100	PASS	AC=1045;AF=0.208666;AN=5008;NS=2504;DP=15897;EAS_AF=0.2321;AMR_AF=0.0677;AFR_AF=0.3782;EUR_AF=0.1143;SAS_AF=0.1524;AA=C|||;VT=SNP
1	149718722	rs114969164	G	A	100	PASS	AC=58;AF=0.0115815;AN=5008;NS=2504;DP=15595;EAS_AF=0;AMR_AF=0.0231;AFR_AF=0.0166;EUR_AF=0.0149;SAS_AF=0.0051;AA=G|||;VT=SNP
1	149719899	rs6657036	G	T	100	PASS	AC=1040;AF=0.207668;AN=5008;NS=2504;DP=16158;EAS_AF=0.2292;AMR_AF=0.0677;AFR_AF=0.3729;EUR_AF=0.1163;SAS_AF=0.1554;AA=G|||;VT=SNP
1	149721759	rs74885624	T	C	100	PASS	AC=1343;AF=0.268171;AN=5008;NS=2504;DP=17130;EAS_AF=0.2857;AMR_AF=0.2795;AFR_AF=0.2761;EUR_AF=0.2624;SAS_AF=0.2372;AA=C|||;VT=SNP
1	149725133	rs55827602	C	G	100	PASS	AC=825;AF=0.164736;AN=5008;NS=2504;DP=18409;EAS_AF=0.126;AMR_AF=0.0879;AFR_AF=0.2716;EUR_AF=0.1561;SAS_AF=0.1237;AA=G|||;VT=SNP
1	149726118	rs2664745	A	G	100	PASS	AC=2506;AF=0.500399;AN=5008;NS=2504;DP=35086;EAS_AF=0.5;AMR_AF=0.5014;AFR_AF=0.5008;EUR_AF=0.5;SAS_AF=0.5;AA=G|||;VT=SNP
1	149731444	rs201018977	C	A	100	PASS	AC=101;AF=0.0201677;AN=5008;NS=2504;DP=32478;EAS_AF=0.0288;AMR_AF=0.0072;AFR_AF=0.0242;EUR_AF=0.0149;SAS_AF=0.0204;AA=C|||;VT=SNP
1	149733247	rs602034	G	C	100	PASS	AC=2259;AF=0.451078;AN=5008;NS=2504;DP=27159;EAS_AF=0.4226;AMR_AF=0.4683;AFR_AF=0.466;EUR_AF=0.4384;SAS_AF=0.4611;AA=G|||;VT=SNP
1	149733983	rs386467332	C	T	100	PASS	AC=138;AF=0.0275559;AN=5008;NS=2504;DP=23969;EAS_AF=0;AMR_AF=0.049;AFR_AF=0.0008;EUR_AF=0.0905;SAS_AF=0.0123;AA=C|||;VT=SNP
1	149736391	rs2791018	C	T	100	PASS	AC=4679;AF=0.934305;AN=5008;NS=2504;DP=33887;EAS_AF=0.998;AMR_AF=0.9193;AFR_AF=0.9244;EUR_AF=0.8926;SAS_AF=0.9356;AA=T|||;VT=SNP
1	149748810	rs56135477	G	A	100	PASS	AC=2501;AF=0.499401;AN=5008;NS=2504;DP=34779;EAS_AF=0.503;AMR_AF=0.4986;AFR_AF=0.5008;EUR_AF=0.4901;SAS_AF=0.5041;AA=G|||;VT=SNP
1	149753498	rs115385213	T	A	100	PASS	AC=46;AF=0.0091853;AN=5008;NS=2504;DP=20519;EAS_AF=0;AMR_AF=0.0173;AFR_AF=0.0008;EUR_AF=0.0278;SAS_AF=0.0051;AA=-|||;VT=SNP
1	149758064	rs143192984	G	A	100	PASS	AC=142;AF=0.0283546;AN=5008;NS=2504;DP=16318;EAS_AF=0;AMR_AF=0.0519;AFR_AF=0.0008;EUR_AF=0.0924;SAS_AF=0.0123;AA=G|||;VT=SNP
1	149760974	rs111328914	A	G	100	PASS	AC=343;AF=0.0684904;AN=5008;NS=2504;DP=13001;EAS_AF=0.0278;AMR_AF=0.0692;AFR_AF=0.0083;EUR_AF=0.1332;SAS_AF=0.1247;AA=-|||;VT=SNP
1	149768506	rs112869437	T	C	100	PASS	AC=218;AF=0.0435304;AN=5008;NS=2504;DP=17070;EAS_AF=0.0774;AMR_AF=0.0375;AFR_AF=0.0038;EUR_AF=0.0427;SAS_AF=0.0675;AA=T|||;VT=SNP
1	149771869	rs55649985	G	A	100	PASS	AC=700;AF=0.139776;AN=5008;NS=2504;DP=17686;EAS_AF=0.0794;AMR_AF=0.0965;AFR_AF=0.2201;EUR_AF=0.1481;SAS_AF=0.1155;AA=g|||;VT=SNP
1	149771890	rs7517103	A	G	100	PASS	AC=4895;AF=0.977436;AN=5008;NS=2504;DP=15335;EAS_AF=1;AMR_AF=0.964;AFR_AF=0.9962;EUR_AF=0.9235;SAS_AF=0.9939;AA=G|||;VT=SNP
1	149772497	rs5011221	T	C	100	PASS	AC=4831;AF=0.964657;AN=5008;NS=2504;DP=14904;EAS_AF=1;AMR_AF=0.9481;AFR_AF=0.9977;EUR_AF=0.8787;SAS_AF=0.9836;AA=C|||;VT=SNP
1	149775372	rs147149224	A	G	100	PASS	AC=122;AF=0.024361;AN=5008;NS=2504;DP=20258;EAS_AF=0;AMR_AF=0.0288;AFR_AF=0.0008;EUR_AF=0.0924;SAS_AF=0.0082;AA=A|||;VT=SNP
1	149776970	rs139336677	T	C	100	PASS	AC=107;AF=0.0213658;AN=5008;NS=2504;DP=20481;EAS_AF=0.0069;AMR_AF=0.0144;AFR_AF=0.0076;EUR_AF=0.0447;SAS_AF=0.0358;AA=T|||;VT=SNP
1	149777847	rs2474478	T	A	100	PASS	AC=131;AF=0.0261581;AN=5008;NS=2504;DP=17937;EAS_AF=0;AMR_AF=0.0317;AFR_AF=0.0068;EUR_AF=0.0915;SAS_AF=0.0082;AA=A|||;VT=SNP
1	149777979	rs146802096	C	T	100	PASS	AC=132;AF=0.0263578;AN=5008;NS=2504;DP=15129;EAS_AF=0;AMR_AF=0.0317;AFR_AF=0.0068;EUR_AF=0.0924;SAS_AF=0.0082;AA=C|||;VT=SNP
1	149778037	rs141105726	G	A	100	PASS	AC=131;AF=0.0261581;AN=5008;NS=2504;DP=16297;EAS_AF=0;AMR_AF=0.0317;AFR_AF=0.0068;EUR_AF=0.0915;SAS_AF=0.0082;AA=G|||;VT=SNP
1	149778729	rs3106121	G	A	100	PASS	AC=131;AF=0.0261581;AN=5008;NS=2504;DP=16457;EAS_AF=0;AMR_AF=0.0317;AFR_AF=0.0068;EUR_AF=0.0915;SAS_AF=0.0082;AA=A|||;VT=SNP
1	149782667	rs148590893	A	G	100	PASS	AC=131;AF=0.0261581;AN=5008;NS=2504;DP=19629;EAS_AF=0;AMR_AF=0.0317;AFR_AF=0.0068;EUR_AF=0.0915;SAS_AF=0.0082;AA=A|||;VT=SNP
1	149783063	rs112586427	G	C	100	PASS	AC=442;AF=0.0882588;AN=5008;NS=2504;DP=20003;EAS_AF=0.0069;AMR_AF=0.0288;AFR_AF=0.2549;EUR_AF=0.0427;SAS_AF=0.0358;AA=g|||;VT=SNP
1	149783886	rs139776319	C	T	100	PASS	AC=133;AF=0.0265575;AN=5008;NS=2504;DP=19144;EAS_AF=0.001;AMR_AF=0.0331;AFR_AF=0.0068;EUR_AF=0.0915;SAS_AF=0.0082;AA=c|||;VT=SNP;EX_TARGET
1	149784163	rs114362847	T	A	100	PASS	AC=131;AF=0.0261581;AN=5008;NS=2504;DP=17850;EAS_AF=0;AMR_AF=0.0317;AFR_AF=0.0068;EUR_AF=0.0915;SAS_AF=0.0082;AA=A|||;VT=SNP
1	149784572	rs143742768	G	A	100	PASS	AC=131;AF=0.0261581;AN=5008;NS=2504;DP=17436;EAS_AF=0;AMR_AF=0.0317;AFR_AF=0.0068;EUR_AF=0.0915;SAS_AF=0.0082;AA=G|||;VT=SNP
1	149785242	rs186269612	C	G	100	PASS	AC=19;AF=0.00379393;AN=5008;NS=2504;DP=17561;EAS_AF=0;AMR_AF=0.0043;AFR_AF=0;EUR_AF=0.0109;SAS_AF=0.0051;AA=C|||;VT=SNP;EX_TARGET
1	149785255	rs116310582	G	A	100	PASS	AC=27;AF=0.00539137;AN=5008;NS=2504;DP=17794;EAS_AF=0;AMR_AF=0.0086;AFR_AF=0;EUR_AF=0.0149;SAS_AF=0.0061;AA=G|||;VT=SNP;EX_TARGET
1	149787080	rs138724866	T	C	100	PASS	AC=131;AF=0.0261581;AN=5008;NS=2504;DP=17133;EAS_AF=0;AMR_AF=0.0317;AFR_AF=0.0068;EUR_AF=0.0915;SAS_AF=0.0082;AA=T|||;VT=SNP
1	149787174	rs587746306	C	T	100	PASS	AC=28;AF=0.00559105;AN=5008;NS=2504;DP=19171;EAS_AF=0;AMR_AF=0.0086;AFR_AF=0.0008;EUR_AF=0.0149;SAS_AF=0.0061;AA=C|||;VT=SNP
1	149787813	rs192504603	T	C	100	PASS	AC=20;AF=0.00399361;AN=5008;NS=2504;DP=19599;EAS_AF=0;AMR_AF=0.0029;AFR_AF=0;EUR_AF=0.0169;SAS_AF=0.001;AA=T|||;VT=SNP
1	149788612	rs148340528	G	A	100	PASS	AC=55;AF=0.0109824;AN=5008;NS=2504;DP=12719;EAS_AF=0;AMR_AF=0.0288;AFR_AF=0;EUR_AF=0.0298;SAS_AF=0.0051;AA=G|||;VT=SNP
1	149788783	rs142146636	A	C	100	PASS	AC=138;AF=0.0275559;AN=5008;NS=2504;DP=12591;EAS_AF=0.0069;AMR_AF=0.013;AFR_AF=0.034;EUR_AF=0.0417;SAS_AF=0.0358;AA=C|||;VT=SNP
1	149815323	rs3738319	G	A	100	PASS	AC=944;AF=0.188498;AN=5008;NS=2504;DP=5119;EAS_AF=0.1458;AMR_AF=0.245;AFR_AF=0.1725;EUR_AF=0.169;SAS_AF=0.2342;AA=.|||;VT=SNP
1	149815536	rs7531664	T	C	100	PASS	AC=772;AF=0.154153;AN=5008;NS=2504;DP=18393;EAS_AF=0.0069;AMR_AF=0.072;AFR_AF=0.407;EUR_AF=0.1342;SAS_AF=0.0429;AA=.|||;VT=SNP
1	149815561	rs142109788	A	G	100	PASS	AC=41;AF=0.0081869;AN=5008;NS=2504;DP=18635;EAS_AF=0;AMR_AF=0.0058;AFR_AF=0.0015;EUR_AF=0.0288;SAS_AF=0.0061;AA=.|||;VT=SNP
1	149815740	rs72708144	T	C	100	PASS	AC=123;AF=0.0245607;AN=5008;NS=2504;DP=16155;EAS_AF=0.0069;AMR_AF=0.013;AFR_AF=0.0242;EUR_AF=0.0398;SAS_AF=0.0358;AA=.|||;VT=SNP
1	149816036	rs11205037	T	G	100	PASS	AC=695;AF=0.138778;AN=5008;NS=2504;DP=10791;EAS_AF=0.0069;AMR_AF=0.0677;AFR_AF=0.351;EUR_AF=0.1342;SAS_AF=0.0429;AA=.|||;VT=SNP
1	149817038	rs72708145	T	C	100	PASS	AC=122;AF=0.024361;AN=5008;NS=2504;DP=20360;EAS_AF=0;AMR_AF=0.0303;AFR_AF=0.0008;EUR_AF=0.0924;SAS_AF=0.0072;AA=.|||;VT=SNP
1	149817508	rs1046332	T	C	100	PASS	AC=122;AF=0.024361;AN=5008;NS=2504;DP=19468;EAS_AF=0;AMR_AF=0.0303;AFR_AF=0.0008;EUR_AF=0.0924;SAS_AF=0.0072;AA=.|||;VT=SNP
1	149818310	rs140623721	T	C	100	PASS	AC=37;AF=0.00738818;AN=5008;NS=2504;DP=16443;EAS_AF=0;AMR_AF=0.0101;AFR_AF=0;EUR_AF=0.0239;SAS_AF=0.0061;AA=.|||;VT=SNP
1	149818561	rs67567469	G	A	100	PASS	AC=507;AF=0.101238;AN=5008;NS=2504;DP=17945;EAS_AF=0.0069;AMR_AF=0.0375;AFR_AF=0.3003;EUR_AF=0.0417;SAS_AF=0.0358;AA=.|||;VT=SNP
1	149819233	rs144949291	G	A	100	PASS	AC=50;AF=0.00998403;AN=5008;NS=2504;DP=18589;EAS_AF=0;AMR_AF=0.0101;AFR_AF=0.0008;EUR_AF=0.0368;SAS_AF=0.0051;AA=.|||;VT=SNP
1	149820656	rs12119601	G	C	100	PASS	AC=3416;AF=0.682109;AN=5008;NS=2504;DP=19683;EAS_AF=0.5129;AMR_AF=0.5922;AFR_AF=0.8411;EUR_AF=0.7008;SAS_AF=0.6861;AA=.|||;VT=SNP
1	149821019	rs72708146	C	T	100	PASS	AC=27;AF=0.00539137;AN=5008;NS=2504;DP=18696;EAS_AF=0;AMR_AF=0.0043;AFR_AF=0;EUR_AF=0.0239;SAS_AF=0;AA=.|||;VT=SNP
1	149847301	rs141494464	C	T	100	PASS	AC=105;AF=0.0209665;AN=5008;NS=2504;DP=17579;EAS_AF=0;AMR_AF=0.0259;AFR_AF=0.0008;EUR_AF=0.0795;SAS_AF=0.0061;AA=c|||;VT=SNP
1	149848467	rs143998996	C	G	100	PASS	AC=118;AF=0.0235623;AN=5008;NS=2504;DP=14237;EAS_AF=0;AMR_AF=0.0303;AFR_AF=0.0008;EUR_AF=0.0875;SAS_AF=0.0082;AA=c|||;VT=SNP
1	149848885	rs1260246	C	G	100	PASS	AC=117;AF=0.0233626;AN=5008;NS=2504;DP=16282;EAS_AF=0.0079;AMR_AF=0.0115;AFR_AF=0.0363;EUR_AF=0.0378;SAS_AF=0.0153;AA=c|||;VT=SNP
1	149849171	rs79191594	G	A	100	PASS	AC=52;AF=0.0103834;AN=5008;NS=2504;DP=22156;EAS_AF=0;AMR_AF=0.0216;AFR_AF=0.0023;EUR_AF=0.0318;SAS_AF=0.002;AA=g|||;VT=SNP
1	149850114	rs79985335	T	C	100	PASS	AC=24;AF=0.00479233;AN=5008;NS=2504;DP=17309;EAS_AF=0;AMR_AF=0.0072;AFR_AF=0.0008;EUR_AF=0.0169;SAS_AF=0.001;AA=t|||;VT=SNP
1	149850941	rs72708148	G	T	100	PASS	AC=118;AF=0.0235623;AN=5008;NS=2504;DP=18287;EAS_AF=0;AMR_AF=0.0303;AFR_AF=0.0008;EUR_AF=0.0875;SAS_AF=0.0082;AA=g|||;VT=SNP
1	149851993	rs114205852	G	A	100	PASS	AC=24;AF=0.00479233;AN=5008;NS=2504;DP=16311;EAS_AF=0;AMR_AF=0.0043;AFR_AF=0.0008;EUR_AF=0.0199;SAS_AF=0;AA=g|||;VT=SNP
1	149852927	rs532941	A	C	100	PASS	AC=4879;AF=0.974241;AN=5008;NS=2504;DP=15188;EAS_AF=1;AMR_AF=0.9697;AFR_AF=0.9947;EUR_AF=0.9254;SAS_AF=0.9734;AA=a|||;VT=SNP
1	149853089	rs72708149	G	C	100	PASS	AC=118;AF=0.0235623;AN=5008;NS=2504;DP=17067;EAS_AF=0;AMR_AF=0.0303;AFR_AF=0.0008;EUR_AF=0.0875;SAS_AF=0.0082;AA=G|||;VT=SNP
1	149854148	rs72708150	G	A	100	PASS	AC=118;AF=0.0235623;AN=5008;NS=2504;DP=19478;EAS_AF=0;AMR_AF=0.0303;AFR_AF=0.0008;EUR_AF=0.0875;SAS_AF=0.0082;AA=G|||;VT=SNP
1	149854324	rs17581380	T	C	100	PASS	AC=106;AF=0.0211661;AN=5008;NS=2504;DP=17670;EAS_AF=0.002;AMR_AF=0.0447;AFR_AF=0.0038;EUR_AF=0.0497;SAS_AF=0.0184;AA=t|||;VT=SNP
1	149854890	rs146356417	C	A	100	PASS	AC=781;AF=0.15595;AN=5008;NS=2504;DP=11879;EAS_AF=0.3254;AMR_AF=0.2666;AFR_AF=0.0038;EUR_AF=0.0895;SAS_AF=0.1769;AA=c|||;VT=SNP
1	149856334	rs137923984	T	C	100	PASS	AC=15;AF=0.00299521;AN=5008;NS=2504;DP=20038;EAS_AF=0;AMR_AF=0.0058;AFR_AF=0.0008;EUR_AF=0.0089;SAS_AF=0.001;AA=t|||;VT=SNP
1	149856350	rs15931	C	T	100	PASS	AC=118;AF=0.0235623;AN=5008;NS=2504;DP=19252;EAS_AF=0;AMR_AF=0.0303;AFR_AF=0.0008;EUR_AF=0.0875;SAS_AF=0.0082;AA=c|||;VT=SNP
1	149856720	rs55885412	C	T	100	PASS	AC=118;AF=0.0235623;AN=5008;NS=2504;DP=22576;EAS_AF=0;AMR_AF=0.0303;AFR_AF=0.0008;EUR_AF=0.0875;SAS_AF=0.0082;AA=c|||;VT=SNP
1	149858520	rs144823175	C	G	100	PASS	AC=24;AF=0.00479233;AN=5008;NS=2504;DP=17636;EAS_AF=0;AMR_AF=0.0043;AFR_AF=0;EUR_AF=0.0159;SAS_AF=0.0051;AA=C|||;VT=SNP;EX_TARGET
1	149860079	rs114354411	G	T	100	PASS	AC=32;AF=0.00638978;AN=5008;NS=2504;DP=15433;EAS_AF=0;AMR_AF=0.0058;AFR_AF=0;EUR_AF=0.0278;SAS_AF=0;AA=G|||;VT=SNP
1	149860372	rs17581597	C	T	100	PASS	AC=646;AF=0.128994;AN=5008;NS=2504;DP=19631;EAS_AF=0.2282;AMR_AF=0.2608;AFR_AF=0.0038;EUR_AF=0.0845;SAS_AF=0.1483;AA=c|||;VT=SNP
1	149861198	rs72708151	T	C	100	PASS	AC=116;AF=0.0231629;AN=5008;NS=2504;DP=14408;EAS_AF=0;AMR_AF=0.0288;AFR_AF=0.0008;EUR_AF=0.0865;SAS_AF=0.0082;AA=c|||;VT=SNP
1	149861760	rs56229803	C	T	100	PASS	AC=116;AF=0.0231629;AN=5008;NS=2504;DP=19174;EAS_AF=0;AMR_AF=0.0288;AFR_AF=0.0008;EUR_AF=0.0865;SAS_AF=0.0082;AA=t|||;VT=SNP
1	149861795	rs142304197	T	C	100	PASS	AC=24;AF=0.00479233;AN=5008;NS=2504;DP=18142;EAS_AF=0;AMR_AF=0.0043;AFR_AF=0;EUR_AF=0.0159;SAS_AF=0.0051;AA=t|||;VT=SNP
1	149861829	rs56139516	T	C	100	PASS	AC=116;AF=0.0231629;AN=5008;NS=2504;DP=18159;EAS_AF=0;AMR_AF=0.0288;AFR_AF=0.0008;EUR_AF=0.0865;SAS_AF=0.0082;AA=t|||;VT=SNP
1	149862367	rs6696191	A	G	100	PASS	AC=4597;AF=0.917931;AN=5008;NS=2504;DP=14701;EAS_AF=0.9048;AMR_AF=0.9164;AFR_AF=0.9917;EUR_AF=0.8748;SAS_AF=0.8773;AA=G|||;VT=SNP
1	149862531	rs72708152	A	G	100	PASS	AC=116;AF=0.0231629;AN=5008;NS=2504;DP=19608;EAS_AF=0;AMR_AF=0.0288;AFR_AF=0.0008;EUR_AF=0.0865;SAS_AF=0.0082;AA=A|||;VT=SNP
1	149864270	rs143065789	G	A	100	PASS	AC=116;AF=0.0231629;AN=5008;NS=2504;DP=10825;EAS_AF=0;AMR_AF=0.0288;AFR_AF=0.0008;EUR_AF=0.0865;SAS_AF=0.0082;AA=G|||;VT=SNP
1	149865483	rs72708153	A	G	100	PASS	AC=194;AF=0.038738;AN=5008;NS=2504;DP=17892;EAS_AF=0;AMR_AF=0.0331;AFR_AF=0.0575;EUR_AF=0.0865;SAS_AF=0.0082;AA=G|||;VT=SNP
1	149865880	rs1451641	A	G	100	PASS	AC=116;AF=0.0231629;AN=5008;NS=2504;DP=19950;EAS_AF=0;AMR_AF=0.0288;AFR_AF=0.0008;EUR_AF=0.0865;SAS_AF=0.0082;AA=A|||;VT=SNP
1	149866676	rs55664407	A	G	100	PASS	AC=116;AF=0.0231629;AN=5008;NS=2504;DP=17106;EAS_AF=0;AMR_AF=0.0288;AFR_AF=0.0008;EUR_AF=0.0865;SAS_AF=0.0082;AA=G|||;VT=SNP
1	149866851	rs56119131	C	T	100	PASS	AC=117;AF=0.0233626;AN=5008;NS=2504;DP=16677;EAS_AF=0.001;AMR_AF=0.0288;AFR_AF=0.0008;EUR_AF=0.0865;SAS_AF=0.0082;AA=C|||;VT=SNP
1	149867019	rs55633017	T	C	100	PASS	AC=195;AF=0.0389377;AN=5008;NS=2504;DP=16686;EAS_AF=0;AMR_AF=0.0331;AFR_AF=0.0582;EUR_AF=0.0865;SAS_AF=0.0082;AA=C|||;VT=SNP
1	149868334	rs12062387	C	T	100	PASS	AC=912;AF=0.182109;AN=5008;NS=2504;DP=20248;EAS_AF=0;AMR_AF=0.0793;AFR_AF=0.5749;EUR_AF=0.0885;SAS_AF=0.0082;AA=T|||;VT=SNP
1	149868479	rs114067741	G	T	100	PASS	AC=33;AF=0.00658946;AN=5008;NS=2504;DP=16806;EAS_AF=0;AMR_AF=0.0086;AFR_AF=0;EUR_AF=0.0209;SAS_AF=0.0061;AA=G|||;VT=SNP
1	149868807	rs150149679	G	A	100	PASS	AC=27;AF=0.00539137;AN=5008;NS=2504;DP=17044;EAS_AF=0;AMR_AF=0.0043;AFR_AF=0;EUR_AF=0.0119;SAS_AF=0.0123;AA=G|||;VT=SNP
1	149868898	rs112327375	C	T	100	PASS	AC=116;AF=0.0231629;AN=5008;NS=2504;DP=16142;EAS_AF=0;AMR_AF=0.0288;AFR_AF=0.0008;EUR_AF=0.0865;SAS_AF=0.0082;AA=C|||;VT=SNP
1	149869351	rs6587680	A	G	100	PASS	AC=739;AF=0.147564;AN=5008;NS=2504;DP=12338;EAS_AF=0;AMR_AF=0.0677;AFR_AF=0.4508;EUR_AF=0.0875;SAS_AF=0.0082;AA=G|||;VT=SNP
1	149869466	rs112198975	G	A	100	PASS	AC=117;AF=0.0233626;AN=5008;NS=2504;DP=15434;EAS_AF=0;AMR_AF=0.0288;AFR_AF=0.0015;EUR_AF=0.0865;SAS_AF=0.0082;AA=G|||;VT=SNP
1	149869573	rs143441849	G	A	100	PASS	AC=29;AF=0.00579073;AN=5008;NS=2504;DP=14178;EAS_AF=0;AMR_AF=0.0115;AFR_AF=0.0008;EUR_AF=0.0139;SAS_AF=0.0061;AA=G|||;VT=SNP
1	149869947	rs61355654	T	G	100	PASS	AC=688;AF=0.13738;AN=5008;NS=2504;DP=12990;EAS_AF=0;AMR_AF=0.0648;AFR_AF=0.4138;EUR_AF=0.0875;SAS_AF=0.0082;AA=G|||;VT=SNP
1	149870368	rs143419891	C	T	100	PASS	AC=27;AF=0.00539137;AN=5008;NS=2504;DP=15560;EAS_AF=0;AMR_AF=0.0072;AFR_AF=0;EUR_AF=0.0219;SAS_AF=0;AA=C|||;VT=SNP
1	149871002	rs1376675	G	A	100	PASS	AC=116;AF=0.0231629;AN=5008;NS=2504;DP=20958;EAS_AF=0;AMR_AF=0.0288;AFR_AF=0.0008;EUR_AF=0.0865;SAS_AF=0.0082;AA=G|||;VT=SNP
1	149871003	rs1349532	C	T	100	PASS	AC=116;AF=0.0231629;AN=5008;NS=2504;DP=20903;EAS_AF=0;AMR_AF=0.0288;AFR_AF=0.0008;EUR_AF=0.0865;SAS_AF=0.0082;AA=C|||;VT=SNP
1	149871065	rs1376676	G	T	100	PASS	AC=716;AF=0.142971;AN=5008;NS=2504;DP=19402;EAS_AF=0;AMR_AF=0.0663;AFR_AF=0.4342;EUR_AF=0.0875;SAS_AF=0.0082;AA=T|||;VT=SNP
1	149871278	rs1355237	C	T	100	PASS	AC=23;AF=0.00459265;AN=5008;NS=2504;DP=17799;EAS_AF=0;AMR_AF=0.0043;AFR_AF=0.0008;EUR_AF=0.0189;SAS_AF=0;AA=C|||;VT=SNP
1	149871905	rs1044808	G	C	100	PASS	AC=116;AF=0.0231629;AN=5008;NS=2504;DP=13942;EAS_AF=0;AMR_AF=0.0288;AFR_AF=0.0008;EUR_AF=0.0865;SAS_AF=0.0082;AA=C|||;VT=SNP;EX_TARGET
1	149872979	rs185775380	A	G	100	PASS	AC=36;AF=0.0071885;AN=5008;NS=2504;DP=14850;EAS_AF=0;AMR_AF=0.0072;AFR_AF=0.0015;EUR_AF=0.0119;SAS_AF=0.0174;AA=A|||;VT=SNP
1	149873156	rs7524797	T	G	100	PASS	AC=177;AF=0.0353435;AN=5008;NS=2504;DP=18078;EAS_AF=0;AMR_AF=0.0317;AFR_AF=0.0454;EUR_AF=0.0865;SAS_AF=0.0082;AA=G|||;VT=SNP
1	149873582	rs115983556	A	C	100	PASS	AC=117;AF=0.0233626;AN=5008;NS=2504;DP=10690;EAS_AF=0;AMR_AF=0.0288;AFR_AF=0.0008;EUR_AF=0.0875;SAS_AF=0.0082;AA=C|||;VT=SNP
1	149874606	rs72708157	G	A	100	PASS	AC=177;AF=0.0353435;AN=5008;NS=2504;DP=16710;EAS_AF=0;AMR_AF=0.0317;AFR_AF=0.0454;EUR_AF=0.0865;SAS_AF=0.0082;AA=A|||;VT=SNP
1	149876124	rs7534365	T	C	100	PASS	AC=280;AF=0.0559105;AN=5008;NS=2504;DP=16757;EAS_AF=0;AMR_AF=0.1037;AFR_AF=0.0068;EUR_AF=0.171;SAS_AF=0.0276;AA=T|||;VT=SNP
1	149876370	rs28642307	A	T	100	PASS	AC=313;AF=0.0625;AN=5008;NS=2504;DP=20852;EAS_AF=0.0823;AMR_AF=0.0576;AFR_AF=0.0023;EUR_AF=0.1074;SAS_AF=0.0808;AA=A|||;VT=SNP
1	149876665	rs13067	G	A	100	PASS	AC=107;AF=0.0213658;AN=5008;NS=2504;DP=19445;EAS_AF=0.001;AMR_AF=0.0115;AFR_AF=0.0008;EUR_AF=0.0308;SAS_AF=0.0675;AA=G|||;VT=SNP;EX_TARGET
1	149878407	rs149735232	G	A	100	PASS	AC=34;AF=0.00678914;AN=5008;NS=2504;DP=20273;EAS_AF=0;AMR_AF=0.0115;AFR_AF=0.0015;EUR_AF=0.0179;SAS_AF=0.0061;AA=G|||;VT=SNP;EX_TARGET
1	149880168	rs117128666	G	C	100	PASS	AC=180;AF=0.0359425;AN=5008;NS=2504;DP=14093;EAS_AF=0.0823;AMR_AF=0.0043;AFR_AF=0.0008;EUR_AF=0.0109;SAS_AF=0.0838;AA=G|||;VT=SNP
1	149880275	rs112841211	T	C	100	PASS	AC=383;AF=0.0764776;AN=5008;NS=2504;DP=15548;EAS_AF=0;AMR_AF=0.0476;AFR_AF=0.1921;EUR_AF=0.0865;SAS_AF=0.0092;AA=C|||;VT=SNP
1	149880331	rs148204376	A	G	100	PASS	AC=180;AF=0.0359425;AN=5008;NS=2504;DP=14556;EAS_AF=0.0754;AMR_AF=0.0043;AFR_AF=0;EUR_AF=0.0109;SAS_AF=0.092;AA=A|||;VT=SNP
1	149880355	rs72708158	A	G	100	PASS	AC=195;AF=0.0389377;AN=5008;NS=2504;DP=14370;EAS_AF=0;AMR_AF=0.0331;AFR_AF=0.0575;EUR_AF=0.0865;SAS_AF=0.0092;AA=A|||;VT=SNP
1	149880483	rs16835135	A	G	100	PASS	AC=863;AF=0.172324;AN=5008;NS=2504;DP=18140;EAS_AF=0;AMR_AF=0.0821;AFR_AF=0.5371;EUR_AF=0.0865;SAS_AF=0.0092;AA=G|||;VT=SNP
1	149880650	rs35002905	C	T	100	PASS	AC=475;AF=0.0948482;AN=5008;NS=2504;DP=17119;EAS_AF=0.1379;AMR_AF=0.049;AFR_AF=0.0023;EUR_AF=0.1004;SAS_AF=0.2025;AA=c|||;VT=SNP
1	149880863	rs68002561	A	G	100	PASS	AC=779;AF=0.155551;AN=5008;NS=2504;DP=6253;EAS_AF=0.001;AMR_AF=0.0821;AFR_AF=0.4652;EUR_AF=0.0944;SAS_AF=0.0112;AA=G|||;VT=SNP;EX_TARGET
1	149881173	rs55909843	A	C	100	PASS	AC=867;AF=0.173123;AN=5008;NS=2504;DP=17962;EAS_AF=0.0079;AMR_AF=0.0908;AFR_AF=0.4856;EUR_AF=0.1282;SAS_AF=0.0256;AA=C|||;VT=SNP
1	149881183	rs56351279	C	T	100	PASS	AC=798;AF=0.159345;AN=5008;NS=2504;DP=17584;EAS_AF=0.0089;AMR_AF=0.0893;AFR_AF=0.4357;EUR_AF=0.1262;SAS_AF=0.0245;AA=T|||;VT=SNP
1	149881221	rs138866201	G	A	100	PASS	AC=31;AF=0.0061901;AN=5008;NS=2504;DP=16590;EAS_AF=0;AMR_AF=0.0101;AFR_AF=0.0015;EUR_AF=0.0189;SAS_AF=0.0031;AA=G|||;VT=SNP
1	149881538	rs41264618	G	A	100	PASS	AC=28;AF=0.00559105;AN=5008;NS=2504;DP=16014;EAS_AF=0;AMR_AF=0.0115;AFR_AF=0.0015;EUR_AF=0.0149;SAS_AF=0.0031;AA=G|||;VT=SNP
1	149881900	rs626785	G	A	100	PASS	AC=3823;AF=0.763379;AN=5008;NS=2504;DP=16484;EAS_AF=0.9018;AMR_AF=0.8458;AFR_AF=0.5272;EUR_AF=0.7823;SAS_AF=0.862;AA=G|||;VT=SNP
1	149881959	rs56265028	A	G	100	PASS	AC=122;AF=0.024361;AN=5008;NS=2504;DP=16674;EAS_AF=0.001;AMR_AF=0.0346;AFR_AF=0.0008;EUR_AF=0.0865;SAS_AF=0.0092;AA=G|||;VT=SNP
1	149882291	rs12760301	C	A	100	PASS	AC=32;AF=0.00638978;AN=5008;NS=2504;DP=15211;EAS_AF=0;AMR_AF=0.0086;AFR_AF=0;EUR_AF=0.0209;SAS_AF=0.0051;AA=C|||;VT=SNP;EX_TARGET
1	149882811	rs72708162	G	T	100	PASS	AC=120;AF=0.0239617;AN=5008;NS=2504;DP=16593;EAS_AF=0.001;AMR_AF=0.0331;AFR_AF=0.0008;EUR_AF=0.0855;SAS_AF=0.0092;AA=G|||;VT=SNP
1	149883679	rs115021769	A	G	100	PASS	AC=19;AF=0.00379393;AN=5008;NS=2504;DP=22559;EAS_AF=0.001;AMR_AF=0.0043;AFR_AF=0;EUR_AF=0.0109;SAS_AF=0.0041;AA=A|||;VT=SNP
1	149885583	rs577935	A	G	100	PASS	AC=4594;AF=0.917332;AN=5008;NS=2504;DP=17421;EAS_AF=0.9028;AMR_AF=0.9236;AFR_AF=0.9917;EUR_AF=0.8718;SAS_AF=0.8742;AA=G|||;VT=SNP
1	149885800	rs41264630	G	A	100	PASS	AC=779;AF=0.155551;AN=5008;NS=2504;DP=17817;EAS_AF=0.001;AMR_AF=0.0764;AFR_AF=0.475;EUR_AF=0.0875;SAS_AF=0.0092;AA=A|||;VT=SNP
1	149886135	rs4926386	C	A	100	PASS	AC=779;AF=0.155551;AN=5008;NS=2504;DP=17377;EAS_AF=0.2728;AMR_AF=0.2594;AFR_AF=0.0083;EUR_AF=0.0865;SAS_AF=0.2311;AA=C|||;VT=SNP
1	149888384	rs72692803	C	T	100	PASS	AC=144;AF=0.028754;AN=5008;NS=2504;DP=11861;EAS_AF=0.001;AMR_AF=0.036;AFR_AF=0.0159;EUR_AF=0.0875;SAS_AF=0.0092;AA=c|||;VT=SNP
1	149889339	rs12131104	C	T	100	PASS	AC=261;AF=0.0521166;AN=5008;NS=2504;DP=9720;EAS_AF=0;AMR_AF=0.1081;AFR_AF=0.0053;EUR_AF=0.1561;SAS_AF=0.0225;AA=C|||;VT=SNP
1	149889489	rs112851681	A	G	100	PASS	AC=178;AF=0.0355431;AN=5008;NS=2504;DP=10965;EAS_AF=0.001;AMR_AF=0.036;AFR_AF=0.0408;EUR_AF=0.0875;SAS_AF=0.0102;AA=G|||;VT=SNP
1	149891028	rs72692804	G	C	100	PASS	AC=139;AF=0.0277556;AN=5008;NS=2504;DP=16113;EAS_AF=0.001;AMR_AF=0.0346;AFR_AF=0.0129;EUR_AF=0.0885;SAS_AF=0.0082;AA=C|||;VT=SNP
1	149891585	rs139108488	G	C	100	PASS	AC=59;AF=0.0117812;AN=5008;NS=2504;DP=14157;EAS_AF=0.001;AMR_AF=0.013;AFR_AF=0.0015;EUR_AF=0.0447;SAS_AF=0.002;AA=g|||;VT=SNP
1	149892872	rs11205277	A	G	100	PASS	AC=1262;AF=0.251997;AN=5008;NS=2504;DP=18055;EAS_AF=0.2867;AMR_AF=0.2795;AFR_AF=0.0522;EUR_AF=0.4056;SAS_AF=0.3088;AA=A|||;VT=SNP
1	149894235	rs147211319	C	T	100	PASS	AC=304;AF=0.0607029;AN=5008;NS=2504;DP=12784;EAS_AF=0.1002;AMR_AF=0.0504;AFR_AF=0.0053;EUR_AF=0.0616;SAS_AF=0.1012;AA=C|||;VT=SNP
1	149894355	rs72692805	G	A	100	PASS	AC=123;AF=0.0245607;AN=5008;NS=2504;DP=15283;EAS_AF=0.001;AMR_AF=0.0346;AFR_AF=0.0008;EUR_AF=0.0885;SAS_AF=0.0082;AA=G|||;VT=SNP
1	149894445	rs68144650	A	C	100	PASS	AC=537;AF=0.107228;AN=5008;NS=2504;DP=16427;EAS_AF=0.001;AMR_AF=0.0548;AFR_AF=0.3026;EUR_AF=0.0895;SAS_AF=0.0082;AA=C|||;VT=SNP
1	149894673	rs72692807	C	A	100	PASS	AC=123;AF=0.0245607;AN=5008;NS=2504;DP=18311;EAS_AF=0.001;AMR_AF=0.0346;AFR_AF=0.0008;EUR_AF=0.0885;SAS_AF=0.0082;AA=C|||;VT=SNP
1	149896413	rs72692808	A	G	100	PASS	AC=131;AF=0.0261581;AN=5008;NS=2504;DP=22302;EAS_AF=0.001;AMR_AF=0.0331;AFR_AF=0.0083;EUR_AF=0.0875;SAS_AF=0.0082;AA=A|||;VT=SNP
1	149896855	rs72692810	G	A	100	PASS	AC=148;AF=0.0295527;AN=5008;NS=2504;DP=22146;EAS_AF=0.001;AMR_AF=0.0346;AFR_AF=0.0204;EUR_AF=0.0875;SAS_AF=0.0082;AA=A|||;VT=SNP
1	149896923	rs72692811	C	T	100	PASS	AC=147;AF=0.029353;AN=5008;NS=2504;DP=21044;EAS_AF=0.001;AMR_AF=0.0331;AFR_AF=0.0204;EUR_AF=0.0875;SAS_AF=0.0082;AA=T|||;VT=SNP
1	149897287	rs143185028	G	A	100	PASS	AC=40;AF=0.00798722;AN=5008;NS=2504;DP=14074;EAS_AF=0;AMR_AF=0.0317;AFR_AF=0;EUR_AF=0.0119;SAS_AF=0.0061;AA=G|||;VT=SNP
1	149897528	rs55705001	T	A	100	PASS	AC=151;AF=0.0301518;AN=5008;NS=2504;DP=19140;EAS_AF=0.001;AMR_AF=0.0331;AFR_AF=0.0234;EUR_AF=0.0875;SAS_AF=0.0082;AA=T|||;VT=SNP
1	149897966	rs72692812	T	G	100	PASS	AC=121;AF=0.0241613;AN=5008;NS=2504;DP=18112;EAS_AF=0.001;AMR_AF=0.0331;AFR_AF=0.0008;EUR_AF=0.0875;SAS_AF=0.0082;AA=T|||;VT=SNP
1	149898292	rs115070660	A	G	100	PASS	AC=57;AF=0.0113818;AN=5008;NS=2504;DP=19003;EAS_AF=0;AMR_AF=0.0072;AFR_AF=0.0008;EUR_AF=0.0348;SAS_AF=0.0164;AA=A|||;VT=SNP;EX_TARGET
1	149898951	rs16836630	G	C	100	PASS	AC=377;AF=0.0752796;AN=5008;NS=2504;DP=21159;EAS_AF=0.001;AMR_AF=0.0476;AFR_AF=0.1853;EUR_AF=0.0895;SAS_AF=0.0082;AA=C|||;VT=SNP
1	149899389	rs45548131	G	A	100	PASS	AC=154;AF=0.0307508;AN=5008;NS=2504;DP=17627;EAS_AF=0.001;AMR_AF=0.0346;AFR_AF=0.0242;EUR_AF=0.0885;SAS_AF=0.0082;AA=A|||;VT=SNP
1	149899885	rs72692813	A	G	100	PASS	AC=136;AF=0.0271565;AN=5008;NS=2504;DP=15786;EAS_AF=0.002;AMR_AF=0.0346;AFR_AF=0.0083;EUR_AF=0.0905;SAS_AF=0.0082;AA=A|||;VT=SNP
1	149899948	rs17643644	G	A	100	PASS	AC=150;AF=0.0299521;AN=5008;NS=2504;DP=18470;EAS_AF=0.001;AMR_AF=0.0346;AFR_AF=0.0197;EUR_AF=0.0905;SAS_AF=0.0082;AA=A|||;VT=SNP
1	149900264	rs72692814	G	C	100	PASS	AC=135;AF=0.0269569;AN=5008;NS=2504;DP=17770;EAS_AF=0.001;AMR_AF=0.0346;AFR_AF=0.0083;EUR_AF=0.0905;SAS_AF=0.0082;AA=G|||;VT=SNP
1	149900610	rs1804775	T	C	100	PASS	AC=136;AF=0.0271565;AN=5008;NS=2504;DP=19298;EAS_AF=0.001;AMR_AF=0.0346;AFR_AF=0.0091;EUR_AF=0.0905;SAS_AF=0.0082;AA=C|||;VT=SNP
1	149902588	rs72692816	A	G	100	PASS	AC=136;AF=0.0271565;AN=5008;NS=2504;DP=19530;EAS_AF=0.001;AMR_AF=0.0346;AFR_AF=0.0091;EUR_AF=0.0905;SAS_AF=0.0082;AA=A|||;VT=SNP
1	149902998	rs72692818	G	T	100	PASS	AC=135;AF=0.0269569;AN=5008;NS=2504;DP=18329;EAS_AF=0.001;AMR_AF=0.0346;AFR_AF=0.0083;EUR_AF=0.0905;SAS_AF=0.0082;AA=G|||;VT=SNP
1	149903122	rs72692819	G	C	100	PASS	AC=218;AF=0.0435304;AN=5008;NS=2504;DP=18051;EAS_AF=0.001;AMR_AF=0.0375;AFR_AF=0.0703;EUR_AF=0.0895;SAS_AF=0.0082;AA=C|||;VT=SNP;EX_TARGET
1	149903609	rs12078573	G	A	100	PASS	AC=180;AF=0.0359425;AN=5008;NS=2504;DP=19578;EAS_AF=0.001;AMR_AF=0.036;AFR_AF=0.0424;EUR_AF=0.0895;SAS_AF=0.0082;AA=A|||;VT=SNP
1	149904474	rs74676173	A	C	100	PASS	AC=122;AF=0.024361;AN=5008;NS=2504;DP=19988;EAS_AF=0.001;AMR_AF=0.0346;AFR_AF=0.0008;EUR_AF=0.0875;SAS_AF=0.0082;AA=a|||;VT=SNP
1	149905279	rs72692821	G	A	100	PASS	AC=901;AF=0.179912;AN=5008;NS=2504;DP=19843;EAS_AF=0.3403;AMR_AF=0.2911;AFR_AF=0.0242;EUR_AF=0.1332;SAS_AF=0.1943;AA=G|||;VT=SNP;EX_TARGET
1	149906167	rs41302101	T	G	100	PASS	AC=122;AF=0.024361;AN=5008;NS=2504;DP=19615;EAS_AF=0.001;AMR_AF=0.0346;AFR_AF=0.0008;EUR_AF=0.0875;SAS_AF=0.0082;AA=T|||;VT=SNP;EX_TARGET
1	149906413	rs11205303	T	C	100	PASS	AC=1145;AF=0.228634;AN=5008;NS=2504;DP=21469;EAS_AF=0.2837;AMR_AF=0.2637;AFR_AF=0.0151;EUR_AF=0.3688;SAS_AF=0.2914;AA=T|||;VT=SNP;EX_TARGET
1	149907258	rs78420505	C	T	100	PASS	AC=122;AF=0.024361;AN=5008;NS=2504;DP=18175;EAS_AF=0.001;AMR_AF=0.0346;AFR_AF=0.0008;EUR_AF=0.0875;SAS_AF=0.0082;AA=C|||;VT=SNP;EX_TARGET
1	149907259	rs113759410	G	A	100	PASS	AC=69;AF=0.013778;AN=5008;NS=2504;DP=18225;EAS_AF=0.001;AMR_AF=0.0274;AFR_AF=0.0015;EUR_AF=0.0368;SAS_AF=0.0102;AA=G|||;VT=SNP;EX_TARGET
1	149907276	rs78964926	A	G	100	PASS	AC=122;AF=0.024361;AN=5008;NS=2504;DP=18782;EAS_AF=0.001;AMR_AF=0.0346;AFR_AF=0.0008;EUR_AF=0.0875;SAS_AF=0.0082;AA=A|||;VT=SNP;EX_TARGET
1	149908108	rs1868992	A	G	100	PASS	AC=2087;AF=0.416733;AN=5008;NS=2504;DP=18119;EAS_AF=0.3571;AMR_AF=0.3991;AFR_AF=0.6914;EUR_AF=0.2594;SAS_AF=0.2812;AA=G|||;VT=SNP;EX_TARGET
1	149908174	rs61807549	A	G	100	PASS	AC=65;AF=0.0129792;AN=5008;NS=2504;DP=16267;EAS_AF=0;AMR_AF=0.0159;AFR_AF=0.0008;EUR_AF=0.0368;SAS_AF=0.0164;AA=a|||;VT=SNP
1	149909495	rs10494363	G	A	100	PASS	AC=122;AF=0.024361;AN=5008;NS=2504;DP=17975;EAS_AF=0.001;AMR_AF=0.0346;AFR_AF=0.0008;EUR_AF=0.0875;SAS_AF=0.0082;AA=G|||;VT=SNP
1	149910775	rs72692823	T	C	100	PASS	AC=968;AF=0.193291;AN=5008;NS=2504;DP=10779;EAS_AF=0.3492;AMR_AF=0.2939;AFR_AF=0.0242;EUR_AF=0.1332;SAS_AF=0.2515;AA=T|||;VT=SNP
1	149911689	rs138896615	C	A	100	PASS	AC=57;AF=0.0113818;AN=5008;NS=2504;DP=16168;EAS_AF=0.001;AMR_AF=0.0072;AFR_AF=0.0008;EUR_AF=0.0348;SAS_AF=0.0153;AA=C|||;VT=SNP
1	149911697	rs148400992	C	T	100	PASS	AC=32;AF=0.00638978;AN=5008;NS=2504;DP=15745;EAS_AF=0;AMR_AF=0.0072;AFR_AF=0.0008;EUR_AF=0.0229;SAS_AF=0.0031;AA=C|||;VT=SNP
1	149913562	rs41265172	C	T	100	PASS	AC=48;AF=0.00958466;AN=5008;NS=2504;DP=17192;EAS_AF=0;AMR_AF=0.0115;AFR_AF=0;EUR_AF=0.0378;SAS_AF=0.002;AA=C|||;VT=SNP
1	149918132	rs7551741	G	A	100	PASS	AC=860;AF=0.171725;AN=5008;NS=2504;DP=12006;EAS_AF=0.3333;AMR_AF=0.2723;AFR_AF=0.0091;EUR_AF=0.0915;SAS_AF=0.2362;AA=G|||;VT=SNP
1	149918338	rs116055399	C	T	100	PASS	AC=120;AF=0.0239617;AN=5008;NS=2504;DP=15432;EAS_AF=0.001;AMR_AF=0.0331;AFR_AF=0.0008;EUR_AF=0.0865;SAS_AF=0.0082;AA=C|||;VT=SNP
1	149918619	rs6660842	C	G	100	PASS	AC=1811;AF=0.361621;AN=5008;NS=2504;DP=12431;EAS_AF=0.3452;AMR_AF=0.3732;AFR_AF=0.5507;EUR_AF=0.2227;SAS_AF=0.2577;AA=c|||;VT=SNP
1	149919726	rs61807552	T	C	100	PASS	AC=34;AF=0.00678914;AN=5008;NS=2504;DP=11994;EAS_AF=0;AMR_AF=0.0072;AFR_AF=0;EUR_AF=0.0258;SAS_AF=0.0031;AA=T|||;VT=SNP
1	149920593	rs72692825	C	A	100	PASS	AC=61;AF=0.0121805;AN=5008;NS=2504;DP=20786;EAS_AF=0.001;AMR_AF=0.013;AFR_AF=0.0015;EUR_AF=0.0467;SAS_AF=0.002;AA=C|||;VT=SNP
1	149921839	rs41265185	C	T	100	PASS	AC=121;AF=0.0241613;AN=5008;NS=2504;DP=20325;EAS_AF=0.001;AMR_AF=0.0346;AFR_AF=0.0008;EUR_AF=0.0865;SAS_AF=0.0082;AA=C|||;VT=SNP
1	149922148	rs112058376	G	A	100	PASS	AC=73;AF=0.0145767;AN=5008;NS=2504;DP=18980;EAS_AF=0;AMR_AF=0.0288;AFR_AF=0.0015;EUR_AF=0.0368;SAS_AF=0.0143;AA=G|||;VT=SNP;EX_TARGET
1	149922960	rs6587723	T	C	100	PASS	AC=2732;AF=0.545527;AN=5008;NS=2504;DP=11043;EAS_AF=0.6022;AMR_AF=0.4986;AFR_AF=0.5772;EUR_AF=0.4433;SAS_AF=0.5828;AA=C|||;VT=SNP
1	149927940	rs146927901	C	T	100	PASS	AC=12;AF=0.00239617;AN=5008;NS=2504;DP=20875;EAS_AF=0;AMR_AF=0.0029;AFR_AF=0.0015;EUR_AF=0.007;SAS_AF=0.001;AA=c|||;VT=SNP
1	149928988	rs142825819	C	G	100	PASS	AC=122;AF=0.024361;AN=5008;NS=2504;DP=20983;EAS_AF=0.001;AMR_AF=0.0346;AFR_AF=0.0008;EUR_AF=0.0875;SAS_AF=0.0082;AA=C|||;VT=SNP
1	149930367	rs112852625	C	T	100	PASS	AC=122;AF=0.024361;AN=5008;NS=2504;DP=13023;EAS_AF=0.001;AMR_AF=0.0346;AFR_AF=0.0008;EUR_AF=0.0875;SAS_AF=0.0082;AA=C|||;VT=SNP
1	149931541	rs4926400	G	A	100	PASS	AC=957;AF=0.191094;AN=5008;NS=2504;DP=19852;EAS_AF=0.3433;AMR_AF=0.2939;AFR_AF=0.025;EUR_AF=0.1292;SAS_AF=0.2495;AA=G|||;VT=SNP
1	149932039	rs35230744	C	A	100	PASS	AC=527;AF=0.105232;AN=5008;NS=2504;DP=19138;EAS_AF=0.001;AMR_AF=0.0548;AFR_AF=0.2958;EUR_AF=0.0885;SAS_AF=0.0082;AA=A|||;VT=SNP
1	149933006	rs73008195	T	C	100	PASS	AC=527;AF=0.105232;AN=5008;NS=2504;DP=16759;EAS_AF=0.001;AMR_AF=0.0548;AFR_AF=0.2958;EUR_AF=0.0885;SAS_AF=0.0082;AA=C|||;VT=SNP
1	149933579	rs71622669	C	T	100	PASS	AC=35;AF=0.00698882;AN=5008;NS=2504;DP=20634;EAS_AF=0;AMR_AF=0.0086;AFR_AF=0;EUR_AF=0.0229;SAS_AF=0.0061;AA=C|||;VT=SNP
1	149938745	rs3767628	A	G	100	PASS	AC=1758;AF=0.351038;AN=5008;NS=2504;DP=17992;EAS_AF=0.3492;AMR_AF=0.3703;AFR_AF=0.5121;EUR_AF=0.2187;SAS_AF=0.2577;AA=a|||;VT=SNP
1	149938898	rs3767627	T	C	100	PASS	AC=963;AF=0.192292;AN=5008;NS=2504;DP=19145;EAS_AF=0.3482;AMR_AF=0.2939;AFR_AF=0.0257;EUR_AF=0.1292;SAS_AF=0.2495;AA=T|||;VT=SNP
1	149939247	rs71622670	C	T	100	PASS	AC=36;AF=0.0071885;AN=5008;NS=2504;DP=18410;EAS_AF=0;AMR_AF=0.0101;AFR_AF=0;EUR_AF=0.0229;SAS_AF=0.0061;AA=C|||;VT=SNP;EX_TARGET
1	149940697	rs146629709	C	T	100	PASS	AC=11;AF=0.00219649;AN=5008;NS=2504;DP=17329;EAS_AF=0;AMR_AF=0.0029;AFR_AF=0;EUR_AF=0.008;SAS_AF=0.001;AA=C|||;VT=SNP
1	149941228	rs12023748	A	G	100	PASS	AC=1824;AF=0.364217;AN=5008;NS=2504;DP=19057;EAS_AF=0.3492;AMR_AF=0.3746;AFR_AF=0.5598;EUR_AF=0.2187;SAS_AF=0.2577;AA=G|||;VT=SNP
1	149942910	rs114515861	G	A	100	PASS	AC=8;AF=0.00159744;AN=5008;NS=2504;DP=18752;EAS_AF=0;AMR_AF=0.0043;AFR_AF=0;EUR_AF=0.005;SAS_AF=0;AA=G|||;VT=SNP
1	149943157	rs77015846	G	A	100	PASS	AC=132;AF=0.0263578;AN=5008;NS=2504;DP=18494;EAS_AF=0.001;AMR_AF=0.0346;AFR_AF=0.0083;EUR_AF=0.0875;SAS_AF=0.0082;AA=G|||;VT=SNP;EX_TARGET
1	149943784	rs10494260	T	C	100	PASS	AC=962;AF=0.192093;AN=5008;NS=2504;DP=21398;EAS_AF=0.3482;AMR_AF=0.2939;AFR_AF=0.025;EUR_AF=0.1292;SAS_AF=0.2495;AA=T|||;VT=SNP
1	149945483	rs116709921	G	A	100	PASS	AC=64;AF=0.0127796;AN=5008;NS=2504;DP=17235;EAS_AF=0;AMR_AF=0.0187;AFR_AF=0.0008;EUR_AF=0.0427;SAS_AF=0.0072;AA=G|||;VT=SNP
1	149945558	rs12026500	C	A	100	PASS	AC=958;AF=0.191294;AN=5008;NS=2504;DP=16389;EAS_AF=0.3442;AMR_AF=0.2939;AFR_AF=0.025;EUR_AF=0.1292;SAS_AF=0.2495;AA=C|||;VT=SNP
1	149946276	rs145952127	T	C	100	PASS	AC=16;AF=0.00319489;AN=5008;NS=2504;DP=16776;EAS_AF=0;AMR_AF=0.0029;AFR_AF=0;EUR_AF=0.0129;SAS_AF=0.001;AA=T|||;VT=SNP
1	149947809	rs150044209	G	A	100	PASS	AC=122;AF=0.024361;AN=5008;NS=2504;DP=16953;EAS_AF=0.001;AMR_AF=0.0346;AFR_AF=0.0008;EUR_AF=0.0875;SAS_AF=0.0082;AA=G|||;VT=SNP
1	149948717	rs148282038	C	T	100	PASS	AC=12;AF=0.00239617;AN=5008;NS=2504;DP=15809;EAS_AF=0;AMR_AF=0;AFR_AF=0;EUR_AF=0.008;SAS_AF=0.0041;AA=C|||;VT=SNP
1	149948993	rs2198194	C	T	100	PASS	AC=527;AF=0.105232;AN=5008;NS=2504;DP=15198;EAS_AF=0.001;AMR_AF=0.0548;AFR_AF=0.2958;EUR_AF=0.0885;SAS_AF=0.0082;AA=T|||;VT=SNP
1	149949971	rs72692826	G	A	100	PASS	AC=61;AF=0.0121805;AN=5008;NS=2504;DP=19602;EAS_AF=0.001;AMR_AF=0.013;AFR_AF=0.0023;EUR_AF=0.0457;SAS_AF=0.002;AA=G|||;VT=SNP
1	149950326	rs144830380	T	C	100	PASS	AC=11;AF=0.00219649;AN=5008;NS=2504;DP=15962;EAS_AF=0;AMR_AF=0;AFR_AF=0;EUR_AF=0.0109;SAS_AF=0;AA=t|||;VT=SNP
1	149950414	rs78077162	A	T	100	PASS	AC=292;AF=0.0583067;AN=5008;NS=2504;DP=16938;EAS_AF=0.1062;AMR_AF=0.1354;AFR_AF=0.0091;EUR_AF=0.0318;SAS_AF=0.0481;AA=A|||;VT=SNP
1	149951246	rs11580366	T	C	100	PASS	AC=31;AF=0.0061901;AN=5008;NS=2504;DP=18361;EAS_AF=0;AMR_AF=0.0058;AFR_AF=0;EUR_AF=0.0258;SAS_AF=0.001;AA=T|||;VT=SNP
1	149951467	rs35786175	G	T	100	PASS	AC=270;AF=0.0539137;AN=5008;NS=2504;DP=18355;EAS_AF=0.0774;AMR_AF=0.0461;AFR_AF=0.0015;EUR_AF=0.0656;SAS_AF=0.0941;AA=G|||;VT=SNP
1	149951811	rs2044891	A	G	100	PASS	AC=527;AF=0.105232;AN=5008;NS=2504;DP=16953;EAS_AF=0.001;AMR_AF=0.0548;AFR_AF=0.2958;EUR_AF=0.0885;SAS_AF=0.0082;AA=A|||;VT=SNP
1	149953410	rs115390301	G	A	100	PASS	AC=44;AF=0.00878594;AN=5008;NS=2504;DP=19849;EAS_AF=0;AMR_AF=0.0346;AFR_AF=0.0008;EUR_AF=0.0129;SAS_AF=0.0061;AA=G|||;VT=SNP
1	149954038	rs186339560	C	T	100	PASS	AC=27;AF=0.00539137;AN=5008;NS=2504;DP=11910;EAS_AF=0;AMR_AF=0.0101;AFR_AF=0.0015;EUR_AF=0.0159;SAS_AF=0.002;AA=C|||;VT=SNP
1	149954445	rs72692829	G	A	100	PASS	AC=11;AF=0.00219649;AN=5008;NS=2504;DP=15562;EAS_AF=0;AMR_AF=0;AFR_AF=0;EUR_AF=0.0109;SAS_AF=0;AA=g|||;VT=SNP
1	149954498	rs11205307	G	A	100	PASS	AC=520;AF=0.103834;AN=5008;NS=2504;DP=15453;EAS_AF=0.001;AMR_AF=0.0548;AFR_AF=0.2905;EUR_AF=0.0885;SAS_AF=0.0082;AA=g|||;VT=SNP
1	149955086	rs61807555	G	A	100	PASS	AC=327;AF=0.0652955;AN=5008;NS=2504;DP=16156;EAS_AF=0.0784;AMR_AF=0.0533;AFR_AF=0.0023;EUR_AF=0.1004;SAS_AF=0.1094;AA=G|||;VT=SNP
1	149955163	rs11205308	G	A	100	PASS	AC=527;AF=0.105232;AN=5008;NS=2504;DP=17973;EAS_AF=0.001;AMR_AF=0.0548;AFR_AF=0.2958;EUR_AF=0.0885;SAS_AF=0.0082;AA=A|||;VT=SNP
1	149955256	rs61807556	G	A	100	PASS	AC=32;AF=0.00638978;AN=5008;NS=2504;DP=18186;EAS_AF=0;AMR_AF=0.0072;AFR_AF=0;EUR_AF=0.0239;SAS_AF=0.0031;AA=G|||;VT=SNP
1	149955618	rs79731933	C	T	100	PASS	AC=292;AF=0.0583067;AN=5008;NS=2504;DP=18669;EAS_AF=0.1062;AMR_AF=0.1354;AFR_AF=0.0091;EUR_AF=0.0318;SAS_AF=0.0481;AA=C|||;VT=SNP
1	149956134	rs72692830	C	T	100	PASS	AC=109;AF=0.0217652;AN=5008;NS=2504;DP=20475;EAS_AF=0.001;AMR_AF=0.0331;AFR_AF=0.0038;EUR_AF=0.0567;SAS_AF=0.0235;AA=C|||;VT=SNP
1	149956248	rs79941589	G	T	100	PASS	AC=122;AF=0.024361;AN=5008;NS=2504;DP=21544;EAS_AF=0.001;AMR_AF=0.0346;AFR_AF=0.0008;EUR_AF=0.0875;SAS_AF=0.0082;AA=G|||;VT=SNP
1	149956342	rs11205309	A	T	100	PASS	AC=1827;AF=0.364816;AN=5008;NS=2504;DP=20817;EAS_AF=0.3492;AMR_AF=0.3746;AFR_AF=0.562;EUR_AF=0.2187;SAS_AF=0.2577;AA=T|||;VT=SNP
1	149961601	rs79319620	C	T	100	PASS	AC=122;AF=0.024361;AN=5008;NS=2504;DP=13213;EAS_AF=0.001;AMR_AF=0.0346;AFR_AF=0.0008;EUR_AF=0.0875;SAS_AF=0.0082;AA=C|||;VT=SNP
1	149962417	rs79117401	T	C	100	PASS	AC=31;AF=0.0061901;AN=5008;NS=2504;DP=16758;EAS_AF=0;AMR_AF=0.0058;AFR_AF=0;EUR_AF=0.0209;SAS_AF=0.0061;AA=T|||;VT=SNP
1	149962585	rs76739629	T	A	100	PASS	AC=287;AF=0.0573083;AN=5008;NS=2504;DP=16553;EAS_AF=0.1062;AMR_AF=0.1354;AFR_AF=0.0053;EUR_AF=0.0318;SAS_AF=0.0481;AA=T|||;VT=SNP
1	149962986	rs111233095	G	A	100	PASS	AC=77;AF=0.0153754;AN=5008;NS=2504;DP=16705;EAS_AF=0;AMR_AF=0.0144;AFR_AF=0.0023;EUR_AF=0.0457;SAS_AF=0.0184;AA=G|||;VT=SNP
1	149964846	rs148708969	A	G	100	PASS	AC=26;AF=0.00519169;AN=5008;NS=2504;DP=17844;EAS_AF=0;AMR_AF=0.0043;AFR_AF=0;EUR_AF=0.0119;SAS_AF=0.0112;AA=A|||;VT=SNP
1	149965170	rs11205310	G	T	100	PASS	AC=957;AF=0.191094;AN=5008;NS=2504;DP=21439;EAS_AF=0.3442;AMR_AF=0.2939;AFR_AF=0.0242;EUR_AF=0.1292;SAS_AF=0.2495;AA=A|||;VT=SNP
1	149966402	rs112689254	G	C	100	PASS	AC=122;AF=0.024361;AN=5008;NS=2504;DP=13314;EAS_AF=0.001;AMR_AF=0.0346;AFR_AF=0.0008;EUR_AF=0.0875;SAS_AF=0.0082;AA=G|||;VT=SNP
1	149967291	rs113562634	G	A	100	PASS	AC=122;AF=0.024361;AN=5008;NS=2504;DP=19032;EAS_AF=0.001;AMR_AF=0.0346;AFR_AF=0.0008;EUR_AF=0.0875;SAS_AF=0.0082;AA=G|||;VT=SNP
1	149967911	rs751931	A	G	100	PASS	AC=35;AF=0.00698882;AN=5008;NS=2504;DP=20418;EAS_AF=0;AMR_AF=0.0101;AFR_AF=0;EUR_AF=0.0219;SAS_AF=0.0061;AA=A|||;VT=SNP
1	149968717	rs10494261	A	G	100	PASS	AC=521;AF=0.104034;AN=5008;NS=2504;DP=21197;EAS_AF=0.001;AMR_AF=0.0548;AFR_AF=0.2912;EUR_AF=0.0885;SAS_AF=0.0082;AA=A|||;VT=SNP
1	149970096	rs12077623	C	G	100	PASS	AC=521;AF=0.104034;AN=5008;NS=2504;DP=19496;EAS_AF=0.001;AMR_AF=0.0548;AFR_AF=0.2912;EUR_AF=0.0885;SAS_AF=0.0082;AA=T|||;VT=SNP
1	149971085	rs12081082	A	G	100	PASS	AC=528;AF=0.105431;AN=5008;NS=2504;DP=18501;EAS_AF=0.001;AMR_AF=0.0548;AFR_AF=0.2965;EUR_AF=0.0885;SAS_AF=0.0082;AA=g|||;VT=SNP
1	149971213	rs74774309	C	T	100	PASS	AC=122;AF=0.024361;AN=5008;NS=2504;DP=19296;EAS_AF=0.001;AMR_AF=0.0346;AFR_AF=0.0008;EUR_AF=0.0875;SAS_AF=0.0082;AA=C|||;VT=SNP
1	149971706	rs56244698	G	A	100	PASS	AC=67;AF=0.0133786;AN=5008;NS=2504;DP=19444;EAS_AF=0;AMR_AF=0.0159;AFR_AF=0.0045;EUR_AF=0.0338;SAS_AF=0.0164;AA=G|||;VT=SNP
1	149971967	rs75480592	T	G	100	PASS	AC=122;AF=0.024361;AN=5008;NS=2504;DP=16930;EAS_AF=0.001;AMR_AF=0.0346;AFR_AF=0.0008;EUR_AF=0.0875;SAS_AF=0.0082;AA=T|||;VT=SNP
1	149972358	rs12082689	A	G	100	PASS	AC=1825;AF=0.364417;AN=5008;NS=2504;DP=18019;EAS_AF=0.3452;AMR_AF=0.3761;AFR_AF=0.5628;EUR_AF=0.2187;SAS_AF=0.2577;AA=G|||;VT=SNP
1	149972740	rs116653440	A	G	100	PASS	AC=76;AF=0.0151757;AN=5008;NS=2504;DP=14825;EAS_AF=0.0099;AMR_AF=0.0159;AFR_AF=0;EUR_AF=0.0417;SAS_AF=0.0133;AA=A|||;VT=SNP
1	149975071	rs113321828	G	A	100	PASS	AC=122;AF=0.024361;AN=5008;NS=2504;DP=12648;EAS_AF=0.001;AMR_AF=0.0346;AFR_AF=0.0008;EUR_AF=0.0875;SAS_AF=0.0082;AA=G|||;VT=SNP
1	149975090	rs143367816	C	G	100	PASS	AC=51;AF=0.0101837;AN=5008;NS=2504;DP=13111;EAS_AF=0;AMR_AF=0.013;AFR_AF=0.0008;EUR_AF=0.0348;SAS_AF=0.0061;AA=C|||;VT=SNP
1	149977961	rs78871912	C	T	100	PASS	AC=79;AF=0.0157748;AN=5008;NS=2504;DP=18426;EAS_AF=0;AMR_AF=0.0259;AFR_AF=0.0008;EUR_AF=0.0477;SAS_AF=0.0123;AA=c|||;VT=SNP
1	149978552	rs3936952	G	A	100	PASS	AC=1824;AF=0.364217;AN=5008;NS=2504;DP=19965;EAS_AF=0.3452;AMR_AF=0.3761;AFR_AF=0.562;EUR_AF=0.2187;SAS_AF=0.2577;AA=A|||;VT=SNP
1	149978645	rs72692832	T	C	100	PASS	AC=10;AF=0.00199681;AN=5008;NS=2504;DP=18996;EAS_AF=0;AMR_AF=0;AFR_AF=0;EUR_AF=0.0099;SAS_AF=0;AA=T|||;VT=SNP
1	149981884	rs67450539	C	T	100	PASS	AC=543;AF=0.108427;AN=5008;NS=2504;DP=19225;EAS_AF=0.001;AMR_AF=0.0576;AFR_AF=0.2965;EUR_AF=0.1014;SAS_AF=0.0082;AA=T|||;VT=SNP
1	149982478	rs115650695	C	T	100	PASS	AC=138;AF=0.0275559;AN=5008;NS=2504;DP=10854;EAS_AF=0.001;AMR_AF=0.0375;AFR_AF=0.0015;EUR_AF=0.1004;SAS_AF=0.0082;AA=C|||;VT=SNP
1	149982626	rs3738320	A	G	100	PASS	AC=1829;AF=0.365216;AN=5008;NS=2504;DP=12946;EAS_AF=0.3452;AMR_AF=0.3746;AFR_AF=0.5651;EUR_AF=0.2197;SAS_AF=0.2587;AA=G|||;VT=SNP
1	149984928	rs12087578	G	C	100	PASS	AC=537;AF=0.107228;AN=5008;NS=2504;DP=20330;EAS_AF=0.001;AMR_AF=0.0576;AFR_AF=0.2927;EUR_AF=0.1004;SAS_AF=0.0082;AA=C|||;VT=SNP
1	149985077	rs72692834	A	G	100	PASS	AC=137;AF=0.0273562;AN=5008;NS=2504;DP=19306;EAS_AF=0.001;AMR_AF=0.0375;AFR_AF=0.0015;EUR_AF=0.0994;SAS_AF=0.0082;AA=A|||;VT=SNP
1	149985281	rs61808061	C	T	100	PASS	AC=61;AF=0.0121805;AN=5008;NS=2504;DP=17423;EAS_AF=0;AMR_AF=0.0159;AFR_AF=0.0008;EUR_AF=0.0338;SAS_AF=0.0153;AA=C|||;VT=SNP
1	149985456	rs72692835	A	G	100	PASS	AC=137;AF=0.0273562;AN=5008;NS=2504;DP=16304;EAS_AF=0.001;AMR_AF=0.0375;AFR_AF=0.0015;EUR_AF=0.0994;SAS_AF=0.0082;AA=A|||;VT=SNP
1	149987430	rs112894754	C	T	100	PASS	AC=429;AF=0.0856629;AN=5008;NS=2504;DP=15935;EAS_AF=0.001;AMR_AF=0.0476;AFR_AF=0.2171;EUR_AF=0.0994;SAS_AF=0.0082;AA=T|||;VT=SNP
1	149987727	rs61808063	T	C	100	PASS	AC=45;AF=0.00898562;AN=5008;NS=2504;DP=16720;EAS_AF=0;AMR_AF=0.0115;AFR_AF=0.0008;EUR_AF=0.0328;SAS_AF=0.0031;AA=T|||;VT=SNP
1	149989198	rs115352901	A	T	100	PASS	AC=31;AF=0.0061901;AN=5008;NS=2504;DP=18499;EAS_AF=0;AMR_AF=0.0144;AFR_AF=0.0008;EUR_AF=0.0199;SAS_AF=0;AA=A|||;VT=SNP
1	149989434	rs12023231	T	C	100	PASS	AC=943;AF=0.188299;AN=5008;NS=2504;DP=21645;EAS_AF=0.3442;AMR_AF=0.2954;AFR_AF=0.0204;EUR_AF=0.1163;SAS_AF=0.2526;AA=T|||;VT=SNP
1	149991147	rs12409885	C	T	100	PASS	AC=942;AF=0.188099;AN=5008;NS=2504;DP=21534;EAS_AF=0.3442;AMR_AF=0.2939;AFR_AF=0.0204;EUR_AF=0.1163;SAS_AF=0.2526;AA=C|||;VT=SNP
1	149991181	rs16833149	G	C	100	PASS	AC=423;AF=0.0844649;AN=5008;NS=2504;DP=21063;EAS_AF=0.001;AMR_AF=0.0476;AFR_AF=0.2126;EUR_AF=0.0994;SAS_AF=0.0082;AA=C|||;VT=SNP
1	149992277	rs192434510	T	C	100	PASS	AC=136;AF=0.0271565;AN=5008;NS=2504;DP=17797;EAS_AF=0.001;AMR_AF=0.0375;AFR_AF=0.0008;EUR_AF=0.0994;SAS_AF=0.0082;AA=T|||;VT=SNP
1	149992278	rs181999680	T	C	100	PASS	AC=136;AF=0.0271565;AN=5008;NS=2504;DP=17835;EAS_AF=0.001;AMR_AF=0.0375;AFR_AF=0.0008;EUR_AF=0.0994;SAS_AF=0.0082;AA=T|||;VT=SNP
1	149992286	rs147047668	A	G	100	PASS	AC=136;AF=0.0271565;AN=5008;NS=2504;DP=17762;EAS_AF=0.001;AMR_AF=0.0375;AFR_AF=0.0008;EUR_AF=0.0994;SAS_AF=0.0082;AA=A|||;VT=SNP
1	149992594	rs72692840	T	C	100	PASS	AC=136;AF=0.0271565;AN=5008;NS=2504;DP=18017;EAS_AF=0.001;AMR_AF=0.0375;AFR_AF=0.0008;EUR_AF=0.0994;SAS_AF=0.0082;AA=T|||;VT=SNP
1	149992890	rs72692842	C	T	100	PASS	AC=136;AF=0.0271565;AN=5008;NS=2504;DP=15039;EAS_AF=0.001;AMR_AF=0.0375;AFR_AF=0.0008;EUR_AF=0.0994;SAS_AF=0.0082;AA=C|||;VT=SNP
1	149993392	rs72692843	C	A	100	PASS	AC=136;AF=0.0271565;AN=5008;NS=2504;DP=19382;EAS_AF=0.001;AMR_AF=0.0375;AFR_AF=0.0008;EUR_AF=0.0994;SAS_AF=0.0082;AA=C|||;VT=SNP
1	149993912	rs61808064	T	C	100	PASS	AC=45;AF=0.00898562;AN=5008;NS=2504;DP=19988;EAS_AF=0;AMR_AF=0.0115;AFR_AF=0.0008;EUR_AF=0.0328;SAS_AF=0.0031;AA=T|||;VT=SNP
1	149993944	rs59054339	C	T	100	PASS	AC=403;AF=0.0804712;AN=5008;NS=2504;DP=19491;EAS_AF=0.001;AMR_AF=0.0476;AFR_AF=0.1974;EUR_AF=0.0994;SAS_AF=0.0082;AA=T|||;VT=SNP
1	149993982	rs76406395	G	A	100	PASS	AC=57;AF=0.0113818;AN=5008;NS=2504;DP=19938;EAS_AF=0;AMR_AF=0.0216;AFR_AF=0.0008;EUR_AF=0.0388;SAS_AF=0.002;AA=G|||;VT=SNP
1	149994121	rs111637156	G	A	100	PASS	AC=137;AF=0.0273562;AN=5008;NS=2504;DP=18048;EAS_AF=0.001;AMR_AF=0.0375;AFR_AF=0.0015;EUR_AF=0.0994;SAS_AF=0.0082;AA=G|||;VT=SNP
1	149994954	rs12022928	A	G	100	PASS	AC=1364;AF=0.272364;AN=5008;NS=2504;DP=16699;EAS_AF=0.3452;AMR_AF=0.3415;AFR_AF=0.233;EUR_AF=0.2157;SAS_AF=0.2597;AA=G|||;VT=SNP
1	149995265	rs67807996	G	A	100	PASS	AC=1056;AF=0.210863;AN=5008;NS=2504;DP=21269;EAS_AF=0.2133;AMR_AF=0.255;AFR_AF=0.0129;EUR_AF=0.3588;SAS_AF=0.2924;AA=G|||;VT=SNP
1	149995368	rs77644650	C	T	100	PASS	AC=941;AF=0.187899;AN=5008;NS=2504;DP=20796;EAS_AF=0.3442;AMR_AF=0.2939;AFR_AF=0.0204;EUR_AF=0.1163;SAS_AF=0.2515;AA=C|||;VT=SNP
1	149995505	rs58700306	C	T	100	PASS	AC=1822;AF=0.363818;AN=5008;NS=2504;DP=20010;EAS_AF=0.3452;AMR_AF=0.3775;AFR_AF=0.559;EUR_AF=0.2177;SAS_AF=0.2597;AA=T|||;VT=SNP
1	149995966	rs72692849	C	T	100	PASS	AC=137;AF=0.0273562;AN=5008;NS=2504;DP=17652;EAS_AF=0.001;AMR_AF=0.0375;AFR_AF=0.0015;EUR_AF=0.0994;SAS_AF=0.0082;AA=C|||;VT=SNP
1	149995979	rs12060830	A	C	100	PASS	AC=403;AF=0.0804712;AN=5008;NS=2504;DP=17567;EAS_AF=0.001;AMR_AF=0.0476;AFR_AF=0.1974;EUR_AF=0.0994;SAS_AF=0.0082;AA=C|||;VT=SNP
1	149996293	rs74874700	G	A	100	PASS	AC=61;AF=0.0121805;AN=5008;NS=2504;DP=17818;EAS_AF=0.0089;AMR_AF=0.013;AFR_AF=0;EUR_AF=0.0288;SAS_AF=0.0143;AA=G|||;VT=SNP
1	149996732	rs11205312	G	A	100	PASS	AC=885;AF=0.176717;AN=5008;NS=2504;DP=15712;EAS_AF=0.3442;AMR_AF=0.2147;AFR_AF=0.0204;EUR_AF=0.1163;SAS_AF=0.2505;AA=G|||;VT=SNP
1	149996806	rs183618206	G	A	100	PASS	AC=62;AF=0.0123802;AN=5008;NS=2504;DP=14734;EAS_AF=0;AMR_AF=0.0115;AFR_AF=0.0015;EUR_AF=0.0278;SAS_AF=0.0245;AA=G|||;VT=SNP
1	149997165	rs61584789	A	C	100	PASS	AC=939;AF=0.1875;AN=5008;NS=2504;DP=17004;EAS_AF=0.3413;AMR_AF=0.2968;AFR_AF=0.0204;EUR_AF=0.1163;SAS_AF=0.2505;AA=A|||;VT=SNP
1	149997174	rs57252299	G	A	100	PASS	AC=906;AF=0.180911;AN=5008;NS=2504;DP=16758;EAS_AF=0.3423;AMR_AF=0.2176;AFR_AF=0.0204;EUR_AF=0.1163;SAS_AF=0.272;AA=G|||;VT=SNP
1	149997588	rs72692851	C	G	100	PASS	AC=137;AF=0.0273562;AN=5008;NS=2504;DP=18102;EAS_AF=0.001;AMR_AF=0.0389;AFR_AF=0.0015;EUR_AF=0.0984;SAS_AF=0.0082;AA=C|||;VT=SNP
1	149998494	rs12027024	T	C	100	PASS	AC=3035;AF=0.60603;AN=5008;NS=2504;DP=17820;EAS_AF=0.6925;AMR_AF=0.5216;AFR_AF=0.4856;EUR_AF=0.5835;SAS_AF=0.7628;AA=C|||;VT=SNP
1	149998497	rs7521171	G	A	100	PASS	AC=3270;AF=0.652955;AN=5008;NS=2504;DP=17805;EAS_AF=0.6885;AMR_AF=0.5591;AFR_AF=0.593;EUR_AF=0.662;SAS_AF=0.7546;AA=A|||;VT=SNP
1	149998702	rs28496715	A	C	100	PASS	AC=1667;AF=0.332867;AN=5008;NS=2504;DP=16685;EAS_AF=0.2768;AMR_AF=0.245;AFR_AF=0.6369;EUR_AF=0.1004;SAS_AF=0.2812;AA=A|||;VT=SNP
1	149998779	rs28536536	C	T	100	PASS	AC=1312;AF=0.261981;AN=5008;NS=2504;DP=17065;EAS_AF=0.3859;AMR_AF=0.1383;AFR_AF=0.1717;EUR_AF=0.1412;SAS_AF=0.4683;AA=C|||;VT=SNP
1	149998923	rs72692854	G	T	100	PASS	AC=625;AF=0.1248;AN=5008;NS=2504;DP=15206;EAS_AF=0.001;AMR_AF=0.0821;AFR_AF=0.3003;EUR_AF=0.1451;SAS_AF=0.0245;AA=T|||;VT=SNP
1	149999059	rs7532876	C	T	100	PASS	AC=971;AF=0.19389;AN=5008;NS=2504;DP=15807;EAS_AF=0.001;AMR_AF=0.098;AFR_AF=0.5582;EUR_AF=0.1382;SAS_AF=0.0256;AA=T|||;VT=SNP
1	149999228	rs56972081	T	C	100	PASS	AC=662;AF=0.132188;AN=5008;NS=2504;DP=17105;EAS_AF=0.2768;AMR_AF=0.1787;AFR_AF=0.0401;EUR_AF=0.0895;SAS_AF=0.1186;AA=T|||;VT=SNP
1	149999764	rs6687454	T	A	100	PASS	AC=438;AF=0.0874601;AN=5008;NS=2504;DP=12315;EAS_AF=0.001;AMR_AF=0.0807;AFR_AF=0.1369;EUR_AF=0.173;SAS_AF=0.0266;AA=A|||;VT=SNP
1	150000165	rs12022725	A	G	100	PASS	AC=2293;AF=0.457867;AN=5008;NS=2504;DP=17228;EAS_AF=0.4921;AMR_AF=0.6037;AFR_AF=0.1248;EUR_AF=0.6561;SAS_AF=0.5654;AA=A|||;VT=SNP
1	150001233	rs1339495	C	T	100	PASS	AC=3837;AF=0.766174;AN=5008;NS=2504;DP=16974;EAS_AF=0.999;AMR_AF=0.8761;AFR_AF=0.3343;EUR_AF=0.8231;SAS_AF=0.9734;AA=C|||;VT=SNP
1	150001470	rs1339494	G	C	100	PASS	AC=3885;AF=0.775759;AN=5008;NS=2504;DP=19554;EAS_AF=0.999;AMR_AF=0.879;AFR_AF=0.3691;EUR_AF=0.8231;SAS_AF=0.9734;AA=g|||;VT=SNP
1	150001478	rs1339493	A	C	100	PASS	AC=661;AF=0.131989;AN=5008;NS=2504;DP=19526;EAS_AF=0.2708;AMR_AF=0.1744;AFR_AF=0.0408;EUR_AF=0.0875;SAS_AF=0.1278;AA=A|||;VT=SNP
1	150001632	rs72692857	T	C	100	PASS	AC=243;AF=0.0485224;AN=5008;NS=2504;DP=19687;EAS_AF=0.001;AMR_AF=0.062;AFR_AF=0.0023;EUR_AF=0.169;SAS_AF=0.0266;AA=T|||;VT=SNP
1	150001721	rs11578204	T	G	100	PASS	AC=2407;AF=0.480631;AN=5008;NS=2504;DP=19668;EAS_AF=0.4921;AMR_AF=0.6081;AFR_AF=0.2088;EUR_AF=0.6561;SAS_AF=0.5654;AA=T|||;VT=SNP
1	150001899	rs12061856	A	G	100	PASS	AC=539;AF=0.107628;AN=5008;NS=2504;DP=17911;EAS_AF=0.001;AMR_AF=0.0908;AFR_AF=0.2073;EUR_AF=0.174;SAS_AF=0.0266;AA=G|||;VT=SNP
1	150002293	rs12063281	T	C	100	PASS	AC=515;AF=0.102835;AN=5008;NS=2504;DP=18190;EAS_AF=0.001;AMR_AF=0.0865;AFR_AF=0.1944;EUR_AF=0.17;SAS_AF=0.0266;AA=T|||;VT=SNP
1	150002436	rs12063329	T	C	100	PASS	AC=390;AF=0.0778754;AN=5008;NS=2504;DP=21132;EAS_AF=0.001;AMR_AF=0.0735;AFR_AF=0.1074;EUR_AF=0.169;SAS_AF=0.0266;AA=T|||;VT=SNP
1	150003117	rs55840906	T	C	100	PASS	AC=514;AF=0.102636;AN=5008;NS=2504;DP=17298;EAS_AF=0.001;AMR_AF=0.085;AFR_AF=0.1944;EUR_AF=0.17;SAS_AF=0.0266;AA=T|||;VT=SNP
1	150003189	rs16833244	C	G	100	PASS	AC=662;AF=0.132188;AN=5008;NS=2504;DP=16205;EAS_AF=0.2708;AMR_AF=0.1744;AFR_AF=0.0408;EUR_AF=0.0875;SAS_AF=0.1288;AA=C|||;VT=SNP
1	150003513	rs7550350	A	G	100	PASS	AC=3837;AF=0.766174;AN=5008;NS=2504;DP=17419;EAS_AF=0.999;AMR_AF=0.8761;AFR_AF=0.3343;EUR_AF=0.8231;SAS_AF=0.9734;AA=A|||;VT=SNP
1	150003827	rs12026620	A	T	100	PASS	AC=663;AF=0.132388;AN=5008;NS=2504;DP=19966;EAS_AF=0.2361;AMR_AF=0.0922;AFR_AF=0.0053;EUR_AF=0.0795;SAS_AF=0.2802;AA=A|||;VT=SNP
1	150004133	rs28443768	T	G	100	PASS	AC=538;AF=0.107428;AN=5008;NS=2504;DP=15048;EAS_AF=0.001;AMR_AF=0.0893;AFR_AF=0.2073;EUR_AF=0.174;SAS_AF=0.0266;AA=G|||;VT=SNP
1	150004348	rs28366567	C	T	100	PASS	AC=243;AF=0.0485224;AN=5008;NS=2504;DP=15595;EAS_AF=0.001;AMR_AF=0.062;AFR_AF=0.0023;EUR_AF=0.169;SAS_AF=0.0266;AA=C|||;VT=SNP
1	150005225	rs72692861	C	A	100	PASS	AC=535;AF=0.106829;AN=5008;NS=2504;DP=15772;EAS_AF=0.001;AMR_AF=0.0893;AFR_AF=0.205;EUR_AF=0.174;SAS_AF=0.0266;AA=A|||;VT=SNP
1	150007105	rs11205316	G	A	100	PASS	AC=3835;AF=0.765775;AN=5008;NS=2504;DP=16047;EAS_AF=0.999;AMR_AF=0.8761;AFR_AF=0.3328;EUR_AF=0.8231;SAS_AF=0.9734;AA=G|||;VT=SNP
1	150008584	rs77391665	A	G	100	PASS	AC=472;AF=0.0942492;AN=5008;NS=2504;DP=17687;EAS_AF=0.001;AMR_AF=0.0821;AFR_AF=0.1641;EUR_AF=0.17;SAS_AF=0.0266;AA=G|||;VT=SNP
1	150008790	rs12073359	T	C	100	PASS	AC=545;AF=0.108826;AN=5008;NS=2504;DP=17110;EAS_AF=0.001;AMR_AF=0.0908;AFR_AF=0.2118;EUR_AF=0.174;SAS_AF=0.0266;AA=C|||;VT=SNP
1	150008818	rs61808080	T	C	100	PASS	AC=75;AF=0.014976;AN=5008;NS=2504;DP=17540;EAS_AF=0;AMR_AF=0.0173;AFR_AF=0;EUR_AF=0.0586;SAS_AF=0.0041;AA=T|||;VT=SNP
1	150009705	rs12093499	G	T	100	PASS	AC=520;AF=0.103834;AN=5008;NS=2504;DP=14247;EAS_AF=0.001;AMR_AF=0.085;AFR_AF=0.1989;EUR_AF=0.17;SAS_AF=0.0266;AA=G|||;VT=SNP
1	150009841	rs12058502	A	G	100	PASS	AC=545;AF=0.108826;AN=5008;NS=2504;DP=16028;EAS_AF=0.001;AMR_AF=0.0908;AFR_AF=0.2118;EUR_AF=0.174;SAS_AF=0.0266;AA=G|||;VT=SNP
1	150010556	rs11589585	G	A	100	PASS	AC=244;AF=0.048722;AN=5008;NS=2504;DP=12565;EAS_AF=0.002;AMR_AF=0.062;AFR_AF=0.0023;EUR_AF=0.169;SAS_AF=0.0266;AA=G|||;VT=SNP
1	150011092	rs115033554	T	C	100	PASS	AC=71;AF=0.0141773;AN=5008;NS=2504;DP=14590;EAS_AF=0;AMR_AF=0.0303;AFR_AF=0.0015;EUR_AF=0.0408;SAS_AF=0.0072;AA=T|||;VT=SNP
1	150011145	rs12058090	C	A	100	PASS	AC=521;AF=0.104034;AN=5008;NS=2504;DP=13558;EAS_AF=0.001;AMR_AF=0.085;AFR_AF=0.1989;EUR_AF=0.17;SAS_AF=0.0276;AA=A|||;VT=SNP
1	150011323	rs12060211	A	C	100	PASS	AC=520;AF=0.103834;AN=5008;NS=2504;DP=13651;EAS_AF=0.001;AMR_AF=0.085;AFR_AF=0.1989;EUR_AF=0.17;SAS_AF=0.0266;AA=C|||;VT=SNP
1	150011362	rs12061565	T	G	100	PASS	AC=390;AF=0.0778754;AN=5008;NS=2504;DP=13391;EAS_AF=0.001;AMR_AF=0.0735;AFR_AF=0.1074;EUR_AF=0.169;SAS_AF=0.0266;AA=T|||;VT=SNP
1	150012168	rs55918911	T	A	100	PASS	AC=541;AF=0.108027;AN=5008;NS=2504;DP=17152;EAS_AF=0.001;AMR_AF=0.0893;AFR_AF=0.2095;EUR_AF=0.174;SAS_AF=0.0266;AA=A|||;VT=SNP
1	150012882	rs55633125	C	T	100	PASS	AC=520;AF=0.103834;AN=5008;NS=2504;DP=14586;EAS_AF=0.001;AMR_AF=0.085;AFR_AF=0.1989;EUR_AF=0.17;SAS_AF=0.0266;AA=C|||;VT=SNP
1	150012917	rs56125600	T	C	100	PASS	AC=589;AF=0.117612;AN=5008;NS=2504;DP=15727;EAS_AF=0.001;AMR_AF=0.0922;AFR_AF=0.2443;EUR_AF=0.174;SAS_AF=0.0266;AA=C|||;VT=SNP
1	150012978	rs146471276	G	A	100	PASS	AC=47;AF=0.00938498;AN=5008;NS=2504;DP=14778;EAS_AF=0.001;AMR_AF=0.0173;AFR_AF=0.0015;EUR_AF=0.0268;SAS_AF=0.0051;AA=G|||;VT=SNP
1	150013019	rs7519918	A	C	100	PASS	AC=3830;AF=0.764776;AN=5008;NS=2504;DP=14900;EAS_AF=0.999;AMR_AF=0.8761;AFR_AF=0.329;EUR_AF=0.8231;SAS_AF=0.9734;AA=A|||;VT=SNP
1	150013129	rs12063059	A	C	100	PASS	AC=520;AF=0.103834;AN=5008;NS=2504;DP=14335;EAS_AF=0.001;AMR_AF=0.085;AFR_AF=0.1989;EUR_AF=0.17;SAS_AF=0.0266;AA=C|||;VT=SNP
1	150013403	rs12061167	C	G	100	PASS	AC=520;AF=0.103834;AN=5008;NS=2504;DP=17156;EAS_AF=0.001;AMR_AF=0.085;AFR_AF=0.1989;EUR_AF=0.17;SAS_AF=0.0266;AA=G|||;VT=SNP
1	150013453	rs12061196	C	T	100	PASS	AC=520;AF=0.103834;AN=5008;NS=2504;DP=16646;EAS_AF=0.001;AMR_AF=0.085;AFR_AF=0.1989;EUR_AF=0.17;SAS_AF=0.0266;AA=C|||;VT=SNP
1	150013470	rs12098106	G	A	100	PASS	AC=520;AF=0.103834;AN=5008;NS=2504;DP=16714;EAS_AF=0.001;AMR_AF=0.085;AFR_AF=0.1989;EUR_AF=0.17;SAS_AF=0.0266;AA=G|||;VT=SNP
1	150013656	rs12065681	T	C	100	PASS	AC=520;AF=0.103834;AN=5008;NS=2504;DP=18313;EAS_AF=0.001;AMR_AF=0.085;AFR_AF=0.1989;EUR_AF=0.17;SAS_AF=0.0266;AA=T|||;VT=SNP
1	150013818	rs188482279	T	C	100	PASS	AC=17;AF=0.00339457;AN=5008;NS=2504;DP=12744;EAS_AF=0;AMR_AF=0.0029;AFR_AF=0;EUR_AF=0.0149;SAS_AF=0;AA=T|||;VT=SNP
1	150014017	rs2319280	A	C	100	PASS	AC=4673;AF=0.933107;AN=5008;NS=2504;DP=9499;EAS_AF=0.998;AMR_AF=0.9323;AFR_AF=0.9319;EUR_AF=0.831;SAS_AF=0.9734;AA=C|||;VT=SNP
1	150014296	rs11205317	C	A	100	PASS	AC=520;AF=0.103834;AN=5008;NS=2504;DP=10934;EAS_AF=0.001;AMR_AF=0.085;AFR_AF=0.1989;EUR_AF=0.17;SAS_AF=0.0266;AA=C|||;VT=SNP
1	150014455	rs74767708	C	A	100	PASS	AC=17;AF=0.00339457;AN=5008;NS=2504;DP=14143;EAS_AF=0;AMR_AF=0.0029;AFR_AF=0;EUR_AF=0.0149;SAS_AF=0;AA=C|||;VT=SNP
1	150014600	rs6664145	C	T	100	PASS	AC=14;AF=0.00279553;AN=5008;NS=2504;DP=17917;EAS_AF=0;AMR_AF=0.0043;AFR_AF=0;EUR_AF=0.0109;SAS_AF=0;AA=C|||;VT=SNP
1	150015166	rs72692865	T	G	100	PASS	AC=520;AF=0.103834;AN=5008;NS=2504;DP=15191;EAS_AF=0.001;AMR_AF=0.085;AFR_AF=0.1989;EUR_AF=0.17;SAS_AF=0.0266;AA=G|||;VT=SNP
1	150015253	rs12066132	A	G	100	PASS	AC=520;AF=0.103834;AN=5008;NS=2504;DP=17826;EAS_AF=0.001;AMR_AF=0.085;AFR_AF=0.1989;EUR_AF=0.17;SAS_AF=0.0266;AA=G|||;VT=SNP
1	150015482	rs12060027	G	T	100	PASS	AC=545;AF=0.108826;AN=5008;NS=2504;DP=18159;EAS_AF=0.001;AMR_AF=0.0908;AFR_AF=0.2118;EUR_AF=0.174;SAS_AF=0.0266;AA=T|||;VT=SNP
1	150015625	rs12066293	A	G	100	PASS	AC=520;AF=0.103834;AN=5008;NS=2504;DP=19190;EAS_AF=0.001;AMR_AF=0.085;AFR_AF=0.1989;EUR_AF=0.17;SAS_AF=0.0266;AA=A|||;VT=SNP
1	150015805	rs12067422	A	G	100	PASS	AC=520;AF=0.103834;AN=5008;NS=2504;DP=17333;EAS_AF=0.001;AMR_AF=0.085;AFR_AF=0.1989;EUR_AF=0.17;SAS_AF=0.0266;AA=G|||;VT=SNP
1	150017171	rs112111167	G	A	100	PASS	AC=104;AF=0.0207668;AN=5008;NS=2504;DP=13214;EAS_AF=0;AMR_AF=0.0303;AFR_AF=0.0015;EUR_AF=0.0696;SAS_AF=0.0112;AA=G|||;VT=SNP
1	150017234	rs72692866	A	C	100	PASS	AC=520;AF=0.103834;AN=5008;NS=2504;DP=12483;EAS_AF=0.001;AMR_AF=0.085;AFR_AF=0.1989;EUR_AF=0.17;SAS_AF=0.0266;AA=A|||;VT=SNP
1	150017281	rs12062861	G	A	100	PASS	AC=519;AF=0.103634;AN=5008;NS=2504;DP=12639;EAS_AF=0.001;AMR_AF=0.085;AFR_AF=0.1989;EUR_AF=0.169;SAS_AF=0.0266;AA=G|||;VT=SNP
1	150017823	rs11205319	C	G	100	PASS	AC=520;AF=0.103834;AN=5008;NS=2504;DP=13995;EAS_AF=0.001;AMR_AF=0.085;AFR_AF=0.1989;EUR_AF=0.17;SAS_AF=0.0266;AA=G|||;VT=SNP
1	150018373	rs28753817	C	T	100	PASS	AC=520;AF=0.103834;AN=5008;NS=2504;DP=16439;EAS_AF=0.001;AMR_AF=0.085;AFR_AF=0.1989;EUR_AF=0.17;SAS_AF=0.0266;AA=T|||;VT=SNP
1	150018482	rs28560140	G	T	100	PASS	AC=243;AF=0.0485224;AN=5008;NS=2504;DP=12500;EAS_AF=0.001;AMR_AF=0.062;AFR_AF=0.0023;EUR_AF=0.169;SAS_AF=0.0266;AA=G|||;VT=SNP
1	150018719	rs9662055	T	C	100	PASS	AC=520;AF=0.103834;AN=5008;NS=2504;DP=13543;EAS_AF=0.001;AMR_AF=0.085;AFR_AF=0.1989;EUR_AF=0.17;SAS_AF=0.0266;AA=t|||;VT=SNP
1	150018944	rs112541899	G	T	100	PASS	AC=390;AF=0.0778754;AN=5008;NS=2504;DP=17531;EAS_AF=0.001;AMR_AF=0.0735;AFR_AF=0.1074;EUR_AF=0.169;SAS_AF=0.0266;AA=G|||;VT=SNP
1	150019036	rs72692869	G	A	100	PASS	AC=520;AF=0.103834;AN=5008;NS=2504;DP=17726;EAS_AF=0.001;AMR_AF=0.085;AFR_AF=0.1989;EUR_AF=0.17;SAS_AF=0.0266;AA=A|||;VT=SNP
1	150019056	rs72692870	C	A	100	PASS	AC=467;AF=0.0932508;AN=5008;NS=2504;DP=18393;EAS_AF=0.001;AMR_AF=0.085;AFR_AF=0.1589;EUR_AF=0.17;SAS_AF=0.0266;AA=A|||;VT=SNP
1	150019327	rs28660389	T	C	100	PASS	AC=545;AF=0.108826;AN=5008;NS=2504;DP=19822;EAS_AF=0.001;AMR_AF=0.0908;AFR_AF=0.2118;EUR_AF=0.174;SAS_AF=0.0266;AA=C|||;VT=SNP
1	150019439	rs139378819	C	T	100	PASS	AC=63;AF=0.0125799;AN=5008;NS=2504;DP=19115;EAS_AF=0;AMR_AF=0.0245;AFR_AF=0.0023;EUR_AF=0.0358;SAS_AF=0.0072;AA=C|||;VT=SNP
1	150019580	rs7554367	G	A	100	PASS	AC=3839;AF=0.766573;AN=5008;NS=2504;DP=19353;EAS_AF=0.999;AMR_AF=0.879;AFR_AF=0.329;EUR_AF=0.83;SAS_AF=0.9734;AA=G|||;VT=SNP
1	150020862	rs10888568	T	G	100	PASS	AC=589;AF=0.117612;AN=5008;NS=2504;DP=14376;EAS_AF=0.001;AMR_AF=0.0922;AFR_AF=0.2443;EUR_AF=0.174;SAS_AF=0.0266;AA=G|||;VT=SNP
1	150022827	rs72692873	G	A	100	PASS	AC=103;AF=0.0205671;AN=5008;NS=2504;DP=18009;EAS_AF=0;AMR_AF=0.0245;AFR_AF=0.0008;EUR_AF=0.0765;SAS_AF=0.0082;AA=G|||;VT=SNP
1	150023189	rs12402898	G	A	100	PASS	AC=667;AF=0.133187;AN=5008;NS=2504;DP=11298;EAS_AF=0.2718;AMR_AF=0.1744;AFR_AF=0.0431;EUR_AF=0.0875;SAS_AF=0.1299;AA=G|||;VT=SNP
1	150023407	rs7530922	C	T	100	PASS	AC=521;AF=0.104034;AN=5008;NS=2504;DP=15456;EAS_AF=0.001;AMR_AF=0.085;AFR_AF=0.1989;EUR_AF=0.171;SAS_AF=0.0266;AA=T|||;VT=SNP
1	150024300	rs111312323	C	T	100	PASS	AC=243;AF=0.0485224;AN=5008;NS=2504;DP=20261;EAS_AF=0.001;AMR_AF=0.062;AFR_AF=0.0023;EUR_AF=0.169;SAS_AF=0.0266;AA=C|||;VT=SNP
1	150024854	rs12072796	A	G	100	PASS	AC=589;AF=0.117612;AN=5008;NS=2504;DP=18140;EAS_AF=0.001;AMR_AF=0.0922;AFR_AF=0.2443;EUR_AF=0.174;SAS_AF=0.0266;AA=G|||;VT=SNP
1	150025377	rs12074281	T	C	100	PASS	AC=390;AF=0.0778754;AN=5008;NS=2504;DP=19169;EAS_AF=0.001;AMR_AF=0.0735;AFR_AF=0.1074;EUR_AF=0.169;SAS_AF=0.0266;AA=T|||;VT=SNP
1	150025672	rs10888569	C	A	100	PASS	AC=3829;AF=0.764577;AN=5008;NS=2504;DP=20803;EAS_AF=0.999;AMR_AF=0.8761;AFR_AF=0.3283;EUR_AF=0.8231;SAS_AF=0.9734;AA=C|||;VT=SNP
1	150025833	rs1964542	C	T	100	PASS	AC=3829;AF=0.764577;AN=5008;NS=2504;DP=21792;EAS_AF=0.999;AMR_AF=0.8761;AFR_AF=0.3283;EUR_AF=0.8231;SAS_AF=0.9734;AA=C|||;VT=SNP
1	150026207	rs11205321	T	C	100	PASS	AC=520;AF=0.103834;AN=5008;NS=2504;DP=21192;EAS_AF=0.001;AMR_AF=0.085;AFR_AF=0.1989;EUR_AF=0.17;SAS_AF=0.0266;AA=C|||;VT=SNP
1	150026544	rs113607766	C	T	100	PASS	AC=391;AF=0.0780751;AN=5008;NS=2504;DP=19447;EAS_AF=0.001;AMR_AF=0.0735;AFR_AF=0.1074;EUR_AF=0.169;SAS_AF=0.0276;AA=c|||;VT=SNP
1	150026632	rs140441527	A	G	100	PASS	AC=166;AF=0.033147;AN=5008;NS=2504;DP=15812;EAS_AF=0;AMR_AF=0.0749;AFR_AF=0.0038;EUR_AF=0.0686;SAS_AF=0.0409;AA=a|||;VT=SNP
1	150027004	rs7550323	T	C	100	PASS	AC=520;AF=0.103834;AN=5008;NS=2504;DP=13405;EAS_AF=0.001;AMR_AF=0.085;AFR_AF=0.1989;EUR_AF=0.17;SAS_AF=0.0266;AA=c|||;VT=SNP
1	150027486	rs2169895	C	T	100	PASS	AC=3830;AF=0.764776;AN=5008;NS=2504;DP=17553;EAS_AF=0.999;AMR_AF=0.8761;AFR_AF=0.329;EUR_AF=0.8231;SAS_AF=0.9734;AA=C|||;VT=SNP
1	150028811	rs77597410	G	C	100	PASS	AC=36;AF=0.0071885;AN=5008;NS=2504;DP=18577;EAS_AF=0;AMR_AF=0.0187;AFR_AF=0;EUR_AF=0.0219;SAS_AF=0.001;AA=G|||;VT=SNP
1	150029936	rs55647342	G	A	100	PASS	AC=588;AF=0.117412;AN=5008;NS=2504;DP=19915;EAS_AF=0.001;AMR_AF=0.0922;AFR_AF=0.2436;EUR_AF=0.174;SAS_AF=0.0266;AA=A|||;VT=SNP
1	150031103	rs143618256	T	C	100	PASS	AC=75;AF=0.014976;AN=5008;NS=2504;DP=7558;EAS_AF=0;AMR_AF=0.0447;AFR_AF=0.0023;EUR_AF=0.0268;SAS_AF=0.0143;AA=T|||;VT=SNP
1	150031490	rs140505938	C	T	100	PASS	AC=243;AF=0.0485224;AN=5008;NS=2504;DP=11436;EAS_AF=0.001;AMR_AF=0.062;AFR_AF=0.0023;EUR_AF=0.169;SAS_AF=0.0266;AA=C|||;VT=SNP
1	150032221	rs72692886	T	C	100	PASS	AC=244;AF=0.048722;AN=5008;NS=2504;DP=20584;EAS_AF=0.001;AMR_AF=0.062;AFR_AF=0.0023;EUR_AF=0.17;SAS_AF=0.0266;AA=T|||;VT=SNP
1	150037560	rs7520930	T	C	100	PASS	AC=3831;AF=0.764976;AN=5008;NS=2504;DP=15142;EAS_AF=0.999;AMR_AF=0.8761;AFR_AF=0.3298;EUR_AF=0.8231;SAS_AF=0.9734;AA=T|||;VT=SNP
1	150038477	rs72692889	G	A	100	PASS	AC=13;AF=0.00259585;AN=5008;NS=2504;DP=16092;EAS_AF=0;AMR_AF=0;AFR_AF=0;EUR_AF=0.0129;SAS_AF=0;AA=G|||;VT=SNP
1	150039047	rs11584354	G	A	100	PASS	AC=243;AF=0.0485224;AN=5008;NS=2504;DP=13409;EAS_AF=0.001;AMR_AF=0.062;AFR_AF=0.0023;EUR_AF=0.169;SAS_AF=0.0266;AA=G|||;VT=SNP
1	150039207	rs3754047	C	A	100	PASS	AC=664;AF=0.132588;AN=5008;NS=2504;DP=15640;EAS_AF=0.2381;AMR_AF=0.0879;AFR_AF=0.0053;EUR_AF=0.0805;SAS_AF=0.2812;AA=C|||;VT=SNP
1	150039678	rs2027349	G	A	100	PASS	AC=3829;AF=0.764577;AN=5008;NS=2504;DP=15827;EAS_AF=0.999;AMR_AF=0.8746;AFR_AF=0.329;EUR_AF=0.8231;SAS_AF=0.9734;AA=G|||;VT=SNP
1	150041405	rs7554419	C	G	100	PASS	AC=738;AF=0.147364;AN=5008;NS=2504;DP=17273;EAS_AF=0.0933;AMR_AF=0.2824;AFR_AF=0.0098;EUR_AF=0.2614;SAS_AF=0.1759;AA=C|||;VT=SNP
1	150041765	rs6702453	C	T	100	PASS	AC=13;AF=0.00259585;AN=5008;NS=2504;DP=16442;EAS_AF=0;AMR_AF=0;AFR_AF=0;EUR_AF=0.0129;SAS_AF=0;AA=C|||;VT=SNP
1	150041892	rs75472288	C	T	100	PASS	AC=169;AF=0.033746;AN=5008;NS=2504;DP=22615;EAS_AF=0;AMR_AF=0.0764;AFR_AF=0.0038;EUR_AF=0.0696;SAS_AF=0.0419;AA=C|||;VT=SNP
1	150042713	rs55676120	A	T	100	PASS	AC=544;AF=0.108626;AN=5008;NS=2504;DP=12204;EAS_AF=0.2292;AMR_AF=0.1628;AFR_AF=0.025;EUR_AF=0.0746;SAS_AF=0.0941;AA=A|||;VT=SNP
1	150043471	rs11583720	G	A	100	PASS	AC=540;AF=0.107827;AN=5008;NS=2504;DP=17088;EAS_AF=0.001;AMR_AF=0.0893;AFR_AF=0.2095;EUR_AF=0.174;SAS_AF=0.0256;AA=A|||;VT=SNP
1	150043544	rs11585955	A	G	100	PASS	AC=540;AF=0.107827;AN=5008;NS=2504;DP=17061;EAS_AF=0.001;AMR_AF=0.0893;AFR_AF=0.2095;EUR_AF=0.174;SAS_AF=0.0256;AA=G|||;VT=SNP
1	150044673	rs139780328	G	A	100	PASS	AC=170;AF=0.0339457;AN=5008;NS=2504;DP=257;EAS_AF=0;AMR_AF=0.0764;AFR_AF=0.0038;EUR_AF=0.0696;SAS_AF=0.0429;AA=G|||;VT=SNP
1	150046132	rs112287706	C	G	100	PASS	AC=242;AF=0.0483227;AN=5008;NS=2504;DP=13353;EAS_AF=0.001;AMR_AF=0.062;AFR_AF=0.0023;EUR_AF=0.169;SAS_AF=0.0256;AA=C|||;VT=SNP
1	150047119	rs72692893	A	G	100	PASS	AC=242;AF=0.0483227;AN=5008;NS=2504;DP=11013;EAS_AF=0.001;AMR_AF=0.062;AFR_AF=0.0023;EUR_AF=0.169;SAS_AF=0.0256;AA=A|||;VT=SNP
1	150047856	rs72692895	C	G	100	PASS	AC=540;AF=0.107827;AN=5008;NS=2504;DP=12236;EAS_AF=0.001;AMR_AF=0.0893;AFR_AF=0.2095;EUR_AF=0.174;SAS_AF=0.0256;AA=G|||;VT=SNP
1	150048871	rs72692896	A	T	100	PASS	AC=439;AF=0.0876597;AN=5008;NS=2504;DP=16741;EAS_AF=0.001;AMR_AF=0.0807;AFR_AF=0.1377;EUR_AF=0.174;SAS_AF=0.0256;AA=T|||;VT=SNP
1	150049934	rs72692897	A	G	100	PASS	AC=540;AF=0.107827;AN=5008;NS=2504;DP=20820;EAS_AF=0.001;AMR_AF=0.0893;AFR_AF=0.2095;EUR_AF=0.174;SAS_AF=0.0256;AA=G|||;VT=SNP
1	150049982	rs72692898	C	T	100	PASS	AC=242;AF=0.0483227;AN=5008;NS=2504;DP=20543;EAS_AF=0.001;AMR_AF=0.062;AFR_AF=0.0023;EUR_AF=0.169;SAS_AF=0.0256;AA=C|||;VT=SNP
1	150050058	rs72692899	G	A	100	PASS	AC=243;AF=0.0485224;AN=5008;NS=2504;DP=19509;EAS_AF=0.001;AMR_AF=0.062;AFR_AF=0.0023;EUR_AF=0.17;SAS_AF=0.0256;AA=G|||;VT=SNP
1	150050268	rs72692900	A	G	100	PASS	AC=241;AF=0.048123;AN=5008;NS=2504;DP=20117;EAS_AF=0.001;AMR_AF=0.062;AFR_AF=0.0023;EUR_AF=0.169;SAS_AF=0.0245;AA=A|||;VT=SNP
1	150050772	rs111465664	G	C	100	PASS	AC=243;AF=0.0485224;AN=5008;NS=2504;DP=14237;EAS_AF=0.001;AMR_AF=0.062;AFR_AF=0.003;EUR_AF=0.169;SAS_AF=0.0256;AA=G|||;VT=SNP
1	150051013	rs144850201	C	T	100	PASS	AC=128;AF=0.0255591;AN=5008;NS=2504;DP=13486;EAS_AF=0;AMR_AF=0.0231;AFR_AF=0.0008;EUR_AF=0.0875;SAS_AF=0.0235;AA=C|||;VT=SNP
1	150053389	rs115802109	T	C	100	PASS	AC=52;AF=0.0103834;AN=5008;NS=2504;DP=17596;EAS_AF=0;AMR_AF=0.0187;AFR_AF=0.0015;EUR_AF=0.0328;SAS_AF=0.0041;AA=T|||;VT=SNP;EX_TARGET
1	150055021	rs3736082	G	A	100	PASS	AC=665;AF=0.132788;AN=5008;NS=2504;DP=20598;EAS_AF=0.2708;AMR_AF=0.1758;AFR_AF=0.0401;EUR_AF=0.0885;SAS_AF=0.1309;AA=G|||;VT=SNP
1	150055361	rs116819476	C	T	100	PASS	AC=41;AF=0.0081869;AN=5008;NS=2504;DP=15796;EAS_AF=0;AMR_AF=0.0072;AFR_AF=0.0008;EUR_AF=0.0268;SAS_AF=0.0082;AA=C|||;VT=SNP
1	150056510	rs72692901	T	A	100	PASS	AC=537;AF=0.107228;AN=5008;NS=2504;DP=19865;EAS_AF=0.001;AMR_AF=0.0879;AFR_AF=0.2095;EUR_AF=0.173;SAS_AF=0.0245;AA=A|||;VT=SNP
1	150058019	rs34334719	G	A	100	PASS	AC=44;AF=0.00878594;AN=5008;NS=2504;DP=16901;EAS_AF=0;AMR_AF=0.0202;AFR_AF=0.0008;EUR_AF=0.0278;SAS_AF=0.001;AA=G|||;VT=SNP
1	150058577	rs72692902	G	T	100	PASS	AC=324;AF=0.0646965;AN=5008;NS=2504;DP=17845;EAS_AF=0.002;AMR_AF=0.0663;AFR_AF=0.0613;EUR_AF=0.169;SAS_AF=0.0256;AA=G|||;VT=SNP
1	150058727	rs4058847	C	T	100	PASS	AC=3837;AF=0.766174;AN=5008;NS=2504;DP=18058;EAS_AF=0.999;AMR_AF=0.8761;AFR_AF=0.3336;EUR_AF=0.8231;SAS_AF=0.9744;AA=C|||;VT=SNP
1	150058805	rs56212907	G	A	100	PASS	AC=242;AF=0.0483227;AN=5008;NS=2504;DP=18139;EAS_AF=0.001;AMR_AF=0.062;AFR_AF=0.0023;EUR_AF=0.169;SAS_AF=0.0256;AA=G|||;VT=SNP
1	150059069	rs1824847	A	G	100	PASS	AC=3827;AF=0.764177;AN=5008;NS=2504;DP=17605;EAS_AF=0.997;AMR_AF=0.8746;AFR_AF=0.329;EUR_AF=0.8221;SAS_AF=0.9744;AA=A|||;VT=SNP
1	150062644	rs72694905	C	A	100	PASS	AC=538;AF=0.107428;AN=5008;NS=2504;DP=13146;EAS_AF=0.001;AMR_AF=0.0879;AFR_AF=0.2095;EUR_AF=0.173;SAS_AF=0.0256;AA=A|||;VT=SNP
1	150062783	rs75215871	C	A	100	PASS	AC=22;AF=0.00439297;AN=5008;NS=2504;DP=14893;EAS_AF=0;AMR_AF=0.0072;AFR_AF=0.0015;EUR_AF=0.0119;SAS_AF=0.0031;AA=C|||;VT=SNP
1	150064762	rs7553622	A	C	100	PASS	AC=3833;AF=0.765375;AN=5008;NS=2504;DP=15866;EAS_AF=0.999;AMR_AF=0.8775;AFR_AF=0.329;EUR_AF=0.8241;SAS_AF=0.9744;AA=A|||;VT=SNP
1	150065287	rs72694906	T	C	100	PASS	AC=538;AF=0.107428;AN=5008;NS=2504;DP=15265;EAS_AF=0.001;AMR_AF=0.0879;AFR_AF=0.2095;EUR_AF=0.173;SAS_AF=0.0256;AA=C|||;VT=SNP
1	150065378	rs3850838	A	T	100	PASS	AC=3833;AF=0.765375;AN=5008;NS=2504;DP=16513;EAS_AF=0.999;AMR_AF=0.8775;AFR_AF=0.329;EUR_AF=0.8241;SAS_AF=0.9744;AA=A|||;VT=SNP
1	150066530	rs11577346	A	T	100	PASS	AC=242;AF=0.0483227;AN=5008;NS=2504;DP=14419;EAS_AF=0.001;AMR_AF=0.0605;AFR_AF=0.0023;EUR_AF=0.17;SAS_AF=0.0256;AA=A|||;VT=SNP
1	150068071	rs72694908	A	C	100	PASS	AC=540;AF=0.107827;AN=5008;NS=2504;DP=19861;EAS_AF=0.001;AMR_AF=0.0893;AFR_AF=0.2095;EUR_AF=0.174;SAS_AF=0.0256;AA=C|||;VT=SNP
1	150072596	rs112238813	C	T	100	PASS	AC=240;AF=0.0479233;AN=5008;NS=2504;DP=20086;EAS_AF=0.001;AMR_AF=0.0605;AFR_AF=0.0023;EUR_AF=0.168;SAS_AF=0.0256;AA=C|||;VT=SNP
1	150073256	rs56188926	T	C	100	PASS	AC=538;AF=0.107428;AN=5008;NS=2504;DP=15269;EAS_AF=0.001;AMR_AF=0.0879;AFR_AF=0.2095;EUR_AF=0.173;SAS_AF=0.0256;AA=C|||;VT=SNP
1	150073298	rs112521467	G	A	100	PASS	AC=240;AF=0.0479233;AN=5008;NS=2504;DP=15715;EAS_AF=0.001;AMR_AF=0.0605;AFR_AF=0.0023;EUR_AF=0.168;SAS_AF=0.0256;AA=G|||;VT=SNP
1	150073320	rs147743266	C	T	100	PASS	AC=76;AF=0.0151757;AN=5008;NS=2504;DP=14788;EAS_AF=0;AMR_AF=0.0432;AFR_AF=0.0023;EUR_AF=0.0298;SAS_AF=0.0133;AA=C|||;VT=SNP
1	150074141	rs111397987	C	T	100	PASS	AC=240;AF=0.0479233;AN=5008;NS=2504;DP=16369;EAS_AF=0.001;AMR_AF=0.0605;AFR_AF=0.0023;EUR_AF=0.168;SAS_AF=0.0256;AA=C|||;VT=SNP
1	150074523	rs7555080	G	T	100	PASS	AC=3833;AF=0.765375;AN=5008;NS=2504;DP=17651;EAS_AF=0.999;AMR_AF=0.8775;AFR_AF=0.329;EUR_AF=0.8241;SAS_AF=0.9744;AA=G|||;VT=SNP
1	150074642	rs112245786	A	G	100	PASS	AC=240;AF=0.0479233;AN=5008;NS=2504;DP=14272;EAS_AF=0.001;AMR_AF=0.0605;AFR_AF=0.0023;EUR_AF=0.168;SAS_AF=0.0256;AA=A|||;VT=SNP
1	150074759	rs112814713	G	A	100	PASS	AC=240;AF=0.0479233;AN=5008;NS=2504;DP=21172;EAS_AF=0.001;AMR_AF=0.0605;AFR_AF=0.0023;EUR_AF=0.168;SAS_AF=0.0256;AA=G|||;VT=SNP
1	150074945	rs72694914	A	G	100	PASS	AC=240;AF=0.0479233;AN=5008;NS=2504;DP=17184;EAS_AF=0.001;AMR_AF=0.0605;AFR_AF=0.0023;EUR_AF=0.168;SAS_AF=0.0256;AA=A|||;VT=SNP
1	150074988	rs72694915	G	A	100	PASS	AC=240;AF=0.0479233;AN=5008;NS=2504;DP=16691;EAS_AF=0.001;AMR_AF=0.0605;AFR_AF=0.0023;EUR_AF=0.168;SAS_AF=0.0256;AA=G|||;VT=SNP
1	150076076	rs115226233	G	A	100	PASS	AC=83;AF=0.0165735;AN=5008;NS=2504;DP=18437;EAS_AF=0;AMR_AF=0.0346;AFR_AF=0.0023;EUR_AF=0.0378;SAS_AF=0.0184;AA=G|||;VT=SNP
1	150076497	rs114293536	A	C	100	PASS	AC=13;AF=0.00259585;AN=5008;NS=2504;DP=20415;EAS_AF=0;AMR_AF=0;AFR_AF=0;EUR_AF=0.0129;SAS_AF=0;AA=A|||;VT=SNP
1	150076542	rs11205326	G	A	100	PASS	AC=3831;AF=0.764976;AN=5008;NS=2504;DP=19714;EAS_AF=0.999;AMR_AF=0.879;AFR_AF=0.3268;EUR_AF=0.8241;SAS_AF=0.9744;AA=G|||;VT=SNP
1	150076613	rs72694917	G	A	100	PASS	AC=496;AF=0.0990415;AN=5008;NS=2504;DP=20101;EAS_AF=0.001;AMR_AF=0.0865;AFR_AF=0.1785;EUR_AF=0.173;SAS_AF=0.0256;AA=A|||;VT=SNP
1	150076663	rs72694918	A	G	100	PASS	AC=496;AF=0.0990415;AN=5008;NS=2504;DP=19340;EAS_AF=0.001;AMR_AF=0.0865;AFR_AF=0.1785;EUR_AF=0.173;SAS_AF=0.0256;AA=G|||;VT=SNP
1	150076808	rs72694919	C	T	100	PASS	AC=496;AF=0.0990415;AN=5008;NS=2504;DP=16862;EAS_AF=0.001;AMR_AF=0.0865;AFR_AF=0.1785;EUR_AF=0.173;SAS_AF=0.0256;AA=T|||;VT=SNP
1	150077069	rs10749674	C	T	100	PASS	AC=3831;AF=0.764976;AN=5008;NS=2504;DP=19857;EAS_AF=0.999;AMR_AF=0.8775;AFR_AF=0.3275;EUR_AF=0.8241;SAS_AF=0.9744;AA=C|||;VT=SNP
1	150077266	rs72694923	A	G	100	PASS	AC=240;AF=0.0479233;AN=5008;NS=2504;DP=18419;EAS_AF=0.001;AMR_AF=0.0605;AFR_AF=0.0023;EUR_AF=0.168;SAS_AF=0.0256;AA=A|||;VT=SNP
1	150077330	rs11580393	A	G	100	PASS	AC=13;AF=0.00259585;AN=5008;NS=2504;DP=18733;EAS_AF=0;AMR_AF=0;AFR_AF=0;EUR_AF=0.0129;SAS_AF=0;AA=A|||;VT=SNP
1	150078488	rs11578703	G	A	100	PASS	AC=41;AF=0.0081869;AN=5008;NS=2504;DP=19630;EAS_AF=0;AMR_AF=0.0101;AFR_AF=0;EUR_AF=0.0328;SAS_AF=0.001;AA=G|||;VT=SNP
1	150079777	rs6694729	C	G	100	PASS	AC=3830;AF=0.764776;AN=5008;NS=2504;DP=19140;EAS_AF=0.999;AMR_AF=0.8775;AFR_AF=0.3268;EUR_AF=0.8241;SAS_AF=0.9744;AA=C|||;VT=SNP
1	150080113	rs72694926	C	A	100	PASS	AC=240;AF=0.0479233;AN=5008;NS=2504;DP=21069;EAS_AF=0.001;AMR_AF=0.0605;AFR_AF=0.0023;EUR_AF=0.168;SAS_AF=0.0256;AA=C|||;VT=SNP
1	150080265	rs3925724	C	T	100	PASS	AC=4002;AF=0.799121;AN=5008;NS=2504;DP=19766;EAS_AF=0.999;AMR_AF=0.8905;AFR_AF=0.4493;EUR_AF=0.825;SAS_AF=0.9744;AA=C|||;VT=SNP
1	150080659	rs72694927	A	C	100	PASS	AC=485;AF=0.096845;AN=5008;NS=2504;DP=17979;EAS_AF=0.001;AMR_AF=0.0836;AFR_AF=0.174;EUR_AF=0.17;SAS_AF=0.0256;AA=C|||;VT=SNP
1	150081568	rs72694928	A	G	100	PASS	AC=240;AF=0.0479233;AN=5008;NS=2504;DP=18894;EAS_AF=0.001;AMR_AF=0.0605;AFR_AF=0.0023;EUR_AF=0.168;SAS_AF=0.0256;AA=A|||;VT=SNP
1	150081897	rs12124389	A	G	100	PASS	AC=142;AF=0.0283546;AN=5008;NS=2504;DP=18296;EAS_AF=0.001;AMR_AF=0.0548;AFR_AF=0.003;EUR_AF=0.0815;SAS_AF=0.0174;AA=A|||;VT=SNP
1	150084724	rs79190103	C	T	100	PASS	AC=41;AF=0.0081869;AN=5008;NS=2504;DP=18132;EAS_AF=0;AMR_AF=0.0072;AFR_AF=0.0008;EUR_AF=0.0268;SAS_AF=0.0082;AA=C|||;VT=SNP
1	150085494	rs186004551	T	C	100	PASS	AC=11;AF=0.00219649;AN=5008;NS=2504;DP=18095;EAS_AF=0;AMR_AF=0.0043;AFR_AF=0.0008;EUR_AF=0.007;SAS_AF=0;AA=T|||;VT=SNP
1	150085959	rs113897387	G	A	100	PASS	AC=240;AF=0.0479233;AN=5008;NS=2504;DP=15233;EAS_AF=0.001;AMR_AF=0.0605;AFR_AF=0.0023;EUR_AF=0.168;SAS_AF=0.0256;AA=G|||;VT=SNP
1	150087824	rs4926407	T	G	100	PASS	AC=3831;AF=0.764976;AN=5008;NS=2504;DP=19238;EAS_AF=0.999;AMR_AF=0.8775;AFR_AF=0.3275;EUR_AF=0.8241;SAS_AF=0.9744;AA=T|||;VT=SNP
1	150088955	rs6666959	T	G	100	PASS	AC=3831;AF=0.764976;AN=5008;NS=2504;DP=16854;EAS_AF=0.999;AMR_AF=0.8775;AFR_AF=0.3275;EUR_AF=0.8241;SAS_AF=0.9744;AA=T|||;VT=SNP
1	150089073	rs34447451	C	T	100	PASS	AC=35;AF=0.00698882;AN=5008;NS=2504;DP=14258;EAS_AF=0;AMR_AF=0.0086;AFR_AF=0;EUR_AF=0.0209;SAS_AF=0.0082;AA=C|||;VT=SNP
1	150089307	rs116203299	C	A	100	PASS	AC=485;AF=0.096845;AN=5008;NS=2504;DP=12412;EAS_AF=0.001;AMR_AF=0.0836;AFR_AF=0.174;EUR_AF=0.17;SAS_AF=0.0256;AA=A|||;VT=SNP
1	150089520	rs12032146	G	C	100	PASS	AC=650;AF=0.129792;AN=5008;NS=2504;DP=9688;EAS_AF=0.2272;AMR_AF=0.0865;AFR_AF=0.0053;EUR_AF=0.0805;SAS_AF=0.2791;AA=G|||;VT=SNP
1	150089914	rs113082139	C	T	100	PASS	AC=244;AF=0.048722;AN=5008;NS=2504;DP=11898;EAS_AF=0.002;AMR_AF=0.062;AFR_AF=0.0023;EUR_AF=0.169;SAS_AF=0.0266;AA=C|||;VT=SNP
1	150090074	rs111315913	T	C	100	PASS	AC=14;AF=0.00279553;AN=5008;NS=2504;DP=19826;EAS_AF=0;AMR_AF=0.0058;AFR_AF=0.0008;EUR_AF=0.008;SAS_AF=0.001;AA=T|||;VT=SNP
1	150090738	rs111443519	G	A	100	PASS	AC=340;AF=0.0678914;AN=5008;NS=2504;DP=15793;EAS_AF=0.001;AMR_AF=0.0692;AFR_AF=0.0734;EUR_AF=0.168;SAS_AF=0.0256;AA=G|||;VT=SNP
1	150093628	rs10494264	C	T	100	PASS	AC=3872;AF=0.773163;AN=5008;NS=2504;DP=18446;EAS_AF=0.999;AMR_AF=0.879;AFR_AF=0.3578;EUR_AF=0.8241;SAS_AF=0.9744;AA=C|||;VT=SNP
1	150094532	rs72694933	C	T	100	PASS	AC=240;AF=0.0479233;AN=5008;NS=2504;DP=18071;EAS_AF=0.001;AMR_AF=0.0605;AFR_AF=0.0023;EUR_AF=0.168;SAS_AF=0.0256;AA=C|||;VT=SNP
1	150095754	rs2039800	A	G	100	PASS	AC=3871;AF=0.772963;AN=5008;NS=2504;DP=18994;EAS_AF=0.997;AMR_AF=0.879;AFR_AF=0.3585;EUR_AF=0.8241;SAS_AF=0.9744;AA=A|||;VT=SNP
1	150097602	rs55840680	A	G	100	PASS	AC=240;AF=0.0479233;AN=5008;NS=2504;DP=9259;EAS_AF=0.001;AMR_AF=0.0605;AFR_AF=0.0023;EUR_AF=0.168;SAS_AF=0.0256;AA=A|||;VT=SNP
1	150098110	rs72694936	A	G	100	PASS	AC=240;AF=0.0479233;AN=5008;NS=2504;DP=14499;EAS_AF=0.001;AMR_AF=0.0605;AFR_AF=0.0023;EUR_AF=0.168;SAS_AF=0.0256;AA=A|||;VT=SNP
1	150098339	rs7536239	T	C	100	PASS	AC=651;AF=0.129992;AN=5008;NS=2504;DP=18003;EAS_AF=0.1617;AMR_AF=0.1254;AFR_AF=0.0234;EUR_AF=0.1571;SAS_AF=0.2168;AA=T|||;VT=SNP
1	150098436	rs12723224	G	A	100	PASS	AC=317;AF=0.0632987;AN=5008;NS=2504;DP=15972;EAS_AF=0.003;AMR_AF=0.1009;AFR_AF=0.0061;EUR_AF=0.166;SAS_AF=0.0706;AA=G|||;VT=SNP
1	150098679	rs79011663	G	A	100	PASS	AC=45;AF=0.00898562;AN=5008;NS=2504;DP=18082;EAS_AF=0;AMR_AF=0.0173;AFR_AF=0.0015;EUR_AF=0.0268;SAS_AF=0.0041;AA=G|||;VT=SNP
1	150103261	rs11806879	C	T	100	PASS	AC=167;AF=0.0333466;AN=5008;NS=2504;DP=16781;EAS_AF=0;AMR_AF=0.0749;AFR_AF=0.0038;EUR_AF=0.0696;SAS_AF=0.0409;AA=c|||;VT=SNP
1	150103589	rs10888572	C	T	100	PASS	AC=3840;AF=0.766773;AN=5008;NS=2504;DP=13847;EAS_AF=0.999;AMR_AF=0.879;AFR_AF=0.3336;EUR_AF=0.8241;SAS_AF=0.9744;AA=C|||;VT=SNP
1	150104039	rs11205331	A	G	100	PASS	AC=3841;AF=0.766973;AN=5008;NS=2504;DP=18850;EAS_AF=0.999;AMR_AF=0.879;AFR_AF=0.3343;EUR_AF=0.8241;SAS_AF=0.9744;AA=A|||;VT=SNP
1	150104269	rs1975957	C	G	100	PASS	AC=3839;AF=0.766573;AN=5008;NS=2504;DP=19113;EAS_AF=0.999;AMR_AF=0.879;AFR_AF=0.3336;EUR_AF=0.8241;SAS_AF=0.9734;AA=C|||;VT=SNP
1	150105118	rs143419015	C	G	100	PASS	AC=72;AF=0.014377;AN=5008;NS=2504;DP=19405;EAS_AF=0;AMR_AF=0.0461;AFR_AF=0.0008;EUR_AF=0.0318;SAS_AF=0.0072;AA=C|||;VT=SNP
1	150106226	rs4926408	T	G	100	PASS	AC=3841;AF=0.766973;AN=5008;NS=2504;DP=17017;EAS_AF=0.999;AMR_AF=0.879;AFR_AF=0.3343;EUR_AF=0.8241;SAS_AF=0.9744;AA=T|||;VT=SNP
1	150106554	rs11587963	T	G	100	PASS	AC=240;AF=0.0479233;AN=5008;NS=2504;DP=14518;EAS_AF=0.001;AMR_AF=0.0605;AFR_AF=0.0023;EUR_AF=0.168;SAS_AF=0.0256;AA=T|||;VT=SNP
1	150106651	rs61807307	T	A	100	PASS	AC=79;AF=0.0157748;AN=5008;NS=2504;DP=16523;EAS_AF=0;AMR_AF=0.0187;AFR_AF=0.0008;EUR_AF=0.0616;SAS_AF=0.0031;AA=T|||;VT=SNP
1	150106834	rs56369603	T	G	100	PASS	AC=240;AF=0.0479233;AN=5008;NS=2504;DP=16701;EAS_AF=0.001;AMR_AF=0.0605;AFR_AF=0.0023;EUR_AF=0.168;SAS_AF=0.0256;AA=T|||;VT=SNP
1	150107136	rs11205333	A	G	100	PASS	AC=3855;AF=0.769768;AN=5008;NS=2504;DP=13856;EAS_AF=0.999;AMR_AF=0.8818;AFR_AF=0.3427;EUR_AF=0.825;SAS_AF=0.9744;AA=A|||;VT=SNP
1	150107509	rs6657062	C	T	100	PASS	AC=3841;AF=0.766973;AN=5008;NS=2504;DP=14350;EAS_AF=0.999;AMR_AF=0.879;AFR_AF=0.3343;EUR_AF=0.8241;SAS_AF=0.9744;AA=C|||;VT=SNP
1	150109095	rs113961006	C	A	100	PASS	AC=240;AF=0.0479233;AN=5008;NS=2504;DP=17741;EAS_AF=0.001;AMR_AF=0.0605;AFR_AF=0.0023;EUR_AF=0.168;SAS_AF=0.0256;AA=C|||;VT=SNP
1	150110056	rs56397877	G	A	100	PASS	AC=99;AF=0.0197684;AN=5008;NS=2504;DP=11443;EAS_AF=0;AMR_AF=0.0231;AFR_AF=0.0008;EUR_AF=0.0746;SAS_AF=0.0072;AA=G|||;VT=SNP
1	150110480	rs72694942	G	A	100	PASS	AC=245;AF=0.0489217;AN=5008;NS=2504;DP=20641;EAS_AF=0.003;AMR_AF=0.0634;AFR_AF=0.0023;EUR_AF=0.169;SAS_AF=0.0256;AA=G|||;VT=SNP
1	150111602	rs55909733	G	C	100	PASS	AC=472;AF=0.0942492;AN=5008;NS=2504;DP=21026;EAS_AF=0.001;AMR_AF=0.0807;AFR_AF=0.1657;EUR_AF=0.17;SAS_AF=0.0256;AA=G|||;VT=SNP
1	150111980	rs72694943	C	T	100	PASS	AC=415;AF=0.0828674;AN=5008;NS=2504;DP=19677;EAS_AF=0.002;AMR_AF=0.0807;AFR_AF=0.1067;EUR_AF=0.173;SAS_AF=0.0429;AA=C|||;VT=SNP
1	150112476	rs72694944	C	T	100	PASS	AC=241;AF=0.048123;AN=5008;NS=2504;DP=16231;EAS_AF=0.001;AMR_AF=0.0605;AFR_AF=0.0023;EUR_AF=0.168;SAS_AF=0.0266;AA=C|||;VT=SNP
1	150113490	rs72694945	T	A	100	PASS	AC=240;AF=0.0479233;AN=5008;NS=2504;DP=15959;EAS_AF=0.001;AMR_AF=0.0605;AFR_AF=0.0023;EUR_AF=0.168;SAS_AF=0.0256;AA=T|||;VT=SNP
1	150115398	rs12138231	T	A	100	PASS	AC=3841;AF=0.766973;AN=5008;NS=2504;DP=20423;EAS_AF=0.999;AMR_AF=0.8818;AFR_AF=0.3404;EUR_AF=0.8141;SAS_AF=0.9744;AA=T|||;VT=SNP
1	150115486	rs72694946	T	G	100	PASS	AC=242;AF=0.0483227;AN=5008;NS=2504;DP=18611;EAS_AF=0.001;AMR_AF=0.062;AFR_AF=0.0023;EUR_AF=0.169;SAS_AF=0.0256;AA=T|||;VT=SNP
1	150115623	rs115611531	C	G	100	PASS	AC=80;AF=0.0159744;AN=5008;NS=2504;DP=18456;EAS_AF=0;AMR_AF=0.0331;AFR_AF=0.0023;EUR_AF=0.0368;SAS_AF=0.0174;AA=C|||;VT=SNP
1	150115974	rs2318763	A	G	100	PASS	AC=487;AF=0.0972444;AN=5008;NS=2504;DP=16592;EAS_AF=0.001;AMR_AF=0.0836;AFR_AF=0.1755;EUR_AF=0.17;SAS_AF=0.0256;AA=G|||;VT=SNP
1	150116525	rs11808823	A	G	100	PASS	AC=653;AF=0.130391;AN=5008;NS=2504;DP=16002;EAS_AF=0.2292;AMR_AF=0.0893;AFR_AF=0.0053;EUR_AF=0.0795;SAS_AF=0.2791;AA=A|||;VT=SNP
1	150117615	rs76690929	G	C	100	PASS	AC=113;AF=0.0225639;AN=5008;NS=2504;DP=20571;EAS_AF=0;AMR_AF=0.0187;AFR_AF=0.0008;EUR_AF=0.0746;SAS_AF=0.0245;AA=G|||;VT=SNP
1	150118636	rs6663477	A	G	100	PASS	AC=39;AF=0.00778754;AN=5008;NS=2504;DP=17825;EAS_AF=0;AMR_AF=0.0202;AFR_AF=0;EUR_AF=0.0239;SAS_AF=0.001;AA=A|||;VT=SNP
1	150119151	rs72694950	A	G	100	PASS	AC=487;AF=0.0972444;AN=5008;NS=2504;DP=19936;EAS_AF=0.001;AMR_AF=0.0836;AFR_AF=0.1755;EUR_AF=0.17;SAS_AF=0.0256;AA=G|||;VT=SNP
1	150119177	rs72694951	C	T	100	PASS	AC=240;AF=0.0479233;AN=5008;NS=2504;DP=20650;EAS_AF=0.001;AMR_AF=0.0605;AFR_AF=0.0023;EUR_AF=0.168;SAS_AF=0.0256;AA=C|||;VT=SNP
1	150119729	rs72694953	T	C	100	PASS	AC=240;AF=0.0479233;AN=5008;NS=2504;DP=19540;EAS_AF=0.001;AMR_AF=0.0605;AFR_AF=0.0023;EUR_AF=0.168;SAS_AF=0.0256;AA=T|||;VT=SNP
1	150121079	rs11586396	C	T	100	PASS	AC=13;AF=0.00259585;AN=5008;NS=2504;DP=17309;EAS_AF=0;AMR_AF=0;AFR_AF=0;EUR_AF=0.0129;SAS_AF=0;AA=C|||;VT=SNP
1	150121929	rs76413654	C	G	100	PASS	AC=652;AF=0.130192;AN=5008;NS=2504;DP=5591;EAS_AF=0.2669;AMR_AF=0.1715;AFR_AF=0.0408;EUR_AF=0.0885;SAS_AF=0.1237;AA=C|||;VT=SNP
1	150123014	rs181487975	G	A	100	PASS	AC=33;AF=0.00658946;AN=5008;NS=2504;DP=10447;EAS_AF=0;AMR_AF=0.0101;AFR_AF=0;EUR_AF=0.0229;SAS_AF=0.0031;AA=G|||;VT=SNP
1	150123762	rs72694954	G	T	100	PASS	AC=338;AF=0.067492;AN=5008;NS=2504;DP=15241;EAS_AF=0.001;AMR_AF=0.0692;AFR_AF=0.0719;EUR_AF=0.168;SAS_AF=0.0256;AA=G|||;VT=SNP
1	150124615	rs58426216	T	C	100	PASS	AC=475;AF=0.0948482;AN=5008;NS=2504;DP=18258;EAS_AF=0.001;AMR_AF=0.0836;AFR_AF=0.1664;EUR_AF=0.17;SAS_AF=0.0256;AA=C|||;VT=SNP
1	150124798	rs140930419	G	A	100	PASS	AC=46;AF=0.0091853;AN=5008;NS=2504;DP=15055;EAS_AF=0;AMR_AF=0.0144;AFR_AF=0.0008;EUR_AF=0.0219;SAS_AF=0.0133;AA=G|||;VT=SNP
1	150125249	rs12142278	A	G	100	PASS	AC=740;AF=0.147764;AN=5008;NS=2504;DP=19717;EAS_AF=0.0942;AMR_AF=0.2824;AFR_AF=0.0098;EUR_AF=0.2604;SAS_AF=0.1779;AA=A|||;VT=SNP
1	150125362	rs114052060	A	G	100	PASS	AC=69;AF=0.013778;AN=5008;NS=2504;DP=20117;EAS_AF=0;AMR_AF=0.0303;AFR_AF=0.0015;EUR_AF=0.0408;SAS_AF=0.0051;AA=A|||;VT=SNP
1	150126260	rs76570916	G	T	100	PASS	AC=78;AF=0.0155751;AN=5008;NS=2504;DP=20937;EAS_AF=0;AMR_AF=0.0432;AFR_AF=0.0023;EUR_AF=0.0298;SAS_AF=0.0153;AA=G|||;VT=SNP
1	150126502	rs41264959	C	A	100	PASS	AC=78;AF=0.0155751;AN=5008;NS=2504;DP=20641;EAS_AF=0;AMR_AF=0.0432;AFR_AF=0.0023;EUR_AF=0.0298;SAS_AF=0.0153;AA=C|||;VT=SNP
1	150127104	rs6693817	A	T	100	PASS	AC=2254;AF=0.45008;AN=5008;NS=2504;DP=19770;EAS_AF=0.4563;AMR_AF=0.6066;AFR_AF=0.1263;EUR_AF=0.6551;SAS_AF=0.5593;AA=A|||;VT=SNP
1	150127734	rs41264963	G	A	100	PASS	AC=41;AF=0.0081869;AN=5008;NS=2504;DP=18918;EAS_AF=0;AMR_AF=0.0101;AFR_AF=0;EUR_AF=0.0328;SAS_AF=0.001;AA=G|||;VT=SNP
1	150128425	rs1545762	C	T	100	PASS	AC=3841;AF=0.766973;AN=5008;NS=2504;DP=17882;EAS_AF=0.999;AMR_AF=0.879;AFR_AF=0.3336;EUR_AF=0.825;SAS_AF=0.9744;AA=C|||;VT=SNP;EX_TARGET
1	150129335	rs3208509	G	A	100	PASS	AC=3886;AF=0.775958;AN=5008;NS=2504;DP=18166;EAS_AF=0.999;AMR_AF=0.8804;AFR_AF=0.3676;EUR_AF=0.8241;SAS_AF=0.9744;AA=G|||;VT=SNP
1	150129998	rs56349882	T	C	100	PASS	AC=473;AF=0.0944489;AN=5008;NS=2504;DP=20363;EAS_AF=0.001;AMR_AF=0.0836;AFR_AF=0.1641;EUR_AF=0.171;SAS_AF=0.0256;AA=C|||;VT=SNP
1	150130081	rs59607464	C	T	100	PASS	AC=474;AF=0.0946486;AN=5008;NS=2504;DP=20425;EAS_AF=0.001;AMR_AF=0.0836;AFR_AF=0.1641;EUR_AF=0.171;SAS_AF=0.0266;AA=T|||;VT=SNP
1	150130096	rs78681982	G	A	100	PASS	AC=61;AF=0.0121805;AN=5008;NS=2504;DP=19793;EAS_AF=0;AMR_AF=0.013;AFR_AF=0.0008;EUR_AF=0.0447;SAS_AF=0.0061;AA=G|||;VT=SNP
1	150130835	rs10888573	G	A	100	PASS	AC=3033;AF=0.605631;AN=5008;NS=2504;DP=18512;EAS_AF=0.6895;AMR_AF=0.6931;AFR_AF=0.2322;EUR_AF=0.7266;SAS_AF=0.8374;AA=G|||;VT=SNP
1	150131324	rs41264971	G	A	100	PASS	AC=26;AF=0.00519169;AN=5008;NS=2504;DP=15061;EAS_AF=0;AMR_AF=0.0014;AFR_AF=0;EUR_AF=0.0109;SAS_AF=0.0143;AA=G|||;VT=SNP;EX_TARGET
1	150132289	rs41264977	C	G	100	PASS	AC=927;AF=0.185104;AN=5008;NS=2504;DP=18815;EAS_AF=0.3085;AMR_AF=0.2003;AFR_AF=0.18;EUR_AF=0.1034;SAS_AF=0.138;AA=G|||;VT=SNP
1	150132324	rs1382573	G	A	100	PASS	AC=241;AF=0.048123;AN=5008;NS=2504;DP=18856;EAS_AF=0.001;AMR_AF=0.0605;AFR_AF=0.0023;EUR_AF=0.169;SAS_AF=0.0256;AA=G|||;VT=SNP
1	150132430	rs1824850	A	G	100	PASS	AC=240;AF=0.0479233;AN=5008;NS=2504;DP=17916;EAS_AF=0.001;AMR_AF=0.0605;AFR_AF=0.0023;EUR_AF=0.168;SAS_AF=0.0256;AA=A|||;VT=SNP
1	150132627	rs1824849	T	C	100	PASS	AC=240;AF=0.0479233;AN=5008;NS=2504;DP=14437;EAS_AF=0.001;AMR_AF=0.0605;AFR_AF=0.0023;EUR_AF=0.168;SAS_AF=0.0256;AA=T|||;VT=SNP
1	150133323	rs11589922	C	A	100	PASS	AC=528;AF=0.105431;AN=5008;NS=2504;DP=19014;EAS_AF=0.001;AMR_AF=0.0836;AFR_AF=0.2057;EUR_AF=0.171;SAS_AF=0.0256;AA=A|||;VT=SNP
1	150133507	rs72694955	C	A	100	PASS	AC=101;AF=0.0201677;AN=5008;NS=2504;DP=22082;EAS_AF=0;AMR_AF=0.0231;AFR_AF=0.0008;EUR_AF=0.0765;SAS_AF=0.0072;AA=C|||;VT=SNP
1	150133563	rs11591200	T	A	100	PASS	AC=240;AF=0.0479233;AN=5008;NS=2504;DP=21037;EAS_AF=0.001;AMR_AF=0.0605;AFR_AF=0.0023;EUR_AF=0.168;SAS_AF=0.0256;AA=T|||;VT=SNP
1	150133846	rs147013734	C	T	100	PASS	AC=16;AF=0.00319489;AN=5008;NS=2504;DP=22872;EAS_AF=0;AMR_AF=0.0043;AFR_AF=0.0008;EUR_AF=0.0099;SAS_AF=0.002;AA=c|||;VT=SNP
1	150134221	rs72694956	G	C	100	PASS	AC=240;AF=0.0479233;AN=5008;NS=2504;DP=23090;EAS_AF=0.001;AMR_AF=0.0605;AFR_AF=0.0023;EUR_AF=0.168;SAS_AF=0.0256;AA=G|||;VT=SNP
1	150134225	rs150113111	T	G	100	PASS	AC=16;AF=0.00319489;AN=5008;NS=2504;DP=23131;EAS_AF=0;AMR_AF=0.0058;AFR_AF=0.0008;EUR_AF=0.0089;SAS_AF=0.002;AA=T|||;VT=SNP
1	150134735	rs973374	A	G	100	PASS	AC=3173;AF=0.633586;AN=5008;NS=2504;DP=19746;EAS_AF=0.7024;AMR_AF=0.634;AFR_AF=0.3359;EUR_AF=0.7346;SAS_AF=0.8609;AA=A|||;VT=SNP
1	150135092	rs114039643	C	T	100	PASS	AC=65;AF=0.0129792;AN=5008;NS=2504;DP=17346;EAS_AF=0;AMR_AF=0.0288;AFR_AF=0.0015;EUR_AF=0.0378;SAS_AF=0.0051;AA=C|||;VT=SNP
1	150135291	rs72694957	C	T	100	PASS	AC=234;AF=0.0467252;AN=5008;NS=2504;DP=17056;EAS_AF=0.001;AMR_AF=0.0591;AFR_AF=0.003;EUR_AF=0.167;SAS_AF=0.0204;AA=C|||;VT=SNP
1	150135473	rs137895377	T	G	100	PASS	AC=38;AF=0.00758786;AN=5008;NS=2504;DP=16833;EAS_AF=0;AMR_AF=0.0101;AFR_AF=0.0008;EUR_AF=0.0288;SAS_AF=0.001;AA=T|||;VT=SNP
1	150137023	rs150849498	T	C	100	PASS	AC=27;AF=0.00539137;AN=5008;NS=2504;DP=19739;EAS_AF=0;AMR_AF=0.0014;AFR_AF=0;EUR_AF=0.0109;SAS_AF=0.0153;AA=T|||;VT=SNP
1	150137773	rs4926411	G	A	100	PASS	AC=3940;AF=0.786741;AN=5008;NS=2504;DP=20137;EAS_AF=0.999;AMR_AF=0.879;AFR_AF=0.4123;EUR_AF=0.8171;SAS_AF=0.9775;AA=G|||;VT=SNP
1	150138151	rs72694959	A	G	100	PASS	AC=243;AF=0.0485224;AN=5008;NS=2504;DP=20139;EAS_AF=0.001;AMR_AF=0.0648;AFR_AF=0.0023;EUR_AF=0.173;SAS_AF=0.0204;AA=A|||;VT=SNP
1	150138433	rs4926412	G	A	100	PASS	AC=3757;AF=0.7502;AN=5008;NS=2504;DP=17384;EAS_AF=0.999;AMR_AF=0.8703;AFR_AF=0.2784;EUR_AF=0.8171;SAS_AF=0.9775;AA=G|||;VT=SNP
1	150138699	rs7544145	C	T	100	PASS	AC=3944;AF=0.78754;AN=5008;NS=2504;DP=15277;EAS_AF=0.999;AMR_AF=0.879;AFR_AF=0.4123;EUR_AF=0.8191;SAS_AF=0.9796;AA=C|||;VT=SNP
1	150138709	rs55802315	C	T	100	PASS	AC=243;AF=0.0485224;AN=5008;NS=2504;DP=14870;EAS_AF=0.001;AMR_AF=0.0648;AFR_AF=0.0023;EUR_AF=0.173;SAS_AF=0.0204;AA=C|||;VT=SNP
1	150138710	rs12022137	G	A	100	PASS	AC=598;AF=0.119409;AN=5008;NS=2504;DP=14856;EAS_AF=0.1359;AMR_AF=0.1182;AFR_AF=0.025;EUR_AF=0.1431;SAS_AF=0.2065;AA=G|||;VT=SNP
1	150139579	rs1824848	A	G	100	PASS	AC=3935;AF=0.785743;AN=5008;NS=2504;DP=17356;EAS_AF=0.999;AMR_AF=0.8833;AFR_AF=0.4054;EUR_AF=0.8181;SAS_AF=0.9775;AA=A|||;VT=SNP
1	150140833	rs11589801	G	A	100	PASS	AC=247;AF=0.0493211;AN=5008;NS=2504;DP=15934;EAS_AF=0.001;AMR_AF=0.0648;AFR_AF=0.0023;EUR_AF=0.175;SAS_AF=0.0225;AA=G|||;VT=SNP
1	150140885	rs4926391	G	A	100	PASS	AC=3935;AF=0.785743;AN=5008;NS=2504;DP=15207;EAS_AF=0.999;AMR_AF=0.8833;AFR_AF=0.4054;EUR_AF=0.8181;SAS_AF=0.9775;AA=G|||;VT=SNP
1	150142430	rs79803873	T	C	100	PASS	AC=19;AF=0.00379393;AN=5008;NS=2504;DP=21291;EAS_AF=0.001;AMR_AF=0.0043;AFR_AF=0.0008;EUR_AF=0.0119;SAS_AF=0.002;AA=T|||;VT=SNP
1	150143153	rs7521768	T	C	100	PASS	AC=486;AF=0.0970447;AN=5008;NS=2504;DP=19795;EAS_AF=0.001;AMR_AF=0.0807;AFR_AF=0.1725;EUR_AF=0.1779;SAS_AF=0.0225;AA=C|||;VT=SNP
1	150143193	rs7521783	T	C	100	PASS	AC=486;AF=0.0970447;AN=5008;NS=2504;DP=19869;EAS_AF=0.001;AMR_AF=0.0807;AFR_AF=0.1725;EUR_AF=0.1779;SAS_AF=0.0225;AA=C|||;VT=SNP
1	150143302	rs78676616	A	G	100	PASS	AC=248;AF=0.0495208;AN=5008;NS=2504;DP=19366;EAS_AF=0.001;AMR_AF=0.0648;AFR_AF=0.0023;EUR_AF=0.1759;SAS_AF=0.0225;AA=A|||;VT=SNP
1	150143837	rs35379391	A	G	100	PASS	AC=55;AF=0.0109824;AN=5008;NS=2504;DP=18215;EAS_AF=0;AMR_AF=0.0259;AFR_AF=0.0008;EUR_AF=0.0338;SAS_AF=0.002;AA=a|||;VT=SNP
1	150146907	rs72694960	T	A	100	PASS	AC=242;AF=0.0483227;AN=5008;NS=2504;DP=15182;EAS_AF=0.001;AMR_AF=0.0648;AFR_AF=0.0023;EUR_AF=0.172;SAS_AF=0.0204;AA=T|||;VT=SNP
1	150147150	rs7518179	G	A	100	PASS	AC=3941;AF=0.786941;AN=5008;NS=2504;DP=12335;EAS_AF=0.999;AMR_AF=0.8833;AFR_AF=0.4107;EUR_AF=0.8171;SAS_AF=0.9775;AA=g|||;VT=SNP
1	150147475	rs72694961	C	T	100	PASS	AC=244;AF=0.048722;AN=5008;NS=2504;DP=19251;EAS_AF=0.001;AMR_AF=0.0648;AFR_AF=0.0023;EUR_AF=0.174;SAS_AF=0.0204;AA=C|||;VT=SNP
1	150147962	rs72694962	T	C	100	PASS	AC=484;AF=0.0966454;AN=5008;NS=2504;DP=15392;EAS_AF=0.001;AMR_AF=0.0807;AFR_AF=0.174;EUR_AF=0.1759;SAS_AF=0.0204;AA=C|||;VT=SNP
1	150149016	rs6700343	G	A	100	PASS	AC=721;AF=0.14397;AN=5008;NS=2504;DP=19767;EAS_AF=0.3194;AMR_AF=0.1787;AFR_AF=0.0424;EUR_AF=0.0895;SAS_AF=0.1319;AA=G|||;VT=SNP
1	150149299	rs72694964	C	T	100	PASS	AC=244;AF=0.048722;AN=5008;NS=2504;DP=13096;EAS_AF=0.001;AMR_AF=0.0648;AFR_AF=0.0023;EUR_AF=0.174;SAS_AF=0.0204;AA=C|||;VT=SNP
1	150152860	rs1105209	A	G	100	PASS	AC=3963;AF=0.791334;AN=5008;NS=2504;DP=19439;EAS_AF=0.999;AMR_AF=0.8862;AFR_AF=0.4206;EUR_AF=0.8221;SAS_AF=0.9796;AA=A|||;VT=SNP
1	150152938	rs1105210	G	A	100	PASS	AC=540;AF=0.107827;AN=5008;NS=2504;DP=18567;EAS_AF=0.2331;AMR_AF=0.1643;AFR_AF=0.0265;EUR_AF=0.0706;SAS_AF=0.0869;AA=G|||;VT=SNP
1	150154352	rs12124898	C	T	100	PASS	AC=3948;AF=0.788339;AN=5008;NS=2504;DP=16710;EAS_AF=0.999;AMR_AF=0.8905;AFR_AF=0.4107;EUR_AF=0.8181;SAS_AF=0.9785;AA=T|||;VT=SNP
1	150155766	rs138799859	T	C	100	PASS	AC=26;AF=0.00519169;AN=5008;NS=2504;DP=17004;EAS_AF=0;AMR_AF=0.0101;AFR_AF=0.0008;EUR_AF=0.0159;SAS_AF=0.002;AA=T|||;VT=SNP
1	150157712	rs11205337	G	A	100	PASS	AC=3707;AF=0.740216;AN=5008;NS=2504;DP=16233;EAS_AF=0.999;AMR_AF=0.8718;AFR_AF=0.2413;EUR_AF=0.8151;SAS_AF=0.9775;AA=G|||;VT=SNP
1	150158723	rs72694965	T	A	100	PASS	AC=249;AF=0.0497204;AN=5008;NS=2504;DP=18271;EAS_AF=0.001;AMR_AF=0.0648;AFR_AF=0.0023;EUR_AF=0.1769;SAS_AF=0.0225;AA=T|||;VT=SNP
1	150158857	rs35987520	G	A	100	PASS	AC=68;AF=0.0135783;AN=5008;NS=2504;DP=16278;EAS_AF=0;AMR_AF=0.0245;AFR_AF=0.0008;EUR_AF=0.0457;SAS_AF=0.0041;AA=G|||;VT=SNP
1	150159616	rs3118119	T	C	100	PASS	AC=3983;AF=0.795327;AN=5008;NS=2504;DP=15197;EAS_AF=0.999;AMR_AF=0.879;AFR_AF=0.4486;EUR_AF=0.8121;SAS_AF=0.9775;AA=T|||;VT=SNP
1	150161141	rs112236384	C	T	100	PASS	AC=100;AF=0.0199681;AN=5008;NS=2504;DP=11598;EAS_AF=0.001;AMR_AF=0.0259;AFR_AF=0;EUR_AF=0.0736;SAS_AF=0.0072;AA=c|||;VT=SNP
1	150162158	rs113833990	C	T	100	PASS	AC=401;AF=0.0800719;AN=5008;NS=2504;DP=17414;EAS_AF=0.001;AMR_AF=0.0576;AFR_AF=0.1475;EUR_AF=0.1491;SAS_AF=0.0153;AA=T|||;VT=SNP
1	150164069	rs112850955	C	T	100	PASS	AC=201;AF=0.0401358;AN=5008;NS=2504;DP=12159;EAS_AF=0.002;AMR_AF=0.0476;AFR_AF=0.0008;EUR_AF=0.1491;SAS_AF=0.0153;AA=C|||;VT=SNP
1	150165030	rs7550600	C	T	100	PASS	AC=1539;AF=0.307308;AN=5008;NS=2504;DP=16345;EAS_AF=0.4901;AMR_AF=0.2133;AFR_AF=0.1573;EUR_AF=0.2684;SAS_AF=0.4284;AA=C|||;VT=SNP
1	150165499	rs7551023	C	T	100	PASS	AC=1685;AF=0.336462;AN=5008;NS=2504;DP=19078;EAS_AF=0.624;AMR_AF=0.219;AFR_AF=0.1188;EUR_AF=0.2724;SAS_AF=0.4836;AA=C|||;VT=SNP
1	150165642	rs76198696	A	G	100	PASS	AC=75;AF=0.014976;AN=5008;NS=2504;DP=18591;EAS_AF=0.001;AMR_AF=0.0403;AFR_AF=0.0023;EUR_AF=0.0288;SAS_AF=0.0143;AA=A|||;VT=SNP
1	150165849	rs12133235	A	C	100	PASS	AC=3107;AF=0.620407;AN=5008;NS=2504;DP=17818;EAS_AF=0.625;AMR_AF=0.4697;AFR_AF=0.9259;EUR_AF=0.4304;SAS_AF=0.5051;AA=C|||;VT=SNP
1	150165860	rs12133238	A	G	100	PASS	AC=2786;AF=0.55631;AN=5008;NS=2504;DP=17343;EAS_AF=0.624;AMR_AF=0.4135;AFR_AF=0.8381;EUR_AF=0.2813;SAS_AF=0.4898;AA=G|||;VT=SNP
1	150166486	rs3121000	A	G	100	PASS	AC=3108;AF=0.620607;AN=5008;NS=2504;DP=12450;EAS_AF=0.625;AMR_AF=0.4712;AFR_AF=0.9251;EUR_AF=0.4314;SAS_AF=0.5051;AA=G|||;VT=SNP
1	150166675	rs3118124	A	G	100	PASS	AC=2396;AF=0.478435;AN=5008;NS=2504;DP=17194;EAS_AF=0.624;AMR_AF=0.3862;AFR_AF=0.5575;EUR_AF=0.2813;SAS_AF=0.4898;AA=A|||;VT=SNP
1	150166773	rs6692738	G	A	100	PASS	AC=1852;AF=0.369808;AN=5008;NS=2504;DP=17532;EAS_AF=0.624;AMR_AF=0.3573;AFR_AF=0.1641;EUR_AF=0.2763;SAS_AF=0.4908;AA=G|||;VT=SNP
1	150167235	rs11584606	C	T	100	PASS	AC=320;AF=0.0638978;AN=5008;NS=2504;DP=17800;EAS_AF=0.001;AMR_AF=0.0562;AFR_AF=0.087;EUR_AF=0.1491;SAS_AF=0.0153;AA=C|||;VT=SNP
1	150168156	rs12131063	G	A	100	PASS	AC=1847;AF=0.36881;AN=5008;NS=2504;DP=9924;EAS_AF=0.624;AMR_AF=0.3573;AFR_AF=0.1611;EUR_AF=0.2763;SAS_AF=0.4898;AA=G|||;VT=SNP
1	150168990	rs3121001	A	T	100	PASS	AC=2949;AF=0.588858;AN=5008;NS=2504;DP=17852;EAS_AF=0.625;AMR_AF=0.4597;AFR_AF=0.8124;EUR_AF=0.4294;SAS_AF=0.5051;AA=T|||;VT=SNP
1	150169211	rs10888575	T	C	100	PASS	AC=1792;AF=0.357827;AN=5008;NS=2504;DP=18944;EAS_AF=0.624;AMR_AF=0.3559;AFR_AF=0.1203;EUR_AF=0.2763;SAS_AF=0.4898;AA=T|||;VT=SNP
1	150169498	rs149486978	G	A	100	PASS	AC=74;AF=0.0147764;AN=5008;NS=2504;DP=12224;EAS_AF=0;AMR_AF=0.0403;AFR_AF=0.0023;EUR_AF=0.0288;SAS_AF=0.0143;AA=G|||;VT=SNP
1	150169917	rs11205339	T	C	100	PASS	AC=1851;AF=0.369609;AN=5008;NS=2504;DP=15510;EAS_AF=0.624;AMR_AF=0.3573;AFR_AF=0.1641;EUR_AF=0.2773;SAS_AF=0.4888;AA=T|||;VT=SNP
1	150170113	rs144581493	G	T	100	PASS	AC=56;AF=0.0111821;AN=5008;NS=2504;DP=16410;EAS_AF=0;AMR_AF=0.0202;AFR_AF=0.0015;EUR_AF=0.0358;SAS_AF=0.0041;AA=G|||;VT=SNP
1	150170365	rs192569608	A	G	100	PASS	AC=24;AF=0.00479233;AN=5008;NS=2504;DP=17538;EAS_AF=0.001;AMR_AF=0.0072;AFR_AF=0.0008;EUR_AF=0.0139;SAS_AF=0.0031;AA=A|||;VT=SNP
1	150170612	rs11205340	A	G	100	PASS	AC=3107;AF=0.620407;AN=5008;NS=2504;DP=20044;EAS_AF=0.625;AMR_AF=0.4697;AFR_AF=0.9259;EUR_AF=0.4314;SAS_AF=0.5041;AA=G|||;VT=SNP
1	150170853	rs72694969	T	C	100	PASS	AC=200;AF=0.0399361;AN=5008;NS=2504;DP=19496;EAS_AF=0.001;AMR_AF=0.0476;AFR_AF=0.0008;EUR_AF=0.1491;SAS_AF=0.0153;AA=T|||;VT=SNP
1	150171399	rs6660127	T	C	100	PASS	AC=1790;AF=0.357428;AN=5008;NS=2504;DP=19334;EAS_AF=0.624;AMR_AF=0.3559;AFR_AF=0.1195;EUR_AF=0.2763;SAS_AF=0.4888;AA=T|||;VT=SNP
1	150172214	rs4264032	G	T	100	PASS	AC=3047;AF=0.608427;AN=5008;NS=2504;DP=20796;EAS_AF=0.625;AMR_AF=0.4669;AFR_AF=0.8828;EUR_AF=0.4294;SAS_AF=0.5051;AA=T|||;VT=SNP
1	150172592	rs114162038	T	G	100	PASS	AC=277;AF=0.0553115;AN=5008;NS=2504;DP=19513;EAS_AF=0.001;AMR_AF=0.183;AFR_AF=0.0076;EUR_AF=0.0974;SAS_AF=0.0419;AA=T|||;VT=SNP
1	150172630	rs12083178	T	G	100	PASS	AC=1793;AF=0.358027;AN=5008;NS=2504;DP=19409;EAS_AF=0.624;AMR_AF=0.3559;AFR_AF=0.1218;EUR_AF=0.2763;SAS_AF=0.4888;AA=T|||;VT=SNP
1	150173801	rs72694971	T	G	100	PASS	AC=200;AF=0.0399361;AN=5008;NS=2504;DP=20599;EAS_AF=0.001;AMR_AF=0.0476;AFR_AF=0.0008;EUR_AF=0.1491;SAS_AF=0.0153;AA=T|||;VT=SNP
1	150174366	rs66773125	G	A	100	PASS	AC=628;AF=0.125399;AN=5008;NS=2504;DP=18061;EAS_AF=0.001;AMR_AF=0.0706;AFR_AF=0.3101;EUR_AF=0.1521;SAS_AF=0.0153;AA=G|||;VT=SNP
1	150175613	rs111666531	G	A	100	PASS	AC=203;AF=0.0405351;AN=5008;NS=2504;DP=13290;EAS_AF=0.002;AMR_AF=0.0476;AFR_AF=0.0008;EUR_AF=0.1501;SAS_AF=0.0164;AA=G|||;VT=SNP
1	150175773	rs10443210	A	G	100	PASS	AC=2807;AF=0.560503;AN=5008;NS=2504;DP=7136;EAS_AF=0.626;AMR_AF=0.4438;AFR_AF=0.7141;EUR_AF=0.4284;SAS_AF=0.5041;AA=G|||;VT=SNP
1	150177282	rs66649150	A	G	100	PASS	AC=813;AF=0.16234;AN=5008;NS=2504;DP=14592;EAS_AF=0.001;AMR_AF=0.0807;AFR_AF=0.4448;EUR_AF=0.1521;SAS_AF=0.0153;AA=A|||;VT=SNP
1	150178903	rs59507173	C	T	100	PASS	AC=1782;AF=0.355831;AN=5008;NS=2504;DP=15915;EAS_AF=0.624;AMR_AF=0.3545;AFR_AF=0.115;EUR_AF=0.2753;SAS_AF=0.4888;AA=C|||;VT=SNP
1	150179127	rs11588837	A	G	100	PASS	AC=200;AF=0.0399361;AN=5008;NS=2504;DP=18032;EAS_AF=0.001;AMR_AF=0.0476;AFR_AF=0.0008;EUR_AF=0.1491;SAS_AF=0.0153;AA=A|||;VT=SNP
1	150181086	rs4408187	T	C	100	PASS	AC=3042;AF=0.607428;AN=5008;NS=2504;DP=9256;EAS_AF=0.625;AMR_AF=0.4654;AFR_AF=0.8805;EUR_AF=0.4294;SAS_AF=0.5041;AA=C|||;VT=SNP
1	150181911	rs72694972	T	G	100	PASS	AC=200;AF=0.0399361;AN=5008;NS=2504;DP=13365;EAS_AF=0.001;AMR_AF=0.0476;AFR_AF=0.0008;EUR_AF=0.1491;SAS_AF=0.0153;AA=T|||;VT=SNP
1	150182134	rs6703332	C	G	100	PASS	AC=1787;AF=0.356829;AN=5008;NS=2504;DP=13634;EAS_AF=0.624;AMR_AF=0.3545;AFR_AF=0.1188;EUR_AF=0.2753;SAS_AF=0.4888;AA=C|||;VT=SNP
1	150183060	rs11205341	G	A	100	PASS	AC=3102;AF=0.619409;AN=5008;NS=2504;DP=19793;EAS_AF=0.625;AMR_AF=0.4669;AFR_AF=0.9244;EUR_AF=0.4304;SAS_AF=0.5041;AA=A|||;VT=SNP
1	150183322	rs56892994	G	T	100	PASS	AC=933;AF=0.186302;AN=5008;NS=2504;DP=16700;EAS_AF=0.001;AMR_AF=0.0893;AFR_AF=0.531;EUR_AF=0.1521;SAS_AF=0.0153;AA=T|||;VT=SNP
1	150184102	rs67880399	G	A	100	PASS	AC=813;AF=0.16234;AN=5008;NS=2504;DP=16687;EAS_AF=0.001;AMR_AF=0.0807;AFR_AF=0.4448;EUR_AF=0.1521;SAS_AF=0.0153;AA=G|||;VT=SNP
1	150184794	rs56305459	C	T	100	PASS	AC=200;AF=0.0399361;AN=5008;NS=2504;DP=19035;EAS_AF=0.001;AMR_AF=0.0476;AFR_AF=0.0008;EUR_AF=0.1491;SAS_AF=0.0153;AA=C|||;VT=SNP
1	150185432	rs1535873	G	A	100	PASS	AC=1790;AF=0.357428;AN=5008;NS=2504;DP=13756;EAS_AF=0.624;AMR_AF=0.3545;AFR_AF=0.1218;EUR_AF=0.2753;SAS_AF=0.4877;AA=G|||;VT=SNP
1	150185439	rs72694974	G	A	100	PASS	AC=201;AF=0.0401358;AN=5008;NS=2504;DP=13741;EAS_AF=0.001;AMR_AF=0.049;AFR_AF=0.0008;EUR_AF=0.1491;SAS_AF=0.0153;AA=G|||;VT=SNP
1	150185494	rs113079215	C	T	100	PASS	AC=41;AF=0.0081869;AN=5008;NS=2504;DP=14345;EAS_AF=0;AMR_AF=0.0115;AFR_AF=0.0008;EUR_AF=0.0298;SAS_AF=0.002;AA=C|||;VT=SNP
1	150185892	rs6670541	A	G	100	PASS	AC=10;AF=0.00199681;AN=5008;NS=2504;DP=15452;EAS_AF=0;AMR_AF=0;AFR_AF=0;EUR_AF=0.0099;SAS_AF=0;AA=A|||;VT=SNP
1	150186091	rs956796	G	A	100	PASS	AC=691;AF=0.137979;AN=5008;NS=2504;DP=14887;EAS_AF=0.377;AMR_AF=0.111;AFR_AF=0.0045;EUR_AF=0.1223;SAS_AF=0.1074;AA=G|||;VT=SNP
1	150187336	rs6680040	T	C	100	PASS	AC=2627;AF=0.524561;AN=5008;NS=2504;DP=16843;EAS_AF=0.624;AMR_AF=0.438;AFR_AF=0.5817;EUR_AF=0.4274;SAS_AF=0.5061;AA=C|||;VT=SNP
1	150188606	rs6665499	T	C	100	PASS	AC=3098;AF=0.61861;AN=5008;NS=2504;DP=16209;EAS_AF=0.622;AMR_AF=0.4683;AFR_AF=0.9221;EUR_AF=0.4304;SAS_AF=0.5051;AA=C|||;VT=SNP
1	150189284	rs16835254	A	G	100	PASS	AC=630;AF=0.125799;AN=5008;NS=2504;DP=15299;EAS_AF=0.001;AMR_AF=0.0735;AFR_AF=0.3101;EUR_AF=0.1521;SAS_AF=0.0153;AA=A|||;VT=SNP
1	150189738	rs12086155	G	A	100	PASS	AC=629;AF=0.125599;AN=5008;NS=2504;DP=14571;EAS_AF=0.001;AMR_AF=0.0735;AFR_AF=0.3094;EUR_AF=0.1521;SAS_AF=0.0153;AA=G|||;VT=SNP
1	150192450	rs6679147	T	C	100	PASS	AC=42;AF=0.00838658;AN=5008;NS=2504;DP=15046;EAS_AF=0;AMR_AF=0.0159;AFR_AF=0.0023;EUR_AF=0.0268;SAS_AF=0.001;AA=T|||;VT=SNP
1	150193165	rs58395667	G	A	100	PASS	AC=629;AF=0.125599;AN=5008;NS=2504;DP=18166;EAS_AF=0.001;AMR_AF=0.0735;AFR_AF=0.3094;EUR_AF=0.1521;SAS_AF=0.0153;AA=G|||;VT=SNP
1	150194485	rs7532164	C	T	100	PASS	AC=1844;AF=0.368211;AN=5008;NS=2504;DP=9289;EAS_AF=0.621;AMR_AF=0.3559;AFR_AF=0.1634;EUR_AF=0.2753;SAS_AF=0.4888;AA=C|||;VT=SNP
1	150194912	rs11576997	T	A	100	PASS	AC=202;AF=0.0403355;AN=5008;NS=2504;DP=6042;EAS_AF=0.001;AMR_AF=0.0504;AFR_AF=0.0008;EUR_AF=0.1491;SAS_AF=0.0153;AA=T|||;VT=SNP
1	150196196	rs78417158	C	G	100	PASS	AC=1779;AF=0.355232;AN=5008;NS=2504;DP=11477;EAS_AF=0.621;AMR_AF=0.3545;AFR_AF=0.1142;EUR_AF=0.2763;SAS_AF=0.4888;AA=C|||;VT=SNP
1	150196856	rs4926392	A	G	100	PASS	AC=4896;AF=0.977636;AN=5008;NS=2504;DP=14734;EAS_AF=0.9563;AMR_AF=0.9885;AFR_AF=0.9992;EUR_AF=0.9791;SAS_AF=0.9611;AA=G|||;VT=SNP
1	150198272	rs79986466	C	T	100	PASS	AC=40;AF=0.00798722;AN=5008;NS=2504;DP=18764;EAS_AF=0;AMR_AF=0.013;AFR_AF=0.0008;EUR_AF=0.0219;SAS_AF=0.0082;AA=C|||;VT=SNP
1	150199123	rs7522034	G	T	100	PASS	AC=3015;AF=0.602037;AN=5008;NS=2504;DP=19153;EAS_AF=0.5456;AMR_AF=0.4683;AFR_AF=0.9228;EUR_AF=0.4304;SAS_AF=0.498;AA=T|||;VT=SNP;EX_TARGET
1	150199411	rs7535712	A	C	100	PASS	AC=1756;AF=0.350639;AN=5008;NS=2504;DP=19403;EAS_AF=0.5446;AMR_AF=0.3559;AFR_AF=0.1596;EUR_AF=0.2753;SAS_AF=0.4826;AA=A|||;VT=SNP
1	150200487	rs11811787	C	T	100	PASS	AC=1839;AF=0.367212;AN=5008;NS=2504;DP=13180;EAS_AF=0.6181;AMR_AF=0.3559;AFR_AF=0.1626;EUR_AF=0.2753;SAS_AF=0.4877;AA=C|||;VT=SNP
1	150200792	rs10888576	G	C	100	PASS	AC=1840;AF=0.367412;AN=5008;NS=2504;DP=16103;EAS_AF=0.619;AMR_AF=0.3559;AFR_AF=0.1626;EUR_AF=0.2753;SAS_AF=0.4877;AA=G|||;VT=SNP
1	150202103	rs55647200	G	A	100	PASS	AC=1722;AF=0.34385;AN=5008;NS=2504;DP=14013;EAS_AF=0.622;AMR_AF=0.3501;AFR_AF=0.0749;EUR_AF=0.2753;SAS_AF=0.4867;AA=G|||;VT=SNP
1	150202128	rs55956539	T	C	100	PASS	AC=1728;AF=0.345048;AN=5008;NS=2504;DP=13692;EAS_AF=0.622;AMR_AF=0.3501;AFR_AF=0.0794;EUR_AF=0.2753;SAS_AF=0.4867;AA=T|||;VT=SNP
1	150203226	rs587611841	G	A	100	PASS	AC=17;AF=0.00339457;AN=5008;NS=2504;DP=14157;EAS_AF=0;AMR_AF=0.0029;AFR_AF=0.0008;EUR_AF=0.0099;SAS_AF=0.0041;AA=G|||;VT=SNP
1	150203652	rs7548543	A	G	100	PASS	AC=3079;AF=0.614816;AN=5008;NS=2504;DP=13890;EAS_AF=0.623;AMR_AF=0.4669;AFR_AF=0.91;EUR_AF=0.4304;SAS_AF=0.502;AA=G|||;VT=SNP
1	150203716	rs79427717	G	A	100	PASS	AC=66;AF=0.0131789;AN=5008;NS=2504;DP=13128;EAS_AF=0;AMR_AF=0.0159;AFR_AF=0.0015;EUR_AF=0.0467;SAS_AF=0.0061;AA=G|||;VT=SNP
1	150204405	rs12401456	G	A	100	PASS	AC=952;AF=0.190096;AN=5008;NS=2504;DP=14688;EAS_AF=0.246;AMR_AF=0.2378;AFR_AF=0.0113;EUR_AF=0.1531;SAS_AF=0.3783;AA=g|||;VT=SNP
1	150204973	rs113613310	T	A	100	PASS	AC=202;AF=0.0403355;AN=5008;NS=2504;DP=11174;EAS_AF=0.001;AMR_AF=0.0504;AFR_AF=0.0008;EUR_AF=0.1491;SAS_AF=0.0153;AA=T|||;VT=SNP
1	150205554	rs149426664	G	A	100	PASS	AC=18;AF=0.00359425;AN=5008;NS=2504;DP=13533;EAS_AF=0;AMR_AF=0.0029;AFR_AF=0.0008;EUR_AF=0.0099;SAS_AF=0.0051;AA=G|||;VT=SNP
1	150205719	rs6587753	T	C	100	PASS	AC=3128;AF=0.624601;AN=5008;NS=2504;DP=18610;EAS_AF=0.623;AMR_AF=0.4697;AFR_AF=0.9455;EUR_AF=0.4304;SAS_AF=0.502;AA=A|||;VT=SNP
1	150206375	rs2038752	C	T	100	PASS	AC=2898;AF=0.578674;AN=5008;NS=2504;DP=18981;EAS_AF=0.623;AMR_AF=0.4582;AFR_AF=0.7776;EUR_AF=0.4304;SAS_AF=0.502;AA=T|||;VT=SNP
1	150206698	rs2038753	A	C	100	PASS	AC=2896;AF=0.578275;AN=5008;NS=2504;DP=14846;EAS_AF=0.623;AMR_AF=0.4582;AFR_AF=0.7761;EUR_AF=0.4304;SAS_AF=0.502;AA=C|||;VT=SNP
1	150208840	rs1924549	C	G	100	PASS	AC=3086;AF=0.616214;AN=5008;NS=2504;DP=19293;EAS_AF=0.627;AMR_AF=0.4669;AFR_AF=0.9115;EUR_AF=0.4304;SAS_AF=0.5031;AA=G|||;VT=SNP
1	150209755	rs12569047	C	T	100	PASS	AC=1793;AF=0.358027;AN=5008;NS=2504;DP=14653;EAS_AF=0.626;AMR_AF=0.353;AFR_AF=0.1233;EUR_AF=0.2753;SAS_AF=0.4877;AA=C|||;VT=SNP
1	150209835	rs61161619	C	A	100	PASS	AC=1794;AF=0.358227;AN=5008;NS=2504;DP=16400;EAS_AF=0.626;AMR_AF=0.353;AFR_AF=0.1233;EUR_AF=0.2763;SAS_AF=0.4877;AA=C|||;VT=SNP
1	150210120	rs11205347	C	T	100	PASS	AC=1732;AF=0.345847;AN=5008;NS=2504;DP=16581;EAS_AF=0.626;AMR_AF=0.3516;AFR_AF=0.0787;EUR_AF=0.2753;SAS_AF=0.4867;AA=C|||;VT=SNP
1	150210249	rs112768027	T	C	100	PASS	AC=201;AF=0.0401358;AN=5008;NS=2504;DP=16045;EAS_AF=0.001;AMR_AF=0.0504;AFR_AF=0.0008;EUR_AF=0.1481;SAS_AF=0.0153;AA=T|||;VT=SNP
1	150210538	rs6655935	T	C	100	PASS	AC=3086;AF=0.616214;AN=5008;NS=2504;DP=15987;EAS_AF=0.627;AMR_AF=0.4669;AFR_AF=0.9115;EUR_AF=0.4304;SAS_AF=0.5031;AA=C|||;VT=SNP
1	150211737	rs10788872	A	G	100	PASS	AC=2836;AF=0.566294;AN=5008;NS=2504;DP=10727;EAS_AF=0.626;AMR_AF=0.4553;AFR_AF=0.7292;EUR_AF=0.4294;SAS_AF=0.5041;AA=a|||;VT=SNP
1	150211896	rs112595055	C	T	100	PASS	AC=203;AF=0.0405351;AN=5008;NS=2504;DP=15949;EAS_AF=0.001;AMR_AF=0.0504;AFR_AF=0.0015;EUR_AF=0.1491;SAS_AF=0.0153;AA=C|||;VT=SNP
1	150212663	rs149273021	C	T	100	PASS	AC=17;AF=0.00339457;AN=5008;NS=2504;DP=19427;EAS_AF=0;AMR_AF=0.0029;AFR_AF=0.0008;EUR_AF=0.0099;SAS_AF=0.0041;AA=C|||;VT=SNP
1	150212707	rs7555995	C	G	100	PASS	AC=2019;AF=0.403155;AN=5008;NS=2504;DP=17294;EAS_AF=0.626;AMR_AF=0.3602;AFR_AF=0.2844;EUR_AF=0.2783;SAS_AF=0.4928;AA=C|||;VT=SNP
1	150213246	rs143046899	G	A	100	PASS	AC=24;AF=0.00479233;AN=5008;NS=2504;DP=15971;EAS_AF=0;AMR_AF=0.0029;AFR_AF=0;EUR_AF=0.0179;SAS_AF=0.0041;AA=G|||;VT=SNP
1	150213828	rs35938158	T	C	100	PASS	AC=2913;AF=0.581669;AN=5008;NS=2504;DP=17683;EAS_AF=0.6329;AMR_AF=0.5231;AFR_AF=0.7133;EUR_AF=0.4314;SAS_AF=0.547;AA=C|||;VT=SNP
1	150214166	rs138963552	G	A	100	PASS	AC=197;AF=0.0393371;AN=5008;NS=2504;DP=13512;EAS_AF=0.001;AMR_AF=0.0533;AFR_AF=0.0008;EUR_AF=0.1402;SAS_AF=0.0174;AA=G|||;VT=SNP
1	150214238	rs12121923	T	C	100	PASS	AC=3250;AF=0.648962;AN=5008;NS=2504;DP=13630;EAS_AF=0.6329;AMR_AF=0.5375;AFR_AF=0.9592;EUR_AF=0.4324;SAS_AF=0.5481;AA=C|||;VT=SNP
1	150214530	rs12057558	G	A	100	PASS	AC=3245;AF=0.647963;AN=5008;NS=2504;DP=11606;EAS_AF=0.6319;AMR_AF=0.536;AFR_AF=0.9592;EUR_AF=0.4324;SAS_AF=0.545;AA=A|||;VT=SNP
1	150216357	rs113186789	G	A	100	PASS	AC=196;AF=0.0391374;AN=5008;NS=2504;DP=19464;EAS_AF=0.001;AMR_AF=0.0533;AFR_AF=0.0008;EUR_AF=0.1392;SAS_AF=0.0174;AA=G|||;VT=SNP
1	150216577	rs144607816	G	A	100	PASS	AC=43;AF=0.00858626;AN=5008;NS=2504;DP=17567;EAS_AF=0;AMR_AF=0.0144;AFR_AF=0.0008;EUR_AF=0.0249;SAS_AF=0.0072;AA=G|||;VT=SNP
1	150218242	rs7512697	C	T	100	PASS	AC=2098;AF=0.41893;AN=5008;NS=2504;DP=13970;EAS_AF=0.629;AMR_AF=0.4251;AFR_AF=0.2806;EUR_AF=0.2843;SAS_AF=0.5235;AA=C|||;VT=SNP
1	150218782	rs188969308	G	A	100	PASS	AC=21;AF=0.00419329;AN=5008;NS=2504;DP=14481;EAS_AF=0;AMR_AF=0.0058;AFR_AF=0;EUR_AF=0.0119;SAS_AF=0.0051;AA=G|||;VT=SNP
1	150219501	rs6668679	T	C	100	PASS	AC=2106;AF=0.420527;AN=5008;NS=2504;DP=13043;EAS_AF=0.631;AMR_AF=0.4251;AFR_AF=0.2821;EUR_AF=0.2873;SAS_AF=0.5245;AA=T|||;VT=SNP
1	150221068	rs113541041	C	T	100	PASS	AC=196;AF=0.0391374;AN=5008;NS=2504;DP=12920;EAS_AF=0.001;AMR_AF=0.0533;AFR_AF=0.0008;EUR_AF=0.1392;SAS_AF=0.0174;AA=C|||;VT=SNP
1	150221653	rs11579087	C	T	100	PASS	AC=196;AF=0.0391374;AN=5008;NS=2504;DP=13009;EAS_AF=0.001;AMR_AF=0.0533;AFR_AF=0.0008;EUR_AF=0.1392;SAS_AF=0.0174;AA=C|||;VT=SNP
1	150221726	rs11580307	T	C	100	PASS	AC=196;AF=0.0391374;AN=5008;NS=2504;DP=14007;EAS_AF=0.001;AMR_AF=0.0533;AFR_AF=0.0008;EUR_AF=0.1392;SAS_AF=0.0174;AA=T|||;VT=SNP
1	150221826	rs13374483	A	G	100	PASS	AC=2111;AF=0.421526;AN=5008;NS=2504;DP=14358;EAS_AF=0.631;AMR_AF=0.4251;AFR_AF=0.2837;EUR_AF=0.2903;SAS_AF=0.5245;AA=A|||;VT=SNP
1	150221842	rs13374013	G	T	100	PASS	AC=2111;AF=0.421526;AN=5008;NS=2504;DP=13946;EAS_AF=0.631;AMR_AF=0.4251;AFR_AF=0.2837;EUR_AF=0.2903;SAS_AF=0.5245;AA=G|||;VT=SNP
1	150223780	rs72694990	G	A	100	PASS	AC=196;AF=0.0391374;AN=5008;NS=2504;DP=18783;EAS_AF=0.001;AMR_AF=0.0533;AFR_AF=0.0008;EUR_AF=0.1392;SAS_AF=0.0174;AA=G|||;VT=SNP
1	150224127	rs10888577	T	C	100	PASS	AC=2096;AF=0.41853;AN=5008;NS=2504;DP=18251;EAS_AF=0.629;AMR_AF=0.4251;AFR_AF=0.2769;EUR_AF=0.2853;SAS_AF=0.5256;AA=T|||;VT=SNP
1	150224505	rs11205353	A	G	100	PASS	AC=2243;AF=0.447883;AN=5008;NS=2504;DP=16711;EAS_AF=0.63;AMR_AF=0.4452;AFR_AF=0.3707;EUR_AF=0.2942;SAS_AF=0.5245;AA=A|||;VT=SNP
1	150225097	rs143299593	G	A	100	PASS	AC=196;AF=0.0391374;AN=5008;NS=2504;DP=12380;EAS_AF=0.001;AMR_AF=0.0533;AFR_AF=0.0008;EUR_AF=0.1392;SAS_AF=0.0174;AA=G|||;VT=SNP
1	150225502	rs34908293	A	G	100	PASS	AC=2109;AF=0.421126;AN=5008;NS=2504;DP=12578;EAS_AF=0.629;AMR_AF=0.4337;AFR_AF=0.2837;EUR_AF=0.2932;SAS_AF=0.5153;AA=A|||;VT=SNP
1	150226321	rs111320111	G	T	100	PASS	AC=343;AF=0.0684904;AN=5008;NS=2504;DP=15249;EAS_AF=0.001;AMR_AF=0.0576;AFR_AF=0.1089;EUR_AF=0.1402;SAS_AF=0.0174;AA=G|||;VT=SNP
1	150229450	rs17646887	G	A	100	PASS	AC=136;AF=0.0271565;AN=5008;NS=2504;DP=16951;EAS_AF=0;AMR_AF=0.0476;AFR_AF=0.0038;EUR_AF=0.0467;SAS_AF=0.0521;AA=G|||;VT=SNP
1	150230795	rs77154154	C	T	100	PASS	AC=70;AF=0.0139776;AN=5008;NS=2504;DP=17708;EAS_AF=0;AMR_AF=0.0173;AFR_AF=0.0015;EUR_AF=0.0378;SAS_AF=0.0184;AA=C|||;VT=SNP
1	150231727	rs115624500	C	T	100	PASS	AC=69;AF=0.013778;AN=5008;NS=2504;DP=18250;EAS_AF=0;AMR_AF=0.0115;AFR_AF=0.0008;EUR_AF=0.0487;SAS_AF=0.0112;AA=C|||;VT=SNP
1	150231989	rs12129776	T	A	100	PASS	AC=753;AF=0.150359;AN=5008;NS=2504;DP=18130;EAS_AF=0.381;AMR_AF=0.1153;AFR_AF=0.0045;EUR_AF=0.1362;SAS_AF=0.1493;AA=T|||;VT=SNP
1	150234282	rs3850839	T	G	100	PASS	AC=2225;AF=0.444289;AN=5008;NS=2504;DP=22219;EAS_AF=0.629;AMR_AF=0.4409;AFR_AF=0.3699;EUR_AF=0.2913;SAS_AF=0.5143;AA=T|||;VT=SNP
1	150234657	rs34714364	G	T	100	PASS	AC=270;AF=0.0539137;AN=5008;NS=2504;DP=19443;EAS_AF=0;AMR_AF=0.0764;AFR_AF=0.0045;EUR_AF=0.1561;SAS_AF=0.0552;AA=G|||;VT=SNP;EX_TARGET
1	150236107	rs41304255	G	A	100	PASS	AC=135;AF=0.0269569;AN=5008;NS=2504;DP=18321;EAS_AF=0;AMR_AF=0.0476;AFR_AF=0.0038;EUR_AF=0.0457;SAS_AF=0.0521;AA=G|||;VT=SNP;EX_TARGET
1	150237624	rs2298161	G	A	100	PASS	AC=3225;AF=0.64397;AN=5008;NS=2504;DP=17091;EAS_AF=0.6845;AMR_AF=0.6383;AFR_AF=0.8555;EUR_AF=0.4344;SAS_AF=0.5358;AA=A|||;VT=SNP
1	150238699	rs11548267	T	C	100	PASS	AC=195;AF=0.0389377;AN=5008;NS=2504;DP=19491;EAS_AF=0.001;AMR_AF=0.0533;AFR_AF=0.0008;EUR_AF=0.1392;SAS_AF=0.0164;AA=T|||;VT=SNP
1	150241230	rs2275780	G	T	100	PASS	AC=754;AF=0.150559;AN=5008;NS=2504;DP=12941;EAS_AF=0.38;AMR_AF=0.1153;AFR_AF=0.0045;EUR_AF=0.1372;SAS_AF=0.1503;AA=G|||;VT=SNP
1	150242189	rs3754048	G	C	100	PASS	AC=2277;AF=0.454673;AN=5008;NS=2504;DP=17273;EAS_AF=0.628;AMR_AF=0.4424;AFR_AF=0.407;EUR_AF=0.2913;SAS_AF=0.5174;AA=G|||;VT=SNP
1	150242340	rs34755378	G	A	100	PASS	AC=195;AF=0.0389377;AN=5008;NS=2504;DP=17730;EAS_AF=0.001;AMR_AF=0.0533;AFR_AF=0.0008;EUR_AF=0.1392;SAS_AF=0.0164;AA=G|||;VT=SNP
1	150242604	rs72694993	A	C	100	PASS	AC=207;AF=0.0413339;AN=5008;NS=2504;DP=19209;EAS_AF=0.001;AMR_AF=0.0533;AFR_AF=0.0091;EUR_AF=0.1392;SAS_AF=0.0174;AA=A|||;VT=SNP
1	150242768	rs116242598	C	G	100	PASS	AC=16;AF=0.00319489;AN=5008;NS=2504;DP=17780;EAS_AF=0;AMR_AF=0.0029;AFR_AF=0.0008;EUR_AF=0.0099;SAS_AF=0.0031;AA=C|||;VT=SNP
1	150245082	rs139708128	G	A	100	PASS	AC=21;AF=0.00419329;AN=5008;NS=2504;DP=16132;EAS_AF=0;AMR_AF=0.0014;AFR_AF=0;EUR_AF=0.0159;SAS_AF=0.0041;AA=G|||;VT=SNP
1	150245552	rs10494266	A	G	100	PASS	AC=825;AF=0.164736;AN=5008;NS=2504;DP=21487;EAS_AF=0.375;AMR_AF=0.121;AFR_AF=0.0477;EUR_AF=0.1471;SAS_AF=0.1554;AA=A|||;VT=SNP
1	150246070	rs12138787	T	C	100	PASS	AC=205;AF=0.0409345;AN=5008;NS=2504;DP=20432;EAS_AF=0.001;AMR_AF=0.0548;AFR_AF=0.0008;EUR_AF=0.1392;SAS_AF=0.0256;AA=T|||;VT=SNP
1	150248436	rs12044791	T	C	100	PASS	AC=273;AF=0.0545128;AN=5008;NS=2504;DP=17658;EAS_AF=0.1885;AMR_AF=0.013;AFR_AF=0.003;EUR_AF=0.0149;SAS_AF=0.0562;AA=T|||;VT=SNP
1	150248767	rs116349314	A	T	100	PASS	AC=62;AF=0.0123802;AN=5008;NS=2504;DP=17419;EAS_AF=0;AMR_AF=0.0202;AFR_AF=0.0015;EUR_AF=0.0417;SAS_AF=0.0041;AA=A|||;VT=SNP
1	150249101	rs11205354	C	A	100	PASS	AC=3444;AF=0.6877;AN=5008;NS=2504;DP=17858;EAS_AF=0.6915;AMR_AF=0.6859;AFR_AF=0.8994;EUR_AF=0.4751;SAS_AF=0.6176;AA=A|||;VT=SNP
1	150250534	rs10788873	T	A	100	PASS	AC=3326;AF=0.664137;AN=5008;NS=2504;DP=18998;EAS_AF=0.7222;AMR_AF=0.6167;AFR_AF=0.7375;EUR_AF=0.5577;SAS_AF=0.6483;AA=A|||;VT=SNP
1	150250636	rs10157197	G	A	100	PASS	AC=2471;AF=0.493411;AN=5008;NS=2504;DP=19614;EAS_AF=0.7212;AMR_AF=0.5159;AFR_AF=0.2708;EUR_AF=0.4165;SAS_AF=0.6227;AA=G|||;VT=SNP
1	150250991	rs11584761	G	A	100	PASS	AC=206;AF=0.0411342;AN=5008;NS=2504;DP=20724;EAS_AF=0.001;AMR_AF=0.0562;AFR_AF=0.0008;EUR_AF=0.1392;SAS_AF=0.0256;AA=G|||;VT=SNP
1	150251915	rs56133109	G	A	100	PASS	AC=206;AF=0.0411342;AN=5008;NS=2504;DP=17281;EAS_AF=0.001;AMR_AF=0.0562;AFR_AF=0.0008;EUR_AF=0.1392;SAS_AF=0.0256;AA=G|||;VT=SNP
1	150252329	rs11205355	G	A	100	PASS	AC=2595;AF=0.518171;AN=5008;NS=2504;DP=16539;EAS_AF=0.7212;AMR_AF=0.5259;AFR_AF=0.3593;EUR_AF=0.4165;SAS_AF=0.6227;AA=G|||;VT=SNP
1	150252984	rs2274127	T	G	100	PASS	AC=3776;AF=0.753994;AN=5008;NS=2504;DP=15784;EAS_AF=0.7788;AMR_AF=0.7334;AFR_AF=0.9705;EUR_AF=0.5596;SAS_AF=0.6503;AA=G|||;VT=SNP
1	150255587	rs2147324	T	C	100	PASS	AC=3659;AF=0.730631;AN=5008;NS=2504;DP=17133;EAS_AF=0.7788;AMR_AF=0.7262;AFR_AF=0.8858;EUR_AF=0.5596;SAS_AF=0.6503;AA=C|||;VT=SNP
1	150257262	rs942453	A	G	100	PASS	AC=670;AF=0.133786;AN=5008;NS=2504;DP=20302;EAS_AF=0.001;AMR_AF=0.0879;AFR_AF=0.3343;EUR_AF=0.1402;SAS_AF=0.0256;AA=A|||;VT=SNP
1	150257329	rs942452	A	G	100	PASS	AC=4985;AF=0.995407;AN=5008;NS=2504;DP=19132;EAS_AF=1;AMR_AF=0.9899;AFR_AF=1;EUR_AF=0.9851;SAS_AF=0.999;AA=G|||;VT=SNP
1	150257714	rs2318761	A	G	100	PASS	AC=3678;AF=0.734425;AN=5008;NS=2504;DP=9015;EAS_AF=0.8204;AMR_AF=0.7061;AFR_AF=0.916;EUR_AF=0.5268;SAS_AF=0.6339;AA=G|||;VT=SNP
1	150257775	rs151254127	G	A	100	PASS	AC=49;AF=0.00978435;AN=5008;NS=2504;DP=15515;EAS_AF=0;AMR_AF=0.0231;AFR_AF=0;EUR_AF=0.0318;SAS_AF=0.001;AA=G|||;VT=SNP
1	150257933	rs1815302	T	C	100	PASS	AC=4587;AF=0.915935;AN=5008;NS=2504;DP=12412;EAS_AF=0.9554;AMR_AF=0.9078;AFR_AF=0.9955;EUR_AF=0.8221;SAS_AF=0.8701;AA=t|||;VT=SNP
1	150258838	rs1122967	C	G	100	PASS	AC=3745;AF=0.747804;AN=5008;NS=2504;DP=16648;EAS_AF=0.7738;AMR_AF=0.719;AFR_AF=0.9667;EUR_AF=0.5497;SAS_AF=0.6493;AA=G|||;VT=SNP;EX_TARGET
1	150259400	rs9126	A	C	100	PASS	AC=2574;AF=0.513978;AN=5008;NS=2504;DP=17498;EAS_AF=0.7163;AMR_AF=0.513;AFR_AF=0.3601;EUR_AF=0.4056;SAS_AF=0.6258;AA=A|||;VT=SNP;EX_TARGET
1	150259945	rs6685252	T	A	100	PASS	AC=2993;AF=0.597644;AN=5008;NS=2504;DP=17961;EAS_AF=0.7728;AMR_AF=0.6268;AFR_AF=0.5703;EUR_AF=0.4085;SAS_AF=0.6278;AA=T|||;VT=SNP
1	150260993	rs10888578	T	C	100	PASS	AC=2636;AF=0.526358;AN=5008;NS=2504;DP=22868;EAS_AF=0.7163;AMR_AF=0.5173;AFR_AF=0.4039;EUR_AF=0.4066;SAS_AF=0.6258;AA=T|||;VT=SNP
1	150261653	rs12739706	C	G	100	PASS	AC=2636;AF=0.526358;AN=5008;NS=2504;DP=21174;EAS_AF=0.7163;AMR_AF=0.5173;AFR_AF=0.4039;EUR_AF=0.4066;SAS_AF=0.6258;AA=C|||;VT=SNP
1	150261925	rs10888579	C	T	100	PASS	AC=2636;AF=0.526358;AN=5008;NS=2504;DP=17339;EAS_AF=0.7163;AMR_AF=0.5173;AFR_AF=0.4039;EUR_AF=0.4066;SAS_AF=0.6258;AA=c|||;VT=SNP
1	150262094	rs12142178	C	T	100	PASS	AC=667;AF=0.133187;AN=5008;NS=2504;DP=16618;EAS_AF=0.001;AMR_AF=0.085;AFR_AF=0.3321;EUR_AF=0.1412;SAS_AF=0.0266;AA=C|||;VT=SNP
1	150262270	rs12740679	C	G	100	PASS	AC=1516;AF=0.302716;AN=5008;NS=2504;DP=14225;EAS_AF=0.2679;AMR_AF=0.3876;AFR_AF=0.1906;EUR_AF=0.2594;SAS_AF=0.4744;AA=C|||;VT=SNP
1	150262333	rs7544900	A	C	100	PASS	AC=2636;AF=0.526358;AN=5008;NS=2504;DP=12052;EAS_AF=0.7163;AMR_AF=0.5173;AFR_AF=0.4039;EUR_AF=0.4066;SAS_AF=0.6258;AA=A|||;VT=SNP
1	150262455	rs12139286	G	A	100	PASS	AC=667;AF=0.133187;AN=5008;NS=2504;DP=19135;EAS_AF=0.001;AMR_AF=0.085;AFR_AF=0.3321;EUR_AF=0.1412;SAS_AF=0.0266;AA=G|||;VT=SNP
1	150263350	rs140764386	T	A	100	PASS	AC=23;AF=0.00459265;AN=5008;NS=2504;DP=19804;EAS_AF=0;AMR_AF=0.0029;AFR_AF=0;EUR_AF=0.0149;SAS_AF=0.0061;AA=T|||;VT=SNP
1	150263832	rs12145630	A	G	100	PASS	AC=207;AF=0.0413339;AN=5008;NS=2504;DP=18402;EAS_AF=0.001;AMR_AF=0.0548;AFR_AF=0.0008;EUR_AF=0.1402;SAS_AF=0.0266;AA=A|||;VT=SNP
1	150264106	rs6693697	C	T	100	PASS	AC=2574;AF=0.513978;AN=5008;NS=2504;DP=13797;EAS_AF=0.7163;AMR_AF=0.513;AFR_AF=0.3601;EUR_AF=0.4056;SAS_AF=0.6258;AA=C|||;VT=SNP
1	150264311	rs16835780	G	T	100	PASS	AC=666;AF=0.132987;AN=5008;NS=2504;DP=19279;EAS_AF=0.001;AMR_AF=0.085;AFR_AF=0.3313;EUR_AF=0.1412;SAS_AF=0.0266;AA=G|||;VT=SNP
1	150264714	rs4926419	T	C	100	PASS	AC=3660;AF=0.730831;AN=5008;NS=2504;DP=16021;EAS_AF=0.7738;AMR_AF=0.7118;AFR_AF=0.9024;EUR_AF=0.5497;SAS_AF=0.6544;AA=C|||;VT=SNP
1	150264930	rs111528930	C	T	100	PASS	AC=206;AF=0.0411342;AN=5008;NS=2504;DP=14976;EAS_AF=0.001;AMR_AF=0.0548;AFR_AF=0.0008;EUR_AF=0.1392;SAS_AF=0.0266;AA=C|||;VT=SNP
1	150264936	rs113299325	T	G	100	PASS	AC=666;AF=0.132987;AN=5008;NS=2504;DP=14713;EAS_AF=0.001;AMR_AF=0.085;AFR_AF=0.3321;EUR_AF=0.1402;SAS_AF=0.0266;AA=T|||;VT=SNP
1	150265173	rs12093148	G	A	100	PASS	AC=2457;AF=0.490615;AN=5008;NS=2504;DP=16161;EAS_AF=0.7163;AMR_AF=0.5029;AFR_AF=0.2746;EUR_AF=0.4056;SAS_AF=0.6288;AA=G|||;VT=SNP
1	150265619	rs7554686	A	T	100	PASS	AC=3000;AF=0.599042;AN=5008;NS=2504;DP=20449;EAS_AF=0.7738;AMR_AF=0.6282;AFR_AF=0.5703;EUR_AF=0.4095;SAS_AF=0.6319;AA=A|||;VT=SNP
1	150265704	rs7512552	T	C	100	PASS	AC=3658;AF=0.730431;AN=5008;NS=2504;DP=20279;EAS_AF=0.7748;AMR_AF=0.7118;AFR_AF=0.8964;EUR_AF=0.5507;SAS_AF=0.6585;AA=C|||;VT=SNP
1	150266338	rs3818978	T	A	100	PASS	AC=2466;AF=0.492412;AN=5008;NS=2504;DP=18102;EAS_AF=0.7183;AMR_AF=0.5043;AFR_AF=0.2784;EUR_AF=0.4076;SAS_AF=0.6278;AA=T|||;VT=SNP
1	150266559	rs1050818	A	C	100	PASS	AC=775;AF=0.154752;AN=5008;NS=2504;DP=19899;EAS_AF=0.002;AMR_AF=0.1124;AFR_AF=0.3268;EUR_AF=0.2127;SAS_AF=0.0501;AA=A|||;VT=SNP
1	150267798	rs11205357	T	C	100	PASS	AC=3773;AF=0.753395;AN=5008;NS=2504;DP=17267;EAS_AF=0.7768;AMR_AF=0.7421;AFR_AF=0.8979;EUR_AF=0.6193;SAS_AF=0.68;AA=C|||;VT=SNP
1	150267801	rs142112360	C	T	100	PASS	AC=71;AF=0.0141773;AN=5008;NS=2504;DP=17278;EAS_AF=0;AMR_AF=0.0346;AFR_AF=0.0023;EUR_AF=0.0298;SAS_AF=0.0143;AA=C|||;VT=SNP
1	150268461	rs11811885	G	A	100	PASS	AC=2644;AF=0.527955;AN=5008;NS=2504;DP=14489;EAS_AF=0.7183;AMR_AF=0.5202;AFR_AF=0.4054;EUR_AF=0.4066;SAS_AF=0.6278;AA=G|||;VT=SNP
1	150268622	rs12747669	T	C	100	PASS	AC=3000;AF=0.599042;AN=5008;NS=2504;DP=18111;EAS_AF=0.7748;AMR_AF=0.6297;AFR_AF=0.5711;EUR_AF=0.4085;SAS_AF=0.6299;AA=C|||;VT=SNP
1	150269437	rs1776275	G	T	100	PASS	AC=2583;AF=0.515775;AN=5008;NS=2504;DP=17229;EAS_AF=0.7183;AMR_AF=0.5159;AFR_AF=0.3616;EUR_AF=0.4066;SAS_AF=0.6278;AA=G|||;VT=SNP
1	150269452	rs1776274	C	T	100	PASS	AC=3858;AF=0.770367;AN=5008;NS=2504;DP=17335;EAS_AF=0.7768;AMR_AF=0.7493;AFR_AF=0.9576;EUR_AF=0.6203;SAS_AF=0.68;AA=T|||;VT=SNP
1	150269545	rs500812	T	G	100	PASS	AC=3870;AF=0.772764;AN=5008;NS=2504;DP=16133;EAS_AF=0.7768;AMR_AF=0.7478;AFR_AF=0.9682;EUR_AF=0.6193;SAS_AF=0.68;AA=t|||;VT=SNP
1	150269932	rs494952	C	T	100	PASS	AC=3000;AF=0.599042;AN=5008;NS=2504;DP=16613;EAS_AF=0.7748;AMR_AF=0.6297;AFR_AF=0.5711;EUR_AF=0.4085;SAS_AF=0.6299;AA=C|||;VT=SNP
1	150269952	rs497128	A	G	100	PASS	AC=3000;AF=0.599042;AN=5008;NS=2504;DP=17033;EAS_AF=0.7748;AMR_AF=0.6297;AFR_AF=0.5711;EUR_AF=0.4085;SAS_AF=0.6299;AA=G|||;VT=SNP
1	150270025	rs496203	A	G	100	PASS	AC=3004;AF=0.59984;AN=5008;NS=2504;DP=15358;EAS_AF=0.7778;AMR_AF=0.6297;AFR_AF=0.5711;EUR_AF=0.4085;SAS_AF=0.6309;AA=G|||;VT=SNP
1	150270026	rs494041	T	C	100	PASS	AC=3004;AF=0.59984;AN=5008;NS=2504;DP=15406;EAS_AF=0.7778;AMR_AF=0.6297;AFR_AF=0.5711;EUR_AF=0.4085;SAS_AF=0.6309;AA=C|||;VT=SNP
1	150270209	rs1776273	A	G	100	PASS	AC=3000;AF=0.599042;AN=5008;NS=2504;DP=18652;EAS_AF=0.7748;AMR_AF=0.6297;AFR_AF=0.5711;EUR_AF=0.4085;SAS_AF=0.6299;AA=A|||;VT=SNP
1	150270791	rs7511649	T	C	100	PASS	AC=706;AF=0.140974;AN=5008;NS=2504;DP=19222;EAS_AF=0.1786;AMR_AF=0.1614;AFR_AF=0.0242;EUR_AF=0.2038;SAS_AF=0.181;AA=T|||;VT=SNP
1	150271080	rs573351	G	A	100	PASS	AC=3000;AF=0.599042;AN=5008;NS=2504;DP=16149;EAS_AF=0.7748;AMR_AF=0.6297;AFR_AF=0.5711;EUR_AF=0.4085;SAS_AF=0.6299;AA=G|||;VT=SNP
1	150272007	rs1614039	T	C	100	PASS	AC=3773;AF=0.753395;AN=5008;NS=2504;DP=15883;EAS_AF=0.7768;AMR_AF=0.7421;AFR_AF=0.8979;EUR_AF=0.6193;SAS_AF=0.68;AA=t|||;VT=SNP
1	150272047	rs1694347	A	G	100	PASS	AC=4583;AF=0.915136;AN=5008;NS=2504;DP=15506;EAS_AF=0.9554;AMR_AF=0.9121;AFR_AF=0.9955;EUR_AF=0.8231;SAS_AF=0.862;AA=G|||;VT=SNP
1	150272626	rs12144315	G	A	100	PASS	AC=206;AF=0.0411342;AN=5008;NS=2504;DP=17274;EAS_AF=0.001;AMR_AF=0.0533;AFR_AF=0.0008;EUR_AF=0.1402;SAS_AF=0.0266;AA=G|||;VT=SNP
1	150272717	rs140621199	C	T	100	PASS	AC=39;AF=0.00778754;AN=5008;NS=2504;DP=14939;EAS_AF=0;AMR_AF=0.0173;AFR_AF=0;EUR_AF=0.0258;SAS_AF=0.001;AA=C|||;VT=SNP
1	150272811	rs12120683	T	C	100	PASS	AC=206;AF=0.0411342;AN=5008;NS=2504;DP=18820;EAS_AF=0.001;AMR_AF=0.0533;AFR_AF=0.0008;EUR_AF=0.1402;SAS_AF=0.0266;AA=T|||;VT=SNP
1	150273454	rs138496123	T	A	100	PASS	AC=44;AF=0.00878594;AN=5008;NS=2504;DP=12290;EAS_AF=0.003;AMR_AF=0.013;AFR_AF=0;EUR_AF=0.0239;SAS_AF=0.0082;AA=T|||;VT=SNP
1	150273579	rs2762860	G	A	100	PASS	AC=3000;AF=0.599042;AN=5008;NS=2504;DP=14194;EAS_AF=0.7748;AMR_AF=0.6297;AFR_AF=0.5711;EUR_AF=0.4085;SAS_AF=0.6299;AA=G|||;VT=SNP
1	150273976	rs12745672	A	G	100	PASS	AC=217;AF=0.0433307;AN=5008;NS=2504;DP=17172;EAS_AF=0.001;AMR_AF=0.036;AFR_AF=0.0741;EUR_AF=0.0696;SAS_AF=0.0235;AA=A|||;VT=SNP
1	150274305	rs1694370	G	C	100	PASS	AC=3774;AF=0.753594;AN=5008;NS=2504;DP=14882;EAS_AF=0.7768;AMR_AF=0.7421;AFR_AF=0.8986;EUR_AF=0.6193;SAS_AF=0.68;AA=C|||;VT=SNP
1	150274489	rs72696807	C	A	100	PASS	AC=206;AF=0.0411342;AN=5008;NS=2504;DP=18419;EAS_AF=0.001;AMR_AF=0.0533;AFR_AF=0.0008;EUR_AF=0.1402;SAS_AF=0.0266;AA=C|||;VT=SNP
1	150274609	rs72696808	A	G	100	PASS	AC=206;AF=0.0411342;AN=5008;NS=2504;DP=18965;EAS_AF=0.001;AMR_AF=0.0533;AFR_AF=0.0008;EUR_AF=0.1402;SAS_AF=0.0266;AA=A|||;VT=SNP
1	150274610	rs543179	G	A	100	PASS	AC=2938;AF=0.586661;AN=5008;NS=2504;DP=18950;EAS_AF=0.7748;AMR_AF=0.6254;AFR_AF=0.5272;EUR_AF=0.4076;SAS_AF=0.6299;AA=G|||;VT=SNP
1	150276022	rs509345	A	G	100	PASS	AC=3441;AF=0.687101;AN=5008;NS=2504;DP=18332;EAS_AF=0.7748;AMR_AF=0.683;AFR_AF=0.8048;EUR_AF=0.4801;SAS_AF=0.6534;AA=A|||;VT=SNP
1	150276429	rs471738	G	A	100	PASS	AC=3000;AF=0.599042;AN=5008;NS=2504;DP=19636;EAS_AF=0.7748;AMR_AF=0.6297;AFR_AF=0.5711;EUR_AF=0.4085;SAS_AF=0.6299;AA=G|||;VT=SNP
1	150276461	rs471657	G	A	100	PASS	AC=2582;AF=0.515575;AN=5008;NS=2504;DP=18837;EAS_AF=0.7183;AMR_AF=0.5159;AFR_AF=0.3616;EUR_AF=0.4056;SAS_AF=0.6278;AA=G|||;VT=SNP
1	150276554	rs12749958	C	G	100	PASS	AC=440;AF=0.0878594;AN=5008;NS=2504;DP=19579;EAS_AF=0.001;AMR_AF=0.0519;AFR_AF=0.2337;EUR_AF=0.0706;SAS_AF=0.0235;AA=C|||;VT=SNP
1	150276650	rs580159	A	C	100	PASS	AC=3000;AF=0.599042;AN=5008;NS=2504;DP=18271;EAS_AF=0.7748;AMR_AF=0.6297;AFR_AF=0.5711;EUR_AF=0.4085;SAS_AF=0.6299;AA=A|||;VT=SNP
1	150276872	rs4581308	A	G	100	PASS	AC=3857;AF=0.770168;AN=5008;NS=2504;DP=19234;EAS_AF=0.7768;AMR_AF=0.7493;AFR_AF=0.9576;EUR_AF=0.6193;SAS_AF=0.68;AA=G|||;VT=SNP
1	150277163	rs149000906	A	G	100	PASS	AC=206;AF=0.0411342;AN=5008;NS=2504;DP=11517;EAS_AF=0.001;AMR_AF=0.0533;AFR_AF=0.0008;EUR_AF=0.1402;SAS_AF=0.0266;AA=A|||;VT=SNP
1	150277387	rs11205359	T	C	100	PASS	AC=3000;AF=0.599042;AN=5008;NS=2504;DP=16115;EAS_AF=0.7748;AMR_AF=0.6297;AFR_AF=0.5711;EUR_AF=0.4085;SAS_AF=0.6299;AA=N|||;VT=SNP
1	150278389	rs12403795	C	T	100	PASS	AC=1015;AF=0.202676;AN=5008;NS=2504;DP=18711;EAS_AF=0.2579;AMR_AF=0.3271;AFR_AF=0.0121;EUR_AF=0.1262;SAS_AF=0.3937;AA=C|||;VT=SNP
1	150278669	rs71622688	T	G	100	PASS	AC=218;AF=0.0435304;AN=5008;NS=2504;DP=22350;EAS_AF=0.001;AMR_AF=0.036;AFR_AF=0.0749;EUR_AF=0.0696;SAS_AF=0.0235;AA=T|||;VT=SNP
1	150278800	rs76638507	G	A	100	PASS	AC=40;AF=0.00798722;AN=5008;NS=2504;DP=18649;EAS_AF=0;AMR_AF=0.013;AFR_AF=0.0008;EUR_AF=0.0179;SAS_AF=0.0123;AA=G|||;VT=SNP
1	150278823	rs7542510	C	T	100	PASS	AC=772;AF=0.154153;AN=5008;NS=2504;DP=18715;EAS_AF=0.002;AMR_AF=0.1124;AFR_AF=0.326;EUR_AF=0.2107;SAS_AF=0.0501;AA=C|||;VT=SNP
1	150278908	rs1694375	C	G	100	PASS	AC=3871;AF=0.772963;AN=5008;NS=2504;DP=18720;EAS_AF=0.7768;AMR_AF=0.7493;AFR_AF=0.9682;EUR_AF=0.6193;SAS_AF=0.68;AA=G|||;VT=SNP
1	150279087	rs11205360	C	T	100	PASS	AC=207;AF=0.0413339;AN=5008;NS=2504;DP=20255;EAS_AF=0.002;AMR_AF=0.0533;AFR_AF=0.0008;EUR_AF=0.1402;SAS_AF=0.0266;AA=C|||;VT=SNP
1	150279603	rs71622689	G	C	100	PASS	AC=440;AF=0.0878594;AN=5008;NS=2504;DP=14708;EAS_AF=0.001;AMR_AF=0.0519;AFR_AF=0.2337;EUR_AF=0.0706;SAS_AF=0.0235;AA=G|||;VT=SNP
1	150279876	rs1260398	T	C	100	PASS	AC=3000;AF=0.599042;AN=5008;NS=2504;DP=15432;EAS_AF=0.7748;AMR_AF=0.6297;AFR_AF=0.5719;EUR_AF=0.4076;SAS_AF=0.6299;AA=C|||;VT=SNP
1	150279923	rs113218645	A	T	100	PASS	AC=24;AF=0.00479233;AN=5008;NS=2504;DP=16386;EAS_AF=0.001;AMR_AF=0.0058;AFR_AF=0;EUR_AF=0.0169;SAS_AF=0.002;AA=A|||;VT=SNP
1	150280546	rs10480	C	T	100	PASS	AC=48;AF=0.00958466;AN=5008;NS=2504;DP=17027;EAS_AF=0;AMR_AF=0.0216;AFR_AF=0.0008;EUR_AF=0.0249;SAS_AF=0.0072;AA=C|||;VT=SNP;EX_TARGET
1	150280550	rs4845	G	A	100	PASS	AC=440;AF=0.0878594;AN=5008;NS=2504;DP=17084;EAS_AF=0.001;AMR_AF=0.0519;AFR_AF=0.2337;EUR_AF=0.0706;SAS_AF=0.0235;AA=G|||;VT=SNP;EX_TARGET
1	150280621	rs144788909	T	G	100	PASS	AC=44;AF=0.00878594;AN=5008;NS=2504;DP=16215;EAS_AF=0;AMR_AF=0.0288;AFR_AF=0.0008;EUR_AF=0.0219;SAS_AF=0.001;AA=T|||;VT=SNP;EX_TARGET
1	150280801	rs8006	G	C	100	PASS	AC=2998;AF=0.598642;AN=5008;NS=2504;DP=19294;EAS_AF=0.7748;AMR_AF=0.6297;AFR_AF=0.5703;EUR_AF=0.4085;SAS_AF=0.6288;AA=G|||;VT=SNP
1	150281202	rs580060	A	C	100	PASS	AC=3876;AF=0.773962;AN=5008;NS=2504;DP=14737;EAS_AF=0.7768;AMR_AF=0.7493;AFR_AF=0.972;EUR_AF=0.6193;SAS_AF=0.68;AA=C|||;VT=SNP
1	150281501	rs1260396	A	C	100	PASS	AC=3871;AF=0.772963;AN=5008;NS=2504;DP=13409;EAS_AF=0.7768;AMR_AF=0.7493;AFR_AF=0.9682;EUR_AF=0.6193;SAS_AF=0.68;AA=C|||;VT=SNP
1	150281795	rs34391279	G	C	100	PASS	AC=773;AF=0.154353;AN=5008;NS=2504;DP=12885;EAS_AF=0.002;AMR_AF=0.1124;AFR_AF=0.3268;EUR_AF=0.2107;SAS_AF=0.0501;AA=G|||;VT=SNP
1	150282557	rs7517003	T	G	100	PASS	AC=441;AF=0.0880591;AN=5008;NS=2504;DP=20194;EAS_AF=0.001;AMR_AF=0.0533;AFR_AF=0.2337;EUR_AF=0.0706;SAS_AF=0.0235;AA=T|||;VT=SNP
1	150282784	rs486275	G	A	100	PASS	AC=3773;AF=0.753395;AN=5008;NS=2504;DP=17898;EAS_AF=0.7768;AMR_AF=0.7421;AFR_AF=0.8979;EUR_AF=0.6193;SAS_AF=0.68;AA=A|||;VT=SNP
1	150282910	rs522435	G	A	100	PASS	AC=3773;AF=0.753395;AN=5008;NS=2504;DP=15122;EAS_AF=0.7768;AMR_AF=0.7421;AFR_AF=0.8979;EUR_AF=0.6193;SAS_AF=0.68;AA=A|||;VT=SNP
1	150282977	rs521607	T	C	100	PASS	AC=3871;AF=0.772963;AN=5008;NS=2504;DP=16915;EAS_AF=0.7768;AMR_AF=0.7493;AFR_AF=0.9682;EUR_AF=0.6193;SAS_AF=0.68;AA=C|||;VT=SNP
1	150283148	rs1260394	T	C	100	PASS	AC=3773;AF=0.753395;AN=5008;NS=2504;DP=15357;EAS_AF=0.7768;AMR_AF=0.7421;AFR_AF=0.8979;EUR_AF=0.6193;SAS_AF=0.68;AA=t|||;VT=SNP
1	150284311	rs11580234	C	T	100	PASS	AC=206;AF=0.0411342;AN=5008;NS=2504;DP=16401;EAS_AF=0.001;AMR_AF=0.0533;AFR_AF=0.0008;EUR_AF=0.1402;SAS_AF=0.0266;AA=C|||;VT=SNP
1	150284370	rs75079909	G	A	100	PASS	AC=25;AF=0.00499201;AN=5008;NS=2504;DP=17399;EAS_AF=0;AMR_AF=0.0043;AFR_AF=0;EUR_AF=0.0219;SAS_AF=0;AA=G|||;VT=SNP
1	150284534	rs488271	A	G	100	PASS	AC=3000;AF=0.599042;AN=5008;NS=2504;DP=18639;EAS_AF=0.7748;AMR_AF=0.6297;AFR_AF=0.5711;EUR_AF=0.4085;SAS_AF=0.6299;AA=G|||;VT=SNP
1	150284940	rs1747927	C	T	100	PASS	AC=3001;AF=0.599241;AN=5008;NS=2504;DP=17093;EAS_AF=0.7748;AMR_AF=0.6311;AFR_AF=0.5711;EUR_AF=0.4085;SAS_AF=0.6299;AA=C|||;VT=SNP
1	150285707	rs522068	C	T	100	PASS	AC=511;AF=0.102037;AN=5008;NS=2504;DP=15107;EAS_AF=0.0565;AMR_AF=0.147;AFR_AF=0.177;EUR_AF=0.0875;SAS_AF=0.0307;AA=C|||;VT=SNP
1	150285715	rs114327352	C	T	100	PASS	AC=206;AF=0.0411342;AN=5008;NS=2504;DP=14886;EAS_AF=0.001;AMR_AF=0.0533;AFR_AF=0.0008;EUR_AF=0.1402;SAS_AF=0.0266;AA=C|||;VT=SNP
1	150286494	rs34347495	T	C	100	PASS	AC=218;AF=0.0435304;AN=5008;NS=2504;DP=18079;EAS_AF=0.001;AMR_AF=0.036;AFR_AF=0.0749;EUR_AF=0.0696;SAS_AF=0.0235;AA=T|||;VT=SNP
1	150287518	rs11205361	C	T	100	PASS	AC=206;AF=0.0411342;AN=5008;NS=2504;DP=17702;EAS_AF=0.001;AMR_AF=0.0533;AFR_AF=0.0008;EUR_AF=0.1402;SAS_AF=0.0266;AA=C|||;VT=SNP
1	150287884	rs578353	C	G	100	PASS	AC=2999;AF=0.598842;AN=5008;NS=2504;DP=17931;EAS_AF=0.7748;AMR_AF=0.6297;AFR_AF=0.5711;EUR_AF=0.4085;SAS_AF=0.6288;AA=G|||;VT=SNP
1	150288859	rs519126	T	G	100	PASS	AC=3000;AF=0.599042;AN=5008;NS=2504;DP=13901;EAS_AF=0.7748;AMR_AF=0.6297;AFR_AF=0.5711;EUR_AF=0.4085;SAS_AF=0.6299;AA=G|||;VT=SNP
1	150289445	rs58427317	G	C	100	PASS	AC=439;AF=0.0876597;AN=5008;NS=2504;DP=16467;EAS_AF=0.001;AMR_AF=0.0519;AFR_AF=0.233;EUR_AF=0.0706;SAS_AF=0.0235;AA=G|||;VT=SNP
1	150289496	rs9435997	G	A	100	PASS	AC=3871;AF=0.772963;AN=5008;NS=2504;DP=15042;EAS_AF=0.7768;AMR_AF=0.7493;AFR_AF=0.9682;EUR_AF=0.6193;SAS_AF=0.68;AA=A|||;VT=SNP
1	150289614	rs12126958	G	A	100	PASS	AC=773;AF=0.154353;AN=5008;NS=2504;DP=12109;EAS_AF=0.002;AMR_AF=0.1124;AFR_AF=0.3268;EUR_AF=0.2107;SAS_AF=0.0501;AA=G|||;VT=SNP
1	150289692	rs56214461	T	C	100	PASS	AC=3773;AF=0.753395;AN=5008;NS=2504;DP=14060;EAS_AF=0.7768;AMR_AF=0.7421;AFR_AF=0.8979;EUR_AF=0.6193;SAS_AF=0.68;AA=C|||;VT=SNP
1	150290609	rs2454285	G	A	100	PASS	AC=3000;AF=0.599042;AN=5008;NS=2504;DP=14938;EAS_AF=0.7748;AMR_AF=0.6297;AFR_AF=0.5711;EUR_AF=0.4085;SAS_AF=0.6299;AA=G|||;VT=SNP
1	150290762	rs2477121	A	T	100	PASS	AC=3871;AF=0.772963;AN=5008;NS=2504;DP=14715;EAS_AF=0.7768;AMR_AF=0.7493;AFR_AF=0.9682;EUR_AF=0.6193;SAS_AF=0.68;AA=T|||;VT=SNP
1	150291041	rs4333886	C	G	100	PASS	AC=1137;AF=0.227037;AN=5008;NS=2504;DP=16653;EAS_AF=0.2232;AMR_AF=0.2507;AFR_AF=0.0318;EUR_AF=0.3807;SAS_AF=0.32;AA=C|||;VT=SNP
1	150291059	rs185981316	C	A	100	PASS	AC=41;AF=0.0081869;AN=5008;NS=2504;DP=16572;EAS_AF=0;AMR_AF=0.013;AFR_AF=0.0015;EUR_AF=0.0278;SAS_AF=0.002;AA=C|||;VT=SNP
1	150292122	rs1694381	A	G	100	PASS	AC=2008;AF=0.400958;AN=5008;NS=2504;DP=15744;EAS_AF=0.2252;AMR_AF=0.3703;AFR_AF=0.4289;EUR_AF=0.5915;SAS_AF=0.3701;AA=G|||;VT=SNP
1	150292276	rs111776337	C	T	100	PASS	AC=97;AF=0.019369;AN=5008;NS=2504;DP=19493;EAS_AF=0.002;AMR_AF=0.0288;AFR_AF=0.0015;EUR_AF=0.0557;SAS_AF=0.0174;AA=C|||;VT=SNP
1	150292341	rs1694380	A	G	100	PASS	AC=2008;AF=0.400958;AN=5008;NS=2504;DP=20831;EAS_AF=0.2252;AMR_AF=0.3703;AFR_AF=0.4289;EUR_AF=0.5915;SAS_AF=0.3701;AA=G|||;VT=SNP
1	150292417	rs1694379	C	A	100	PASS	AC=2548;AF=0.508786;AN=5008;NS=2504;DP=19798;EAS_AF=0.2817;AMR_AF=0.4957;AFR_AF=0.7247;EUR_AF=0.5944;SAS_AF=0.3722;AA=A|||;VT=SNP
1	150292561	rs11581793	C	T	100	PASS	AC=13;AF=0.00259585;AN=5008;NS=2504;DP=15790;EAS_AF=0;AMR_AF=0;AFR_AF=0;EUR_AF=0.0129;SAS_AF=0;AA=C|||;VT=SNP
1	150293071	rs1694378	G	A	100	PASS	AC=428;AF=0.0854633;AN=5008;NS=2504;DP=14187;EAS_AF=0.0446;AMR_AF=0.0893;AFR_AF=0.0045;EUR_AF=0.1779;SAS_AF=0.1391;AA=G|||;VT=SNP
1	150293078	rs1776276	A	C	100	PASS	AC=2008;AF=0.400958;AN=5008;NS=2504;DP=14087;EAS_AF=0.2252;AMR_AF=0.3703;AFR_AF=0.4289;EUR_AF=0.5915;SAS_AF=0.3701;AA=C|||;VT=SNP
1	150293153	rs1694377	A	G	100	PASS	AC=1152;AF=0.230032;AN=5008;NS=2504;DP=12460;EAS_AF=0.2232;AMR_AF=0.2507;AFR_AF=0.0431;EUR_AF=0.3807;SAS_AF=0.32;AA=A|||;VT=SNP
1	150293719	rs140379824	C	A	100	PASS	AC=41;AF=0.0081869;AN=5008;NS=2504;DP=13157;EAS_AF=0;AMR_AF=0.0231;AFR_AF=0.0023;EUR_AF=0.0189;SAS_AF=0.0031;AA=C|||;VT=SNP
1	150294925	rs11584070	A	G	100	PASS	AC=205;AF=0.0409345;AN=5008;NS=2504;DP=21307;EAS_AF=0.001;AMR_AF=0.0548;AFR_AF=0.0008;EUR_AF=0.1392;SAS_AF=0.0256;AA=A|||;VT=SNP
1	150295131	rs1498308	G	T	100	PASS	AC=1330;AF=0.265575;AN=5008;NS=2504;DP=20118;EAS_AF=0.2232;AMR_AF=0.2666;AFR_AF=0.1672;EUR_AF=0.3837;SAS_AF=0.32;AA=G|||;VT=SNP
1	150295317	rs138704499	T	G	100	PASS	AC=38;AF=0.00758786;AN=5008;NS=2504;DP=17257;EAS_AF=0;AMR_AF=0.0202;AFR_AF=0;EUR_AF=0.0199;SAS_AF=0.0041;AA=T|||;VT=SNP
1	150295673	rs6670974	G	A	100	PASS	AC=766;AF=0.152955;AN=5008;NS=2504;DP=10627;EAS_AF=0.002;AMR_AF=0.1138;AFR_AF=0.3238;EUR_AF=0.2078;SAS_AF=0.0491;AA=G|||;VT=SNP
1	150295738	rs113007736	T	G	100	PASS	AC=204;AF=0.0407348;AN=5008;NS=2504;DP=15168;EAS_AF=0.001;AMR_AF=0.0548;AFR_AF=0.0008;EUR_AF=0.1382;SAS_AF=0.0256;AA=t|||;VT=SNP
1	150296045	rs144675472	G	A	100	PASS	AC=217;AF=0.0433307;AN=5008;NS=2504;DP=13348;EAS_AF=0.001;AMR_AF=0.036;AFR_AF=0.0749;EUR_AF=0.0686;SAS_AF=0.0235;AA=G|||;VT=SNP
1	150296058	rs11584613	A	C	100	PASS	AC=768;AF=0.153355;AN=5008;NS=2504;DP=13873;EAS_AF=0.002;AMR_AF=0.1138;AFR_AF=0.3253;EUR_AF=0.2078;SAS_AF=0.0491;AA=a|||;VT=SNP
1	150296205	rs71622694	C	T	100	PASS	AC=217;AF=0.0433307;AN=5008;NS=2504;DP=15712;EAS_AF=0.001;AMR_AF=0.036;AFR_AF=0.0749;EUR_AF=0.0686;SAS_AF=0.0235;AA=C|||;VT=SNP
1	150296298	rs1260400	C	T	100	PASS	AC=1330;AF=0.265575;AN=5008;NS=2504;DP=11333;EAS_AF=0.2232;AMR_AF=0.2666;AFR_AF=0.1672;EUR_AF=0.3837;SAS_AF=0.32;AA=C|||;VT=SNP
1	150297233	rs35437473	C	A	100	PASS	AC=217;AF=0.0433307;AN=5008;NS=2504;DP=17106;EAS_AF=0.001;AMR_AF=0.036;AFR_AF=0.0749;EUR_AF=0.0686;SAS_AF=0.0235;AA=c|||;VT=SNP
1	150297918	rs35762205	G	C	100	PASS	AC=217;AF=0.0433307;AN=5008;NS=2504;DP=17558;EAS_AF=0.001;AMR_AF=0.036;AFR_AF=0.0749;EUR_AF=0.0686;SAS_AF=0.0235;AA=T|||;VT=SNP
1	150298015	rs34964511	C	T	100	PASS	AC=438;AF=0.0874601;AN=5008;NS=2504;DP=19274;EAS_AF=0.001;AMR_AF=0.0519;AFR_AF=0.233;EUR_AF=0.0696;SAS_AF=0.0235;AA=C|||;VT=SNP
1	150298192	rs11205362	G	A	100	PASS	AC=204;AF=0.0407348;AN=5008;NS=2504;DP=21134;EAS_AF=0.001;AMR_AF=0.0548;AFR_AF=0.0008;EUR_AF=0.1382;SAS_AF=0.0256;AA=G|||;VT=SNP;EX_TARGET
1	150298750	rs698914	A	G	100	PASS	AC=2456;AF=0.490415;AN=5008;NS=2504;DP=18089;EAS_AF=0.2817;AMR_AF=0.4899;AFR_AF=0.6589;EUR_AF=0.5934;SAS_AF=0.3722;AA=G|||;VT=SNP
1	150299315	rs77216090	G	A	100	PASS	AC=95;AF=0.0189696;AN=5008;NS=2504;DP=17539;EAS_AF=0;AMR_AF=0.0303;AFR_AF=0.0008;EUR_AF=0.0676;SAS_AF=0.0051;AA=G|||;VT=SNP
1	150300727	rs834225	T	C	100	PASS	AC=2518;AF=0.502796;AN=5008;NS=2504;DP=18377;EAS_AF=0.2817;AMR_AF=0.4942;AFR_AF=0.7027;EUR_AF=0.5944;SAS_AF=0.3722;AA=C|||;VT=SNP;EX_TARGET
1	150303248	rs111291031	G	C	100	PASS	AC=217;AF=0.0433307;AN=5008;NS=2504;DP=14659;EAS_AF=0.001;AMR_AF=0.036;AFR_AF=0.0749;EUR_AF=0.0686;SAS_AF=0.0235;AA=G|||;VT=SNP
1	150303269	rs1260401	G	C	100	PASS	AC=2516;AF=0.502396;AN=5008;NS=2504;DP=15482;EAS_AF=0.2817;AMR_AF=0.4942;AFR_AF=0.7027;EUR_AF=0.5924;SAS_AF=0.3722;AA=C|||;VT=SNP
1	150303438	rs1260402	C	T	100	PASS	AC=428;AF=0.0854633;AN=5008;NS=2504;DP=17473;EAS_AF=0.0446;AMR_AF=0.0893;AFR_AF=0.0045;EUR_AF=0.1779;SAS_AF=0.1391;AA=C|||;VT=SNP
1	150303666	rs1260403	A	G	100	PASS	AC=2456;AF=0.490415;AN=5008;NS=2504;DP=14647;EAS_AF=0.2817;AMR_AF=0.4899;AFR_AF=0.6589;EUR_AF=0.5934;SAS_AF=0.3722;AA=G|||;VT=SNP
1	150304150	rs1260404	T	A	100	PASS	AC=2098;AF=0.41893;AN=5008;NS=2504;DP=15923;EAS_AF=0.2252;AMR_AF=0.3804;AFR_AF=0.4924;EUR_AF=0.5915;SAS_AF=0.3691;AA=A|||;VT=SNP
1	150304395	rs71515775	T	A	100	PASS	AC=217;AF=0.0433307;AN=5008;NS=2504;DP=13679;EAS_AF=0.001;AMR_AF=0.036;AFR_AF=0.0749;EUR_AF=0.0686;SAS_AF=0.0235;AA=T|||;VT=SNP
1	150304423	rs112301153	G	A	100	PASS	AC=217;AF=0.0433307;AN=5008;NS=2504;DP=12131;EAS_AF=0.001;AMR_AF=0.036;AFR_AF=0.0749;EUR_AF=0.0686;SAS_AF=0.0235;AA=G|||;VT=SNP
1	150304781	rs1260405	A	G	100	PASS	AC=1246;AF=0.248802;AN=5008;NS=2504;DP=19631;EAS_AF=0.2232;AMR_AF=0.2594;AFR_AF=0.1074;EUR_AF=0.3837;SAS_AF=0.32;AA=A|||;VT=SNP
1	150305000	rs181568511	C	A	100	PASS	AC=17;AF=0.00339457;AN=5008;NS=2504;DP=18607;EAS_AF=0;AMR_AF=0.0086;AFR_AF=0.0008;EUR_AF=0.0089;SAS_AF=0.001;AA=C|||;VT=SNP
1	150305863	rs1260406	C	A	100	PASS	AC=1330;AF=0.265575;AN=5008;NS=2504;DP=18734;EAS_AF=0.2232;AMR_AF=0.2666;AFR_AF=0.1672;EUR_AF=0.3837;SAS_AF=0.32;AA=C|||;VT=SNP
1	150305992	rs12136332	C	T	100	PASS	AC=767;AF=0.153155;AN=5008;NS=2504;DP=19255;EAS_AF=0.002;AMR_AF=0.1138;AFR_AF=0.3245;EUR_AF=0.2078;SAS_AF=0.0491;AA=C|||;VT=SNP
1	150306125	rs1260407	T	C	100	PASS	AC=2099;AF=0.419129;AN=5008;NS=2504;DP=20190;EAS_AF=0.2262;AMR_AF=0.3804;AFR_AF=0.4924;EUR_AF=0.5915;SAS_AF=0.3691;AA=C|||;VT=SNP
1	150306462	rs11587606	T	C	100	PASS	AC=204;AF=0.0407348;AN=5008;NS=2504;DP=18290;EAS_AF=0.001;AMR_AF=0.0548;AFR_AF=0.0008;EUR_AF=0.1372;SAS_AF=0.0266;AA=T|||;VT=SNP
1	150307270	rs1260408	T	G	100	PASS	AC=2544;AF=0.507987;AN=5008;NS=2504;DP=17952;EAS_AF=0.2808;AMR_AF=0.4971;AFR_AF=0.7216;EUR_AF=0.5944;SAS_AF=0.3722;AA=G|||;VT=SNP
1	150308032	rs112385890	G	A	100	PASS	AC=203;AF=0.0405351;AN=5008;NS=2504;DP=15792;EAS_AF=0.001;AMR_AF=0.0548;AFR_AF=0.0008;EUR_AF=0.1372;SAS_AF=0.0256;AA=G|||;VT=SNP
1	150308136	rs1260409	A	G	100	PASS	AC=2098;AF=0.41893;AN=5008;NS=2504;DP=17332;EAS_AF=0.2252;AMR_AF=0.3804;AFR_AF=0.4924;EUR_AF=0.5915;SAS_AF=0.3691;AA=A|||;VT=SNP
1	150308309	rs142893220	C	T	100	PASS	AC=204;AF=0.0407348;AN=5008;NS=2504;DP=12804;EAS_AF=0.001;AMR_AF=0.0548;AFR_AF=0.0008;EUR_AF=0.1382;SAS_AF=0.0256;AA=C|||;VT=SNP
1	150308389	rs59325647	C	T	100	PASS	AC=832;AF=0.166134;AN=5008;NS=2504;DP=14686;EAS_AF=0.4554;AMR_AF=0.1138;AFR_AF=0.0045;EUR_AF=0.1431;SAS_AF=0.1472;AA=C|||;VT=SNP
1	150308755	rs75083568	A	C	100	PASS	AC=46;AF=0.0091853;AN=5008;NS=2504;DP=16748;EAS_AF=0;AMR_AF=0.0216;AFR_AF=0.0008;EUR_AF=0.0249;SAS_AF=0.0051;AA=A|||;VT=SNP
1	150308919	rs72696824	A	G	100	PASS	AC=203;AF=0.0405351;AN=5008;NS=2504;DP=15556;EAS_AF=0.001;AMR_AF=0.0548;AFR_AF=0.0008;EUR_AF=0.1372;SAS_AF=0.0256;AA=A|||;VT=SNP
1	150308958	rs116780502	G	T	100	PASS	AC=204;AF=0.0407348;AN=5008;NS=2504;DP=14003;EAS_AF=0.001;AMR_AF=0.0548;AFR_AF=0.0008;EUR_AF=0.1382;SAS_AF=0.0256;AA=G|||;VT=SNP
1	150309638	rs2794615	C	T	100	PASS	AC=1330;AF=0.265575;AN=5008;NS=2504;DP=11221;EAS_AF=0.2232;AMR_AF=0.2666;AFR_AF=0.1672;EUR_AF=0.3837;SAS_AF=0.32;AA=C|||;VT=SNP
1	150310827	rs11806171	A	C	100	PASS	AC=217;AF=0.0433307;AN=5008;NS=2504;DP=16990;EAS_AF=0.001;AMR_AF=0.036;AFR_AF=0.0749;EUR_AF=0.0686;SAS_AF=0.0235;AA=A|||;VT=SNP;EX_TARGET
1	150311042	rs1776272	G	T	100	PASS	AC=2535;AF=0.50619;AN=5008;NS=2504;DP=14000;EAS_AF=0.2827;AMR_AF=0.4971;AFR_AF=0.7133;EUR_AF=0.5944;SAS_AF=0.3722;AA=T|||;VT=SNP
1	150311662	rs67733549	G	A	100	PASS	AC=767;AF=0.153155;AN=5008;NS=2504;DP=13261;EAS_AF=0.002;AMR_AF=0.1138;AFR_AF=0.3245;EUR_AF=0.2078;SAS_AF=0.0491;AA=G|||;VT=SNP
1	150311890	rs28560019	T	G	100	PASS	AC=204;AF=0.0407348;AN=5008;NS=2504;DP=15630;EAS_AF=0.001;AMR_AF=0.0548;AFR_AF=0.0008;EUR_AF=0.1382;SAS_AF=0.0256;AA=T|||;VT=SNP
1	150311948	rs2794614	T	C	100	PASS	AC=1247;AF=0.249002;AN=5008;NS=2504;DP=12446;EAS_AF=0.2242;AMR_AF=0.2594;AFR_AF=0.1074;EUR_AF=0.3837;SAS_AF=0.32;AA=T|||;VT=SNP
1	150312176	rs12733783	A	G	100	PASS	AC=438;AF=0.0874601;AN=5008;NS=2504;DP=14270;EAS_AF=0.001;AMR_AF=0.0519;AFR_AF=0.233;EUR_AF=0.0696;SAS_AF=0.0235;AA=A|||;VT=SNP
1	150312268	rs2794685	C	T	100	PASS	AC=1140;AF=0.227636;AN=5008;NS=2504;DP=14967;EAS_AF=0.2232;AMR_AF=0.2507;AFR_AF=0.0318;EUR_AF=0.3837;SAS_AF=0.32;AA=C|||;VT=SNP
1	150312332	rs115709258	C	T	100	PASS	AC=27;AF=0.00539137;AN=5008;NS=2504;DP=17967;EAS_AF=0.001;AMR_AF=0.013;AFR_AF=0.0023;EUR_AF=0.0139;SAS_AF=0;AA=C|||;VT=SNP
1	150313918	rs72696828	G	A	100	PASS	AC=204;AF=0.0407348;AN=5008;NS=2504;DP=10554;EAS_AF=0.001;AMR_AF=0.0548;AFR_AF=0.0008;EUR_AF=0.1382;SAS_AF=0.0256;AA=G|||;VT=SNP
1	150314272	rs3125808	T	C	100	PASS	AC=2098;AF=0.41893;AN=5008;NS=2504;DP=15734;EAS_AF=0.2252;AMR_AF=0.3804;AFR_AF=0.4924;EUR_AF=0.5915;SAS_AF=0.3691;AA=T|||;VT=SNP
1	150314457	rs146199089	G	A	100	PASS	AC=37;AF=0.00738818;AN=5008;NS=2504;DP=14645;EAS_AF=0;AMR_AF=0.0086;AFR_AF=0;EUR_AF=0.0239;SAS_AF=0.0072;AA=G|||;VT=SNP
1	150314850	rs61817477	C	T	100	PASS	AC=80;AF=0.0159744;AN=5008;NS=2504;DP=17664;EAS_AF=0;AMR_AF=0.0259;AFR_AF=0.0008;EUR_AF=0.0567;SAS_AF=0.0041;AA=C|||;VT=SNP
1	150315436	rs4926422	T	C	100	PASS	AC=2098;AF=0.41893;AN=5008;NS=2504;DP=15068;EAS_AF=0.2252;AMR_AF=0.3804;AFR_AF=0.4924;EUR_AF=0.5915;SAS_AF=0.3691;AA=C|||;VT=SNP
1	150316291	rs3850841	G	A	100	PASS	AC=768;AF=0.153355;AN=5008;NS=2504;DP=18690;EAS_AF=0.002;AMR_AF=0.1138;AFR_AF=0.3253;EUR_AF=0.2078;SAS_AF=0.0491;AA=G|||;VT=SNP
1	150316385	rs1260385	G	A	100	PASS	AC=2456;AF=0.490415;AN=5008;NS=2504;DP=18522;EAS_AF=0.2817;AMR_AF=0.4899;AFR_AF=0.6589;EUR_AF=0.5934;SAS_AF=0.3722;AA=A|||;VT=SNP
1	150316576	rs17648533	A	G	100	PASS	AC=278;AF=0.0555112;AN=5008;NS=2504;DP=19613;EAS_AF=0.005;AMR_AF=0.1859;AFR_AF=0.0076;EUR_AF=0.0895;SAS_AF=0.045;AA=A|||;VT=SNP
1	150317455	rs35519844	T	C	100	PASS	AC=36;AF=0.0071885;AN=5008;NS=2504;DP=15487;EAS_AF=0;AMR_AF=0.0115;AFR_AF=0;EUR_AF=0.0229;SAS_AF=0.0051;AA=T|||;VT=SNP
1	150317818	rs11809332	A	T	100	PASS	AC=220;AF=0.0439297;AN=5008;NS=2504;DP=10314;EAS_AF=0.002;AMR_AF=0.0375;AFR_AF=0.0749;EUR_AF=0.0696;SAS_AF=0.0235;AA=A|||;VT=SNP
1	150319081	rs16836143	T	A	100	PASS	AC=766;AF=0.152955;AN=5008;NS=2504;DP=19038;EAS_AF=0.002;AMR_AF=0.1138;AFR_AF=0.3245;EUR_AF=0.2068;SAS_AF=0.0491;AA=T|||;VT=SNP
1	150319272	rs36023386	T	G	100	PASS	AC=767;AF=0.153155;AN=5008;NS=2504;DP=17923;EAS_AF=0.002;AMR_AF=0.1138;AFR_AF=0.3245;EUR_AF=0.2078;SAS_AF=0.0491;AA=T|||;VT=SNP
1	150319628	rs7519691	A	G	100	PASS	AC=769;AF=0.153554;AN=5008;NS=2504;DP=15390;EAS_AF=0.002;AMR_AF=0.1138;AFR_AF=0.326;EUR_AF=0.2078;SAS_AF=0.0491;AA=A|||;VT=SNP
1	150319762	rs698918	A	G	100	PASS	AC=2100;AF=0.419329;AN=5008;NS=2504;DP=16670;EAS_AF=0.2262;AMR_AF=0.3804;AFR_AF=0.4932;EUR_AF=0.5915;SAS_AF=0.3691;AA=a|||;VT=SNP
1	150319884	rs698917	G	A	100	PASS	AC=2544;AF=0.507987;AN=5008;NS=2504;DP=18278;EAS_AF=0.2827;AMR_AF=0.4971;AFR_AF=0.7201;EUR_AF=0.5944;SAS_AF=0.3722;AA=A|||;VT=SNP
1	150319892	rs55973252	T	C	100	PASS	AC=204;AF=0.0407348;AN=5008;NS=2504;DP=18182;EAS_AF=0.001;AMR_AF=0.0548;AFR_AF=0.0008;EUR_AF=0.1382;SAS_AF=0.0256;AA=T|||;VT=SNP
1	150319901	rs7522820	T	C	100	PASS	AC=768;AF=0.153355;AN=5008;NS=2504;DP=18273;EAS_AF=0.002;AMR_AF=0.1138;AFR_AF=0.3253;EUR_AF=0.2078;SAS_AF=0.0491;AA=T|||;VT=SNP
1	150319977	rs35347210	C	T	100	PASS	AC=217;AF=0.0433307;AN=5008;NS=2504;DP=19076;EAS_AF=0.001;AMR_AF=0.036;AFR_AF=0.0749;EUR_AF=0.0686;SAS_AF=0.0235;AA=C|||;VT=SNP
1	150320183	rs137959026	G	A	100	PASS	AC=24;AF=0.00479233;AN=5008;NS=2504;DP=14137;EAS_AF=0;AMR_AF=0.0029;AFR_AF=0;EUR_AF=0.0179;SAS_AF=0.0041;AA=G|||;VT=SNP
1	150320717	rs1097066	G	A	100	PASS	AC=2520;AF=0.503195;AN=5008;NS=2504;DP=12649;EAS_AF=0.2827;AMR_AF=0.4942;AFR_AF=0.7035;EUR_AF=0.5944;SAS_AF=0.3722;AA=A|||;VT=SNP
1	150320729	rs12730265	G	A	100	PASS	AC=217;AF=0.0433307;AN=5008;NS=2504;DP=12025;EAS_AF=0.001;AMR_AF=0.036;AFR_AF=0.0749;EUR_AF=0.0686;SAS_AF=0.0235;AA=G|||;VT=SNP
1	150320748	rs28495360	C	T	100	PASS	AC=439;AF=0.0876597;AN=5008;NS=2504;DP=12593;EAS_AF=0.001;AMR_AF=0.0519;AFR_AF=0.2337;EUR_AF=0.0696;SAS_AF=0.0235;AA=C|||;VT=SNP
1	150320847	rs2794682	C	T	100	PASS	AC=1335;AF=0.266573;AN=5008;NS=2504;DP=15000;EAS_AF=0.2242;AMR_AF=0.2666;AFR_AF=0.1679;EUR_AF=0.3847;SAS_AF=0.3221;AA=C|||;VT=SNP
1	150321066	rs1694364	T	G	100	PASS	AC=2100;AF=0.419329;AN=5008;NS=2504;DP=11318;EAS_AF=0.2262;AMR_AF=0.3804;AFR_AF=0.4932;EUR_AF=0.5915;SAS_AF=0.3691;AA=G|||;VT=SNP
1	150321078	rs12137280	A	G	100	PASS	AC=866;AF=0.172923;AN=5008;NS=2504;DP=11375;EAS_AF=0.4603;AMR_AF=0.111;AFR_AF=0.0257;EUR_AF=0.1441;SAS_AF=0.1493;AA=A|||;VT=SNP
1	150321486	rs1625468	G	A	100	PASS	AC=1141;AF=0.227835;AN=5008;NS=2504;DP=18891;EAS_AF=0.2242;AMR_AF=0.2507;AFR_AF=0.0318;EUR_AF=0.3837;SAS_AF=0.32;AA=G|||;VT=SNP
1	150321568	rs16836186	C	G	100	PASS	AC=207;AF=0.0413339;AN=5008;NS=2504;DP=17741;EAS_AF=0.1042;AMR_AF=0.0259;AFR_AF=0.003;EUR_AF=0.0288;SAS_AF=0.0521;AA=C|||;VT=SNP
1	150321951	rs2794681	C	T	100	PASS	AC=1141;AF=0.227835;AN=5008;NS=2504;DP=17632;EAS_AF=0.2242;AMR_AF=0.2507;AFR_AF=0.0318;EUR_AF=0.3837;SAS_AF=0.32;AA=C|||;VT=SNP
1	150322333	rs16836230	G	C	100	PASS	AC=770;AF=0.153754;AN=5008;NS=2504;DP=8618;EAS_AF=0.002;AMR_AF=0.1138;AFR_AF=0.326;EUR_AF=0.2087;SAS_AF=0.0491;AA=G|||;VT=SNP
1	150323522	rs1776265	T	C	100	PASS	AC=2458;AF=0.490815;AN=5008;NS=2504;DP=18047;EAS_AF=0.2827;AMR_AF=0.4899;AFR_AF=0.6589;EUR_AF=0.5944;SAS_AF=0.3722;AA=N|||;VT=SNP
1	150324284	rs11587682	C	T	100	PASS	AC=204;AF=0.0407348;AN=5008;NS=2504;DP=15038;EAS_AF=0.001;AMR_AF=0.0548;AFR_AF=0.0008;EUR_AF=0.1382;SAS_AF=0.0256;AA=C|||;VT=SNP
1	150324857	rs2794679	G	A	100	PASS	AC=1332;AF=0.265974;AN=5008;NS=2504;DP=18375;EAS_AF=0.2242;AMR_AF=0.2666;AFR_AF=0.1672;EUR_AF=0.3847;SAS_AF=0.32;AA=G|||;VT=SNP
1	150324868	rs2794678	G	A	100	PASS	AC=1335;AF=0.266573;AN=5008;NS=2504;DP=18230;EAS_AF=0.2242;AMR_AF=0.2723;AFR_AF=0.1672;EUR_AF=0.3837;SAS_AF=0.32;AA=G|||;VT=SNP
1	150325231	rs41300865	A	G	100	PASS	AC=204;AF=0.0407348;AN=5008;NS=2504;DP=18548;EAS_AF=0.001;AMR_AF=0.0548;AFR_AF=0.0008;EUR_AF=0.1382;SAS_AF=0.0256;AA=A|||;VT=SNP
1	150325683	rs41300863	A	G	100	PASS	AC=64;AF=0.0127796;AN=5008;NS=2504;DP=19963;EAS_AF=0;AMR_AF=0.0202;AFR_AF=0.0015;EUR_AF=0.0417;SAS_AF=0.0061;AA=A|||;VT=SNP
1	150327105	rs11590406	T	C	100	PASS	AC=2456;AF=0.490415;AN=5008;NS=2504;DP=12744;EAS_AF=0.2827;AMR_AF=0.4899;AFR_AF=0.6581;EUR_AF=0.5934;SAS_AF=0.3722;AA=C|||;VT=SNP
1	150327106	rs11587758	G	A	100	PASS	AC=1332;AF=0.265974;AN=5008;NS=2504;DP=12727;EAS_AF=0.2242;AMR_AF=0.2666;AFR_AF=0.1679;EUR_AF=0.3837;SAS_AF=0.32;AA=G|||;VT=SNP
1	150327455	rs11587837	G	A	100	PASS	AC=204;AF=0.0407348;AN=5008;NS=2504;DP=18221;EAS_AF=0.001;AMR_AF=0.0548;AFR_AF=0.0008;EUR_AF=0.1382;SAS_AF=0.0256;AA=G|||;VT=SNP
1	150327477	rs71622695	C	T	100	PASS	AC=217;AF=0.0433307;AN=5008;NS=2504;DP=18687;EAS_AF=0.001;AMR_AF=0.036;AFR_AF=0.0749;EUR_AF=0.0686;SAS_AF=0.0235;AA=A|||;VT=SNP
1	150329636	rs34307322	A	G	100	PASS	AC=438;AF=0.0874601;AN=5008;NS=2504;DP=14229;EAS_AF=0.001;AMR_AF=0.0519;AFR_AF=0.233;EUR_AF=0.0696;SAS_AF=0.0235;AA=A|||;VT=SNP
1	150330190	rs1097069	T	C	100	PASS	AC=2456;AF=0.490415;AN=5008;NS=2504;DP=16712;EAS_AF=0.2827;AMR_AF=0.4899;AFR_AF=0.6581;EUR_AF=0.5934;SAS_AF=0.3722;AA=C|||;VT=SNP
1	150330345	rs1097068	C	T	100	PASS	AC=1330;AF=0.265575;AN=5008;NS=2504;DP=17179;EAS_AF=0.2242;AMR_AF=0.2666;AFR_AF=0.1664;EUR_AF=0.3837;SAS_AF=0.32;AA=C|||;VT=SNP
1	150330356	rs1097067	G	T	100	PASS	AC=1330;AF=0.265575;AN=5008;NS=2504;DP=17272;EAS_AF=0.2242;AMR_AF=0.2666;AFR_AF=0.1664;EUR_AF=0.3837;SAS_AF=0.32;AA=G|||;VT=SNP
1	150331232	rs12142331	A	G	100	PASS	AC=204;AF=0.0407348;AN=5008;NS=2504;DP=17957;EAS_AF=0.001;AMR_AF=0.0548;AFR_AF=0.0008;EUR_AF=0.1382;SAS_AF=0.0256;AA=A|||;VT=SNP
1	150331515	rs12137967	G	A	100	PASS	AC=768;AF=0.153355;AN=5008;NS=2504;DP=14661;EAS_AF=0.002;AMR_AF=0.1138;AFR_AF=0.3253;EUR_AF=0.2078;SAS_AF=0.0491;AA=G|||;VT=SNP
1	150331578	rs144405125	A	G	100	PASS	AC=41;AF=0.0081869;AN=5008;NS=2504;DP=14839;EAS_AF=0;AMR_AF=0.0173;AFR_AF=0.0008;EUR_AF=0.0229;SAS_AF=0.0051;AA=A|||;VT=SNP
1	150331866	rs1260373	C	T	100	PASS	AC=2457;AF=0.490615;AN=5008;NS=2504;DP=14875;EAS_AF=0.2827;AMR_AF=0.4899;AFR_AF=0.6589;EUR_AF=0.5934;SAS_AF=0.3722;AA=T|||;VT=SNP
1	150332304	rs1103115	G	A	100	PASS	AC=1331;AF=0.265775;AN=5008;NS=2504;DP=17597;EAS_AF=0.2242;AMR_AF=0.2666;AFR_AF=0.1672;EUR_AF=0.3837;SAS_AF=0.32;AA=G|||;VT=SNP
1	150332870	rs1097071	T	C	100	PASS	AC=2534;AF=0.50599;AN=5008;NS=2504;DP=17559;EAS_AF=0.2827;AMR_AF=0.4957;AFR_AF=0.7133;EUR_AF=0.5944;SAS_AF=0.3722;AA=C|||;VT=SNP
1	150332955	rs1097070	A	T	100	PASS	AC=1331;AF=0.265775;AN=5008;NS=2504;DP=19636;EAS_AF=0.2242;AMR_AF=0.2666;AFR_AF=0.1672;EUR_AF=0.3837;SAS_AF=0.32;AA=A|||;VT=SNP
1	150334477	rs186477250	C	G	100	PASS	AC=25;AF=0.00499201;AN=5008;NS=2504;DP=18086;EAS_AF=0;AMR_AF=0.0014;AFR_AF=0.0008;EUR_AF=0.0199;SAS_AF=0.0031;AA=C|||;VT=SNP
1	150335240	rs828784	T	A	100	PASS	AC=2521;AF=0.503395;AN=5008;NS=2504;DP=19413;EAS_AF=0.2847;AMR_AF=0.4942;AFR_AF=0.7027;EUR_AF=0.5944;SAS_AF=0.3722;AA=A|||;VT=SNP
1	150335489	rs144806132	A	G	100	PASS	AC=21;AF=0.00419329;AN=5008;NS=2504;DP=22176;EAS_AF=0;AMR_AF=0.0014;AFR_AF=0;EUR_AF=0.0159;SAS_AF=0.0041;AA=A|||;VT=SNP
1	150335534	rs11576289	A	G	100	PASS	AC=204;AF=0.0407348;AN=5008;NS=2504;DP=19583;EAS_AF=0.001;AMR_AF=0.0548;AFR_AF=0.0008;EUR_AF=0.1382;SAS_AF=0.0256;AA=A|||;VT=SNP
1	150335536	rs11576293	A	G	100	PASS	AC=204;AF=0.0407348;AN=5008;NS=2504;DP=19556;EAS_AF=0.001;AMR_AF=0.0548;AFR_AF=0.0008;EUR_AF=0.1382;SAS_AF=0.0256;AA=A|||;VT=SNP
1	150335740	rs11799813	A	G	100	PASS	AC=217;AF=0.0433307;AN=5008;NS=2504;DP=20569;EAS_AF=0.001;AMR_AF=0.036;AFR_AF=0.0749;EUR_AF=0.0686;SAS_AF=0.0235;AA=A|||;VT=SNP
1	150336173	rs696616	G	A	100	PASS	AC=1141;AF=0.227835;AN=5008;NS=2504;DP=18068;EAS_AF=0.2242;AMR_AF=0.2507;AFR_AF=0.0318;EUR_AF=0.3837;SAS_AF=0.32;AA=G|||;VT=SNP
1	150336468	rs12046899	G	T	100	PASS	AC=701;AF=0.139976;AN=5008;NS=2504;DP=17104;EAS_AF=0.1796;AMR_AF=0.1614;AFR_AF=0.0189;EUR_AF=0.2058;SAS_AF=0.18;AA=g|||;VT=SNP
1	150337289	rs72696841	G	T	100	PASS	AC=204;AF=0.0407348;AN=5008;NS=2504;DP=14034;EAS_AF=0.001;AMR_AF=0.0548;AFR_AF=0.0008;EUR_AF=0.1382;SAS_AF=0.0256;AA=G|||;VT=SNP;EX_TARGET
1	150338002	rs17648797	C	G	100	PASS	AC=272;AF=0.0543131;AN=5008;NS=2504;DP=20600;EAS_AF=0.005;AMR_AF=0.1816;AFR_AF=0.0061;EUR_AF=0.0885;SAS_AF=0.045;AA=C|||;VT=SNP
1	150338310	rs142072893	A	T	100	PASS	AC=94;AF=0.01877;AN=5008;NS=2504;DP=14917;EAS_AF=0;AMR_AF=0.0303;AFR_AF=0.0008;EUR_AF=0.0676;SAS_AF=0.0041;AA=A|||;VT=SNP
1	150338322	rs1145583	C	T	100	PASS	AC=1247;AF=0.249002;AN=5008;NS=2504;DP=15163;EAS_AF=0.2242;AMR_AF=0.2594;AFR_AF=0.1074;EUR_AF=0.3837;SAS_AF=0.32;AA=C|||;VT=SNP
1	150338988	rs696615	A	C	100	PASS	AC=2514;AF=0.501997;AN=5008;NS=2504;DP=19540;EAS_AF=0.2827;AMR_AF=0.4957;AFR_AF=0.6989;EUR_AF=0.5924;SAS_AF=0.3732;AA=C|||;VT=SNP
1	150339290	rs834243	C	A	100	PASS	AC=2156;AF=0.430511;AN=5008;NS=2504;DP=19689;EAS_AF=0.2262;AMR_AF=0.3862;AFR_AF=0.5325;EUR_AF=0.5915;SAS_AF=0.3691;AA=A|||;VT=SNP
1	150339516	rs12121966	T	C	100	PASS	AC=826;AF=0.164936;AN=5008;NS=2504;DP=17521;EAS_AF=0.002;AMR_AF=0.1196;AFR_AF=0.3654;EUR_AF=0.2078;SAS_AF=0.0501;AA=T|||;VT=SNP
1	150340182	rs143453062	A	G	100	PASS	AC=62;AF=0.0123802;AN=5008;NS=2504;DP=15524;EAS_AF=0;AMR_AF=0.0202;AFR_AF=0.0015;EUR_AF=0.0417;SAS_AF=0.0041;AA=A|||;VT=SNP
1	150340260	rs1260368	G	A	100	PASS	AC=1331;AF=0.265775;AN=5008;NS=2504;DP=14203;EAS_AF=0.2242;AMR_AF=0.2666;AFR_AF=0.1672;EUR_AF=0.3837;SAS_AF=0.32;AA=G|||;VT=SNP
1	150341127	rs12743761	G	A	100	PASS	AC=494;AF=0.0986422;AN=5008;NS=2504;DP=16273;EAS_AF=0.001;AMR_AF=0.0562;AFR_AF=0.2731;EUR_AF=0.0696;SAS_AF=0.0235;AA=G|||;VT=SNP
1	150342642	rs1313570	T	C	100	PASS	AC=2157;AF=0.430711;AN=5008;NS=2504;DP=20282;EAS_AF=0.2262;AMR_AF=0.3862;AFR_AF=0.5333;EUR_AF=0.5915;SAS_AF=0.3691;AA=C|||;VT=SNP
1	150343609	rs11205363	A	G	100	PASS	AC=867;AF=0.173123;AN=5008;NS=2504;DP=18226;EAS_AF=0.4603;AMR_AF=0.111;AFR_AF=0.0265;EUR_AF=0.1451;SAS_AF=0.1483;AA=A|||;VT=SNP
1	150344171	rs1313569	G	A	100	PASS	AC=2519;AF=0.502995;AN=5008;NS=2504;DP=16999;EAS_AF=0.2827;AMR_AF=0.4957;AFR_AF=0.702;EUR_AF=0.5944;SAS_AF=0.3722;AA=A|||;VT=SNP
1	150344180	rs1313568	C	G	100	PASS	AC=2519;AF=0.502995;AN=5008;NS=2504;DP=17107;EAS_AF=0.2827;AMR_AF=0.4957;AFR_AF=0.702;EUR_AF=0.5944;SAS_AF=0.3722;AA=G|||;VT=SNP
1	150344514	rs1260367	C	T	100	PASS	AC=1331;AF=0.265775;AN=5008;NS=2504;DP=16697;EAS_AF=0.2242;AMR_AF=0.2666;AFR_AF=0.1672;EUR_AF=0.3837;SAS_AF=0.32;AA=C|||;VT=SNP
1	150345324	rs77207799	G	T	100	PASS	AC=44;AF=0.00878594;AN=5008;NS=2504;DP=18176;EAS_AF=0;AMR_AF=0.0159;AFR_AF=0.0008;EUR_AF=0.0249;SAS_AF=0.0072;AA=G|||;VT=SNP
1	150345558	rs143773357	C	T	100	PASS	AC=92;AF=0.0183706;AN=5008;NS=2504;DP=17757;EAS_AF=0;AMR_AF=0.0231;AFR_AF=0.0008;EUR_AF=0.0666;SAS_AF=0.0082;AA=C|||;VT=SNP
1	150345592	rs76109198	C	A	100	PASS	AC=494;AF=0.0986422;AN=5008;NS=2504;DP=18668;EAS_AF=0.001;AMR_AF=0.0562;AFR_AF=0.2731;EUR_AF=0.0696;SAS_AF=0.0235;AA=C|||;VT=SNP
1	150346087	rs11579341	A	C	100	PASS	AC=205;AF=0.0409345;AN=5008;NS=2504;DP=14191;EAS_AF=0.001;AMR_AF=0.0562;AFR_AF=0.0008;EUR_AF=0.1382;SAS_AF=0.0256;AA=A|||;VT=SNP
1	150346106	rs115584674	A	G	100	PASS	AC=67;AF=0.0133786;AN=5008;NS=2504;DP=15441;EAS_AF=0;AMR_AF=0.0259;AFR_AF=0.0015;EUR_AF=0.0427;SAS_AF=0.0041;AA=A|||;VT=SNP
1	150347374	rs1260457	G	A	100	PASS	AC=2515;AF=0.502196;AN=5008;NS=2504;DP=17618;EAS_AF=0.2827;AMR_AF=0.4957;AFR_AF=0.6997;EUR_AF=0.5934;SAS_AF=0.3722;AA=A|||;VT=SNP
1	150347454	rs1260458	C	T	100	PASS	AC=2156;AF=0.430511;AN=5008;NS=2504;DP=15915;EAS_AF=0.2262;AMR_AF=0.3862;AFR_AF=0.5325;EUR_AF=0.5915;SAS_AF=0.3691;AA=T|||;VT=SNP
1	150348253	rs1260459	T	G	100	PASS	AC=1331;AF=0.265775;AN=5008;NS=2504;DP=16797;EAS_AF=0.2242;AMR_AF=0.2666;AFR_AF=0.1672;EUR_AF=0.3837;SAS_AF=0.32;AA=T|||;VT=SNP
1	150349508	rs142586608	G	A	100	PASS	AC=39;AF=0.00778754;AN=5008;NS=2504;DP=10703;EAS_AF=0;AMR_AF=0.0159;AFR_AF=0;EUR_AF=0.0268;SAS_AF=0.001;AA=G|||;VT=SNP
1	150349768	rs12027008	T	C	100	PASS	AC=837;AF=0.167133;AN=5008;NS=2504;DP=18674;EAS_AF=0.4603;AMR_AF=0.111;AFR_AF=0.0045;EUR_AF=0.1441;SAS_AF=0.1483;AA=T|||;VT=SNP
1	150349862	rs140754090	G	A	100	PASS	AC=205;AF=0.0409345;AN=5008;NS=2504;DP=11710;EAS_AF=0.001;AMR_AF=0.0562;AFR_AF=0.0008;EUR_AF=0.1382;SAS_AF=0.0256;AA=G|||;VT=SNP
1	150349902	rs1617829	G	A	100	PASS	AC=1332;AF=0.265974;AN=5008;NS=2504;DP=12344;EAS_AF=0.2242;AMR_AF=0.2666;AFR_AF=0.1679;EUR_AF=0.3837;SAS_AF=0.32;AA=G|||;VT=SNP
1	150349942	rs187104477	C	T	100	PASS	AC=64;AF=0.0127796;AN=5008;NS=2504;DP=12885;EAS_AF=0;AMR_AF=0.0216;AFR_AF=0;EUR_AF=0.0437;SAS_AF=0.0051;AA=C|||;VT=SNP
1	150350927	rs12120867	C	T	100	PASS	AC=205;AF=0.0409345;AN=5008;NS=2504;DP=15030;EAS_AF=0.001;AMR_AF=0.0562;AFR_AF=0.0008;EUR_AF=0.1382;SAS_AF=0.0256;AA=C|||;VT=SNP
1	150351101	rs1694369	A	G	100	PASS	AC=1141;AF=0.227835;AN=5008;NS=2504;DP=16836;EAS_AF=0.2242;AMR_AF=0.2507;AFR_AF=0.0318;EUR_AF=0.3837;SAS_AF=0.32;AA=A|||;VT=SNP
1	150351743	rs146467430	A	G	100	PASS	AC=76;AF=0.0151757;AN=5008;NS=2504;DP=12923;EAS_AF=0;AMR_AF=0.0274;AFR_AF=0.0015;EUR_AF=0.0427;SAS_AF=0.0123;AA=A|||;VT=SNP
1	150352050	rs182573964	G	T	100	PASS	AC=29;AF=0.00579073;AN=5008;NS=2504;DP=12372;EAS_AF=0;AMR_AF=0.013;AFR_AF=0;EUR_AF=0.0149;SAS_AF=0.0051;AA=G|||;VT=SNP
1	150352361	rs863862	T	A	100	PASS	AC=2514;AF=0.501997;AN=5008;NS=2504;DP=15721;EAS_AF=0.2827;AMR_AF=0.4957;AFR_AF=0.6989;EUR_AF=0.5934;SAS_AF=0.3722;AA=A|||;VT=SNP
1	150352494	rs834234	C	G	100	PASS	AC=2159;AF=0.43111;AN=5008;NS=2504;DP=16517;EAS_AF=0.2262;AMR_AF=0.3862;AFR_AF=0.5333;EUR_AF=0.5915;SAS_AF=0.3712;AA=G|||;VT=SNP
1	150353050	rs12123044	C	T	100	PASS	AC=205;AF=0.0409345;AN=5008;NS=2504;DP=15989;EAS_AF=0.001;AMR_AF=0.0562;AFR_AF=0.0008;EUR_AF=0.1382;SAS_AF=0.0256;AA=C|||;VT=SNP
1	150353196	rs150768346	T	A	100	PASS	AC=19;AF=0.00379393;AN=5008;NS=2504;DP=15407;EAS_AF=0;AMR_AF=0.0043;AFR_AF=0.0008;EUR_AF=0.0139;SAS_AF=0.001;AA=t|||;VT=SNP
1	150353670	rs149932571	G	A	100	PASS	AC=67;AF=0.0133786;AN=5008;NS=2504;DP=16107;EAS_AF=0;AMR_AF=0.0259;AFR_AF=0.0015;EUR_AF=0.0427;SAS_AF=0.0041;AA=G|||;VT=SNP
1	150354210	rs7535275	A	G	100	PASS	AC=477;AF=0.0952476;AN=5008;NS=2504;DP=14977;EAS_AF=0.002;AMR_AF=0.0634;AFR_AF=0.2315;EUR_AF=0.0994;SAS_AF=0.0256;AA=A|||;VT=SNP
1	150354276	rs834233	G	A	100	PASS	AC=1207;AF=0.241014;AN=5008;NS=2504;DP=17609;EAS_AF=0.2252;AMR_AF=0.2435;AFR_AF=0.1059;EUR_AF=0.3559;SAS_AF=0.32;AA=G|||;VT=SNP
1	150354578	rs11578585	G	A	100	PASS	AC=207;AF=0.0413339;AN=5008;NS=2504;DP=17763;EAS_AF=0.001;AMR_AF=0.0562;AFR_AF=0.0008;EUR_AF=0.1402;SAS_AF=0.0256;AA=G|||;VT=SNP
1	150354682	rs834232	T	C	100	PASS	AC=1331;AF=0.265775;AN=5008;NS=2504;DP=17171;EAS_AF=0.2242;AMR_AF=0.2666;AFR_AF=0.1672;EUR_AF=0.3837;SAS_AF=0.32;AA=T|||;VT=SNP
1	150355537	rs2133129	T	C	100	PASS	AC=2545;AF=0.508187;AN=5008;NS=2504;DP=17624;EAS_AF=0.2827;AMR_AF=0.4986;AFR_AF=0.7201;EUR_AF=0.5944;SAS_AF=0.3722;AA=C|||;VT=SNP
1	150355538	rs2454286	G	A	100	PASS	AC=1332;AF=0.265974;AN=5008;NS=2504;DP=17651;EAS_AF=0.2252;AMR_AF=0.2666;AFR_AF=0.1672;EUR_AF=0.3837;SAS_AF=0.32;AA=G|||;VT=SNP
1	150355625	rs2133128	A	G	100	PASS	AC=205;AF=0.0409345;AN=5008;NS=2504;DP=15955;EAS_AF=0.001;AMR_AF=0.0562;AFR_AF=0.0008;EUR_AF=0.1382;SAS_AF=0.0256;AA=A|||;VT=SNP
1	150355690	rs2173376	C	T	100	PASS	AC=825;AF=0.164736;AN=5008;NS=2504;DP=18387;EAS_AF=0.002;AMR_AF=0.1196;AFR_AF=0.3654;EUR_AF=0.2078;SAS_AF=0.0491;AA=C|||;VT=SNP
1	150355878	rs71622696	C	T	100	PASS	AC=494;AF=0.0986422;AN=5008;NS=2504;DP=16342;EAS_AF=0.001;AMR_AF=0.0562;AFR_AF=0.2731;EUR_AF=0.0696;SAS_AF=0.0235;AA=C|||;VT=SNP
1	150356283	rs80133099	C	G	100	PASS	AC=95;AF=0.0189696;AN=5008;NS=2504;DP=17207;EAS_AF=0;AMR_AF=0.0317;AFR_AF=0.0008;EUR_AF=0.0676;SAS_AF=0.0041;AA=C|||;VT=SNP
1	150356842	rs12128653	A	G	100	PASS	AC=825;AF=0.164736;AN=5008;NS=2504;DP=12461;EAS_AF=0.002;AMR_AF=0.1196;AFR_AF=0.3646;EUR_AF=0.2087;SAS_AF=0.0491;AA=A|||;VT=SNP
1	150357010	rs34353365	C	G	100	PASS	AC=824;AF=0.164537;AN=5008;NS=2504;DP=9485;EAS_AF=0.002;AMR_AF=0.1196;AFR_AF=0.3646;EUR_AF=0.2078;SAS_AF=0.0491;AA=C|||;VT=SNP
1	150357011	rs1260422	G	A	100	PASS	AC=1331;AF=0.265775;AN=5008;NS=2504;DP=9506;EAS_AF=0.2242;AMR_AF=0.2666;AFR_AF=0.1672;EUR_AF=0.3837;SAS_AF=0.32;AA=G|||;VT=SNP
1	150357777	rs72696848	C	A	100	PASS	AC=205;AF=0.0409345;AN=5008;NS=2504;DP=11268;EAS_AF=0.001;AMR_AF=0.0562;AFR_AF=0.0008;EUR_AF=0.1382;SAS_AF=0.0256;AA=C|||;VT=SNP
1	150357780	rs1260421	G	A	100	PASS	AC=1143;AF=0.228235;AN=5008;NS=2504;DP=11060;EAS_AF=0.2242;AMR_AF=0.2507;AFR_AF=0.0333;EUR_AF=0.3837;SAS_AF=0.32;AA=G|||;VT=SNP
1	150358858	rs1627235	C	T	100	PASS	AC=1147;AF=0.229034;AN=5008;NS=2504;DP=15344;EAS_AF=0.2242;AMR_AF=0.2507;AFR_AF=0.0325;EUR_AF=0.3837;SAS_AF=0.3252;AA=C|||;VT=SNP
1	150359085	rs12735903	G	A	100	PASS	AC=273;AF=0.0545128;AN=5008;NS=2504;DP=17821;EAS_AF=0.001;AMR_AF=0.0403;AFR_AF=0.115;EUR_AF=0.0686;SAS_AF=0.0235;AA=G|||;VT=SNP
1	150359424	rs11582835	C	T	100	PASS	AC=205;AF=0.0409345;AN=5008;NS=2504;DP=18869;EAS_AF=0.001;AMR_AF=0.0562;AFR_AF=0.0008;EUR_AF=0.1382;SAS_AF=0.0256;AA=C|||;VT=SNP
1	150360930	rs9436108	A	G	100	PASS	AC=1331;AF=0.265775;AN=5008;NS=2504;DP=14964;EAS_AF=0.2242;AMR_AF=0.2666;AFR_AF=0.1672;EUR_AF=0.3837;SAS_AF=0.32;AA=a|||;VT=SNP
1	150361154	rs12756583	G	A	100	PASS	AC=495;AF=0.0988419;AN=5008;NS=2504;DP=13382;EAS_AF=0.001;AMR_AF=0.0562;AFR_AF=0.2731;EUR_AF=0.0696;SAS_AF=0.0245;AA=G|||;VT=SNP
1	150361349	rs1260424	A	G	100	PASS	AC=2514;AF=0.501997;AN=5008;NS=2504;DP=16150;EAS_AF=0.2827;AMR_AF=0.4957;AFR_AF=0.6989;EUR_AF=0.5934;SAS_AF=0.3722;AA=G|||;VT=SNP
1	150362014	rs12128385	A	G	100	PASS	AC=205;AF=0.0409345;AN=5008;NS=2504;DP=20791;EAS_AF=0.001;AMR_AF=0.0562;AFR_AF=0.0008;EUR_AF=0.1382;SAS_AF=0.0256;AA=A|||;VT=SNP
1	150362154	rs834235	C	T	100	PASS	AC=2514;AF=0.501997;AN=5008;NS=2504;DP=21133;EAS_AF=0.2827;AMR_AF=0.4957;AFR_AF=0.6989;EUR_AF=0.5934;SAS_AF=0.3722;AA=T|||;VT=SNP
1	150362330	rs80205599	T	A	100	PASS	AC=867;AF=0.173123;AN=5008;NS=2504;DP=18194;EAS_AF=0.4603;AMR_AF=0.111;AFR_AF=0.0265;EUR_AF=0.1451;SAS_AF=0.1483;AA=T|||;VT=SNP
1	150362968	rs834236	C	T	100	PASS	AC=1331;AF=0.265775;AN=5008;NS=2504;DP=13707;EAS_AF=0.2242;AMR_AF=0.2666;AFR_AF=0.1672;EUR_AF=0.3837;SAS_AF=0.32;AA=C|||;VT=SNP
1	150363261	rs6694075	A	G	100	PASS	AC=58;AF=0.0115815;AN=5008;NS=2504;DP=15503;EAS_AF=0;AMR_AF=0.0216;AFR_AF=0.0015;EUR_AF=0.0358;SAS_AF=0.0051;AA=A|||;VT=SNP
1	150363356	rs72696852	A	G	100	PASS	AC=205;AF=0.0409345;AN=5008;NS=2504;DP=16739;EAS_AF=0.001;AMR_AF=0.0562;AFR_AF=0.0008;EUR_AF=0.1382;SAS_AF=0.0256;AA=A|||;VT=SNP
1	150363472	rs72696853	A	T	100	PASS	AC=825;AF=0.164736;AN=5008;NS=2504;DP=17231;EAS_AF=0.002;AMR_AF=0.1196;AFR_AF=0.3654;EUR_AF=0.2078;SAS_AF=0.0491;AA=A|||;VT=SNP
1	150363930	rs834237	A	G	100	PASS	AC=2514;AF=0.501997;AN=5008;NS=2504;DP=14818;EAS_AF=0.2827;AMR_AF=0.4957;AFR_AF=0.6989;EUR_AF=0.5934;SAS_AF=0.3722;AA=G|||;VT=SNP
1	150364081	rs12130583	A	T	100	PASS	AC=825;AF=0.164736;AN=5008;NS=2504;DP=16198;EAS_AF=0.002;AMR_AF=0.1196;AFR_AF=0.3654;EUR_AF=0.2078;SAS_AF=0.0491;AA=A|||;VT=SNP
1	150364447	rs12126312	G	A	100	PASS	AC=205;AF=0.0409345;AN=5008;NS=2504;DP=18849;EAS_AF=0.001;AMR_AF=0.0562;AFR_AF=0.0008;EUR_AF=0.1382;SAS_AF=0.0256;AA=G|||;VT=SNP
1	150364873	rs72696855	G	A	100	PASS	AC=181;AF=0.0361422;AN=5008;NS=2504;DP=17620;EAS_AF=0;AMR_AF=0.049;AFR_AF=0.0008;EUR_AF=0.1223;SAS_AF=0.0235;AA=g|||;VT=SNP
1	150364958	rs74922169	G	T	100	PASS	AC=494;AF=0.0986422;AN=5008;NS=2504;DP=18130;EAS_AF=0.001;AMR_AF=0.0562;AFR_AF=0.2731;EUR_AF=0.0696;SAS_AF=0.0235;AA=G|||;VT=SNP
1	150365275	rs11205366	C	T	100	PASS	AC=823;AF=0.164337;AN=5008;NS=2504;DP=16542;EAS_AF=0.002;AMR_AF=0.1196;AFR_AF=0.3646;EUR_AF=0.2068;SAS_AF=0.0491;AA=C|||;VT=SNP
1	150366212	rs11584488	A	T	100	PASS	AC=825;AF=0.164736;AN=5008;NS=2504;DP=16521;EAS_AF=0.002;AMR_AF=0.1196;AFR_AF=0.3654;EUR_AF=0.2078;SAS_AF=0.0491;AA=A|||;VT=SNP
1	150366469	rs834238	C	A	100	PASS	AC=2431;AF=0.485423;AN=5008;NS=2504;DP=18293;EAS_AF=0.2827;AMR_AF=0.4885;AFR_AF=0.6399;EUR_AF=0.5934;SAS_AF=0.3722;AA=A|||;VT=SNP
1	150366587	rs844309	C	T	100	PASS	AC=1143;AF=0.228235;AN=5008;NS=2504;DP=16464;EAS_AF=0.2242;AMR_AF=0.2507;AFR_AF=0.0333;EUR_AF=0.3837;SAS_AF=0.32;AA=C|||;VT=SNP
1	150366963	rs1694362	T	A	100	PASS	AC=1142;AF=0.228035;AN=5008;NS=2504;DP=19138;EAS_AF=0.2242;AMR_AF=0.2507;AFR_AF=0.0325;EUR_AF=0.3837;SAS_AF=0.32;AA=T|||;VT=SNP
1	150367217	rs184369697	C	T	100	PASS	AC=15;AF=0.00299521;AN=5008;NS=2504;DP=14839;EAS_AF=0;AMR_AF=0.0058;AFR_AF=0.0008;EUR_AF=0.008;SAS_AF=0.002;AA=C|||;VT=SNP
1	150367569	rs7546610	G	A	100	PASS	AC=494;AF=0.0986422;AN=5008;NS=2504;DP=17639;EAS_AF=0.001;AMR_AF=0.0562;AFR_AF=0.2731;EUR_AF=0.0696;SAS_AF=0.0235;AA=G|||;VT=SNP
1	150368080	rs68097764	C	T	100	PASS	AC=827;AF=0.165136;AN=5008;NS=2504;DP=17589;EAS_AF=0.004;AMR_AF=0.1196;AFR_AF=0.3654;EUR_AF=0.2078;SAS_AF=0.0491;AA=C|||;VT=SNP
1	150368195	rs138692352	C	G	100	PASS	AC=205;AF=0.0409345;AN=5008;NS=2504;DP=17303;EAS_AF=0.001;AMR_AF=0.0562;AFR_AF=0.0008;EUR_AF=0.1382;SAS_AF=0.0256;AA=C|||;VT=SNP
1	150368501	rs2264417	C	T	100	PASS	AC=2514;AF=0.501997;AN=5008;NS=2504;DP=19200;EAS_AF=0.2827;AMR_AF=0.4957;AFR_AF=0.6989;EUR_AF=0.5934;SAS_AF=0.3722;AA=T|||;VT=SNP
1	150368579	rs2264418	G	A	100	PASS	AC=1331;AF=0.265775;AN=5008;NS=2504;DP=20591;EAS_AF=0.2242;AMR_AF=0.2666;AFR_AF=0.1672;EUR_AF=0.3837;SAS_AF=0.32;AA=G|||;VT=SNP
1	150369213	rs12039882	A	G	100	PASS	AC=219;AF=0.04373;AN=5008;NS=2504;DP=15676;EAS_AF=0.1091;AMR_AF=0.0259;AFR_AF=0.003;EUR_AF=0.0378;SAS_AF=0.0501;AA=A|||;VT=SNP
1	150369337	rs1776270	G	A	100	PASS	AC=2549;AF=0.508986;AN=5008;NS=2504;DP=15823;EAS_AF=0.2837;AMR_AF=0.5014;AFR_AF=0.7042;EUR_AF=0.6163;SAS_AF=0.3722;AA=A|||;VT=SNP
1	150369622	rs1260386	G	T	100	PASS	AC=1331;AF=0.265775;AN=5008;NS=2504;DP=14245;EAS_AF=0.2242;AMR_AF=0.2666;AFR_AF=0.1672;EUR_AF=0.3837;SAS_AF=0.32;AA=G|||;VT=SNP
1	150369716	rs116779810	C	T	100	PASS	AC=205;AF=0.0409345;AN=5008;NS=2504;DP=15531;EAS_AF=0.001;AMR_AF=0.0562;AFR_AF=0.0008;EUR_AF=0.1382;SAS_AF=0.0256;AA=C|||;VT=SNP
1	150369895	rs72696859	A	G	100	PASS	AC=330;AF=0.0658946;AN=5008;NS=2504;DP=17671;EAS_AF=0.001;AMR_AF=0.0634;AFR_AF=0.0915;EUR_AF=0.1382;SAS_AF=0.0256;AA=A|||;VT=SNP
1	150370742	rs12032387	G	A	100	PASS	AC=866;AF=0.172923;AN=5008;NS=2504;DP=12843;EAS_AF=0.4593;AMR_AF=0.111;AFR_AF=0.0265;EUR_AF=0.1451;SAS_AF=0.1483;AA=G|||;VT=SNP
1	150371394	rs11582094	G	T	100	PASS	AC=721;AF=0.14397;AN=5008;NS=2504;DP=17777;EAS_AF=0.002;AMR_AF=0.0937;AFR_AF=0.3646;EUR_AF=0.1322;SAS_AF=0.0399;AA=T|||;VT=SNP
1	150371448	rs1260387	T	C	100	PASS	AC=3465;AF=0.691893;AN=5008;NS=2504;DP=15437;EAS_AF=0.7391;AMR_AF=0.6095;AFR_AF=0.7905;EUR_AF=0.7406;SAS_AF=0.5184;AA=C|||;VT=SNP
1	150371839	rs1262432	C	A	100	PASS	AC=2517;AF=0.502596;AN=5008;NS=2504;DP=17835;EAS_AF=0.2827;AMR_AF=0.4957;AFR_AF=0.7012;EUR_AF=0.5934;SAS_AF=0.3722;AA=a|||;VT=SNP
1	150372016	rs1260388	T	G	100	PASS	AC=1331;AF=0.265775;AN=5008;NS=2504;DP=11920;EAS_AF=0.2242;AMR_AF=0.2666;AFR_AF=0.1672;EUR_AF=0.3837;SAS_AF=0.32;AA=t|||;VT=SNP
1	150372109	rs1260389	T	A	100	PASS	AC=1142;AF=0.228035;AN=5008;NS=2504;DP=14445;EAS_AF=0.2242;AMR_AF=0.2507;AFR_AF=0.0325;EUR_AF=0.3837;SAS_AF=0.32;AA=t|||;VT=SNP
1	150372128	rs1260390	G	A	100	PASS	AC=428;AF=0.0854633;AN=5008;NS=2504;DP=15011;EAS_AF=0.0446;AMR_AF=0.0893;AFR_AF=0.0045;EUR_AF=0.1769;SAS_AF=0.1401;AA=G|||;VT=SNP
1	150373077	rs1260391	T	C	100	PASS	AC=2519;AF=0.502995;AN=5008;NS=2504;DP=16591;EAS_AF=0.2827;AMR_AF=0.4957;AFR_AF=0.702;EUR_AF=0.5944;SAS_AF=0.3722;AA=C|||;VT=SNP
1	150374175	rs113304911	A	C	100	PASS	AC=274;AF=0.0547125;AN=5008;NS=2504;DP=11856;EAS_AF=0.001;AMR_AF=0.0403;AFR_AF=0.115;EUR_AF=0.0686;SAS_AF=0.0245;AA=A|||;VT=SNP
1	150374276	rs35057759	C	T	100	PASS	AC=1331;AF=0.265775;AN=5008;NS=2504;DP=11168;EAS_AF=0.2242;AMR_AF=0.2666;AFR_AF=0.1672;EUR_AF=0.3837;SAS_AF=0.32;AA=C|||;VT=SNP
1	150374354	rs187080438	C	T	100	PASS	AC=42;AF=0.00838658;AN=5008;NS=2504;DP=14437;EAS_AF=0;AMR_AF=0.0072;AFR_AF=0.0015;EUR_AF=0.0288;SAS_AF=0.0061;AA=C|||;VT=SNP
1	150374398	rs61817510	C	T	100	PASS	AC=80;AF=0.0159744;AN=5008;NS=2504;DP=14126;EAS_AF=0;AMR_AF=0.0331;AFR_AF=0.003;EUR_AF=0.0467;SAS_AF=0.0061;AA=C|||;VT=SNP
1	150375015	rs147791176	G	T	100	PASS	AC=29;AF=0.00579073;AN=5008;NS=2504;DP=17367;EAS_AF=0.001;AMR_AF=0.0058;AFR_AF=0.0008;EUR_AF=0.0199;SAS_AF=0.0031;AA=G|||;VT=SNP
1	150375173	rs11586880	T	C	100	PASS	AC=205;AF=0.0409345;AN=5008;NS=2504;DP=18201;EAS_AF=0.001;AMR_AF=0.0562;AFR_AF=0.0008;EUR_AF=0.1382;SAS_AF=0.0256;AA=T|||;VT=SNP
1	150375272	rs1260378	G	A	100	PASS	AC=1331;AF=0.265775;AN=5008;NS=2504;DP=18188;EAS_AF=0.2242;AMR_AF=0.2666;AFR_AF=0.1672;EUR_AF=0.3837;SAS_AF=0.32;AA=G|||;VT=SNP
1	150376311	rs696617	G	T	100	PASS	AC=2547;AF=0.508586;AN=5008;NS=2504;DP=16893;EAS_AF=0.2827;AMR_AF=0.4986;AFR_AF=0.7216;EUR_AF=0.5944;SAS_AF=0.3722;AA=T|||;VT=SNP
1	150376977	rs828783	C	T	100	PASS	AC=1142;AF=0.228035;AN=5008;NS=2504;DP=17278;EAS_AF=0.2242;AMR_AF=0.2507;AFR_AF=0.0325;EUR_AF=0.3837;SAS_AF=0.32;AA=C|||;VT=SNP
1	150377172	rs12134306	G	A	100	PASS	AC=826;AF=0.164936;AN=5008;NS=2504;DP=17539;EAS_AF=0.002;AMR_AF=0.1196;AFR_AF=0.3654;EUR_AF=0.2078;SAS_AF=0.0501;AA=G|||;VT=SNP
1	150377960	rs1694385	G	A	100	PASS	AC=1331;AF=0.265775;AN=5008;NS=2504;DP=16646;EAS_AF=0.2242;AMR_AF=0.2666;AFR_AF=0.1672;EUR_AF=0.3837;SAS_AF=0.32;AA=G|||;VT=SNP
1	150377965	rs1694386	C	G	100	PASS	AC=2545;AF=0.508187;AN=5008;NS=2504;DP=16538;EAS_AF=0.2827;AMR_AF=0.4986;AFR_AF=0.7201;EUR_AF=0.5944;SAS_AF=0.3722;AA=G|||;VT=SNP
1	150378212	rs58853199	A	G	100	PASS	AC=273;AF=0.0545128;AN=5008;NS=2504;DP=18847;EAS_AF=0.001;AMR_AF=0.0403;AFR_AF=0.115;EUR_AF=0.0686;SAS_AF=0.0235;AA=A|||;VT=SNP
1	150379007	rs834241	T	C	100	PASS	AC=2156;AF=0.430511;AN=5008;NS=2504;DP=17858;EAS_AF=0.2262;AMR_AF=0.3862;AFR_AF=0.5325;EUR_AF=0.5915;SAS_AF=0.3691;AA=C|||;VT=SNP
1	150379159	rs698923	G	A	100	PASS	AC=1142;AF=0.228035;AN=5008;NS=2504;DP=20441;EAS_AF=0.2242;AMR_AF=0.2507;AFR_AF=0.0325;EUR_AF=0.3837;SAS_AF=0.32;AA=G|||;VT=SNP
1	150379242	rs139642547	G	A	100	PASS	AC=9;AF=0.00179712;AN=5008;NS=2504;DP=19616;EAS_AF=0;AMR_AF=0.0014;AFR_AF=0;EUR_AF=0.008;SAS_AF=0;AA=G|||;VT=SNP
1	150379309	rs698922	A	G	100	PASS	AC=2522;AF=0.503594;AN=5008;NS=2504;DP=18175;EAS_AF=0.2827;AMR_AF=0.4957;AFR_AF=0.7042;EUR_AF=0.5944;SAS_AF=0.3722;AA=G|||;VT=SNP
1	150379517	rs698921	G	A	100	PASS	AC=2522;AF=0.503594;AN=5008;NS=2504;DP=19386;EAS_AF=0.2827;AMR_AF=0.4957;AFR_AF=0.7042;EUR_AF=0.5944;SAS_AF=0.3722;AA=A|||;VT=SNP
1	150379542	rs34247601	C	G	100	PASS	AC=825;AF=0.164736;AN=5008;NS=2504;DP=19909;EAS_AF=0.002;AMR_AF=0.1196;AFR_AF=0.3654;EUR_AF=0.2078;SAS_AF=0.0491;AA=C|||;VT=SNP
1	150379546	rs59844700	A	G	100	PASS	AC=865;AF=0.172724;AN=5008;NS=2504;DP=19627;EAS_AF=0.4583;AMR_AF=0.111;AFR_AF=0.0265;EUR_AF=0.1451;SAS_AF=0.1483;AA=A|||;VT=SNP
1	150379667	rs77902650	C	G	100	PASS	AC=26;AF=0.00519169;AN=5008;NS=2504;DP=18417;EAS_AF=0;AMR_AF=0.0086;AFR_AF=0.0015;EUR_AF=0.0159;SAS_AF=0.002;AA=C|||;VT=SNP
1	150379858	rs834242	G	A	100	PASS	AC=2156;AF=0.430511;AN=5008;NS=2504;DP=19030;EAS_AF=0.2262;AMR_AF=0.3862;AFR_AF=0.5325;EUR_AF=0.5915;SAS_AF=0.3691;AA=A|||;VT=SNP
1	150380392	rs34696422	T	G	100	PASS	AC=274;AF=0.0547125;AN=5008;NS=2504;DP=12988;EAS_AF=0.001;AMR_AF=0.0403;AFR_AF=0.1157;EUR_AF=0.0686;SAS_AF=0.0235;AA=T|||;VT=SNP
1	150380779	rs1631973	T	C	100	PASS	AC=1141;AF=0.227835;AN=5008;NS=2504;DP=10637;EAS_AF=0.2232;AMR_AF=0.2507;AFR_AF=0.0325;EUR_AF=0.3837;SAS_AF=0.32;AA=T|||;VT=SNP
1	150380780	rs1694390	G	A	100	PASS	AC=2156;AF=0.430511;AN=5008;NS=2504;DP=10655;EAS_AF=0.2262;AMR_AF=0.3862;AFR_AF=0.5325;EUR_AF=0.5915;SAS_AF=0.3691;AA=A|||;VT=SNP
1	150381835	rs36029278	A	G	100	PASS	AC=825;AF=0.164736;AN=5008;NS=2504;DP=17601;EAS_AF=0.002;AMR_AF=0.1196;AFR_AF=0.3654;EUR_AF=0.2078;SAS_AF=0.0491;AA=A|||;VT=SNP
1	150382088	rs1260411	G	A	100	PASS	AC=1248;AF=0.249201;AN=5008;NS=2504;DP=16794;EAS_AF=0.2242;AMR_AF=0.2594;AFR_AF=0.1082;EUR_AF=0.3837;SAS_AF=0.32;AA=G|||;VT=SNP
1	150382759	rs115815732	T	C	100	PASS	AC=69;AF=0.013778;AN=5008;NS=2504;DP=20064;EAS_AF=0;AMR_AF=0.0259;AFR_AF=0.0015;EUR_AF=0.0437;SAS_AF=0.0051;AA=T|||;VT=SNP
1	150383021	rs12741448	G	A	100	PASS	AC=825;AF=0.164736;AN=5008;NS=2504;DP=18875;EAS_AF=0.002;AMR_AF=0.1196;AFR_AF=0.3654;EUR_AF=0.2078;SAS_AF=0.0491;AA=A|||;VT=SNP
1	150383281	rs9651184	C	T	100	PASS	AC=821;AF=0.163938;AN=5008;NS=2504;DP=18839;EAS_AF=0.002;AMR_AF=0.1182;AFR_AF=0.3631;EUR_AF=0.2078;SAS_AF=0.0491;AA=T|||;VT=SNP
1	150383768	rs834227	T	C	100	PASS	AC=2511;AF=0.501398;AN=5008;NS=2504;DP=14054;EAS_AF=0.2827;AMR_AF=0.4957;AFR_AF=0.6974;EUR_AF=0.5934;SAS_AF=0.3712;AA=-|||;VT=SNP
1	150384458	rs11205367	G	T	100	PASS	AC=206;AF=0.0411342;AN=5008;NS=2504;DP=15273;EAS_AF=0.001;AMR_AF=0.0562;AFR_AF=0.0008;EUR_AF=0.1382;SAS_AF=0.0266;AA=G|||;VT=SNP
1	150384514	rs11205368	A	G	100	PASS	AC=822;AF=0.164137;AN=5008;NS=2504;DP=16685;EAS_AF=0.002;AMR_AF=0.1196;AFR_AF=0.3631;EUR_AF=0.2078;SAS_AF=0.0491;AA=G|||;VT=SNP
1	150384665	rs834229	G	C	100	PASS	AC=1142;AF=0.228035;AN=5008;NS=2504;DP=19994;EAS_AF=0.2242;AMR_AF=0.2507;AFR_AF=0.0325;EUR_AF=0.3837;SAS_AF=0.32;AA=G|||;VT=SNP
1	150384868	rs139783923	G	A	100	PASS	AC=32;AF=0.00638978;AN=5008;NS=2504;DP=16592;EAS_AF=0;AMR_AF=0.0115;AFR_AF=0.0008;EUR_AF=0.0199;SAS_AF=0.0031;AA=G|||;VT=SNP
1	150384895	rs36122812	G	A	100	PASS	AC=821;AF=0.163938;AN=5008;NS=2504;DP=16664;EAS_AF=0.002;AMR_AF=0.1182;AFR_AF=0.3631;EUR_AF=0.2078;SAS_AF=0.0491;AA=G|||;VT=SNP
1	150385282	rs11808242	G	C	100	PASS	AC=821;AF=0.163938;AN=5008;NS=2504;DP=16898;EAS_AF=0.002;AMR_AF=0.1182;AFR_AF=0.3631;EUR_AF=0.2078;SAS_AF=0.0491;AA=G|||;VT=SNP
1	150386023	rs698920	A	G	100	PASS	AC=2516;AF=0.502396;AN=5008;NS=2504;DP=15451;EAS_AF=0.2847;AMR_AF=0.4957;AFR_AF=0.6989;EUR_AF=0.5934;SAS_AF=0.3722;AA=G|||;VT=SNP
1	150386389	rs192152100	G	A	100	PASS	AC=37;AF=0.00738818;AN=5008;NS=2504;DP=17255;EAS_AF=0;AMR_AF=0.0115;AFR_AF=0.0008;EUR_AF=0.0249;SAS_AF=0.0031;AA=G|||;VT=SNP
1	150386431	rs11589873	T	C	100	PASS	AC=820;AF=0.163738;AN=5008;NS=2504;DP=18474;EAS_AF=0.002;AMR_AF=0.1182;AFR_AF=0.3623;EUR_AF=0.2078;SAS_AF=0.0491;AA=T|||;VT=SNP
1	150387000	rs698919	A	G	100	PASS	AC=1330;AF=0.265575;AN=5008;NS=2504;DP=17132;EAS_AF=0.2232;AMR_AF=0.2666;AFR_AF=0.1672;EUR_AF=0.3837;SAS_AF=0.32;AA=A|||;VT=SNP
1	150387715	rs11588184	G	A	100	PASS	AC=822;AF=0.164137;AN=5008;NS=2504;DP=11290;EAS_AF=0.002;AMR_AF=0.1182;AFR_AF=0.3638;EUR_AF=0.2078;SAS_AF=0.0491;AA=G|||;VT=SNP
1	150387733	rs11588185	G	A	100	PASS	AC=820;AF=0.163738;AN=5008;NS=2504;DP=11416;EAS_AF=0.002;AMR_AF=0.1182;AFR_AF=0.3623;EUR_AF=0.2078;SAS_AF=0.0491;AA=G|||;VT=SNP
1	150387786	rs11589632	C	T	100	PASS	AC=830;AF=0.165735;AN=5008;NS=2504;DP=11944;EAS_AF=0.0089;AMR_AF=0.1182;AFR_AF=0.3631;EUR_AF=0.2097;SAS_AF=0.0491;AA=C|||;VT=SNP
1	150387870	rs11588221	G	C	100	PASS	AC=205;AF=0.0409345;AN=5008;NS=2504;DP=15359;EAS_AF=0.001;AMR_AF=0.0562;AFR_AF=0.0008;EUR_AF=0.1382;SAS_AF=0.0256;AA=g|||;VT=SNP
1	150387929	rs834230	C	T	100	PASS	AC=1143;AF=0.228235;AN=5008;NS=2504;DP=15895;EAS_AF=0.2242;AMR_AF=0.2507;AFR_AF=0.0325;EUR_AF=0.3837;SAS_AF=0.3211;AA=C|||;VT=SNP
1	150388318	rs698915	A	G	100	PASS	AC=3503;AF=0.699481;AN=5008;NS=2504;DP=19509;EAS_AF=0.745;AMR_AF=0.6138;AFR_AF=0.8101;EUR_AF=0.7416;SAS_AF=0.5204;AA=G|||;VT=SNP
1	150388385	rs698916	A	G	100	PASS	AC=1331;AF=0.265775;AN=5008;NS=2504;DP=19307;EAS_AF=0.2242;AMR_AF=0.2666;AFR_AF=0.1672;EUR_AF=0.3837;SAS_AF=0.32;AA=A|||;VT=SNP
1	150388647	rs12757823	A	T	100	PASS	AC=821;AF=0.163938;AN=5008;NS=2504;DP=19449;EAS_AF=0.002;AMR_AF=0.1182;AFR_AF=0.3623;EUR_AF=0.2087;SAS_AF=0.0491;AA=G|||;VT=SNP
1	150388945	rs77444832	A	T	100	PASS	AC=39;AF=0.00778754;AN=5008;NS=2504;DP=19534;EAS_AF=0;AMR_AF=0.0115;AFR_AF=0.0008;EUR_AF=0.0239;SAS_AF=0.0061;AA=A|||;VT=SNP
1	150388948	rs74124663	A	G	100	PASS	AC=490;AF=0.0978435;AN=5008;NS=2504;DP=19626;EAS_AF=0.001;AMR_AF=0.0548;AFR_AF=0.2708;EUR_AF=0.0696;SAS_AF=0.0235;AA=A|||;VT=SNP
1	150389029	rs56321241	G	T	100	PASS	AC=822;AF=0.164137;AN=5008;NS=2504;DP=18353;EAS_AF=0.002;AMR_AF=0.1182;AFR_AF=0.3638;EUR_AF=0.2078;SAS_AF=0.0491;AA=T|||;VT=SNP
1	150389280	rs143771029	G	A	100	PASS	AC=16;AF=0.00319489;AN=5008;NS=2504;DP=16828;EAS_AF=0;AMR_AF=0.0014;AFR_AF=0.0008;EUR_AF=0.0139;SAS_AF=0;AA=G|||;VT=SNP
1	150389392	rs834231	A	T	100	PASS	AC=1331;AF=0.265775;AN=5008;NS=2504;DP=17479;EAS_AF=0.2242;AMR_AF=0.2666;AFR_AF=0.1672;EUR_AF=0.3837;SAS_AF=0.32;AA=A|||;VT=SNP
1	150390413	rs1260418	C	T	100	PASS	AC=4716;AF=0.941693;AN=5008;NS=2504;DP=19387;EAS_AF=0.997;AMR_AF=0.9352;AFR_AF=0.9947;EUR_AF=0.8499;SAS_AF=0.9121;AA=c|||;VT=SNP
1	150390524	rs1260419	G	A	100	PASS	AC=2519;AF=0.502995;AN=5008;NS=2504;DP=15604;EAS_AF=0.2827;AMR_AF=0.4957;AFR_AF=0.702;EUR_AF=0.5944;SAS_AF=0.3722;AA=g|||;VT=SNP
1	150390972	rs12142196	A	G	100	PASS	AC=821;AF=0.163938;AN=5008;NS=2504;DP=17431;EAS_AF=0.002;AMR_AF=0.1182;AFR_AF=0.3631;EUR_AF=0.2078;SAS_AF=0.0491;AA=G|||;VT=SNP
1	150391034	rs12140697	C	G	100	PASS	AC=821;AF=0.163938;AN=5008;NS=2504;DP=17401;EAS_AF=0.002;AMR_AF=0.1182;AFR_AF=0.3631;EUR_AF=0.2078;SAS_AF=0.0491;AA=C|||;VT=SNP
1	150391345	rs1260420	A	G	100	PASS	AC=2546;AF=0.508387;AN=5008;NS=2504;DP=15871;EAS_AF=0.2827;AMR_AF=0.4986;AFR_AF=0.7209;EUR_AF=0.5944;SAS_AF=0.3722;AA=G|||;VT=SNP
1	150392830	rs832622	A	G	100	PASS	AC=1331;AF=0.265775;AN=5008;NS=2504;DP=19593;EAS_AF=0.2242;AMR_AF=0.2666;AFR_AF=0.1672;EUR_AF=0.3837;SAS_AF=0.32;AA=A|||;VT=SNP
1	150392909	rs832621	G	C	100	PASS	AC=2153;AF=0.429912;AN=5008;NS=2504;DP=21188;EAS_AF=0.2262;AMR_AF=0.3847;AFR_AF=0.531;EUR_AF=0.5915;SAS_AF=0.3691;AA=C|||;VT=SNP
1	150394234	rs114537627	C	G	100	PASS	AC=205;AF=0.0409345;AN=5008;NS=2504;DP=15113;EAS_AF=0.001;AMR_AF=0.0562;AFR_AF=0.0008;EUR_AF=0.1382;SAS_AF=0.0256;AA=C|||;VT=SNP
1	150395254	rs11205369	G	A	100	PASS	AC=821;AF=0.163938;AN=5008;NS=2504;DP=17145;EAS_AF=0.002;AMR_AF=0.1182;AFR_AF=0.3631;EUR_AF=0.2078;SAS_AF=0.0491;AA=G|||;VT=SNP
1	150395663	rs12759551	C	T	100	PASS	AC=269;AF=0.0537141;AN=5008;NS=2504;DP=18083;EAS_AF=0.001;AMR_AF=0.0403;AFR_AF=0.112;EUR_AF=0.0686;SAS_AF=0.0235;AA=C|||;VT=SNP
1	150395830	rs72696873	T	G	100	PASS	AC=206;AF=0.0411342;AN=5008;NS=2504;DP=19311;EAS_AF=0.001;AMR_AF=0.0562;AFR_AF=0.0008;EUR_AF=0.1392;SAS_AF=0.0256;AA=T|||;VT=SNP
1	150396459	rs55742549	G	A	100	PASS	AC=1249;AF=0.249401;AN=5008;NS=2504;DP=13987;EAS_AF=0.2242;AMR_AF=0.2594;AFR_AF=0.1089;EUR_AF=0.3837;SAS_AF=0.32;AA=G|||;VT=SNP
1	150396460	rs183262904	G	T	100	PASS	AC=22;AF=0.00439297;AN=5008;NS=2504;DP=14101;EAS_AF=0;AMR_AF=0.0072;AFR_AF=0;EUR_AF=0.0129;SAS_AF=0.0041;AA=G|||;VT=SNP
1	150397056	rs12144091	G	C	100	PASS	AC=821;AF=0.163938;AN=5008;NS=2504;DP=15133;EAS_AF=0.002;AMR_AF=0.1182;AFR_AF=0.3631;EUR_AF=0.2078;SAS_AF=0.0491;AA=C|||;VT=SNP
1	150397567	rs11205370	A	G	100	PASS	AC=2514;AF=0.501997;AN=5008;NS=2504;DP=13648;EAS_AF=0.2827;AMR_AF=0.4957;AFR_AF=0.6989;EUR_AF=0.5934;SAS_AF=0.3722;AA=G|||;VT=SNP
1	150397885	rs142428595	C	T	100	PASS	AC=27;AF=0.00539137;AN=5008;NS=2504;DP=15230;EAS_AF=0.001;AMR_AF=0.0058;AFR_AF=0.0008;EUR_AF=0.0199;SAS_AF=0.001;AA=C|||;VT=SNP
1	150397891	rs183837295	A	G	100	PASS	AC=27;AF=0.00539137;AN=5008;NS=2504;DP=14977;EAS_AF=0.001;AMR_AF=0.0058;AFR_AF=0.0008;EUR_AF=0.0199;SAS_AF=0.001;AA=A|||;VT=SNP
1	150397910	rs146467568	A	G	100	PASS	AC=110;AF=0.0219649;AN=5008;NS=2504;DP=14059;EAS_AF=0.001;AMR_AF=0.013;AFR_AF=0.0598;EUR_AF=0.0199;SAS_AF=0.001;AA=A|||;VT=SNP
1	150397917	rs587691497	T	C	100	PASS	AC=27;AF=0.00539137;AN=5008;NS=2504;DP=13636;EAS_AF=0.001;AMR_AF=0.0058;AFR_AF=0.0008;EUR_AF=0.0199;SAS_AF=0.001;AA=T|||;VT=SNP
1	150398064	rs6678973	T	A	100	PASS	AC=2546;AF=0.508387;AN=5008;NS=2504;DP=14060;EAS_AF=0.2827;AMR_AF=0.4986;AFR_AF=0.7209;EUR_AF=0.5944;SAS_AF=0.3722;AA=A|||;VT=SNP
1	150398258	rs11577843	A	G	100	PASS	AC=1331;AF=0.265775;AN=5008;NS=2504;DP=18733;EAS_AF=0.2242;AMR_AF=0.2666;AFR_AF=0.1672;EUR_AF=0.3837;SAS_AF=0.32;AA=A|||;VT=SNP
1	150398510	rs11205371	A	G	100	PASS	AC=2519;AF=0.502995;AN=5008;NS=2504;DP=21189;EAS_AF=0.2827;AMR_AF=0.4957;AFR_AF=0.702;EUR_AF=0.5944;SAS_AF=0.3722;AA=G|||;VT=SNP
1	150398531	rs11590787	G	A	100	PASS	AC=1331;AF=0.265775;AN=5008;NS=2504;DP=21482;EAS_AF=0.2242;AMR_AF=0.2666;AFR_AF=0.1672;EUR_AF=0.3837;SAS_AF=0.32;AA=G|||;VT=SNP
1	150398992	rs12745446	A	C	100	PASS	AC=820;AF=0.163738;AN=5008;NS=2504;DP=19354;EAS_AF=0.002;AMR_AF=0.1182;AFR_AF=0.3623;EUR_AF=0.2078;SAS_AF=0.0491;AA=A|||;VT=SNP
1	150399105	rs7536190	T	A	100	PASS	AC=4751;AF=0.948682;AN=5008;NS=2504;DP=17441;EAS_AF=1;AMR_AF=0.9467;AFR_AF=0.9947;EUR_AF=0.8718;SAS_AF=0.9141;AA=A|||;VT=SNP
1	150399671	rs35839589	G	A	100	PASS	AC=821;AF=0.163938;AN=5008;NS=2504;DP=15437;EAS_AF=0.002;AMR_AF=0.1182;AFR_AF=0.3631;EUR_AF=0.2078;SAS_AF=0.0491;AA=G|||;VT=SNP
1	150399818	rs12045304	G	A	100	PASS	AC=1250;AF=0.249601;AN=5008;NS=2504;DP=14046;EAS_AF=0.2242;AMR_AF=0.2608;AFR_AF=0.1089;EUR_AF=0.3837;SAS_AF=0.32;AA=G|||;VT=SNP
1	150400143	rs114472804	C	T	100	PASS	AC=272;AF=0.0543131;AN=5008;NS=2504;DP=14818;EAS_AF=0.005;AMR_AF=0.1816;AFR_AF=0.0068;EUR_AF=0.0875;SAS_AF=0.045;AA=c|||;VT=SNP
1	150401971	rs4265470	C	T	100	PASS	AC=204;AF=0.0407348;AN=5008;NS=2504;DP=18680;EAS_AF=0.001;AMR_AF=0.0562;AFR_AF=0.0008;EUR_AF=0.1372;SAS_AF=0.0256;AA=C|||;VT=SNP
1	150402419	rs12738490	T	C	100	PASS	AC=822;AF=0.164137;AN=5008;NS=2504;DP=21138;EAS_AF=0.002;AMR_AF=0.1182;AFR_AF=0.3631;EUR_AF=0.2078;SAS_AF=0.0501;AA=C|||;VT=SNP
1	150402613	rs12726415	C	G	100	PASS	AC=821;AF=0.163938;AN=5008;NS=2504;DP=20470;EAS_AF=0.002;AMR_AF=0.1182;AFR_AF=0.3631;EUR_AF=0.2078;SAS_AF=0.0491;AA=G|||;VT=SNP
1	150403235	rs11205372	G	A	100	PASS	AC=867;AF=0.173123;AN=5008;NS=2504;DP=14994;EAS_AF=0.4593;AMR_AF=0.111;AFR_AF=0.0272;EUR_AF=0.1451;SAS_AF=0.1483;AA=G|||;VT=SNP
1	150403238	rs12120428	T	A	100	PASS	AC=181;AF=0.0361422;AN=5008;NS=2504;DP=14995;EAS_AF=0;AMR_AF=0.049;AFR_AF=0.0008;EUR_AF=0.1223;SAS_AF=0.0235;AA=T|||;VT=SNP
1	150403379	rs12144958	G	C	100	PASS	AC=205;AF=0.0409345;AN=5008;NS=2504;DP=14486;EAS_AF=0.001;AMR_AF=0.0562;AFR_AF=0.0008;EUR_AF=0.1382;SAS_AF=0.0256;AA=G|||;VT=SNP
1	150404106	rs191802974	G	A	100	PASS	AC=9;AF=0.00179712;AN=5008;NS=2504;DP=13692;EAS_AF=0;AMR_AF=0.0014;AFR_AF=0;EUR_AF=0.008;SAS_AF=0;AA=G|||;VT=SNP
1	150404288	rs12145967	G	A	100	PASS	AC=821;AF=0.163938;AN=5008;NS=2504;DP=17868;EAS_AF=0.002;AMR_AF=0.1182;AFR_AF=0.3631;EUR_AF=0.2078;SAS_AF=0.0491;AA=A|||;VT=SNP
1	150404708	rs11205373	A	G	100	PASS	AC=2152;AF=0.429712;AN=5008;NS=2504;DP=17905;EAS_AF=0.2262;AMR_AF=0.3847;AFR_AF=0.5303;EUR_AF=0.5915;SAS_AF=0.3691;AA=G|||;VT=SNP
1	150404973	rs71622698	G	A	100	PASS	AC=273;AF=0.0545128;AN=5008;NS=2504;DP=17104;EAS_AF=0.001;AMR_AF=0.0403;AFR_AF=0.115;EUR_AF=0.0686;SAS_AF=0.0235;AA=G|||;VT=SNP
1	150405010	rs57323357	C	G	100	PASS	AC=491;AF=0.0980431;AN=5008;NS=2504;DP=18591;EAS_AF=0.002;AMR_AF=0.0548;AFR_AF=0.2708;EUR_AF=0.0696;SAS_AF=0.0235;AA=C|||;VT=SNP
1	150405177	rs4926394	C	G	100	PASS	AC=2195;AF=0.438299;AN=5008;NS=2504;DP=11760;EAS_AF=0.2262;AMR_AF=0.4006;AFR_AF=0.531;EUR_AF=0.6143;SAS_AF=0.3773;AA=G|||;VT=SNP
1	150405298	rs4926395	T	C	100	PASS	AC=2155;AF=0.430312;AN=5008;NS=2504;DP=16233;EAS_AF=0.2272;AMR_AF=0.3847;AFR_AF=0.5318;EUR_AF=0.5915;SAS_AF=0.3691;AA=T|||;VT=SNP
1	150405474	rs36038795	A	G	100	PASS	AC=829;AF=0.165535;AN=5008;NS=2504;DP=16918;EAS_AF=0.002;AMR_AF=0.1182;AFR_AF=0.3691;EUR_AF=0.2078;SAS_AF=0.0491;AA=G|||;VT=SNP
1	150406172	rs141292640	G	A	100	PASS	AC=1029;AF=0.205471;AN=5008;NS=2504;DP=8184;EAS_AF=0.254;AMR_AF=0.3314;AFR_AF=0.028;EUR_AF=0.1302;SAS_AF=0.3834;AA=G|||;VT=SNP
1	150406449	rs9436112	A	C	100	PASS	AC=1334;AF=0.266374;AN=5008;NS=2504;DP=15291;EAS_AF=0.2242;AMR_AF=0.268;AFR_AF=0.1687;EUR_AF=0.3837;SAS_AF=0.32;AA=A|||;VT=SNP
1	150407299	rs11205374	T	C	100	PASS	AC=205;AF=0.0409345;AN=5008;NS=2504;DP=19459;EAS_AF=0.001;AMR_AF=0.0562;AFR_AF=0.0008;EUR_AF=0.1382;SAS_AF=0.0256;AA=T|||;VT=SNP
1	150407440	rs78372713	T	C	100	PASS	AC=224;AF=0.0447284;AN=5008;NS=2504;DP=19441;EAS_AF=0.1091;AMR_AF=0.0259;AFR_AF=0.0083;EUR_AF=0.0348;SAS_AF=0.0511;AA=T|||;VT=SNP
1	150407443	rs11577600	G	A	100	PASS	AC=1252;AF=0.25;AN=5008;NS=2504;DP=19496;EAS_AF=0.2242;AMR_AF=0.2608;AFR_AF=0.1097;EUR_AF=0.3847;SAS_AF=0.32;AA=G|||;VT=SNP
1	150407596	rs72696880	G	A	100	PASS	AC=90;AF=0.0179712;AN=5008;NS=2504;DP=20314;EAS_AF=0;AMR_AF=0.0231;AFR_AF=0;EUR_AF=0.0666;SAS_AF=0.0072;AA=G|||;VT=SNP
1	150407723	rs11580810	T	C	100	PASS	AC=819;AF=0.163538;AN=5008;NS=2504;DP=19714;EAS_AF=0.002;AMR_AF=0.1182;AFR_AF=0.3623;EUR_AF=0.2068;SAS_AF=0.0491;AA=T|||;VT=SNP
1	150407820	rs12028001	C	T	100	PASS	AC=1335;AF=0.266573;AN=5008;NS=2504;DP=19954;EAS_AF=0.2242;AMR_AF=0.268;AFR_AF=0.1687;EUR_AF=0.3847;SAS_AF=0.32;AA=C|||;VT=SNP
1	150409100	rs67566205	T	A	100	PASS	AC=818;AF=0.163339;AN=5008;NS=2504;DP=18212;EAS_AF=0.002;AMR_AF=0.1182;AFR_AF=0.3616;EUR_AF=0.2068;SAS_AF=0.0491;AA=t|||;VT=SNP
1	150409116	rs67654647	C	A	100	PASS	AC=820;AF=0.163738;AN=5008;NS=2504;DP=18747;EAS_AF=0.002;AMR_AF=0.1182;AFR_AF=0.3631;EUR_AF=0.2068;SAS_AF=0.0491;AA=c|||;VT=SNP
1	150409185	rs34456572	C	A	100	PASS	AC=819;AF=0.163538;AN=5008;NS=2504;DP=17582;EAS_AF=0.002;AMR_AF=0.1182;AFR_AF=0.3623;EUR_AF=0.2068;SAS_AF=0.0491;AA=C|||;VT=SNP
1	150409595	rs11803448	A	G	100	PASS	AC=489;AF=0.0976438;AN=5008;NS=2504;DP=22047;EAS_AF=0.001;AMR_AF=0.0548;AFR_AF=0.2708;EUR_AF=0.0686;SAS_AF=0.0235;AA=A|||;VT=SNP
1	150409850	rs116140174	C	G	100	PASS	AC=42;AF=0.00838658;AN=5008;NS=2504;DP=16186;EAS_AF=0;AMR_AF=0.0101;AFR_AF=0;EUR_AF=0.0338;SAS_AF=0.001;AA=C|||;VT=SNP
1	150410978	rs7538981	G	A	100	PASS	AC=1335;AF=0.266573;AN=5008;NS=2504;DP=14331;EAS_AF=0.2242;AMR_AF=0.268;AFR_AF=0.1687;EUR_AF=0.3847;SAS_AF=0.32;AA=G|||;VT=SNP
1	150411059	rs72696885	C	T	100	PASS	AC=1253;AF=0.2502;AN=5008;NS=2504;DP=14592;EAS_AF=0.2242;AMR_AF=0.2608;AFR_AF=0.1097;EUR_AF=0.3847;SAS_AF=0.3211;AA=C|||;VT=SNP
1	150411312	rs3896342	T	C	100	PASS	AC=1146;AF=0.228834;AN=5008;NS=2504;DP=16836;EAS_AF=0.2242;AMR_AF=0.2522;AFR_AF=0.034;EUR_AF=0.3847;SAS_AF=0.32;AA=T|||;VT=SNP
1	150411499	rs12145566	C	T	100	PASS	AC=821;AF=0.163938;AN=5008;NS=2504;DP=16224;EAS_AF=0.002;AMR_AF=0.1196;AFR_AF=0.3616;EUR_AF=0.2078;SAS_AF=0.0501;AA=C|||;VT=SNP
1	150411577	rs184940043	G	A	100	PASS	AC=21;AF=0.00419329;AN=5008;NS=2504;DP=18282;EAS_AF=0;AMR_AF=0.0115;AFR_AF=0;EUR_AF=0.0119;SAS_AF=0.001;AA=G|||;VT=SNP
1	150411787	rs12731296	A	G	100	PASS	AC=2523;AF=0.503794;AN=5008;NS=2504;DP=18829;EAS_AF=0.2827;AMR_AF=0.4971;AFR_AF=0.7035;EUR_AF=0.5954;SAS_AF=0.3722;AA=G|||;VT=SNP
1	150411912	rs12736375	T	C	100	PASS	AC=2519;AF=0.502995;AN=5008;NS=2504;DP=16570;EAS_AF=0.2827;AMR_AF=0.4986;AFR_AF=0.7005;EUR_AF=0.5944;SAS_AF=0.3722;AA=C|||;VT=SNP
1	150412474	rs11205375	C	T	100	PASS	AC=2518;AF=0.502796;AN=5008;NS=2504;DP=16811;EAS_AF=0.2827;AMR_AF=0.4971;AFR_AF=0.7005;EUR_AF=0.5944;SAS_AF=0.3722;AA=T|||;VT=SNP
1	150412523	rs34906632	C	T	100	PASS	AC=820;AF=0.163738;AN=5008;NS=2504;DP=17207;EAS_AF=0.002;AMR_AF=0.1182;AFR_AF=0.3623;EUR_AF=0.2078;SAS_AF=0.0491;AA=C|||;VT=SNP
1	150412599	rs12119320	T	A	100	PASS	AC=205;AF=0.0409345;AN=5008;NS=2504;DP=17736;EAS_AF=0.001;AMR_AF=0.0562;AFR_AF=0.0008;EUR_AF=0.1382;SAS_AF=0.0256;AA=T|||;VT=SNP
1	150412744	rs35322831	C	A	100	PASS	AC=820;AF=0.163738;AN=5008;NS=2504;DP=17150;EAS_AF=0.002;AMR_AF=0.1182;AFR_AF=0.3623;EUR_AF=0.2078;SAS_AF=0.0491;AA=A|||;VT=SNP
1	150412819	rs35935423	C	G	100	PASS	AC=490;AF=0.0978435;AN=5008;NS=2504;DP=18142;EAS_AF=0.001;AMR_AF=0.0548;AFR_AF=0.2708;EUR_AF=0.0696;SAS_AF=0.0235;AA=C|||;VT=SNP
1	150413940	rs3850844	G	T	100	PASS	AC=2523;AF=0.503794;AN=5008;NS=2504;DP=17804;EAS_AF=0.2827;AMR_AF=0.4971;AFR_AF=0.7035;EUR_AF=0.5954;SAS_AF=0.3722;AA=T|||;VT=SNP
1	150415631	rs3862206	T	G	100	PASS	AC=819;AF=0.163538;AN=5008;NS=2504;DP=18973;EAS_AF=0.002;AMR_AF=0.1182;AFR_AF=0.3616;EUR_AF=0.2078;SAS_AF=0.0491;AA=T|||;VT=SNP
1	150415975	rs1011546	A	G	100	PASS	AC=819;AF=0.163538;AN=5008;NS=2504;DP=16934;EAS_AF=0.002;AMR_AF=0.1182;AFR_AF=0.3623;EUR_AF=0.2068;SAS_AF=0.0491;AA=A|||;VT=SNP
1	150415990	rs1566225	G	C	100	PASS	AC=2522;AF=0.503594;AN=5008;NS=2504;DP=16799;EAS_AF=0.2827;AMR_AF=0.4971;AFR_AF=0.7035;EUR_AF=0.5944;SAS_AF=0.3722;AA=C|||;VT=SNP
1	150416220	rs1962480	G	T	100	PASS	AC=818;AF=0.163339;AN=5008;NS=2504;DP=15055;EAS_AF=0.002;AMR_AF=0.1182;AFR_AF=0.3616;EUR_AF=0.2068;SAS_AF=0.0491;AA=G|||;VT=SNP
1	150416621	rs74124686	G	C	100	PASS	AC=273;AF=0.0545128;AN=5008;NS=2504;DP=17872;EAS_AF=0.001;AMR_AF=0.0403;AFR_AF=0.115;EUR_AF=0.0686;SAS_AF=0.0235;AA=G|||;VT=SNP
1	150416913	rs16836940	A	G	100	PASS	AC=1371;AF=0.273762;AN=5008;NS=2504;DP=20324;EAS_AF=0.0585;AMR_AF=0.245;AFR_AF=0.6664;EUR_AF=0.2087;SAS_AF=0.0521;AA=G|||;VT=SNP
1	150417307	rs151214538	T	C	100	PASS	AC=9;AF=0.00179712;AN=5008;NS=2504;DP=18356;EAS_AF=0;AMR_AF=0.0014;AFR_AF=0;EUR_AF=0.008;SAS_AF=0;AA=T|||;VT=SNP
1	150418217	rs11580764	T	G	100	PASS	AC=205;AF=0.0409345;AN=5008;NS=2504;DP=17157;EAS_AF=0.001;AMR_AF=0.0562;AFR_AF=0.0008;EUR_AF=0.1382;SAS_AF=0.0256;AA=T|||;VT=SNP
1	150418468	rs6703798	C	T	100	PASS	AC=817;AF=0.163139;AN=5008;NS=2504;DP=12710;EAS_AF=0.002;AMR_AF=0.1182;AFR_AF=0.3608;EUR_AF=0.2068;SAS_AF=0.0491;AA=C|||;VT=SNP
1	150418501	rs6694168	G	A	100	PASS	AC=818;AF=0.163339;AN=5008;NS=2504;DP=10929;EAS_AF=0.002;AMR_AF=0.1182;AFR_AF=0.3616;EUR_AF=0.2068;SAS_AF=0.0491;AA=G|||;VT=SNP
1	150419097	rs12121133	G	A	100	PASS	AC=819;AF=0.163538;AN=5008;NS=2504;DP=17164;EAS_AF=0.002;AMR_AF=0.1182;AFR_AF=0.3616;EUR_AF=0.2078;SAS_AF=0.0491;AA=G|||;VT=SNP
1	150419345	rs79532772	C	G	100	PASS	AC=429;AF=0.0856629;AN=5008;NS=2504;DP=12050;EAS_AF=0.0446;AMR_AF=0.0893;AFR_AF=0.0045;EUR_AF=0.1779;SAS_AF=0.1401;AA=C|||;VT=SNP
1	150419386	rs71622700	A	G	100	PASS	AC=819;AF=0.163538;AN=5008;NS=2504;DP=14146;EAS_AF=0.002;AMR_AF=0.1182;AFR_AF=0.3616;EUR_AF=0.2078;SAS_AF=0.0491;AA=A|||;VT=SNP
1	150419865	rs4926435	T	C	100	PASS	AC=2517;AF=0.502596;AN=5008;NS=2504;DP=13611;EAS_AF=0.2827;AMR_AF=0.4971;AFR_AF=0.7005;EUR_AF=0.5934;SAS_AF=0.3722;AA=C|||;VT=SNP
1	150419879	rs11800656	C	T	100	PASS	AC=140;AF=0.0279553;AN=5008;NS=2504;DP=14405;EAS_AF=0.001;AMR_AF=0.0317;AFR_AF=0.0197;EUR_AF=0.0676;SAS_AF=0.0235;AA=C|||;VT=SNP
1	150419896	rs4926436	C	T	100	PASS	AC=1335;AF=0.266573;AN=5008;NS=2504;DP=15731;EAS_AF=0.2242;AMR_AF=0.268;AFR_AF=0.1687;EUR_AF=0.3847;SAS_AF=0.32;AA=C|||;VT=SNP
1	150419903	rs11205376	T	C	100	PASS	AC=818;AF=0.163339;AN=5008;NS=2504;DP=16228;EAS_AF=0.002;AMR_AF=0.1182;AFR_AF=0.3616;EUR_AF=0.2068;SAS_AF=0.0491;AA=C|||;VT=SNP
1	150420439	rs11577751	C	G	100	PASS	AC=204;AF=0.0407348;AN=5008;NS=2504;DP=17718;EAS_AF=0.001;AMR_AF=0.0562;AFR_AF=0.0008;EUR_AF=0.1372;SAS_AF=0.0256;AA=C|||;VT=SNP
1	150420541	rs6662108	C	A	100	PASS	AC=1229;AF=0.245407;AN=5008;NS=2504;DP=19448;EAS_AF=0.2242;AMR_AF=0.2594;AFR_AF=0.093;EUR_AF=0.3847;SAS_AF=0.32;AA=C|||;VT=SNP
1	150420625	rs56214117	A	G	100	PASS	AC=273;AF=0.0545128;AN=5008;NS=2504;DP=20515;EAS_AF=0.001;AMR_AF=0.0403;AFR_AF=0.115;EUR_AF=0.0686;SAS_AF=0.0235;AA=A|||;VT=SNP
1	150420796	rs75260244	C	T	100	PASS	AC=273;AF=0.0545128;AN=5008;NS=2504;DP=18437;EAS_AF=0.001;AMR_AF=0.0403;AFR_AF=0.115;EUR_AF=0.0686;SAS_AF=0.0235;AA=C|||;VT=SNP
1	150421091	rs11205377	A	G	100	PASS	AC=204;AF=0.0407348;AN=5008;NS=2504;DP=19417;EAS_AF=0.001;AMR_AF=0.0562;AFR_AF=0.0008;EUR_AF=0.1372;SAS_AF=0.0256;AA=A|||;VT=SNP
1	150421286	rs12123103	T	C	100	PASS	AC=819;AF=0.163538;AN=5008;NS=2504;DP=17385;EAS_AF=0.002;AMR_AF=0.1182;AFR_AF=0.3623;EUR_AF=0.2068;SAS_AF=0.0491;AA=C|||;VT=SNP
1	150421457	rs11205378	T	C	100	PASS	AC=819;AF=0.163538;AN=5008;NS=2504;DP=16982;EAS_AF=0.002;AMR_AF=0.1182;AFR_AF=0.3623;EUR_AF=0.2068;SAS_AF=0.0491;AA=T|||;VT=SNP
1	150422602	rs34933405	A	G	100	PASS	AC=819;AF=0.163538;AN=5008;NS=2504;DP=15429;EAS_AF=0.002;AMR_AF=0.1182;AFR_AF=0.3623;EUR_AF=0.2068;SAS_AF=0.0491;AA=A|||;VT=SNP
1	150422761	rs5011187	T	C	100	PASS	AC=2521;AF=0.503395;AN=5008;NS=2504;DP=14897;EAS_AF=0.2827;AMR_AF=0.4971;AFR_AF=0.7027;EUR_AF=0.5944;SAS_AF=0.3722;AA=C|||;VT=SNP
1	150423005	rs113970757	C	T	100	PASS	AC=204;AF=0.0407348;AN=5008;NS=2504;DP=8926;EAS_AF=0.001;AMR_AF=0.0562;AFR_AF=0.0008;EUR_AF=0.1372;SAS_AF=0.0256;AA=c|||;VT=SNP
1	150423577	rs61817552	G	A	100	PASS	AC=834;AF=0.166534;AN=5008;NS=2504;DP=19287;EAS_AF=0.246;AMR_AF=0.1455;AFR_AF=0.118;EUR_AF=0.2127;SAS_AF=0.1176;AA=g|||;VT=SNP
1	150423717	rs12126130	T	C	100	PASS	AC=817;AF=0.163139;AN=5008;NS=2504;DP=19174;EAS_AF=0.002;AMR_AF=0.1182;AFR_AF=0.3608;EUR_AF=0.2068;SAS_AF=0.0491;AA=t|||;VT=SNP
1	150423873	rs12120775	G	A	100	PASS	AC=817;AF=0.163139;AN=5008;NS=2504;DP=15815;EAS_AF=0.002;AMR_AF=0.1182;AFR_AF=0.3608;EUR_AF=0.2068;SAS_AF=0.0491;AA=g|||;VT=SNP
1	150423893	rs12120779	G	A	100	PASS	AC=818;AF=0.163339;AN=5008;NS=2504;DP=17129;EAS_AF=0.002;AMR_AF=0.1182;AFR_AF=0.3616;EUR_AF=0.2068;SAS_AF=0.0491;AA=g|||;VT=SNP
1	150423967	rs6672808	C	T	100	PASS	AC=1146;AF=0.228834;AN=5008;NS=2504;DP=15978;EAS_AF=0.2242;AMR_AF=0.2522;AFR_AF=0.034;EUR_AF=0.3847;SAS_AF=0.32;AA=c|||;VT=SNP
1	150423985	rs12123805	C	T	100	PASS	AC=819;AF=0.163538;AN=5008;NS=2504;DP=15530;EAS_AF=0.002;AMR_AF=0.1182;AFR_AF=0.3623;EUR_AF=0.2068;SAS_AF=0.0491;AA=c|||;VT=SNP
1	150424003	rs12126240	T	C	100	PASS	AC=819;AF=0.163538;AN=5008;NS=2504;DP=15519;EAS_AF=0.002;AMR_AF=0.1182;AFR_AF=0.3623;EUR_AF=0.2068;SAS_AF=0.0491;AA=T|||;VT=SNP
1	150424300	rs11801255	G	A	100	PASS	AC=283;AF=0.0565096;AN=5008;NS=2504;DP=16673;EAS_AF=0.0099;AMR_AF=0.0403;AFR_AF=0.115;EUR_AF=0.0686;SAS_AF=0.0245;AA=g|||;VT=SNP
1	150425256	rs72696900	C	T	100	PASS	AC=1334;AF=0.266374;AN=5008;NS=2504;DP=16594;EAS_AF=0.2242;AMR_AF=0.268;AFR_AF=0.1679;EUR_AF=0.3847;SAS_AF=0.32;AA=C|||;VT=SNP
1	150425376	rs187799739	C	A	100	PASS	AC=13;AF=0.00259585;AN=5008;NS=2504;DP=12616;EAS_AF=0;AMR_AF=0;AFR_AF=0;EUR_AF=0.0129;SAS_AF=0;AA=C|||;VT=SNP
1	150425580	rs11581786	T	C	100	PASS	AC=2521;AF=0.503395;AN=5008;NS=2504;DP=14263;EAS_AF=0.2827;AMR_AF=0.4971;AFR_AF=0.7027;EUR_AF=0.5944;SAS_AF=0.3722;AA=C|||;VT=SNP
1	150425941	rs17649760	T	C	100	PASS	AC=274;AF=0.0547125;AN=5008;NS=2504;DP=20040;EAS_AF=0.005;AMR_AF=0.183;AFR_AF=0.0068;EUR_AF=0.0885;SAS_AF=0.045;AA=T|||;VT=SNP
1	150426123	rs72696901	C	T	100	PASS	AC=244;AF=0.048722;AN=5008;NS=2504;DP=20148;EAS_AF=0.001;AMR_AF=0.0576;AFR_AF=0.0287;EUR_AF=0.1392;SAS_AF=0.0256;AA=C|||;VT=SNP
1	150426224	rs2873669	T	C	100	PASS	AC=1147;AF=0.229034;AN=5008;NS=2504;DP=19596;EAS_AF=0.2242;AMR_AF=0.2522;AFR_AF=0.0348;EUR_AF=0.3847;SAS_AF=0.32;AA=T|||;VT=SNP
1	150426409	rs11581051	C	G	100	PASS	AC=820;AF=0.163738;AN=5008;NS=2504;DP=18839;EAS_AF=0.002;AMR_AF=0.1182;AFR_AF=0.3631;EUR_AF=0.2068;SAS_AF=0.0491;AA=C|||;VT=SNP
1	150427144	rs55977161	C	T	100	PASS	AC=26;AF=0.00519169;AN=5008;NS=2504;DP=15582;EAS_AF=0;AMR_AF=0.0086;AFR_AF=0.0023;EUR_AF=0.0149;SAS_AF=0.002;AA=C|||;VT=SNP
1	150427279	rs11802612	G	A	100	PASS	AC=492;AF=0.0982428;AN=5008;NS=2504;DP=16743;EAS_AF=0.001;AMR_AF=0.0548;AFR_AF=0.2723;EUR_AF=0.0696;SAS_AF=0.0235;AA=G|||;VT=SNP
1	150427790	rs4926437	C	T	100	PASS	AC=1146;AF=0.228834;AN=5008;NS=2504;DP=18794;EAS_AF=0.2242;AMR_AF=0.2522;AFR_AF=0.034;EUR_AF=0.3847;SAS_AF=0.32;AA=C|||;VT=SNP
1	150427934	rs6694394	T	C	100	PASS	AC=819;AF=0.163538;AN=5008;NS=2504;DP=14932;EAS_AF=0.002;AMR_AF=0.1182;AFR_AF=0.3623;EUR_AF=0.2068;SAS_AF=0.0491;AA=C|||;VT=SNP
1	150427956	rs6686690	C	T	100	PASS	AC=820;AF=0.163738;AN=5008;NS=2504;DP=14073;EAS_AF=0.002;AMR_AF=0.1196;AFR_AF=0.3623;EUR_AF=0.2068;SAS_AF=0.0491;AA=C|||;VT=SNP
1	150428582	rs11582170	C	T	100	PASS	AC=820;AF=0.163738;AN=5008;NS=2504;DP=17498;EAS_AF=0.002;AMR_AF=0.1182;AFR_AF=0.3623;EUR_AF=0.2078;SAS_AF=0.0491;AA=C|||;VT=SNP
1	150428819	rs10888582	G	A	100	PASS	AC=818;AF=0.163339;AN=5008;NS=2504;DP=17186;EAS_AF=0.002;AMR_AF=0.1182;AFR_AF=0.3616;EUR_AF=0.2068;SAS_AF=0.0491;AA=G|||;VT=SNP
1	150428925	rs10788874	A	G	100	PASS	AC=819;AF=0.163538;AN=5008;NS=2504;DP=16516;EAS_AF=0.002;AMR_AF=0.1182;AFR_AF=0.3623;EUR_AF=0.2068;SAS_AF=0.0491;AA=G|||;VT=SNP
1	150429284	rs11205380	C	T	100	PASS	AC=819;AF=0.163538;AN=5008;NS=2504;DP=15019;EAS_AF=0.002;AMR_AF=0.1182;AFR_AF=0.3623;EUR_AF=0.2068;SAS_AF=0.0491;AA=C|||;VT=SNP
1	150429323	rs11205381	C	T	100	PASS	AC=819;AF=0.163538;AN=5008;NS=2504;DP=16184;EAS_AF=0.002;AMR_AF=0.1182;AFR_AF=0.3623;EUR_AF=0.2068;SAS_AF=0.0491;AA=C|||;VT=SNP
1	150429507	rs12126327	G	C	100	PASS	AC=819;AF=0.163538;AN=5008;NS=2504;DP=17234;EAS_AF=0.002;AMR_AF=0.1182;AFR_AF=0.3623;EUR_AF=0.2068;SAS_AF=0.0491;AA=g|||;VT=SNP
1	150429633	rs12126357	G	A	100	PASS	AC=819;AF=0.163538;AN=5008;NS=2504;DP=19147;EAS_AF=0.002;AMR_AF=0.1182;AFR_AF=0.3623;EUR_AF=0.2068;SAS_AF=0.0491;AA=G|||;VT=SNP
1	150429637	rs12131672	T	G	100	PASS	AC=819;AF=0.163538;AN=5008;NS=2504;DP=19064;EAS_AF=0.002;AMR_AF=0.1182;AFR_AF=0.3623;EUR_AF=0.2068;SAS_AF=0.0491;AA=T|||;VT=SNP
1	150429944	rs41273537	A	G	100	PASS	AC=205;AF=0.0409345;AN=5008;NS=2504;DP=18668;EAS_AF=0.002;AMR_AF=0.0562;AFR_AF=0.0008;EUR_AF=0.1372;SAS_AF=0.0256;AA=A|||;VT=SNP;EX_TARGET
1	150430325	rs7539458	T	G	100	PASS	AC=1146;AF=0.228834;AN=5008;NS=2504;DP=19754;EAS_AF=0.2242;AMR_AF=0.2522;AFR_AF=0.034;EUR_AF=0.3847;SAS_AF=0.32;AA=T|||;VT=SNP
1	150430472	rs7523428	G	A	100	PASS	AC=1228;AF=0.245208;AN=5008;NS=2504;DP=19865;EAS_AF=0.2242;AMR_AF=0.2594;AFR_AF=0.0923;EUR_AF=0.3847;SAS_AF=0.32;AA=G|||;VT=SNP
1	150430688	rs1972031	T	C	100	PASS	AC=1138;AF=0.227236;AN=5008;NS=2504;DP=19805;EAS_AF=0.2232;AMR_AF=0.2507;AFR_AF=0.0303;EUR_AF=0.3837;SAS_AF=0.32;AA=T|||;VT=SNP
1	150430961	rs12739019	A	G	100	PASS	AC=817;AF=0.163139;AN=5008;NS=2504;DP=14868;EAS_AF=0.002;AMR_AF=0.1182;AFR_AF=0.3623;EUR_AF=0.2068;SAS_AF=0.047;AA=A|||;VT=SNP
1	150430972	rs1546211	C	T	100	PASS	AC=429;AF=0.0856629;AN=5008;NS=2504;DP=15232;EAS_AF=0.0446;AMR_AF=0.0893;AFR_AF=0.0045;EUR_AF=0.1779;SAS_AF=0.1401;AA=C|||;VT=SNP
1	150431716	rs6686809	A	G	100	PASS	AC=820;AF=0.163738;AN=5008;NS=2504;DP=17147;EAS_AF=0.002;AMR_AF=0.1182;AFR_AF=0.3631;EUR_AF=0.2068;SAS_AF=0.0491;AA=A|||;VT=SNP
1	150432802	rs12029359	G	A	100	PASS	AC=711;AF=0.141973;AN=5008;NS=2504;DP=22317;EAS_AF=0.1796;AMR_AF=0.1614;AFR_AF=0.0257;EUR_AF=0.2068;SAS_AF=0.18;AA=G|||;VT=SNP;EX_TARGET
1	150433389	rs9436007	C	T	100	PASS	AC=1146;AF=0.228834;AN=5008;NS=2504;DP=12533;EAS_AF=0.2242;AMR_AF=0.2522;AFR_AF=0.034;EUR_AF=0.3847;SAS_AF=0.32;AA=C|||;VT=SNP
1	150433819	rs17596326	A	G	100	PASS	AC=1228;AF=0.245208;AN=5008;NS=2504;DP=13011;EAS_AF=0.2242;AMR_AF=0.2594;AFR_AF=0.0923;EUR_AF=0.3847;SAS_AF=0.32;AA=A|||;VT=SNP
1	150433823	rs12131083	T	G	100	PASS	AC=819;AF=0.163538;AN=5008;NS=2504;DP=12995;EAS_AF=0.002;AMR_AF=0.1196;AFR_AF=0.3616;EUR_AF=0.2068;SAS_AF=0.0491;AA=T|||;VT=SNP
1	150434631	rs9436008	A	G	100	PASS	AC=1229;AF=0.245407;AN=5008;NS=2504;DP=15352;EAS_AF=0.2242;AMR_AF=0.2594;AFR_AF=0.093;EUR_AF=0.3847;SAS_AF=0.32;AA=A|||;VT=SNP
1	150434843	rs79696733	C	T	100	PASS	AC=490;AF=0.0978435;AN=5008;NS=2504;DP=12499;EAS_AF=0.001;AMR_AF=0.0548;AFR_AF=0.2708;EUR_AF=0.0696;SAS_AF=0.0235;AA=C|||;VT=SNP
1	150435146	rs142325129	C	G	100	PASS	AC=429;AF=0.0856629;AN=5008;NS=2504;DP=11701;EAS_AF=0.0446;AMR_AF=0.0893;AFR_AF=0.0045;EUR_AF=0.1779;SAS_AF=0.1401;AA=C|||;VT=SNP
1	150435177	rs9436115	G	A	100	PASS	AC=1229;AF=0.245407;AN=5008;NS=2504;DP=11012;EAS_AF=0.2242;AMR_AF=0.2594;AFR_AF=0.093;EUR_AF=0.3847;SAS_AF=0.32;AA=G|||;VT=SNP
1	150435577	rs34448981	C	A	100	PASS	AC=273;AF=0.0545128;AN=5008;NS=2504;DP=16212;EAS_AF=0.001;AMR_AF=0.0403;AFR_AF=0.115;EUR_AF=0.0686;SAS_AF=0.0235;AA=C|||;VT=SNP
1	150436922	rs75323812	A	G	100	PASS	AC=73;AF=0.0145767;AN=5008;NS=2504;DP=17215;EAS_AF=0;AMR_AF=0.0159;AFR_AF=0.0015;EUR_AF=0.0368;SAS_AF=0.0235;AA=A|||;VT=SNP
1	150437215	rs66513313	A	G	100	PASS	AC=819;AF=0.163538;AN=5008;NS=2504;DP=14432;EAS_AF=0.002;AMR_AF=0.1182;AFR_AF=0.3623;EUR_AF=0.2068;SAS_AF=0.0491;AA=G|||;VT=SNP;EX_TARGET
1	150437395	rs72698822	G	A	100	PASS	AC=204;AF=0.0407348;AN=5008;NS=2504;DP=13464;EAS_AF=0.001;AMR_AF=0.0562;AFR_AF=0.0008;EUR_AF=0.1372;SAS_AF=0.0256;AA=G|||;VT=SNP
1	150437813	rs12132890	C	T	100	PASS	AC=816;AF=0.162939;AN=5008;NS=2504;DP=17419;EAS_AF=0.002;AMR_AF=0.1182;AFR_AF=0.3608;EUR_AF=0.2068;SAS_AF=0.0481;AA=T|||;VT=SNP
1	150438056	rs12130082	G	A	100	PASS	AC=819;AF=0.163538;AN=5008;NS=2504;DP=17776;EAS_AF=0.002;AMR_AF=0.1196;AFR_AF=0.3616;EUR_AF=0.2068;SAS_AF=0.0491;AA=A|||;VT=SNP
1	150438199	rs67903303	G	A	100	PASS	AC=821;AF=0.163938;AN=5008;NS=2504;DP=16566;EAS_AF=0.002;AMR_AF=0.1196;AFR_AF=0.3623;EUR_AF=0.2068;SAS_AF=0.0501;AA=A|||;VT=SNP
1	150438266	rs2012751	T	C	100	PASS	AC=2516;AF=0.502396;AN=5008;NS=2504;DP=15669;EAS_AF=0.2827;AMR_AF=0.4971;AFR_AF=0.6997;EUR_AF=0.5934;SAS_AF=0.3722;AA=C|||;VT=SNP
1	150438362	rs74335909	A	C	100	PASS	AC=817;AF=0.163139;AN=5008;NS=2504;DP=13899;EAS_AF=0.003;AMR_AF=0.1182;AFR_AF=0.3593;EUR_AF=0.2068;SAS_AF=0.0501;AA=C|||;VT=SNP
1	150439774	rs12129491	C	T	100	PASS	AC=817;AF=0.163139;AN=5008;NS=2504;DP=22347;EAS_AF=0.002;AMR_AF=0.1182;AFR_AF=0.3608;EUR_AF=0.2068;SAS_AF=0.0491;AA=C|||;VT=SNP
1	150439877	rs10888583	A	G	100	PASS	AC=2531;AF=0.505391;AN=5008;NS=2504;DP=19043;EAS_AF=0.2827;AMR_AF=0.4986;AFR_AF=0.7103;EUR_AF=0.5934;SAS_AF=0.3722;AA=G|||;VT=SNP
1	150440200	rs11581351	G	C	100	PASS	AC=1230;AF=0.245607;AN=5008;NS=2504;DP=19870;EAS_AF=0.2242;AMR_AF=0.2594;AFR_AF=0.093;EUR_AF=0.3857;SAS_AF=0.32;AA=G|||;VT=SNP
1	150440279	rs55816515	T	C	100	PASS	AC=817;AF=0.163139;AN=5008;NS=2504;DP=19295;EAS_AF=0.002;AMR_AF=0.1182;AFR_AF=0.3616;EUR_AF=0.2058;SAS_AF=0.0491;AA=C|||;VT=SNP
1	150440441	rs72698829	C	A	100	PASS	AC=817;AF=0.163139;AN=5008;NS=2504;DP=13266;EAS_AF=0.002;AMR_AF=0.1182;AFR_AF=0.3608;EUR_AF=0.2068;SAS_AF=0.0491;AA=C|||;VT=SNP
1	150440451	rs6699093	A	G	100	PASS	AC=2599;AF=0.51897;AN=5008;NS=2504;DP=13470;EAS_AF=0.7173;AMR_AF=0.5115;AFR_AF=0.3767;EUR_AF=0.4066;SAS_AF=0.6278;AA=A|||;VT=SNP
1	150440563	rs6684939	G	A	100	PASS	AC=2599;AF=0.51897;AN=5008;NS=2504;DP=16540;EAS_AF=0.7173;AMR_AF=0.5115;AFR_AF=0.3767;EUR_AF=0.4066;SAS_AF=0.6278;AA=G|||;VT=SNP
1	150440598	rs7417465	C	T	100	PASS	AC=817;AF=0.163139;AN=5008;NS=2504;DP=16121;EAS_AF=0.002;AMR_AF=0.1182;AFR_AF=0.3616;EUR_AF=0.2058;SAS_AF=0.0491;AA=C|||;VT=SNP
1	150440734	rs6685125	G	A	100	PASS	AC=858;AF=0.171326;AN=5008;NS=2504;DP=14128;EAS_AF=0.4504;AMR_AF=0.1124;AFR_AF=0.0265;EUR_AF=0.1461;SAS_AF=0.1472;AA=G|||;VT=SNP
1	150441950	rs6657461	T	A	100	PASS	AC=4299;AF=0.858427;AN=5008;NS=2504;DP=12148;EAS_AF=0.8204;AMR_AF=0.8386;AFR_AF=0.9758;EUR_AF=0.7932;SAS_AF=0.82;AA=A|||;VT=SNP
1	150442100	rs35699789	G	T	100	PASS	AC=762;AF=0.152157;AN=5008;NS=2504;DP=16276;EAS_AF=0.002;AMR_AF=0.1167;AFR_AF=0.32;EUR_AF=0.2068;SAS_AF=0.0491;AA=G|||;VT=SNP
1	150442466	rs11205382	G	A	100	PASS	AC=2460;AF=0.491214;AN=5008;NS=2504;DP=20242;EAS_AF=0.7173;AMR_AF=0.5;AFR_AF=0.2784;EUR_AF=0.4056;SAS_AF=0.6278;AA=G|||;VT=SNP
1	150442612	rs7513182	A	G	100	PASS	AC=2472;AF=0.49361;AN=5008;NS=2504;DP=20330;EAS_AF=0.7173;AMR_AF=0.5014;AFR_AF=0.2867;EUR_AF=0.4056;SAS_AF=0.6278;AA=A|||;VT=SNP
1	150445819	rs7002	A	G	100	PASS	AC=1150;AF=0.229633;AN=5008;NS=2504;DP=16228;EAS_AF=0.2242;AMR_AF=0.2536;AFR_AF=0.034;EUR_AF=0.3857;SAS_AF=0.3221;AA=A|||;VT=SNP;EX_TARGET
1	150446673	rs12758270	A	G	100	PASS	AC=255;AF=0.0509185;AN=5008;NS=2504;DP=17502;EAS_AF=0;AMR_AF=0.0519;AFR_AF=0.0061;EUR_AF=0.1262;SAS_AF=0.0859;AA=A|||;VT=SNP
1	150447269	rs7411534	G	A	100	PASS	AC=2545;AF=0.508187;AN=5008;NS=2504;DP=18636;EAS_AF=0.2778;AMR_AF=0.5;AFR_AF=0.7216;EUR_AF=0.5964;SAS_AF=0.3722;AA=A|||;VT=SNP
1	150447398	rs12042229	A	G	100	PASS	AC=1142;AF=0.228035;AN=5008;NS=2504;DP=19400;EAS_AF=0.2202;AMR_AF=0.2536;AFR_AF=0.034;EUR_AF=0.3837;SAS_AF=0.32;AA=A|||;VT=SNP
1	150447458	rs141156871	T	G	100	PASS	AC=46;AF=0.0091853;AN=5008;NS=2504;DP=19344;EAS_AF=0;AMR_AF=0.0231;AFR_AF=0.003;EUR_AF=0.0219;SAS_AF=0.0041;AA=T|||;VT=SNP
1	150447462	rs12040949	C	T	100	PASS	AC=1142;AF=0.228035;AN=5008;NS=2504;DP=18278;EAS_AF=0.2202;AMR_AF=0.2522;AFR_AF=0.0348;EUR_AF=0.3837;SAS_AF=0.32;AA=C|||;VT=SNP
1	150448327	rs1127211	T	C	100	PASS	AC=22;AF=0.00439297;AN=5008;NS=2504;DP=19196;EAS_AF=0;AMR_AF=0.0115;AFR_AF=0;EUR_AF=0.0129;SAS_AF=0.001;AA=T|||;VT=SNP
1	150448666	rs36020363	C	G	100	PASS	AC=821;AF=0.163938;AN=5008;NS=2504;DP=19132;EAS_AF=0.002;AMR_AF=0.1153;AFR_AF=0.3654;EUR_AF=0.2078;SAS_AF=0.0481;AA=C|||;VT=SNP
1	150448707	rs12141218	T	C	100	PASS	AC=822;AF=0.164137;AN=5008;NS=2504;DP=18838;EAS_AF=0.002;AMR_AF=0.1167;AFR_AF=0.3654;EUR_AF=0.2078;SAS_AF=0.0481;AA=T|||;VT=SNP
1	150448766	rs1043293	G	C	100	PASS	AC=822;AF=0.164137;AN=5008;NS=2504;DP=17403;EAS_AF=0.002;AMR_AF=0.1167;AFR_AF=0.3654;EUR_AF=0.2078;SAS_AF=0.0481;AA=G|||;VT=SNP
1	150449195	rs1932934	G	A	100	PASS	AC=2045;AF=0.408347;AN=5008;NS=2504;DP=17445;EAS_AF=0.2222;AMR_AF=0.3775;AFR_AF=0.4569;EUR_AF=0.5915;SAS_AF=0.3681;AA=a|||;VT=SNP
1	150449557	rs35094010	A	G	100	PASS	AC=493;AF=0.0984425;AN=5008;NS=2504;DP=18574;EAS_AF=0.001;AMR_AF=0.0548;AFR_AF=0.2738;EUR_AF=0.0696;SAS_AF=0.0225;AA=A|||;VT=SNP
1	150449575	rs114082023	C	T	100	PASS	AC=66;AF=0.0131789;AN=5008;NS=2504;DP=18479;EAS_AF=0;AMR_AF=0.036;AFR_AF=0.0023;EUR_AF=0.0278;SAS_AF=0.0102;AA=C|||;VT=SNP
1	150449701	rs78778914	T	C	100	PASS	AC=100;AF=0.0199681;AN=5008;NS=2504;DP=19657;EAS_AF=0;AMR_AF=0.0303;AFR_AF=0;EUR_AF=0.0746;SAS_AF=0.0041;AA=T|||;VT=SNP
1	150449766	rs34233130	A	G	100	PASS	AC=270;AF=0.0539137;AN=5008;NS=2504;DP=21169;EAS_AF=0.001;AMR_AF=0.0403;AFR_AF=0.1135;EUR_AF=0.0686;SAS_AF=0.0225;AA=A|||;VT=SNP
1	150450204	rs12136802	T	C	100	PASS	AC=820;AF=0.163738;AN=5008;NS=2504;DP=20966;EAS_AF=0.002;AMR_AF=0.1167;AFR_AF=0.3638;EUR_AF=0.2078;SAS_AF=0.0481;AA=T|||;VT=SNP
1	150450457	rs72698842	C	G	100	PASS	AC=204;AF=0.0407348;AN=5008;NS=2504;DP=21125;EAS_AF=0.001;AMR_AF=0.0548;AFR_AF=0.0008;EUR_AF=0.1382;SAS_AF=0.0256;AA=C|||;VT=SNP
1	150451499	rs12729727	G	C	100	PASS	AC=819;AF=0.163538;AN=5008;NS=2504;DP=18121;EAS_AF=0.002;AMR_AF=0.1167;AFR_AF=0.3631;EUR_AF=0.2078;SAS_AF=0.0481;AA=C|||;VT=SNP
1	150451832	rs35705743	G	A	100	PASS	AC=2510;AF=0.501198;AN=5008;NS=2504;DP=21609;EAS_AF=0.2798;AMR_AF=0.4971;AFR_AF=0.6982;EUR_AF=0.5934;SAS_AF=0.3712;AA=A|||;VT=SNP
1	150451863	rs11587575	T	C	100	PASS	AC=1141;AF=0.227835;AN=5008;NS=2504;DP=21852;EAS_AF=0.2202;AMR_AF=0.2536;AFR_AF=0.0325;EUR_AF=0.3847;SAS_AF=0.32;AA=T|||;VT=SNP
1	150451898	rs11587116	A	T	100	PASS	AC=1330;AF=0.265575;AN=5008;NS=2504;DP=21350;EAS_AF=0.2212;AMR_AF=0.2695;AFR_AF=0.1672;EUR_AF=0.3837;SAS_AF=0.32;AA=A|||;VT=SNP
1	150452912	rs2867894	T	A	100	PASS	AC=1331;AF=0.265775;AN=5008;NS=2504;DP=11833;EAS_AF=0.2212;AMR_AF=0.2695;AFR_AF=0.1679;EUR_AF=0.3837;SAS_AF=0.32;AA=T|||;VT=SNP
1	150453018	rs12134682	G	C	100	PASS	AC=204;AF=0.0407348;AN=5008;NS=2504;DP=10961;EAS_AF=0.001;AMR_AF=0.0548;AFR_AF=0.0008;EUR_AF=0.1382;SAS_AF=0.0256;AA=G|||;VT=SNP
1	150453242	rs4970946	A	G	100	PASS	AC=1183;AF=0.236222;AN=5008;NS=2504;DP=13482;EAS_AF=0.0595;AMR_AF=0.2277;AFR_AF=0.5333;EUR_AF=0.2087;SAS_AF=0.0511;AA=G|||;VT=SNP
1	150453296	rs2867893	C	T	100	PASS	AC=1332;AF=0.265974;AN=5008;NS=2504;DP=14971;EAS_AF=0.2212;AMR_AF=0.2695;AFR_AF=0.1679;EUR_AF=0.3847;SAS_AF=0.32;AA=C|||;VT=SNP
1	150454143	rs12729719	A	G	100	PASS	AC=1182;AF=0.236022;AN=5008;NS=2504;DP=13644;EAS_AF=0.0595;AMR_AF=0.2277;AFR_AF=0.5325;EUR_AF=0.2087;SAS_AF=0.0511;AA=-|||;VT=SNP
1	150454297	rs114723232	G	A	100	PASS	AC=22;AF=0.00439297;AN=5008;NS=2504;DP=3953;EAS_AF=0;AMR_AF=0.0115;AFR_AF=0;EUR_AF=0.0129;SAS_AF=0.001;AA=-|||;VT=SNP
1	150454503	rs12042579	C	T	100	PASS	AC=1142;AF=0.228035;AN=5008;NS=2504;DP=10431;EAS_AF=0.2212;AMR_AF=0.2536;AFR_AF=0.0325;EUR_AF=0.3847;SAS_AF=0.32;AA=C|||;VT=SNP
1	150454885	rs9436117	A	G	100	PASS	AC=3528;AF=0.704473;AN=5008;NS=2504;DP=15071;EAS_AF=0.744;AMR_AF=0.6182;AFR_AF=0.8109;EUR_AF=0.7575;SAS_AF=0.5266;AA=a|||;VT=SNP
1	150455813	rs11205383	T	C	100	PASS	AC=817;AF=0.163139;AN=5008;NS=2504;DP=18531;EAS_AF=0.002;AMR_AF=0.1167;AFR_AF=0.3623;EUR_AF=0.2068;SAS_AF=0.0481;AA=T|||;VT=SNP
1	150455854	rs4451552	G	C	100	PASS	AC=2043;AF=0.407947;AN=5008;NS=2504;DP=18476;EAS_AF=0.2232;AMR_AF=0.3775;AFR_AF=0.4546;EUR_AF=0.5915;SAS_AF=0.3681;AA=C|||;VT=SNP
1	150456169	rs4446975	C	T	100	PASS	AC=2041;AF=0.407548;AN=5008;NS=2504;DP=20015;EAS_AF=0.2222;AMR_AF=0.3775;AFR_AF=0.4539;EUR_AF=0.5915;SAS_AF=0.3681;AA=T|||;VT=SNP
1	150456350	rs35591746	A	T	100	PASS	AC=818;AF=0.163339;AN=5008;NS=2504;DP=17217;EAS_AF=0.002;AMR_AF=0.1167;AFR_AF=0.3623;EUR_AF=0.2078;SAS_AF=0.0481;AA=A|||;VT=SNP
1	150456367	rs35989785	A	T	100	PASS	AC=818;AF=0.163339;AN=5008;NS=2504;DP=16759;EAS_AF=0.002;AMR_AF=0.1167;AFR_AF=0.3623;EUR_AF=0.2078;SAS_AF=0.0481;AA=T|||;VT=SNP
1	150456389	rs4970963	A	G	100	PASS	AC=2630;AF=0.52516;AN=5008;NS=2504;DP=16008;EAS_AF=0.2808;AMR_AF=0.5043;AFR_AF=0.7821;EUR_AF=0.5964;SAS_AF=0.3712;AA=G|||;VT=SNP
1	150456571	rs34029237	T	C	100	PASS	AC=817;AF=0.163139;AN=5008;NS=2504;DP=18769;EAS_AF=0.002;AMR_AF=0.1167;AFR_AF=0.3623;EUR_AF=0.2068;SAS_AF=0.0481;AA=T|||;VT=SNP
1	150456678	rs12737757	C	T	100	PASS	AC=817;AF=0.163139;AN=5008;NS=2504;DP=16593;EAS_AF=0.002;AMR_AF=0.1167;AFR_AF=0.3623;EUR_AF=0.2068;SAS_AF=0.0481;AA=C|||;VT=SNP
1	150457517	rs114529840	T	G	100	PASS	AC=67;AF=0.0133786;AN=5008;NS=2504;DP=20543;EAS_AF=0;AMR_AF=0.0259;AFR_AF=0.0015;EUR_AF=0.0427;SAS_AF=0.0041;AA=T|||;VT=SNP
1	150457876	rs3820544	A	T	100	PASS	AC=1142;AF=0.228035;AN=5008;NS=2504;DP=19906;EAS_AF=0.2212;AMR_AF=0.2536;AFR_AF=0.0325;EUR_AF=0.3847;SAS_AF=0.32;AA=A|||;VT=SNP
1	150458029	rs4970964	A	G	100	PASS	AC=2533;AF=0.505791;AN=5008;NS=2504;DP=20373;EAS_AF=0.2808;AMR_AF=0.4971;AFR_AF=0.7141;EUR_AF=0.5944;SAS_AF=0.3712;AA=G|||;VT=SNP
1	150458094	rs4970922	C	A	100	PASS	AC=2529;AF=0.504992;AN=5008;NS=2504;DP=18159;EAS_AF=0.2808;AMR_AF=0.4986;AFR_AF=0.711;EUR_AF=0.5934;SAS_AF=0.3712;AA=A|||;VT=SNP
1	150458567	rs183915452	G	A	100	PASS	AC=123;AF=0.0245607;AN=5008;NS=2504;DP=11570;EAS_AF=0;AMR_AF=0.0288;AFR_AF=0.0038;EUR_AF=0.0726;SAS_AF=0.0256;AA=G|||;VT=SNP
1	150458833	rs34629240	A	T	100	PASS	AC=487;AF=0.0972444;AN=5008;NS=2504;DP=17983;EAS_AF=0.001;AMR_AF=0.0548;AFR_AF=0.27;EUR_AF=0.0686;SAS_AF=0.0225;AA=a|||;VT=SNP
1	150459087	rs6664703	G	C	100	PASS	AC=2406;AF=0.480431;AN=5008;NS=2504;DP=14484;EAS_AF=0.2808;AMR_AF=0.4885;AFR_AF=0.6241;EUR_AF=0.5924;SAS_AF=0.3712;AA=g|||;VT=SNP
1	150459426	rs9436009	T	A	100	PASS	AC=2513;AF=0.501797;AN=5008;NS=2504;DP=9322;EAS_AF=0.2808;AMR_AF=0.4971;AFR_AF=0.7005;EUR_AF=0.5924;SAS_AF=0.3712;AA=A|||;VT=SNP
1	150459715	rs34001546	T	C	100	PASS	AC=490;AF=0.0978435;AN=5008;NS=2504;DP=14975;EAS_AF=0.001;AMR_AF=0.0548;AFR_AF=0.2723;EUR_AF=0.0686;SAS_AF=0.0225;AA=T|||;VT=SNP
1	150460168	rs2275246	A	G	100	PASS	AC=2546;AF=0.508387;AN=5008;NS=2504;DP=16854;EAS_AF=0.2808;AMR_AF=0.5;AFR_AF=0.7224;EUR_AF=0.5944;SAS_AF=0.3712;AA=g|||;VT=SNP
1	150460842	rs41264059	A	C	100	PASS	AC=816;AF=0.162939;AN=5008;NS=2504;DP=16126;EAS_AF=0.002;AMR_AF=0.1153;AFR_AF=0.3623;EUR_AF=0.2068;SAS_AF=0.0481;AA=A|||;VT=SNP
1	150460850	rs41264139	C	T	100	PASS	AC=816;AF=0.162939;AN=5008;NS=2504;DP=15963;EAS_AF=0.002;AMR_AF=0.1153;AFR_AF=0.3623;EUR_AF=0.2068;SAS_AF=0.0481;AA=C|||;VT=SNP
1	150460855	rs12046446	T	G	100	PASS	AC=1143;AF=0.228235;AN=5008;NS=2504;DP=15970;EAS_AF=0.2212;AMR_AF=0.255;AFR_AF=0.0325;EUR_AF=0.3847;SAS_AF=0.32;AA=T|||;VT=SNP
1	150461801	rs12142874	A	G	100	PASS	AC=203;AF=0.0405351;AN=5008;NS=2504;DP=21331;EAS_AF=0.001;AMR_AF=0.0533;AFR_AF=0.0008;EUR_AF=0.1382;SAS_AF=0.0256;AA=-|||;VT=SNP
1	150461873	rs12138453	G	T	100	PASS	AC=203;AF=0.0405351;AN=5008;NS=2504;DP=19725;EAS_AF=0.001;AMR_AF=0.0533;AFR_AF=0.0008;EUR_AF=0.1382;SAS_AF=0.0256;AA=G|||;VT=SNP
1	150462811	rs9436118	C	T	100	PASS	AC=2407;AF=0.480631;AN=5008;NS=2504;DP=15209;EAS_AF=0.2808;AMR_AF=0.4885;AFR_AF=0.6241;EUR_AF=0.5934;SAS_AF=0.3712;AA=T|||;VT=SNP
1	150463772	rs7542068	C	G	100	PASS	AC=817;AF=0.163139;AN=5008;NS=2504;DP=19674;EAS_AF=0.002;AMR_AF=0.1167;AFR_AF=0.3623;EUR_AF=0.2068;SAS_AF=0.0481;AA=C|||;VT=SNP
1	150464331	rs112103825	C	G	100	PASS	AC=204;AF=0.0407348;AN=5008;NS=2504;DP=14798;EAS_AF=0.001;AMR_AF=0.0548;AFR_AF=0.0008;EUR_AF=0.1382;SAS_AF=0.0256;AA=C|||;VT=SNP
1	150464603	rs7549396	A	G	100	PASS	AC=3569;AF=0.71266;AN=5008;NS=2504;DP=16061;EAS_AF=0.7817;AMR_AF=0.6196;AFR_AF=0.8109;EUR_AF=0.7584;SAS_AF=0.5276;AA=G|||;VT=SNP
1	150465660	rs76031049	C	G	100	PASS	AC=74;AF=0.0147764;AN=5008;NS=2504;DP=17252;EAS_AF=0;AMR_AF=0.0173;AFR_AF=0.0015;EUR_AF=0.0358;SAS_AF=0.0245;AA=C|||;VT=SNP
1	150465922	rs7552883	A	G	100	PASS	AC=816;AF=0.162939;AN=5008;NS=2504;DP=19098;EAS_AF=0.002;AMR_AF=0.1153;AFR_AF=0.3623;EUR_AF=0.2068;SAS_AF=0.0481;AA=a|||;VT=SNP
1	150465953	rs6703652	T	G	100	PASS	AC=1146;AF=0.228834;AN=5008;NS=2504;DP=18576;EAS_AF=0.2232;AMR_AF=0.255;AFR_AF=0.0333;EUR_AF=0.3847;SAS_AF=0.32;AA=T|||;VT=SNP
1	150466173	rs114187507	G	A	100	PASS	AC=67;AF=0.0133786;AN=5008;NS=2504;DP=16140;EAS_AF=0;AMR_AF=0.036;AFR_AF=0.0023;EUR_AF=0.0278;SAS_AF=0.0112;AA=G|||;VT=SNP
1	150466558	rs11811950	C	T	100	PASS	AC=816;AF=0.162939;AN=5008;NS=2504;DP=19207;EAS_AF=0.002;AMR_AF=0.1153;AFR_AF=0.3623;EUR_AF=0.2068;SAS_AF=0.0481;AA=C|||;VT=SNP
1	150466617	rs142968010	C	T	100	PASS	AC=206;AF=0.0411342;AN=5008;NS=2504;DP=16980;EAS_AF=0.002;AMR_AF=0.0533;AFR_AF=0.0023;EUR_AF=0.1382;SAS_AF=0.0256;AA=C|||;VT=SNP
1	150466737	rs12023277	A	G	100	PASS	AC=2404;AF=0.480032;AN=5008;NS=2504;DP=16322;EAS_AF=0.2808;AMR_AF=0.4885;AFR_AF=0.6225;EUR_AF=0.5924;SAS_AF=0.3712;AA=G|||;VT=SNP
1	150466925	rs12116970	C	T	100	PASS	AC=1179;AF=0.235423;AN=5008;NS=2504;DP=18562;EAS_AF=0.0595;AMR_AF=0.2262;AFR_AF=0.531;EUR_AF=0.2087;SAS_AF=0.0511;AA=T|||;VT=SNP
1	150467063	rs12023378	A	G	100	PASS	AC=1225;AF=0.244609;AN=5008;NS=2504;DP=16254;EAS_AF=0.2212;AMR_AF=0.2622;AFR_AF=0.0915;EUR_AF=0.3837;SAS_AF=0.32;AA=A|||;VT=SNP
1	150467096	rs141935877	T	A	100	PASS	AC=103;AF=0.0205671;AN=5008;NS=2504;DP=16419;EAS_AF=0.001;AMR_AF=0.0231;AFR_AF=0.0008;EUR_AF=0.0755;SAS_AF=0.0092;AA=T|||;VT=SNP
1	150467296	rs55823828	G	C	100	PASS	AC=1225;AF=0.244609;AN=5008;NS=2504;DP=19140;EAS_AF=0.2212;AMR_AF=0.2622;AFR_AF=0.0915;EUR_AF=0.3837;SAS_AF=0.32;AA=G|||;VT=SNP
1	150467370	rs55928222	A	C	100	PASS	AC=1142;AF=0.228035;AN=5008;NS=2504;DP=16422;EAS_AF=0.2212;AMR_AF=0.255;AFR_AF=0.0325;EUR_AF=0.3837;SAS_AF=0.32;AA=a|||;VT=SNP
1	150467393	rs55996928	C	A	100	PASS	AC=1225;AF=0.244609;AN=5008;NS=2504;DP=17142;EAS_AF=0.2212;AMR_AF=0.2622;AFR_AF=0.0915;EUR_AF=0.3837;SAS_AF=0.32;AA=C|||;VT=SNP
1	150467613	rs11811159	G	A	100	PASS	AC=816;AF=0.162939;AN=5008;NS=2504;DP=12798;EAS_AF=0.002;AMR_AF=0.1153;AFR_AF=0.3623;EUR_AF=0.2068;SAS_AF=0.0481;AA=G|||;VT=SNP
1	150467753	rs9436119	G	A	100	PASS	AC=1142;AF=0.228035;AN=5008;NS=2504;DP=11244;EAS_AF=0.2212;AMR_AF=0.255;AFR_AF=0.0325;EUR_AF=0.3837;SAS_AF=0.32;AA=N|||;VT=SNP
1	150467817	rs72698870	A	G	100	PASS	AC=815;AF=0.16274;AN=5008;NS=2504;DP=17600;EAS_AF=0.002;AMR_AF=0.1153;AFR_AF=0.3623;EUR_AF=0.2068;SAS_AF=0.047;AA=N|||;VT=SNP
1	150468359	rs4970971	T	C	100	PASS	AC=2041;AF=0.407548;AN=5008;NS=2504;DP=15514;EAS_AF=0.2232;AMR_AF=0.3775;AFR_AF=0.4539;EUR_AF=0.5905;SAS_AF=0.3681;AA=C|||;VT=SNP
1	150468547	rs4970972	G	T	100	PASS	AC=101;AF=0.0201677;AN=5008;NS=2504;DP=17928;EAS_AF=0.002;AMR_AF=0.0389;AFR_AF=0.0023;EUR_AF=0.0497;SAS_AF=0.0194;AA=G|||;VT=SNP
1	150468574	rs12731738	C	T	100	PASS	AC=816;AF=0.162939;AN=5008;NS=2504;DP=18839;EAS_AF=0.002;AMR_AF=0.1153;AFR_AF=0.3623;EUR_AF=0.2068;SAS_AF=0.0481;AA=C|||;VT=SNP
1	150468842	rs1343965	A	G	100	PASS	AC=816;AF=0.162939;AN=5008;NS=2504;DP=20660;EAS_AF=0.002;AMR_AF=0.1153;AFR_AF=0.3623;EUR_AF=0.2068;SAS_AF=0.0481;AA=A|||;VT=SNP
1	150469480	rs12119249	C	T	100	PASS	AC=861;AF=0.171925;AN=5008;NS=2504;DP=17183;EAS_AF=0.4524;AMR_AF=0.111;AFR_AF=0.0272;EUR_AF=0.1471;SAS_AF=0.1472;AA=C|||;VT=SNP
1	150470061	rs115720584	C	T	100	PASS	AC=34;AF=0.00678914;AN=5008;NS=2504;DP=17035;EAS_AF=0;AMR_AF=0.0072;AFR_AF=0;EUR_AF=0.0258;SAS_AF=0.0031;AA=C|||;VT=SNP;EX_TARGET
1	150470296	rs11588874	G	A	100	PASS	AC=816;AF=0.162939;AN=5008;NS=2504;DP=15545;EAS_AF=0.002;AMR_AF=0.1153;AFR_AF=0.3623;EUR_AF=0.2068;SAS_AF=0.0481;AA=g|||;VT=SNP
1	150470322	rs11590324	C	A	100	PASS	AC=1225;AF=0.244609;AN=5008;NS=2504;DP=15738;EAS_AF=0.2212;AMR_AF=0.2622;AFR_AF=0.0915;EUR_AF=0.3837;SAS_AF=0.32;AA=C|||;VT=SNP
1	150470523	rs12718416	C	T	100	PASS	AC=970;AF=0.19369;AN=5008;NS=2504;DP=12219;EAS_AF=0.0585;AMR_AF=0.1729;AFR_AF=0.5257;EUR_AF=0.0706;SAS_AF=0.0256;AA=C|||;VT=SNP
1	150471056	rs116476409	C	T	100	PASS	AC=31;AF=0.0061901;AN=5008;NS=2504;DP=16310;EAS_AF=0.001;AMR_AF=0.0144;AFR_AF=0;EUR_AF=0.0119;SAS_AF=0.0082;AA=C|||;VT=SNP;EX_TARGET
1	150471156	rs34542152	C	T	100	PASS	AC=203;AF=0.0405351;AN=5008;NS=2504;DP=19445;EAS_AF=0.001;AMR_AF=0.0331;AFR_AF=0.09;EUR_AF=0.0457;SAS_AF=0.0143;AA=C|||;VT=SNP;EX_TARGET
1	150471157	rs12023021	T	A	100	PASS	AC=232;AF=0.0463259;AN=5008;NS=2504;DP=19480;EAS_AF=0.121;AMR_AF=0.0288;AFR_AF=0.0023;EUR_AF=0.0328;SAS_AF=0.0552;AA=T|||;VT=SNP;EX_TARGET
1	150471965	rs151171909	G	T	100	PASS	AC=14;AF=0.00279553;AN=5008;NS=2504;DP=14272;EAS_AF=0;AMR_AF=0.0043;AFR_AF=0;EUR_AF=0.0089;SAS_AF=0.002;AA=G|||;VT=SNP
1	150472666	rs7553647	C	T	100	PASS	AC=2521;AF=0.503395;AN=5008;NS=2504;DP=17416;EAS_AF=0.2808;AMR_AF=0.5029;AFR_AF=0.7194;EUR_AF=0.5944;SAS_AF=0.3476;AA=T|||;VT=SNP
1	150472781	rs7513205	A	G	100	PASS	AC=1203;AF=0.240216;AN=5008;NS=2504;DP=16740;EAS_AF=0.2212;AMR_AF=0.2622;AFR_AF=0.0915;EUR_AF=0.3847;SAS_AF=0.2965;AA=A|||;VT=SNP
1	150472831	rs7553846	C	T	100	PASS	AC=11;AF=0.00219649;AN=5008;NS=2504;DP=16765;EAS_AF=0;AMR_AF=0;AFR_AF=0;EUR_AF=0.0109;SAS_AF=0;AA=C|||;VT=SNP
1	150472869	rs7553867	C	A	100	PASS	AC=1120;AF=0.223642;AN=5008;NS=2504;DP=16651;EAS_AF=0.2212;AMR_AF=0.2565;AFR_AF=0.0318;EUR_AF=0.3847;SAS_AF=0.2965;AA=C|||;VT=SNP
1	150473084	rs9436120	T	C	100	PASS	AC=2521;AF=0.503395;AN=5008;NS=2504;DP=15502;EAS_AF=0.2817;AMR_AF=0.5029;AFR_AF=0.7194;EUR_AF=0.5934;SAS_AF=0.3476;AA=C|||;VT=SNP
1	150474337	rs12049177	G	A	100	PASS	AC=2383;AF=0.475839;AN=5008;NS=2504;DP=12917;EAS_AF=0.2808;AMR_AF=0.4914;AFR_AF=0.6218;EUR_AF=0.5934;SAS_AF=0.3476;AA=A|||;VT=SNP
1	150474513	rs12735569	C	T	100	PASS	AC=247;AF=0.0493211;AN=5008;NS=2504;DP=12405;EAS_AF=0;AMR_AF=0.0519;AFR_AF=0.0053;EUR_AF=0.1262;SAS_AF=0.0787;AA=C|||;VT=SNP
1	150475772	rs17597088	A	G	100	PASS	AC=1203;AF=0.240216;AN=5008;NS=2504;DP=20401;EAS_AF=0.2212;AMR_AF=0.2622;AFR_AF=0.0915;EUR_AF=0.3847;SAS_AF=0.2965;AA=A|||;VT=SNP
1	150476406	rs10888584	C	G	100	PASS	AC=2481;AF=0.495407;AN=5008;NS=2504;DP=14611;EAS_AF=0.2808;AMR_AF=0.5;AFR_AF=0.6921;EUR_AF=0.5924;SAS_AF=0.3476;AA=G|||;VT=SNP
1	150476516	rs11205385	G	A	100	PASS	AC=1120;AF=0.223642;AN=5008;NS=2504;DP=16884;EAS_AF=0.2212;AMR_AF=0.255;AFR_AF=0.0325;EUR_AF=0.3847;SAS_AF=0.2965;AA=G|||;VT=SNP
1	150476707	rs75108820	G	A	100	PASS	AC=32;AF=0.00638978;AN=5008;NS=2504;DP=18394;EAS_AF=0.001;AMR_AF=0.0058;AFR_AF=0.0008;EUR_AF=0.0219;SAS_AF=0.0041;AA=G|||;VT=SNP
1	150477061	rs3738487	C	T	100	PASS	AC=1121;AF=0.223842;AN=5008;NS=2504;DP=18478;EAS_AF=0.2212;AMR_AF=0.255;AFR_AF=0.0318;EUR_AF=0.3847;SAS_AF=0.2986;AA=C|||;VT=SNP
1	150477840	rs34609268	G	C	100	PASS	AC=114;AF=0.0227636;AN=5008;NS=2504;DP=17451;EAS_AF=0.001;AMR_AF=0.0303;AFR_AF=0.0015;EUR_AF=0.0676;SAS_AF=0.0225;AA=G|||;VT=SNP
1	150478623	rs3754214	T	C	100	PASS	AC=2388;AF=0.476837;AN=5008;NS=2504;DP=17851;EAS_AF=0.2837;AMR_AF=0.4914;AFR_AF=0.6233;EUR_AF=0.5934;SAS_AF=0.3476;AA=C|||;VT=SNP
1	150479605	rs114293104	C	T	100	PASS	AC=27;AF=0.00539137;AN=5008;NS=2504;DP=17214;EAS_AF=0;AMR_AF=0.0086;AFR_AF=0.0015;EUR_AF=0.0189;SAS_AF=0;AA=C|||;VT=SNP
1	150479901	rs1815544	C	T	100	PASS	AC=1121;AF=0.223842;AN=5008;NS=2504;DP=14544;EAS_AF=0.2242;AMR_AF=0.255;AFR_AF=0.0318;EUR_AF=0.3837;SAS_AF=0.2965;AA=C|||;VT=SNP
1	150479977	rs1815545	A	G	100	PASS	AC=2375;AF=0.474241;AN=5008;NS=2504;DP=15658;EAS_AF=0.2827;AMR_AF=0.4899;AFR_AF=0.615;EUR_AF=0.5934;SAS_AF=0.3476;AA=G|||;VT=SNP
1	150480373	rs3754217	G	T	100	PASS	AC=2517;AF=0.502596;AN=5008;NS=2504;DP=18858;EAS_AF=0.2808;AMR_AF=0.5014;AFR_AF=0.7171;EUR_AF=0.5944;SAS_AF=0.3476;AA=T|||;VT=SNP
1	150480473	rs141248191	G	A	100	PASS	AC=39;AF=0.00778754;AN=5008;NS=2504;DP=20466;EAS_AF=0;AMR_AF=0.0115;AFR_AF=0.0008;EUR_AF=0.0239;SAS_AF=0.0061;AA=G|||;VT=SNP
1	150480571	rs12724450	G	A	100	PASS	AC=267;AF=0.0533147;AN=5008;NS=2504;DP=16410;EAS_AF=0.001;AMR_AF=0.0403;AFR_AF=0.112;EUR_AF=0.0676;SAS_AF=0.0225;AA=G|||;VT=SNP
1	150481738	rs11205386	C	T	100	PASS	AC=330;AF=0.0658946;AN=5008;NS=2504;DP=18089;EAS_AF=0.001;AMR_AF=0.062;AFR_AF=0.0953;EUR_AF=0.1352;SAS_AF=0.0245;AA=C|||;VT=SNP
1	150481896	rs116804526	C	T	100	PASS	AC=140;AF=0.0279553;AN=5008;NS=2504;DP=17100;EAS_AF=0;AMR_AF=0.0346;AFR_AF=0.0673;EUR_AF=0.0229;SAS_AF=0.0041;AA=C|||;VT=SNP
1	150481982	rs75772057	C	T	100	PASS	AC=71;AF=0.0141773;AN=5008;NS=2504;DP=17571;EAS_AF=0;AMR_AF=0.036;AFR_AF=0.0023;EUR_AF=0.0288;SAS_AF=0.0143;AA=C|||;VT=SNP;EX_TARGET
1	150482145	rs145971597	G	A	100	PASS	AC=10;AF=0.00199681;AN=5008;NS=2504;DP=14149;EAS_AF=0.003;AMR_AF=0.0014;AFR_AF=0;EUR_AF=0.006;SAS_AF=0;AA=G|||;VT=SNP;EX_TARGET
1	150482255	rs41264469	A	G	100	PASS	AC=243;AF=0.0485224;AN=5008;NS=2504;DP=16574;EAS_AF=0.001;AMR_AF=0.0648;AFR_AF=0.0008;EUR_AF=0.163;SAS_AF=0.0327;AA=A|||;VT=SNP
1	150482738	rs11205387	G	A	100	PASS	AC=1252;AF=0.25;AN=5008;NS=2504;DP=20301;EAS_AF=0.2907;AMR_AF=0.3098;AFR_AF=0.1831;EUR_AF=0.2594;SAS_AF=0.2464;AA=G|||;VT=SNP
1	150483236	rs9661040	A	C	100	PASS	AC=2533;AF=0.505791;AN=5008;NS=2504;DP=21668;EAS_AF=0.2966;AMR_AF=0.5014;AFR_AF=0.7126;EUR_AF=0.5944;SAS_AF=0.3538;AA=C|||;VT=SNP
1	150483355	rs3737240	C	T	100	PASS	AC=1121;AF=0.223842;AN=5008;NS=2504;DP=17844;EAS_AF=0.2371;AMR_AF=0.2493;AFR_AF=0.0325;EUR_AF=0.3757;SAS_AF=0.2945;AA=C|||;VT=SNP;EX_TARGET
1	150483840	rs4970979	C	T	100	PASS	AC=2335;AF=0.466254;AN=5008;NS=2504;DP=19178;EAS_AF=0.2976;AMR_AF=0.4856;AFR_AF=0.5741;EUR_AF=0.5934;SAS_AF=0.3497;AA=T|||;VT=SNP
1	150484004	rs11801190	G	A	100	PASS	AC=498;AF=0.0994409;AN=5008;NS=2504;DP=17764;EAS_AF=0.001;AMR_AF=0.0548;AFR_AF=0.2761;EUR_AF=0.0716;SAS_AF=0.0225;AA=G|||;VT=SNP;EX_TARGET
1	150484555	rs875514	C	G	100	PASS	AC=2334;AF=0.466054;AN=5008;NS=2504;DP=20732;EAS_AF=0.2966;AMR_AF=0.4856;AFR_AF=0.5749;EUR_AF=0.5924;SAS_AF=0.3497;AA=C|||;VT=SNP
1	150484844	rs151102225	A	T	100	PASS	AC=17;AF=0.00339457;AN=5008;NS=2504;DP=19388;EAS_AF=0;AMR_AF=0.0043;AFR_AF=0;EUR_AF=0.0129;SAS_AF=0.001;AA=A|||;VT=SNP;EX_TARGET
1	150484987	rs13294	G	A	100	PASS	AC=1335;AF=0.266573;AN=5008;NS=2504;DP=19087;EAS_AF=0.2371;AMR_AF=0.2709;AFR_AF=0.1747;EUR_AF=0.3827;SAS_AF=0.2986;AA=A|||;VT=SNP;EX_TARGET
1	150486381	rs6704384	G	C	100	PASS	AC=411;AF=0.0820687;AN=5008;NS=2504;DP=20633;EAS_AF=0.0456;AMR_AF=0.0893;AFR_AF=0.0061;EUR_AF=0.1779;SAS_AF=0.1186;AA=G|||;VT=SNP
1	150486988	rs72698892	G	A	100	PASS	AC=90;AF=0.0179712;AN=5008;NS=2504;DP=19107;EAS_AF=0;AMR_AF=0.0216;AFR_AF=0.0008;EUR_AF=0.0656;SAS_AF=0.0082;AA=G|||;VT=SNP
1	150487689	rs116293136	G	A	100	PASS	AC=37;AF=0.00738818;AN=5008;NS=2504;DP=14859;EAS_AF=0;AMR_AF=0.0115;AFR_AF=0.0008;EUR_AF=0.0249;SAS_AF=0.0031;AA=G|||;VT=SNP
1	150487961	rs9436125	C	G	100	PASS	AC=1140;AF=0.227636;AN=5008;NS=2504;DP=16477;EAS_AF=0.2371;AMR_AF=0.255;AFR_AF=0.034;EUR_AF=0.3837;SAS_AF=0.2996;AA=C|||;VT=SNP
1	150488478	rs34514406	T	C	100	PASS	AC=270;AF=0.0539137;AN=5008;NS=2504;DP=14147;EAS_AF=0.001;AMR_AF=0.0418;AFR_AF=0.112;EUR_AF=0.0696;SAS_AF=0.0225;AA=T|||;VT=SNP
1	150489558	rs7513247	C	T	100	PASS	AC=2334;AF=0.466054;AN=5008;NS=2504;DP=18653;EAS_AF=0.2966;AMR_AF=0.4856;AFR_AF=0.5741;EUR_AF=0.5934;SAS_AF=0.3497;AA=C|||;VT=SNP
1	150490565	rs9436127	G	A	100	PASS	AC=1130;AF=0.225639;AN=5008;NS=2504;DP=20046;EAS_AF=0.2302;AMR_AF=0.255;AFR_AF=0.034;EUR_AF=0.3827;SAS_AF=0.2975;AA=G|||;VT=SNP
1	150490849	rs72698899	G	A	100	PASS	AC=45;AF=0.00898562;AN=5008;NS=2504;DP=15542;EAS_AF=0;AMR_AF=0.0101;AFR_AF=0;EUR_AF=0.0348;SAS_AF=0.0031;AA=G|||;VT=SNP
1	150491963	rs77058047	G	A	100	PASS	AC=402;AF=0.0802716;AN=5008;NS=2504;DP=16728;EAS_AF=0.0387;AMR_AF=0.0908;AFR_AF=0.0061;EUR_AF=0.1779;SAS_AF=0.1155;AA=G|||;VT=SNP
1	150492066	rs182867124	C	T	100	PASS	AC=7;AF=0.00139776;AN=5008;NS=2504;DP=14471;EAS_AF=0;AMR_AF=0.0014;AFR_AF=0;EUR_AF=0.006;SAS_AF=0;AA=C|||;VT=SNP
1	150492114	rs12129037	T	C	100	PASS	AC=560;AF=0.111821;AN=5008;NS=2504;DP=14876;EAS_AF=0.0585;AMR_AF=0.1657;AFR_AF=0.1641;EUR_AF=0.1402;SAS_AF=0.0286;AA=C|||;VT=SNP
1	150492404	rs61819393	G	A	100	PASS	AC=837;AF=0.167133;AN=5008;NS=2504;DP=15479;EAS_AF=0.4524;AMR_AF=0.1066;AFR_AF=0.0091;EUR_AF=0.1441;SAS_AF=0.1534;AA=g|||;VT=SNP
1	150493004	rs59898460	T	C	100	PASS	AC=1135;AF=0.226637;AN=5008;NS=2504;DP=19229;EAS_AF=0.2351;AMR_AF=0.255;AFR_AF=0.034;EUR_AF=0.3827;SAS_AF=0.2975;AA=T|||;VT=SNP
1	150493925	rs11582423	C	G	100	PASS	AC=1463;AF=0.292133;AN=5008;NS=2504;DP=20824;EAS_AF=0.2341;AMR_AF=0.281;AFR_AF=0.2693;EUR_AF=0.3827;SAS_AF=0.2975;AA=C|||;VT=SNP
1	150494961	rs113588371	T	G	100	PASS	AC=94;AF=0.01877;AN=5008;NS=2504;DP=15302;EAS_AF=0.001;AMR_AF=0.0245;AFR_AF=0.0023;EUR_AF=0.0577;SAS_AF=0.0153;AA=T|||;VT=SNP
1	150495145	rs35839143	C	A	100	PASS	AC=269;AF=0.0537141;AN=5008;NS=2504;DP=11545;EAS_AF=0.001;AMR_AF=0.0403;AFR_AF=0.112;EUR_AF=0.0696;SAS_AF=0.0225;AA=C|||;VT=SNP
1	150496388	rs66464034	C	G	100	PASS	AC=560;AF=0.111821;AN=5008;NS=2504;DP=17090;EAS_AF=0.0585;AMR_AF=0.1657;AFR_AF=0.1641;EUR_AF=0.1402;SAS_AF=0.0286;AA=C|||;VT=SNP
1	150496685	rs141155234	G	A	100	PASS	AC=17;AF=0.00339457;AN=5008;NS=2504;DP=15497;EAS_AF=0;AMR_AF=0.0043;AFR_AF=0;EUR_AF=0.0129;SAS_AF=0.001;AA=G|||;VT=SNP
1	150498002	rs79614966	T	C	100	PASS	AC=275;AF=0.0549121;AN=5008;NS=2504;DP=21409;EAS_AF=0.005;AMR_AF=0.183;AFR_AF=0.0068;EUR_AF=0.0865;SAS_AF=0.0481;AA=T|||;VT=SNP
1	150498138	rs12132918	C	T	100	PASS	AC=205;AF=0.0409345;AN=5008;NS=2504;DP=21644;EAS_AF=0.001;AMR_AF=0.0548;AFR_AF=0.0008;EUR_AF=0.1392;SAS_AF=0.0256;AA=C|||;VT=SNP
1	150498556	rs72700804	T	G	100	PASS	AC=205;AF=0.0409345;AN=5008;NS=2504;DP=15143;EAS_AF=0.001;AMR_AF=0.0548;AFR_AF=0.0015;EUR_AF=0.1382;SAS_AF=0.0256;AA=T|||;VT=SNP
1	150498678	rs9436010	C	T	100	PASS	AC=2533;AF=0.505791;AN=5008;NS=2504;DP=11626;EAS_AF=0.2927;AMR_AF=0.5029;AFR_AF=0.7186;EUR_AF=0.5944;SAS_AF=0.3487;AA=t|||;VT=SNP
1	150498727	rs147537877	A	G	100	PASS	AC=562;AF=0.11222;AN=5008;NS=2504;DP=12509;EAS_AF=0.0585;AMR_AF=0.1657;AFR_AF=0.1657;EUR_AF=0.1402;SAS_AF=0.0286;AA=G|||;VT=SNP
1	150498758	rs140044826	G	A	100	PASS	AC=204;AF=0.0407348;AN=5008;NS=2504;DP=11724;EAS_AF=0.001;AMR_AF=0.0548;AFR_AF=0.0008;EUR_AF=0.1382;SAS_AF=0.0256;AA=g|||;VT=SNP
1	150498879	rs186263931	C	T	100	PASS	AC=71;AF=0.0141773;AN=5008;NS=2504;DP=10072;EAS_AF=0;AMR_AF=0.0375;AFR_AF=0.0038;EUR_AF=0.0278;SAS_AF=0.0123;AA=c|||;VT=SNP
1	150498947	rs74493334	G	A	100	PASS	AC=117;AF=0.0233626;AN=5008;NS=2504;DP=11699;EAS_AF=0.001;AMR_AF=0.0303;AFR_AF=0.0015;EUR_AF=0.0706;SAS_AF=0.0225;AA=g|||;VT=SNP
1	150499263	rs12736584	C	A	100	PASS	AC=500;AF=0.0998403;AN=5008;NS=2504;DP=11091;EAS_AF=0.001;AMR_AF=0.0548;AFR_AF=0.2784;EUR_AF=0.0706;SAS_AF=0.0225;AA=c|||;VT=SNP
1	150499295	rs149768933	A	G	100	PASS	AC=563;AF=0.11242;AN=5008;NS=2504;DP=12324;EAS_AF=0.0585;AMR_AF=0.1657;AFR_AF=0.1657;EUR_AF=0.1412;SAS_AF=0.0286;AA=a|||;VT=SNP
1	150499828	rs11803617	G	A	100	PASS	AC=268;AF=0.0535144;AN=5008;NS=2504;DP=12794;EAS_AF=0.001;AMR_AF=0.0403;AFR_AF=0.1112;EUR_AF=0.0696;SAS_AF=0.0225;AA=G|||;VT=SNP
1	150499892	rs12735920	G	A	100	PASS	AC=148;AF=0.0295527;AN=5008;NS=2504;DP=11937;EAS_AF=0;AMR_AF=0.0375;AFR_AF=0.0038;EUR_AF=0.0885;SAS_AF=0.0286;AA=G|||;VT=SNP
1	150499987	rs7366347	A	G	100	PASS	AC=2357;AF=0.470647;AN=5008;NS=2504;DP=15786;EAS_AF=0.2966;AMR_AF=0.487;AFR_AF=0.5915;EUR_AF=0.5934;SAS_AF=0.3487;AA=G|||;VT=SNP
1	150500085	rs66866430	A	G	100	PASS	AC=564;AF=0.11262;AN=5008;NS=2504;DP=14894;EAS_AF=0.0585;AMR_AF=0.1657;AFR_AF=0.1664;EUR_AF=0.1412;SAS_AF=0.0286;AA=G|||;VT=SNP
1	150500107	rs114673162	G	A	100	PASS	AC=205;AF=0.0409345;AN=5008;NS=2504;DP=14067;EAS_AF=0.001;AMR_AF=0.0548;AFR_AF=0.0008;EUR_AF=0.1392;SAS_AF=0.0256;AA=G|||;VT=SNP
1	150500485	rs116570384	C	A	100	PASS	AC=13;AF=0.00259585;AN=5008;NS=2504;DP=15240;EAS_AF=0;AMR_AF=0.0014;AFR_AF=0;EUR_AF=0.0109;SAS_AF=0.001;AA=C|||;VT=SNP
1	150504055	rs72700806	A	G	100	PASS	AC=563;AF=0.11242;AN=5008;NS=2504;DP=20432;EAS_AF=0.0585;AMR_AF=0.1657;AFR_AF=0.1657;EUR_AF=0.1412;SAS_AF=0.0286;AA=G|||;VT=SNP
1	150504062	rs4970935	C	T	100	PASS	AC=3159;AF=0.630791;AN=5008;NS=2504;DP=20380;EAS_AF=0.7411;AMR_AF=0.5879;AFR_AF=0.5809;EUR_AF=0.7396;SAS_AF=0.5031;AA=T|||;VT=SNP
1	150504821	rs116171044	G	A	100	PASS	AC=68;AF=0.0135783;AN=5008;NS=2504;DP=17576;EAS_AF=0;AMR_AF=0.036;AFR_AF=0.0023;EUR_AF=0.0278;SAS_AF=0.0123;AA=G|||;VT=SNP
1	150504947	rs10888585	G	T	100	PASS	AC=1288;AF=0.257188;AN=5008;NS=2504;DP=17702;EAS_AF=0.4494;AMR_AF=0.1542;AFR_AF=0.2564;EUR_AF=0.2157;SAS_AF=0.1759;AA=G|||;VT=SNP
1	150505576	rs6694485	C	T	100	PASS	AC=1282;AF=0.25599;AN=5008;NS=2504;DP=20246;EAS_AF=0.4524;AMR_AF=0.1542;AFR_AF=0.2489;EUR_AF=0.2157;SAS_AF=0.1769;AA=C|||;VT=SNP
1	150506263	rs11586047	C	T	100	PASS	AC=394;AF=0.0786741;AN=5008;NS=2504;DP=19314;EAS_AF=0.0397;AMR_AF=0.0893;AFR_AF=0.0045;EUR_AF=0.1779;SAS_AF=0.1094;AA=C|||;VT=SNP
1	150506478	rs16837432	G	C	100	PASS	AC=950;AF=0.189696;AN=5008;NS=2504;DP=19842;EAS_AF=0.4554;AMR_AF=0.1124;AFR_AF=0.0893;EUR_AF=0.1461;SAS_AF=0.1513;AA=G|||;VT=SNP
1	150506589	rs4970996	G	C	100	PASS	AC=3293;AF=0.657548;AN=5008;NS=2504;DP=16753;EAS_AF=0.745;AMR_AF=0.5922;AFR_AF=0.671;EUR_AF=0.7525;SAS_AF=0.498;AA=C|||;VT=SNP
1	150506621	rs72700810	A	G	100	PASS	AC=205;AF=0.0409345;AN=5008;NS=2504;DP=16891;EAS_AF=0.001;AMR_AF=0.0562;AFR_AF=0.0008;EUR_AF=0.1382;SAS_AF=0.0256;AA=A|||;VT=SNP
1	150507233	rs142094124	G	A	100	PASS	AC=104;AF=0.0207668;AN=5008;NS=2504;DP=17937;EAS_AF=0.001;AMR_AF=0.0245;AFR_AF=0.0008;EUR_AF=0.0765;SAS_AF=0.0082;AA=G|||;VT=SNP
1	150507296	rs147802733	A	C	100	PASS	AC=19;AF=0.00379393;AN=5008;NS=2504;DP=13692;EAS_AF=0;AMR_AF=0.0072;AFR_AF=0;EUR_AF=0.0119;SAS_AF=0.002;AA=A|||;VT=SNP
1	150507806	rs146939323	G	A	100	PASS	AC=112;AF=0.0223642;AN=5008;NS=2504;DP=17043;EAS_AF=0;AMR_AF=0.0331;AFR_AF=0.0045;EUR_AF=0.0358;SAS_AF=0.0481;AA=G|||;VT=SNP
1	150509169	rs1980062	T	C	100	PASS	AC=817;AF=0.163139;AN=5008;NS=2504;DP=19590;EAS_AF=0.0565;AMR_AF=0.1859;AFR_AF=0.3321;EUR_AF=0.1392;SAS_AF=0.0532;AA=G|||;VT=SNP
1	150509544	rs72700813	A	G	100	PASS	AC=87;AF=0.0173722;AN=5008;NS=2504;DP=18783;EAS_AF=0;AMR_AF=0.0202;AFR_AF=0.0008;EUR_AF=0.0646;SAS_AF=0.0072;AA=A|||;VT=SNP
1	150509959	rs12134634	G	A	100	PASS	AC=612;AF=0.122204;AN=5008;NS=2504;DP=16865;EAS_AF=0.001;AMR_AF=0.0821;AFR_AF=0.295;EUR_AF=0.1382;SAS_AF=0.0256;AA=A|||;VT=SNP
1	150510122	rs11810419	C	T	100	PASS	AC=674;AF=0.134585;AN=5008;NS=2504;DP=18509;EAS_AF=0.0565;AMR_AF=0.1585;AFR_AF=0.2935;EUR_AF=0.0716;SAS_AF=0.0481;AA=C|||;VT=SNP
1	150510403	rs12131376	A	G	100	PASS	AC=617;AF=0.123203;AN=5008;NS=2504;DP=17289;EAS_AF=0.001;AMR_AF=0.0821;AFR_AF=0.2988;EUR_AF=0.1382;SAS_AF=0.0256;AA=G|||;VT=SNP
1	150510633	rs11589361	C	A	100	PASS	AC=1087;AF=0.217053;AN=5008;NS=2504;DP=14722;EAS_AF=0.245;AMR_AF=0.2378;AFR_AF=0.0325;EUR_AF=0.3777;SAS_AF=0.2577;AA=C|||;VT=SNP
1	150510660	rs6693567	C	T	100	PASS	AC=3487;AF=0.696286;AN=5008;NS=2504;DP=15276;EAS_AF=0.7371;AMR_AF=0.6052;AFR_AF=0.8457;EUR_AF=0.7425;SAS_AF=0.4693;AA=T|||;VT=SNP
1	150510956	rs11585977	G	A	100	PASS	AC=1102;AF=0.220048;AN=5008;NS=2504;DP=15792;EAS_AF=0.245;AMR_AF=0.2378;AFR_AF=0.0325;EUR_AF=0.3787;SAS_AF=0.272;AA=G|||;VT=SNP
1	150511144	rs60162170	G	A	100	PASS	AC=959;AF=0.191494;AN=5008;NS=2504;DP=18444;EAS_AF=0.4345;AMR_AF=0.121;AFR_AF=0.1218;EUR_AF=0.1541;SAS_AF=0.1237;AA=G|||;VT=SNP
1	150511628	rs61819435	C	G	100	PASS	AC=1105;AF=0.220647;AN=5008;NS=2504;DP=20175;EAS_AF=0.246;AMR_AF=0.2378;AFR_AF=0.0325;EUR_AF=0.3787;SAS_AF=0.274;AA=C|||;VT=SNP
1	150512253	rs34848955	G	C	100	PASS	AC=200;AF=0.0399361;AN=5008;NS=2504;DP=16663;EAS_AF=0.001;AMR_AF=0.0533;AFR_AF=0.0008;EUR_AF=0.1352;SAS_AF=0.0256;AA=N|||;VT=SNP
1	150512775	rs145832453	A	G	100	PASS	AC=51;AF=0.0101837;AN=5008;NS=2504;DP=15309;EAS_AF=0;AMR_AF=0.0144;AFR_AF=0.0008;EUR_AF=0.0358;SAS_AF=0.0041;AA=a|||;VT=SNP
1	150512792	rs138309741	C	A	100	PASS	AC=57;AF=0.0113818;AN=5008;NS=2504;DP=15896;EAS_AF=0;AMR_AF=0.0216;AFR_AF=0.0015;EUR_AF=0.0348;SAS_AF=0.0051;AA=-|||;VT=SNP
1	150514741	rs11204662	T	G	100	PASS	AC=2163;AF=0.431909;AN=5008;NS=2504;DP=15445;EAS_AF=0.244;AMR_AF=0.3703;AFR_AF=0.5719;EUR_AF=0.5875;SAS_AF=0.32;AA=G|||;VT=SNP
1	150514747	rs71622702	C	T	100	PASS	AC=384;AF=0.0766773;AN=5008;NS=2504;DP=15517;EAS_AF=0.001;AMR_AF=0.049;AFR_AF=0.1952;EUR_AF=0.0706;SAS_AF=0.0204;AA=C|||;VT=SNP
1	150515021	rs4971010	A	G	100	PASS	AC=2164;AF=0.432109;AN=5008;NS=2504;DP=19574;EAS_AF=0.244;AMR_AF=0.3703;AFR_AF=0.5719;EUR_AF=0.5875;SAS_AF=0.3211;AA=G|||;VT=SNP
1	150515664	rs139627889	C	T	100	PASS	AC=14;AF=0.00279553;AN=5008;NS=2504;DP=13600;EAS_AF=0;AMR_AF=0.0043;AFR_AF=0.0015;EUR_AF=0.007;SAS_AF=0.002;AA=C|||;VT=SNP
1	150515744	rs12758483	T	C	100	PASS	AC=1276;AF=0.254792;AN=5008;NS=2504;DP=9074;EAS_AF=0.379;AMR_AF=0.1715;AFR_AF=0.3064;EUR_AF=0.2256;SAS_AF=0.1462;AA=T|||;VT=SNP
1	150517968	rs75802472	G	T	100	PASS	AC=36;AF=0.0071885;AN=5008;NS=2504;DP=17998;EAS_AF=0;AMR_AF=0.0086;AFR_AF=0.0008;EUR_AF=0.0229;SAS_AF=0.0061;AA=G|||;VT=SNP
1	150518641	rs12139770	A	C	100	PASS	AC=92;AF=0.0183706;AN=5008;NS=2504;DP=15690;EAS_AF=0.001;AMR_AF=0.0317;AFR_AF=0;EUR_AF=0.0557;SAS_AF=0.0133;AA=A|||;VT=SNP
1	150519823	rs61819440	G	A	100	PASS	AC=687;AF=0.137181;AN=5008;NS=2504;DP=2335;EAS_AF=0.3452;AMR_AF=0.1081;AFR_AF=0.003;EUR_AF=0.1372;SAS_AF=0.1247;AA=G|||;VT=SNP
1	150521026	rs6663989	C	G	100	PASS	AC=3886;AF=0.775958;AN=5008;NS=2504;DP=13003;EAS_AF=0.9355;AMR_AF=0.8069;AFR_AF=0.5083;EUR_AF=0.8439;SAS_AF=0.8814;AA=G|||;VT=SNP
1	150521099	rs6668850	A	T	100	PASS	AC=16;AF=0.00319489;AN=5008;NS=2504;DP=13694;EAS_AF=0;AMR_AF=0.0029;AFR_AF=0;EUR_AF=0.0139;SAS_AF=0;AA=A|||;VT=SNP
1	150521304	rs1040008	A	G	100	PASS	AC=276;AF=0.0551118;AN=5008;NS=2504;DP=13336;EAS_AF=0.004;AMR_AF=0.1945;AFR_AF=0.0068;EUR_AF=0.0835;SAS_AF=0.045;AA=A|||;VT=SNP
1	150522242	rs4971020	T	C	100	PASS	AC=1640;AF=0.327476;AN=5008;NS=2504;DP=12990;EAS_AF=0.3373;AMR_AF=0.3285;AFR_AF=0.0953;EUR_AF=0.6074;SAS_AF=0.3425;AA=T|||;VT=SNP
1	150522712	rs142407416	C	T	100	PASS	AC=18;AF=0.00359425;AN=5008;NS=2504;DP=15714;EAS_AF=0;AMR_AF=0.0043;AFR_AF=0.0023;EUR_AF=0.0119;SAS_AF=0;AA=C|||;VT=SNP
1	150524878	rs72700822	G	A	100	PASS	AC=90;AF=0.0179712;AN=5008;NS=2504;DP=17235;EAS_AF=0.001;AMR_AF=0.0331;AFR_AF=0;EUR_AF=0.0557;SAS_AF=0.0102;AA=G|||;VT=SNP
1	150525425	rs41317513	G	A	100	PASS	AC=56;AF=0.0111821;AN=5008;NS=2504;DP=15197;EAS_AF=0;AMR_AF=0.0245;AFR_AF=0.0008;EUR_AF=0.0338;SAS_AF=0.0041;AA=G|||;VT=SNP;EX_TARGET
1	150526044	rs41317515	G	C	100	PASS	AC=2646;AF=0.528355;AN=5008;NS=2504;DP=15288;EAS_AF=0.5675;AMR_AF=0.4337;AFR_AF=0.6074;EUR_AF=0.5338;SAS_AF=0.4427;AA=C|||;VT=SNP;EX_TARGET
1	150526270	rs41317517	C	T	100	PASS	AC=17;AF=0.00339457;AN=5008;NS=2504;DP=15387;EAS_AF=0.001;AMR_AF=0.0072;AFR_AF=0.0015;EUR_AF=0.008;SAS_AF=0.001;AA=C|||;VT=SNP;EX_TARGET
1	150526787	rs41317523	C	A	100	PASS	AC=121;AF=0.0241613;AN=5008;NS=2504;DP=15493;EAS_AF=0.001;AMR_AF=0.036;AFR_AF=0.0015;EUR_AF=0.0755;SAS_AF=0.0174;AA=A|||;VT=SNP
1	150527292	rs9659061	G	A	100	PASS	AC=2568;AF=0.51278;AN=5008;NS=2504;DP=19065;EAS_AF=0.5556;AMR_AF=0.415;AFR_AF=0.6868;EUR_AF=0.493;SAS_AF=0.3231;AA=A|||;VT=SNP
1	150527294	rs12124948	C	T	100	PASS	AC=1448;AF=0.289137;AN=5008;NS=2504;DP=19214;EAS_AF=0.4881;AMR_AF=0.2421;AFR_AF=0.0855;EUR_AF=0.4125;SAS_AF=0.2658;AA=C|||;VT=SNP
1	150527354	rs9659073	G	A	100	PASS	AC=2237;AF=0.446685;AN=5008;NS=2504;DP=19975;EAS_AF=0.5397;AMR_AF=0.3934;AFR_AF=0.4599;EUR_AF=0.4911;SAS_AF=0.3252;AA=A|||;VT=SNP
1	150527629	rs111428433	C	T	100	PASS	AC=394;AF=0.0786741;AN=5008;NS=2504;DP=18289;EAS_AF=0.001;AMR_AF=0.0548;AFR_AF=0.1967;EUR_AF=0.0775;SAS_AF=0.0174;AA=T|||;VT=SNP
1	150527715	rs112312596	C	T	100	PASS	AC=121;AF=0.0241613;AN=5008;NS=2504;DP=19387;EAS_AF=0.001;AMR_AF=0.036;AFR_AF=0.0015;EUR_AF=0.0755;SAS_AF=0.0174;AA=c|||;VT=SNP
1	150527722	rs111465316	C	T	100	PASS	AC=121;AF=0.0241613;AN=5008;NS=2504;DP=19471;EAS_AF=0.001;AMR_AF=0.036;AFR_AF=0.0015;EUR_AF=0.0755;SAS_AF=0.0174;AA=c|||;VT=SNP
1	150527744	rs113869234	A	G	100	PASS	AC=121;AF=0.0241613;AN=5008;NS=2504;DP=19383;EAS_AF=0.001;AMR_AF=0.036;AFR_AF=0.0015;EUR_AF=0.0755;SAS_AF=0.0174;AA=a|||;VT=SNP
1	150528309	rs61819442	A	T	100	PASS	AC=86;AF=0.0171725;AN=5008;NS=2504;DP=29296;EAS_AF=0;AMR_AF=0.0346;AFR_AF=0;EUR_AF=0.0567;SAS_AF=0.0051;AA=A|||;VT=SNP
1	150528885	rs12119250	G	A	100	PASS	AC=121;AF=0.0241613;AN=5008;NS=2504;DP=16004;EAS_AF=0.001;AMR_AF=0.036;AFR_AF=0.0015;EUR_AF=0.0755;SAS_AF=0.0174;AA=G|||;VT=SNP
1	150530043	rs41317525	G	A	100	PASS	AC=28;AF=0.00559105;AN=5008;NS=2504;DP=14322;EAS_AF=0;AMR_AF=0.0072;AFR_AF=0.0015;EUR_AF=0.0179;SAS_AF=0.0031;AA=G|||;VT=SNP;EX_TARGET
1	150530548	rs56228576	C	G	100	PASS	AC=36;AF=0.0071885;AN=5008;NS=2504;DP=14676;EAS_AF=0;AMR_AF=0.013;AFR_AF=0.0015;EUR_AF=0.0249;SAS_AF=0;AA=C|||;VT=SNP;EX_TARGET
1	150531008	rs10888382	T	C	100	PASS	AC=4079;AF=0.814497;AN=5008;NS=2504;DP=16071;EAS_AF=0.8373;AMR_AF=0.9049;AFR_AF=0.6475;EUR_AF=0.9314;SAS_AF=0.8323;AA=T|||;VT=SNP;EX_TARGET
1	150531050	rs10749657	G	A	100	PASS	AC=4399;AF=0.878395;AN=5008;NS=2504;DP=15486;EAS_AF=0.9831;AMR_AF=0.8444;AFR_AF=0.829;EUR_AF=0.839;SAS_AF=0.9018;AA=G|||;VT=SNP;EX_TARGET
1	150531360	rs12097596	G	A	100	PASS	AC=654;AF=0.130591;AN=5008;NS=2504;DP=14855;EAS_AF=0.0665;AMR_AF=0.111;AFR_AF=0.3495;EUR_AF=0.0219;SAS_AF=0.0266;AA=A|||;VT=SNP
1	150531380	rs11204664	T	C	100	PASS	AC=2625;AF=0.524161;AN=5008;NS=2504;DP=14914;EAS_AF=0.6915;AMR_AF=0.4481;AFR_AF=0.4304;EUR_AF=0.5855;SAS_AF=0.4693;AA=T|||;VT=SNP
1	150531905	rs150225445	C	A	100	PASS	AC=15;AF=0.00299521;AN=5008;NS=2504;DP=16910;EAS_AF=0;AMR_AF=0.0058;AFR_AF=0.0008;EUR_AF=0.0089;SAS_AF=0.001;AA=C|||;VT=SNP;EX_TARGET
1	150532376	rs56411234	G	A	100	PASS	AC=38;AF=0.00758786;AN=5008;NS=2504;DP=15923;EAS_AF=0;AMR_AF=0.0101;AFR_AF=0.0015;EUR_AF=0.0278;SAS_AF=0.001;AA=G|||;VT=SNP;EX_TARGET
1	150533308	rs35531650	C	A	100	PASS	AC=43;AF=0.00858626;AN=5008;NS=2504;DP=13275;EAS_AF=0;AMR_AF=0.0086;AFR_AF=0.0061;EUR_AF=0.0229;SAS_AF=0.0061;AA=C|||;VT=SNP
1	150534368	rs12116492	T	C	100	PASS	AC=1780;AF=0.355431;AN=5008;NS=2504;DP=18826;EAS_AF=0.4653;AMR_AF=0.3862;AFR_AF=0.1256;EUR_AF=0.5527;SAS_AF=0.3282;AA=T|||;VT=SNP
1	150535196	rs72700826	C	T	100	PASS	AC=125;AF=0.0249601;AN=5008;NS=2504;DP=17505;EAS_AF=0;AMR_AF=0.0432;AFR_AF=0.0023;EUR_AF=0.0726;SAS_AF=0.0194;AA=C|||;VT=SNP
1	150536349	rs11204665	A	G	100	PASS	AC=337;AF=0.0672923;AN=5008;NS=2504;DP=19205;EAS_AF=0.1558;AMR_AF=0.0476;AFR_AF=0.0023;EUR_AF=0.0726;SAS_AF=0.0726;AA=A|||;VT=SNP
1	150537216	rs28744536	G	C	100	PASS	AC=494;AF=0.0986422;AN=5008;NS=2504;DP=16149;EAS_AF=0.1548;AMR_AF=0.0562;AFR_AF=0.115;EUR_AF=0.0765;SAS_AF=0.0716;AA=G|||;VT=SNP
1	150537357	rs4971041	C	T	100	PASS	AC=1781;AF=0.355631;AN=5008;NS=2504;DP=15909;EAS_AF=0.4554;AMR_AF=0.3905;AFR_AF=0.115;EUR_AF=0.5696;SAS_AF=0.3333;AA=C|||;VT=SNP
1	150537925	rs112883142	C	T	100	PASS	AC=35;AF=0.00698882;AN=5008;NS=2504;DP=16214;EAS_AF=0.001;AMR_AF=0.0101;AFR_AF=0.0008;EUR_AF=0.0189;SAS_AF=0.0072;AA=C|||;VT=SNP
1	150538901	rs148514863	T	C	100	PASS	AC=6;AF=0.00119808;AN=5008;NS=2504;DP=20398;EAS_AF=0;AMR_AF=0;AFR_AF=0;EUR_AF=0.006;SAS_AF=0;AA=T|||;VT=SNP
1	150539706	rs11803990	C	G	100	PASS	AC=333;AF=0.0664936;AN=5008;NS=2504;DP=21066;EAS_AF=0.122;AMR_AF=0.0288;AFR_AF=0.0598;EUR_AF=0.0567;SAS_AF=0.0552;AA=C|||;VT=SNP
1	150539867	rs932054	C	G	100	PASS	AC=1812;AF=0.361821;AN=5008;NS=2504;DP=18101;EAS_AF=0.4534;AMR_AF=0.3847;AFR_AF=0.1619;EUR_AF=0.5507;SAS_AF=0.3272;AA=C|||;VT=SNP
1	150539875	rs7543465	C	T	100	PASS	AC=557;AF=0.111222;AN=5008;NS=2504;DP=19060;EAS_AF=0.1558;AMR_AF=0.0605;AFR_AF=0.1596;EUR_AF=0.0765;SAS_AF=0.0716;AA=C|||;VT=SNP
1	150539971	rs4971044	A	G	100	PASS	AC=261;AF=0.0521166;AN=5008;NS=2504;DP=19378;EAS_AF=0.0714;AMR_AF=0.0937;AFR_AF=0.0416;EUR_AF=0.0199;SAS_AF=0.0501;AA=G|||;VT=SNP
1	150540181	rs72700829	C	T	100	PASS	AC=88;AF=0.0175719;AN=5008;NS=2504;DP=21247;EAS_AF=0;AMR_AF=0.0216;AFR_AF=0.0008;EUR_AF=0.0646;SAS_AF=0.0072;AA=C|||;VT=SNP
1	150541812	rs7549723	C	T	100	PASS	AC=2776;AF=0.554313;AN=5008;NS=2504;DP=13547;EAS_AF=0.6786;AMR_AF=0.5476;AFR_AF=0.4697;EUR_AF=0.6491;SAS_AF=0.4479;AA=T|||;VT=SNP
1	150542128	rs6655975	A	G	100	PASS	AC=3124;AF=0.623802;AN=5008;NS=2504;DP=17036;EAS_AF=0.6796;AMR_AF=0.5648;AFR_AF=0.7209;EUR_AF=0.6521;SAS_AF=0.4479;AA=a|||;VT=SNP
1	150543030	rs80275252	C	T	100	PASS	AC=91;AF=0.0181709;AN=5008;NS=2504;DP=19232;EAS_AF=0;AMR_AF=0.0187;AFR_AF=0.003;EUR_AF=0.0268;SAS_AF=0.0481;AA=C|||;VT=SNP
1	150543128	rs11204666	C	T	100	PASS	AC=1104;AF=0.220447;AN=5008;NS=2504;DP=18597;EAS_AF=0.2897;AMR_AF=0.2839;AFR_AF=0.0106;EUR_AF=0.1471;SAS_AF=0.4632;AA=C|||;VT=SNP
1	150543686	rs11204668	G	A	100	PASS	AC=1736;AF=0.346645;AN=5008;NS=2504;DP=19018;EAS_AF=0.4494;AMR_AF=0.3775;AFR_AF=0.115;EUR_AF=0.5497;SAS_AF=0.3231;AA=G|||;VT=SNP
1	150544093	rs6665912	T	C	100	PASS	AC=870;AF=0.173722;AN=5008;NS=2504;DP=16452;EAS_AF=0.2827;AMR_AF=0.2392;AFR_AF=0.0113;EUR_AF=0.2485;SAS_AF=0.1575;AA=T|||;VT=SNP
1	150544498	rs144259766	G	C	100	PASS	AC=16;AF=0.00319489;AN=5008;NS=2504;DP=16511;EAS_AF=0;AMR_AF=0;AFR_AF=0.0008;EUR_AF=0.0149;SAS_AF=0;AA=G|||;VT=SNP
1	150544640	rs12131809	C	T	100	PASS	AC=869;AF=0.173522;AN=5008;NS=2504;DP=16704;EAS_AF=0.2817;AMR_AF=0.2392;AFR_AF=0.0113;EUR_AF=0.2485;SAS_AF=0.1575;AA=C|||;VT=SNP
1	150544768	rs7550234	G	A	100	PASS	AC=129;AF=0.0257588;AN=5008;NS=2504;DP=15300;EAS_AF=0.001;AMR_AF=0.0144;AFR_AF=0.0688;EUR_AF=0.0199;SAS_AF=0.0072;AA=G|||;VT=SNP
1	150545020	rs11204669	G	A	100	PASS	AC=1899;AF=0.379193;AN=5008;NS=2504;DP=13557;EAS_AF=0.4524;AMR_AF=0.3934;AFR_AF=0.2073;EUR_AF=0.5696;SAS_AF=0.3303;AA=-|||;VT=SNP
1	150545069	rs112564154	A	G	100	PASS	AC=34;AF=0.00678914;AN=5008;NS=2504;DP=13924;EAS_AF=0.001;AMR_AF=0.0086;AFR_AF=0.0008;EUR_AF=0.0189;SAS_AF=0.0072;AA=A|||;VT=SNP
1	150545084	rs12406712	C	A	100	PASS	AC=1748;AF=0.349042;AN=5008;NS=2504;DP=14365;EAS_AF=0.4514;AMR_AF=0.3775;AFR_AF=0.1218;EUR_AF=0.5497;SAS_AF=0.3241;AA=C|||;VT=SNP
1	150546086	rs6672667	T	C	100	PASS	AC=330;AF=0.0658946;AN=5008;NS=2504;DP=18769;EAS_AF=0.1548;AMR_AF=0.0432;AFR_AF=0.0015;EUR_AF=0.0726;SAS_AF=0.0706;AA=T|||;VT=SNP
1	150546195	rs76899221	G	A	100	PASS	AC=39;AF=0.00778754;AN=5008;NS=2504;DP=17241;EAS_AF=0;AMR_AF=0.0101;AFR_AF=0.0008;EUR_AF=0.0249;SAS_AF=0.0061;AA=G|||;VT=SNP
1	150546316	rs55862611	G	A	100	PASS	AC=1771;AF=0.353634;AN=5008;NS=2504;DP=17834;EAS_AF=0.4504;AMR_AF=0.379;AFR_AF=0.1384;EUR_AF=0.5517;SAS_AF=0.3231;AA=G|||;VT=SNP
1	150546598	rs12126271	G	A	100	PASS	AC=1773;AF=0.354034;AN=5008;NS=2504;DP=14417;EAS_AF=0.4514;AMR_AF=0.3804;AFR_AF=0.1384;EUR_AF=0.5517;SAS_AF=0.3231;AA=G|||;VT=SNP
1	150546865	rs6587756	A	T	100	PASS	AC=3123;AF=0.623602;AN=5008;NS=2504;DP=14562;EAS_AF=0.6766;AMR_AF=0.5648;AFR_AF=0.7262;EUR_AF=0.6521;SAS_AF=0.4427;AA=T|||;VT=SNP
1	150547747	rs878471	G	A	100	PASS	AC=1978;AF=0.394968;AN=5008;NS=2504;DP=17678;EAS_AF=0.4544;AMR_AF=0.402;AFR_AF=0.2595;EUR_AF=0.5716;SAS_AF=0.3303;AA=A|||;VT=SNP
1	150547938	rs35392872	G	A	100	PASS	AC=79;AF=0.0157748;AN=5008;NS=2504;DP=19067;EAS_AF=0;AMR_AF=0.0202;AFR_AF=0.0008;EUR_AF=0.0487;SAS_AF=0.0153;AA=G|||;VT=SNP
1	150549526	rs34355066	C	A	100	PASS	AC=35;AF=0.00698882;AN=5008;NS=2504;DP=19563;EAS_AF=0.001;AMR_AF=0.0086;AFR_AF=0.0008;EUR_AF=0.0199;SAS_AF=0.0072;AA=C|||;VT=SNP
1	150550924	rs34645101	T	C	100	PASS	AC=36;AF=0.0071885;AN=5008;NS=2504;DP=20242;EAS_AF=0.001;AMR_AF=0.0086;AFR_AF=0.0008;EUR_AF=0.0199;SAS_AF=0.0082;AA=T|||;VT=SNP;EX_TARGET
1	150551256	rs2737821	G	A	100	PASS	AC=57;AF=0.0113818;AN=5008;NS=2504;DP=19865;EAS_AF=0;AMR_AF=0.0216;AFR_AF=0.0008;EUR_AF=0.0348;SAS_AF=0.0061;AA=G|||;VT=SNP
1	150551295	rs35661734	T	C	100	PASS	AC=117;AF=0.0233626;AN=5008;NS=2504;DP=18414;EAS_AF=0.001;AMR_AF=0.0274;AFR_AF=0.0015;EUR_AF=0.0557;SAS_AF=0.0399;AA=T|||;VT=SNP
1	150551327	rs11580946	G	A	100	PASS	AC=16;AF=0.00319489;AN=5008;NS=2504;DP=17165;EAS_AF=0;AMR_AF=0.0029;AFR_AF=0;EUR_AF=0.0139;SAS_AF=0;AA=G|||;VT=SNP;EX_TARGET
1	150552042	rs16837903	G	A	100	PASS	AC=302;AF=0.0603035;AN=5008;NS=2504;DP=10546;EAS_AF=0.0248;AMR_AF=0.1052;AFR_AF=0.0068;EUR_AF=0.1461;SAS_AF=0.0491;AA=G|||;VT=SNP
1	150552202	rs72656914	C	T	100	PASS	AC=116;AF=0.0231629;AN=5008;NS=2504;DP=9144;EAS_AF=0.001;AMR_AF=0.0274;AFR_AF=0.0015;EUR_AF=0.0547;SAS_AF=0.0399;AA=C|||;VT=SNP
1	150552330	rs3738484	G	T	100	PASS	AC=1739;AF=0.347244;AN=5008;NS=2504;DP=9088;EAS_AF=0.4504;AMR_AF=0.3804;AFR_AF=0.1407;EUR_AF=0.5368;SAS_AF=0.3016;AA=G|||;VT=SNP
1	150552392	rs3738485	C	G	100	PASS	AC=1705;AF=0.340455;AN=5008;NS=2504;DP=11078;EAS_AF=0.4504;AMR_AF=0.379;AFR_AF=0.1165;EUR_AF=0.5358;SAS_AF=0.3016;AA=C|||;VT=SNP
1	150552622	rs9803935	T	G	100	PASS	AC=1739;AF=0.347244;AN=5008;NS=2504;DP=9208;EAS_AF=0.4504;AMR_AF=0.3804;AFR_AF=0.1407;EUR_AF=0.5368;SAS_AF=0.3016;AA=T|||;VT=SNP
1	150553348	rs4970918	G	A	100	PASS	AC=1731;AF=0.345647;AN=5008;NS=2504;DP=18286;EAS_AF=0.4494;AMR_AF=0.379;AFR_AF=0.1377;EUR_AF=0.5368;SAS_AF=0.2996;AA=G|||;VT=SNP
1	150554398	rs150793953	G	A	100	PASS	AC=47;AF=0.00938498;AN=5008;NS=2504;DP=18576;EAS_AF=0;AMR_AF=0.0216;AFR_AF=0;EUR_AF=0.0298;SAS_AF=0.002;AA=G|||;VT=SNP
1	150554458	rs11204671	T	C	100	PASS	AC=3123;AF=0.623602;AN=5008;NS=2504;DP=16312;EAS_AF=0.6766;AMR_AF=0.5634;AFR_AF=0.7262;EUR_AF=0.6521;SAS_AF=0.4438;AA=C|||;VT=SNP
1	150554470	rs12125672	A	T	100	PASS	AC=1701;AF=0.339657;AN=5008;NS=2504;DP=15936;EAS_AF=0.4494;AMR_AF=0.3775;AFR_AF=0.1157;EUR_AF=0.5358;SAS_AF=0.3006;AA=-|||;VT=SNP
1	150554876	rs12034302	G	A	100	PASS	AC=377;AF=0.0752796;AN=5008;NS=2504;DP=20537;EAS_AF=0.1567;AMR_AF=0.0476;AFR_AF=0.003;EUR_AF=0.0885;SAS_AF=0.0951;AA=G|||;VT=SNP
1	150555028	rs76098726	T	C	100	PASS	AC=127;AF=0.0253594;AN=5008;NS=2504;DP=19049;EAS_AF=0;AMR_AF=0.0432;AFR_AF=0.0023;EUR_AF=0.0736;SAS_AF=0.0204;AA=T|||;VT=SNP
1	150555588	rs35967040	A	C	100	PASS	AC=3122;AF=0.623403;AN=5008;NS=2504;DP=17398;EAS_AF=0.6766;AMR_AF=0.5634;AFR_AF=0.7262;EUR_AF=0.6521;SAS_AF=0.4427;AA=a|||;VT=SNP
1	150555987	rs61820165	C	T	100	PASS	AC=1731;AF=0.345647;AN=5008;NS=2504;DP=17330;EAS_AF=0.4494;AMR_AF=0.379;AFR_AF=0.1377;EUR_AF=0.5368;SAS_AF=0.2996;AA=c|||;VT=SNP
1	150556036	rs61820166	C	T	100	PASS	AC=931;AF=0.185903;AN=5008;NS=2504;DP=15078;EAS_AF=0.1558;AMR_AF=0.0749;AFR_AF=0.4062;EUR_AF=0.0924;SAS_AF=0.0941;AA=C|||;VT=SNP
1	150556820	rs112721791	C	A	100	PASS	AC=35;AF=0.00698882;AN=5008;NS=2504;DP=12133;EAS_AF=0.001;AMR_AF=0.0086;AFR_AF=0.0008;EUR_AF=0.0199;SAS_AF=0.0072;AA=C|||;VT=SNP
1	150557362	rs113616087	G	A	100	PASS	AC=129;AF=0.0257588;AN=5008;NS=2504;DP=16525;EAS_AF=0.001;AMR_AF=0.0144;AFR_AF=0.0688;EUR_AF=0.0199;SAS_AF=0.0072;AA=g|||;VT=SNP
1	150557386	rs111854939	G	A	100	PASS	AC=35;AF=0.00698882;AN=5008;NS=2504;DP=15959;EAS_AF=0.001;AMR_AF=0.0086;AFR_AF=0.0008;EUR_AF=0.0199;SAS_AF=0.0072;AA=g|||;VT=SNP
1	150557757	rs112822664	T	C	100	PASS	AC=35;AF=0.00698882;AN=5008;NS=2504;DP=18494;EAS_AF=0.001;AMR_AF=0.0086;AFR_AF=0.0008;EUR_AF=0.0199;SAS_AF=0.0072;AA=T|||;VT=SNP
1	150558011	rs182454282	C	A	100	PASS	AC=35;AF=0.00698882;AN=5008;NS=2504;DP=13315;EAS_AF=0.001;AMR_AF=0.0086;AFR_AF=0.0008;EUR_AF=0.0199;SAS_AF=0.0072;AA=C|||;VT=SNP
1	150558293	rs112175941	T	A	100	PASS	AC=269;AF=0.0537141;AN=5008;NS=2504;DP=15110;EAS_AF=0.0159;AMR_AF=0.0793;AFR_AF=0.003;EUR_AF=0.161;SAS_AF=0.0327;AA=T|||;VT=SNP
1	150558955	rs187340927	G	A	100	PASS	AC=15;AF=0.00299521;AN=5008;NS=2504;DP=15502;EAS_AF=0;AMR_AF=0.0029;AFR_AF=0.0008;EUR_AF=0.0089;SAS_AF=0.0031;AA=G|||;VT=SNP
1	150558997	rs60060012	C	T	100	PASS	AC=933;AF=0.186302;AN=5008;NS=2504;DP=15866;EAS_AF=0.1558;AMR_AF=0.0749;AFR_AF=0.4077;EUR_AF=0.0924;SAS_AF=0.0941;AA=C|||;VT=SNP
1	150559168	rs116602821	T	A	100	PASS	AC=455;AF=0.0908546;AN=5008;NS=2504;DP=15057;EAS_AF=0.0734;AMR_AF=0.2781;AFR_AF=0.0068;EUR_AF=0.0915;SAS_AF=0.089;AA=T|||;VT=SNP
1	150560296	rs75447269	A	G	100	PASS	AC=162;AF=0.0323482;AN=5008;NS=2504;DP=17625;EAS_AF=0.001;AMR_AF=0.0159;AFR_AF=0.0923;EUR_AF=0.0209;SAS_AF=0.0072;AA=G|||;VT=SNP
1	150562043	rs190596489	A	C	100	PASS	AC=17;AF=0.00339457;AN=5008;NS=2504;DP=15251;EAS_AF=0;AMR_AF=0.0043;AFR_AF=0;EUR_AF=0.0139;SAS_AF=0;AA=A|||;VT=SNP
1	150562566	rs77263078	C	T	100	PASS	AC=131;AF=0.0261581;AN=5008;NS=2504;DP=15675;EAS_AF=0.001;AMR_AF=0.0144;AFR_AF=0.0688;EUR_AF=0.0209;SAS_AF=0.0082;AA=C|||;VT=SNP
1	150563483	rs6695123	T	C	100	PASS	AC=3094;AF=0.617812;AN=5008;NS=2504;DP=13355;EAS_AF=0.6558;AMR_AF=0.5648;AFR_AF=0.7224;EUR_AF=0.6461;SAS_AF=0.4458;AA=C|||;VT=SNP
1	150564078	rs149548009	G	A	100	PASS	AC=20;AF=0.00399361;AN=5008;NS=2504;DP=15460;EAS_AF=0;AMR_AF=0.0086;AFR_AF=0;EUR_AF=0.0109;SAS_AF=0.0031;AA=G|||;VT=SNP
1	150564476	rs6698495	T	C	100	PASS	AC=1669;AF=0.333267;AN=5008;NS=2504;DP=16662;EAS_AF=0.4266;AMR_AF=0.3775;AFR_AF=0.115;EUR_AF=0.5278;SAS_AF=0.3006;AA=T|||;VT=SNP
1	150565204	rs142792216	C	A	100	PASS	AC=130;AF=0.0259585;AN=5008;NS=2504;DP=13991;EAS_AF=0.001;AMR_AF=0.0144;AFR_AF=0.0688;EUR_AF=0.0209;SAS_AF=0.0072;AA=C|||;VT=SNP
1	150565521	rs79127370	T	A	100	PASS	AC=59;AF=0.0117812;AN=5008;NS=2504;DP=17153;EAS_AF=0.002;AMR_AF=0.0101;AFR_AF=0.0053;EUR_AF=0.0229;SAS_AF=0.0204;AA=t|||;VT=SNP
1	150566832	rs113669800	G	C	100	PASS	AC=130;AF=0.0259585;AN=5008;NS=2504;DP=14568;EAS_AF=0.001;AMR_AF=0.0144;AFR_AF=0.0688;EUR_AF=0.0209;SAS_AF=0.0072;AA=G|||;VT=SNP
1	150566861	rs61820170	C	T	100	PASS	AC=376;AF=0.0750799;AN=5008;NS=2504;DP=14711;EAS_AF=0.1587;AMR_AF=0.0461;AFR_AF=0.003;EUR_AF=0.0885;SAS_AF=0.093;AA=C|||;VT=SNP
1	150568749	rs72700845	C	T	100	PASS	AC=16;AF=0.00319489;AN=5008;NS=2504;DP=19377;EAS_AF=0;AMR_AF=0.0029;AFR_AF=0;EUR_AF=0.0139;SAS_AF=0;AA=C|||;VT=SNP
1	150569255	rs184981894	G	T	100	PASS	AC=33;AF=0.00658946;AN=5008;NS=2504;DP=16843;EAS_AF=0.001;AMR_AF=0.0043;AFR_AF=0.0008;EUR_AF=0.0149;SAS_AF=0.0133;AA=G|||;VT=SNP
1	150569444	rs111761490	G	A	100	PASS	AC=162;AF=0.0323482;AN=5008;NS=2504;DP=17767;EAS_AF=0.001;AMR_AF=0.0159;AFR_AF=0.0915;EUR_AF=0.0219;SAS_AF=0.0072;AA=A|||;VT=SNP
1	150569463	rs113376149	A	G	100	PASS	AC=36;AF=0.0071885;AN=5008;NS=2504;DP=18697;EAS_AF=0.001;AMR_AF=0.0086;AFR_AF=0.0008;EUR_AF=0.0209;SAS_AF=0.0072;AA=A|||;VT=SNP
1	150569507	rs113153694	C	T	100	PASS	AC=36;AF=0.0071885;AN=5008;NS=2504;DP=18303;EAS_AF=0.001;AMR_AF=0.0086;AFR_AF=0.0008;EUR_AF=0.0209;SAS_AF=0.0072;AA=c|||;VT=SNP
1	150569968	rs11204674	T	C	100	PASS	AC=382;AF=0.076278;AN=5008;NS=2504;DP=17949;EAS_AF=0.1637;AMR_AF=0.0461;AFR_AF=0.003;EUR_AF=0.0895;SAS_AF=0.093;AA=T|||;VT=SNP
1	150570014	rs76642054	C	G	100	PASS	AC=36;AF=0.0071885;AN=5008;NS=2504;DP=18161;EAS_AF=0.001;AMR_AF=0.0086;AFR_AF=0.0008;EUR_AF=0.0209;SAS_AF=0.0072;AA=C|||;VT=SNP
1	150570166	rs6697620	A	G	100	PASS	AC=1831;AF=0.365615;AN=5008;NS=2504;DP=16196;EAS_AF=0.4286;AMR_AF=0.3934;AFR_AF=0.2057;EUR_AF=0.5487;SAS_AF=0.3088;AA=G|||;VT=SNP
1	150570170	rs144401067	T	G	100	PASS	AC=39;AF=0.00778754;AN=5008;NS=2504;DP=16252;EAS_AF=0;AMR_AF=0.0101;AFR_AF=0.0008;EUR_AF=0.0249;SAS_AF=0.0061;AA=T|||;VT=SNP
1	150570238	rs11585460	G	A	100	PASS	AC=940;AF=0.1877;AN=5008;NS=2504;DP=13180;EAS_AF=0.1587;AMR_AF=0.0749;AFR_AF=0.4107;EUR_AF=0.0934;SAS_AF=0.093;AA=G|||;VT=SNP
1	150570943	rs77350192	G	A	100	PASS	AC=10;AF=0.00199681;AN=5008;NS=2504;DP=22569;EAS_AF=0;AMR_AF=0.0029;AFR_AF=0.0008;EUR_AF=0.007;SAS_AF=0;AA=G|||;VT=SNP
1	150570985	rs11204675	T	G	100	PASS	AC=1910;AF=0.38139;AN=5008;NS=2504;DP=21273;EAS_AF=0.4296;AMR_AF=0.3991;AFR_AF=0.2617;EUR_AF=0.5487;SAS_AF=0.3088;AA=G|||;VT=SNP
1	150571149	rs11204676	C	T	100	PASS	AC=806;AF=0.160942;AN=5008;NS=2504;DP=16921;EAS_AF=0.1458;AMR_AF=0.1369;AFR_AF=0.1029;EUR_AF=0.2853;SAS_AF=0.1442;AA=C|||;VT=SNP
1	150571730	rs2048558	A	G	100	PASS	AC=1669;AF=0.333267;AN=5008;NS=2504;DP=13454;EAS_AF=0.4276;AMR_AF=0.3775;AFR_AF=0.1142;EUR_AF=0.5268;SAS_AF=0.3016;AA=A|||;VT=SNP
1	150571938	rs186760735	G	A	100	PASS	AC=14;AF=0.00279553;AN=5008;NS=2504;DP=11804;EAS_AF=0;AMR_AF=0.0043;AFR_AF=0.0008;EUR_AF=0.0089;SAS_AF=0.001;AA=G|||;VT=SNP
1	150572037	rs11585169	T	A	100	PASS	AC=1713;AF=0.342053;AN=5008;NS=2504;DP=16512;EAS_AF=0.4276;AMR_AF=0.3977;AFR_AF=0.1142;EUR_AF=0.5547;SAS_AF=0.3037;AA=T|||;VT=SNP
1	150572097	rs111690082	C	T	100	PASS	AC=37;AF=0.00738818;AN=5008;NS=2504;DP=17900;EAS_AF=0.001;AMR_AF=0.0086;AFR_AF=0.0008;EUR_AF=0.0209;SAS_AF=0.0082;AA=c|||;VT=SNP
1	150572183	rs34416024	G	A	100	PASS	AC=9;AF=0.00179712;AN=5008;NS=2504;DP=19354;EAS_AF=0;AMR_AF=0.0058;AFR_AF=0;EUR_AF=0.004;SAS_AF=0.001;AA=G|||;VT=SNP
1	150572500	rs150119682	G	T	100	PASS	AC=17;AF=0.00339457;AN=5008;NS=2504;DP=20167;EAS_AF=0;AMR_AF=0.0029;AFR_AF=0.0008;EUR_AF=0.0089;SAS_AF=0.0051;AA=G|||;VT=SNP
1	150573104	rs115643053	C	T	100	PASS	AC=65;AF=0.0129792;AN=5008;NS=2504;DP=18130;EAS_AF=0;AMR_AF=0.0159;AFR_AF=0.0008;EUR_AF=0.0358;SAS_AF=0.0174;AA=C|||;VT=SNP
1	150574256	rs10888384	C	T	100	PASS	AC=1798;AF=0.359026;AN=5008;NS=2504;DP=15182;EAS_AF=0.4286;AMR_AF=0.3905;AFR_AF=0.1831;EUR_AF=0.5477;SAS_AF=0.3088;AA=C|||;VT=SNP
1	150574302	rs10888385	T	C	100	PASS	AC=1738;AF=0.347045;AN=5008;NS=2504;DP=15027;EAS_AF=0.4286;AMR_AF=0.3876;AFR_AF=0.1384;EUR_AF=0.5487;SAS_AF=0.3088;AA=C|||;VT=SNP
1	150574307	rs72700851	A	C	100	PASS	AC=16;AF=0.00319489;AN=5008;NS=2504;DP=15335;EAS_AF=0;AMR_AF=0.0029;AFR_AF=0;EUR_AF=0.0139;SAS_AF=0;AA=A|||;VT=SNP
1	150574695	rs11204677	C	G	100	PASS	AC=1656;AF=0.330671;AN=5008;NS=2504;DP=13542;EAS_AF=0.4276;AMR_AF=0.3775;AFR_AF=0.1051;EUR_AF=0.5258;SAS_AF=0.3016;AA=C|||;VT=SNP
1	150574759	rs11204678	T	G	100	PASS	AC=1818;AF=0.363019;AN=5008;NS=2504;DP=15088;EAS_AF=0.4286;AMR_AF=0.3919;AFR_AF=0.1967;EUR_AF=0.5487;SAS_AF=0.3088;AA=G|||;VT=SNP
1	150575754	rs113543611	C	T	100	PASS	AC=115;AF=0.0229633;AN=5008;NS=2504;DP=19183;EAS_AF=0.001;AMR_AF=0.0274;AFR_AF=0.0015;EUR_AF=0.0547;SAS_AF=0.0389;AA=C|||;VT=SNP
1	150575925	rs74777475	G	A	100	PASS	AC=126;AF=0.0251597;AN=5008;NS=2504;DP=18072;EAS_AF=0.001;AMR_AF=0.013;AFR_AF=0.0666;EUR_AF=0.0209;SAS_AF=0.0072;AA=G|||;VT=SNP
1	150576596	rs78605463	A	G	100	PASS	AC=36;AF=0.0071885;AN=5008;NS=2504;DP=18266;EAS_AF=0.001;AMR_AF=0.0086;AFR_AF=0.0008;EUR_AF=0.0209;SAS_AF=0.0072;AA=A|||;VT=SNP
1	150578241	rs12139563	A	G	100	PASS	AC=1726;AF=0.344649;AN=5008;NS=2504;DP=14101;EAS_AF=0.4286;AMR_AF=0.389;AFR_AF=0.1286;EUR_AF=0.5487;SAS_AF=0.3088;AA=G|||;VT=SNP
1	150578554	rs113429307	C	T	100	PASS	AC=36;AF=0.0071885;AN=5008;NS=2504;DP=15853;EAS_AF=0.001;AMR_AF=0.0086;AFR_AF=0.0008;EUR_AF=0.0209;SAS_AF=0.0072;AA=C|||;VT=SNP
1	150579678	rs12746899	A	T	100	PASS	AC=1655;AF=0.330471;AN=5008;NS=2504;DP=14014;EAS_AF=0.4276;AMR_AF=0.3761;AFR_AF=0.1051;EUR_AF=0.5258;SAS_AF=0.3016;AA=A|||;VT=SNP
1	150580581	rs12727474	G	A	100	PASS	AC=94;AF=0.01877;AN=5008;NS=2504;DP=18886;EAS_AF=0;AMR_AF=0.0245;AFR_AF=0.003;EUR_AF=0.0527;SAS_AF=0.0204;AA=G|||;VT=SNP
1	150582438	rs1355637	C	T	100	PASS	AC=309;AF=0.0617013;AN=5008;NS=2504;DP=16585;EAS_AF=0.0208;AMR_AF=0.0865;AFR_AF=0.0038;EUR_AF=0.1859;SAS_AF=0.0368;AA=C|||;VT=SNP
1	150582906	rs148193595	T	C	100	PASS	AC=14;AF=0.00279553;AN=5008;NS=2504;DP=14920;EAS_AF=0;AMR_AF=0.0043;AFR_AF=0.0008;EUR_AF=0.0089;SAS_AF=0.001;AA=T|||;VT=SNP
1	150583462	rs35054512	T	G	100	PASS	AC=35;AF=0.00698882;AN=5008;NS=2504;DP=18800;EAS_AF=0;AMR_AF=0.0086;AFR_AF=0;EUR_AF=0.0219;SAS_AF=0.0072;AA=T|||;VT=SNP
1	150583670	rs11204679	G	C	100	PASS	AC=1651;AF=0.329673;AN=5008;NS=2504;DP=17761;EAS_AF=0.4246;AMR_AF=0.3761;AFR_AF=0.1051;EUR_AF=0.5249;SAS_AF=0.3016;AA=G|||;VT=SNP
1	150583839	rs113890047	T	C	100	PASS	AC=36;AF=0.0071885;AN=5008;NS=2504;DP=21963;EAS_AF=0.001;AMR_AF=0.0086;AFR_AF=0.0008;EUR_AF=0.0209;SAS_AF=0.0072;AA=T|||;VT=SNP
1	150584103	rs4970966	G	T	100	PASS	AC=852;AF=0.170128;AN=5008;NS=2504;DP=20126;EAS_AF=0.2748;AMR_AF=0.2392;AFR_AF=0.0106;EUR_AF=0.2416;SAS_AF=0.1554;AA=G|||;VT=SNP
1	150584834	rs12045807	T	C	100	PASS	AC=955;AF=0.190695;AN=5008;NS=2504;DP=14107;EAS_AF=0.1667;AMR_AF=0.0749;AFR_AF=0.4145;EUR_AF=0.0954;SAS_AF=0.093;AA=T|||;VT=SNP
1	150584934	rs111593851	G	C	100	PASS	AC=80;AF=0.0159744;AN=5008;NS=2504;DP=10671;EAS_AF=0.001;AMR_AF=0.0101;AFR_AF=0.0295;EUR_AF=0.0258;SAS_AF=0.0072;AA=C|||;VT=SNP
1	150584962	rs111242047	G	A	100	PASS	AC=36;AF=0.0071885;AN=5008;NS=2504;DP=12207;EAS_AF=0.001;AMR_AF=0.0086;AFR_AF=0.0008;EUR_AF=0.0209;SAS_AF=0.0072;AA=G|||;VT=SNP
1	150586501	rs138520356	C	T	100	PASS	AC=92;AF=0.0183706;AN=5008;NS=2504;DP=18161;EAS_AF=0;AMR_AF=0.0202;AFR_AF=0.003;EUR_AF=0.0268;SAS_AF=0.0481;AA=C|||;VT=SNP
1	150586613	rs112950571	C	T	100	PASS	AC=37;AF=0.00738818;AN=5008;NS=2504;DP=17131;EAS_AF=0.001;AMR_AF=0.0086;AFR_AF=0.0008;EUR_AF=0.0219;SAS_AF=0.0072;AA=C|||;VT=SNP
1	150586623	rs6672493	T	A	100	PASS	AC=68;AF=0.0135783;AN=5008;NS=2504;DP=16715;EAS_AF=0.001;AMR_AF=0.0101;AFR_AF=0.0234;EUR_AF=0.0219;SAS_AF=0.0072;AA=A|||;VT=SNP
1	150586971	rs6681426	G	A	100	PASS	AC=3078;AF=0.614617;AN=5008;NS=2504;DP=15658;EAS_AF=0.6538;AMR_AF=0.5648;AFR_AF=0.7148;EUR_AF=0.6441;SAS_AF=0.4438;AA=A|||;VT=SNP
1	150587075	rs6660291	C	A	100	PASS	AC=68;AF=0.0135783;AN=5008;NS=2504;DP=14597;EAS_AF=0.001;AMR_AF=0.0101;AFR_AF=0.0234;EUR_AF=0.0219;SAS_AF=0.0072;AA=A|||;VT=SNP
1	150587140	rs11204680	T	G	100	PASS	AC=1654;AF=0.330272;AN=5008;NS=2504;DP=14021;EAS_AF=0.4256;AMR_AF=0.379;AFR_AF=0.1051;EUR_AF=0.5249;SAS_AF=0.3016;AA=T|||;VT=SNP
1	150587388	rs56661631	C	T	100	PASS	AC=790;AF=0.157748;AN=5008;NS=2504;DP=13141;EAS_AF=0.1448;AMR_AF=0.1369;AFR_AF=0.0915;EUR_AF=0.2843;SAS_AF=0.1452;AA=C|||;VT=SNP
1	150587485	rs146277013	C	A	100	PASS	AC=27;AF=0.00539137;AN=5008;NS=2504;DP=13652;EAS_AF=0;AMR_AF=0.0115;AFR_AF=0;EUR_AF=0.0159;SAS_AF=0.0031;AA=C|||;VT=SNP
1	150587755	rs113303924	G	T	100	PASS	AC=72;AF=0.014377;AN=5008;NS=2504;DP=20251;EAS_AF=0.001;AMR_AF=0.0101;AFR_AF=0.0265;EUR_AF=0.0219;SAS_AF=0.0072;AA=T|||;VT=SNP
1	150588692	rs140109163	C	T	100	PASS	AC=33;AF=0.00658946;AN=5008;NS=2504;DP=20531;EAS_AF=0.001;AMR_AF=0.0043;AFR_AF=0.0008;EUR_AF=0.0149;SAS_AF=0.0133;AA=C|||;VT=SNP
1	150589388	rs114538914	C	T	100	PASS	AC=36;AF=0.0071885;AN=5008;NS=2504;DP=13250;EAS_AF=0.001;AMR_AF=0.0086;AFR_AF=0.0008;EUR_AF=0.0209;SAS_AF=0.0072;AA=C|||;VT=SNP
1	150589492	rs77138345	G	A	100	PASS	AC=36;AF=0.0071885;AN=5008;NS=2504;DP=20214;EAS_AF=0.001;AMR_AF=0.0086;AFR_AF=0.0008;EUR_AF=0.0209;SAS_AF=0.0072;AA=G|||;VT=SNP
1	150589566	rs142668571	C	T	100	PASS	AC=22;AF=0.00439297;AN=5008;NS=2504;DP=20800;EAS_AF=0;AMR_AF=0.0058;AFR_AF=0.0008;EUR_AF=0.0159;SAS_AF=0.001;AA=C|||;VT=SNP
1	150590978	rs138908374	C	T	100	PASS	AC=60;AF=0.0119808;AN=5008;NS=2504;DP=14788;EAS_AF=0.001;AMR_AF=0.0187;AFR_AF=0;EUR_AF=0.0408;SAS_AF=0.0051;AA=C|||;VT=SNP
1	150591423	rs151307789	G	C	100	PASS	AC=27;AF=0.00539137;AN=5008;NS=2504;DP=19050;EAS_AF=0;AMR_AF=0.0029;AFR_AF=0.0015;EUR_AF=0.0179;SAS_AF=0.0051;AA=G|||;VT=SNP
1	150591732	rs6669122	A	G	100	PASS	AC=1660;AF=0.33147;AN=5008;NS=2504;DP=13923;EAS_AF=0.4137;AMR_AF=0.3804;AFR_AF=0.1127;EUR_AF=0.5288;SAS_AF=0.3047;AA=A|||;VT=SNP
1	150592379	rs80278093	G	A	100	PASS	AC=91;AF=0.0181709;AN=5008;NS=2504;DP=21153;EAS_AF=0.001;AMR_AF=0.0115;AFR_AF=0.0401;EUR_AF=0.0219;SAS_AF=0.0072;AA=A|||;VT=SNP
1	150592448	rs77319713	A	G	100	PASS	AC=36;AF=0.0071885;AN=5008;NS=2504;DP=19639;EAS_AF=0.001;AMR_AF=0.0086;AFR_AF=0.0008;EUR_AF=0.0209;SAS_AF=0.0072;AA=A|||;VT=SNP
1	150593391	rs77604525	T	G	100	PASS	AC=288;AF=0.057508;AN=5008;NS=2504;DP=17224;EAS_AF=0.004;AMR_AF=0.1916;AFR_AF=0.0061;EUR_AF=0.0974;SAS_AF=0.046;AA=T|||;VT=SNP
1	150594155	rs115406107	T	A	100	PASS	AC=58;AF=0.0115815;AN=5008;NS=2504;DP=21706;EAS_AF=0;AMR_AF=0.0173;AFR_AF=0.0008;EUR_AF=0.0408;SAS_AF=0.0041;AA=T|||;VT=SNP
1	150594701	rs1053701	C	T	100	PASS	AC=383;AF=0.0764776;AN=5008;NS=2504;DP=16164;EAS_AF=0.1597;AMR_AF=0.0461;AFR_AF=0.003;EUR_AF=0.0895;SAS_AF=0.0982;AA=C|||;VT=SNP
1	150595537	rs11204682	G	T	100	PASS	AC=739;AF=0.147564;AN=5008;NS=2504;DP=20930;EAS_AF=0.1706;AMR_AF=0.2392;AFR_AF=0.0113;EUR_AF=0.2366;SAS_AF=0.1513;AA=G|||;VT=SNP
1	150596365	rs150444624	A	G	100	PASS	AC=33;AF=0.00658946;AN=5008;NS=2504;DP=15809;EAS_AF=0.001;AMR_AF=0.0043;AFR_AF=0.0008;EUR_AF=0.0149;SAS_AF=0.0133;AA=A|||;VT=SNP
1	150596411	rs7517	C	A	100	PASS	AC=796;AF=0.158946;AN=5008;NS=2504;DP=17260;EAS_AF=0.1587;AMR_AF=0.062;AFR_AF=0.3064;EUR_AF=0.0915;SAS_AF=0.0982;AA=C|||;VT=SNP
1	150597026	rs111962711	G	C	100	PASS	AC=36;AF=0.0071885;AN=5008;NS=2504;DP=19180;EAS_AF=0.001;AMR_AF=0.0086;AFR_AF=0.0008;EUR_AF=0.0209;SAS_AF=0.0072;AA=G|||;VT=SNP
1	150597261	rs1971378	G	A	100	PASS	AC=1656;AF=0.330671;AN=5008;NS=2504;DP=20646;EAS_AF=0.4117;AMR_AF=0.379;AFR_AF=0.1104;EUR_AF=0.5288;SAS_AF=0.3067;AA=G|||;VT=SNP
1	150597890	rs1053732	G	A	100	PASS	AC=1658;AF=0.33107;AN=5008;NS=2504;DP=21521;EAS_AF=0.4117;AMR_AF=0.3847;AFR_AF=0.1104;EUR_AF=0.5288;SAS_AF=0.3047;AA=G|||;VT=SNP
1	150599849	rs78646592	C	T	100	PASS	AC=43;AF=0.00858626;AN=5008;NS=2504;DP=19269;EAS_AF=0;AMR_AF=0.0159;AFR_AF=0;EUR_AF=0.0298;SAS_AF=0.002;AA=C|||;VT=SNP;EX_TARGET
1	150600181	rs2280078	C	T	100	PASS	AC=3065;AF=0.612021;AN=5008;NS=2504;DP=19404;EAS_AF=0.6409;AMR_AF=0.5677;AFR_AF=0.7118;EUR_AF=0.6441;SAS_AF=0.4458;AA=T|||;VT=SNP
1	150600680	rs35118879	C	A	100	PASS	AC=78;AF=0.0155751;AN=5008;NS=2504;DP=19379;EAS_AF=0;AMR_AF=0.0187;AFR_AF=0.0023;EUR_AF=0.0477;SAS_AF=0.0143;AA=C|||;VT=SNP
1	150601422	rs41266901	A	T	100	PASS	AC=36;AF=0.0071885;AN=5008;NS=2504;DP=18639;EAS_AF=0.001;AMR_AF=0.0086;AFR_AF=0.0008;EUR_AF=0.0209;SAS_AF=0.0072;AA=A|||;VT=SNP
1	150602316	rs189073616	T	C	100	PASS	AC=15;AF=0.00299521;AN=5008;NS=2504;DP=13941;EAS_AF=0;AMR_AF=0.0058;AFR_AF=0;EUR_AF=0.0089;SAS_AF=0.002;AA=T|||;VT=SNP
1	150602413	rs141339813	G	A	100	PASS	AC=33;AF=0.00658946;AN=5008;NS=2504;DP=16591;EAS_AF=0.001;AMR_AF=0.0043;AFR_AF=0.0008;EUR_AF=0.0149;SAS_AF=0.0133;AA=G|||;VT=SNP
1	150602502	rs140520803	C	A	100	PASS	AC=23;AF=0.00459265;AN=5008;NS=2504;DP=16469;EAS_AF=0;AMR_AF=0.0014;AFR_AF=0.0008;EUR_AF=0.0169;SAS_AF=0.0041;AA=C|||;VT=SNP
1	150602685	rs112205357	G	A	100	PASS	AC=36;AF=0.0071885;AN=5008;NS=2504;DP=17710;EAS_AF=0.001;AMR_AF=0.0086;AFR_AF=0.0008;EUR_AF=0.0209;SAS_AF=0.0072;AA=G|||;VT=SNP
1	150603689	rs35048125	G	C	100	PASS	AC=81;AF=0.0161741;AN=5008;NS=2504;DP=17736;EAS_AF=0;AMR_AF=0.0187;AFR_AF=0.003;EUR_AF=0.0497;SAS_AF=0.0143;AA=G|||;VT=SNP
1	150603743	rs80212492	A	G	100	PASS	AC=37;AF=0.00738818;AN=5008;NS=2504;DP=15821;EAS_AF=0.001;AMR_AF=0.0086;AFR_AF=0.0008;EUR_AF=0.0219;SAS_AF=0.0072;AA=A|||;VT=SNP
1	150603815	rs75463006	C	T	100	PASS	AC=91;AF=0.0181709;AN=5008;NS=2504;DP=15923;EAS_AF=0.001;AMR_AF=0.0115;AFR_AF=0.0401;EUR_AF=0.0219;SAS_AF=0.0072;AA=T|||;VT=SNP
1	150604110	rs3754209	G	T	100	PASS	AC=1663;AF=0.332069;AN=5008;NS=2504;DP=14243;EAS_AF=0.4107;AMR_AF=0.3876;AFR_AF=0.1127;EUR_AF=0.5288;SAS_AF=0.3057;AA=G|||;VT=SNP
1	150604549	rs78116672	G	A	100	PASS	AC=36;AF=0.0071885;AN=5008;NS=2504;DP=17990;EAS_AF=0.001;AMR_AF=0.0086;AFR_AF=0.0008;EUR_AF=0.0209;SAS_AF=0.0072;AA=G|||;VT=SNP
1	150604958	rs77421422	A	G	100	PASS	AC=36;AF=0.0071885;AN=5008;NS=2504;DP=19003;EAS_AF=0.001;AMR_AF=0.0086;AFR_AF=0.0008;EUR_AF=0.0209;SAS_AF=0.0072;AA=A|||;VT=SNP
1	150606111	rs143703694	G	A	100	PASS	AC=38;AF=0.00758786;AN=5008;NS=2504;DP=20365;EAS_AF=0;AMR_AF=0.0086;AFR_AF=0.0008;EUR_AF=0.0249;SAS_AF=0.0061;AA=G|||;VT=SNP
1	150606175	rs148095898	A	G	100	PASS	AC=36;AF=0.0071885;AN=5008;NS=2504;DP=19392;EAS_AF=0.001;AMR_AF=0.0086;AFR_AF=0.0008;EUR_AF=0.0209;SAS_AF=0.0072;AA=A|||;VT=SNP
1	150606817	rs116485908	G	T	100	PASS	AC=36;AF=0.0071885;AN=5008;NS=2504;DP=18664;EAS_AF=0.001;AMR_AF=0.0086;AFR_AF=0.0008;EUR_AF=0.0209;SAS_AF=0.0072;AA=G|||;VT=SNP
1	150607198	rs113222695	A	G	100	PASS	AC=36;AF=0.0071885;AN=5008;NS=2504;DP=18402;EAS_AF=0.001;AMR_AF=0.0086;AFR_AF=0.0008;EUR_AF=0.0209;SAS_AF=0.0072;AA=G|||;VT=SNP
1	150608300	rs4970923	A	G	100	PASS	AC=1661;AF=0.331669;AN=5008;NS=2504;DP=18385;EAS_AF=0.4107;AMR_AF=0.3847;AFR_AF=0.1127;EUR_AF=0.5288;SAS_AF=0.3057;AA=A|||;VT=SNP
1	150608653	rs72700870	C	G	100	PASS	AC=312;AF=0.0623003;AN=5008;NS=2504;DP=18352;EAS_AF=0.0397;AMR_AF=0.098;AFR_AF=0.0068;EUR_AF=0.1481;SAS_AF=0.047;AA=C|||;VT=SNP
1	150608888	rs6587515	G	A	100	PASS	AC=382;AF=0.076278;AN=5008;NS=2504;DP=17698;EAS_AF=0.1587;AMR_AF=0.0461;AFR_AF=0.003;EUR_AF=0.0895;SAS_AF=0.0982;AA=G|||;VT=SNP
1	150608894	rs11204684	A	G	100	PASS	AC=1664;AF=0.332268;AN=5008;NS=2504;DP=17826;EAS_AF=0.4117;AMR_AF=0.3876;AFR_AF=0.1127;EUR_AF=0.5288;SAS_AF=0.3057;AA=A|||;VT=SNP
1	150609429	rs116173394	G	A	100	PASS	AC=62;AF=0.0123802;AN=5008;NS=2504;DP=19531;EAS_AF=0;AMR_AF=0.0216;AFR_AF=0.0008;EUR_AF=0.0417;SAS_AF=0.0041;AA=G|||;VT=SNP
1	150610121	rs78590114	G	T	100	PASS	AC=36;AF=0.0071885;AN=5008;NS=2504;DP=14358;EAS_AF=0.001;AMR_AF=0.0086;AFR_AF=0.0008;EUR_AF=0.0209;SAS_AF=0.0072;AA=T|||;VT=SNP
1	150611345	rs76762554	C	G	100	PASS	AC=382;AF=0.076278;AN=5008;NS=2504;DP=15003;EAS_AF=0.1587;AMR_AF=0.0461;AFR_AF=0.003;EUR_AF=0.0895;SAS_AF=0.0982;AA=C|||;VT=SNP
1	150611766	rs78680937	T	G	100	PASS	AC=36;AF=0.0071885;AN=5008;NS=2504;DP=17067;EAS_AF=0.001;AMR_AF=0.0086;AFR_AF=0.0008;EUR_AF=0.0209;SAS_AF=0.0072;AA=T|||;VT=SNP
1	150611957	rs10888386	A	G	100	PASS	AC=2997;AF=0.598442;AN=5008;NS=2504;DP=15136;EAS_AF=0.6399;AMR_AF=0.5663;AFR_AF=0.6611;EUR_AF=0.6441;SAS_AF=0.4468;AA=G|||;VT=SNP
1	150612360	rs4970968	G	T	100	PASS	AC=2582;AF=0.515575;AN=5008;NS=2504;DP=15587;EAS_AF=0.5704;AMR_AF=0.4625;AFR_AF=0.5053;EUR_AF=0.6213;SAS_AF=0.4018;AA=G|||;VT=SNP
1	150612361	rs4970969	C	T	100	PASS	AC=2582;AF=0.515575;AN=5008;NS=2504;DP=15629;EAS_AF=0.5704;AMR_AF=0.4625;AFR_AF=0.5053;EUR_AF=0.6213;SAS_AF=0.4018;AA=C|||;VT=SNP
1	150612380	rs111498965	C	T	100	PASS	AC=36;AF=0.0071885;AN=5008;NS=2504;DP=16154;EAS_AF=0.001;AMR_AF=0.0086;AFR_AF=0.0008;EUR_AF=0.0209;SAS_AF=0.0072;AA=C|||;VT=SNP
1	150612387	rs112648975	C	G	100	PASS	AC=36;AF=0.0071885;AN=5008;NS=2504;DP=16396;EAS_AF=0.001;AMR_AF=0.0086;AFR_AF=0.0008;EUR_AF=0.0209;SAS_AF=0.0072;AA=C|||;VT=SNP
1	150612511	rs113443246	T	C	100	PASS	AC=36;AF=0.0071885;AN=5008;NS=2504;DP=17492;EAS_AF=0.001;AMR_AF=0.0086;AFR_AF=0.0008;EUR_AF=0.0209;SAS_AF=0.0072;AA=T|||;VT=SNP
1	150613486	rs113360664	A	G	100	PASS	AC=36;AF=0.0071885;AN=5008;NS=2504;DP=13037;EAS_AF=0.001;AMR_AF=0.0086;AFR_AF=0.0008;EUR_AF=0.0209;SAS_AF=0.0072;AA=G|||;VT=SNP
1	150614218	rs113445644	C	G	100	PASS	AC=42;AF=0.00838658;AN=5008;NS=2504;DP=17742;EAS_AF=0.001;AMR_AF=0.013;AFR_AF=0.0008;EUR_AF=0.0239;SAS_AF=0.0072;AA=C|||;VT=SNP
1	150614535	rs12067556	G	A	100	PASS	AC=1848;AF=0.36901;AN=5008;NS=2504;DP=14758;EAS_AF=0.3581;AMR_AF=0.4222;AFR_AF=0.2231;EUR_AF=0.3559;SAS_AF=0.5532;AA=G|||;VT=SNP
1	150614966	rs56174820	G	A	100	PASS	AC=393;AF=0.0784744;AN=5008;NS=2504;DP=16493;EAS_AF=0.0446;AMR_AF=0.1124;AFR_AF=0.0076;EUR_AF=0.2018;SAS_AF=0.0583;AA=G|||;VT=SNP
1	150615094	rs12402939	A	C	100	PASS	AC=1959;AF=0.391174;AN=5008;NS=2504;DP=18699;EAS_AF=0.3611;AMR_AF=0.4524;AFR_AF=0.2315;EUR_AF=0.4175;SAS_AF=0.5675;AA=A|||;VT=SNP
```
