## Supplementary material for "Characterization of shared and ancestry-specific signals driving complex traits using multi-ancestry fine-mapping": mesusieoutput

```
                 eur          afr      eur_afr
   [1,] 0.0008753669 0.0002834976 8.706600e-05
   [2,] 0.0005008245 0.0002834976 4.594970e-05
   [3,] 0.0003242733 0.0002834976 1.080926e-04
   [4,] 0.0003457070 0.0002834976 1.152373e-04
   [5,] 0.0010036037 0.0002834976 9.240131e-05
   [6,] 0.0001267874 0.0002834976 3.826599e-05
   [7,] 0.0022210430 0.0002834976 1.520168e-04
   [8,] 0.0030050461 0.0002834976 1.605922e-04
   [9,] 0.0001379418 0.0002834976 4.170543e-05
  [10,] 0.0003555941 0.0002834976 4.418414e-05
  [11,] 0.0003304527 0.0002834976 1.101508e-04
  [12,] 0.0003773888 0.0002834976 1.634836e-04
  [13,] 0.0001298938 0.0002834976 4.329797e-05
  [14,] 0.0170794624 0.0002834976 7.649891e-03
  [15,] 0.0150133903 0.0002834976 1.729164e-02
  [16,] 0.0450661449 0.0002834976 7.928141e-03
  [17,] 0.0426158806 0.0002834976 2.833678e-02
  [18,] 0.0289486266 0.0002834976 1.978978e-02
  [19,] 0.0003374511 0.0002834976 1.124823e-04
  [20,] 0.0002012706 0.0002834976 6.709021e-05
  [21,] 0.0001403034 0.0002834976 9.776816e-05
  [22,] 0.0256520987 0.0002834976 4.810070e-03
  [23,] 0.0003247988 0.0002834976 1.082644e-04
  [24,] 0.0403923296 0.0002834976 6.078031e-02
  [25,] 0.0002652388 0.0002834976 8.841213e-05
  [26,] 0.0350672820 0.0002834976 5.202050e-02
  [27,] 0.0333837178 0.0002834976 4.853358e-02
  [28,] 0.0361796817 0.0002834976 5.344600e-02
  [29,] 0.0280627743 0.0002834976 5.770497e-03
  [30,] 0.0301402728 0.0002834976 2.776020e-02
  [31,] 0.0003159028 0.0002834976 1.052993e-04
  [32,] 0.0328514696 0.0002834976 4.588683e-02
  [33,] 0.0002812828 0.0002834976 9.376003e-05
  [34,] 0.0457039354 0.0002834976 3.650351e-02
  [35,] 0.0001855112 0.0002834976 6.183704e-05
  [36,] 0.0130258313 0.0002834976 1.653540e-03
  [37,] 0.0001635538 0.0002834976 5.820282e-05
  [38,] 0.0001274638 0.0002834976 1.145594e-04
  [39,] 0.0001226140 0.0002834976 1.014645e-04
  [40,] 0.0003019355 0.0002834976 2.326585e-04
  [41,] 0.0002357611 0.0002834976 7.858731e-05
  [42,] 0.0003098209 0.0002834976 1.032738e-04
  [43,] 0.0106390105 0.0002834976 1.701291e-03
  [44,] 0.0002601272 0.0002834976 8.670924e-05
  [45,] 0.0001210977 0.0002834976 9.426752e-05
  [46,] 0.0002889484 0.0002834976 9.631623e-05
  [47,] 0.0001220147 0.0002834976 1.167609e-04
  [48,] 0.0001229895 0.0002834976 1.043052e-04
  [49,] 0.0001259520 0.0002834976 5.445238e-05
  [50,] 0.0002945646 0.0002834976 9.819066e-05
  [51,] 0.0001225668 0.0002834976 9.354356e-05
  [52,] 0.0072763144 0.0002834976 1.201517e-03
  [53,] 0.0003106658 0.0002834976 1.035552e-04
  [54,] 0.0003086399 0.0002834976 1.028791e-04
  [55,] 0.0002875618 0.0002834976 9.585411e-05
  [56,] 0.0001241023 0.0002834976 6.400209e-05
  [57,] 0.0003069968 0.0002834976 1.023320e-04
  [58,] 0.0001253995 0.0002834976 6.349535e-05
  [59,] 0.0070479005 0.0002834976 1.178447e-03
  [60,] 0.0003281838 0.0002834976 1.093969e-04
  [61,] 0.0003981573 0.0002834976 1.327185e-04
  [62,] 0.0003350360 0.0002834976 1.116785e-04
  [63,] 0.0001278189 0.0002834976 4.260634e-05
  [64,] 0.0003250449 0.0002834976 1.083482e-04
  [65,] 0.0003275834 0.0002834976 1.091942e-04
  [66,] 0.0002330901 0.0002834976 7.769687e-05
  [67,] 0.0003514409 0.0002834976 1.171469e-04
  [68,] 0.0002425054 0.0002834976 8.083509e-05
  [69,] 0.0037201219 0.0002834976 8.499610e-04
  [70,] 0.0002033153 0.0002834976 6.777179e-05
  [71,] 0.0168908456 0.0002834976 2.544557e-03
  [72,] 0.0008341425 0.0002834976 2.780473e-04
  [73,] 0.0001791320 0.0002834976 5.971067e-05
  [74,] 0.0002689080 0.0002834976 8.963563e-05
  [75,] 0.0002658997 0.0002834976 8.863293e-05
  [76,] 0.0002658117 0.0002834976 8.860361e-05
  [77,] 0.0002523629 0.0002834976 8.412094e-05
  [78,] 0.0180615032 0.0002834976 2.269547e-03
  [79,] 0.0002750311 0.0002834976 9.167668e-05
  [80,] 0.0009748001 0.0002834976 1.748919e-04
  [81,] 0.0002430193 0.0002834976 8.100581e-05
  [82,] 0.0001989149 0.0002834976 6.630509e-05
  [83,] 0.0003892659 0.0002834976 8.078910e-05
  [84,] 0.0001169609 0.0002834976 3.898702e-05
  [85,] 0.0002529844 0.0002834976 8.432743e-05
  [86,] 0.0002387811 0.0002834976 7.959261e-05
  [87,] 0.0002318238 0.0002834976 7.727366e-05
  [88,] 0.0002410133 0.0002834976 8.033653e-05
  [89,] 0.0002427437 0.0002834976 8.091344e-05
  [90,] 0.0002514213 0.0002834976 8.380656e-05
  [91,] 0.0002805378 0.0002834976 9.351200e-05
  [92,] 0.0002845010 0.0002834976 5.974881e-05
  [93,] 0.0002312029 0.0002834976 7.706670e-05
  [94,] 0.0002004141 0.0002834976 6.680483e-05
  [95,] 0.0002492335 0.0002834976 8.307717e-05
  [96,] 0.0002311460 0.0002834976 7.704753e-05
  [97,] 0.0002517223 0.0002834976 8.390674e-05
  [98,] 0.0001651839 0.0002834976 5.506103e-05
  [99,] 0.0001408298 0.0002834976 4.694336e-05
 [100,] 0.0002512478 0.0002834976 8.374889e-05
 [101,] 0.0002006828 0.0002834976 6.689449e-05
 [102,] 0.0002437121 0.0002834976 8.123685e-05
 [103,] 0.0002354794 0.0002834976 7.849208e-05
 [104,] 0.0002890032 0.0002834976 7.043884e-05
 [105,] 0.0001199270 0.0002834976 3.997576e-05
 [106,] 0.0002441482 0.0002834976 5.493867e-05
 [107,] 0.0002363983 0.0002834976 7.879837e-05
 [108,] 0.0004175117 0.0002834976 1.391692e-04
 [109,] 0.0002556776 0.0002834976 8.522588e-05
 [110,] 0.0001965461 0.0002834976 6.551514e-05
 [111,] 0.0002104098 0.0002834976 7.013649e-05
 [112,] 0.0001154534 0.0002834976 3.848454e-05
 [113,] 0.0001159006 0.0002834976 3.863364e-05
 [114,] 0.0002111764 0.0002834976 7.039194e-05
 [115,] 0.0002241705 0.0002834976 7.472305e-05
 [116,] 0.0002104544 0.0002834976 7.015096e-05
 [117,] 0.0001150617 0.0002834976 3.835396e-05
 [118,] 0.0002200034 0.0002834976 7.333382e-05
 [119,] 0.0001202811 0.0002834976 4.009372e-05
 [120,] 0.0002153813 0.0002834976 7.179324e-05
 [121,] 0.0002213835 0.0002834976 7.379392e-05
 [122,] 0.0002512837 0.0002834976 8.375993e-05
 [123,] 0.0002323389 0.0002834976 7.744506e-05
 [124,] 0.0002290022 0.0002834976 7.633312e-05
 [125,] 0.0002377379 0.0002834976 7.924491e-05
 [126,] 0.0002195749 0.0002834976 7.319084e-05
 [127,] 0.0002412877 0.0002834976 8.042868e-05
 [128,] 0.0002200171 0.0002834976 7.333863e-05
 [129,] 0.0002062008 0.0002834976 6.873309e-05
 [130,] 0.0002191374 0.0002834976 7.304572e-05
 [131,] 0.0002201206 0.0002834976 7.337331e-05
 [132,] 0.0002729376 0.0002834976 9.097902e-05
 [133,] 0.0002109573 0.0002834976 7.031967e-05
 [134,] 0.0002250548 0.0002834976 7.501808e-05
 [135,] 0.0001455658 0.0002834976 4.852205e-05
 [136,] 0.0001974616 0.0002834976 6.582066e-05
 [137,] 0.0002067039 0.0002834976 6.890128e-05
 [138,] 0.0003106770 0.0002834976 1.035607e-04
 [139,] 0.0002989164 0.0002834976 9.963983e-05
 [140,] 0.0001502951 0.0002834976 5.009836e-05
 [141,] 0.0003044592 0.0002834976 1.014871e-04
 [142,] 0.0002546786 0.0002834976 8.489458e-05
 [143,] 0.0001869325 0.0002834976 6.231086e-05
 [144,] 0.0001850993 0.0002834976 6.169976e-05
 [145,] 0.0001272560 0.0002834976 4.241880e-05
 [146,] 0.0001937703 0.0002834976 6.459057e-05
 [147,] 0.0001379652 0.0002834976 4.598848e-05
 [148,] 0.0001481074 0.0002834976 4.936912e-05
 [149,] 0.0001859948 0.0002834976 6.199871e-05
 [150,] 0.0002069523 0.0002834976 6.898392e-05
 [151,] 0.0001625896 0.0002834976 5.419677e-05
 [152,] 0.0001925017 0.0002834976 6.416736e-05
 [153,] 0.0001448986 0.0002834976 4.829960e-05
 [154,] 0.0001537840 0.0002834976 5.126142e-05
 [155,] 0.0001561894 0.0002834976 5.206301e-05
 [156,] 0.0001797833 0.0002834976 5.992815e-05
 [157,] 0.0004108958 0.0002834976 1.369669e-04
 [158,] 0.0001805198 0.0002834976 6.017361e-05
 [159,] 0.0001767650 0.0002834976 5.892201e-05
 [160,] 0.0001668282 0.0002834976 5.560968e-05
 [161,] 0.0001774343 0.0002834976 5.914512e-05
 [162,] 0.0001622919 0.0002834976 5.409739e-05
 [163,] 0.0001812616 0.0002834976 6.042054e-05
 [164,] 0.0004285404 0.0002834976 1.428485e-04
 [165,] 0.0002011925 0.0002834976 6.706461e-05
 [166,] 0.0001994856 0.0002834976 6.649564e-05
 [167,] 0.0001642651 0.0002834976 5.475486e-05
 [168,] 0.0001951225 0.0002834976 6.504079e-05
 [169,] 0.0001491498 0.0002834976 4.971684e-05
 [170,] 0.0001480684 0.0002834976 4.935608e-05
 [171,] 0.0001958721 0.0002834976 6.529115e-05
 [172,] 0.0001961849 0.0002834976 6.539541e-05
 [173,] 0.0001447767 0.0002834976 4.825906e-05
 [174,] 0.0002534094 0.0002834976 8.446990e-05
 [175,] 0.0005102336 0.0002834976 1.700796e-04
 [176,] 0.0001535784 0.0002834976 5.119288e-05
 [177,] 0.0001377955 0.0002834976 4.593189e-05
 [178,] 0.0001600734 0.0002834976 5.335833e-05
 [179,] 0.0001963630 0.0002834976 6.545429e-05
 [180,] 0.0002146500 0.0002834976 7.155022e-05
 [181,] 0.0001826562 0.0002834976 6.088582e-05
 [182,] 0.0001504836 0.0002834976 5.016112e-05
 [183,] 0.0001743290 0.0002834976 5.811002e-05
 [184,] 0.0001370986 0.0002834976 4.569962e-05
 [185,] 0.0001922671 0.0002834976 6.408917e-05
 [186,] 0.0002330914 0.0002834976 7.769702e-05
 [187,] 0.0001850165 0.0002834976 6.167209e-05
 [188,] 0.0003423913 0.0002834976 1.141318e-04
 [189,] 0.0001369560 0.0002834976 4.565207e-05
 [190,] 0.0001931170 0.0002834976 6.437235e-05
 [191,] 0.0001851564 0.0002834976 6.171887e-05
 [192,] 0.0001822973 0.0002834976 6.076618e-05
 [193,] 0.0001785523 0.0002834976 5.951783e-05
 [194,] 0.0001583424 0.0002834976 5.278113e-05
 [195,] 0.0001395347 0.0002834976 4.651154e-05
 [196,] 0.0002293538 0.0002834976 7.645110e-05
 [197,] 0.0001823426 0.0002834976 6.078118e-05
 [198,] 0.0001759971 0.0002834976 5.866604e-05
 [199,] 0.0001723939 0.0002834976 5.746501e-05
 [200,] 0.0001619934 0.0002834976 5.399797e-05
 [201,] 0.0002302631 0.0002834976 7.675420e-05
 [202,] 0.0001506366 0.0002834976 5.021215e-05
 [203,] 0.0001869808 0.0002834976 6.232692e-05
 [204,] 0.0001321781 0.0002834976 4.405942e-05
 [205,] 0.0001295735 0.0002834976 4.319126e-05
 [206,] 0.0001465396 0.0002834976 4.884643e-05
 [207,] 0.0001773544 0.0002834976 5.911849e-05
 [208,] 0.0001352180 0.0002834976 4.507279e-05
 [209,] 0.0001516425 0.0002834976 5.054729e-05
 [210,] 0.0001614839 0.0002834976 5.382793e-05
 [211,] 0.0001901850 0.0002834976 6.339464e-05
 [212,] 0.0001890254 0.0002834976 6.300813e-05
 [213,] 0.0001647102 0.0002834976 5.490328e-05
 [214,] 0.0001653387 0.0002834976 5.511279e-05
 [215,] 0.0007023774 0.0002834976 2.341284e-04
 [216,] 0.0001972815 0.0002834976 6.576011e-05
 [217,] 0.0001957507 0.0002834976 6.525022e-05
 [218,] 0.0001766291 0.0002834976 5.887638e-05
 [219,] 0.0001531165 0.0002834976 5.103881e-05
 [220,] 0.0001899209 0.0002834976 6.330683e-05
 [221,] 0.0001845413 0.0002834976 6.151345e-05
 [222,] 0.0001930018 0.0002834976 6.433359e-05
 [223,] 0.0001704254 0.0002834976 5.680851e-05
 [224,] 0.0001578868 0.0002834976 5.262902e-05
 [225,] 0.0001730999 0.0002834976 5.770030e-05
 [226,] 0.0001729258 0.0002834976 5.764227e-05
 [227,] 0.0002166559 0.0002834976 7.221866e-05
 [228,] 0.0001677955 0.0002834976 5.593211e-05
 [229,] 0.0001906062 0.0002834976 6.353582e-05
 [230,] 0.0003845083 0.0002834976 1.281709e-04
 [231,] 0.0001969352 0.0002834976 6.564507e-05
 [232,] 0.0011977976 0.0002834976 3.992698e-04
 [233,] 0.0001849441 0.0002834976 6.164764e-05
 [234,] 0.0001610995 0.0002834976 5.369971e-05
 [235,] 0.0001983294 0.0002834976 6.610989e-05
 [236,] 0.0001859154 0.0002834976 6.197167e-05
 [237,] 0.0001744295 0.0002834976 5.814318e-05
 [238,] 0.0001721714 0.0002834976 5.739080e-05
 [239,] 0.0002270672 0.0002834976 7.568959e-05
 [240,] 0.0001899083 0.0002834976 6.330241e-05
 [241,] 0.0001976780 0.0002834976 6.589248e-05
 [242,] 0.0001592585 0.0002834976 5.308628e-05
 [243,] 0.0001834613 0.0002834976 6.115416e-05
 [244,] 0.0001875980 0.0002834976 6.253238e-05
 [245,] 0.0001879360 0.0002834976 6.264509e-05
 [246,] 0.0001535324 0.0002834976 5.117739e-05
 [247,] 0.0001931519 0.0002834976 6.438363e-05
 [248,] 0.0001983642 0.0002834976 6.612105e-05
 [249,] 0.0001674266 0.0002834976 5.580877e-05
 [250,] 0.0001743702 0.0002834976 5.812375e-05
 [251,] 0.0001576231 0.0002834976 5.254094e-05
 [252,] 0.0001682710 0.0002834976 5.609037e-05
 [253,] 0.0001964559 0.0002834976 6.548532e-05
 [254,] 0.0001773402 0.0002834976 5.911320e-05
 [255,] 0.0001628715 0.0002834976 5.429042e-05
 [256,] 0.0001630989 0.0002834976 5.436620e-05
 [257,] 0.0002673119 0.0002834976 8.910484e-05
 [258,] 0.0002521757 0.0002834976 8.405929e-05
 [259,] 0.0001606614 0.0002834976 5.355369e-05
 [260,] 0.0001639793 0.0002834976 5.465967e-05
 [261,] 0.0001777545 0.0002834976 5.925190e-05
 [262,] 0.0001660694 0.0002834976 5.535636e-05
 [263,] 0.0002008019 0.0002834976 6.693393e-05
 [264,] 0.0001517813 0.0002834976 5.059376e-05
 [265,] 0.0001683842 0.0002834976 5.612811e-05
 [266,] 0.0001675212 0.0002834976 5.584057e-05
 [267,] 0.0001781874 0.0002834976 5.939575e-05
 [268,] 0.0001939856 0.0002834976 6.466202e-05
 [269,] 0.0001801617 0.0002834976 6.005377e-05
 [270,] 0.0001610334 0.0002834976 5.367795e-05
 [271,] 0.0002673980 0.0002834976 8.913267e-05
 [272,] 0.0001836334 0.0002834976 6.121115e-05
 [273,] 0.0001602768 0.0002834976 5.342548e-05
 [274,] 0.0001663486 0.0002834976 5.544956e-05
 [275,] 0.0001659139 0.0002834976 5.530454e-05
 [276,] 0.0001984575 0.0002834976 6.615250e-05
 [277,] 0.0001592644 0.0002834976 5.308806e-05
 [278,] 0.0001696996 0.0002834976 5.656644e-05
 [279,] 0.0001766313 0.0002834976 5.887705e-05
 [280,] 0.0001618849 0.0002834976 5.396156e-05
 [281,] 0.0001609442 0.0002834976 5.364798e-05
 [282,] 0.0001613035 0.0002834976 5.376776e-05
 [283,] 0.0001645801 0.0002834976 5.486012e-05
 [284,] 0.0001521872 0.0002834976 5.072907e-05
 [285,] 0.0001960527 0.0002834976 6.535048e-05
 [286,] 0.0001671070 0.0002834976 5.570239e-05
 [287,] 0.0001891208 0.0002834976 6.303974e-05
 [288,] 0.0002787004 0.0002834976 9.290016e-05
 [289,] 0.0001702494 0.0002834976 5.675007e-05
 [290,] 0.0001670986 0.0002834976 5.569960e-05
 [291,] 0.0002287547 0.0002834976 7.625221e-05
 [292,] 0.0001681065 0.0002834976 5.603578e-05
 [293,] 0.0001939327 0.0002834976 6.464422e-05
 [294,] 0.0001806304 0.0002834976 6.021001e-05
 [295,] 0.0001820104 0.0002834976 6.066988e-05
 [296,] 0.0001791131 0.0002834976 5.970426e-05
 [297,] 0.0001723516 0.0002834976 5.745054e-05
 [298,] 0.0002046673 0.0002834976 6.822176e-05
 [299,] 0.0001787014 0.0002834976 5.956705e-05
 [300,] 0.0002081175 0.0002834976 6.937194e-05
 [301,] 0.0001717676 0.0002834976 5.725589e-05
 [302,] 0.0003340706 0.0002834976 1.113562e-04
 [303,] 0.0001859862 0.0002834976 6.199544e-05
 [304,] 0.0001710510 0.0002834976 5.701698e-05
 [305,] 0.0002248163 0.0002834976 7.493866e-05
 [306,] 0.0001606984 0.0002834976 5.356618e-05
 [307,] 0.0001901624 0.0002834976 6.338753e-05
 [308,] 0.0002338261 0.0002834976 7.794200e-05
 [309,] 0.0002306097 0.0002834976 7.686988e-05
 [310,] 0.0003049734 0.0002834976 1.016591e-04
 [311,] 0.0002625366 0.0002834976 8.751224e-05
 [312,] 0.0003594373 0.0002834976 1.198126e-04
 [313,] 0.0001876161 0.0002834976 6.253879e-05
 [314,] 0.0003280967 0.0002834976 1.093660e-04
 [315,] 0.0001838152 0.0002834976 6.127214e-05
 [316,] 0.0003197924 0.0002834976 1.065976e-04
 [317,] 0.0002993067 0.0002834976 9.976906e-05
 [318,] 0.0002710148 0.0002834976 9.033807e-05
 [319,] 0.0002998463 0.0002834976 9.994889e-05
 [320,] 0.0003681673 0.0002834976 1.227215e-04
 [321,] 0.0009824090 0.0002834976 3.274726e-04
 [322,] 0.0002122537 0.0002834976 7.075119e-05
 [323,] 0.0005580923 0.0002834976 1.860317e-04
 [324,] 0.0001880567 0.0002834976 6.268595e-05
 [325,] 0.0001868520 0.0002834976 6.228400e-05
 [326,] 0.0005866785 0.0002834976 1.955597e-04
 [327,] 0.0006659219 0.0002834976 2.219779e-04
 [328,] 0.0004657459 0.0002834976 1.552488e-04
 [329,] 0.0004934198 0.0002834976 1.644743e-04
 [330,] 0.0002526574 0.0002834976 8.421863e-05
 [331,] 0.0004798488 0.0002834976 1.599506e-04
 [332,] 0.0001904114 0.0002834976 6.347088e-05
 [333,] 0.0005580755 0.0002834976 1.860254e-04
 [334,] 0.0005334633 0.0002834976 1.778219e-04
 [335,] 0.0005995150 0.0002834976 1.998387e-04
 [336,] 0.0005014380 0.0002834976 1.671473e-04
 [337,] 0.0005352419 0.0002834976 1.784142e-04
 [338,] 0.0003852281 0.0002834976 1.284099e-04
 [339,] 0.0006519662 0.0002834976 2.173231e-04
 [340,] 0.0006929353 0.0002834976 2.309802e-04
 [341,] 0.0001808579 0.0002834976 6.028606e-05
 [342,] 0.0007964533 0.0002834976 2.654848e-04
 [343,] 0.0008087726 0.0002834976 2.695915e-04
 [344,] 0.0004569261 0.0002834976 1.523102e-04
 [345,] 0.0007581240 0.0002834976 2.527080e-04
 [346,] 0.0004223223 0.0002834976 1.407755e-04
 [347,] 0.0005520786 0.0002834976 1.840283e-04
 [348,] 0.0005856038 0.0002834976 1.952041e-04
 [349,] 0.0006857850 0.0002834976 2.285976e-04
 [350,] 0.0006134201 0.0002834976 2.044761e-04
 [351,] 0.0006309395 0.0002834976 2.103160e-04
 [352,] 0.0007584937 0.0002834976 2.528371e-04
 [353,] 0.0001979757 0.0002834976 6.599192e-05
 [354,] 0.0012998279 0.0002834976 4.332874e-04
 [355,] 0.0007991567 0.0002834976 2.663852e-04
 [356,] 0.0006388832 0.0002834976 2.129655e-04
 [357,] 0.0006393197 0.0002834976 2.131109e-04
 [358,] 0.0006153749 0.0002834976 2.051292e-04
 [359,] 0.0073037708 0.0002834976 2.434584e-03
 [360,] 0.0006484068 0.0002834976 2.161401e-04
 [361,] 0.0007000227 0.0002834976 2.333442e-04
 [362,] 0.0002005586 0.0002834976 6.685336e-05
 [363,] 0.0006889703 0.0002834976 2.296603e-04
 [364,] 0.0006285827 0.0002834976 2.095323e-04
 [365,] 0.0006589423 0.0002834976 2.196516e-04
 [366,] 0.0007307466 0.0002834976 2.435876e-04
 [367,] 0.0002559436 0.0002834976 8.531397e-05
 [368,] 0.0002021532 0.0002834976 6.738488e-05
 [369,] 0.0001997654 0.0002834976 6.658894e-05
 [370,] 0.0001913198 0.0002834976 6.377329e-05
 [371,] 0.0006365763 0.0002834976 2.121955e-04
 [372,] 0.0006602851 0.0002834976 2.200971e-04
 [373,] 0.0002254894 0.0002834976 7.516300e-05
 [374,] 0.0009389989 0.0002834976 3.130059e-04
 [375,] 0.0007721253 0.0002834976 2.573814e-04
 [376,] 0.0007080517 0.0002834976 2.360212e-04
 [377,] 0.0006931887 0.0002834976 2.310661e-04
 [378,] 0.0006854474 0.0002834976 2.284851e-04
 [379,] 0.0007115308 0.0002834976 2.371788e-04
 [380,] 0.0007770304 0.0002834976 2.590122e-04
 [381,] 0.0001934749 0.0002834976 6.449172e-05
 [382,] 0.0008160395 0.0002834976 2.720160e-04
 [383,] 0.0008108490 0.0002834976 2.702862e-04
 [384,] 0.0009316688 0.0002834976 3.105563e-04
 [385,] 0.0006660456 0.0002834976 2.220185e-04
 [386,] 0.0004829771 0.0002834976 1.609969e-04
 [387,] 0.0005673238 0.0002834976 1.891135e-04
 [388,] 0.0007659847 0.0002834976 2.553311e-04
 [389,] 0.0002297725 0.0002834976 7.659056e-05
 [390,] 0.0007962522 0.0002834976 2.654200e-04
 [391,] 0.0002007321 0.0002834976 6.691078e-05
 [392,] 0.0007609931 0.0002834976 2.536663e-04
 [393,] 0.0001721374 0.0002834976 5.737915e-05
 [394,] 0.0007360530 0.0002834976 2.453541e-04
 [395,] 0.0007985871 0.0002834976 2.661980e-04
 [396,] 0.0008005841 0.0002834976 2.668643e-04
 [397,] 0.0006407669 0.0002834976 2.135955e-04
 [398,] 0.0002150770 0.0002834976 7.169227e-05
 [399,] 0.0007529778 0.0002834976 2.509964e-04
 [400,] 0.0005747008 0.0002834976 1.915728e-04
 [401,] 0.0006915338 0.0002834976 2.305133e-04
 [402,] 0.0007086544 0.0002834976 2.362208e-04
 [403,] 0.0006945741 0.0002834976 2.315272e-04
 [404,] 0.0002190258 0.0002834976 7.300866e-05
 [405,] 0.0033239650 0.0002834976 1.108011e-03
 [406,] 0.0002921403 0.0002834976 9.737976e-05
 [407,] 0.0014754043 0.0002834976 4.918098e-04
 [408,] 0.0002735609 0.0002834976 9.118698e-05
 [409,] 0.0011835307 0.0002834976 3.945131e-04
 [410,] 0.0013414491 0.0002834976 4.471531e-04
 [411,] 0.0012072856 0.0002834976 4.024325e-04
 [412,] 0.0010535138 0.0002834976 3.511756e-04
 [413,] 0.0015119490 0.0002834976 5.039852e-04
 [414,] 0.0002676360 0.0002834976 8.921171e-05
 [415,] 0.0005936178 0.0002834976 1.978786e-04
 [416,] 0.0012044266 0.0002834976 4.014797e-04
 [417,] 0.0014287606 0.0002834976 4.762566e-04
 [418,] 0.0013319537 0.0002834976 4.439874e-04
 [419,] 0.0012859065 0.0002834976 4.286384e-04
 [420,] 0.0014330340 0.0002834976 4.776861e-04
 [421,] 0.0013427103 0.0002834976 4.475717e-04
 [422,] 0.0009607293 0.0002834976 3.202451e-04
 [423,] 0.0001639905 0.0002834976 5.466351e-05
 [424,] 0.0004842919 0.0002834976 1.614351e-04
 [425,] 0.0001937413 0.0002834976 6.458072e-05
 [426,] 0.0005716005 0.0002834976 1.905397e-04
 [427,] 0.0011889638 0.0002834976 3.963238e-04
 [428,] 0.0001665248 0.0002834976 5.550832e-05
 [429,] 0.0012435420 0.0002834976 4.145167e-04
 [430,] 0.0013684686 0.0002834976 4.561595e-04
 [431,] 0.0001636651 0.0002834976 5.455503e-05
 [432,] 0.0002564230 0.0002834976 8.547407e-05
 [433,] 0.0016454977 0.0002834976 5.485095e-04
 [434,] 0.0006542404 0.0002834976 2.180868e-04
 [435,] 0.0015087846 0.0002834976 5.029379e-04
 [436,] 0.0002202476 0.0002834976 7.341628e-05
 [437,] 0.0016435822 0.0002834976 5.478720e-04
 [438,] 0.0022296325 0.0002834976 7.432228e-04
 [439,] 0.0010135926 0.0002834976 3.378711e-04
 [440,] 0.0002111513 0.0002834976 7.038381e-05
 [441,] 0.0006029438 0.0002834976 2.009828e-04
 [442,] 0.0010318671 0.0002834976 3.439624e-04
 [443,] 0.0021579610 0.0002834976 7.193418e-04
 [444,] 0.0023348556 0.0002834976 7.782972e-04
 [445,] 0.0021006429 0.0002834976 7.002361e-04
 [446,] 0.0001967212 0.0002834976 6.557398e-05
 [447,] 0.0001969755 0.0002834976 6.565853e-05
 [448,] 0.0002004055 0.0002834976 6.680173e-05
 [449,] 0.0002012185 0.0002834976 6.707270e-05
 [450,] 0.0001832956 0.0002834976 6.109881e-05
 [451,] 0.0024119610 0.0002834976 8.040130e-04
 [452,] 0.0019534732 0.0002834976 6.511617e-04
 [453,] 0.0001815892 0.0002834976 6.052995e-05
 [454,] 0.0001949113 0.0002834976 6.497075e-05
 [455,] 0.0001846412 0.0002834976 6.154726e-05
 [456,] 0.0013322839 0.0002834976 4.440976e-04
 [457,] 0.0001437553 0.0002834976 4.791855e-05
 [458,] 0.0001957581 0.0002834976 6.525269e-05
 [459,] 0.0001931997 0.0002834976 6.439986e-05
 [460,] 0.0001936785 0.0002834976 6.455947e-05
 [461,] 0.0002013836 0.0002834976 6.712769e-05
 [462,] 0.0001928767 0.0002834976 6.429232e-05
 [463,] 0.0001936882 0.0002834976 6.456302e-05
 [464,] 0.0020227906 0.0002834976 6.742737e-04
 [465,] 0.0001990304 0.0002834976 6.634327e-05
 [466,] 0.0001836146 0.0002834976 6.120505e-05
 [467,] 0.0001868464 0.0002834976 6.228220e-05
 [468,] 0.0009580033 0.0002834976 3.193433e-04
 [469,] 0.0001946862 0.0002834976 6.489571e-05
 [470,] 0.0002071084 0.0002834976 6.903674e-05
 [471,] 0.0002564743 0.0002834976 8.549144e-05
 [472,] 0.0003036090 0.0002834976 1.012034e-04
 [473,] 0.0002445344 0.0002834976 8.151107e-05
 [474,] 0.0002445551 0.0002834976 8.151796e-05
 [475,] 0.0010646588 0.0002834976 3.548956e-04
 [476,] 0.0003882689 0.0002834976 1.294232e-04
 [477,] 0.0012216593 0.0002834976 4.072312e-04
 [478,] 0.0001960019 0.0002834976 6.533423e-05
 [479,] 0.0001968674 0.0002834976 6.562259e-05
 [480,] 0.0001902025 0.0002834976 6.340115e-05
 [481,] 0.0002535457 0.0002834976 8.451506e-05
 [482,] 0.0002568594 0.0002834976 8.561988e-05
 [483,] 0.0004612269 0.0002834976 1.537431e-04
 [484,] 0.0003343060 0.0002834976 1.114345e-04
 [485,] 0.0004715170 0.0002834976 1.571757e-04
 [486,] 0.0003873097 0.0002834976 1.291039e-04
 [487,] 0.0004582365 0.0002834976 1.527489e-04
 [488,] 0.0005126436 0.0002834976 1.708853e-04
 [489,] 0.0003695816 0.0002834976 1.231941e-04
 [490,] 0.0001816558 0.0002834976 6.055203e-05
 [491,] 0.0002080960 0.0002834976 6.936544e-05
 [492,] 0.0005423671 0.0002834976 1.807936e-04
 [493,] 0.0005575436 0.0002834976 1.858513e-04
 [494,] 0.0003734670 0.0002834976 1.244910e-04
 [495,] 0.0003929048 0.0002834976 1.309704e-04
 [496,] 0.0009995977 0.0002834976 3.332069e-04
 [497,] 0.0002263137 0.0002834976 7.543776e-05
 [498,] 0.0003446142 0.0002834976 1.148738e-04
 [499,] 0.0005247708 0.0002834976 1.749281e-04
 [500,] 0.0004161644 0.0002834976 1.387219e-04
 [501,] 0.0004977508 0.0002834976 1.659210e-04
 [502,] 0.0001687930 0.0002834976 5.626438e-05
 [503,] 0.0004745958 0.0002834976 1.582029e-04
 [504,] 0.0003885094 0.0002834976 1.295034e-04
 [505,] 0.0001786901 0.0002834976 5.956339e-05
 [506,] 0.0001694105 0.0002834976 5.647022e-05
 [507,] 0.0001689616 0.0002834976 5.632060e-05
 [508,] 0.0001671168 0.0002834976 5.570568e-05
 [509,] 0.0002303137 0.0002834976 7.677101e-05
 [510,] 0.0003606464 0.0002834976 1.202146e-04
 [511,] 0.0005303334 0.0002834976 1.767822e-04
 [512,] 0.0003867320 0.0002834976 1.289110e-04
 [513,] 0.0001671859 0.0002834976 5.572867e-05
 [514,] 0.0003918136 0.0002834976 1.306049e-04
 [515,] 0.0005082550 0.0002834976 1.694226e-04
 [516,] 0.0003781878 0.0002834976 1.260629e-04
 [517,] 0.0003936844 0.0002834976 1.312302e-04
 [518,] 0.0003764193 0.0002834976 1.254751e-04
 [519,] 0.0004089657 0.0002834976 1.363244e-04
 [520,] 0.0003628896 0.0002834976 1.209651e-04
 [521,] 0.0004998234 0.0002834976 1.666125e-04
 [522,] 0.0004162143 0.0002834976 1.387417e-04
 [523,] 0.0004879532 0.0002834976 1.626536e-04
 [524,] 0.0001699671 0.0002834976 5.665578e-05
 [525,] 0.0001677425 0.0002834976 5.591423e-05
 [526,] 0.0004809505 0.0002834976 1.603208e-04
 [527,] 0.0003629273 0.0002834976 1.209767e-04
 [528,] 0.0008857039 0.0002834976 2.952381e-04
 [529,] 0.0003183340 0.0002834976 1.061106e-04
 [530,] 0.0002250848 0.0002834976 7.502800e-05
 [531,] 0.0001314214 0.0002834976 4.380705e-05
 [532,] 0.0005903829 0.0002834976 1.967917e-04
 [533,] 0.0001283506 0.0002834976 4.278353e-05
 [534,] 0.0002747036 0.0002834976 9.156730e-05
 [535,] 0.0001599389 0.0002834976 5.331299e-05
 [536,] 0.0002752295 0.0002834976 9.174260e-05
 [537,] 0.0001934495 0.0002834976 6.448290e-05
 [538,] 0.0002584539 0.0002834976 8.615065e-05
 [539,] 0.0003280731 0.0002834976 1.093574e-04
 [540,] 0.0004322283 0.0002834976 1.440768e-04
 [541,] 0.0004446733 0.0002834976 1.482224e-04
 [542,] 0.0001294155 0.0002834976 4.313851e-05
 [543,] 0.0001991242 0.0002834976 6.637467e-05
 [544,] 0.0001283489 0.0002834976 4.278295e-05
 [545,] 0.0003723659 0.0002834976 1.241224e-04
 [546,] 0.0001291564 0.0002834976 4.305214e-05
 [547,] 0.0001272653 0.0002834976 4.242175e-05
 [548,] 0.0001283773 0.0002834976 4.279242e-05
 [549,] 0.0001399550 0.0002834976 4.665171e-05
 [550,] 0.0001699042 0.0002834976 5.663485e-05
 [551,] 0.0001238419 0.0002834976 4.128072e-05
 [552,] 0.0004594926 0.0002834976 1.531654e-04
 [553,] 0.0005715027 0.0002834976 1.904993e-04
 [554,] 0.0001390748 0.0002834976 4.635829e-05
 [555,] 0.0001266247 0.0002834976 4.220823e-05
 [556,] 0.0001207580 0.0002834976 4.025272e-05
 [557,] 0.0005763103 0.0002834976 1.921017e-04
 [558,] 0.0005098407 0.0002834976 1.699488e-04
 [559,] 0.0001198564 0.0002834976 3.995219e-05
 [560,] 0.0001928865 0.0002834976 6.429506e-05
 [561,] 0.0006046576 0.0002834976 2.015505e-04
 [562,] 0.0005882459 0.0002834976 1.960799e-04
 [563,] 0.0005947922 0.0002834976 1.982620e-04
 [564,] 0.0001215849 0.0002834976 4.052835e-05
 [565,] 0.0001714250 0.0002834976 5.714173e-05
 [566,] 0.0001691434 0.0002834976 5.638118e-05
 [567,] 0.0001694663 0.0002834976 5.648882e-05
 [568,] 0.0001211619 0.0002834976 4.038731e-05
 [569,] 0.0001381839 0.0002834976 4.606099e-05
 [570,] 0.0005825423 0.0002834976 1.941803e-04
 [571,] 0.0001540325 0.0002834976 5.134417e-05
 [572,] 0.0007989597 0.0002834976 2.663200e-04
 [573,] 0.0001618062 0.0002834976 5.393546e-05
 [574,] 0.0001625487 0.0002834976 5.418287e-05
 [575,] 0.0008496841 0.0002834976 2.832290e-04
 [576,] 0.0007859137 0.0002834976 2.619708e-04
 [577,] 0.0009433438 0.0002834976 3.144479e-04
 [578,] 0.0002213322 0.0002834976 7.377772e-05
 [579,] 0.0006747982 0.0002834976 2.249319e-04
 [580,] 0.0001548085 0.0002834976 5.160282e-05
 [581,] 0.0008642406 0.0002834976 2.880784e-04
 [582,] 0.0001559646 0.0002834976 5.198826e-05
 [583,] 0.0001984367 0.0002834976 6.614581e-05
 [584,] 0.0008040816 0.0002834976 2.680264e-04
 [585,] 0.0001287103 0.0002834976 4.290334e-05
 [586,] 0.0006742975 0.0002834976 2.247651e-04
 [587,] 0.0004080338 0.0002834976 1.360099e-04
 [588,] 0.0006694607 0.0002834976 2.231511e-04
 [589,] 0.0001622102 0.0002834976 5.407000e-05
 [590,] 0.0006319009 0.0002834976 2.106309e-04
 [591,] 0.0007006309 0.0002834976 2.335408e-04
 [592,] 0.0008425319 0.0002834976 2.808446e-04
 [593,] 0.0009211785 0.0002834976 3.070608e-04
 [594,] 0.0008260905 0.0002834976 2.753643e-04
 [595,] 0.0005361079 0.0002834976 1.787075e-04
 [596,] 0.0001537770 0.0002834976 5.125889e-05
 [597,] 0.0001529561 0.0002834976 5.098524e-05
 [598,] 0.0001542049 0.0002834976 5.140152e-05
 [599,] 0.0006004346 0.0002834976 2.001410e-04
 [600,] 0.0006378342 0.0002834976 2.126063e-04
 [601,] 0.0001519022 0.0002834976 5.063402e-05
 [602,] 0.0012068358 0.0002834976 4.022760e-04
 [603,] 0.0001695875 0.0002834976 5.652899e-05
 [604,] 0.0008028613 0.0002834976 2.676172e-04
 [605,] 0.0006871887 0.0002834976 2.290665e-04
 [606,] 0.0006393355 0.0002834976 2.131162e-04
 [607,] 0.0001290029 0.0002834976 4.300100e-05
 [608,] 0.0007116290 0.0002834976 2.372140e-04
 [609,] 0.0008415582 0.0002834976 2.805169e-04
 [610,] 0.0015912976 0.0002834976 5.304310e-04
 [611,] 0.0001288234 0.0002834976 4.294114e-05
 [612,] 0.0001896073 0.0002834976 6.320246e-05
 [613,] 0.0006019415 0.0002834976 2.006508e-04
 [614,] 0.0007105135 0.0002834976 2.368354e-04
 [615,] 0.0001698386 0.0002834976 5.661271e-05
 [616,] 0.0001528726 0.0002834976 5.095751e-05
 [617,] 0.0007026336 0.0002834976 2.342073e-04
 [618,] 0.0001694492 0.0002834976 5.648291e-05
 [619,] 0.0001512849 0.0002834976 5.042828e-05
 [620,] 0.0005676589 0.0002834976 1.892232e-04
 [621,] 0.0012717647 0.0002834976 4.239154e-04
 [622,] 0.0003695288 0.0002834976 1.231799e-04
 [623,] 0.0005728283 0.0002834976 1.909462e-04
 [624,] 0.0001286355 0.0002834976 4.287842e-05
 [625,] 0.0005002256 0.0002834976 1.667471e-04
 [626,] 0.0014552003 0.0002834976 4.850661e-04
 [627,] 0.0004674329 0.0002834976 1.558157e-04
 [628,] 0.0011531437 0.0002834976 3.843764e-04
 [629,] 0.0005701092 0.0002834976 1.900398e-04
 [630,] 0.0001292844 0.0002834976 4.309471e-05
 [631,] 0.0011040287 0.0002834976 3.680058e-04
 [632,] 0.0004832719 0.0002834976 1.610954e-04
 [633,] 0.0005362582 0.0002834976 1.787586e-04
 [634,] 0.0006289319 0.0002834976 2.096481e-04
 [635,] 0.0001287356 0.0002834976 4.291179e-05
 [636,] 0.0005451327 0.0002834976 1.817169e-04
 [637,] 0.0006080676 0.0002834976 2.026931e-04
 [638,] 0.0001695819 0.0002834976 5.652709e-05
 [639,] 0.0001217093 0.0002834976 4.056978e-05
 [640,] 0.0011150733 0.0002834976 3.716865e-04
 [641,] 0.0009019082 0.0002834976 3.006347e-04
 [642,] 0.0001514846 0.0002834976 5.049487e-05
 [643,] 0.0013332023 0.0002834976 4.444006e-04
 [644,] 0.0009706556 0.0002834976 3.235506e-04
 [645,] 0.0006020475 0.0002834976 2.006859e-04
 [646,] 0.0006076466 0.0002834976 2.025520e-04
 [647,] 0.0001504624 0.0002834976 5.015407e-05
 [648,] 0.0008409561 0.0002834976 2.803171e-04
 [649,] 0.0005785786 0.0002834976 1.928659e-04
 [650,] 0.0001506053 0.0002834976 5.020156e-05
 [651,] 0.0007597370 0.0002834976 2.532446e-04
 [652,] 0.0016749444 0.0002834976 5.583115e-04
 [653,] 0.0001513506 0.0002834976 5.045019e-05
 [654,] 0.0001513200 0.0002834976 5.044010e-05
 [655,] 0.0004144679 0.0002834976 1.381582e-04
 [656,] 0.0001431754 0.0002834976 4.772519e-05
 [657,] 0.0004542107 0.0002834976 1.514057e-04
 [658,] 0.0011104023 0.0002834976 3.701269e-04
 [659,] 0.0001554680 0.0002834976 5.182270e-05
 [660,] 0.0005024930 0.0002834976 1.674960e-04
 [661,] 0.0021490759 0.0002834976 7.163473e-04
 [662,] 0.0009555352 0.0002834976 3.185174e-04
 [663,] 0.0001523307 0.0002834976 5.077697e-05
 [664,] 0.0005338386 0.0002834976 1.779446e-04
 [665,] 0.0004634025 0.0002834976 1.544656e-04
 [666,] 0.0004671610 0.0002834976 1.557192e-04
 [667,] 0.0003088326 0.0002834976 1.029457e-04
 [668,] 0.0024339580 0.0002834976 8.113138e-04
 [669,] 0.0005125579 0.0002834976 1.708498e-04
 [670,] 0.0001498204 0.0002834976 4.994024e-05
 [671,] 0.0005311152 0.0002834976 1.770351e-04
 [672,] 0.0004958754 0.0002834976 1.652890e-04
 [673,] 0.0004946552 0.0002834976 1.648823e-04
 [674,] 0.0001563875 0.0002834976 5.212906e-05
 [675,] 0.0001498764 0.0002834976 4.995892e-05
 [676,] 0.0002845757 0.0002834976 9.486008e-05
 [677,] 0.0004497662 0.0002834976 1.499192e-04
 [678,] 0.0001569632 0.0002834976 5.232124e-05
 [679,] 0.0005098412 0.0002834976 1.699436e-04
 [680,] 0.0004945274 0.0002834976 1.648394e-04
 [681,] 0.0001477009 0.0002834976 4.923375e-05
 [682,] 0.0035500454 0.0002834976 1.183332e-03
 [683,] 0.0026088174 0.0002834976 8.696021e-04
 [684,] 0.0028270654 0.0002834976 9.423472e-04
 [685,] 0.0001509551 0.0002834976 5.031842e-05
 [686,] 0.0024873050 0.0002834976 8.290994e-04
 [687,] 0.0021979630 0.0002834976 7.326518e-04
 [688,] 0.0001561233 0.0002834976 5.204123e-05
 [689,] 0.0034333513 0.0002834976 1.144444e-03
 [690,] 0.0003948702 0.0002834976 1.316215e-04
 [691,] 0.0001798975 0.0002834976 5.996560e-05
 [692,] 0.0030284894 0.0002834976 1.009492e-03
 [693,] 0.0005740355 0.0002834976 1.913419e-04
 [694,] 0.0004790342 0.0002834976 1.596757e-04
 [695,] 0.0027829098 0.0002834976 9.276131e-04
 [696,] 0.0035918238 0.0002834976 1.197271e-03
 [697,] 0.0033817034 0.0002834976 1.127214e-03
 [698,] 0.0004981299 0.0002834976 1.660416e-04
 [699,] 0.0004592316 0.0002834976 1.530746e-04
 [700,] 0.0030512717 0.0002834976 1.017074e-03
 [701,] 0.0001793848 0.0002834976 5.979477e-05
 [702,] 0.0032793847 0.0002834976 1.093111e-03
 [703,] 0.0001866386 0.0002834976 6.221278e-05
 [704,] 0.0001749182 0.0002834976 5.830599e-05
 [705,] 0.0007884912 0.0002834976 2.628389e-04
 [706,] 0.0001720558 0.0002834976 5.735210e-05
 [707,] 0.0005051050 0.0002834976 1.683660e-04
 [708,] 0.0007149725 0.0002834976 2.383281e-04
 [709,] 0.0001942783 0.0002834976 6.475947e-05
 [710,] 0.0034068113 0.0002834976 1.135585e-03
 [711,] 0.0001464452 0.0002834976 4.881513e-05
 [712,] 0.0031306879 0.0002834976 1.043540e-03
 [713,] 0.0018015019 0.0002834976 6.005051e-04
 [714,] 0.0001751667 0.0002834976 5.838890e-05
 [715,] 0.0023100226 0.0002834976 7.699946e-04
 [716,] 0.0001436332 0.0002834976 4.787777e-05
 [717,] 0.0001435301 0.0002834976 4.784338e-05
 [718,] 0.0004130437 0.0002834976 1.376838e-04
 [719,] 0.0001434348 0.0002834976 4.781159e-05
 [720,] 0.0022548507 0.0002834976 7.516084e-04
 [721,] 0.0022337316 0.0002834976 7.445565e-04
 [722,] 0.0023326100 0.0002834976 7.775237e-04
 [723,] 0.0023277286 0.0002834976 7.758966e-04
 [724,] 0.0023640114 0.0002834976 7.879900e-04
 [725,] 0.0007053998 0.0002834976 2.351291e-04
 [726,] 0.0001434554 0.0002834976 4.781847e-05
 [727,] 0.0001433945 0.0002834976 4.779817e-05
 [728,] 0.0001433395 0.0002834976 4.777984e-05
 [729,] 0.0001734339 0.0002834976 5.781086e-05
 [730,] 0.0026573566 0.0002834976 8.857729e-04
 [731,] 0.0008956693 0.0002834976 2.985618e-04
 [732,] 0.0010651020 0.0002834976 3.550354e-04
 [733,] 0.0006667355 0.0002834976 2.222412e-04
 [734,] 0.0001433766 0.0002834976 4.779221e-05
 [735,] 0.0021622202 0.0002834976 7.207264e-04
 [736,] 0.0023919289 0.0002834976 7.972853e-04
 [737,] 0.0001435591 0.0002834976 4.785301e-05
 [738,] 0.0022685579 0.0002834976 7.561732e-04
 [739,] 0.0006594099 0.0002834976 2.197997e-04
 [740,] 0.0009341516 0.0002834976 3.113936e-04
 [741,] 0.0009477690 0.0002834976 3.159358e-04
 [742,] 0.0009381604 0.0002834976 3.127176e-04
 [743,] 0.0015008463 0.0002834976 5.002801e-04
 [744,] 0.0001603920 0.0002834976 5.346367e-05
 [745,] 0.0009888568 0.0002834976 3.296163e-04
 [746,] 0.0013662396 0.0002834976 4.554202e-04
 [747,] 0.0013028325 0.0002834976 4.342772e-04
 [748,] 0.0001851753 0.0002834976 6.172516e-05
 [749,] 0.0001836792 0.0002834976 6.122648e-05
 [750,] 0.0013617013 0.0002834976 4.539006e-04
 [751,] 0.0001842113 0.0002834976 6.140387e-05
 [752,] 0.0014248922 0.0002834976 4.749723e-04
 [753,] 0.0001508449 0.0002834976 5.028163e-05
 [754,] 0.0001805398 0.0002834976 6.018002e-05
 [755,] 0.0001822264 0.0002834976 6.074219e-05
 [756,] 0.0014118926 0.0002834976 4.706285e-04
 [757,] 0.0001641443 0.0002834976 5.471434e-05
 [758,] 0.0001785528 0.0002834976 5.951768e-05
 [759,] 0.0034940383 0.0002834976 1.164682e-03
 [760,] 0.0022073293 0.0002834976 7.357758e-04
 [761,] 0.0001834078 0.0002834976 6.113606e-05
 [762,] 0.0001516967 0.0002834976 5.056554e-05
 [763,] 0.0011228373 0.0002834976 3.742780e-04
 [764,] 0.0009561858 0.0002834976 3.187281e-04
 [765,] 0.0001879531 0.0002834976 6.265118e-05
 [766,] 0.0001838627 0.0002834976 6.128712e-05
 [767,] 0.0001811753 0.0002834976 6.039132e-05
 [768,] 0.0013938379 0.0002834976 4.646106e-04
 [769,] 0.0001748462 0.0002834976 5.828204e-05
 [770,] 0.0001769416 0.0002834976 5.898055e-05
 [771,] 0.0001911742 0.0002834976 6.372490e-05
 [772,] 0.0001832822 0.0002834976 6.109417e-05
 [773,] 0.0001793448 0.0002834976 5.978120e-05
 [774,] 0.0012120383 0.0002834976 4.040136e-04
 [775,] 0.0018917430 0.0002834976 6.305929e-04
 [776,] 0.0001797902 0.0002834976 5.993018e-05
 [777,] 0.0001834581 0.0002834976 6.115284e-05
 [778,] 0.0010603646 0.0002834976 3.534550e-04
 [779,] 0.0002340127 0.0002834976 7.800511e-05
 [780,] 0.0002772270 0.0002834976 9.240887e-05
 [781,] 0.0003174809 0.0002834976 1.058301e-04
 [782,] 0.0001482657 0.0002834976 4.942187e-05
 [783,] 0.0003168546 0.0002834976 1.056181e-04
 [784,] 0.0001762237 0.0002834976 5.874123e-05
 [785,] 0.0001496138 0.0002834976 4.987122e-05
 [786,] 0.0001279851 0.0002834976 4.266251e-05
 [787,] 0.0004110353 0.0002834976 1.370106e-04
 [788,] 0.0001957590 0.0002834976 6.525281e-05
 [789,] 0.0003392074 0.0002834976 1.130704e-04
 [790,] 0.0003223295 0.0002834976 1.074437e-04
 [791,] 0.0003815308 0.0002834976 1.271773e-04
 [792,] 0.0003903937 0.0002834976 1.301311e-04
 [793,] 0.0002970640 0.0002834976 9.902358e-05
 [794,] 0.0004081507 0.0002834976 1.360505e-04
 [795,] 0.0002817741 0.0002834976 9.392636e-05
 [796,] 0.0002437346 0.0002834976 8.124501e-05
 [797,] 0.0003962616 0.0002834976 1.320857e-04
 [798,] 0.0001460087 0.0002834976 4.866956e-05
 [799,] 0.0001763499 0.0002834976 5.878326e-05
 [800,] 0.0001429904 0.0002834976 4.766386e-05
 [801,] 0.0003279785 0.0002834976 1.093243e-04
 [802,] 0.0001240504 0.0002834976 4.135003e-05
 [803,] 0.0001860838 0.0002834976 6.202777e-05
 [804,] 0.0011470313 0.0002834976 3.823354e-04
 [805,] 0.0059420921 0.0002834976 1.980707e-03
 [806,] 0.0003174334 0.0002834976 1.058107e-04
 [807,] 0.0122173166 0.0002834976 4.072307e-03
 [808,] 0.0010750013 0.0002834976 3.583294e-04
 [809,] 0.0002206279 0.0002834976 7.354262e-05
 [810,] 0.0031239716 0.0002834976 1.041305e-03
 [811,] 0.0026119419 0.0002834976 8.706391e-04
 [812,] 0.0011320024 0.0002834976 3.773296e-04
 [813,] 0.0025975328 0.0002834976 8.658353e-04
 [814,] 0.0012392643 0.0002834976 4.130827e-04
 [815,] 0.0003153731 0.0002834976 1.051239e-04
 [816,] 0.0003081559 0.0002834976 1.027182e-04
 [817,] 0.0001616197 0.0002834976 5.387317e-05
 [818,] 0.0031392147 0.0002834976 1.046395e-03
 [819,] 0.0032969594 0.0002834976 1.098968e-03
 [820,] 0.0003111460 0.0002834976 1.037150e-04
 [821,] 0.0014216039 0.0002834976 4.738563e-04
 [822,] 0.0002956536 0.0002834976 9.855123e-05
 [823,] 0.0003109950 0.0002834976 1.036647e-04
 [824,] 0.0001618015 0.0002834976 5.393379e-05
 [825,] 0.0002917455 0.0002834976 9.724835e-05
 [826,] 0.0002951320 0.0002834976 9.837733e-05
 [827,] 0.0026628059 0.0002834976 8.875872e-04
 [828,] 0.0015506291 0.0002834976 5.168700e-04
 [829,] 0.0014522788 0.0002834976 4.840872e-04
 [830,] 0.0083889446 0.0002834976 2.796334e-03
 [831,] 0.0015528556 0.0002834976 5.176106e-04
 [832,] 0.0084745146 0.0002834976 2.824847e-03
 [833,] 0.0084818169 0.0002834976 2.827312e-03
 [834,] 0.0149448129 0.0002834976 4.981710e-03
 [835,] 0.0013412918 0.0002834976 4.470921e-04
 [836,] 0.0001497918 0.0002834976 4.993073e-05
 [837,] 0.0013539220 0.0002834976 4.513022e-04
 [838,] 0.0001565597 0.0002834976 5.218653e-05
 [839,] 0.0077317928 0.0002834976 2.577319e-03
 [840,] 0.0001514452 0.0002834976 5.048190e-05
 [841,] 0.0001517199 0.0002834976 5.057347e-05
 [842,] 0.0032816626 0.0002834976 1.093866e-03
 [843,] 0.0001491268 0.0002834976 4.970894e-05
 [844,] 0.0001815103 0.0002834976 6.050343e-05
 [845,] 0.0003367629 0.0002834976 1.122544e-04
 [846,] 0.0073037589 0.0002834976 2.434639e-03
 [847,] 0.0081019395 0.0002834976 2.700706e-03
 [848,] 0.0032813627 0.0002834976 1.093761e-03
 [849,] 0.0074786460 0.0002834976 2.492938e-03
 [850,] 0.0070429831 0.0002834976 2.347712e-03
 [851,] 0.0001520570 0.0002834976 5.068565e-05
 [852,] 0.0059612995 0.0002834976 1.987144e-03
 [853,] 0.0011718836 0.0002834976 3.906194e-04
 [854,] 0.0003655384 0.0002834976 1.218466e-04
 [855,] 0.0040525999 0.0002834976 1.350850e-03
 [856,] 0.0001629492 0.0002834976 5.431638e-05
 [857,] 0.0013703266 0.0002834976 4.567712e-04
 [858,] 0.0057200461 0.0002834976 1.906652e-03
 [859,] 0.0061361101 0.0002834976 2.045336e-03
 [860,] 0.0001571618 0.0002834976 5.238723e-05
 [861,] 0.0015109071 0.0002834976 5.036303e-04
 [862,] 0.0002218891 0.0002834976 7.396302e-05
 [863,] 0.0001669113 0.0002834976 5.563710e-05
 [864,] 0.0016958868 0.0002834976 5.652891e-04
 [865,] 0.0150699451 0.0002834976 5.023441e-03
 [866,] 0.0017568017 0.0002834976 5.855922e-04
 [867,] 0.0147427638 0.0002834976 4.914388e-03
 [868,] 0.0001573020 0.0002834976 5.243429e-05
 [869,] 0.0295388756 0.0002834976 9.845906e-03
 [870,] 0.0014579944 0.0002834976 4.859913e-04
 [871,] 0.0002203848 0.0002834976 7.346248e-05
 [872,] 0.0002098447 0.0002834976 6.994818e-05
 [873,] 0.0002095042 0.0002834976 6.983468e-05
 [874,] 0.0002177143 0.0002834976 7.257060e-05
 [875,] 0.0001569992 0.0002834976 5.233359e-05
 [876,] 0.0001791146 0.0002834976 5.970518e-05
 [877,] 0.0001801162 0.0002834976 6.003907e-05
 [878,] 0.0001742222 0.0002834976 5.807428e-05
 [879,] 0.0001755908 0.0002834976 5.853056e-05
 [880,] 0.0001808836 0.0002834976 6.029479e-05
 [881,] 0.0001783493 0.0002834976 5.945000e-05
 [882,] 0.0002779255 0.0002834976 9.264263e-05
 [883,] 0.0001816488 0.0002834976 6.054987e-05
 [884,] 0.0001786778 0.0002834976 5.955979e-05
 [885,] 0.0001860169 0.0002834976 6.200594e-05
 [886,] 0.0001814820 0.0002834976 6.049429e-05
 [887,] 0.0001841804 0.0002834976 6.139376e-05
 [888,] 0.0001636741 0.0002834976 5.455796e-05
 [889,] 0.0001640815 0.0002834976 5.469376e-05
 [890,] 0.0001681801 0.0002834976 5.606015e-05
 [891,] 0.0001424573 0.0002834976 4.748565e-05
 [892,] 0.0001398822 0.0002834976 4.662731e-05
 [893,] 0.0001379968 0.0002834976 4.599893e-05
 [894,] 0.0003101549 0.0002834976 1.033861e-04
 [895,] 0.0001387519 0.0002834976 4.625061e-05
 [896,] 0.0002992412 0.0002834976 9.974858e-05
 [897,] 0.0001560173 0.0002834976 5.200554e-05
 [898,] 0.0001489451 0.0002834976 4.964819e-05
 [899,] 0.0001674417 0.0002834976 5.581361e-05
 [900,] 0.0001520871 0.0002834976 5.069584e-05
 [901,] 0.0001576274 0.0002834976 5.254251e-05
 [902,] 0.0001677945 0.0002834976 5.593168e-05
 [903,] 0.0001535390 0.0002834976 5.117969e-05
 [904,] 0.0001703235 0.0002834976 5.677450e-05
 [905,] 0.0001588036 0.0002834976 5.293454e-05
 [906,] 0.0001806635 0.0002834976 6.022141e-05
 [907,] 0.0001684913 0.0002834976 5.616394e-05
 [908,] 0.0001792045 0.0002834976 5.973468e-05
 [909,] 0.0001618528 0.0002834976 5.395092e-05
 [910,] 0.0001497343 0.0002834976 4.991142e-05
 [911,] 0.0001580634 0.0002834976 5.268794e-05
 [912,] 0.0001654602 0.0002834976 5.515335e-05
 [913,] 0.0001600961 0.0002834976 5.336538e-05
 [914,] 0.0001610875 0.0002834976 5.369596e-05
 [915,] 0.0001525778 0.0002834976 5.085930e-05
 [916,] 0.0001586289 0.0002834976 5.287632e-05
 [917,] 0.0001607608 0.0002834976 5.358705e-05
 [918,] 0.0001604276 0.0002834976 5.347596e-05
 [919,] 0.0001828689 0.0002834976 6.095610e-05
 [920,] 0.0001651014 0.0002834976 5.503392e-05
 [921,] 0.0001578769 0.0002834976 5.262575e-05
 [922,] 0.0001610416 0.0002834976 5.368066e-05
 [923,] 0.0001629233 0.0002834976 5.430788e-05
 [924,] 0.0001540706 0.0002834976 5.135698e-05
 [925,] 0.0001685996 0.0002834976 5.619992e-05
 [926,] 0.0001793576 0.0002834976 5.978561e-05
 [927,] 0.0001652472 0.0002834976 5.508255e-05
 [928,] 0.0001709579 0.0002834976 5.698557e-05
 [929,] 0.0001748651 0.0002834976 5.828795e-05
 [930,] 0.0001688188 0.0002834976 5.627294e-05
 [931,] 0.0001952429 0.0002834976 6.508072e-05
 [932,] 0.0001896549 0.0002834976 6.321810e-05
 [933,] 0.0001574558 0.0002834976 5.248540e-05
 [934,] 0.0001707907 0.0002834976 5.692984e-05
 [935,] 0.0001592608 0.0002834976 5.308708e-05
 [936,] 0.0001800282 0.0002834976 6.000903e-05
 [937,] 0.0001586443 0.0002834976 5.288146e-05
 [938,] 0.0001616978 0.0002834976 5.389940e-05
 [939,] 0.0001698879 0.0002834976 5.662949e-05
 [940,] 0.0001689234 0.0002834976 5.630797e-05
 [941,] 0.0002031724 0.0002834976 6.772394e-05
 [942,] 0.0001727251 0.0002834976 5.757465e-05
 [943,] 0.0001491723 0.0002834976 4.972414e-05
 [944,] 0.0001640981 0.0002834976 5.469960e-05
 [945,] 0.0001583569 0.0002834976 5.278582e-05
 [946,] 0.0001595533 0.0002834976 5.318463e-05
 [947,] 0.0001806266 0.0002834976 6.020844e-05
 [948,] 0.0001551793 0.0002834976 5.172657e-05
 [949,] 0.0001564176 0.0002834976 5.213933e-05
 [950,] 0.0002222975 0.0002834976 7.409896e-05
 [951,] 0.0002179845 0.0002834976 7.266124e-05
 [952,] 0.0001564374 0.0002834976 5.214595e-05
 [953,] 0.0001864925 0.0002834976 6.216437e-05
 [954,] 0.0001553692 0.0002834976 5.178986e-05
 [955,] 0.0001568655 0.0002834976 5.228867e-05
 [956,] 0.0001552936 0.0002834976 5.176467e-05
 [957,] 0.0001563817 0.0002834976 5.212738e-05
 [958,] 0.0001573027 0.0002834976 5.243437e-05
 [959,] 0.0002202753 0.0002834976 7.342489e-05
 [960,] 0.0001551984 0.0002834976 5.173296e-05
 [961,] 0.0001568208 0.0002834976 5.227381e-05
 [962,] 0.0001932264 0.0002834976 6.440853e-05
 [963,] 0.0001596313 0.0002834976 5.321058e-05
 [964,] 0.0001879544 0.0002834976 6.265108e-05
 [965,] 0.0001535253 0.0002834976 5.117525e-05
 [966,] 0.0001560733 0.0002834976 5.202456e-05
 [967,] 0.0001553523 0.0002834976 5.178424e-05
 [968,] 0.0001549704 0.0002834976 5.165693e-05
 [969,] 0.0001545504 0.0002834976 5.151694e-05
 [970,] 0.0001549532 0.0002834976 5.165122e-05
 [971,] 0.0002513410 0.0002834976 8.378004e-05
 [972,] 0.0001518649 0.0002834976 5.062174e-05
 [973,] 0.0001578608 0.0002834976 5.262037e-05
 [974,] 0.0001588929 0.0002834976 5.296425e-05
 [975,] 0.0001561647 0.0002834976 5.205506e-05
 [976,] 0.0001557667 0.0002834976 5.192237e-05
 [977,] 0.0001567627 0.0002834976 5.225421e-05
 [978,] 0.0001598110 0.0002834976 5.327044e-05
 [979,] 0.0001699975 0.0002834976 5.666587e-05
 [980,] 0.0001522981 0.0002834976 5.076615e-05
 [981,] 0.0001927521 0.0002834976 6.425021e-05
 [982,] 0.0001930050 0.0002834976 6.433450e-05
 [983,] 0.0002020226 0.0002834976 6.734034e-05
 [984,] 0.0001970265 0.0002834976 6.567496e-05
 [985,] 0.0001952229 0.0002834976 6.507375e-05
 [986,] 0.0001855964 0.0002834976 6.186567e-05
 [987,] 0.0001959756 0.0002834976 6.532470e-05
 [988,] 0.0002275431 0.0002834976 7.584729e-05
 [989,] 0.0001920424 0.0002834976 6.401434e-05
 [990,] 0.0001840590 0.0002834976 6.135322e-05
 [991,] 0.0001962234 0.0002834976 6.540729e-05
 [992,] 0.0001919445 0.0002834976 6.398114e-05
 [993,] 0.0001594373 0.0002834976 5.314573e-05
 [994,] 0.0001906347 0.0002834976 6.354442e-05
 [995,] 0.0001961450 0.0002834976 6.538185e-05
 [996,] 0.0001909786 0.0002834976 6.365905e-05
 [997,] 0.0001949776 0.0002834976 6.499200e-05
 [998,] 0.0001913048 0.0002834976 6.376777e-05
 [999,] 0.0001975293 0.0002834976 6.584254e-05
[1000,] 0.0001887391 0.0002834976 6.291254e-05
[1001,] 0.0001931431 0.0002834976 6.438052e-05
[1002,] 0.0001795327 0.0002834976 5.984393e-05
[1003,] 0.0001864410 0.0002834976 6.214665e-05
[1004,] 0.0001949949 0.0002834976 6.499853e-05
[1005,] 0.0002073535 0.0002834976 6.911737e-05
[1006,] 0.0002137849 0.0002834976 7.126103e-05
[1007,] 0.0002078803 0.0002834976 6.929297e-05
[1008,] 0.0001681169 0.0002834976 5.603901e-05
[1009,] 0.0002031614 0.0002834976 6.772001e-05
[1010,] 0.0002041520 0.0002834976 6.805021e-05
[1011,] 0.0002083338 0.0002834976 6.944412e-05
[1012,] 0.0002005515 0.0002834976 6.685074e-05
[1013,] 0.0001609928 0.0002834976 5.366424e-05
[1014,] 0.0002682632 0.0002834976 8.942083e-05
[1015,] 0.0002159509 0.0002834976 7.198314e-05
[1016,] 0.0001920308 0.0002834976 6.401003e-05
[1017,] 0.0001995369 0.0002834976 6.651184e-05
[1018,] 0.0002029833 0.0002834976 6.766067e-05
[1019,] 0.0001904418 0.0002834976 6.348079e-05
[1020,] 0.0001909780 0.0002834976 6.365914e-05
[1021,] 0.0001830396 0.0002834976 6.101303e-05
[1022,] 0.0001848171 0.0002834976 6.160534e-05
[1023,] 0.0002054015 0.0002834976 6.846705e-05
[1024,] 0.0003389915 0.0002834976 1.129956e-04
[1025,] 0.0002385046 0.0002834976 7.950103e-05
[1026,] 0.0003411285 0.0002834976 1.137079e-04
[1027,] 0.0001644214 0.0002834976 5.480712e-05
[1028,] 0.0001573465 0.0002834976 5.244902e-05
[1029,] 0.0003405532 0.0002834976 1.135157e-04
[1030,] 0.0002875577 0.0002834976 9.585064e-05
[1031,] 0.0001576314 0.0002834976 5.254362e-05
[1032,] 0.0001620353 0.0002834976 5.401178e-05
[1033,] 0.0001648464 0.0002834976 5.494885e-05
[1034,] 0.0001817639 0.0002834976 6.058795e-05
[1035,] 0.0002519066 0.0002834976 8.396908e-05
[1036,] 0.0002594887 0.0002834976 8.649579e-05
[1037,] 0.0001598115 0.0002834976 5.327053e-05
[1038,] 0.0003220030 0.0002834976 1.073352e-04
[1039,] 0.0001698864 0.0002834976 5.662881e-05
[1040,] 0.0001698779 0.0002834976 5.662598e-05
[1041,] 0.0001703398 0.0002834976 5.677992e-05
[1042,] 0.0002507985 0.0002834976 8.359954e-05
[1043,] 0.0001714461 0.0002834976 5.714867e-05
[1044,] 0.0001750332 0.0002834976 5.834446e-05
[1045,] 0.0001770889 0.0002834976 5.902972e-05
[1046,] 0.0001680989 0.0002834976 5.603291e-05
[1047,] 0.0001811581 0.0002834976 6.038673e-05
[1048,] 0.0002772501 0.0002834976 9.241687e-05
[1049,] 0.0005944325 0.0002834976 1.981480e-04
[1050,] 0.0002791588 0.0002834976 9.305311e-05
[1051,] 0.0002823087 0.0002834976 9.410309e-05
[1052,] 0.0002366465 0.0002834976 7.888279e-05
[1053,] 0.0001433089 0.0002834976 4.776966e-05
[1054,] 0.0002087386 0.0002834976 6.958021e-05
[1055,] 0.0001607813 0.0002834976 5.359388e-05
[1056,] 0.0006016926 0.0002834976 2.005685e-04
[1057,] 0.0005992564 0.0002834976 1.997565e-04
[1058,] 0.0005005216 0.0002834976 1.668452e-04
[1059,] 0.0004541083 0.0002834976 1.513735e-04
[1060,] 0.0004805377 0.0002834976 1.601838e-04
[1061,] 0.0004640988 0.0002834976 1.547036e-04
[1062,] 0.0004951326 0.0002834976 1.650486e-04
[1063,] 0.0004882173 0.0002834976 1.627420e-04
[1064,] 0.0005453665 0.0002834976 1.817931e-04
[1065,] 0.0006452132 0.0002834976 2.150751e-04
[1066,] 0.0001995968 0.0002834976 6.653228e-05
[1067,] 0.0004789760 0.0002834976 1.596631e-04
[1068,] 0.0006607764 0.0002834976 2.202629e-04
[1069,] 0.0006271349 0.0002834976 2.090473e-04
[1070,] 0.0001333338 0.0002834976 4.444459e-05
[1071,] 0.0002505486 0.0002834976 8.351710e-05
[1072,] 0.0001340222 0.0002834976 4.467407e-05
[1073,] 0.0002648937 0.0002834976 8.829833e-05
[1074,] 0.0002043672 0.0002834976 6.812243e-05
[1075,] 0.0004805390 0.0002834976 1.601796e-04
[1076,] 0.0006323221 0.0002834976 2.107763e-04
[1077,] 0.0002579525 0.0002834976 8.598461e-05
[1078,] 0.0001345954 0.0002834976 4.486514e-05
[1079,] 0.0004758279 0.0002834976 1.586088e-04
[1080,] 0.0002435366 0.0002834976 8.117964e-05
[1081,] 0.0005857021 0.0002834976 1.952363e-04
[1082,] 0.0001841518 0.0002834976 6.138372e-05
[1083,] 0.0004774401 0.0002834976 1.591494e-04
[1084,] 0.0005613104 0.0002834976 1.871075e-04
[1085,] 0.0002613785 0.0002834976 8.712649e-05
[1086,] 0.0007150602 0.0002834976 2.383575e-04
[1087,] 0.0006764826 0.0002834976 2.254980e-04
[1088,] 0.0005511992 0.0002834976 1.837362e-04
[1089,] 0.0001323839 0.0002834976 4.412777e-05
[1090,] 0.0004955037 0.0002834976 1.651672e-04
[1091,] 0.0001885083 0.0002834976 6.283609e-05
[1092,] 0.0004573144 0.0002834976 1.524379e-04
[1093,] 0.0005545981 0.0002834976 1.848651e-04
[1094,] 0.0005191748 0.0002834976 1.730573e-04
[1095,] 0.0004843370 0.0002834976 1.614436e-04
[1096,] 0.0006336833 0.0002834976 2.112268e-04
[1097,] 0.0002800517 0.0002834976 9.335091e-05
[1098,] 0.0005188509 0.0002834976 1.729532e-04
[1099,] 0.0002829205 0.0002834976 9.430717e-05
[1100,] 0.0005064061 0.0002834976 1.688019e-04
[1101,] 0.0005374115 0.0002834976 1.791431e-04
[1102,] 0.0001541884 0.0002834976 5.139621e-05
[1103,] 0.0005119071 0.0002834976 1.706382e-04
[1104,] 0.0004416944 0.0002834976 1.472309e-04
[1105,] 0.0001329886 0.0002834976 4.432952e-05
[1106,] 0.0005428439 0.0002834976 1.809506e-04
[1107,] 0.0002894998 0.0002834976 9.650028e-05
[1108,] 0.0003841051 0.0002834976 1.280348e-04
[1109,] 0.0004439535 0.0002834976 1.479838e-04
```
