## Supplementary material for "Characterization of shared and ancestry-specific signals driving complex traits using multi-ancestry fine-mapping": s1_data.bim

```
1	chr1:153620057:T:C	0	153620057	C	T
1	chr1:153621888:G:T	0	153621888	T	G
1	chr1:153622168:G:A	0	153622168	A	G
1	chr1:153622580:G:A	0	153622580	A	G
1	chr1:153622905:G:A	0	153622905	A	G
1	chr1:153624127:G:A	0	153624127	A	G
1	chr1:153624641:GAA:G	0	153624641	G	GAA
1	chr1:153627648:T:C	0	153627648	C	T
1	chr1:153628302:G:A	0	153628302	A	G
1	chr1:153629959:G:T	0	153629959	T	G
1	chr1:153630077:C:T	0	153630077	T	C
1	chr1:153630385:G:C	0	153630385	C	G
1	chr1:153631553:C:T	0	153631553	T	C
1	chr1:153631636:G:A	0	153631636	A	G
1	chr1:153632043:G:A	0	153632043	A	G
1	chr1:153632380:A:T	0	153632380	T	A
1	chr1:153632784:G:A	0	153632784	A	G
1	chr1:153633818:AC:A	0	153633818	A	AC
1	chr1:153634528:G:A	0	153634528	A	G
1	chr1:153634941:C:T	0	153634941	T	C
1	chr1:153635640:G:C	0	153635640	C	G
1	chr1:153637410:C:G	0	153637410	G	C
1	chr1:153638950:G:A	0	153638950	A	G
1	chr1:153639087:T:C	0	153639087	C	T
1	chr1:153639124:A:G	0	153639124	G	A
1	chr1:153639577:A:G	0	153639577	G	A
1	chr1:153639657:G:A	0	153639657	A	G
1	chr1:153639949:T:G	0	153639949	G	T
1	chr1:153640739:T:C	0	153640739	C	T
1	chr1:153641307:A:G	0	153641307	G	A
1	chr1:153642236:C:T	0	153642236	T	C
1	chr1:153644656:C:A	0	153644656	A	C
1	chr1:153647610:A:G	0	153647610	G	A
1	chr1:153647747:T:C	0	153647747	C	T
1	chr1:153650936:G:C	0	153650936	C	G
1	chr1:153652315:G:A	0	153652315	A	G
1	chr1:153656169:C:T	0	153656169	T	C
1	chr1:153656550:G:A	0	153656550	A	G
1	chr1:153657644:C:T	0	153657644	T	C
1	chr1:153658595:G:A	0	153658595	A	G
1	chr1:153659467:G:A	0	153659467	A	G
1	chr1:153659663:G:C	0	153659663	C	G
1	chr1:153662949:G:A	0	153662949	A	G
1	chr1:153663925:A:G	0	153663925	G	A
1	chr1:153665141:G:A	0	153665141	A	G
1	chr1:153668351:C:T	0	153668351	T	C
1	chr1:153669536:C:T	0	153669536	T	C
1	chr1:153670433:A:G	0	153670433	G	A
1	chr1:153672590:T:C	0	153672590	C	T
1	chr1:153672987:T:C	0	153672987	C	T
1	chr1:153673404:T:A	0	153673404	A	T
1	chr1:153674224:A:G	0	153674224	G	A
1	chr1:153674738:T:G	0	153674738	G	T
1	chr1:153674846:C:T	0	153674846	T	C
1	chr1:153674971:C:T	0	153674971	T	C
1	chr1:153676185:A:G	0	153676185	G	A
1	chr1:153676671:G:A	0	153676671	A	G
1	chr1:153683876:T:G	0	153683876	G	T
1	chr1:153683929:C:G	0	153683929	G	C
1	chr1:153684174:C:T	0	153684174	T	C
1	chr1:153684696:T:A	0	153684696	A	T
1	chr1:153685711:A:T	0	153685711	T	A
1	chr1:153686004:G:A	0	153686004	A	G
1	chr1:153686291:A:AG	0	153686291	AG	A
1	chr1:153688513:A:G	0	153688513	G	A
1	chr1:153689369:C:T	0	153689369	T	C
1	chr1:153689864:G:A	0	153689864	A	G
1	chr1:153690728:G:A	0	153690728	A	G
1	chr1:153693443:T:TC	0	153693443	TC	T
1	chr1:153697837:C:T	0	153697837	T	C
1	chr1:153699771:G:T	0	153699771	T	G
1	chr1:153700744:T:C	0	153700744	C	T
1	chr1:153700822:A:T	0	153700822	T	A
1	chr1:153701225:A:T	0	153701225	T	A
1	chr1:153702029:T:C	0	153702029	C	T
1	chr1:153702070:G:A	0	153702070	A	G
1	chr1:153702087:G:C	0	153702087	C	G
1	chr1:153702957:T:A	0	153702957	A	T
1	chr1:153703053:G:A	0	153703053	A	G
1	chr1:153703080:G:A	0	153703080	A	G
1	chr1:153721996:T:C	0	153721996	C	T
1	chr1:153722724:T:C	0	153722724	C	T
1	chr1:153723092:C:T	0	153723092	T	C
1	chr1:153723505:C:T	0	153723505	T	C
1	chr1:153723671:T:C	0	153723671	C	T
1	chr1:153723895:C:T	0	153723895	T	C
1	chr1:153724630:A:G	0	153724630	G	A
1	chr1:153725593:A:G	0	153725593	G	A
1	chr1:153726227:A:C	0	153726227	C	A
1	chr1:153726725:G:A	0	153726725	A	G
1	chr1:153726759:A:G	0	153726759	G	A
1	chr1:153730537:C:T	0	153730537	T	C
1	chr1:153730648:G:A	0	153730648	A	G
1	chr1:153731558:T:C	0	153731558	C	T
1	chr1:153736157:A:G	0	153736157	G	A
1	chr1:153736430:G:A	0	153736430	A	G
1	chr1:153737495:G:A	0	153737495	A	G
1	chr1:153738220:T:C	0	153738220	C	T
1	chr1:153738792:T:C	0	153738792	C	T
1	chr1:153739435:T:C	0	153739435	C	T
1	chr1:153739486:A:G	0	153739486	G	A
1	chr1:153739907:G:T	0	153739907	T	G
1	chr1:153740315:G:A	0	153740315	A	G
1	chr1:153741776:G:A	0	153741776	A	G
1	chr1:153741942:C:T	0	153741942	T	C
1	chr1:153743605:CCTT:C	0	153743605	C	CCTT
1	chr1:153744706:G:A	0	153744706	A	G
1	chr1:153745484:T:G	0	153745484	G	T
1	chr1:153745832:A:G	0	153745832	G	A
1	chr1:153745862:T:C	0	153745862	C	T
1	chr1:153745864:A:G	0	153745864	G	A
1	chr1:153746270:G:A	0	153746270	A	G
1	chr1:153748214:G:A	0	153748214	A	G
1	chr1:153750561:T:C	0	153750561	C	T
1	chr1:153755086:G:A	0	153755086	A	G
1	chr1:153755156:T:C	0	153755156	C	T
1	chr1:153755763:A:G	0	153755763	G	A
1	chr1:153756644:C:T	0	153756644	T	C
1	chr1:153760164:A:G	0	153760164	G	A
1	chr1:153760497:G:A	0	153760497	A	G
1	chr1:153767479:G:A	0	153767479	A	G
1	chr1:153768018:C:T	0	153768018	T	C
1	chr1:153769036:C:A	0	153769036	A	C
1	chr1:153769961:T:C	0	153769961	C	T
1	chr1:153769993:A:G	0	153769993	G	A
1	chr1:153770813:C:G	0	153770813	G	C
1	chr1:153771147:C:T	0	153771147	T	C
1	chr1:153771473:T:C	0	153771473	C	T
1	chr1:153774134:G:A	0	153774134	A	G
1	chr1:153775140:C:T	0	153775140	T	C
1	chr1:153775743:C:T	0	153775743	T	C
1	chr1:153778262:G:C	0	153778262	C	G
1	chr1:153779589:A:G	0	153779589	G	A
1	chr1:153779676:GCT:G	0	153779676	G	GCT
1	chr1:153781364:T:C	0	153781364	C	T
1	chr1:153783607:G:A	0	153783607	A	G
1	chr1:153783669:C:A	0	153783669	A	C
1	chr1:153787262:G:A	0	153787262	A	G
1	chr1:153787291:G:A	0	153787291	A	G
1	chr1:153787569:ATACT:A	0	153787569	A	ATACT
1	chr1:153787628:T:A	0	153787628	A	T
1	chr1:153789274:A:T	0	153789274	T	A
1	chr1:153792224:G:A	0	153792224	A	G
1	chr1:153793205:G:A	0	153793205	A	G
1	chr1:153795497:GCTGCC:G	0	153795497	G	GCTGCC
1	chr1:153795703:A:G	0	153795703	G	A
1	chr1:153795975:C:T	0	153795975	T	C
1	chr1:153796506:G:A	0	153796506	A	G
1	chr1:153796856:G:A	0	153796856	A	G
1	chr1:153799624:C:T	0	153799624	T	C
1	chr1:153800764:C:A	0	153800764	A	C
1	chr1:153800953:T:C	0	153800953	C	T
1	chr1:153801800:T:C	0	153801800	C	T
1	chr1:153802207:A:T	0	153802207	T	A
1	chr1:153802541:A:T	0	153802541	T	A
1	chr1:153804190:C:T	0	153804190	T	C
1	chr1:153804377:T:A	0	153804377	A	T
1	chr1:153805193:G:T	0	153805193	T	G
1	chr1:153805372:C:T	0	153805372	T	C
1	chr1:153806936:A:G	0	153806936	G	A
1	chr1:153807822:C:T	0	153807822	T	C
1	chr1:153809412:G:A	0	153809412	A	G
1	chr1:153809535:C:T	0	153809535	T	C
1	chr1:153811553:G:C	0	153811553	C	G
1	chr1:153813706:G:A	0	153813706	A	G
1	chr1:153813838:C:T	0	153813838	T	C
1	chr1:153814803:C:T	0	153814803	T	C
1	chr1:153815924:G:A	0	153815924	A	G
1	chr1:153815966:T:C	0	153815966	C	T
1	chr1:153818025:C:T	0	153818025	T	C
1	chr1:153820482:G:A	0	153820482	A	G
1	chr1:153820716:A:C	0	153820716	C	A
1	chr1:153820782:G:A	0	153820782	A	G
1	chr1:153821315:G:A	0	153821315	A	G
1	chr1:153821908:T:A	0	153821908	A	T
1	chr1:153822038:G:A	0	153822038	A	G
1	chr1:153823093:T:C	0	153823093	C	T
1	chr1:153824249:C:CA	0	153824249	CA	C
1	chr1:153824254:T:C	0	153824254	C	T
1	chr1:153824760:A:G	0	153824760	G	A
1	chr1:153824770:G:A	0	153824770	A	G
1	chr1:153825652:C:T	0	153825652	T	C
1	chr1:153826117:C:T	0	153826117	T	C
1	chr1:153828622:C:T	0	153828622	T	C
1	chr1:153829986:C:G	0	153829986	G	C
1	chr1:153830569:G:A	0	153830569	A	G
1	chr1:153833259:C:T	0	153833259	T	C
1	chr1:153835132:A:G	0	153835132	G	A
1	chr1:153838891:T:C	0	153838891	C	T
1	chr1:153840853:C:T	0	153840853	T	C
1	chr1:153840909:T:A	0	153840909	A	T
1	chr1:153842067:G:A	0	153842067	A	G
1	chr1:153842541:TTAA:T	0	153842541	T	TTAA
1	chr1:153843294:T:C	0	153843294	C	T
1	chr1:153844276:T:C	0	153844276	C	T
1	chr1:153844304:A:G	0	153844304	G	A
1	chr1:153844679:G:A	0	153844679	A	G
1	chr1:153844862:T:C	0	153844862	C	T
1	chr1:153845279:G:A	0	153845279	A	G
1	chr1:153846481:T:G	0	153846481	G	T
1	chr1:153847284:A:C	0	153847284	C	A
1	chr1:153848167:G:A	0	153848167	A	G
1	chr1:153849468:T:A	0	153849468	A	T
1	chr1:153850197:T:C	0	153850197	C	T
1	chr1:153851442:T:G	0	153851442	G	T
1	chr1:153852928:C:T	0	153852928	T	C
1	chr1:153855076:A:G	0	153855076	G	A
1	chr1:153855143:T:C	0	153855143	C	T
1	chr1:153855604:T:C	0	153855604	C	T
1	chr1:153855685:T:A	0	153855685	A	T
1	chr1:153856913:T:C	0	153856913	C	T
1	chr1:153857517:G:A	0	153857517	A	G
1	chr1:153858681:T:C	0	153858681	C	T
1	chr1:153858770:T:C	0	153858770	C	T
1	chr1:153860292:T:A	0	153860292	A	T
1	chr1:153861115:C:T	0	153861115	T	C
1	chr1:153861918:G:A	0	153861918	A	G
1	chr1:153863907:G:A	0	153863907	A	G
1	chr1:153868029:T:C	0	153868029	C	T
1	chr1:153869812:A:G	0	153869812	G	A
1	chr1:153869963:A:AT	0	153869963	AT	A
1	chr1:153870767:T:C	0	153870767	C	T
1	chr1:153873010:TAAAG:T	0	153873010	T	TAAAG
1	chr1:153873058:C:T	0	153873058	T	C
1	chr1:153873415:G:A	0	153873415	A	G
1	chr1:153873589:G:A	0	153873589	A	G
1	chr1:153873648:A:C	0	153873648	C	A
1	chr1:153874256:C:T	0	153874256	T	C
1	chr1:153876520:G:A	0	153876520	A	G
1	chr1:153876693:G:A	0	153876693	A	G
1	chr1:153878182:T:C	0	153878182	C	T
1	chr1:153880266:A:G	0	153880266	G	A
1	chr1:153881594:G:A	0	153881594	A	G
1	chr1:153883888:G:C	0	153883888	C	G
1	chr1:153884022:C:T	0	153884022	T	C
1	chr1:153886244:C:T	0	153886244	T	C
1	chr1:153886859:G:A	0	153886859	A	G
1	chr1:153887540:G:C	0	153887540	C	G
1	chr1:153887765:T:C	0	153887765	C	T
1	chr1:153887829:G:A	0	153887829	A	G
1	chr1:153887977:A:T	0	153887977	T	A
1	chr1:153888281:C:A	0	153888281	A	C
1	chr1:153892985:G:A	0	153892985	A	G
1	chr1:153893060:G:A	0	153893060	A	G
1	chr1:153895329:A:G	0	153895329	G	A
1	chr1:153896490:G:A	0	153896490	A	G
1	chr1:153897470:G:A	0	153897470	A	G
1	chr1:153898173:A:G	0	153898173	G	A
1	chr1:153899116:G:A	0	153899116	A	G
1	chr1:153900567:G:A	0	153900567	A	G
1	chr1:153902212:C:T	0	153902212	T	C
1	chr1:153903213:A:G	0	153903213	G	A
1	chr1:153904009:G:A	0	153904009	A	G
1	chr1:153904499:A:G	0	153904499	G	A
1	chr1:153905248:G:A	0	153905248	A	G
1	chr1:153907268:C:T	0	153907268	T	C
1	chr1:153910068:A:C	0	153910068	C	A
1	chr1:153910693:C:T	0	153910693	T	C
1	chr1:153910807:C:T	0	153910807	T	C
1	chr1:153911405:C:T	0	153911405	T	C
1	chr1:153911501:G:A	0	153911501	A	G
1	chr1:153912396:G:GAATT	0	153912396	GAATT	G
1	chr1:153913943:T:C	0	153913943	C	T
1	chr1:153914286:A:G	0	153914286	G	A
1	chr1:153914397:T:C	0	153914397	C	T
1	chr1:153915219:G:A	0	153915219	A	G
1	chr1:153916566:C:T	0	153916566	T	C
1	chr1:153917742:A:G	0	153917742	G	A
1	chr1:153918512:A:G	0	153918512	G	A
1	chr1:153919660:A:G	0	153919660	G	A
1	chr1:153920547:G:A	0	153920547	A	G
1	chr1:153923460:A:G	0	153923460	G	A
1	chr1:153923736:A:G	0	153923736	G	A
1	chr1:153923894:T:C	0	153923894	C	T
1	chr1:153923949:C:T	0	153923949	T	C
1	chr1:153926078:C:T	0	153926078	T	C
1	chr1:153926854:A:C	0	153926854	C	A
1	chr1:153928014:C:A	0	153928014	A	C
1	chr1:153928504:A:G	0	153928504	G	A
1	chr1:153928673:A:G	0	153928673	G	A
1	chr1:153928826:A:G	0	153928826	G	A
1	chr1:153931407:T:C	0	153931407	C	T
1	chr1:153931738:T:C	0	153931738	C	T
1	chr1:153931862:G:A	0	153931862	A	G
1	chr1:153932098:T:C	0	153932098	C	T
1	chr1:153935432:T:C	0	153935432	C	T
1	chr1:153935833:G:A	0	153935833	A	G
1	chr1:153938845:A:T	0	153938845	T	A
1	chr1:153941208:C:A	0	153941208	A	C
1	chr1:153941223:T:G	0	153941223	G	T
1	chr1:153941294:A:G	0	153941294	G	A
1	chr1:153943405:C:T	0	153943405	T	C
1	chr1:153944638:C:T	0	153944638	T	C
1	chr1:153944893:C:T	0	153944893	T	C
1	chr1:153947382:A:AC	0	153947382	AC	A
1	chr1:153948088:A:G	0	153948088	G	A
1	chr1:153949007:AC:A	0	153949007	A	AC
1	chr1:153950800:C:T	0	153950800	T	C
1	chr1:153953602:T:C	0	153953602	C	T
1	chr1:153954576:C:G	0	153954576	G	C
1	chr1:153954794:T:C	0	153954794	C	T
1	chr1:153959736:G:C	0	153959736	C	G
1	chr1:153959794:C:T	0	153959794	T	C
1	chr1:153961727:T:C	0	153961727	C	T
1	chr1:153961827:T:C	0	153961827	C	T
1	chr1:153963067:G:A	0	153963067	A	G
1	chr1:153965090:T:G	0	153965090	G	T
1	chr1:153965270:T:C	0	153965270	C	T
1	chr1:153965388:C:T	0	153965388	T	C
1	chr1:153966654:C:T	0	153966654	T	C
1	chr1:153969680:G:A	0	153969680	A	G
1	chr1:153970603:A:G	0	153970603	G	A
1	chr1:153976064:G:A	0	153976064	A	G
1	chr1:153976229:C:T	0	153976229	T	C
1	chr1:153979544:A:G	0	153979544	G	A
1	chr1:153979729:A:C	0	153979729	C	A
1	chr1:153979744:T:C	0	153979744	C	T
1	chr1:153980122:T:G	0	153980122	G	T
1	chr1:153980561:G:A	0	153980561	A	G
1	chr1:153982198:T:C	0	153982198	C	T
1	chr1:153994558:C:T	0	153994558	T	C
1	chr1:153997852:G:C	0	153997852	C	G
1	chr1:154002145:C:T	0	154002145	T	C
1	chr1:154004680:T:C	0	154004680	C	T
1	chr1:154006194:A:G	0	154006194	G	A
1	chr1:154007865:C:T	0	154007865	T	C
1	chr1:154008428:T:G	0	154008428	G	T
1	chr1:154009163:G:A	0	154009163	A	G
1	chr1:154010449:C:T	0	154010449	T	C
1	chr1:154011772:C:T	0	154011772	T	C
1	chr1:154013643:C:T	0	154013643	T	C
1	chr1:154013865:A:G	0	154013865	G	A
1	chr1:154014161:C:G	0	154014161	G	C
1	chr1:154014574:G:A	0	154014574	A	G
1	chr1:154014936:G:A	0	154014936	A	G
1	chr1:154017260:A:G	0	154017260	G	A
1	chr1:154017391:CA:C	0	154017391	C	CA
1	chr1:154018414:A:C	0	154018414	C	A
1	chr1:154018470:C:T	0	154018470	T	C
1	chr1:154020258:T:G	0	154020258	G	T
1	chr1:154020433:C:T	0	154020433	T	C
1	chr1:154021734:A:G	0	154021734	G	A
1	chr1:154022171:C:T	0	154022171	T	C
1	chr1:154024870:G:A	0	154024870	A	G
1	chr1:154025328:A:G	0	154025328	G	A
1	chr1:154026559:A:G	0	154026559	G	A
1	chr1:154026825:A:G	0	154026825	G	A
1	chr1:154029213:C:T	0	154029213	T	C
1	chr1:154035969:G:A	0	154035969	A	G
1	chr1:154039129:T:C	0	154039129	C	T
1	chr1:154039525:C:T	0	154039525	T	C
1	chr1:154040744:T:G	0	154040744	G	T
1	chr1:154043206:G:A	0	154043206	A	G
1	chr1:154045025:T:C	0	154045025	C	T
1	chr1:154045516:G:T	0	154045516	T	G
1	chr1:154046706:C:A	0	154046706	A	C
1	chr1:154047446:C:T	0	154047446	T	C
1	chr1:154047449:T:G	0	154047449	G	T
1	chr1:154047457:T:C	0	154047457	C	T
1	chr1:154047467:G:A	0	154047467	A	G
1	chr1:154047541:G:A	0	154047541	A	G
1	chr1:154047902:C:T	0	154047902	T	C
1	chr1:154050531:T:TC	0	154050531	TC	T
1	chr1:154052717:T:C	0	154052717	C	T
1	chr1:154053190:T:C	0	154053190	C	T
1	chr1:154053415:A:G	0	154053415	G	A
1	chr1:154053564:C:T	0	154053564	T	C
1	chr1:154053611:A:G	0	154053611	G	A
1	chr1:154054166:A:G	0	154054166	G	A
1	chr1:154058741:A:G	0	154058741	G	A
1	chr1:154063657:A:T	0	154063657	T	A
1	chr1:154067802:C:T	0	154067802	T	C
1	chr1:154070127:C:A	0	154070127	A	C
1	chr1:154071080:G:T	0	154071080	T	G
1	chr1:154071217:C:T	0	154071217	T	C
1	chr1:154072067:T:G	0	154072067	G	T
1	chr1:154072239:G:C	0	154072239	C	G
1	chr1:154072876:T:C	0	154072876	C	T
1	chr1:154077123:T:C	0	154077123	C	T
1	chr1:154077178:C:T	0	154077178	T	C
1	chr1:154078049:A:G	0	154078049	G	A
1	chr1:154078284:C:T	0	154078284	T	C
1	chr1:154081950:C:T	0	154081950	T	C
1	chr1:154083103:G:A	0	154083103	A	G
1	chr1:154084358:A:T	0	154084358	T	A
1	chr1:154085326:A:G	0	154085326	G	A
1	chr1:154086900:C:A	0	154086900	A	C
1	chr1:154087468:G:A	0	154087468	A	G
1	chr1:154087792:A:G	0	154087792	G	A
1	chr1:154089866:C:T	0	154089866	T	C
1	chr1:154092557:T:G	0	154092557	G	T
1	chr1:154094394:G:A	0	154094394	A	G
1	chr1:154095720:C:T	0	154095720	T	C
1	chr1:154098231:C:A	0	154098231	A	C
1	chr1:154101823:G:A	0	154101823	A	G
1	chr1:154102600:A:G	0	154102600	G	A
1	chr1:154103890:T:C	0	154103890	C	T
1	chr1:154104996:G:A	0	154104996	A	G
1	chr1:154105417:G:A	0	154105417	A	G
1	chr1:154106014:A:G	0	154106014	G	A
1	chr1:154108481:A:G	0	154108481	G	A
1	chr1:154109173:T:C	0	154109173	C	T
1	chr1:154111965:T:C	0	154111965	C	T
1	chr1:154113130:C:T	0	154113130	T	C
1	chr1:154114036:G:A	0	154114036	A	G
1	chr1:154114363:G:T	0	154114363	T	G
1	chr1:154114557:C:T	0	154114557	T	C
1	chr1:154115782:T:C	0	154115782	C	T
1	chr1:154116962:T:C	0	154116962	C	T
1	chr1:154118541:G:C	0	154118541	C	G
1	chr1:154119254:G:A	0	154119254	A	G
1	chr1:154119580:C:A	0	154119580	A	C
1	chr1:154121349:G:A	0	154121349	A	G
1	chr1:154121374:C:T	0	154121374	T	C
1	chr1:154122540:C:T	0	154122540	T	C
1	chr1:154122720:A:T	0	154122720	T	A
1	chr1:154122731:A:G	0	154122731	G	A
1	chr1:154122904:A:T	0	154122904	T	A
1	chr1:154123621:C:T	0	154123621	T	C
1	chr1:154124551:T:G	0	154124551	G	T
1	chr1:154124632:G:T	0	154124632	T	G
1	chr1:154125500:C:T	0	154125500	T	C
1	chr1:154126068:A:G	0	154126068	G	A
1	chr1:154127658:C:A	0	154127658	A	C
1	chr1:154128217:G:A	0	154128217	A	G
1	chr1:154128581:T:C	0	154128581	C	T
1	chr1:154128742:A:G	0	154128742	G	A
1	chr1:154129695:T:C	0	154129695	C	T
1	chr1:154132540:T:C	0	154132540	C	T
1	chr1:154133218:C:G	0	154133218	G	C
1	chr1:154140798:G:C	0	154140798	C	G
1	chr1:154141036:T:C	0	154141036	C	T
1	chr1:154142229:C:T	0	154142229	T	C
1	chr1:154142689:G:A	0	154142689	A	G
1	chr1:154143159:G:C	0	154143159	C	G
1	chr1:154146021:G:A	0	154146021	A	G
1	chr1:154146503:C:A	0	154146503	A	C
1	chr1:154146761:A:G	0	154146761	G	A
1	chr1:154149034:T:C	0	154149034	C	T
1	chr1:154149179:G:A	0	154149179	A	G
1	chr1:154150311:T:C	0	154150311	C	T
1	chr1:154150498:C:T	0	154150498	T	C
1	chr1:154150681:TCG:T	0	154150681	T	TCG
1	chr1:154151047:G:A	0	154151047	A	G
1	chr1:154154624:T:C	0	154154624	C	T
1	chr1:154155260:A:G	0	154155260	G	A
1	chr1:154155344:T:C	0	154155344	C	T
1	chr1:154155852:GTTCT:G	0	154155852	G	GTTCT
1	chr1:154155864:C:G	0	154155864	G	C
1	chr1:154156095:G:T	0	154156095	T	G
1	chr1:154156196:G:A	0	154156196	A	G
1	chr1:154156789:A:G	0	154156789	G	A
1	chr1:154159394:G:A	0	154159394	A	G
1	chr1:154160840:T:C	0	154160840	C	T
1	chr1:154161546:T:C	0	154161546	C	T
1	chr1:154162081:A:C	0	154162081	C	A
1	chr1:154162969:T:C	0	154162969	C	T
1	chr1:154165153:G:A	0	154165153	A	G
1	chr1:154165218:C:T	0	154165218	T	C
1	chr1:154165372:C:T	0	154165372	T	C
1	chr1:154165726:T:G	0	154165726	G	T
1	chr1:154168784:C:A	0	154168784	A	C
1	chr1:154172205:A:T	0	154172205	T	A
1	chr1:154173619:G:A	0	154173619	A	G
1	chr1:154174098:C:T	0	154174098	T	C
1	chr1:154176808:A:T	0	154176808	T	A
1	chr1:154177972:C:A	0	154177972	A	C
1	chr1:154180630:A:G	0	154180630	G	A
1	chr1:154181718:G:A	0	154181718	A	G
1	chr1:154182025:AATTC:A	0	154182025	A	AATTC
1	chr1:154182111:T:C	0	154182111	C	T
1	chr1:154185420:A:G	0	154185420	G	A
1	chr1:154186405:T:G	0	154186405	G	T
1	chr1:154186406:C:G	0	154186406	G	C
1	chr1:154188179:T:C	0	154188179	C	T
1	chr1:154188409:C:T	0	154188409	T	C
1	chr1:154190017:A:G	0	154190017	G	A
1	chr1:154190027:C:T	0	154190027	T	C
1	chr1:154191050:G:C	0	154191050	C	G
1	chr1:154191606:C:T	0	154191606	T	C
1	chr1:154191663:A:C	0	154191663	C	A
1	chr1:154200886:A:G	0	154200886	G	A
1	chr1:154202093:C:T	0	154202093	T	C
1	chr1:154207203:T:C	0	154207203	C	T
1	chr1:154209478:G:T	0	154209478	T	G
1	chr1:154214442:G:C	0	154214442	C	G
1	chr1:154214829:C:T	0	154214829	T	C
1	chr1:154219215:A:G	0	154219215	G	A
1	chr1:154219315:G:A	0	154219315	A	G
1	chr1:154222103:G:A	0	154222103	A	G
1	chr1:154224650:T:C	0	154224650	C	T
1	chr1:154228228:T:C	0	154228228	C	T
1	chr1:154229179:C:T	0	154229179	T	C
1	chr1:154230259:G:A	0	154230259	A	G
1	chr1:154231834:A:T	0	154231834	T	A
1	chr1:154232217:G:A	0	154232217	A	G
1	chr1:154232278:C:T	0	154232278	T	C
1	chr1:154232337:G:A	0	154232337	A	G
1	chr1:154232952:T:C	0	154232952	C	T
1	chr1:154233080:C:G	0	154233080	G	C
1	chr1:154233347:C:T	0	154233347	T	C
1	chr1:154233882:T:C	0	154233882	C	T
1	chr1:154236277:T:C	0	154236277	C	T
1	chr1:154236401:A:G	0	154236401	G	A
1	chr1:154236693:A:T	0	154236693	T	A
1	chr1:154237014:T:C	0	154237014	C	T
1	chr1:154237734:T:C	0	154237734	C	T
1	chr1:154238195:C:A	0	154238195	A	C
1	chr1:154241215:C:A	0	154241215	A	C
1	chr1:154245287:C:T	0	154245287	T	C
1	chr1:154246074:CT:C	0	154246074	C	CT
1	chr1:154246163:TTCAG:T	0	154246163	T	TTCAG
1	chr1:154246701:G:C	0	154246701	C	G
1	chr1:154247242:C:T	0	154247242	T	C
1	chr1:154248740:T:C	0	154248740	C	T
1	chr1:154248748:G:A	0	154248748	A	G
1	chr1:154250625:G:A	0	154250625	A	G
1	chr1:154252036:C:T	0	154252036	T	C
1	chr1:154252868:T:C	0	154252868	C	T
1	chr1:154254643:TTTG:T	0	154254643	T	TTTG
1	chr1:154254763:C:A	0	154254763	A	C
1	chr1:154255811:T:C	0	154255811	C	T
1	chr1:154259467:T:C	0	154259467	C	T
1	chr1:154260134:A:G	0	154260134	G	A
1	chr1:154260292:G:A	0	154260292	A	G
1	chr1:154263533:G:C	0	154263533	C	G
1	chr1:154265162:G:T	0	154265162	T	G
1	chr1:154265587:C:T	0	154265587	T	C
1	chr1:154265907:A:G	0	154265907	G	A
1	chr1:154266807:T:A	0	154266807	A	T
1	chr1:154266858:T:TC	0	154266858	TC	T
1	chr1:154267451:C:T	0	154267451	T	C
1	chr1:154270621:G:A	0	154270621	A	G
1	chr1:154270639:C:T	0	154270639	T	C
1	chr1:154270981:A:T	0	154270981	T	A
1	chr1:154273036:A:G	0	154273036	G	A
1	chr1:154276566:CTTACTTTACTGGCCTTAAAAAG:C	0	154276566	C	CTTACTTTACTGGCCTTAAAAAG
1	chr1:154278952:T:C	0	154278952	C	T
1	chr1:154279732:G:A	0	154279732	A	G
1	chr1:154280384:T:C	0	154280384	C	T
1	chr1:154281185:A:C	0	154281185	C	A
1	chr1:154281841:G:A	0	154281841	A	G
1	chr1:154283497:T:C	0	154283497	C	T
1	chr1:154284712:A:T	0	154284712	T	A
1	chr1:154286073:C:T	0	154286073	T	C
1	chr1:154286388:C:T	0	154286388	T	C
1	chr1:154287174:G:A	0	154287174	A	G
1	chr1:154287885:C:G	0	154287885	G	C
1	chr1:154290381:A:C	0	154290381	C	A
1	chr1:154291320:G:A	0	154291320	A	G
1	chr1:154291753:G:A	0	154291753	A	G
1	chr1:154291756:A:G	0	154291756	G	A
1	chr1:154291980:C:A	0	154291980	A	C
1	chr1:154292260:C:T	0	154292260	T	C
1	chr1:154293252:A:G	0	154293252	G	A
1	chr1:154293659:GA:G	0	154293659	G	GA
1	chr1:154293984:T:C	0	154293984	C	T
1	chr1:154294178:C:T	0	154294178	T	C
1	chr1:154294701:A:G	0	154294701	G	A
1	chr1:154295196:A:G	0	154295196	G	A
1	chr1:154295358:G:A	0	154295358	A	G
1	chr1:154295477:A:G	0	154295477	G	A
1	chr1:154295527:C:T	0	154295527	T	C
1	chr1:154295976:A:G	0	154295976	G	A
1	chr1:154297532:CA:C	0	154297532	C	CA
1	chr1:154297539:A:AT	0	154297539	AT	A
1	chr1:154297542:A:T	0	154297542	T	A
1	chr1:154297812:A:C	0	154297812	C	A
1	chr1:154298401:C:T	0	154298401	T	C
1	chr1:154301669:T:A	0	154301669	A	T
1	chr1:154302162:A:G	0	154302162	G	A
1	chr1:154303534:G:A	0	154303534	A	G
1	chr1:154304739:G:A	0	154304739	A	G
1	chr1:154306323:A:G	0	154306323	G	A
1	chr1:154306467:T:C	0	154306467	C	T
1	chr1:154308146:C:T	0	154308146	T	C
1	chr1:154309670:C:T	0	154309670	T	C
1	chr1:154309746:C:T	0	154309746	T	C
1	chr1:154310281:C:T	0	154310281	T	C
1	chr1:154310441:C:A	0	154310441	A	C
1	chr1:154310773:A:T	0	154310773	T	A
1	chr1:154311420:C:T	0	154311420	T	C
1	chr1:154311432:C:T	0	154311432	T	C
1	chr1:154312418:A:G	0	154312418	G	A
1	chr1:154312576:G:A	0	154312576	A	G
1	chr1:154312914:A:T	0	154312914	T	A
1	chr1:154313018:C:T	0	154313018	T	C
1	chr1:154313885:C:T	0	154313885	T	C
1	chr1:154314129:C:T	0	154314129	T	C
1	chr1:154314377:C:T	0	154314377	T	C
1	chr1:154314792:G:A	0	154314792	A	G
1	chr1:154315211:A:G	0	154315211	G	A
1	chr1:154315875:C:T	0	154315875	T	C
1	chr1:154316204:T:C	0	154316204	C	T
1	chr1:154316535:A:G	0	154316535	G	A
1	chr1:154317490:G:A	0	154317490	A	G
1	chr1:154318059:G:A	0	154318059	A	G
1	chr1:154318376:C:G	0	154318376	G	C
1	chr1:154318779:G:C	0	154318779	C	G
1	chr1:154318896:C:T	0	154318896	T	C
1	chr1:154318910:C:T	0	154318910	T	C
1	chr1:154318940:C:T	0	154318940	T	C
1	chr1:154319242:A:G	0	154319242	G	A
1	chr1:154319685:C:T	0	154319685	T	C
1	chr1:154319716:G:A	0	154319716	A	G
1	chr1:154319844:G:A	0	154319844	A	G
1	chr1:154320023:T:C	0	154320023	C	T
1	chr1:154320069:T:A	0	154320069	A	T
1	chr1:154321199:G:A	0	154321199	A	G
1	chr1:154321449:T:A	0	154321449	A	T
1	chr1:154321784:T:C	0	154321784	C	T
1	chr1:154322084:C:T	0	154322084	T	C
1	chr1:154322180:T:C	0	154322180	C	T
1	chr1:154323116:C:T	0	154323116	T	C
1	chr1:154325898:T:G	0	154325898	G	T
1	chr1:154330350:C:T	0	154330350	T	C
1	chr1:154331500:T:C	0	154331500	C	T
1	chr1:154332534:A:G	0	154332534	G	A
1	chr1:154333084:C:T	0	154333084	T	C
1	chr1:154333367:C:T	0	154333367	T	C
1	chr1:154333514:AAG:A	0	154333514	A	AAG
1	chr1:154333704:G:A	0	154333704	A	G
1	chr1:154333854:C:CA	0	154333854	CA	C
1	chr1:154335154:C:T	0	154335154	T	C
1	chr1:154335188:A:G	0	154335188	G	A
1	chr1:154335613:C:T	0	154335613	T	C
1	chr1:154336032:G:A	0	154336032	A	G
1	chr1:154336204:G:A	0	154336204	A	G
1	chr1:154336640:A:G	0	154336640	G	A
1	chr1:154336948:C:T	0	154336948	T	C
1	chr1:154336961:A:AT	0	154336961	AT	A
1	chr1:154336998:G:A	0	154336998	A	G
1	chr1:154338201:C:A	0	154338201	A	C
1	chr1:154338357:TA:T	0	154338357	T	TA
1	chr1:154338511:T:C	0	154338511	C	T
1	chr1:154338668:C:T	0	154338668	T	C
1	chr1:154339220:T:A	0	154339220	A	T
1	chr1:154339435:G:A	0	154339435	A	G
1	chr1:154340756:T:C	0	154340756	C	T
1	chr1:154341213:G:A	0	154341213	A	G
1	chr1:154341288:C:A	0	154341288	A	C
1	chr1:154341749:C:T	0	154341749	T	C
1	chr1:154341932:C:T	0	154341932	T	C
1	chr1:154343958:C:T	0	154343958	T	C
1	chr1:154344677:C:T	0	154344677	T	C
1	chr1:154344942:T:C	0	154344942	C	T
1	chr1:154345696:A:G	0	154345696	G	A
1	chr1:154347213:G:A	0	154347213	A	G
1	chr1:154347280:G:T	0	154347280	T	G
1	chr1:154347720:T:C	0	154347720	C	T
1	chr1:154348466:A:G	0	154348466	G	A
1	chr1:154349187:C:T	0	154349187	T	C
1	chr1:154349997:A:G	0	154349997	G	A
1	chr1:154351296:A:G	0	154351296	G	A
1	chr1:154351908:C:G	0	154351908	G	C
1	chr1:154352422:G:A	0	154352422	A	G
1	chr1:154352673:A:C	0	154352673	C	A
1	chr1:154353997:G:A	0	154353997	A	G
1	chr1:154354944:C:T	0	154354944	T	C
1	chr1:154355988:T:C	0	154355988	C	T
1	chr1:154356032:G:A	0	154356032	A	G
1	chr1:154356067:C:T	0	154356067	T	C
1	chr1:154356619:G:A	0	154356619	A	G
1	chr1:154357119:A:G	0	154357119	G	A
1	chr1:154357707:T:C	0	154357707	C	T
1	chr1:154358183:T:G	0	154358183	G	T
1	chr1:154358249:C:G	0	154358249	G	C
1	chr1:154358710:A:G	0	154358710	G	A
1	chr1:154360044:C:T	0	154360044	T	C
1	chr1:154360196:T:A	0	154360196	A	T
1	chr1:154360394:A:G	0	154360394	G	A
1	chr1:154360740:A:G	0	154360740	G	A
1	chr1:154361152:G:GCATGGT	0	154361152	GCATGGT	G
1	chr1:154361700:G:A	0	154361700	A	G
1	chr1:154362207:G:A	0	154362207	A	G
1	chr1:154362670:C:T	0	154362670	T	C
1	chr1:154362941:A:G	0	154362941	G	A
1	chr1:154363133:T:A	0	154363133	A	T
1	chr1:154363650:A:G	0	154363650	G	A
1	chr1:154364701:G:A	0	154364701	A	G
1	chr1:154364762:A:G	0	154364762	G	A
1	chr1:154365348:C:T	0	154365348	T	C
1	chr1:154365679:T:A	0	154365679	A	T
1	chr1:154366023:C:T	0	154366023	T	C
1	chr1:154366823:A:G	0	154366823	G	A
1	chr1:154367416:C:T	0	154367416	T	C
1	chr1:154367608:G:A	0	154367608	A	G
1	chr1:154367754:C:T	0	154367754	T	C
1	chr1:154367845:C:T	0	154367845	T	C
1	chr1:154368285:T:A	0	154368285	A	T
1	chr1:154368313:A:C	0	154368313	C	A
1	chr1:154368930:G:A	0	154368930	A	G
1	chr1:154369003:A:G	0	154369003	G	A
1	chr1:154371010:C:T	0	154371010	T	C
1	chr1:154371101:A:G	0	154371101	G	A
1	chr1:154371112:C:T	0	154371112	T	C
1	chr1:154371465:A:C	0	154371465	C	A
1	chr1:154371659:G:T	0	154371659	T	G
1	chr1:154372613:A:G	0	154372613	G	A
1	chr1:154372799:C:G	0	154372799	G	C
1	chr1:154372868:G:A	0	154372868	A	G
1	chr1:154372895:T:C	0	154372895	C	T
1	chr1:154373043:G:A	0	154373043	A	G
1	chr1:154373180:CAGTATA:C	0	154373180	C	CAGTATA
1	chr1:154373210:T:C	0	154373210	C	T
1	chr1:154373486:C:A	0	154373486	A	C
1	chr1:154373601:A:C	0	154373601	C	A
1	chr1:154373677:C:T	0	154373677	T	C
1	chr1:154373914:CTT:C	0	154373914	C	CTT
1	chr1:154373940:A:G	0	154373940	G	A
1	chr1:154374974:G:A	0	154374974	A	G
1	chr1:154374991:C:T	0	154374991	T	C
1	chr1:154375186:C:T	0	154375186	T	C
1	chr1:154375308:G:A	0	154375308	A	G
1	chr1:154375860:C:T	0	154375860	T	C
1	chr1:154376403:C:T	0	154376403	T	C
1	chr1:154376683:A:G	0	154376683	G	A
1	chr1:154376905:C:T	0	154376905	T	C
1	chr1:154377129:C:T	0	154377129	T	C
1	chr1:154377163:T:A	0	154377163	A	T
1	chr1:154377664:CTCTT:C	0	154377664	C	CTCTT
1	chr1:154377762:C:G	0	154377762	G	C
1	chr1:154378113:T:C	0	154378113	C	T
1	chr1:154378597:T:C	0	154378597	C	T
1	chr1:154378723:G:A	0	154378723	A	G
1	chr1:154378771:C:G	0	154378771	G	C
1	chr1:154378801:G:T	0	154378801	T	G
1	chr1:154379241:C:A	0	154379241	A	C
1	chr1:154379476:C:A	0	154379476	A	C
1	chr1:154379541:C:T	0	154379541	T	C
1	chr1:154380045:G:A	0	154380045	A	G
1	chr1:154380165:C:T	0	154380165	T	C
1	chr1:154380786:T:A	0	154380786	A	T
1	chr1:154380882:A:G	0	154380882	G	A
1	chr1:154381653:G:A	0	154381653	A	G
1	chr1:154381781:G:A	0	154381781	A	G
1	chr1:154381874:C:T	0	154381874	T	C
1	chr1:154381894:A:G	0	154381894	G	A
1	chr1:154382532:C:T	0	154382532	T	C
1	chr1:154382775:G:T	0	154382775	T	G
1	chr1:154383901:T:A	0	154383901	A	T
1	chr1:154383983:C:T	0	154383983	T	C
1	chr1:154384005:A:G	0	154384005	G	A
1	chr1:154385121:G:A	0	154385121	A	G
1	chr1:154385202:A:G	0	154385202	G	A
1	chr1:154386107:T:C	0	154386107	C	T
1	chr1:154386703:T:C	0	154386703	C	T
1	chr1:154386935:G:A	0	154386935	A	G
1	chr1:154388016:C:A	0	154388016	A	C
1	chr1:154388161:A:T	0	154388161	T	A
1	chr1:154388208:A:G	0	154388208	G	A
1	chr1:154388224:G:A	0	154388224	A	G
1	chr1:154388362:T:C	0	154388362	C	T
1	chr1:154388750:C:T	0	154388750	T	C
1	chr1:154389312:G:A	0	154389312	A	G
1	chr1:154389617:A:T	0	154389617	T	A
1	chr1:154390210:G:A	0	154390210	A	G
1	chr1:154390661:A:T	0	154390661	T	A
1	chr1:154390829:C:T	0	154390829	T	C
1	chr1:154390965:C:T	0	154390965	T	C
1	chr1:154391664:G:A	0	154391664	A	G
1	chr1:154391841:G:T	0	154391841	T	G
1	chr1:154392286:A:T	0	154392286	T	A
1	chr1:154392759:T:A	0	154392759	A	T
1	chr1:154393410:C:T	0	154393410	T	C
1	chr1:154394435:T:G	0	154394435	G	T
1	chr1:154394771:T:C	0	154394771	C	T
1	chr1:154395110:G:A	0	154395110	A	G
1	chr1:154395278:C:T	0	154395278	T	C
1	chr1:154395422:C:T	0	154395422	T	C
1	chr1:154395619:A:G	0	154395619	G	A
1	chr1:154395622:T:C	0	154395622	C	T
1	chr1:154395635:G:A	0	154395635	A	G
1	chr1:154396452:A:G	0	154396452	G	A
1	chr1:154396776:A:G	0	154396776	G	A
1	chr1:154397207:C:G	0	154397207	G	C
1	chr1:154397505:C:T	0	154397505	T	C
1	chr1:154397544:T:C	0	154397544	C	T
1	chr1:154398462:C:T	0	154398462	T	C
1	chr1:154399011:C:T	0	154399011	T	C
1	chr1:154400755:T:C	0	154400755	C	T
1	chr1:154404195:C:T	0	154404195	T	C
1	chr1:154405422:G:A	0	154405422	A	G
1	chr1:154406893:A:C	0	154406893	C	A
1	chr1:154407943:C:A	0	154407943	A	C
1	chr1:154408010:G:A	0	154408010	A	G
1	chr1:154408458:A:G	0	154408458	G	A
1	chr1:154408627:A:G	0	154408627	G	A
1	chr1:154409305:T:C	0	154409305	C	T
1	chr1:154409573:T:G	0	154409573	G	T
1	chr1:154410785:C:T	0	154410785	T	C
1	chr1:154414549:T:C	0	154414549	C	T
1	chr1:154416192:T:C	0	154416192	C	T
1	chr1:154416210:A:G	0	154416210	G	A
1	chr1:154416720:A:T	0	154416720	T	A
1	chr1:154418456:C:T	0	154418456	T	C
1	chr1:154419343:G:A	0	154419343	A	G
1	chr1:154419406:G:A	0	154419406	A	G
1	chr1:154420198:T:TA	0	154420198	TA	T
1	chr1:154421596:A:T	0	154421596	T	A
1	chr1:154421820:C:T	0	154421820	T	C
1	chr1:154421821:G:A	0	154421821	A	G
1	chr1:154422290:A:G	0	154422290	G	A
1	chr1:154422649:G:A	0	154422649	A	G
1	chr1:154422736:C:A	0	154422736	A	C
1	chr1:154423162:C:T	0	154423162	T	C
1	chr1:154423363:C:T	0	154423363	T	C
1	chr1:154423470:A:G	0	154423470	G	A
1	chr1:154423727:A:G	0	154423727	G	A
1	chr1:154424940:T:C	0	154424940	C	T
1	chr1:154425134:A:G	0	154425134	G	A
1	chr1:154425456:C:T	0	154425456	T	C
1	chr1:154425457:G:A	0	154425457	A	G
1	chr1:154425508:T:G	0	154425508	G	T
1	chr1:154426485:C:T	0	154426485	T	C
1	chr1:154426877:C:G	0	154426877	G	C
1	chr1:154427173:C:T	0	154427173	T	C
1	chr1:154427539:G:T	0	154427539	T	G
1	chr1:154427844:A:G	0	154427844	G	A
1	chr1:154428045:A:G	0	154428045	G	A
1	chr1:154428323:T:C	0	154428323	C	T
1	chr1:154428417:C:T	0	154428417	T	C
1	chr1:154428617:G:A	0	154428617	A	G
1	chr1:154429203:G:A	0	154429203	A	G
1	chr1:154429320:C:T	0	154429320	T	C
1	chr1:154430938:T:C	0	154430938	C	T
1	chr1:154431860:C:T	0	154431860	T	C
1	chr1:154431904:C:G	0	154431904	G	C
1	chr1:154431930:A:C	0	154431930	C	A
1	chr1:154432548:A:G	0	154432548	G	A
1	chr1:154434064:T:G	0	154434064	G	T
1	chr1:154434180:A:G	0	154434180	G	A
1	chr1:154434943:A:C	0	154434943	C	A
1	chr1:154435237:T:C	0	154435237	C	T
1	chr1:154435864:T:C	0	154435864	C	T
1	chr1:154436440:T:A	0	154436440	A	T
1	chr1:154436624:A:G	0	154436624	G	A
1	chr1:154437044:C:G	0	154437044	G	C
1	chr1:154437254:G:A	0	154437254	A	G
1	chr1:154438006:G:A	0	154438006	A	G
1	chr1:154438014:T:C	0	154438014	C	T
1	chr1:154438479:C:T	0	154438479	T	C
1	chr1:154439152:A:G	0	154439152	G	A
1	chr1:154439376:G:A	0	154439376	A	G
1	chr1:154439604:C:T	0	154439604	T	C
1	chr1:154441561:C:T	0	154441561	T	C
1	chr1:154441820:C:T	0	154441820	T	C
1	chr1:154443301:A:G	0	154443301	G	A
1	chr1:154444459:G:A	0	154444459	A	G
1	chr1:154444493:C:T	0	154444493	T	C
1	chr1:154444711:C:T	0	154444711	T	C
1	chr1:154445353:C:T	0	154445353	T	C
1	chr1:154445612:T:C	0	154445612	C	T
1	chr1:154445622:C:T	0	154445622	T	C
1	chr1:154446403:C:T	0	154446403	T	C
1	chr1:154447108:C:A	0	154447108	A	C
1	chr1:154447367:A:G	0	154447367	G	A
1	chr1:154447926:G:C	0	154447926	C	G
1	chr1:154448302:T:C	0	154448302	C	T
1	chr1:154449078:G:A	0	154449078	A	G
1	chr1:154449591:T:C	0	154449591	C	T
1	chr1:154450257:C:T	0	154450257	T	C
1	chr1:154452021:C:T	0	154452021	T	C
1	chr1:154452659:G:A	0	154452659	A	G
1	chr1:154452980:G:A	0	154452980	A	G
1	chr1:154453621:A:G	0	154453621	G	A
1	chr1:154453788:C:T	0	154453788	T	C
1	chr1:154454471:T:A	0	154454471	A	T
1	chr1:154455807:A:G	0	154455807	G	A
1	chr1:154456029:C:A	0	154456029	A	C
1	chr1:154457616:C:T	0	154457616	T	C
1	chr1:154458647:T:A	0	154458647	A	T
1	chr1:154458652:G:A	0	154458652	A	G
1	chr1:154459566:G:C	0	154459566	C	G
1	chr1:154460146:T:C	0	154460146	C	T
1	chr1:154460428:T:C	0	154460428	C	T
1	chr1:154460472:T:C	0	154460472	C	T
1	chr1:154460931:G:A	0	154460931	A	G
1	chr1:154460990:G:A	0	154460990	A	G
1	chr1:154461429:C:A	0	154461429	A	C
1	chr1:154461435:C:T	0	154461435	T	C
1	chr1:154462166:T:C	0	154462166	C	T
1	chr1:154462460:G:A	0	154462460	A	G
1	chr1:154462817:T:A	0	154462817	A	T
1	chr1:154462870:C:T	0	154462870	T	C
1	chr1:154463719:C:T	0	154463719	T	C
1	chr1:154463928:C:G	0	154463928	G	C
1	chr1:154463960:G:A	0	154463960	A	G
1	chr1:154464274:C:T	0	154464274	T	C
1	chr1:154464444:T:C	0	154464444	C	T
1	chr1:154465420:T:C	0	154465420	C	T
1	chr1:154465608:C:T	0	154465608	T	C
1	chr1:154466404:T:C	0	154466404	C	T
1	chr1:154466862:A:G	0	154466862	G	A
1	chr1:154467389:T:A	0	154467389	A	T
1	chr1:154467586:G:A	0	154467586	A	G
1	chr1:154471733:T:C	0	154471733	C	T
1	chr1:154472115:A:G	0	154472115	G	A
1	chr1:154473027:T:C	0	154473027	C	T
1	chr1:154478944:A:G	0	154478944	G	A
1	chr1:154479728:T:C	0	154479728	C	T
1	chr1:154483473:T:C	0	154483473	C	T
1	chr1:154485379:A:C	0	154485379	C	A
1	chr1:154489884:C:T	0	154489884	T	C
1	chr1:154491684:G:A	0	154491684	A	G
1	chr1:154492096:G:A	0	154492096	A	G
1	chr1:154492469:A:C	0	154492469	C	A
1	chr1:154493825:C:T	0	154493825	T	C
1	chr1:154495340:A:T	0	154495340	T	A
1	chr1:154497880:T:C	0	154497880	C	T
1	chr1:154498130:T:A	0	154498130	A	T
1	chr1:154498199:TCTC:T	0	154498199	T	TCTC
1	chr1:154498895:A:G	0	154498895	G	A
1	chr1:154501184:T:C	0	154501184	C	T
1	chr1:154501655:C:G	0	154501655	G	C
1	chr1:154502081:T:C	0	154502081	C	T
1	chr1:154502399:G:A	0	154502399	A	G
1	chr1:154502424:G:A	0	154502424	A	G
1	chr1:154502854:T:A	0	154502854	A	T
1	chr1:154504787:G:A	0	154504787	A	G
1	chr1:154504964:G:A	0	154504964	A	G
1	chr1:154505109:G:A	0	154505109	A	G
1	chr1:154505816:T:A	0	154505816	A	T
1	chr1:154507194:C:T	0	154507194	T	C
1	chr1:154507681:G:A	0	154507681	A	G
1	chr1:154507842:T:C	0	154507842	C	T
1	chr1:154509148:C:T	0	154509148	T	C
1	chr1:154510193:C:T	0	154510193	T	C
1	chr1:154510291:C:A	0	154510291	A	C
1	chr1:154511392:G:A	0	154511392	A	G
1	chr1:154511541:A:T	0	154511541	T	A
1	chr1:154512312:C:G	0	154512312	G	C
1	chr1:154512563:T:C	0	154512563	C	T
1	chr1:154513164:A:G	0	154513164	G	A
1	chr1:154513894:A:G	0	154513894	G	A
1	chr1:154515250:G:A	0	154515250	A	G
1	chr1:154515287:C:T	0	154515287	T	C
1	chr1:154516057:A:G	0	154516057	G	A
1	chr1:154517702:A:G	0	154517702	G	A
1	chr1:154517793:T:A	0	154517793	A	T
1	chr1:154517876:C:T	0	154517876	T	C
1	chr1:154519207:A:G	0	154519207	G	A
1	chr1:154519631:G:T	0	154519631	T	G
1	chr1:154519764:CTG:C	0	154519764	C	CTG
1	chr1:154519881:A:T	0	154519881	T	A
1	chr1:154519956:T:C	0	154519956	C	T
1	chr1:154520057:A:G	0	154520057	G	A
1	chr1:154522471:G:A	0	154522471	A	G
1	chr1:154522693:ACT:A	0	154522693	A	ACT
1	chr1:154523199:C:T	0	154523199	T	C
1	chr1:154523221:T:C	0	154523221	C	T
1	chr1:154523810:C:A	0	154523810	A	C
1	chr1:154524013:C:T	0	154524013	T	C
1	chr1:154524529:A:G	0	154524529	G	A
1	chr1:154524670:C:T	0	154524670	T	C
1	chr1:154525326:C:T	0	154525326	T	C
1	chr1:154525397:AAAG:A	0	154525397	A	AAAG
1	chr1:154525454:C:G	0	154525454	G	C
1	chr1:154525552:G:A	0	154525552	A	G
1	chr1:154526098:G:A	0	154526098	A	G
1	chr1:154526481:C:T	0	154526481	T	C
1	chr1:154526770:G:A	0	154526770	A	G
1	chr1:154526869:G:A	0	154526869	A	G
1	chr1:154527008:C:T	0	154527008	T	C
1	chr1:154527135:A:T	0	154527135	T	A
1	chr1:154527450:C:T	0	154527450	T	C
1	chr1:154527471:C:T	0	154527471	T	C
1	chr1:154527540:T:C	0	154527540	C	T
1	chr1:154527613:A:G	0	154527613	G	A
1	chr1:154528270:TG:T	0	154528270	T	TG
1	chr1:154528422:C:T	0	154528422	T	C
1	chr1:154528728:C:A	0	154528728	A	C
1	chr1:154528888:C:A	0	154528888	A	C
1	chr1:154529100:A:G	0	154529100	G	A
1	chr1:154529294:A:G	0	154529294	G	A
1	chr1:154529647:G:C	0	154529647	C	G
1	chr1:154530041:G:A	0	154530041	A	G
1	chr1:154530433:T:A	0	154530433	A	T
1	chr1:154530546:C:T	0	154530546	T	C
1	chr1:154531125:G:A	0	154531125	A	G
1	chr1:154532125:T:C	0	154532125	C	T
1	chr1:154532373:C:T	0	154532373	T	C
1	chr1:154532378:C:T	0	154532378	T	C
1	chr1:154532411:T:G	0	154532411	G	T
1	chr1:154532451:T:C	0	154532451	C	T
1	chr1:154532478:G:A	0	154532478	A	G
1	chr1:154532534:C:T	0	154532534	T	C
1	chr1:154532630:C:T	0	154532630	T	C
1	chr1:154532794:C:T	0	154532794	T	C
1	chr1:154533228:C:T	0	154533228	T	C
1	chr1:154533410:A:G	0	154533410	G	A
1	chr1:154534721:T:C	0	154534721	C	T
1	chr1:154534842:AG:A	0	154534842	A	AG
1	chr1:154535291:T:C	0	154535291	C	T
1	chr1:154535412:G:A	0	154535412	A	G
1	chr1:154535423:T:C	0	154535423	C	T
1	chr1:154535734:G:A	0	154535734	A	G
1	chr1:154536288:T:A	0	154536288	A	T
1	chr1:154536316:C:T	0	154536316	T	C
1	chr1:154536336:G:A	0	154536336	A	G
1	chr1:154536498:T:A	0	154536498	A	T
1	chr1:154536620:A:G	0	154536620	G	A
1	chr1:154538376:C:T	0	154538376	T	C
1	chr1:154539026:T:C	0	154539026	C	T
1	chr1:154539233:A:G	0	154539233	G	A
1	chr1:154539532:T:C	0	154539532	C	T
1	chr1:154539601:C:T	0	154539601	T	C
1	chr1:154540019:G:A	0	154540019	A	G
1	chr1:154540234:T:C	0	154540234	C	T
1	chr1:154540942:G:A	0	154540942	A	G
1	chr1:154540964:T:C	0	154540964	C	T
1	chr1:154541591:G:A	0	154541591	A	G
1	chr1:154541862:A:T	0	154541862	T	A
1	chr1:154544001:G:A	0	154544001	A	G
1	chr1:154544102:G:A	0	154544102	A	G
1	chr1:154544741:T:C	0	154544741	C	T
1	chr1:154545028:G:A	0	154545028	A	G
1	chr1:154545810:A:G	0	154545810	G	A
1	chr1:154546134:C:T	0	154546134	T	C
1	chr1:154546166:T:C	0	154546166	C	T
1	chr1:154547324:C:CA	0	154547324	CA	C
1	chr1:154549108:T:A	0	154549108	A	T
1	chr1:154549772:A:G	0	154549772	G	A
1	chr1:154552332:G:A	0	154552332	A	G
1	chr1:154552497:A:G	0	154552497	G	A
1	chr1:154552555:G:A	0	154552555	A	G
1	chr1:154553523:C:T	0	154553523	T	C
1	chr1:154553938:C:G	0	154553938	G	C
1	chr1:154554301:GAT:G	0	154554301	G	GAT
1	chr1:154555610:T:C	0	154555610	C	T
1	chr1:154556233:A:C	0	154556233	C	A
1	chr1:154559434:G:A	0	154559434	A	G
1	chr1:154561141:C:A	0	154561141	A	C
1	chr1:154561387:G:C	0	154561387	C	G
1	chr1:154562290:G:A	0	154562290	A	G
1	chr1:154563051:C:T	0	154563051	T	C
1	chr1:154563157:TA:T	0	154563157	T	TA
1	chr1:154563895:G:A	0	154563895	A	G
1	chr1:154565026:T:A	0	154565026	A	T
1	chr1:154565029:T:C	0	154565029	C	T
1	chr1:154565729:C:T	0	154565729	T	C
1	chr1:154566441:G:C	0	154566441	C	G
1	chr1:154570739:T:C	0	154570739	C	T
1	chr1:154572175:G:T	0	154572175	T	G
1	chr1:154574816:A:C	0	154574816	C	A
1	chr1:154576045:C:G	0	154576045	G	C
1	chr1:154576404:G:A	0	154576404	A	G
1	chr1:154576516:C:T	0	154576516	T	C
1	chr1:154576994:T:C	0	154576994	C	T
1	chr1:154577586:GCA:G	0	154577586	G	GCA
1	chr1:154578248:C:T	0	154578248	T	C
1	chr1:154578467:CAG:C	0	154578467	C	CAG
1	chr1:154578892:G:A	0	154578892	A	G
1	chr1:154580040:CTG:C	0	154580040	C	CTG
1	chr1:154581246:T:C	0	154581246	C	T
1	chr1:154581729:C:T	0	154581729	T	C
1	chr1:154581743:T:C	0	154581743	C	T
1	chr1:154581881:C:T	0	154581881	T	C
1	chr1:154583016:T:C	0	154583016	C	T
1	chr1:154583790:G:A	0	154583790	A	G
1	chr1:154583949:G:A	0	154583949	A	G
1	chr1:154584187:G:A	0	154584187	A	G
1	chr1:154584285:CCT:C	0	154584285	C	CCT
1	chr1:154585209:C:T	0	154585209	T	C
1	chr1:154587122:T:C	0	154587122	C	T
1	chr1:154587400:T:C	0	154587400	C	T
1	chr1:154589449:C:T	0	154589449	T	C
1	chr1:154591259:AG:A	0	154591259	A	AG
1	chr1:154591665:T:C	0	154591665	C	T
1	chr1:154591941:T:C	0	154591941	C	T
1	chr1:154592236:T:A	0	154592236	A	T
1	chr1:154593438:G:A	0	154593438	A	G
1	chr1:154593749:T:C	0	154593749	C	T
1	chr1:154594973:G:A	0	154594973	A	G
1	chr1:154595223:G:A	0	154595223	A	G
1	chr1:154596189:A:G	0	154596189	G	A
1	chr1:154597419:G:C	0	154597419	C	G
1	chr1:154599350:C:T	0	154599350	T	C
1	chr1:154599752:C:T	0	154599752	T	C
1	chr1:154600943:C:T	0	154600943	T	C
1	chr1:154601491:T:C	0	154601491	C	T
1	chr1:154602839:A:C	0	154602839	C	A
1	chr1:154602845:G:A	0	154602845	A	G
1	chr1:154603137:T:C	0	154603137	C	T
1	chr1:154603209:A:T	0	154603209	T	A
1	chr1:154604532:T:G	0	154604532	G	T
1	chr1:154605039:C:T	0	154605039	T	C
1	chr1:154605915:T:C	0	154605915	C	T
1	chr1:154607109:T:C	0	154607109	C	T
1	chr1:154607539:TC:T	0	154607539	T	TC
1	chr1:154608358:C:T	0	154608358	T	C
1	chr1:154608755:G:C	0	154608755	C	G
1	chr1:154609653:C:T	0	154609653	T	C
1	chr1:154610420:A:T	0	154610420	T	A
1	chr1:154610626:T:C	0	154610626	C	T
1	chr1:154611286:G:A	0	154611286	A	G
1	chr1:154613118:T:A	0	154613118	A	T
1	chr1:154613536:C:T	0	154613536	T	C
1	chr1:154614283:C:G	0	154614283	G	C
1	chr1:154614481:A:G	0	154614481	G	A
1	chr1:154615193:A:G	0	154615193	G	A
1	chr1:154615341:A:G	0	154615341	G	A
1	chr1:154615518:T:C	0	154615518	C	T
1	chr1:154616756:C:T	0	154616756	T	C
1	chr1:154617152:A:C	0	154617152	C	A
1	chr1:154617172:C:A	0	154617172	A	C
1	chr1:154617206:C:G	0	154617206	G	C
1	chr1:154617489:T:C	0	154617489	C	T
1	chr1:154619013:G:A	0	154619013	A	G
```
