## Supplementary material for "Characterization of shared and ancestry-specific signals driving complex traits using multi-ancestry fine-mapping": mesusiecsinfo

```
*************************************************************

  Multiple Ancestry Sum of Single Effect Model (MESuSiE)          

   Visit http://www.xzlab.org/software.html For Update            

            (C) 2022 Boran Gao, Xiang Zhou                        

              GNU General Public License                          

*************************************************************
# Start data processing for sufficient statistics 
# Create MESuSiE object 
# Start data analysis 

# Data analysis is done, and now generates result 

Potential causal SNPs with PIP > 0.5:  

Credible sets for effects: 
$cs
$cs$L2
 [1] 370 373 375 376 378 379 380 381 382 383 384 386 387 388 390 391 392 393 394
[20] 395 399 401 402 403 406 407 408 409 410 411 412 413 414 415 416 417 419 421
[39] 423 425 428 432


$cs_category
   L2 
"eur" 

$purity
   min.abs.corr mean.abs.corr median.abs.corr
L2     0.639668     0.9185098       0.9709035

$cs_index
[1] 2

$coverage
[1] 0.9539753

$requested_coverage
[1] 0.95


 Use MESuSiE_Plot() for visualization
# Total time used for the analysis: 0.14 mins
```
