## Supplementary material for "Characterization of shared and ancestry-specific signals driving complex traits using multi-ancestry fine-mapping": mesusieoutput

```
                 eur          afr      eur_afr
   [1,] 4.344356e-05 1.430171e-05 4.127455e-06
   [2,] 4.422175e-05 1.425644e-05 4.339838e-06
   [3,] 4.072664e-05 3.768361e-05 1.242138e-05
   [4,] 3.359071e-05 2.695433e-05 8.115365e-06
   [5,] 4.244221e-05 1.541957e-05 4.219631e-06
   [6,] 4.073156e-05 3.649999e-05 1.220440e-05
   [7,] 4.103889e-05 1.454648e-05 4.335237e-06
   [8,] 4.072502e-05 3.957078e-05 1.305930e-05
   [9,] 4.211767e-05 1.241132e-04 2.040226e-05
  [10,] 4.072600e-05 4.374626e-05 1.441985e-05
  [11,] 4.072479e-05 3.998334e-05 1.319993e-05
  [12,] 4.072913e-05 3.970084e-05 1.305975e-05
  [13,] 4.072503e-05 3.910966e-05 1.290777e-05
  [14,] 3.544116e-05 2.456309e-05 7.887337e-06
  [15,] 4.390792e-05 1.421397e-05 4.116758e-06
  [16,] 4.337249e-05 1.159284e-04 1.886013e-05
  [17,] 4.406512e-05 1.020856e-04 1.677815e-05
  [18,] 4.309355e-05 1.430123e-04 2.254504e-05
  [19,] 4.072540e-05 3.717105e-05 1.226696e-05
  [20,] 4.072483e-05 3.873525e-05 1.278931e-05
  [21,] 4.071183e-05 4.262348e-05 1.416171e-05
  [22,] 4.071121e-05 4.364679e-05 1.446495e-05
  [23,] 4.391491e-05 1.193538e-04 1.911633e-05
  [24,] 4.095089e-05 2.966524e-05 9.384536e-06
  [25,] 4.351704e-05 1.446047e-05 4.330364e-06
  [26,] 3.944976e-05 1.561469e-04 2.620524e-05
  [27,] 4.072393e-05 4.090482e-05 1.347760e-05
  [28,] 4.332982e-05 1.405264e-05 4.110189e-06
  [29,] 4.235102e-05 1.476464e-05 4.335362e-06
  [30,] 3.548278e-05 1.323865e-04 2.385259e-05
  [31,] 3.083017e-05 1.562537e-05 4.871562e-06
  [32,] 4.092747e-05 2.875476e-05 9.875441e-06
  [33,] 3.065430e-05 1.522090e-04 4.138680e-05
  [34,] 3.086450e-05 1.807066e-05 5.517200e-06
  [35,] 3.065272e-05 1.131754e-04 3.134170e-05
  [36,] 3.112123e-05 1.132212e-04 2.898472e-05
  [37,] 4.799339e-05 1.608559e-05 5.289062e-06
  [38,] 4.685285e-05 1.761566e-05 4.892393e-06
  [39,] 4.659868e-05 1.772949e-05 4.928508e-06
  [40,] 4.690118e-05 1.527164e-05 4.974808e-06
  [41,] 4.752398e-05 1.491211e-05 4.941916e-06
  [42,] 4.677991e-05 1.549890e-05 5.546013e-06
  [43,] 2.974554e-05 1.507376e-05 4.718323e-06
  [44,] 4.459515e-05 1.483417e-05 4.345417e-06
  [45,] 3.742659e-05 4.900426e-05 1.272106e-05
  [46,] 3.538561e-05 4.770063e-05 9.794022e-06
  [47,] 3.667137e-05 5.815657e-05 1.534918e-05
  [48,] 4.676394e-05 1.535000e-05 5.428113e-06
  [49,] 4.633610e-05 1.486763e-05 4.281247e-06
  [50,] 4.618653e-05 1.485662e-05 4.282609e-06
  [51,] 4.481997e-05 1.607897e-05 5.472873e-06
  [52,] 3.686793e-05 4.106132e-05 1.400749e-05
  [53,] 4.549090e-05 1.333064e-05 3.975185e-06
  [54,] 4.519581e-05 1.455932e-05 4.261174e-06
  [55,] 3.663754e-05 5.639437e-05 1.789342e-05
  [56,] 4.618227e-05 1.545695e-05 5.491947e-06
  [57,] 4.597546e-05 1.442858e-05 4.211889e-06
  [58,] 4.637668e-05 1.495284e-05 4.921757e-06
  [59,] 4.639945e-05 1.485149e-05 5.003709e-06
  [60,] 4.608078e-05 1.315805e-05 3.936334e-06
  [61,] 4.637272e-05 1.526648e-05 5.341708e-06
  [62,] 4.449005e-05 1.408314e-05 4.800676e-06
  [63,] 3.381882e-05 3.145378e-05 7.373027e-06
  [64,] 4.503896e-05 1.432367e-05 5.016378e-06
  [65,] 3.091227e-05 1.754132e-05 5.059839e-06
  [66,] 4.587217e-05 1.449781e-05 4.226167e-06
  [67,] 3.079879e-05 1.443851e-05 4.806532e-06
  [68,] 3.782267e-05 1.038956e-05 3.310383e-06
  [69,] 3.783437e-05 2.858674e-05 1.214142e-05
  [70,] 3.107783e-05 1.820517e-05 5.184846e-06
  [71,] 4.105081e-05 7.060107e-05 1.200995e-05
  [72,] 4.080310e-05 7.106543e-05 1.211742e-05
  [73,] 4.536649e-05 1.385711e-05 4.097044e-06
  [74,] 4.693703e-05 1.489996e-05 5.026038e-06
  [75,] 4.075843e-05 7.045675e-05 1.205079e-05
  [76,] 5.673402e-05 6.515607e-05 9.600908e-06
  [77,] 4.671435e-05 1.514171e-05 5.254171e-06
  [78,] 4.520977e-05 2.910191e-05 1.205082e-05
  [79,] 6.203075e-05 1.687617e-05 4.396488e-06
  [80,] 4.706249e-05 1.513231e-05 5.288406e-06
  [81,] 3.150292e-05 1.951335e-05 5.403029e-06
  [82,] 4.557432e-05 1.118702e-04 1.599080e-05
  [83,] 5.882099e-05 6.596386e-05 9.524792e-06
  [84,] 4.671914e-05 1.502853e-05 5.116888e-06
  [85,] 4.286232e-05 6.523360e-05 1.097112e-05
  [86,] 4.706197e-05 1.475651e-05 4.266801e-06
  [87,] 4.679495e-05 1.509040e-05 4.320114e-06
  [88,] 4.392066e-05 6.264122e-05 1.048211e-05
  [89,] 4.341173e-05 7.280878e-05 1.186848e-05
  [90,] 4.193902e-05 6.193246e-05 1.069078e-05
  [91,] 4.559965e-05 1.352841e-05 4.017379e-06
  [92,] 4.676459e-05 1.511666e-05 5.233427e-06
  [93,] 4.596778e-05 1.468178e-05 4.248301e-06
  [94,] 4.510233e-05 1.356531e-05 4.036093e-06
  [95,] 4.164330e-05 1.286761e-05 3.527223e-06
  [96,] 4.607775e-05 1.544838e-05 4.422134e-06
  [97,] 4.551004e-05 1.399066e-05 4.151907e-06
  [98,] 3.198671e-05 1.734064e-05 4.873797e-06
  [99,] 4.503680e-05 1.377591e-05 4.085824e-06
 [100,] 4.645310e-05 1.510381e-05 5.209013e-06
 [101,] 4.666413e-05 1.539909e-05 4.417871e-06
 [102,] 4.408428e-05 1.239795e-05 3.795740e-06
 [103,] 4.647483e-05 1.439474e-05 4.198683e-06
 [104,] 4.556541e-05 1.490938e-05 5.026208e-06
 [105,] 3.416918e-05 1.808805e-05 4.855315e-06
 [106,] 4.630473e-05 1.518253e-05 5.296866e-06
 [107,] 4.679249e-05 1.495016e-05 4.963664e-06
 [108,] 4.510624e-05 2.922079e-05 1.209940e-05
 [109,] 4.882218e-05 7.849209e-05 1.175349e-05
 [110,] 4.751229e-05 1.488807e-05 5.028502e-06
 [111,] 4.679287e-05 1.546508e-05 5.539421e-06
 [112,] 4.474976e-05 1.351003e-05 4.031873e-06
 [113,] 4.614233e-05 1.548674e-05 5.503944e-06
 [114,] 5.918002e-05 6.225034e-05 9.256757e-06
 [115,] 4.540829e-05 1.494685e-05 4.351222e-06
 [116,] 4.746385e-05 1.538966e-05 4.395188e-06
 [117,] 4.709536e-05 1.543758e-05 5.526850e-06
 [118,] 4.596822e-05 1.495714e-05 4.309017e-06
 [119,] 4.472235e-05 1.353505e-05 4.038259e-06
 [120,] 4.592776e-05 1.492747e-05 5.143336e-06
 [121,] 4.521153e-05 1.309897e-05 3.930419e-06
 [122,] 4.702179e-05 1.559059e-05 5.633521e-06
 [123,] 3.403473e-05 1.872812e-05 4.972791e-06
 [124,] 3.337860e-05 1.901857e-05 5.099228e-06
 [125,] 4.597013e-05 1.424897e-05 4.149081e-06
 [126,] 4.466646e-05 1.346260e-05 4.022920e-06
 [127,] 4.661043e-05 1.509181e-05 5.185395e-06
 [128,] 3.773212e-05 4.771899e-05 1.221051e-05
 [129,] 3.353408e-05 1.919214e-05 5.114278e-06
 [130,] 3.379888e-05 1.945955e-05 5.142337e-06
 [131,] 4.884284e-05 8.261903e-05 1.221603e-05
 [132,] 3.620997e-05 1.067491e-04 3.312621e-05
 [133,] 4.929378e-05 1.522997e-05 5.662596e-06
 [134,] 3.517385e-05 2.255560e-05 5.596406e-06
 [135,] 3.999269e-05 3.719561e-05 1.345404e-05
 [136,] 4.843017e-05 6.893851e-05 1.070325e-05
 [137,] 4.576275e-05 1.534186e-05 5.414839e-06
 [138,] 3.632559e-05 1.030009e-04 3.271074e-05
 [139,] 4.440657e-05 1.315047e-05 3.957912e-06
 [140,] 4.669300e-05 1.438630e-05 4.163220e-06
 [141,] 3.406041e-05 2.747972e-05 8.403506e-06
 [142,] 4.477974e-05 1.334836e-05 3.994222e-06
 [143,] 4.449472e-05 1.333693e-05 3.997904e-06
 [144,] 4.395828e-05 1.344279e-05 4.014724e-06
 [145,] 6.037696e-05 6.181812e-05 9.188050e-06
 [146,] 4.622873e-05 1.510276e-05 5.286417e-06
 [147,] 4.759205e-05 1.544736e-05 4.406371e-06
 [148,] 4.644061e-05 1.510844e-05 5.200253e-06
 [149,] 4.676632e-05 1.544765e-05 5.493728e-06
 [150,] 4.519690e-05 1.354994e-05 4.031176e-06
 [151,] 4.692338e-05 1.509719e-05 5.137700e-06
 [152,] 4.561253e-05 2.951059e-05 1.242642e-05
 [153,] 4.438875e-05 1.312479e-05 3.952620e-06
 [154,] 4.646494e-05 1.520328e-05 5.324073e-06
 [155,] 3.872974e-05 4.851046e-05 1.939674e-05
 [156,] 4.735550e-05 1.545131e-05 4.411440e-06
 [157,] 5.089704e-05 6.902572e-05 1.044070e-05
 [158,] 3.389977e-05 2.772550e-05 8.441385e-06
 [159,] 4.668103e-05 1.517292e-05 5.294156e-06
 [160,] 4.684364e-05 8.243157e-05 1.268530e-05
 [161,] 4.603429e-05 1.453261e-05 4.246336e-06
 [162,] 3.494880e-05 1.801920e-05 4.761203e-06
 [163,] 3.500690e-05 1.620358e-05 4.496859e-06
 [164,] 4.707298e-05 1.565142e-05 5.651850e-06
 [165,] 4.618084e-05 1.550343e-05 5.521154e-06
 [166,] 4.633950e-05 1.550369e-05 5.521527e-06
 [167,] 4.519107e-05 1.470704e-05 4.273224e-06
 [168,] 4.385728e-05 3.398538e-05 8.753872e-06
 [169,] 4.436615e-05 1.229155e-05 3.734340e-06
 [170,] 4.216637e-05 3.108270e-05 8.236659e-06
 [171,] 3.680338e-05 1.225925e-05 4.343616e-06
 [172,] 6.254554e-05 1.723192e-05 3.952735e-06
 [173,] 6.399781e-05 2.228756e-05 4.533358e-06
 [174,] 6.139938e-05 1.844378e-05 4.105746e-06
 [175,] 6.162578e-05 2.119713e-05 4.432062e-06
 [176,] 7.486307e-05 1.234677e-05 3.644978e-06
 [177,] 4.768363e-05 2.036776e-05 5.446543e-06
 [178,] 6.209251e-05 2.178304e-05 4.495298e-06
 [179,] 5.816975e-05 1.721704e-05 4.110342e-06
 [180,] 4.329578e-05 3.612754e-05 8.932896e-06
 [181,] 5.288959e-05 2.036045e-05 4.518848e-06
 [182,] 4.707536e-05 2.120863e-05 4.724957e-06
 [183,] 3.521245e-05 1.106203e-05 3.762154e-06
 [184,] 3.630576e-05 1.096451e-05 3.716371e-06
 [185,] 3.530330e-05 1.096492e-05 3.696004e-06
 [186,] 5.093134e-05 1.880777e-05 4.354972e-06
 [187,] 3.529865e-05 1.093431e-05 3.668822e-06
 [188,] 4.371030e-05 3.000099e-05 7.545576e-06
 [189,] 4.624908e-05 2.041865e-05 4.644669e-06
 [190,] 4.413769e-05 1.016465e-04 1.550450e-05
 [191,] 3.593864e-05 1.096583e-05 3.708959e-06
 [192,] 3.623788e-05 1.227521e-05 4.471390e-06
 [193,] 3.639787e-05 2.431388e-05 7.457584e-06
 [194,] 3.638843e-05 2.662887e-05 8.134739e-06
 [195,] 3.578711e-05 1.753013e-05 4.578546e-06
 [196,] 3.646752e-05 5.286641e-05 1.620484e-05
 [197,] 4.592838e-05 1.987234e-05 8.787828e-06
 [198,] 3.626961e-05 1.094586e-05 3.697213e-06
 [199,] 3.652285e-05 1.096241e-05 3.712837e-06
 [200,] 4.087000e-05 6.552161e-05 2.910617e-05
 [201,] 3.750493e-05 1.875149e-05 4.700403e-06
 [202,] 3.598046e-05 1.112695e-05 3.816560e-06
 [203,] 3.626196e-05 1.745062e-05 4.950976e-06
 [204,] 3.652407e-05 2.855405e-05 8.617560e-06
 [205,] 3.590749e-05 1.090574e-05 3.644930e-06
 [206,] 3.529853e-05 1.311313e-05 4.806228e-06
 [207,] 3.567009e-05 1.092571e-05 3.666251e-06
 [208,] 3.651593e-05 2.753905e-05 8.331546e-06
 [209,] 3.559985e-05 1.811504e-05 5.009281e-06
 [210,] 3.628738e-05 2.657760e-05 8.118326e-06
 [211,] 3.722118e-05 7.163880e-05 1.751178e-05
 [212,] 3.721017e-05 9.276776e-05 2.152867e-05
 [213,] 3.681261e-05 1.545230e-04 4.263047e-05
 [214,] 3.627046e-05 1.100969e-05 3.748099e-06
 [215,] 3.569692e-05 1.478189e-05 5.517209e-06
 [216,] 3.621604e-05 2.695820e-05 8.271406e-06
 [217,] 3.601241e-05 1.745597e-05 4.554140e-06
 [218,] 3.613909e-05 2.684462e-05 8.279405e-06
 [219,] 3.787998e-05 1.213974e-04 4.303589e-05
 [220,] 3.623595e-05 2.616547e-05 8.027451e-06
 [221,] 3.610135e-05 2.643739e-05 8.188779e-06
 [222,] 3.607384e-05 1.747192e-05 4.552729e-06
 [223,] 3.639288e-05 2.691818e-05 8.161970e-06
 [224,] 3.653586e-05 1.396603e-04 4.005735e-05
 [225,] 3.635172e-05 2.618957e-05 7.971826e-06
 [226,] 3.634820e-05 2.622727e-05 7.983729e-06
 [227,] 3.774547e-05 2.507334e-05 7.260051e-06
 [228,] 3.587198e-05 1.662471e-05 4.938030e-06
 [229,] 3.659373e-05 1.941345e-05 4.854056e-06
 [230,] 3.815551e-05 1.617704e-05 4.283641e-06
 [231,] 3.737927e-05 2.526969e-05 7.394302e-06
 [232,] 3.713068e-05 2.355444e-05 6.988382e-06
 [233,] 3.742687e-05 1.415986e-05 4.363217e-06
 [234,] 3.753519e-05 1.406971e-05 4.329883e-06
 [235,] 5.256161e-05 3.467434e-05 7.068543e-06
 [236,] 3.765494e-05 2.072230e-05 6.116019e-06
 [237,] 3.735121e-05 2.477955e-05 7.277999e-06
 [238,] 3.745356e-05 2.322402e-05 6.832696e-06
 [239,] 3.719380e-05 1.427776e-05 4.416973e-06
 [240,] 3.736649e-05 2.422308e-05 7.117992e-06
 [241,] 3.821013e-05 1.815958e-05 5.637156e-06
 [242,] 3.748454e-05 2.223798e-05 6.555521e-06
 [243,] 3.751657e-05 2.406823e-05 7.041413e-06
 [244,] 3.776561e-05 2.106188e-05 6.533763e-06
 [245,] 3.117775e-05 1.098696e-05 3.561838e-06
 [246,] 3.794509e-05 2.521324e-05 7.256057e-06
 [247,] 3.752158e-05 2.210157e-05 6.512896e-06
 [248,] 3.679222e-05 1.374628e-04 3.763867e-05
 [249,] 3.120318e-05 1.123814e-05 3.629479e-06
 [250,] 3.118080e-05 1.092195e-05 3.543862e-06
 [251,] 3.122179e-05 1.117230e-05 3.609071e-06
 [252,] 3.675058e-05 1.613589e-05 5.002366e-06
 [253,] 3.763522e-05 1.117315e-04 2.924824e-05
 [254,] 3.963599e-05 7.425330e-05 1.500550e-05
 [255,] 3.126406e-05 1.356542e-05 4.172795e-06
 [256,] 3.361237e-05 1.355321e-05 3.989918e-06
 [257,] 3.209573e-05 1.444803e-05 5.031522e-06
 [258,] 3.109018e-05 1.220172e-05 3.806940e-06
 [259,] 3.183735e-05 1.131338e-05 3.703078e-06
 [260,] 3.060149e-05 1.221589e-05 3.841269e-06
 [261,] 3.135357e-05 1.158767e-05 3.683906e-06
 [262,] 3.051804e-05 1.298328e-05 4.040262e-06
 [263,] 3.910566e-05 6.791615e-05 1.458466e-05
 [264,] 4.005471e-05 5.999369e-05 1.175528e-05
 [265,] 2.910803e-05 1.218921e-05 3.891535e-06
 [266,] 3.964580e-05 4.710820e-05 9.387201e-06
 [267,] 4.068017e-05 2.475044e-05 6.439030e-06
 [268,] 4.277470e-05 8.687837e-05 1.344039e-05
 [269,] 4.065249e-05 3.663708e-05 9.023922e-06
 [270,] 3.999515e-05 3.020657e-05 7.715231e-06
 [271,] 4.034045e-05 3.078028e-05 7.796331e-06
 [272,] 4.027724e-05 3.088904e-05 7.828186e-06
 [273,] 3.889083e-05 3.769346e-05 9.593894e-06
 [274,] 5.639542e-05 7.911072e-05 5.881430e-05
 [275,] 4.689875e-05 4.194685e-05 8.563938e-06
 [276,] 2.915405e-05 1.153092e-05 3.687684e-06
 [277,] 3.450920e-05 2.694539e-05 6.669289e-06
 [278,] 2.919443e-05 1.447958e-05 4.460480e-06
 [279,] 2.907869e-05 1.944855e-05 5.984534e-06
 [280,] 4.033856e-05 2.693417e-05 9.018774e-06
 [281,] 4.002554e-05 2.402072e-05 8.057759e-06
 [282,] 3.964187e-05 5.159425e-05 1.108840e-05
 [283,] 2.907065e-05 1.549076e-05 4.844233e-06
 [284,] 2.909600e-05 1.569441e-05 4.858948e-06
 [285,] 2.911698e-05 1.640352e-05 5.049079e-06
 [286,] 4.699945e-05 3.015053e-05 6.936292e-06
 [287,] 2.912797e-05 1.481575e-05 4.597288e-06
 [288,] 3.709543e-05 2.053583e-05 5.157574e-06
 [289,] 3.995555e-05 1.776533e-05 4.588052e-06
 [290,] 3.809758e-05 1.063823e-04 2.022060e-05
 [291,] 4.410671e-05 1.988150e-05 5.574770e-06
 [292,] 3.448561e-05 1.168811e-05 4.187280e-06
 [293,] 4.131550e-05 3.045224e-05 8.484979e-06
 [294,] 2.907174e-05 1.636821e-05 5.078905e-06
 [295,] 3.945015e-05 2.048672e-05 5.777827e-06
 [296,] 2.912608e-05 1.667992e-05 5.139447e-06
 [297,] 2.905841e-05 1.639769e-05 5.135634e-06
 [298,] 3.493453e-05 2.216947e-05 5.673349e-06
 [299,] 4.030918e-05 2.988613e-05 9.889101e-06
 [300,] 4.001425e-05 1.993967e-05 6.410178e-06
 [301,] 3.761306e-05 3.380333e-05 8.606909e-06
 [302,] 3.996861e-05 2.249673e-05 7.367295e-06
 [303,] 2.904431e-05 1.761141e-05 5.483254e-06
 [304,] 3.253219e-05 1.536864e-05 4.496481e-06
 [305,] 2.916640e-05 1.318653e-05 4.118277e-06
 [306,] 4.024750e-05 2.447007e-05 8.040658e-06
 [307,] 3.246899e-05 1.362400e-05 4.365770e-06
 [308,] 3.800555e-05 2.817072e-05 7.459390e-06
 [309,] 2.913451e-05 1.310978e-05 4.109733e-06
 [310,] 4.223822e-05 1.717419e-05 4.927873e-06
 [311,] 3.975186e-05 1.840782e-05 5.116131e-06
 [312,] 4.009400e-05 2.415497e-05 7.844117e-06
 [313,] 3.915346e-05 1.963720e-05 5.310771e-06
 [314,] 3.199045e-05 1.602826e-05 4.453589e-06
 [315,] 3.502943e-05 1.664569e-05 4.662639e-06
 [316,] 3.837228e-05 4.335858e-05 1.568144e-05
 [317,] 4.003056e-05 2.765648e-05 8.961716e-06
 [318,] 4.200789e-05 3.348610e-05 1.433015e-05
 [319,] 4.023413e-05 3.341601e-05 1.111043e-05
 [320,] 3.996448e-05 1.840438e-05 6.071814e-06
 [321,] 4.627798e-05 1.369113e-05 5.363604e-06
 [322,] 4.229847e-05 2.336511e-05 9.437794e-06
 [323,] 3.449232e-05 1.132658e-05 3.943524e-06
 [324,] 3.548190e-05 2.350227e-05 8.491793e-06
 [325,] 4.535955e-05 1.438229e-05 3.754145e-06
 [326,] 4.208298e-05 3.193502e-05 1.239791e-05
 [327,] 5.968617e-05 1.442812e-05 4.811872e-06
 [328,] 4.207781e-05 3.477339e-05 1.326095e-05
 [329,] 3.770711e-05 2.319948e-05 8.275300e-06
 [330,] 3.733061e-05 1.702189e-05 4.353458e-06
 [331,] 3.774217e-05 2.745653e-05 1.130264e-05
 [332,] 4.204021e-05 2.472085e-05 8.742130e-06
 [333,] 3.740732e-05 4.835740e-05 1.864128e-05
 [334,] 3.317563e-05 1.073263e-05 3.457761e-06
 [335,] 3.429832e-05 2.076911e-05 5.907408e-06
 [336,] 3.718891e-05 4.215209e-05 1.793034e-05
 [337,] 3.749662e-05 4.079881e-05 1.749349e-05
 [338,] 3.701234e-05 4.605313e-05 1.684418e-05
 [339,] 3.402697e-05 2.064772e-05 5.920169e-06
 [340,] 4.234132e-05 2.771253e-05 1.043805e-05
 [341,] 3.918519e-05 2.874431e-05 1.231003e-05
 [342,] 3.247394e-05 1.123685e-05 3.646573e-06
 [343,] 3.214085e-05 2.398764e-05 7.940028e-06
 [344,] 3.218694e-05 2.672145e-05 8.868058e-06
 [345,] 3.191703e-05 2.025668e-05 6.410645e-06
 [346,] 4.660436e-05 1.811088e-05 7.368078e-06
 [347,] 3.192523e-05 3.040975e-05 9.649860e-06
 [348,] 3.257877e-05 1.381932e-05 4.468718e-06
 [349,] 4.009039e-05 2.758424e-05 1.204408e-05
 [350,] 3.288809e-05 1.037461e-05 3.382153e-06
 [351,] 3.658200e-05 1.672547e-05 4.377707e-06
 [352,] 3.454214e-05 1.480173e-05 4.121934e-06
 [353,] 4.197599e-05 3.782666e-05 1.476537e-05
 [354,] 3.418308e-05 1.571266e-05 4.238015e-06
 [355,] 4.195945e-05 1.133500e-04 4.720829e-05
 [356,] 3.527592e-05 1.528476e-05 4.107925e-06
 [357,] 3.682743e-05 2.083534e-05 7.776483e-06
 [358,] 4.692394e-05 1.105125e-05 4.071004e-06
 [359,] 4.295127e-05 1.141112e-05 4.402491e-06
 [360,] 3.418268e-05 2.460184e-05 6.520101e-06
 [361,] 3.418768e-05 2.493316e-05 6.593438e-06
 [362,] 4.586756e-05 3.414061e-05 6.309781e-06
 [363,] 3.479487e-05 2.653447e-05 9.532709e-06
 [364,] 3.106233e-05 1.140642e-05 3.790063e-06
 [365,] 1.701228e-03 1.222513e-05 7.091876e-04
 [366,] 7.708692e-04 1.213818e-05 1.912893e-04
 [367,] 3.120981e-03 1.447938e-05 8.793210e-04
 [368,] 4.168130e-05 2.083974e-05 7.612977e-06
 [369,] 1.550933e-03 1.286037e-05 7.038462e-04
 [370,] 3.171003e-03 1.181281e-05 1.289407e-03
 [371,] 8.457651e-04 1.417578e-05 4.043508e-04
 [372,] 1.204096e-03 1.433235e-05 5.887729e-04
 [373,] 4.333024e-03 1.145190e-05 1.570154e-03
 [374,] 1.067149e-03 1.059723e-05 3.750810e-04
 [375,] 2.902982e-02 1.427588e-05 1.309845e-02
 [376,] 1.064516e-02 1.302587e-05 4.458152e-03
 [377,] 4.004809e-05 1.398129e-05 4.820369e-06
 [378,] 1.793725e-02 1.723986e-05 9.291988e-03
 [379,] 8.050477e-03 1.283133e-05 3.310366e-03
 [380,] 9.204355e-03 1.302740e-05 3.850276e-03
 [381,] 7.985702e-03 1.268494e-05 3.241735e-03
 [382,] 7.703383e-03 1.282347e-05 3.163306e-03
 [383,] 9.311661e-03 1.296834e-05 3.875047e-03
 [384,] 8.905864e-03 1.228787e-05 3.476840e-03
 [385,] 2.711718e-03 1.075737e-05 7.582364e-04
 [386,] 1.042412e-02 1.276964e-05 4.263206e-03
 [387,] 9.420737e-03 1.262206e-05 3.805107e-03
 [388,] 1.086285e-02 1.256026e-05 4.363488e-03
 [389,] 4.300182e-05 2.517573e-05 9.761443e-06
 [390,] 1.353224e-02 1.249188e-05 5.368049e-03
 [391,] 3.936491e-03 1.074575e-05 1.096583e-03
 [392,] 8.570597e-02 1.340573e-05 3.226933e-02
 [393,] 1.506381e-02 1.280312e-05 6.188407e-03
 [394,] 5.713900e-02 1.351048e-05 2.179252e-02
 [395,] 1.448067e-02 1.272411e-05 5.902936e-03
 [396,] 4.300826e-05 2.516156e-05 9.757380e-06
 [397,] 3.484510e-03 1.082001e-05 9.620031e-04
 [398,] 2.193768e-03 1.127701e-05 8.242610e-04
 [399,] 6.336783e-03 1.088098e-05 1.674926e-03
 [400,] 1.437268e-03 1.082267e-05 5.302441e-04
 [401,] 5.994968e-03 1.247259e-05 2.426162e-03
 [402,] 5.457462e-02 1.293788e-05 1.858538e-02
 [403,] 5.165929e-02 1.396667e-05 2.065777e-02
 [404,] 2.130790e-03 1.066916e-05 6.078993e-04
 [405,] 9.866301e-04 1.078737e-05 2.822516e-04
 [406,] 4.067272e-03 1.091112e-05 1.278314e-03
 [407,] 5.468570e-03 1.269199e-05 2.254908e-03
 [408,] 6.192330e-03 1.265775e-05 2.546980e-03
 [409,] 3.934614e-03 1.221807e-05 1.549596e-03
 [410,] 6.374806e-03 1.251694e-05 2.590791e-03
 [411,] 6.253648e-03 1.243275e-05 2.515378e-03
 [412,] 1.002998e-02 1.330602e-05 4.249168e-03
 [413,] 4.492974e-03 1.153772e-05 1.589266e-03
 [414,] 6.780706e-02 1.364495e-05 2.623849e-02
 [415,] 9.308989e-03 1.208523e-05 3.066715e-03
 [416,] 1.534318e-02 1.160668e-05 5.690632e-03
 [417,] 4.014039e-03 1.071184e-05 1.221572e-03
 [418,] 4.262293e-05 1.678734e-05 6.131501e-06
 [419,] 2.095871e-02 1.079895e-05 5.491236e-03
 [420,] 3.670457e-05 3.387846e-05 1.036861e-05
 [421,] 1.812850e-02 1.093725e-05 4.681200e-03
 [422,] 1.101477e-03 1.106010e-05 3.089123e-04
 [423,] 9.850736e-03 1.075631e-05 2.606964e-03
 [424,] 3.445884e-05 2.914583e-05 6.815269e-06
 [425,] 1.254327e-02 1.211966e-05 2.899765e-03
 [426,] 1.451312e-03 1.076316e-05 4.210500e-04
 [427,] 4.199042e-05 3.734658e-05 1.457525e-05
 [428,] 2.263253e-02 1.407028e-05 9.727575e-03
 [429,] 1.005061e-03 1.074675e-05 2.936014e-04
 [430,] 3.414791e-05 6.165618e-05 1.917602e-05
 [431,] 3.374774e-05 2.811604e-05 6.734732e-06
 [432,] 8.733845e-03 1.191392e-05 3.127666e-03
 [433,] 4.535646e-05 1.085388e-05 3.805585e-06
 [434,] 4.105646e-05 1.823537e-05 6.540987e-06
 [435,] 4.058735e-05 1.258318e-05 4.365833e-06
 [436,] 3.719289e-05 3.205342e-05 1.047904e-05
 [437,] 3.960621e-05 2.031260e-05 6.989153e-06
 [438,] 3.960747e-05 1.493939e-05 5.116505e-06
 [439,] 3.194341e-05 2.654856e-05 6.873654e-06
 [440,] 3.266119e-05 2.735288e-05 8.657717e-06
 [441,] 3.031858e-05 2.171073e-05 7.459939e-06
 [442,] 3.914802e-05 1.050127e-05 3.489062e-06
 [443,] 2.961170e-05 1.994830e-05 6.567016e-06
 [444,] 2.937204e-05 1.293555e-05 4.131164e-06
 [445,] 3.925635e-05 1.069115e-05 3.551800e-06
 [446,] 3.930447e-05 1.069566e-05 3.554699e-06
 [447,] 3.984862e-05 1.211589e-05 4.094262e-06
 [448,] 4.101068e-05 1.185250e-05 3.978203e-06
 [449,] 3.099201e-05 1.545104e-05 4.688543e-06
 [450,] 4.375599e-05 1.431944e-05 5.013449e-06
 [451,] 3.042874e-05 1.515328e-05 4.694448e-06
 [452,] 3.192108e-05 1.014835e-05 3.244977e-06
 [453,] 3.537596e-05 4.964953e-05 1.338712e-05
 [454,] 3.317354e-05 1.821871e-05 6.369733e-06
 [455,] 2.913379e-05 1.876289e-05 5.843692e-06
 [456,] 3.074197e-05 1.256327e-05 3.742657e-06
 [457,] 3.213480e-05 1.003055e-05 3.265527e-06
 [458,] 3.233165e-05 1.741435e-05 5.788989e-06
 [459,] 3.017734e-05 1.105732e-05 3.430158e-06
 [460,] 3.139138e-05 1.566905e-05 4.850901e-06
 [461,] 3.011967e-05 1.987009e-05 5.570105e-06
 [462,] 3.085578e-05 1.181677e-05 3.570664e-06
 [463,] 4.416845e-05 1.816512e-05 6.906768e-06
 [464,] 3.244789e-05 1.905558e-05 6.470234e-06
 [465,] 3.036289e-05 1.172933e-05 3.576409e-06
 [466,] 3.090926e-05 1.215943e-05 3.643818e-06
 [467,] 3.039920e-05 1.245140e-05 3.744846e-06
 [468,] 4.445585e-05 2.126148e-05 7.382033e-06
 [469,] 4.515296e-05 1.046738e-05 3.805587e-06
 [470,] 2.897645e-05 1.668642e-05 5.368711e-06
 [471,] 3.903550e-05 6.633523e-05 2.343667e-05
 [472,] 3.846183e-05 3.790838e-05 1.738066e-05
 [473,] 3.525214e-05 1.065517e-05 3.648627e-06
 [474,] 3.587776e-05 5.893799e-05 2.601488e-05
 [475,] 3.452586e-05 1.527060e-05 5.833197e-06
 [476,] 3.113803e-05 1.017182e-05 3.242600e-06
 [477,] 3.199541e-05 1.138478e-05 3.923977e-06
 [478,] 3.293058e-05 1.716574e-05 6.450578e-06
 [479,] 3.964225e-05 1.319549e-04 5.050664e-05
 [480,] 3.089478e-05 1.027462e-05 3.255486e-06
 [481,] 3.366484e-05 1.883378e-05 7.290358e-06
 [482,] 3.767176e-05 1.720997e-05 6.826906e-06
 [483,] 3.689090e-05 1.424115e-05 4.348719e-06
 [484,] 3.753424e-05 2.169259e-05 8.558203e-06
 [485,] 3.118281e-05 1.069168e-05 3.464881e-06
 [486,] 3.122375e-05 1.057676e-05 3.385808e-06
 [487,] 3.602725e-05 1.038393e-05 3.396856e-06
 [488,] 4.095611e-05 1.753843e-05 5.649472e-06
 [489,] 3.211057e-05 1.109891e-05 3.771939e-06
 [490,] 3.530610e-05 2.629586e-05 8.030885e-06
 [491,] 3.791286e-05 1.462099e-05 4.357434e-06
 [492,] 3.342294e-05 1.073390e-05 3.647863e-06
 [493,] 3.590171e-05 1.161328e-05 3.764298e-06
 [494,] 3.371782e-05 1.074223e-05 3.658029e-06
 [495,] 3.583335e-05 1.117147e-05 3.645368e-06
 [496,] 3.265971e-05 1.089126e-05 3.696290e-06
 [497,] 3.403802e-05 1.070984e-05 3.648042e-06
 [498,] 3.480315e-05 3.538665e-05 1.054758e-05
 [499,] 4.221877e-05 4.458418e-05 1.062495e-05
 [500,] 3.779315e-05 1.473839e-05 4.367813e-06
 [501,] 3.728713e-05 4.092498e-05 1.345050e-05
 [502,] 3.478884e-05 3.554690e-05 1.051453e-05
 [503,] 3.329683e-05 1.065120e-05 3.594436e-06
 [504,] 3.786017e-05 1.477238e-05 4.371217e-06
 [505,] 3.598969e-05 1.296116e-05 4.151850e-06
 [506,] 3.671969e-05 1.769441e-05 4.847080e-06
 [507,] 3.181610e-05 1.069129e-05 3.574607e-06
 [508,] 3.323521e-05 1.077657e-05 3.666066e-06
 [509,] 3.507337e-05 1.080864e-05 3.717171e-06
 [510,] 3.155487e-05 1.057176e-05 3.496210e-06
 [511,] 3.244532e-05 1.070700e-05 3.603864e-06
 [512,] 3.589383e-05 1.283549e-05 4.131326e-06
 [513,] 3.679838e-05 1.789925e-05 4.878251e-06
 [514,] 3.308100e-05 1.057122e-05 3.536710e-06
 [515,] 3.338029e-05 1.095581e-05 3.757188e-06
 [516,] 3.818505e-05 2.188880e-05 8.778337e-06
 [517,] 3.721478e-05 4.654061e-05 1.474387e-05
 [518,] 4.107901e-05 1.662116e-05 5.384161e-06
 [519,] 3.451442e-05 1.630657e-05 4.759987e-06
 [520,] 3.724406e-05 4.067262e-05 1.325240e-05
 [521,] 3.726474e-05 1.949446e-05 5.814359e-06
 [522,] 3.437903e-05 1.869481e-05 5.112570e-06
 [523,] 4.794523e-05 2.049909e-05 7.326669e-06
 [524,] 3.297799e-05 1.394497e-05 4.989070e-06
 [525,] 3.103629e-05 1.054373e-05 3.467571e-06
 [526,] 3.407007e-05 1.433640e-05 5.261240e-06
 [527,] 4.322700e-05 1.232053e-05 3.986481e-06
 [528,] 3.092573e-05 1.059222e-05 3.492737e-06
 [529,] 3.463026e-05 1.366340e-05 5.005028e-06
 [530,] 3.143691e-05 1.060213e-05 3.513536e-06
 [531,] 3.067422e-05 1.060254e-05 3.489884e-06
 [532,] 3.060127e-05 1.055138e-05 3.460876e-06
 [533,] 3.721291e-05 1.547741e-05 5.111278e-06
 [534,] 3.159712e-05 1.054443e-05 3.480884e-06
 [535,] 4.349072e-05 1.437780e-05 4.523158e-06
 [536,] 3.648935e-05 1.458986e-05 5.572746e-06
 [537,] 3.134615e-05 1.049855e-05 3.425933e-06
 [538,] 3.807435e-05 1.045525e-05 3.265969e-06
 [539,] 3.516477e-05 2.043859e-05 6.397483e-06
 [540,] 4.228857e-05 2.096821e-05 5.029850e-06
 [541,] 3.521021e-05 1.276775e-05 4.602813e-06
 [542,] 3.818410e-05 1.894007e-05 7.843022e-06
 [543,] 3.270589e-05 1.429383e-05 5.076706e-06
 [544,] 3.487194e-05 1.642351e-05 5.615031e-06
 [545,] 3.323679e-05 1.295833e-05 4.584647e-06
 [546,] 3.774728e-05 1.117023e-05 3.354103e-06
 [547,] 3.949447e-05 1.703625e-05 4.442617e-06
 [548,] 4.568725e-05 1.476337e-05 6.292331e-06
 [549,] 4.091246e-05 1.464458e-05 5.928045e-06
 [550,] 3.785612e-05 4.606260e-05 1.600696e-05
 [551,] 4.364410e-05 1.805814e-05 6.995272e-06
 [552,] 4.455722e-05 1.033022e-05 3.320748e-06
 [553,] 3.757773e-05 1.290393e-05 4.273540e-06
 [554,] 4.330079e-05 1.037607e-05 3.302767e-06
 [555,] 4.358121e-05 1.048307e-05 3.293403e-06
 [556,] 4.795024e-05 1.174847e-05 3.328513e-06
 [557,] 3.751394e-05 1.428378e-05 4.748479e-06
 [558,] 4.027549e-05 1.145215e-05 4.246109e-06
 [559,] 4.071608e-05 1.191682e-05 4.528652e-06
 [560,] 3.131325e-05 1.253913e-05 4.382120e-06
 [561,] 3.928882e-05 1.155635e-05 4.277679e-06
 [562,] 3.913846e-05 1.147782e-05 4.226978e-06
 [563,] 3.580320e-05 1.072787e-05 3.465631e-06
 [564,] 4.305585e-05 1.209069e-05 3.467464e-06
 [565,] 4.600810e-05 1.102693e-05 3.270038e-06
 [566,] 3.466699e-05 1.397826e-05 4.328949e-06
 [567,] 3.132721e-05 1.194869e-05 4.106976e-06
 [568,] 1.916404e-04 2.071649e-05 2.299404e-05
 [569,] 4.409348e-05 6.400042e-05 1.101129e-05
 [570,] 1.259719e-04 2.707503e-05 8.180473e-06
 [571,] 4.139849e-05 6.740673e-05 1.217214e-05
 [572,] 3.537610e-05 1.436366e-05 4.236765e-06
 [573,] 6.558357e-05 1.744103e-05 4.195273e-06
 [574,] 3.485304e-05 7.662130e-05 1.669646e-05
 [575,] 4.619724e-05 1.690439e-05 4.864525e-06
 [576,] 3.634610e-05 5.315437e-05 1.642641e-05
 [577,] 3.586057e-05 1.594487e-05 5.193097e-06
 [578,] 9.021348e-05 1.060685e-05 3.899023e-06
 [579,] 4.626476e-05 1.766060e-05 5.456367e-06
 [580,] 9.532637e-05 6.259385e-05 7.820187e-06
 [581,] 9.960212e-05 6.997741e-05 8.078197e-06
 [582,] 3.757273e-05 4.394747e-05 1.384268e-05
 [583,] 3.873323e-05 1.439918e-05 4.128782e-06
 [584,] 1.074121e-04 4.613709e-05 6.210615e-06
 [585,] 8.123192e-05 5.767263e-05 7.765037e-06
 [586,] 1.087663e-04 4.887580e-05 6.421873e-06
 [587,] 4.590355e-05 1.766741e-05 5.428088e-06
 [588,] 5.375406e-05 1.976936e-05 5.500994e-06
 [589,] 4.209978e-05 5.600302e-05 1.047464e-05
 [590,] 3.742725e-05 1.462357e-05 4.217589e-06
 [591,] 4.256614e-05 5.514804e-05 1.027533e-05
 [592,] 4.264611e-05 5.766703e-05 1.038728e-05
 [593,] 4.759457e-05 1.742989e-05 5.544530e-06
 [594,] 4.267081e-05 6.033577e-05 1.074831e-05
 [595,] 1.087093e-04 4.807246e-05 6.355951e-06
 [596,] 4.227231e-05 5.263037e-05 9.949921e-06
 [597,] 4.165947e-05 5.351398e-05 1.017672e-05
 [598,] 5.679857e-05 2.068766e-05 5.502177e-06
 [599,] 3.506190e-05 5.946494e-05 1.295073e-05
 [600,] 6.104845e-05 2.970267e-05 5.633696e-06
 [601,] 4.335098e-05 5.412091e-05 9.794344e-06
 [602,] 4.045049e-05 5.352711e-05 1.015097e-05
 [603,] 4.667692e-05 2.241652e-05 7.586089e-06
 [604,] 4.473549e-05 9.178314e-05 1.423755e-05
 [605,] 9.721469e-05 4.410704e-05 6.186974e-06
 [606,] 4.858667e-05 1.736520e-05 5.596818e-06
 [607,] 5.862524e-05 2.751474e-05 5.436390e-06
 [608,] 4.336330e-05 7.450950e-05 1.254116e-05
 [609,] 4.945141e-05 1.733804e-05 5.619692e-06
 [610,] 3.377751e-05 1.687288e-05 4.685968e-06
 [611,] 5.042812e-05 1.879779e-05 7.330543e-06
 [612,] 3.133972e-05 1.901759e-05 5.668138e-06
 [613,] 4.421406e-05 1.722343e-05 5.586315e-06
 [614,] 7.307209e-05 1.981914e-05 4.087570e-06
 [615,] 4.846022e-05 1.598512e-05 4.736895e-06
 [616,] 4.059769e-05 1.726444e-05 5.477556e-06
 [617,] 4.765522e-05 1.585642e-05 4.762709e-06
 [618,] 7.416999e-05 2.026695e-05 4.125085e-06
 [619,] 7.229322e-05 1.935949e-05 4.046970e-06
 [620,] 3.436456e-05 2.187086e-05 5.738677e-06
 [621,] 4.791121e-05 1.584042e-05 4.747635e-06
 [622,] 4.819774e-05 1.582999e-05 4.750123e-06
 [623,] 4.806608e-05 1.531261e-05 4.807565e-06
 [624,] 5.481376e-05 1.445033e-05 3.898085e-06
 [625,] 4.811465e-05 1.720168e-05 5.625906e-06
 [626,] 4.865525e-05 1.725669e-05 5.601568e-06
 [627,] 4.864876e-05 1.727313e-05 5.593480e-06
 [628,] 4.884785e-05 1.723025e-05 5.623151e-06
 [629,] 4.904180e-05 1.567650e-05 4.772507e-06
 [630,] 5.057794e-05 1.531321e-05 4.833293e-06
 [631,] 5.019085e-05 1.527793e-05 4.840814e-06
 [632,] 4.986675e-05 1.722940e-05 5.645327e-06
 [633,] 5.072410e-05 1.519011e-05 4.871662e-06
 [634,] 4.993403e-05 1.706916e-05 4.792646e-06
 [635,] 4.988069e-05 1.531825e-05 4.824365e-06
 [636,] 4.951997e-05 1.547564e-05 4.788589e-06
 [637,] 3.462986e-05 2.333451e-05 5.999158e-06
 [638,] 3.419898e-05 2.327074e-05 6.042078e-06
 [639,] 4.983079e-05 1.620477e-05 4.728123e-06
 [640,] 4.848570e-05 1.730653e-05 5.578949e-06
 [641,] 3.394729e-05 2.450949e-05 6.330635e-06
 [642,] 5.041774e-05 1.530394e-05 4.833714e-06
 [643,] 5.051835e-05 1.532926e-05 4.828627e-06
 [644,] 5.003169e-05 1.529406e-05 4.833625e-06
 [645,] 4.762578e-05 1.663284e-05 5.800215e-06
 [646,] 3.560785e-05 8.694650e-05 2.183937e-05
 [647,] 4.556401e-05 1.675789e-05 5.523950e-06
 [648,] 4.978316e-05 1.537916e-05 4.807359e-06
 [649,] 5.112142e-05 1.381699e-05 3.857079e-06
 [650,] 3.399382e-05 2.286048e-05 5.987684e-06
 [651,] 4.856518e-05 1.665117e-05 5.741804e-06
 [652,] 3.383295e-05 2.317238e-05 6.077065e-06
 [653,] 7.220908e-05 2.031393e-05 4.145477e-06
 [654,] 3.862725e-05 5.570697e-05 1.779260e-05
 [655,] 4.419304e-05 1.679509e-05 4.210583e-06
 [656,] 4.370043e-05 1.541875e-05 4.753713e-06
 [657,] 4.753481e-05 1.877551e-05 7.323305e-06
 [658,] 4.846121e-05 1.663987e-05 5.775214e-06
 [659,] 4.910296e-05 1.731930e-05 5.582677e-06
 [660,] 5.072611e-05 1.718074e-05 5.701523e-06
 [661,] 7.089411e-05 2.078413e-05 4.206259e-06
 [662,] 5.067951e-05 1.536570e-05 4.818823e-06
 [663,] 5.280897e-05 1.377808e-05 3.842695e-06
 [664,] 3.366833e-05 2.212603e-05 5.883716e-06
 [665,] 5.157947e-05 1.530150e-05 4.848843e-06
 [666,] 4.087965e-05 2.880893e-05 9.251244e-06
 [667,] 5.200132e-05 1.532739e-05 4.841526e-06
 [668,] 5.107115e-05 1.534541e-05 4.827473e-06
 [669,] 5.119299e-05 1.722749e-05 5.666982e-06
 [670,] 3.389290e-05 1.482165e-05 4.391472e-06
 [671,] 3.373301e-05 1.464812e-05 4.363509e-06
 [672,] 4.983295e-05 1.501731e-05 5.154001e-06
 [673,] 5.014167e-05 1.538914e-05 4.809089e-06
 [674,] 5.179630e-05 1.715920e-05 5.713604e-06
 [675,] 5.124813e-05 1.726694e-05 5.654685e-06
 [676,] 4.807314e-05 1.671018e-05 5.628504e-06
 [677,] 5.126318e-05 1.487162e-05 4.921654e-06
 [678,] 5.333795e-05 1.526763e-05 3.990500e-06
 [679,] 7.257338e-05 2.044218e-05 4.154555e-06
 [680,] 5.378281e-05 1.508481e-05 3.966286e-06
 [681,] 7.657443e-05 2.507537e-05 4.594192e-06
 [682,] 7.032908e-05 1.994591e-05 4.125144e-06
 [683,] 3.289463e-05 1.253403e-05 3.852441e-06
 [684,] 5.509938e-05 1.499600e-05 3.947650e-06
 [685,] 3.341962e-05 2.285387e-05 6.075089e-06
 [686,] 5.114290e-05 1.720439e-05 5.694204e-06
 [687,] 4.770818e-05 1.918649e-05 7.800113e-06
 [688,] 5.232040e-05 1.543970e-05 4.817336e-06
 [689,] 3.358184e-05 3.374603e-05 8.247394e-06
 [690,] 5.107105e-05 1.722989e-05 5.676862e-06
 [691,] 5.173649e-05 1.728358e-05 5.663647e-06
 [692,] 5.003400e-05 1.584374e-05 4.761453e-06
 [693,] 5.147109e-05 1.593120e-05 4.759077e-06
 [694,] 5.049590e-05 1.596041e-05 4.750593e-06
 [695,] 3.324794e-05 2.258590e-05 6.045107e-06
 [696,] 5.153510e-05 1.584232e-05 4.772980e-06
 [697,] 5.044638e-05 1.601581e-05 4.744974e-06
 [698,] 5.379761e-05 1.593845e-05 4.085947e-06
 [699,] 4.584631e-05 1.916870e-05 7.628909e-06
 [700,] 7.037219e-05 2.150805e-05 4.287957e-06
 [701,] 3.336238e-05 2.393640e-05 6.313824e-06
 [702,] 5.177103e-05 1.725145e-05 5.674152e-06
 [703,] 5.256193e-05 1.725550e-05 5.690444e-06
 [704,] 5.864651e-05 1.725431e-05 5.991599e-06
 [705,] 5.460715e-05 1.517533e-05 4.862031e-06
 [706,] 5.422018e-05 1.727162e-05 5.709956e-06
 [707,] 3.408984e-05 1.988669e-05 5.370165e-06
 [708,] 7.768783e-05 1.749321e-05 3.837282e-06
 [709,] 5.208754e-05 1.722920e-05 5.693058e-06
 [710,] 3.608727e-05 9.087268e-05 2.570231e-05
 [711,] 7.878761e-05 1.805533e-05 3.877466e-06
 [712,] 5.719175e-05 1.726876e-05 5.807189e-06
 [713,] 4.937040e-05 1.611685e-05 5.948535e-06
 [714,] 4.938548e-05 1.605861e-05 5.758524e-06
 [715,] 4.742307e-05 1.235723e-05 4.951011e-06
 [716,] 5.578476e-05 1.091340e-05 3.570939e-06
 [717,] 3.598527e-05 8.688389e-05 2.324137e-05
 [718,] 3.428136e-05 1.289856e-05 4.820177e-06
 [719,] 4.075332e-05 3.578784e-05 1.217079e-05
 [720,] 5.148334e-05 1.749657e-05 5.550236e-06
 [721,] 4.948677e-05 1.623107e-05 6.140949e-06
 [722,] 3.588389e-05 1.089285e-05 3.888429e-06
 [723,] 3.596601e-05 1.614041e-05 4.544629e-06
 [724,] 5.053348e-05 1.193922e-05 4.479498e-06
 [725,] 2.895156e-05 5.387912e-05 1.541991e-05
 [726,] 2.916999e-05 4.250600e-05 1.373202e-05
 [727,] 3.678179e-05 1.407793e-05 4.594899e-06
 [728,] 4.619967e-05 1.474314e-05 4.162701e-06
 [729,] 3.686810e-05 1.558370e-05 4.786859e-06
 [730,] 4.463016e-05 1.296864e-05 5.322333e-06
 [731,] 3.695041e-05 2.700312e-05 9.844456e-06
 [732,] 5.458151e-05 2.180442e-05 1.125036e-05
 [733,] 3.773796e-05 1.560344e-05 4.750399e-06
 [734,] 4.141966e-05 3.406498e-05 1.255785e-05
 [735,] 4.141588e-05 3.326097e-05 1.219659e-05
 [736,] 3.239059e-05 2.747115e-05 1.057507e-05
 [737,] 4.595108e-05 2.360358e-05 1.132339e-05
 [738,] 3.536646e-05 2.577675e-05 8.686919e-06
 [739,] 4.143866e-05 2.499862e-05 8.450130e-06
 [740,] 3.322786e-05 1.686350e-05 4.561920e-06
 [741,] 3.532916e-05 8.019007e-05 3.079291e-05
 [742,] 3.670298e-05 1.589785e-05 5.226817e-06
 [743,] 4.767707e-05 1.575833e-05 6.737568e-06
 [744,] 3.541641e-05 1.836697e-05 6.199136e-06
 [745,] 3.674902e-05 1.614071e-05 5.329444e-06
 [746,] 3.295395e-05 1.700265e-05 4.606052e-06
 [747,] 3.339541e-05 1.717796e-05 4.609558e-06
 [748,] 3.678739e-05 1.614598e-05 5.346520e-06
 [749,] 4.754136e-05 1.494103e-05 6.200027e-06
 [750,] 3.487504e-05 1.660374e-05 4.427308e-06
 [751,] 3.546662e-05 1.117670e-05 3.617185e-06
 [752,] 3.388364e-05 1.715730e-05 5.995907e-06
 [753,] 4.370096e-05 1.062557e-05 3.984110e-06
 [754,] 4.027182e-05 2.484404e-05 7.854345e-06
 [755,] 3.986285e-05 1.070220e-05 3.551796e-06
 [756,] 6.873923e-05 1.030370e-05 3.859590e-06
 [757,] 6.745765e-05 1.198757e-05 5.119717e-06
 [758,] 3.521350e-05 1.164987e-05 4.182314e-06
 [759,] 3.813803e-05 1.574291e-05 4.453171e-06
 [760,] 3.791325e-05 1.567383e-05 5.582939e-06
 [761,] 4.505206e-05 1.021651e-05 3.582678e-06
 [762,] 3.943089e-05 1.773664e-05 5.180857e-06
 [763,] 3.775335e-05 2.501770e-05 6.965686e-06
 [764,] 6.276768e-05 1.415788e-05 5.254788e-06
 [765,] 3.710839e-05 1.514392e-05 5.141738e-06
 [766,] 6.291218e-05 1.352056e-05 5.266524e-06
 [767,] 6.288033e-05 1.231465e-05 4.292598e-06
 [768,] 5.599120e-05 3.921379e-05 6.426995e-06
 [769,] 3.061761e-05 1.619133e-05 4.596974e-06
 [770,] 2.984864e-05 1.755316e-05 5.214823e-06
 [771,] 4.704363e-05 1.955342e-05 4.635469e-06
 [772,] 6.844416e-05 1.327789e-05 4.748652e-06
 [773,] 8.888285e-05 1.242367e-05 3.346196e-06
 [774,] 2.954263e-05 1.336749e-05 4.307424e-06
 [775,] 3.144661e-05 2.723377e-05 6.876249e-06
 [776,] 4.149724e-05 1.726167e-05 6.013954e-06
 [777,] 3.005292e-05 1.546619e-05 5.220353e-06
 [778,] 3.579416e-05 4.140680e-05 1.032603e-05
 [779,] 3.050680e-05 1.981149e-05 5.645335e-06
 [780,] 3.622676e-05 1.332244e-05 4.682119e-06
 [781,] 3.470453e-05 1.654588e-05 4.683368e-06
 [782,] 3.040489e-05 1.121042e-05 3.692965e-06
 [783,] 3.608907e-05 1.285214e-05 4.738820e-06
 [784,] 3.096296e-05 1.080657e-05 3.472252e-06
 [785,] 3.897378e-05 1.340811e-05 4.493794e-06
 [786,] 3.936596e-05 1.340269e-05 4.469459e-06
 [787,] 3.943050e-05 2.061977e-05 7.671121e-06
 [788,] 3.948859e-05 2.277444e-05 8.569645e-06
 [789,] 3.924878e-05 2.270780e-05 8.486828e-06
 [790,] 4.308807e-05 2.298542e-05 8.098819e-06
 [791,] 4.099047e-05 1.196400e-05 4.009265e-06
 [792,] 4.013984e-05 2.101224e-05 7.207278e-06
 [793,] 3.838274e-05 1.697430e-05 5.279958e-06
 [794,] 4.654702e-05 1.867960e-05 4.756230e-06
 [795,] 4.072484e-05 1.177787e-05 3.899979e-06
 [796,] 4.410285e-05 1.563479e-05 4.706346e-06
 [797,] 4.727667e-05 1.915174e-05 6.330675e-06
 [798,] 3.944828e-05 1.490066e-05 5.044361e-06
 [799,] 3.954516e-05 1.948472e-05 6.481925e-06
 [800,] 3.738325e-05 1.875364e-05 6.171403e-06
 [801,] 4.922844e-05 2.064485e-05 5.583801e-06
 [802,] 3.012663e-05 6.979359e-05 1.369554e-05
 [803,] 4.290083e-05 3.933942e-05 8.701751e-06
 [804,] 3.931622e-05 1.106123e-05 3.679339e-06
 [805,] 4.456162e-05 3.532750e-05 8.332420e-06
 [806,] 8.438171e-05 2.879664e-05 1.773067e-05
 [807,] 7.574952e-05 1.005556e-05 3.668891e-06
 [808,] 3.931249e-05 1.424176e-05 4.730139e-06
 [809,] 5.521773e-05 1.022199e-05 3.572278e-06
 [810,] 5.455143e-05 1.025641e-05 3.623461e-06
 [811,] 4.157616e-05 7.276154e-05 2.709633e-05
 [812,] 3.879917e-05 1.313624e-05 4.481120e-06
 [813,] 4.024165e-05 6.153992e-05 1.894013e-05
 [814,] 4.074163e-05 1.931144e-05 6.913288e-06
 [815,] 3.951771e-05 1.897739e-05 6.244136e-06
 [816,] 4.002347e-05 7.471160e-05 2.389556e-05
 [817,] 1.512996e-04 3.867626e-05 6.924528e-04
 [818,] 5.581457e-05 6.344154e-05 9.754263e-06
 [819,] 5.212705e-05 3.740155e-05 9.119452e-06
 [820,] 6.288039e-05 1.343851e-05 4.084548e-06
 [821,] 2.086897e-03 4.820593e-05 1.515800e-02
 [822,] 3.935597e-05 1.463639e-05 4.879337e-06
 [823,] 6.444808e-05 1.268618e-05 4.113814e-06
 [824,] 5.527906e-05 5.822088e-05 9.826637e-06
 [825,] 5.763359e-05 3.870459e-05 9.593507e-06
 [826,] 4.075155e-05 1.496727e-05 4.947654e-06
 [827,] 4.091103e-05 3.782782e-05 1.176401e-05
 [828,] 2.267157e-03 5.179018e-05 1.798443e-02
 [829,] 2.539324e-03 5.202819e-05 2.038695e-02
 [830,] 5.392247e-05 1.952225e-04 2.130785e-05
 [831,] 5.386524e-05 1.738159e-04 1.978073e-05
 [832,] 6.258672e-05 1.217485e-05 4.618200e-06
 [833,] 2.301403e-03 4.347035e-05 1.481669e-02
 [834,] 7.917719e-04 2.098950e-05 1.122787e-03
 [835,] 4.456383e-05 1.481115e-05 4.668885e-06
 [836,] 5.052819e-05 1.474131e-05 4.730101e-06
 [837,] 2.015145e-03 5.008503e-05 1.532957e-02
 [838,] 1.596437e-03 5.022093e-05 1.205015e-02
 [839,] 4.095148e-05 3.743836e-05 1.160689e-05
 [840,] 3.918484e-05 1.479306e-05 4.899871e-06
 [841,] 5.515852e-05 4.315391e-05 8.774842e-06
 [842,] 2.221145e-03 5.121843e-05 1.745610e-02
 [843,] 6.285114e-05 1.204008e-05 4.290319e-06
 [844,] 1.736139e-03 4.626665e-05 1.203702e-02
 [845,] 5.085276e-03 4.892056e-05 3.949626e-02
 [846,] 3.920730e-05 1.421688e-05 4.676649e-06
 [847,] 4.581955e-03 4.903609e-05 3.564473e-02
 [848,] 6.972524e-05 1.308986e-05 4.072470e-06
 [849,] 5.476813e-05 1.330892e-04 1.555408e-05
 [850,] 7.474210e-05 1.305299e-05 4.075415e-06
 [851,] 3.919985e-05 1.450921e-05 4.809051e-06
 [852,] 4.353512e-03 4.480555e-05 3.037188e-02
 [853,] 5.600557e-05 1.379743e-04 1.643336e-05
 [854,] 3.690537e-03 1.289612e-04 7.859015e-02
 [855,] 5.528516e-05 1.492161e-05 4.708316e-06
 [856,] 5.200245e-03 5.112867e-05 4.280065e-02
 [857,] 6.030957e-03 2.584613e-05 7.797410e-03
 [858,] 5.833697e-05 5.961114e-05 9.625067e-06
 [859,] 7.297805e-05 1.321267e-05 4.088206e-06
 [860,] 5.803697e-05 5.985683e-05 9.756741e-06
 [861,] 5.886266e-05 4.006910e-05 9.073373e-06
 [862,] 5.098335e-05 1.459255e-05 4.977262e-06
 [863,] 5.788918e-05 5.989290e-05 9.767374e-06
 [864,] 6.407141e-05 1.254286e-05 4.293902e-06
 [865,] 5.631712e-05 8.658483e-05 1.223095e-05
 [866,] 3.923643e-05 1.430133e-05 4.735308e-06
 [867,] 3.921857e-05 1.530922e-05 4.945076e-06
 [868,] 2.886422e-05 1.016421e-04 2.709037e-05
 [869,] 2.957998e-05 1.249056e-05 4.211225e-06
 [870,] 3.914304e-05 2.911273e-05 6.249451e-06
 [871,] 2.883183e-05 1.314173e-05 4.278819e-06
 [872,] 3.956918e-05 1.972889e-05 6.582957e-06
 [873,] 2.909835e-05 2.533800e-05 8.300786e-06
 [874,] 4.268303e-05 2.919150e-05 8.573177e-06
 [875,] 4.621522e-05 9.390943e-05 1.795793e-05
 [876,] 3.558635e-05 2.875210e-05 6.538585e-06
 [877,] 3.957906e-05 2.665768e-05 9.250416e-06
 [878,] 2.881844e-05 2.098540e-05 6.154265e-06
 [879,] 2.875955e-05 2.071638e-05 6.146425e-06
 [880,] 3.565787e-05 3.251331e-05 7.178957e-06
 [881,] 3.954148e-05 2.579659e-05 8.901616e-06
 [882,] 3.922341e-05 2.334541e-05 7.564866e-06
 [883,] 5.504112e-05 2.661734e-05 6.067914e-06
 [884,] 3.296676e-05 1.661000e-05 4.514245e-06
 [885,] 3.498342e-05 1.608812e-05 4.303424e-06
 [886,] 2.881824e-05 1.675490e-05 5.044223e-06
 [887,] 2.878808e-05 1.653594e-05 5.005535e-06
 [888,] 2.924110e-05 2.228262e-05 6.192047e-06
 [889,] 2.887355e-05 1.622543e-05 4.884562e-06
 [890,] 4.076587e-05 4.107010e-05 1.325705e-05
 [891,] 3.245456e-05 1.010637e-05 3.359796e-06
 [892,] 3.152936e-05 1.036599e-05 3.380824e-06
 [893,] 2.925492e-05 1.294451e-05 4.078167e-06
 [894,] 3.057593e-05 1.123931e-05 3.494489e-06
 [895,] 3.492741e-05 2.947742e-05 6.900901e-06
 [896,] 3.212261e-05 1.073903e-05 3.372053e-06
 [897,] 4.070190e-05 3.399487e-05 1.208068e-05
 [898,] 5.046318e-05 4.281349e-05 8.842707e-06
 [899,] 3.790603e-05 6.374670e-05 1.940091e-05
 [900,] 5.652711e-05 5.025908e-05 9.187149e-06
 [901,] 5.851680e-05 4.344818e-05 8.251082e-06
 [902,] 4.798427e-05 1.573477e-05 4.002438e-06
 [903,] 4.453299e-05 1.637469e-05 4.128400e-06
 [904,] 3.128933e-05 1.004671e-05 3.279917e-06
 [905,] 5.319780e-05 5.862401e-05 1.104221e-05
 [906,] 4.027843e-05 2.296603e-05 7.625394e-06
 [907,] 4.271220e-05 4.700802e-05 1.040070e-05
 [908,] 6.097252e-05 7.244958e-05 1.207245e-05
 [909,] 3.186707e-05 2.542629e-05 8.544156e-06
 [910,] 4.201946e-05 1.681862e-05 5.418721e-06
 [911,] 4.049840e-05 1.786056e-05 5.748605e-06
 [912,] 3.165424e-05 7.736951e-05 2.465114e-05
 [913,] 3.142487e-05 2.284773e-05 7.481117e-06
 [914,] 3.146984e-05 1.388362e-05 4.595779e-06
 [915,] 4.599134e-05 1.594873e-05 4.046048e-06
 [916,] 4.352467e-05 1.729590e-05 4.270507e-06
 [917,] 4.034956e-05 1.746543e-05 5.849616e-06
 [918,] 3.222757e-05 8.966065e-05 3.063403e-05
 [919,] 3.183762e-05 1.596478e-05 5.381475e-06
 [920,] 3.192899e-05 1.606094e-05 5.440844e-06
 [921,] 3.216911e-05 8.718902e-05 2.958358e-05
 [922,] 3.246034e-05 1.273035e-05 4.341853e-06
 [923,] 5.329747e-05 1.581917e-04 1.102844e-04
 [924,] 4.812408e-05 1.729993e-05 7.940496e-06
 [925,] 4.484518e-05 2.698099e-05 1.310802e-05
 [926,] 4.629698e-05 2.579249e-05 1.268416e-05
 [927,] 4.321875e-05 1.265455e-05 3.681894e-06
 [928,] 5.024062e-05 2.224621e-04 1.570030e-04
 [929,] 5.114651e-05 1.015873e-05 3.651357e-06
 [930,] 4.735496e-05 2.374634e-04 1.582924e-04
 [931,] 3.955860e-05 2.102815e-05 7.433772e-06
 [932,] 4.014652e-05 1.242780e-05 4.324980e-06
 [933,] 6.021067e-05 1.054634e-05 3.259861e-06
 [934,] 5.907651e-05 1.041942e-05 3.271673e-06
 [935,] 5.263131e-05 2.675325e-05 1.460231e-05
 [936,] 4.605702e-05 1.576812e-05 4.080696e-06
 [937,] 4.642572e-05 1.586765e-05 4.087434e-06
 [938,] 4.664723e-05 1.585479e-05 4.083399e-06
 [939,] 5.002686e-05 5.843623e-05 3.565195e-05
 [940,] 4.658726e-05 1.601523e-05 4.101742e-06
 [941,] 4.166903e-05 1.754862e-05 5.979975e-06
 [942,] 6.057910e-05 1.491812e-05 3.709455e-06
 [943,] 5.800677e-05 1.122519e-05 4.499711e-06
 [944,] 6.785307e-05 1.165876e-05 5.075399e-06
 [945,] 6.582982e-05 1.051790e-05 4.141874e-06
 [946,] 9.531007e-05 1.829552e-05 3.810324e-06
 [947,] 6.897776e-05 1.057910e-05 4.236588e-06
 [948,] 4.173820e-05 1.772431e-05 6.088729e-06
 [949,] 6.353527e-05 2.250774e-05 1.281359e-05
 [950,] 5.737667e-05 3.649621e-04 3.087499e-04
 [951,] 4.185151e-05 1.770350e-05 6.091597e-06
 [952,] 6.199178e-05 6.683379e-05 4.870112e-05
 [953,] 1.126678e-04 8.736219e-05 1.030539e-04
 [954,] 8.266794e-05 1.605129e-05 8.886370e-06
 [955,] 7.435823e-05 1.325258e-05 3.746232e-06
 [956,] 4.136187e-05 1.410988e-05 4.632043e-06
 [957,] 4.215434e-05 1.541931e-05 5.286315e-06
 [958,] 4.227077e-05 1.556034e-05 5.367021e-06
 [959,] 3.855090e-05 1.052809e-05 3.706559e-06
 [960,] 4.509902e-05 2.436762e-05 9.205437e-06
 [961,] 3.822562e-05 1.053363e-05 3.706592e-06
 [962,] 4.237948e-05 1.536669e-05 5.259809e-06
 [963,] 3.883690e-05 1.046735e-05 3.669872e-06
 [964,] 4.431143e-05 1.258276e-05 4.585972e-06
 [965,] 4.218996e-05 1.232425e-05 4.384712e-06
 [966,] 5.673372e-05 1.812696e-05 9.037128e-06
 [967,] 4.365186e-05 1.191404e-05 4.257544e-06
 [968,] 4.364125e-05 1.257107e-05 4.554417e-06
 [969,] 4.212062e-05 1.541408e-05 5.284572e-06
 [970,] 4.454185e-05 1.277741e-05 4.683160e-06
 [971,] 6.649737e-05 1.855553e-05 1.000114e-05
 [972,] 4.436675e-05 1.308364e-05 4.812167e-06
 [973,] 4.309553e-05 1.319766e-05 4.804678e-06
 [974,] 6.145998e-05 1.849974e-04 1.602838e-04
 [975,] 4.321454e-05 1.100965e-05 3.648917e-06
 [976,] 4.515621e-05 1.124331e-05 3.864502e-06
 [977,] 3.438847e-05 1.343655e-05 4.410607e-06
 [978,] 4.039739e-05 6.128116e-05 3.086845e-05
 [979,] 3.886044e-05 1.958460e-05 6.563305e-06
 [980,] 4.474915e-05 3.367405e-05 1.732540e-05
 [981,] 3.880073e-05 1.842921e-05 6.118774e-06
 [982,] 4.294986e-05 3.020321e-05 1.468965e-05
 [983,] 3.869084e-05 1.154616e-05 3.746820e-06
 [984,] 4.110846e-05 3.035049e-05 1.422375e-05
 [985,] 4.485214e-05 1.212706e-05 4.831418e-06
 [986,] 4.147388e-05 2.142964e-05 9.142484e-06
 [987,] 3.966094e-05 2.155451e-05 8.926462e-06
 [988,] 3.901601e-05 1.934932e-05 6.376084e-06
 [989,] 4.089280e-05 4.588541e-05 1.413693e-05
 [990,] 4.060332e-05 1.301365e-05 5.134973e-06
 [991,] 3.901348e-05 1.929205e-05 6.344407e-06
 [992,] 3.901770e-05 1.924113e-05 6.348707e-06
 [993,] 3.901721e-05 1.947658e-05 6.422267e-06
 [994,] 4.743249e-05 1.187118e-05 4.315783e-06
 [995,] 3.901736e-05 1.921447e-05 6.326099e-06
 [996,] 3.902576e-05 1.876604e-05 6.222244e-06
 [997,] 3.903377e-05 1.917019e-05 6.365903e-06
 [998,] 3.905324e-05 1.931237e-05 6.436018e-06
 [999,] 3.925739e-05 2.024409e-05 6.830776e-06
[1000,] 3.903446e-05 1.915465e-05 6.359735e-06
[1001,] 3.902665e-05 1.842934e-05 6.108949e-06
[1002,] 3.904441e-05 1.902197e-05 6.330034e-06
[1003,] 3.903347e-05 1.921855e-05 6.378813e-06
[1004,] 4.053169e-05 2.127570e-05 6.914922e-06
[1005,] 3.937121e-05 2.094633e-05 7.150144e-06
[1006,] 4.075649e-05 1.279752e-05 5.032238e-06
[1007,] 3.940852e-05 2.202485e-05 7.552818e-06
[1008,] 4.722368e-05 1.202163e-05 4.465447e-06
[1009,] 3.939542e-05 1.903666e-05 6.461391e-06
[1010,] 3.934070e-05 2.012225e-05 6.842888e-06
[1011,] 3.911863e-05 2.095746e-05 7.030646e-06
[1012,] 3.910255e-05 2.108281e-05 7.057562e-06
[1013,] 3.909297e-05 2.104090e-05 7.034182e-06
[1014,] 3.835646e-05 1.219331e-05 4.361378e-06
[1015,] 3.911174e-05 2.113321e-05 7.084054e-06
[1016,] 4.014833e-05 1.289345e-05 5.050866e-06
[1017,] 4.077531e-05 3.093369e-05 1.010959e-05
[1018,] 3.908550e-05 2.049241e-05 6.842016e-06
[1019,] 3.909289e-05 2.070104e-05 6.919934e-06
[1020,] 3.910100e-05 2.062041e-05 6.900079e-06
[1021,] 3.909105e-05 2.044832e-05 6.832983e-06
[1022,] 3.916058e-05 1.837633e-05 6.169914e-06
[1023,] 3.918641e-05 1.840031e-05 6.189975e-06
[1024,] 3.908857e-05 2.004320e-05 6.693766e-06
[1025,] 3.909947e-05 2.019006e-05 6.752308e-06
[1026,] 3.908529e-05 2.019006e-05 6.739483e-06
[1027,] 3.909645e-05 2.026032e-05 6.773950e-06
[1028,] 3.908653e-05 2.024016e-05 6.757578e-06
[1029,] 3.911804e-05 2.049401e-05 6.871820e-06
[1030,] 3.910867e-05 1.997586e-05 6.687810e-06
[1031,] 3.911217e-05 2.049655e-05 6.867619e-06
[1032,] 3.911532e-05 2.055265e-05 6.889816e-06
[1033,] 3.910360e-05 2.036058e-05 6.815024e-06
[1034,] 3.912214e-05 2.049655e-05 6.875994e-06
[1035,] 3.911633e-05 2.079404e-05 6.972134e-06
[1036,] 3.912699e-05 2.059305e-05 6.912131e-06
[1037,] 4.490280e-05 1.660369e-05 4.353566e-06
[1038,] 4.089941e-05 2.577267e-05 1.163686e-05
[1039,] 3.904797e-05 2.099572e-05 6.962107e-06
[1040,] 4.050611e-05 2.015352e-05 6.591743e-06
[1041,] 3.905639e-05 2.041743e-05 6.759093e-06
[1042,] 3.910057e-05 2.032084e-05 6.798522e-06
[1043,] 3.910326e-05 2.064406e-05 6.910433e-06
[1044,] 3.906399e-05 2.030654e-05 6.761152e-06
[1045,] 4.216352e-05 1.530457e-05 6.286979e-06
[1046,] 3.975744e-05 1.045151e-05 3.620663e-06
[1047,] 3.909641e-05 2.063915e-05 6.906646e-06
[1048,] 4.051219e-05 1.045499e-05 3.632714e-06
[1049,] 4.188002e-05 2.487319e-05 1.135132e-05
[1050,] 3.837053e-05 3.463522e-05 8.829137e-06
[1051,] 4.591221e-05 1.440835e-05 4.137703e-06
[1052,] 4.660821e-05 1.527670e-05 4.200869e-06
[1053,] 4.802713e-05 1.504287e-05 4.171837e-06
[1054,] 3.595957e-05 2.978793e-05 9.846374e-06
[1055,] 4.805366e-05 1.530604e-05 4.201287e-06
[1056,] 1.046917e-04 2.980532e-05 4.623855e-05
[1057,] 4.141364e-05 2.481083e-05 5.662040e-06
[1058,] 4.216891e-05 2.646520e-05 5.879764e-06
[1059,] 3.947115e-05 1.527934e-05 4.616427e-06
[1060,] 4.258345e-05 2.653243e-05 5.865225e-06
[1061,] 4.471610e-05 2.645491e-05 5.736836e-06
[1062,] 4.393904e-05 2.666171e-05 5.808214e-06
[1063,] 4.496861e-05 2.502855e-05 5.517587e-06
[1064,] 4.180934e-05 1.350922e-05 5.349918e-06
[1065,] 4.109090e-05 1.647175e-05 4.906632e-06
[1066,] 3.902537e-05 2.813566e-05 9.368347e-06
[1067,] 3.929774e-05 4.511736e-05 1.560815e-05
[1068,] 3.902970e-05 2.724924e-05 9.076496e-06
[1069,] 4.096533e-05 1.622361e-05 4.850468e-06
[1070,] 7.106178e-05 1.537989e-05 5.125435e-06
[1071,] 4.546001e-05 2.823323e-05 7.846794e-06
[1072,] 4.389984e-05 1.461550e-05 6.084814e-06
[1073,] 4.585252e-05 2.675601e-05 7.438870e-06
[1074,] 4.047284e-05 1.578614e-05 4.760654e-06
[1075,] 3.891365e-05 2.839485e-05 9.195323e-06
[1076,] 3.907226e-05 1.046203e-05 3.458535e-06
[1077,] 3.858812e-05 1.046920e-05 3.468736e-06
[1078,] 3.878232e-05 1.047694e-05 3.471444e-06
[1079,] 3.979669e-05 1.882793e-05 6.244474e-06
[1080,] 4.010605e-05 1.891856e-05 6.209500e-06
[1081,] 3.926505e-05 2.093503e-05 7.063312e-06
[1082,] 4.164549e-05 8.678980e-05 3.659705e-05
[1083,] 3.721664e-05 4.558107e-05 1.568319e-05
[1084,] 8.968204e-05 1.417352e-05 4.645579e-06
[1085,] 3.745558e-05 2.560430e-05 8.204176e-06
[1086,] 4.010632e-05 1.531152e-04 8.540218e-05
[1087,] 3.630199e-05 1.836337e-04 8.919226e-05
[1088,] 3.464134e-05 6.132500e-03 2.755535e-03
[1089,] 3.978504e-05 3.897076e-04 2.157851e-04
[1090,] 4.285445e-05 5.025832e-05 2.773419e-05
[1091,] 3.967240e-05 5.570181e-04 3.107016e-04
[1092,] 3.493771e-05 2.701507e-03 1.243310e-03
[1093,] 3.405212e-05 3.070215e-05 9.337003e-06
[1094,] 8.493835e-05 5.635981e-05 6.019384e-05
[1095,] 4.523447e-05 3.816087e-05 1.652513e-05
[1096,] 3.972472e-05 2.694923e-05 8.192021e-06
[1097,] 4.071501e-05 2.928909e-05 8.474501e-06
[1098,] 3.469743e-05 4.986577e-04 2.288226e-04
[1099,] 3.378151e-05 2.275057e-04 9.917471e-05
[1100,] 4.049101e-05 2.995350e-05 8.701675e-06
[1101,] 4.023776e-05 1.910867e-05 6.884065e-06
[1102,] 4.100306e-05 2.101344e-05 8.377104e-06
[1103,] 4.272292e-05 3.313639e-05 1.287024e-05
[1104,] 3.906415e-05 1.944996e-05 7.072374e-06
[1105,] 3.393019e-05 2.522597e-04 1.065342e-04
[1106,] 3.186440e-05 1.086617e-05 3.357832e-06
[1107,] 4.197719e-05 2.048865e-05 6.357843e-06
[1108,] 4.144378e-05 1.956460e-05 6.764896e-06
[1109,] 2.925165e-05 1.103931e-05 3.539064e-06
[1110,] 3.221432e-05 1.334959e-05 4.718128e-06
[1111,] 4.185264e-05 2.053759e-05 6.707309e-06
[1112,] 4.163632e-05 1.279230e-05 4.367724e-06
[1113,] 3.395976e-05 3.311941e-05 1.300296e-05
[1114,] 3.358554e-05 5.450441e-05 2.177255e-05
[1115,] 4.226403e-05 3.106135e-05 9.298915e-06
[1116,] 3.469539e-05 2.049064e-05 6.451503e-06
[1117,] 3.154133e-05 1.006808e-05 3.297123e-06
[1118,] 3.148943e-05 2.135733e-05 6.326862e-06
[1119,] 3.327126e-05 2.044003e-05 6.496162e-06
[1120,] 3.229459e-05 2.770986e-05 9.898863e-06
[1121,] 3.018926e-05 9.692836e-05 2.099476e-05
[1122,] 4.147748e-05 2.493369e-05 7.882333e-06
[1123,] 3.049202e-05 2.625041e-05 7.475689e-06
[1124,] 3.060903e-05 3.181192e-05 1.105980e-05
[1125,] 3.330464e-05 2.086041e-05 6.750631e-06
[1126,] 3.040670e-05 2.487119e-05 8.529762e-06
[1127,] 3.056942e-05 3.206432e-05 1.111917e-05
[1128,] 2.977175e-05 1.097484e-05 3.491224e-06
[1129,] 3.928971e-05 1.055711e-05 3.513086e-06
[1130,] 2.938343e-05 1.298234e-05 4.051267e-06
[1131,] 4.067527e-05 1.263642e-05 4.296004e-06
[1132,] 3.021850e-05 1.244353e-05 3.826710e-06
[1133,] 3.022985e-05 1.349142e-05 4.551800e-06
[1134,] 3.015786e-05 1.299864e-05 4.360303e-06
[1135,] 3.192979e-05 1.610194e-05 5.721643e-06
[1136,] 4.243719e-05 1.477682e-05 4.553618e-06
[1137,] 3.240082e-05 1.904582e-05 5.152866e-06
[1138,] 3.241136e-05 2.031165e-05 5.395842e-06
[1139,] 4.826594e-05 1.041269e-05 3.771237e-06
[1140,] 4.526401e-05 1.017638e-05 3.507020e-06
[1141,] 3.159291e-05 1.723044e-05 4.894597e-06
[1142,] 3.846589e-05 1.033504e-05 3.605160e-06
[1143,] 3.204528e-05 1.795638e-05 5.011807e-06
[1144,] 3.354173e-05 1.941513e-05 5.543725e-06
[1145,] 3.316738e-05 2.508933e-05 6.207104e-06
[1146,] 3.187021e-05 2.345095e-05 6.284116e-06
[1147,] 4.479292e-05 1.630412e-05 5.420628e-06
[1148,] 3.061772e-05 6.814197e-05 1.677738e-05
[1149,] 4.210674e-05 1.156085e-05 3.652593e-06
[1150,] 3.609705e-05 2.315718e-05 7.371266e-06
[1151,] 3.609697e-05 2.312663e-05 7.360814e-06
[1152,] 4.054584e-05 1.639605e-05 5.436885e-06
[1153,] 5.308839e-05 1.485337e-05 6.279999e-06
[1154,] 3.004529e-05 1.644959e-05 5.235193e-06
[1155,] 3.499073e-05 1.348081e-05 3.758230e-06
[1156,] 3.202970e-05 1.116707e-05 3.423512e-06
[1157,] 2.944924e-05 1.386370e-05 4.500968e-06
[1158,] 3.187398e-05 1.144911e-05 3.514410e-06
[1159,] 4.170923e-05 2.108550e-05 7.867735e-06
[1160,] 4.117964e-05 1.364750e-05 4.772852e-06
[1161,] 3.149011e-05 1.010125e-05 3.362850e-06
[1162,] 4.041194e-05 2.835020e-05 9.341382e-06
[1163,] 4.073519e-05 4.348741e-05 1.608870e-05
[1164,] 4.041950e-05 3.880188e-05 1.381062e-05
[1165,] 4.020170e-05 1.925204e-05 6.510931e-06
[1166,] 3.043293e-05 1.812221e-05 5.314432e-06
[1167,] 4.183685e-05 2.505551e-05 9.531208e-06
[1168,] 3.454880e-05 2.745569e-05 6.444873e-06
[1169,] 3.942714e-05 2.314670e-05 7.631804e-06
[1170,] 3.875010e-05 2.305482e-05 7.168563e-06
[1171,] 3.867514e-05 3.579031e-05 1.124520e-05
[1172,] 3.847059e-05 2.824952e-05 6.193313e-06
[1173,] 3.877466e-05 3.468654e-05 1.076721e-05
[1174,] 3.669952e-05 3.233406e-05 6.990990e-06
[1175,] 4.142545e-05 1.663254e-05 5.882421e-06
[1176,] 3.120157e-05 5.585226e-05 1.174051e-05
[1177,] 4.144275e-05 1.915732e-05 6.884930e-06
[1178,] 3.928112e-05 2.807786e-05 9.116917e-06
[1179,] 3.914498e-05 3.150465e-05 9.921190e-06
[1180,] 3.916709e-05 2.969807e-05 9.338999e-06
[1181,] 4.007814e-05 9.834656e-05 3.559406e-05
[1182,] 4.112370e-05 6.864817e-05 2.746862e-05
[1183,] 3.374562e-05 2.562525e-05 9.950195e-06
[1184,] 3.418063e-05 1.766894e-05 6.728915e-06
[1185,] 3.448384e-05 2.100910e-05 7.228366e-06
[1186,] 4.625452e-05 4.172076e-05 1.049670e-05
[1187,] 4.199246e-05 2.221514e-05 8.243882e-06
[1188,] 3.690134e-05 1.364162e-05 4.166650e-06
[1189,] 3.301849e-05 1.406116e-05 5.091773e-06
[1190,] 4.032429e-05 1.802356e-05 5.618307e-06
[1191,] 3.292231e-05 1.056103e-05 3.600457e-06
[1192,] 4.082932e-05 2.242673e-05 8.051035e-06
[1193,] 4.347992e-05 2.020851e-05 8.172233e-06
[1194,] 4.683223e-05 3.725370e-05 1.012525e-05
[1195,] 3.953817e-05 1.690005e-05 5.826027e-06
[1196,] 3.909998e-05 2.689545e-05 1.116125e-05
[1197,] 3.289794e-05 2.130210e-05 7.341511e-06
[1198,] 3.895051e-05 3.268967e-05 1.104240e-05
[1199,] 4.814621e-05 3.667569e-05 1.015185e-05
[1200,] 3.427566e-05 2.223717e-05 7.928968e-06
[1201,] 3.896589e-05 3.382120e-05 1.146069e-05
[1202,] 3.514809e-05 1.624799e-05 5.639828e-06
[1203,] 3.781434e-05 1.733160e-05 4.950366e-06
[1204,] 3.565055e-05 1.695051e-05 6.046986e-06
[1205,] 8.842920e-05 1.294847e-05 4.854149e-06
[1206,] 4.120938e-05 2.069431e-05 6.804554e-06
[1207,] 3.683374e-05 1.823921e-05 5.048962e-06
[1208,] 7.047865e-05 3.329061e-05 2.585708e-05
[1209,] 3.729084e-05 1.743095e-05 4.958613e-06
[1210,] 4.131048e-05 2.109393e-05 6.871019e-06
[1211,] 3.703399e-05 3.215338e-05 9.941588e-06
[1212,] 3.656857e-05 1.228745e-05 4.228276e-06
[1213,] 4.635847e-05 3.623140e-05 1.014459e-05
[1214,] 3.635435e-05 2.221188e-05 8.305672e-06
[1215,] 3.868057e-05 1.831239e-05 5.028351e-06
[1216,] 7.109636e-05 1.298339e-05 3.326622e-06
[1217,] 3.995222e-05 1.800191e-05 4.974960e-06
[1218,] 3.617510e-05 1.287663e-05 4.227746e-06
[1219,] 3.872319e-05 1.831452e-05 5.041088e-06
[1220,] 3.734878e-05 1.604298e-05 4.923167e-06
[1221,] 3.627059e-05 1.343806e-05 4.378149e-06
[1222,] 3.878152e-05 2.356112e-05 7.936291e-06
[1223,] 3.636083e-05 1.531465e-05 4.896145e-06
[1224,] 3.843575e-05 1.640537e-05 4.907457e-06
[1225,] 3.870069e-05 2.349434e-05 7.824346e-06
[1226,] 3.665386e-05 3.129440e-05 9.675444e-06
[1227,] 3.908011e-05 2.171819e-05 8.601761e-06
[1228,] 3.640852e-05 1.520110e-05 4.852333e-06
[1229,] 3.877006e-05 2.385885e-05 8.028774e-06
[1230,] 4.089098e-05 1.598945e-05 5.023463e-06
[1231,] 7.975230e-05 1.370194e-05 5.810710e-06
[1232,] 3.905695e-05 4.043426e-05 1.392779e-05
[1233,] 3.853424e-05 1.630156e-05 5.248208e-06
[1234,] 7.529761e-05 1.373037e-05 5.782039e-06
[1235,] 3.899953e-05 3.886356e-05 1.327752e-05
[1236,] 3.622823e-05 1.342079e-05 4.380489e-06
[1237,] 3.918138e-05 3.956340e-05 1.382137e-05
[1238,] 4.538928e-05 3.118984e-05 1.029477e-05
[1239,] 4.516476e-05 2.472228e-05 6.826059e-06
[1240,] 4.121155e-05 2.727909e-05 8.811875e-06
[1241,] 3.902439e-05 4.128112e-05 1.415934e-05
[1242,] 4.294767e-05 3.391849e-05 1.290934e-05
[1243,] 3.641537e-05 1.756494e-05 5.542109e-06
[1244,] 3.525410e-05 1.064523e-05 3.749794e-06
[1245,] 3.392722e-05 1.762458e-05 6.552712e-06
[1246,] 8.624362e-05 2.494449e-05 1.887719e-05
[1247,] 3.626322e-05 1.383810e-05 4.495508e-06
[1248,] 3.801128e-05 2.115136e-05 8.140660e-06
[1249,] 3.898821e-05 2.557287e-05 8.857461e-06
[1250,] 4.407130e-05 1.755404e-05 5.284118e-06
[1251,] 3.896543e-05 2.588019e-05 8.952592e-06
[1252,] 3.893124e-05 3.899020e-05 1.320366e-05
[1253,] 1.031063e-04 1.165770e-05 4.006787e-06
[1254,] 8.622672e-05 1.698365e-05 9.692526e-06
[1255,] 8.485024e-05 1.713356e-05 9.799018e-06
[1256,] 4.078621e-05 2.094796e-05 6.808357e-06
[1257,] 8.130389e-05 1.694831e-05 9.425035e-06
[1258,] 3.953979e-05 2.125979e-05 6.022358e-06
[1259,] 3.656310e-05 1.623246e-05 5.053036e-06
[1260,] 3.642754e-05 1.476612e-05 4.739033e-06
[1261,] 4.635104e-05 2.067971e-05 4.713194e-06
[1262,] 3.950093e-05 2.888394e-05 1.280476e-05
[1263,] 3.551721e-05 3.013602e-05 1.228232e-05
[1264,] 3.655661e-05 1.652559e-05 5.141343e-06
[1265,] 3.643121e-05 1.658173e-05 5.180358e-06
[1266,] 4.105481e-05 2.507115e-05 1.023103e-05
[1267,] 3.671374e-05 1.770296e-05 5.501504e-06
[1268,] 4.159261e-05 1.777813e-05 5.254299e-06
[1269,] 4.350656e-05 2.291723e-05 5.180567e-06
[1270,] 4.300302e-05 2.173265e-05 8.443265e-06
[1271,] 3.900442e-05 1.749300e-05 5.075704e-06
[1272,] 5.109837e-05 7.305967e-05 4.635665e-05
[1273,] 3.644476e-05 1.624033e-05 5.151136e-06
[1274,] 4.080676e-05 2.069770e-05 6.722814e-06
[1275,] 4.199607e-05 1.852702e-05 5.247199e-06
[1276,] 4.171965e-05 1.831039e-05 5.243595e-06
[1277,] 3.677010e-05 2.163416e-05 6.582185e-06
[1278,] 4.075594e-05 5.286817e-05 1.724819e-05
[1279,] 4.375939e-05 2.338842e-05 5.245684e-06
[1280,] 4.415764e-05 2.310923e-05 5.182917e-06
[1281,] 3.680433e-05 1.359975e-05 4.674459e-06
[1282,] 7.445326e-05 1.327993e-05 5.604267e-06
[1283,] 3.965138e-05 2.546203e-05 9.632736e-06
[1284,] 3.514719e-05 3.339066e-05 1.353595e-05
[1285,] 3.682745e-05 1.910769e-05 5.866362e-06
[1286,] 3.469256e-05 1.966320e-05 7.510140e-06
[1287,] 4.311094e-05 1.320746e-05 3.724960e-06
[1288,] 4.075675e-05 5.343099e-05 1.739122e-05
[1289,] 4.426426e-05 1.834140e-05 5.244265e-06
[1290,] 4.341612e-05 1.822133e-05 5.242213e-06
[1291,] 3.640102e-05 1.874497e-05 5.819223e-06
[1292,] 4.147351e-05 2.726911e-05 8.767388e-06
[1293,] 3.349934e-05 2.098479e-05 7.490523e-06
[1294,] 3.568099e-05 3.373770e-05 1.393969e-05
[1295,] 3.597250e-05 3.298960e-05 1.372327e-05
[1296,] 3.931431e-05 2.421501e-05 9.238715e-06
[1297,] 3.302970e-05 3.333325e-05 1.257513e-05
[1298,] 4.375693e-05 2.323146e-05 5.220113e-06
[1299,] 4.317164e-05 1.923332e-05 5.313047e-06
[1300,] 3.665448e-05 1.910769e-05 5.911823e-06
[1301,] 3.667418e-05 1.839278e-05 5.706443e-06
[1302,] 3.937403e-05 6.093156e-05 2.191197e-05
[1303,] 4.316732e-05 2.368812e-05 5.322195e-06
[1304,] 3.673294e-05 1.900923e-05 5.863020e-06
[1305,] 4.320007e-05 2.289316e-05 5.188084e-06
[1306,] 3.638898e-05 1.548503e-05 4.956249e-06
[1307,] 4.329929e-05 1.899706e-05 5.256112e-06
[1308,] 4.334326e-05 1.908603e-05 5.259723e-06
[1309,] 3.668849e-05 1.922084e-05 5.934632e-06
[1310,] 3.938288e-05 6.241591e-05 2.247750e-05
[1311,] 3.666107e-05 1.885881e-05 5.840214e-06
[1312,] 3.668083e-05 1.923673e-05 5.940919e-06
[1313,] 4.246852e-05 1.338392e-05 3.760646e-06
[1314,] 3.661466e-05 1.935117e-05 5.993349e-06
[1315,] 4.305244e-05 1.808490e-05 5.238486e-06
[1316,] 9.181247e-05 1.088747e-05 4.897767e-06
[1317,] 3.677459e-05 2.040616e-05 6.237458e-06
[1318,] 1.148448e-04 1.414418e-05 8.207092e-06
[1319,] 4.300702e-05 1.796357e-05 5.242955e-06
[1320,] 3.652674e-05 1.929890e-05 6.004215e-06
[1321,] 8.973527e-05 1.096714e-05 4.969400e-06
[1322,] 3.623566e-05 1.569473e-05 5.073727e-06
[1323,] 1.135446e-04 1.084709e-05 3.584995e-06
[1324,] 1.223400e-04 1.198139e-05 6.316417e-06
[1325,] 9.969238e-05 1.200344e-05 4.797938e-06
[1326,] 3.677577e-05 2.403098e-05 8.064497e-06
[1327,] 3.871444e-05 2.046441e-05 5.461744e-06
[1328,] 5.291675e-05 2.067935e-05 4.736663e-06
[1329,] 4.860491e-05 1.662405e-05 5.600606e-06
[1330,] 4.324924e-05 5.620740e-05 1.041390e-05
[1331,] 5.645503e-05 1.359814e-05 4.859898e-06
[1332,] 5.506946e-05 1.359843e-05 4.838145e-06
[1333,] 3.672690e-05 2.254817e-05 7.205217e-06
[1334,] 4.030618e-05 3.823114e-05 9.358953e-06
[1335,] 4.764320e-05 1.606088e-05 7.206682e-06
[1336,] 4.978874e-05 1.098780e-05 3.328734e-06
[1337,] 3.606040e-05 1.840810e-05 6.021749e-06
[1338,] 5.870268e-05 1.093737e-05 4.236414e-06
[1339,] 5.282071e-05 1.120167e-05 3.252794e-06
[1340,] 5.342386e-05 1.717197e-05 4.028779e-06
[1341,] 4.316371e-05 3.054325e-05 1.427467e-05
[1342,] 6.320234e-05 3.053247e-05 2.081278e-05
[1343,] 2.352236e-04 2.061369e-05 2.036490e-05
[1344,] 4.538805e-05 1.571368e-05 5.113829e-06
[1345,] 4.495060e-05 1.529461e-05 6.134300e-06
[1346,] 4.634578e-05 1.945676e-05 5.241801e-06
[1347,] 3.906798e-05 3.725853e-05 1.283994e-05
[1348,] 4.615805e-05 1.046906e-05 3.640080e-06
[1349,] 9.100999e-05 1.046576e-05 3.684146e-06
[1350,] 3.917901e-05 4.495959e-05 1.584356e-05
[1351,] 3.919260e-05 4.591898e-05 1.621258e-05
[1352,] 3.925084e-05 4.205533e-05 1.490097e-05
[1353,] 3.925730e-05 4.383608e-05 1.556038e-05
[1354,] 1.058681e-04 1.166241e-05 5.474552e-06
[1355,] 4.612074e-05 1.050893e-05 3.691391e-06
[1356,] 4.060152e-05 1.639227e-05 6.339545e-06
[1357,] 3.937387e-05 1.522422e-05 5.309611e-06
[1358,] 3.892254e-05 2.144959e-05 7.275683e-06
[1359,] 4.051049e-05 1.522861e-05 5.361175e-06
[1360,] 4.284699e-05 2.304406e-05 9.644207e-06
[1361,] 4.014407e-05 1.521218e-05 5.328445e-06
[1362,] 4.234871e-05 1.498187e-05 4.664875e-06
[1363,] 4.028781e-05 1.522663e-05 5.347961e-06
[1364,] 3.708327e-05 1.951809e-05 8.065658e-06
[1365,] 3.860364e-05 2.111560e-05 6.940311e-06
[1366,] 4.256388e-05 1.444017e-05 5.094410e-06
[1367,] 4.519706e-05 1.589550e-05 6.462585e-06
[1368,] 4.285136e-05 1.526358e-05 5.484921e-06
[1369,] 3.861568e-05 1.961428e-05 6.466858e-06
[1370,] 4.900817e-05 2.307888e-05 6.430459e-06
[1371,] 3.868923e-05 2.077885e-05 6.842606e-06
[1372,] 3.870349e-05 2.979891e-05 9.537110e-06
[1373,] 3.251816e-05 1.293938e-05 3.915679e-06
[1374,] 4.260891e-05 2.847449e-05 1.083169e-05
[1375,] 3.931491e-05 3.233543e-05 1.042752e-05
[1376,] 3.867496e-05 5.705383e-05 1.851904e-05
[1377,] 3.328401e-05 1.722574e-05 6.186373e-06
[1378,] 3.881081e-05 2.889794e-05 9.192847e-06
[1379,] 4.302036e-05 1.074843e-05 3.611148e-06
[1380,] 4.036934e-05 1.301299e-05 3.926891e-06
[1381,] 4.164716e-05 1.115749e-05 3.476790e-06
[1382,] 4.159219e-05 1.092377e-05 3.430915e-06
[1383,] 3.479149e-05 1.459291e-05 5.280292e-06
[1384,] 3.384890e-05 2.109833e-05 7.833919e-06
[1385,] 4.886787e-05 2.542456e-05 7.093161e-06
[1386,] 4.464621e-05 1.068000e-05 3.368755e-06
[1387,] 4.599726e-05 1.046582e-05 3.877704e-06
[1388,] 4.301920e-05 1.001858e-05 3.340506e-06
[1389,] 4.529759e-05 1.007438e-05 3.304416e-06
[1390,] 4.113366e-05 1.154777e-05 3.463162e-06
[1391,] 4.340124e-05 1.000568e-05 3.373948e-06
[1392,] 3.201599e-05 1.128844e-05 3.772700e-06
[1393,] 2.950805e-05 1.087828e-05 3.529282e-06
[1394,] 3.535526e-05 1.265623e-05 4.237063e-06
[1395,] 3.922122e-05 3.128483e-05 9.603531e-06
[1396,] 3.913155e-05 3.170458e-05 9.756490e-06
[1397,] 3.760523e-05 3.109115e-05 9.714236e-06
[1398,] 3.343315e-05 2.252652e-05 6.472884e-06
[1399,] 4.073498e-05 2.120969e-05 9.226411e-06
[1400,] 3.810548e-05 2.843274e-05 9.328890e-06
[1401,] 4.063172e-05 6.310686e-05 1.585157e-05
[1402,] 4.398255e-05 1.993760e-05 7.641894e-06
[1403,] 4.256685e-05 4.273985e-05 9.976390e-06
[1404,] 4.174770e-05 2.112774e-05 5.679071e-06
[1405,] 4.598002e-05 3.270894e-05 7.811433e-06
[1406,] 4.066542e-05 3.985906e-05 1.499134e-05
[1407,] 3.883188e-05 1.378482e-05 4.670367e-06
[1408,] 3.915310e-05 1.566874e-05 5.373198e-06
[1409,] 3.731297e-05 3.369412e-05 1.082757e-05
[1410,] 3.919500e-05 2.085430e-05 7.271326e-06
[1411,] 4.043419e-05 2.519058e-05 8.836542e-06
[1412,] 3.946948e-05 1.032144e-05 3.404648e-06
[1413,] 3.884600e-05 1.222933e-05 4.146356e-06
[1414,] 4.646846e-05 2.415449e-05 9.919469e-06
[1415,] 4.274987e-05 2.117641e-05 7.766327e-06
[1416,] 4.144645e-05 1.062791e-05 3.351591e-06
[1417,] 3.893863e-05 1.261498e-05 4.099629e-06
[1418,] 8.322943e-05 2.650634e-05 5.019910e-06
[1419,] 3.840664e-05 1.743920e-05 5.475516e-06
[1420,] 3.178711e-05 2.082373e-05 5.469657e-06
[1421,] 4.182218e-05 2.516292e-05 8.892645e-06
[1422,] 4.082556e-05 1.343795e-05 4.446938e-06
[1423,] 5.567442e-05 1.129601e-05 4.124393e-06
[1424,] 3.043011e-05 4.457825e-05 1.443056e-05
[1425,] 3.009570e-05 1.369189e-05 4.351126e-06
[1426,] 4.790528e-05 1.184554e-05 4.503499e-06
[1427,] 4.564319e-05 1.912191e-05 7.525296e-06
[1428,] 6.085350e-05 3.531479e-05 2.035694e-05
[1429,] 5.954886e-05 3.531479e-05 1.993067e-05
[1430,] 4.141566e-05 3.418656e-05 1.350700e-05
[1431,] 4.163318e-05 1.277329e-05 4.520297e-06
[1432,] 3.619089e-05 4.721822e-05 1.349234e-05
[1433,] 3.644436e-05 4.822661e-05 1.357167e-05
[1434,] 4.147941e-05 3.188192e-05 1.248423e-05
[1435,] 3.169952e-05 1.615162e-05 4.945894e-06
[1436,] 4.170102e-05 3.135426e-05 1.234636e-05
[1437,] 4.196580e-05 2.361294e-05 8.106032e-06
[1438,] 4.104944e-05 2.205451e-05 7.575583e-06
[1439,] 3.805850e-05 5.606428e-05 1.377559e-05
[1440,] 3.873888e-05 5.749772e-05 1.367793e-05
[1441,] 4.768029e-05 1.800089e-05 6.366292e-06
[1442,] 4.128408e-05 1.069142e-05 3.527303e-06
[1443,] 4.146561e-05 1.053929e-05 3.480727e-06
[1444,] 4.126214e-05 1.056119e-05 3.492275e-06
[1445,] 4.588798e-05 8.869050e-05 1.616381e-05
[1446,] 3.899548e-05 2.743062e-05 7.125051e-06
[1447,] 3.901585e-05 2.682464e-05 6.986827e-06
[1448,] 4.378303e-05 7.644641e-05 1.487868e-05
[1449,] 4.366886e-05 7.613185e-05 1.482901e-05
[1450,] 3.914032e-05 2.593559e-05 6.772810e-06
[1451,] 4.301693e-05 8.594489e-05 1.661332e-05
[1452,] 4.313144e-05 7.638532e-05 1.502895e-05
[1453,] 3.899141e-05 3.163835e-05 8.067315e-06
[1454,] 3.921935e-05 3.023545e-05 7.723866e-06
[1455,] 4.609468e-05 1.007917e-04 1.788576e-05
[1456,] 4.546255e-05 9.685014e-05 1.761859e-05
[1457,] 4.368089e-05 8.350928e-05 1.612080e-05
[1458,] 4.422155e-05 8.607222e-05 1.636070e-05
[1459,] 3.909303e-05 3.441489e-05 8.665314e-06
[1460,] 4.625787e-05 7.415359e-05 1.385113e-05
[1461,] 4.854675e-05 2.465260e-04 3.395890e-05
[1462,] 5.264558e-05 1.727128e-04 2.195268e-05
[1463,] 6.291969e-03 2.409444e-05 8.013207e-03
[1464,] 5.290465e-05 2.024379e-04 2.467266e-05
[1465,] 2.506503e-02 3.275345e-05 3.066268e-01
[1466,] 5.107473e-05 1.424029e-04 2.103175e-05
[1467,] 5.113916e-05 1.429943e-04 2.118783e-05
[1468,] 4.872701e-05 1.266391e-04 2.197356e-05
[1469,] 2.363671e-02 3.524256e-05 2.214601e-01
[1470,] 5.014052e-05 6.988149e-05 1.212345e-05
[1471,] 3.442760e-05 1.416014e-05 4.981669e-06
[1472,] 4.993231e-05 7.097684e-05 1.231546e-05
[1473,] 4.877805e-05 5.495267e-05 1.031055e-05
[1474,] 3.434475e-05 1.096363e-05 3.518913e-06
[1475,] 3.255592e-05 3.424991e-05 1.110931e-05
[1476,] 4.241251e-05 1.151245e-05 3.543283e-06
[1477,] 4.055183e-05 1.121701e-05 3.518171e-06
[1478,] 4.108188e-05 1.088670e-05 3.493427e-06
[1479,] 4.077180e-05 1.095258e-05 3.484610e-06
[1480,] 4.073225e-05 1.108514e-05 3.497432e-06
[1481,] 4.118637e-05 1.107442e-05 3.499509e-06
[1482,] 4.988214e-05 4.138971e-05 2.166491e-05
[1483,] 3.341632e-05 2.011165e-04 5.497462e-05
[1484,] 3.363160e-05 4.210171e-05 1.330278e-05
[1485,] 3.364287e-05 4.226243e-05 1.336990e-05
[1486,] 3.362082e-05 4.203874e-05 1.319132e-05
[1487,] 3.369333e-05 3.150940e-05 9.840148e-06
[1488,] 3.363526e-05 4.555714e-05 1.437614e-05
[1489,] 3.512981e-05 4.741981e-05 1.347499e-05
[1490,] 3.537435e-05 4.548015e-05 1.261072e-05
[1491,] 3.593484e-05 2.061334e-05 6.901594e-06
[1492,] 3.608881e-05 4.706065e-05 1.240919e-05
[1493,] 3.471430e-05 1.852865e-05 5.755278e-06
[1494,] 3.707050e-05 8.975994e-05 1.468719e-05
[1495,] 4.567532e-05 3.052397e-05 1.342661e-05
[1496,] 4.917887e-05 6.152313e-04 8.230703e-05
[1497,] 3.136164e-05 1.967465e-05 6.084271e-06
[1498,] 8.321194e-05 3.552556e-04 2.882905e-05
[1499,] 8.726223e-05 4.108943e-04 3.114788e-05
[1500,] 9.078355e-05 2.289403e-04 1.976598e-05
[1501,] 5.770783e-05 2.641714e-04 3.570916e-05
[1502,] 5.530306e-05 2.977579e-04 4.059641e-05
[1503,] 8.486389e-05 4.944540e-04 3.648600e-05
[1504,] 8.815535e-05 4.847208e-04 3.523011e-05
[1505,] 3.982714e-05 5.925817e-05 1.995777e-05
[1506,] 9.718718e-05 1.595784e-04 1.605676e-05
[1507,] 5.962192e-05 3.328600e-05 6.578895e-06
[1508,] 9.523797e-05 5.070702e-04 3.757772e-05
[1509,] 6.474208e-05 3.662099e-04 4.387041e-05
[1510,] 5.800600e-05 1.434201e-05 5.115197e-06
[1511,] 9.613077e-05 8.061304e-04 5.258779e-05
[1512,] 8.068634e-05 5.526919e-04 4.209248e-05
[1513,] 6.174109e-05 1.434357e-05 5.286936e-06
[1514,] 9.850934e-05 6.414144e-04 4.389876e-05
[1515,] 6.041232e-05 5.212310e-04 5.890902e-05
[1516,] 6.286519e-05 3.307826e-04 3.936615e-05
[1517,] 1.072188e-04 9.573111e-04 5.672134e-05
[1518,] 7.427117e-05 3.091507e-04 3.396948e-05
[1519,] 1.154412e-04 8.224184e-04 4.863052e-05
[1520,] 8.140121e-05 4.573637e-04 4.473077e-05
[1521,] 1.169811e-04 6.756990e-04 4.170660e-05
[1522,] 8.372236e-05 9.632171e-04 8.111251e-05
[1523,] 4.257180e-05 1.564203e-05 5.565045e-06
[1524,] 4.268080e-05 1.587481e-05 5.665572e-06
[1525,] 1.139052e-04 6.796051e-04 4.250839e-05
[1526,] 1.251808e-04 6.992387e-04 4.141194e-05
[1527,] 7.725551e-05 3.617913e-04 3.798993e-05
[1528,] 5.319028e-05 2.544187e-05 6.451098e-06
[1529,] 3.950102e-05 3.783082e-05 1.226548e-05
[1530,] 1.123421e-04 4.694314e-04 3.042129e-05
[1531,] 7.894740e-05 6.485138e-04 5.537320e-05
[1532,] 3.813079e-05 1.690150e-05 4.479342e-06
[1533,] 3.138850e-05 1.771159e-05 4.896806e-06
[1534,] 1.182966e-04 8.242216e-04 4.808648e-05
[1535,] 8.257978e-05 1.037170e-03 8.879616e-05
[1536,] 1.134989e-04 6.387495e-04 4.069713e-05
[1537,] 1.203434e-04 3.813939e-04 2.542508e-05
[1538,] 1.177172e-04 4.007023e-04 2.659958e-05
[1539,] 1.175405e-04 6.394076e-04 4.000405e-05
[1540,] 7.473266e-05 3.163633e-05 5.839800e-06
[1541,] 7.144508e-05 1.330840e-03 1.100745e-04
[1542,] 7.423935e-05 1.314440e-03 1.069950e-04
[1543,] 7.651527e-05 8.028354e-04 6.699991e-05
[1544,] 7.360778e-05 3.203854e-05 5.914639e-06
[1545,] 4.179400e-05 1.400187e-05 4.869342e-06
[1546,] 8.120938e-05 4.807411e-04 4.663028e-05
[1547,] 8.211707e-05 2.377933e-03 1.564866e-04
[1548,] 7.161765e-05 3.218482e-05 5.975482e-06
[1549,] 7.754089e-05 4.415503e-05 3.407091e-05
[1550,] 8.345757e-05 5.909017e-04 5.436353e-05
[1551,] 8.375678e-05 1.436551e-03 9.858088e-05
[1552,] 8.188828e-05 2.638492e-03 1.705966e-04
[1553,] 7.981345e-05 9.838793e-04 7.477259e-05
[1554,] 7.770463e-05 3.201250e-03 2.047205e-04
[1555,] 4.168992e-05 1.986894e-05 6.948396e-06
[1556,] 7.768316e-05 2.826893e-03 1.848965e-04
[1557,] 7.603149e-05 3.056596e-05 5.680667e-06
[1558,] 7.963698e-05 2.915398e-03 1.862619e-04
[1559,] 3.090429e-05 1.965929e-05 5.382145e-06
[1560,] 8.051838e-05 1.940193e-03 1.317739e-04
[1561,] 3.072579e-05 1.851070e-05 5.158275e-06
[1562,] 8.416222e-05 6.260685e-04 5.391731e-05
[1563,] 1.146952e-04 3.851760e-04 2.522158e-05
[1564,] 3.980535e-05 3.495778e-05 1.180160e-05
[1565,] 3.013653e-05 1.195676e-05 3.804857e-06
[1566,] 4.019577e-05 3.775377e-05 1.333259e-05
[1567,] 7.692412e-05 2.011228e-03 1.386095e-04
[1568,] 4.011934e-05 3.615949e-05 1.263199e-05
[1569,] 4.635051e-05 2.598363e-05 5.690627e-06
[1570,] 7.725781e-05 3.720014e-04 3.557789e-05
[1571,] 7.210102e-05 2.047187e-03 1.474533e-04
[1572,] 4.009656e-05 3.803853e-05 1.329172e-05
[1573,] 4.010871e-05 3.629782e-05 1.266751e-05
[1574,] 4.006136e-05 3.629782e-05 1.260190e-05
[1575,] 5.240728e-05 5.317286e-05 7.898437e-06
[1576,] 4.019460e-05 3.790577e-05 1.338103e-05
[1577,] 3.023173e-05 2.847660e-05 7.611105e-06
[1578,] 7.172479e-05 1.801636e-03 1.332490e-04
[1579,] 4.041563e-05 1.465885e-05 4.439718e-06
[1580,] 7.215679e-05 2.102172e-03 1.506577e-04
[1581,] 3.113861e-05 2.945229e-05 7.536635e-06
[1582,] 9.940064e-05 4.839964e-04 3.197081e-05
[1583,] 4.011207e-05 3.793711e-05 1.327839e-05
[1584,] 5.354973e-05 5.001388e-05 7.609480e-06
[1585,] 4.840960e-05 2.177938e-05 5.005861e-06
[1586,] 7.361639e-05 1.936087e-03 1.386800e-04
[1587,] 5.878688e-05 3.440409e-05 1.069687e-05
[1588,] 3.059020e-05 2.797303e-05 7.370383e-06
[1589,] 9.975928e-05 6.339054e-04 3.874492e-05
[1590,] 7.242978e-05 1.732923e-03 1.279651e-04
[1591,] 8.011046e-05 4.094201e-04 3.760728e-05
[1592,] 8.078747e-05 3.972157e-04 3.655398e-05
[1593,] 7.228911e-05 1.915258e-03 1.392450e-04
[1594,] 4.008084e-05 3.442094e-05 1.194206e-05
[1595,] 2.936329e-05 1.110151e-05 3.532287e-06
[1596,] 3.037416e-05 2.838790e-05 7.536940e-06
[1597,] 1.005224e-04 5.124086e-04 3.310662e-05
[1598,] 4.009656e-05 3.559226e-05 1.239169e-05
[1599,] 4.012143e-05 3.483404e-05 1.214386e-05
[1600,] 7.197479e-05 1.935301e-03 1.408217e-04
[1601,] 5.583320e-05 5.487849e-05 7.814369e-06
[1602,] 7.998276e-05 3.678906e-04 3.459533e-05
[1603,] 8.126372e-05 3.610147e-05 3.083497e-05
[1604,] 9.880654e-05 5.655550e-04 3.583710e-05
[1605,] 4.009209e-05 3.561176e-05 1.239308e-05
[1606,] 4.012651e-05 3.567465e-05 1.245971e-05
[1607,] 6.141110e-05 4.402649e-05 3.306309e-05
[1608,] 4.008103e-05 3.625906e-05 1.261491e-05
[1609,] 4.016794e-05 3.445728e-05 1.205387e-05
[1610,] 7.011995e-05 2.048825e-03 1.507587e-04
[1611,] 7.953296e-05 4.614960e-04 4.152072e-05
[1612,] 7.039394e-05 2.248864e-03 1.623868e-04
[1613,] 7.047544e-05 2.101772e-03 1.535003e-04
[1614,] 7.102177e-05 2.441515e-03 1.726201e-04
[1615,] 7.098224e-05 2.624646e-03 1.833954e-04
[1616,] 5.050513e-05 2.219431e-05 5.006835e-06
[1617,] 7.003912e-05 2.455700e-03 1.753759e-04
[1618,] 7.283825e-05 2.599299e-03 1.783063e-04
[1619,] 8.081248e-05 3.918980e-04 3.621016e-05
[1620,] 9.979840e-05 5.703376e-04 3.588352e-05
[1621,] 4.015719e-05 3.721869e-05 1.307688e-05
[1622,] 4.989343e-05 2.185057e-05 4.971750e-06
[1623,] 4.010260e-05 3.657060e-05 1.276067e-05
[1624,] 4.498813e-05 1.327551e-05 4.725238e-06
[1625,] 8.076276e-05 3.915628e-04 3.621539e-05
[1626,] 3.036786e-05 2.990676e-05 7.892552e-06
[1627,] 5.017365e-05 2.341134e-05 5.199013e-06
[1628,] 3.901492e-05 1.409324e-05 4.599301e-06
[1629,] 4.007494e-05 3.424643e-05 1.186928e-05
[1630,] 4.003049e-05 1.406592e-05 4.671651e-06
[1631,] 3.963352e-05 1.408517e-05 4.619339e-06
[1632,] 4.444222e-05 1.318348e-05 4.462850e-06
[1633,] 4.021117e-05 3.358625e-05 1.178325e-05
[1634,] 4.010839e-05 3.757275e-05 1.313966e-05
[1635,] 4.010412e-05 3.290644e-05 1.140646e-05
[1636,] 3.844775e-05 1.448997e-05 4.439859e-06
[1637,] 7.838373e-05 8.786839e-05 1.204604e-05
[1638,] 6.997121e-05 2.321253e-04 2.744370e-05
[1639,] 7.912760e-05 7.368404e-05 1.052913e-05
[1640,] 5.224930e-05 2.174849e-05 4.894039e-06
[1641,] 7.524206e-05 3.426639e-04 3.343043e-05
[1642,] 6.555981e-05 3.843251e-04 4.340846e-05
[1643,] 9.917947e-05 6.672253e-04 4.409804e-05
[1644,] 5.757142e-05 4.857630e-05 7.936760e-06
[1645,] 4.838919e-05 1.066711e-05 3.342915e-06
[1646,] 9.089038e-05 2.040891e-04 1.771543e-05
[1647,] 1.006460e-04 1.972803e-04 1.652966e-05
[1648,] 4.587349e-05 1.371212e-05 4.973878e-06
[1649,] 9.536926e-05 2.211078e-04 1.831915e-05
[1650,] 3.989773e-05 3.363986e-05 1.154594e-05
[1651,] 3.957183e-05 2.080349e-05 6.883301e-06
[1652,] 5.626061e-05 4.333300e-05 7.026536e-06
[1653,] 5.492532e-05 4.914040e-05 7.475612e-06
[1654,] 8.996035e-05 2.162496e-04 1.844927e-05
[1655,] 1.249417e-04 1.153063e-05 3.333181e-06
[1656,] 9.336099e-05 4.803468e-05 4.646689e-05
[1657,] 3.981565e-05 2.775448e-05 9.420270e-06
[1658,] 9.463671e-05 3.514429e-04 2.523609e-05
[1659,] 3.032609e-05 3.416561e-05 1.219077e-05
[1660,] 6.124277e-05 3.320010e-05 2.015445e-05
[1661,] 3.213991e-05 1.501090e-05 4.205676e-06
[1662,] 5.496983e-05 4.252491e-05 7.023658e-06
[1663,] 3.439319e-05 2.683948e-05 8.185380e-06
[1664,] 4.727064e-05 4.250524e-05 7.391153e-06
[1665,] 3.015059e-05 2.274362e-05 7.997605e-06
[1666,] 5.025754e-05 4.264791e-05 7.239896e-06
[1667,] 3.021895e-05 1.338527e-05 4.624867e-06
[1668,] 3.981714e-05 3.484735e-05 1.186334e-05
[1669,] 3.987866e-05 3.488070e-05 1.196473e-05
[1670,] 5.831625e-05 3.280529e-05 1.932005e-05
[1671,] 2.936482e-05 1.843489e-05 6.193356e-06
[1672,] 4.406877e-05 2.022248e-05 8.309361e-06
[1673,] 2.949400e-05 1.226903e-05 4.117321e-06
[1674,] 3.955804e-05 2.177065e-05 7.159235e-06
[1675,] 5.126031e-05 2.284825e-05 6.814043e-06
[1676,] 5.148527e-05 3.847016e-05 6.865753e-06
[1677,] 9.490134e-05 6.670852e-05 8.585407e-06
[1678,] 3.987867e-05 3.408460e-05 1.167892e-05
[1679,] 2.975753e-05 1.193413e-05 4.030785e-06
[1680,] 3.082877e-05 1.586660e-05 4.698786e-06
[1681,] 3.114832e-05 1.774086e-05 5.023406e-06
[1682,] 4.762474e-05 4.123629e-05 7.268608e-06
[1683,] 3.485654e-05 1.093851e-05 3.307934e-06
[1684,] 4.316476e-05 1.313983e-05 3.979713e-06
[1685,] 1.114577e-04 1.337993e-05 3.481879e-06
[1686,] 3.381655e-05 1.034318e-05 3.250857e-06
[1687,] 9.277661e-05 7.370693e-05 9.231735e-06
[1688,] 5.044701e-05 1.391337e-05 3.961070e-06
[1689,] 4.946428e-05 4.373071e-05 7.387628e-06
[1690,] 9.248463e-05 6.749173e-05 8.730399e-06
[1691,] 4.892065e-05 4.979182e-05 7.959221e-06
[1692,] 4.282323e-05 1.868394e-05 7.216428e-06
[1693,] 4.891866e-05 4.951177e-05 7.934418e-06
[1694,] 4.846479e-05 4.862162e-05 7.890810e-06
[1695,] 4.969034e-05 4.921831e-05 7.850930e-06
[1696,] 4.850822e-05 4.906488e-05 7.926509e-06
[1697,] 4.986198e-05 1.493439e-05 4.446059e-06
[1698,] 4.883941e-05 5.031688e-05 8.011295e-06
[1699,] 5.059777e-05 6.047896e-05 8.706747e-06
[1700,] 4.965607e-05 5.127407e-05 8.029455e-06
[1701,] 4.805754e-05 4.983724e-05 8.031892e-06
[1702,] 4.013564e-05 3.755411e-05 1.323187e-05
[1703,] 6.045060e-05 4.197003e-05 2.726488e-05
[1704,] 5.855801e-05 4.028123e-05 2.513659e-05
[1705,] 5.920774e-05 3.907429e-05 2.436985e-05
[1706,] 5.899383e-05 3.955814e-05 2.469367e-05
[1707,] 3.150437e-05 3.390003e-05 7.830455e-06
[1708,] 6.014053e-05 3.850178e-05 2.420589e-05
[1709,] 6.042420e-05 4.083409e-05 2.628637e-05
[1710,] 5.860704e-05 3.903364e-05 2.412681e-05
[1711,] 5.993482e-05 3.886206e-05 2.444111e-05
[1712,] 5.992295e-05 3.941888e-05 2.490455e-05
[1713,] 5.841764e-05 3.964103e-05 2.455667e-05
[1714,] 5.805688e-05 3.919823e-05 2.406690e-05
[1715,] 6.092700e-05 3.953713e-05 2.535285e-05
[1716,] 6.029140e-05 3.936828e-05 2.498892e-05
[1717,] 5.907523e-05 2.016846e-05 9.582610e-06
[1718,] 6.068596e-05 3.694250e-05 2.306288e-05
[1719,] 1.108946e-04 2.874490e-05 6.331170e-06
[1720,] 6.084189e-05 3.955814e-05 2.534023e-05
[1721,] 3.966607e-05 2.333978e-05 7.782231e-06
[1722,] 6.113590e-05 3.800128e-05 2.410572e-05
[1723,] 4.734690e-05 6.562908e-05 9.475690e-06
[1724,] 5.990378e-05 5.506676e-05 3.441355e-05
[1725,] 6.092302e-05 4.129781e-05 2.686869e-05
[1726,] 5.921558e-05 4.029025e-05 2.538440e-05
[1727,] 6.042212e-05 5.562530e-05 3.506162e-05
[1728,] 5.931145e-05 3.955814e-05 2.480652e-05
[1729,] 5.912588e-05 3.985058e-05 2.498508e-05
[1730,] 6.061001e-05 3.873196e-05 2.455690e-05
[1731,] 5.969685e-05 4.003197e-05 2.534113e-05
[1732,] 5.952137e-05 5.272756e-05 3.251946e-05
[1733,] 5.923561e-05 3.411964e-05 2.032372e-05
[1734,] 5.859870e-05 5.372932e-05 3.286281e-05
[1735,] 4.706206e-05 2.552864e-05 8.283163e-06
[1736,] 5.991105e-05 3.930573e-05 2.480530e-05
[1737,] 5.980908e-05 3.952653e-05 2.495511e-05
[1738,] 6.112701e-05 3.955744e-05 2.447721e-05
[1739,] 5.911595e-05 5.477737e-05 3.385603e-05
[1740,] 5.973493e-05 3.854690e-05 2.410899e-05
[1741,] 6.013299e-05 4.556848e-05 3.023614e-05
[1742,] 5.975203e-05 3.992305e-05 2.526713e-05
[1743,] 5.965035e-05 3.982515e-05 2.514789e-05
[1744,] 6.128187e-05 4.683698e-05 3.164433e-05
[1745,] 6.002988e-05 4.087248e-05 2.616908e-05
[1746,] 8.467194e-05 8.329863e-05 1.035510e-05
[1747,] 4.318749e-05 8.410905e-05 1.181573e-05
[1748,] 5.888081e-05 4.019168e-05 2.518257e-05
[1749,] 5.991018e-05 4.002538e-05 2.540781e-05
[1750,] 3.971248e-05 2.399651e-05 8.056183e-06
[1751,] 5.925016e-05 5.597535e-05 3.480786e-05
[1752,] 6.005643e-05 4.153473e-05 2.674318e-05
[1753,] 4.934487e-05 9.124643e-05 1.129540e-05
[1754,] 2.976310e-05 1.440936e-05 4.914266e-06
[1755,] 5.939553e-05 3.998311e-05 2.518734e-05
[1756,] 5.947639e-05 3.970417e-05 2.498419e-05
[1757,] 6.018598e-05 3.979666e-05 2.531213e-05
[1758,] 6.031782e-05 5.890390e-05 3.749843e-05
[1759,] 6.044163e-05 3.892194e-05 2.466288e-05
[1760,] 5.960639e-05 3.906342e-05 2.449707e-05
[1761,] 5.947647e-05 5.390976e-05 3.337364e-05
[1762,] 3.979188e-05 2.333841e-05 7.891542e-06
[1763,] 5.947217e-05 3.949477e-05 2.480925e-05
[1764,] 6.027906e-05 3.967711e-05 2.524881e-05
[1765,] 6.033087e-05 3.896746e-05 2.466360e-05
[1766,] 4.284288e-05 1.855071e-05 7.119777e-06
[1767,] 5.971551e-05 3.472309e-05 2.095205e-05
[1768,] 2.984210e-05 1.418016e-05 4.846488e-06
[1769,] 5.994503e-05 3.863694e-05 2.425393e-05
[1770,] 5.934791e-05 3.938064e-05 2.467069e-05
[1771,] 5.921513e-05 5.484403e-05 3.394824e-05
[1772,] 5.985409e-05 3.972977e-05 2.514186e-05
[1773,] 6.074526e-05 4.201123e-05 2.741645e-05
[1774,] 5.969390e-05 3.883714e-05 2.433858e-05
[1775,] 5.983785e-05 3.984793e-05 2.523560e-05
[1776,] 6.112451e-05 3.916703e-05 2.510474e-05
[1777,] 5.999984e-05 4.015079e-05 2.554878e-05
[1778,] 6.002049e-05 3.925531e-05 2.479959e-05
[1779,] 5.998932e-05 3.825138e-05 2.394505e-05
[1780,] 6.041663e-05 3.418138e-05 2.069119e-05
[1781,] 5.925844e-05 5.400514e-05 3.334871e-05
[1782,] 6.092958e-05 3.472589e-05 2.128847e-05
[1783,] 6.233407e-05 3.456311e-05 2.152793e-05
[1784,] 6.043292e-05 3.482662e-05 2.123723e-05
[1785,] 6.378120e-05 5.029796e-05 3.424501e-05
[1786,] 6.058801e-05 3.719396e-05 2.328483e-05
[1787,] 3.983511e-05 2.276146e-05 7.687878e-06
[1788,] 3.998438e-05 2.396665e-05 8.262932e-06
[1789,] 5.636609e-05 3.202175e-05 1.179627e-05
[1790,] 3.999479e-05 2.394505e-05 8.260175e-06
[1791,] 3.998245e-05 2.452481e-05 8.466615e-06
[1792,] 3.998201e-05 2.408781e-05 8.306195e-06
[1793,] 3.996916e-05 2.351347e-05 8.088649e-06
[1794,] 4.002709e-05 2.391345e-05 8.265297e-06
[1795,] 3.578149e-05 1.283497e-05 4.817708e-06
[1796,] 3.998870e-05 2.374119e-05 8.181873e-06
[1797,] 3.996472e-05 2.369236e-05 8.151231e-06
[1798,] 2.920664e-05 1.112763e-05 3.587459e-06
[1799,] 4.001736e-05 2.437359e-05 8.429708e-06
[1800,] 3.547132e-05 1.220996e-05 4.496498e-06
[1801,] 4.067529e-05 3.613471e-05 1.324555e-05
[1802,] 3.995466e-05 2.399774e-05 8.257661e-06
[1803,] 4.000161e-05 2.371213e-05 8.177716e-06
[1804,] 7.704034e-05 8.627518e-05 1.097075e-05
[1805,] 4.002417e-05 2.490296e-05 8.628244e-06
[1806,] 5.221161e-05 1.397957e-05 4.978798e-06
[1807,] 3.997994e-05 2.467009e-05 8.517637e-06
[1808,] 3.997719e-05 2.434512e-05 8.397106e-06
[1809,] 4.009214e-05 2.504329e-05 8.716965e-06
[1810,] 3.989948e-05 2.435464e-05 8.355141e-06
[1811,] 3.990553e-05 2.539021e-05 8.733519e-06
[1812,] 3.997406e-05 2.447925e-05 8.444633e-06
[1813,] 3.997612e-05 2.416457e-05 8.330055e-06
[1814,] 6.103136e-05 2.735978e-05 1.511929e-05
[1815,] 3.998373e-05 2.422080e-05 8.355469e-06
[1816,] 4.001902e-05 2.420936e-05 8.370799e-06
[1817,] 3.993669e-05 2.421608e-05 8.326823e-06
[1818,] 3.996451e-05 2.505304e-05 8.649959e-06
[1819,] 5.037396e-05 1.404349e-05 5.021548e-06
[1820,] 3.997125e-05 2.418551e-05 8.334892e-06
[1821,] 5.943407e-05 2.750143e-05 1.497059e-05
[1822,] 3.998638e-05 2.494108e-05 8.620148e-06
[1823,] 6.900768e-05 4.099023e-05 3.367977e-05
[1824,] 3.997641e-05 2.465551e-05 8.509759e-06
[1825,] 3.989857e-05 2.438112e-05 8.361429e-06
[1826,] 3.999541e-05 2.425657e-05 8.374167e-06
[1827,] 3.997544e-05 2.466193e-05 8.511378e-06
[1828,] 6.757705e-05 4.095166e-05 3.289242e-05
[1829,] 4.000046e-05 2.456950e-05 8.491635e-06
[1830,] 3.979295e-05 2.663315e-05 9.109931e-06
[1831,] 5.936234e-05 2.836002e-05 1.563695e-05
[1832,] 6.125642e-05 2.507377e-05 1.328784e-05
[1833,] 3.994157e-05 2.433072e-05 8.370790e-06
[1834,] 7.057684e-05 3.860890e-05 2.846867e-05
[1835,] 3.986564e-05 2.426786e-05 8.302375e-06
[1836,] 3.978056e-05 2.496752e-05 8.495882e-06
[1837,] 3.996377e-05 2.429654e-05 8.370380e-06
[1838,] 3.993515e-05 2.419140e-05 8.316112e-06
[1839,] 3.990249e-05 2.430478e-05 8.337585e-06
[1840,] 3.990430e-05 2.507476e-05 8.617711e-06
[1841,] 3.989675e-05 2.460974e-05 8.443241e-06
[1842,] 3.989111e-05 2.424806e-05 8.309756e-06
[1843,] 3.990221e-05 2.146094e-05 7.584693e-06
[1844,] 4.005359e-05 2.668270e-05 9.298849e-06
[1845,] 3.983465e-05 2.274429e-05 7.674783e-06
[1846,] 3.989440e-05 2.534075e-05 8.705917e-06
[1847,] 3.267188e-05 2.718247e-05 6.526592e-06
[1848,] 6.055673e-05 2.433369e-05 1.259584e-05
[1849,] 3.992978e-05 2.497711e-05 8.598231e-06
[1850,] 3.968557e-05 1.483614e-05 4.308362e-06
[1851,] 3.990857e-05 2.517554e-05 8.656539e-06
[1852,] 5.137252e-05 1.399245e-05 4.970415e-06
[1853,] 5.033260e-05 1.467304e-05 5.630957e-06
[1854,] 4.006668e-05 2.500334e-05 8.685815e-06
[1855,] 5.696511e-05 3.788860e-05 2.263728e-05
[1856,] 5.868120e-05 4.328658e-05 2.446596e-05
[1857,] 1.406667e-04 1.065943e-05 4.461451e-06
[1858,] 1.537088e-04 1.059536e-05 4.216065e-06
[1859,] 1.435631e-04 1.789082e-05 1.270750e-05
[1860,] 7.169413e-05 1.017209e-05 3.878741e-06
[1861,] 9.896472e-05 1.044908e-05 4.173191e-06
[1862,] 9.655063e-05 1.041861e-05 4.100046e-06
[1863,] 4.120744e-05 1.745881e-05 4.796667e-06
[1864,] 9.756245e-05 1.041482e-05 4.107763e-06
[1865,] 8.700573e-05 1.684302e-05 9.846090e-06
[1866,] 8.907194e-05 1.657227e-05 9.696143e-06
[1867,] 5.500158e-05 1.929678e-04 1.550339e-04
[1868,] 9.956209e-05 1.039089e-05 3.941557e-06
[1869,] 8.988634e-05 1.060422e-05 3.978712e-06
[1870,] 8.695700e-05 1.707360e-05 1.003733e-05
[1871,] 8.664454e-05 1.773802e-05 1.058157e-05
[1872,] 7.947673e-05 1.650015e-05 9.267150e-06
[1873,] 8.531629e-05 1.582369e-05 8.918409e-06
[1874,] 8.585082e-05 1.705066e-05 9.973535e-06
[1875,] 4.127072e-05 1.680809e-05 5.827850e-06
[1876,] 8.215763e-05 1.766971e-05 1.033049e-05
[1877,] 8.678546e-05 1.614583e-05 9.256793e-06
[1878,] 7.900833e-05 1.533548e-05 8.324994e-06
[1879,] 8.592375e-05 1.486443e-05 8.165771e-06
[1880,] 8.369903e-05 1.064917e-05 3.740196e-06
[1881,] 4.694216e-05 1.124226e-05 3.409664e-06
[1882,] 8.042464e-05 1.063602e-05 3.742039e-06
[1883,] 5.312837e-05 1.439132e-04 1.119849e-04
[1884,] 4.137385e-05 1.644110e-05 4.401393e-06
[1885,] 5.232095e-05 1.405324e-04 1.002581e-04
[1886,] 3.843339e-05 3.914411e-05 7.469600e-06
[1887,] 3.297809e-05 4.770730e-04 9.173066e-05
[1888,] 3.294616e-05 1.518656e-05 5.666462e-06
[1889,] 4.355655e-05 2.235091e-04 3.759641e-05
[1890,] 4.314994e-05 2.932218e-04 4.792854e-05
[1891,] 4.261666e-05 2.726748e-04 4.614686e-05
[1892,] 4.112877e-05 2.494457e-05 5.588755e-06
[1893,] 4.611275e-05 3.824723e-05 1.942690e-05
[1894,] 4.302015e-05 1.326804e-05 4.857774e-06
[1895,] 2.879916e-05 1.117386e-05 3.588160e-06
[1896,] 3.333187e-05 1.678077e-05 5.228470e-06
[1897,] 3.038135e-05 1.369487e-05 4.695532e-06
[1898,] 3.741812e-05 7.411584e-05 1.793464e-05
[1899,] 4.099956e-05 1.569733e-05 5.235549e-06
[1900,] 4.134892e-05 3.768593e-05 1.376197e-05
[1901,] 3.325453e-05 1.397085e-05 4.687698e-06
[1902,] 3.283070e-05 3.083985e-05 9.819647e-06
[1903,] 3.909308e-05 1.406651e-05 4.470492e-06
[1904,] 4.087179e-05 2.108647e-05 7.207550e-06
[1905,] 4.085975e-05 2.108246e-05 7.200562e-06
[1906,] 4.080671e-05 2.160352e-05 7.374692e-06
[1907,] 3.293347e-05 2.700879e-05 8.835698e-06
[1908,] 4.090603e-05 2.131625e-05 7.306841e-06
[1909,] 3.744113e-05 6.368087e-05 2.530977e-05
[1910,] 4.083734e-05 2.074824e-05 7.068461e-06
[1911,] 3.313537e-05 3.184744e-05 1.065033e-05
[1912,] 4.086629e-05 2.098981e-05 7.169934e-06
[1913,] 4.117764e-05 3.478929e-05 1.246944e-05
[1914,] 3.872657e-05 1.473197e-05 4.716410e-06
[1915,] 4.084556e-05 2.111224e-05 7.204207e-06
[1916,] 3.876704e-05 1.364712e-05 4.388503e-06
[1917,] 3.904020e-05 1.600463e-05 4.941484e-06
[1918,] 4.000757e-05 1.507764e-05 4.615245e-06
[1919,] 3.858574e-05 1.511280e-05 4.744252e-06
[1920,] 3.764314e-05 3.473234e-05 1.049861e-05
[1921,] 3.307412e-05 3.237261e-05 1.075529e-05
[1922,] 3.544501e-05 2.186134e-05 7.741230e-06
[1923,] 3.647726e-05 3.184439e-05 1.165093e-05
[1924,] 3.825221e-05 8.856656e-05 3.742080e-05
[1925,] 3.880450e-05 1.085620e-05 3.603081e-06
[1926,] 3.848085e-05 1.093101e-05 3.657856e-06
[1927,] 3.445955e-05 2.147789e-05 7.377576e-06
[1928,] 4.069189e-05 2.179437e-05 8.151980e-06
[1929,] 3.470191e-05 2.069742e-05 7.196558e-06
[1930,] 3.469465e-05 2.053581e-05 7.136681e-06
[1931,] 3.448477e-05 1.950863e-05 6.698914e-06
[1932,] 3.659858e-05 4.330521e-05 1.271162e-05
[1933,] 3.949437e-05 1.504282e-05 4.854229e-06
[1934,] 3.386403e-05 1.223111e-05 4.471382e-06
[1935,] 3.725416e-05 8.450013e-05 2.846231e-05
[1936,] 4.876756e-05 2.093948e-05 4.575402e-06
[1937,] 4.138346e-05 1.324434e-05 4.532758e-06
[1938,] 3.920472e-05 2.695284e-05 1.025947e-05
[1939,] 3.127147e-05 1.461300e-05 4.702232e-06
[1940,] 3.789850e-05 2.920927e-05 1.064240e-05
[1941,] 3.872992e-05 2.103652e-05 7.068812e-06
[1942,] 4.103392e-05 9.175682e-05 3.946597e-05
[1943,] 3.196881e-05 1.461310e-05 4.739615e-06
[1944,] 3.705140e-05 2.832169e-05 9.877242e-06
[1945,] 3.897330e-05 2.109832e-05 7.173471e-06
[1946,] 3.910067e-05 2.985955e-05 9.944879e-06
[1947,] 3.646135e-05 1.934123e-05 7.986723e-06
[1948,] 3.530381e-05 1.430660e-05 4.316944e-06
[1949,] 5.176788e-05 1.619737e-05 7.335343e-06
[1950,] 3.984545e-05 1.612814e-05 5.423550e-06
[1951,] 3.972192e-05 3.716044e-05 1.610749e-05
[1952,] 3.896652e-05 1.605465e-05 5.338082e-06
[1953,] 4.256529e-05 4.539679e-05 2.229388e-05
[1954,] 3.908484e-05 3.492303e-05 1.049196e-05
[1955,] 2.979646e-05 2.245447e-05 6.472420e-06
[1956,] 4.058765e-05 1.731472e-05 6.507999e-06
[1957,] 4.385346e-05 3.386245e-05 9.864344e-06
[1958,] 3.974519e-05 2.351671e-05 7.046869e-06
[1959,] 4.018452e-05 1.466652e-05 4.561885e-06
[1960,] 4.668575e-05 1.543928e-04 9.813168e-05
[1961,] 4.308200e-05 1.144042e-04 6.497725e-05
[1962,] 3.302515e-05 2.316995e-05 8.053710e-06
[1963,] 3.663401e-05 2.203013e-05 8.565806e-06
[1964,] 3.592336e-05 2.524811e-05 9.704650e-06
[1965,] 3.866761e-05 4.079727e-05 1.371625e-05
[1966,] 3.691417e-05 4.121940e-05 1.313795e-05
[1967,] 3.909647e-05 3.797166e-05 1.303251e-05
[1968,] 4.734668e-05 9.402287e-04 7.545045e-04
[1969,] 3.938720e-05 5.210602e-05 1.855727e-05
[1970,] 4.554706e-05 4.110856e-05 1.704106e-05
[1971,] 4.109973e-05 9.155918e-05 3.833857e-05
[1972,] 7.033264e-05 4.897446e-05 3.635642e-05
[1973,] 7.314670e-05 5.404031e-05 4.204597e-05
[1974,] 7.272808e-05 5.585736e-05 4.361499e-05
[1975,] 7.332933e-05 5.584114e-05 4.383191e-05
[1976,] 8.852871e-05 2.144525e-04 2.857348e-04
[1977,] 4.336961e-05 5.787031e-05 2.532554e-05
[1978,] 4.472234e-05 3.262527e-05 1.007864e-05
[1979,] 4.466410e-05 2.826297e-02 2.036124e-02
[1980,] 4.034891e-05 2.336505e-02 1.417057e-02
[1981,] 4.180711e-05 6.206703e-03 3.934477e-03
[1982,] 4.091153e-05 2.181966e-05 7.454512e-06
[1983,] 4.090360e-05 2.187705e-05 7.469030e-06
[1984,] 4.339265e-05 6.181665e-03 4.169124e-03
[1985,] 3.766245e-05 2.213845e-02 1.180695e-02
[1986,] 3.746628e-05 2.091811e-02 1.104184e-02
[1987,] 3.872306e-05 1.789381e-02 1.001445e-02
[1988,] 3.524182e-05 4.703968e-02 2.139362e-02
[1989,] 3.881374e-05 2.496090e-02 1.411283e-02
[1990,] 3.838555e-05 1.728962e-02 9.563335e-03
[1991,] 2.994231e-05 1.338680e-02 3.632830e-03
[1992,] 4.077341e-05 3.254277e-05 1.112453e-05
[1993,] 4.390745e-05 1.719607e-02 1.199369e-02
[1994,] 4.266029e-05 2.992507e-02 2.005274e-02
[1995,] 4.520910e-05 2.222129e-02 1.649366e-02
[1996,] 4.561024e-05 6.992418e-03 5.066585e-03
[1997,] 4.034759e-05 1.138606e-05 3.823987e-06
[1998,] 4.571026e-05 1.231031e-02 9.072605e-03
[1999,] 3.761844e-05 6.724468e-03 3.579791e-03
[2000,] 4.007710e-05 8.382130e-03 4.973888e-03
[2001,] 3.930641e-05 6.900278e-03 3.958368e-03
[2002,] 4.169433e-05 1.147054e-05 3.861014e-06
[2003,] 3.886600e-05 7.456040e-03 4.201268e-03
[2004,] 3.871599e-05 6.602879e-03 3.691613e-03
[2005,] 3.844889e-05 7.566252e-03 4.186503e-03
[2006,] 4.403357e-05 2.275549e-03 1.545788e-03
[2007,] 3.721817e-05 4.874517e-03 2.540179e-03
[2008,] 4.467457e-05 2.772143e-03 1.880218e-03
[2009,] 2.916008e-05 2.431871e-04 6.712665e-05
[2010,] 2.922462e-05 6.171227e-02 1.177769e-02
[2011,] 2.932677e-05 1.743850e-03 3.657510e-04
[2012,] 2.952107e-05 7.234954e-03 1.655175e-03
[2013,] 4.039643e-05 1.697386e-05 5.407093e-06
[2014,] 4.103401e-05 1.736863e-05 5.503622e-06
[2015,] 4.060042e-05 1.576801e-05 5.149780e-06
[2016,] 4.057959e-05 1.590866e-05 5.201367e-06
[2017,] 3.392216e-05 2.182137e-05 8.095086e-06
[2018,] 3.217360e-05 1.951138e-05 6.768850e-06
[2019,] 3.601314e-05 1.212756e-05 3.845461e-06
[2020,] 3.925223e-05 1.884875e-05 6.242805e-06
[2021,] 3.963663e-05 1.888096e-05 6.186979e-06
[2022,] 3.990276e-05 1.889606e-05 6.184774e-06
[2023,] 3.771792e-05 1.936656e-05 6.618133e-06
[2024,] 3.385500e-05 1.049221e-05 3.516075e-06
[2025,] 3.776409e-05 1.772756e-05 6.046070e-06
[2026,] 3.365893e-05 1.099026e-05 3.649208e-06
[2027,] 3.826840e-05 4.549661e-05 1.888098e-05
[2028,] 3.917310e-05 4.264847e-05 1.822033e-05
[2029,] 3.906346e-05 4.404596e-05 1.880129e-05
[2030,] 3.908718e-05 4.378145e-05 1.869406e-05
[2031,] 3.845669e-05 3.926814e-05 1.620864e-05
[2032,] 3.871059e-05 1.758025e-05 6.038508e-06
[2033,] 3.946139e-05 3.938522e-05 1.684824e-05
[2034,] 4.094100e-05 2.318471e-05 9.401768e-06
[2035,] 4.085487e-05 2.306461e-05 9.269563e-06
[2036,] 4.071611e-05 3.635369e-05 1.604656e-05
[2037,] 4.178029e-05 2.265383e-05 9.273247e-06
[2038,] 4.065635e-05 2.464802e-05 1.005504e-05
[2039,] 4.072812e-05 2.422566e-05 9.852534e-06
[2040,] 3.882531e-05 1.901581e-05 6.377347e-06
[2041,] 4.144308e-05 2.392478e-05 9.895510e-06
[2042,] 4.098120e-05 2.095537e-05 8.248720e-06
[2043,] 3.510146e-05 2.310638e-05 8.094748e-06
[2044,] 4.070000e-05 2.063199e-05 7.976259e-06
[2045,] 4.045531e-05 2.080958e-05 8.019459e-06
[2046,] 3.982941e-05 2.136734e-05 8.218656e-06
[2047,] 3.860271e-05 2.626026e-05 1.004684e-05
[2048,] 4.003240e-05 2.209117e-05 8.596345e-06
[2049,] 4.062888e-05 2.204638e-05 8.674570e-06
[2050,] 3.495196e-05 1.023618e-05 3.350729e-06
[2051,] 4.060044e-05 2.266092e-05 8.995590e-06
[2052,] 4.058003e-05 3.280115e-05 1.101168e-05
[2053,] 4.061517e-05 3.281017e-05 1.104164e-05
[2054,] 4.083431e-05 2.204909e-05 8.711113e-06
[2055,] 4.135276e-05 1.886883e-05 6.907024e-06
[2056,] 3.931008e-05 1.802481e-05 6.180159e-06
[2057,] 4.057600e-05 1.785948e-05 6.175014e-06
[2058,] 4.044566e-05 1.784289e-05 6.146469e-06
[2059,] 4.017800e-05 1.840013e-05 6.532144e-06
[2060,] 4.004384e-05 1.978634e-05 7.422853e-06
[2061,] 4.113817e-05 1.834756e-05 6.564236e-06
[2062,] 3.824402e-05 1.763159e-05 6.023953e-06
[2063,] 3.630210e-05 4.986302e-05 1.251210e-05
[2064,] 3.351424e-05 1.357329e-05 4.154021e-06
[2065,] 4.208641e-05 1.807207e-05 6.447187e-06
[2066,] 4.021459e-05 3.999665e-05 1.088652e-05
[2067,] 3.473109e-05 1.061618e-05 3.351656e-06
[2068,] 3.889005e-05 1.946195e-05 6.854201e-06
[2069,] 4.182044e-05 1.857894e-05 6.520273e-06
[2070,] 3.446872e-05 1.070258e-05 3.371936e-06
[2071,] 4.208870e-05 1.859274e-05 6.552417e-06
[2072,] 3.519463e-05 1.199626e-05 3.630765e-06
[2073,] 3.554877e-05 1.013318e-05 3.287808e-06
[2074,] 4.225696e-05 1.393109e-05 4.400080e-06
[2075,] 3.550116e-05 1.102049e-05 3.303213e-06
[2076,] 3.717894e-05 1.364574e-05 4.331262e-06
[2077,] 3.624529e-05 1.747787e-05 4.429077e-06
[2078,] 3.625425e-05 1.846294e-05 4.610884e-06
[2079,] 4.050776e-05 4.178034e-05 1.401360e-05
[2080,] 3.595167e-05 1.806686e-05 4.553168e-06
[2081,] 3.638927e-05 1.834306e-05 4.581581e-06
[2082,] 3.669456e-05 1.849978e-05 4.594696e-06
[2083,] 3.660801e-05 1.799217e-05 4.505980e-06
[2084,] 3.715745e-05 1.783507e-05 4.451571e-06
[2085,] 3.644611e-05 1.789296e-05 4.495881e-06
[2086,] 3.578085e-05 2.065242e-05 5.045324e-06
[2087,] 3.629520e-05 2.003193e-05 4.897832e-06
[2088,] 5.370322e-05 1.940572e-05 4.441371e-06
[2089,] 3.592702e-05 1.861893e-05 4.657526e-06
[2090,] 3.546503e-05 1.924173e-05 4.802013e-06
[2091,] 3.615619e-05 1.991586e-05 4.885242e-06
[2092,] 3.592465e-05 1.889773e-05 4.709742e-06
[2093,] 3.594171e-05 1.896766e-05 4.721775e-06
[2094,] 3.632096e-05 1.900505e-05 4.707343e-06
[2095,] 3.598910e-05 1.899573e-05 4.724394e-06
[2096,] 3.678328e-05 1.817034e-05 4.530542e-06
[2097,] 3.584362e-05 1.873516e-05 4.684076e-06
[2098,] 3.601250e-05 1.891133e-05 4.707368e-06
[2099,] 3.600443e-05 1.906470e-05 4.736257e-06
[2100,] 3.607254e-05 1.795744e-05 5.190149e-06
[2101,] 3.590153e-05 1.906506e-05 4.742510e-06
[2102,] 3.472023e-05 1.868578e-05 4.748451e-06
[2103,] 3.871568e-05 2.227460e-05 5.899247e-06
[2104,] 3.497794e-05 1.925680e-05 4.836420e-06
[2105,] 3.834509e-05 2.028587e-05 5.874247e-06
[2106,] 3.646868e-05 2.096295e-05 5.057671e-06
[2107,] 3.648705e-05 2.095891e-05 5.055767e-06
[2108,] 3.643027e-05 2.077550e-05 5.025878e-06
[2109,] 3.658402e-05 2.096569e-05 5.050806e-06
[2110,] 3.834426e-05 2.192034e-05 8.293635e-06
[2111,] 3.649762e-05 2.111461e-05 5.083530e-06
[2112,] 3.656440e-05 2.079553e-05 5.021176e-06
[2113,] 3.675810e-05 2.096286e-05 5.039531e-06
[2114,] 3.651986e-05 2.098017e-05 5.057785e-06
[2115,] 3.688662e-05 2.133525e-05 5.098916e-06
[2116,] 3.766552e-05 1.960794e-05 6.259947e-06
[2117,] 3.552993e-05 1.085950e-05 3.403712e-06
[2118,] 4.059421e-05 2.441419e-05 7.640940e-06
[2119,] 3.821037e-05 1.056814e-05 3.400422e-06
[2120,] 4.075429e-05 1.028966e-05 3.577103e-06
[2121,] 6.118975e-05 1.187140e-05 3.982727e-06
[2122,] 7.101087e-05 1.180692e-05 4.234833e-06
[2123,] 6.857720e-05 1.839363e-05 4.193307e-06
[2124,] 3.425112e-05 1.632943e-05 5.378679e-06
[2125,] 2.947922e-05 1.008084e-05 3.300658e-06
[2126,] 2.947686e-05 9.991129e-06 3.246764e-06
[2127,] 2.944793e-05 1.012132e-05 3.318040e-06
[2128,] 2.952127e-05 9.999017e-06 3.260908e-06
[2129,] 3.558333e-05 1.983563e-05 6.283253e-06
[2130,] 3.050209e-05 2.026589e-05 5.833059e-06
[2131,] 2.939803e-05 1.006998e-05 3.293192e-06
[2132,] 2.936980e-05 1.010388e-05 3.307067e-06
[2133,] 2.938086e-05 1.012974e-05 3.318829e-06
[2134,] 2.942462e-05 1.009148e-05 3.303582e-06
[2135,] 2.942887e-05 1.010983e-05 3.312097e-06
[2136,] 2.943357e-05 1.010469e-05 3.309869e-06
[2137,] 3.425393e-05 1.652014e-05 5.438626e-06
[2138,] 2.943584e-05 1.011483e-05 3.314405e-06
[2139,] 2.953923e-05 1.000019e-05 3.262348e-06
[2140,] 2.934618e-05 1.007434e-05 3.292723e-06
[2141,] 2.934248e-05 1.007559e-05 3.292973e-06
[2142,] 2.936880e-05 1.008928e-05 3.300357e-06
[2143,] 2.934425e-05 1.012274e-05 3.314301e-06
[2144,] 2.939794e-05 1.005315e-05 3.284387e-06
[2145,] 3.049047e-05 1.876602e-05 5.476930e-06
[2146,] 2.943489e-05 1.030812e-05 3.395909e-06
[2147,] 2.940079e-05 1.015610e-05 3.331559e-06
[2148,] 3.460393e-05 1.836553e-05 6.202909e-06
[2149,] 3.272563e-05 1.307642e-05 4.097714e-06
[2150,] 3.281714e-05 1.617972e-05 4.617824e-06
[2151,] 2.886147e-05 1.002850e-05 3.253321e-06
[2152,] 3.249839e-05 1.749305e-05 4.883832e-06
[2153,] 2.889646e-05 1.065212e-05 3.397311e-06
[2154,] 3.768364e-05 1.000314e-05 3.337572e-06
[2155,] 4.055130e-05 1.289814e-05 4.080649e-06
[2156,] 4.309263e-05 2.344298e-05 8.750388e-06
[2157,] 4.564648e-05 2.326519e-05 9.019937e-06
[2158,] 4.567703e-05 2.269673e-05 8.637663e-06
[2159,] 4.511678e-05 2.401879e-05 9.407668e-06
[2160,] 7.255273e-05 1.599102e-05 1.015235e-05
[2161,] 4.793494e-05 3.818780e-05 1.856470e-05
[2162,] 2.922988e-05 1.039586e-05 3.328780e-06
[2163,] 4.597470e-05 2.322259e-05 9.030208e-06
[2164,] 4.586008e-05 2.386719e-05 9.444170e-06
[2165,] 4.466465e-05 2.026683e-05 5.868358e-06
[2166,] 4.646218e-05 2.390285e-05 9.653872e-06
[2167,] 4.566615e-05 2.386184e-05 9.505079e-06
[2168,] 4.365451e-05 1.616527e-05 5.156315e-06
[2169,] 4.605240e-05 2.375999e-05 9.421952e-06
[2170,] 4.627669e-05 2.404383e-05 9.712355e-06
[2171,] 4.626385e-05 2.364828e-05 9.466290e-06
[2172,] 4.625572e-05 2.390285e-05 9.622607e-06
[2173,] 4.606059e-05 2.399457e-05 9.646984e-06
[2174,] 3.442697e-05 1.814411e-05 5.561900e-06
[2175,] 4.579575e-05 2.386555e-05 9.529490e-06
[2176,] 4.272681e-05 2.384591e-05 8.969782e-06
[2177,] 4.606569e-05 2.384576e-05 9.557759e-06
[2178,] 4.606479e-05 2.385097e-05 9.560797e-06
[2179,] 4.603629e-05 2.385097e-05 9.556375e-06
[2180,] 4.588632e-05 2.389817e-05 9.561978e-06
[2181,] 4.616180e-05 2.382388e-05 9.558877e-06
[2182,] 4.642571e-05 2.385097e-05 9.615743e-06
[2183,] 4.232986e-05 1.657535e-05 5.445044e-06
[2184,] 4.457025e-05 1.170060e-05 4.665607e-06
[2185,] 4.612335e-05 2.349038e-05 9.345283e-06
[2186,] 4.843120e-05 1.773972e-05 4.194720e-06
[2187,] 9.495097e-05 1.024580e-05 3.446897e-06
[2188,] 4.596495e-05 2.380629e-05 9.517785e-06
[2189,] 4.641488e-05 2.377551e-05 9.448973e-06
[2190,] 4.621474e-05 2.406439e-05 9.714678e-06
[2191,] 4.614913e-05 2.385097e-05 9.573766e-06
[2192,] 5.314983e-05 1.139942e-05 3.329869e-06
[2193,] 5.259957e-05 1.864534e-05 6.166727e-06
[2194,] 3.762096e-05 1.714515e-05 5.391713e-06
[2195,] 3.751277e-05 1.668597e-05 5.295018e-06
[2196,] 4.592032e-05 2.412260e-05 9.702541e-06
[2197,] 4.685455e-05 2.397365e-05 9.756416e-06
[2198,] 3.430530e-05 1.705233e-05 5.308415e-06
[2199,] 5.040217e-05 3.553838e-05 9.233432e-06
[2200,] 4.682369e-05 2.399631e-05 9.765737e-06
[2201,] 4.639384e-05 1.748354e-05 4.616358e-06
[2202,] 4.630509e-05 2.344781e-05 9.344613e-06
[2203,] 4.644428e-05 1.772639e-05 4.635845e-06
[2204,] 4.664831e-05 2.385574e-05 9.651368e-06
[2205,] 4.649846e-05 2.377160e-05 9.575534e-06
[2206,] 4.919563e-05 2.953504e-05 1.373024e-05
[2207,] 4.648564e-05 2.532162e-05 1.048009e-05
[2208,] 4.653109e-05 2.396141e-05 9.699771e-06
[2209,] 4.368008e-05 1.603852e-05 5.129899e-06
[2210,] 3.402030e-05 1.163534e-05 3.635814e-06
[2211,] 5.152974e-05 2.778907e-05 8.085151e-06
[2212,] 4.588302e-05 1.744182e-05 4.609045e-06
[2213,] 4.285775e-05 2.252420e-05 7.066613e-06
[2214,] 4.668084e-05 2.405557e-05 9.782638e-06
[2215,] 4.639293e-05 2.376265e-05 9.553669e-06
[2216,] 4.598943e-05 2.363087e-05 9.410892e-06
[2217,] 5.233101e-05 1.548139e-05 3.889426e-06
[2218,] 4.625618e-05 2.365120e-05 9.464644e-06
[2219,] 4.658722e-05 2.389104e-05 9.657649e-06
[2220,] 4.686162e-05 2.394333e-05 9.655298e-06
[2221,] 4.655670e-05 2.386971e-05 9.643726e-06
[2222,] 4.373203e-05 1.603427e-05 5.128187e-06
[2223,] 3.416185e-05 1.024269e-05 3.267139e-06
[2224,] 3.268831e-05 1.019873e-05 3.246464e-06
[2225,] 4.636310e-05 2.369121e-05 9.384648e-06
[2226,] 4.573301e-05 9.983103e-06 3.482768e-06
[2227,] 4.645109e-05 2.313966e-05 9.163942e-06
[2228,] 4.655012e-05 2.381843e-05 9.608094e-06
[2229,] 4.708944e-05 2.393593e-05 9.766519e-06
[2230,] 4.624906e-05 2.397632e-05 9.663084e-06
[2231,] 4.652714e-05 2.384536e-05 9.623989e-06
[2232,] 3.595452e-05 2.858026e-05 8.822972e-06
[2233,] 4.642617e-05 2.403413e-05 9.725642e-06
[2234,] 5.048537e-05 1.540117e-05 3.897493e-06
[2235,] 4.694516e-05 2.413451e-05 9.867924e-06
[2236,] 4.656098e-05 2.426945e-05 9.892954e-06
[2237,] 4.840096e-05 1.565143e-05 4.600189e-06
[2238,] 4.472491e-05 1.122370e-05 3.277278e-06
[2239,] 4.673161e-05 2.402112e-05 9.765182e-06
[2240,] 4.641107e-05 2.387335e-05 9.623392e-06
[2241,] 4.677988e-05 2.385368e-05 9.666320e-06
[2242,] 4.899840e-05 1.590624e-05 4.594123e-06
[2243,] 8.946889e-05 1.202002e-05 3.506713e-06
[2244,] 4.665486e-05 2.368578e-05 9.541727e-06
[2245,] 4.651797e-05 2.390832e-05 9.661899e-06
[2246,] 5.080493e-05 1.560383e-05 3.915861e-06
[2247,] 3.460927e-05 1.129065e-05 3.650003e-06
[2248,] 5.139150e-05 2.752430e-05 8.081815e-06
[2249,] 5.142115e-05 2.709882e-05 8.088924e-06
[2250,] 3.415996e-05 1.756512e-05 5.564314e-06
[2251,] 4.608805e-05 2.411527e-05 9.723331e-06
[2252,] 4.680537e-05 2.326098e-05 9.298408e-06
[2253,] 4.666909e-05 2.700009e-05 1.159564e-05
[2254,] 3.771828e-05 2.098638e-05 6.603078e-06
[2255,] 4.685055e-05 2.357805e-05 9.506338e-06
[2256,] 4.648455e-05 2.343464e-05 9.363041e-06
[2257,] 3.206601e-05 1.087856e-05 3.503312e-06
[2258,] 4.653277e-05 2.345448e-05 9.381366e-06
[2259,] 4.613130e-05 2.345279e-05 9.323140e-06
[2260,] 3.194835e-05 1.086875e-05 3.511487e-06
[2261,] 3.822598e-05 1.269500e-05 4.579724e-06
[2262,] 5.032441e-05 1.613604e-05 4.598101e-06
[2263,] 4.445981e-05 2.328836e-05 8.844662e-06
[2264,] 4.946243e-05 1.651118e-05 4.598284e-06
[2265,] 3.385041e-05 1.209536e-05 3.985872e-06
[2266,] 4.147373e-05 1.217991e-05 4.638980e-06
[2267,] 4.803037e-05 1.617560e-05 4.595494e-06
[2268,] 3.529930e-05 1.233919e-05 3.871910e-06
[2269,] 3.519422e-05 1.227474e-05 3.879584e-06
[2270,] 3.391029e-05 1.208014e-05 3.980827e-06
[2271,] 5.124829e-05 1.588411e-05 4.603908e-06
[2272,] 3.716276e-05 1.305962e-05 5.018900e-06
[2273,] 3.253010e-05 1.569934e-05 4.673553e-06
[2274,] 3.389114e-05 1.392061e-05 4.855283e-06
[2275,] 3.416244e-05 1.184078e-05 3.806089e-06
[2276,] 3.213758e-05 1.246831e-05 4.025002e-06
[2277,] 3.322796e-05 1.105432e-05 3.574422e-06
[2278,] 3.318108e-05 1.084198e-05 3.521272e-06
[2279,] 4.336987e-05 1.847951e-05 5.926847e-06
[2280,] 5.041087e-05 1.385225e-05 5.260854e-06
[2281,] 5.072820e-05 2.936741e-05 1.634507e-05
[2282,] 3.525548e-05 2.286062e-05 8.848765e-06
[2283,] 5.096546e-05 1.044317e-05 3.550636e-06
[2284,] 5.261530e-05 1.044347e-05 3.606195e-06
[2285,] 4.735587e-05 1.049045e-05 3.398065e-06
[2286,] 5.591458e-05 1.076218e-05 3.391404e-06
[2287,] 5.578687e-05 1.077635e-05 3.389981e-06
[2288,] 3.880233e-05 1.959458e-05 6.171233e-06
[2289,] 3.270743e-05 1.205978e-05 4.291778e-06
[2290,] 5.553806e-05 1.080476e-05 3.390337e-06
[2291,] 5.559281e-05 1.076099e-05 3.390342e-06
[2292,] 5.550773e-05 1.070005e-05 3.391204e-06
[2293,] 5.553223e-05 1.074996e-05 3.390397e-06
[2294,] 5.204637e-05 1.076793e-05 3.399775e-06
[2295,] 5.542311e-05 1.077125e-05 3.390166e-06
[2296,] 6.376607e-05 2.884639e-05 1.886869e-05
[2297,] 5.618725e-05 1.077816e-05 3.389877e-06
[2298,] 7.743328e-05 1.526765e-05 7.577720e-06
[2299,] 5.540723e-05 1.063067e-05 3.393894e-06
[2300,] 3.744059e-05 3.329286e-05 1.068334e-05
[2301,] 5.519861e-05 1.059060e-05 3.397281e-06
[2302,] 2.990367e-05 1.088937e-05 3.452552e-06
[2303,] 5.495131e-05 1.057027e-05 3.398636e-06
[2304,] 5.604487e-05 1.063588e-05 3.394643e-06
[2305,] 5.533647e-05 1.064931e-05 3.392751e-06
[2306,] 5.478944e-05 1.061864e-05 3.394827e-06
[2307,] 4.382125e-05 1.987381e-05 6.140822e-06
[2308,] 4.342412e-05 1.444523e-05 5.268748e-06
[2309,] 5.523080e-05 1.070125e-05 3.391014e-06
[2310,] 3.208196e-05 1.266435e-05 4.497812e-06
[2311,] 5.658598e-05 1.079334e-05 3.390117e-06
[2312,] 2.944452e-05 1.166739e-05 3.640304e-06
[2313,] 6.190977e-05 4.137437e-05 3.052965e-05
[2314,] 2.921100e-05 1.826941e-05 5.552434e-06
[2315,] 4.264214e-05 2.096833e-05 6.999371e-06
[2316,] 4.272908e-05 1.112946e-05 3.899382e-06
[2317,] 2.986761e-05 1.084699e-05 3.447413e-06
[2318,] 3.981539e-05 1.014623e-05 3.527661e-06
[2319,] 3.936973e-05 2.042103e-05 6.315745e-06
[2320,] 4.515497e-05 1.566352e-05 5.953504e-06
[2321,] 3.613540e-05 1.078782e-05 3.836543e-06
[2322,] 2.961634e-05 1.084630e-05 3.454233e-06
[2323,] 4.446396e-05 1.184894e-05 4.308601e-06
[2324,] 4.334138e-05 4.298895e-05 2.107562e-05
[2325,] 4.437719e-05 1.186847e-05 4.317166e-06
[2326,] 3.661576e-05 1.097476e-05 3.797253e-06
[2327,] 7.405124e-05 2.594024e-05 1.756219e-05
[2328,] 2.934454e-05 1.154048e-05 3.620681e-06
[2329,] 3.590686e-05 1.263801e-05 4.351406e-06
[2330,] 2.992919e-05 1.054055e-05 3.427153e-06
[2331,] 7.020840e-05 1.101619e-05 4.037467e-06
[2332,] 7.075244e-05 3.258159e-05 2.370908e-05
[2333,] 3.095158e-05 1.383513e-05 4.025728e-06
[2334,] 6.654568e-05 1.193453e-05 4.817416e-06
[2335,] 7.061688e-05 2.979801e-05 2.090205e-05
[2336,] 6.793727e-05 3.349140e-05 2.397046e-05
[2337,] 6.668708e-05 1.163782e-05 4.620500e-06
[2338,] 5.315024e-05 1.916254e-05 6.092118e-06
[2339,] 3.843107e-05 3.657285e-05 9.913236e-06
[2340,] 3.952890e-05 2.468381e-05 7.455015e-06
[2341,] 2.977190e-05 1.060396e-05 3.429767e-06
[2342,] 2.996922e-05 1.078662e-05 3.498738e-06
[2343,] 3.091517e-05 1.227016e-05 3.667781e-06
[2344,] 5.906158e-05 1.143240e-05 4.454788e-06
[2345,] 3.972536e-05 2.306826e-05 6.975414e-06
[2346,] 6.399031e-05 1.895083e-05 9.941525e-06
[2347,] 5.883962e-05 2.031437e-05 1.051418e-05
[2348,] 3.097790e-05 1.272398e-05 3.821055e-06
[2349,] 3.052045e-05 1.084120e-05 3.563646e-06
[2350,] 4.796884e-05 1.250474e-05 4.084352e-06
[2351,] 4.382927e-05 1.374427e-05 4.670566e-06
[2352,] 4.250185e-05 1.391166e-05 4.764970e-06
[2353,] 4.398304e-05 3.167793e-05 9.015114e-06
[2354,] 3.618822e-05 2.219818e-05 7.367876e-06
[2355,] 2.944964e-05 1.010259e-05 3.268644e-06
[2356,] 5.057437e-05 1.353390e-05 4.565514e-06
[2357,] 4.880613e-05 2.907674e-05 1.396292e-05
[2358,] 3.586991e-05 1.673941e-05 6.584668e-06
[2359,] 5.312604e-05 1.881452e-04 1.661165e-04
[2360,] 3.815640e-05 3.846182e-05 1.801277e-05
[2361,] 4.009307e-05 1.119946e-05 3.548082e-06
[2362,] 4.025473e-05 1.135908e-05 3.558392e-06
[2363,] 3.947722e-05 1.141517e-05 3.593637e-06
[2364,] 3.088925e-05 3.667256e-05 1.187479e-05
[2365,] 3.063161e-05 1.901211e-05 6.084058e-06
[2366,] 3.991051e-05 1.130260e-05 3.584367e-06
[2367,] 4.999999e-05 2.760311e-05 1.333153e-05
[2368,] 4.944751e-05 2.708956e-05 1.291342e-05
[2369,] 3.094668e-05 3.567759e-05 1.165378e-05
[2370,] 3.088854e-05 3.533824e-05 1.145342e-05
[2371,] 4.869996e-05 2.564083e-05 1.152053e-05
[2372,] 4.853684e-05 2.559084e-05 1.147323e-05
[2373,] 3.541668e-05 1.996440e-05 7.899568e-06
[2374,] 3.995707e-05 1.918054e-05 7.709501e-06
[2375,] 4.872239e-05 2.749620e-05 1.301564e-05
[2376,] 4.260934e-05 2.607751e-05 1.076787e-05
[2377,] 4.214958e-05 1.242100e-05 4.581756e-06
[2378,] 4.811853e-05 2.637790e-05 1.224034e-05
[2379,] 3.086116e-05 1.009627e-05 3.279484e-06
[2380,] 4.020786e-05 1.353729e-05 5.075203e-06
[2381,] 4.029794e-05 1.348549e-05 5.054821e-06
[2382,] 4.000282e-05 1.335444e-05 4.975262e-06
[2383,] 4.825782e-05 2.900773e-05 1.383270e-05
[2384,] 3.070752e-05 1.696077e-05 5.492289e-06
[2385,] 3.076506e-05 1.112554e-05 3.605748e-06
[2386,] 4.853608e-05 1.983972e-05 8.488238e-06
[2387,] 3.068564e-05 1.691151e-05 5.453912e-06
[2388,] 4.190588e-05 2.714406e-05 1.182921e-05
[2389,] 4.253251e-05 2.671265e-05 1.175108e-05
[2390,] 4.031274e-05 1.473548e-05 5.643908e-06
[2391,] 4.795407e-05 2.862357e-05 1.353721e-05
[2392,] 4.801342e-05 2.895285e-05 1.374468e-05
[2393,] 3.068215e-05 2.142336e-05 6.851236e-06
[2394,] 3.656886e-05 2.769709e-05 7.784284e-06
[2395,] 4.435855e-05 3.899863e-05 1.854246e-05
[2396,] 4.853999e-05 1.934089e-05 8.194089e-06
[2397,] 4.209573e-05 2.195485e-05 9.321095e-06
[2398,] 4.165664e-05 2.226298e-05 9.406223e-06
[2399,] 4.824205e-05 1.950377e-05 8.262535e-06
[2400,] 5.360426e-05 1.986007e-04 1.704517e-04
[2401,] 4.199221e-05 2.352616e-05 1.007622e-05
[2402,] 3.075596e-05 1.513527e-05 4.853226e-06
[2403,] 4.086886e-05 3.276161e-05 1.028101e-05
[2404,] 4.224329e-05 2.363117e-05 1.016915e-05
[2405,] 4.208449e-05 2.204627e-05 9.364484e-06
[2406,] 5.262238e-05 3.094285e-04 2.732810e-04
[2407,] 4.249030e-05 3.376309e-05 1.523309e-05
[2408,] 4.780033e-05 2.921845e-05 1.385188e-05
[2409,] 4.192157e-05 2.253536e-05 9.579845e-06
[2410,] 3.068263e-05 1.530584e-05 4.947487e-06
[2411,] 4.145240e-05 2.314576e-05 9.802209e-06
[2412,] 3.937923e-05 1.695080e-05 6.318942e-06
[2413,] 4.798374e-05 2.821364e-05 1.330159e-05
[2414,] 4.796846e-05 2.791598e-05 1.312311e-05
[2415,] 4.498495e-05 1.199047e-05 4.257998e-06
[2416,] 4.481132e-05 1.626157e-05 6.180263e-06
[2417,] 4.624208e-05 2.696100e-05 1.220790e-05
[2418,] 4.614513e-05 2.761407e-05 1.255386e-05
[2419,] 4.118205e-05 1.843126e-05 7.495598e-06
[2420,] 4.051588e-05 1.618782e-05 6.645309e-06
[2421,] 4.464259e-05 1.615099e-05 6.106658e-06
[2422,] 6.153680e-05 2.755306e-04 3.055579e-04
[2423,] 4.512220e-05 1.604556e-05 6.071819e-06
[2424,] 4.034568e-05 1.749020e-05 6.959358e-06
[2425,] 3.542303e-05 3.088741e-05 1.060832e-05
[2426,] 4.004186e-05 1.460880e-05 5.539773e-06
[2427,] 4.030278e-05 1.707938e-05 6.761548e-06
[2428,] 3.069327e-05 1.176543e-05 3.838665e-06
[2429,] 4.156249e-05 2.568851e-05 1.104809e-05
[2430,] 4.915318e-05 2.788097e-05 1.333918e-05
[2431,] 3.966754e-05 1.735350e-05 6.827636e-06
[2432,] 3.072955e-05 1.633706e-05 5.321487e-06
[2433,] 4.623838e-05 2.785273e-05 1.270376e-05
[2434,] 4.053750e-05 1.605747e-05 6.315524e-06
[2435,] 3.936375e-05 1.251095e-05 4.409974e-06
[2436,] 4.885989e-05 3.389784e-05 1.692408e-05
[2437,] 4.856269e-05 2.781388e-05 1.317940e-05
[2438,] 3.168311e-05 1.201066e-05 4.093796e-06
[2439,] 4.202285e-05 1.188254e-05 4.604463e-06
[2440,] 4.175290e-05 1.624460e-05 5.531939e-06
[2441,] 4.774918e-05 2.789106e-05 1.305537e-05
[2442,] 5.671970e-05 4.729519e-04 5.006335e-04
[2443,] 4.222195e-05 1.154608e-05 4.412163e-06
[2444,] 3.831400e-05 1.268139e-05 4.504336e-06
[2445,] 5.807684e-05 8.223752e-04 9.622134e-04
[2446,] 5.441126e-05 3.049694e-05 1.703619e-05
[2447,] 3.168729e-05 1.217213e-05 4.158957e-06
[2448,] 4.893879e-05 2.781032e-05 1.325377e-05
[2449,] 4.749430e-05 2.849148e-05 1.335198e-05
[2450,] 5.477238e-05 2.763636e-05 1.486835e-05
[2451,] 3.207448e-05 1.201040e-05 4.121752e-06
[2452,] 4.263045e-05 1.790152e-05 7.833447e-06
[2453,] 5.682974e-05 2.502827e-05 1.298562e-05
[2454,] 3.913446e-05 1.152160e-05 3.845358e-06
[2455,] 3.175036e-05 1.196548e-05 4.080421e-06
[2456,] 3.155451e-05 1.204488e-05 4.097021e-06
[2457,] 4.846093e-05 2.813401e-05 1.334930e-05
[2458,] 4.872333e-05 3.604080e-05 1.818614e-05
[2459,] 3.198290e-05 1.170375e-05 3.962377e-06
[2460,] 4.078346e-05 3.576488e-05 1.103389e-05
[2461,] 5.555680e-05 5.061954e-04 5.199188e-04
[2462,] 3.144782e-05 1.193616e-05 4.045251e-06
[2463,] 3.184912e-05 1.199570e-05 4.100039e-06
[2464,] 3.169077e-05 1.204598e-05 4.108502e-06
[2465,] 4.002889e-05 1.425593e-05 5.767595e-06
[2466,] 3.138653e-05 1.229387e-05 4.180605e-06
[2467,] 3.102450e-05 1.402358e-05 4.775245e-06
[2468,] 3.174557e-05 1.222060e-05 4.183017e-06
[2469,] 4.556241e-05 1.920266e-05 8.922911e-06
[2470,] 3.803877e-05 1.153283e-05 3.831363e-06
[2471,] 3.140572e-05 1.211743e-05 4.113586e-06
[2472,] 3.142620e-05 1.204681e-05 4.087783e-06
[2473,] 4.168658e-05 1.208476e-05 4.710004e-06
[2474,] 4.133718e-05 1.153973e-05 4.381320e-06
[2475,] 4.002976e-05 1.154779e-05 3.898651e-06
[2476,] 4.830328e-05 3.498158e-05 1.741099e-05
[2477,] 3.620128e-05 1.569321e-05 5.188609e-06
[2478,] 4.795810e-05 1.326917e-05 5.609206e-06
[2479,] 5.318358e-05 5.531740e-04 5.300519e-04
[2480,] 3.099192e-05 1.188041e-05 3.985154e-06
[2481,] 5.067256e-05 1.842390e-05 8.925983e-06
[2482,] 4.083774e-05 2.628139e-05 8.600277e-06
[2483,] 7.921701e-05 1.079720e-05 4.194444e-06
[2484,] 5.194611e-05 1.498433e-05 3.982367e-06
[2485,] 4.792657e-05 2.651087e-04 1.947035e-04
[2486,] 3.380954e-05 3.071487e-05 8.963404e-06
[2487,] 5.219309e-05 1.524653e-05 6.767628e-06
[2488,] 4.108424e-05 3.726403e-05 1.308367e-05
[2489,] 3.886605e-05 5.825432e-04 2.732946e-04
[2490,] 6.188474e-05 1.302571e-05 3.694073e-06
[2491,] 3.455588e-05 1.085650e-05 3.561636e-06
[2492,] 4.755488e-05 1.115079e-05 3.318555e-06
[2493,] 7.027433e-05 2.590571e-05 1.541036e-05
[2494,] 3.949745e-05 1.587706e-05 4.239582e-06
[2495,] 3.904925e-05 2.053343e-04 9.548591e-05
[2496,] 3.879509e-05 2.845890e-04 1.300733e-04
[2497,] 4.188060e-05 1.020124e-05 3.306755e-06
[2498,] 7.112416e-05 3.077775e-05 1.994779e-05
[2499,] 3.463139e-05 2.724720e-05 8.580046e-06
[2500,] 4.209672e-05 3.552527e-05 1.387509e-05
[2501,] 3.986324e-05 2.947026e-05 9.595079e-06
[2502,] 4.091275e-05 5.601421e-05 1.687868e-05
[2503,] 4.032996e-05 2.903183e-05 1.032798e-05
[2504,] 4.940170e-05 1.447351e-05 5.334906e-06
[2505,] 3.189490e-05 1.899061e-05 5.091180e-06
[2506,] 4.151593e-05 5.158906e-05 2.346980e-05
[2507,] 3.289533e-05 1.876853e-05 5.343587e-06
[2508,] 3.146439e-05 1.518715e-05 4.515208e-06
[2509,] 3.117367e-05 1.471532e-05 4.479665e-06
[2510,] 3.129623e-05 1.295042e-05 4.230471e-06
[2511,] 3.081822e-05 1.497564e-05 4.504548e-06
[2512,] 3.089613e-05 1.294439e-05 4.211169e-06
[2513,] 4.130577e-05 4.995090e-05 2.281867e-05
[2514,] 3.090579e-05 1.295604e-05 4.219742e-06
[2515,] 3.055595e-05 1.353646e-05 4.519346e-06
[2516,] 4.030302e-05 1.274360e-04 6.086699e-05
[2517,] 3.163468e-05 1.485060e-05 4.481566e-06
[2518,] 3.955865e-05 1.322265e-04 6.094708e-05
[2519,] 3.139898e-05 1.482628e-05 4.482737e-06
[2520,] 3.923463e-05 1.711981e-03 7.948832e-04
[2521,] 3.126041e-05 1.288605e-05 4.181618e-06
[2522,] 3.121776e-05 1.287525e-05 4.162895e-06
[2523,] 3.365981e-05 2.866941e-05 1.144228e-05
[2524,] 3.148542e-05 1.286942e-05 4.150127e-06
[2525,] 3.113571e-05 1.286972e-05 4.140260e-06
[2526,] 4.500711e-05 2.644224e-05 1.149693e-05
[2527,] 2.871254e-05 1.426400e-05 4.471806e-06
[2528,] 2.871980e-05 1.782481e-05 5.512804e-06
[2529,] 4.994307e-05 5.287962e-05 2.947389e-05
[2530,] 3.179536e-05 1.542183e-04 6.069693e-05
[2531,] 3.635390e-05 2.097097e-05 6.406912e-06
[2532,] 3.163276e-05 1.915234e-05 6.150531e-06
[2533,] 3.103313e-05 1.177342e-05 3.733306e-06
[2534,] 3.290874e-05 1.051250e-05 3.331756e-06
[2535,] 4.846859e-05 1.400271e-05 5.588709e-06
[2536,] 3.239836e-05 1.033971e-05 3.308596e-06
[2537,] 3.229994e-05 1.031943e-05 3.306371e-06
[2538,] 3.225926e-05 1.029158e-05 3.302829e-06
[2539,] 3.221274e-05 1.789638e-05 5.958112e-06
[2540,] 4.116704e-05 1.442579e-05 5.385291e-06
[2541,] 3.143001e-05 1.643734e-05 5.215881e-06
[2542,] 3.476460e-05 1.093555e-05 3.429041e-06
[2543,] 3.748200e-05 1.264929e-05 4.434607e-06
[2544,] 3.237090e-05 1.655551e-05 5.472162e-06
[2545,] 5.357240e-05 1.484752e-05 5.300087e-06
[2546,] 3.168118e-05 1.862011e-05 5.994997e-06
[2547,] 4.403079e-05 2.483794e-05 1.071896e-05
[2548,] 4.580707e-05 2.530594e-05 1.136558e-05
[2549,] 4.925086e-05 2.285168e-05 4.915580e-06
[2550,] 4.743033e-05 2.265052e-05 4.940739e-06
[2551,] 3.216117e-05 2.790871e-05 9.707705e-06
[2552,] 4.465236e-05 1.126216e-05 3.463291e-06
[2553,] 5.797430e-05 3.998714e-05 6.593980e-06
[2554,] 3.746475e-05 1.031808e-05 3.270607e-06
[2555,] 8.029490e-05 1.053089e-05 4.081286e-06
[2556,] 8.857159e-05 1.073253e-05 4.406247e-06
[2557,] 4.580501e-05 1.832353e-05 6.884754e-06
[2558,] 3.438539e-05 1.280750e-04 4.157277e-05
[2559,] 3.824964e-05 1.150086e-05 3.799245e-06
[2560,] 3.852601e-05 1.364928e-05 4.484513e-06
[2561,] 5.124081e-05 1.310245e-05 4.529437e-06
[2562,] 5.157407e-05 1.309736e-05 4.528758e-06
[2563,] 3.825003e-05 1.142126e-05 3.773223e-06
[2564,] 3.486947e-05 6.414700e-05 2.179619e-05
[2565,] 3.824740e-05 1.150030e-05 3.800471e-06
[2566,] 3.826205e-05 1.138250e-05 3.757432e-06
[2567,] 5.722725e-05 2.988056e-05 1.203624e-05
[2568,] 4.861681e-05 1.815653e-05 4.860558e-06
[2569,] 3.853536e-05 1.372567e-05 4.504943e-06
[2570,] 1.037577e-04 3.360428e-05 2.713200e-05
[2571,] 5.121685e-05 1.936197e-05 7.927754e-06
[2572,] 8.766127e-05 1.738672e-05 9.856770e-06
[2573,] 3.873508e-05 1.442757e-05 4.814048e-06
[2574,] 3.524059e-05 7.578676e-05 2.763218e-05
[2575,] 4.582843e-05 2.604510e-05 5.737391e-06
[2576,] 4.651049e-05 2.794605e-05 5.963033e-06
[2577,] 4.553888e-05 2.879533e-05 6.127226e-06
[2578,] 4.540685e-05 2.931953e-05 6.206051e-06
[2579,] 3.835768e-05 1.314501e-05 4.380882e-06
[2580,] 3.835332e-05 1.345386e-05 4.483741e-06
[2581,] 3.846753e-05 1.538546e-05 5.178751e-06
[2582,] 3.844308e-05 1.377309e-05 4.615684e-06
[2583,] 5.587168e-05 1.599230e-05 6.023490e-06
[2584,] 3.839410e-05 1.397358e-05 4.667702e-06
[2585,] 1.010453e-04 1.871183e-05 1.204099e-05
[2586,] 3.840420e-05 1.365068e-05 4.561488e-06
[2587,] 5.106457e-05 1.732635e-05 7.765421e-06
[2588,] 3.696123e-05 5.786970e-05 1.641946e-05
[2589,] 1.230800e-04 1.565128e-05 9.888167e-06
[2590,] 1.109187e-04 1.520495e-05 9.076063e-06
[2591,] 4.115495e-05 3.407056e-05 1.292483e-05
[2592,] 4.868933e-05 2.916220e-05 6.000866e-06
[2593,] 3.843728e-05 1.325634e-05 4.434838e-06
[2594,] 1.001392e-04 1.699256e-05 9.797163e-06
[2595,] 3.869686e-05 2.132489e-05 7.036233e-06
[2596,] 3.842789e-05 1.342028e-05 4.488545e-06
[2597,] 4.003289e-05 2.470930e-05 1.050779e-05
[2598,] 3.829741e-05 1.193098e-05 3.903066e-06
[2599,] 4.670260e-05 4.123707e-05 7.588487e-06
[2600,] 4.303196e-05 2.341130e-05 7.837273e-06
[2601,] 4.043969e-05 2.811350e-05 6.268254e-06
[2602,] 3.930451e-05 6.803330e-05 2.869608e-05
[2603,] 3.948994e-05 2.098167e-05 6.383253e-06
[2604,] 3.274487e-05 1.456600e-05 4.331425e-06
[2605,] 3.952639e-05 7.358864e-05 3.152192e-05
[2606,] 4.007803e-05 6.132933e-05 2.518484e-05
[2607,] 3.963301e-05 2.101818e-05 6.366572e-06
[2608,] 3.748860e-05 2.672686e-05 6.348068e-06
[2609,] 5.584838e-05 1.104298e-05 3.313952e-06
[2610,] 4.124349e-05 1.811006e-05 5.451505e-06
[2611,] 4.256113e-05 2.137818e-05 5.990978e-06
[2612,] 8.498298e-05 2.865418e-05 4.865916e-06
[2613,] 3.969345e-05 2.036628e-05 6.179093e-06
[2614,] 3.283966e-05 1.674855e-05 4.814418e-06
[2615,] 3.988281e-05 1.871614e-05 5.693663e-06
[2616,] 4.166005e-05 1.633766e-05 5.001870e-06
```
