## Supplementary material for "Characterization of shared and ancestry-specific signals driving complex traits using multi-ancestry fine-mapping": s1_data.bim

```
1	chr1:155644708:C:T	0	155644708	T	C
1	chr1:155645024:A:C	0	155645024	C	A
1	chr1:155646323:C:T	0	155646323	T	C
1	chr1:155646764:A:T	0	155646764	T	A
1	chr1:155648839:G:A	0	155648839	A	G
1	chr1:155649297:A:G	0	155649297	G	A
1	chr1:155655153:G:A	0	155655153	A	G
1	chr1:155655758:G:A	0	155655758	A	G
1	chr1:155655811:G:T	0	155655811	T	G
1	chr1:155658083:A:G	0	155658083	G	A
1	chr1:155658173:G:C	0	155658173	C	G
1	chr1:155658428:G:A	0	155658428	A	G
1	chr1:155658837:C:G	0	155658837	G	C
1	chr1:155659325:G:A	0	155659325	A	G
1	chr1:155660961:A:G	0	155660961	G	A
1	chr1:155662541:A:AC	0	155662541	AC	A
1	chr1:155663516:T:C	0	155663516	C	T
1	chr1:155665166:T:C	0	155665166	C	T
1	chr1:155667870:T:C	0	155667870	C	T
1	chr1:155670909:C:G	0	155670909	G	C
1	chr1:155672184:A:G	0	155672184	G	A
1	chr1:155672258:T:C	0	155672258	C	T
1	chr1:155673612:C:T	0	155673612	T	C
1	chr1:155675515:G:A	0	155675515	A	G
1	chr1:155680036:G:C	0	155680036	C	G
1	chr1:155682607:T:C	0	155682607	C	T
1	chr1:155683456:T:C	0	155683456	C	T
1	chr1:155683762:T:TA	0	155683762	TA	T
1	chr1:155687002:C:T	0	155687002	T	C
1	chr1:155688294:T:C	0	155688294	C	T
1	chr1:155689149:T:G	0	155689149	G	T
1	chr1:155696508:G:A	0	155696508	A	G
1	chr1:155697170:T:C	0	155697170	C	T
1	chr1:155697311:G:A	0	155697311	A	G
1	chr1:155698271:G:A	0	155698271	A	G
1	chr1:155701887:T:G	0	155701887	G	T
1	chr1:155705080:C:T	0	155705080	T	C
1	chr1:155705252:T:C	0	155705252	C	T
1	chr1:155706996:G:GAC	0	155706996	GAC	G
1	chr1:155707290:G:C	0	155707290	C	G
1	chr1:155707432:A:G	0	155707432	G	A
1	chr1:155710606:G:A	0	155710606	A	G
1	chr1:155710658:T:C	0	155710658	C	T
1	chr1:155712542:A:G	0	155712542	G	A
1	chr1:155712822:G:C	0	155712822	C	G
1	chr1:155713079:C:T	0	155713079	T	C
1	chr1:155715686:A:G	0	155715686	G	A
1	chr1:155716822:C:T	0	155716822	T	C
1	chr1:155717441:C:T	0	155717441	T	C
1	chr1:155717486:G:A	0	155717486	A	G
1	chr1:155718789:C:A	0	155718789	A	C
1	chr1:155720022:T:C	0	155720022	C	T
1	chr1:155720050:T:C	0	155720050	C	T
1	chr1:155723608:G:C	0	155723608	C	G
1	chr1:155728634:C:T	0	155728634	T	C
1	chr1:155729327:T:C	0	155729327	C	T
1	chr1:155732270:A:C	0	155732270	C	A
1	chr1:155734604:C:T	0	155734604	T	C
1	chr1:155735203:C:T	0	155735203	T	C
1	chr1:155737762:T:C	0	155737762	C	T
1	chr1:155738027:A:C	0	155738027	C	A
1	chr1:155738930:C:G	0	155738930	G	C
1	chr1:155740669:T:C	0	155740669	C	T
1	chr1:155742854:C:T	0	155742854	T	C
1	chr1:155743859:T:G	0	155743859	G	T
1	chr1:155745738:T:A	0	155745738	A	T
1	chr1:155745850:G:A	0	155745850	A	G
1	chr1:155749320:A:C	0	155749320	C	A
1	chr1:155752715:C:G	0	155752715	G	C
1	chr1:155752766:G:A	0	155752766	A	G
1	chr1:155753506:T:C	0	155753506	C	T
1	chr1:155753629:T:C	0	155753629	C	T
1	chr1:155755740:A:C	0	155755740	C	A
1	chr1:155756499:C:T	0	155756499	T	C
1	chr1:155758297:A:T	0	155758297	T	A
1	chr1:155758482:T:A	0	155758482	A	T
1	chr1:155760329:T:C	0	155760329	C	T
1	chr1:155762479:G:A	0	155762479	A	G
1	chr1:155764022:AC:A	0	155764022	A	AC
1	chr1:155767704:T:C	0	155767704	C	T
1	chr1:155768253:A:G	0	155768253	G	A
1	chr1:155768262:A:G	0	155768262	G	A
1	chr1:155772078:C:T	0	155772078	T	C
1	chr1:155773286:T:C	0	155773286	C	T
1	chr1:155773519:A:C	0	155773519	C	A
1	chr1:155776795:C:T	0	155776795	T	C
1	chr1:155778530:C:G	0	155778530	G	C
1	chr1:155779041:C:T	0	155779041	T	C
1	chr1:155780079:G:A	0	155780079	A	G
1	chr1:155780574:T:C	0	155780574	C	T
1	chr1:155780945:T:C	0	155780945	C	T
1	chr1:155781632:T:A	0	155781632	A	T
1	chr1:155781741:G:A	0	155781741	A	G
1	chr1:155782753:G:A	0	155782753	A	G
1	chr1:155783498:T:C	0	155783498	C	T
1	chr1:155783885:A:G	0	155783885	G	A
1	chr1:155784326:G:A	0	155784326	A	G
1	chr1:155784657:C:T	0	155784657	T	C
1	chr1:155785448:T:C	0	155785448	C	T
1	chr1:155787496:C:T	0	155787496	T	C
1	chr1:155788047:G:A	0	155788047	A	G
1	chr1:155789995:G:A	0	155789995	A	G
1	chr1:155790202:C:T	0	155790202	T	C
1	chr1:155790930:G:A	0	155790930	A	G
1	chr1:155791717:A:G	0	155791717	G	A
1	chr1:155791855:C:T	0	155791855	T	C
1	chr1:155794113:C:T	0	155794113	T	C
1	chr1:155796144:C:T	0	155796144	T	C
1	chr1:155797917:A:G	0	155797917	G	A
1	chr1:155798107:AATATAAATAT:A	0	155798107	A	AATATAAATAT
1	chr1:155800548:ACT:A	0	155800548	A	ACT
1	chr1:155802845:A:G	0	155802845	G	A
1	chr1:155803051:G:T	0	155803051	T	G
1	chr1:155803546:T:C	0	155803546	C	T
1	chr1:155804218:A:T	0	155804218	T	A
1	chr1:155804808:T:C	0	155804808	C	T
1	chr1:155805430:TCA:T	0	155805430	T	TCA
1	chr1:155806706:C:T	0	155806706	T	C
1	chr1:155807480:G:C	0	155807480	C	G
1	chr1:155808186:G:A	0	155808186	A	G
1	chr1:155810105:C:T	0	155810105	T	C
1	chr1:155810241:G:A	0	155810241	A	G
1	chr1:155810523:C:T	0	155810523	T	C
1	chr1:155810745:G:A	0	155810745	A	G
1	chr1:155813972:C:T	0	155813972	T	C
1	chr1:155815787:CAACT:C	0	155815787	C	CAACT
1	chr1:155817479:C:T	0	155817479	T	C
1	chr1:155817562:T:A	0	155817562	A	T
1	chr1:155818076:C:T	0	155818076	T	C
1	chr1:155818865:G:A	0	155818865	A	G
1	chr1:155818946:T:C	0	155818946	C	T
1	chr1:155821198:G:A	0	155821198	A	G
1	chr1:155821284:T:A	0	155821284	A	T
1	chr1:155824687:T:C	0	155824687	C	T
1	chr1:155825579:A:AC	0	155825579	AC	A
1	chr1:155825867:AC:A	0	155825867	A	AC
1	chr1:155826515:G:A	0	155826515	A	G
1	chr1:155826592:C:G	0	155826592	G	C
1	chr1:155836200:G:A	0	155836200	A	G
1	chr1:155840502:T:C	0	155840502	C	T
1	chr1:155841657:G:A	0	155841657	A	G
1	chr1:155841888:C:T	0	155841888	T	C
1	chr1:155842263:G:A	0	155842263	A	G
1	chr1:155842564:C:T	0	155842564	T	C
1	chr1:155843641:TG:T	0	155843641	T	TG
1	chr1:155845781:A:G	0	155845781	G	A
1	chr1:155846383:T:C	0	155846383	C	T
1	chr1:155846465:G:A	0	155846465	A	G
1	chr1:155846750:G:A	0	155846750	A	G
1	chr1:155847675:C:T	0	155847675	T	C
1	chr1:155848946:G:A	0	155848946	A	G
1	chr1:155851340:C:T	0	155851340	T	C
1	chr1:155851983:G:A	0	155851983	A	G
1	chr1:155852738:G:A	0	155852738	A	G
1	chr1:155852838:C:A	0	155852838	A	C
1	chr1:155852930:T:C	0	155852930	C	T
1	chr1:155853180:C:T	0	155853180	T	C
1	chr1:155854390:T:C	0	155854390	C	T
1	chr1:155855787:C:G	0	155855787	G	C
1	chr1:155855906:C:T	0	155855906	T	C
1	chr1:155856064:A:G	0	155856064	G	A
1	chr1:155857755:T:C	0	155857755	C	T
1	chr1:155859720:C:T	0	155859720	T	C
1	chr1:155862413:G:A	0	155862413	A	G
1	chr1:155863214:A:G	0	155863214	G	A
1	chr1:155864468:C:G	0	155864468	G	C
1	chr1:155867327:G:A	0	155867327	A	G
1	chr1:155870891:CAG:C	0	155870891	C	CAG
1	chr1:155870915:C:T	0	155870915	T	C
1	chr1:155872777:T:C	0	155872777	C	T
1	chr1:155873465:T:G	0	155873465	G	T
1	chr1:155874144:C:G	0	155874144	G	C
1	chr1:155874274:G:A	0	155874274	A	G
1	chr1:155874326:AT:A	0	155874326	A	AT
1	chr1:155876737:C:T	0	155876737	T	C
1	chr1:155878905:T:A	0	155878905	A	T
1	chr1:155879929:T:C	0	155879929	C	T
1	chr1:155881020:G:A	0	155881020	A	G
1	chr1:155882332:C:T	0	155882332	T	C
1	chr1:155887484:A:G	0	155887484	G	A
1	chr1:155887749:G:A	0	155887749	A	G
1	chr1:155890300:G:A	0	155890300	A	G
1	chr1:155890819:TGTTTG:T	0	155890819	T	TGTTTG
1	chr1:155892019:C:T	0	155892019	T	C
1	chr1:155892189:A:G	0	155892189	G	A
1	chr1:155893175:T:C	0	155893175	C	T
1	chr1:155895186:T:C	0	155895186	C	T
1	chr1:155895300:A:T	0	155895300	T	A
1	chr1:155896368:C:G	0	155896368	G	C
1	chr1:155896744:G:A	0	155896744	A	G
1	chr1:155897043:C:T	0	155897043	T	C
1	chr1:155898834:G:A	0	155898834	A	G
1	chr1:155899193:T:C	0	155899193	C	T
1	chr1:155900625:G:A	0	155900625	A	G
1	chr1:155903523:T:C	0	155903523	C	T
1	chr1:155904169:A:G	0	155904169	G	A
1	chr1:155906822:G:A	0	155906822	A	G
1	chr1:155907180:CTACACA:C	0	155907180	C	CTACACA
1	chr1:155907238:T:C	0	155907238	C	T
1	chr1:155907878:C:G	0	155907878	G	C
1	chr1:155907978:T:C	0	155907978	C	T
1	chr1:155908315:C:T	0	155908315	T	C
1	chr1:155908941:A:G	0	155908941	G	A
1	chr1:155909465:G:A	0	155909465	A	G
1	chr1:155910217:G:C	0	155910217	C	G
1	chr1:155910368:T:C	0	155910368	C	T
1	chr1:155910600:T:C	0	155910600	C	T
1	chr1:155910782:C:G	0	155910782	G	C
1	chr1:155911161:G:A	0	155911161	A	G
1	chr1:155912605:A:G	0	155912605	G	A
1	chr1:155912771:C:T	0	155912771	T	C
1	chr1:155916511:T:C	0	155916511	C	T
1	chr1:155917981:T:C	0	155917981	C	T
1	chr1:155918875:A:G	0	155918875	G	A
1	chr1:155919536:C:T	0	155919536	T	C
1	chr1:155920251:A:AAC	0	155920251	AAC	A
1	chr1:155921254:A:C	0	155921254	C	A
1	chr1:155923959:C:T	0	155923959	T	C
1	chr1:155923997:C:T	0	155923997	T	C
1	chr1:155925364:T:C	0	155925364	C	T
1	chr1:155927998:T:C	0	155927998	C	T
1	chr1:155929229:A:T	0	155929229	T	A
1	chr1:155930344:T:C	0	155930344	C	T
1	chr1:155931516:T:C	0	155931516	C	T
1	chr1:155934386:T:C	0	155934386	C	T
1	chr1:155934601:G:A	0	155934601	A	G
1	chr1:155936219:T:A	0	155936219	A	T
1	chr1:155938032:T:A	0	155938032	A	T
1	chr1:155939119:T:C	0	155939119	C	T
1	chr1:155939139:G:A	0	155939139	A	G
1	chr1:155939555:C:T	0	155939555	T	C
1	chr1:155941039:G:A	0	155941039	A	G
1	chr1:155948089:T:A	0	155948089	A	T
1	chr1:155948563:G:A	0	155948563	A	G
1	chr1:155952404:C:T	0	155952404	T	C
1	chr1:155954085:C:T	0	155954085	T	C
1	chr1:155954446:A:G	0	155954446	G	A
1	chr1:155954631:A:T	0	155954631	T	A
1	chr1:155954714:A:G	0	155954714	G	A
1	chr1:155955908:G:A	0	155955908	A	G
1	chr1:155956260:G:A	0	155956260	A	G
1	chr1:155956609:A:G	0	155956609	G	A
1	chr1:155957402:C:G	0	155957402	G	C
1	chr1:155957421:T:C	0	155957421	C	T
1	chr1:155957961:G:A	0	155957961	A	G
1	chr1:155958451:C:T	0	155958451	T	C
1	chr1:155959701:T:C	0	155959701	C	T
1	chr1:155959705:T:C	0	155959705	C	T
1	chr1:155959771:C:T	0	155959771	T	C
1	chr1:155959882:C:A	0	155959882	A	C
1	chr1:155959910:G:A	0	155959910	A	G
1	chr1:155960068:T:C	0	155960068	C	T
1	chr1:155961475:T:C	0	155961475	C	T
1	chr1:155963211:T:C	0	155963211	C	T
1	chr1:155965453:C:A	0	155965453	A	C
1	chr1:155974398:T:G	0	155974398	G	T
1	chr1:155978139:C:T	0	155978139	T	C
1	chr1:155978854:G:C	0	155978854	C	G
1	chr1:155981711:A:G	0	155981711	G	A
1	chr1:155988613:A:G	0	155988613	G	A
1	chr1:155989512:G:A	0	155989512	A	G
1	chr1:155990394:A:G	0	155990394	G	A
1	chr1:155990722:G:A	0	155990722	A	G
1	chr1:155993450:T:C	0	155993450	C	T
1	chr1:155994907:A:G	0	155994907	G	A
1	chr1:155997490:GAA:G	0	155997490	G	GAA
1	chr1:155997531:G:A	0	155997531	A	G
1	chr1:155998378:G:A	0	155998378	A	G
1	chr1:155999201:T:C	0	155999201	C	T
1	chr1:155999378:A:T	0	155999378	T	A
1	chr1:155999379:C:T	0	155999379	T	C
1	chr1:155999381:C:T	0	155999381	T	C
1	chr1:155999596:G:T	0	155999596	T	G
1	chr1:156000384:T:A	0	156000384	A	T
1	chr1:156003855:CAT:C	0	156003855	C	CAT
1	chr1:156004180:G:A	0	156004180	A	G
1	chr1:156005702:C:T	0	156005702	T	C
1	chr1:156006597:A:G	0	156006597	G	A
1	chr1:156008753:C:G	0	156008753	G	C
1	chr1:156009242:C:T	0	156009242	T	C
1	chr1:156012957:A:C	0	156012957	C	A
1	chr1:156013425:CAAAAAGAAA:C	0	156013425	C	CAAAAAGAAA
1	chr1:156013507:A:G	0	156013507	G	A
1	chr1:156013857:G:A	0	156013857	A	G
1	chr1:156013919:A:G	0	156013919	G	A
1	chr1:156014078:T:C	0	156014078	C	T
1	chr1:156016019:C:T	0	156016019	T	C
1	chr1:156016066:G:A	0	156016066	A	G
1	chr1:156016108:A:G	0	156016108	G	A
1	chr1:156018600:C:T	0	156018600	T	C
1	chr1:156021607:G:A	0	156021607	A	G
1	chr1:156023665:G:T	0	156023665	T	G
1	chr1:156023887:A:G	0	156023887	G	A
1	chr1:156023918:GT:G	0	156023918	G	GT
1	chr1:156026470:T:C	0	156026470	C	T
1	chr1:156027319:C:T	0	156027319	T	C
1	chr1:156027382:T:C	0	156027382	C	T
1	chr1:156027572:G:A	0	156027572	A	G
1	chr1:156029566:G:A	0	156029566	A	G
1	chr1:156029780:A:G	0	156029780	G	A
1	chr1:156031555:G:A	0	156031555	A	G
1	chr1:156031629:T:A	0	156031629	A	T
1	chr1:156034201:A:G	0	156034201	G	A
1	chr1:156036222:T:C	0	156036222	C	T
1	chr1:156037386:A:G	0	156037386	G	A
1	chr1:156037446:T:A	0	156037446	A	T
1	chr1:156039336:T:C	0	156039336	C	T
1	chr1:156040996:C:T	0	156040996	T	C
1	chr1:156041653:T:C	0	156041653	C	T
1	chr1:156043885:C:T	0	156043885	T	C
1	chr1:156046121:T:C	0	156046121	C	T
1	chr1:156046196:G:C	0	156046196	C	G
1	chr1:156046215:C:T	0	156046215	T	C
1	chr1:156046244:T:C	0	156046244	C	T
1	chr1:156046565:A:G	0	156046565	G	A
1	chr1:156047077:C:G	0	156047077	G	C
1	chr1:156047093:G:A	0	156047093	A	G
1	chr1:156049284:G:T	0	156049284	T	G
1	chr1:156050920:T:TC	0	156050920	TC	T
1	chr1:156052100:C:T	0	156052100	T	C
1	chr1:156054582:A:G	0	156054582	G	A
1	chr1:156055305:C:T	0	156055305	T	C
1	chr1:156057501:CCTT:C	0	156057501	C	CCTT
1	chr1:156057759:C:T	0	156057759	T	C
1	chr1:156063096:G:A	0	156063096	A	G
1	chr1:156071758:G:A	0	156071758	A	G
1	chr1:156073124:G:A	0	156073124	A	G
1	chr1:156073621:C:T	0	156073621	T	C
1	chr1:156075392:T:A	0	156075392	A	T
1	chr1:156075871:A:G	0	156075871	G	A
1	chr1:156076182:C:T	0	156076182	T	C
1	chr1:156079040:C:T	0	156079040	T	C
1	chr1:156080086:C:T	0	156080086	T	C
1	chr1:156085308:C:G	0	156085308	G	C
1	chr1:156085394:T:C	0	156085394	C	T
1	chr1:156085553:C:T	0	156085553	T	C
1	chr1:156085591:C:T	0	156085591	T	C
1	chr1:156087177:A:G	0	156087177	G	A
1	chr1:156087536:C:T	0	156087536	T	C
1	chr1:156087626:T:C	0	156087626	C	T
1	chr1:156089485:G:A	0	156089485	A	G
1	chr1:156090359:G:C	0	156090359	C	G
1	chr1:156090866:A:G	0	156090866	G	A
1	chr1:156091495:A:G	0	156091495	G	A
1	chr1:156092741:G:A	0	156092741	A	G
1	chr1:156094089:C:A	0	156094089	A	C
1	chr1:156095554:A:G	0	156095554	G	A
1	chr1:156101280:C:T	0	156101280	T	C
1	chr1:156102015:G:A	0	156102015	A	G
1	chr1:156102203:G:A	0	156102203	A	G
1	chr1:156105054:T:C	0	156105054	C	T
1	chr1:156105403:C:CCT	0	156105403	CCT	C
1	chr1:156106080:A:G	0	156106080	G	A
1	chr1:156108458:A:G	0	156108458	G	A
1	chr1:156108476:T:C	0	156108476	C	T
1	chr1:156109292:C:T	0	156109292	T	C
1	chr1:156109515:C:T	0	156109515	T	C
1	chr1:156109837:C:T	0	156109837	T	C
1	chr1:156109839:C:T	0	156109839	T	C
1	chr1:156110650:A:AC	0	156110650	AC	A
1	chr1:156110653:T:A	0	156110653	A	T
1	chr1:156111681:T:C	0	156111681	C	T
1	chr1:156113260:T:A	0	156113260	A	T
1	chr1:156113677:T:C	0	156113677	C	T
1	chr1:156113705:T:C	0	156113705	C	T
1	chr1:156115584:T:C	0	156115584	C	T
1	chr1:156117415:A:G	0	156117415	G	A
1	chr1:156117962:T:C	0	156117962	C	T
1	chr1:156118465:C:G	0	156118465	G	C
1	chr1:156118735:C:T	0	156118735	T	C
1	chr1:156119818:T:C	0	156119818	C	T
1	chr1:156120082:C:T	0	156120082	T	C
1	chr1:156120129:C:T	0	156120129	T	C
1	chr1:156122848:C:T	0	156122848	T	C
1	chr1:156123040:G:A	0	156123040	A	G
1	chr1:156123139:CAAG:C	0	156123139	C	CAAG
1	chr1:156123200:T:C	0	156123200	C	T
1	chr1:156123615:C:T	0	156123615	T	C
1	chr1:156124266:G:C	0	156124266	C	G
1	chr1:156124576:T:C	0	156124576	C	T
1	chr1:156124652:T:G	0	156124652	G	T
1	chr1:156125403:AG:A	0	156125403	A	AG
1	chr1:156125622:G:A	0	156125622	A	G
1	chr1:156125857:T:C	0	156125857	C	T
1	chr1:156125921:T:C	0	156125921	C	T
1	chr1:156125965:C:T	0	156125965	T	C
1	chr1:156126018:C:A	0	156126018	A	C
1	chr1:156126057:C:T	0	156126057	T	C
1	chr1:156126585:G:A	0	156126585	A	G
1	chr1:156126596:G:A	0	156126596	A	G
1	chr1:156126626:T:G	0	156126626	G	T
1	chr1:156127023:ACCCTGTCCT:A	0	156127023	A	ACCCTGTCCT
1	chr1:156127082:T:C	0	156127082	C	T
1	chr1:156127128:G:A	0	156127128	A	G
1	chr1:156127844:G:C	0	156127844	C	G
1	chr1:156128348:A:G	0	156128348	G	A
1	chr1:156128829:A:G	0	156128829	G	A
1	chr1:156129839:C:G	0	156129839	G	C
1	chr1:156129878:T:G	0	156129878	G	T
1	chr1:156130039:A:G	0	156130039	G	A
1	chr1:156130258:C:A	0	156130258	A	C
1	chr1:156130348:T:C	0	156130348	C	T
1	chr1:156130443:T:TG	0	156130443	TG	T
1	chr1:156130948:T:C	0	156130948	C	T
1	chr1:156131278:T:A	0	156131278	A	T
1	chr1:156131281:T:A	0	156131281	A	T
1	chr1:156131758:T:C	0	156131758	C	T
1	chr1:156132042:A:G	0	156132042	G	A
1	chr1:156132309:C:A	0	156132309	A	C
1	chr1:156132647:C:T	0	156132647	T	C
1	chr1:156132813:C:A	0	156132813	A	C
1	chr1:156132903:G:A	0	156132903	A	G
1	chr1:156132965:G:A	0	156132965	A	G
1	chr1:156133401:T:C	0	156133401	C	T
1	chr1:156133444:G:A	0	156133444	A	G
1	chr1:156134029:CTTTTT:C	0	156134029	C	CTTTTT
1	chr1:156134206:A:C	0	156134206	C	A
1	chr1:156134601:C:T	0	156134601	T	C
1	chr1:156135237:T:C	0	156135237	C	T
1	chr1:156135626:A:G	0	156135626	G	A
1	chr1:156135818:G:T	0	156135818	T	G
1	chr1:156136578:G:A	0	156136578	A	G
1	chr1:156137072:C:T	0	156137072	T	C
1	chr1:156137743:C:T	0	156137743	T	C
1	chr1:156138228:C:T	0	156138228	T	C
1	chr1:156138257:T:C	0	156138257	C	T
1	chr1:156139471:C:T	0	156139471	T	C
1	chr1:156140375:A:G	0	156140375	G	A
1	chr1:156140376:C:T	0	156140376	T	C
1	chr1:156140522:G:A	0	156140522	A	G
1	chr1:156141496:A:G	0	156141496	G	A
1	chr1:156141499:G:A	0	156141499	A	G
1	chr1:156141787:C:T	0	156141787	T	C
1	chr1:156142446:C:T	0	156142446	T	C
1	chr1:156142545:A:T	0	156142545	T	A
1	chr1:156142679:G:A	0	156142679	A	G
1	chr1:156143270:G:A	0	156143270	A	G
1	chr1:156146015:C:T	0	156146015	T	C
1	chr1:156146697:T:G	0	156146697	G	T
1	chr1:156147070:C:T	0	156147070	T	C
1	chr1:156147793:G:T	0	156147793	T	G
1	chr1:156148491:G:A	0	156148491	A	G
1	chr1:156150697:C:G	0	156150697	G	C
1	chr1:156151299:C:T	0	156151299	T	C
1	chr1:156152282:A:G	0	156152282	G	A
1	chr1:156152310:G:C	0	156152310	C	G
1	chr1:156152349:T:C	0	156152349	C	T
1	chr1:156156826:C:T	0	156156826	T	C
1	chr1:156157577:T:C	0	156157577	C	T
1	chr1:156158546:G:A	0	156158546	A	G
1	chr1:156159543:C:T	0	156159543	T	C
1	chr1:156159957:A:C	0	156159957	C	A
1	chr1:156160005:C:T	0	156160005	T	C
1	chr1:156160177:A:G	0	156160177	G	A
1	chr1:156161826:A:G	0	156161826	G	A
1	chr1:156162029:G:C	0	156162029	C	G
1	chr1:156162205:G:A	0	156162205	A	G
1	chr1:156163118:GCA:G	0	156163118	G	GCA
1	chr1:156163247:T:C	0	156163247	C	T
1	chr1:156165450:G:C	0	156165450	C	G
1	chr1:156166798:A:G	0	156166798	G	A
1	chr1:156167003:T:C	0	156167003	C	T
1	chr1:156167004:G:A	0	156167004	A	G
1	chr1:156168070:G:A	0	156168070	A	G
1	chr1:156168346:T:C	0	156168346	C	T
1	chr1:156170050:C:T	0	156170050	T	C
1	chr1:156170052:A:G	0	156170052	G	A
1	chr1:156170934:A:T	0	156170934	T	A
1	chr1:156171141:G:T	0	156171141	T	G
1	chr1:156176427:C:T	0	156176427	T	C
1	chr1:156177034:T:C	0	156177034	C	T
1	chr1:156177535:T:C	0	156177535	C	T
1	chr1:156177767:C:T	0	156177767	T	C
1	chr1:156178005:C:A	0	156178005	A	C
1	chr1:156178374:T:C	0	156178374	C	T
1	chr1:156180261:G:A	0	156180261	A	G
1	chr1:156180397:C:G	0	156180397	G	C
1	chr1:156180567:T:C	0	156180567	C	T
1	chr1:156182722:C:G	0	156182722	G	C
1	chr1:156182924:G:A	0	156182924	A	G
1	chr1:156183252:A:G	0	156183252	G	A
1	chr1:156183673:C:T	0	156183673	T	C
1	chr1:156186303:G:A	0	156186303	A	G
1	chr1:156186428:T:C	0	156186428	C	T
1	chr1:156186998:A:G	0	156186998	G	A
1	chr1:156187160:G:C	0	156187160	C	G
1	chr1:156187467:C:T	0	156187467	T	C
1	chr1:156187610:G:A	0	156187610	A	G
1	chr1:156188576:T:C	0	156188576	C	T
1	chr1:156188986:G:A	0	156188986	A	G
1	chr1:156189273:C:A	0	156189273	A	C
1	chr1:156189741:G:A	0	156189741	A	G
1	chr1:156189930:G:A	0	156189930	A	G
1	chr1:156190567:T:C	0	156190567	C	T
1	chr1:156190902:A:G	0	156190902	G	A
1	chr1:156190905:A:G	0	156190905	G	A
1	chr1:156191101:T:C	0	156191101	C	T
1	chr1:156191140:G:A	0	156191140	A	G
1	chr1:156191411:G:A	0	156191411	A	G
1	chr1:156191891:C:T	0	156191891	T	C
1	chr1:156192003:T:C	0	156192003	C	T
1	chr1:156192241:G:T	0	156192241	T	G
1	chr1:156192768:A:G	0	156192768	G	A
1	chr1:156192842:C:T	0	156192842	T	C
1	chr1:156193904:G:T	0	156193904	T	G
1	chr1:156194115:C:T	0	156194115	T	C
1	chr1:156195499:T:G	0	156195499	G	T
1	chr1:156195526:G:C	0	156195526	C	G
1	chr1:156198945:T:C	0	156198945	C	T
1	chr1:156199819:A:G	0	156199819	G	A
1	chr1:156201505:C:G	0	156201505	G	C
1	chr1:156202696:T:C	0	156202696	C	T
1	chr1:156203291:C:T	0	156203291	T	C
1	chr1:156203894:T:C	0	156203894	C	T
1	chr1:156204684:T:C	0	156204684	C	T
1	chr1:156205139:G:T	0	156205139	T	G
1	chr1:156207375:T:A	0	156207375	A	T
1	chr1:156207378:A:C	0	156207378	C	A
1	chr1:156207494:A:T	0	156207494	T	A
1	chr1:156210558:T:A	0	156210558	A	T
1	chr1:156211739:A:G	0	156211739	G	A
1	chr1:156211824:AC:A	0	156211824	A	AC
1	chr1:156212042:T:G	0	156212042	G	T
1	chr1:156214477:T:C	0	156214477	C	T
1	chr1:156214667:T:C	0	156214667	C	T
1	chr1:156214807:G:A	0	156214807	A	G
1	chr1:156214868:T:G	0	156214868	G	T
1	chr1:156214956:T:C	0	156214956	C	T
1	chr1:156215040:G:A	0	156215040	A	G
1	chr1:156215101:A:ACTC	0	156215101	ACTC	A
1	chr1:156216813:A:G	0	156216813	G	A
1	chr1:156216824:A:G	0	156216824	G	A
1	chr1:156217474:C:A	0	156217474	A	C
1	chr1:156218423:A:G	0	156218423	G	A
1	chr1:156219762:C:T	0	156219762	T	C
1	chr1:156219835:C:T	0	156219835	T	C
1	chr1:156220002:T:C	0	156220002	C	T
1	chr1:156221358:T:C	0	156221358	C	T
1	chr1:156222237:C:T	0	156222237	T	C
1	chr1:156222560:G:T	0	156222560	T	G
1	chr1:156224548:G:A	0	156224548	A	G
1	chr1:156224572:C:T	0	156224572	T	C
1	chr1:156225414:C:T	0	156225414	T	C
1	chr1:156225891:G:A	0	156225891	A	G
1	chr1:156226180:T:A	0	156226180	A	T
1	chr1:156226225:T:C	0	156226225	C	T
1	chr1:156226616:T:G	0	156226616	G	T
1	chr1:156227502:T:TA	0	156227502	TA	T
1	chr1:156227589:C:T	0	156227589	T	C
1	chr1:156228441:T:G	0	156228441	G	T
1	chr1:156228575:G:A	0	156228575	A	G
1	chr1:156229203:T:C	0	156229203	C	T
1	chr1:156229590:G:C	0	156229590	C	G
1	chr1:156230563:T:TGA	0	156230563	TGA	T
1	chr1:156230654:G:C	0	156230654	C	G
1	chr1:156230880:T:C	0	156230880	C	T
1	chr1:156232129:G:A	0	156232129	A	G
1	chr1:156232849:C:T	0	156232849	T	C
1	chr1:156232968:G:A	0	156232968	A	G
1	chr1:156233018:G:C	0	156233018	C	G
1	chr1:156233069:A:T	0	156233069	T	A
1	chr1:156233077:G:A	0	156233077	A	G
1	chr1:156234862:C:T	0	156234862	T	C
1	chr1:156235510:T:C	0	156235510	C	T
1	chr1:156235592:A:C	0	156235592	C	A
1	chr1:156236330:G:A	0	156236330	A	G
1	chr1:156238425:T:C	0	156238425	C	T
1	chr1:156238439:A:G	0	156238439	G	A
1	chr1:156240066:C:T	0	156240066	T	C
1	chr1:156240631:G:A	0	156240631	A	G
1	chr1:156240766:C:T	0	156240766	T	C
1	chr1:156242034:T:C	0	156242034	C	T
1	chr1:156243466:G:A	0	156243466	A	G
1	chr1:156244130:C:T	0	156244130	T	C
1	chr1:156245771:G:A	0	156245771	A	G
1	chr1:156247462:G:C	0	156247462	C	G
1	chr1:156247610:C:T	0	156247610	T	C
1	chr1:156248851:A:G	0	156248851	G	A
1	chr1:156249119:C:G	0	156249119	G	C
1	chr1:156249659:A:G	0	156249659	G	A
1	chr1:156250265:T:C	0	156250265	C	T
1	chr1:156253265:G:A	0	156253265	A	G
1	chr1:156254032:T:C	0	156254032	C	T
1	chr1:156254513:T:C	0	156254513	C	T
1	chr1:156254935:A:C	0	156254935	C	A
1	chr1:156255004:C:T	0	156255004	T	C
1	chr1:156255160:G:A	0	156255160	A	G
1	chr1:156257009:A:C	0	156257009	C	A
1	chr1:156257159:T:A	0	156257159	A	T
1	chr1:156258269:T:C	0	156258269	C	T
1	chr1:156258317:C:T	0	156258317	T	C
1	chr1:156260211:G:A	0	156260211	A	G
1	chr1:156260638:A:G	0	156260638	G	A
1	chr1:156260814:C:G	0	156260814	G	C
1	chr1:156261145:A:G	0	156261145	G	A
1	chr1:156261475:G:C	0	156261475	C	G
1	chr1:156261693:G:A	0	156261693	A	G
1	chr1:156262340:T:C	0	156262340	C	T
1	chr1:156262407:C:T	0	156262407	T	C
1	chr1:156262567:T:C	0	156262567	C	T
1	chr1:156262946:A:T	0	156262946	T	A
1	chr1:156263688:T:C	0	156263688	C	T
1	chr1:156263996:G:A	0	156263996	A	G
1	chr1:156265244:GGAAGTAAAA:G	0	156265244	G	GGAAGTAAAA
1	chr1:156265329:T:C	0	156265329	C	T
1	chr1:156265430:G:A	0	156265430	A	G
1	chr1:156266883:T:C	0	156266883	C	T
1	chr1:156268688:C:T	0	156268688	T	C
1	chr1:156270070:C:CTT	0	156270070	CTT	C
1	chr1:156271044:A:C	0	156271044	C	A
1	chr1:156271557:C:T	0	156271557	T	C
1	chr1:156271910:T:C	0	156271910	C	T
1	chr1:156271937:G:A	0	156271937	A	G
1	chr1:156274030:C:T	0	156274030	T	C
1	chr1:156274267:A:T	0	156274267	T	A
1	chr1:156275065:G:A	0	156275065	A	G
1	chr1:156275201:G:C	0	156275201	C	G
1	chr1:156275454:T:C	0	156275454	C	T
1	chr1:156276682:G:C	0	156276682	C	G
1	chr1:156276937:T:G	0	156276937	G	T
1	chr1:156276951:A:G	0	156276951	G	A
1	chr1:156277001:C:T	0	156277001	T	C
1	chr1:156277690:C:T	0	156277690	T	C
1	chr1:156278116:C:T	0	156278116	T	C
1	chr1:156278357:T:G	0	156278357	G	T
1	chr1:156278474:C:T	0	156278474	T	C
1	chr1:156278506:C:T	0	156278506	T	C
1	chr1:156278818:T:C	0	156278818	C	T
1	chr1:156281096:T:G	0	156281096	G	T
1	chr1:156282346:C:A	0	156282346	A	C
1	chr1:156282500:A:G	0	156282500	G	A
1	chr1:156283240:G:C	0	156283240	C	G
1	chr1:156284567:A:G	0	156284567	G	A
1	chr1:156285665:G:A	0	156285665	A	G
1	chr1:156286209:T:C	0	156286209	C	T
1	chr1:156286938:T:C	0	156286938	C	T
1	chr1:156287122:C:A	0	156287122	A	C
1	chr1:156288712:A:T	0	156288712	T	A
1	chr1:156289162:T:C	0	156289162	C	T
1	chr1:156290510:C:T	0	156290510	T	C
1	chr1:156290761:G:A	0	156290761	A	G
1	chr1:156292862:A:C	0	156292862	C	A
1	chr1:156293306:A:G	0	156293306	G	A
1	chr1:156294149:T:C	0	156294149	C	T
1	chr1:156294209:G:A	0	156294209	A	G
1	chr1:156294857:C:T	0	156294857	T	C
1	chr1:156298013:G:A	0	156298013	A	G
1	chr1:156299598:A:G	0	156299598	G	A
1	chr1:156300078:G:C	0	156300078	C	G
1	chr1:156300270:G:A	0	156300270	A	G
1	chr1:156300469:C:T	0	156300469	T	C
1	chr1:156301535:C:T	0	156301535	T	C
1	chr1:156302480:C:T	0	156302480	T	C
1	chr1:156302552:C:T	0	156302552	T	C
1	chr1:156303270:C:T	0	156303270	T	C
1	chr1:156303555:A:C	0	156303555	C	A
1	chr1:156303767:T:C	0	156303767	C	T
1	chr1:156304672:T:C	0	156304672	C	T
1	chr1:156304794:C:G	0	156304794	G	C
1	chr1:156304949:G:A	0	156304949	A	G
1	chr1:156305490:G:A	0	156305490	A	G
1	chr1:156305517:G:A	0	156305517	A	G
1	chr1:156305680:A:C	0	156305680	C	A
1	chr1:156306425:C:T	0	156306425	T	C
1	chr1:156306955:A:G	0	156306955	G	A
1	chr1:156307185:G:A	0	156307185	A	G
1	chr1:156308384:T:C	0	156308384	C	T
1	chr1:156309385:G:C	0	156309385	C	G
1	chr1:156311229:G:C	0	156311229	C	G
1	chr1:156312433:A:G	0	156312433	G	A
1	chr1:156312858:A:G	0	156312858	G	A
1	chr1:156313294:T:G	0	156313294	G	T
1	chr1:156313923:C:A	0	156313923	A	C
1	chr1:156314744:C:A	0	156314744	A	C
1	chr1:156315073:A:G	0	156315073	G	A
1	chr1:156315722:G:T	0	156315722	T	G
1	chr1:156316204:T:C	0	156316204	C	T
1	chr1:156316632:C:T	0	156316632	T	C
1	chr1:156317612:T:C	0	156317612	C	T
1	chr1:156321574:T:C	0	156321574	C	T
1	chr1:156322575:A:G	0	156322575	G	A
1	chr1:156323264:CCATT:C	0	156323264	C	CCATT
1	chr1:156323487:T:C	0	156323487	C	T
1	chr1:156323701:G:A	0	156323701	A	G
1	chr1:156324106:C:T	0	156324106	T	C
1	chr1:156324180:G:A	0	156324180	A	G
1	chr1:156324358:C:A	0	156324358	A	C
1	chr1:156324420:G:A	0	156324420	A	G
1	chr1:156325662:C:T	0	156325662	T	C
1	chr1:156326972:A:T	0	156326972	T	A
1	chr1:156327497:T:C	0	156327497	C	T
1	chr1:156330056:C:T	0	156330056	T	C
1	chr1:156330125:T:A	0	156330125	A	T
1	chr1:156330291:A:G	0	156330291	G	A
1	chr1:156330319:T:C	0	156330319	C	T
1	chr1:156330892:C:T	0	156330892	T	C
1	chr1:156332784:A:C	0	156332784	C	A
1	chr1:156333283:C:A	0	156333283	A	C
1	chr1:156334170:C:T	0	156334170	T	C
1	chr1:156334991:A:G	0	156334991	G	A
1	chr1:156335371:C:T	0	156335371	T	C
1	chr1:156335495:G:A	0	156335495	A	G
1	chr1:156336310:AACTATTATCAGATTCTCAAAGGGCTGGTGACCCTAAG:A	0	156336310	A	AACTATTATCAGATTCTCAAAGGGCTGGTGACCCTAAG
1	chr1:156339581:G:C	0	156339581	C	G
1	chr1:156341374:G:T	0	156341374	T	G
1	chr1:156342540:T:A	0	156342540	A	T
1	chr1:156343491:A:T	0	156343491	T	A
1	chr1:156344313:T:C	0	156344313	C	T
1	chr1:156344356:A:G	0	156344356	G	A
1	chr1:156344361:A:G	0	156344361	G	A
1	chr1:156344836:A:G	0	156344836	G	A
1	chr1:156348350:C:A	0	156348350	A	C
1	chr1:156351105:CAGT:C	0	156351105	C	CAGT
1	chr1:156353223:G:GA	0	156353223	GA	G
1	chr1:156353931:T:C	0	156353931	C	T
1	chr1:156354285:T:C	0	156354285	C	T
1	chr1:156355450:G:A	0	156355450	A	G
1	chr1:156357104:T:A	0	156357104	A	T
1	chr1:156359231:A:T	0	156359231	T	A
1	chr1:156362428:G:A	0	156362428	A	G
1	chr1:156362540:C:G	0	156362540	G	C
1	chr1:156362745:C:T	0	156362745	T	C
1	chr1:156364040:G:A	0	156364040	A	G
1	chr1:156364325:C:T	0	156364325	T	C
1	chr1:156366342:C:T	0	156366342	T	C
1	chr1:156367001:T:C	0	156367001	C	T
1	chr1:156367081:AG:A	0	156367081	A	AG
1	chr1:156367085:T:C	0	156367085	C	T
1	chr1:156368727:G:A	0	156368727	A	G
1	chr1:156370422:A:G	0	156370422	G	A
1	chr1:156370827:A:G	0	156370827	G	A
1	chr1:156372024:G:C	0	156372024	C	G
1	chr1:156372515:T:A	0	156372515	A	T
1	chr1:156372574:G:A	0	156372574	A	G
1	chr1:156372826:CTG:C	0	156372826	C	CTG
1	chr1:156373010:G:A	0	156373010	A	G
1	chr1:156373126:A:G	0	156373126	G	A
1	chr1:156373152:A:G	0	156373152	G	A
1	chr1:156373816:T:C	0	156373816	C	T
1	chr1:156373901:C:T	0	156373901	T	C
1	chr1:156374055:G:C	0	156374055	C	G
1	chr1:156375164:C:T	0	156375164	T	C
1	chr1:156375559:A:T	0	156375559	T	A
1	chr1:156375715:T:A	0	156375715	A	T
1	chr1:156376616:G:A	0	156376616	A	G
1	chr1:156376689:C:T	0	156376689	T	C
1	chr1:156377340:G:A	0	156377340	A	G
1	chr1:156377518:A:G	0	156377518	G	A
1	chr1:156378043:T:A	0	156378043	A	T
1	chr1:156379244:C:T	0	156379244	T	C
1	chr1:156380381:A:G	0	156380381	G	A
1	chr1:156381275:C:A	0	156381275	A	C
1	chr1:156381908:G:A	0	156381908	A	G
1	chr1:156382221:G:A	0	156382221	A	G
1	chr1:156382222:T:C	0	156382222	C	T
1	chr1:156382605:C:T	0	156382605	T	C
1	chr1:156382656:G:T	0	156382656	T	G
1	chr1:156384502:A:G	0	156384502	G	A
1	chr1:156384575:A:G	0	156384575	G	A
1	chr1:156385456:CA:C	0	156385456	C	CA
1	chr1:156385653:T:A	0	156385653	A	T
1	chr1:156387343:A:G	0	156387343	G	A
1	chr1:156388266:C:G	0	156388266	G	C
1	chr1:156390453:C:T	0	156390453	T	C
1	chr1:156391299:TC:T	0	156391299	T	TC
1	chr1:156392619:C:T	0	156392619	T	C
1	chr1:156392621:G:A	0	156392621	A	G
1	chr1:156393145:G:A	0	156393145	A	G
1	chr1:156394928:G:A	0	156394928	A	G
1	chr1:156397279:T:C	0	156397279	C	T
1	chr1:156397646:G:T	0	156397646	T	G
1	chr1:156398141:A:G	0	156398141	G	A
1	chr1:156399267:C:G	0	156399267	G	C
1	chr1:156399474:A:G	0	156399474	G	A
1	chr1:156400023:G:A	0	156400023	A	G
1	chr1:156400631:G:A	0	156400631	A	G
1	chr1:156401570:C:T	0	156401570	T	C
1	chr1:156401899:C:T	0	156401899	T	C
1	chr1:156402054:G:A	0	156402054	A	G
1	chr1:156403605:T:A	0	156403605	A	T
1	chr1:156404464:C:T	0	156404464	T	C
1	chr1:156404926:A:G	0	156404926	G	A
1	chr1:156408245:C:G	0	156408245	G	C
1	chr1:156408633:T:C	0	156408633	C	T
1	chr1:156410632:T:TA	0	156410632	TA	T
1	chr1:156416995:T:C	0	156416995	C	T
1	chr1:156418262:G:A	0	156418262	A	G
1	chr1:156420821:C:G	0	156420821	G	C
1	chr1:156420825:C:A	0	156420825	A	C
1	chr1:156424168:G:A	0	156424168	A	G
1	chr1:156424283:T:C	0	156424283	C	T
1	chr1:156424601:C:T	0	156424601	T	C
1	chr1:156424689:C:T	0	156424689	T	C
1	chr1:156425952:T:C	0	156425952	C	T
1	chr1:156428189:A:G	0	156428189	G	A
1	chr1:156433909:G:A	0	156433909	A	G
1	chr1:156435245:A:G	0	156435245	G	A
1	chr1:156437284:G:T	0	156437284	T	G
1	chr1:156438812:A:G	0	156438812	G	A
1	chr1:156439263:G:T	0	156439263	T	G
1	chr1:156439459:A:G	0	156439459	G	A
1	chr1:156439666:G:A	0	156439666	A	G
1	chr1:156442895:T:C	0	156442895	C	T
1	chr1:156445689:T:C	0	156445689	C	T
1	chr1:156445862:A:G	0	156445862	G	A
1	chr1:156445881:C:T	0	156445881	T	C
1	chr1:156449994:G:A	0	156449994	A	G
1	chr1:156450090:G:A	0	156450090	A	G
1	chr1:156451862:G:A	0	156451862	A	G
1	chr1:156452038:G:T	0	156452038	T	G
1	chr1:156453705:C:T	0	156453705	T	C
1	chr1:156455256:C:T	0	156455256	T	C
1	chr1:156457960:C:T	0	156457960	T	C
1	chr1:156458481:C:T	0	156458481	T	C
1	chr1:156459163:C:G	0	156459163	G	C
1	chr1:156459328:C:T	0	156459328	T	C
1	chr1:156460957:C:T	0	156460957	T	C
1	chr1:156461549:G:A	0	156461549	A	G
1	chr1:156462954:T:C	0	156462954	C	T
1	chr1:156463126:G:A	0	156463126	A	G
1	chr1:156464911:G:T	0	156464911	T	G
1	chr1:156468406:G:A	0	156468406	A	G
1	chr1:156469208:T:C	0	156469208	C	T
1	chr1:156469768:T:C	0	156469768	C	T
1	chr1:156471255:C:T	0	156471255	T	C
1	chr1:156473861:A:C	0	156473861	C	A
1	chr1:156475711:C:T	0	156475711	T	C
1	chr1:156476658:C:T	0	156476658	T	C
1	chr1:156477111:T:C	0	156477111	C	T
1	chr1:156478469:T:C	0	156478469	C	T
1	chr1:156478778:T:C	0	156478778	C	T
1	chr1:156480927:G:A	0	156480927	A	G
1	chr1:156480948:G:A	0	156480948	A	G
1	chr1:156481081:T:C	0	156481081	C	T
1	chr1:156481472:C:T	0	156481472	T	C
1	chr1:156482301:G:A	0	156482301	A	G
1	chr1:156483078:G:A	0	156483078	A	G
1	chr1:156483455:T:A	0	156483455	A	T
1	chr1:156484520:GAAC:G	0	156484520	G	GAAC
1	chr1:156484682:C:T	0	156484682	T	C
1	chr1:156484772:A:G	0	156484772	G	A
1	chr1:156485381:G:A	0	156485381	A	G
1	chr1:156486106:G:A	0	156486106	A	G
1	chr1:156486509:C:T	0	156486509	T	C
1	chr1:156489048:C:T	0	156489048	T	C
1	chr1:156489125:A:G	0	156489125	G	A
1	chr1:156489743:C:T	0	156489743	T	C
1	chr1:156489907:A:T	0	156489907	T	A
1	chr1:156490516:T:A	0	156490516	A	T
1	chr1:156490719:C:T	0	156490719	T	C
1	chr1:156491597:G:A	0	156491597	A	G
1	chr1:156491915:A:T	0	156491915	T	A
1	chr1:156493056:T:C	0	156493056	C	T
1	chr1:156494637:C:A	0	156494637	A	C
1	chr1:156495237:C:G	0	156495237	G	C
1	chr1:156496907:G:A	0	156496907	A	G
1	chr1:156498451:T:A	0	156498451	A	T
1	chr1:156499455:T:C	0	156499455	C	T
1	chr1:156499572:G:A	0	156499572	A	G
1	chr1:156502290:T:G	0	156502290	G	T
1	chr1:156502373:T:C	0	156502373	C	T
1	chr1:156502422:A:G	0	156502422	G	A
1	chr1:156502752:C:T	0	156502752	T	C
1	chr1:156504327:G:A	0	156504327	A	G
1	chr1:156505109:CCCA:C	0	156505109	C	CCCA
1	chr1:156506194:G:GTTCC	0	156506194	GTTCC	G
1	chr1:156507028:A:G	0	156507028	G	A
1	chr1:156510496:C:G	0	156510496	G	C
1	chr1:156510532:T:C	0	156510532	C	T
1	chr1:156511039:A:G	0	156511039	G	A
1	chr1:156511909:G:A	0	156511909	A	G
1	chr1:156512344:G:A	0	156512344	A	G
1	chr1:156514526:C:G	0	156514526	G	C
1	chr1:156515839:A:T	0	156515839	T	A
1	chr1:156516217:G:A	0	156516217	A	G
1	chr1:156516269:A:G	0	156516269	G	A
1	chr1:156516817:C:T	0	156516817	T	C
1	chr1:156517574:C:G	0	156517574	G	C
1	chr1:156517691:T:C	0	156517691	C	T
1	chr1:156517896:C:T	0	156517896	T	C
1	chr1:156517973:C:T	0	156517973	T	C
1	chr1:156518804:C:G	0	156518804	G	C
1	chr1:156519284:C:CT	0	156519284	CT	C
1	chr1:156519751:G:A	0	156519751	A	G
1	chr1:156520182:G:A	0	156520182	A	G
1	chr1:156520797:GC:G	0	156520797	G	GC
1	chr1:156521187:A:G	0	156521187	G	A
1	chr1:156521478:C:T	0	156521478	T	C
1	chr1:156522375:T:A	0	156522375	A	T
1	chr1:156522555:T:C	0	156522555	C	T
1	chr1:156523135:A:C	0	156523135	C	A
1	chr1:156523150:C:T	0	156523150	T	C
1	chr1:156523606:C:T	0	156523606	T	C
1	chr1:156523757:C:T	0	156523757	T	C
1	chr1:156525124:G:A	0	156525124	A	G
1	chr1:156525209:G:A	0	156525209	A	G
1	chr1:156525385:A:G	0	156525385	G	A
1	chr1:156526994:G:A	0	156526994	A	G
1	chr1:156527038:G:A	0	156527038	A	G
1	chr1:156527432:T:C	0	156527432	C	T
1	chr1:156527433:G:A	0	156527433	A	G
1	chr1:156528881:T:A	0	156528881	A	T
1	chr1:156530177:T:C	0	156530177	C	T
1	chr1:156530336:T:C	0	156530336	C	T
1	chr1:156530812:T:C	0	156530812	C	T
1	chr1:156533078:C:T	0	156533078	T	C
1	chr1:156534155:G:A	0	156534155	A	G
1	chr1:156534787:C:T	0	156534787	T	C
1	chr1:156534936:G:A	0	156534936	A	G
1	chr1:156535032:G:A	0	156535032	A	G
1	chr1:156535056:A:AT	0	156535056	AT	A
1	chr1:156535269:C:T	0	156535269	T	C
1	chr1:156535923:C:T	0	156535923	T	C
1	chr1:156536789:C:T	0	156536789	T	C
1	chr1:156538205:T:C	0	156538205	C	T
1	chr1:156538685:G:A	0	156538685	A	G
1	chr1:156540985:C:T	0	156540985	T	C
1	chr1:156541954:G:A	0	156541954	A	G
1	chr1:156542286:C:T	0	156542286	T	C
1	chr1:156542700:G:A	0	156542700	A	G
1	chr1:156542928:G:A	0	156542928	A	G
1	chr1:156543764:G:T	0	156543764	T	G
1	chr1:156545087:CAAA:C	0	156545087	C	CAAA
1	chr1:156547004:T:C	0	156547004	C	T
1	chr1:156548587:G:A	0	156548587	A	G
1	chr1:156549598:A:G	0	156549598	G	A
1	chr1:156550007:T:C	0	156550007	C	T
1	chr1:156550528:C:T	0	156550528	T	C
1	chr1:156551161:A:G	0	156551161	G	A
1	chr1:156551313:G:A	0	156551313	A	G
1	chr1:156552468:C:T	0	156552468	T	C
1	chr1:156552521:A:G	0	156552521	G	A
1	chr1:156553003:G:A	0	156553003	A	G
1	chr1:156553925:T:C	0	156553925	C	T
1	chr1:156554429:G:T	0	156554429	T	G
1	chr1:156555231:T:C	0	156555231	C	T
1	chr1:156555790:G:A	0	156555790	A	G
1	chr1:156556595:C:G	0	156556595	G	C
1	chr1:156556772:C:A	0	156556772	A	C
1	chr1:156559242:G:A	0	156559242	A	G
1	chr1:156559743:T:C	0	156559743	C	T
1	chr1:156560104:C:T	0	156560104	T	C
1	chr1:156560407:A:G	0	156560407	G	A
1	chr1:156562552:T:G	0	156562552	G	T
1	chr1:156563116:C:A	0	156563116	A	C
1	chr1:156564733:A:C	0	156564733	C	A
1	chr1:156564747:G:A	0	156564747	A	G
1	chr1:156566804:G:A	0	156566804	A	G
1	chr1:156566960:A:G	0	156566960	G	A
1	chr1:156567110:G:A	0	156567110	A	G
1	chr1:156568210:G:C	0	156568210	C	G
1	chr1:156568938:T:C	0	156568938	C	T
1	chr1:156569784:G:A	0	156569784	A	G
1	chr1:156569805:C:T	0	156569805	T	C
1	chr1:156570946:T:C	0	156570946	C	T
1	chr1:156572426:C:T	0	156572426	T	C
1	chr1:156574447:A:AG	0	156574447	AG	A
1	chr1:156574878:C:T	0	156574878	T	C
1	chr1:156574979:T:C	0	156574979	C	T
1	chr1:156575541:G:A	0	156575541	A	G
1	chr1:156575789:C:A	0	156575789	A	C
1	chr1:156576476:C:CT	0	156576476	CT	C
1	chr1:156576519:A:AC	0	156576519	AC	A
1	chr1:156578861:G:C	0	156578861	C	G
1	chr1:156578983:T:C	0	156578983	C	T
1	chr1:156579132:G:T	0	156579132	T	G
1	chr1:156579151:C:T	0	156579151	T	C
1	chr1:156579579:G:C	0	156579579	C	G
1	chr1:156580080:G:A	0	156580080	A	G
1	chr1:156580437:A:G	0	156580437	G	A
1	chr1:156580462:T:C	0	156580462	C	T
1	chr1:156580508:T:TTC	0	156580508	TTC	T
1	chr1:156580718:T:C	0	156580718	C	T
1	chr1:156580980:A:G	0	156580980	G	A
1	chr1:156581075:A:G	0	156581075	G	A
1	chr1:156581300:G:T	0	156581300	T	G
1	chr1:156582056:A:G	0	156582056	G	A
1	chr1:156582919:C:G	0	156582919	G	C
1	chr1:156582928:T:G	0	156582928	G	T
1	chr1:156583310:AG:A	0	156583310	A	AG
1	chr1:156583970:A:C	0	156583970	C	A
1	chr1:156586231:C:T	0	156586231	T	C
1	chr1:156586529:G:A	0	156586529	A	G
1	chr1:156587073:G:GAT	0	156587073	GAT	G
1	chr1:156588015:G:T	0	156588015	T	G
1	chr1:156588293:G:C	0	156588293	C	G
1	chr1:156589051:A:C	0	156589051	C	A
1	chr1:156589341:C:A	0	156589341	A	C
1	chr1:156589536:C:T	0	156589536	T	C
1	chr1:156590710:A:G	0	156590710	G	A
1	chr1:156590769:T:C	0	156590769	C	T
1	chr1:156590809:T:A	0	156590809	A	T
1	chr1:156590822:T:C	0	156590822	C	T
1	chr1:156590832:C:T	0	156590832	T	C
1	chr1:156590932:A:C	0	156590932	C	A
1	chr1:156592216:G:A	0	156592216	A	G
1	chr1:156593138:T:C	0	156593138	C	T
1	chr1:156593583:G:A	0	156593583	A	G
1	chr1:156593649:G:A	0	156593649	A	G
1	chr1:156594021:G:A	0	156594021	A	G
1	chr1:156594060:C:T	0	156594060	T	C
1	chr1:156594106:T:C	0	156594106	C	T
1	chr1:156594200:C:G	0	156594200	G	C
1	chr1:156594776:G:A	0	156594776	A	G
1	chr1:156594785:A:G	0	156594785	G	A
1	chr1:156594848:G:A	0	156594848	A	G
1	chr1:156594962:A:G	0	156594962	G	A
1	chr1:156595130:C:T	0	156595130	T	C
1	chr1:156595378:T:G	0	156595378	G	T
1	chr1:156596216:A:G	0	156596216	G	A
1	chr1:156596604:G:C	0	156596604	C	G
1	chr1:156596619:G:A	0	156596619	A	G
1	chr1:156596666:C:T	0	156596666	T	C
1	chr1:156596699:A:G	0	156596699	G	A
1	chr1:156597608:A:G	0	156597608	G	A
1	chr1:156597704:C:T	0	156597704	T	C
1	chr1:156597844:C:T	0	156597844	T	C
1	chr1:156597938:T:C	0	156597938	C	T
1	chr1:156597986:A:G	0	156597986	G	A
1	chr1:156598460:A:G	0	156598460	G	A
1	chr1:156598783:A:T	0	156598783	T	A
1	chr1:156599293:C:T	0	156599293	T	C
1	chr1:156599302:A:G	0	156599302	G	A
1	chr1:156599392:G:A	0	156599392	A	G
1	chr1:156599569:G:A	0	156599569	A	G
1	chr1:156599694:A:G	0	156599694	G	A
1	chr1:156599888:T:C	0	156599888	C	T
1	chr1:156599899:T:C	0	156599899	C	T
1	chr1:156600691:T:TC	0	156600691	TC	T
1	chr1:156601175:C:T	0	156601175	T	C
1	chr1:156601451:G:C	0	156601451	C	G
1	chr1:156601543:T:C	0	156601543	C	T
1	chr1:156602090:G:A	0	156602090	A	G
1	chr1:156602147:A:G	0	156602147	G	A
1	chr1:156602182:T:C	0	156602182	C	T
1	chr1:156602218:G:C	0	156602218	C	G
1	chr1:156602367:A:G	0	156602367	G	A
1	chr1:156602866:T:C	0	156602866	C	T
1	chr1:156602972:C:T	0	156602972	T	C
1	chr1:156603144:A:G	0	156603144	G	A
1	chr1:156603160:T:TGAA	0	156603160	TGAA	T
1	chr1:156603192:C:T	0	156603192	T	C
1	chr1:156603720:G:C	0	156603720	C	G
1	chr1:156604381:C:T	0	156604381	T	C
1	chr1:156604386:A:G	0	156604386	G	A
1	chr1:156604587:A:G	0	156604587	G	A
1	chr1:156604844:A:G	0	156604844	G	A
1	chr1:156605714:G:T	0	156605714	T	G
1	chr1:156605911:AGGCCAAGGC:A	0	156605911	A	AGGCCAAGGC
1	chr1:156610133:G:A	0	156610133	A	G
1	chr1:156611389:AC:A	0	156611389	A	AC
1	chr1:156611742:T:C	0	156611742	C	T
1	chr1:156612110:G:A	0	156612110	A	G
1	chr1:156613824:G:A	0	156613824	A	G
1	chr1:156614457:C:T	0	156614457	T	C
1	chr1:156616612:C:T	0	156616612	T	C
1	chr1:156618223:C:G	0	156618223	G	C
1	chr1:156618647:T:C	0	156618647	C	T
1	chr1:156618687:A:G	0	156618687	G	A
1	chr1:156618957:G:A	0	156618957	A	G
1	chr1:156619658:C:T	0	156619658	T	C
1	chr1:156620904:G:A	0	156620904	A	G
1	chr1:156621672:T:C	0	156621672	C	T
1	chr1:156624864:C:A	0	156624864	A	C
1	chr1:156626576:C:CAG	0	156626576	CAG	C
1	chr1:156626617:C:T	0	156626617	T	C
1	chr1:156626874:A:G	0	156626874	G	A
1	chr1:156627593:C:G	0	156627593	G	C
1	chr1:156627616:C:T	0	156627616	T	C
1	chr1:156628100:C:T	0	156628100	T	C
1	chr1:156628740:C:A	0	156628740	A	C
1	chr1:156629196:G:A	0	156629196	A	G
1	chr1:156630404:C:G	0	156630404	G	C
1	chr1:156631072:C:T	0	156631072	T	C
1	chr1:156631412:C:T	0	156631412	T	C
1	chr1:156632036:A:G	0	156632036	G	A
1	chr1:156632949:C:T	0	156632949	T	C
1	chr1:156633630:T:G	0	156633630	G	T
1	chr1:156637216:C:T	0	156637216	T	C
1	chr1:156637543:T:C	0	156637543	C	T
1	chr1:156637794:C:T	0	156637794	T	C
1	chr1:156640685:G:A	0	156640685	A	G
1	chr1:156640896:G:A	0	156640896	A	G
1	chr1:156643140:T:C	0	156643140	C	T
1	chr1:156643725:C:A	0	156643725	A	C
1	chr1:156648976:T:G	0	156648976	G	T
1	chr1:156649343:A:T	0	156649343	T	A
1	chr1:156653833:C:T	0	156653833	T	C
1	chr1:156654446:G:A	0	156654446	A	G
1	chr1:156654492:A:G	0	156654492	G	A
1	chr1:156654643:G:A	0	156654643	A	G
1	chr1:156655780:T:C	0	156655780	C	T
1	chr1:156656548:C:G	0	156656548	G	C
1	chr1:156656716:C:G	0	156656716	G	C
1	chr1:156657277:A:G	0	156657277	G	A
1	chr1:156658204:T:C	0	156658204	C	T
1	chr1:156658460:G:A	0	156658460	A	G
1	chr1:156658925:C:A	0	156658925	A	C
1	chr1:156659245:A:G	0	156659245	G	A
1	chr1:156659645:C:T	0	156659645	T	C
1	chr1:156661795:G:A	0	156661795	A	G
1	chr1:156662807:T:C	0	156662807	C	T
1	chr1:156662881:G:A	0	156662881	A	G
1	chr1:156663946:G:A	0	156663946	A	G
1	chr1:156664847:A:G	0	156664847	G	A
1	chr1:156667707:A:G	0	156667707	G	A
1	chr1:156669208:A:G	0	156669208	G	A
1	chr1:156669844:G:A	0	156669844	A	G
1	chr1:156669961:G:A	0	156669961	A	G
1	chr1:156670364:G:A	0	156670364	A	G
1	chr1:156670516:C:T	0	156670516	T	C
1	chr1:156671141:C:T	0	156671141	T	C
1	chr1:156671745:C:T	0	156671745	T	C
1	chr1:156674126:T:C	0	156674126	C	T
1	chr1:156674296:T:C	0	156674296	C	T
1	chr1:156674937:C:T	0	156674937	T	C
1	chr1:156675791:A:G	0	156675791	G	A
1	chr1:156675815:G:A	0	156675815	A	G
1	chr1:156676156:C:T	0	156676156	T	C
1	chr1:156677793:T:G	0	156677793	G	T
1	chr1:156678139:G:A	0	156678139	A	G
1	chr1:156678601:A:G	0	156678601	G	A
1	chr1:156679112:G:C	0	156679112	C	G
1	chr1:156679398:T:C	0	156679398	C	T
1	chr1:156679650:T:C	0	156679650	C	T
1	chr1:156679764:A:G	0	156679764	G	A
1	chr1:156680368:G:A	0	156680368	A	G
1	chr1:156681700:C:T	0	156681700	T	C
1	chr1:156682225:A:G	0	156682225	G	A
1	chr1:156682511:A:G	0	156682511	G	A
1	chr1:156682770:C:A	0	156682770	A	C
1	chr1:156682776:C:T	0	156682776	T	C
1	chr1:156684103:G:A	0	156684103	A	G
1	chr1:156684135:G:A	0	156684135	A	G
1	chr1:156685423:T:C	0	156685423	C	T
1	chr1:156686014:C:T	0	156686014	T	C
1	chr1:156686331:C:T	0	156686331	T	C
1	chr1:156687357:G:A	0	156687357	A	G
1	chr1:156687499:A:T	0	156687499	T	A
1	chr1:156687793:G:A	0	156687793	A	G
1	chr1:156689134:C:T	0	156689134	T	C
1	chr1:156690101:G:A	0	156690101	A	G
1	chr1:156690519:C:T	0	156690519	T	C
1	chr1:156691821:G:A	0	156691821	A	G
1	chr1:156692407:C:T	0	156692407	T	C
1	chr1:156692580:G:A	0	156692580	A	G
1	chr1:156692908:G:A	0	156692908	A	G
1	chr1:156692967:C:T	0	156692967	T	C
1	chr1:156693139:A:G	0	156693139	G	A
1	chr1:156693594:TC:T	0	156693594	T	TC
1	chr1:156693596:TC:T	0	156693596	T	TC
1	chr1:156693685:C:T	0	156693685	T	C
1	chr1:156693719:G:A	0	156693719	A	G
1	chr1:156694191:C:T	0	156694191	T	C
1	chr1:156694488:C:T	0	156694488	T	C
1	chr1:156696341:A:G	0	156696341	G	A
1	chr1:156696402:T:C	0	156696402	C	T
1	chr1:156696437:G:A	0	156696437	A	G
1	chr1:156697268:T:A	0	156697268	A	T
1	chr1:156697282:G:A	0	156697282	A	G
1	chr1:156697607:C:T	0	156697607	T	C
1	chr1:156698610:G:A	0	156698610	A	G
1	chr1:156700125:T:C	0	156700125	C	T
1	chr1:156700753:C:T	0	156700753	T	C
1	chr1:156700862:T:C	0	156700862	C	T
1	chr1:156701677:A:G	0	156701677	G	A
1	chr1:156702589:G:A	0	156702589	A	G
1	chr1:156703170:A:G	0	156703170	G	A
1	chr1:156703392:G:A	0	156703392	A	G
1	chr1:156704254:C:A	0	156704254	A	C
1	chr1:156705979:A:G	0	156705979	G	A
1	chr1:156706761:G:T	0	156706761	T	G
1	chr1:156706963:C:T	0	156706963	T	C
1	chr1:156707877:AGAT:A	0	156707877	A	AGAT
1	chr1:156709392:C:T	0	156709392	T	C
1	chr1:156709553:A:G	0	156709553	G	A
1	chr1:156709903:T:C	0	156709903	C	T
1	chr1:156710520:A:G	0	156710520	G	A
1	chr1:156710809:G:A	0	156710809	A	G
1	chr1:156710976:C:T	0	156710976	T	C
1	chr1:156712572:T:C	0	156712572	C	T
1	chr1:156714001:G:A	0	156714001	A	G
1	chr1:156714415:G:A	0	156714415	A	G
1	chr1:156714536:TG:T	0	156714536	T	TG
1	chr1:156716213:A:C	0	156716213	C	A
1	chr1:156716610:A:G	0	156716610	G	A
1	chr1:156716626:C:T	0	156716626	T	C
1	chr1:156716844:C:A	0	156716844	A	C
1	chr1:156716932:G:A	0	156716932	A	G
1	chr1:156717784:C:T	0	156717784	T	C
1	chr1:156718580:A:G	0	156718580	G	A
1	chr1:156719689:T:C	0	156719689	C	T
1	chr1:156720447:C:T	0	156720447	T	C
1	chr1:156723226:C:G	0	156723226	G	C
1	chr1:156724848:C:T	0	156724848	T	C
1	chr1:156725208:C:T	0	156725208	T	C
1	chr1:156725745:G:A	0	156725745	A	G
1	chr1:156726396:C:T	0	156726396	T	C
1	chr1:156726811:G:A	0	156726811	A	G
1	chr1:156730859:T:G	0	156730859	G	T
1	chr1:156731269:G:A	0	156731269	A	G
1	chr1:156731580:T:C	0	156731580	C	T
1	chr1:156736030:C:T	0	156736030	T	C
1	chr1:156736493:T:G	0	156736493	G	T
1	chr1:156737905:G:A	0	156737905	A	G
1	chr1:156738334:T:G	0	156738334	G	T
1	chr1:156739810:T:G	0	156739810	G	T
1	chr1:156739829:T:A	0	156739829	A	T
1	chr1:156741831:C:A	0	156741831	A	C
1	chr1:156742981:G:A	0	156742981	A	G
1	chr1:156745586:C:T	0	156745586	T	C
1	chr1:156746292:C:T	0	156746292	T	C
1	chr1:156746407:C:T	0	156746407	T	C
1	chr1:156746806:G:A	0	156746806	A	G
1	chr1:156748656:G:C	0	156748656	C	G
1	chr1:156750590:A:G	0	156750590	G	A
1	chr1:156750758:G:A	0	156750758	A	G
1	chr1:156751115:C:T	0	156751115	T	C
1	chr1:156751240:T:A	0	156751240	A	T
1	chr1:156752632:G:C	0	156752632	C	G
1	chr1:156752866:T:C	0	156752866	C	T
1	chr1:156753840:G:A	0	156753840	A	G
1	chr1:156755161:C:T	0	156755161	T	C
1	chr1:156755209:G:A	0	156755209	A	G
1	chr1:156755346:C:T	0	156755346	T	C
1	chr1:156755534:C:T	0	156755534	T	C
1	chr1:156755861:T:G	0	156755861	G	T
1	chr1:156756129:G:A	0	156756129	A	G
1	chr1:156757414:C:T	0	156757414	T	C
1	chr1:156757461:G:A	0	156757461	A	G
1	chr1:156758380:A:G	0	156758380	G	A
1	chr1:156758403:A:C	0	156758403	C	A
1	chr1:156758624:A:T	0	156758624	T	A
1	chr1:156759057:T:C	0	156759057	C	T
1	chr1:156759692:G:A	0	156759692	A	G
1	chr1:156760807:C:T	0	156760807	T	C
1	chr1:156761500:T:C	0	156761500	C	T
1	chr1:156761836:A:G	0	156761836	G	A
1	chr1:156762599:G:A	0	156762599	A	G
1	chr1:156763199:T:C	0	156763199	C	T
1	chr1:156763408:G:T	0	156763408	T	G
1	chr1:156763509:C:T	0	156763509	T	C
1	chr1:156764865:G:A	0	156764865	A	G
1	chr1:156765391:C:A	0	156765391	A	C
1	chr1:156765602:G:A	0	156765602	A	G
1	chr1:156765620:G:A	0	156765620	A	G
1	chr1:156765959:G:C	0	156765959	C	G
1	chr1:156768177:C:T	0	156768177	T	C
1	chr1:156768479:C:T	0	156768479	T	C
1	chr1:156768636:T:C	0	156768636	C	T
1	chr1:156768672:A:G	0	156768672	G	A
1	chr1:156769326:C:T	0	156769326	T	C
1	chr1:156769857:C:T	0	156769857	T	C
1	chr1:156771079:T:A	0	156771079	A	T
1	chr1:156771080:G:T	0	156771080	T	G
1	chr1:156773166:T:G	0	156773166	G	T
1	chr1:156773381:G:A	0	156773381	A	G
1	chr1:156774945:T:C	0	156774945	C	T
1	chr1:156775228:G:A	0	156775228	A	G
1	chr1:156775678:T:G	0	156775678	G	T
1	chr1:156775707:C:T	0	156775707	T	C
1	chr1:156776463:TAG:T	0	156776463	T	TAG
1	chr1:156776816:G:A	0	156776816	A	G
1	chr1:156777346:C:T	0	156777346	T	C
1	chr1:156777397:A:G	0	156777397	G	A
1	chr1:156778073:C:G	0	156778073	G	C
1	chr1:156778393:T:C	0	156778393	C	T
1	chr1:156778913:C:T	0	156778913	T	C
1	chr1:156779339:T:A	0	156779339	A	T
1	chr1:156779461:G:T	0	156779461	T	G
1	chr1:156779862:C:T	0	156779862	T	C
1	chr1:156779976:C:T	0	156779976	T	C
1	chr1:156780008:A:T	0	156780008	T	A
1	chr1:156780402:T:A	0	156780402	A	T
1	chr1:156781017:T:C	0	156781017	C	T
1	chr1:156781285:A:C	0	156781285	C	A
1	chr1:156781372:G:A	0	156781372	A	G
1	chr1:156781834:G:T	0	156781834	T	G
1	chr1:156782256:C:G	0	156782256	G	C
1	chr1:156782439:AT:A	0	156782439	A	AT
1	chr1:156782578:T:C	0	156782578	C	T
1	chr1:156782820:T:A	0	156782820	A	T
1	chr1:156782914:T:A	0	156782914	A	T
1	chr1:156783065:C:T	0	156783065	T	C
1	chr1:156784307:C:G	0	156784307	G	C
1	chr1:156784486:G:A	0	156784486	A	G
1	chr1:156784673:T:C	0	156784673	C	T
1	chr1:156785310:G:A	0	156785310	A	G
1	chr1:156785401:C:A	0	156785401	A	C
1	chr1:156785986:A:G	0	156785986	G	A
1	chr1:156785993:A:G	0	156785993	G	A
1	chr1:156787262:T:C	0	156787262	C	T
1	chr1:156787855:G:A	0	156787855	A	G
1	chr1:156788545:T:C	0	156788545	C	T
1	chr1:156788810:C:T	0	156788810	T	C
1	chr1:156789072:C:T	0	156789072	T	C
1	chr1:156789793:G:A	0	156789793	A	G
1	chr1:156790244:G:C	0	156790244	C	G
1	chr1:156791826:C:T	0	156791826	T	C
1	chr1:156792701:C:T	0	156792701	T	C
1	chr1:156793489:TG:T	0	156793489	T	TG
1	chr1:156793541:ACT:A	0	156793541	A	ACT
1	chr1:156794246:T:C	0	156794246	C	T
1	chr1:156794385:G:A	0	156794385	A	G
1	chr1:156796181:C:T	0	156796181	T	C
1	chr1:156797461:C:T	0	156797461	T	C
1	chr1:156797879:C:T	0	156797879	T	C
1	chr1:156797933:C:T	0	156797933	T	C
1	chr1:156798096:A:G	0	156798096	G	A
1	chr1:156798776:G:A	0	156798776	A	G
1	chr1:156799803:G:C	0	156799803	C	G
1	chr1:156799915:G:GT	0	156799915	GT	G
1	chr1:156801024:T:C	0	156801024	C	T
1	chr1:156801989:G:A	0	156801989	A	G
1	chr1:156803152:A:G	0	156803152	G	A
1	chr1:156803185:C:T	0	156803185	T	C
1	chr1:156803196:G:A	0	156803196	A	G
1	chr1:156803791:C:G	0	156803791	G	C
1	chr1:156803833:C:T	0	156803833	T	C
1	chr1:156804229:G:A	0	156804229	A	G
1	chr1:156804237:C:T	0	156804237	T	C
1	chr1:156804319:C:T	0	156804319	T	C
1	chr1:156804404:G:A	0	156804404	A	G
1	chr1:156804880:T:C	0	156804880	C	T
1	chr1:156805287:C:T	0	156805287	T	C
1	chr1:156805477:C:G	0	156805477	G	C
1	chr1:156805659:C:A	0	156805659	A	C
1	chr1:156805842:G:A	0	156805842	A	G
1	chr1:156808053:G:T	0	156808053	T	G
1	chr1:156808319:C:T	0	156808319	T	C
1	chr1:156810514:A:C	0	156810514	C	A
1	chr1:156810554:T:A	0	156810554	A	T
1	chr1:156811060:A:G	0	156811060	G	A
1	chr1:156812576:G:A	0	156812576	A	G
1	chr1:156813500:C:T	0	156813500	T	C
1	chr1:156815190:T:C	0	156815190	C	T
1	chr1:156815564:T:C	0	156815564	C	T
1	chr1:156815970:AG:A	0	156815970	A	AG
1	chr1:156815979:A:G	0	156815979	G	A
1	chr1:156815987:G:A	0	156815987	A	G
1	chr1:156817318:C:T	0	156817318	T	C
1	chr1:156817729:G:A	0	156817729	A	G
1	chr1:156819555:T:C	0	156819555	C	T
1	chr1:156820891:C:T	0	156820891	T	C
1	chr1:156820892:A:G	0	156820892	G	A
1	chr1:156821114:T:C	0	156821114	C	T
1	chr1:156823050:G:T	0	156823050	T	G
1	chr1:156823152:T:C	0	156823152	C	T
1	chr1:156823340:G:C	0	156823340	C	G
1	chr1:156823694:G:C	0	156823694	C	G
1	chr1:156823787:T:C	0	156823787	C	T
1	chr1:156824220:AGTGCAAAG:A	0	156824220	A	AGTGCAAAG
1	chr1:156824289:CAG:C	0	156824289	C	CAG
1	chr1:156825030:C:G	0	156825030	G	C
1	chr1:156825214:A:T	0	156825214	T	A
1	chr1:156826455:T:C	0	156826455	C	T
1	chr1:156826510:T:C	0	156826510	C	T
1	chr1:156826655:A:G	0	156826655	G	A
1	chr1:156826905:T:C	0	156826905	C	T
1	chr1:156827023:C:T	0	156827023	T	C
1	chr1:156827052:A:G	0	156827052	G	A
1	chr1:156827463:T:C	0	156827463	C	T
1	chr1:156827509:A:G	0	156827509	G	A
1	chr1:156827510:C:A	0	156827510	A	C
1	chr1:156827595:C:T	0	156827595	T	C
1	chr1:156828046:G:C	0	156828046	C	G
1	chr1:156828113:T:C	0	156828113	C	T
1	chr1:156828169:C:T	0	156828169	T	C
1	chr1:156828183:T:G	0	156828183	G	T
1	chr1:156828667:G:A	0	156828667	A	G
1	chr1:156829148:T:C	0	156829148	C	T
1	chr1:156830076:T:C	0	156830076	C	T
1	chr1:156830120:G:A	0	156830120	A	G
1	chr1:156830618:G:A	0	156830618	A	G
1	chr1:156830972:T:C	0	156830972	C	T
1	chr1:156831010:A:G	0	156831010	G	A
1	chr1:156832865:A:G	0	156832865	G	A
1	chr1:156833282:C:T	0	156833282	T	C
1	chr1:156834329:T:C	0	156834329	C	T
1	chr1:156834689:A:T	0	156834689	T	A
1	chr1:156835004:G:A	0	156835004	A	G
1	chr1:156835118:G:C	0	156835118	C	G
1	chr1:156835189:A:G	0	156835189	G	A
1	chr1:156835383:A:G	0	156835383	G	A
1	chr1:156835427:A:G	0	156835427	G	A
1	chr1:156835864:T:G	0	156835864	G	T
1	chr1:156836011:T:C	0	156836011	C	T
1	chr1:156836077:T:G	0	156836077	G	T
1	chr1:156836167:T:C	0	156836167	C	T
1	chr1:156836231:T:A	0	156836231	A	T
1	chr1:156836245:A:G	0	156836245	G	A
1	chr1:156836537:T:C	0	156836537	C	T
1	chr1:156836695:G:A	0	156836695	A	G
1	chr1:156837690:T:C	0	156837690	C	T
1	chr1:156839267:G:A	0	156839267	A	G
1	chr1:156839398:C:T	0	156839398	T	C
1	chr1:156839503:G:A	0	156839503	A	G
1	chr1:156840427:GA:G	0	156840427	G	GA
1	chr1:156843858:T:C	0	156843858	C	T
1	chr1:156847339:G:A	0	156847339	A	G
1	chr1:156848656:A:G	0	156848656	G	A
1	chr1:156849424:T:C	0	156849424	C	T
1	chr1:156854881:G:A	0	156854881	A	G
1	chr1:156855009:G:A	0	156855009	A	G
1	chr1:156855211:T:TC	0	156855211	TC	T
1	chr1:156859955:G:A	0	156859955	A	G
1	chr1:156860426:T:C	0	156860426	C	T
1	chr1:156865348:C:T	0	156865348	T	C
1	chr1:156865794:A:T	0	156865794	T	A
1	chr1:156865796:T:C	0	156865796	C	T
1	chr1:156866083:C:T	0	156866083	T	C
1	chr1:156867046:T:C	0	156867046	C	T
1	chr1:156867175:A:G	0	156867175	G	A
1	chr1:156867561:T:C	0	156867561	C	T
1	chr1:156867697:C:T	0	156867697	T	C
1	chr1:156868349:T:C	0	156868349	C	T
1	chr1:156871022:C:T	0	156871022	T	C
1	chr1:156871281:G:A	0	156871281	A	G
1	chr1:156871882:G:A	0	156871882	A	G
1	chr1:156872544:C:T	0	156872544	T	C
1	chr1:156875187:A:C	0	156875187	C	A
1	chr1:156875881:A:C	0	156875881	C	A
1	chr1:156878314:A:G	0	156878314	G	A
1	chr1:156878328:T:A	0	156878328	A	T
1	chr1:156879002:C:T	0	156879002	T	C
1	chr1:156879016:T:C	0	156879016	C	T
1	chr1:156879117:CA:C	0	156879117	C	CA
1	chr1:156879126:C:T	0	156879126	T	C
1	chr1:156879154:G:T	0	156879154	T	G
1	chr1:156879760:G:A	0	156879760	A	G
1	chr1:156879983:T:C	0	156879983	C	T
1	chr1:156880312:G:C	0	156880312	C	G
1	chr1:156880320:T:G	0	156880320	G	T
1	chr1:156882238:G:A	0	156882238	A	G
1	chr1:156882522:G:C	0	156882522	C	G
1	chr1:156884033:G:C	0	156884033	C	G
1	chr1:156884172:AC:A	0	156884172	A	AC
1	chr1:156884985:C:G	0	156884985	G	C
1	chr1:156885705:C:T	0	156885705	T	C
1	chr1:156885826:C:T	0	156885826	T	C
1	chr1:156886062:C:T	0	156886062	T	C
1	chr1:156889030:T:C	0	156889030	C	T
1	chr1:156889566:C:T	0	156889566	T	C
1	chr1:156889817:C:T	0	156889817	T	C
1	chr1:156890989:T:C	0	156890989	C	T
1	chr1:156891376:C:T	0	156891376	T	C
1	chr1:156891451:A:G	0	156891451	G	A
1	chr1:156891477:G:A	0	156891477	A	G
1	chr1:156891699:G:A	0	156891699	A	G
1	chr1:156891718:C:CT	0	156891718	CT	C
1	chr1:156891797:A:C	0	156891797	C	A
1	chr1:156892016:C:A	0	156892016	A	C
1	chr1:156892676:C:T	0	156892676	T	C
1	chr1:156892912:A:G	0	156892912	G	A
1	chr1:156892950:A:G	0	156892950	G	A
1	chr1:156893119:A:G	0	156893119	G	A
1	chr1:156893251:C:T	0	156893251	T	C
1	chr1:156893398:G:T	0	156893398	T	G
1	chr1:156893412:G:T	0	156893412	T	G
1	chr1:156893825:G:T	0	156893825	T	G
1	chr1:156894824:G:C	0	156894824	C	G
1	chr1:156898192:C:T	0	156898192	T	C
1	chr1:156898198:G:A	0	156898198	A	G
1	chr1:156899056:T:C	0	156899056	C	T
1	chr1:156899255:G:T	0	156899255	T	G
1	chr1:156899445:C:T	0	156899445	T	C
1	chr1:156899640:A:G	0	156899640	G	A
1	chr1:156899838:G:C	0	156899838	C	G
1	chr1:156899922:G:A	0	156899922	A	G
1	chr1:156901526:G:A	0	156901526	A	G
1	chr1:156902975:T:C	0	156902975	C	T
1	chr1:156903935:G:A	0	156903935	A	G
1	chr1:156904629:C:G	0	156904629	G	C
1	chr1:156905305:G:A	0	156905305	A	G
1	chr1:156905972:G:A	0	156905972	A	G
1	chr1:156906143:T:C	0	156906143	C	T
1	chr1:156906414:G:A	0	156906414	A	G
1	chr1:156906429:G:A	0	156906429	A	G
1	chr1:156906445:C:T	0	156906445	T	C
1	chr1:156906468:C:T	0	156906468	T	C
1	chr1:156906581:A:G	0	156906581	G	A
1	chr1:156907085:G:A	0	156907085	A	G
1	chr1:156907457:A:G	0	156907457	G	A
1	chr1:156908643:C:T	0	156908643	T	C
1	chr1:156908739:T:C	0	156908739	C	T
1	chr1:156908945:T:C	0	156908945	C	T
1	chr1:156909095:G:A	0	156909095	A	G
1	chr1:156909603:C:T	0	156909603	T	C
1	chr1:156909712:A:G	0	156909712	G	A
1	chr1:156909788:C:T	0	156909788	T	C
1	chr1:156911601:TC:T	0	156911601	T	TC
1	chr1:156912167:C:T	0	156912167	T	C
1	chr1:156913423:C:A	0	156913423	A	C
1	chr1:156913701:G:A	0	156913701	A	G
1	chr1:156913825:G:A	0	156913825	A	G
1	chr1:156914311:T:A	0	156914311	A	T
1	chr1:156914573:T:C	0	156914573	C	T
1	chr1:156914792:C:T	0	156914792	T	C
1	chr1:156915975:A:G	0	156915975	G	A
1	chr1:156916985:G:A	0	156916985	A	G
1	chr1:156917309:A:G	0	156917309	G	A
1	chr1:156917788:C:T	0	156917788	T	C
1	chr1:156918898:A:G	0	156918898	G	A
1	chr1:156920880:T:C	0	156920880	C	T
1	chr1:156921212:T:C	0	156921212	C	T
1	chr1:156921818:G:A	0	156921818	A	G
1	chr1:156922602:T:C	0	156922602	C	T
1	chr1:156922745:G:T	0	156922745	T	G
1	chr1:156923157:T:C	0	156923157	C	T
1	chr1:156924214:C:G	0	156924214	G	C
1	chr1:156924821:G:T	0	156924821	T	G
1	chr1:156925033:C:T	0	156925033	T	C
1	chr1:156926372:A:G	0	156926372	G	A
1	chr1:156926769:T:A	0	156926769	A	T
1	chr1:156928175:G:C	0	156928175	C	G
1	chr1:156929038:A:G	0	156929038	G	A
1	chr1:156929496:G:A	0	156929496	A	G
1	chr1:156929800:A:G	0	156929800	G	A
1	chr1:156929890:G:A	0	156929890	A	G
1	chr1:156932096:T:C	0	156932096	C	T
1	chr1:156932430:G:A	0	156932430	A	G
1	chr1:156932489:T:G	0	156932489	G	T
1	chr1:156934251:T:C	0	156934251	C	T
1	chr1:156934365:G:A	0	156934365	A	G
1	chr1:156934852:A:G	0	156934852	G	A
1	chr1:156935026:G:A	0	156935026	A	G
1	chr1:156935792:A:G	0	156935792	G	A
1	chr1:156936658:A:G	0	156936658	G	A
1	chr1:156936781:A:G	0	156936781	G	A
1	chr1:156937089:G:A	0	156937089	A	G
1	chr1:156937239:C:T	0	156937239	T	C
1	chr1:156937289:T:C	0	156937289	C	T
1	chr1:156937323:T:C	0	156937323	C	T
1	chr1:156937758:C:A	0	156937758	A	C
1	chr1:156939194:T:C	0	156939194	C	T
1	chr1:156939511:T:A	0	156939511	A	T
1	chr1:156939903:G:A	0	156939903	A	G
1	chr1:156940757:C:T	0	156940757	T	C
1	chr1:156941100:GCTCGTCTT:G	0	156941100	G	GCTCGTCTT
1	chr1:156941116:A:G	0	156941116	G	A
1	chr1:156941587:A:G	0	156941587	G	A
1	chr1:156943657:C:T	0	156943657	T	C
1	chr1:156944278:C:A	0	156944278	A	C
1	chr1:156945246:C:T	0	156945246	T	C
1	chr1:156948556:T:C	0	156948556	C	T
1	chr1:156949332:T:C	0	156949332	C	T
1	chr1:156949388:A:G	0	156949388	G	A
1	chr1:156949990:A:G	0	156949990	G	A
1	chr1:156951428:A:G	0	156951428	G	A
1	chr1:156952784:G:T	0	156952784	T	G
1	chr1:156955297:CT:C	0	156955297	C	CT
1	chr1:156955643:T:C	0	156955643	C	T
1	chr1:156957959:T:C	0	156957959	C	T
1	chr1:156958984:A:T	0	156958984	T	A
1	chr1:156959231:C:T	0	156959231	T	C
1	chr1:156959802:T:C	0	156959802	C	T
1	chr1:156960073:A:G	0	156960073	G	A
1	chr1:156960261:C:T	0	156960261	T	C
1	chr1:156963821:G:T	0	156963821	T	G
1	chr1:156964170:A:G	0	156964170	G	A
1	chr1:156965101:T:C	0	156965101	C	T
1	chr1:156966490:T:C	0	156966490	C	T
1	chr1:156969275:G:A	0	156969275	A	G
1	chr1:156969379:A:G	0	156969379	G	A
1	chr1:156969383:C:T	0	156969383	T	C
1	chr1:156969929:G:C	0	156969929	C	G
1	chr1:156970533:A:G	0	156970533	G	A
1	chr1:156971920:C:T	0	156971920	T	C
1	chr1:156972436:C:T	0	156972436	T	C
1	chr1:156972835:A:AC	0	156972835	AC	A
1	chr1:156973620:C:T	0	156973620	T	C
1	chr1:156973890:G:A	0	156973890	A	G
1	chr1:156974385:G:A	0	156974385	A	G
1	chr1:156974885:G:C	0	156974885	C	G
1	chr1:156974991:T:G	0	156974991	G	T
1	chr1:156975290:T:C	0	156975290	C	T
1	chr1:156975916:C:G	0	156975916	G	C
1	chr1:156976134:C:T	0	156976134	T	C
1	chr1:156976307:T:C	0	156976307	C	T
1	chr1:156977106:T:G	0	156977106	G	T
1	chr1:156977499:A:G	0	156977499	G	A
1	chr1:156977566:C:A	0	156977566	A	C
1	chr1:156978700:T:C	0	156978700	C	T
1	chr1:156979164:CCCT:C	0	156979164	C	CCCT
1	chr1:156979655:C:T	0	156979655	T	C
1	chr1:156979921:T:C	0	156979921	C	T
1	chr1:156980864:T:G	0	156980864	G	T
1	chr1:156980991:C:A	0	156980991	A	C
1	chr1:156981003:A:G	0	156981003	G	A
1	chr1:156981214:T:A	0	156981214	A	T
1	chr1:156981579:T:C	0	156981579	C	T
1	chr1:156982262:C:A	0	156982262	A	C
1	chr1:156982350:A:G	0	156982350	G	A
1	chr1:156983700:G:C	0	156983700	C	G
1	chr1:156984475:C:T	0	156984475	T	C
1	chr1:156984592:T:C	0	156984592	C	T
1	chr1:156984641:T:C	0	156984641	C	T
1	chr1:156985289:T:C	0	156985289	C	T
1	chr1:156985487:G:A	0	156985487	A	G
1	chr1:156985492:C:T	0	156985492	T	C
1	chr1:156986265:T:C	0	156986265	C	T
1	chr1:156986566:G:A	0	156986566	A	G
1	chr1:156987240:T:C	0	156987240	C	T
1	chr1:156987450:A:T	0	156987450	T	A
1	chr1:156987559:G:T	0	156987559	T	G
1	chr1:156988555:T:C	0	156988555	C	T
1	chr1:156988680:G:A	0	156988680	A	G
1	chr1:156988833:G:A	0	156988833	A	G
1	chr1:156991091:T:C	0	156991091	C	T
1	chr1:156991350:C:T	0	156991350	T	C
1	chr1:156992389:T:C	0	156992389	C	T
1	chr1:156992414:T:G	0	156992414	G	T
1	chr1:156993932:T:C	0	156993932	C	T
1	chr1:156994082:T:C	0	156994082	C	T
1	chr1:156994183:G:A	0	156994183	A	G
1	chr1:156994260:C:T	0	156994260	T	C
1	chr1:156994840:AATACTACCTTTCTCAAAGG:A	0	156994840	A	AATACTACCTTTCTCAAAGG
1	chr1:156995010:CTT:C	0	156995010	C	CTT
1	chr1:156996156:A:G	0	156996156	G	A
1	chr1:156996645:C:T	0	156996645	T	C
1	chr1:156998031:C:CAG	0	156998031	CAG	C
1	chr1:156998151:G:A	0	156998151	A	G
1	chr1:156999058:C:A	0	156999058	A	C
1	chr1:156999266:T:A	0	156999266	A	T
1	chr1:156999811:A:G	0	156999811	G	A
1	chr1:157000154:C:G	0	157000154	G	C
1	chr1:157000335:T:C	0	157000335	C	T
1	chr1:157002189:T:C	0	157002189	C	T
1	chr1:157002626:C:G	0	157002626	G	C
1	chr1:157002675:T:C	0	157002675	C	T
1	chr1:157002686:A:G	0	157002686	G	A
1	chr1:157002693:C:T	0	157002693	T	C
1	chr1:157002745:T:C	0	157002745	C	T
1	chr1:157002766:T:C	0	157002766	C	T
1	chr1:157004530:C:T	0	157004530	T	C
1	chr1:157005230:T:A	0	157005230	A	T
1	chr1:157006277:A:G	0	157006277	G	A
1	chr1:157006433:C:T	0	157006433	T	C
1	chr1:157008113:A:G	0	157008113	G	A
1	chr1:157011045:C:T	0	157011045	T	C
1	chr1:157011556:G:A	0	157011556	A	G
1	chr1:157013104:G:A	0	157013104	A	G
1	chr1:157013701:G:GA	0	157013701	GA	G
1	chr1:157013913:C:T	0	157013913	T	C
1	chr1:157014247:T:G	0	157014247	G	T
1	chr1:157014309:A:G	0	157014309	G	A
1	chr1:157015058:G:A	0	157015058	A	G
1	chr1:157015150:A:T	0	157015150	T	A
1	chr1:157015638:G:C	0	157015638	C	G
1	chr1:157016103:T:C	0	157016103	C	T
1	chr1:157016235:T:C	0	157016235	C	T
1	chr1:157017905:C:T	0	157017905	T	C
1	chr1:157018469:C:T	0	157018469	T	C
1	chr1:157018540:G:A	0	157018540	A	G
1	chr1:157019000:T:C	0	157019000	C	T
1	chr1:157020019:C:T	0	157020019	T	C
1	chr1:157020080:C:T	0	157020080	T	C
1	chr1:157021517:A:C	0	157021517	C	A
1	chr1:157021779:C:T	0	157021779	T	C
1	chr1:157021896:T:C	0	157021896	C	T
1	chr1:157022961:C:T	0	157022961	T	C
1	chr1:157022991:T:C	0	157022991	C	T
1	chr1:157025360:A:G	0	157025360	G	A
1	chr1:157030562:T:G	0	157030562	G	T
1	chr1:157030924:G:A	0	157030924	A	G
1	chr1:157031869:C:A	0	157031869	A	C
1	chr1:157032651:T:C	0	157032651	C	T
1	chr1:157032707:A:G	0	157032707	G	A
1	chr1:157032972:T:C	0	157032972	C	T
1	chr1:157034072:T:C	0	157034072	C	T
1	chr1:157037184:T:C	0	157037184	C	T
1	chr1:157037352:C:T	0	157037352	T	C
1	chr1:157037710:C:T	0	157037710	T	C
1	chr1:157037988:C:T	0	157037988	T	C
1	chr1:157041533:A:G	0	157041533	G	A
1	chr1:157042783:A:C	0	157042783	C	A
1	chr1:157043369:T:C	0	157043369	C	T
1	chr1:157044157:C:A	0	157044157	A	C
1	chr1:157044910:G:A	0	157044910	A	G
1	chr1:157045172:T:A	0	157045172	A	T
1	chr1:157046619:TAGC:T	0	157046619	T	TAGC
1	chr1:157046918:C:T	0	157046918	T	C
1	chr1:157046928:T:A	0	157046928	A	T
1	chr1:157047032:T:A	0	157047032	A	T
1	chr1:157047267:G:C	0	157047267	C	G
1	chr1:157047413:A:T	0	157047413	T	A
1	chr1:157047613:C:A	0	157047613	A	C
1	chr1:157049483:T:A	0	157049483	A	T
1	chr1:157051480:A:G	0	157051480	G	A
1	chr1:157052504:A:C	0	157052504	C	A
1	chr1:157053221:A:G	0	157053221	G	A
1	chr1:157053225:T:C	0	157053225	C	T
1	chr1:157053306:C:T	0	157053306	T	C
1	chr1:157053386:T:C	0	157053386	C	T
1	chr1:157053485:G:A	0	157053485	A	G
1	chr1:157053569:A:G	0	157053569	G	A
1	chr1:157053888:A:AT	0	157053888	AT	A
1	chr1:157054227:G:A	0	157054227	A	G
1	chr1:157055021:A:G	0	157055021	G	A
1	chr1:157055132:A:G	0	157055132	G	A
1	chr1:157056153:G:A	0	157056153	A	G
1	chr1:157057109:G:A	0	157057109	A	G
1	chr1:157057179:G:A	0	157057179	A	G
1	chr1:157057210:T:C	0	157057210	C	T
1	chr1:157057236:T:C	0	157057236	C	T
1	chr1:157057387:CT:C	0	157057387	C	CT
1	chr1:157057475:G:T	0	157057475	T	G
1	chr1:157057496:TAA:T	0	157057496	T	TAA
1	chr1:157057728:C:T	0	157057728	T	C
1	chr1:157058152:C:T	0	157058152	T	C
1	chr1:157058420:G:T	0	157058420	T	G
1	chr1:157058543:C:T	0	157058543	T	C
1	chr1:157058596:T:C	0	157058596	C	T
1	chr1:157058597:G:A	0	157058597	A	G
1	chr1:157058739:G:A	0	157058739	A	G
1	chr1:157058952:T:G	0	157058952	G	T
1	chr1:157059198:T:C	0	157059198	C	T
1	chr1:157059342:T:C	0	157059342	C	T
1	chr1:157059407:A:G	0	157059407	G	A
1	chr1:157060065:T:C	0	157060065	C	T
1	chr1:157060074:C:T	0	157060074	T	C
1	chr1:157060307:G:A	0	157060307	A	G
1	chr1:157060412:G:T	0	157060412	T	G
1	chr1:157060488:T:C	0	157060488	C	T
1	chr1:157060835:T:C	0	157060835	C	T
1	chr1:157061218:G:A	0	157061218	A	G
1	chr1:157061225:A:G	0	157061225	G	A
1	chr1:157061263:T:G	0	157061263	G	T
1	chr1:157061643:G:A	0	157061643	A	G
1	chr1:157061799:C:T	0	157061799	T	C
1	chr1:157061830:T:C	0	157061830	C	T
1	chr1:157061886:T:C	0	157061886	C	T
1	chr1:157062177:CT:C	0	157062177	C	CT
1	chr1:157062209:T:C	0	157062209	C	T
1	chr1:157062449:C:T	0	157062449	T	C
1	chr1:157062801:G:A	0	157062801	A	G
1	chr1:157063040:T:C	0	157063040	C	T
1	chr1:157063091:A:G	0	157063091	G	A
1	chr1:157063203:C:T	0	157063203	T	C
1	chr1:157063235:G:A	0	157063235	A	G
1	chr1:157063872:T:C	0	157063872	C	T
1	chr1:157064109:A:G	0	157064109	G	A
1	chr1:157064127:G:A	0	157064127	A	G
1	chr1:157064421:G:A	0	157064421	A	G
1	chr1:157064454:T:C	0	157064454	C	T
1	chr1:157064521:G:A	0	157064521	A	G
1	chr1:157064602:C:T	0	157064602	T	C
1	chr1:157064679:C:T	0	157064679	T	C
1	chr1:157064711:T:A	0	157064711	A	T
1	chr1:157064722:T:C	0	157064722	C	T
1	chr1:157064923:A:G	0	157064923	G	A
1	chr1:157065511:C:T	0	157065511	T	C
1	chr1:157065539:G:T	0	157065539	T	G
1	chr1:157065979:A:G	0	157065979	G	A
1	chr1:157066403:A:G	0	157066403	G	A
1	chr1:157066441:C:CA	0	157066441	CA	C
1	chr1:157066474:G:T	0	157066474	T	G
1	chr1:157066530:T:C	0	157066530	C	T
1	chr1:157066632:T:A	0	157066632	A	T
1	chr1:157066865:C:T	0	157066865	T	C
1	chr1:157066894:T:C	0	157066894	C	T
1	chr1:157067026:G:A	0	157067026	A	G
1	chr1:157067078:A:G	0	157067078	G	A
1	chr1:157067164:G:C	0	157067164	C	G
1	chr1:157067179:C:T	0	157067179	T	C
1	chr1:157067263:C:T	0	157067263	T	C
1	chr1:157067450:G:C	0	157067450	C	G
1	chr1:157067698:G:C	0	157067698	C	G
1	chr1:157067987:T:G	0	157067987	G	T
1	chr1:157068165:A:G	0	157068165	G	A
1	chr1:157068216:A:G	0	157068216	G	A
1	chr1:157068458:T:G	0	157068458	G	T
1	chr1:157068832:G:C	0	157068832	C	G
1	chr1:157069073:T:G	0	157069073	G	T
1	chr1:157069205:T:C	0	157069205	C	T
1	chr1:157069269:T:C	0	157069269	C	T
1	chr1:157069281:A:G	0	157069281	G	A
1	chr1:157069608:T:C	0	157069608	C	T
1	chr1:157069670:C:A	0	157069670	A	C
1	chr1:157069949:G:A	0	157069949	A	G
1	chr1:157070504:A:G	0	157070504	G	A
1	chr1:157070760:T:C	0	157070760	C	T
1	chr1:157071045:T:C	0	157071045	C	T
1	chr1:157071286:A:G	0	157071286	G	A
1	chr1:157071315:C:T	0	157071315	T	C
1	chr1:157071510:C:T	0	157071510	T	C
1	chr1:157071514:C:G	0	157071514	G	C
1	chr1:157072312:G:T	0	157072312	T	G
1	chr1:157072361:G:A	0	157072361	A	G
1	chr1:157072368:A:G	0	157072368	G	A
1	chr1:157072601:C:T	0	157072601	T	C
1	chr1:157072616:C:A	0	157072616	A	C
1	chr1:157072759:GAGA:G	0	157072759	G	GAGA
1	chr1:157072944:C:T	0	157072944	T	C
1	chr1:157073380:G:GGCA	0	157073380	GGCA	G
1	chr1:157073665:G:GACA	0	157073665	GACA	G
1	chr1:157073904:T:G	0	157073904	G	T
1	chr1:157073940:A:G	0	157073940	G	A
1	chr1:157074057:G:GGA	0	157074057	GGA	G
1	chr1:157074197:CCG:C	0	157074197	C	CCG
1	chr1:157074307:A:G	0	157074307	G	A
1	chr1:157074434:A:G	0	157074434	G	A
1	chr1:157074790:A:G	0	157074790	G	A
1	chr1:157074859:C:T	0	157074859	T	C
1	chr1:157075047:A:G	0	157075047	G	A
1	chr1:157075201:C:G	0	157075201	G	C
1	chr1:157075423:T:G	0	157075423	G	T
1	chr1:157075477:T:C	0	157075477	C	T
1	chr1:157075668:C:T	0	157075668	T	C
1	chr1:157075789:C:G	0	157075789	G	C
1	chr1:157075879:G:A	0	157075879	A	G
1	chr1:157076041:G:A	0	157076041	A	G
1	chr1:157076270:C:T	0	157076270	T	C
1	chr1:157076456:C:T	0	157076456	T	C
1	chr1:157076475:G:A	0	157076475	A	G
1	chr1:157076495:G:A	0	157076495	A	G
1	chr1:157076621:A:C	0	157076621	C	A
1	chr1:157076666:C:T	0	157076666	T	C
1	chr1:157078428:C:G	0	157078428	G	C
1	chr1:157078554:C:T	0	157078554	T	C
1	chr1:157078562:C:T	0	157078562	T	C
1	chr1:157079183:C:A	0	157079183	A	C
1	chr1:157079225:G:A	0	157079225	A	G
1	chr1:157079423:G:A	0	157079423	A	G
1	chr1:157079519:T:C	0	157079519	C	T
1	chr1:157079769:A:G	0	157079769	G	A
1	chr1:157079843:A:T	0	157079843	T	A
1	chr1:157079967:A:G	0	157079967	G	A
1	chr1:157080183:C:G	0	157080183	G	C
1	chr1:157080224:T:A	0	157080224	A	T
1	chr1:157080402:A:G	0	157080402	G	A
1	chr1:157080576:G:T	0	157080576	T	G
1	chr1:157080658:G:A	0	157080658	A	G
1	chr1:157080734:T:C	0	157080734	C	T
1	chr1:157080755:C:T	0	157080755	T	C
1	chr1:157080849:G:A	0	157080849	A	G
1	chr1:157080877:G:A	0	157080877	A	G
1	chr1:157081009:T:G	0	157081009	G	T
1	chr1:157081040:T:G	0	157081040	G	T
1	chr1:157081047:G:A	0	157081047	A	G
1	chr1:157081077:A:G	0	157081077	G	A
1	chr1:157081168:G:A	0	157081168	A	G
1	chr1:157081202:C:T	0	157081202	T	C
1	chr1:157081244:G:A	0	157081244	A	G
1	chr1:157081312:C:T	0	157081312	T	C
1	chr1:157081455:A:G	0	157081455	G	A
1	chr1:157081952:G:A	0	157081952	A	G
1	chr1:157081969:C:CCCT	0	157081969	CCCT	C
1	chr1:157081994:C:T	0	157081994	T	C
1	chr1:157082009:C:T	0	157082009	T	C
1	chr1:157082163:ATGTC:A	0	157082163	A	ATGTC
1	chr1:157082279:T:TCAGTTTGGCATTTTAAACAGAGCACCCTAG	0	157082279	TCAGTTTGGCATTTTAAACAGAGCACCCTAG	T
1	chr1:157082432:G:A	0	157082432	A	G
1	chr1:157082738:T:C	0	157082738	C	T
1	chr1:157083195:G:A	0	157083195	A	G
1	chr1:157083623:C:T	0	157083623	T	C
1	chr1:157084405:C:T	0	157084405	T	C
1	chr1:157084444:G:A	0	157084444	A	G
1	chr1:157084571:G:A	0	157084571	A	G
1	chr1:157084945:C:G	0	157084945	G	C
1	chr1:157085256:C:T	0	157085256	T	C
1	chr1:157085260:T:C	0	157085260	C	T
1	chr1:157085606:G:A	0	157085606	A	G
1	chr1:157085801:G:A	0	157085801	A	G
1	chr1:157085804:A:G	0	157085804	G	A
1	chr1:157085845:T:C	0	157085845	C	T
1	chr1:157085968:T:C	0	157085968	C	T
1	chr1:157086240:T:C	0	157086240	C	T
1	chr1:157086692:C:T	0	157086692	T	C
1	chr1:157087427:T:A	0	157087427	A	T
1	chr1:157087428:T:A	0	157087428	A	T
1	chr1:157087481:G:C	0	157087481	C	G
1	chr1:157087544:T:C	0	157087544	C	T
1	chr1:157087728:G:A	0	157087728	A	G
1	chr1:157087942:T:A	0	157087942	A	T
1	chr1:157088185:A:G	0	157088185	G	A
1	chr1:157088461:GA:G	0	157088461	G	GA
1	chr1:157088632:A:G	0	157088632	G	A
1	chr1:157089314:T:C	0	157089314	C	T
1	chr1:157089468:C:T	0	157089468	T	C
1	chr1:157089771:G:A	0	157089771	A	G
1	chr1:157090625:AG:A	0	157090625	A	AG
1	chr1:157090752:A:G	0	157090752	G	A
1	chr1:157091758:G:A	0	157091758	A	G
1	chr1:157091851:C:T	0	157091851	T	C
1	chr1:157092904:G:T	0	157092904	T	G
1	chr1:157092947:C:G	0	157092947	G	C
1	chr1:157093777:G:A	0	157093777	A	G
1	chr1:157093856:C:A	0	157093856	A	C
1	chr1:157094508:C:T	0	157094508	T	C
1	chr1:157094646:C:T	0	157094646	T	C
1	chr1:157095137:C:T	0	157095137	T	C
1	chr1:157095382:G:A	0	157095382	A	G
1	chr1:157096337:C:T	0	157096337	T	C
1	chr1:157096868:G:A	0	157096868	A	G
1	chr1:157096881:T:C	0	157096881	C	T
1	chr1:157096955:T:C	0	157096955	C	T
1	chr1:157097158:T:C	0	157097158	C	T
1	chr1:157097907:T:C	0	157097907	C	T
1	chr1:157098126:T:G	0	157098126	G	T
1	chr1:157098375:T:C	0	157098375	C	T
1	chr1:157099362:A:G	0	157099362	G	A
1	chr1:157099469:A:C	0	157099469	C	A
1	chr1:157099769:C:G	0	157099769	G	C
1	chr1:157099796:G:A	0	157099796	A	G
1	chr1:157099805:G:A	0	157099805	A	G
1	chr1:157100090:A:G	0	157100090	G	A
1	chr1:157100128:G:A	0	157100128	A	G
1	chr1:157100308:G:A	0	157100308	A	G
1	chr1:157100478:A:G	0	157100478	G	A
1	chr1:157100645:A:G	0	157100645	G	A
1	chr1:157100866:G:A	0	157100866	A	G
1	chr1:157100977:A:G	0	157100977	G	A
1	chr1:157100999:G:A	0	157100999	A	G
1	chr1:157101099:C:A	0	157101099	A	C
1	chr1:157101159:A:G	0	157101159	G	A
1	chr1:157101654:G:A	0	157101654	A	G
1	chr1:157101949:A:G	0	157101949	G	A
1	chr1:157101969:A:G	0	157101969	G	A
1	chr1:157102330:C:T	0	157102330	T	C
1	chr1:157103306:G:A	0	157103306	A	G
1	chr1:157103447:C:T	0	157103447	T	C
1	chr1:157103806:T:C	0	157103806	C	T
1	chr1:157104816:A:G	0	157104816	G	A
1	chr1:157106075:C:T	0	157106075	T	C
1	chr1:157106453:G:A	0	157106453	A	G
1	chr1:157106841:C:G	0	157106841	G	C
1	chr1:157106923:C:T	0	157106923	T	C
1	chr1:157107120:T:C	0	157107120	C	T
1	chr1:157107513:C:T	0	157107513	T	C
1	chr1:157107717:G:A	0	157107717	A	G
1	chr1:157108178:C:T	0	157108178	T	C
1	chr1:157108699:C:G	0	157108699	G	C
1	chr1:157109338:G:A	0	157109338	A	G
1	chr1:157109998:A:G	0	157109998	G	A
1	chr1:157110618:C:T	0	157110618	T	C
1	chr1:157111157:G:A	0	157111157	A	G
1	chr1:157112225:C:T	0	157112225	T	C
1	chr1:157112667:T:G	0	157112667	G	T
1	chr1:157112756:A:G	0	157112756	G	A
1	chr1:157113287:T:C	0	157113287	C	T
1	chr1:157113750:C:T	0	157113750	T	C
1	chr1:157114025:A:G	0	157114025	G	A
1	chr1:157114129:A:T	0	157114129	T	A
1	chr1:157114495:T:C	0	157114495	C	T
1	chr1:157115011:G:A	0	157115011	A	G
1	chr1:157116339:G:A	0	157116339	A	G
1	chr1:157118226:AG:A	0	157118226	A	AG
1	chr1:157119355:C:T	0	157119355	T	C
1	chr1:157119738:C:T	0	157119738	T	C
1	chr1:157120344:G:A	0	157120344	A	G
1	chr1:157123857:AC:A	0	157123857	A	AC
1	chr1:157125678:A:G	0	157125678	G	A
1	chr1:157126461:A:G	0	157126461	G	A
1	chr1:157132133:C:G	0	157132133	G	C
1	chr1:157135998:T:C	0	157135998	C	T
1	chr1:157137822:C:T	0	157137822	T	C
1	chr1:157138709:C:T	0	157138709	T	C
1	chr1:157138777:G:T	0	157138777	T	G
1	chr1:157139182:C:G	0	157139182	G	C
1	chr1:157144086:A:G	0	157144086	G	A
1	chr1:157145059:T:C	0	157145059	C	T
1	chr1:157147835:A:T	0	157147835	T	A
1	chr1:157148629:T:C	0	157148629	C	T
1	chr1:157150068:A:T	0	157150068	T	A
1	chr1:157152027:G:A	0	157152027	A	G
1	chr1:157152828:A:G	0	157152828	G	A
1	chr1:157153338:A:T	0	157153338	T	A
1	chr1:157154991:C:T	0	157154991	T	C
1	chr1:157156319:A:G	0	157156319	G	A
1	chr1:157157506:C:T	0	157157506	T	C
1	chr1:157158328:G:A	0	157158328	A	G
1	chr1:157160806:T:A	0	157160806	A	T
1	chr1:157160928:A:G	0	157160928	G	A
1	chr1:157160986:G:A	0	157160986	A	G
1	chr1:157162941:G:A	0	157162941	A	G
1	chr1:157163087:G:T	0	157163087	T	G
1	chr1:157163254:G:T	0	157163254	T	G
1	chr1:157170858:A:C	0	157170858	C	A
1	chr1:157171298:G:A	0	157171298	A	G
1	chr1:157171547:A:G	0	157171547	G	A
1	chr1:157171555:C:A	0	157171555	A	C
1	chr1:157172061:G:A	0	157172061	A	G
1	chr1:157173700:C:T	0	157173700	T	C
1	chr1:157177319:T:C	0	157177319	C	T
1	chr1:157177368:T:C	0	157177368	C	T
1	chr1:157177784:A:C	0	157177784	C	A
1	chr1:157177796:C:T	0	157177796	T	C
1	chr1:157177864:G:A	0	157177864	A	G
1	chr1:157178457:A:G	0	157178457	G	A
1	chr1:157178508:C:T	0	157178508	T	C
1	chr1:157178691:C:T	0	157178691	T	C
1	chr1:157179108:G:A	0	157179108	A	G
1	chr1:157179160:A:G	0	157179160	G	A
1	chr1:157179575:A:T	0	157179575	T	A
1	chr1:157179630:A:G	0	157179630	G	A
1	chr1:157179653:A:G	0	157179653	G	A
1	chr1:157179824:A:G	0	157179824	G	A
1	chr1:157180700:T:C	0	157180700	C	T
1	chr1:157180971:T:C	0	157180971	C	T
1	chr1:157181114:A:G	0	157181114	G	A
1	chr1:157181165:A:T	0	157181165	T	A
1	chr1:157181277:A:G	0	157181277	G	A
1	chr1:157181576:A:G	0	157181576	G	A
1	chr1:157181733:T:C	0	157181733	C	T
1	chr1:157182153:AG:A	0	157182153	A	AG
1	chr1:157182680:G:A	0	157182680	A	G
1	chr1:157183612:T:C	0	157183612	C	T
1	chr1:157183977:A:G	0	157183977	G	A
1	chr1:157184086:G:A	0	157184086	A	G
1	chr1:157184110:G:A	0	157184110	A	G
1	chr1:157184175:C:T	0	157184175	T	C
1	chr1:157184216:T:C	0	157184216	C	T
1	chr1:157185122:C:G	0	157185122	G	C
1	chr1:157185263:G:A	0	157185263	A	G
1	chr1:157185314:G:A	0	157185314	A	G
1	chr1:157186622:C:A	0	157186622	A	C
1	chr1:157186639:A:T	0	157186639	T	A
1	chr1:157187075:G:C	0	157187075	C	G
1	chr1:157190810:A:G	0	157190810	G	A
1	chr1:157191556:C:T	0	157191556	T	C
1	chr1:157192140:G:A	0	157192140	A	G
1	chr1:157194306:C:G	0	157194306	G	C
1	chr1:157194564:G:A	0	157194564	A	G
1	chr1:157195087:T:C	0	157195087	C	T
1	chr1:157195155:T:C	0	157195155	C	T
1	chr1:157195233:T:G	0	157195233	G	T
1	chr1:157195331:T:G	0	157195331	G	T
1	chr1:157195367:T:C	0	157195367	C	T
1	chr1:157195437:C:A	0	157195437	A	C
1	chr1:157195487:A:G	0	157195487	G	A
1	chr1:157196272:C:T	0	157196272	T	C
1	chr1:157196471:G:C	0	157196471	C	G
1	chr1:157197957:A:G	0	157197957	G	A
1	chr1:157198057:T:C	0	157198057	C	T
1	chr1:157198281:G:T	0	157198281	T	G
1	chr1:157198361:A:G	0	157198361	G	A
1	chr1:157198630:T:C	0	157198630	C	T
1	chr1:157198788:T:C	0	157198788	C	T
1	chr1:157199078:G:A	0	157199078	A	G
1	chr1:157199211:C:T	0	157199211	T	C
1	chr1:157199416:T:A	0	157199416	A	T
1	chr1:157200027:G:A	0	157200027	A	G
1	chr1:157200241:G:A	0	157200241	A	G
1	chr1:157200523:C:T	0	157200523	T	C
1	chr1:157200673:T:C	0	157200673	C	T
1	chr1:157202007:C:A	0	157202007	A	C
1	chr1:157202207:G:C	0	157202207	C	G
1	chr1:157202284:C:T	0	157202284	T	C
1	chr1:157202457:T:C	0	157202457	C	T
1	chr1:157202760:A:G	0	157202760	G	A
1	chr1:157202803:TG:T	0	157202803	T	TG
1	chr1:157202808:A:AG	0	157202808	AG	A
1	chr1:157202892:G:A	0	157202892	A	G
1	chr1:157203045:T:C	0	157203045	C	T
1	chr1:157203572:A:G	0	157203572	G	A
1	chr1:157203685:T:C	0	157203685	C	T
1	chr1:157205903:T:A	0	157205903	A	T
1	chr1:157206991:A:G	0	157206991	G	A
1	chr1:157207167:G:A	0	157207167	A	G
1	chr1:157208387:T:C	0	157208387	C	T
1	chr1:157211092:T:C	0	157211092	C	T
1	chr1:157211451:C:T	0	157211451	T	C
1	chr1:157211757:C:T	0	157211757	T	C
1	chr1:157213575:T:A	0	157213575	A	T
1	chr1:157215418:G:A	0	157215418	A	G
1	chr1:157215620:A:G	0	157215620	G	A
1	chr1:157217384:G:T	0	157217384	T	G
1	chr1:157217646:G:A	0	157217646	A	G
1	chr1:157217921:T:C	0	157217921	C	T
1	chr1:157218447:C:T	0	157218447	T	C
1	chr1:157219722:G:A	0	157219722	A	G
1	chr1:157220835:A:AG	0	157220835	AG	A
1	chr1:157221548:T:A	0	157221548	A	T
1	chr1:157222921:G:A	0	157222921	A	G
1	chr1:157223104:G:A	0	157223104	A	G
1	chr1:157223529:T:G	0	157223529	G	T
1	chr1:157223616:C:A	0	157223616	A	C
1	chr1:157223859:G:T	0	157223859	T	G
1	chr1:157224103:G:A	0	157224103	A	G
1	chr1:157224269:C:T	0	157224269	T	C
1	chr1:157225033:G:A	0	157225033	A	G
1	chr1:157225113:A:G	0	157225113	G	A
1	chr1:157225506:A:G	0	157225506	G	A
1	chr1:157226063:G:A	0	157226063	A	G
1	chr1:157226144:A:G	0	157226144	G	A
1	chr1:157226158:C:T	0	157226158	T	C
1	chr1:157226388:T:C	0	157226388	C	T
1	chr1:157226473:A:G	0	157226473	G	A
1	chr1:157226819:G:A	0	157226819	A	G
1	chr1:157226894:A:AGTG	0	157226894	AGTG	A
1	chr1:157226910:C:T	0	157226910	T	C
1	chr1:157227082:G:T	0	157227082	T	G
1	chr1:157227104:G:A	0	157227104	A	G
1	chr1:157227112:A:G	0	157227112	G	A
1	chr1:157227286:T:C	0	157227286	C	T
1	chr1:157227484:G:T	0	157227484	T	G
1	chr1:157227626:T:C	0	157227626	C	T
1	chr1:157227670:A:C	0	157227670	C	A
1	chr1:157227826:C:G	0	157227826	G	C
1	chr1:157227866:A:G	0	157227866	G	A
1	chr1:157227907:C:T	0	157227907	T	C
1	chr1:157227930:ATTG:A	0	157227930	A	ATTG
1	chr1:157227969:A:C	0	157227969	C	A
1	chr1:157228352:G:A	0	157228352	A	G
1	chr1:157228609:T:C	0	157228609	C	T
1	chr1:157228631:G:A	0	157228631	A	G
1	chr1:157228642:T:A	0	157228642	A	T
1	chr1:157228653:A:AG	0	157228653	AG	A
1	chr1:157228665:A:G	0	157228665	G	A
1	chr1:157228756:G:C	0	157228756	C	G
1	chr1:157228773:G:T	0	157228773	T	G
1	chr1:157228791:A:G	0	157228791	G	A
1	chr1:157228816:C:A	0	157228816	A	C
1	chr1:157228837:T:C	0	157228837	C	T
1	chr1:157231118:T:G	0	157231118	G	T
1	chr1:157231220:A:G	0	157231220	G	A
1	chr1:157232050:A:G	0	157232050	G	A
1	chr1:157232162:A:G	0	157232162	G	A
1	chr1:157232532:C:G	0	157232532	G	C
1	chr1:157232533:A:G	0	157232533	G	A
1	chr1:157232556:C:G	0	157232556	G	C
1	chr1:157232664:A:G	0	157232664	G	A
1	chr1:157233727:A:G	0	157233727	G	A
1	chr1:157233841:T:C	0	157233841	C	T
1	chr1:157234254:G:A	0	157234254	A	G
1	chr1:157234464:A:G	0	157234464	G	A
1	chr1:157234504:T:C	0	157234504	C	T
1	chr1:157234535:CA:C	0	157234535	C	CA
1	chr1:157234542:T:C	0	157234542	C	T
1	chr1:157235063:G:A	0	157235063	A	G
1	chr1:157235702:C:T	0	157235702	T	C
1	chr1:157235804:T:C	0	157235804	C	T
1	chr1:157235845:A:G	0	157235845	G	A
1	chr1:157235866:C:T	0	157235866	T	C
1	chr1:157235874:A:G	0	157235874	G	A
1	chr1:157236031:C:T	0	157236031	T	C
1	chr1:157236056:T:G	0	157236056	G	T
1	chr1:157236231:G:T	0	157236231	T	G
1	chr1:157236326:C:T	0	157236326	T	C
1	chr1:157236341:T:C	0	157236341	C	T
1	chr1:157236494:T:G	0	157236494	G	T
1	chr1:157236592:T:C	0	157236592	C	T
1	chr1:157236918:G:A	0	157236918	A	G
1	chr1:157237159:G:A	0	157237159	A	G
1	chr1:157237271:T:C	0	157237271	C	T
1	chr1:157237727:T:C	0	157237727	C	T
1	chr1:157237971:C:T	0	157237971	T	C
1	chr1:157240019:G:A	0	157240019	A	G
1	chr1:157240516:A:G	0	157240516	G	A
1	chr1:157240617:A:G	0	157240617	G	A
1	chr1:157240644:G:C	0	157240644	C	G
1	chr1:157240919:A:G	0	157240919	G	A
1	chr1:157241114:C:T	0	157241114	T	C
1	chr1:157241362:T:C	0	157241362	C	T
1	chr1:157241621:C:A	0	157241621	A	C
1	chr1:157241745:A:C	0	157241745	C	A
1	chr1:157241782:C:T	0	157241782	T	C
1	chr1:157241815:C:T	0	157241815	T	C
1	chr1:157241875:G:A	0	157241875	A	G
1	chr1:157242959:G:A	0	157242959	A	G
1	chr1:157243701:G:T	0	157243701	T	G
1	chr1:157243724:C:T	0	157243724	T	C
1	chr1:157243765:T:C	0	157243765	C	T
1	chr1:157244280:A:C	0	157244280	C	A
1	chr1:157244420:A:G	0	157244420	G	A
1	chr1:157244595:C:T	0	157244595	T	C
1	chr1:157245112:C:T	0	157245112	T	C
1	chr1:157245129:T:C	0	157245129	C	T
1	chr1:157245209:A:G	0	157245209	G	A
1	chr1:157245735:T:C	0	157245735	C	T
1	chr1:157245793:G:A	0	157245793	A	G
1	chr1:157245939:A:G	0	157245939	G	A
1	chr1:157246077:C:G	0	157246077	G	C
1	chr1:157246105:G:A	0	157246105	A	G
1	chr1:157246269:C:T	0	157246269	T	C
1	chr1:157246825:A:G	0	157246825	G	A
1	chr1:157246959:T:C	0	157246959	C	T
1	chr1:157246975:A:C	0	157246975	C	A
1	chr1:157247085:G:A	0	157247085	A	G
1	chr1:157247463:A:G	0	157247463	G	A
1	chr1:157247558:T:C	0	157247558	C	T
1	chr1:157247631:C:G	0	157247631	G	C
1	chr1:157247759:C:G	0	157247759	G	C
1	chr1:157248066:T:C	0	157248066	C	T
1	chr1:157248287:G:T	0	157248287	T	G
1	chr1:157248666:T:TA	0	157248666	TA	T
1	chr1:157248854:AACAT:A	0	157248854	A	AACAT
1	chr1:157249637:G:C	0	157249637	C	G
1	chr1:157250075:C:CA	0	157250075	CA	C
1	chr1:157250137:G:T	0	157250137	T	G
1	chr1:157250299:G:A	0	157250299	A	G
1	chr1:157250317:C:T	0	157250317	T	C
1	chr1:157250385:T:C	0	157250385	C	T
1	chr1:157250971:C:G	0	157250971	G	C
1	chr1:157251345:T:G	0	157251345	G	T
1	chr1:157252252:A:T	0	157252252	T	A
1	chr1:157252697:C:G	0	157252697	G	C
1	chr1:157252959:C:A	0	157252959	A	C
1	chr1:157253167:C:G	0	157253167	G	C
1	chr1:157253508:A:G	0	157253508	G	A
1	chr1:157253579:T:C	0	157253579	C	T
1	chr1:157253785:A:C	0	157253785	C	A
1	chr1:157253788:T:G	0	157253788	G	T
1	chr1:157253860:A:T	0	157253860	T	A
1	chr1:157253959:T:C	0	157253959	C	T
1	chr1:157253963:G:A	0	157253963	A	G
1	chr1:157254184:T:C	0	157254184	C	T
1	chr1:157254216:A:AAAT	0	157254216	AAAT	A
1	chr1:157254272:G:A	0	157254272	A	G
1	chr1:157254275:G:A	0	157254275	A	G
1	chr1:157254279:T:C	0	157254279	C	T
1	chr1:157254453:C:T	0	157254453	T	C
1	chr1:157254759:T:C	0	157254759	C	T
1	chr1:157255056:T:C	0	157255056	C	T
1	chr1:157255354:A:G	0	157255354	G	A
1	chr1:157255434:A:C	0	157255434	C	A
1	chr1:157255557:C:T	0	157255557	T	C
1	chr1:157256941:G:A	0	157256941	A	G
1	chr1:157257134:CA:C	0	157257134	C	CA
1	chr1:157257279:T:C	0	157257279	C	T
1	chr1:157257648:C:T	0	157257648	T	C
1	chr1:157258056:A:G	0	157258056	G	A
1	chr1:157258060:A:G	0	157258060	G	A
1	chr1:157258240:C:T	0	157258240	T	C
1	chr1:157258248:T:A	0	157258248	A	T
1	chr1:157258555:C:T	0	157258555	T	C
1	chr1:157259440:T:C	0	157259440	C	T
1	chr1:157259585:C:T	0	157259585	T	C
1	chr1:157259925:G:A	0	157259925	A	G
1	chr1:157260054:A:AG	0	157260054	AG	A
1	chr1:157260170:C:T	0	157260170	T	C
1	chr1:157260199:T:C	0	157260199	C	T
1	chr1:157260318:T:C	0	157260318	C	T
1	chr1:157260444:C:T	0	157260444	T	C
1	chr1:157260479:A:G	0	157260479	G	A
1	chr1:157261193:T:C	0	157261193	C	T
1	chr1:157261279:T:C	0	157261279	C	T
1	chr1:157261388:C:T	0	157261388	T	C
1	chr1:157261436:T:C	0	157261436	C	T
1	chr1:157261544:T:C	0	157261544	C	T
1	chr1:157261638:C:G	0	157261638	G	C
1	chr1:157261887:C:A	0	157261887	A	C
1	chr1:157261989:C:T	0	157261989	T	C
1	chr1:157262026:A:T	0	157262026	T	A
1	chr1:157262744:T:C	0	157262744	C	T
1	chr1:157263169:CA:C	0	157263169	C	CA
1	chr1:157263438:T:C	0	157263438	C	T
1	chr1:157263792:T:A	0	157263792	A	T
1	chr1:157263991:T:C	0	157263991	C	T
1	chr1:157264127:A:T	0	157264127	T	A
1	chr1:157264242:A:G	0	157264242	G	A
1	chr1:157264517:T:C	0	157264517	C	T
1	chr1:157264765:C:T	0	157264765	T	C
1	chr1:157265361:T:C	0	157265361	C	T
1	chr1:157265756:A:G	0	157265756	G	A
1	chr1:157266029:T:A	0	157266029	A	T
1	chr1:157266141:T:A	0	157266141	A	T
1	chr1:157266154:T:C	0	157266154	C	T
1	chr1:157266505:G:A	0	157266505	A	G
1	chr1:157266609:T:C	0	157266609	C	T
1	chr1:157267571:G:A	0	157267571	A	G
1	chr1:157269316:G:A	0	157269316	A	G
1	chr1:157269605:A:T	0	157269605	T	A
1	chr1:157269724:A:G	0	157269724	G	A
1	chr1:157270199:C:T	0	157270199	T	C
1	chr1:157270665:T:C	0	157270665	C	T
1	chr1:157270768:G:T	0	157270768	T	G
1	chr1:157271152:C:T	0	157271152	T	C
1	chr1:157271670:C:T	0	157271670	T	C
1	chr1:157272474:G:A	0	157272474	A	G
1	chr1:157273034:G:C	0	157273034	C	G
1	chr1:157273371:T:C	0	157273371	C	T
1	chr1:157274299:C:A	0	157274299	A	C
1	chr1:157275054:C:T	0	157275054	T	C
1	chr1:157275186:C:T	0	157275186	T	C
1	chr1:157276505:A:G	0	157276505	G	A
1	chr1:157277051:A:G	0	157277051	G	A
1	chr1:157277656:T:C	0	157277656	C	T
1	chr1:157278858:A:G	0	157278858	G	A
1	chr1:157279114:A:G	0	157279114	G	A
1	chr1:157279168:T:A	0	157279168	A	T
1	chr1:157279374:G:C	0	157279374	C	G
1	chr1:157279384:T:C	0	157279384	C	T
1	chr1:157279636:T:C	0	157279636	C	T
1	chr1:157279975:G:A	0	157279975	A	G
1	chr1:157280371:C:T	0	157280371	T	C
1	chr1:157280430:C:T	0	157280430	T	C
1	chr1:157280467:TAAC:T	0	157280467	T	TAAC
1	chr1:157280516:C:T	0	157280516	T	C
1	chr1:157280600:C:T	0	157280600	T	C
1	chr1:157280605:T:C	0	157280605	C	T
1	chr1:157280621:G:A	0	157280621	A	G
1	chr1:157280740:T:C	0	157280740	C	T
1	chr1:157280853:G:A	0	157280853	A	G
1	chr1:157281779:A:G	0	157281779	G	A
1	chr1:157281807:C:T	0	157281807	T	C
1	chr1:157282223:C:T	0	157282223	T	C
1	chr1:157282312:T:C	0	157282312	C	T
1	chr1:157282345:T:C	0	157282345	C	T
1	chr1:157282872:T:G	0	157282872	G	T
1	chr1:157282958:T:C	0	157282958	C	T
1	chr1:157283092:AT:A	0	157283092	A	AT
1	chr1:157283175:T:A	0	157283175	A	T
1	chr1:157283292:G:A	0	157283292	A	G
1	chr1:157283342:T:C	0	157283342	C	T
1	chr1:157283559:G:A	0	157283559	A	G
1	chr1:157283868:A:T	0	157283868	T	A
1	chr1:157284103:G:A	0	157284103	A	G
1	chr1:157284110:T:C	0	157284110	C	T
1	chr1:157284216:T:C	0	157284216	C	T
1	chr1:157285606:A:G	0	157285606	G	A
1	chr1:157286253:A:C	0	157286253	C	A
1	chr1:157286291:G:A	0	157286291	A	G
1	chr1:157286321:C:G	0	157286321	G	C
1	chr1:157286949:G:A	0	157286949	A	G
1	chr1:157287337:C:A	0	157287337	A	C
1	chr1:157287567:C:T	0	157287567	T	C
1	chr1:157288042:C:T	0	157288042	T	C
1	chr1:157288162:T:C	0	157288162	C	T
1	chr1:157288339:G:A	0	157288339	A	G
1	chr1:157288355:G:A	0	157288355	A	G
1	chr1:157288434:G:A	0	157288434	A	G
1	chr1:157288452:G:A	0	157288452	A	G
1	chr1:157288750:A:G	0	157288750	G	A
1	chr1:157289329:G:A	0	157289329	A	G
1	chr1:157289366:A:G	0	157289366	G	A
1	chr1:157289967:C:T	0	157289967	T	C
1	chr1:157290056:G:T	0	157290056	T	G
1	chr1:157290091:C:G	0	157290091	G	C
1	chr1:157290387:C:T	0	157290387	T	C
1	chr1:157290969:C:T	0	157290969	T	C
1	chr1:157291067:T:C	0	157291067	C	T
1	chr1:157291417:G:A	0	157291417	A	G
1	chr1:157292082:A:C	0	157292082	C	A
1	chr1:157292340:A:G	0	157292340	G	A
1	chr1:157292421:C:T	0	157292421	T	C
1	chr1:157292692:T:C	0	157292692	C	T
1	chr1:157292816:G:A	0	157292816	A	G
1	chr1:157292965:G:A	0	157292965	A	G
1	chr1:157293482:C:T	0	157293482	T	C
1	chr1:157294385:T:C	0	157294385	C	T
1	chr1:157295562:C:T	0	157295562	T	C
1	chr1:157295990:G:A	0	157295990	A	G
1	chr1:157296423:A:T	0	157296423	T	A
1	chr1:157297279:T:A	0	157297279	A	T
1	chr1:157300321:A:C	0	157300321	C	A
1	chr1:157300334:C:T	0	157300334	T	C
1	chr1:157300718:C:A	0	157300718	A	C
1	chr1:157300803:A:T	0	157300803	T	A
1	chr1:157301967:T:C	0	157301967	C	T
1	chr1:157301989:A:G	0	157301989	G	A
1	chr1:157302471:T:C	0	157302471	C	T
1	chr1:157302767:C:G	0	157302767	G	C
1	chr1:157302880:T:C	0	157302880	C	T
1	chr1:157304128:T:C	0	157304128	C	T
1	chr1:157304186:TCA:T	0	157304186	T	TCA
1	chr1:157304637:G:T	0	157304637	T	G
1	chr1:157305258:C:T	0	157305258	T	C
1	chr1:157305362:T:C	0	157305362	C	T
1	chr1:157305504:C:T	0	157305504	T	C
1	chr1:157305594:T:C	0	157305594	C	T
1	chr1:157306342:A:T	0	157306342	T	A
1	chr1:157306487:G:A	0	157306487	A	G
1	chr1:157306674:A:C	0	157306674	C	A
1	chr1:157307007:C:G	0	157307007	G	C
1	chr1:157307099:A:G	0	157307099	G	A
1	chr1:157307289:A:G	0	157307289	G	A
1	chr1:157307437:T:C	0	157307437	C	T
1	chr1:157308505:T:C	0	157308505	C	T
1	chr1:157308777:C:T	0	157308777	T	C
1	chr1:157308789:T:A	0	157308789	A	T
1	chr1:157309332:A:C	0	157309332	C	A
1	chr1:157309700:C:T	0	157309700	T	C
1	chr1:157309771:T:C	0	157309771	C	T
1	chr1:157310051:G:A	0	157310051	A	G
1	chr1:157310986:T:C	0	157310986	C	T
1	chr1:157311132:C:T	0	157311132	T	C
1	chr1:157311161:G:T	0	157311161	T	G
1	chr1:157311330:A:C	0	157311330	C	A
1	chr1:157311334:T:C	0	157311334	C	T
1	chr1:157311336:C:T	0	157311336	T	C
1	chr1:157311524:G:A	0	157311524	A	G
1	chr1:157312295:G:A	0	157312295	A	G
1	chr1:157312814:T:A	0	157312814	A	T
1	chr1:157312977:G:C	0	157312977	C	G
1	chr1:157313689:G:A	0	157313689	A	G
1	chr1:157314081:G:A	0	157314081	A	G
1	chr1:157314227:T:C	0	157314227	C	T
1	chr1:157314558:C:G	0	157314558	G	C
1	chr1:157314656:G:A	0	157314656	A	G
1	chr1:157314822:G:A	0	157314822	A	G
1	chr1:157314946:C:T	0	157314946	T	C
1	chr1:157315409:G:T	0	157315409	T	G
1	chr1:157315754:A:C	0	157315754	C	A
1	chr1:157315845:C:G	0	157315845	G	C
1	chr1:157315948:C:T	0	157315948	T	C
1	chr1:157317054:A:C	0	157317054	C	A
1	chr1:157319167:A:G	0	157319167	G	A
1	chr1:157319681:G:C	0	157319681	C	G
1	chr1:157319727:T:C	0	157319727	C	T
1	chr1:157319981:T:A	0	157319981	A	T
1	chr1:157320469:AG:A	0	157320469	A	AG
1	chr1:157321283:G:A	0	157321283	A	G
1	chr1:157321514:G:T	0	157321514	T	G
1	chr1:157321930:G:A	0	157321930	A	G
1	chr1:157322058:G:A	0	157322058	A	G
1	chr1:157322246:C:T	0	157322246	T	C
1	chr1:157322310:C:T	0	157322310	T	C
1	chr1:157323820:C:T	0	157323820	T	C
1	chr1:157324642:C:T	0	157324642	T	C
1	chr1:157324719:G:A	0	157324719	A	G
1	chr1:157324722:T:C	0	157324722	C	T
1	chr1:157324739:C:T	0	157324739	T	C
1	chr1:157325629:A:G	0	157325629	G	A
1	chr1:157325934:G:A	0	157325934	A	G
1	chr1:157326542:C:T	0	157326542	T	C
1	chr1:157327052:C:A	0	157327052	A	C
1	chr1:157327333:CT:C	0	157327333	C	CT
1	chr1:157328141:C:T	0	157328141	T	C
1	chr1:157329878:A:T	0	157329878	T	A
1	chr1:157330193:T:C	0	157330193	C	T
1	chr1:157330982:G:A	0	157330982	A	G
1	chr1:157331374:G:T	0	157331374	T	G
1	chr1:157331758:G:A	0	157331758	A	G
1	chr1:157331803:A:G	0	157331803	G	A
1	chr1:157332303:T:C	0	157332303	C	T
1	chr1:157332559:A:G	0	157332559	G	A
1	chr1:157333053:G:A	0	157333053	A	G
1	chr1:157334223:T:C	0	157334223	C	T
1	chr1:157334415:A:G	0	157334415	G	A
1	chr1:157335069:T:C	0	157335069	C	T
1	chr1:157335803:G:A	0	157335803	A	G
1	chr1:157336390:C:CAGTT	0	157336390	CAGTT	C
1	chr1:157336474:T:C	0	157336474	C	T
1	chr1:157337411:T:C	0	157337411	C	T
1	chr1:157338308:G:A	0	157338308	A	G
1	chr1:157338583:G:A	0	157338583	A	G
1	chr1:157338732:C:A	0	157338732	A	C
1	chr1:157339086:A:G	0	157339086	G	A
1	chr1:157339265:A:G	0	157339265	G	A
1	chr1:157339389:T:C	0	157339389	C	T
1	chr1:157339477:T:C	0	157339477	C	T
1	chr1:157339557:T:C	0	157339557	C	T
1	chr1:157339577:C:T	0	157339577	T	C
1	chr1:157340061:C:T	0	157340061	T	C
1	chr1:157341116:A:G	0	157341116	G	A
1	chr1:157341222:T:C	0	157341222	C	T
1	chr1:157341664:C:T	0	157341664	T	C
1	chr1:157341918:C:T	0	157341918	T	C
1	chr1:157342157:G:C	0	157342157	C	G
1	chr1:157342448:G:A	0	157342448	A	G
1	chr1:157342455:A:G	0	157342455	G	A
1	chr1:157342459:C:T	0	157342459	T	C
1	chr1:157342799:G:T	0	157342799	T	G
1	chr1:157342876:C:T	0	157342876	T	C
1	chr1:157343058:G:C	0	157343058	C	G
1	chr1:157343779:G:A	0	157343779	A	G
1	chr1:157343806:G:T	0	157343806	T	G
1	chr1:157345266:C:T	0	157345266	T	C
1	chr1:157345442:A:C	0	157345442	C	A
1	chr1:157345878:C:T	0	157345878	T	C
1	chr1:157346222:T:C	0	157346222	C	T
1	chr1:157346272:G:C	0	157346272	C	G
1	chr1:157347626:A:G	0	157347626	G	A
1	chr1:157347828:G:C	0	157347828	C	G
1	chr1:157347885:T:C	0	157347885	C	T
1	chr1:157347899:TA:T	0	157347899	T	TA
1	chr1:157347901:A:G	0	157347901	G	A
1	chr1:157348036:C:T	0	157348036	T	C
1	chr1:157348626:A:G	0	157348626	G	A
1	chr1:157348700:T:C	0	157348700	C	T
1	chr1:157348735:G:A	0	157348735	A	G
1	chr1:157348881:T:C	0	157348881	C	T
1	chr1:157350692:G:T	0	157350692	T	G
1	chr1:157350841:T:A	0	157350841	A	T
1	chr1:157351619:G:A	0	157351619	A	G
1	chr1:157351632:C:T	0	157351632	T	C
1	chr1:157351660:AC:A	0	157351660	A	AC
1	chr1:157351675:G:A	0	157351675	A	G
1	chr1:157351796:T:C	0	157351796	C	T
1	chr1:157351983:G:C	0	157351983	C	G
1	chr1:157352337:T:A	0	157352337	A	T
1	chr1:157352494:A:G	0	157352494	G	A
1	chr1:157352520:A:C	0	157352520	C	A
1	chr1:157353006:C:T	0	157353006	T	C
1	chr1:157353421:T:C	0	157353421	C	T
1	chr1:157354299:T:C	0	157354299	C	T
1	chr1:157354332:A:G	0	157354332	G	A
1	chr1:157354893:G:A	0	157354893	A	G
1	chr1:157355368:G:A	0	157355368	A	G
1	chr1:157356254:C:G	0	157356254	G	C
1	chr1:157357068:T:C	0	157357068	C	T
1	chr1:157357544:T:C	0	157357544	C	T
1	chr1:157357781:T:C	0	157357781	C	T
1	chr1:157358168:G:A	0	157358168	A	G
1	chr1:157358217:T:G	0	157358217	G	T
1	chr1:157358218:G:C	0	157358218	C	G
1	chr1:157360707:T:C	0	157360707	C	T
1	chr1:157360714:T:G	0	157360714	G	T
1	chr1:157360722:C:T	0	157360722	T	C
1	chr1:157361192:A:T	0	157361192	T	A
1	chr1:157361252:G:A	0	157361252	A	G
1	chr1:157361365:T:C	0	157361365	C	T
1	chr1:157361617:G:A	0	157361617	A	G
1	chr1:157361749:C:G	0	157361749	G	C
1	chr1:157361809:T:C	0	157361809	C	T
1	chr1:157361958:G:A	0	157361958	A	G
1	chr1:157362990:T:C	0	157362990	C	T
1	chr1:157363454:G:A	0	157363454	A	G
1	chr1:157363827:T:C	0	157363827	C	T
1	chr1:157363931:T:C	0	157363931	C	T
1	chr1:157364123:C:T	0	157364123	T	C
1	chr1:157364638:A:G	0	157364638	G	A
1	chr1:157364934:A:G	0	157364934	G	A
1	chr1:157365111:G:A	0	157365111	A	G
1	chr1:157366101:C:T	0	157366101	T	C
1	chr1:157367146:A:G	0	157367146	G	A
1	chr1:157367198:C:G	0	157367198	G	C
1	chr1:157367241:C:T	0	157367241	T	C
1	chr1:157367750:A:G	0	157367750	G	A
1	chr1:157367761:A:G	0	157367761	G	A
1	chr1:157367800:C:G	0	157367800	G	C
1	chr1:157367873:T:C	0	157367873	C	T
1	chr1:157368240:T:G	0	157368240	G	T
1	chr1:157368875:C:T	0	157368875	T	C
1	chr1:157368945:A:G	0	157368945	G	A
1	chr1:157369057:T:G	0	157369057	G	T
1	chr1:157369098:A:G	0	157369098	G	A
1	chr1:157369113:A:T	0	157369113	T	A
1	chr1:157369182:A:C	0	157369182	C	A
1	chr1:157369370:C:T	0	157369370	T	C
1	chr1:157369654:T:C	0	157369654	C	T
1	chr1:157370848:T:C	0	157370848	C	T
1	chr1:157370994:G:A	0	157370994	A	G
1	chr1:157371675:A:G	0	157371675	G	A
1	chr1:157372107:T:C	0	157372107	C	T
1	chr1:157372158:A:C	0	157372158	C	A
1	chr1:157372532:G:A	0	157372532	A	G
1	chr1:157373172:G:A	0	157373172	A	G
1	chr1:157374302:C:A	0	157374302	A	C
1	chr1:157375331:G:C	0	157375331	C	G
1	chr1:157375458:T:G	0	157375458	G	T
1	chr1:157375555:T:C	0	157375555	C	T
1	chr1:157375580:T:G	0	157375580	G	T
1	chr1:157375714:G:T	0	157375714	T	G
1	chr1:157376012:G:C	0	157376012	C	G
1	chr1:157376022:T:A	0	157376022	A	T
1	chr1:157376139:G:A	0	157376139	A	G
1	chr1:157376297:A:G	0	157376297	G	A
1	chr1:157376317:T:C	0	157376317	C	T
1	chr1:157376447:C:T	0	157376447	T	C
1	chr1:157377283:C:T	0	157377283	T	C
1	chr1:157377467:C:T	0	157377467	T	C
1	chr1:157378576:C:T	0	157378576	T	C
1	chr1:157378672:G:A	0	157378672	A	G
1	chr1:157378940:A:T	0	157378940	T	A
1	chr1:157379063:A:T	0	157379063	T	A
1	chr1:157379380:T:C	0	157379380	C	T
1	chr1:157379436:A:G	0	157379436	G	A
1	chr1:157379970:A:G	0	157379970	G	A
1	chr1:157380117:A:G	0	157380117	G	A
1	chr1:157380338:T:C	0	157380338	C	T
1	chr1:157380839:C:T	0	157380839	T	C
1	chr1:157380845:A:G	0	157380845	G	A
1	chr1:157381143:G:A	0	157381143	A	G
1	chr1:157381438:A:G	0	157381438	G	A
1	chr1:157381691:T:C	0	157381691	C	T
1	chr1:157381942:T:C	0	157381942	C	T
1	chr1:157382261:T:G	0	157382261	G	T
1	chr1:157382815:G:A	0	157382815	A	G
1	chr1:157383339:G:A	0	157383339	A	G
1	chr1:157383938:G:A	0	157383938	A	G
1	chr1:157384428:T:C	0	157384428	C	T
1	chr1:157384548:A:G	0	157384548	G	A
1	chr1:157385089:T:C	0	157385089	C	T
1	chr1:157385144:C:G	0	157385144	G	C
1	chr1:157385146:G:A	0	157385146	A	G
1	chr1:157385908:A:AT	0	157385908	AT	A
1	chr1:157385923:A:T	0	157385923	T	A
1	chr1:157385960:A:G	0	157385960	G	A
1	chr1:157386054:A:G	0	157386054	G	A
1	chr1:157386499:A:G	0	157386499	G	A
1	chr1:157386615:G:A	0	157386615	A	G
1	chr1:157386690:C:G	0	157386690	G	C
1	chr1:157386719:T:C	0	157386719	C	T
1	chr1:157386768:T:C	0	157386768	C	T
1	chr1:157387642:T:C	0	157387642	C	T
1	chr1:157388472:G:A	0	157388472	A	G
1	chr1:157388684:G:C	0	157388684	C	G
1	chr1:157388825:G:A	0	157388825	A	G
1	chr1:157389011:T:C	0	157389011	C	T
1	chr1:157389035:TCTTCAGACTG:T	0	157389035	T	TCTTCAGACTG
1	chr1:157389701:A:G	0	157389701	G	A
1	chr1:157390051:C:T	0	157390051	T	C
1	chr1:157390548:T:C	0	157390548	C	T
1	chr1:157390832:A:T	0	157390832	T	A
1	chr1:157391244:G:A	0	157391244	A	G
1	chr1:157391787:T:C	0	157391787	C	T
1	chr1:157392131:G:T	0	157392131	T	G
1	chr1:157392210:T:C	0	157392210	C	T
1	chr1:157392275:C:A	0	157392275	A	C
1	chr1:157392700:C:T	0	157392700	T	C
1	chr1:157392806:T:C	0	157392806	C	T
1	chr1:157394229:A:G	0	157394229	G	A
1	chr1:157394757:C:G	0	157394757	G	C
1	chr1:157395189:G:T	0	157395189	T	G
1	chr1:157395198:A:G	0	157395198	G	A
1	chr1:157395588:C:T	0	157395588	T	C
1	chr1:157396054:C:T	0	157396054	T	C
1	chr1:157397206:T:C	0	157397206	C	T
1	chr1:157397389:C:T	0	157397389	T	C
1	chr1:157398521:T:A	0	157398521	A	T
1	chr1:157398850:G:C	0	157398850	C	G
1	chr1:157399412:A:G	0	157399412	G	A
1	chr1:157399643:T:G	0	157399643	G	T
```
