## Supplementary material for "Characterization of shared and ancestry-specific signals driving complex traits using multi-ancestry fine-mapping": mesusieoutput

```
                 eur          afr      eur_afr
   [1,] 1.054366e-04 6.425753e-05 9.479203e-06
   [2,] 1.078877e-04 5.509790e-05 9.469560e-06
   [3,] 1.093363e-04 5.634434e-05 9.459268e-06
   [4,] 1.058253e-04 5.503977e-05 9.465551e-06
   [5,] 8.800515e-05 4.761668e-05 1.972840e-05
   [6,] 1.160189e-04 5.567315e-05 9.494895e-06
   [7,] 8.479227e-05 4.798947e-05 1.816664e-05
   [8,] 8.710490e-05 4.808493e-05 1.816600e-05
   [9,] 8.095781e-05 4.809363e-05 1.705588e-05
  [10,] 4.141411e-05 2.414853e-05 7.134724e-06
  [11,] 8.322803e-05 4.802896e-05 1.767111e-05
  [12,] 4.131974e-05 2.448735e-05 7.167119e-06
  [13,] 4.162045e-05 2.428684e-05 7.138023e-06
  [14,] 4.175005e-05 2.439129e-05 7.141833e-06
  [15,] 6.062760e-05 6.177741e-05 1.457221e-05
  [16,] 5.325375e-05 4.915253e-05 9.622298e-06
  [17,] 4.284157e-05 2.446739e-05 7.275683e-06
  [18,] 4.222772e-05 2.667349e-05 7.869773e-06
  [19,] 4.222622e-05 2.703715e-05 7.944581e-06
  [20,] 5.206919e-05 5.051349e-05 9.850830e-06
  [21,] 4.258727e-05 2.665227e-05 7.772196e-06
  [22,] 8.516817e-05 5.141573e-05 1.714717e-05
  [23,] 4.295857e-05 2.642957e-05 7.626398e-06
  [24,] 4.230476e-05 2.617866e-05 7.711242e-06
  [25,] 4.998059e-05 4.022475e-05 1.099380e-05
  [26,] 4.230477e-05 2.602713e-05 7.681300e-06
  [27,] 4.228774e-05 2.538751e-05 7.558175e-06
  [28,] 4.245446e-05 2.982356e-05 8.381734e-06
  [29,] 4.232618e-05 2.647783e-05 7.753411e-06
  [30,] 8.303651e-05 6.589933e-05 2.621487e-05
  [31,] 4.245666e-05 2.597213e-05 7.592142e-06
  [32,] 4.268348e-05 2.555217e-05 7.497879e-06
  [33,] 4.279941e-05 2.565164e-05 7.489261e-06
  [34,] 4.132710e-05 2.458130e-05 7.183802e-06
  [35,] 1.009144e-04 5.119787e-05 1.944701e-05
  [36,] 4.221177e-05 2.423050e-05 7.043888e-06
  [37,] 4.056427e-05 2.412204e-05 7.177918e-06
  [38,] 4.417044e-05 2.507673e-05 8.088574e-06
  [39,] 5.329727e-05 2.530275e-05 7.094586e-06
  [40,] 9.794962e-05 5.116281e-05 1.914440e-05
  [41,] 3.553658e-05 2.660577e-05 7.446003e-06
  [42,] 4.311640e-05 2.688725e-05 7.624476e-06
  [43,] 4.474385e-05 2.418890e-05 7.530610e-06
  [44,] 4.549757e-05 2.631399e-05 7.338976e-06
  [45,] 4.402687e-05 2.498576e-05 7.146675e-06
  [46,] 4.151953e-05 2.483887e-05 7.168829e-06
  [47,] 4.271084e-05 2.456320e-05 7.133586e-06
  [48,] 4.431076e-05 2.505751e-05 7.147454e-06
  [49,] 1.789464e-04 5.135138e-05 2.181788e-05
  [50,] 1.126684e-04 6.659589e-05 1.290380e-05
  [51,] 1.035255e-04 8.916418e-05 1.068913e-05
  [52,] 2.641362e-04 2.642387e-05 2.282863e-05
  [53,] 1.046236e-04 4.725540e-05 2.076947e-05
  [54,] 1.978737e-04 4.280668e-05 6.941191e-06
  [55,] 1.910714e-04 8.249240e-05 6.918261e-06
  [56,] 4.713486e-05 3.838018e-05 1.250878e-05
  [57,] 9.262740e-05 2.417046e-04 9.897422e-06
  [58,] 1.476861e-04 7.981534e-05 8.811805e-05
  [59,] 4.467162e-05 3.868209e-05 1.167766e-05
  [60,] 8.473713e-05 5.389868e-04 1.359189e-05
  [61,] 6.956937e-05 6.909527e-05 3.131716e-05
  [62,] 3.402965e-05 2.428804e-04 3.463675e-05
  [63,] 5.517083e-05 3.606797e-05 1.080801e-05
  [64,] 5.273279e-05 4.454829e-05 1.532468e-05
  [65,] 6.104013e-05 3.635312e-05 1.351404e-05
  [66,] 5.728087e-05 6.863311e-05 1.808308e-05
  [67,] 1.440271e-04 2.716147e-05 1.190091e-05
  [68,] 5.818363e-05 3.488668e-05 7.202290e-06
  [69,] 5.646129e-05 4.939021e-05 1.260443e-05
  [70,] 5.769013e-05 2.975361e-05 8.930403e-06
  [71,] 5.706972e-05 2.937653e-05 8.906327e-06
  [72,] 5.743980e-05 2.976687e-05 8.940967e-06
  [73,] 5.716290e-05 2.951166e-05 8.920975e-06
  [74,] 5.727262e-05 2.935303e-05 8.897684e-06
  [75,] 5.707022e-05 2.894954e-05 8.861471e-06
  [76,] 5.718368e-05 2.884438e-05 8.851983e-06
  [77,] 3.410152e-05 1.148909e-04 1.888385e-05
  [78,] 7.452511e-05 7.776952e-05 4.034025e-05
  [79,] 5.761499e-05 2.962692e-05 8.921368e-06
  [80,] 5.776807e-05 2.888287e-05 8.848604e-06
  [81,] 3.486532e-05 1.849555e-04 2.153248e-05
  [82,] 5.704721e-05 2.913229e-05 8.884427e-06
  [83,] 5.780929e-05 2.866492e-05 9.141393e-06
  [84,] 7.858080e-05 3.935883e-05 1.291557e-05
  [85,] 5.818228e-05 4.231845e-05 1.430676e-05
  [86,] 4.258257e-05 3.841742e-05 9.678801e-06
  [87,] 5.621878e-05 5.935689e-05 1.648635e-05
  [88,] 5.336418e-05 6.331065e-05 1.558222e-05
  [89,] 5.756531e-05 5.688363e-05 1.570218e-05
  [90,] 7.149490e-05 2.636390e-05 1.125731e-05
  [91,] 6.693505e-05 4.590247e-05 2.318485e-05
  [92,] 5.162584e-05 3.147807e-05 8.320215e-06
  [93,] 8.076915e-05 2.631709e-05 1.032822e-05
  [94,] 5.521377e-05 2.609690e-05 7.136307e-06
  [95,] 5.052084e-05 2.591195e-05 7.056837e-06
  [96,] 5.963717e-05 7.341586e-05 2.367519e-05
  [97,] 6.194924e-05 2.541892e-05 7.577229e-06
  [98,] 4.339187e-05 4.124287e-05 1.089956e-05
  [99,] 7.161550e-05 2.760307e-05 1.265593e-05
 [100,] 8.161760e-05 6.172747e-05 3.038610e-05
 [101,] 6.121406e-05 3.820872e-05 1.339744e-05
 [102,] 6.027512e-05 3.810194e-05 1.318327e-05
 [103,] 4.872043e-05 5.722520e-05 1.704179e-05
 [104,] 8.895638e-05 6.361294e-05 4.762961e-05
 [105,] 6.702433e-05 5.691372e-05 2.209385e-05
 [106,] 7.656820e-05 7.715670e-05 3.322445e-05
 [107,] 6.502457e-05 5.056461e-05 1.761524e-05
 [108,] 6.757932e-05 5.793076e-05 2.254590e-05
 [109,] 5.866514e-05 5.339621e-05 2.023235e-05
 [110,] 8.073877e-05 7.423439e-05 3.352291e-05
 [111,] 4.899773e-05 5.395485e-05 1.311410e-05
 [112,] 7.663643e-05 2.637994e-05 8.421630e-06
 [113,] 7.228651e-05 6.746423e-05 3.360469e-05
 [114,] 7.565431e-05 8.331668e-05 3.663985e-05
 [115,] 6.821472e-05 5.969109e-05 2.392036e-05
 [116,] 5.671153e-05 3.458798e-05 9.938452e-06
 [117,] 6.743523e-05 5.974069e-05 2.367079e-05
 [118,] 8.141510e-05 7.672838e-05 3.577556e-05
 [119,] 9.361005e-05 7.342677e-05 2.043776e-05
 [120,] 6.666283e-05 5.960529e-05 2.329878e-05
 [121,] 6.721910e-05 5.744341e-05 2.211424e-05
 [122,] 6.928384e-05 7.287247e-05 3.294490e-05
 [123,] 4.160492e-05 2.826631e-05 7.631503e-06
 [124,] 3.933660e-05 2.700210e-05 6.980072e-06
 [125,] 6.703869e-05 6.112670e-05 2.431227e-05
 [126,] 7.646582e-05 2.873391e-05 8.960583e-06
 [127,] 7.505934e-05 2.933679e-05 9.201578e-06
 [128,] 6.748176e-05 5.979169e-05 2.371627e-05
 [129,] 6.647667e-05 5.965787e-05 2.325500e-05
 [130,] 7.598796e-05 2.878774e-05 8.995327e-06
 [131,] 6.714315e-05 5.977866e-05 2.358287e-05
 [132,] 6.607049e-05 5.970023e-05 2.312722e-05
 [133,] 6.663549e-05 6.020748e-05 2.363232e-05
 [134,] 5.861834e-05 5.855486e-05 1.951202e-05
 [135,] 4.074233e-05 2.747214e-05 9.159629e-06
 [136,] 8.501231e-05 7.676430e-05 3.774238e-05
 [137,] 6.709200e-05 5.916551e-05 2.319191e-05
 [138,] 6.662094e-05 5.985214e-05 2.342581e-05
 [139,] 6.634413e-05 5.972979e-05 2.324950e-05
 [140,] 6.759011e-05 5.980384e-05 2.377037e-05
 [141,] 6.767372e-05 6.013618e-05 2.399409e-05
 [142,] 6.975442e-05 5.963169e-05 2.447290e-05
 [143,] 6.932365e-05 5.977174e-05 2.440107e-05
 [144,] 4.886020e-05 5.459394e-05 1.338896e-05
 [145,] 4.555853e-05 9.654565e-05 2.671365e-05
 [146,] 4.484702e-05 9.447635e-05 2.531508e-05
 [147,] 6.722578e-05 6.128427e-05 2.449971e-05
 [148,] 6.687068e-05 6.010370e-05 2.366154e-05
 [149,] 6.678926e-05 5.987690e-05 2.350454e-05
 [150,] 6.785937e-05 5.781313e-05 2.256766e-05
 [151,] 6.738632e-05 5.977174e-05 2.367079e-05
 [152,] 6.845417e-05 5.968916e-05 2.402456e-05
 [153,] 6.829767e-05 5.970178e-05 2.397307e-05
 [154,] 7.563911e-05 2.811264e-05 8.857327e-06
 [155,] 6.903239e-05 5.983547e-05 2.433268e-05
 [156,] 8.234172e-05 7.934878e-05 3.824287e-05
 [157,] 5.279461e-05 2.986098e-05 1.054461e-05
 [158,] 6.749396e-05 5.980704e-05 2.373219e-05
 [159,] 6.853954e-05 5.921495e-05 2.375685e-05
 [160,] 7.462612e-05 2.885830e-05 9.077479e-06
 [161,] 6.944407e-05 5.881601e-05 2.384946e-05
 [162,] 6.806257e-05 5.966068e-05 2.385982e-05
 [163,] 6.729604e-05 6.012286e-05 2.383887e-05
 [164,] 4.756384e-05 7.391765e-05 2.286901e-05
 [165,] 3.781576e-05 3.019753e-05 7.441105e-06
 [166,] 3.779796e-05 3.023761e-05 7.448743e-06
 [167,] 6.955536e-05 5.971372e-05 2.444835e-05
 [168,] 8.431236e-05 7.555381e-05 3.636810e-05
 [169,] 7.345980e-05 2.806603e-05 8.948130e-06
 [170,] 6.487679e-05 5.609989e-05 2.050394e-05
 [171,] 3.627380e-05 2.542537e-05 7.050956e-06
 [172,] 5.730027e-05 8.199496e-05 2.310616e-05
 [173,] 8.060265e-05 7.894522e-05 4.603078e-05
 [174,] 6.798054e-05 5.813721e-05 2.289400e-05
 [175,] 3.740890e-05 2.527913e-05 6.945867e-06
 [176,] 6.663062e-05 5.744743e-05 2.192123e-05
 [177,] 6.501773e-05 5.977174e-05 2.276211e-05
 [178,] 8.206651e-05 7.619982e-05 3.573013e-05
 [179,] 5.329622e-05 6.544847e-05 1.671123e-05
 [180,] 3.599745e-05 3.011079e-05 7.800674e-06
 [181,] 8.666361e-05 3.969848e-05 1.850563e-05
 [182,] 6.941603e-05 3.002008e-05 1.189197e-05
 [183,] 5.141534e-05 2.803408e-05 8.621158e-06
 [184,] 9.732038e-05 3.696005e-05 1.672663e-05
 [185,] 4.441454e-05 2.571134e-05 7.741692e-06
 [186,] 1.047369e-04 3.654600e-05 1.680978e-05
 [187,] 4.503952e-05 4.423325e-05 1.182117e-05
 [188,] 5.320967e-05 4.972056e-05 1.424230e-05
 [189,] 3.341531e-05 3.659867e-05 9.474594e-06
 [190,] 5.443427e-05 8.660803e-05 2.854953e-05
 [191,] 3.489302e-05 2.785540e-05 7.733756e-06
 [192,] 4.586646e-05 4.569644e-05 1.286075e-05
 [193,] 8.151864e-05 9.338062e-05 4.741676e-05
 [194,] 5.445502e-05 4.951513e-05 1.431069e-05
 [195,] 9.087718e-05 3.863871e-05 1.791326e-05
 [196,] 9.154771e-05 3.874497e-05 1.809779e-05
 [197,] 3.485252e-05 2.732292e-05 7.426777e-06
 [198,] 8.003452e-05 9.019189e-05 4.422538e-05
 [199,] 3.485790e-05 2.736108e-05 7.464184e-06
 [200,] 3.499885e-05 2.483684e-05 6.925718e-06
 [201,] 5.155846e-05 6.294077e-05 2.037393e-05
 [202,] 4.540728e-05 4.485262e-05 1.234540e-05
 [203,] 3.499814e-05 3.188180e-05 8.486112e-06
 [204,] 7.486394e-05 5.817087e-05 1.485878e-05
 [205,] 8.249047e-05 4.086499e-05 1.886514e-05
 [206,] 4.531884e-05 4.602517e-05 1.254997e-05
 [207,] 4.255194e-05 2.585391e-05 6.859351e-06
 [208,] 3.633159e-05 8.718102e-05 1.891215e-05
 [209,] 3.489590e-05 2.622524e-05 7.210972e-06
 [210,] 3.494186e-05 2.627328e-05 7.314725e-06
 [211,] 5.347850e-05 5.078561e-05 1.712658e-05
 [212,] 8.024179e-05 8.690619e-05 4.232010e-05
 [213,] 3.487919e-05 2.554959e-05 7.040509e-06
 [214,] 5.220662e-05 4.985767e-05 1.413930e-05
 [215,] 5.167913e-05 4.958500e-05 1.379031e-05
 [216,] 4.503865e-05 4.641349e-05 1.228865e-05
 [217,] 4.493871e-05 4.729161e-05 1.217518e-05
 [218,] 3.481658e-05 2.508756e-05 6.980935e-06
 [219,] 3.480926e-05 2.503915e-05 6.975983e-06
 [220,] 3.479518e-05 2.545558e-05 7.056345e-06
 [221,] 3.474902e-05 2.722255e-05 7.458692e-06
 [222,] 4.401994e-05 4.818253e-05 1.182413e-05
 [223,] 4.448328e-05 2.857169e-05 8.057432e-06
 [224,] 4.410710e-05 4.697923e-05 1.163219e-05
 [225,] 4.395662e-05 4.647376e-05 1.164360e-05
 [226,] 4.972655e-05 4.812745e-05 1.336782e-05
 [227,] 4.432539e-05 2.727271e-05 7.874857e-06
 [228,] 9.874927e-05 5.194863e-05 1.328192e-05
 [229,] 4.396511e-05 2.755475e-05 7.940950e-06
 [230,] 3.768821e-05 2.949941e-05 8.450649e-06
 [231,] 3.398143e-05 2.579562e-05 7.099139e-06
 [232,] 5.270629e-05 5.360617e-05 1.678426e-05
 [233,] 4.789255e-05 2.549669e-05 8.671178e-06
 [234,] 6.626291e-05 2.471708e-05 8.140397e-06
 [235,] 4.625099e-05 2.894963e-05 8.476730e-06
 [236,] 6.122121e-05 2.504695e-05 9.361684e-06
 [237,] 4.564757e-05 2.937485e-05 8.659738e-06
 [238,] 1.095932e-04 4.519075e-05 2.370161e-05
 [239,] 5.333147e-05 2.912174e-05 1.116687e-05
 [240,] 9.626416e-05 9.230603e-05 5.779528e-05
 [241,] 4.564920e-05 2.916059e-05 8.642441e-06
 [242,] 4.564033e-05 2.905005e-05 8.576829e-06
 [243,] 9.664624e-05 3.140674e-05 1.246490e-05
 [244,] 4.563273e-05 2.914521e-05 8.614700e-06
 [245,] 5.813872e-05 2.460613e-05 8.253187e-06
 [246,] 1.053348e-04 3.114839e-05 1.243808e-05
 [247,] 9.741867e-05 8.928165e-05 5.585699e-05
 [248,] 5.201795e-05 2.776046e-05 1.021569e-05
 [249,] 1.204331e-04 5.349795e-05 3.576250e-05
 [250,] 5.438488e-05 1.156463e-04 1.965791e-05
 [251,] 1.044043e-04 3.102859e-05 1.185577e-05
 [252,] 1.247973e-04 5.023105e-05 3.287034e-05
 [253,] 9.838338e-05 9.543430e-05 6.251699e-05
 [254,] 7.358996e-05 4.771922e-05 1.534626e-05
 [255,] 4.563894e-05 2.913740e-05 8.605285e-06
 [256,] 5.194526e-05 6.116338e-05 1.831048e-05
 [257,] 5.654934e-05 2.436512e-05 7.853922e-06
 [258,] 4.566807e-05 2.906345e-05 8.571870e-06
 [259,] 5.660515e-05 2.467775e-05 7.815402e-06
 [260,] 5.791671e-05 2.467806e-05 7.863842e-06
 [261,] 5.185817e-05 6.118034e-05 1.826755e-05
 [262,] 1.017621e-04 4.392904e-05 2.112557e-05
 [263,] 5.102170e-05 6.244349e-05 1.815790e-05
 [264,] 1.041766e-04 4.501759e-05 2.277814e-05
 [265,] 4.563194e-05 2.931329e-05 8.646510e-06
 [266,] 1.118941e-04 6.629067e-05 2.382441e-05
 [267,] 6.134550e-05 2.462000e-05 7.676912e-06
 [268,] 4.563567e-05 2.930747e-05 8.647702e-06
 [269,] 5.130257e-05 2.594848e-05 9.122017e-06
 [270,] 9.810678e-05 8.889714e-05 5.603456e-05
 [271,] 4.571422e-05 2.918968e-05 8.508614e-06
 [272,] 6.579553e-05 2.501061e-05 7.807449e-06
 [273,] 6.382012e-05 2.459968e-05 8.122320e-06
 [274,] 4.556546e-05 2.900327e-05 8.494814e-06
 [275,] 4.552645e-05 2.913844e-05 8.517110e-06
 [276,] 9.911037e-05 4.744395e-05 2.454879e-05
 [277,] 6.081615e-05 3.053234e-05 1.305760e-05
 [278,] 1.096638e-04 5.334451e-05 3.367862e-05
 [279,] 4.788761e-05 6.026480e-05 1.583343e-05
 [280,] 4.564756e-05 2.921007e-05 8.511057e-06
 [281,] 9.329430e-05 9.062675e-05 5.396206e-05
 [282,] 5.064958e-05 2.595628e-05 7.270124e-06
 [283,] 4.936264e-05 6.606066e-05 1.818750e-05
 [284,] 8.309271e-05 3.267568e-05 1.230397e-05
 [285,] 4.603496e-05 2.451042e-05 7.679181e-06
 [286,] 4.760021e-05 6.014159e-05 1.561814e-05
 [287,] 4.477594e-05 2.495573e-05 7.521247e-06
 [288,] 5.198756e-05 6.026398e-05 1.808422e-05
 [289,] 5.314425e-05 8.773789e-05 2.808651e-05
 [290,] 5.077536e-05 6.320376e-05 1.842855e-05
 [291,] 5.057156e-05 6.442433e-05 1.862494e-05
 [292,] 8.429873e-05 3.163620e-05 1.171364e-05
 [293,] 4.486061e-05 2.576406e-05 7.973325e-06
 [294,] 4.787551e-05 4.964350e-05 1.350529e-05
 [295,] 4.479090e-05 2.500172e-05 7.586044e-06
 [296,] 4.847340e-05 5.195686e-05 1.431145e-05
 [297,] 8.413343e-05 3.124392e-05 1.149888e-05
 [298,] 8.455546e-05 7.995912e-05 3.939503e-05
 [299,] 4.478483e-05 2.494508e-05 7.536153e-06
 [300,] 4.912623e-05 5.138694e-05 1.526304e-05
 [301,] 4.980514e-05 6.343800e-05 1.786496e-05
 [302,] 8.285903e-05 3.170249e-05 1.165190e-05
 [303,] 4.806692e-05 6.196930e-05 1.648727e-05
 [304,] 8.510184e-05 3.297720e-05 1.237231e-05
 [305,] 4.829961e-05 3.053670e-05 9.232417e-06
 [306,] 4.777451e-05 6.016146e-05 1.587239e-05
 [307,] 4.474158e-05 2.489336e-05 7.561650e-06
 [308,] 4.775603e-05 5.758094e-05 1.536829e-05
 [309,] 4.808107e-05 5.789462e-05 1.557130e-05
 [310,] 4.454107e-05 2.734615e-05 8.155079e-06
 [311,] 4.594815e-05 5.886423e-05 1.410724e-05
 [312,] 4.651631e-05 5.299276e-05 1.348616e-05
 [313,] 4.636426e-05 2.481307e-05 7.354447e-06
 [314,] 4.489073e-05 2.495940e-05 7.698521e-06
 [315,] 4.056223e-05 4.635916e-05 1.100417e-05
 [316,] 4.738351e-05 6.190324e-05 1.581896e-05
 [317,] 4.539876e-05 2.554528e-05 7.939422e-06
 [318,] 3.449314e-05 3.491042e-05 8.619177e-06
 [319,] 4.633013e-05 4.224241e-05 1.133944e-05
 [320,] 4.738608e-05 6.340064e-05 1.644854e-05
 [321,] 4.691882e-05 6.228861e-05 1.573354e-05
 [322,] 1.108571e-04 2.868769e-05 8.000965e-06
 [323,] 6.195139e-05 1.057519e-04 4.454796e-05
 [324,] 4.669316e-05 3.313855e-05 1.053474e-05
 [325,] 5.387736e-05 7.372333e-05 1.291064e-05
 [326,] 5.429487e-05 7.343004e-05 1.285212e-05
 [327,] 3.428677e-05 2.953312e-05 7.582600e-06
 [328,] 5.393388e-05 7.438861e-05 1.292529e-05
 [329,] 4.788270e-05 7.962264e-05 1.454436e-05
 [330,] 4.877138e-05 8.009589e-05 1.417552e-05
 [331,] 4.812105e-05 8.019930e-05 1.446191e-05
 [332,] 4.875862e-05 8.515546e-05 1.452387e-05
 [333,] 5.230306e-05 4.420769e-05 1.656567e-05
 [334,] 4.817599e-05 7.950156e-05 1.436993e-05
 [335,] 4.790698e-05 8.058626e-05 1.458867e-05
 [336,] 5.044146e-05 6.767913e-05 2.433517e-05
 [337,] 4.814509e-05 6.344687e-05 1.323059e-05
 [338,] 5.186489e-05 2.845068e-05 8.206966e-06
 [339,] 4.838005e-05 7.503501e-05 1.395239e-05
 [340,] 4.827408e-05 7.833201e-05 1.423990e-05
 [341,] 4.823247e-05 7.526988e-05 1.402623e-05
 [342,] 5.172640e-05 2.853407e-05 8.211481e-06
 [343,] 4.882478e-05 5.707653e-05 1.213934e-05
 [344,] 4.986438e-05 5.701481e-05 2.020201e-05
 [345,] 4.871019e-05 5.776291e-05 1.226305e-05
 [346,] 4.901820e-05 6.018857e-05 1.246563e-05
 [347,] 4.860207e-05 6.005861e-05 1.259817e-05
 [348,] 4.878847e-05 6.001686e-05 1.252307e-05
 [349,] 5.272728e-05 2.860549e-05 8.213137e-06
 [350,] 4.876002e-05 5.993352e-05 1.252355e-05
 [351,] 4.822831e-05 5.872084e-05 1.256448e-05
 [352,] 4.839658e-05 8.050421e-05 1.433672e-05
 [353,] 5.009543e-05 6.066924e-05 2.160447e-05
 [354,] 4.816108e-05 5.928294e-05 1.266903e-05
 [355,] 5.272979e-05 2.905977e-05 8.212903e-06
 [356,] 4.864002e-05 6.129793e-05 1.273941e-05
 [357,] 4.898986e-05 6.043773e-05 1.249808e-05
 [358,] 5.144202e-05 2.897923e-05 8.217685e-06
 [359,] 4.748193e-05 6.038168e-05 1.314513e-05
 [360,] 4.829118e-05 8.124871e-05 1.444289e-05
 [361,] 5.177546e-05 2.914422e-05 8.221286e-06
 [362,] 4.865689e-05 8.221071e-05 1.433937e-05
 [363,] 4.829322e-05 8.201336e-05 1.449835e-05
 [364,] 5.315617e-05 2.862907e-05 8.130844e-06
 [365,] 4.809178e-05 5.837688e-05 1.257485e-05
 [366,] 6.261974e-05 1.170776e-04 1.375172e-05
 [367,] 4.864059e-05 8.278913e-05 1.440506e-05
 [368,] 5.259699e-05 2.845158e-05 8.218059e-06
 [369,] 5.226454e-05 2.855796e-05 8.213001e-06
 [370,] 5.276335e-05 2.859676e-05 8.214520e-06
 [371,] 4.831335e-05 6.203800e-05 1.296533e-05
 [372,] 4.803747e-05 4.864198e-05 1.130514e-05
 [373,] 5.165590e-05 2.891935e-05 8.214666e-06
 [374,] 4.858400e-05 6.271351e-05 1.293454e-05
 [375,] 4.803259e-05 6.214160e-05 1.309899e-05
 [376,] 4.856351e-05 6.064409e-05 1.268052e-05
 [377,] 4.842992e-05 6.299287e-05 1.303248e-05
 [378,] 4.778005e-05 6.260803e-05 1.328293e-05
 [379,] 4.754219e-05 5.728735e-05 1.267157e-05
 [380,] 4.927674e-05 5.725856e-05 1.988280e-05
 [381,] 4.821392e-05 5.408248e-05 1.813962e-05
 [382,] 3.630556e-05 3.476745e-05 1.001388e-05
 [383,] 4.714963e-05 6.855815e-05 2.122841e-05
 [384,] 5.008070e-05 2.833549e-05 8.185175e-06
 [385,] 4.925160e-05 3.972878e-05 1.378083e-05
 [386,] 4.835437e-05 7.986958e-05 1.432250e-05
 [387,] 5.095301e-05 2.809336e-05 8.191472e-06
 [388,] 5.146955e-05 2.838406e-05 8.184071e-06
 [389,] 4.919489e-05 9.370644e-05 1.575691e-05
 [390,] 5.033076e-05 2.809384e-05 8.430147e-06
 [391,] 4.873778e-05 6.434168e-05 2.182592e-05
 [392,] 5.003987e-05 2.817734e-05 8.397905e-06
 [393,] 5.070145e-05 5.122914e-05 1.350590e-05
 [394,] 1.016666e-04 1.070868e-04 1.855037e-05
 [395,] 5.148519e-05 3.045542e-05 8.725329e-06
 [396,] 5.078351e-05 3.616145e-05 9.264090e-06
 [397,] 5.171012e-05 5.575036e-05 1.322346e-05
 [398,] 3.453474e-05 2.763505e-05 7.317075e-06
 [399,] 3.846553e-05 4.814425e-05 1.007373e-05
 [400,] 1.239903e-04 5.361683e-05 5.371929e-05
 [401,] 1.357116e-04 5.493590e-05 5.977976e-05
 [402,] 3.839642e-05 5.128130e-05 1.052413e-05
 [403,] 1.433145e-04 8.872668e-05 1.418302e-05
 [404,] 5.715784e-05 5.259983e-05 1.278673e-05
 [405,] 1.064585e-04 5.387165e-05 9.062980e-06
 [406,] 3.560539e-05 3.222732e-05 8.075170e-06
 [407,] 5.567225e-05 6.844927e-05 1.598898e-05
 [408,] 9.255182e-05 5.831279e-05 9.651850e-06
 [409,] 9.047374e-05 6.044374e-05 9.866388e-06
 [410,] 5.509482e-05 6.821911e-05 1.639286e-05
 [411,] 1.016747e-04 9.333157e-05 1.170618e-05
 [412,] 1.865864e-04 6.913198e-05 7.227100e-05
 [413,] 1.053750e-04 1.632517e-04 2.071324e-05
 [414,] 6.237981e-05 4.594339e-05 1.370853e-05
 [415,] 5.596522e-05 6.493820e-05 1.557102e-05
 [416,] 7.646200e-05 6.539254e-05 1.223501e-05
 [417,] 8.966034e-05 3.881529e-05 2.593733e-05
 [418,] 6.256049e-05 4.445162e-05 1.489479e-05
 [419,] 3.736282e-05 2.643451e-05 7.623253e-06
 [420,] 7.268722e-05 5.749700e-05 2.872040e-05
 [421,] 1.064267e-04 1.632517e-04 2.060653e-05
 [422,] 7.502403e-05 8.633895e-05 4.695163e-05
 [423,] 1.182001e-04 8.485960e-05 5.921707e-05
 [424,] 9.930263e-05 2.880473e-05 1.571878e-05
 [425,] 6.375280e-05 7.228933e-05 1.496590e-05
 [426,] 1.405795e-04 6.682197e-05 4.995052e-05
 [427,] 7.121617e-05 4.427660e-05 1.586952e-05
 [428,] 4.242031e-05 3.490218e-05 7.804588e-06
 [429,] 1.049718e-04 1.752223e-04 2.127609e-05
 [430,] 7.229857e-05 3.763981e-05 1.522082e-05
 [431,] 7.169321e-05 3.754767e-05 1.507386e-05
 [432,] 7.116777e-05 3.769780e-05 1.511102e-05
 [433,] 1.053539e-04 1.631101e-04 2.069893e-05
 [434,] 7.247635e-05 3.877780e-05 1.607451e-05
 [435,] 1.094225e-04 5.001778e-05 4.395444e-05
 [436,] 1.009949e-04 1.529812e-04 2.068916e-05
 [437,] 9.329315e-04 2.662925e-05 1.304873e-05
 [438,] 6.029394e-05 5.287652e-05 1.129578e-05
 [439,] 1.583918e-04 6.886473e-05 6.760176e-06
 [440,] 2.143798e-04 6.181935e-05 7.426133e-06
 [441,] 1.833814e-04 3.050254e-05 7.773854e-06
 [442,] 8.834766e-05 1.598884e-04 2.431079e-05
 [443,] 5.419556e-05 2.481130e-05 9.318771e-06
 [444,] 1.012764e-04 1.458750e-04 2.029983e-05
 [445,] 1.117542e-04 8.601310e-05 1.148091e-05
 [446,] 5.971485e-05 5.034190e-05 1.143193e-05
 [447,] 1.303986e-03 3.271499e-05 1.011011e-05
 [448,] 1.689225e-04 2.756189e-05 1.120854e-05
 [449,] 6.980562e-05 5.817273e-05 1.453477e-05
 [450,] 2.111477e-04 2.806720e-05 2.285181e-05
 [451,] 1.174004e-04 6.427793e-05 1.290376e-05
 [452,] 5.787223e-05 5.330920e-05 1.118263e-05
 [453,] 5.650336e-05 5.404548e-05 1.111291e-05
 [454,] 5.330340e-05 5.548728e-05 1.101647e-05
 [455,] 8.641647e-04 3.134161e-05 9.732689e-06
 [456,] 2.289996e-04 2.770807e-05 2.277868e-05
 [457,] 8.954890e-04 4.248571e-05 8.014700e-06
 [458,] 5.253139e-05 5.555763e-05 1.101069e-05
 [459,] 1.801612e-04 2.781213e-05 1.105090e-05
 [460,] 5.347161e-05 5.533881e-05 1.102092e-05
 [461,] 5.382267e-05 5.553528e-05 1.102185e-05
 [462,] 5.319589e-05 5.363856e-05 1.103801e-05
 [463,] 1.072917e-04 1.445868e-04 1.977426e-05
 [464,] 2.260580e-04 2.465696e-05 1.091631e-05
 [465,] 1.030549e-04 1.515920e-04 2.041210e-05
 [466,] 5.349465e-05 5.281123e-05 1.106353e-05
 [467,] 2.181692e-04 3.227726e-05 3.436546e-05
 [468,] 1.065033e-04 1.457049e-04 1.987431e-05
 [469,] 1.028552e-03 2.428303e-05 2.572048e-05
 [470,] 5.398739e-05 5.339805e-05 1.105837e-05
 [471,] 1.100213e-04 4.377187e-05 2.379846e-05
 [472,] 1.077334e-04 4.316743e-05 2.270944e-05
 [473,] 6.322757e-05 2.432531e-05 9.376441e-06
 [474,] 1.102342e-04 4.310011e-05 2.296263e-05
 [475,] 5.433529e-05 5.361011e-05 1.106353e-05
 [476,] 2.042368e-04 2.815891e-05 2.314525e-05
 [477,] 5.375088e-05 5.363856e-05 1.104855e-05
 [478,] 1.543482e-04 2.746875e-05 1.200145e-05
 [479,] 1.059281e-04 1.415632e-04 1.973124e-05
 [480,] 6.158581e-05 2.443066e-05 9.414687e-06
 [481,] 6.925134e-05 5.652456e-05 1.457326e-05
 [482,] 9.219647e-05 9.827235e-05 8.549301e-05
 [483,] 4.028839e-05 2.521757e-05 7.517147e-06
 [484,] 5.559226e-05 6.340144e-05 1.199808e-05
 [485,] 4.416642e-05 4.006995e-05 9.237830e-06
 [486,] 1.246103e-04 4.303674e-05 1.527666e-05
 [487,] 4.347495e-05 2.469987e-05 7.836948e-06
 [488,] 4.557674e-05 2.619421e-05 7.449876e-06
 [489,] 4.395569e-05 4.618294e-05 1.662323e-05
 [490,] 1.582704e-04 2.666090e-05 1.383542e-05
 [491,] 4.407143e-05 4.472650e-05 1.615225e-05
 [492,] 7.339660e-05 5.941742e-05 1.461978e-05
 [493,] 5.019369e-05 4.819622e-05 1.113372e-05
 [494,] 1.157829e-04 7.820326e-05 7.785881e-05
 [495,] 1.782401e-04 2.601589e-05 1.150568e-05
 [496,] 5.389035e-05 5.734684e-05 1.299357e-05
 [497,] 1.524536e-04 9.661620e-05 1.373852e-04
 [498,] 1.433303e-03 4.158235e-05 8.705049e-06
 [499,] 2.183791e-04 2.485925e-05 1.196687e-05
 [500,] 3.791396e-05 2.767390e-05 7.737854e-06
 [501,] 3.791598e-05 2.767059e-05 7.737161e-06
 [502,] 3.796021e-05 2.747662e-05 7.697443e-06
 [503,] 8.374878e-05 1.140104e-04 8.345360e-05
 [504,] 5.150611e-05 9.322289e-05 1.200096e-05
 [505,] 1.491178e-04 2.525358e-05 9.717356e-06
 [506,] 1.289311e-04 2.656055e-05 9.598098e-06
 [507,] 4.185104e-05 2.720117e-05 8.124204e-06
 [508,] 4.130962e-05 2.718196e-05 8.054708e-06
 [509,] 4.208100e-05 2.715275e-05 8.079276e-06
 [510,] 1.398519e-04 3.707645e-05 7.419286e-06
 [511,] 1.686008e-04 2.543774e-05 9.907312e-06
 [512,] 4.180309e-05 2.762253e-05 8.425976e-06
 [513,] 4.148585e-05 2.764896e-05 8.403706e-06
 [514,] 5.229628e-05 8.691086e-05 1.176256e-05
 [515,] 5.291896e-05 6.417559e-05 1.159652e-05
 [516,] 4.165902e-05 2.736527e-05 8.230099e-06
 [517,] 5.316795e-05 6.378951e-05 1.159982e-05
 [518,] 1.847651e-04 2.459991e-05 1.253498e-05
 [519,] 4.131778e-05 2.728846e-05 7.972205e-06
 [520,] 1.303644e-04 1.829893e-04 2.305903e-04
 [521,] 4.048463e-05 2.831124e-05 8.650118e-06
 [522,] 3.336899e-04 2.430911e-05 1.462445e-05
 [523,] 5.712422e-05 7.001959e-05 1.159993e-05
 [524,] 1.349007e-04 2.311982e-04 3.046845e-04
 [525,] 1.370467e-04 3.411692e-05 7.494068e-06
 [526,] 5.534589e-05 5.962603e-05 1.285130e-05
 [527,] 5.939805e-05 8.662285e-05 1.098576e-05
 [528,] 6.687647e-05 6.119313e-05 1.677931e-05
 [529,] 5.635339e-05 8.495904e-05 1.114169e-05
 [530,] 5.799803e-05 8.491838e-05 1.102069e-05
 [531,] 5.734244e-05 8.510687e-05 1.107209e-05
 [532,] 5.793026e-05 8.472133e-05 1.101890e-05
 [533,] 5.669815e-05 8.389083e-05 1.107856e-05
 [534,] 5.798396e-05 8.099256e-05 1.089691e-05
 [535,] 5.642271e-05 8.596124e-05 1.116972e-05
 [536,] 5.391808e-05 3.329561e-05 8.734887e-06
 [537,] 5.759760e-05 8.511020e-05 1.105452e-05
 [538,] 5.771964e-05 8.491838e-05 1.104985e-05
 [539,] 5.874985e-05 9.489097e-05 1.129537e-05
 [540,] 1.547776e-04 2.894563e-05 8.172881e-06
 [541,] 9.279880e-05 4.371557e-05 1.463839e-05
 [542,] 2.160820e-03 2.949253e-05 7.733750e-05
 [543,] 4.420192e-05 1.759898e-04 2.448427e-05
 [544,] 7.213299e-05 1.708628e-04 1.453400e-05
 [545,] 1.021419e-04 1.591461e-04 1.599592e-04
 [546,] 7.159275e-05 1.618785e-04 1.423761e-05
 [547,] 7.095072e-05 1.652094e-04 1.445294e-05
 [548,] 7.074791e-05 1.619504e-04 1.434244e-05
 [549,] 1.036918e-04 1.660032e-04 1.700910e-04
 [550,] 7.324958e-05 1.324034e-04 1.298523e-05
 [551,] 7.288425e-05 1.264277e-04 1.274865e-05
 [552,] 1.468240e-04 3.784135e-05 7.499630e-06
 [553,] 7.486740e-05 1.359510e-04 1.299235e-05
 [554,] 7.242235e-05 1.297765e-04 1.294282e-05
 [555,] 7.285987e-05 1.296003e-04 1.289475e-05
 [556,] 7.285539e-05 1.393775e-04 1.333041e-05
 [557,] 7.150933e-05 1.366015e-04 1.334076e-05
 [558,] 7.249744e-05 1.360316e-04 1.321813e-05
 [559,] 7.229221e-05 1.543745e-04 1.384089e-05
 [560,] 1.552919e-04 4.124149e-05 7.347752e-06
 [561,] 7.695790e-05 1.575169e-04 1.375116e-05
 [562,] 1.443983e-04 3.182972e-05 7.880526e-06
 [563,] 1.329811e-04 2.885180e-05 8.240642e-06
 [564,] 7.410009e-05 5.981666e-05 1.873779e-05
 [565,] 3.996653e-05 2.374960e-04 2.996436e-05
 [566,] 4.318727e-05 1.341726e-04 3.984925e-05
 [567,] 3.985338e-05 2.244600e-04 2.927729e-05
 [568,] 3.992426e-05 2.123018e-04 2.790567e-05
 [569,] 4.389309e-05 6.047397e-04 1.491449e-04
 [570,] 4.178140e-05 3.666596e-04 7.702949e-05
 [571,] 7.971580e-05 2.681685e-05 1.006635e-05
 [572,] 7.474066e-05 2.742537e-05 1.050965e-05
 [573,] 1.399047e-04 3.549924e-05 1.793016e-05
 [574,] 5.604940e-05 6.630783e-05 1.855540e-05
 [575,] 5.028964e-05 3.008778e-05 9.429908e-06
 [576,] 9.168676e-05 6.226426e-05 2.032919e-05
 [577,] 1.168954e-04 6.832421e-05 2.596089e-05
 [578,] 5.747129e-05 2.907168e-05 9.253414e-06
 [579,] 8.907571e-05 2.564238e-05 1.184526e-05
 [580,] 9.245120e-05 2.537932e-05 1.162346e-05
 [581,] 5.635783e-05 4.576808e-05 1.920065e-05
 [582,] 5.688466e-05 3.767494e-05 1.185270e-05
 [583,] 6.855316e-05 3.377522e-05 8.589089e-06
 [584,] 6.093893e-05 4.187948e-05 1.281775e-05
 [585,] 9.018720e-05 2.522848e-05 1.124002e-05
 [586,] 1.399592e-04 3.693810e-05 3.282674e-05
 [587,] 8.066880e-05 4.177677e-05 2.703442e-05
 [588,] 9.301250e-05 2.521240e-05 1.135826e-05
 [589,] 5.696135e-05 3.871823e-05 1.206415e-05
 [590,] 7.740874e-05 4.245373e-05 2.674601e-05
 [591,] 1.321746e-04 3.653878e-05 3.108811e-05
 [592,] 6.304411e-05 3.623774e-05 1.397662e-05
 [593,] 5.648028e-05 4.524536e-05 1.898739e-05
 [594,] 6.850878e-05 6.437098e-05 1.770374e-05
 [595,] 8.262769e-05 2.502475e-05 1.044207e-05
 [596,] 5.666549e-05 3.804766e-05 1.054016e-05
 [597,] 7.082220e-05 6.438492e-05 1.805985e-05
 [598,] 6.282864e-05 3.479018e-05 1.325528e-05
 [599,] 1.301187e-04 3.468294e-05 2.819570e-05
 [600,] 1.044503e-04 5.919646e-05 5.082096e-05
 [601,] 8.252855e-05 2.507037e-05 1.053560e-05
 [602,] 1.282832e-04 3.559294e-05 2.919651e-05
 [603,] 1.291005e-04 3.556293e-05 2.927552e-05
 [604,] 5.677482e-05 4.505363e-05 1.899014e-05
 [605,] 1.343154e-04 3.534495e-05 2.970508e-05
 [606,] 5.669755e-05 4.498629e-05 1.893400e-05
 [607,] 4.630929e-05 6.972905e-05 1.436330e-05
 [608,] 5.980974e-05 3.862577e-05 8.946214e-06
 [609,] 6.244352e-05 3.521294e-05 1.339086e-05
 [610,] 7.141045e-05 6.455770e-05 1.869085e-05
 [611,] 1.283353e-04 3.534954e-05 2.887098e-05
 [612,] 5.544706e-05 4.454097e-05 1.830634e-05
 [613,] 6.011937e-05 3.876863e-05 8.948823e-06
 [614,] 6.371025e-05 3.422047e-05 1.311534e-05
 [615,] 1.772206e-04 4.829944e-05 5.824610e-05
 [616,] 6.302916e-05 3.543777e-05 1.359474e-05
 [617,] 5.685865e-05 3.694743e-05 1.161435e-05
 [618,] 5.849056e-05 3.808312e-05 8.995265e-06
 [619,] 5.928783e-05 3.842716e-05 8.949400e-06
 [620,] 6.005637e-05 3.839459e-05 8.929449e-06
 [621,] 1.771901e-04 4.971448e-05 6.078387e-05
 [622,] 6.967058e-05 1.023628e-04 5.756717e-05
 [623,] 5.759433e-05 4.195436e-05 1.251084e-05
 [624,] 6.007665e-05 3.848207e-05 8.934024e-06
 [625,] 1.037874e-04 2.849067e-05 1.618505e-05
 [626,] 7.492658e-05 6.076971e-05 1.802145e-05
 [627,] 5.684662e-05 3.724255e-05 1.169463e-05
 [628,] 5.891473e-05 3.905438e-05 8.995139e-06
 [629,] 7.424791e-05 2.417894e-05 8.936278e-06
 [630,] 1.067962e-04 5.945550e-05 5.219322e-05
 [631,] 6.877602e-05 6.673049e-05 1.818525e-05
 [632,] 1.037665e-04 5.759989e-05 4.870329e-05
 [633,] 6.014238e-05 3.848290e-05 8.931796e-06
 [634,] 5.913984e-05 3.908022e-05 8.990634e-06
 [635,] 5.710083e-05 4.196164e-05 1.244316e-05
 [636,] 6.812175e-05 1.024261e-04 5.601843e-05
 [637,] 6.606792e-05 1.032976e-04 5.436228e-05
 [638,] 5.952306e-05 3.852179e-05 8.947985e-06
 [639,] 5.763678e-05 4.195407e-05 1.252779e-05
 [640,] 5.773620e-05 3.857954e-05 8.997659e-06
 [641,] 6.990937e-05 2.413359e-05 8.636999e-06
 [642,] 1.041540e-04 5.634687e-05 4.743157e-05
 [643,] 6.357044e-05 3.522107e-05 1.358006e-05
 [644,] 5.931810e-05 3.292440e-05 8.682596e-06
 [645,] 1.077125e-04 6.510719e-05 6.133982e-05
 [646,] 5.831368e-05 9.857405e-05 5.256566e-05
 [647,] 7.207138e-05 6.455770e-05 1.880681e-05
 [648,] 6.421541e-05 3.440666e-05 1.327958e-05
 [649,] 7.445930e-05 2.479450e-05 9.925260e-06
 [650,] 6.179669e-05 3.429278e-05 1.285194e-05
 [651,] 6.941172e-05 6.486310e-05 1.812425e-05
 [652,] 5.779972e-05 4.191688e-05 1.242223e-05
 [653,] 1.025733e-04 5.970392e-05 5.052239e-05
 [654,] 1.276829e-04 7.156288e-05 8.001003e-05
 [655,] 6.303669e-05 3.996869e-05 8.958844e-06
 [656,] 6.007716e-05 1.029637e-04 4.267680e-05
 [657,] 6.024230e-05 4.220020e-05 1.260138e-05
 [658,] 6.039156e-05 4.204223e-05 1.269516e-05
 [659,] 1.004697e-04 5.530642e-05 4.480354e-05
 [660,] 5.690695e-05 3.807768e-05 1.173346e-05
 [661,] 6.716624e-05 1.116349e-04 6.012490e-05
 [662,] 5.707257e-05 3.279354e-05 1.037252e-05
 [663,] 5.942605e-05 1.123493e-04 5.123406e-05
 [664,] 1.203825e-04 8.438286e-05 9.316023e-05
 [665,] 4.064776e-05 1.314833e-04 3.992306e-05
 [666,] 3.962309e-05 1.357031e-04 3.878129e-05
 [667,] 5.698552e-05 3.874253e-05 1.183053e-05
 [668,] 3.941341e-05 1.365136e-04 3.848921e-05
 [669,] 4.039318e-05 1.354856e-04 4.042025e-05
 [670,] 5.692132e-05 3.760575e-05 1.168421e-05
 [671,] 5.140688e-05 4.922280e-05 1.142087e-05
 [672,] 5.690479e-05 3.774811e-05 1.160159e-05
 [673,] 9.876395e-05 5.671072e-05 4.788352e-05
 [674,] 5.690865e-05 3.647216e-05 1.123581e-05
 [675,] 5.690485e-05 3.704572e-05 1.140214e-05
 [676,] 8.710554e-05 5.229151e-05 3.888426e-05
 [677,] 5.693418e-05 3.241656e-05 1.002629e-05
 [678,] 7.859661e-05 1.701512e-04 1.311174e-04
 [679,] 5.690819e-05 3.580417e-05 1.097690e-05
 [680,] 7.364655e-05 1.519772e-04 1.084265e-04
 [681,] 7.677583e-05 1.496451e-04 1.117602e-04
 [682,] 7.503280e-05 1.448238e-04 1.052830e-04
 [683,] 9.719521e-05 1.230248e-04 1.128179e-04
 [684,] 5.690529e-05 3.698723e-05 1.134467e-05
 [685,] 5.690787e-05 3.721615e-05 1.140201e-05
 [686,] 1.164511e-04 1.083607e-04 1.213106e-04
 [687,] 8.414232e-05 3.086070e-04 2.612562e-04
 [688,] 5.690816e-05 3.646532e-05 1.123218e-05
 [689,] 8.813384e-05 3.117531e-04 2.791746e-04
 [690,] 9.498206e-05 2.775749e-04 2.699854e-04
 [691,] 5.967508e-05 4.816848e-05 1.972331e-05
 [692,] 5.879534e-05 4.860168e-05 1.962432e-05
 [693,] 8.994018e-05 3.096008e-04 2.838626e-04
 [694,] 8.956067e-05 2.999542e-04 2.734664e-04
 [695,] 9.035096e-05 3.138035e-04 2.893447e-04
 [696,] 1.096779e-04 1.084001e-04 1.145913e-04
 [697,] 5.014488e-05 4.489014e-05 1.109088e-05
 [698,] 5.690882e-05 3.625150e-05 1.113234e-05
 [699,] 8.254386e-05 3.118503e-04 2.583210e-04
 [700,] 8.333732e-05 2.771636e-04 2.318684e-04
 [701,] 9.959875e-05 1.025873e-04 9.797740e-05
 [702,] 4.905297e-05 4.494644e-05 1.138149e-05
 [703,] 5.689782e-05 3.608845e-05 1.108536e-05
 [704,] 5.074518e-05 4.440769e-05 1.086475e-05
 [705,] 5.690964e-05 3.831893e-05 1.183363e-05
 [706,] 5.313452e-05 3.594564e-05 1.155303e-05
 [707,] 5.047717e-05 4.443729e-05 1.093866e-05
 [708,] 5.052258e-05 4.466203e-05 1.096230e-05
 [709,] 1.044815e-04 1.035266e-04 1.037336e-04
 [710,] 5.633493e-05 3.836624e-05 1.441434e-05
 [711,] 1.032936e-04 9.955110e-05 9.809930e-05
 [712,] 5.016558e-05 4.438041e-05 1.101915e-05
 [713,] 5.690799e-05 3.642319e-05 1.129676e-05
 [714,] 7.919933e-05 2.825467e-04 2.224716e-04
 [715,] 5.091162e-05 4.601326e-05 1.106997e-05
 [716,] 1.038518e-04 1.003554e-04 9.951765e-05
 [717,] 9.905359e-05 9.957597e-05 9.420978e-05
 [718,] 7.869390e-05 2.882097e-04 2.251982e-04
 [719,] 1.009910e-04 9.742863e-05 9.364072e-05
 [720,] 7.840571e-05 2.814647e-04 2.189217e-04
 [721,] 5.055822e-05 4.485160e-05 1.098177e-05
 [722,] 5.035549e-05 4.404630e-05 1.090855e-05
 [723,] 5.697641e-05 3.184737e-05 9.996414e-06
 [724,] 4.775249e-05 5.833095e-05 1.534560e-05
 [725,] 4.801122e-05 6.209615e-05 1.635949e-05
 [726,] 4.954086e-05 1.135147e-04 3.149666e-05
 [727,] 5.017313e-05 1.119800e-04 3.224940e-05
 [728,] 4.489813e-05 4.094141e-05 9.665146e-06
 [729,] 8.153221e-05 7.178484e-05 5.062479e-05
 [730,] 5.539562e-05 4.263430e-05 1.640044e-05
 [731,] 4.649551e-05 6.525621e-05 1.675816e-05
 [732,] 8.004430e-05 6.563662e-05 4.484104e-05
 [733,] 7.677366e-05 2.415446e-05 9.094003e-06
 [734,] 5.653671e-05 3.876723e-05 1.209827e-05
 [735,] 4.989910e-05 1.099176e-04 3.127583e-05
 [736,] 5.631787e-05 4.282083e-05 1.675282e-05
 [737,] 4.485681e-05 4.037469e-05 9.604569e-06
 [738,] 5.006831e-05 1.060893e-04 3.059754e-05
 [739,] 5.066439e-05 2.526992e-05 8.107358e-06
 [740,] 4.472740e-05 3.296912e-05 7.131533e-06
 [741,] 5.416320e-05 4.254832e-05 1.600132e-05
 [742,] 5.658210e-05 2.446482e-05 7.736836e-06
 [743,] 5.633679e-05 2.450016e-05 7.743929e-06
 [744,] 5.773246e-05 3.214809e-05 1.053719e-05
 [745,] 1.029992e-04 5.795335e-05 3.170266e-05
 [746,] 6.431249e-05 8.533716e-05 5.005210e-05
 [747,] 5.015352e-05 1.039255e-04 3.021811e-05
 [748,] 4.653505e-05 6.598406e-05 1.693843e-05
 [749,] 6.263531e-05 7.813193e-05 4.430452e-05
 [750,] 4.520397e-05 3.897555e-05 9.387673e-06
 [751,] 6.010804e-05 2.824330e-05 1.114991e-05
 [752,] 9.958940e-05 7.347218e-05 6.476314e-05
 [753,] 5.463066e-05 9.653899e-05 3.454263e-05
 [754,] 4.696752e-05 3.336926e-05 8.767470e-06
 [755,] 1.000875e-04 8.566952e-05 7.502696e-05
 [756,] 5.433436e-05 8.217487e-05 3.628391e-05
 [757,] 5.196486e-05 5.736977e-05 1.828532e-05
 [758,] 5.921142e-05 5.532593e-05 1.916804e-05
 [759,] 5.476521e-05 3.904513e-05 7.282925e-06
 [760,] 5.509885e-05 8.905284e-05 4.007873e-05
 [761,] 4.361068e-05 4.302693e-05 1.031097e-05
 [762,] 6.343358e-05 8.044036e-05 3.069579e-05
 [763,] 6.424829e-05 8.053175e-05 3.127134e-05
 [764,] 6.356465e-05 8.044104e-05 3.078267e-05
 [765,] 5.834226e-05 2.991135e-05 9.533635e-06
 [766,] 5.866138e-05 2.999817e-05 9.587519e-06
 [767,] 5.840916e-05 3.001526e-05 9.591153e-06
 [768,] 5.614003e-05 2.368982e-04 9.175010e-05
 [769,] 5.628640e-05 2.171916e-04 8.483238e-05
 [770,] 1.461492e-04 4.458324e-05 4.348912e-05
 [771,] 5.510396e-05 8.428978e-05 3.054640e-05
 [772,] 7.138681e-05 1.108960e-04 7.224022e-05
 [773,] 5.739002e-05 3.563674e-05 1.040066e-05
 [774,] 7.179654e-05 1.116681e-04 7.322563e-05
 [775,] 5.711949e-05 3.553588e-05 1.047165e-05
 [776,] 4.153430e-05 3.521402e-05 7.554565e-06
 [777,] 5.727091e-05 3.620498e-05 1.057765e-05
 [778,] 9.353091e-05 1.055900e-04 1.780956e-05
 [779,] 5.722324e-05 5.817454e-05 1.770272e-05
 [780,] 5.816636e-05 2.979834e-05 9.374017e-06
 [781,] 4.417642e-05 3.991134e-05 9.600377e-06
 [782,] 4.439811e-05 4.286128e-05 1.003137e-05
 [783,] 5.217421e-05 5.628253e-05 1.804206e-05
 [784,] 5.324698e-05 1.019655e-04 3.458869e-05
 [785,] 5.433129e-05 9.910976e-05 3.503157e-05
 [786,] 8.113202e-05 5.012789e-05 3.238264e-05
 [787,] 5.598975e-05 3.977214e-05 1.241723e-05
 [788,] 7.940505e-05 5.123495e-05 3.269643e-05
 [789,] 8.737141e-05 5.010709e-05 3.462245e-05
 [790,] 3.893616e-05 3.739947e-05 8.020880e-06
 [791,] 5.606644e-05 3.717878e-05 1.172860e-05
 [792,] 5.601121e-05 3.693841e-05 1.160802e-05
 [793,] 5.607047e-05 3.790296e-05 1.195194e-05
 [794,] 4.821528e-05 2.462322e-05 8.462396e-06
 [795,] 3.895895e-05 3.873761e-05 8.154968e-06
 [796,] 4.891708e-05 5.528900e-05 2.314544e-05
 [797,] 9.083585e-05 4.485635e-05 2.982401e-05
 [798,] 4.936746e-05 5.539065e-05 2.343760e-05
 [799,] 4.388990e-05 4.699708e-05 1.074685e-05
 [800,] 5.043184e-05 5.670589e-05 2.461043e-05
 [801,] 4.645832e-05 5.621145e-05 2.213823e-05
 [802,] 5.599154e-05 3.808375e-05 1.192375e-05
 [803,] 3.850543e-05 3.739524e-05 8.092555e-06
 [804,] 7.470130e-05 3.293046e-05 1.583428e-05
 [805,] 5.606059e-05 3.724309e-05 1.174064e-05
 [806,] 4.910473e-05 5.490822e-05 2.308484e-05
 [807,] 4.862105e-05 2.480545e-05 8.668002e-06
 [808,] 4.361768e-05 4.614718e-05 1.074414e-05
 [809,] 4.815581e-05 2.475130e-05 8.579623e-06
 [810,] 5.421430e-05 5.065556e-05 1.689852e-05
 [811,] 4.898006e-05 2.478420e-05 8.682257e-06
 [812,] 5.188904e-05 2.490319e-05 9.045951e-06
 [813,] 5.650058e-05 3.754740e-05 1.123265e-05
 [814,] 8.849644e-05 3.718115e-05 1.926501e-05
 [815,] 8.212104e-05 5.325664e-05 3.550251e-05
 [816,] 5.200935e-05 2.489212e-05 9.046082e-06
 [817,] 5.670741e-05 9.801690e-05 3.700815e-05
 [818,] 5.610088e-05 9.662001e-05 3.581996e-05
 [819,] 6.956805e-05 4.210729e-05 1.849779e-05
 [820,] 4.664049e-05 3.642809e-05 7.380754e-06
 [821,] 9.474757e-05 1.037818e-04 1.754569e-05
 [822,] 8.301585e-05 5.345923e-05 3.604450e-05
 [823,] 4.574192e-05 5.891434e-05 2.274177e-05
 [824,] 4.804072e-05 4.051128e-05 7.582090e-06
 [825,] 7.915142e-05 5.262642e-05 3.376504e-05
 [826,] 5.535796e-05 1.197075e-04 4.320097e-05
 [827,] 5.304254e-05 4.220187e-05 1.271835e-05
 [828,] 6.690319e-05 5.675791e-05 2.433968e-05
 [829,] 6.420509e-05 4.053725e-05 1.018489e-05
 [830,] 1.440497e-04 2.443535e-05 9.945798e-06
 [831,] 6.463856e-05 3.973077e-05 1.001836e-05
 [832,] 7.369264e-05 1.530543e-04 8.759130e-05
 [833,] 9.457390e-05 4.948489e-05 3.652814e-05
 [834,] 8.163529e-05 5.239713e-05 3.456291e-05
 [835,] 6.523456e-05 4.151525e-05 1.026377e-05
 [836,] 6.611188e-05 2.991296e-05 9.379632e-06
 [837,] 5.725101e-05 3.693758e-05 1.072021e-05
 [838,] 6.544721e-05 3.823840e-05 9.713831e-06
 [839,] 7.624860e-05 1.353178e-04 7.942480e-05
 [840,] 4.019301e-05 6.236412e-05 1.027226e-05
 [841,] 6.201391e-05 4.422559e-05 2.077072e-05
 [842,] 5.803158e-05 3.381667e-05 9.778529e-06
 [843,] 6.483373e-05 5.586304e-05 2.971178e-05
 [844,] 2.105589e-04 3.779510e-05 3.323198e-05
 [845,] 6.470255e-05 3.034724e-05 9.283476e-06
 [846,] 8.670599e-05 8.103845e-05 1.862898e-05
 [847,] 6.466910e-05 5.944929e-05 3.092812e-05
 [848,] 5.247159e-05 2.770945e-04 8.575833e-05
 [849,] 6.012537e-05 2.645123e-05 8.130130e-06
 [850,] 1.184857e-04 3.904243e-05 7.954872e-06
 [851,] 4.880053e-05 4.277650e-05 1.136434e-05
 [852,] 6.005845e-05 4.432632e-05 1.358656e-05
 [853,] 8.273496e-05 6.387182e-05 1.620008e-05
 [854,] 6.846262e-05 7.821255e-05 1.721079e-05
 [855,] 7.536225e-05 5.944645e-05 1.766619e-05
 [856,] 9.068879e-05 4.311711e-05 2.270538e-05
 [857,] 7.619725e-05 6.056515e-05 1.782458e-05
 [858,] 6.741591e-05 2.402366e-05 8.282963e-06
 [859,] 6.520419e-05 2.444617e-05 8.523859e-06
 [860,] 5.542381e-05 2.551170e-05 7.489048e-06
 [861,] 7.569043e-05 5.903948e-05 1.769607e-05
 [862,] 1.221869e-04 2.652590e-05 1.269666e-05
 [863,] 7.544753e-05 5.865105e-05 1.768351e-05
 [864,] 5.351835e-05 2.635430e-05 7.305883e-06
 [865,] 7.556616e-05 5.712849e-05 1.760989e-05
 [866,] 1.737235e-04 3.754503e-05 1.953110e-05
 [867,] 1.749346e-04 3.767442e-05 1.813459e-05
 [868,] 5.198887e-05 3.973551e-05 1.135859e-05
 [869,] 6.934473e-05 3.917153e-05 8.076132e-06
 [870,] 2.348755e-04 2.645511e-05 1.364367e-05
 [871,] 4.853330e-05 1.363981e-04 1.905957e-05
 [872,] 1.977880e-04 3.473544e-05 3.259774e-05
 [873,] 1.822100e-04 3.775712e-05 1.810602e-05
 [874,] 1.168063e-04 5.236104e-05 2.807826e-05
 [875,] 5.599298e-05 2.494463e-05 7.377652e-06
 [876,] 1.811106e-04 3.774378e-05 1.810732e-05
 [877,] 5.647665e-05 6.152978e-05 1.730037e-05
 [878,] 1.088982e-04 5.206985e-05 2.486671e-05
 [879,] 6.424869e-05 2.467240e-05 8.890733e-06
 [880,] 7.426891e-05 3.533726e-05 8.235906e-06
 [881,] 7.694785e-05 3.533587e-05 8.216923e-06
 [882,] 5.910983e-05 2.440309e-05 7.542382e-06
 [883,] 5.680762e-05 2.453966e-05 7.946723e-06
 [884,] 1.716887e-04 3.751256e-05 1.932891e-05
 [885,] 6.525086e-05 2.655878e-05 1.038445e-05
 [886,] 5.676618e-05 2.452276e-05 7.965979e-06
 [887,] 5.611862e-05 2.454351e-05 7.979821e-06
 [888,] 5.621214e-05 2.453803e-05 7.919448e-06
 [889,] 5.573007e-05 2.453901e-05 7.848661e-06
 [890,] 1.133152e-04 5.007288e-05 2.250730e-05
 [891,] 5.407263e-05 2.455846e-05 7.936582e-06
 [892,] 5.626805e-05 2.457417e-05 7.504014e-06
 [893,] 5.576242e-05 2.464422e-05 7.852355e-06
 [894,] 5.494958e-05 2.454799e-05 7.934782e-06
 [895,] 5.709353e-05 2.455180e-05 8.038771e-06
 [896,] 5.698861e-05 2.453715e-05 7.967244e-06
 [897,] 1.099137e-04 6.248039e-05 2.197946e-05
 [898,] 1.670230e-04 3.888392e-05 1.509638e-05
 [899,] 2.715261e-04 2.716932e-05 1.262920e-05
 [900,] 5.934917e-05 2.475586e-05 8.017993e-06
 [901,] 7.030377e-05 2.519874e-05 9.567236e-06
 [902,] 2.654514e-04 2.746686e-05 1.234008e-05
 [903,] 7.117324e-05 2.440792e-05 8.690643e-06
 [904,] 5.898927e-05 4.008166e-05 1.209950e-05
 [905,] 2.453457e-04 2.692998e-05 1.264994e-05
 [906,] 6.506758e-05 2.499717e-05 9.116975e-06
 [907,] 5.393512e-05 2.495455e-05 7.644423e-06
 [908,] 1.570111e-04 3.741158e-05 1.994093e-05
 [909,] 5.679276e-05 2.667763e-05 7.465899e-06
 [910,] 1.528989e-04 5.758613e-05 1.674260e-05
 [911,] 2.379345e-04 2.669078e-05 1.184808e-05
 [912,] 5.606963e-05 2.506015e-05 7.519448e-06
 [913,] 1.597267e-04 3.763195e-05 2.097301e-05
 [914,] 6.583769e-05 2.445294e-05 8.206578e-06
 [915,] 5.637120e-05 2.750431e-05 7.445805e-06
 [916,] 5.511976e-05 2.541334e-05 7.471397e-06
 [917,] 6.528877e-05 6.729097e-05 2.339586e-05
 [918,] 8.077233e-05 4.038318e-05 8.382121e-06
 [919,] 5.443711e-05 2.644099e-05 7.422319e-06
 [920,] 5.517909e-05 2.543143e-05 7.464686e-06
 [921,] 2.431999e-04 2.652761e-05 1.197222e-05
 [922,] 6.766982e-05 2.448233e-05 8.403996e-06
 [923,] 1.317972e-04 4.997919e-05 2.509765e-05
 [924,] 1.622512e-04 3.746373e-05 2.088268e-05
 [925,] 6.725294e-05 2.446531e-05 8.296790e-06
 [926,] 6.716574e-04 6.247579e-05 2.406714e-04
 [927,] 2.088175e-04 2.673360e-05 1.112382e-05
 [928,] 6.580411e-05 2.446509e-05 8.131904e-06
 [929,] 7.506930e-05 3.623570e-05 8.262282e-06
 [930,] 5.270292e-05 2.494513e-05 7.514744e-06
 [931,] 2.014063e-04 2.462124e-05 1.065861e-05
 [932,] 3.789979e-05 4.921295e-05 1.342241e-05
 [933,] 5.888809e-05 1.922751e-04 9.747329e-05
 [934,] 7.208623e-05 5.172056e-05 2.922368e-05
 [935,] 9.865614e-05 7.293752e-05 6.554297e-05
 [936,] 7.491317e-05 5.253805e-05 3.089456e-05
 [937,] 8.082383e-05 2.942806e-05 1.489134e-05
 [938,] 4.573408e-05 1.136701e-04 3.522830e-05
 [939,] 4.439116e-05 1.089488e-04 3.178373e-05
 [940,] 7.640481e-05 2.532698e-05 9.269629e-06
 [941,] 3.549614e-05 6.347768e-05 1.279151e-05
 [942,] 5.677666e-05 6.137208e-04 2.258354e-04
 [943,] 4.054426e-05 3.534651e-05 7.421674e-06
 [944,] 5.253867e-05 3.168815e-05 7.216423e-06
 [945,] 3.826552e-05 5.827898e-05 9.867151e-06
 [946,] 3.843581e-05 2.565398e-05 6.800942e-06
 [947,] 3.864497e-05 2.558327e-05 6.796207e-06
 [948,] 5.655324e-05 7.020556e-05 1.824460e-05
 [949,] 3.837117e-05 2.532432e-05 6.794088e-06
 [950,] 3.851702e-05 2.547116e-05 6.794627e-06
 [951,] 3.866174e-05 2.548456e-05 6.794654e-06
 [952,] 7.110035e-05 1.494266e-04 4.834344e-05
 [953,] 3.857101e-05 2.541950e-05 6.794400e-06
 [954,] 3.769335e-05 1.075606e-04 1.426596e-05
 [955,] 7.296763e-05 3.989174e-05 1.452010e-05
 [956,] 3.971967e-05 3.282290e-05 7.280305e-06
 [957,] 7.196051e-05 1.419599e-04 4.844848e-05
 [958,] 4.608470e-05 4.060526e-05 1.090232e-05
 [959,] 5.446025e-05 6.698296e-05 2.397583e-05
 [960,] 4.011310e-05 3.325356e-05 7.288694e-06
 [961,] 3.808489e-05 1.005716e-04 1.350358e-05
 [962,] 7.290877e-05 3.837194e-05 1.390018e-05
 [963,] 7.521706e-05 3.883456e-05 1.421595e-05
 [964,] 3.767961e-05 1.046227e-04 1.404990e-05
 [965,] 7.466435e-05 4.568555e-05 1.696478e-05
 [966,] 3.781979e-05 1.130054e-04 1.459433e-05
 [967,] 3.772437e-05 1.077279e-04 1.425932e-05
 [968,] 7.259911e-05 5.740561e-05 1.907165e-05
 [969,] 4.057450e-05 3.338422e-05 7.270287e-06
 [970,] 3.767635e-05 1.208144e-04 1.528567e-05
 [971,] 4.167258e-05 3.339535e-05 7.180789e-06
 [972,] 5.430731e-05 7.714012e-05 2.743872e-05
 [973,] 4.084540e-05 3.296291e-05 7.194942e-06
 [974,] 3.786795e-05 1.034964e-04 1.383800e-05
 [975,] 5.989578e-05 3.547738e-05 1.060959e-05
 [976,] 7.283958e-05 1.375826e-04 4.982515e-05
 [977,] 3.811724e-05 5.816301e-05 9.904688e-06
 [978,] 3.607870e-05 3.393367e-05 8.541679e-06
 [979,] 3.606736e-05 3.378768e-05 8.541958e-06
 [980,] 4.036739e-05 3.429423e-05 7.353595e-06
 [981,] 3.831701e-05 1.246901e-04 1.503440e-05
 [982,] 3.775837e-05 2.446612e-04 2.333307e-05
 [983,] 5.688979e-05 5.973368e-05 8.125430e-06
 [984,] 4.165918e-05 3.385065e-05 7.242260e-06
 [985,] 5.349374e-05 6.299443e-05 1.609617e-05
 [986,] 4.201069e-05 3.312834e-05 7.183616e-06
 [987,] 3.740447e-05 2.500307e-04 2.419430e-05
 [988,] 5.429480e-05 2.603552e-05 8.449305e-06
 [989,] 3.630885e-05 3.403857e-05 8.543144e-06
 [990,] 3.781820e-05 2.440246e-04 2.321673e-05
 [991,] 7.386324e-05 2.348430e-04 8.880474e-05
 [992,] 3.789284e-05 2.546224e-04 2.370758e-05
 [993,] 5.918624e-05 2.606996e-05 8.618998e-06
 [994,] 3.658456e-05 3.430088e-05 8.571816e-06
 [995,] 4.147851e-05 3.499184e-05 7.337536e-06
 [996,] 5.844036e-05 5.883841e-05 1.420602e-05
 [997,] 3.598329e-05 3.406228e-05 7.651468e-06
 [998,] 5.020999e-05 3.104586e-05 6.841923e-06
 [999,] 5.133032e-05 2.410244e-05 8.119328e-06
[1000,] 4.797198e-05 2.404792e-05 7.860698e-06
[1001,] 3.633288e-05 3.305369e-05 8.582770e-06
[1002,] 4.165472e-05 5.236830e-05 8.689012e-06
[1003,] 4.760073e-05 3.476723e-05 7.075834e-06
[1004,] 5.027306e-05 2.413065e-05 8.103192e-06
[1005,] 6.334810e-05 2.604702e-05 9.548092e-06
[1006,] 7.108331e-05 5.414480e-05 1.764175e-05
[1007,] 7.107473e-05 7.510687e-05 2.428223e-05
[1008,] 7.220752e-05 1.101621e-04 3.281498e-05
[1009,] 7.214246e-05 1.192138e-04 3.570592e-05
[1010,] 6.085386e-05 2.602712e-05 9.329573e-06
[1011,] 4.335186e-05 5.124566e-05 8.402939e-06
[1012,] 7.163591e-05 4.798732e-05 1.650548e-05
[1013,] 7.131993e-05 6.194505e-05 2.058729e-05
[1014,] 7.219776e-05 8.760092e-05 2.805957e-05
[1015,] 4.223656e-05 4.716506e-05 8.234956e-06
[1016,] 5.575091e-05 2.631120e-05 9.566884e-06
[1017,] 4.926672e-05 1.250870e-04 3.289404e-05
[1018,] 5.744269e-05 2.754428e-05 1.077869e-05
[1019,] 2.702471e-04 6.668960e-05 1.158797e-04
[1020,] 5.120397e-05 8.904594e-05 2.719751e-05
[1021,] 4.169047e-05 4.824945e-05 8.381339e-06
[1022,] 6.264539e-05 4.724479e-05 8.234005e-06
[1023,] 7.221213e-05 9.022211e-05 2.908196e-05
[1024,] 4.888000e-05 9.053471e-05 2.454239e-05
[1025,] 7.216714e-05 9.112436e-05 2.844690e-05
[1026,] 8.359493e-05 1.479999e-04 2.927997e-05
[1027,] 7.149859e-05 4.888241e-05 1.672056e-05
[1028,] 3.988963e-05 4.427331e-05 8.245183e-06
[1029,] 3.834979e-05 5.337384e-05 9.366850e-06
[1030,] 6.055749e-05 3.452634e-04 1.492353e-04
[1031,] 5.044104e-05 5.862319e-05 1.461509e-05
[1032,] 3.661676e-05 3.317672e-05 8.495476e-06
[1033,] 4.127310e-05 6.364919e-05 9.859895e-06
[1034,] 3.737195e-05 2.900196e-05 7.430909e-06
[1035,] 5.377510e-05 4.695336e-05 1.593923e-05
[1036,] 1.162747e-04 3.003076e-05 1.309825e-05
[1037,] 5.466581e-05 5.372393e-05 1.259239e-05
[1038,] 3.987444e-05 2.578989e-05 7.102345e-06
[1039,] 7.937665e-05 3.338050e-05 1.484304e-05
[1040,] 8.154625e-05 3.308671e-05 1.488130e-05
[1041,] 5.091363e-05 6.217060e-05 1.332779e-05
[1042,] 8.271019e-05 3.333193e-05 1.533279e-05
[1043,] 1.111980e-04 4.864665e-05 2.299747e-05
[1044,] 3.577292e-05 3.386334e-05 8.805570e-06
[1045,] 4.104135e-05 3.785271e-05 1.070104e-05
[1046,] 3.570746e-05 3.113748e-05 8.509954e-06
[1047,] 4.131538e-05 2.583647e-05 6.900150e-06
[1048,] 7.346062e-05 5.789318e-05 1.784999e-05
[1049,] 4.892583e-05 2.887035e-05 1.003096e-05
[1050,] 3.557265e-05 2.979374e-05 8.022006e-06
[1051,] 1.099334e-04 5.059170e-05 2.476530e-05
[1052,] 4.583101e-05 3.747145e-05 1.138754e-05
[1053,] 4.384055e-05 4.243417e-05 1.399934e-05
[1054,] 5.671248e-05 5.674129e-05 2.075694e-05
[1055,] 5.836437e-05 5.571570e-05 2.426101e-05
[1056,] 4.417387e-05 2.822056e-05 9.357816e-06
[1057,] 3.637319e-05 3.857612e-05 9.682656e-06
[1058,] 3.573557e-05 3.323921e-05 8.557008e-06
[1059,] 2.451286e-04 2.567544e-05 2.070715e-05
[1060,] 6.440175e-05 5.248627e-05 2.171017e-05
[1061,] 2.439094e-04 2.536408e-05 1.973187e-05
[1062,] 4.494065e-05 5.288894e-05 1.288720e-05
[1063,] 3.796252e-04 3.337430e-05 9.406685e-06
[1064,] 3.995178e-04 2.694210e-05 1.130775e-05
[1065,] 2.566116e-04 2.592075e-05 2.183439e-05
[1066,] 6.463586e-05 4.823859e-05 1.998387e-05
[1067,] 6.512582e-05 4.773680e-05 1.987708e-05
[1068,] 2.576880e-04 2.585082e-05 2.164775e-05
[1069,] 2.257841e-04 2.698692e-05 2.262457e-05
[1070,] 4.514835e-05 5.322127e-05 1.310794e-05
[1071,] 4.156465e-04 2.612186e-05 2.756155e-05
[1072,] 2.454511e-04 2.536230e-05 1.984694e-05
[1073,] 2.530600e-04 2.542837e-05 2.031688e-05
[1074,] 1.239667e-04 4.354719e-05 2.032105e-05
[1075,] 2.099666e-04 2.541324e-05 1.845606e-05
[1076,] 6.180843e-05 7.621803e-05 3.164091e-05
[1077,] 1.302486e-04 3.604426e-05 7.285844e-06
[1078,] 1.213490e-04 3.560405e-05 7.171062e-06
[1079,] 1.284862e-04 3.510667e-05 7.233016e-06
[1080,] 1.220969e-04 3.555453e-05 7.177386e-06
[1081,] 1.232628e-04 3.556375e-05 7.182838e-06
[1082,] 1.260036e-04 3.499104e-05 7.225301e-06
[1083,] 1.212022e-04 3.468830e-05 7.214291e-06
[1084,] 1.995538e-04 4.362963e-05 1.748300e-05
[1085,] 1.372243e-04 3.770318e-05 7.155351e-06
[1086,] 1.477462e-04 3.559414e-05 7.303888e-06
[1087,] 1.284407e-04 3.543099e-05 7.206115e-06
[1088,] 5.832261e-04 3.281556e-05 9.582587e-06
[1089,] 6.075175e-05 7.936114e-05 3.222898e-05
[1090,] 4.044660e-04 3.089994e-05 4.350785e-05
[1091,] 1.412103e-04 3.723036e-05 7.189265e-06
[1092,] 4.502478e-05 5.279841e-05 1.282565e-05
[1093,] 1.900862e-04 4.239828e-05 1.794238e-05
[1094,] 6.350605e-05 5.233521e-05 1.505266e-05
[1095,] 4.587504e-04 3.796778e-05 8.571152e-06
[1096,] 6.123764e-04 3.509218e-05 8.913983e-06
[1097,] 1.453534e-04 2.757950e-05 8.190618e-06
[1098,] 1.375141e-04 3.422556e-05 7.350777e-06
[1099,] 5.889545e-04 3.514521e-05 8.861357e-06
[1100,] 1.406486e-04 3.420214e-05 7.372254e-06
[1101,] 1.422672e-04 3.452101e-05 7.359202e-06
[1102,] 5.206522e-05 3.885933e-05 1.234603e-05
[1103,] 1.434156e-04 3.448574e-05 7.368900e-06
[1104,] 4.483704e-05 5.269721e-05 1.272193e-05
[1105,] 5.301489e-05 3.926580e-05 1.281359e-05
[1106,] 2.093418e-04 3.828784e-05 2.253844e-05
[1107,] 1.467934e-04 3.446260e-05 7.389224e-06
[1108,] 5.339457e-05 3.914945e-05 1.279343e-05
[1109,] 4.346847e-05 5.280128e-05 1.244890e-05
[1110,] 1.697069e-04 3.331873e-05 7.602269e-06
[1111,] 4.269289e-05 5.292445e-05 1.225596e-05
[1112,] 3.371722e-04 3.974729e-05 7.533123e-06
[1113,] 4.344340e-05 5.296892e-05 1.249980e-05
[1114,] 2.763646e-04 3.614946e-05 7.636775e-06
[1115,] 4.313125e-05 5.291325e-05 1.238031e-05
[1116,] 2.932829e-04 3.927688e-05 7.429162e-06
[1117,] 2.825586e-04 3.916847e-05 7.399721e-06
[1118,] 4.317878e-05 5.290737e-05 1.239100e-05
[1119,] 2.746607e-04 3.940844e-05 7.357366e-06
[1120,] 2.649681e-04 3.507233e-05 7.721108e-06
[1121,] 3.062512e-04 4.396944e-05 8.277701e-06
[1122,] 6.022110e-05 1.137122e-04 1.439362e-05
[1123,] 6.310537e-05 1.089931e-04 4.769206e-05
[1124,] 4.363573e-05 5.323186e-05 1.264261e-05
[1125,] 1.087058e-04 1.079287e-04 7.034127e-05
[1126,] 6.823655e-05 4.961921e-05 1.790462e-05
[1127,] 1.898052e-04 4.099444e-05 2.083515e-05
[1128,] 2.503631e-04 4.002998e-05 7.236771e-06
[1129,] 2.585420e-04 4.081706e-05 7.220749e-06
[1130,] 4.354852e-05 5.288399e-05 1.247626e-05
[1131,] 2.776186e-04 4.171537e-05 7.232077e-06
[1132,] 2.388552e-04 3.069485e-05 1.269972e-05
[1133,] 2.873451e-04 4.251101e-05 7.218538e-06
[1134,] 3.069170e-04 4.200950e-05 7.301107e-06
[1135,] 5.890239e-05 6.199642e-05 1.466428e-05
[1136,] 4.936833e-04 2.473134e-05 1.469492e-05
[1137,] 5.430151e-05 1.174432e-04 3.943274e-05
[1138,] 9.870714e-05 1.154571e-04 6.908100e-05
[1139,] 9.921503e-05 1.234692e-04 7.532064e-05
[1140,] 5.441216e-05 1.171285e-04 3.951838e-05
[1141,] 5.349404e-04 2.463915e-05 2.300790e-05
[1142,] 5.922638e-04 2.459316e-05 2.359518e-05
[1143,] 1.666823e-04 4.349973e-05 7.790798e-06
[1144,] 4.329318e-05 5.327088e-05 1.256083e-05
[1145,] 4.397409e-05 5.338422e-05 1.280695e-05
[1146,] 2.688982e-04 5.185938e-05 6.481418e-05
[1147,] 3.213501e-04 5.834364e-05 7.277747e-06
[1148,] 5.740400e-05 6.043884e-05 1.473960e-05
[1149,] 5.785869e-05 6.620172e-05 1.557478e-05
[1150,] 2.677195e-04 8.426801e-05 8.405582e-06
[1151,] 4.844083e-04 2.458472e-05 2.162039e-05
[1152,] 1.019361e-04 1.200369e-04 7.500122e-05
[1153,] 4.912068e-04 2.452679e-05 2.124831e-05
[1154,] 5.752892e-05 6.249919e-05 1.440575e-05
[1155,] 3.561016e-04 2.528347e-05 2.162686e-05
[1156,] 5.639889e-05 6.169103e-05 1.440782e-05
[1157,] 5.544641e-05 5.003847e-05 1.603288e-05
[1158,] 5.478896e-05 4.990397e-05 1.573591e-05
[1159,] 4.332676e-05 5.319460e-05 1.254932e-05
[1160,] 4.324858e-05 5.223002e-05 1.193192e-05
[1161,] 4.327060e-05 5.184718e-05 1.193641e-05
[1162,] 4.882845e-05 3.853782e-05 1.057580e-05
[1163,] 4.330560e-05 5.318915e-05 1.254083e-05
[1164,] 5.741142e-05 5.794050e-05 1.668588e-05
[1165,] 9.764312e-05 4.633044e-05 1.481185e-05
[1166,] 4.317005e-05 5.215295e-05 1.193016e-05
[1167,] 1.006642e-04 1.594862e-04 1.034464e-04
[1168,] 1.018259e-04 1.893017e-04 1.281574e-04
[1169,] 9.921993e-05 1.959462e-04 1.291411e-04
[1170,] 4.334816e-05 5.339329e-05 1.260801e-05
[1171,] 2.520601e-04 2.745180e-05 1.045589e-05
[1172,] 9.350277e-05 3.052887e-05 1.196449e-05
[1173,] 1.875815e-04 4.075136e-05 2.112784e-05
[1174,] 6.739421e-05 5.993123e-05 7.532129e-06
[1175,] 4.825892e-05 5.416339e-05 1.462473e-05
[1176,] 5.309022e-05 4.581014e-05 1.283810e-05
[1177,] 4.616904e-05 6.175849e-05 2.006796e-05
[1178,] 3.771320e-05 3.065972e-05 8.312604e-06
[1179,] 3.773758e-05 3.064577e-05 8.331154e-06
[1180,] 4.696468e-05 5.431838e-05 1.428560e-05
[1181,] 3.773870e-05 3.067396e-05 8.309044e-06
[1182,] 4.672751e-05 5.408628e-05 1.410883e-05
[1183,] 4.746993e-05 5.377393e-05 1.420785e-05
[1184,] 3.778705e-05 3.073250e-05 8.364033e-06
[1185,] 3.772357e-05 3.066247e-05 8.306324e-06
[1186,] 3.779349e-05 3.067082e-05 8.303135e-06
[1187,] 8.726248e-05 6.541577e-05 2.103579e-05
[1188,] 3.752580e-05 2.837956e-05 7.741679e-06
[1189,] 3.755293e-05 5.699681e-05 1.232306e-05
[1190,] 2.337499e-04 4.719752e-05 2.405311e-05
[1191,] 2.968082e-04 3.808834e-05 9.301191e-06
[1192,] 4.781002e-05 5.374942e-05 1.426800e-05
[1193,] 3.760964e-05 5.648313e-05 1.216194e-05
[1194,] 6.450127e-05 1.006945e-04 1.721799e-05
[1195,] 4.837173e-05 5.371073e-05 1.444750e-05
[1196,] 2.233771e-04 4.676589e-05 2.642384e-05
[1197,] 4.863348e-05 3.125856e-05 1.060725e-05
[1198,] 5.406300e-05 9.973116e-05 2.179211e-05
[1199,] 7.877410e-05 1.223708e-04 3.152845e-05
[1200,] 1.934042e-04 6.400147e-05 7.732376e-06
[1201,] 4.337544e-05 2.627869e-04 1.739459e-05
[1202,] 3.636279e-05 1.958015e-04 1.962170e-05
[1203,] 4.906129e-05 3.088640e-04 6.835777e-05
[1204,] 4.156037e-05 3.477872e-05 1.017515e-05
[1205,] 4.849355e-05 2.988891e-04 6.367050e-05
[1206,] 4.064094e-05 5.298676e-04 2.758272e-05
[1207,] 7.368746e-05 1.442458e-04 4.351181e-05
[1208,] 4.194073e-05 5.319082e-04 2.631650e-05
[1209,] 3.838017e-05 5.430158e-04 3.110897e-05
[1210,] 1.533254e-04 5.331000e-05 7.853167e-06
[1211,] 3.938602e-05 4.689410e-04 2.721156e-05
[1212,] 3.946203e-05 4.570063e-04 2.671981e-05
[1213,] 7.234999e-05 5.033272e-04 1.543515e-04
[1214,] 6.227105e-05 4.696301e-05 1.563437e-05
[1215,] 3.898877e-05 4.681304e-04 2.768370e-05
[1216,] 3.859636e-05 5.716977e-04 3.168430e-05
[1217,] 3.901954e-05 5.318929e-04 2.972945e-05
[1218,] 5.496733e-05 1.673467e-04 1.373013e-05
[1219,] 4.079792e-05 3.342660e-05 8.360027e-06
[1220,] 1.629481e-04 6.016907e-05 4.100070e-05
[1221,] 3.871727e-05 4.934775e-04 2.890036e-05
[1222,] 4.105370e-05 3.379249e-05 8.333686e-06
[1223,] 3.920045e-05 5.434597e-04 2.983630e-05
[1224,] 1.289185e-04 5.449180e-05 3.525082e-05
[1225,] 3.878721e-05 6.838900e-04 1.432515e-04
[1226,] 4.852217e-05 4.328167e-05 1.377186e-05
[1227,] 1.444144e-04 5.344653e-05 3.616434e-05
[1228,] 1.392175e-04 6.121223e-05 7.670197e-06
[1229,] 4.061674e-05 3.441572e-05 9.798220e-06
[1230,] 3.949332e-05 7.280702e-04 1.588923e-04
[1231,] 2.669699e-04 1.730218e-04 4.780610e-04
[1232,] 4.112978e-05 3.601959e-04 9.823817e-05
[1233,] 5.329342e-05 1.674624e-04 1.397275e-05
[1234,] 5.326159e-05 1.612309e-04 1.387331e-05
[1235,] 4.054295e-05 3.497245e-05 8.254459e-06
[1236,] 9.700126e-05 4.302858e-05 7.905496e-06
[1237,] 4.174174e-05 3.123667e-04 9.008719e-05
[1238,] 9.499691e-05 4.299805e-05 7.897502e-06
[1239,] 3.992077e-05 3.380242e-05 8.294123e-06
[1240,] 9.763105e-05 4.145399e-05 7.949055e-06
[1241,] 7.258310e-05 1.448327e-04 4.966364e-05
[1242,] 4.144737e-05 3.403344e-04 9.532710e-05
[1243,] 9.435051e-05 4.016337e-05 7.968779e-06
[1244,] 4.135645e-05 3.088388e-04 8.743243e-05
[1245,] 9.698895e-05 4.250401e-05 7.921084e-06
[1246,] 1.644486e-04 2.562781e-05 9.018757e-06
[1247,] 9.074035e-05 4.305498e-05 7.858382e-06
[1248,] 5.470259e-05 1.566622e-04 1.361814e-05
[1249,] 3.884284e-05 3.502424e-05 9.768403e-06
[1250,] 4.517769e-05 2.822873e-05 7.742329e-06
[1251,] 4.094559e-05 5.696900e-05 1.190683e-05
[1252,] 3.881850e-05 3.310245e-05 8.302780e-06
[1253,] 3.850185e-05 3.338165e-05 8.265053e-06
[1254,] 3.907002e-05 3.310779e-05 1.024716e-05
[1255,] 9.586752e-05 2.940995e-04 2.497385e-04
[1256,] 9.258607e-05 2.982984e-04 2.412722e-04
[1257,] 9.115334e-05 3.167954e-04 2.499661e-04
[1258,] 3.881613e-05 3.374827e-05 8.259572e-06
[1259,] 3.955909e-05 3.215478e-05 1.002885e-05
[1260,] 4.358540e-05 2.788288e-05 7.853659e-06
[1261,] 9.503264e-05 4.188276e-05 7.927521e-06
[1262,] 4.008327e-05 3.225976e-05 1.019507e-05
[1263,] 5.841558e-05 6.301184e-05 1.743072e-05
[1264,] 5.954740e-05 6.296894e-05 1.768223e-05
[1265,] 4.166377e-05 6.036574e-05 1.218402e-05
[1266,] 1.009242e-04 4.232844e-05 7.949893e-06
[1267,] 5.764761e-05 1.654819e-04 1.347760e-05
[1268,] 9.696525e-05 4.087285e-05 7.966892e-06
[1269,] 4.230603e-05 1.585641e-04 4.970468e-05
[1270,] 8.177987e-05 3.491371e-05 7.352638e-06
[1271,] 5.848184e-05 6.342882e-05 1.779598e-05
[1272,] 5.636557e-05 1.671459e-04 1.362138e-05
[1273,] 8.540457e-05 3.492196e-05 7.369228e-06
[1274,] 5.725058e-05 1.663259e-04 1.352159e-05
[1275,] 4.009762e-05 3.460019e-05 9.695092e-06
[1276,] 5.909789e-05 6.291623e-05 1.747519e-05
[1277,] 7.420600e-05 6.390588e-05 8.144791e-06
[1278,] 4.346851e-05 2.435097e-05 7.943443e-06
[1279,] 4.157880e-05 6.124978e-05 1.230114e-05
[1280,] 4.425231e-05 2.437555e-05 8.041046e-06
[1281,] 9.469147e-05 4.228711e-05 7.918415e-06
[1282,] 5.670461e-05 1.661263e-04 1.357370e-05
[1283,] 5.800210e-05 1.821608e-04 1.365309e-05
[1284,] 4.292923e-05 2.454902e-05 8.055181e-06
[1285,] 4.370827e-05 2.424463e-05 7.866453e-06
[1286,] 4.299176e-05 2.474443e-05 8.196922e-06
[1287,] 4.681792e-05 3.395504e-04 6.031227e-05
[1288,] 8.477588e-05 3.431610e-05 7.383534e-06
[1289,] 6.004844e-05 6.731202e-05 1.982700e-05
[1290,] 9.295269e-05 4.156972e-05 7.924575e-06
[1291,] 8.601266e-05 3.513614e-05 7.367747e-06
[1292,] 3.879044e-05 3.429558e-05 9.105231e-06
[1293,] 5.938081e-05 1.751408e-04 1.345249e-05
[1294,] 4.785733e-05 3.761525e-05 1.129660e-05
[1295,] 4.787860e-05 3.907229e-04 7.377651e-05
[1296,] 4.575276e-05 2.396040e-05 7.354794e-06
[1297,] 1.000159e-04 4.427820e-05 7.903248e-06
[1298,] 1.023896e-04 4.534414e-05 7.861376e-06
[1299,] 5.271483e-05 1.669267e-04 1.402051e-05
[1300,] 5.387535e-05 1.443561e-04 1.348821e-05
[1301,] 4.445361e-05 2.908070e-05 6.974210e-06
[1302,] 8.269269e-05 1.354680e-04 9.892316e-06
[1303,] 5.196010e-05 1.334188e-04 1.355016e-05
[1304,] 3.328521e-05 2.964525e-05 7.931123e-06
[1305,] 3.418050e-05 3.257712e-05 9.158342e-06
[1306,] 3.336889e-05 6.938156e-05 1.319852e-05
[1307,] 5.073894e-05 1.598737e-04 1.432152e-05
[1308,] 5.085790e-05 1.510126e-04 4.413610e-05
[1309,] 4.968311e-05 3.502301e-05 1.099693e-05
[1310,] 4.391105e-05 1.033685e-04 1.401645e-05
[1311,] 1.138395e-04 7.240542e-05 1.713938e-05
[1312,] 5.035518e-05 3.042701e-05 9.766482e-06
[1313,] 5.130342e-05 3.596643e-05 1.104257e-05
[1314,] 5.015899e-05 3.220412e-05 1.026064e-05
[1315,] 7.006900e-05 6.334653e-05 2.161169e-05
[1316,] 1.142902e-04 6.027868e-05 9.072962e-06
[1317,] 8.441498e-05 4.949293e-05 1.192481e-05
[1318,] 5.014876e-05 2.986502e-05 9.521168e-06
[1319,] 7.687338e-05 4.891158e-05 1.167885e-05
[1320,] 4.018954e-05 5.575182e-05 1.206010e-05
[1321,] 8.225412e-05 3.464830e-05 1.591183e-05
[1322,] 5.004036e-05 5.804268e-05 1.734706e-05
[1323,] 9.109594e-05 8.946466e-05 6.861572e-05
[1324,] 5.926334e-05 2.480152e-04 8.470745e-05
[1325,] 4.611699e-05 9.738857e-05 1.330781e-05
[1326,] 8.273667e-05 5.028381e-05 1.545916e-05
[1327,] 4.537580e-05 9.136445e-05 1.328124e-05
[1328,] 3.373804e-05 5.718450e-05 1.287526e-05
[1329,] 9.846479e-05 7.295152e-05 5.785404e-05
[1330,] 4.017104e-05 5.046199e-05 1.141525e-05
[1331,] 9.109813e-05 8.918382e-05 6.837395e-05
[1332,] 3.419341e-05 6.284692e-05 1.439435e-05
[1333,] 4.607092e-05 1.626248e-04 1.529186e-05
[1334,] 5.859619e-05 2.461305e-04 8.475632e-05
[1335,] 5.281733e-05 3.598129e-05 1.129603e-05
[1336,] 9.806626e-05 6.214367e-05 4.715185e-05
[1337,] 4.579771e-05 9.656614e-05 1.335455e-05
[1338,] 9.931118e-05 6.010149e-05 4.565456e-05
[1339,] 8.156908e-05 3.534278e-05 1.627769e-05
[1340,] 4.529717e-05 2.303976e-04 3.998478e-05
[1341,] 1.010131e-04 7.364532e-05 5.988082e-05
[1342,] 9.758426e-05 6.271836e-05 4.751159e-05
[1343,] 6.730121e-05 6.546021e-05 2.184478e-05
[1344,] 4.612560e-05 1.626703e-04 1.527903e-05
[1345,] 9.921394e-05 5.099644e-05 3.668129e-05
[1346,] 5.081743e-05 3.967108e-05 1.347749e-05
[1347,] 8.005402e-05 3.413184e-05 1.511929e-05
[1348,] 4.556597e-05 2.253398e-04 4.078961e-05
[1349,] 9.644992e-05 7.085968e-05 5.479176e-05
[1350,] 9.911723e-05 5.979522e-05 4.528025e-05
[1351,] 9.582779e-05 7.216468e-05 5.571425e-05
[1352,] 4.014680e-05 5.099077e-05 1.146159e-05
[1353,] 5.861470e-05 7.029238e-05 1.958798e-05
[1354,] 9.656013e-05 6.916067e-05 5.323203e-05
[1355,] 4.545333e-05 2.107592e-04 3.824273e-05
[1356,] 9.660129e-05 7.283305e-05 5.675971e-05
[1357,] 9.759126e-05 6.103881e-05 4.589786e-05
[1358,] 9.771295e-05 7.630648e-05 6.070492e-05
[1359,] 4.528367e-05 9.276784e-05 1.334979e-05
[1360,] 6.644341e-05 7.111786e-05 2.795749e-05
[1361,] 4.532409e-05 2.123135e-04 3.773336e-05
[1362,] 3.412911e-05 5.419990e-05 1.293497e-05
[1363,] 1.055253e-04 6.590573e-05 5.405497e-05
[1364,] 4.536284e-05 2.164508e-04 3.846940e-05
[1365,] 4.553713e-05 2.295398e-04 4.089840e-05
[1366,] 4.559938e-05 1.486238e-04 1.509774e-05
[1367,] 6.476356e-05 6.472186e-05 2.057852e-05
[1368,] 4.007389e-05 4.074005e-05 1.268015e-05
[1369,] 7.755263e-05 3.971971e-05 1.926256e-05
[1370,] 3.669650e-05 4.578611e-04 9.444305e-05
[1371,] 9.700717e-05 7.141120e-05 5.560746e-05
[1372,] 9.881523e-05 7.164841e-05 5.674251e-05
[1373,] 1.019469e-04 6.212258e-05 4.869792e-05
[1374,] 4.019042e-05 5.100859e-05 1.147418e-05
[1375,] 9.495449e-05 6.654671e-05 4.991018e-05
[1376,] 9.912557e-05 6.768606e-05 5.302228e-05
[1377,] 4.543587e-05 1.479790e-04 1.517863e-05
[1378,] 1.003357e-04 7.414139e-05 6.001700e-05
[1379,] 9.582737e-05 6.971542e-05 5.333945e-05
[1380,] 4.020518e-05 5.301425e-05 1.185554e-05
[1381,] 8.004901e-05 3.417897e-05 1.517133e-05
[1382,] 6.506664e-05 7.110479e-05 2.306541e-05
[1383,] 4.021181e-05 5.096211e-05 1.147729e-05
[1384,] 7.575627e-05 3.567817e-05 1.586691e-05
[1385,] 7.348813e-05 3.559195e-05 1.548502e-05
[1386,] 7.445501e-05 3.544160e-05 1.547828e-05
[1387,] 9.947954e-05 6.179640e-05 4.738100e-05
[1388,] 9.928667e-05 6.124688e-05 4.676639e-05
[1389,] 7.375082e-05 3.544832e-05 1.538686e-05
[1390,] 4.534637e-05 8.622965e-05 1.307705e-05
[1391,] 4.526730e-05 2.016370e-04 3.613652e-05
[1392,] 9.341184e-05 5.640710e-05 3.996962e-05
[1393,] 7.607971e-05 3.569904e-05 1.592332e-05
[1394,] 9.126156e-05 6.192143e-05 4.415514e-05
[1395,] 7.621447e-05 3.500111e-05 1.527876e-05
[1396,] 3.776512e-05 4.653195e-04 1.040751e-04
[1397,] 4.502956e-05 6.665341e-05 1.377259e-05
[1398,] 9.802293e-05 6.009782e-05 4.515535e-05
[1399,] 9.904490e-05 6.807430e-05 5.336602e-05
[1400,] 3.474827e-05 6.610770e-05 1.580194e-05
[1401,] 4.052513e-05 5.156414e-05 1.158576e-05
[1402,] 1.486047e-04 5.295706e-05 5.154104e-05
[1403,] 9.959544e-05 7.013254e-05 5.565967e-05
[1404,] 4.502903e-05 1.896072e-04 3.325432e-05
[1405,] 1.397588e-04 6.320112e-05 4.270300e-05
[1406,] 9.697582e-05 8.882437e-05 7.232083e-05
[1407,] 7.796451e-05 3.661091e-05 1.702099e-05
[1408,] 7.820606e-05 3.520658e-05 1.572177e-05
[1409,] 1.025793e-04 5.767307e-05 4.442435e-05
[1410,] 4.987309e-05 3.627164e-05 1.118843e-05
[1411,] 1.005451e-04 6.296761e-05 4.896422e-05
[1412,] 9.846476e-05 6.933232e-05 5.428003e-05
[1413,] 7.794911e-05 3.449380e-05 1.496121e-05
[1414,] 1.046509e-04 8.939361e-05 7.835671e-05
[1415,] 1.048748e-04 8.967641e-05 7.881243e-05
[1416,] 1.001075e-04 7.107856e-05 5.684876e-05
[1417,] 6.627399e-05 6.445086e-05 2.084306e-05
[1418,] 9.868120e-05 6.409046e-05 4.929584e-05
[1419,] 4.571895e-05 2.028375e-04 3.833732e-05
[1420,] 5.109956e-05 3.589679e-05 1.080634e-05
[1421,] 1.019511e-04 7.273651e-05 5.944957e-05
[1422,] 1.034025e-04 6.100759e-05 4.812613e-05
[1423,] 3.539809e-05 3.756647e-05 1.054374e-05
[1424,] 4.886337e-05 6.946967e-05 2.749350e-05
[1425,] 1.047122e-04 7.641971e-05 6.458507e-05
[1426,] 4.546207e-05 2.030485e-04 3.722200e-05
[1427,] 4.574711e-05 8.805688e-05 1.304687e-05
[1428,] 3.438688e-05 4.825216e-05 1.162326e-05
[1429,] 4.533298e-05 1.929088e-04 3.529151e-05
[1430,] 5.266555e-05 3.285519e-05 1.338936e-05
[1431,] 4.579280e-05 7.931601e-05 1.272156e-05
[1432,] 4.489263e-05 6.628741e-05 1.392965e-05
[1433,] 7.078347e-05 5.142689e-05 2.815522e-05
[1434,] 3.435760e-05 3.124578e-05 8.322908e-06
[1435,] 5.247548e-05 3.671572e-05 1.184767e-05
[1436,] 3.453037e-05 4.904622e-05 1.210620e-05
[1437,] 6.968464e-05 5.211038e-05 2.821146e-05
[1438,] 4.550116e-05 1.951809e-04 3.637125e-05
[1439,] 6.980483e-05 6.412853e-05 2.161372e-05
[1440,] 6.846278e-05 5.101872e-05 2.706054e-05
[1441,] 4.129638e-05 4.151566e-05 1.346871e-05
[1442,] 7.071594e-05 5.213247e-05 2.859890e-05
[1443,] 4.637111e-05 1.395090e-04 3.182128e-05
[1444,] 9.693438e-05 8.192498e-05 6.565370e-05
[1445,] 7.127340e-05 5.235443e-05 2.906719e-05
[1446,] 7.024464e-05 5.292453e-05 2.895490e-05
[1447,] 6.952090e-05 5.218703e-05 2.820432e-05
[1448,] 7.143290e-05 5.309243e-05 2.950708e-05
[1449,] 6.985393e-05 4.686646e-05 2.488166e-05
[1450,] 7.096110e-05 4.726495e-05 2.548423e-05
[1451,] 3.430918e-05 3.241219e-05 8.402760e-06
[1452,] 3.433123e-05 3.107544e-05 8.113405e-06
[1453,] 4.668310e-05 6.222377e-05 1.183822e-05
[1454,] 3.406426e-05 5.273712e-05 1.244696e-05
[1455,] 7.118597e-05 5.357874e-05 2.974512e-05
[1456,] 4.087490e-05 4.462020e-05 1.422544e-05
[1457,] 1.631160e-04 8.402697e-05 1.069648e-04
[1458,] 4.636333e-05 1.210028e-04 1.412531e-05
[1459,] 7.009301e-05 4.453213e-05 2.333495e-05
[1460,] 6.758399e-05 5.290624e-05 2.794202e-05
[1461,] 7.053790e-05 5.272299e-05 2.892915e-05
[1462,] 4.007465e-05 5.868097e-05 1.246574e-05
[1463,] 7.011160e-05 5.266490e-05 2.873307e-05
[1464,] 4.570440e-05 2.220771e-04 4.077577e-05
[1465,] 4.679453e-05 1.338874e-04 1.433100e-05
[1466,] 7.109344e-05 5.362656e-05 2.985609e-05
[1467,] 8.045800e-05 3.885160e-05 1.903227e-05
[1468,] 6.847538e-05 5.120786e-05 2.718845e-05
[1469,] 6.767875e-05 5.553152e-05 2.968612e-05
[1470,] 6.575674e-05 5.483648e-05 2.845195e-05
[1471,] 8.125782e-05 3.555833e-05 1.642989e-05
[1472,] 7.432932e-05 5.333142e-05 3.073263e-05
[1473,] 6.512813e-05 8.548428e-05 4.634937e-05
[1474,] 4.108825e-05 4.881662e-05 1.417835e-05
[1475,] 6.816100e-05 5.318202e-05 2.850405e-05
[1476,] 4.560199e-05 2.051171e-04 3.813750e-05
[1477,] 6.850496e-05 5.651265e-05 3.065291e-05
[1478,] 7.430444e-05 3.619634e-05 1.613268e-05
[1479,] 7.555569e-05 3.606773e-05 1.619071e-05
[1480,] 7.180956e-05 5.626682e-05 3.195514e-05
[1481,] 4.581126e-05 1.943916e-04 3.753515e-05
[1482,] 7.116364e-05 4.733408e-05 2.554508e-05
[1483,] 4.469910e-05 2.197899e-04 3.207686e-05
[1484,] 1.167001e-04 7.286346e-05 1.726965e-05
[1485,] 6.752025e-05 5.403736e-05 2.861637e-05
[1486,] 4.692485e-05 2.297714e-04 4.731039e-05
[1487,] 5.855051e-05 6.825248e-05 1.898692e-05
[1488,] 8.146384e-05 3.700484e-05 1.791180e-05
[1489,] 4.209762e-05 4.465626e-05 1.476549e-05
[1490,] 6.826765e-05 5.045173e-05 2.655358e-05
[1491,] 1.497270e-04 7.203644e-05 1.948329e-05
[1492,] 5.400563e-05 7.067788e-05 3.492990e-05
[1493,] 5.382675e-05 5.873244e-05 2.859196e-05
[1494,] 3.000567e-04 8.630840e-04 3.176292e-03
[1495,] 3.656974e-04 9.876100e-04 4.540820e-03
[1496,] 5.210665e-05 2.036460e-04 9.384700e-05
[1497,] 3.727268e-04 1.077428e-03 5.094478e-03
[1498,] 1.338773e-04 4.336851e-05 3.289343e-05
[1499,] 1.238869e-04 4.057205e-05 2.741454e-05
[1500,] 2.429743e-04 1.244447e-03 3.700396e-03
[1501,] 1.131127e-04 3.834900e-05 2.582510e-05
[1502,] 4.709652e-05 7.326254e-05 3.023851e-05
[1503,] 4.585901e-05 7.597959e-05 3.022406e-05
[1504,] 1.147676e-04 4.212691e-05 2.807107e-05
[1505,] 1.143158e-04 4.124024e-05 2.689797e-05
[1506,] 1.130815e-04 4.438406e-05 3.049342e-05
[1507,] 1.152162e-04 4.433381e-05 3.084435e-05
[1508,] 4.464284e-05 5.220603e-05 1.232098e-05
[1509,] 1.018509e-04 4.682467e-05 3.209024e-05
[1510,] 5.751907e-05 6.020379e-05 1.448567e-05
[1511,] 9.057682e-05 5.737052e-05 3.824069e-05
[1512,] 5.683025e-05 5.720086e-05 1.459430e-05
[1513,] 6.157205e-05 5.265263e-05 1.793638e-05
[1514,] 4.512933e-05 3.413720e-05 6.972164e-06
[1515,] 2.165304e-04 2.782031e-05 9.492234e-06
[1516,] 4.507117e-05 4.316430e-05 7.406903e-06
[1517,] 5.403529e-05 3.850825e-05 6.947048e-06
[1518,] 7.565052e-05 3.203345e-05 1.435891e-05
[1519,] 6.950661e-05 6.403129e-05 3.395778e-05
[1520,] 7.122166e-05 3.091586e-05 6.917170e-06
[1521,] 2.288329e-04 4.969003e-05 6.185482e-05
[1522,] 6.892266e-05 4.132096e-05 1.885480e-05
[1523,] 3.807433e-05 3.068182e-04 4.180591e-05
[1524,] 1.022935e-04 3.485283e-05 2.515609e-05
[1525,] 3.839461e-05 1.227266e-04 2.399828e-05
[1526,] 1.731179e-04 4.308094e-05 4.100177e-05
[1527,] 1.911179e-04 5.044711e-05 5.609841e-05
[1528,] 3.735849e-05 2.695711e-05 7.351363e-06
[1529,] 3.722981e-05 2.750291e-05 7.482228e-06
[1530,] 7.045454e-05 3.200707e-05 1.326274e-05
[1531,] 7.479577e-05 4.825040e-05 1.730226e-05
[1532,] 3.604110e-04 1.435807e-04 4.989066e-04
[1533,] 3.888411e-05 2.439609e-05 7.305646e-06
[1534,] 6.045193e-05 3.998251e-05 1.603584e-05
[1535,] 1.369828e-04 2.790209e-05 1.964593e-05
[1536,] 3.683307e-05 2.450685e-05 7.071617e-06
[1537,] 4.158400e-04 1.988007e-04 8.760352e-04
[1538,] 5.101038e-05 3.881507e-05 1.130338e-05
[1539,] 1.956707e-04 4.158986e-05 3.374506e-05
[1540,] 1.791260e-04 2.685809e-05 2.043440e-05
[1541,] 3.784261e-05 2.633340e-05 7.861128e-06
[1542,] 5.482488e-05 8.825516e-05 1.506994e-05
[1543,] 4.104282e-05 6.012508e-05 2.006072e-05
[1544,] 3.854331e-05 4.397990e-05 1.384072e-05
[1545,] 6.462183e-05 9.109802e-05 1.535251e-05
[1546,] 3.970532e-05 2.732665e-05 7.352372e-06
[1547,] 6.127647e-04 2.954136e-05 4.229377e-05
[1548,] 3.882433e-05 5.096323e-05 1.239102e-05
[1549,] 5.866426e-05 3.523323e-05 1.226130e-05
[1550,] 5.646797e-05 5.048393e-05 1.448713e-05
[1551,] 6.571474e-04 1.771105e-04 1.148586e-03
[1552,] 4.900071e-04 2.471828e-04 1.334068e-03
[1553,] 5.751864e-05 3.220813e-05 9.962835e-06
[1554,] 7.138620e-04 1.284622e-02 1.467266e-01
[1555,] 1.763706e-04 2.216171e-04 3.981107e-04
[1556,] 1.950602e-04 2.652627e-03 6.279000e-03
[1557,] 4.333836e-04 1.125149e-04 4.266706e-04
[1558,] 1.618483e-04 2.442068e-03 4.598393e-03
[1559,] 6.464822e-05 7.241403e-05 1.838820e-05
[1560,] 5.844978e-05 3.732208e-05 1.339631e-05
[1561,] 6.286234e-05 3.551220e-05 1.374236e-05
[1562,] 1.258667e-04 1.037175e-03 1.439597e-03
[1563,] 1.335448e-04 8.603685e-04 1.282316e-03
[1564,] 6.331606e-05 3.539564e-05 1.371960e-05
[1565,] 6.003191e-05 3.749453e-05 1.387411e-05
[1566,] 5.961490e-05 3.763381e-05 1.388932e-05
[1567,] 5.539759e-04 1.006093e-04 4.492669e-04
[1568,] 1.114873e-04 6.233278e-05 4.488851e-05
[1569,] 6.073221e-04 8.968755e-05 4.069999e-04
[1570,] 4.147943e-04 9.896199e-05 3.406679e-04
[1571,] 4.874589e-05 3.260503e-05 9.599958e-06
[1572,] 5.123115e-05 4.687033e-05 1.165329e-05
[1573,] 6.486208e-05 6.645833e-05 1.887992e-05
[1574,] 5.053301e-05 4.518095e-05 1.165491e-05
[1575,] 3.424841e-04 1.586021e-03 6.959676e-03
[1576,] 6.110968e-05 8.330204e-05 1.479000e-05
[1577,] 2.672128e-04 9.980540e-04 3.245328e-03
[1578,] 4.377435e-04 1.659271e-03 9.469419e-03
[1579,] 4.728956e-05 4.083175e-05 1.040924e-05
[1580,] 2.578914e-04 9.666434e-05 2.164846e-04
[1581,] 3.587852e-04 1.753394e-03 8.121109e-03
[1582,] 5.000843e-05 4.241527e-05 1.146544e-05
[1583,] 4.999651e-05 4.979585e-05 1.235615e-05
[1584,] 6.434259e-05 7.153586e-05 2.141619e-05
[1585,] 4.067016e-05 4.256293e-05 1.276672e-05
[1586,] 5.564781e-05 6.755095e-05 1.693780e-05
[1587,] 8.265352e-05 6.179311e-05 4.571391e-05
[1588,] 5.324182e-05 3.267342e-05 1.036842e-05
[1589,] 6.285919e-04 3.814283e-03 3.571062e-02
[1590,] 8.068391e-04 5.544300e-03 7.036669e-02
[1591,] 4.879810e-04 5.008898e-03 3.540861e-02
[1592,] 5.414331e-05 5.843022e-05 1.671757e-05
[1593,] 5.610115e-05 5.397516e-05 1.450593e-05
[1594,] 4.882907e-05 4.220420e-05 1.348542e-05
[1595,] 4.906020e-05 3.827080e-05 1.087726e-05
[1596,] 4.163193e-05 4.024210e-05 8.644537e-06
[1597,] 8.124988e-05 2.902096e-05 1.567267e-05
[1598,] 4.636683e-05 4.024447e-05 1.113460e-05
[1599,] 4.907296e-05 7.192733e-05 1.849272e-05
[1600,] 5.959010e-05 5.496309e-05 1.565652e-05
[1601,] 5.418992e-05 6.911989e-05 1.441758e-05
[1602,] 6.244663e-05 7.009420e-05 1.316524e-05
[1603,] 5.944371e-05 3.373666e-05 8.518285e-06
[1604,] 5.999319e-05 3.288337e-05 8.370468e-06
[1605,] 6.548063e-05 7.316031e-05 1.311951e-05
[1606,] 6.159093e-05 6.102601e-05 1.220850e-05
[1607,] 7.358215e-05 3.810870e-05 1.195988e-05
[1608,] 6.078564e-05 6.576767e-05 1.288668e-05
[1609,] 6.462988e-05 3.804467e-05 1.431372e-05
[1610,] 5.930878e-05 7.775518e-05 1.466730e-05
[1611,] 5.995664e-05 2.803049e-05 7.825967e-06
[1612,] 6.045406e-05 2.848505e-05 7.859887e-06
[1613,] 6.041212e-05 2.935298e-05 7.987651e-06
[1614,] 6.065650e-05 2.935312e-05 7.980916e-06
[1615,] 7.205763e-05 3.680986e-05 1.407807e-05
[1616,] 6.298069e-05 3.060663e-05 7.959586e-06
[1617,] 5.096848e-05 7.029916e-05 1.925538e-05
[1618,] 6.947130e-05 3.614372e-05 1.263578e-05
[1619,] 6.725800e-05 4.397630e-05 1.909671e-05
[1620,] 6.687501e-05 4.307332e-05 1.854197e-05
[1621,] 6.694451e-05 4.871976e-05 1.698233e-05
[1622,] 6.159251e-05 3.218631e-05 8.284901e-06
[1623,] 6.681877e-05 4.307166e-05 1.852833e-05
[1624,] 6.794049e-05 4.352348e-05 1.902003e-05
[1625,] 4.934621e-05 7.012529e-05 1.822915e-05
[1626,] 6.770035e-05 4.344517e-05 1.892334e-05
[1627,] 6.346112e-05 1.283757e-04 5.354928e-05
[1628,] 5.494606e-05 6.320170e-05 1.625324e-05
[1629,] 6.148150e-05 3.286871e-05 1.248038e-05
[1630,] 5.011487e-05 7.019783e-05 1.871545e-05
[1631,] 6.205296e-05 3.436696e-05 1.328674e-05
[1632,] 6.210131e-05 3.589107e-05 1.058561e-05
[1633,] 5.230882e-05 2.632079e-05 8.455999e-06
[1634,] 5.512177e-05 2.616554e-05 8.499281e-06
[1635,] 5.874430e-05 3.720361e-05 9.992689e-06
[1636,] 5.584012e-05 2.627578e-05 8.642713e-06
[1637,] 5.520233e-05 2.646161e-05 8.765647e-06
[1638,] 4.968047e-05 3.704863e-05 8.420601e-06
[1639,] 5.731468e-05 3.766498e-05 9.965632e-06
[1640,] 5.953725e-05 6.875386e-05 2.135928e-05
[1641,] 5.619364e-05 2.638475e-05 8.769321e-06
[1642,] 5.208431e-05 3.830234e-05 1.010588e-05
[1643,] 5.561997e-05 9.755830e-05 3.332642e-05
[1644,] 5.034517e-05 2.614331e-05 8.204236e-06
[1645,] 4.557139e-05 3.148592e-05 8.130915e-06
[1646,] 4.699544e-05 3.802714e-05 1.040759e-05
[1647,] 5.935284e-05 6.823263e-05 2.086809e-05
[1648,] 4.862045e-05 2.382290e-04 2.791526e-05
[1649,] 6.053062e-05 3.707553e-05 1.009027e-05
[1650,] 5.959761e-05 3.713677e-05 1.003317e-05
[1651,] 6.102405e-05 4.059998e-05 9.564421e-06
[1652,] 5.732022e-05 7.983863e-05 1.363521e-05
[1653,] 6.107719e-05 3.420718e-05 1.051831e-05
[1654,] 6.045469e-05 2.642446e-05 9.633380e-06
[1655,] 5.847888e-05 3.610248e-05 1.141900e-05
[1656,] 8.909675e-05 1.179738e-04 1.035236e-04
[1657,] 6.635362e-05 7.767097e-05 1.964590e-05
[1658,] 7.115048e-05 3.201635e-05 9.298305e-06
[1659,] 7.118233e-05 5.330083e-05 2.827211e-05
[1660,] 7.105621e-05 3.090618e-05 1.061528e-05
[1661,] 4.825361e-05 2.845150e-05 1.054664e-05
[1662,] 5.803938e-05 2.793113e-05 9.342314e-06
[1663,] 4.811842e-05 2.951317e-05 1.028124e-05
[1664,] 8.204916e-05 6.767688e-05 2.488280e-05
[1665,] 4.892239e-05 3.980808e-05 1.481812e-05
[1666,] 4.932151e-05 4.651054e-05 1.756427e-05
[1667,] 4.960092e-05 4.566534e-05 1.733666e-05
[1668,] 5.673386e-05 6.168046e-05 1.580189e-05
[1669,] 4.979466e-05 3.222371e-05 1.151538e-05
[1670,] 6.009456e-05 5.021442e-05 1.265791e-05
[1671,] 4.762484e-05 3.087607e-05 8.520267e-06
[1672,] 5.009166e-05 4.810375e-05 1.851079e-05
[1673,] 4.870514e-05 4.543136e-05 1.688310e-05
[1674,] 4.826843e-05 3.344382e-05 9.227347e-06
[1675,] 4.812707e-05 4.445330e-05 1.627161e-05
[1676,] 4.812681e-05 4.455140e-05 1.630866e-05
[1677,] 4.795407e-05 3.341778e-05 9.235335e-06
[1678,] 4.858859e-05 3.099720e-05 1.071339e-05
[1679,] 3.699344e-05 3.368629e-05 1.009683e-05
[1680,] 4.896142e-05 3.557171e-05 9.738592e-06
[1681,] 4.714515e-05 4.401395e-05 1.571041e-05
[1682,] 4.713964e-05 4.368776e-05 1.558677e-05
[1683,] 3.589285e-05 3.294115e-05 9.307974e-06
[1684,] 4.695933e-05 4.673355e-05 1.660549e-05
[1685,] 4.700946e-05 4.693585e-05 1.669601e-05
[1686,] 4.681462e-05 4.402515e-05 1.558054e-05
[1687,] 3.594058e-05 3.071979e-05 8.795898e-06
[1688,] 4.642728e-05 4.867416e-05 1.704732e-05
[1689,] 4.646669e-05 4.747826e-05 1.664793e-05
[1690,] 3.602541e-05 3.233956e-05 9.244985e-06
[1691,] 4.659280e-05 4.853769e-05 1.708289e-05
[1692,] 4.615859e-05 4.513554e-05 1.568065e-05
[1693,] 4.610440e-05 4.563517e-05 1.583916e-05
[1694,] 5.813126e-05 4.873988e-05 2.166270e-05
[1695,] 4.422970e-05 3.237721e-05 1.042439e-05
[1696,] 4.458766e-05 4.527195e-05 1.497181e-05
[1697,] 4.615190e-05 3.121070e-05 1.036921e-05
[1698,] 4.956744e-05 3.107347e-05 1.002310e-05
[1699,] 4.939905e-05 3.371368e-05 1.222551e-05
[1700,] 4.632303e-05 3.392244e-05 1.161954e-05
[1701,] 4.859801e-05 5.211418e-05 1.926354e-05
[1702,] 4.513828e-05 4.413263e-05 1.486531e-05
[1703,] 4.565492e-05 2.942324e-05 9.460065e-06
[1704,] 4.462671e-05 8.159425e-05 2.526057e-05
[1705,] 4.859070e-05 5.235636e-05 1.919351e-05
[1706,] 4.987820e-05 2.917759e-05 8.394326e-06
[1707,] 5.003701e-05 3.301035e-05 9.230413e-06
[1708,] 6.512966e-05 4.856097e-05 1.291056e-05
[1709,] 4.633584e-05 4.333397e-05 1.507658e-05
[1710,] 4.669444e-05 5.993842e-05 1.975459e-05
[1711,] 5.989224e-05 3.782729e-05 1.174022e-05
[1712,] 4.521711e-05 4.376383e-05 1.460957e-05
[1713,] 6.096632e-05 6.319790e-05 1.616312e-05
[1714,] 4.379092e-05 6.717900e-05 2.011846e-05
[1715,] 5.867662e-05 4.319588e-05 1.280073e-05
[1716,] 4.514237e-05 4.404205e-05 1.485255e-05
[1717,] 4.597770e-05 4.655658e-05 1.608675e-05
[1718,] 4.545103e-05 4.569500e-05 1.554638e-05
[1719,] 4.590437e-05 4.325122e-05 1.490744e-05
[1720,] 4.385238e-05 3.007418e-05 9.460701e-06
[1721,] 6.115624e-05 6.214576e-05 1.650305e-05
[1722,] 4.601319e-05 4.314034e-05 1.490907e-05
[1723,] 5.066807e-05 3.287241e-05 9.228890e-06
[1724,] 4.558432e-05 4.417355e-05 1.509637e-05
[1725,] 6.727903e-05 5.098982e-05 1.279976e-05
[1726,] 5.009784e-05 3.624925e-05 9.459975e-06
[1727,] 5.997194e-05 4.616893e-05 1.348333e-05
[1728,] 3.541886e-05 4.477214e-05 1.114374e-05
[1729,] 4.593036e-05 4.341743e-05 1.498108e-05
[1730,] 3.564186e-05 3.033894e-05 8.527794e-06
[1731,] 6.649822e-05 7.288353e-05 2.161262e-05
[1732,] 4.571543e-05 3.056285e-05 1.001353e-05
[1733,] 4.509689e-05 3.092567e-05 1.005485e-05
[1734,] 3.569842e-05 3.019893e-05 8.535252e-06
[1735,] 4.561244e-05 4.477287e-05 1.531610e-05
[1736,] 4.472168e-05 3.152533e-05 1.021891e-05
[1737,] 3.543182e-05 2.415231e-05 6.892335e-06
[1738,] 4.549312e-05 4.399848e-05 1.499797e-05
[1739,] 4.610493e-05 4.483690e-05 1.555806e-05
[1740,] 4.502824e-05 3.386794e-05 1.203243e-05
[1741,] 4.604306e-05 4.369703e-05 1.511812e-05
[1742,] 4.524880e-05 2.837677e-05 8.897458e-06
[1743,] 4.625018e-05 4.299450e-05 1.470707e-05
[1744,] 4.185872e-05 1.335767e-04 3.252177e-05
[1745,] 3.530701e-05 4.320466e-05 1.033926e-05
[1746,] 3.534366e-05 5.093075e-05 1.142431e-05
[1747,] 4.572689e-05 3.740788e-05 1.145599e-05
[1748,] 1.003901e-04 1.111473e-04 8.557780e-05
[1749,] 6.555887e-05 4.581677e-05 1.319391e-05
[1750,] 4.493683e-05 3.785552e-05 1.145777e-05
[1751,] 3.603641e-05 6.081553e-05 1.172474e-05
[1752,] 6.161425e-05 6.120913e-05 1.729176e-05
[1753,] 4.539255e-05 6.318067e-05 1.973580e-05
[1754,] 4.621290e-05 3.776636e-05 1.172034e-05
[1755,] 4.594421e-05 3.776897e-05 1.166025e-05
[1756,] 4.612931e-05 3.781397e-05 1.171574e-05
[1757,] 9.764981e-05 7.784088e-05 5.410099e-05
[1758,] 4.645160e-05 3.786838e-05 1.181926e-05
[1759,] 6.248107e-05 6.124911e-05 1.736770e-05
[1760,] 4.584847e-05 3.728554e-05 1.143215e-05
[1761,] 4.507804e-05 6.095587e-05 1.888598e-05
[1762,] 6.416330e-05 3.517561e-05 8.464788e-06
[1763,] 3.544434e-05 4.341944e-05 1.001683e-05
[1764,] 4.606983e-05 3.748154e-05 1.156670e-05
[1765,] 9.494710e-05 7.821652e-05 5.164350e-05
[1766,] 5.812991e-05 3.196841e-05 1.001351e-05
[1767,] 7.672601e-05 5.380008e-05 3.011264e-05
[1768,] 4.609997e-05 5.579610e-05 1.805511e-05
[1769,] 3.528872e-05 6.453800e-05 1.397016e-05
[1770,] 4.564173e-05 5.574580e-05 1.776313e-05
[1771,] 3.528941e-05 7.875226e-05 1.649456e-05
[1772,] 5.828299e-05 4.003357e-05 1.173073e-05
[1773,] 5.838393e-05 8.240658e-05 2.076707e-05
[1774,] 6.245000e-05 3.598023e-05 9.981774e-06
[1775,] 5.332666e-05 3.539021e-05 8.520423e-06
[1776,] 5.465747e-05 6.895384e-05 1.707772e-05
[1777,] 3.528616e-05 7.713627e-05 1.621263e-05
[1778,] 4.618377e-05 5.726642e-05 1.855522e-05
[1779,] 5.830682e-05 4.542568e-05 1.293640e-05
[1780,] 3.529098e-05 7.724055e-05 1.631803e-05
[1781,] 3.528910e-05 7.642539e-05 1.616582e-05
[1782,] 4.577062e-05 5.730795e-05 1.831177e-05
[1783,] 4.569699e-05 5.732234e-05 1.826902e-05
[1784,] 3.531969e-05 7.512301e-05 1.622176e-05
[1785,] 5.721481e-05 6.167891e-05 1.662733e-05
[1786,] 3.528122e-05 7.646391e-05 1.603210e-05
[1787,] 3.534146e-05 8.554602e-05 1.809881e-05
[1788,] 4.564787e-05 5.509577e-05 1.757197e-05
[1789,] 7.591695e-05 5.263493e-05 3.524714e-05
[1790,] 4.580942e-05 5.621911e-05 1.800685e-05
[1791,] 5.692556e-05 5.803358e-05 1.082169e-05
[1792,] 5.737294e-05 6.189930e-05 1.696994e-05
[1793,] 5.743015e-05 6.189398e-05 1.698080e-05
[1794,] 6.835815e-05 6.987426e-05 1.874464e-05
[1795,] 5.700848e-05 6.736229e-05 1.848505e-05
[1796,] 4.583374e-05 5.711837e-05 1.829057e-05
[1797,] 4.607156e-05 5.745910e-05 1.854011e-05
[1798,] 3.533006e-05 6.707471e-05 1.500457e-05
[1799,] 4.693156e-05 3.883317e-05 1.233546e-05
[1800,] 6.211391e-05 3.668506e-05 1.013217e-05
[1801,] 3.532430e-05 7.146901e-05 1.555444e-05
[1802,] 4.597380e-05 5.740341e-05 1.846211e-05
[1803,] 5.853797e-05 4.522384e-05 1.275609e-05
[1804,] 5.672609e-05 6.198423e-05 1.684751e-05
[1805,] 3.534070e-05 1.245826e-04 2.193599e-05
[1806,] 3.530806e-05 8.091978e-05 1.707836e-05
[1807,] 6.241386e-05 3.643179e-05 1.006188e-05
[1808,] 3.528699e-05 7.295512e-05 1.562290e-05
[1809,] 1.062909e-04 7.842893e-05 5.871475e-05
[1810,] 3.535115e-05 7.154258e-05 1.587732e-05
[1811,] 4.685544e-05 6.174796e-05 2.028248e-05
[1812,] 3.543416e-05 7.419690e-05 1.670391e-05
[1813,] 5.157114e-05 3.673869e-05 8.826565e-06
[1814,] 5.647399e-05 6.208387e-05 1.685482e-05
[1815,] 3.538413e-05 8.044731e-05 1.752741e-05
[1816,] 3.530597e-05 8.402843e-05 1.752865e-05
[1817,] 5.569651e-05 5.669657e-05 1.082786e-05
[1818,] 3.530608e-05 7.697463e-05 1.637740e-05
[1819,] 5.707399e-05 6.212110e-05 1.707892e-05
[1820,] 4.698932e-05 6.124907e-05 2.030850e-05
[1821,] 5.591773e-05 5.429622e-05 1.053747e-05
[1822,] 2.043546e-04 3.760126e-05 4.296303e-05
[1823,] 4.482795e-05 4.998781e-05 1.539000e-05
[1824,] 1.493354e-04 4.025666e-05 2.367496e-05
[1825,] 5.682573e-05 4.094778e-05 1.225546e-05
[1826,] 1.340805e-04 8.027762e-05 9.659354e-06
[1827,] 1.338255e-04 8.388864e-05 9.581267e-06
[1828,] 4.093676e-05 9.239023e-05 2.761793e-05
[1829,] 5.689991e-05 3.781515e-05 1.117525e-05
[1830,] 4.385020e-05 6.248674e-05 1.905858e-05
[1831,] 4.054834e-05 9.139325e-05 2.676418e-05
[1832,] 4.375421e-05 6.269962e-05 1.903261e-05
[1833,] 6.375896e-05 6.150350e-05 1.824862e-05
[1834,] 5.658448e-05 3.562524e-05 1.094451e-05
[1835,] 4.041640e-05 9.041509e-05 2.630860e-05
[1836,] 5.658613e-05 3.574797e-05 1.094748e-05
[1837,] 4.402562e-05 6.036266e-05 1.862074e-05
[1838,] 6.284352e-05 6.170023e-05 1.819114e-05
[1839,] 4.389578e-05 6.688111e-05 2.028023e-05
[1840,] 5.658774e-05 3.563640e-05 1.093406e-05
[1841,] 4.409100e-05 6.316917e-05 1.944688e-05
[1842,] 6.291722e-05 6.171073e-05 1.823260e-05
[1843,] 4.017607e-05 9.071297e-05 2.599580e-05
[1844,] 4.346009e-05 6.455610e-05 1.926686e-05
[1845,] 4.353554e-05 5.195223e-05 1.519479e-05
[1846,] 5.658248e-05 3.513570e-05 1.080604e-05
[1847,] 3.523492e-05 9.414313e-05 1.793663e-05
[1848,] 4.230328e-05 7.741327e-05 2.032864e-05
[1849,] 4.396230e-05 6.123141e-05 1.880462e-05
[1850,] 4.638212e-05 5.734548e-05 1.330933e-05
[1851,] 6.087822e-05 7.787444e-05 2.312810e-05
[1852,] 5.660811e-05 3.519619e-05 1.073157e-05
[1853,] 4.031491e-05 8.759591e-05 2.542938e-05
[1854,] 3.525581e-05 7.890838e-05 1.604619e-05
[1855,] 4.499826e-05 6.782570e-05 2.136973e-05
[1856,] 4.406261e-05 5.766897e-05 1.787366e-05
[1857,] 4.433604e-05 5.889061e-05 1.844270e-05
[1858,] 5.657470e-05 3.566277e-05 1.094389e-05
[1859,] 4.613208e-05 6.572223e-05 2.188610e-05
[1860,] 4.335585e-05 8.275684e-05 2.286091e-05
[1861,] 3.527968e-05 1.046612e-04 2.093276e-05
[1862,] 6.112109e-05 6.192538e-05 1.803607e-05
[1863,] 5.666048e-05 3.486181e-05 1.056115e-05
[1864,] 6.121834e-05 6.203890e-05 1.820927e-05
[1865,] 5.661272e-05 3.232854e-05 1.018399e-05
[1866,] 5.663179e-05 3.476857e-05 1.056906e-05
[1867,] 5.659591e-05 3.549535e-05 1.082091e-05
[1868,] 6.608026e-05 6.807921e-05 1.867808e-05
[1869,] 5.663553e-05 3.518806e-05 1.067286e-05
[1870,] 5.663720e-05 3.518031e-05 1.067044e-05
[1871,] 5.654787e-05 3.280068e-05 1.026835e-05
[1872,] 5.655972e-05 3.277509e-05 1.027623e-05
[1873,] 5.680973e-05 4.051797e-05 1.205297e-05
[1874,] 5.658261e-05 3.287432e-05 1.033114e-05
[1875,] 5.678591e-05 5.591870e-05 1.556367e-05
[1876,] 5.661103e-05 3.427017e-05 1.046429e-05
[1877,] 5.741636e-05 4.413900e-05 1.363164e-05
[1878,] 5.652717e-05 3.183472e-05 9.966389e-06
[1879,] 5.662933e-05 3.478635e-05 1.057883e-05
[1880,] 5.664996e-05 3.500269e-05 1.061175e-05
[1881,] 4.392951e-05 7.548125e-05 2.180899e-05
[1882,] 5.663891e-05 3.432601e-05 1.043901e-05
[1883,] 5.661788e-05 3.419884e-05 1.042601e-05
[1884,] 5.368724e-05 7.249025e-05 1.715911e-05
[1885,] 5.653706e-05 2.734993e-05 8.707316e-06
[1886,] 5.659915e-05 3.474787e-05 1.061511e-05
[1887,] 5.714394e-05 3.638197e-05 1.068312e-05
[1888,] 5.656419e-05 3.256422e-05 1.004279e-05
[1889,] 3.743278e-05 3.885783e-05 9.256704e-06
[1890,] 5.661599e-05 3.718680e-05 1.123771e-05
[1891,] 4.663929e-05 6.040410e-05 1.377982e-05
[1892,] 5.656586e-05 3.862301e-05 1.170996e-05
[1893,] 5.660072e-05 3.489892e-05 1.065348e-05
[1894,] 5.672789e-05 3.773725e-05 1.159147e-05
[1895,] 3.755318e-05 3.051894e-05 7.557155e-06
[1896,] 5.191160e-05 3.930450e-05 1.776834e-05
[1897,] 3.762082e-05 3.062877e-05 7.556958e-06
[1898,] 5.759277e-05 4.441681e-05 1.399409e-05
[1899,] 3.821339e-05 3.226002e-05 8.440861e-06
[1900,] 3.804768e-05 3.132388e-05 8.391509e-06
[1901,] 5.966120e-05 3.797666e-05 1.250706e-05
[1902,] 3.818318e-05 3.295535e-05 8.564507e-06
[1903,] 1.418699e-04 3.956223e-05 1.637564e-05
[1904,] 1.014943e-04 2.922042e-05 1.832837e-05
[1905,] 1.551737e-04 6.597091e-05 6.658187e-05
[1906,] 9.505994e-05 2.839773e-05 1.679791e-05
[1907,] 1.037439e-04 2.548052e-05 1.342731e-05
[1908,] 6.053804e-05 4.187796e-05 1.385652e-05
[1909,] 3.806496e-05 3.112373e-05 8.353334e-06
[1910,] 9.742123e-05 2.683873e-05 1.509545e-05
[1911,] 1.655325e-04 6.875052e-05 7.603606e-05
[1912,] 4.674265e-05 3.563742e-05 1.124454e-05
[1913,] 1.008991e-04 2.513994e-05 1.296677e-05
[1914,] 7.967618e-05 6.494414e-05 4.726211e-05
[1915,] 9.611023e-05 2.520092e-05 1.255620e-05
[1916,] 8.852429e-05 2.449674e-05 1.081534e-05
[1917,] 8.635485e-05 2.451171e-05 1.074932e-05
[1918,] 1.276957e-04 1.578172e-04 8.151212e-06
[1919,] 9.239011e-05 2.456013e-05 1.115396e-05
[1920,] 4.190313e-05 2.737897e-05 7.457695e-06
[1921,] 1.631159e-04 4.872040e-05 2.997978e-05
[1922,] 1.047296e-04 4.196955e-05 6.807398e-06
[1923,] 1.024469e-04 4.072269e-05 6.816403e-06
[1924,] 3.653647e-05 2.414057e-05 7.019774e-06
[1925,] 9.517018e-05 4.097376e-05 6.699987e-06
[1926,] 1.597176e-04 4.883838e-05 2.775319e-05
[1927,] 9.422549e-05 4.311367e-05 6.709315e-06
[1928,] 1.577668e-04 4.880574e-05 2.798960e-05
[1929,] 3.624828e-05 2.664341e-05 7.493477e-06
[1930,] 5.130671e-05 4.376560e-05 1.106734e-05
[1931,] 4.960915e-05 7.211688e-05 8.554911e-06
[1932,] 3.609367e-05 3.822353e-05 9.648578e-06
[1933,] 1.111896e-04 2.564741e-05 8.724471e-06
[1934,] 1.067946e-04 2.630857e-05 1.511445e-05
[1935,] 2.444856e-04 3.816394e-05 4.032679e-05
[1936,] 1.095833e-04 2.634219e-05 1.514820e-05
[1937,] 3.625433e-05 2.603732e-05 7.358000e-06
[1938,] 9.554232e-05 2.729023e-05 1.547782e-05
[1939,] 1.035473e-04 2.518218e-05 1.164700e-05
[1940,] 1.227648e-04 5.801666e-05 7.385543e-06
[1941,] 3.621941e-05 2.584086e-05 7.293884e-06
[1942,] 2.017577e-04 3.840056e-05 3.683918e-05
[1943,] 3.621923e-05 2.576098e-05 7.266634e-06
[1944,] 9.220072e-05 2.887784e-05 1.702399e-05
[1945,] 1.146308e-04 5.211667e-05 7.155132e-06
[1946,] 1.114794e-04 3.020930e-05 7.624807e-06
[1947,] 2.245776e-04 3.477726e-05 3.137104e-05
[1948,] 3.628028e-05 2.575880e-05 7.278772e-06
[1949,] 4.440393e-05 5.791213e-05 1.316196e-05
[1950,] 2.373950e-04 3.576007e-05 3.454656e-05
[1951,] 3.625014e-05 2.565991e-05 7.245732e-06
[1952,] 3.623050e-05 2.566133e-05 7.242871e-06
[1953,] 1.098181e-04 2.709674e-05 1.629385e-05
[1954,] 9.914253e-05 2.923640e-05 1.817863e-05
[1955,] 1.092346e-04 2.741656e-05 1.670146e-05
[1956,] 5.869470e-05 1.138322e-04 3.476965e-05
[1957,] 3.621560e-05 2.520170e-05 7.119578e-06
[1958,] 1.094467e-04 2.698994e-05 1.611171e-05
[1959,] 1.165382e-04 2.935424e-05 7.841795e-06
[1960,] 2.178973e-04 3.471581e-05 3.074027e-05
[1961,] 2.218337e-04 3.657519e-05 3.538249e-05
[1962,] 2.240853e-04 4.069500e-05 4.357473e-05
[1963,] 2.591436e-04 4.027490e-05 4.646618e-05
[1964,] 2.535786e-04 3.976475e-05 4.478905e-05
[1965,] 1.085410e-04 2.576886e-05 9.813412e-06
[1966,] 1.082227e-04 5.169614e-05 7.150800e-06
[1967,] 2.552404e-04 6.358829e-05 9.811483e-05
[1968,] 2.533395e-04 4.322364e-05 5.219740e-05
[1969,] 2.501445e-04 4.201292e-05 4.922009e-05
[1970,] 1.151977e-04 2.582289e-05 9.934103e-06
[1971,] 2.475290e-04 4.236258e-05 4.965095e-05
[1972,] 2.164095e-04 3.860785e-05 3.853695e-05
[1973,] 2.136774e-04 4.901386e-05 4.473887e-05
[1974,] 2.384844e-04 4.283029e-05 4.952215e-05
[1975,] 2.420192e-04 4.189464e-05 4.802165e-05
[1976,] 1.100527e-04 2.597158e-05 9.580514e-06
[1977,] 3.627805e-05 2.672619e-05 7.481626e-06
[1978,] 2.506440e-04 4.185403e-05 4.893989e-05
[1979,] 2.441781e-04 4.215883e-05 4.882891e-05
[1980,] 4.433914e-05 5.475280e-05 1.273587e-05
[1981,] 3.645351e-05 2.635994e-05 7.487615e-06
[1982,] 2.395803e-04 4.297154e-05 4.988400e-05
[1983,] 2.650947e-04 4.181163e-05 5.043678e-05
[1984,] 2.868056e-04 4.139058e-05 5.181588e-05
[1985,] 4.298789e-05 2.565878e-05 7.661014e-06
[1986,] 4.211749e-05 2.573537e-05 7.160053e-06
[1987,] 4.264060e-05 2.626533e-05 7.133241e-06
[1988,] 4.243179e-05 2.636238e-05 7.125268e-06
[1989,] 2.746446e-04 6.187020e-05 9.805463e-05
[1990,] 7.654253e-05 4.826126e-05 1.890497e-05
[1991,] 4.341884e-05 2.637088e-05 7.137216e-06
[1992,] 4.416205e-05 5.725440e-05 1.322959e-05
[1993,] 4.285946e-05 2.617068e-05 7.142615e-06
[1994,] 5.691331e-05 2.520100e-05 9.566551e-06
[1995,] 5.560326e-05 2.509467e-05 8.128162e-06
[1996,] 5.557235e-05 2.451062e-05 8.664918e-06
[1997,] 6.056635e-05 3.159479e-05 6.683000e-06
[1998,] 4.465319e-05 5.691351e-05 1.315392e-05
[1999,] 5.513412e-05 2.519366e-05 7.705252e-06
[2000,] 2.812480e-04 4.705073e-05 3.482637e-05
[2001,] 5.624086e-05 2.507174e-05 8.207509e-06
[2002,] 5.681019e-05 2.508450e-05 7.865205e-06
[2003,] 5.520714e-05 2.492465e-05 8.015815e-06
[2004,] 5.492770e-05 2.487092e-05 8.155019e-06
[2005,] 5.447733e-05 2.490935e-05 8.017112e-06
[2006,] 5.221221e-05 2.491117e-05 7.922056e-06
[2007,] 5.412609e-05 2.491907e-05 7.980586e-06
[2008,] 5.460044e-05 2.493504e-05 7.970318e-06
[2009,] 5.327497e-05 2.491878e-05 7.962938e-06
[2010,] 5.436502e-05 2.497136e-05 7.899929e-06
[2011,] 5.554213e-05 2.493456e-05 8.013229e-06
[2012,] 5.906885e-05 3.370676e-05 6.696945e-06
[2013,] 5.401474e-05 2.498761e-05 7.956429e-06
[2014,] 4.415627e-05 5.693249e-05 1.307775e-05
[2015,] 5.534116e-05 2.499585e-05 7.908686e-06
[2016,] 5.808014e-05 3.614904e-05 6.742307e-06
[2017,] 5.539647e-05 2.498940e-05 7.919507e-06
[2018,] 5.396930e-05 2.499521e-05 7.851121e-06
[2019,] 5.481219e-05 2.491875e-05 8.015239e-06
[2020,] 5.465326e-05 2.494689e-05 7.947482e-06
[2021,] 6.552817e-05 2.794079e-05 7.147536e-06
[2022,] 4.706361e-05 2.590325e-05 7.844656e-06
[2023,] 5.228673e-05 2.548113e-05 7.161372e-06
[2024,] 5.322078e-05 2.605233e-05 6.982261e-06
[2025,] 5.333856e-05 2.599340e-05 6.994326e-06
[2026,] 6.412469e-05 2.524314e-05 7.508152e-06
[2027,] 5.123823e-05 2.610840e-05 6.931927e-06
[2028,] 5.115196e-05 2.589782e-05 6.959149e-06
[2029,] 6.005392e-05 2.591927e-05 7.246109e-06
[2030,] 6.519789e-05 2.515942e-05 9.015896e-06
[2031,] 5.769320e-05 2.500478e-05 7.305726e-06
[2032,] 5.419429e-05 4.765672e-05 7.362462e-06
[2033,] 5.749757e-05 2.507687e-05 7.272520e-06
[2034,] 7.476431e-05 3.728418e-05 1.895530e-05
[2035,] 6.314455e-05 3.996324e-05 1.923552e-05
[2036,] 5.514722e-05 4.900203e-05 7.381379e-06
[2037,] 5.741645e-05 2.492550e-05 7.330406e-06
[2038,] 7.148379e-05 1.040216e-04 5.035252e-05
[2039,] 6.293245e-05 5.672965e-05 2.822502e-05
[2040,] 5.717030e-05 2.494993e-05 7.312043e-06
[2041,] 5.505175e-05 2.504072e-05 7.213435e-06
[2042,] 8.561581e-05 4.814383e-05 1.262425e-05
[2043,] 5.664057e-05 2.493885e-05 7.300223e-06
[2044,] 7.465302e-05 4.692305e-05 1.715324e-05
[2045,] 1.651687e-04 4.672462e-05 2.661830e-05
[2046,] 5.583136e-05 5.384349e-05 7.638788e-06
[2047,] 5.009861e-05 2.425375e-05 7.435600e-06
[2048,] 5.353327e-05 2.409218e-05 8.064192e-06
[2049,] 5.198079e-05 2.409220e-05 7.946442e-06
[2050,] 5.261274e-05 2.409092e-05 7.991114e-06
[2051,] 5.193407e-05 2.410569e-05 8.032909e-06
[2052,] 5.210340e-05 2.409502e-05 7.944542e-06
[2053,] 5.061992e-05 3.369413e-05 7.087121e-06
[2054,] 1.633422e-04 4.673823e-05 2.629910e-05
[2055,] 4.576016e-05 6.543531e-05 1.521168e-05
[2056,] 4.520158e-05 5.233116e-05 1.258135e-05
[2057,] 5.129150e-05 2.411367e-05 8.025168e-06
[2058,] 5.249936e-05 2.409780e-05 8.044814e-06
[2059,] 5.003375e-05 3.520379e-05 7.098467e-06
[2060,] 5.232952e-05 2.409328e-05 8.007995e-06
[2061,] 5.095971e-05 2.409674e-05 7.770212e-06
[2062,] 5.232378e-05 2.410881e-05 8.082279e-06
[2063,] 1.616937e-04 4.666136e-05 2.646029e-05
[2064,] 5.212071e-05 2.410352e-05 8.001732e-06
[2065,] 5.287331e-05 2.409493e-05 7.957781e-06
[2066,] 4.997374e-05 3.345843e-05 7.088381e-06
[2067,] 5.311056e-05 2.409976e-05 8.092875e-06
[2068,] 5.030846e-05 3.517983e-05 7.096850e-06
[2069,] 6.572600e-05 2.519516e-05 8.794717e-06
[2070,] 4.416802e-05 3.503556e-05 1.344330e-05
[2071,] 4.113656e-05 4.915047e-05 1.768368e-05
[2072,] 4.616903e-05 4.150358e-05 1.695974e-05
[2073,] 2.026286e-04 6.983639e-05 1.083665e-04
[2074,] 3.446869e-05 1.162699e-04 2.493208e-05
[2075,] 3.693031e-05 2.604613e-05 6.945628e-06
[2076,] 4.476801e-05 2.700285e-05 8.976842e-06
[2077,] 4.323764e-05 2.657551e-05 8.562608e-06
[2078,] 4.412771e-05 2.676451e-05 8.770466e-06
[2079,] 4.359593e-05 2.690155e-05 8.771212e-06
[2080,] 4.483829e-05 2.163896e-04 2.051100e-05
[2081,] 4.367939e-05 2.697060e-05 8.814701e-06
[2082,] 4.361959e-05 2.705661e-05 8.848689e-06
[2083,] 4.402283e-05 2.704980e-05 8.900115e-06
[2084,] 4.365867e-05 2.687693e-05 8.765713e-06
[2085,] 4.397063e-05 2.715491e-05 8.944963e-06
[2086,] 4.404118e-05 2.675831e-05 8.756259e-06
[2087,] 4.414357e-05 2.713231e-05 8.958319e-06
[2088,] 3.856647e-05 6.114450e-05 1.660623e-05
[2089,] 5.074406e-05 8.015029e-05 1.465442e-05
[2090,] 4.964294e-05 3.806170e-05 1.136967e-05
[2091,] 3.364751e-05 2.581028e-05 7.019726e-06
[2092,] 6.625990e-05 5.329459e-05 2.228947e-05
[2093,] 3.585565e-05 3.806113e-05 9.368798e-06
[2094,] 3.360063e-05 2.621116e-05 7.085512e-06
[2095,] 3.574410e-05 3.559276e-05 9.216998e-06
[2096,] 9.298919e-05 3.868505e-05 2.262579e-05
[2097,] 3.546677e-05 5.582608e-05 1.052740e-05
[2098,] 3.371158e-05 2.609269e-05 7.045615e-06
[2099,] 3.572501e-05 5.567288e-05 1.030572e-05
[2100,] 4.999791e-05 3.831169e-05 1.662653e-05
[2101,] 3.381337e-05 2.601831e-05 7.026679e-06
[2102,] 5.365030e-05 7.207931e-05 1.510779e-05
[2103,] 3.373483e-05 2.609265e-05 7.042108e-06
[2104,] 9.332382e-05 7.324628e-05 5.336595e-05
[2105,] 3.366443e-05 2.691940e-05 7.355309e-06
[2106,] 3.534096e-05 6.180445e-05 1.119952e-05
[2107,] 3.374333e-05 2.786165e-05 7.255101e-06
[2108,] 3.532532e-05 6.202423e-05 1.125818e-05
[2109,] 3.563369e-05 5.820465e-05 1.056977e-05
[2110,] 3.370084e-05 2.619294e-05 7.026863e-06
[2111,] 4.941139e-05 4.115458e-05 1.785748e-05
[2112,] 3.567976e-05 5.777509e-05 1.049747e-05
[2113,] 6.502876e-05 4.595934e-05 1.746587e-05
[2114,] 7.067998e-05 6.932772e-05 2.484699e-05
[2115,] 3.392493e-05 2.676881e-05 7.056776e-06
[2116,] 3.393954e-05 2.645874e-05 7.015755e-06
[2117,] 3.526319e-05 5.641942e-05 1.104176e-05
[2118,] 3.404656e-05 2.593264e-05 6.943904e-06
[2119,] 6.484820e-05 6.504573e-05 1.792287e-05
[2120,] 6.878733e-05 6.636127e-05 1.983699e-05
[2121,] 4.898168e-05 4.289596e-05 1.856451e-05
[2122,] 5.291726e-05 4.418457e-05 1.270093e-05
[2123,] 9.400695e-05 4.330908e-05 1.967045e-05
[2124,] 3.532485e-05 5.692419e-05 1.073079e-05
[2125,] 3.479699e-05 3.899069e-05 1.093820e-05
[2126,] 3.496829e-05 4.213733e-05 1.180096e-05
[2127,] 3.493540e-05 3.909398e-05 1.105547e-05
[2128,] 3.549133e-05 3.881629e-05 9.891406e-06
[2129,] 3.491623e-05 3.851398e-05 1.090240e-05
[2130,] 5.143801e-05 1.397426e-04 4.278444e-05
[2131,] 3.560008e-05 3.952438e-05 1.011045e-05
[2132,] 3.474390e-05 3.589620e-05 1.016368e-05
[2133,] 3.461543e-05 3.701077e-05 1.034848e-05
[2134,] 6.750237e-05 4.764669e-05 1.896080e-05
[2135,] 5.945465e-05 1.186776e-04 5.028461e-05
[2136,] 3.570058e-05 5.775866e-05 1.048085e-05
[2137,] 3.645273e-05 3.355012e-05 9.390225e-06
[2138,] 5.945077e-05 5.103800e-05 1.180843e-05
[2139,] 5.463679e-05 4.417741e-05 1.294556e-05
[2140,] 3.445198e-05 4.099047e-05 1.113223e-05
[2141,] 3.418856e-05 3.905439e-05 1.048429e-05
[2142,] 3.936335e-05 2.503902e-05 6.875022e-06
[2143,] 3.566780e-05 5.718846e-05 1.047394e-05
[2144,] 3.570539e-05 5.755014e-05 1.047388e-05
[2145,] 3.596206e-05 5.673651e-05 1.024858e-05
[2146,] 3.455430e-05 4.067672e-05 1.114297e-05
[2147,] 5.278822e-05 8.075056e-05 1.473169e-05
[2148,] 3.375005e-05 7.680615e-05 1.624770e-05
[2149,] 3.372269e-05 7.826983e-05 1.636762e-05
[2150,] 5.192040e-05 8.079212e-05 1.483727e-05
[2151,] 4.233200e-05 2.405063e-05 7.197522e-06
[2152,] 5.157236e-05 4.199415e-05 1.217208e-05
[2153,] 4.254954e-05 2.412510e-05 7.106429e-06
[2154,] 3.896537e-05 2.499480e-05 6.873177e-06
[2155,] 5.170946e-05 4.272966e-05 1.282160e-05
[2156,] 3.627527e-05 3.078815e-05 8.665647e-06
[2157,] 3.972289e-05 2.578303e-05 6.842557e-06
[2158,] 4.061763e-05 2.438565e-05 6.949347e-06
[2159,] 6.787622e-05 4.673245e-05 2.275394e-05
[2160,] 4.231924e-05 2.435451e-05 7.018868e-06
[2161,] 3.566362e-05 5.747349e-05 1.049775e-05
[2162,] 4.271477e-05 2.444457e-05 6.989028e-06
[2163,] 5.294819e-05 1.419854e-04 4.637844e-05
[2164,] 4.278864e-05 2.442882e-05 7.001948e-06
[2165,] 4.196146e-05 2.444999e-05 6.965851e-06
[2166,] 3.940703e-05 2.596592e-05 6.833213e-06
[2167,] 4.259651e-05 2.440239e-05 7.005562e-06
[2168,] 4.237614e-05 2.442317e-05 6.989011e-06
[2169,] 4.274455e-05 2.441645e-05 7.007757e-06
[2170,] 3.909438e-05 2.436906e-05 6.895017e-06
[2171,] 4.264392e-05 2.435594e-05 7.031214e-06
[2172,] 5.371391e-05 7.068211e-05 1.337160e-05
[2173,] 5.328727e-05 1.406580e-04 4.667258e-05
[2174,] 3.600122e-05 4.387697e-05 9.392699e-06
[2175,] 4.227272e-05 2.444746e-05 6.975589e-06
[2176,] 3.925396e-05 2.589017e-05 6.834023e-06
[2177,] 4.247224e-05 2.448438e-05 6.967711e-06
[2178,] 4.201949e-05 2.448173e-05 6.951504e-06
[2179,] 3.927510e-05 2.566191e-05 6.845488e-06
[2180,] 3.548165e-05 5.705042e-05 1.063432e-05
[2181,] 4.171831e-05 2.449424e-05 6.939935e-06
[2182,] 7.243132e-05 1.985637e-04 1.229233e-04
[2183,] 5.078247e-05 4.211122e-05 1.213555e-05
[2184,] 4.214839e-05 2.439961e-05 6.991715e-06
[2185,] 4.254099e-05 2.448994e-05 6.969940e-06
[2186,] 3.966059e-05 2.454902e-05 6.758974e-06
[2187,] 3.600596e-05 4.386865e-05 9.391904e-06
[2188,] 3.577099e-05 5.925239e-05 1.069958e-05
[2189,] 4.280461e-05 2.421697e-05 7.131120e-06
[2190,] 4.255101e-05 2.440474e-05 7.001984e-06
[2191,] 3.919918e-05 2.595504e-05 6.830834e-06
[2192,] 3.559903e-05 5.976185e-05 1.088820e-05
[2193,] 4.255360e-05 2.445471e-05 6.981390e-06
[2194,] 4.252631e-05 2.429835e-05 7.063261e-06
[2195,] 5.591087e-05 6.338262e-05 1.259898e-05
[2196,] 3.566636e-05 5.879959e-05 1.074389e-05
[2197,] 5.296490e-05 1.374310e-04 4.506324e-05
[2198,] 3.853225e-05 3.206030e-05 7.172676e-06
[2199,] 3.564989e-05 6.155738e-05 1.099675e-05
[2200,] 5.453799e-05 7.299169e-05 1.337977e-05
[2201,] 5.277906e-05 4.729005e-05 2.233133e-05
[2202,] 3.724013e-05 3.964574e-05 1.044787e-05
[2203,] 5.295085e-05 5.592146e-05 2.691757e-05
[2204,] 3.971201e-05 2.499227e-05 6.942884e-06
[2205,] 3.634627e-05 4.378112e-05 9.341889e-06
[2206,] 3.560787e-05 5.656461e-05 1.060063e-05
[2207,] 4.979131e-05 4.735352e-05 1.365734e-05
[2208,] 6.800537e-05 4.651940e-05 1.407284e-05
[2209,] 7.278296e-05 2.002141e-04 1.245758e-04
[2210,] 3.590560e-05 5.063224e-05 9.875683e-06
[2211,] 6.434174e-05 5.580159e-05 2.681769e-05
[2212,] 6.911792e-05 5.425042e-05 1.505319e-05
[2213,] 3.603628e-05 5.816925e-05 1.044372e-05
[2214,] 5.323686e-05 5.979121e-05 1.269983e-05
[2215,] 5.468970e-05 2.238705e-04 7.615931e-05
[2216,] 5.022225e-05 4.519994e-05 1.322412e-05
[2217,] 6.148821e-05 4.254862e-05 1.392279e-05
[2218,] 3.572356e-05 5.874015e-05 1.073732e-05
[2219,] 3.980520e-05 2.840197e-05 7.019235e-06
[2220,] 3.961459e-05 1.425239e-04 1.603435e-05
[2221,] 4.420183e-05 1.599569e-04 1.502541e-05
[2222,] 4.839919e-05 1.052773e-04 1.117229e-05
[2223,] 3.909428e-05 4.092007e-05 8.332083e-06
[2224,] 4.807942e-05 6.372924e-05 1.310208e-05
[2225,] 3.972486e-05 1.116151e-04 1.384724e-05
[2226,] 3.941334e-05 3.128753e-05 7.202699e-06
[2227,] 4.031879e-05 1.020153e-04 1.290827e-05
[2228,] 4.025964e-05 1.115713e-04 1.359781e-05
[2229,] 4.031303e-05 1.143423e-04 1.376563e-05
[2230,] 3.781735e-05 4.326714e-05 8.755411e-06
[2231,] 4.030550e-05 1.148126e-04 1.380052e-05
[2232,] 4.871492e-05 9.823047e-05 1.310976e-05
[2233,] 3.867199e-05 2.741808e-05 8.541791e-06
[2234,] 3.439896e-05 2.624330e-05 2.738483e-04
[2235,] 3.491648e-05 2.489807e-05 8.565134e-01
[2236,] 3.432391e-05 2.460008e-05 2.770250e-02
[2237,] 5.940305e-05 8.822464e-05 1.064561e-05
[2238,] 3.849494e-05 5.563149e-05 9.397589e-06
[2239,] 5.612250e-05 5.554154e-05 1.112894e-05
[2240,] 7.387833e-05 7.050135e-05 2.686548e-05
[2241,] 5.491230e-05 6.176572e-05 1.137931e-05
[2242,] 4.041406e-05 5.570797e-05 9.515102e-06
[2243,] 4.896574e-05 3.411640e-05 1.052832e-05
[2244,] 5.382454e-05 6.340622e-05 1.129358e-05
[2245,] 6.888647e-05 7.245603e-05 1.777874e-05
[2246,] 3.501908e-05 2.705861e-05 7.442780e-06
[2247,] 3.456631e-05 2.473321e-05 1.113381e-01
[2248,] 5.456631e-05 6.191143e-05 1.136006e-05
[2249,] 3.845297e-05 5.791097e-05 9.530423e-06
[2250,] 9.093719e-05 4.758719e-04 1.611859e-05
[2251,] 5.469585e-05 6.890512e-05 1.118829e-05
[2252,] 4.094128e-05 6.352587e-05 9.401079e-06
[2253,] 3.436649e-05 2.553736e-05 1.025938e-03
[2254,] 4.781178e-05 3.530502e-05 1.022900e-05
[2255,] 3.476227e-05 2.572306e-05 5.169514e-04
[2256,] 4.048142e-05 6.160810e-05 9.385555e-06
[2257,] 5.934746e-05 7.374912e-05 1.110123e-05
[2258,] 3.492844e-05 2.754942e-05 9.755127e-04
[2259,] 4.825074e-05 3.356028e-05 9.761964e-06
[2260,] 4.834218e-05 3.056469e-05 9.455529e-06
[2261,] 4.893174e-05 5.262099e-05 1.288665e-05
[2262,] 3.696279e-05 5.673414e-05 9.816627e-06
[2263,] 5.827132e-05 8.474090e-05 1.105718e-05
[2264,] 4.799089e-05 2.851278e-05 8.312532e-06
[2265,] 3.513592e-05 2.663949e-05 2.422609e-04
[2266,] 4.870287e-05 4.613135e-05 1.238822e-05
[2267,] 6.061256e-05 7.944996e-05 1.128094e-05
[2268,] 4.191614e-05 5.805072e-05 1.260276e-05
[2269,] 4.860507e-05 4.207939e-05 1.091871e-05
[2270,] 4.862072e-05 4.597602e-05 1.229754e-05
[2271,] 4.862885e-05 4.569734e-05 1.220709e-05
[2272,] 5.921058e-05 7.402641e-05 1.131939e-05
[2273,] 3.778533e-05 5.646701e-05 9.581602e-06
[2274,] 3.950459e-05 1.444790e-04 1.185450e-05
[2275,] 4.742169e-05 2.804734e-05 8.359819e-06
[2276,] 5.061027e-05 5.432662e-05 1.685961e-05
[2277,] 4.840515e-05 3.367215e-05 9.809985e-06
[2278,] 6.013273e-05 8.171030e-05 1.117791e-05
[2279,] 3.675927e-05 2.724899e-05 1.410766e-03
[2280,] 6.375198e-05 8.824841e-05 1.134957e-05
[2281,] 6.530023e-05 8.238785e-05 1.144160e-05
[2282,] 4.866051e-05 3.523457e-05 1.028724e-05
[2283,] 7.259795e-05 6.105284e-05 1.790060e-05
[2284,] 7.285929e-05 6.107090e-05 1.791306e-05
[2285,] 4.106358e-05 5.982434e-05 9.187804e-06
[2286,] 4.041577e-05 5.982809e-05 9.275414e-06
[2287,] 4.053152e-05 3.009304e-05 9.728108e-01
[2288,] 3.994871e-05 3.012979e-05 8.331211e-06
[2289,] 5.555454e-05 6.634414e-05 1.684236e-05
[2290,] 5.464306e-05 2.548846e-05 8.900134e-06
[2291,] 4.043180e-05 2.683153e-05 5.114511e-05
[2292,] 6.181544e-05 9.115190e-05 1.041694e-05
[2293,] 3.983247e-05 3.020865e-05 8.470161e-06
[2294,] 6.408095e-05 6.967833e-05 1.164084e-05
[2295,] 6.242459e-05 2.812474e-05 7.626945e-06
[2296,] 4.026605e-05 3.089762e-05 2.694273e-02
[2297,] 6.990199e-05 2.427080e-05 8.149905e-06
[2298,] 6.665145e-05 2.425570e-05 8.077294e-06
[2299,] 4.098856e-05 2.797167e-05 1.938430e-04
[2300,] 6.895101e-05 2.436164e-05 7.965756e-06
[2301,] 6.620332e-05 2.418473e-05 8.429348e-06
[2302,] 4.611865e-05 5.714258e-05 1.317834e-05
[2303,] 3.944952e-05 2.590349e-05 6.879368e-06
[2304,] 3.510148e-05 2.489175e-05 6.830379e-06
[2305,] 4.186861e-05 2.642902e-05 7.798091e-06
[2306,] 4.549362e-05 2.623643e-05 7.630772e-06
[2307,] 4.472720e-05 2.651462e-05 7.432669e-06
[2308,] 4.728490e-05 4.668535e-05 9.452832e-06
[2309,] 6.868658e-05 4.593595e-05 1.644590e-05
[2310,] 4.192813e-05 4.056909e-05 9.733028e-06
[2311,] 4.548480e-05 2.597549e-05 7.357608e-06
[2312,] 4.516911e-05 4.216834e-05 9.260654e-06
[2313,] 4.398151e-05 4.221465e-05 9.496783e-06
[2314,] 4.342768e-05 2.515952e-05 7.652223e-06
[2315,] 4.150385e-05 2.533495e-05 7.504141e-06
[2316,] 4.153117e-05 2.719963e-05 8.105607e-06
[2317,] 5.738771e-05 6.581867e-05 1.680612e-05
[2318,] 4.194244e-05 2.559241e-05 7.369018e-06
[2319,] 4.104695e-05 2.601451e-05 7.483106e-06
[2320,] 4.274772e-05 2.519783e-05 7.458636e-06
[2321,] 5.528070e-05 6.701121e-05 2.013301e-05
[2322,] 4.161461e-05 2.492080e-05 7.491489e-06
[2323,] 3.971622e-05 5.174736e-05 1.180781e-05
[2324,] 4.842119e-05 3.574185e-05 1.060894e-05
[2325,] 3.910705e-05 2.684399e-05 7.823770e-06
[2326,] 7.338978e-05 3.644092e-05 1.012040e-05
[2327,] 3.879919e-05 2.780229e-05 7.957923e-06
[2328,] 4.101588e-05 1.022461e-04 2.459657e-05
[2329,] 4.362710e-05 3.105067e-05 9.733917e-06
[2330,] 3.937382e-05 6.965639e-05 1.451688e-05
[2331,] 6.811586e-05 3.118485e-05 1.136901e-05
[2332,] 4.419273e-05 1.473277e-04 1.918267e-05
[2333,] 6.577606e-05 4.509123e-05 1.432618e-05
[2334,] 3.967937e-05 5.016935e-05 1.149080e-05
[2335,] 6.145914e-05 8.931858e-05 3.228011e-05
[2336,] 3.943292e-05 4.500768e-05 1.067467e-05
[2337,] 4.110478e-05 4.136286e-05 9.328315e-06
[2338,] 3.921165e-05 3.679596e-05 9.235275e-06
[2339,] 3.927272e-05 6.111054e-05 1.330763e-05
[2340,] 4.102886e-05 4.405093e-05 1.262634e-05
[2341,] 4.195392e-05 1.358249e-04 1.990733e-05
[2342,] 6.447363e-05 4.545173e-05 1.746931e-05
[2343,] 4.235913e-05 4.420169e-05 1.289104e-05
[2344,] 3.948266e-05 4.113754e-05 9.929521e-06
[2345,] 3.917763e-05 3.626292e-05 9.812522e-06
[2346,] 3.924304e-05 4.102756e-05 1.014489e-05
[2347,] 3.925690e-05 4.307499e-05 1.048936e-05
[2348,] 3.915981e-05 4.365449e-05 1.072298e-05
[2349,] 4.015921e-05 6.468363e-05 1.318403e-05
[2350,] 3.552281e-05 4.193795e-05 1.100022e-05
[2351,] 6.534372e-05 5.417314e-05 1.620587e-05
[2352,] 6.518528e-05 4.048583e-05 1.289410e-05
[2353,] 3.616844e-05 2.527319e-05 7.148297e-06
[2354,] 6.505562e-05 4.044146e-05 1.282982e-05
[2355,] 3.763806e-05 3.801143e-05 1.063155e-05
[2356,] 4.136744e-05 5.938093e-05 1.422868e-05
[2357,] 6.596852e-05 5.665581e-05 1.770416e-05
[2358,] 3.841287e-05 2.441004e-05 6.935482e-06
[2359,] 3.822583e-05 2.445222e-05 6.921677e-06
[2360,] 3.626962e-05 2.439074e-05 6.861054e-06
[2361,] 3.819445e-05 2.503534e-05 6.839072e-06
[2362,] 3.481812e-05 4.063123e-05 9.729126e-06
[2363,] 3.534561e-05 2.475321e-05 6.880964e-06
[2364,] 4.877629e-05 5.893777e-05 1.430261e-05
[2365,] 6.504381e-05 4.047248e-05 1.285216e-05
[2366,] 3.525235e-05 2.473493e-05 6.885761e-06
[2367,] 4.033231e-05 2.546256e-05 6.849764e-06
[2368,] 3.684163e-05 6.317062e-05 1.325806e-05
[2369,] 3.505964e-05 4.174460e-05 1.005286e-05
[2370,] 3.764677e-05 3.038308e-05 8.261368e-06
[2371,] 6.517179e-05 4.805826e-05 1.616820e-05
[2372,] 3.569266e-05 2.610947e-05 6.997862e-06
[2373,] 3.452359e-05 4.183933e-05 9.775631e-06
[2374,] 3.565627e-05 2.433448e-05 6.860082e-06
[2375,] 3.890242e-05 2.438854e-05 6.984329e-06
[2376,] 3.860306e-05 2.443188e-05 6.938330e-06
[2377,] 4.001310e-05 2.529426e-05 6.849796e-06
[2378,] 3.997809e-05 2.562611e-05 6.838730e-06
[2379,] 3.898922e-05 2.441455e-05 6.950576e-06
[2380,] 3.982315e-05 2.534350e-05 6.842474e-06
[2381,] 3.654440e-05 2.426969e-05 6.912245e-06
[2382,] 3.686248e-05 2.430318e-05 6.899051e-06
[2383,] 3.661777e-05 2.527120e-05 6.859203e-06
[2384,] 3.906274e-05 2.543934e-05 6.838746e-06
[2385,] 3.703167e-05 2.501309e-05 6.841434e-06
[2386,] 3.484681e-05 1.420656e-04 1.956165e-05
[2387,] 3.641114e-05 2.498510e-05 7.254117e-06
[2388,] 6.486759e-05 5.829069e-05 2.046939e-05
[2389,] 3.762851e-05 3.114292e-05 9.339973e-06
[2390,] 3.711772e-05 3.076413e-05 9.026981e-06
[2391,] 3.729162e-05 3.073329e-05 9.093026e-06
[2392,] 3.721561e-05 3.078908e-05 9.076352e-06
[2393,] 5.657441e-05 4.323929e-05 1.312586e-05
[2394,] 3.363939e-05 2.618102e-05 7.118156e-06
[2395,] 3.364154e-05 2.656262e-05 7.198236e-06
[2396,] 3.988722e-05 2.507106e-05 7.841010e-06
[2397,] 6.491632e-05 5.763065e-05 2.021620e-05
[2398,] 3.785132e-05 2.534835e-05 7.659640e-06
[2399,] 3.716205e-05 3.054658e-05 8.994958e-06
[2400,] 3.859297e-05 2.426808e-05 7.216759e-06
[2401,] 3.793171e-05 2.462836e-05 7.380805e-06
[2402,] 3.825191e-05 3.639040e-05 1.029815e-05
[2403,] 3.804774e-05 2.456117e-05 7.365535e-06
[2404,] 3.807224e-05 2.417193e-05 7.044219e-06
[2405,] 3.766525e-05 2.434259e-05 7.218781e-06
[2406,] 3.370313e-05 3.445614e-05 8.372172e-06
[2407,] 3.371736e-05 3.422306e-05 8.465734e-06
[2408,] 3.765740e-05 2.423611e-05 7.161996e-06
[2409,] 3.581046e-05 5.621704e-05 1.287845e-05
[2410,] 5.592406e-05 4.413644e-05 1.291958e-05
[2411,] 4.033844e-05 2.484419e-05 7.783926e-06
[2412,] 3.778452e-05 2.419500e-05 7.073339e-06
[2413,] 3.871286e-05 4.739870e-05 1.301270e-05
[2414,] 4.224867e-05 5.425074e-05 1.323233e-05
[2415,] 6.344205e-05 5.556857e-05 1.638248e-05
[2416,] 4.210882e-05 5.672312e-05 1.413958e-05
[2417,] 6.819783e-05 3.326479e-05 1.031761e-05
[2418,] 6.733215e-05 4.180912e-05 1.291435e-05
[2419,] 6.840402e-05 3.464440e-05 1.036042e-05
[2420,] 6.319294e-05 7.750246e-05 2.156743e-05
[2421,] 3.890299e-05 3.082177e-05 9.050010e-06
[2422,] 6.811898e-05 3.473565e-05 1.039574e-05
[2423,] 6.825946e-05 3.442237e-05 1.036647e-05
[2424,] 6.834165e-05 3.491434e-05 1.040734e-05
[2425,] 6.719787e-05 3.491902e-05 1.043611e-05
[2426,] 3.427219e-05 6.457849e-05 1.245791e-05
[2427,] 6.468611e-05 7.995569e-05 2.858963e-05
[2428,] 5.567520e-05 5.054016e-05 1.376956e-05
[2429,] 7.029881e-05 3.345383e-05 1.174089e-05
[2430,] 7.050266e-05 3.358465e-05 1.187377e-05
[2431,] 6.484811e-05 1.611164e-04 5.564607e-05
[2432,] 6.992870e-05 3.357457e-05 1.182056e-05
[2433,] 7.281210e-05 3.404993e-05 1.175794e-05
[2434,] 3.813476e-05 3.966656e-05 9.877261e-06
[2435,] 3.574736e-05 4.162958e-05 9.993576e-06
[2436,] 7.035198e-05 3.342009e-05 1.177015e-05
[2437,] 7.090762e-05 3.392096e-05 1.210362e-05
[2438,] 6.993271e-05 3.368656e-05 1.187484e-05
[2439,] 6.985974e-05 3.357595e-05 1.180790e-05
[2440,] 6.930712e-05 5.933620e-05 1.937493e-05
[2441,] 3.986394e-05 3.422187e-05 7.956590e-06
[2442,] 6.841012e-05 6.225672e-05 1.922077e-05
[2443,] 6.773435e-05 4.002222e-05 1.299179e-05
[2444,] 6.835909e-05 3.858507e-05 1.240706e-05
[2445,] 3.754156e-05 1.090937e-04 2.512352e-05
[2446,] 6.843919e-05 6.201150e-05 1.888259e-05
[2447,] 6.851253e-05 6.138950e-05 1.849514e-05
[2448,] 3.874019e-05 6.507116e-05 1.797492e-05
[2449,] 6.845242e-05 6.059262e-05 1.838285e-05
[2450,] 6.932173e-05 5.802873e-05 1.816494e-05
[2451,] 6.972612e-05 5.903456e-05 1.789695e-05
[2452,] 6.874793e-05 7.326427e-05 2.169012e-05
[2453,] 6.878041e-05 7.307665e-05 2.154123e-05
[2454,] 5.607829e-05 6.604914e-05 1.760941e-05
[2455,] 6.741891e-05 7.266263e-05 1.870052e-05
[2456,] 6.498428e-05 2.304483e-04 7.896306e-05
[2457,] 6.885121e-05 5.682129e-05 1.674440e-05
[2458,] 4.519185e-05 4.952411e-05 1.296867e-05
[2459,] 6.903174e-05 5.785264e-05 1.785534e-05
[2460,] 6.901840e-05 6.154567e-05 1.777250e-05
[2461,] 6.902237e-05 6.157965e-05 1.777750e-05
[2462,] 6.901372e-05 6.039007e-05 1.749362e-05
[2463,] 6.942011e-05 5.746147e-05 1.765390e-05
[2464,] 5.508087e-05 5.055920e-05 1.376845e-05
[2465,] 6.906886e-05 6.048687e-05 1.747286e-05
[2466,] 6.902267e-05 6.168978e-05 1.780425e-05
[2467,] 6.927802e-05 5.591028e-05 1.629053e-05
[2468,] 4.348187e-05 5.019368e-05 1.290112e-05
[2469,] 7.139141e-05 7.202845e-05 1.892838e-05
[2470,] 5.565663e-05 7.404493e-05 1.787362e-05
[2471,] 6.944719e-05 5.067583e-05 1.570615e-05
[2472,] 5.978579e-05 8.667562e-05 1.688150e-05
[2473,] 3.922048e-05 2.861699e-05 7.575666e-06
[2474,] 6.942615e-05 4.781924e-05 1.432492e-05
[2475,] 6.966860e-05 4.792114e-05 1.426972e-05
[2476,] 6.963032e-05 4.794029e-05 1.428429e-05
[2477,] 6.951471e-05 4.821138e-05 1.438705e-05
[2478,] 6.985149e-05 4.894374e-05 1.444825e-05
[2479,] 6.952308e-05 4.809408e-05 1.435635e-05
[2480,] 4.402498e-05 9.942332e-05 3.155891e-05
[2481,] 6.950298e-05 4.811913e-05 1.437275e-05
[2482,] 7.035357e-05 5.608298e-05 1.755061e-05
[2483,] 6.941894e-05 4.821138e-05 1.441816e-05
[2484,] 7.007932e-05 5.607587e-05 1.749893e-05
[2485,] 6.984254e-05 5.610819e-05 1.746306e-05
[2486,] 6.948744e-05 4.755378e-05 1.423801e-05
[2487,] 6.993285e-05 5.605428e-05 1.750952e-05
[2488,] 6.987357e-05 5.586740e-05 1.734998e-05
[2489,] 5.224003e-05 7.036596e-05 1.559441e-05
[2490,] 4.333414e-05 3.038296e-05 9.349298e-06
[2491,] 6.373173e-05 2.728147e-04 8.609080e-05
[2492,] 7.774508e-05 5.259354e-04 7.201942e-05
[2493,] 6.949095e-05 4.775905e-05 1.428431e-05
[2494,] 5.550066e-05 6.661902e-05 1.668326e-05
[2495,] 5.575522e-05 6.783232e-05 1.646882e-05
[2496,] 5.997468e-05 6.943997e-05 1.470195e-05
[2497,] 3.813987e-05 6.575489e-05 1.675576e-05
[2498,] 6.947798e-05 4.740213e-05 1.452984e-05
[2499,] 6.999017e-05 4.870078e-05 1.434564e-05
[2500,] 6.432832e-05 2.849036e-04 9.235474e-05
[2501,] 6.999861e-05 4.938039e-05 1.449320e-05
[2502,] 4.420439e-05 1.079273e-04 3.399088e-05
[2503,] 6.972834e-05 5.583971e-05 1.733515e-05
[2504,] 4.917932e-05 4.090584e-05 1.720863e-05
[2505,] 3.735982e-05 3.259221e-04 7.087662e-05
[2506,] 6.912804e-05 4.851745e-05 1.537807e-05
[2507,] 7.053845e-05 4.253630e-05 1.408327e-05
[2508,] 4.012933e-05 3.811866e-05 9.889037e-06
[2509,] 4.184660e-05 5.008318e-05 1.239941e-05
[2510,] 6.927108e-05 4.819108e-05 1.534365e-05
[2511,] 4.120766e-05 3.483809e-05 1.196522e-05
[2512,] 3.747728e-05 2.562556e-05 7.354885e-06
[2513,] 3.739519e-05 2.637693e-05 7.457661e-06
[2514,] 3.734055e-05 2.552877e-05 7.279875e-06
[2515,] 6.900460e-05 4.736491e-05 1.494014e-05
[2516,] 3.502338e-05 6.121482e-05 1.363580e-05
[2517,] 7.505608e-05 6.803944e-05 2.600062e-05
[2518,] 4.810589e-05 8.217485e-05 2.800781e-05
[2519,] 5.491838e-05 1.478461e-04 7.153959e-05
[2520,] 5.393880e-05 1.572109e-04 7.484113e-05
[2521,] 4.171014e-05 4.911922e-05 1.233427e-05
[2522,] 6.164507e-05 5.859616e-04 2.900005e-04
[2523,] 4.065635e-05 4.093022e-05 1.128031e-05
[2524,] 5.924734e-05 5.828461e-05 1.453650e-05
[2525,] 3.574088e-05 2.920682e-05 7.666061e-06
[2526,] 8.700629e-05 4.001742e-05 1.727310e-05
[2527,] 4.040636e-05 4.204004e-05 1.158587e-05
[2528,] 6.914121e-05 2.497279e-04 1.015715e-04
[2529,] 7.001518e-05 2.645039e-04 1.107459e-04
[2530,] 6.536657e-05 4.564749e-05 1.555041e-05
[2531,] 4.150989e-05 4.782076e-05 1.171548e-05
[2532,] 7.015342e-05 2.559560e-04 1.078295e-04
[2533,] 3.871101e-05 4.751040e-05 1.097502e-05
[2534,] 3.918431e-05 4.755960e-05 1.112451e-05
[2535,] 5.784650e-05 6.274785e-05 1.826235e-05
[2536,] 7.737327e-05 5.109086e-05 2.127183e-05
[2537,] 5.796073e-05 5.295164e-05 1.556624e-05
[2538,] 6.299187e-05 9.355465e-05 4.922535e-05
[2539,] 6.895564e-05 6.118544e-05 1.866208e-05
[2540,] 6.047505e-05 5.567834e-05 2.662224e-05
[2541,] 4.875600e-05 8.742231e-05 2.987071e-05
[2542,] 4.630883e-05 5.147934e-05 1.896512e-05
[2543,] 6.729205e-05 1.036903e-04 5.921116e-05
[2544,] 5.649421e-05 3.029587e-05 1.232323e-05
[2545,] 5.697987e-05 9.147579e-05 4.308503e-05
[2546,] 6.927371e-05 6.198991e-05 1.916140e-05
[2547,] 5.350696e-05 5.235534e-05 2.268548e-05
[2548,] 5.005488e-05 3.073146e-05 1.151222e-05
[2549,] 4.709380e-05 1.718970e-04 5.968424e-05
[2550,] 1.355293e-04 5.469896e-05 5.625223e-05
[2551,] 6.618551e-05 6.856381e-05 2.119981e-05
[2552,] 5.666992e-05 5.179039e-05 1.199399e-05
[2553,] 6.909743e-05 4.603339e-05 1.348504e-05
[2554,] 6.795944e-05 9.264612e-05 3.218674e-05
[2555,] 4.675720e-05 3.386252e-05 1.236342e-05
[2556,] 4.715972e-05 4.351905e-05 1.632102e-05
[2557,] 4.770503e-05 6.961221e-05 2.675587e-05
[2558,] 5.160741e-05 6.796795e-05 2.921399e-05
[2559,] 4.742246e-05 5.544211e-05 2.138422e-05
[2560,] 3.885611e-05 9.667702e-05 1.857291e-05
[2561,] 4.188852e-05 6.761803e-05 2.114555e-05
[2562,] 4.917511e-05 7.863618e-05 3.178980e-05
[2563,] 4.375694e-05 6.073954e-05 2.073783e-05
[2564,] 5.674505e-05 5.080898e-05 1.223940e-05
[2565,] 4.918487e-05 4.844415e-05 1.904315e-05
[2566,] 6.386473e-05 6.841527e-05 1.715535e-05
[2567,] 4.538436e-05 1.046845e-04 3.687341e-05
[2568,] 5.156377e-05 2.535136e-05 8.106108e-06
[2569,] 5.654142e-05 1.110875e-04 1.850762e-05
[2570,] 5.494150e-05 2.929816e-05 7.683965e-06
[2571,] 3.845390e-05 3.936281e-05 1.099345e-05
[2572,] 6.621631e-05 4.733910e-05 1.236606e-05
[2573,] 3.617416e-05 2.636876e-05 7.146728e-06
[2574,] 4.553341e-05 2.695758e-05 8.773883e-06
[2575,] 3.692555e-05 2.691612e-05 7.114624e-06
[2576,] 4.107711e-05 3.289501e-05 9.015010e-06
[2577,] 5.469162e-05 4.184430e-05 1.826383e-05
[2578,] 4.976856e-05 2.899564e-05 9.734603e-06
[2579,] 4.876919e-05 3.125640e-05 1.049291e-05
[2580,] 5.527345e-05 4.091129e-05 1.793947e-05
[2581,] 5.302470e-05 4.827070e-05 1.521093e-05
[2582,] 3.739872e-05 2.700402e-05 7.138257e-06
[2583,] 4.941245e-05 2.688277e-05 9.241370e-06
[2584,] 5.166611e-05 4.932199e-05 1.771989e-05
[2585,] 5.404733e-05 5.103752e-05 1.938357e-05
[2586,] 3.772782e-05 2.805937e-05 7.126542e-06
[2587,] 5.017732e-05 3.001475e-05 1.020225e-05
[2588,] 3.787118e-05 2.812720e-05 7.127075e-06
[2589,] 3.756453e-05 2.816717e-05 7.129260e-06
[2590,] 3.980418e-05 2.462389e-05 7.540092e-06
[2591,] 5.266732e-05 5.340662e-05 2.266292e-05
[2592,] 7.298528e-05 6.480551e-05 1.593711e-05
[2593,] 7.215617e-05 3.912915e-05 9.585488e-06
[2594,] 5.429760e-05 4.893512e-05 1.846229e-05
[2595,] 4.911878e-05 2.961123e-05 9.844336e-06
[2596,] 3.677345e-05 3.171222e-05 7.521160e-06
[2597,] 4.706662e-05 5.894257e-05 2.192197e-05
[2598,] 5.183724e-05 6.328330e-05 2.332688e-05
[2599,] 5.120179e-05 5.409364e-05 2.227857e-05
[2600,] 5.446204e-05 4.792382e-05 1.526697e-05
[2601,] 3.680789e-05 2.994610e-05 7.425616e-06
[2602,] 3.708540e-05 2.938795e-05 7.419475e-06
[2603,] 7.078674e-05 7.847536e-05 3.557211e-05
[2604,] 4.915654e-05 3.347877e-05 1.233984e-05
[2605,] 7.052894e-05 7.992956e-05 3.614592e-05
[2606,] 5.226604e-05 5.495229e-05 2.045723e-05
[2607,] 5.889412e-05 2.642620e-04 7.166832e-05
[2608,] 6.174247e-05 2.407331e-04 7.594912e-05
[2609,] 3.633619e-05 2.997370e-05 7.311186e-06
[2610,] 5.980357e-05 2.459760e-04 7.095298e-05
[2611,] 7.224169e-05 9.247443e-05 5.327944e-05
[2612,] 4.713274e-05 3.242790e-05 1.128331e-05
[2613,] 5.235905e-05 6.019462e-05 2.250203e-05
[2614,] 6.654864e-05 7.352777e-05 3.050182e-05
[2615,] 6.108396e-05 4.837228e-05 1.728227e-05
[2616,] 6.539893e-05 8.013842e-05 3.264083e-05
[2617,] 8.650182e-05 6.254349e-05 1.261947e-05
[2618,] 5.326017e-05 7.954313e-05 3.051262e-05
[2619,] 6.837937e-05 8.321491e-05 3.624880e-05
[2620,] 3.777312e-05 2.865237e-05 7.194794e-06
[2621,] 5.523757e-05 9.260669e-05 4.179351e-05
[2622,] 3.701018e-05 3.000848e-05 7.264800e-06
[2623,] 5.463940e-05 9.936359e-05 4.405614e-05
[2624,] 3.735400e-05 2.972257e-05 7.236663e-06
[2625,] 6.073167e-05 2.392082e-04 7.205805e-05
[2626,] 3.670943e-05 2.921412e-05 7.385484e-06
[2627,] 5.350622e-05 8.975342e-05 3.465332e-05
[2628,] 4.886532e-05 2.966954e-05 1.041461e-05
[2629,] 5.319392e-05 9.289302e-05 3.553429e-05
[2630,] 3.728740e-05 3.106610e-05 7.315474e-06
[2631,] 5.335375e-05 9.563079e-05 3.675429e-05
[2632,] 3.709656e-05 3.050922e-05 7.290182e-06
[2633,] 4.633475e-05 3.345920e-05 1.177439e-05
[2634,] 3.717560e-05 2.911438e-05 7.216842e-06
[2635,] 6.781734e-05 7.805769e-05 3.355628e-05
[2636,] 3.610438e-05 2.866581e-05 7.387214e-06
[2637,] 5.348629e-05 9.458723e-05 3.649595e-05
[2638,] 3.670917e-05 2.876781e-05 7.386365e-06
[2639,] 3.676346e-05 2.866312e-05 7.389029e-06
[2640,] 4.674864e-05 3.374496e-05 1.201988e-05
[2641,] 4.610145e-05 3.293900e-05 1.143562e-05
[2642,] 5.634745e-05 4.151123e-05 1.393824e-05
[2643,] 7.337317e-05 6.541691e-05 2.005283e-05
[2644,] 5.784358e-05 3.984244e-05 1.363902e-05
[2645,] 3.698698e-05 2.952210e-05 7.385761e-06
[2646,] 5.416546e-05 9.867864e-05 3.880905e-05
[2647,] 3.687879e-05 2.850969e-05 7.396662e-06
[2648,] 5.495843e-05 5.860003e-05 2.451976e-05
[2649,] 3.694589e-05 2.860469e-05 7.393390e-06
[2650,] 3.648355e-05 2.881646e-05 7.385662e-06
[2651,] 3.665820e-05 2.861195e-05 7.389365e-06
[2652,] 5.400153e-05 8.706223e-05 3.409049e-05
[2653,] 5.414084e-05 1.062361e-04 4.775116e-05
[2654,] 5.947563e-05 4.290601e-05 1.529586e-05
[2655,] 3.728501e-05 3.000480e-05 7.253454e-06
[2656,] 5.518736e-05 1.015597e-04 4.559832e-05
[2657,] 6.472405e-05 1.832014e-04 1.109307e-04
[2658,] 5.537880e-05 2.439405e-04 1.145319e-04
[2659,] 5.392974e-05 1.115312e-04 4.975224e-05
[2660,] 6.588887e-05 8.667527e-05 3.621101e-05
[2661,] 5.434916e-05 9.042091e-05 3.574730e-05
[2662,] 3.734283e-05 2.900821e-05 7.385589e-06
[2663,] 4.719459e-05 3.360525e-05 1.203449e-05
[2664,] 5.595212e-05 5.830807e-05 1.563085e-05
[2665,] 6.346802e-05 3.009045e-05 1.019045e-05
[2666,] 5.362216e-05 8.969828e-05 3.475332e-05
[2667,] 3.729503e-05 2.973504e-05 7.239094e-06
[2668,] 5.431048e-05 1.088379e-04 4.761774e-05
[2669,] 6.266485e-05 1.424569e-04 5.363889e-05
[2670,] 5.507986e-05 5.948922e-05 2.498120e-05
[2671,] 7.776370e-05 8.142100e-05 2.088357e-05
[2672,] 5.591739e-05 4.269819e-05 1.439759e-05
[2673,] 5.432998e-05 1.036977e-04 4.551890e-05
[2674,] 5.505182e-05 5.948484e-05 2.496734e-05
[2675,] 3.993116e-05 3.931155e-05 1.138458e-05
[2676,] 5.324321e-05 8.245874e-05 3.489493e-05
[2677,] 4.591788e-05 3.334097e-05 1.162874e-05
[2678,] 5.369329e-05 1.024708e-04 3.975296e-05
[2679,] 3.660669e-05 2.874158e-05 7.388036e-06
[2680,] 3.650693e-05 2.862152e-05 7.390640e-06
[2681,] 5.676989e-05 1.651606e-04 4.785094e-05
[2682,] 5.603301e-05 4.264857e-05 1.415117e-05
[2683,] 6.364932e-05 7.670569e-05 2.995762e-05
[2684,] 5.961313e-05 1.427703e-04 4.792568e-05
[2685,] 5.300593e-05 5.901602e-05 2.239514e-05
[2686,] 8.562433e-05 5.976529e-05 1.254643e-05
[2687,] 5.223433e-05 9.709912e-05 3.600207e-05
[2688,] 5.335204e-05 5.068869e-05 1.530444e-05
[2689,] 4.205794e-05 3.797260e-05 1.214184e-05
[2690,] 4.613378e-05 3.884231e-05 1.138570e-05
[2691,] 4.616876e-05 2.540770e-05 7.636538e-06
[2692,] 4.237460e-05 8.821570e-05 3.181804e-05
[2693,] 4.605612e-05 2.747313e-05 8.117252e-06
[2694,] 4.639031e-05 2.519516e-05 7.603903e-06
[2695,] 4.607920e-05 2.762206e-05 8.144503e-06
[2696,] 4.756639e-05 2.544137e-05 7.782881e-06
[2697,] 4.629426e-05 2.872152e-05 8.659800e-06
[2698,] 4.694110e-05 3.301362e-05 8.909945e-06
[2699,] 3.429875e-05 3.403689e-05 8.066503e-06
[2700,] 4.636294e-05 2.926232e-05 1.099748e-05
[2701,] 4.663103e-05 3.569430e-05 9.159390e-06
[2702,] 6.879160e-05 3.817085e-05 1.063197e-05
[2703,] 4.715888e-05 2.864549e-05 8.678252e-06
[2704,] 5.603693e-05 5.461398e-05 1.448033e-05
[2705,] 5.512522e-05 5.551748e-05 2.242969e-05
[2706,] 3.796308e-05 6.721958e-05 1.648178e-05
[2707,] 6.914070e-05 6.361767e-05 1.040138e-05
[2708,] 5.235690e-05 7.311442e-05 1.004593e-05
[2709,] 1.047960e-04 3.873214e-05 1.811451e-05
[2710,] 1.359402e-04 8.761617e-05 8.357995e-05
[2711,] 6.590661e-05 4.821931e-05 1.300398e-05
[2712,] 1.288813e-04 5.184790e-05 7.051250e-06
[2713,] 6.317221e-05 4.859190e-05 1.259541e-05
[2714,] 5.843998e-05 7.502375e-05 1.024439e-05
[2715,] 6.464912e-05 5.034695e-05 1.253942e-05
[2716,] 6.200542e-05 7.745117e-05 1.022027e-05
[2717,] 6.280905e-05 7.720639e-05 1.021642e-05
[2718,] 5.762182e-05 7.356733e-05 1.025228e-05
[2719,] 6.412813e-05 5.018878e-05 1.224388e-05
[2720,] 6.351167e-05 5.021449e-05 1.218478e-05
[2721,] 6.232669e-05 4.962943e-05 1.218185e-05
[2722,] 5.844819e-05 5.621192e-05 8.303029e-06
[2723,] 6.131340e-05 8.076336e-05 1.024223e-05
[2724,] 5.366981e-05 1.899804e-04 1.474746e-05
[2725,] 5.386228e-05 2.416981e-04 1.648580e-05
[2726,] 6.303036e-05 5.397836e-05 1.165939e-05
[2727,] 6.480897e-05 4.232778e-05 1.249508e-05
[2728,] 1.166884e-04 1.991578e-04 2.211586e-04
[2729,] 6.773139e-05 5.501419e-05 1.182003e-05
[2730,] 5.977985e-05 5.634901e-05 1.125337e-05
[2731,] 6.469093e-05 5.681341e-05 1.147148e-05
[2732,] 6.352887e-05 5.738911e-05 1.136364e-05
[2733,] 6.486112e-05 5.523310e-05 1.163847e-05
[2734,] 5.527595e-05 7.047564e-04 2.826717e-05
[2735,] 3.440397e-05 4.392993e-05 1.010481e-05
[2736,] 6.458907e-05 7.415630e-05 8.749121e-06
[2737,] 5.492446e-05 5.453086e-05 1.110285e-05
[2738,] 5.353492e-05 5.650370e-05 1.089612e-05
[2739,] 5.831607e-05 5.796733e-05 1.102733e-05
[2740,] 5.608869e-05 5.906798e-05 1.088141e-05
[2741,] 4.965097e-05 3.348528e-04 2.119658e-05
[2742,] 5.546877e-05 5.886254e-05 1.085837e-05
[2743,] 5.808991e-05 5.595273e-05 1.100399e-05
[2744,] 5.502093e-05 5.542334e-05 1.103525e-05
[2745,] 4.812942e-05 3.266414e-04 2.178208e-05
[2746,] 5.521395e-05 5.534527e-05 1.104976e-05
[2747,] 5.404215e-05 5.557054e-05 1.098012e-05
[2748,] 5.354738e-05 5.527720e-05 1.096742e-05
[2749,] 9.009113e-05 3.426643e-05 6.928298e-06
[2750,] 5.548003e-05 5.533286e-05 1.106387e-05
[2751,] 5.478671e-05 5.531425e-05 1.103161e-05
[2752,] 5.560685e-05 5.512977e-05 1.108325e-05
[2753,] 9.022452e-05 3.345166e-05 6.934979e-06
[2754,] 7.513288e-05 4.616863e-05 7.322719e-06
[2755,] 5.391231e-05 4.359768e-05 1.108475e-05
[2756,] 5.296929e-05 4.273052e-05 1.135461e-05
[2757,] 1.412579e-04 8.988884e-05 8.147073e-05
[2758,] 5.329001e-05 4.267609e-05 1.141449e-05
[2759,] 4.628637e-05 1.508711e-04 1.549658e-05
[2760,] 3.348647e-05 4.363235e-05 9.365700e-06
[2761,] 1.169889e-04 1.010672e-04 1.749692e-05
[2762,] 6.764186e-05 3.881826e-05 1.105516e-05
[2763,] 5.238653e-05 4.381362e-05 1.110381e-05
[2764,] 4.661642e-05 7.202705e-05 1.767980e-05
[2765,] 3.367119e-05 4.399880e-05 9.258448e-06
[2766,] 8.718494e-05 8.948319e-05 8.547631e-06
[2767,] 1.267536e-04 1.721312e-04 2.113600e-04
[2768,] 3.350926e-05 3.533916e-05 8.410661e-06
[2769,] 3.382043e-05 3.057474e-05 7.764460e-06
[2770,] 4.130808e-05 2.180361e-04 2.059682e-05
[2771,] 3.363446e-05 3.104881e-05 7.737550e-06
[2772,] 4.276433e-05 1.731753e-04 1.963617e-05
[2773,] 5.323133e-05 4.257611e-05 1.147147e-05
[2774,] 1.189784e-04 9.436194e-05 1.751072e-05
[2775,] 4.227262e-05 1.447889e-04 1.549234e-05
[2776,] 9.492319e-05 4.961468e-05 7.401118e-06
[2777,] 3.348049e-05 4.349913e-05 9.377822e-06
[2778,] 1.405427e-04 8.981912e-05 8.104634e-05
[2779,] 1.374807e-04 8.446790e-05 7.295997e-05
[2780,] 1.323653e-04 8.182553e-05 6.758743e-05
[2781,] 1.518135e-04 4.434348e-05 2.888697e-05
[2782,] 1.437201e-04 8.359848e-05 7.464482e-05
[2783,] 1.394099e-04 9.038548e-05 8.114056e-05
[2784,] 1.368543e-04 7.692144e-05 6.375475e-05
[2785,] 1.400123e-04 8.148318e-05 7.044080e-05
[2786,] 1.323602e-04 8.900274e-05 7.584561e-05
[2787,] 1.509214e-04 8.264308e-05 7.647372e-05
[2788,] 4.321670e-05 2.179407e-04 2.261986e-05
[2789,] 4.371040e-05 2.462379e-04 2.392882e-05
[2790,] 3.350719e-05 4.235968e-05 9.230739e-06
[2791,] 1.271246e-04 4.404919e-05 3.737407e-05
[2792,] 5.556677e-05 4.691689e-05 1.249785e-05
[2793,] 1.289597e-04 5.345448e-05 3.689409e-05
[2794,] 1.092126e-04 2.519238e-05 1.012205e-05
[2795,] 5.157049e-05 3.632225e-05 1.084505e-05
[2796,] 5.052686e-05 3.633992e-05 1.064832e-05
[2797,] 4.770810e-05 4.621598e-05 8.811583e-06
[2798,] 1.227217e-04 5.339414e-05 3.554873e-05
[2799,] 7.424742e-05 6.585825e-05 1.997135e-05
[2800,] 1.075093e-04 4.766430e-05 2.749755e-05
[2801,] 9.577377e-05 2.934872e-05 9.698034e-06
[2802,] 9.552520e-05 2.935627e-05 9.690161e-06
[2803,] 1.037967e-04 2.562511e-05 1.004726e-05
[2804,] 1.005639e-04 2.564174e-05 9.885995e-06
[2805,] 1.028585e-04 3.611160e-05 6.934913e-06
[2806,] 9.791386e-05 2.936432e-05 9.733065e-06
[2807,] 9.907406e-05 2.967882e-05 9.564093e-06
[2808,] 9.433375e-05 2.938090e-05 9.652193e-06
[2809,] 4.264751e-05 3.603608e-05 1.017432e-05
[2810,] 9.624016e-05 2.929168e-05 9.740761e-06
[2811,] 5.720034e-05 1.109113e-04 1.691247e-05
[2812,] 1.160975e-04 4.911910e-05 2.986909e-05
[2813,] 9.939251e-05 2.558653e-05 1.039055e-05
[2814,] 1.025617e-04 2.576846e-05 9.871154e-06
[2815,] 1.027254e-04 2.577694e-05 9.854104e-06
[2816,] 9.601969e-05 2.926470e-05 9.772841e-06
[2817,] 1.146392e-04 4.919451e-05 2.968871e-05
[2818,] 9.588883e-05 2.926524e-05 9.772032e-06
[2819,] 9.729685e-05 2.924580e-05 9.815798e-06
[2820,] 3.449667e-05 3.834423e-05 8.824371e-06
[2821,] 8.902889e-05 3.091064e-05 9.379799e-06
[2822,] 1.029496e-04 2.583811e-05 9.720638e-06
[2823,] 1.052181e-04 2.595330e-05 9.578187e-06
[2824,] 6.976232e-05 3.073873e-05 7.538136e-06
[2825,] 1.023252e-04 2.586179e-05 9.652611e-06
[2826,] 1.151153e-04 4.929582e-05 2.986835e-05
[2827,] 9.443441e-05 2.716825e-05 8.576514e-06
[2828,] 1.143115e-04 4.970276e-05 3.012639e-05
[2829,] 7.604425e-05 6.597909e-05 2.098750e-05
[2830,] 1.096143e-04 4.193126e-05 2.208847e-05
[2831,] 3.499248e-05 4.252722e-05 9.060468e-06
[2832,] 8.761871e-05 6.941577e-05 1.210836e-05
[2833,] 5.705485e-05 6.763416e-05 1.163164e-05
[2834,] 1.108570e-04 3.214698e-05 9.809583e-06
[2835,] 5.578686e-05 6.687587e-05 1.160682e-05
[2836,] 9.395090e-05 4.135587e-05 6.967915e-06
[2837,] 4.644054e-05 7.933204e-05 1.149383e-05
[2838,] 1.161345e-04 4.931742e-05 3.008253e-05
[2839,] 8.261908e-05 3.937126e-05 6.957849e-06
[2840,] 8.864160e-05 3.666639e-05 8.588333e-06
[2841,] 3.508537e-05 4.280072e-05 9.054873e-06
[2842,] 1.286837e-04 4.537111e-05 2.846437e-05
[2843,] 8.055777e-05 4.153450e-05 7.015026e-06
[2844,] 1.075755e-04 3.414425e-05 9.982634e-06
[2845,] 1.055026e-04 3.391132e-05 9.991924e-06
[2846,] 8.549626e-05 6.598853e-05 2.215758e-05
[2847,] 1.094974e-04 5.110673e-05 3.055983e-05
[2848,] 4.999445e-05 3.408705e-05 1.065335e-05
[2849,] 1.468325e-04 5.108257e-05 7.093393e-06
[2850,] 1.123165e-04 3.147382e-05 9.949209e-06
[2851,] 1.188302e-04 3.113743e-05 1.076622e-05
[2852,] 4.922846e-05 3.406917e-05 1.054360e-05
[2853,] 7.413052e-05 1.080684e-04 3.879533e-05
[2854,] 1.103878e-04 4.355050e-05 2.375207e-05
[2855,] 3.413996e-05 4.419125e-05 9.159764e-06
[2856,] 1.207848e-04 4.930848e-05 3.088753e-05
[2857,] 8.180172e-05 2.926714e-05 7.625692e-06
[2858,] 5.192600e-05 3.627143e-05 1.104417e-05
[2859,] 1.221550e-04 4.938375e-05 3.119827e-05
[2860,] 8.700951e-05 4.657737e-05 7.114498e-06
[2861,] 1.222313e-04 3.194692e-05 9.917900e-06
[2862,] 4.881785e-05 3.412890e-05 7.728084e-06
[2863,] 8.285830e-05 6.701846e-05 2.092478e-05
[2864,] 1.137415e-04 4.806879e-05 2.841223e-05
[2865,] 6.141795e-05 3.625819e-05 1.236994e-05
[2866,] 3.439832e-05 4.258173e-05 9.068233e-06
[2867,] 7.223174e-05 7.251640e-05 2.253351e-05
[2868,] 1.114602e-04 4.909826e-05 2.902122e-05
[2869,] 1.082544e-04 3.994311e-05 1.997541e-05
[2870,] 8.552466e-05 3.359485e-05 1.000852e-05
[2871,] 1.142978e-04 5.053143e-05 3.094133e-05
[2872,] 1.113463e-04 5.024765e-05 3.010119e-05
[2873,] 3.478542e-05 4.302647e-05 9.062381e-06
[2874,] 8.131816e-05 4.109369e-05 9.255779e-06
[2875,] 1.136172e-04 4.967168e-05 2.997706e-05
[2876,] 9.654571e-05 5.837676e-05 3.379953e-05
[2877,] 4.270321e-05 4.313140e-05 9.605866e-06
[2878,] 3.652643e-05 5.353937e-05 1.088142e-05
[2879,] 6.285128e-05 3.953369e-05 1.313424e-05
[2880,] 6.236993e-05 4.140187e-05 1.446871e-05
[2881,] 4.361136e-05 2.779046e-05 6.966372e-06
[2882,] 4.727077e-05 2.751291e-05 7.679722e-06
[2883,] 4.549518e-05 2.781121e-05 7.503960e-06
[2884,] 2.615383e-04 2.702523e-05 1.254154e-05
[2885,] 4.490542e-05 2.721857e-05 7.092582e-06
[2886,] 4.097398e-05 2.936814e-05 8.765379e-06
[2887,] 4.368159e-05 2.925886e-05 8.951496e-06
[2888,] 4.363173e-05 4.254643e-05 1.489676e-05
[2889,] 6.574904e-05 4.064273e-05 1.187015e-05
[2890,] 7.113979e-05 3.963177e-05 1.385973e-05
[2891,] 5.715551e-05 3.144916e-05 1.007313e-05
[2892,] 5.517378e-05 4.293285e-05 7.659124e-06
[2893,] 7.640785e-05 5.828040e-05 2.123003e-05
[2894,] 1.256895e-04 2.465137e-05 1.156220e-05
[2895,] 9.655956e-05 2.872052e-05 8.548037e-06
[2896,] 1.129522e-04 3.541078e-05 8.370336e-06
[2897,] 1.009121e-04 2.761544e-05 1.199341e-05
[2898,] 7.715267e-05 5.717413e-05 1.630536e-05
[2899,] 6.427043e-05 3.310495e-05 1.056896e-05
[2900,] 6.525885e-05 4.885763e-05 1.525388e-05
[2901,] 8.327676e-05 3.361074e-05 1.526958e-05
[2902,] 1.549204e-04 4.462243e-05 1.405868e-05
[2903,] 1.159369e-04 4.834156e-05 3.310466e-05
[2904,] 4.408285e-05 6.647212e-05 1.658981e-05
[2905,] 1.049108e-04 2.689982e-05 9.442956e-06
[2906,] 8.087330e-05 3.383655e-05 1.522569e-05
[2907,] 4.376056e-05 4.619262e-05 1.227414e-05
[2908,] 9.143586e-05 3.677893e-05 2.165959e-05
[2909,] 1.215782e-04 4.719632e-05 3.302631e-05
[2910,] 1.485254e-04 5.987281e-05 5.241819e-05
[2911,] 7.544407e-05 3.437610e-05 1.555362e-05
[2912,] 1.538583e-04 5.848221e-05 5.181943e-05
[2913,] 1.352274e-04 1.120325e-04 1.166147e-04
[2914,] 1.003843e-04 8.196867e-05 5.913513e-05
[2915,] 1.436940e-04 6.275033e-05 5.410956e-05
[2916,] 6.477548e-05 3.916391e-05 1.232530e-05
[2917,] 1.579678e-04 4.504451e-05 2.470930e-05
[2918,] 1.465008e-04 6.117847e-05 5.370206e-05
[2919,] 4.391284e-05 7.790492e-05 1.953793e-05
[2920,] 1.475620e-04 5.951269e-05 5.164133e-05
[2921,] 4.479454e-05 7.305726e-05 1.945902e-05
[2922,] 4.686523e-05 7.845142e-05 1.578995e-05
[2923,] 1.399467e-04 6.802900e-05 6.100511e-05
[2924,] 1.627632e-04 4.507516e-05 2.530306e-05
[2925,] 1.452338e-04 6.039339e-05 5.223510e-05
[2926,] 1.551201e-04 6.109011e-05 5.606557e-05
[2927,] 1.400189e-04 8.080582e-05 7.577399e-05
[2928,] 4.284344e-05 7.493331e-05 1.691730e-05
[2929,] 1.505974e-04 4.523338e-05 2.482271e-05
[2930,] 4.264319e-05 3.047232e-05 7.056100e-06
[2931,] 4.450108e-05 5.495948e-05 1.525694e-05
[2932,] 4.073134e-05 2.761219e-05 6.943247e-06
[2933,] 6.792027e-05 3.107044e-05 7.418995e-06
[2934,] 7.374916e-05 3.278542e-05 1.560418e-05
[2935,] 6.552299e-05 3.014086e-05 1.301651e-05
[2936,] 9.820466e-05 3.368391e-05 1.702052e-05
[2937,] 8.674605e-05 3.318812e-05 1.631179e-05
[2938,] 5.956415e-05 2.501752e-05 7.744084e-06
[2939,] 9.184807e-05 1.172906e-04 7.656319e-05
[2940,] 6.032251e-05 2.544476e-05 7.562791e-06
[2941,] 2.949698e-04 7.601536e-05 1.272055e-04
[2942,] 4.382877e-05 6.470254e-05 1.697587e-05
[2943,] 2.038646e-04 5.572948e-05 5.608883e-05
[2944,] 7.117665e-05 1.365617e-04 1.973985e-05
[2945,] 4.398851e-05 7.143762e-05 1.848454e-05
[2946,] 4.520446e-05 7.004250e-05 1.926701e-05
[2947,] 9.419505e-05 3.413004e-05 1.753404e-05
[2948,] 6.017889e-05 2.580790e-05 7.571622e-06
[2949,] 1.402761e-04 6.681739e-05 3.710165e-05
[2950,] 4.413119e-05 8.596131e-05 2.150045e-05
[2951,] 4.675465e-05 2.682496e-05 7.343369e-06
[2952,] 1.065267e-04 3.362254e-05 1.868821e-05
[2953,] 7.157104e-05 4.336088e-05 2.330187e-05
[2954,] 3.635578e-05 4.392243e-05 1.025213e-05
[2955,] 5.282931e-05 4.602474e-05 9.261771e-06
[2956,] 4.859065e-05 2.652647e-05 7.319778e-06
[2957,] 9.920377e-05 3.381267e-05 1.831731e-05
[2958,] 1.011836e-04 3.343154e-05 1.767671e-05
[2959,] 9.653578e-05 3.356401e-05 1.747788e-05
[2960,] 9.800777e-05 3.337732e-05 1.721304e-05
[2961,] 8.517539e-05 3.317493e-05 1.538152e-05
[2962,] 8.575929e-05 3.293382e-05 1.483822e-05
[2963,] 2.290705e-04 5.948855e-05 7.048789e-05
[2964,] 9.301051e-05 3.265028e-05 1.638649e-05
[2965,] 6.904206e-05 5.423396e-05 7.677399e-06
[2966,] 8.632320e-05 3.305482e-05 1.526127e-05
[2967,] 2.766257e-04 5.244616e-05 6.329040e-05
[2968,] 9.486474e-05 3.309178e-05 1.622676e-05
[2969,] 9.505232e-05 3.302108e-05 1.607273e-05
[2970,] 9.409389e-05 3.305309e-05 1.606450e-05
[2971,] 9.565006e-05 3.319015e-05 1.653164e-05
[2972,] 8.889506e-05 3.321253e-05 1.590679e-05
[2973,] 9.024644e-05 3.257238e-05 1.518234e-05
[2974,] 4.940475e-05 2.587662e-05 7.353866e-06
[2975,] 2.339737e-04 5.415117e-05 6.039387e-05
[2976,] 8.328126e-05 3.287141e-05 1.605989e-05
[2977,] 1.732245e-04 5.352688e-05 4.450650e-05
[2978,] 4.474556e-05 1.266654e-04 2.776944e-05
[2979,] 1.505702e-04 6.045901e-05 5.331816e-05
[2980,] 7.872190e-05 3.250420e-05 1.068461e-05
[2981,] 6.216006e-05 3.105839e-05 1.001366e-05
[2982,] 5.785378e-05 3.085781e-05 9.922226e-06
[2983,] 4.977644e-05 5.491884e-05 1.000714e-05
[2984,] 4.327480e-05 7.347484e-05 1.579027e-05
[2985,] 4.468947e-05 3.721750e-05 1.018293e-05
[2986,] 8.994296e-05 9.308266e-05 5.574124e-05
[2987,] 3.500620e-05 3.458800e-05 8.449504e-06
[2988,] 3.528827e-05 3.381481e-05 8.190734e-06
[2989,] 5.933485e-04 2.435420e-05 1.324961e-05
[2990,] 1.586749e-04 4.528716e-05 8.051414e-06
[2991,] 6.161881e-05 3.172164e-05 9.139322e-06
[2992,] 8.553679e-04 2.857770e-05 9.531391e-06
[2993,] 7.948924e-04 2.857201e-05 9.426645e-06
[2994,] 1.552923e-04 3.837658e-05 7.719885e-06
[2995,] 6.220227e-05 3.220185e-05 8.970865e-06
[2996,] 1.605759e-04 5.413701e-05 4.520902e-05
[2997,] 1.457576e-04 1.022099e-04 1.306867e-05
[2998,] 4.716692e-05 5.032385e-05 1.850717e-05
[2999,] 4.764180e-05 5.982675e-05 1.375309e-05
[3000,] 7.941101e-05 6.311529e-05 1.692591e-05
[3001,] 4.264551e-05 3.497898e-05 9.234197e-06
[3002,] 4.630279e-05 3.028386e-05 9.401692e-06
[3003,] 3.426677e-05 5.960159e-05 1.319837e-05
[3004,] 5.157989e-05 3.801127e-05 1.185680e-05
[3005,] 8.943918e-05 1.092350e-04 2.440960e-05
[3006,] 4.994352e-05 6.135336e-05 1.448983e-05
[3007,] 9.239513e-05 1.285683e-04 2.736946e-05
[3008,] 6.175222e-05 3.573926e-05 8.424806e-06
[3009,] 9.260774e-05 8.310416e-05 1.895641e-05
[3010,] 3.352536e-05 6.685796e-05 1.230986e-05
[3011,] 3.857363e-05 3.405953e-05 9.037083e-06
[3012,] 1.016605e-04 6.682225e-05 2.892550e-05
[3013,] 4.689191e-05 2.840711e-05 8.167032e-06
[3014,] 6.231748e-05 9.502185e-05 2.894451e-05
[3015,] 9.169396e-05 3.954806e-05 1.181795e-05
[3016,] 3.676619e-05 4.314333e-05 9.760023e-06
[3017,] 5.250270e-05 3.686177e-05 1.055992e-05
[3018,] 3.697121e-05 4.215625e-05 1.142516e-05
[3019,] 5.514188e-05 3.024258e-05 8.234325e-06
[3020,] 4.119569e-05 4.239939e-05 1.057400e-05
[3021,] 4.777783e-05 4.686643e-05 1.230293e-05
[3022,] 1.005088e-04 5.858443e-05 1.992513e-05
[3023,] 9.158739e-05 1.169014e-04 2.539436e-05
[3024,] 7.644730e-05 3.230112e-05 7.850563e-06
[3025,] 8.440293e-05 7.951022e-05 4.022496e-05
[3026,] 4.326747e-05 5.069768e-05 1.601729e-05
[3027,] 4.431280e-05 3.375307e-05 7.927098e-06
[3028,] 4.783919e-05 4.846582e-05 1.249787e-05
[3029,] 4.988556e-05 4.281319e-05 8.910415e-06
[3030,] 4.532228e-05 3.009812e-05 8.433116e-06
[3031,] 8.974634e-05 4.743439e-05 1.179771e-05
[3032,] 3.347986e-05 5.041815e-05 1.064667e-05
[3033,] 3.855408e-05 3.532003e-05 9.207545e-06
[3034,] 4.300264e-05 3.485511e-05 9.545496e-06
[3035,] 4.998910e-05 4.615321e-05 9.240918e-06
[3036,] 3.860049e-05 3.534346e-05 9.210036e-06
[3037,] 3.860941e-05 4.417552e-05 1.198844e-05
[3038,] 5.105650e-05 4.625938e-05 1.731245e-05
[3039,] 5.051422e-05 4.775585e-05 9.344062e-06
[3040,] 4.479963e-05 3.192052e-05 8.510440e-06
[3041,] 8.058223e-05 6.388795e-05 1.255661e-05
[3042,] 3.458623e-05 4.392100e-05 1.069846e-05
[3043,] 3.434350e-05 4.419255e-05 1.059941e-05
[3044,] 8.850558e-05 5.435495e-05 1.189500e-05
[3045,] 4.987589e-05 4.936331e-05 1.829967e-05
[3046,] 4.354520e-05 6.499895e-05 1.410796e-05
[3047,] 4.364083e-05 7.660256e-05 1.423229e-05
[3048,] 3.426741e-05 4.381050e-05 1.048530e-05
[3049,] 4.782934e-05 4.854383e-05 1.248285e-05
[3050,] 8.652648e-05 5.281750e-05 1.186405e-05
[3051,] 3.496402e-05 4.954532e-05 1.205189e-05
[3052,] 9.712992e-05 5.977700e-05 2.183415e-05
[3053,] 9.463993e-05 3.911877e-04 3.283228e-05
[3054,] 9.665725e-05 1.089571e-04 2.313646e-05
[3055,] 4.538032e-05 4.419029e-05 1.057896e-05
[3056,] 3.946847e-05 3.516560e-05 9.838491e-06
[3057,] 3.351917e-05 6.107848e-05 1.093710e-05
[3058,] 3.375056e-05 5.558311e-05 1.012227e-05
[3059,] 1.269880e-04 5.657420e-05 1.705125e-05
[3060,] 1.049105e-04 1.184960e-04 2.362385e-05
[3061,] 4.193661e-05 5.430521e-05 1.660721e-05
[3062,] 3.343413e-05 7.373869e-05 1.249228e-05
[3063,] 3.795762e-05 2.911102e-05 8.072289e-06
[3064,] 1.507919e-04 4.007140e-04 5.148922e-05
[3065,] 4.548209e-05 5.139052e-05 9.946908e-06
[3066,] 1.367566e-04 2.588024e-03 2.548443e-04
[3067,] 4.589070e-05 6.028868e-05 1.259727e-05
[3068,] 3.405998e-05 4.890617e-05 9.346226e-06
[3069,] 1.169838e-04 6.221029e-05 1.596372e-05
[3070,] 7.710186e-05 6.065829e-05 2.238137e-05
[3071,] 4.698894e-05 3.478221e-05 1.068634e-05
[3072,] 1.074873e-04 5.125986e-05 1.577058e-05
[3073,] 1.075298e-04 5.125986e-05 1.577285e-05
[3074,] 3.798334e-05 5.884954e-05 1.460817e-05
[3075,] 3.782965e-05 5.773553e-05 1.288352e-05
[3076,] 6.658541e-05 6.564242e-05 1.734569e-05
[3077,] 4.790068e-05 3.447223e-05 1.059124e-05
[3078,] 3.788998e-05 5.768313e-05 1.412993e-05
[3079,] 4.140750e-05 5.168160e-05 1.561588e-05
[3080,] 3.779078e-05 3.554227e-05 9.234458e-06
[3081,] 1.055864e-04 4.994240e-05 1.664319e-05
[3082,] 3.782479e-05 3.549530e-05 9.143638e-06
[3083,] 7.709319e-05 5.448202e-05 1.734594e-05
[3084,] 4.557338e-05 7.117771e-05 9.809088e-06
[3085,] 3.779349e-05 3.563080e-05 9.250138e-06
[3086,] 1.399339e-04 8.394624e-03 6.820879e-04
[3087,] 3.774987e-05 6.536080e-05 1.483851e-05
[3088,] 7.594060e-05 5.444855e-05 1.725448e-05
[3089,] 7.826706e-05 9.751850e-05 1.637103e-05
[3090,] 4.615597e-05 2.782150e-05 7.669525e-06
[3091,] 3.757305e-05 6.198006e-05 1.329927e-05
[3092,] 4.457143e-05 1.000440e-04 1.622705e-05
[3093,] 3.745431e-05 3.276270e-04 4.740646e-05
[3094,] 7.353584e-05 1.154943e-03 2.120644e-05
[3095,] 1.699072e-04 8.599757e-05 1.554390e-05
[3096,] 3.760337e-05 6.157960e-05 1.314675e-05
[3097,] 1.616514e-04 8.540088e-05 1.542164e-05
[3098,] 3.768407e-05 3.056502e-05 8.146205e-06
[3099,] 7.365141e-05 5.974133e-05 1.813583e-05
[3100,] 3.766819e-05 3.046508e-05 8.137582e-06
[3101,] 4.540330e-05 2.628007e-05 7.867545e-06
[3102,] 1.620718e-04 8.820060e-05 1.528406e-05
[3103,] 1.595011e-04 8.849852e-05 1.522747e-05
[3104,] 1.788372e-04 7.984654e-04 4.373816e-05
[3105,] 4.527088e-05 3.846477e-05 8.595844e-06
[3106,] 1.056052e-04 5.649715e-05 7.460862e-06
[3107,] 3.761754e-05 2.937555e-05 7.983438e-06
[3108,] 4.453393e-05 2.636386e-05 7.756550e-06
[3109,] 4.522165e-05 2.627502e-05 7.893063e-06
[3110,] 4.543897e-05 3.996668e-05 1.041957e-05
[3111,] 1.801236e-04 8.030141e-05 1.614958e-05
[3112,] 4.360326e-05 3.646588e-05 8.569619e-06
[3113,] 4.539273e-05 3.668612e-05 8.383554e-06
[3114,] 4.557363e-05 2.628442e-05 7.870386e-06
[3115,] 1.694835e-04 7.818104e-05 1.609501e-05
[3116,] 1.866965e-04 6.542942e-05 1.785728e-05
[3117,] 4.514505e-05 2.627583e-05 7.969868e-06
[3118,] 3.805633e-05 4.539099e-05 1.014137e-05
[3119,] 4.521261e-05 2.626742e-05 7.932909e-06
[3120,] 4.535002e-05 4.052390e-05 1.046231e-05
[3121,] 4.482982e-05 3.652323e-05 8.423292e-06
[3122,] 1.786588e-04 6.425124e-05 1.782503e-05
[3123,] 3.762195e-05 2.972613e-05 8.012030e-06
[3124,] 1.851912e-04 6.460813e-05 1.801132e-05
[3125,] 1.851957e-04 6.647409e-05 1.762029e-05
[3126,] 1.803609e-04 6.634233e-05 1.752599e-05
[3127,] 1.784061e-04 6.535917e-05 1.760595e-05
[3128,] 1.631293e-04 4.789151e-04 3.190994e-05
[3129,] 4.462753e-05 4.033891e-05 1.054841e-05
[3130,] 4.302623e-05 3.008887e-05 9.245881e-06
[3131,] 3.753679e-05 2.974568e-05 8.092167e-06
[3132,] 4.526606e-05 4.092415e-05 1.049945e-05
[3133,] 4.305778e-05 3.568117e-05 8.563405e-06
[3134,] 1.592425e-04 8.340166e-04 4.821853e-05
[3135,] 4.242285e-05 3.052609e-05 9.269230e-06
[3136,] 2.417222e-04 3.212456e-04 1.551978e-05
[3137,] 1.647867e-04 6.640391e-05 1.700310e-05
[3138,] 4.753327e-05 3.019999e-05 8.615879e-06
[3139,] 2.110610e-04 5.571226e-05 3.074318e-05
[3140,] 3.550130e-05 2.410558e-03 1.805504e-04
[3141,] 8.968971e-05 2.714528e-05 1.148762e-05
[3142,] 3.551793e-05 9.022038e-04 1.018083e-04
[3143,] 4.177609e-05 3.507296e-05 9.827800e-06
[3144,] 1.960782e-04 5.917158e-04 3.446516e-05
[3145,] 1.744234e-04 7.238075e-05 2.764782e-05
[3146,] 8.851217e-05 2.719563e-05 1.155847e-05
[3147,] 8.929783e-05 2.718151e-05 1.156785e-05
[3148,] 8.990493e-05 2.711246e-05 1.146057e-05
[3149,] 3.753541e-05 2.973712e-05 8.111513e-06
[3150,] 1.726431e-04 7.238281e-05 2.747076e-05
[3151,] 2.102129e-04 7.075198e-05 1.716599e-05
[3152,] 1.113611e-04 5.991941e-05 1.161406e-05
[3153,] 3.237101e-04 3.891637e-05 2.108525e-05
[3154,] 8.721876e-05 2.952719e-05 1.537928e-05
[3155,] 4.564427e-05 4.899743e-05 1.117075e-05
[3156,] 3.797927e-05 2.806004e-05 7.864604e-06
[3157,] 7.370164e-05 3.245781e-05 7.138684e-06
[3158,] 7.512519e-05 3.230613e-05 7.155811e-06
[3159,] 7.457463e-05 2.600104e-05 7.760733e-06
[3160,] 3.794992e-05 2.806437e-05 7.857704e-06
[3161,] 7.630030e-05 3.236264e-05 7.155930e-06
[3162,] 7.598299e-05 3.265563e-05 7.148933e-06
[3163,] 7.027308e-05 3.192001e-05 7.137542e-06
[3164,] 3.418188e-05 3.519412e-05 8.454636e-06
[3165,] 7.701838e-05 3.278276e-05 7.146424e-06
[3166,] 3.791223e-05 2.804429e-05 7.836923e-06
[3167,] 7.603755e-05 3.239021e-05 7.159619e-06
[3168,] 3.404160e-04 5.922998e-05 1.496884e-05
[3169,] 2.429482e-04 5.470970e-05 8.964295e-06
[3170,] 3.397673e-05 4.339155e-05 9.632004e-06
[3171,] 4.869820e-05 2.583407e-05 8.092131e-06
[3172,] 1.699039e-04 4.431717e-05 8.834700e-06
[3173,] 4.556715e-05 4.036009e-05 1.012687e-05
[3174,] 1.526052e-04 5.334869e-05 2.059612e-05
[3175,] 5.518303e-05 1.158083e-04 2.919636e-05
[3176,] 5.627187e-05 3.818630e-05 1.305033e-05
[3177,] 4.882275e-05 7.124205e-05 1.344417e-05
[3178,] 8.947630e-05 3.712667e-05 1.980065e-05
[3179,] 4.654474e-05 5.496901e-05 2.186895e-05
[3180,] 5.443960e-05 1.307606e-04 3.017134e-05
[3181,] 5.190975e-05 3.129144e-05 8.494145e-06
[3182,] 5.551373e-05 1.208453e-04 3.083058e-05
[3183,] 5.518196e-05 6.626421e-05 1.709221e-05
[3184,] 4.815637e-05 5.167945e-05 2.136485e-05
[3185,] 5.066817e-05 3.200771e-05 1.028721e-05
[3186,] 3.640859e-05 2.475897e-05 6.969187e-06
[3187,] 3.492068e-05 7.495815e-05 1.503643e-05
[3188,] 4.287838e-05 3.036278e-05 1.044262e-05
[3189,] 3.903997e-05 4.532671e-05 1.071311e-05
[3190,] 5.704722e-05 3.461736e-05 8.763869e-06
[3191,] 5.675567e-05 4.340858e-05 1.532810e-05
[3192,] 7.585985e-05 5.159784e-05 2.442073e-05
[3193,] 5.771855e-05 2.832535e-05 1.151568e-05
[3194,] 9.182440e-05 4.376912e-05 2.254050e-05
[3195,] 6.142748e-05 2.729123e-05 7.066586e-06
[3196,] 6.141899e-05 3.363583e-05 1.525703e-05
[3197,] 5.205786e-05 2.644921e-05 7.006236e-06
[3198,] 5.508065e-05 2.543469e-05 7.143492e-06
[3199,] 8.280457e-05 2.719436e-05 7.594508e-06
[3200,] 4.457640e-05 2.757796e-05 7.058898e-06
[3201,] 4.331578e-05 2.712896e-05 6.970696e-06
[3202,] 4.267143e-05 2.521713e-05 7.218134e-06
[3203,] 6.460998e-05 7.160925e-05 1.749021e-05
[3204,] 4.554627e-05 2.739233e-05 7.058798e-06
[3205,] 6.114066e-05 6.020094e-05 1.767351e-05
[3206,] 4.159785e-05 2.688922e-05 7.002453e-06
[3207,] 4.654849e-05 2.774536e-05 7.061110e-06
[3208,] 4.605322e-05 2.677501e-05 7.065209e-06
[3209,] 4.855871e-05 2.735020e-05 7.061399e-06
[3210,] 8.329687e-05 3.626325e-05 8.217437e-06
[3211,] 4.858549e-05 2.728272e-05 7.061771e-06
[3212,] 3.377362e-05 2.421487e-05 6.797056e-06
[3213,] 8.745758e-05 1.287485e-04 1.361113e-05
[3214,] 5.936614e-05 6.438986e-05 1.944144e-05
[3215,] 3.783874e-05 2.966201e-05 8.218261e-06
[3216,] 3.790536e-05 3.156807e-05 8.755850e-06
[3217,] 3.889564e-05 2.462534e-05 7.389248e-06
[3218,] 3.353035e-05 2.476703e-05 6.902583e-06
[3219,] 4.899485e-05 3.903873e-05 1.110641e-05
[3220,] 3.774172e-05 3.047538e-05 8.392718e-06
[3221,] 6.081209e-05 6.416652e-05 1.988461e-05
[3222,] 6.039834e-05 6.320560e-05 1.912233e-05
[3223,] 3.352342e-05 2.575549e-05 7.088560e-06
[3224,] 6.746752e-05 1.449922e-04 1.392662e-05
[3225,] 3.797311e-05 2.907394e-05 9.337346e-06
[3226,] 3.367266e-05 2.414488e-05 6.705973e-06
[3227,] 5.605878e-05 4.180788e-05 1.670078e-05
[3228,] 3.734253e-05 2.936457e-05 9.305467e-06
[3229,] 3.912257e-05 2.989768e-05 8.625214e-06
[3230,] 3.994378e-05 3.213323e-05 9.683610e-06
[3231,] 5.620654e-05 4.538099e-05 1.832184e-05
[3232,] 5.879341e-05 4.162602e-05 1.112464e-05
[3233,] 3.918525e-05 3.053161e-05 8.880595e-06
[3234,] 3.839028e-05 3.402402e-05 8.219073e-06
[3235,] 3.962746e-05 2.745131e-05 7.309327e-06
[3236,] 3.499840e-05 3.483012e-05 9.856790e-06
[3237,] 5.894040e-05 4.063328e-05 1.275568e-05
[3238,] 3.916720e-05 2.968328e-05 8.587106e-06
[3239,] 3.770127e-05 3.366713e-05 8.365557e-06
[3240,] 3.425281e-05 3.343702e-05 9.145778e-06
[3241,] 3.998206e-05 2.838614e-05 8.277526e-06
[3242,] 6.503250e-05 3.464621e-05 1.244438e-05
[3243,] 4.376867e-05 3.304053e-05 1.206920e-05
[3244,] 5.667856e-05 5.919380e-05 1.696059e-05
[3245,] 5.827921e-05 6.577312e-05 1.958921e-05
[3246,] 4.368349e-05 3.081330e-05 1.102889e-05
[3247,] 5.864997e-05 6.573660e-05 1.971920e-05
[3248,] 7.538653e-05 3.712391e-05 1.538715e-05
[3249,] 3.764200e-05 2.607371e-05 7.423472e-06
[3250,] 5.915652e-05 6.624931e-05 2.017547e-05
[3251,] 4.309352e-05 3.343891e-05 1.205255e-05
[3252,] 6.663405e-05 3.271415e-05 8.857153e-06
[3253,] 6.797225e-05 3.979248e-05 1.410177e-05
[3254,] 5.438441e-05 7.714271e-05 2.084574e-05
[3255,] 5.812454e-05 6.620313e-05 1.973310e-05
[3256,] 3.874725e-05 2.537379e-05 7.651112e-06
[3257,] 6.756976e-05 3.485461e-05 1.327227e-05
[3258,] 5.905723e-05 6.624617e-05 2.013409e-05
[3259,] 5.871738e-05 6.627722e-05 2.001057e-05
[3260,] 6.704739e-05 3.472743e-05 1.303782e-05
[3261,] 3.770107e-05 2.600750e-05 7.459404e-06
[3262,] 4.072688e-05 3.296266e-05 8.972998e-06
[3263,] 5.998307e-05 6.622036e-05 2.049502e-05
[3264,] 3.763102e-05 2.533046e-05 7.256213e-06
[3265,] 3.887805e-05 2.404081e-05 7.313227e-06
[3266,] 4.299133e-05 3.180785e-05 1.133205e-05
[3267,] 6.534473e-05 4.086511e-05 1.293043e-05
[3268,] 5.752599e-05 7.328836e-05 1.731831e-05
[3269,] 4.373010e-05 3.156922e-05 1.139091e-05
[3270,] 3.781476e-05 2.975598e-05 8.108766e-06
[3271,] 6.412750e-05 4.112180e-05 1.406664e-05
[3272,] 5.837124e-05 6.634415e-05 1.989223e-05
[3273,] 6.690727e-05 3.742467e-05 1.575322e-05
[3274,] 3.763575e-05 2.611536e-05 7.437118e-06
[3275,] 5.855569e-05 6.616358e-05 1.988375e-05
[3276,] 4.349061e-05 2.771917e-05 9.480962e-06
[3277,] 6.352725e-05 3.999201e-05 1.313989e-05
[3278,] 3.801982e-05 2.557688e-05 7.469780e-06
[3279,] 5.888426e-05 6.586964e-05 1.988770e-05
[3280,] 4.415345e-05 2.869816e-05 1.007510e-05
[3281,] 4.448829e-05 2.809890e-05 9.776714e-06
[3282,] 3.779632e-05 2.953053e-05 8.081805e-06
[3283,] 6.735458e-05 4.302683e-05 1.248140e-05
[3284,] 5.779383e-05 7.553004e-05 1.739250e-05
[3285,] 5.661844e-05 1.154690e-04 1.408594e-05
[3286,] 5.799148e-05 6.731070e-05 2.015795e-05
[3287,] 7.915013e-05 4.191491e-05 2.163544e-05
[3288,] 3.775747e-05 2.582991e-05 8.128445e-06
[3289,] 6.535446e-05 3.999886e-05 1.333776e-05
[3290,] 6.384012e-05 3.997391e-05 1.340629e-05
[3291,] 5.831237e-05 6.661983e-05 2.000901e-05
[3292,] 3.766278e-05 2.654241e-05 7.574222e-06
[3293,] 6.306512e-05 4.096467e-05 1.251050e-05
[3294,] 3.766099e-05 2.741637e-05 7.775733e-06
[3295,] 6.326354e-05 4.364100e-05 1.235492e-05
[3296,] 6.590353e-05 4.363326e-05 1.255761e-05
[3297,] 6.096121e-05 4.801875e-05 1.480590e-05
[3298,] 4.272444e-05 3.022423e-05 1.054576e-05
[3299,] 4.189189e-05 3.058182e-05 1.053831e-05
[3300,] 4.169786e-05 3.071761e-05 1.055634e-05
[3301,] 3.779981e-05 2.946635e-05 8.071264e-06
[3302,] 5.725338e-05 6.506165e-05 1.887218e-05
[3303,] 3.783584e-05 2.585943e-05 7.189910e-06
[3304,] 3.763996e-05 2.670766e-05 7.602200e-06
[3305,] 5.822762e-05 6.506824e-05 1.924412e-05
[3306,] 6.384695e-05 4.052431e-05 1.356057e-05
[3307,] 5.714090e-05 6.530194e-05 1.893757e-05
[3308,] 3.767713e-05 2.632501e-05 7.546745e-06
[3309,] 3.788521e-05 2.964644e-05 8.054047e-06
[3310,] 8.548971e-05 4.219508e-05 2.335385e-05
[3311,] 5.798391e-05 6.594997e-05 1.956621e-05
[3312,] 4.661629e-05 3.328543e-05 1.287023e-05
[3313,] 6.694708e-05 4.096030e-05 1.310703e-05
[3314,] 4.934955e-05 2.956056e-05 1.146426e-05
[3315,] 3.763929e-05 2.552010e-05 7.321709e-06
[3316,] 3.507486e-05 2.400712e-05 6.826460e-06
[3317,] 7.451728e-05 4.210500e-05 2.191845e-05
[3318,] 3.543776e-05 2.400325e-05 6.844709e-06
[3319,] 7.298219e-05 3.769681e-05 1.681301e-05
[3320,] 3.759185e-05 2.591599e-05 7.372816e-06
[3321,] 5.807449e-05 6.508674e-05 1.919190e-05
[3322,] 3.750544e-05 2.551082e-05 6.898762e-06
[3323,] 3.544949e-05 4.388568e-05 1.018909e-05
[3324,] 5.876854e-05 6.583800e-05 1.982155e-05
[3325,] 6.815377e-05 4.665231e-05 2.748790e-05
[3326,] 6.039871e-05 6.638332e-05 2.074187e-05
[3327,] 3.759449e-05 3.065196e-05 8.415636e-06
[3328,] 3.771684e-05 3.014867e-05 8.445466e-06
[3329,] 4.682581e-05 4.116969e-05 1.657460e-05
[3330,] 6.774381e-05 4.130829e-05 1.263520e-05
[3331,] 5.892354e-05 6.557536e-05 1.975555e-05
[3332,] 4.765907e-05 3.621633e-05 1.459232e-05
[3333,] 4.856722e-05 3.583862e-05 1.465591e-05
[3334,] 4.512013e-05 3.991783e-05 1.552634e-05
[3335,] 4.104365e-05 3.286353e-05 1.030985e-05
[3336,] 4.156979e-05 3.341207e-05 1.064845e-05
[3337,] 4.713675e-05 3.593052e-05 1.430900e-05
[3338,] 6.108427e-05 1.074524e-04 1.378456e-05
[3339,] 4.631001e-05 3.661900e-05 1.439857e-05
[3340,] 4.656801e-05 3.656300e-05 1.444746e-05
[3341,] 4.645242e-05 3.557295e-05 1.395140e-05
[3342,] 4.715655e-05 3.742340e-05 1.502204e-05
[3343,] 4.859355e-05 3.655063e-05 1.501629e-05
[3344,] 5.801367e-05 6.735590e-05 2.019224e-05
[3345,] 4.925419e-05 3.596781e-05 1.490147e-05
[3346,] 4.523482e-05 3.485283e-05 1.333083e-05
[3347,] 5.699405e-05 3.908324e-05 1.011337e-05
[3348,] 5.498098e-05 6.577104e-05 1.822512e-05
[3349,] 5.051590e-05 4.235526e-05 1.080535e-05
[3350,] 8.059071e-05 3.115632e-05 1.723571e-05
[3351,] 1.219700e-04 2.548634e-05 8.651526e-06
[3352,] 1.034700e-04 2.405748e-05 9.489339e-06
[3353,] 1.025376e-04 2.521254e-05 1.145779e-05
[3354,] 5.273526e-05 4.180427e-05 1.040528e-05
[3355,] 1.072748e-04 2.402436e-05 9.750653e-06
[3356,] 1.072792e-04 2.413758e-05 9.385961e-06
[3357,] 1.085669e-04 2.481530e-05 8.739820e-06
[3358,] 9.896785e-05 2.449652e-05 1.156961e-05
[3359,] 7.095454e-05 2.433752e-05 8.118470e-06
[3360,] 8.026542e-05 2.680654e-05 7.546666e-06
[3361,] 9.953898e-05 3.211847e-05 6.955570e-06
[3362,] 8.983114e-05 6.144350e-05 7.081166e-06
[3363,] 1.026370e-04 2.668205e-05 8.851809e-06
[3364,] 8.361007e-05 3.023523e-05 6.918679e-06
[3365,] 8.600724e-05 3.155150e-05 6.862695e-06
[3366,] 8.768053e-05 3.149521e-05 6.877350e-06
[3367,] 4.981415e-05 8.428529e-05 1.820822e-05
[3368,] 8.486657e-05 3.099920e-05 6.884617e-06
[3369,] 8.820388e-05 6.449467e-05 7.144597e-06
[3370,] 9.662289e-05 3.239052e-05 7.110803e-06
[3371,] 9.082373e-05 3.328839e-05 6.821245e-06
[3372,] 8.316176e-05 3.173693e-05 6.835278e-06
[3373,] 9.134104e-05 6.270958e-05 7.072421e-06
[3374,] 8.938058e-05 3.208176e-05 6.860878e-06
[3375,] 8.654557e-05 6.736907e-05 7.232031e-06
[3376,] 6.094031e-05 5.976948e-05 1.816421e-05
[3377,] 5.558541e-05 2.415779e-05 7.961749e-06
[3378,] 7.944531e-05 3.291793e-05 6.767248e-06
[3379,] 8.719945e-05 3.883429e-05 6.718080e-06
[3380,] 1.771818e-04 2.922068e-05 7.883190e-06
[3381,] 1.885244e-04 3.047723e-05 7.734906e-06
[3382,] 1.357417e-04 2.812166e-05 8.281141e-06
[3383,] 4.094497e-05 2.803653e-05 9.019971e-06
[3384,] 5.936355e-05 6.174526e-05 1.688208e-05
[3385,] 6.031452e-05 3.631544e-05 9.993872e-06
[3386,] 6.493485e-05 6.352143e-05 2.046663e-05
[3387,] 5.957065e-05 2.875634e-05 9.482398e-06
[3388,] 5.888392e-05 2.868019e-05 9.371276e-06
[3389,] 3.861715e-05 5.035467e-05 8.779651e-06
[3390,] 9.396091e-05 1.607048e-04 1.332728e-05
[3391,] 7.756447e-05 5.147829e-05 2.238719e-05
[3392,] 7.832833e-05 5.420296e-05 1.998889e-05
[3393,] 3.868236e-05 4.408512e-05 8.261650e-06
[3394,] 3.582303e-05 2.451294e-05 6.975002e-06
[3395,] 3.438000e-05 4.168786e-05 9.724063e-06
[3396,] 1.486290e-04 1.438267e-04 1.082381e-05
[3397,] 1.101410e-04 1.838085e-04 1.331803e-05
[3398,] 1.732565e-04 1.055824e-04 1.060764e-05
[3399,] 6.515922e-05 6.624770e-05 2.257118e-05
[3400,] 6.636119e-05 3.575209e-05 9.326521e-06
[3401,] 3.532725e-05 2.960199e-05 7.850627e-06
[3402,] 4.177561e-05 3.752913e-05 9.175593e-06
[3403,] 3.545170e-05 2.478020e-05 6.984152e-06
[3404,] 3.787313e-05 2.684492e-05 7.443696e-06
[3405,] 1.691559e-04 1.152081e-04 1.064210e-05
[3406,] 7.896777e-05 8.799738e-05 1.678962e-05
[3407,] 1.671470e-04 1.104403e-04 1.063905e-05
[3408,] 3.546484e-05 2.507879e-05 7.145996e-06
[3409,] 1.621262e-04 1.548935e-04 1.088274e-05
[3410,] 5.737966e-05 4.737096e-05 1.001982e-05
[3411,] 5.381583e-05 6.891383e-05 1.085496e-05
[3412,] 5.804701e-05 9.904686e-05 9.660098e-06
[3413,] 5.525758e-05 8.267195e-05 9.164595e-06
[3414,] 5.557875e-05 8.222514e-05 9.119508e-06
[3415,] 4.456789e-05 2.733826e-05 6.794971e-06
[3416,] 4.245886e-05 4.452036e-05 8.032145e-06
[3417,] 4.829624e-05 6.329532e-05 1.430944e-05
[3418,] 3.572988e-05 8.280359e-05 1.039420e-05
[3419,] 4.822029e-05 6.326283e-05 1.437851e-05
[3420,] 4.513738e-05 3.736423e-05 7.380601e-06
[3421,] 4.908154e-05 6.233848e-05 2.015323e-05
[3422,] 5.353060e-05 3.733527e-05 1.109664e-05
[3423,] 5.257125e-05 3.474609e-05 1.102031e-05
[3424,] 3.619746e-05 8.335954e-05 1.025910e-05
[3425,] 4.701719e-05 7.646724e-05 1.710406e-05
[3426,] 4.794602e-05 3.632009e-05 1.036332e-05
[3427,] 5.141921e-05 5.664335e-05 1.943018e-05
[3428,] 4.878664e-05 3.050350e-05 1.136348e-05
[3429,] 4.938835e-05 5.884294e-05 1.920776e-05
[3430,] 5.133559e-05 6.660753e-05 8.752093e-06
[3431,] 5.071272e-05 6.003275e-05 2.025160e-05
[3432,] 6.191198e-05 3.429764e-05 9.973784e-06
[3433,] 6.422900e-05 3.285618e-05 6.901768e-06
[3434,] 6.485661e-05 3.736391e-05 1.827815e-05
[3435,] 7.679105e-05 4.638345e-05 2.161425e-05
[3436,] 4.796833e-05 3.636509e-05 1.040517e-05
[3437,] 1.032039e-04 3.715565e-05 8.541376e-06
[3438,] 3.567236e-05 8.223654e-05 1.038322e-05
[3439,] 5.623591e-05 4.722386e-05 1.544279e-05
[3440,] 4.631077e-05 6.121950e-05 1.492299e-05
[3441,] 3.775674e-05 3.272311e-05 7.556701e-06
[3442,] 5.576310e-05 4.563798e-05 1.582581e-05
[3443,] 5.836280e-05 4.069220e-05 1.052742e-05
[3444,] 5.368007e-05 3.961837e-05 1.052372e-05
[3445,] 4.476527e-05 2.517569e-05 7.946206e-06
[3446,] 3.643399e-05 3.018864e-05 7.464325e-06
[3447,] 4.484516e-05 2.535260e-05 8.042295e-06
[3448,] 5.264235e-05 4.486579e-05 9.851101e-06
[3449,] 5.320943e-05 3.824595e-05 1.189868e-05
[3450,] 5.270687e-05 3.804056e-05 1.133213e-05
[3451,] 5.188471e-05 3.806252e-05 1.129511e-05
[3452,] 4.553790e-05 2.578429e-05 7.324250e-06
[3453,] 5.274317e-05 3.812158e-05 1.107019e-05
[3454,] 3.682864e-05 4.001413e-05 1.173757e-05
[3455,] 4.462900e-05 2.560459e-05 8.144251e-06
[3456,] 3.627183e-05 3.125736e-05 7.653638e-06
[3457,] 5.150639e-05 3.807977e-05 1.102215e-05
[3458,] 3.505417e-05 7.411785e-05 1.689619e-05
[3459,] 5.512751e-05 4.413236e-05 1.230974e-05
[3460,] 6.385959e-05 8.228354e-05 3.257895e-05
[3461,] 5.575114e-05 4.660099e-05 1.609357e-05
[3462,] 3.477281e-05 4.143134e-05 9.052720e-06
[3463,] 3.803892e-05 3.080447e-05 9.987501e-06
[3464,] 1.024270e-04 2.634407e-05 9.266849e-06
[3465,] 6.592491e-05 2.709208e-04 1.679680e-04
[3466,] 8.142428e-05 3.828202e-05 1.983609e-05
[3467,] 7.699506e-05 3.964196e-05 1.719592e-05
[3468,] 3.539367e-05 2.411341e-04 4.763161e-05
[3469,] 3.897281e-05 3.595253e-04 8.821537e-05
[3470,] 3.833300e-05 3.219050e-04 7.725615e-05
[3471,] 7.637547e-05 3.975456e-05 1.731592e-05
[3472,] 3.579180e-05 1.415209e-04 3.226598e-05
[3473,] 7.223709e-05 4.243601e-05 2.044990e-05
[3474,] 3.484842e-05 2.586227e-04 3.709837e-05
[3475,] 5.571018e-05 6.310553e-05 1.927084e-05
[3476,] 8.006222e-05 4.265615e-05 2.252189e-05
[3477,] 4.266928e-05 3.215928e-04 1.008641e-04
[3478,] 3.518522e-05 1.795693e-04 3.134775e-05
[3479,] 3.646904e-05 7.768719e-05 2.096615e-05
[3480,] 6.980860e-05 4.914551e-05 2.739893e-05
[3481,] 3.848174e-05 3.240633e-04 8.034586e-05
[3482,] 7.807103e-05 6.215753e-05 2.566685e-05
[3483,] 7.310670e-05 4.115950e-05 1.939825e-05
[3484,] 3.463296e-05 3.012772e-04 4.711645e-05
[3485,] 3.861833e-05 2.318835e-04 6.142889e-05
[3486,] 3.598162e-05 9.589977e-05 2.375740e-05
[3487,] 6.688535e-05 4.973717e-05 2.672633e-05
[3488,] 1.103638e-04 6.317420e-05 3.683220e-05
[3489,] 6.163612e-05 1.690223e-04 1.616702e-05
[3490,] 1.003608e-04 6.689552e-05 5.546319e-05
[3491,] 6.395270e-05 2.352682e-04 2.184020e-05
[3492,] 3.929764e-05 1.238453e-03 2.515193e-04
[3493,] 7.029877e-05 9.623519e-05 3.758643e-05
[3494,] 6.823779e-05 1.386084e-04 3.828810e-05
[3495,] 3.449247e-05 1.911161e-04 2.976152e-05
[3496,] 6.152284e-05 1.796459e-04 1.671762e-05
[3497,] 5.996548e-05 6.203701e-05 2.046304e-05
[3498,] 6.058806e-05 6.098843e-05 1.999717e-05
[3499,] 6.930465e-05 8.816465e-05 1.119695e-05
[3500,] 3.496441e-05 2.656509e-05 7.636600e-06
[3501,] 5.779964e-05 6.131033e-05 1.933607e-05
[3502,] 3.907069e-05 5.137766e-05 1.477137e-05
[3503,] 4.278740e-05 5.406878e-05 1.764074e-05
[3504,] 3.845368e-05 5.032399e-05 1.362732e-05
[3505,] 3.867165e-05 2.389719e-04 1.648702e-05
[3506,] 6.853225e-05 6.167160e-05 1.824038e-05
[3507,] 3.853579e-05 4.159155e-05 1.229048e-05
[3508,] 4.155669e-05 5.548087e-05 1.734613e-05
[3509,] 6.101235e-05 5.928831e-05 1.895273e-05
[3510,] 4.064742e-05 5.763057e-05 1.722130e-05
[3511,] 5.934594e-05 5.998496e-05 1.900253e-05
[3512,] 3.594563e-05 3.522944e-05 1.019119e-05
[3513,] 5.835083e-05 4.532024e-05 1.146193e-05
[3514,] 3.709433e-05 3.734312e-05 1.144771e-05
[3515,] 4.090873e-05 4.722384e-04 2.077993e-05
[3516,] 8.253627e-05 2.856376e-05 1.051667e-05
[3517,] 3.455371e-05 2.573231e-05 6.951939e-06
[3518,] 8.916511e-05 5.638733e-05 9.705931e-06
[3519,] 7.410206e-05 3.850832e-05 1.207171e-05
[3520,] 3.580445e-05 4.678686e-05 9.272425e-06
[3521,] 9.364298e-05 4.296640e-04 1.158096e-05
[3522,] 1.078815e-04 4.587616e-05 7.316824e-06
[3523,] 1.088208e-04 3.042135e-04 9.693020e-06
[3524,] 1.050818e-04 6.821094e-05 3.544121e-05
[3525,] 9.621200e-05 4.342259e-04 1.153252e-05
[3526,] 1.120932e-04 4.799322e-05 7.303861e-06
[3527,] 3.498540e-05 6.479138e-05 1.095777e-05
[3528,] 9.786051e-05 6.036301e-05 7.450638e-06
[3529,] 9.789083e-05 5.099768e-05 7.384292e-06
[3530,] 3.465809e-05 1.769065e-04 2.136646e-05
[3531,] 1.092853e-04 4.597647e-05 7.315656e-06
[3532,] 4.600833e-05 5.850801e-05 1.357820e-05
[3533,] 9.578672e-05 6.572716e-05 7.432725e-06
[3534,] 3.516273e-05 1.957719e-04 2.788203e-05
[3535,] 3.462319e-05 7.538402e-05 1.280351e-05
[3536,] 9.098356e-05 3.807667e-04 1.130549e-05
[3537,] 7.037899e-05 6.029330e-05 1.808061e-05
[3538,] 7.231957e-05 5.379264e-05 1.475268e-05
[3539,] 8.313942e-05 6.495415e-05 7.557041e-06
[3540,] 7.276628e-05 4.329386e-05 7.158626e-06
[3541,] 3.487235e-05 1.001564e-04 1.725007e-05
[3542,] 7.578398e-05 4.215728e-05 7.118326e-06
[3543,] 6.906900e-05 6.066400e-05 7.706342e-06
[3544,] 6.020437e-05 2.643970e-04 1.266150e-05
[3545,] 6.718449e-05 4.865456e-05 7.399664e-06
[3546,] 3.577166e-05 1.760380e-04 2.872784e-05
[3547,] 6.946815e-05 8.807792e-05 8.448564e-06
[3548,] 7.423429e-05 9.008571e-05 8.347531e-06
[3549,] 7.389042e-05 8.180645e-05 8.146490e-06
[3550,] 3.594327e-05 1.391330e-04 2.282653e-05
[3551,] 7.102732e-05 8.228422e-05 8.239654e-06
[3552,] 7.447040e-05 6.294873e-05 7.636650e-06
[3553,] 7.148481e-05 5.646514e-05 7.523876e-06
[3554,] 7.351516e-05 5.981697e-05 7.576589e-06
[3555,] 7.219403e-05 5.613535e-05 7.505303e-06
[3556,] 7.748897e-05 3.848409e-04 1.230524e-05
[3557,] 7.455845e-05 6.215688e-05 7.615215e-06
[3558,] 7.613047e-05 8.278093e-05 8.114083e-06
[3559,] 7.513805e-05 8.951730e-05 8.306928e-06
[3560,] 7.973496e-05 9.488017e-05 8.307861e-06
[3561,] 7.007076e-05 5.980808e-05 1.794889e-05
[3562,] 7.562129e-05 9.584342e-05 8.450255e-06
[3563,] 7.661585e-05 5.379634e-05 2.413404e-05
[3564,] 6.224335e-05 2.755928e-05 7.149786e-06
[3565,] 7.762255e-05 9.671964e-05 8.411514e-06
[3566,] 9.935758e-05 6.030951e-05 2.368357e-05
[3567,] 6.961066e-05 6.017064e-05 1.803820e-05
[3568,] 4.582762e-05 8.749043e-05 2.021235e-05
[3569,] 1.411724e-04 6.275542e-05 2.879337e-05
[3570,] 6.516836e-05 5.214761e-05 1.959622e-05
[3571,] 6.506836e-05 8.269407e-05 8.444435e-06
[3572,] 7.613464e-05 1.118293e-04 8.803470e-06
[3573,] 7.417404e-05 3.322835e-04 1.195999e-05
[3574,] 7.952815e-05 3.329158e-04 1.157356e-05
[3575,] 7.265509e-05 4.565247e-05 1.451868e-05
[3576,] 4.086896e-05 1.065057e-04 1.217656e-05
[3577,] 3.893527e-05 3.518530e-05 7.347353e-06
[3578,] 3.980524e-05 7.844742e-05 1.064103e-05
[3579,] 3.776905e-05 5.177078e-05 9.083103e-06
[3580,] 3.607561e-05 8.723663e-05 1.105426e-05
[3581,] 5.091527e-05 3.520682e-05 7.378596e-06
[3582,] 4.327312e-05 7.081264e-05 9.619843e-06
[3583,] 4.488656e-05 6.860377e-05 1.481684e-05
[3584,] 4.306245e-05 6.140136e-05 9.018988e-06
[3585,] 4.503201e-05 9.381743e-05 1.601950e-05
[3586,] 4.079223e-05 1.067939e-04 1.254442e-05
[3587,] 3.910307e-05 9.182443e-05 1.179484e-05
[3588,] 4.056154e-05 1.095963e-04 1.279264e-05
[3589,] 4.066234e-05 8.691557e-05 1.125865e-05
[3590,] 3.873112e-05 9.452366e-05 1.212482e-05
[3591,] 3.998613e-05 8.711417e-05 1.147161e-05
[3592,] 3.804969e-05 8.405074e-05 1.215461e-05
[3593,] 4.071740e-05 8.533580e-05 1.113184e-05
[3594,] 4.036034e-05 8.401349e-05 1.113822e-05
[3595,] 4.459837e-05 5.664954e-05 1.312450e-05
[3596,] 4.479481e-05 8.032263e-05 1.504865e-05
[3597,] 4.467001e-05 8.050697e-05 1.526433e-05
[3598,] 4.462242e-05 6.159053e-05 1.367229e-05
[3599,] 4.455079e-05 8.033431e-05 1.589725e-05
[3600,] 1.091638e-04 6.182361e-05 2.954617e-05
[3601,] 4.422496e-05 3.610866e-05 8.365839e-06
[3602,] 3.592747e-05 1.076339e-04 1.280194e-05
[3603,] 6.036925e-05 2.466450e-04 6.894453e-05
[3604,] 5.964263e-05 1.265791e-04 3.429090e-05
[3605,] 6.108913e-05 1.311873e-04 2.992561e-05
[3606,] 4.454759e-05 5.749104e-05 1.177042e-05
[3607,] 5.238797e-05 1.569021e-04 3.027536e-05
[3608,] 3.813938e-05 7.115829e-05 9.792862e-06
[3609,] 5.661362e-05 6.353215e-05 1.317603e-05
[3610,] 5.676247e-05 6.576581e-05 1.302302e-05
[3611,] 6.117097e-05 1.284551e-04 3.026402e-05
[3612,] 6.163541e-05 8.142645e-05 2.269038e-05
[3613,] 6.109922e-05 1.119540e-04 2.697480e-05
[3614,] 6.130281e-05 8.126481e-05 2.206577e-05
[3615,] 6.457899e-05 4.211733e-05 1.138909e-05
[3616,] 6.112332e-05 6.646247e-05 1.862022e-05
[3617,] 6.442949e-05 3.695606e-05 1.080127e-05
[3618,] 6.538897e-05 1.109690e-04 3.494532e-05
[3619,] 6.852131e-05 3.563683e-05 9.326681e-06
[3620,] 3.908359e-05 4.674557e-05 8.551095e-06
[3621,] 7.346695e-05 3.800398e-05 1.323784e-05
[3622,] 5.540239e-05 3.047964e-05 1.193805e-05
[3623,] 7.802014e-05 5.934979e-05 1.493200e-05
[3624,] 5.700729e-05 5.862855e-05 9.050740e-06
[3625,] 6.590060e-05 3.334356e-05 1.480829e-05
[3626,] 7.490388e-05 5.859595e-05 1.479572e-05
[3627,] 7.038528e-05 3.317887e-05 1.541957e-05
[3628,] 5.928166e-05 5.515461e-05 7.631301e-06
[3629,] 6.252216e-05 3.559403e-05 7.811342e-06
[3630,] 5.756196e-05 3.905250e-05 7.747237e-06
[3631,] 6.461887e-05 3.221592e-05 9.192714e-06
[3632,] 5.070541e-05 6.747357e-05 1.027130e-05
[3633,] 6.184461e-05 3.377379e-05 1.020416e-05
[3634,] 5.498252e-05 3.359268e-05 9.194431e-06
[3635,] 5.684913e-05 3.419652e-05 7.893567e-06
[3636,] 5.476049e-05 7.392054e-05 1.041597e-05
[3637,] 6.926825e-05 3.207024e-05 9.815261e-06
[3638,] 6.128369e-05 3.022234e-05 7.641429e-06
[3639,] 6.599046e-05 6.187166e-05 1.546573e-05
[3640,] 6.263475e-05 2.481841e-04 4.304577e-05
[3641,] 6.926787e-05 3.746921e-05 8.212056e-06
[3642,] 6.098108e-05 4.181615e-05 8.921924e-06
[3643,] 6.302140e-05 5.048878e-05 1.411079e-05
[3644,] 5.967916e-05 3.811268e-05 1.213271e-05
[3645,] 5.966666e-05 3.858417e-05 1.226293e-05
[3646,] 6.169382e-05 3.768237e-05 1.223067e-05
[3647,] 7.525790e-05 3.462654e-05 6.861141e-06
[3648,] 6.100148e-05 3.813902e-05 1.154180e-05
[3649,] 6.272368e-05 5.641232e-05 1.544415e-05
[3650,] 7.821293e-05 4.193624e-05 9.212867e-06
[3651,] 6.266319e-05 5.581012e-05 1.535292e-05
[3652,] 6.228728e-05 5.689731e-05 1.574557e-05
[3653,] 6.219290e-05 5.620036e-05 1.567703e-05
[3654,] 6.222231e-05 5.542256e-05 1.549156e-05
[3655,] 6.757893e-05 7.876046e-05 8.157633e-06
[3656,] 8.777864e-05 5.136068e-05 7.354770e-06
[3657,] 6.246189e-05 5.796785e-05 1.592017e-05
[3658,] 1.016978e-04 2.466640e-05 1.127787e-05
[3659,] 8.946414e-05 3.850246e-05 6.922836e-06
[3660,] 1.120632e-04 2.499191e-05 1.259654e-05
[3661,] 8.103305e-05 3.547293e-05 6.865801e-06
[3662,] 6.258253e-05 1.463740e-04 3.070238e-05
[3663,] 8.751083e-05 2.788722e-05 7.548889e-06
[3664,] 6.217199e-05 5.713051e-05 1.589369e-05
[3665,] 6.223998e-05 5.664113e-05 1.571519e-05
[3666,] 9.292034e-05 2.419402e-05 9.516830e-06
[3667,] 6.254433e-05 3.371307e-04 7.714598e-05
[3668,] 1.133996e-04 2.483899e-05 1.162136e-05
[3669,] 6.245202e-05 5.809057e-05 1.585908e-05
[3670,] 6.254323e-05 5.784961e-05 1.575293e-05
[3671,] 8.840122e-05 6.520556e-05 7.685476e-06
[3672,] 1.039018e-04 2.668310e-05 1.452717e-05
[3673,] 6.076852e-05 3.508529e-05 1.113146e-05
[3674,] 1.118884e-04 2.632212e-05 1.444419e-05
[3675,] 8.282415e-05 6.999252e-05 7.895290e-06
[3676,] 8.489988e-05 6.762601e-05 7.876888e-06
[3677,] 7.309150e-05 1.192920e-04 5.487401e-05
[3678,] 6.815058e-05 4.163672e-05 1.471711e-05
[3679,] 7.998998e-05 4.971922e-05 7.064307e-06
[3680,] 9.563927e-05 2.588929e-05 1.246088e-05
[3681,] 6.415966e-05 5.410437e-05 1.965315e-05
[3682,] 8.064680e-05 5.459361e-05 7.861733e-06
[3683,] 6.370579e-05 7.771695e-05 1.892033e-05
[3684,] 9.265615e-05 2.649002e-05 1.329531e-05
[3685,] 6.406425e-05 1.154111e-04 2.353241e-05
[3686,] 9.930591e-05 5.050853e-05 7.073608e-06
[3687,] 6.395976e-05 1.215424e-04 2.440314e-05
[3688,] 8.949402e-05 4.827569e-05 7.081024e-06
[3689,] 6.148283e-05 4.831330e-04 9.625719e-05
[3690,] 1.166166e-04 4.117114e-05 7.273655e-06
[3691,] 6.235706e-05 3.041178e-04 6.205067e-05
[3692,] 9.835941e-05 2.691331e-05 7.717234e-06
[3693,] 9.672743e-05 5.542525e-05 7.621628e-06
[3694,] 8.060295e-05 2.701695e-05 7.558898e-06
[3695,] 1.163908e-04 2.734504e-05 7.911244e-06
[3696,] 1.038705e-04 2.814287e-05 7.565799e-06
[3697,] 6.171313e-05 6.669988e-05 1.417353e-05
[3698,] 1.007446e-04 2.580993e-05 8.125940e-06
[3699,] 7.027928e-05 3.933196e-05 9.346089e-06
[3700,] 9.561668e-05 2.992444e-05 7.030994e-06
[3701,] 6.342421e-05 6.506545e-05 1.837442e-05
[3702,] 1.304756e-04 4.621809e-05 8.823421e-06
[3703,] 3.548103e-05 2.656451e-05 7.607310e-06
[3704,] 5.723846e-05 3.538902e-05 1.330938e-05
[3705,] 1.007458e-04 1.190589e-04 1.054784e-05
[3706,] 3.602477e-05 3.291190e-05 7.623026e-06
[3707,] 4.645855e-05 3.221652e-05 9.736819e-06
[3708,] 6.834922e-05 2.731436e-04 7.240350e-05
[3709,] 3.575925e-05 3.749291e-05 9.130639e-06
[3710,] 6.781106e-05 1.381103e-04 4.076221e-05
[3711,] 8.063202e-05 3.133552e-05 1.745416e-05
[3712,] 1.073330e-04 2.852799e-05 1.720449e-05
[3713,] 3.503416e-05 3.833278e-05 9.350504e-06
[3714,] 3.464701e-05 3.691543e-05 8.878848e-06
[3715,] 3.465873e-05 3.651125e-05 8.814084e-06
[3716,] 7.212690e-05 1.170222e-04 2.419473e-05
[3717,] 3.968349e-05 6.700220e-05 1.988926e-05
```
