## Supplementary material for "Characterization of shared and ancestry-specific signals driving complex traits using multi-ancestry fine-mapping": s1_data.bim

```
1	chr1:170906386:G:C	0	170906386	C	G
1	chr1:170907943:T:A	0	170907943	A	T
1	chr1:170908265:A:C	0	170908265	C	A
1	chr1:170909593:C:T	0	170909593	T	C
1	chr1:170909963:C:T	0	170909963	T	C
1	chr1:170910387:T:G	0	170910387	G	T
1	chr1:170911781:T:C	0	170911781	C	T
1	chr1:170914646:C:T	0	170914646	T	C
1	chr1:170914762:T:C	0	170914762	C	T
1	chr1:170916394:G:C	0	170916394	C	G
1	chr1:170916422:A:G	0	170916422	G	A
1	chr1:170916603:G:C	0	170916603	C	G
1	chr1:170917059:A:G	0	170917059	G	A
1	chr1:170917134:A:G	0	170917134	G	A
1	chr1:170917417:A:G	0	170917417	G	A
1	chr1:170918067:A:G	0	170918067	G	A
1	chr1:170918174:G:A	0	170918174	A	G
1	chr1:170920262:A:G	0	170920262	G	A
1	chr1:170920297:T:TG	0	170920297	TG	T
1	chr1:170920527:G:C	0	170920527	C	G
1	chr1:170920633:GCAGATCCCAACAGGGAC:G	0	170920633	G	GCAGATCCCAACAGGGAC
1	chr1:170920676:G:A	0	170920676	A	G
1	chr1:170921371:A:T	0	170921371	T	A
1	chr1:170922062:T:C	0	170922062	C	T
1	chr1:170922064:C:T	0	170922064	T	C
1	chr1:170922190:C:T	0	170922190	T	C
1	chr1:170922736:G:C	0	170922736	C	G
1	chr1:170923117:T:C	0	170923117	C	T
1	chr1:170923140:A:G	0	170923140	G	A
1	chr1:170923159:C:T	0	170923159	T	C
1	chr1:170923204:C:T	0	170923204	T	C
1	chr1:170923838:G:A	0	170923838	A	G
1	chr1:170923867:A:G	0	170923867	G	A
1	chr1:170924430:A:G	0	170924430	G	A
1	chr1:170924514:G:T	0	170924514	T	G
1	chr1:170924944:T:C	0	170924944	C	T
1	chr1:170925150:A:G	0	170925150	G	A
1	chr1:170925781:T:C	0	170925781	C	T
1	chr1:170925980:C:T	0	170925980	T	C
1	chr1:170926229:G:A	0	170926229	A	G
1	chr1:170927438:G:A	0	170927438	A	G
1	chr1:170927467:C:T	0	170927467	T	C
1	chr1:170927995:C:A	0	170927995	A	C
1	chr1:170928132:G:A	0	170928132	A	G
1	chr1:170929115:C:T	0	170929115	T	C
1	chr1:170929243:T:G	0	170929243	G	T
1	chr1:170929299:C:A	0	170929299	A	C
1	chr1:170929500:G:A	0	170929500	A	G
1	chr1:170930515:G:T	0	170930515	T	G
1	chr1:170930663:G:A	0	170930663	A	G
1	chr1:170931080:T:A	0	170931080	A	T
1	chr1:170932055:T:C	0	170932055	C	T
1	chr1:170932155:G:A	0	170932155	A	G
1	chr1:170932236:G:A	0	170932236	A	G
1	chr1:170932304:G:A	0	170932304	A	G
1	chr1:170932343:G:A	0	170932343	A	G
1	chr1:170932452:C:T	0	170932452	T	C
1	chr1:170932759:C:G	0	170932759	G	C
1	chr1:170932976:T:G	0	170932976	G	T
1	chr1:170933381:A:G	0	170933381	G	A
1	chr1:170934156:TGTG:T	0	170934156	T	TGTG
1	chr1:170934630:C:T	0	170934630	T	C
1	chr1:170935855:G:C	0	170935855	C	G
1	chr1:170936242:C:T	0	170936242	T	C
1	chr1:170936482:T:C	0	170936482	C	T
1	chr1:170938221:G:A	0	170938221	A	G
1	chr1:170938353:T:G	0	170938353	G	T
1	chr1:170938759:A:G	0	170938759	G	A
1	chr1:170938792:A:G	0	170938792	G	A
1	chr1:170939033:C:T	0	170939033	T	C
1	chr1:170939534:A:G	0	170939534	G	A
1	chr1:170939936:C:G	0	170939936	G	C
1	chr1:170939954:C:T	0	170939954	T	C
1	chr1:170940001:A:G	0	170940001	G	A
1	chr1:170940078:G:A	0	170940078	A	G
1	chr1:170940128:G:A	0	170940128	A	G
1	chr1:170940371:G:A	0	170940371	A	G
1	chr1:170940493:T:C	0	170940493	C	T
1	chr1:170940797:C:T	0	170940797	T	C
1	chr1:170940887:T:G	0	170940887	G	T
1	chr1:170941061:A:T	0	170941061	T	A
1	chr1:170941381:C:T	0	170941381	T	C
1	chr1:170941472:A:T	0	170941472	T	A
1	chr1:170941689:G:A	0	170941689	A	G
1	chr1:170941720:T:C	0	170941720	C	T
1	chr1:170942869:A:G	0	170942869	G	A
1	chr1:170943105:T:A	0	170943105	A	T
1	chr1:170943131:A:T	0	170943131	T	A
1	chr1:170943360:A:T	0	170943360	T	A
1	chr1:170943757:T:C	0	170943757	C	T
1	chr1:170944554:A:G	0	170944554	G	A
1	chr1:170944591:CA:C	0	170944591	C	CA
1	chr1:170944930:A:G	0	170944930	G	A
1	chr1:170945120:C:T	0	170945120	T	C
1	chr1:170945992:C:T	0	170945992	T	C
1	chr1:170946303:C:A	0	170946303	A	C
1	chr1:170946357:A:G	0	170946357	G	A
1	chr1:170946927:T:C	0	170946927	C	T
1	chr1:170947060:A:G	0	170947060	G	A
1	chr1:170948196:A:G	0	170948196	G	A
1	chr1:170948318:T:C	0	170948318	C	T
1	chr1:170948373:T:A	0	170948373	A	T
1	chr1:170948497:G:A	0	170948497	A	G
1	chr1:170948660:A:T	0	170948660	T	A
1	chr1:170949392:G:T	0	170949392	T	G
1	chr1:170949401:G:A	0	170949401	A	G
1	chr1:170949494:C:T	0	170949494	T	C
1	chr1:170949950:A:G	0	170949950	G	A
1	chr1:170950506:AG:A	0	170950506	A	AG
1	chr1:170951128:T:G	0	170951128	G	T
1	chr1:170951336:A:C	0	170951336	C	A
1	chr1:170951794:A:C	0	170951794	C	A
1	chr1:170952077:A:G	0	170952077	G	A
1	chr1:170952088:A:AG	0	170952088	AG	A
1	chr1:170952179:G:A	0	170952179	A	G
1	chr1:170952252:G:A	0	170952252	A	G
1	chr1:170952891:G:A	0	170952891	A	G
1	chr1:170953012:T:C	0	170953012	C	T
1	chr1:170954125:G:T	0	170954125	T	G
1	chr1:170954675:T:C	0	170954675	C	T
1	chr1:170955220:G:C	0	170955220	C	G
1	chr1:170955320:G:C	0	170955320	C	G
1	chr1:170955635:C:T	0	170955635	T	C
1	chr1:170955883:T:C	0	170955883	C	T
1	chr1:170956069:G:A	0	170956069	A	G
1	chr1:170956126:A:G	0	170956126	G	A
1	chr1:170956561:G:T	0	170956561	T	G
1	chr1:170956853:C:T	0	170956853	T	C
1	chr1:170957266:C:G	0	170957266	G	C
1	chr1:170957407:A:G	0	170957407	G	A
1	chr1:170957479:A:G	0	170957479	G	A
1	chr1:170957630:G:C	0	170957630	C	G
1	chr1:170957678:C:A	0	170957678	A	C
1	chr1:170957837:C:T	0	170957837	T	C
1	chr1:170957955:C:T	0	170957955	T	C
1	chr1:170957999:C:T	0	170957999	T	C
1	chr1:170958091:G:A	0	170958091	A	G
1	chr1:170958231:G:A	0	170958231	A	G
1	chr1:170958261:C:G	0	170958261	G	C
1	chr1:170958474:A:G	0	170958474	G	A
1	chr1:170958662:T:C	0	170958662	C	T
1	chr1:170959232:A:G	0	170959232	G	A
1	chr1:170959233:G:A	0	170959233	A	G
1	chr1:170959300:G:A	0	170959300	A	G
1	chr1:170959530:T:C	0	170959530	C	T
1	chr1:170959832:T:C	0	170959832	C	T
1	chr1:170959941:C:T	0	170959941	T	C
1	chr1:170959989:C:G	0	170959989	G	C
1	chr1:170960393:A:C	0	170960393	C	A
1	chr1:170961645:A:T	0	170961645	T	A
1	chr1:170962056:A:G	0	170962056	G	A
1	chr1:170962108:G:A	0	170962108	A	G
1	chr1:170962185:C:T	0	170962185	T	C
1	chr1:170962224:T:A	0	170962224	A	T
1	chr1:170962544:G:A	0	170962544	A	G
1	chr1:170962546:C:T	0	170962546	T	C
1	chr1:170962686:T:G	0	170962686	G	T
1	chr1:170962716:G:A	0	170962716	A	G
1	chr1:170963289:C:A	0	170963289	A	C
1	chr1:170963919:C:A	0	170963919	A	C
1	chr1:170963949:A:G	0	170963949	G	A
1	chr1:170964147:A:G	0	170964147	G	A
1	chr1:170964253:A:G	0	170964253	G	A
1	chr1:170964598:G:A	0	170964598	A	G
1	chr1:170964624:A:T	0	170964624	T	A
1	chr1:170964625:A:C	0	170964625	C	A
1	chr1:170964760:A:G	0	170964760	G	A
1	chr1:170965253:T:C	0	170965253	C	T
1	chr1:170965600:T:C	0	170965600	C	T
1	chr1:170966129:A:G	0	170966129	G	A
1	chr1:170966247:G:A	0	170966247	A	G
1	chr1:170966662:A:C	0	170966662	C	A
1	chr1:170967361:T:A	0	170967361	A	T
1	chr1:170967834:A:AT	0	170967834	AT	A
1	chr1:170968147:G:T	0	170968147	T	G
1	chr1:170968579:T:A	0	170968579	A	T
1	chr1:170968718:A:G	0	170968718	G	A
1	chr1:170968803:G:C	0	170968803	C	G
1	chr1:170968984:G:T	0	170968984	T	G
1	chr1:170969291:A:G	0	170969291	G	A
1	chr1:170969402:T:C	0	170969402	C	T
1	chr1:170970607:A:G	0	170970607	G	A
1	chr1:170971099:C:T	0	170971099	T	C
1	chr1:170971255:A:T	0	170971255	T	A
1	chr1:170972275:A:C	0	170972275	C	A
1	chr1:170972727:G:T	0	170972727	T	G
1	chr1:170972774:T:C	0	170972774	C	T
1	chr1:170973261:A:G	0	170973261	G	A
1	chr1:170973364:C:G	0	170973364	G	C
1	chr1:170973679:T:C	0	170973679	C	T
1	chr1:170973839:T:C	0	170973839	C	T
1	chr1:170973887:G:C	0	170973887	C	G
1	chr1:170975715:G:T	0	170975715	T	G
1	chr1:170976053:T:G	0	170976053	G	T
1	chr1:170976149:C:T	0	170976149	T	C
1	chr1:170976277:C:T	0	170976277	T	C
1	chr1:170976360:C:CAG	0	170976360	CAG	C
1	chr1:170976446:T:G	0	170976446	G	T
1	chr1:170976850:C:G	0	170976850	G	C
1	chr1:170977053:T:G	0	170977053	G	T
1	chr1:170977359:C:T	0	170977359	T	C
1	chr1:170977647:G:A	0	170977647	A	G
1	chr1:170977925:A:G	0	170977925	G	A
1	chr1:170978212:G:T	0	170978212	T	G
1	chr1:170979464:T:G	0	170979464	G	T
1	chr1:170979761:A:C	0	170979761	C	A
1	chr1:170980510:A:G	0	170980510	G	A
1	chr1:170981723:C:T	0	170981723	T	C
1	chr1:170981855:A:G	0	170981855	G	A
1	chr1:170982260:C:CA	0	170982260	CA	C
1	chr1:170982357:T:C	0	170982357	C	T
1	chr1:170982509:G:A	0	170982509	A	G
1	chr1:170982875:T:A	0	170982875	A	T
1	chr1:170984135:T:C	0	170984135	C	T
1	chr1:170984168:A:G	0	170984168	G	A
1	chr1:170984363:G:A	0	170984363	A	G
1	chr1:170984411:C:T	0	170984411	T	C
1	chr1:170984536:T:A	0	170984536	A	T
1	chr1:170984537:C:A	0	170984537	A	C
1	chr1:170984944:G:A	0	170984944	A	G
1	chr1:170985041:A:G	0	170985041	G	A
1	chr1:170985351:G:A	0	170985351	A	G
1	chr1:170987052:TA:T	0	170987052	T	TA
1	chr1:170987479:G:A	0	170987479	A	G
1	chr1:170987707:T:A	0	170987707	A	T
1	chr1:170987887:C:A	0	170987887	A	C
1	chr1:170988235:C:T	0	170988235	T	C
1	chr1:170988417:T:C	0	170988417	C	T
1	chr1:170988469:T:C	0	170988469	C	T
1	chr1:170988995:C:T	0	170988995	T	C
1	chr1:170989323:A:G	0	170989323	G	A
1	chr1:170989745:T:C	0	170989745	C	T
1	chr1:170989947:C:T	0	170989947	T	C
1	chr1:170990167:G:A	0	170990167	A	G
1	chr1:170990962:T:G	0	170990962	G	T
1	chr1:170991842:A:G	0	170991842	G	A
1	chr1:170992681:G:A	0	170992681	A	G
1	chr1:170993256:C:A	0	170993256	A	C
1	chr1:170994544:A:G	0	170994544	G	A
1	chr1:170994626:CTTTA:C	0	170994626	C	CTTTA
1	chr1:170996540:T:C	0	170996540	C	T
1	chr1:170996871:A:G	0	170996871	G	A
1	chr1:170997367:G:A	0	170997367	A	G
1	chr1:170998683:A:C	0	170998683	C	A
1	chr1:170999389:T:C	0	170999389	C	T
1	chr1:170999684:T:A	0	170999684	A	T
1	chr1:171000433:G:A	0	171000433	A	G
1	chr1:171000716:T:C	0	171000716	C	T
1	chr1:171001184:G:T	0	171001184	T	G
1	chr1:171001441:G:T	0	171001441	T	G
1	chr1:171001512:C:T	0	171001512	T	C
1	chr1:171001999:C:A	0	171001999	A	C
1	chr1:171002081:AT:A	0	171002081	A	AT
1	chr1:171002285:CTTT:C	0	171002285	C	CTTT
1	chr1:171003023:T:TA	0	171003023	TA	T
1	chr1:171003194:T:A	0	171003194	A	T
1	chr1:171003309:A:G	0	171003309	G	A
1	chr1:171003447:G:A	0	171003447	A	G
1	chr1:171003689:T:G	0	171003689	G	T
1	chr1:171003882:A:T	0	171003882	T	A
1	chr1:171003953:C:T	0	171003953	T	C
1	chr1:171004073:C:T	0	171004073	T	C
1	chr1:171004418:GC:G	0	171004418	G	GC
1	chr1:171004543:G:A	0	171004543	A	G
1	chr1:171004946:C:A	0	171004946	A	C
1	chr1:171005017:G:A	0	171005017	A	G
1	chr1:171005056:C:T	0	171005056	T	C
1	chr1:171005227:G:C	0	171005227	C	G
1	chr1:171005770:A:C	0	171005770	C	A
1	chr1:171006361:T:A	0	171006361	A	T
1	chr1:171006491:C:A	0	171006491	A	C
1	chr1:171006849:TG:T	0	171006849	T	TG
1	chr1:171007203:T:C	0	171007203	C	T
1	chr1:171007424:G:A	0	171007424	A	G
1	chr1:171007828:C:T	0	171007828	T	C
1	chr1:171009034:A:G	0	171009034	G	A
1	chr1:171009609:G:A	0	171009609	A	G
1	chr1:171009851:G:A	0	171009851	A	G
1	chr1:171010099:G:A	0	171010099	A	G
1	chr1:171010644:T:G	0	171010644	G	T
1	chr1:171012057:C:T	0	171012057	T	C
1	chr1:171012313:C:T	0	171012313	T	C
1	chr1:171012860:A:G	0	171012860	G	A
1	chr1:171013745:T:A	0	171013745	A	T
1	chr1:171014668:A:G	0	171014668	G	A
1	chr1:171014835:C:T	0	171014835	T	C
1	chr1:171016428:C:T	0	171016428	T	C
1	chr1:171016854:A:C	0	171016854	C	A
1	chr1:171016958:A:T	0	171016958	T	A
1	chr1:171017202:C:T	0	171017202	T	C
1	chr1:171017274:G:T	0	171017274	T	G
1	chr1:171017431:C:A	0	171017431	A	C
1	chr1:171018137:T:C	0	171018137	C	T
1	chr1:171018533:A:G	0	171018533	G	A
1	chr1:171019010:G:A	0	171019010	A	G
1	chr1:171019277:G:A	0	171019277	A	G
1	chr1:171019407:A:G	0	171019407	G	A
1	chr1:171020018:G:T	0	171020018	T	G
1	chr1:171020791:T:G	0	171020791	G	T
1	chr1:171020801:G:A	0	171020801	A	G
1	chr1:171021386:A:G	0	171021386	G	A
1	chr1:171021632:C:CCCCAAACCA	0	171021632	CCCCAAACCA	C
1	chr1:171021854:C:T	0	171021854	T	C
1	chr1:171022615:G:A	0	171022615	A	G
1	chr1:171022959:G:A	0	171022959	A	G
1	chr1:171023461:A:C	0	171023461	C	A
1	chr1:171023668:C:T	0	171023668	T	C
1	chr1:171024172:G:A	0	171024172	A	G
1	chr1:171025874:T:TC	0	171025874	TC	T
1	chr1:171025914:C:A	0	171025914	A	C
1	chr1:171026215:A:G	0	171026215	G	A
1	chr1:171026498:T:TC	0	171026498	TC	T
1	chr1:171027088:C:T	0	171027088	T	C
1	chr1:171027652:A:C	0	171027652	C	A
1	chr1:171028634:C:T	0	171028634	T	C
1	chr1:171030795:A:G	0	171030795	G	A
1	chr1:171032566:G:T	0	171032566	T	G
1	chr1:171033093:A:G	0	171033093	G	A
1	chr1:171035642:C:T	0	171035642	T	C
1	chr1:171036323:A:G	0	171036323	G	A
1	chr1:171036619:C:T	0	171036619	T	C
1	chr1:171036861:T:C	0	171036861	C	T
1	chr1:171037410:C:T	0	171037410	T	C
1	chr1:171037487:A:G	0	171037487	G	A
1	chr1:171037764:T:C	0	171037764	C	T
1	chr1:171037853:A:G	0	171037853	G	A
1	chr1:171037912:C:T	0	171037912	T	C
1	chr1:171037928:C:T	0	171037928	T	C
1	chr1:171038572:A:T	0	171038572	T	A
1	chr1:171039321:G:A	0	171039321	A	G
1	chr1:171039663:A:G	0	171039663	G	A
1	chr1:171041897:C:A	0	171041897	A	C
1	chr1:171042213:T:C	0	171042213	C	T
1	chr1:171042444:A:G	0	171042444	G	A
1	chr1:171042969:T:A	0	171042969	A	T
1	chr1:171043259:T:G	0	171043259	G	T
1	chr1:171043735:G:A	0	171043735	A	G
1	chr1:171044408:C:T	0	171044408	T	C
1	chr1:171045326:T:G	0	171045326	G	T
1	chr1:171045482:G:T	0	171045482	T	G
1	chr1:171045715:A:G	0	171045715	G	A
1	chr1:171047055:A:G	0	171047055	G	A
1	chr1:171048876:A:G	0	171048876	G	A
1	chr1:171049122:A:G	0	171049122	G	A
1	chr1:171049144:A:C	0	171049144	C	A
1	chr1:171049573:G:A	0	171049573	A	G
1	chr1:171049923:C:T	0	171049923	T	C
1	chr1:171049966:A:G	0	171049966	G	A
1	chr1:171050274:A:G	0	171050274	G	A
1	chr1:171050595:ACAT:A	0	171050595	A	ACAT
1	chr1:171051128:A:G	0	171051128	G	A
1	chr1:171051350:A:G	0	171051350	G	A
1	chr1:171051426:A:G	0	171051426	G	A
1	chr1:171051683:T:C	0	171051683	C	T
1	chr1:171052592:T:C	0	171052592	C	T
1	chr1:171052919:T:C	0	171052919	C	T
1	chr1:171053087:G:A	0	171053087	A	G
1	chr1:171053504:A:G	0	171053504	G	A
1	chr1:171053697:A:C	0	171053697	C	A
1	chr1:171054018:A:G	0	171054018	G	A
1	chr1:171054246:G:C	0	171054246	C	G
1	chr1:171054266:A:G	0	171054266	G	A
1	chr1:171054816:C:T	0	171054816	T	C
1	chr1:171057045:T:G	0	171057045	G	T
1	chr1:171058470:C:T	0	171058470	T	C
1	chr1:171059412:G:A	0	171059412	A	G
1	chr1:171063426:G:A	0	171063426	A	G
1	chr1:171065465:A:G	0	171065465	G	A
1	chr1:171065495:TG:T	0	171065495	T	TG
1	chr1:171065656:A:G	0	171065656	G	A
1	chr1:171066898:C:T	0	171066898	T	C
1	chr1:171066921:T:C	0	171066921	C	T
1	chr1:171066981:G:A	0	171066981	A	G
1	chr1:171067434:C:T	0	171067434	T	C
1	chr1:171067563:T:C	0	171067563	C	T
1	chr1:171067639:C:G	0	171067639	G	C
1	chr1:171067659:A:G	0	171067659	G	A
1	chr1:171067829:T:C	0	171067829	C	T
1	chr1:171069451:T:C	0	171069451	C	T
1	chr1:171069603:A:C	0	171069603	C	A
1	chr1:171070888:C:A	0	171070888	A	C
1	chr1:171070932:A:G	0	171070932	G	A
1	chr1:171070942:G:A	0	171070942	A	G
1	chr1:171071316:A:T	0	171071316	T	A
1	chr1:171071664:C:T	0	171071664	T	C
1	chr1:171071763:G:T	0	171071763	T	G
1	chr1:171071915:C:T	0	171071915	T	C
1	chr1:171072022:G:T	0	171072022	T	G
1	chr1:171073364:T:C	0	171073364	C	T
1	chr1:171073893:C:T	0	171073893	T	C
1	chr1:171074413:C:CATTT	0	171074413	CATTT	C
1	chr1:171074492:T:C	0	171074492	C	T
1	chr1:171076071:C:A	0	171076071	A	C
1	chr1:171076127:G:A	0	171076127	A	G
1	chr1:171076176:A:C	0	171076176	C	A
1	chr1:171076324:C:A	0	171076324	A	C
1	chr1:171076470:AC:A	0	171076470	A	AC
1	chr1:171076659:T:C	0	171076659	C	T
1	chr1:171077293:A:G	0	171077293	G	A
1	chr1:171077741:C:G	0	171077741	G	C
1	chr1:171077773:A:G	0	171077773	G	A
1	chr1:171077788:A:ATTC	0	171077788	ATTC	A
1	chr1:171077980:G:T	0	171077980	T	G
1	chr1:171078110:G:A	0	171078110	A	G
1	chr1:171078204:A:G	0	171078204	G	A
1	chr1:171078310:A:G	0	171078310	G	A
1	chr1:171078553:A:G	0	171078553	G	A
1	chr1:171080934:A:G	0	171080934	G	A
1	chr1:171081448:C:T	0	171081448	T	C
1	chr1:171081664:C:G	0	171081664	G	C
1	chr1:171082636:G:A	0	171082636	A	G
1	chr1:171083077:A:G	0	171083077	G	A
1	chr1:171083547:C:T	0	171083547	T	C
1	chr1:171084012:A:C	0	171084012	C	A
1	chr1:171085409:C:T	0	171085409	T	C
1	chr1:171085541:G:A	0	171085541	A	G
1	chr1:171086298:A:C	0	171086298	C	A
1	chr1:171086904:C:T	0	171086904	T	C
1	chr1:171087116:A:C	0	171087116	C	A
1	chr1:171087284:A:G	0	171087284	G	A
1	chr1:171088028:G:T	0	171088028	T	G
1	chr1:171088059:T:C	0	171088059	C	T
1	chr1:171088269:T:G	0	171088269	G	T
1	chr1:171088452:G:GA	0	171088452	GA	G
1	chr1:171089053:G:A	0	171089053	A	G
1	chr1:171089095:T:C	0	171089095	C	T
1	chr1:171089110:C:T	0	171089110	T	C
1	chr1:171089111:A:G	0	171089111	G	A
1	chr1:171089460:A:T	0	171089460	T	A
1	chr1:171089697:T:C	0	171089697	C	T
1	chr1:171089805:T:C	0	171089805	C	T
1	chr1:171090116:T:A	0	171090116	A	T
1	chr1:171090188:C:A	0	171090188	A	C
1	chr1:171090482:G:C	0	171090482	C	G
1	chr1:171091067:G:A	0	171091067	A	G
1	chr1:171091615:G:A	0	171091615	A	G
1	chr1:171091680:C:T	0	171091680	T	C
1	chr1:171092246:G:A	0	171092246	A	G
1	chr1:171092849:A:G	0	171092849	G	A
1	chr1:171093107:A:C	0	171093107	C	A
1	chr1:171093887:G:T	0	171093887	T	G
1	chr1:171094026:G:A	0	171094026	A	G
1	chr1:171094121:G:A	0	171094121	A	G
1	chr1:171094382:T:C	0	171094382	C	T
1	chr1:171094410:A:T	0	171094410	T	A
1	chr1:171094652:G:A	0	171094652	A	G
1	chr1:171097979:T:G	0	171097979	G	T
1	chr1:171099045:A:G	0	171099045	G	A
1	chr1:171099109:G:A	0	171099109	A	G
1	chr1:171099741:C:T	0	171099741	T	C
1	chr1:171099888:G:A	0	171099888	A	G
1	chr1:171099947:G:A	0	171099947	A	G
1	chr1:171101331:G:T	0	171101331	T	G
1	chr1:171102341:T:A	0	171102341	A	T
1	chr1:171102402:T:A	0	171102402	A	T
1	chr1:171102742:A:C	0	171102742	C	A
1	chr1:171102833:T:C	0	171102833	C	T
1	chr1:171103095:G:A	0	171103095	A	G
1	chr1:171103467:A:T	0	171103467	T	A
1	chr1:171103721:G:T	0	171103721	T	G
1	chr1:171104111:G:A	0	171104111	A	G
1	chr1:171104861:G:A	0	171104861	A	G
1	chr1:171105036:T:G	0	171105036	G	T
1	chr1:171106210:G:A	0	171106210	A	G
1	chr1:171106266:A:T	0	171106266	T	A
1	chr1:171106323:A:G	0	171106323	G	A
1	chr1:171106415:C:T	0	171106415	T	C
1	chr1:171106419:C:T	0	171106419	T	C
1	chr1:171106435:T:C	0	171106435	C	T
1	chr1:171106856:T:C	0	171106856	C	T
1	chr1:171107599:T:C	0	171107599	C	T
1	chr1:171107794:C:T	0	171107794	T	C
1	chr1:171107825:G:A	0	171107825	A	G
1	chr1:171107897:GTCT:G	0	171107897	G	GTCT
1	chr1:171108024:G:A	0	171108024	A	G
1	chr1:171108057:G:A	0	171108057	A	G
1	chr1:171108361:TC:T	0	171108361	T	TC
1	chr1:171108641:A:C	0	171108641	C	A
1	chr1:171109837:C:T	0	171109837	T	C
1	chr1:171109864:G:T	0	171109864	T	G
1	chr1:171110939:G:A	0	171110939	A	G
1	chr1:171111344:C:T	0	171111344	T	C
1	chr1:171111474:G:C	0	171111474	C	G
1	chr1:171114102:A:G	0	171114102	G	A
1	chr1:171114397:T:C	0	171114397	C	T
1	chr1:171114574:C:T	0	171114574	T	C
1	chr1:171115021:G:A	0	171115021	A	G
1	chr1:171115102:C:A	0	171115102	A	C
1	chr1:171115572:A:T	0	171115572	T	A
1	chr1:171115573:C:A	0	171115573	A	C
1	chr1:171116174:A:AT	0	171116174	AT	A
1	chr1:171116506:G:T	0	171116506	T	G
1	chr1:171116537:C:T	0	171116537	T	C
1	chr1:171119633:A:AC	0	171119633	AC	A
1	chr1:171119714:A:G	0	171119714	G	A
1	chr1:171121080:A:T	0	171121080	T	A
1	chr1:171122735:A:G	0	171122735	G	A
1	chr1:171123955:A:G	0	171123955	G	A
1	chr1:171128422:C:T	0	171128422	T	C
1	chr1:171128484:A:AG	0	171128484	AG	A
1	chr1:171128486:A:G	0	171128486	G	A
1	chr1:171129129:A:G	0	171129129	G	A
1	chr1:171129754:T:C	0	171129754	C	T
1	chr1:171131358:A:T	0	171131358	T	A
1	chr1:171131587:T:C	0	171131587	C	T
1	chr1:171132343:C:G	0	171132343	G	C
1	chr1:171133158:A:G	0	171133158	G	A
1	chr1:171133705:G:A	0	171133705	A	G
1	chr1:171134102:T:C	0	171134102	C	T
1	chr1:171134468:C:T	0	171134468	T	C
1	chr1:171134505:G:T	0	171134505	T	G
1	chr1:171134913:G:A	0	171134913	A	G
1	chr1:171135001:G:A	0	171135001	A	G
1	chr1:171135950:A:G	0	171135950	G	A
1	chr1:171136494:GTCC:G	0	171136494	G	GTCC
1	chr1:171136655:G:A	0	171136655	A	G
1	chr1:171136963:T:C	0	171136963	C	T
1	chr1:171137570:T:C	0	171137570	C	T
1	chr1:171139697:C:T	0	171139697	T	C
1	chr1:171140916:T:C	0	171140916	C	T
1	chr1:171141168:C:T	0	171141168	T	C
1	chr1:171141912:CCTT:C	0	171141912	C	CCTT
1	chr1:171142212:G:A	0	171142212	A	G
1	chr1:171142226:G:T	0	171142226	T	G
1	chr1:171143482:C:G	0	171143482	G	C
1	chr1:171143995:T:C	0	171143995	C	T
1	chr1:171144813:C:T	0	171144813	T	C
1	chr1:171146080:A:C	0	171146080	C	A
1	chr1:171146344:A:G	0	171146344	G	A
1	chr1:171146428:G:A	0	171146428	A	G
1	chr1:171147128:A:C	0	171147128	C	A
1	chr1:171147165:T:C	0	171147165	C	T
1	chr1:171147411:A:G	0	171147411	G	A
1	chr1:171147464:G:T	0	171147464	T	G
1	chr1:171147621:C:T	0	171147621	T	C
1	chr1:171147974:C:T	0	171147974	T	C
1	chr1:171148031:T:C	0	171148031	C	T
1	chr1:171148202:A:T	0	171148202	T	A
1	chr1:171148358:C:T	0	171148358	T	C
1	chr1:171148583:A:T	0	171148583	T	A
1	chr1:171148887:G:A	0	171148887	A	G
1	chr1:171149069:T:A	0	171149069	A	T
1	chr1:171149314:A:G	0	171149314	G	A
1	chr1:171149701:G:A	0	171149701	A	G
1	chr1:171149882:T:C	0	171149882	C	T
1	chr1:171149909:C:T	0	171149909	T	C
1	chr1:171149920:G:A	0	171149920	A	G
1	chr1:171149956:A:G	0	171149956	G	A
1	chr1:171150061:G:C	0	171150061	C	G
1	chr1:171150573:G:A	0	171150573	A	G
1	chr1:171150731:T:A	0	171150731	A	T
1	chr1:171150770:G:T	0	171150770	T	G
1	chr1:171150810:C:T	0	171150810	T	C
1	chr1:171150904:C:CA	0	171150904	CA	C
1	chr1:171150960:G:A	0	171150960	A	G
1	chr1:171151508:G:A	0	171151508	A	G
1	chr1:171152034:A:G	0	171152034	G	A
1	chr1:171152129:G:A	0	171152129	A	G
1	chr1:171153036:C:CA	0	171153036	CA	C
1	chr1:171153157:T:C	0	171153157	C	T
1	chr1:171155204:T:C	0	171155204	C	T
1	chr1:171156077:A:G	0	171156077	G	A
1	chr1:171156851:T:C	0	171156851	C	T
1	chr1:171157384:G:A	0	171157384	A	G
1	chr1:171157671:A:G	0	171157671	G	A
1	chr1:171157893:G:A	0	171157893	A	G
1	chr1:171158257:A:G	0	171158257	G	A
1	chr1:171158618:T:C	0	171158618	C	T
1	chr1:171158899:A:C	0	171158899	C	A
1	chr1:171160283:T:C	0	171160283	C	T
1	chr1:171161207:G:A	0	171161207	A	G
1	chr1:171161400:G:C	0	171161400	C	G
1	chr1:171162123:T:TA	0	171162123	TA	T
1	chr1:171162127:A:AT	0	171162127	AT	A
1	chr1:171162452:G:A	0	171162452	A	G
1	chr1:171162486:C:A	0	171162486	A	C
1	chr1:171162996:G:A	0	171162996	A	G
1	chr1:171163119:G:A	0	171163119	A	G
1	chr1:171163968:C:T	0	171163968	T	C
1	chr1:171164112:A:G	0	171164112	G	A
1	chr1:171164577:C:T	0	171164577	T	C
1	chr1:171164750:C:A	0	171164750	A	C
1	chr1:171164990:T:C	0	171164990	C	T
1	chr1:171165549:G:C	0	171165549	C	G
1	chr1:171165644:G:A	0	171165644	A	G
1	chr1:171166252:T:C	0	171166252	C	T
1	chr1:171166625:A:G	0	171166625	G	A
1	chr1:171166986:A:G	0	171166986	G	A
1	chr1:171167180:G:A	0	171167180	A	G
1	chr1:171167297:G:C	0	171167297	C	G
1	chr1:171167737:A:T	0	171167737	T	A
1	chr1:171167909:G:T	0	171167909	T	G
1	chr1:171168259:T:G	0	171168259	G	T
1	chr1:171168633:C:A	0	171168633	A	C
1	chr1:171169084:T:A	0	171169084	A	T
1	chr1:171169250:T:C	0	171169250	C	T
1	chr1:171169344:G:A	0	171169344	A	G
1	chr1:171169505:G:A	0	171169505	A	G
1	chr1:171169542:T:A	0	171169542	A	T
1	chr1:171169707:A:AT	0	171169707	AT	A
1	chr1:171170107:G:A	0	171170107	A	G
1	chr1:171170402:A:G	0	171170402	G	A
1	chr1:171170684:A:G	0	171170684	G	A
1	chr1:171170932:CA:C	0	171170932	C	CA
1	chr1:171171402:C:T	0	171171402	T	C
1	chr1:171171565:G:A	0	171171565	A	G
1	chr1:171171569:C:T	0	171171569	T	C
1	chr1:171171836:A:G	0	171171836	G	A
1	chr1:171171934:C:A	0	171171934	A	C
1	chr1:171172098:C:T	0	171172098	T	C
1	chr1:171172129:A:G	0	171172129	G	A
1	chr1:171172484:C:G	0	171172484	G	C
1	chr1:171172752:C:T	0	171172752	T	C
1	chr1:171172970:A:G	0	171172970	G	A
1	chr1:171173436:A:G	0	171173436	G	A
1	chr1:171173461:A:C	0	171173461	C	A
1	chr1:171174538:G:C	0	171174538	C	G
1	chr1:171175079:C:T	0	171175079	T	C
1	chr1:171175460:T:C	0	171175460	C	T
1	chr1:171176180:A:C	0	171176180	C	A
1	chr1:171176391:A:G	0	171176391	G	A
1	chr1:171176888:T:C	0	171176888	C	T
1	chr1:171176942:T:C	0	171176942	C	T
1	chr1:171177175:A:G	0	171177175	G	A
1	chr1:171177466:A:C	0	171177466	C	A
1	chr1:171178589:C:T	0	171178589	T	C
1	chr1:171178705:A:G	0	171178705	G	A
1	chr1:171179021:A:G	0	171179021	G	A
1	chr1:171179382:G:A	0	171179382	A	G
1	chr1:171179582:G:A	0	171179582	A	G
1	chr1:171179725:T:A	0	171179725	A	T
1	chr1:171179739:T:C	0	171179739	C	T
1	chr1:171180164:G:A	0	171180164	A	G
1	chr1:171180245:A:G	0	171180245	G	A
1	chr1:171180350:C:T	0	171180350	T	C
1	chr1:171180351:G:A	0	171180351	A	G
1	chr1:171180547:T:A	0	171180547	A	T
1	chr1:171181262:G:A	0	171181262	A	G
1	chr1:171181701:T:C	0	171181701	C	T
1	chr1:171182499:C:T	0	171182499	T	C
1	chr1:171182734:T:A	0	171182734	A	T
1	chr1:171182852:T:G	0	171182852	G	T
1	chr1:171183412:T:G	0	171183412	G	T
1	chr1:171184192:A:G	0	171184192	G	A
1	chr1:171184225:C:T	0	171184225	T	C
1	chr1:171184309:T:G	0	171184309	G	T
1	chr1:171184438:A:G	0	171184438	G	A
1	chr1:171184700:A:G	0	171184700	G	A
1	chr1:171185164:A:C	0	171185164	C	A
1	chr1:171185239:A:G	0	171185239	G	A
1	chr1:171185504:AG:A	0	171185504	A	AG
1	chr1:171185820:A:G	0	171185820	G	A
1	chr1:171185964:C:T	0	171185964	T	C
1	chr1:171186493:A:G	0	171186493	G	A
1	chr1:171186716:C:T	0	171186716	T	C
1	chr1:171186788:A:G	0	171186788	G	A
1	chr1:171186895:T:C	0	171186895	C	T
1	chr1:171186961:A:G	0	171186961	G	A
1	chr1:171187292:A:G	0	171187292	G	A
1	chr1:171187344:A:G	0	171187344	G	A
1	chr1:171187405:T:C	0	171187405	C	T
1	chr1:171187688:G:A	0	171187688	A	G
1	chr1:171189082:G:A	0	171189082	A	G
1	chr1:171189088:G:C	0	171189088	C	G
1	chr1:171189145:C:T	0	171189145	T	C
1	chr1:171189217:T:C	0	171189217	C	T
1	chr1:171189360:T:C	0	171189360	C	T
1	chr1:171190151:A:G	0	171190151	G	A
1	chr1:171190233:A:T	0	171190233	T	A
1	chr1:171190872:G:A	0	171190872	A	G
1	chr1:171190976:C:A	0	171190976	A	C
1	chr1:171190982:C:T	0	171190982	T	C
1	chr1:171191001:T:C	0	171191001	C	T
1	chr1:171191344:A:T	0	171191344	T	A
1	chr1:171191559:T:C	0	171191559	C	T
1	chr1:171191786:T:G	0	171191786	G	T
1	chr1:171191816:G:C	0	171191816	C	G
1	chr1:171191976:C:T	0	171191976	T	C
1	chr1:171192026:C:A	0	171192026	A	C
1	chr1:171192221:C:G	0	171192221	G	C
1	chr1:171192291:G:A	0	171192291	A	G
1	chr1:171192359:T:C	0	171192359	C	T
1	chr1:171193136:C:T	0	171193136	T	C
1	chr1:171193412:T:TGAC	0	171193412	TGAC	T
1	chr1:171193444:T:C	0	171193444	C	T
1	chr1:171193740:G:A	0	171193740	A	G
1	chr1:171193821:T:C	0	171193821	C	T
1	chr1:171193899:C:T	0	171193899	T	C
1	chr1:171194443:T:G	0	171194443	G	T
1	chr1:171194484:A:G	0	171194484	G	A
1	chr1:171194972:A:G	0	171194972	G	A
1	chr1:171194999:G:A	0	171194999	A	G
1	chr1:171195056:A:C	0	171195056	C	A
1	chr1:171195167:G:A	0	171195167	A	G
1	chr1:171195341:A:T	0	171195341	T	A
1	chr1:171195405:C:T	0	171195405	T	C
1	chr1:171196522:A:G	0	171196522	G	A
1	chr1:171196663:TG:T	0	171196663	T	TG
1	chr1:171197393:A:G	0	171197393	G	A
1	chr1:171197535:G:C	0	171197535	C	G
1	chr1:171198018:C:T	0	171198018	T	C
1	chr1:171198136:G:A	0	171198136	A	G
1	chr1:171198249:T:TACA	0	171198249	TACA	T
1	chr1:171198657:C:T	0	171198657	T	C
1	chr1:171198895:T:C	0	171198895	C	T
1	chr1:171199027:C:T	0	171199027	T	C
1	chr1:171199240:CA:C	0	171199240	C	CA
1	chr1:171199406:T:C	0	171199406	C	T
1	chr1:171199446:A:G	0	171199446	G	A
1	chr1:171199554:C:T	0	171199554	T	C
1	chr1:171199665:A:C	0	171199665	C	A
1	chr1:171199936:C:A	0	171199936	A	C
1	chr1:171199984:T:C	0	171199984	C	T
1	chr1:171200053:G:T	0	171200053	T	G
1	chr1:171200297:C:T	0	171200297	T	C
1	chr1:171200312:T:C	0	171200312	C	T
1	chr1:171200363:C:T	0	171200363	T	C
1	chr1:171201070:T:C	0	171201070	C	T
1	chr1:171201105:A:T	0	171201105	T	A
1	chr1:171201412:A:G	0	171201412	G	A
1	chr1:171201594:A:T	0	171201594	T	A
1	chr1:171201713:T:C	0	171201713	C	T
1	chr1:171201863:G:A	0	171201863	A	G
1	chr1:171203273:T:C	0	171203273	C	T
1	chr1:171204272:T:C	0	171204272	C	T
1	chr1:171205173:T:A	0	171205173	A	T
1	chr1:171206447:G:A	0	171206447	A	G
1	chr1:171206511:G:T	0	171206511	T	G
1	chr1:171206917:A:G	0	171206917	G	A
1	chr1:171207096:T:C	0	171207096	C	T
1	chr1:171207980:T:C	0	171207980	C	T
1	chr1:171208066:G:T	0	171208066	T	G
1	chr1:171208134:A:G	0	171208134	G	A
1	chr1:171208277:G:A	0	171208277	A	G
1	chr1:171208342:C:T	0	171208342	T	C
1	chr1:171208386:G:T	0	171208386	T	G
1	chr1:171209013:A:G	0	171209013	G	A
1	chr1:171209351:C:T	0	171209351	T	C
1	chr1:171210148:C:T	0	171210148	T	C
1	chr1:171210338:C:T	0	171210338	T	C
1	chr1:171210531:C:G	0	171210531	G	C
1	chr1:171210640:A:G	0	171210640	G	A
1	chr1:171211062:T:C	0	171211062	C	T
1	chr1:171212615:G:A	0	171212615	A	G
1	chr1:171212702:A:G	0	171212702	G	A
1	chr1:171214826:T:C	0	171214826	C	T
1	chr1:171215234:C:G	0	171215234	G	C
1	chr1:171218645:C:T	0	171218645	T	C
1	chr1:171218848:T:C	0	171218848	C	T
1	chr1:171219091:AT:A	0	171219091	A	AT
1	chr1:171219393:T:A	0	171219393	A	T
1	chr1:171219731:G:A	0	171219731	A	G
1	chr1:171221278:T:C	0	171221278	C	T
1	chr1:171222317:T:C	0	171222317	C	T
1	chr1:171222444:C:T	0	171222444	T	C
1	chr1:171222817:C:T	0	171222817	T	C
1	chr1:171223441:C:T	0	171223441	T	C
1	chr1:171223677:C:T	0	171223677	T	C
1	chr1:171223679:A:C	0	171223679	C	A
1	chr1:171223890:A:G	0	171223890	G	A
1	chr1:171223916:TAATAA:T	0	171223916	T	TAATAA
1	chr1:171224159:A:ATTTT	0	171224159	ATTTT	A
1	chr1:171224163:C:A	0	171224163	A	C
1	chr1:171224164:A:G	0	171224164	G	A
1	chr1:171224423:C:T	0	171224423	T	C
1	chr1:171224652:C:T	0	171224652	T	C
1	chr1:171224769:T:C	0	171224769	C	T
1	chr1:171226180:AC:A	0	171226180	A	AC
1	chr1:171226819:G:A	0	171226819	A	G
1	chr1:171226920:T:G	0	171226920	G	T
1	chr1:171226999:C:T	0	171226999	T	C
1	chr1:171227474:C:G	0	171227474	G	C
1	chr1:171227831:A:T	0	171227831	T	A
1	chr1:171227893:G:A	0	171227893	A	G
1	chr1:171228272:A:G	0	171228272	G	A
1	chr1:171228541:C:T	0	171228541	T	C
1	chr1:171228599:G:A	0	171228599	A	G
1	chr1:171228653:T:C	0	171228653	C	T
1	chr1:171229029:C:T	0	171229029	T	C
1	chr1:171229314:T:A	0	171229314	A	T
1	chr1:171231230:T:C	0	171231230	C	T
1	chr1:171232078:T:C	0	171232078	C	T
1	chr1:171232408:T:A	0	171232408	A	T
1	chr1:171232556:T:C	0	171232556	C	T
1	chr1:171232613:C:T	0	171232613	T	C
1	chr1:171232770:C:A	0	171232770	A	C
1	chr1:171233025:T:C	0	171233025	C	T
1	chr1:171233788:G:A	0	171233788	A	G
1	chr1:171234257:C:G	0	171234257	G	C
1	chr1:171234589:G:A	0	171234589	A	G
1	chr1:171234831:G:A	0	171234831	A	G
1	chr1:171235273:G:A	0	171235273	A	G
1	chr1:171235455:T:G	0	171235455	G	T
1	chr1:171235670:A:G	0	171235670	G	A
1	chr1:171235774:C:T	0	171235774	T	C
1	chr1:171235824:G:A	0	171235824	A	G
1	chr1:171235939:A:C	0	171235939	C	A
1	chr1:171236348:A:C	0	171236348	C	A
1	chr1:171236353:A:T	0	171236353	T	A
1	chr1:171236644:T:C	0	171236644	C	T
1	chr1:171236932:G:C	0	171236932	C	G
1	chr1:171237397:A:G	0	171237397	G	A
1	chr1:171237418:C:A	0	171237418	A	C
1	chr1:171238034:G:A	0	171238034	A	G
1	chr1:171238121:G:A	0	171238121	A	G
1	chr1:171238156:A:G	0	171238156	G	A
1	chr1:171238269:T:C	0	171238269	C	T
1	chr1:171238368:G:A	0	171238368	A	G
1	chr1:171238541:T:C	0	171238541	C	T
1	chr1:171238571:G:T	0	171238571	T	G
1	chr1:171238875:C:T	0	171238875	T	C
1	chr1:171238955:C:T	0	171238955	T	C
1	chr1:171239395:T:C	0	171239395	C	T
1	chr1:171239527:A:C	0	171239527	C	A
1	chr1:171240133:C:T	0	171240133	T	C
1	chr1:171240761:A:C	0	171240761	C	A
1	chr1:171241293:C:T	0	171241293	T	C
1	chr1:171242212:G:A	0	171242212	A	G
1	chr1:171242243:C:T	0	171242243	T	C
1	chr1:171242836:G:A	0	171242836	A	G
1	chr1:171243006:A:G	0	171243006	G	A
1	chr1:171243095:G:A	0	171243095	A	G
1	chr1:171243582:T:A	0	171243582	A	T
1	chr1:171243607:G:A	0	171243607	A	G
1	chr1:171244419:G:A	0	171244419	A	G
1	chr1:171244516:T:C	0	171244516	C	T
1	chr1:171244923:C:T	0	171244923	T	C
1	chr1:171246103:G:C	0	171246103	C	G
1	chr1:171246516:CCAACAATGACAGCATCATCAT:C	0	171246516	C	CCAACAATGACAGCATCATCAT
1	chr1:171247578:C:G	0	171247578	G	C
1	chr1:171247727:T:A	0	171247727	A	T
1	chr1:171247758:C:T	0	171247758	T	C
1	chr1:171249148:G:A	0	171249148	A	G
1	chr1:171249227:T:C	0	171249227	C	T
1	chr1:171249557:C:G	0	171249557	G	C
1	chr1:171249576:ATC:A	0	171249576	A	ATC
1	chr1:171250664:A:G	0	171250664	G	A
1	chr1:171250969:T:C	0	171250969	C	T
1	chr1:171251097:G:T	0	171251097	T	G
1	chr1:171251311:C:T	0	171251311	T	C
1	chr1:171251487:A:T	0	171251487	T	A
1	chr1:171251672:C:T	0	171251672	T	C
1	chr1:171251786:G:T	0	171251786	T	G
1	chr1:171251882:CT:TT	0	171251882	TT	CT
1	chr1:171252038:A:T	0	171252038	T	A
1	chr1:171252542:T:C	0	171252542	C	T
1	chr1:171252778:G:A	0	171252778	A	G
1	chr1:171252885:T:G	0	171252885	G	T
1	chr1:171253241:C:G	0	171253241	G	C
1	chr1:171253620:A:G	0	171253620	G	A
1	chr1:171253995:G:A	0	171253995	A	G
1	chr1:171254107:A:T	0	171254107	T	A
1	chr1:171254680:G:A	0	171254680	A	G
1	chr1:171254969:G:T	0	171254969	T	G
1	chr1:171256070:A:G	0	171256070	G	A
1	chr1:171256895:T:C	0	171256895	C	T
1	chr1:171257078:T:C	0	171257078	C	T
1	chr1:171257270:G:A	0	171257270	A	G
1	chr1:171257566:G:A	0	171257566	A	G
1	chr1:171257575:C:T	0	171257575	T	C
1	chr1:171257581:G:A	0	171257581	A	G
1	chr1:171258077:T:C	0	171258077	C	T
1	chr1:171259660:C:T	0	171259660	T	C
1	chr1:171259756:C:T	0	171259756	T	C
1	chr1:171260448:A:G	0	171260448	G	A
1	chr1:171263074:G:T	0	171263074	T	G
1	chr1:171263138:A:C	0	171263138	C	A
1	chr1:171263307:C:T	0	171263307	T	C
1	chr1:171266603:A:G	0	171266603	G	A
1	chr1:171267084:A:G	0	171267084	G	A
1	chr1:171267981:G:A	0	171267981	A	G
1	chr1:171269020:G:A	0	171269020	A	G
1	chr1:171269647:C:T	0	171269647	T	C
1	chr1:171269847:C:T	0	171269847	T	C
1	chr1:171270031:C:T	0	171270031	T	C
1	chr1:171270843:A:G	0	171270843	G	A
1	chr1:171272089:T:C	0	171272089	C	T
1	chr1:171273088:T:C	0	171273088	C	T
1	chr1:171274724:G:C	0	171274724	C	G
1	chr1:171275667:C:A	0	171275667	A	C
1	chr1:171275772:A:G	0	171275772	G	A
1	chr1:171276440:A:G	0	171276440	G	A
1	chr1:171279475:G:A	0	171279475	A	G
1	chr1:171279955:A:T	0	171279955	T	A
1	chr1:171280905:C:T	0	171280905	T	C
1	chr1:171282370:G:T	0	171282370	T	G
1	chr1:171282524:A:G	0	171282524	G	A
1	chr1:171282737:T:C	0	171282737	C	T
1	chr1:171282819:T:G	0	171282819	G	T
1	chr1:171282874:A:C	0	171282874	C	A
1	chr1:171282963:C:T	0	171282963	T	C
1	chr1:171283148:A:G	0	171283148	G	A
1	chr1:171283398:G:A	0	171283398	A	G
1	chr1:171283729:C:T	0	171283729	T	C
1	chr1:171283799:G:T	0	171283799	T	G
1	chr1:171283898:A:G	0	171283898	G	A
1	chr1:171285070:G:A	0	171285070	A	G
1	chr1:171285655:C:T	0	171285655	T	C
1	chr1:171285751:C:T	0	171285751	T	C
1	chr1:171286207:C:T	0	171286207	T	C
1	chr1:171288992:T:C	0	171288992	C	T
1	chr1:171289503:C:T	0	171289503	T	C
1	chr1:171290944:A:T	0	171290944	T	A
1	chr1:171291027:C:T	0	171291027	T	C
1	chr1:171292054:G:A	0	171292054	A	G
1	chr1:171293876:A:G	0	171293876	G	A
1	chr1:171294663:T:C	0	171294663	C	T
1	chr1:171296152:A:T	0	171296152	T	A
1	chr1:171296237:G:A	0	171296237	A	G
1	chr1:171297665:G:A	0	171297665	A	G
1	chr1:171298072:T:C	0	171298072	C	T
1	chr1:171298789:T:C	0	171298789	C	T
1	chr1:171300133:G:A	0	171300133	A	G
1	chr1:171300267:C:T	0	171300267	T	C
1	chr1:171301406:T:C	0	171301406	C	T
1	chr1:171303361:A:G	0	171303361	G	A
1	chr1:171305659:C:T	0	171305659	T	C
1	chr1:171305794:C:T	0	171305794	T	C
1	chr1:171306665:C:A	0	171306665	A	C
1	chr1:171307308:C:T	0	171307308	T	C
1	chr1:171308367:C:T	0	171308367	T	C
1	chr1:171308969:T:C	0	171308969	C	T
1	chr1:171311990:C:T	0	171311990	T	C
1	chr1:171313033:T:C	0	171313033	C	T
1	chr1:171314704:T:C	0	171314704	C	T
1	chr1:171315146:T:G	0	171315146	G	T
1	chr1:171318113:T:C	0	171318113	C	T
1	chr1:171318819:T:A	0	171318819	A	T
1	chr1:171322878:A:G	0	171322878	G	A
1	chr1:171326146:T:C	0	171326146	C	T
1	chr1:171329801:C:T	0	171329801	T	C
1	chr1:171330301:C:A	0	171330301	A	C
1	chr1:171330575:G:C	0	171330575	C	G
1	chr1:171331820:T:C	0	171331820	C	T
1	chr1:171331894:C:G	0	171331894	G	C
1	chr1:171332164:G:A	0	171332164	A	G
1	chr1:171332955:A:C	0	171332955	C	A
1	chr1:171333117:G:A	0	171333117	A	G
1	chr1:171333847:G:A	0	171333847	A	G
1	chr1:171334786:C:T	0	171334786	T	C
1	chr1:171336809:C:T	0	171336809	T	C
1	chr1:171338016:C:T	0	171338016	T	C
1	chr1:171339693:A:G	0	171339693	G	A
1	chr1:171341864:A:C	0	171341864	C	A
1	chr1:171342657:C:T	0	171342657	T	C
1	chr1:171342892:G:A	0	171342892	A	G
1	chr1:171343077:A:G	0	171343077	G	A
1	chr1:171343369:A:G	0	171343369	G	A
1	chr1:171344602:C:T	0	171344602	T	C
1	chr1:171344796:G:T	0	171344796	T	G
1	chr1:171344852:T:A	0	171344852	A	T
1	chr1:171344901:C:T	0	171344901	T	C
1	chr1:171345003:T:C	0	171345003	C	T
1	chr1:171345118:T:G	0	171345118	G	T
1	chr1:171345543:T:C	0	171345543	C	T
1	chr1:171346507:T:C	0	171346507	C	T
1	chr1:171347268:A:G	0	171347268	G	A
1	chr1:171347303:C:G	0	171347303	G	C
1	chr1:171347742:G:A	0	171347742	A	G
1	chr1:171347751:C:T	0	171347751	T	C
1	chr1:171348019:T:A	0	171348019	A	T
1	chr1:171348033:T:C	0	171348033	C	T
1	chr1:171348456:A:G	0	171348456	G	A
1	chr1:171348948:C:A	0	171348948	A	C
1	chr1:171349021:A:G	0	171349021	G	A
1	chr1:171349036:T:C	0	171349036	C	T
1	chr1:171349342:C:T	0	171349342	T	C
1	chr1:171349574:T:C	0	171349574	C	T
1	chr1:171350346:G:A	0	171350346	A	G
1	chr1:171350391:G:A	0	171350391	A	G
1	chr1:171350470:G:A	0	171350470	A	G
1	chr1:171350869:G:A	0	171350869	A	G
1	chr1:171351256:A:T	0	171351256	T	A
1	chr1:171351583:T:C	0	171351583	C	T
1	chr1:171351684:G:A	0	171351684	A	G
1	chr1:171351847:A:G	0	171351847	G	A
1	chr1:171352260:T:A	0	171352260	A	T
1	chr1:171352282:T:A	0	171352282	A	T
1	chr1:171352283:A:T	0	171352283	T	A
1	chr1:171352410:T:C	0	171352410	C	T
1	chr1:171352649:A:G	0	171352649	G	A
1	chr1:171353307:C:T	0	171353307	T	C
1	chr1:171353382:C:T	0	171353382	T	C
1	chr1:171353659:C:T	0	171353659	T	C
1	chr1:171353868:G:A	0	171353868	A	G
1	chr1:171353889:A:C	0	171353889	C	A
1	chr1:171354060:G:A	0	171354060	A	G
1	chr1:171354878:G:A	0	171354878	A	G
1	chr1:171355042:G:T	0	171355042	T	G
1	chr1:171355209:T:C	0	171355209	C	T
1	chr1:171355757:C:T	0	171355757	T	C
1	chr1:171356249:G:A	0	171356249	A	G
1	chr1:171357369:G:A	0	171357369	A	G
1	chr1:171358021:T:A	0	171358021	A	T
1	chr1:171358489:T:C	0	171358489	C	T
1	chr1:171359257:G:A	0	171359257	A	G
1	chr1:171360138:A:G	0	171360138	G	A
1	chr1:171360867:A:C	0	171360867	C	A
1	chr1:171361586:T:C	0	171361586	C	T
1	chr1:171363454:G:C	0	171363454	C	G
1	chr1:171363830:T:C	0	171363830	C	T
1	chr1:171364433:T:C	0	171364433	C	T
1	chr1:171365654:CTGTA:C	0	171365654	C	CTGTA
1	chr1:171365934:C:T	0	171365934	T	C
1	chr1:171367203:C:G	0	171367203	G	C
1	chr1:171367598:A:G	0	171367598	G	A
1	chr1:171367909:T:G	0	171367909	G	T
1	chr1:171369349:A:G	0	171369349	G	A
1	chr1:171369886:T:C	0	171369886	C	T
1	chr1:171371291:T:C	0	171371291	C	T
1	chr1:171371960:A:G	0	171371960	G	A
1	chr1:171372156:T:G	0	171372156	G	T
1	chr1:171373003:TA:T	0	171373003	T	TA
1	chr1:171376528:C:T	0	171376528	T	C
1	chr1:171376698:G:C	0	171376698	C	G
1	chr1:171378097:A:G	0	171378097	G	A
1	chr1:171378542:A:T	0	171378542	T	A
1	chr1:171378572:C:A	0	171378572	A	C
1	chr1:171378708:C:T	0	171378708	T	C
1	chr1:171379013:C:T	0	171379013	T	C
1	chr1:171379571:A:T	0	171379571	T	A
1	chr1:171379727:C:A	0	171379727	A	C
1	chr1:171383332:T:A	0	171383332	A	T
1	chr1:171383404:G:A	0	171383404	A	G
1	chr1:171383728:C:T	0	171383728	T	C
1	chr1:171384025:G:A	0	171384025	A	G
1	chr1:171384564:A:G	0	171384564	G	A
1	chr1:171384725:C:T	0	171384725	T	C
1	chr1:171385397:G:C	0	171385397	C	G
1	chr1:171385755:T:A	0	171385755	A	T
1	chr1:171385803:T:A	0	171385803	A	T
1	chr1:171386430:A:G	0	171386430	G	A
1	chr1:171387237:C:T	0	171387237	T	C
1	chr1:171387616:A:G	0	171387616	G	A
1	chr1:171387810:C:T	0	171387810	T	C
1	chr1:171388111:C:T	0	171388111	T	C
1	chr1:171389229:A:G	0	171389229	G	A
1	chr1:171389305:C:G	0	171389305	G	C
1	chr1:171389555:C:T	0	171389555	T	C
1	chr1:171389767:C:T	0	171389767	T	C
1	chr1:171390552:T:C	0	171390552	C	T
1	chr1:171390589:T:C	0	171390589	C	T
1	chr1:171391706:T:C	0	171391706	C	T
1	chr1:171391999:T:C	0	171391999	C	T
1	chr1:171392065:C:T	0	171392065	T	C
1	chr1:171392303:T:C	0	171392303	C	T
1	chr1:171392593:G:A	0	171392593	A	G
1	chr1:171392752:C:T	0	171392752	T	C
1	chr1:171392891:C:T	0	171392891	T	C
1	chr1:171394040:A:G	0	171394040	G	A
1	chr1:171394080:T:C	0	171394080	C	T
1	chr1:171394474:A:G	0	171394474	G	A
1	chr1:171395002:C:T	0	171395002	T	C
1	chr1:171396967:C:A	0	171396967	A	C
1	chr1:171397287:A:T	0	171397287	T	A
1	chr1:171397310:G:A	0	171397310	A	G
1	chr1:171397682:A:G	0	171397682	G	A
1	chr1:171397754:G:A	0	171397754	A	G
1	chr1:171398300:C:T	0	171398300	T	C
1	chr1:171398387:C:G	0	171398387	G	C
1	chr1:171398934:A:G	0	171398934	G	A
1	chr1:171399084:C:A	0	171399084	A	C
1	chr1:171399089:G:A	0	171399089	A	G
1	chr1:171399121:C:G	0	171399121	G	C
1	chr1:171399492:G:T	0	171399492	T	G
1	chr1:171399571:A:C	0	171399571	C	A
1	chr1:171400442:G:A	0	171400442	A	G
1	chr1:171400591:C:T	0	171400591	T	C
1	chr1:171401393:A:G	0	171401393	G	A
1	chr1:171401500:G:A	0	171401500	A	G
1	chr1:171401638:A:G	0	171401638	G	A
1	chr1:171401798:A:G	0	171401798	G	A
1	chr1:171401984:A:G	0	171401984	G	A
1	chr1:171402021:C:T	0	171402021	T	C
1	chr1:171402859:A:G	0	171402859	G	A
1	chr1:171403217:T:C	0	171403217	C	T
1	chr1:171403444:G:A	0	171403444	A	G
1	chr1:171403814:T:C	0	171403814	C	T
1	chr1:171404063:C:G	0	171404063	G	C
1	chr1:171404151:A:C	0	171404151	C	A
1	chr1:171404153:T:C	0	171404153	C	T
1	chr1:171404628:T:G	0	171404628	G	T
1	chr1:171404697:G:A	0	171404697	A	G
1	chr1:171404950:G:A	0	171404950	A	G
1	chr1:171404967:G:A	0	171404967	A	G
1	chr1:171404990:C:T	0	171404990	T	C
1	chr1:171405060:A:G	0	171405060	G	A
1	chr1:171405127:A:C	0	171405127	C	A
1	chr1:171405703:C:A	0	171405703	A	C
1	chr1:171406138:A:G	0	171406138	G	A
1	chr1:171406603:G:A	0	171406603	A	G
1	chr1:171406679:A:G	0	171406679	G	A
1	chr1:171406905:G:T	0	171406905	T	G
1	chr1:171406911:A:T	0	171406911	T	A
1	chr1:171407108:T:A	0	171407108	A	T
1	chr1:171408007:G:A	0	171408007	A	G
1	chr1:171409147:A:G	0	171409147	G	A
1	chr1:171409467:A:G	0	171409467	G	A
1	chr1:171409701:C:T	0	171409701	T	C
1	chr1:171410333:A:G	0	171410333	G	A
1	chr1:171410535:C:T	0	171410535	T	C
1	chr1:171410541:C:A	0	171410541	A	C
1	chr1:171410663:T:C	0	171410663	C	T
1	chr1:171410875:C:A	0	171410875	A	C
1	chr1:171410950:T:G	0	171410950	G	T
1	chr1:171411269:A:T	0	171411269	T	A
1	chr1:171411656:T:A	0	171411656	A	T
1	chr1:171411998:G:A	0	171411998	A	G
1	chr1:171412251:G:A	0	171412251	A	G
1	chr1:171412396:A:G	0	171412396	G	A
1	chr1:171412804:G:A	0	171412804	A	G
1	chr1:171412856:G:T	0	171412856	T	G
1	chr1:171412939:C:T	0	171412939	T	C
1	chr1:171413223:G:A	0	171413223	A	G
1	chr1:171413815:C:T	0	171413815	T	C
1	chr1:171413821:C:T	0	171413821	T	C
1	chr1:171413970:C:T	0	171413970	T	C
1	chr1:171414323:T:C	0	171414323	C	T
1	chr1:171414741:A:G	0	171414741	G	A
1	chr1:171414964:G:A	0	171414964	A	G
1	chr1:171415065:G:A	0	171415065	A	G
1	chr1:171415446:C:A	0	171415446	A	C
1	chr1:171415613:CAAT:C	0	171415613	C	CAAT
1	chr1:171415768:C:A	0	171415768	A	C
1	chr1:171416779:A:T	0	171416779	T	A
1	chr1:171416934:T:C	0	171416934	C	T
1	chr1:171417440:T:C	0	171417440	C	T
1	chr1:171417853:C:A	0	171417853	A	C
1	chr1:171418411:G:A	0	171418411	A	G
1	chr1:171418794:A:G	0	171418794	G	A
1	chr1:171419131:G:A	0	171419131	A	G
1	chr1:171419777:T:C	0	171419777	C	T
1	chr1:171420150:A:T	0	171420150	T	A
1	chr1:171420336:C:T	0	171420336	T	C
1	chr1:171420560:C:T	0	171420560	T	C
1	chr1:171422983:A:G	0	171422983	G	A
1	chr1:171423072:T:C	0	171423072	C	T
1	chr1:171423777:A:C	0	171423777	C	A
1	chr1:171423806:T:C	0	171423806	C	T
1	chr1:171423965:A:C	0	171423965	C	A
1	chr1:171424363:T:C	0	171424363	C	T
1	chr1:171424648:T:C	0	171424648	C	T
1	chr1:171424661:C:T	0	171424661	T	C
1	chr1:171424772:T:C	0	171424772	C	T
1	chr1:171424843:C:T	0	171424843	T	C
1	chr1:171425010:A:G	0	171425010	G	A
1	chr1:171425073:T:C	0	171425073	C	T
1	chr1:171425623:G:A	0	171425623	A	G
1	chr1:171425672:G:A	0	171425672	A	G
1	chr1:171425704:G:A	0	171425704	A	G
1	chr1:171426774:C:T	0	171426774	T	C
1	chr1:171427121:T:A	0	171427121	A	T
1	chr1:171427165:C:T	0	171427165	T	C
1	chr1:171427187:G:A	0	171427187	A	G
1	chr1:171427430:C:T	0	171427430	T	C
1	chr1:171427876:C:T	0	171427876	T	C
1	chr1:171428924:ATCTGGG:A	0	171428924	A	ATCTGGG
1	chr1:171428934:TG:T	0	171428934	T	TG
1	chr1:171429609:G:A	0	171429609	A	G
1	chr1:171429628:T:C	0	171429628	C	T
1	chr1:171429696:C:T	0	171429696	T	C
1	chr1:171429786:C:T	0	171429786	T	C
1	chr1:171429857:A:G	0	171429857	G	A
1	chr1:171430018:G:A	0	171430018	A	G
1	chr1:171430170:C:G	0	171430170	G	C
1	chr1:171430541:A:T	0	171430541	T	A
1	chr1:171431140:A:G	0	171431140	G	A
1	chr1:171431359:C:T	0	171431359	T	C
1	chr1:171431374:T:C	0	171431374	C	T
1	chr1:171431377:A:G	0	171431377	G	A
1	chr1:171431701:A:G	0	171431701	G	A
1	chr1:171431799:A:G	0	171431799	G	A
1	chr1:171432366:C:G	0	171432366	G	C
1	chr1:171432807:A:G	0	171432807	G	A
1	chr1:171433104:A:G	0	171433104	G	A
1	chr1:171433528:T:C	0	171433528	C	T
1	chr1:171433723:C:T	0	171433723	T	C
1	chr1:171434228:C:T	0	171434228	T	C
1	chr1:171434471:G:C	0	171434471	C	G
1	chr1:171434501:G:A	0	171434501	A	G
1	chr1:171434641:T:C	0	171434641	C	T
1	chr1:171434659:C:T	0	171434659	T	C
1	chr1:171434878:C:T	0	171434878	T	C
1	chr1:171434984:A:G	0	171434984	G	A
1	chr1:171435122:C:G	0	171435122	G	C
1	chr1:171435452:C:T	0	171435452	T	C
1	chr1:171435601:C:T	0	171435601	T	C
1	chr1:171436047:C:T	0	171436047	T	C
1	chr1:171436215:C:T	0	171436215	T	C
1	chr1:171436216:G:A	0	171436216	A	G
1	chr1:171436383:T:A	0	171436383	A	T
1	chr1:171437021:T:C	0	171437021	C	T
1	chr1:171437298:T:TTA	0	171437298	TTA	T
1	chr1:171438479:T:C	0	171438479	C	T
1	chr1:171438622:C:T	0	171438622	T	C
1	chr1:171439234:G:A	0	171439234	A	G
1	chr1:171439922:C:A	0	171439922	A	C
1	chr1:171440374:C:T	0	171440374	T	C
1	chr1:171441222:G:A	0	171441222	A	G
1	chr1:171441317:GA:G	0	171441317	G	GA
1	chr1:171441352:A:G	0	171441352	G	A
1	chr1:171441393:T:C	0	171441393	C	T
1	chr1:171441908:G:A	0	171441908	A	G
1	chr1:171442968:G:C	0	171442968	C	G
1	chr1:171443064:A:C	0	171443064	C	A
1	chr1:171443192:G:A	0	171443192	A	G
1	chr1:171443229:TC:T	0	171443229	T	TC
1	chr1:171443382:C:G	0	171443382	G	C
1	chr1:171443503:T:C	0	171443503	C	T
1	chr1:171443798:A:T	0	171443798	T	A
1	chr1:171444072:C:T	0	171444072	T	C
1	chr1:171444111:A:G	0	171444111	G	A
1	chr1:171444530:G:T	0	171444530	T	G
1	chr1:171444821:G:A	0	171444821	A	G
1	chr1:171445096:G:A	0	171445096	A	G
1	chr1:171445457:AAATAGATC:A	0	171445457	A	AAATAGATC
1	chr1:171445704:G:A	0	171445704	A	G
1	chr1:171445858:A:C	0	171445858	C	A
1	chr1:171446174:C:T	0	171446174	T	C
1	chr1:171446188:A:C	0	171446188	C	A
1	chr1:171446581:A:G	0	171446581	G	A
1	chr1:171446621:A:G	0	171446621	G	A
1	chr1:171446717:A:G	0	171446717	G	A
1	chr1:171447117:A:G	0	171447117	G	A
1	chr1:171447433:T:C	0	171447433	C	T
1	chr1:171447540:G:A	0	171447540	A	G
1	chr1:171447548:C:T	0	171447548	T	C
1	chr1:171447840:G:A	0	171447840	A	G
1	chr1:171447872:C:A	0	171447872	A	C
1	chr1:171448063:T:C	0	171448063	C	T
1	chr1:171448734:G:A	0	171448734	A	G
1	chr1:171449816:G:A	0	171449816	A	G
1	chr1:171450542:G:A	0	171450542	A	G
1	chr1:171450602:A:G	0	171450602	G	A
1	chr1:171451067:T:C	0	171451067	C	T
1	chr1:171451837:G:A	0	171451837	A	G
1	chr1:171452596:A:G	0	171452596	G	A
1	chr1:171452969:G:T	0	171452969	T	G
1	chr1:171453068:T:C	0	171453068	C	T
1	chr1:171453197:A:G	0	171453197	G	A
1	chr1:171453574:T:C	0	171453574	C	T
1	chr1:171453617:C:T	0	171453617	T	C
1	chr1:171453678:C:T	0	171453678	T	C
1	chr1:171453785:GACGT:G	0	171453785	G	GACGT
1	chr1:171453919:C:T	0	171453919	T	C
1	chr1:171454495:C:T	0	171454495	T	C
1	chr1:171454498:C:T	0	171454498	T	C
1	chr1:171455074:A:G	0	171455074	G	A
1	chr1:171455672:A:C	0	171455672	C	A
1	chr1:171455704:C:G	0	171455704	G	C
1	chr1:171455714:T:C	0	171455714	C	T
1	chr1:171456584:C:T	0	171456584	T	C
1	chr1:171456669:T:C	0	171456669	C	T
1	chr1:171456681:T:C	0	171456681	C	T
1	chr1:171457309:C:A	0	171457309	A	C
1	chr1:171457491:A:G	0	171457491	G	A
1	chr1:171457638:C:T	0	171457638	T	C
1	chr1:171458555:A:G	0	171458555	G	A
1	chr1:171458834:T:C	0	171458834	C	T
1	chr1:171460134:G:A	0	171460134	A	G
1	chr1:171460704:ACT:A	0	171460704	A	ACT
1	chr1:171460810:T:C	0	171460810	C	T
1	chr1:171462263:G:A	0	171462263	A	G
1	chr1:171462264:C:A	0	171462264	A	C
1	chr1:171462672:G:A	0	171462672	A	G
1	chr1:171462928:G:T	0	171462928	T	G
1	chr1:171463178:G:C	0	171463178	C	G
1	chr1:171463357:A:T	0	171463357	T	A
1	chr1:171463970:T:C	0	171463970	C	T
1	chr1:171464631:GAGTAGCTGGGACTACAGGTT:G	0	171464631	G	GAGTAGCTGGGACTACAGGTT
1	chr1:171464834:T:C	0	171464834	C	T
1	chr1:171465008:T:A	0	171465008	A	T
1	chr1:171466338:G:A	0	171466338	A	G
1	chr1:171467013:T:C	0	171467013	C	T
1	chr1:171468105:G:C	0	171468105	C	G
1	chr1:171468218:TA:T	0	171468218	T	TA
1	chr1:171468530:C:T	0	171468530	T	C
1	chr1:171468735:A:G	0	171468735	G	A
1	chr1:171468874:C:T	0	171468874	T	C
1	chr1:171468914:A:G	0	171468914	G	A
1	chr1:171469033:A:G	0	171469033	G	A
1	chr1:171469158:T:C	0	171469158	C	T
1	chr1:171470060:T:C	0	171470060	C	T
1	chr1:171470118:A:G	0	171470118	G	A
1	chr1:171470256:A:T	0	171470256	T	A
1	chr1:171470604:A:G	0	171470604	G	A
1	chr1:171470644:A:G	0	171470644	G	A
1	chr1:171471376:C:T	0	171471376	T	C
1	chr1:171471775:T:C	0	171471775	C	T
1	chr1:171471861:A:G	0	171471861	G	A
1	chr1:171471928:G:A	0	171471928	A	G
1	chr1:171473371:G:A	0	171473371	A	G
1	chr1:171474040:C:T	0	171474040	T	C
1	chr1:171474677:A:T	0	171474677	T	A
1	chr1:171474866:G:A	0	171474866	A	G
1	chr1:171475321:T:C	0	171475321	C	T
1	chr1:171476113:C:G	0	171476113	G	C
1	chr1:171476743:C:G	0	171476743	G	C
1	chr1:171476997:A:G	0	171476997	G	A
1	chr1:171477527:G:A	0	171477527	A	G
1	chr1:171477556:C:A	0	171477556	A	C
1	chr1:171478095:A:C	0	171478095	C	A
1	chr1:171478126:T:C	0	171478126	C	T
1	chr1:171478431:T:C	0	171478431	C	T
1	chr1:171478539:T:C	0	171478539	C	T
1	chr1:171478928:C:T	0	171478928	T	C
1	chr1:171479258:G:A	0	171479258	A	G
1	chr1:171479339:C:T	0	171479339	T	C
1	chr1:171480068:T:C	0	171480068	C	T
1	chr1:171480679:A:G	0	171480679	G	A
1	chr1:171480732:G:A	0	171480732	A	G
1	chr1:171480736:G:A	0	171480736	A	G
1	chr1:171481677:T:G	0	171481677	G	T
1	chr1:171481750:G:A	0	171481750	A	G
1	chr1:171482065:T:C	0	171482065	C	T
1	chr1:171482482:C:T	0	171482482	T	C
1	chr1:171482820:T:A	0	171482820	A	T
1	chr1:171484487:G:A	0	171484487	A	G
1	chr1:171485638:C:T	0	171485638	T	C
1	chr1:171486653:C:T	0	171486653	T	C
1	chr1:171486748:C:T	0	171486748	T	C
1	chr1:171486809:T:A	0	171486809	A	T
1	chr1:171487637:T:C	0	171487637	C	T
1	chr1:171488568:A:T	0	171488568	T	A
1	chr1:171489111:T:C	0	171489111	C	T
1	chr1:171490368:A:G	0	171490368	G	A
1	chr1:171491060:A:G	0	171491060	G	A
1	chr1:171491950:T:C	0	171491950	C	T
1	chr1:171492648:G:A	0	171492648	A	G
1	chr1:171494161:C:T	0	171494161	T	C
1	chr1:171494292:G:A	0	171494292	A	G
1	chr1:171494822:A:G	0	171494822	G	A
1	chr1:171495281:A:G	0	171495281	G	A
1	chr1:171497092:A:G	0	171497092	G	A
1	chr1:171497411:A:G	0	171497411	G	A
1	chr1:171497913:C:A	0	171497913	A	C
1	chr1:171498592:A:G	0	171498592	G	A
1	chr1:171500211:C:T	0	171500211	T	C
1	chr1:171500786:T:A	0	171500786	A	T
1	chr1:171503049:A:G	0	171503049	G	A
1	chr1:171503251:T:C	0	171503251	C	T
1	chr1:171505190:G:C	0	171505190	C	G
1	chr1:171505554:T:G	0	171505554	G	T
1	chr1:171506032:C:T	0	171506032	T	C
1	chr1:171506148:T:C	0	171506148	C	T
1	chr1:171507060:T:C	0	171507060	C	T
1	chr1:171507545:A:G	0	171507545	G	A
1	chr1:171508216:G:A	0	171508216	A	G
1	chr1:171509035:T:C	0	171509035	C	T
1	chr1:171509384:G:A	0	171509384	A	G
1	chr1:171512453:G:A	0	171512453	A	G
1	chr1:171512819:T:C	0	171512819	C	T
1	chr1:171513782:A:G	0	171513782	G	A
1	chr1:171513864:G:T	0	171513864	T	G
1	chr1:171514840:A:G	0	171514840	G	A
1	chr1:171515417:G:A	0	171515417	A	G
1	chr1:171516314:G:A	0	171516314	A	G
1	chr1:171516738:C:T	0	171516738	T	C
1	chr1:171517193:G:A	0	171517193	A	G
1	chr1:171517230:C:T	0	171517230	T	C
1	chr1:171517773:G:A	0	171517773	A	G
1	chr1:171517953:TG:T	0	171517953	T	TG
1	chr1:171518199:A:G	0	171518199	G	A
1	chr1:171519379:A:G	0	171519379	G	A
1	chr1:171519656:C:T	0	171519656	T	C
1	chr1:171520326:C:T	0	171520326	T	C
1	chr1:171520705:A:G	0	171520705	G	A
1	chr1:171521236:T:A	0	171521236	A	T
1	chr1:171521693:G:A	0	171521693	A	G
1	chr1:171522125:T:A	0	171522125	A	T
1	chr1:171524183:T:C	0	171524183	C	T
1	chr1:171524393:T:C	0	171524393	C	T
1	chr1:171525709:C:A	0	171525709	A	C
1	chr1:171526958:G:A	0	171526958	A	G
1	chr1:171527156:A:G	0	171527156	G	A
1	chr1:171527449:C:T	0	171527449	T	C
1	chr1:171527736:A:G	0	171527736	G	A
1	chr1:171527756:A:G	0	171527756	G	A
1	chr1:171528312:A:G	0	171528312	G	A
1	chr1:171529102:A:G	0	171529102	G	A
1	chr1:171529969:A:G	0	171529969	G	A
1	chr1:171530516:A:G	0	171530516	G	A
1	chr1:171530643:G:GT	0	171530643	GT	G
1	chr1:171530855:A:G	0	171530855	G	A
1	chr1:171530938:C:T	0	171530938	T	C
1	chr1:171531015:C:T	0	171531015	T	C
1	chr1:171534796:G:A	0	171534796	A	G
1	chr1:171534797:C:T	0	171534797	T	C
1	chr1:171535046:G:A	0	171535046	A	G
1	chr1:171535048:C:T	0	171535048	T	C
1	chr1:171536472:A:C	0	171536472	C	A
1	chr1:171537122:A:G	0	171537122	G	A
1	chr1:171537964:G:A	0	171537964	A	G
1	chr1:171539025:G:A	0	171539025	A	G
1	chr1:171539153:C:T	0	171539153	T	C
1	chr1:171539174:T:A	0	171539174	A	T
1	chr1:171539289:G:T	0	171539289	T	G
1	chr1:171539919:G:A	0	171539919	A	G
1	chr1:171540188:G:A	0	171540188	A	G
1	chr1:171542303:A:G	0	171542303	G	A
1	chr1:171542824:G:A	0	171542824	A	G
1	chr1:171543139:T:G	0	171543139	G	T
1	chr1:171544403:T:C	0	171544403	C	T
1	chr1:171546647:T:C	0	171546647	C	T
1	chr1:171547724:A:G	0	171547724	G	A
1	chr1:171549270:G:C	0	171549270	C	G
1	chr1:171551113:G:A	0	171551113	A	G
1	chr1:171551140:A:G	0	171551140	G	A
1	chr1:171551150:G:A	0	171551150	A	G
1	chr1:171551940:T:C	0	171551940	C	T
1	chr1:171552062:G:A	0	171552062	A	G
1	chr1:171552106:C:T	0	171552106	T	C
1	chr1:171553247:G:A	0	171553247	A	G
1	chr1:171553259:G:A	0	171553259	A	G
1	chr1:171553260:T:A	0	171553260	A	T
1	chr1:171553320:A:T	0	171553320	T	A
1	chr1:171554083:T:C	0	171554083	C	T
1	chr1:171554885:G:A	0	171554885	A	G
1	chr1:171555633:C:T	0	171555633	T	C
1	chr1:171557771:G:A	0	171557771	A	G
1	chr1:171558183:A:G	0	171558183	G	A
1	chr1:171558683:C:T	0	171558683	T	C
1	chr1:171558735:AC:A	0	171558735	A	AC
1	chr1:171559277:G:A	0	171559277	A	G
1	chr1:171559740:C:T	0	171559740	T	C
1	chr1:171559741:G:A	0	171559741	A	G
1	chr1:171559844:C:T	0	171559844	T	C
1	chr1:171560346:A:G	0	171560346	G	A
1	chr1:171561809:T:C	0	171561809	C	T
1	chr1:171562020:A:G	0	171562020	G	A
1	chr1:171562268:C:G	0	171562268	G	C
1	chr1:171562360:A:G	0	171562360	G	A
1	chr1:171563894:A:G	0	171563894	G	A
1	chr1:171564475:A:T	0	171564475	T	A
1	chr1:171565452:GGTTT:G	0	171565452	G	GGTTT
1	chr1:171565478:C:T	0	171565478	T	C
1	chr1:171566041:C:T	0	171566041	T	C
1	chr1:171566170:T:C	0	171566170	C	T
1	chr1:171566967:G:A	0	171566967	A	G
1	chr1:171567285:G:A	0	171567285	A	G
1	chr1:171569168:A:T	0	171569168	T	A
1	chr1:171569957:G:A	0	171569957	A	G
1	chr1:171569977:G:A	0	171569977	A	G
1	chr1:171570201:G:A	0	171570201	A	G
1	chr1:171570282:G:C	0	171570282	C	G
1	chr1:171572207:T:C	0	171572207	C	T
1	chr1:171572446:C:T	0	171572446	T	C
1	chr1:171573379:A:G	0	171573379	G	A
1	chr1:171574309:T:C	0	171574309	C	T
1	chr1:171574724:G:T	0	171574724	T	G
1	chr1:171575912:G:A	0	171575912	A	G
1	chr1:171577694:C:A	0	171577694	A	C
1	chr1:171577897:C:T	0	171577897	T	C
1	chr1:171577995:C:T	0	171577995	T	C
1	chr1:171578361:C:T	0	171578361	T	C
1	chr1:171579478:G:A	0	171579478	A	G
1	chr1:171579729:T:C	0	171579729	C	T
1	chr1:171580437:A:G	0	171580437	G	A
1	chr1:171581316:T:G	0	171581316	G	T
1	chr1:171581666:C:T	0	171581666	T	C
1	chr1:171581927:C:CAG	0	171581927	CAG	C
1	chr1:171581946:G:A	0	171581946	A	G
1	chr1:171582362:T:C	0	171582362	C	T
1	chr1:171582495:C:A	0	171582495	A	C
1	chr1:171582768:G:A	0	171582768	A	G
1	chr1:171583232:C:T	0	171583232	T	C
1	chr1:171584639:A:G	0	171584639	G	A
1	chr1:171585452:CA:C	0	171585452	C	CA
1	chr1:171585910:A:T	0	171585910	T	A
1	chr1:171586740:G:A	0	171586740	A	G
1	chr1:171589012:A:G	0	171589012	G	A
1	chr1:171589377:C:T	0	171589377	T	C
1	chr1:171589934:G:A	0	171589934	A	G
1	chr1:171589986:T:TC	0	171589986	TC	T
1	chr1:171590495:C:T	0	171590495	T	C
1	chr1:171592064:T:G	0	171592064	G	T
1	chr1:171592111:G:A	0	171592111	A	G
1	chr1:171594201:C:T	0	171594201	T	C
1	chr1:171594381:G:A	0	171594381	A	G
1	chr1:171595204:T:A	0	171595204	A	T
1	chr1:171595253:C:T	0	171595253	T	C
1	chr1:171596202:T:G	0	171596202	G	T
1	chr1:171596973:A:C	0	171596973	C	A
1	chr1:171597247:G:A	0	171597247	A	G
1	chr1:171598199:T:C	0	171598199	C	T
1	chr1:171598675:C:A	0	171598675	A	C
1	chr1:171599642:G:A	0	171599642	A	G
1	chr1:171601001:C:T	0	171601001	T	C
1	chr1:171601018:G:A	0	171601018	A	G
1	chr1:171601134:T:C	0	171601134	C	T
1	chr1:171601733:G:A	0	171601733	A	G
1	chr1:171601938:C:G	0	171601938	G	C
1	chr1:171602133:T:A	0	171602133	A	T
1	chr1:171602388:C:T	0	171602388	T	C
1	chr1:171603183:T:C	0	171603183	C	T
1	chr1:171604097:T:C	0	171604097	C	T
1	chr1:171604125:T:C	0	171604125	C	T
1	chr1:171604234:G:A	0	171604234	A	G
1	chr1:171607455:A:G	0	171607455	G	A
1	chr1:171607750:T:A	0	171607750	A	T
1	chr1:171608052:G:A	0	171608052	A	G
1	chr1:171608623:G:A	0	171608623	A	G
1	chr1:171608936:G:T	0	171608936	T	G
1	chr1:171610549:A:G	0	171610549	G	A
1	chr1:171610725:A:G	0	171610725	G	A
1	chr1:171610884:G:A	0	171610884	A	G
1	chr1:171611203:G:T	0	171611203	T	G
1	chr1:171611508:A:G	0	171611508	G	A
1	chr1:171611516:A:G	0	171611516	G	A
1	chr1:171612124:TGCA:T	0	171612124	T	TGCA
1	chr1:171612596:T:C	0	171612596	C	T
1	chr1:171615803:G:A	0	171615803	A	G
1	chr1:171617837:G:A	0	171617837	A	G
1	chr1:171618962:G:A	0	171618962	A	G
1	chr1:171619443:C:T	0	171619443	T	C
1	chr1:171619802:G:A	0	171619802	A	G
1	chr1:171619968:C:A	0	171619968	A	C
1	chr1:171621858:C:T	0	171621858	T	C
1	chr1:171622652:G:A	0	171622652	A	G
1	chr1:171623202:G:A	0	171623202	A	G
1	chr1:171623413:G:A	0	171623413	A	G
1	chr1:171624477:C:G	0	171624477	G	C
1	chr1:171624486:G:A	0	171624486	A	G
1	chr1:171624624:T:G	0	171624624	G	T
1	chr1:171624733:G:A	0	171624733	A	G
1	chr1:171625141:T:C	0	171625141	C	T
1	chr1:171625190:G:A	0	171625190	A	G
1	chr1:171625448:G:A	0	171625448	A	G
1	chr1:171625663:A:G	0	171625663	G	A
1	chr1:171626055:G:A	0	171626055	A	G
1	chr1:171626111:C:T	0	171626111	T	C
1	chr1:171626947:G:A	0	171626947	A	G
1	chr1:171627077:G:A	0	171627077	A	G
1	chr1:171627274:T:C	0	171627274	C	T
1	chr1:171629614:GT:G	0	171629614	G	GT
1	chr1:171629800:C:T	0	171629800	T	C
1	chr1:171630087:G:A	0	171630087	A	G
1	chr1:171630195:C:T	0	171630195	T	C
1	chr1:171630304:G:A	0	171630304	A	G
1	chr1:171630703:T:C	0	171630703	C	T
1	chr1:171630813:G:A	0	171630813	A	G
1	chr1:171632613:A:T	0	171632613	T	A
1	chr1:171632755:C:T	0	171632755	T	C
1	chr1:171633062:T:C	0	171633062	C	T
1	chr1:171633236:G:A	0	171633236	A	G
1	chr1:171634026:G:A	0	171634026	A	G
1	chr1:171634407:T:C	0	171634407	C	T
1	chr1:171636914:T:G	0	171636914	G	T
1	chr1:171637599:T:C	0	171637599	C	T
1	chr1:171637680:T:C	0	171637680	C	T
1	chr1:171637893:A:G	0	171637893	G	A
1	chr1:171638562:C:T	0	171638562	T	C
1	chr1:171639054:C:T	0	171639054	T	C
1	chr1:171639096:G:C	0	171639096	C	G
1	chr1:171639192:G:A	0	171639192	A	G
1	chr1:171639326:T:C	0	171639326	C	T
1	chr1:171639682:T:C	0	171639682	C	T
1	chr1:171640341:T:C	0	171640341	C	T
1	chr1:171641344:G:A	0	171641344	A	G
1	chr1:171641963:A:G	0	171641963	G	A
1	chr1:171642664:G:GT	0	171642664	GT	G
1	chr1:171642710:T:A	0	171642710	A	T
1	chr1:171642802:G:A	0	171642802	A	G
1	chr1:171643127:G:A	0	171643127	A	G
1	chr1:171643800:G:T	0	171643800	T	G
1	chr1:171643802:C:T	0	171643802	T	C
1	chr1:171644376:A:G	0	171644376	G	A
1	chr1:171644616:C:T	0	171644616	T	C
1	chr1:171644974:C:T	0	171644974	T	C
1	chr1:171645165:T:C	0	171645165	C	T
1	chr1:171645230:T:C	0	171645230	C	T
1	chr1:171646206:T:C	0	171646206	C	T
1	chr1:171646462:G:A	0	171646462	A	G
1	chr1:171646717:G:A	0	171646717	A	G
1	chr1:171646796:T:C	0	171646796	C	T
1	chr1:171647297:G:A	0	171647297	A	G
1	chr1:171647381:G:A	0	171647381	A	G
1	chr1:171647453:G:A	0	171647453	A	G
1	chr1:171647464:C:T	0	171647464	T	C
1	chr1:171647682:C:A	0	171647682	A	C
1	chr1:171648049:C:T	0	171648049	T	C
1	chr1:171648253:C:T	0	171648253	T	C
1	chr1:171648625:G:A	0	171648625	A	G
1	chr1:171648770:G:A	0	171648770	A	G
1	chr1:171649106:T:C	0	171649106	C	T
1	chr1:171649720:G:A	0	171649720	A	G
1	chr1:171649809:G:A	0	171649809	A	G
1	chr1:171651012:C:T	0	171651012	T	C
1	chr1:171651439:A:G	0	171651439	G	A
1	chr1:171651494:A:T	0	171651494	T	A
1	chr1:171651642:A:G	0	171651642	G	A
1	chr1:171652385:C:T	0	171652385	T	C
1	chr1:171652694:C:T	0	171652694	T	C
1	chr1:171652917:C:T	0	171652917	T	C
1	chr1:171652996:G:A	0	171652996	A	G
1	chr1:171653690:T:C	0	171653690	C	T
1	chr1:171655005:C:A	0	171655005	A	C
1	chr1:171655338:C:T	0	171655338	T	C
1	chr1:171655647:G:A	0	171655647	A	G
1	chr1:171656182:G:C	0	171656182	C	G
1	chr1:171656537:G:T	0	171656537	T	G
1	chr1:171657298:T:G	0	171657298	G	T
1	chr1:171657572:A:AC	0	171657572	AC	A
1	chr1:171657801:G:T	0	171657801	T	G
1	chr1:171658103:C:A	0	171658103	A	C
1	chr1:171658129:A:T	0	171658129	T	A
1	chr1:171658778:C:T	0	171658778	T	C
1	chr1:171658787:A:G	0	171658787	G	A
1	chr1:171658841:C:T	0	171658841	T	C
1	chr1:171660529:C:G	0	171660529	G	C
1	chr1:171660918:A:G	0	171660918	G	A
1	chr1:171661797:C:T	0	171661797	T	C
1	chr1:171662157:A:G	0	171662157	G	A
1	chr1:171662500:G:A	0	171662500	A	G
1	chr1:171662977:A:C	0	171662977	C	A
1	chr1:171663020:AT:A	0	171663020	A	AT
1	chr1:171663161:C:G	0	171663161	G	C
1	chr1:171663797:A:G	0	171663797	G	A
1	chr1:171663918:T:A	0	171663918	A	T
1	chr1:171664029:T:C	0	171664029	C	T
1	chr1:171664306:C:T	0	171664306	T	C
1	chr1:171664468:G:A	0	171664468	A	G
1	chr1:171664596:G:A	0	171664596	A	G
1	chr1:171664731:T:C	0	171664731	C	T
1	chr1:171664818:T:C	0	171664818	C	T
1	chr1:171664989:T:C	0	171664989	C	T
1	chr1:171666864:C:T	0	171666864	T	C
1	chr1:171667254:G:A	0	171667254	A	G
1	chr1:171669959:T:C	0	171669959	C	T
1	chr1:171670335:A:G	0	171670335	G	A
1	chr1:171670364:A:G	0	171670364	G	A
1	chr1:171670728:C:T	0	171670728	T	C
1	chr1:171671748:C:A	0	171671748	A	C
1	chr1:171672350:A:C	0	171672350	C	A
1	chr1:171672605:T:C	0	171672605	C	T
1	chr1:171672849:A:G	0	171672849	G	A
1	chr1:171673172:A:G	0	171673172	G	A
1	chr1:171673178:A:G	0	171673178	G	A
1	chr1:171673384:A:G	0	171673384	G	A
1	chr1:171673882:T:C	0	171673882	C	T
1	chr1:171674128:A:G	0	171674128	G	A
1	chr1:171674923:G:A	0	171674923	A	G
1	chr1:171675446:G:A	0	171675446	A	G
1	chr1:171676408:A:T	0	171676408	T	A
1	chr1:171676449:T:C	0	171676449	C	T
1	chr1:171676563:G:A	0	171676563	A	G
1	chr1:171677470:T:C	0	171677470	C	T
1	chr1:171677808:A:G	0	171677808	G	A
1	chr1:171677836:G:A	0	171677836	A	G
1	chr1:171678132:G:C	0	171678132	C	G
1	chr1:171678335:C:T	0	171678335	T	C
1	chr1:171678411:T:G	0	171678411	G	T
1	chr1:171678860:A:G	0	171678860	G	A
1	chr1:171678897:C:T	0	171678897	T	C
1	chr1:171679300:C:A	0	171679300	A	C
1	chr1:171679783:T:C	0	171679783	C	T
1	chr1:171679949:C:T	0	171679949	T	C
1	chr1:171680318:C:T	0	171680318	T	C
1	chr1:171680362:C:G	0	171680362	G	C
1	chr1:171680415:G:A	0	171680415	A	G
1	chr1:171680457:C:A	0	171680457	A	C
1	chr1:171680796:A:G	0	171680796	G	A
1	chr1:171680861:T:C	0	171680861	C	T
1	chr1:171681185:C:CT	0	171681185	CT	C
1	chr1:171681405:G:A	0	171681405	A	G
1	chr1:171681782:TA:T	0	171681782	T	TA
1	chr1:171682013:T:C	0	171682013	C	T
1	chr1:171682224:A:C	0	171682224	C	A
1	chr1:171682232:G:T	0	171682232	T	G
1	chr1:171682487:T:G	0	171682487	G	T
1	chr1:171682734:T:C	0	171682734	C	T
1	chr1:171682810:T:G	0	171682810	G	T
1	chr1:171683004:C:T	0	171683004	T	C
1	chr1:171683443:C:T	0	171683443	T	C
1	chr1:171683524:G:A	0	171683524	A	G
1	chr1:171683591:A:G	0	171683591	G	A
1	chr1:171683613:C:T	0	171683613	T	C
1	chr1:171683619:A:G	0	171683619	G	A
1	chr1:171684067:C:T	0	171684067	T	C
1	chr1:171684189:C:T	0	171684189	T	C
1	chr1:171684244:T:C	0	171684244	C	T
1	chr1:171684556:A:G	0	171684556	G	A
1	chr1:171684725:C:G	0	171684725	G	C
1	chr1:171685316:G:A	0	171685316	A	G
1	chr1:171685382:T:C	0	171685382	C	T
1	chr1:171685476:C:T	0	171685476	T	C
1	chr1:171685828:C:T	0	171685828	T	C
1	chr1:171686111:G:A	0	171686111	A	G
1	chr1:171686516:T:A	0	171686516	A	T
1	chr1:171686545:T:A	0	171686545	A	T
1	chr1:171686547:T:A	0	171686547	A	T
1	chr1:171686621:T:G	0	171686621	G	T
1	chr1:171686672:C:T	0	171686672	T	C
1	chr1:171686705:A:G	0	171686705	G	A
1	chr1:171686717:G:A	0	171686717	A	G
1	chr1:171686844:G:A	0	171686844	A	G
1	chr1:171687391:C:A	0	171687391	A	C
1	chr1:171687412:G:T	0	171687412	T	G
1	chr1:171687538:G:A	0	171687538	A	G
1	chr1:171687555:T:G	0	171687555	G	T
1	chr1:171687628:A:G	0	171687628	G	A
1	chr1:171687875:T:C	0	171687875	C	T
1	chr1:171688803:C:T	0	171688803	T	C
1	chr1:171688813:T:C	0	171688813	C	T
1	chr1:171688851:C:T	0	171688851	T	C
1	chr1:171689773:C:A	0	171689773	A	C
1	chr1:171689872:G:A	0	171689872	A	G
1	chr1:171689941:T:A	0	171689941	A	T
1	chr1:171690033:A:G	0	171690033	G	A
1	chr1:171690152:G:A	0	171690152	A	G
1	chr1:171690269:A:G	0	171690269	G	A
1	chr1:171690459:C:T	0	171690459	T	C
1	chr1:171691426:G:C	0	171691426	C	G
1	chr1:171691444:G:A	0	171691444	A	G
1	chr1:171691750:C:T	0	171691750	T	C
1	chr1:171692090:T:C	0	171692090	C	T
1	chr1:171692272:G:A	0	171692272	A	G
1	chr1:171692407:T:C	0	171692407	C	T
1	chr1:171692414:A:C	0	171692414	C	A
1	chr1:171692711:A:G	0	171692711	G	A
1	chr1:171693293:G:A	0	171693293	A	G
1	chr1:171693605:A:C	0	171693605	C	A
1	chr1:171694382:C:G	0	171694382	G	C
1	chr1:171694534:A:G	0	171694534	G	A
1	chr1:171694595:G:A	0	171694595	A	G
1	chr1:171694660:C:T	0	171694660	T	C
1	chr1:171694817:G:T	0	171694817	T	G
1	chr1:171695360:A:G	0	171695360	G	A
1	chr1:171695415:A:G	0	171695415	G	A
1	chr1:171695567:T:A	0	171695567	A	T
1	chr1:171695648:G:A	0	171695648	A	G
1	chr1:171695760:AGAT:A	0	171695760	A	AGAT
1	chr1:171696051:C:T	0	171696051	T	C
1	chr1:171696144:A:AG	0	171696144	AG	A
1	chr1:171696150:C:T	0	171696150	T	C
1	chr1:171696255:G:A	0	171696255	A	G
1	chr1:171696256:T:C	0	171696256	C	T
1	chr1:171696774:C:G	0	171696774	G	C
1	chr1:171696900:C:G	0	171696900	G	C
1	chr1:171697507:A:C	0	171697507	C	A
1	chr1:171697692:A:G	0	171697692	G	A
1	chr1:171698020:G:A	0	171698020	A	G
1	chr1:171698813:AT:A	0	171698813	A	AT
1	chr1:171698862:T:C	0	171698862	C	T
1	chr1:171699339:T:C	0	171699339	C	T
1	chr1:171699557:A:G	0	171699557	G	A
1	chr1:171699811:G:A	0	171699811	A	G
1	chr1:171700683:G:A	0	171700683	A	G
1	chr1:171701097:T:C	0	171701097	C	T
1	chr1:171701683:T:A	0	171701683	A	T
1	chr1:171702323:T:G	0	171702323	G	T
1	chr1:171703280:AAGG:A	0	171703280	A	AAGG
1	chr1:171703914:T:C	0	171703914	C	T
1	chr1:171704096:G:A	0	171704096	A	G
1	chr1:171704132:C:A	0	171704132	A	C
1	chr1:171704609:AT:A	0	171704609	A	AT
1	chr1:171705089:C:A	0	171705089	A	C
1	chr1:171705101:G:T	0	171705101	T	G
1	chr1:171705108:T:C	0	171705108	C	T
1	chr1:171705198:C:T	0	171705198	T	C
1	chr1:171705467:T:C	0	171705467	C	T
1	chr1:171705475:C:T	0	171705475	T	C
1	chr1:171705634:G:A	0	171705634	A	G
1	chr1:171705847:G:A	0	171705847	A	G
1	chr1:171706156:A:G	0	171706156	G	A
1	chr1:171707558:C:T	0	171707558	T	C
1	chr1:171707655:G:A	0	171707655	A	G
1	chr1:171708532:G:A	0	171708532	A	G
1	chr1:171710242:C:CCAGT	0	171710242	CCAGT	C
1	chr1:171710325:A:C	0	171710325	C	A
1	chr1:171710818:G:A	0	171710818	A	G
1	chr1:171710990:T:A	0	171710990	A	T
1	chr1:171711255:T:G	0	171711255	G	T
1	chr1:171711491:A:G	0	171711491	G	A
1	chr1:171711772:A:T	0	171711772	T	A
1	chr1:171713311:A:C	0	171713311	C	A
1	chr1:171714054:C:T	0	171714054	T	C
1	chr1:171714471:A:G	0	171714471	G	A
1	chr1:171715115:G:A	0	171715115	A	G
1	chr1:171715219:G:T	0	171715219	T	G
1	chr1:171715692:G:A	0	171715692	A	G
1	chr1:171716543:AAG:A	0	171716543	A	AAG
1	chr1:171716554:C:T	0	171716554	T	C
1	chr1:171717346:C:T	0	171717346	T	C
1	chr1:171717692:T:A	0	171717692	A	T
1	chr1:171718196:C:T	0	171718196	T	C
1	chr1:171718457:T:C	0	171718457	C	T
1	chr1:171719650:A:C	0	171719650	C	A
1	chr1:171719699:G:A	0	171719699	A	G
1	chr1:171720016:A:T	0	171720016	T	A
1	chr1:171720387:G:C	0	171720387	C	G
1	chr1:171720533:A:AT	0	171720533	AT	A
1	chr1:171720535:G:T	0	171720535	T	G
1	chr1:171721211:T:C	0	171721211	C	T
1	chr1:171721486:T:C	0	171721486	C	T
1	chr1:171722014:G:C	0	171722014	C	G
1	chr1:171722150:A:G	0	171722150	G	A
1	chr1:171722845:T:TG	0	171722845	TG	T
1	chr1:171723171:C:T	0	171723171	T	C
1	chr1:171724112:G:A	0	171724112	A	G
1	chr1:171724217:G:A	0	171724217	A	G
1	chr1:171725426:C:A	0	171725426	A	C
1	chr1:171725750:G:A	0	171725750	A	G
1	chr1:171726845:A:AAGAT	0	171726845	AAGAT	A
1	chr1:171726972:T:C	0	171726972	C	T
1	chr1:171729507:A:G	0	171729507	G	A
1	chr1:171729650:A:C	0	171729650	C	A
1	chr1:171729682:T:C	0	171729682	C	T
1	chr1:171729771:C:T	0	171729771	T	C
1	chr1:171729890:C:T	0	171729890	T	C
1	chr1:171730907:A:T	0	171730907	T	A
1	chr1:171731176:A:AG	0	171731176	AG	A
1	chr1:171731452:T:TA	0	171731452	TA	T
1	chr1:171731603:T:C	0	171731603	C	T
1	chr1:171731989:G:A	0	171731989	A	G
1	chr1:171732347:C:T	0	171732347	T	C
1	chr1:171733018:A:G	0	171733018	G	A
1	chr1:171733724:C:T	0	171733724	T	C
1	chr1:171735817:C:G	0	171735817	G	C
1	chr1:171737566:A:G	0	171737566	G	A
1	chr1:171737969:TA:T	0	171737969	T	TA
1	chr1:171738132:T:C	0	171738132	C	T
1	chr1:171741265:C:T	0	171741265	T	C
1	chr1:171743524:TC:T	0	171743524	T	TC
1	chr1:171743579:TGACA:T	0	171743579	T	TGACA
1	chr1:171743592:G:C	0	171743592	C	G
1	chr1:171743728:C:A	0	171743728	A	C
1	chr1:171744328:A:C	0	171744328	C	A
1	chr1:171744499:C:T	0	171744499	T	C
1	chr1:171744668:G:C	0	171744668	C	G
1	chr1:171744684:A:C	0	171744684	C	A
1	chr1:171744753:C:T	0	171744753	T	C
1	chr1:171744816:T:C	0	171744816	C	T
1	chr1:171744881:T:C	0	171744881	C	T
1	chr1:171744971:T:C	0	171744971	C	T
1	chr1:171744972:G:A	0	171744972	A	G
1	chr1:171745060:G:A	0	171745060	A	G
1	chr1:171745156:A:G	0	171745156	G	A
1	chr1:171745381:C:G	0	171745381	G	C
1	chr1:171745621:G:A	0	171745621	A	G
1	chr1:171746445:G:A	0	171746445	A	G
1	chr1:171746934:A:G	0	171746934	G	A
1	chr1:171747045:C:T	0	171747045	T	C
1	chr1:171747434:G:A	0	171747434	A	G
1	chr1:171747639:G:C	0	171747639	C	G
1	chr1:171747784:A:ACTT	0	171747784	ACTT	A
1	chr1:171748190:A:G	0	171748190	G	A
1	chr1:171748277:C:T	0	171748277	T	C
1	chr1:171748394:A:C	0	171748394	C	A
1	chr1:171748556:A:T	0	171748556	T	A
1	chr1:171748666:G:A	0	171748666	A	G
1	chr1:171748840:A:G	0	171748840	G	A
1	chr1:171748891:G:A	0	171748891	A	G
1	chr1:171749693:G:A	0	171749693	A	G
1	chr1:171750629:C:T	0	171750629	T	C
1	chr1:171750658:G:T	0	171750658	T	G
1	chr1:171750814:C:T	0	171750814	T	C
1	chr1:171751750:G:A	0	171751750	A	G
1	chr1:171751769:G:C	0	171751769	C	G
1	chr1:171751838:T:C	0	171751838	C	T
1	chr1:171752006:C:T	0	171752006	T	C
1	chr1:171752090:C:T	0	171752090	T	C
1	chr1:171752568:C:T	0	171752568	T	C
1	chr1:171753096:G:C	0	171753096	C	G
1	chr1:171753707:C:T	0	171753707	T	C
1	chr1:171753850:C:T	0	171753850	T	C
1	chr1:171754855:A:C	0	171754855	C	A
1	chr1:171754986:C:T	0	171754986	T	C
1	chr1:171755781:A:G	0	171755781	G	A
1	chr1:171756968:G:C	0	171756968	C	G
1	chr1:171757121:T:C	0	171757121	C	T
1	chr1:171757315:C:CT	0	171757315	CT	C
1	chr1:171757533:A:G	0	171757533	G	A
1	chr1:171757637:C:T	0	171757637	T	C
1	chr1:171757763:C:G	0	171757763	G	C
1	chr1:171758323:G:A	0	171758323	A	G
1	chr1:171758376:T:C	0	171758376	C	T
1	chr1:171758496:G:A	0	171758496	A	G
1	chr1:171759502:A:C	0	171759502	C	A
1	chr1:171759612:G:A	0	171759612	A	G
1	chr1:171759843:G:A	0	171759843	A	G
1	chr1:171759977:C:T	0	171759977	T	C
1	chr1:171760021:A:G	0	171760021	G	A
1	chr1:171760158:A:G	0	171760158	G	A
1	chr1:171760228:G:A	0	171760228	A	G
1	chr1:171760386:ATTCTT:A	0	171760386	A	ATTCTT
1	chr1:171760469:C:T	0	171760469	T	C
1	chr1:171760526:T:C	0	171760526	C	T
1	chr1:171760535:T:C	0	171760535	C	T
1	chr1:171760777:GC:G	0	171760777	G	GC
1	chr1:171760790:C:T	0	171760790	T	C
1	chr1:171760875:T:G	0	171760875	G	T
1	chr1:171760936:G:T	0	171760936	T	G
1	chr1:171761407:T:C	0	171761407	C	T
1	chr1:171763238:G:T	0	171763238	T	G
1	chr1:171764182:A:G	0	171764182	G	A
1	chr1:171764286:C:G	0	171764286	G	C
1	chr1:171764873:T:C	0	171764873	C	T
1	chr1:171766058:A:C	0	171766058	C	A
1	chr1:171766065:G:A	0	171766065	A	G
1	chr1:171766734:T:TA	0	171766734	TA	T
1	chr1:171766769:C:T	0	171766769	T	C
1	chr1:171766897:G:A	0	171766897	A	G
1	chr1:171767114:G:A	0	171767114	A	G
1	chr1:171767501:A:G	0	171767501	G	A
1	chr1:171768404:G:A	0	171768404	A	G
1	chr1:171768596:A:C	0	171768596	C	A
1	chr1:171768666:AC:A	0	171768666	A	AC
1	chr1:171769206:C:T	0	171769206	T	C
1	chr1:171769229:C:A	0	171769229	A	C
1	chr1:171769313:G:A	0	171769313	A	G
1	chr1:171770155:A:G	0	171770155	G	A
1	chr1:171770290:T:G	0	171770290	G	T
1	chr1:171770863:C:T	0	171770863	T	C
1	chr1:171771652:G:GC	0	171771652	GC	G
1	chr1:171771806:T:C	0	171771806	C	T
1	chr1:171771812:A:T	0	171771812	T	A
1	chr1:171771993:T:G	0	171771993	G	T
1	chr1:171772432:T:C	0	171772432	C	T
1	chr1:171772619:A:G	0	171772619	G	A
1	chr1:171774172:G:A	0	171774172	A	G
1	chr1:171774959:T:C	0	171774959	C	T
1	chr1:171774996:T:C	0	171774996	C	T
1	chr1:171775582:G:A	0	171775582	A	G
1	chr1:171776908:C:G	0	171776908	G	C
1	chr1:171777107:T:C	0	171777107	C	T
1	chr1:171777122:T:C	0	171777122	C	T
1	chr1:171777136:C:A	0	171777136	A	C
1	chr1:171777813:G:A	0	171777813	A	G
1	chr1:171778040:T:C	0	171778040	C	T
1	chr1:171778161:C:T	0	171778161	T	C
1	chr1:171778435:GCCTTGTAACCTGTTA:G	0	171778435	G	GCCTTGTAACCTGTTA
1	chr1:171778620:A:T	0	171778620	T	A
1	chr1:171778690:A:G	0	171778690	G	A
1	chr1:171779005:A:T	0	171779005	T	A
1	chr1:171779634:T:C	0	171779634	C	T
1	chr1:171780418:A:G	0	171780418	G	A
1	chr1:171780669:T:C	0	171780669	C	T
1	chr1:171780863:C:G	0	171780863	G	C
1	chr1:171781041:C:A	0	171781041	A	C
1	chr1:171781417:T:C	0	171781417	C	T
1	chr1:171781437:T:C	0	171781437	C	T
1	chr1:171781634:C:T	0	171781634	T	C
1	chr1:171781911:A:G	0	171781911	G	A
1	chr1:171782096:T:C	0	171782096	C	T
1	chr1:171782276:G:A	0	171782276	A	G
1	chr1:171782526:C:T	0	171782526	T	C
1	chr1:171782547:G:A	0	171782547	A	G
1	chr1:171783148:C:T	0	171783148	T	C
1	chr1:171783233:A:G	0	171783233	G	A
1	chr1:171783899:A:G	0	171783899	G	A
1	chr1:171785024:C:T	0	171785024	T	C
1	chr1:171785238:G:A	0	171785238	A	G
1	chr1:171785659:G:A	0	171785659	A	G
1	chr1:171785725:A:G	0	171785725	G	A
1	chr1:171785931:A:G	0	171785931	G	A
1	chr1:171786030:G:A	0	171786030	A	G
1	chr1:171786349:T:C	0	171786349	C	T
1	chr1:171786457:A:G	0	171786457	G	A
1	chr1:171787375:C:T	0	171787375	T	C
1	chr1:171788064:A:G	0	171788064	G	A
1	chr1:171788781:A:T	0	171788781	T	A
1	chr1:171789559:T:C	0	171789559	C	T
1	chr1:171789618:A:G	0	171789618	G	A
1	chr1:171791427:T:C	0	171791427	C	T
1	chr1:171791480:A:G	0	171791480	G	A
1	chr1:171791542:C:T	0	171791542	T	C
1	chr1:171791627:A:G	0	171791627	G	A
1	chr1:171792318:T:C	0	171792318	C	T
1	chr1:171792680:T:C	0	171792680	C	T
1	chr1:171792681:G:A	0	171792681	A	G
1	chr1:171792985:T:C	0	171792985	C	T
1	chr1:171794409:C:T	0	171794409	T	C
1	chr1:171794863:A:G	0	171794863	G	A
1	chr1:171795141:G:A	0	171795141	A	G
1	chr1:171795631:G:A	0	171795631	A	G
1	chr1:171796451:G:A	0	171796451	A	G
1	chr1:171796824:A:G	0	171796824	G	A
1	chr1:171797424:C:T	0	171797424	T	C
1	chr1:171797440:T:G	0	171797440	G	T
1	chr1:171797556:A:G	0	171797556	G	A
1	chr1:171799044:G:A	0	171799044	A	G
1	chr1:171799653:A:C	0	171799653	C	A
1	chr1:171801196:A:G	0	171801196	G	A
1	chr1:171803725:G:A	0	171803725	A	G
1	chr1:171804036:T:G	0	171804036	G	T
1	chr1:171804126:C:A	0	171804126	A	C
1	chr1:171804871:A:G	0	171804871	G	A
1	chr1:171805099:A:C	0	171805099	C	A
1	chr1:171805343:A:G	0	171805343	G	A
1	chr1:171805618:G:A	0	171805618	A	G
1	chr1:171806271:A:G	0	171806271	G	A
1	chr1:171806619:C:T	0	171806619	T	C
1	chr1:171807111:A:G	0	171807111	G	A
1	chr1:171807848:T:G	0	171807848	G	T
1	chr1:171808393:C:G	0	171808393	G	C
1	chr1:171808589:A:G	0	171808589	G	A
1	chr1:171808805:A:G	0	171808805	G	A
1	chr1:171808854:G:T	0	171808854	T	G
1	chr1:171809007:G:A	0	171809007	A	G
1	chr1:171809219:G:A	0	171809219	A	G
1	chr1:171809270:T:C	0	171809270	C	T
1	chr1:171809894:GACA:G	0	171809894	G	GACA
1	chr1:171809968:G:C	0	171809968	C	G
1	chr1:171810714:AAAG:A	0	171810714	A	AAAG
1	chr1:171810760:A:G	0	171810760	G	A
1	chr1:171811199:G:A	0	171811199	A	G
1	chr1:171811291:AC:A	0	171811291	A	AC
1	chr1:171811722:T:G	0	171811722	G	T
1	chr1:171812338:C:G	0	171812338	G	C
1	chr1:171812812:C:T	0	171812812	T	C
1	chr1:171812867:G:GA	0	171812867	GA	G
1	chr1:171813067:T:C	0	171813067	C	T
1	chr1:171813092:C:G	0	171813092	G	C
1	chr1:171814046:A:T	0	171814046	T	A
1	chr1:171814092:T:TG	0	171814092	TG	T
1	chr1:171814122:C:T	0	171814122	T	C
1	chr1:171814309:A:G	0	171814309	G	A
1	chr1:171815359:G:A	0	171815359	A	G
1	chr1:171815522:CT:C	0	171815522	C	CT
1	chr1:171816429:C:G	0	171816429	G	C
1	chr1:171816691:A:G	0	171816691	G	A
1	chr1:171817113:C:T	0	171817113	T	C
1	chr1:171817335:G:A	0	171817335	A	G
1	chr1:171817375:T:C	0	171817375	C	T
1	chr1:171817618:T:A	0	171817618	A	T
1	chr1:171818042:G:A	0	171818042	A	G
1	chr1:171818576:G:A	0	171818576	A	G
1	chr1:171819064:A:G	0	171819064	G	A
1	chr1:171819408:G:A	0	171819408	A	G
1	chr1:171819642:G:A	0	171819642	A	G
1	chr1:171820059:G:A	0	171820059	A	G
1	chr1:171820065:A:G	0	171820065	G	A
1	chr1:171822071:T:C	0	171822071	C	T
1	chr1:171822305:A:G	0	171822305	G	A
1	chr1:171822838:T:C	0	171822838	C	T
1	chr1:171824011:A:G	0	171824011	G	A
1	chr1:171824030:C:T	0	171824030	T	C
1	chr1:171824475:T:C	0	171824475	C	T
1	chr1:171825498:G:C	0	171825498	C	G
1	chr1:171825768:C:T	0	171825768	T	C
1	chr1:171826114:A:C	0	171826114	C	A
1	chr1:171826309:C:T	0	171826309	T	C
1	chr1:171827617:T:C	0	171827617	C	T
1	chr1:171827822:A:G	0	171827822	G	A
1	chr1:171828670:A:G	0	171828670	G	A
1	chr1:171829214:C:T	0	171829214	T	C
1	chr1:171829702:C:T	0	171829702	T	C
1	chr1:171830241:G:A	0	171830241	A	G
1	chr1:171830601:G:C	0	171830601	C	G
1	chr1:171830820:A:G	0	171830820	G	A
1	chr1:171830934:T:C	0	171830934	C	T
1	chr1:171831991:G:A	0	171831991	A	G
1	chr1:171832276:T:C	0	171832276	C	T
1	chr1:171832320:C:T	0	171832320	T	C
1	chr1:171832905:T:G	0	171832905	G	T
1	chr1:171833142:C:A	0	171833142	A	C
1	chr1:171833272:A:G	0	171833272	G	A
1	chr1:171833357:G:A	0	171833357	A	G
1	chr1:171833399:T:G	0	171833399	G	T
1	chr1:171833983:T:C	0	171833983	C	T
1	chr1:171834194:G:A	0	171834194	A	G
1	chr1:171834416:G:A	0	171834416	A	G
1	chr1:171834583:A:G	0	171834583	G	A
1	chr1:171834662:T:C	0	171834662	C	T
1	chr1:171834784:T:A	0	171834784	A	T
1	chr1:171835000:A:G	0	171835000	G	A
1	chr1:171835157:T:C	0	171835157	C	T
1	chr1:171835243:C:G	0	171835243	G	C
1	chr1:171836144:G:A	0	171836144	A	G
1	chr1:171836181:C:T	0	171836181	T	C
1	chr1:171836182:A:G	0	171836182	G	A
1	chr1:171836308:G:A	0	171836308	A	G
1	chr1:171836344:G:C	0	171836344	C	G
1	chr1:171836704:A:G	0	171836704	G	A
1	chr1:171837576:C:T	0	171837576	T	C
1	chr1:171838092:G:A	0	171838092	A	G
1	chr1:171838136:C:T	0	171838136	T	C
1	chr1:171838669:C:T	0	171838669	T	C
1	chr1:171838727:T:A	0	171838727	A	T
1	chr1:171838803:C:T	0	171838803	T	C
1	chr1:171838811:C:T	0	171838811	T	C
1	chr1:171838816:C:A	0	171838816	A	C
1	chr1:171838919:A:G	0	171838919	G	A
1	chr1:171839020:G:A	0	171839020	A	G
1	chr1:171839411:C:T	0	171839411	T	C
1	chr1:171839514:C:T	0	171839514	T	C
1	chr1:171839606:C:T	0	171839606	T	C
1	chr1:171840071:G:A	0	171840071	A	G
1	chr1:171841542:G:A	0	171841542	A	G
1	chr1:171841820:A:G	0	171841820	G	A
1	chr1:171841891:G:C	0	171841891	C	G
1	chr1:171842816:T:C	0	171842816	C	T
1	chr1:171843326:A:G	0	171843326	G	A
1	chr1:171843342:T:C	0	171843342	C	T
1	chr1:171843411:G:A	0	171843411	A	G
1	chr1:171843816:T:C	0	171843816	C	T
1	chr1:171844262:C:T	0	171844262	T	C
1	chr1:171845488:A:G	0	171845488	G	A
1	chr1:171845825:G:A	0	171845825	A	G
1	chr1:171846291:G:A	0	171846291	A	G
1	chr1:171846416:G:A	0	171846416	A	G
1	chr1:171846823:T:C	0	171846823	C	T
1	chr1:171848293:A:G	0	171848293	G	A
1	chr1:171848295:A:C	0	171848295	C	A
1	chr1:171848970:T:C	0	171848970	C	T
1	chr1:171849267:C:T	0	171849267	T	C
1	chr1:171849959:T:G	0	171849959	G	T
1	chr1:171850470:A:G	0	171850470	G	A
1	chr1:171851274:G:A	0	171851274	A	G
1	chr1:171851440:C:T	0	171851440	T	C
1	chr1:171851990:T:C	0	171851990	C	T
1	chr1:171853341:A:AT	0	171853341	AT	A
1	chr1:171853485:A:T	0	171853485	T	A
1	chr1:171854082:C:T	0	171854082	T	C
1	chr1:171854123:A:T	0	171854123	T	A
1	chr1:171854506:C:T	0	171854506	T	C
1	chr1:171854679:T:C	0	171854679	C	T
1	chr1:171854809:C:T	0	171854809	T	C
1	chr1:171854991:C:T	0	171854991	T	C
1	chr1:171855449:A:G	0	171855449	G	A
1	chr1:171855508:G:A	0	171855508	A	G
1	chr1:171856017:G:A	0	171856017	A	G
1	chr1:171857166:G:T	0	171857166	T	G
1	chr1:171857504:T:C	0	171857504	C	T
1	chr1:171857554:G:A	0	171857554	A	G
1	chr1:171858143:G:T	0	171858143	T	G
1	chr1:171858383:G:T	0	171858383	T	G
1	chr1:171858930:A:G	0	171858930	G	A
1	chr1:171859294:T:C	0	171859294	C	T
1	chr1:171860024:T:G	0	171860024	G	T
1	chr1:171861564:C:T	0	171861564	T	C
1	chr1:171863284:C:T	0	171863284	T	C
1	chr1:171863943:G:C	0	171863943	C	G
1	chr1:171864548:G:A	0	171864548	A	G
1	chr1:171864694:G:A	0	171864694	A	G
1	chr1:171864951:C:T	0	171864951	T	C
1	chr1:171865526:A:T	0	171865526	T	A
1	chr1:171866314:G:T	0	171866314	T	G
1	chr1:171866353:G:A	0	171866353	A	G
1	chr1:171866514:G:A	0	171866514	A	G
1	chr1:171866548:G:A	0	171866548	A	G
1	chr1:171866834:T:C	0	171866834	C	T
1	chr1:171867222:A:T	0	171867222	T	A
1	chr1:171867396:C:T	0	171867396	T	C
1	chr1:171868464:C:G	0	171868464	G	C
1	chr1:171870256:CAT:C	0	171870256	C	CAT
1	chr1:171870818:G:A	0	171870818	A	G
1	chr1:171871124:G:A	0	171871124	A	G
1	chr1:171872460:G:A	0	171872460	A	G
1	chr1:171873467:T:C	0	171873467	C	T
1	chr1:171874060:T:C	0	171874060	C	T
1	chr1:171874109:A:C	0	171874109	C	A
1	chr1:171874473:C:T	0	171874473	T	C
1	chr1:171875317:G:T	0	171875317	T	G
1	chr1:171876876:A:G	0	171876876	G	A
1	chr1:171877030:C:A	0	171877030	A	C
1	chr1:171878122:AT:A	0	171878122	A	AT
1	chr1:171878155:T:C	0	171878155	C	T
1	chr1:171878995:G:C	0	171878995	C	G
1	chr1:171879742:G:C	0	171879742	C	G
1	chr1:171880092:T:C	0	171880092	C	T
1	chr1:171880263:AAT:A	0	171880263	A	AAT
1	chr1:171880555:G:A	0	171880555	A	G
1	chr1:171880765:A:T	0	171880765	T	A
1	chr1:171881513:G:A	0	171881513	A	G
1	chr1:171881754:GCTGA:G	0	171881754	G	GCTGA
1	chr1:171881789:G:T	0	171881789	T	G
1	chr1:171882105:A:G	0	171882105	G	A
1	chr1:171883303:A:G	0	171883303	G	A
1	chr1:171884085:T:C	0	171884085	C	T
1	chr1:171884148:G:T	0	171884148	T	G
1	chr1:171884309:C:T	0	171884309	T	C
1	chr1:171885058:C:T	0	171885058	T	C
1	chr1:171885287:T:C	0	171885287	C	T
1	chr1:171886099:C:T	0	171886099	T	C
1	chr1:171886179:T:C	0	171886179	C	T
1	chr1:171887084:T:C	0	171887084	C	T
1	chr1:171887490:C:A	0	171887490	A	C
1	chr1:171887571:A:G	0	171887571	G	A
1	chr1:171889012:G:C	0	171889012	C	G
1	chr1:171889796:G:A	0	171889796	A	G
1	chr1:171890943:C:T	0	171890943	T	C
1	chr1:171891521:G:A	0	171891521	A	G
1	chr1:171891920:T:C	0	171891920	C	T
1	chr1:171892993:T:C	0	171892993	C	T
1	chr1:171893399:T:C	0	171893399	C	T
1	chr1:171893581:A:G	0	171893581	G	A
1	chr1:171894200:C:T	0	171894200	T	C
1	chr1:171894657:G:A	0	171894657	A	G
1	chr1:171894777:T:C	0	171894777	C	T
1	chr1:171894972:G:A	0	171894972	A	G
1	chr1:171895095:T:C	0	171895095	C	T
1	chr1:171895999:T:G	0	171895999	G	T
1	chr1:171897068:T:C	0	171897068	C	T
1	chr1:171897619:G:A	0	171897619	A	G
1	chr1:171898148:G:A	0	171898148	A	G
1	chr1:171898437:T:A	0	171898437	A	T
1	chr1:171899003:C:T	0	171899003	T	C
1	chr1:171899148:C:A	0	171899148	A	C
1	chr1:171901456:G:A	0	171901456	A	G
1	chr1:171901994:T:G	0	171901994	G	T
1	chr1:171903061:G:A	0	171903061	A	G
1	chr1:171903090:C:G	0	171903090	G	C
1	chr1:171903518:A:G	0	171903518	G	A
1	chr1:171903632:C:T	0	171903632	T	C
1	chr1:171905022:G:C	0	171905022	C	G
1	chr1:171905965:G:A	0	171905965	A	G
1	chr1:171906253:G:A	0	171906253	A	G
1	chr1:171906488:A:G	0	171906488	G	A
1	chr1:171907214:G:A	0	171907214	A	G
1	chr1:171908371:G:A	0	171908371	A	G
1	chr1:171908667:AATT:A	0	171908667	A	AATT
1	chr1:171908815:A:G	0	171908815	G	A
1	chr1:171909382:G:A	0	171909382	A	G
1	chr1:171910068:C:A	0	171910068	A	C
1	chr1:171911480:G:A	0	171911480	A	G
1	chr1:171911575:G:A	0	171911575	A	G
1	chr1:171912028:A:G	0	171912028	G	A
1	chr1:171913462:T:G	0	171913462	G	T
1	chr1:171913667:G:C	0	171913667	C	G
1	chr1:171913986:T:C	0	171913986	C	T
1	chr1:171914447:A:G	0	171914447	G	A
1	chr1:171915030:G:A	0	171915030	A	G
1	chr1:171916025:C:A	0	171916025	A	C
1	chr1:171916089:A:C	0	171916089	C	A
1	chr1:171916607:G:A	0	171916607	A	G
1	chr1:171919426:G:A	0	171919426	A	G
1	chr1:171919547:T:C	0	171919547	C	T
1	chr1:171919829:A:G	0	171919829	G	A
1	chr1:171920005:T:C	0	171920005	C	T
1	chr1:171922148:TGTGTGTGC:T	0	171922148	T	TGTGTGTGC
1	chr1:171922861:C:T	0	171922861	T	C
1	chr1:171922945:G:A	0	171922945	A	G
1	chr1:171923265:A:G	0	171923265	G	A
1	chr1:171923641:C:A	0	171923641	A	C
1	chr1:171924740:A:G	0	171924740	G	A
1	chr1:171924742:A:G	0	171924742	G	A
1	chr1:171925313:C:T	0	171925313	T	C
1	chr1:171925617:G:T	0	171925617	T	G
1	chr1:171925679:T:C	0	171925679	C	T
1	chr1:171925719:C:T	0	171925719	T	C
1	chr1:171926096:T:G	0	171926096	G	T
1	chr1:171927285:G:A	0	171927285	A	G
1	chr1:171927810:T:C	0	171927810	C	T
1	chr1:171928058:T:C	0	171928058	C	T
1	chr1:171928464:T:C	0	171928464	C	T
1	chr1:171928518:G:C	0	171928518	C	G
1	chr1:171928595:C:T	0	171928595	T	C
1	chr1:171930115:C:T	0	171930115	T	C
1	chr1:171931523:C:T	0	171931523	T	C
1	chr1:171934367:C:T	0	171934367	T	C
1	chr1:171934693:G:A	0	171934693	A	G
1	chr1:171937300:A:T	0	171937300	T	A
1	chr1:171937492:T:A	0	171937492	A	T
1	chr1:171937689:A:G	0	171937689	G	A
1	chr1:171939123:A:G	0	171939123	G	A
1	chr1:171939384:T:A	0	171939384	A	T
1	chr1:171940428:T:G	0	171940428	G	T
1	chr1:171941743:A:G	0	171941743	G	A
1	chr1:171942335:T:G	0	171942335	G	T
1	chr1:171942453:A:G	0	171942453	G	A
1	chr1:171942742:T:C	0	171942742	C	T
1	chr1:171943263:A:G	0	171943263	G	A
1	chr1:171944284:A:G	0	171944284	G	A
1	chr1:171945187:C:A	0	171945187	A	C
1	chr1:171945917:C:T	0	171945917	T	C
1	chr1:171946041:C:T	0	171946041	T	C
1	chr1:171946958:A:C	0	171946958	C	A
1	chr1:171948289:T:G	0	171948289	G	T
1	chr1:171948735:A:T	0	171948735	T	A
1	chr1:171950096:A:G	0	171950096	G	A
1	chr1:171951611:T:C	0	171951611	C	T
1	chr1:171954006:A:T	0	171954006	T	A
1	chr1:171958556:C:T	0	171958556	T	C
1	chr1:171960311:A:G	0	171960311	G	A
1	chr1:171960488:A:G	0	171960488	G	A
1	chr1:171960492:G:A	0	171960492	A	G
1	chr1:171962515:A:G	0	171962515	G	A
1	chr1:171963496:C:A	0	171963496	A	C
1	chr1:171964131:A:G	0	171964131	G	A
1	chr1:171965158:AG:A	0	171965158	A	AG
1	chr1:171965650:G:A	0	171965650	A	G
1	chr1:171965651:C:T	0	171965651	T	C
1	chr1:171967382:A:G	0	171967382	G	A
1	chr1:171968580:T:C	0	171968580	C	T
1	chr1:171970150:C:A	0	171970150	A	C
1	chr1:171970501:A:T	0	171970501	T	A
1	chr1:171970917:C:T	0	171970917	T	C
1	chr1:171973348:C:G	0	171973348	G	C
1	chr1:171973643:C:A	0	171973643	A	C
1	chr1:171973810:T:G	0	171973810	G	T
1	chr1:171974808:A:G	0	171974808	G	A
1	chr1:171975498:G:A	0	171975498	A	G
1	chr1:171976348:C:T	0	171976348	T	C
1	chr1:171976942:T:C	0	171976942	C	T
1	chr1:171978401:T:A	0	171978401	A	T
1	chr1:171980422:C:T	0	171980422	T	C
1	chr1:171980610:T:C	0	171980610	C	T
1	chr1:171980641:A:G	0	171980641	G	A
1	chr1:171982868:T:C	0	171982868	C	T
1	chr1:171984371:A:C	0	171984371	C	A
1	chr1:171986081:G:A	0	171986081	A	G
1	chr1:171986191:G:A	0	171986191	A	G
1	chr1:171986778:T:G	0	171986778	G	T
1	chr1:171987121:G:A	0	171987121	A	G
1	chr1:171987663:C:T	0	171987663	T	C
1	chr1:171988084:C:T	0	171988084	T	C
1	chr1:171988679:T:C	0	171988679	C	T
1	chr1:171990416:T:G	0	171990416	G	T
1	chr1:171991853:C:T	0	171991853	T	C
1	chr1:171992779:C:A	0	171992779	A	C
1	chr1:171993376:C:T	0	171993376	T	C
1	chr1:171993653:T:C	0	171993653	C	T
1	chr1:171994448:T:C	0	171994448	C	T
1	chr1:171994527:G:GC	0	171994527	GC	G
1	chr1:171995071:G:T	0	171995071	T	G
1	chr1:171997648:G:A	0	171997648	A	G
1	chr1:171997751:T:G	0	171997751	G	T
1	chr1:171998390:A:C	0	171998390	C	A
1	chr1:171998915:G:T	0	171998915	T	G
1	chr1:172000145:G:A	0	172000145	A	G
1	chr1:172002534:G:A	0	172002534	A	G
1	chr1:172003177:A:C	0	172003177	C	A
1	chr1:172003720:TGAATAATTTATTGCCTATTGACATA:T	0	172003720	T	TGAATAATTTATTGCCTATTGACATA
1	chr1:172004493:T:C	0	172004493	C	T
1	chr1:172004774:A:G	0	172004774	G	A
1	chr1:172005613:C:T	0	172005613	T	C
1	chr1:172006315:A:G	0	172006315	G	A
1	chr1:172008144:T:C	0	172008144	C	T
1	chr1:172008744:C:T	0	172008744	T	C
1	chr1:172009764:G:A	0	172009764	A	G
1	chr1:172010708:G:A	0	172010708	A	G
1	chr1:172011019:C:T	0	172011019	T	C
1	chr1:172011788:T:C	0	172011788	C	T
1	chr1:172014751:T:C	0	172014751	C	T
1	chr1:172015363:T:C	0	172015363	C	T
1	chr1:172016921:T:G	0	172016921	G	T
1	chr1:172017065:A:G	0	172017065	G	A
1	chr1:172017347:C:T	0	172017347	T	C
1	chr1:172018569:C:T	0	172018569	T	C
1	chr1:172019298:A:G	0	172019298	G	A
1	chr1:172019760:C:G	0	172019760	G	C
1	chr1:172019796:T:C	0	172019796	C	T
1	chr1:172020648:C:T	0	172020648	T	C
1	chr1:172021029:C:G	0	172021029	G	C
1	chr1:172021055:A:T	0	172021055	T	A
1	chr1:172021348:T:C	0	172021348	C	T
1	chr1:172023326:C:T	0	172023326	T	C
1	chr1:172023427:T:G	0	172023427	G	T
1	chr1:172026741:G:A	0	172026741	A	G
1	chr1:172027484:G:A	0	172027484	A	G
1	chr1:172027957:T:A	0	172027957	A	T
1	chr1:172028178:C:G	0	172028178	G	C
1	chr1:172028446:A:C	0	172028446	C	A
1	chr1:172028951:TAGATTCACAGCC:T	0	172028951	T	TAGATTCACAGCC
1	chr1:172029075:C:T	0	172029075	T	C
1	chr1:172029336:AG:A	0	172029336	A	AG
1	chr1:172030083:G:C	0	172030083	C	G
1	chr1:172030442:A:G	0	172030442	G	A
1	chr1:172031165:G:A	0	172031165	A	G
1	chr1:172031628:A:G	0	172031628	G	A
1	chr1:172031886:T:C	0	172031886	C	T
1	chr1:172032732:G:A	0	172032732	A	G
1	chr1:172033521:G:A	0	172033521	A	G
1	chr1:172033839:A:G	0	172033839	G	A
1	chr1:172034974:A:G	0	172034974	G	A
1	chr1:172035140:C:T	0	172035140	T	C
1	chr1:172036013:G:T	0	172036013	T	G
1	chr1:172036980:AG:A	0	172036980	A	AG
1	chr1:172038236:C:T	0	172038236	T	C
1	chr1:172039247:A:G	0	172039247	G	A
1	chr1:172039339:C:T	0	172039339	T	C
1	chr1:172039507:C:T	0	172039507	T	C
1	chr1:172041919:G:A	0	172041919	A	G
1	chr1:172042770:C:T	0	172042770	T	C
1	chr1:172042988:G:A	0	172042988	A	G
1	chr1:172043417:T:C	0	172043417	C	T
1	chr1:172043493:A:G	0	172043493	G	A
1	chr1:172043621:C:T	0	172043621	T	C
1	chr1:172044709:G:T	0	172044709	T	G
1	chr1:172044780:T:C	0	172044780	C	T
1	chr1:172045079:T:C	0	172045079	C	T
1	chr1:172045318:G:A	0	172045318	A	G
1	chr1:172046683:C:T	0	172046683	T	C
1	chr1:172046969:A:G	0	172046969	G	A
1	chr1:172048306:C:T	0	172048306	T	C
1	chr1:172048350:G:A	0	172048350	A	G
1	chr1:172048912:T:A	0	172048912	A	T
1	chr1:172049040:C:T	0	172049040	T	C
1	chr1:172049594:T:C	0	172049594	C	T
1	chr1:172049644:G:T	0	172049644	T	G
1	chr1:172050415:C:T	0	172050415	T	C
1	chr1:172050443:A:G	0	172050443	G	A
1	chr1:172050578:C:T	0	172050578	T	C
1	chr1:172051258:A:T	0	172051258	T	A
1	chr1:172051447:T:G	0	172051447	G	T
1	chr1:172052006:A:G	0	172052006	G	A
1	chr1:172052275:G:A	0	172052275	A	G
1	chr1:172053905:GC:G	0	172053905	G	GC
1	chr1:172054372:T:A	0	172054372	A	T
1	chr1:172054430:C:T	0	172054430	T	C
1	chr1:172054446:A:T	0	172054446	T	A
1	chr1:172055388:T:C	0	172055388	C	T
1	chr1:172056273:C:G	0	172056273	G	C
1	chr1:172056503:G:A	0	172056503	A	G
1	chr1:172056534:C:T	0	172056534	T	C
1	chr1:172057047:T:G	0	172057047	G	T
1	chr1:172057162:C:T	0	172057162	T	C
1	chr1:172058546:G:C	0	172058546	C	G
1	chr1:172059026:A:C	0	172059026	C	A
1	chr1:172060025:A:T	0	172060025	T	A
1	chr1:172061439:A:G	0	172061439	G	A
1	chr1:172062892:C:T	0	172062892	T	C
1	chr1:172063502:C:T	0	172063502	T	C
1	chr1:172063574:G:A	0	172063574	A	G
1	chr1:172064522:A:C	0	172064522	C	A
1	chr1:172064602:C:T	0	172064602	T	C
1	chr1:172065011:A:G	0	172065011	G	A
1	chr1:172065099:T:C	0	172065099	C	T
1	chr1:172065299:A:C	0	172065299	C	A
1	chr1:172065368:G:A	0	172065368	A	G
1	chr1:172066459:C:T	0	172066459	T	C
1	chr1:172066561:G:A	0	172066561	A	G
1	chr1:172066675:C:T	0	172066675	T	C
1	chr1:172068939:T:C	0	172068939	C	T
1	chr1:172069936:G:A	0	172069936	A	G
1	chr1:172070315:T:C	0	172070315	C	T
1	chr1:172071266:T:C	0	172071266	C	T
1	chr1:172071443:G:A	0	172071443	A	G
1	chr1:172071699:G:A	0	172071699	A	G
1	chr1:172071708:A:G	0	172071708	G	A
1	chr1:172071781:T:TGG	0	172071781	TGG	T
1	chr1:172072640:C:A	0	172072640	A	C
1	chr1:172072756:A:G	0	172072756	G	A
1	chr1:172072879:T:C	0	172072879	C	T
1	chr1:172072905:A:G	0	172072905	G	A
1	chr1:172073253:A:G	0	172073253	G	A
1	chr1:172073361:G:A	0	172073361	A	G
1	chr1:172074393:G:A	0	172074393	A	G
1	chr1:172074520:C:T	0	172074520	T	C
1	chr1:172074753:A:G	0	172074753	G	A
1	chr1:172074929:A:C	0	172074929	C	A
1	chr1:172076093:G:A	0	172076093	A	G
1	chr1:172076501:G:A	0	172076501	A	G
1	chr1:172076642:T:A	0	172076642	A	T
1	chr1:172076684:G:T	0	172076684	T	G
1	chr1:172077514:C:G	0	172077514	G	C
1	chr1:172078522:T:C	0	172078522	C	T
1	chr1:172078809:G:A	0	172078809	A	G
1	chr1:172079475:A:G	0	172079475	G	A
1	chr1:172079579:T:C	0	172079579	C	T
1	chr1:172079580:G:A	0	172079580	A	G
1	chr1:172079851:G:A	0	172079851	A	G
1	chr1:172080143:C:T	0	172080143	T	C
1	chr1:172081563:T:A	0	172081563	A	T
1	chr1:172083816:C:T	0	172083816	T	C
1	chr1:172084147:T:C	0	172084147	C	T
1	chr1:172084957:G:A	0	172084957	A	G
1	chr1:172086418:T:G	0	172086418	G	T
1	chr1:172086419:T:A	0	172086419	A	T
1	chr1:172086484:G:A	0	172086484	A	G
1	chr1:172086625:G:A	0	172086625	A	G
1	chr1:172087165:C:G	0	172087165	G	C
1	chr1:172088079:A:G	0	172088079	G	A
1	chr1:172088643:C:T	0	172088643	T	C
1	chr1:172089166:CAT:C	0	172089166	C	CAT
1	chr1:172090206:G:T	0	172090206	T	G
1	chr1:172090381:G:A	0	172090381	A	G
1	chr1:172090857:A:G	0	172090857	G	A
1	chr1:172090928:A:G	0	172090928	G	A
1	chr1:172091458:A:T	0	172091458	T	A
1	chr1:172091623:G:A	0	172091623	A	G
1	chr1:172091656:A:G	0	172091656	G	A
1	chr1:172091705:T:C	0	172091705	C	T
1	chr1:172092185:A:G	0	172092185	G	A
1	chr1:172092634:G:A	0	172092634	A	G
1	chr1:172092989:G:T	0	172092989	T	G
1	chr1:172093452:A:G	0	172093452	G	A
1	chr1:172094376:G:A	0	172094376	A	G
1	chr1:172095389:A:T	0	172095389	T	A
1	chr1:172095412:C:A	0	172095412	A	C
1	chr1:172095985:G:T	0	172095985	T	G
1	chr1:172096131:C:T	0	172096131	T	C
1	chr1:172096338:C:T	0	172096338	T	C
1	chr1:172096378:A:C	0	172096378	C	A
1	chr1:172096528:T:G	0	172096528	G	T
1	chr1:172096802:G:A	0	172096802	A	G
1	chr1:172097167:C:T	0	172097167	T	C
1	chr1:172097452:G:T	0	172097452	T	G
1	chr1:172097536:A:G	0	172097536	G	A
1	chr1:172097551:G:A	0	172097551	A	G
1	chr1:172097600:G:A	0	172097600	A	G
1	chr1:172098965:T:C	0	172098965	C	T
1	chr1:172099627:A:G	0	172099627	G	A
1	chr1:172100501:A:G	0	172100501	G	A
1	chr1:172100812:T:C	0	172100812	C	T
1	chr1:172101464:A:C	0	172101464	C	A
1	chr1:172102070:G:A	0	172102070	A	G
1	chr1:172102245:A:G	0	172102245	G	A
1	chr1:172102452:G:A	0	172102452	A	G
1	chr1:172102904:G:A	0	172102904	A	G
1	chr1:172103425:A:AT	0	172103425	AT	A
1	chr1:172103495:A:G	0	172103495	G	A
1	chr1:172104148:G:A	0	172104148	A	G
1	chr1:172105722:C:T	0	172105722	T	C
1	chr1:172112847:T:G	0	172112847	G	T
1	chr1:172113953:A:G	0	172113953	G	A
1	chr1:172114741:G:A	0	172114741	A	G
1	chr1:172117598:G:A	0	172117598	A	G
1	chr1:172117886:A:G	0	172117886	G	A
1	chr1:172117958:G:T	0	172117958	T	G
1	chr1:172118179:T:C	0	172118179	C	T
1	chr1:172118881:A:G	0	172118881	G	A
1	chr1:172119078:C:T	0	172119078	T	C
1	chr1:172120186:G:A	0	172120186	A	G
1	chr1:172120359:C:T	0	172120359	T	C
1	chr1:172123152:C:T	0	172123152	T	C
1	chr1:172126086:T:C	0	172126086	C	T
1	chr1:172126225:C:T	0	172126225	T	C
1	chr1:172126960:A:G	0	172126960	G	A
1	chr1:172127346:T:C	0	172127346	C	T
1	chr1:172127658:C:T	0	172127658	T	C
1	chr1:172129275:C:T	0	172129275	T	C
1	chr1:172129654:G:A	0	172129654	A	G
1	chr1:172129937:A:T	0	172129937	T	A
1	chr1:172130458:AG:A	0	172130458	A	AG
1	chr1:172130717:G:A	0	172130717	A	G
1	chr1:172130754:G:A	0	172130754	A	G
1	chr1:172132526:T:C	0	172132526	C	T
1	chr1:172133821:A:T	0	172133821	T	A
1	chr1:172135432:TA:T	0	172135432	T	TA
1	chr1:172136022:T:C	0	172136022	C	T
1	chr1:172136117:T:C	0	172136117	C	T
1	chr1:172137666:A:C	0	172137666	C	A
1	chr1:172139005:A:G	0	172139005	G	A
1	chr1:172142783:G:A	0	172142783	A	G
1	chr1:172142979:A:T	0	172142979	T	A
1	chr1:172143011:C:T	0	172143011	T	C
1	chr1:172143814:T:C	0	172143814	C	T
1	chr1:172145940:A:T	0	172145940	T	A
1	chr1:172146014:C:T	0	172146014	T	C
1	chr1:172147658:A:G	0	172147658	G	A
1	chr1:172148092:G:A	0	172148092	A	G
1	chr1:172148210:C:T	0	172148210	T	C
1	chr1:172149562:G:C	0	172149562	C	G
1	chr1:172150419:T:C	0	172150419	C	T
1	chr1:172150442:C:G	0	172150442	G	C
1	chr1:172152961:C:T	0	172152961	T	C
1	chr1:172153669:G:C	0	172153669	C	G
1	chr1:172154461:T:C	0	172154461	C	T
1	chr1:172155688:C:T	0	172155688	T	C
1	chr1:172156705:A:G	0	172156705	G	A
1	chr1:172156732:C:T	0	172156732	T	C
1	chr1:172157026:A:G	0	172157026	G	A
1	chr1:172157365:T:C	0	172157365	C	T
1	chr1:172157821:A:G	0	172157821	G	A
1	chr1:172158996:T:C	0	172158996	C	T
1	chr1:172159396:G:A	0	172159396	A	G
1	chr1:172159952:A:G	0	172159952	G	A
1	chr1:172160242:G:A	0	172160242	A	G
1	chr1:172161695:C:T	0	172161695	T	C
1	chr1:172161763:A:G	0	172161763	G	A
1	chr1:172162145:C:T	0	172162145	T	C
1	chr1:172162281:T:C	0	172162281	C	T
1	chr1:172162346:A:T	0	172162346	T	A
1	chr1:172162862:T:C	0	172162862	C	T
1	chr1:172163386:A:G	0	172163386	G	A
1	chr1:172163473:C:T	0	172163473	T	C
1	chr1:172163568:C:G	0	172163568	G	C
1	chr1:172163899:GCA:G	0	172163899	G	GCA
1	chr1:172163920:T:C	0	172163920	C	T
1	chr1:172164308:T:G	0	172164308	G	T
1	chr1:172164950:T:A	0	172164950	A	T
1	chr1:172165329:C:G	0	172165329	G	C
1	chr1:172166513:T:C	0	172166513	C	T
1	chr1:172167879:G:A	0	172167879	A	G
1	chr1:172167954:G:A	0	172167954	A	G
1	chr1:172167979:T:G	0	172167979	G	T
1	chr1:172167994:A:T	0	172167994	T	A
1	chr1:172168965:C:A	0	172168965	A	C
1	chr1:172169186:A:T	0	172169186	T	A
1	chr1:172169792:T:A	0	172169792	A	T
1	chr1:172169864:T:C	0	172169864	C	T
1	chr1:172171379:G:C	0	172171379	C	G
1	chr1:172171408:C:T	0	172171408	T	C
1	chr1:172171520:G:T	0	172171520	T	G
1	chr1:172171620:A:G	0	172171620	G	A
1	chr1:172171886:C:T	0	172171886	T	C
1	chr1:172172263:A:T	0	172172263	T	A
1	chr1:172172859:C:T	0	172172859	T	C
1	chr1:172173607:G:T	0	172173607	T	G
1	chr1:172174014:G:A	0	172174014	A	G
1	chr1:172174991:T:C	0	172174991	C	T
1	chr1:172175552:C:T	0	172175552	T	C
1	chr1:172175654:T:C	0	172175654	C	T
1	chr1:172177508:G:A	0	172177508	A	G
1	chr1:172177795:C:G	0	172177795	G	C
1	chr1:172177887:T:C	0	172177887	C	T
1	chr1:172178834:T:C	0	172178834	C	T
1	chr1:172179968:G:A	0	172179968	A	G
1	chr1:172180086:A:G	0	172180086	G	A
1	chr1:172180604:TAA:T	0	172180604	T	TAA
1	chr1:172180808:T:C	0	172180808	C	T
1	chr1:172180892:C:T	0	172180892	T	C
1	chr1:172181127:G:A	0	172181127	A	G
1	chr1:172181360:T:C	0	172181360	C	T
1	chr1:172182561:C:G	0	172182561	G	C
1	chr1:172182677:T:A	0	172182677	A	T
1	chr1:172182772:A:G	0	172182772	G	A
1	chr1:172183062:A:G	0	172183062	G	A
1	chr1:172184023:A:G	0	172184023	G	A
1	chr1:172184084:T:G	0	172184084	G	T
1	chr1:172184127:T:C	0	172184127	C	T
1	chr1:172184757:T:C	0	172184757	C	T
1	chr1:172184815:C:T	0	172184815	T	C
1	chr1:172185472:G:T	0	172185472	T	G
1	chr1:172186084:T:C	0	172186084	C	T
1	chr1:172186548:G:A	0	172186548	A	G
1	chr1:172187746:A:G	0	172187746	G	A
1	chr1:172188202:A:T	0	172188202	T	A
1	chr1:172188445:C:A	0	172188445	A	C
1	chr1:172188731:C:T	0	172188731	T	C
1	chr1:172188974:AAG:A	0	172188974	A	AAG
1	chr1:172189017:A:G	0	172189017	G	A
1	chr1:172189669:G:C	0	172189669	C	G
1	chr1:172189772:C:T	0	172189772	T	C
1	chr1:172189955:A:C	0	172189955	C	A
1	chr1:172190124:T:A	0	172190124	A	T
1	chr1:172190253:A:G	0	172190253	G	A
1	chr1:172190259:G:A	0	172190259	A	G
1	chr1:172190677:G:A	0	172190677	A	G
1	chr1:172191066:T:G	0	172191066	G	T
1	chr1:172191126:T:C	0	172191126	C	T
1	chr1:172191929:G:T	0	172191929	T	G
1	chr1:172193019:T:C	0	172193019	C	T
1	chr1:172193200:C:A	0	172193200	A	C
1	chr1:172193274:G:C	0	172193274	C	G
1	chr1:172193319:A:C	0	172193319	C	A
1	chr1:172193337:C:T	0	172193337	T	C
1	chr1:172193540:T:C	0	172193540	C	T
1	chr1:172193773:A:C	0	172193773	C	A
1	chr1:172193896:T:C	0	172193896	C	T
1	chr1:172194013:C:A	0	172194013	A	C
1	chr1:172194103:T:C	0	172194103	C	T
1	chr1:172194160:G:A	0	172194160	A	G
1	chr1:172194239:A:T	0	172194239	T	A
1	chr1:172194568:G:A	0	172194568	A	G
1	chr1:172194631:T:C	0	172194631	C	T
1	chr1:172195250:C:T	0	172195250	T	C
1	chr1:172195359:G:T	0	172195359	T	G
1	chr1:172195366:C:A	0	172195366	A	C
1	chr1:172195556:A:G	0	172195556	G	A
1	chr1:172195717:C:A	0	172195717	A	C
1	chr1:172196657:G:A	0	172196657	A	G
1	chr1:172197070:G:C	0	172197070	C	G
1	chr1:172197408:C:T	0	172197408	T	C
1	chr1:172197862:C:T	0	172197862	T	C
1	chr1:172198086:T:C	0	172198086	C	T
1	chr1:172198094:T:G	0	172198094	G	T
1	chr1:172199560:C:T	0	172199560	T	C
1	chr1:172199810:AG:A	0	172199810	A	AG
1	chr1:172199888:A:G	0	172199888	G	A
1	chr1:172199899:A:G	0	172199899	G	A
1	chr1:172200533:G:A	0	172200533	A	G
1	chr1:172201506:C:A	0	172201506	A	C
1	chr1:172201778:C:T	0	172201778	T	C
1	chr1:172202316:A:T	0	172202316	T	A
1	chr1:172202710:A:G	0	172202710	G	A
1	chr1:172203327:C:A	0	172203327	A	C
1	chr1:172203535:G:C	0	172203535	C	G
1	chr1:172203636:G:A	0	172203636	A	G
1	chr1:172204489:C:T	0	172204489	T	C
1	chr1:172204578:C:T	0	172204578	T	C
1	chr1:172205975:T:C	0	172205975	C	T
1	chr1:172206450:T:G	0	172206450	G	T
1	chr1:172206671:G:A	0	172206671	A	G
1	chr1:172206792:G:C	0	172206792	C	G
1	chr1:172206985:A:G	0	172206985	G	A
1	chr1:172207853:A:G	0	172207853	G	A
1	chr1:172208161:C:T	0	172208161	T	C
1	chr1:172209627:C:A	0	172209627	A	C
1	chr1:172209629:C:T	0	172209629	T	C
1	chr1:172209981:A:G	0	172209981	G	A
1	chr1:172211256:G:A	0	172211256	A	G
1	chr1:172211349:A:C	0	172211349	C	A
1	chr1:172212022:G:A	0	172212022	A	G
1	chr1:172212237:T:C	0	172212237	C	T
1	chr1:172213271:ACTC:A	0	172213271	A	ACTC
1	chr1:172214544:G:A	0	172214544	A	G
1	chr1:172215519:G:A	0	172215519	A	G
1	chr1:172215889:T:G	0	172215889	G	T
1	chr1:172216224:G:A	0	172216224	A	G
1	chr1:172216294:G:C	0	172216294	C	G
1	chr1:172216416:T:A	0	172216416	A	T
1	chr1:172217170:C:T	0	172217170	T	C
1	chr1:172217181:C:T	0	172217181	T	C
1	chr1:172217337:A:C	0	172217337	C	A
1	chr1:172217589:G:A	0	172217589	A	G
1	chr1:172218110:G:A	0	172218110	A	G
1	chr1:172218263:G:A	0	172218263	A	G
1	chr1:172218334:A:G	0	172218334	G	A
1	chr1:172218679:A:G	0	172218679	G	A
1	chr1:172218932:A:C	0	172218932	C	A
1	chr1:172219208:G:C	0	172219208	C	G
1	chr1:172219584:A:G	0	172219584	G	A
1	chr1:172220624:A:C	0	172220624	C	A
1	chr1:172220749:T:G	0	172220749	G	T
1	chr1:172220945:T:A	0	172220945	A	T
1	chr1:172221354:C:T	0	172221354	T	C
1	chr1:172222192:G:A	0	172222192	A	G
1	chr1:172222254:A:C	0	172222254	C	A
1	chr1:172223005:G:A	0	172223005	A	G
1	chr1:172224163:C:T	0	172224163	T	C
1	chr1:172224528:G:A	0	172224528	A	G
1	chr1:172224680:T:C	0	172224680	C	T
1	chr1:172224765:A:C	0	172224765	C	A
1	chr1:172226207:C:T	0	172226207	T	C
1	chr1:172227898:T:A	0	172227898	A	T
1	chr1:172228157:T:C	0	172228157	C	T
1	chr1:172228175:T:C	0	172228175	C	T
1	chr1:172228409:G:A	0	172228409	A	G
1	chr1:172228756:A:C	0	172228756	C	A
1	chr1:172229841:C:G	0	172229841	G	C
1	chr1:172229851:C:T	0	172229851	T	C
1	chr1:172230108:T:A	0	172230108	A	T
1	chr1:172230622:G:A	0	172230622	A	G
1	chr1:172231719:T:C	0	172231719	C	T
1	chr1:172231741:T:C	0	172231741	C	T
1	chr1:172232490:G:T	0	172232490	T	G
1	chr1:172234244:A:G	0	172234244	G	A
1	chr1:172234360:A:G	0	172234360	G	A
1	chr1:172234754:G:A	0	172234754	A	G
1	chr1:172235844:T:G	0	172235844	G	T
1	chr1:172236886:G:A	0	172236886	A	G
1	chr1:172237520:A:G	0	172237520	G	A
1	chr1:172239064:T:C	0	172239064	C	T
1	chr1:172239480:G:A	0	172239480	A	G
1	chr1:172239731:T:C	0	172239731	C	T
1	chr1:172240607:A:G	0	172240607	G	A
1	chr1:172240982:C:CACAA	0	172240982	CACAA	C
1	chr1:172243230:A:T	0	172243230	T	A
1	chr1:172244264:G:A	0	172244264	A	G
1	chr1:172244911:C:T	0	172244911	T	C
1	chr1:172245502:A:G	0	172245502	G	A
1	chr1:172245720:A:G	0	172245720	G	A
1	chr1:172246870:T:C	0	172246870	C	T
1	chr1:172246950:G:C	0	172246950	C	G
1	chr1:172248868:T:C	0	172248868	C	T
1	chr1:172248965:T:C	0	172248965	C	T
1	chr1:172249965:A:G	0	172249965	G	A
1	chr1:172250855:A:G	0	172250855	G	A
1	chr1:172251341:CTTTTTAGAAATATCCATGATATACT:C	0	172251341	C	CTTTTTAGAAATATCCATGATATACT
1	chr1:172252578:G:T	0	172252578	T	G
1	chr1:172254230:T:C	0	172254230	C	T
1	chr1:172254263:C:A	0	172254263	A	C
1	chr1:172254466:C:G	0	172254466	G	C
1	chr1:172254598:G:A	0	172254598	A	G
1	chr1:172254949:T:C	0	172254949	C	T
1	chr1:172255339:G:A	0	172255339	A	G
1	chr1:172256791:A:G	0	172256791	G	A
1	chr1:172257061:A:T	0	172257061	T	A
1	chr1:172258383:C:T	0	172258383	T	C
1	chr1:172258392:A:G	0	172258392	G	A
1	chr1:172259517:C:G	0	172259517	G	C
1	chr1:172260165:G:T	0	172260165	T	G
1	chr1:172260328:T:G	0	172260328	G	T
1	chr1:172261089:G:A	0	172261089	A	G
1	chr1:172261099:A:G	0	172261099	G	A
1	chr1:172261640:A:G	0	172261640	G	A
1	chr1:172263037:G:A	0	172263037	A	G
1	chr1:172263693:T:C	0	172263693	C	T
1	chr1:172264328:T:C	0	172264328	C	T
1	chr1:172270383:A:G	0	172270383	G	A
1	chr1:172272111:C:T	0	172272111	T	C
1	chr1:172272905:T:A	0	172272905	A	T
1	chr1:172273041:G:A	0	172273041	A	G
1	chr1:172274337:A:G	0	172274337	G	A
1	chr1:172276757:C:A	0	172276757	A	C
1	chr1:172277239:C:A	0	172277239	A	C
1	chr1:172277725:G:A	0	172277725	A	G
1	chr1:172277987:G:T	0	172277987	T	G
1	chr1:172278255:C:G	0	172278255	G	C
1	chr1:172278918:C:G	0	172278918	G	C
1	chr1:172279973:A:G	0	172279973	G	A
1	chr1:172283653:G:A	0	172283653	A	G
1	chr1:172284445:C:T	0	172284445	T	C
1	chr1:172284494:T:C	0	172284494	C	T
1	chr1:172284625:T:C	0	172284625	C	T
1	chr1:172286976:T:C	0	172286976	C	T
1	chr1:172287689:C:T	0	172287689	T	C
1	chr1:172289185:T:C	0	172289185	C	T
1	chr1:172290019:A:C	0	172290019	C	A
1	chr1:172290979:G:GT	0	172290979	GT	G
1	chr1:172291263:CATACATGTGCGTGT:C	0	172291263	C	CATACATGTGCGTGT
1	chr1:172291282:ACG:A	0	172291282	A	ACG
1	chr1:172291381:T:C	0	172291381	C	T
1	chr1:172291438:T:C	0	172291438	C	T
1	chr1:172292083:A:G	0	172292083	G	A
1	chr1:172292289:G:A	0	172292289	A	G
1	chr1:172292842:C:T	0	172292842	T	C
1	chr1:172292854:A:G	0	172292854	G	A
1	chr1:172293300:T:C	0	172293300	C	T
1	chr1:172293354:T:C	0	172293354	C	T
1	chr1:172293934:T:C	0	172293934	C	T
1	chr1:172294779:CT:C	0	172294779	C	CT
1	chr1:172294797:G:A	0	172294797	A	G
1	chr1:172295053:C:T	0	172295053	T	C
1	chr1:172295105:G:A	0	172295105	A	G
1	chr1:172295261:C:T	0	172295261	T	C
1	chr1:172295285:G:A	0	172295285	A	G
1	chr1:172295492:ATTC:A	0	172295492	A	ATTC
1	chr1:172295872:A:G	0	172295872	G	A
1	chr1:172296026:C:T	0	172296026	T	C
1	chr1:172296106:G:A	0	172296106	A	G
1	chr1:172296792:C:T	0	172296792	T	C
1	chr1:172296853:A:G	0	172296853	G	A
1	chr1:172296916:A:G	0	172296916	G	A
1	chr1:172296921:T:C	0	172296921	C	T
1	chr1:172297012:A:G	0	172297012	G	A
1	chr1:172297841:G:T	0	172297841	T	G
1	chr1:172298095:A:T	0	172298095	T	A
1	chr1:172298279:T:C	0	172298279	C	T
1	chr1:172298414:C:T	0	172298414	T	C
1	chr1:172298469:A:G	0	172298469	G	A
1	chr1:172298825:GAAAA:G	0	172298825	G	GAAAA
1	chr1:172298927:G:C	0	172298927	C	G
1	chr1:172299625:A:G	0	172299625	G	A
1	chr1:172300258:T:C	0	172300258	C	T
1	chr1:172300816:C:T	0	172300816	T	C
1	chr1:172301086:A:G	0	172301086	G	A
1	chr1:172301375:GC:G	0	172301375	G	GC
1	chr1:172301910:C:T	0	172301910	T	C
1	chr1:172302138:A:G	0	172302138	G	A
1	chr1:172303569:C:T	0	172303569	T	C
1	chr1:172304818:C:T	0	172304818	T	C
1	chr1:172304954:A:C	0	172304954	C	A
1	chr1:172305458:G:A	0	172305458	A	G
1	chr1:172306265:T:A	0	172306265	A	T
1	chr1:172306313:G:A	0	172306313	A	G
1	chr1:172306649:G:C	0	172306649	C	G
1	chr1:172307353:G:A	0	172307353	A	G
1	chr1:172307418:G:T	0	172307418	T	G
1	chr1:172308527:A:AT	0	172308527	AT	A
1	chr1:172308567:AC:A	0	172308567	A	AC
1	chr1:172308785:C:T	0	172308785	T	C
1	chr1:172309881:G:A	0	172309881	A	G
1	chr1:172310769:G:A	0	172310769	A	G
1	chr1:172311449:A:C	0	172311449	C	A
1	chr1:172311670:T:G	0	172311670	G	T
1	chr1:172312201:A:G	0	172312201	G	A
1	chr1:172312300:A:T	0	172312300	T	A
1	chr1:172314268:G:A	0	172314268	A	G
1	chr1:172314277:C:G	0	172314277	G	C
1	chr1:172314384:T:C	0	172314384	C	T
1	chr1:172315946:C:A	0	172315946	A	C
1	chr1:172316033:G:A	0	172316033	A	G
1	chr1:172316131:C:T	0	172316131	T	C
1	chr1:172316219:G:A	0	172316219	A	G
1	chr1:172316333:C:A	0	172316333	A	C
1	chr1:172316458:A:G	0	172316458	G	A
1	chr1:172316587:T:C	0	172316587	C	T
1	chr1:172317659:G:A	0	172317659	A	G
1	chr1:172317832:C:T	0	172317832	T	C
1	chr1:172318183:A:G	0	172318183	G	A
1	chr1:172318591:T:C	0	172318591	C	T
1	chr1:172318627:A:C	0	172318627	C	A
1	chr1:172318775:G:A	0	172318775	A	G
1	chr1:172318969:G:A	0	172318969	A	G
1	chr1:172319980:G:C	0	172319980	C	G
1	chr1:172320781:G:C	0	172320781	C	G
1	chr1:172321293:C:T	0	172321293	T	C
1	chr1:172321792:A:G	0	172321792	G	A
1	chr1:172321950:G:A	0	172321950	A	G
1	chr1:172322268:T:G	0	172322268	G	T
1	chr1:172322393:G:A	0	172322393	A	G
1	chr1:172323065:T:C	0	172323065	C	T
1	chr1:172323649:C:T	0	172323649	T	C
1	chr1:172324002:G:A	0	172324002	A	G
1	chr1:172324233:G:A	0	172324233	A	G
1	chr1:172324657:C:T	0	172324657	T	C
1	chr1:172326672:A:G	0	172326672	G	A
1	chr1:172327461:G:A	0	172327461	A	G
1	chr1:172328754:T:C	0	172328754	C	T
1	chr1:172329438:C:A	0	172329438	A	C
1	chr1:172329847:T:C	0	172329847	C	T
1	chr1:172330899:C:T	0	172330899	T	C
1	chr1:172331205:A:C	0	172331205	C	A
1	chr1:172331548:A:C	0	172331548	C	A
1	chr1:172331567:C:T	0	172331567	T	C
1	chr1:172332237:A:G	0	172332237	G	A
1	chr1:172333118:C:T	0	172333118	T	C
1	chr1:172333246:A:G	0	172333246	G	A
1	chr1:172333737:T:C	0	172333737	C	T
1	chr1:172334369:A:C	0	172334369	C	A
1	chr1:172336330:A:T	0	172336330	T	A
1	chr1:172336599:A:G	0	172336599	G	A
1	chr1:172337902:TTTTATTTTATTTTATTTTA:T	0	172337902	T	TTTTATTTTATTTTATTTTA
1	chr1:172338453:C:T	0	172338453	T	C
1	chr1:172338587:GA:G	0	172338587	G	GA
1	chr1:172339098:C:T	0	172339098	T	C
1	chr1:172339193:A:G	0	172339193	G	A
1	chr1:172339406:T:C	0	172339406	C	T
1	chr1:172342059:A:G	0	172342059	G	A
1	chr1:172342539:T:C	0	172342539	C	T
1	chr1:172343629:G:A	0	172343629	A	G
1	chr1:172343779:G:A	0	172343779	A	G
1	chr1:172347453:G:A	0	172347453	A	G
1	chr1:172347702:G:A	0	172347702	A	G
1	chr1:172348264:T:C	0	172348264	C	T
1	chr1:172348891:T:C	0	172348891	C	T
1	chr1:172349153:A:C	0	172349153	C	A
1	chr1:172349418:T:C	0	172349418	C	T
1	chr1:172350109:T:A	0	172350109	A	T
1	chr1:172350346:T:G	0	172350346	G	T
1	chr1:172351178:T:C	0	172351178	C	T
1	chr1:172351367:T:C	0	172351367	C	T
1	chr1:172351829:A:G	0	172351829	G	A
1	chr1:172352501:A:T	0	172352501	T	A
1	chr1:172353104:A:G	0	172353104	G	A
1	chr1:172353480:A:G	0	172353480	G	A
1	chr1:172353994:G:A	0	172353994	A	G
1	chr1:172354437:C:CTGCA	0	172354437	CTGCA	C
1	chr1:172355395:A:G	0	172355395	G	A
1	chr1:172355641:A:G	0	172355641	G	A
1	chr1:172355790:A:G	0	172355790	G	A
1	chr1:172355889:C:A	0	172355889	A	C
1	chr1:172357003:A:T	0	172357003	T	A
1	chr1:172357351:A:G	0	172357351	G	A
1	chr1:172358259:T:C	0	172358259	C	T
1	chr1:172361599:A:G	0	172361599	G	A
1	chr1:172361919:A:G	0	172361919	G	A
1	chr1:172362491:T:TC	0	172362491	TC	T
1	chr1:172362869:A:G	0	172362869	G	A
1	chr1:172363091:C:T	0	172363091	T	C
1	chr1:172364308:A:G	0	172364308	G	A
1	chr1:172364455:G:A	0	172364455	A	G
1	chr1:172365678:T:C	0	172365678	C	T
1	chr1:172366059:G:T	0	172366059	T	G
1	chr1:172367952:C:T	0	172367952	T	C
1	chr1:172368808:C:A	0	172368808	A	C
1	chr1:172369161:A:G	0	172369161	G	A
1	chr1:172369584:C:T	0	172369584	T	C
1	chr1:172370078:C:T	0	172370078	T	C
1	chr1:172371521:T:A	0	172371521	A	T
1	chr1:172372603:TTAGA:T	0	172372603	T	TTAGA
1	chr1:172372835:C:A	0	172372835	A	C
1	chr1:172373059:G:A	0	172373059	A	G
1	chr1:172374316:T:C	0	172374316	C	T
1	chr1:172374464:A:G	0	172374464	G	A
1	chr1:172377256:T:A	0	172377256	A	T
1	chr1:172377408:G:A	0	172377408	A	G
1	chr1:172379683:C:T	0	172379683	T	C
1	chr1:172380106:A:C	0	172380106	C	A
1	chr1:172380781:G:A	0	172380781	A	G
1	chr1:172381912:T:C	0	172381912	C	T
1	chr1:172383850:G:A	0	172383850	A	G
1	chr1:172384171:C:T	0	172384171	T	C
1	chr1:172385852:C:T	0	172385852	T	C
1	chr1:172386136:G:A	0	172386136	A	G
1	chr1:172387442:G:A	0	172387442	A	G
1	chr1:172387721:AT:A	0	172387721	A	AT
1	chr1:172388183:G:A	0	172388183	A	G
1	chr1:172388293:T:C	0	172388293	C	T
1	chr1:172388301:G:T	0	172388301	T	G
1	chr1:172389027:G:A	0	172389027	A	G
1	chr1:172389448:G:T	0	172389448	T	G
1	chr1:172389524:A:C	0	172389524	C	A
1	chr1:172389557:G:T	0	172389557	T	G
1	chr1:172389676:A:G	0	172389676	G	A
1	chr1:172389960:C:T	0	172389960	T	C
1	chr1:172390436:T:A	0	172390436	A	T
1	chr1:172390640:A:G	0	172390640	G	A
1	chr1:172390675:C:A	0	172390675	A	C
1	chr1:172390896:T:C	0	172390896	C	T
1	chr1:172391024:A:G	0	172391024	G	A
1	chr1:172391075:G:A	0	172391075	A	G
1	chr1:172391555:G:A	0	172391555	A	G
1	chr1:172391871:G:C	0	172391871	C	G
1	chr1:172391892:G:T	0	172391892	T	G
1	chr1:172392039:G:C	0	172392039	C	G
1	chr1:172392376:C:T	0	172392376	T	C
1	chr1:172392426:GTATT:G	0	172392426	G	GTATT
1	chr1:172394348:A:G	0	172394348	G	A
1	chr1:172394386:A:G	0	172394386	G	A
1	chr1:172394595:C:G	0	172394595	G	C
1	chr1:172394675:A:C	0	172394675	C	A
1	chr1:172394872:G:A	0	172394872	A	G
1	chr1:172395572:A:G	0	172395572	G	A
1	chr1:172396577:C:T	0	172396577	T	C
1	chr1:172397666:A:G	0	172397666	G	A
1	chr1:172397922:A:G	0	172397922	G	A
1	chr1:172397997:T:C	0	172397997	C	T
1	chr1:172398537:A:G	0	172398537	G	A
1	chr1:172399170:A:G	0	172399170	G	A
1	chr1:172399723:G:T	0	172399723	T	G
1	chr1:172399827:T:C	0	172399827	C	T
1	chr1:172400207:C:T	0	172400207	T	C
1	chr1:172400909:C:T	0	172400909	T	C
1	chr1:172401733:C:T	0	172401733	T	C
1	chr1:172402011:C:A	0	172402011	A	C
1	chr1:172402222:TA:T	0	172402222	T	TA
1	chr1:172402782:A:G	0	172402782	G	A
1	chr1:172405415:A:G	0	172405415	G	A
1	chr1:172405505:C:A	0	172405505	A	C
1	chr1:172405604:C:A	0	172405604	A	C
1	chr1:172406247:G:A	0	172406247	A	G
1	chr1:172407219:CA:C	0	172407219	C	CA
1	chr1:172407349:A:C	0	172407349	C	A
1	chr1:172407492:C:T	0	172407492	T	C
1	chr1:172407669:T:C	0	172407669	C	T
1	chr1:172407906:G:A	0	172407906	A	G
1	chr1:172408122:G:A	0	172408122	A	G
1	chr1:172411786:G:A	0	172411786	A	G
1	chr1:172412144:T:C	0	172412144	C	T
1	chr1:172412243:T:C	0	172412243	C	T
1	chr1:172413506:T:C	0	172413506	C	T
1	chr1:172413825:A:G	0	172413825	G	A
1	chr1:172414546:T:A	0	172414546	A	T
1	chr1:172415257:G:A	0	172415257	A	G
1	chr1:172415772:C:T	0	172415772	T	C
1	chr1:172415828:C:T	0	172415828	T	C
1	chr1:172416629:C:T	0	172416629	T	C
1	chr1:172417550:C:T	0	172417550	T	C
1	chr1:172418107:C:T	0	172418107	T	C
1	chr1:172419638:G:T	0	172419638	T	G
1	chr1:172420058:A:G	0	172420058	G	A
1	chr1:172421188:AT:A	0	172421188	A	AT
1	chr1:172421511:G:T	0	172421511	T	G
1	chr1:172421756:A:G	0	172421756	G	A
1	chr1:172421916:C:T	0	172421916	T	C
1	chr1:172422763:AG:A	0	172422763	A	AG
1	chr1:172424403:T:C	0	172424403	C	T
1	chr1:172425061:G:A	0	172425061	A	G
1	chr1:172425148:C:A	0	172425148	A	C
1	chr1:172425218:C:T	0	172425218	T	C
1	chr1:172426372:C:T	0	172426372	T	C
1	chr1:172426880:A:G	0	172426880	G	A
1	chr1:172427756:C:A	0	172427756	A	C
1	chr1:172427811:T:C	0	172427811	C	T
1	chr1:172429777:C:CT	0	172429777	CT	C
1	chr1:172430869:AT:A	0	172430869	A	AT
1	chr1:172431720:C:T	0	172431720	T	C
1	chr1:172432721:C:T	0	172432721	T	C
1	chr1:172432987:C:G	0	172432987	G	C
1	chr1:172434192:T:C	0	172434192	C	T
1	chr1:172435169:A:C	0	172435169	C	A
1	chr1:172435775:G:A	0	172435775	A	G
1	chr1:172436124:A:G	0	172436124	G	A
1	chr1:172436145:C:A	0	172436145	A	C
1	chr1:172439131:A:G	0	172439131	G	A
1	chr1:172439406:A:G	0	172439406	G	A
1	chr1:172439786:T:C	0	172439786	C	T
1	chr1:172440193:C:G	0	172440193	G	C
1	chr1:172442356:A:G	0	172442356	G	A
1	chr1:172442628:T:C	0	172442628	C	T
1	chr1:172443855:T:C	0	172443855	C	T
1	chr1:172444386:T:G	0	172444386	G	T
1	chr1:172444843:G:C	0	172444843	C	G
1	chr1:172445723:A:G	0	172445723	G	A
1	chr1:172446211:GA:G	0	172446211	G	GA
1	chr1:172446311:C:T	0	172446311	T	C
1	chr1:172446406:C:T	0	172446406	T	C
1	chr1:172447443:G:T	0	172447443	T	G
1	chr1:172447720:C:T	0	172447720	T	C
1	chr1:172448328:G:C	0	172448328	C	G
1	chr1:172448641:A:G	0	172448641	G	A
1	chr1:172449128:C:T	0	172449128	T	C
1	chr1:172449610:G:A	0	172449610	A	G
1	chr1:172449665:T:C	0	172449665	C	T
1	chr1:172449955:G:A	0	172449955	A	G
1	chr1:172450226:C:T	0	172450226	T	C
1	chr1:172450297:C:A	0	172450297	A	C
1	chr1:172450389:G:A	0	172450389	A	G
1	chr1:172450511:T:G	0	172450511	G	T
1	chr1:172450761:G:A	0	172450761	A	G
1	chr1:172450820:A:G	0	172450820	G	A
1	chr1:172451518:C:T	0	172451518	T	C
1	chr1:172452604:G:A	0	172452604	A	G
1	chr1:172453069:C:T	0	172453069	T	C
1	chr1:172453265:G:A	0	172453265	A	G
1	chr1:172453509:A:G	0	172453509	G	A
1	chr1:172454117:G:A	0	172454117	A	G
1	chr1:172454157:T:A	0	172454157	A	T
1	chr1:172454499:G:A	0	172454499	A	G
1	chr1:172454522:C:G	0	172454522	G	C
1	chr1:172454989:G:A	0	172454989	A	G
1	chr1:172455265:G:A	0	172455265	A	G
1	chr1:172456637:G:A	0	172456637	A	G
1	chr1:172457718:A:G	0	172457718	G	A
1	chr1:172458211:A:G	0	172458211	G	A
1	chr1:172459492:C:T	0	172459492	T	C
1	chr1:172460002:T:TCA	0	172460002	TCA	T
1	chr1:172460105:T:C	0	172460105	C	T
1	chr1:172460127:T:C	0	172460127	C	T
1	chr1:172460407:CTG:C	0	172460407	C	CTG
1	chr1:172460613:TATTG:T	0	172460613	T	TATTG
1	chr1:172460921:G:T	0	172460921	T	G
1	chr1:172461324:AT:A	0	172461324	A	AT
1	chr1:172461457:C:T	0	172461457	T	C
1	chr1:172462070:G:A	0	172462070	A	G
1	chr1:172462193:A:G	0	172462193	G	A
1	chr1:172462246:G:A	0	172462246	A	G
1	chr1:172462295:A:G	0	172462295	G	A
1	chr1:172462752:T:C	0	172462752	C	T
1	chr1:172462846:C:T	0	172462846	T	C
1	chr1:172463024:G:A	0	172463024	A	G
1	chr1:172463068:T:A	0	172463068	A	T
1	chr1:172463074:A:G	0	172463074	G	A
1	chr1:172464804:C:T	0	172464804	T	C
1	chr1:172464857:G:A	0	172464857	A	G
1	chr1:172465107:C:T	0	172465107	T	C
1	chr1:172465169:G:A	0	172465169	A	G
1	chr1:172465235:G:A	0	172465235	A	G
1	chr1:172465238:C:A	0	172465238	A	C
1	chr1:172465965:T:G	0	172465965	G	T
1	chr1:172466311:A:C	0	172466311	C	A
1	chr1:172466711:T:C	0	172466711	C	T
1	chr1:172466852:G:A	0	172466852	A	G
1	chr1:172467542:G:A	0	172467542	A	G
1	chr1:172468452:G:A	0	172468452	A	G
1	chr1:172468768:G:A	0	172468768	A	G
1	chr1:172468896:T:C	0	172468896	C	T
1	chr1:172469107:T:C	0	172469107	C	T
1	chr1:172469288:T:G	0	172469288	G	T
1	chr1:172469446:C:T	0	172469446	T	C
1	chr1:172469530:G:A	0	172469530	A	G
1	chr1:172469587:C:CT	0	172469587	CT	C
1	chr1:172470140:G:T	0	172470140	T	G
1	chr1:172470303:C:T	0	172470303	T	C
1	chr1:172471059:T:C	0	172471059	C	T
1	chr1:172471439:C:T	0	172471439	T	C
1	chr1:172472493:G:A	0	172472493	A	G
1	chr1:172472898:C:T	0	172472898	T	C
1	chr1:172473295:T:G	0	172473295	G	T
1	chr1:172473317:C:T	0	172473317	T	C
1	chr1:172474380:A:C	0	172474380	C	A
1	chr1:172476563:A:G	0	172476563	G	A
1	chr1:172478022:C:T	0	172478022	T	C
1	chr1:172478033:C:T	0	172478033	T	C
1	chr1:172478113:A:G	0	172478113	G	A
1	chr1:172478358:C:T	0	172478358	T	C
1	chr1:172478443:A:G	0	172478443	G	A
1	chr1:172479013:C:T	0	172479013	T	C
1	chr1:172479049:T:C	0	172479049	C	T
1	chr1:172479062:G:A	0	172479062	A	G
1	chr1:172479111:G:T	0	172479111	T	G
1	chr1:172479402:C:T	0	172479402	T	C
1	chr1:172479541:G:A	0	172479541	A	G
1	chr1:172479614:T:C	0	172479614	C	T
1	chr1:172479746:C:T	0	172479746	T	C
1	chr1:172480054:T:C	0	172480054	C	T
1	chr1:172480386:C:T	0	172480386	T	C
1	chr1:172480459:T:C	0	172480459	C	T
1	chr1:172481250:A:C	0	172481250	C	A
1	chr1:172481484:T:C	0	172481484	C	T
1	chr1:172481549:T:G	0	172481549	G	T
1	chr1:172481620:C:T	0	172481620	T	C
1	chr1:172481634:G:A	0	172481634	A	G
1	chr1:172481668:G:A	0	172481668	A	G
1	chr1:172482238:G:C	0	172482238	C	G
1	chr1:172482268:G:A	0	172482268	A	G
1	chr1:172482451:T:C	0	172482451	C	T
1	chr1:172482613:T:G	0	172482613	G	T
1	chr1:172482746:C:T	0	172482746	T	C
1	chr1:172482869:A:G	0	172482869	G	A
1	chr1:172483282:C:T	0	172483282	T	C
1	chr1:172484057:T:G	0	172484057	G	T
1	chr1:172484661:T:C	0	172484661	C	T
1	chr1:172484700:T:C	0	172484700	C	T
1	chr1:172485351:T:A	0	172485351	A	T
1	chr1:172485440:G:A	0	172485440	A	G
1	chr1:172485686:C:T	0	172485686	T	C
1	chr1:172485982:C:G	0	172485982	G	C
1	chr1:172487232:C:T	0	172487232	T	C
1	chr1:172488210:A:G	0	172488210	G	A
1	chr1:172488511:G:A	0	172488511	A	G
1	chr1:172488735:A:G	0	172488735	G	A
1	chr1:172489603:T:C	0	172489603	C	T
1	chr1:172490238:G:T	0	172490238	T	G
1	chr1:172491845:C:T	0	172491845	T	C
1	chr1:172492273:C:T	0	172492273	T	C
1	chr1:172492796:TG:T	0	172492796	T	TG
1	chr1:172493822:G:A	0	172493822	A	G
1	chr1:172494793:C:T	0	172494793	T	C
1	chr1:172494855:A:T	0	172494855	T	A
1	chr1:172495011:G:A	0	172495011	A	G
1	chr1:172495357:C:T	0	172495357	T	C
1	chr1:172495379:T:G	0	172495379	G	T
1	chr1:172495953:G:A	0	172495953	A	G
1	chr1:172496074:T:G	0	172496074	G	T
1	chr1:172496457:A:G	0	172496457	G	A
1	chr1:172496585:C:T	0	172496585	T	C
1	chr1:172497369:G:T	0	172497369	T	G
1	chr1:172497591:T:C	0	172497591	C	T
1	chr1:172497715:G:T	0	172497715	T	G
1	chr1:172497741:G:A	0	172497741	A	G
1	chr1:172497797:A:T	0	172497797	T	A
1	chr1:172497904:T:C	0	172497904	C	T
1	chr1:172498076:T:C	0	172498076	C	T
1	chr1:172498108:G:A	0	172498108	A	G
1	chr1:172498332:G:A	0	172498332	A	G
1	chr1:172498418:C:G	0	172498418	G	C
1	chr1:172498516:C:T	0	172498516	T	C
1	chr1:172498734:A:G	0	172498734	G	A
1	chr1:172499147:T:C	0	172499147	C	T
1	chr1:172499370:A:G	0	172499370	G	A
1	chr1:172499558:T:C	0	172499558	C	T
1	chr1:172499926:T:C	0	172499926	C	T
1	chr1:172500331:C:T	0	172500331	T	C
1	chr1:172500567:G:A	0	172500567	A	G
1	chr1:172501690:A:G	0	172501690	G	A
1	chr1:172501931:TC:T	0	172501931	T	TC
1	chr1:172502567:C:A	0	172502567	A	C
1	chr1:172502848:A:G	0	172502848	G	A
1	chr1:172503045:T:A	0	172503045	A	T
1	chr1:172503046:T:G	0	172503046	G	T
1	chr1:172503480:C:T	0	172503480	T	C
1	chr1:172503680:T:C	0	172503680	C	T
1	chr1:172504877:C:T	0	172504877	T	C
1	chr1:172505678:C:T	0	172505678	T	C
1	chr1:172506952:C:T	0	172506952	T	C
1	chr1:172510826:A:G	0	172510826	G	A
1	chr1:172514551:T:C	0	172514551	C	T
1	chr1:172515867:C:T	0	172515867	T	C
1	chr1:172516613:G:T	0	172516613	T	G
1	chr1:172518727:CAT:C	0	172518727	C	CAT
1	chr1:172523358:T:C	0	172523358	C	T
1	chr1:172524959:G:A	0	172524959	A	G
1	chr1:172526170:A:G	0	172526170	G	A
1	chr1:172526487:G:C	0	172526487	C	G
1	chr1:172526518:T:A	0	172526518	A	T
1	chr1:172527648:A:G	0	172527648	G	A
1	chr1:172528734:A:G	0	172528734	G	A
1	chr1:172529889:G:C	0	172529889	C	G
1	chr1:172530572:C:T	0	172530572	T	C
1	chr1:172530641:G:A	0	172530641	A	G
1	chr1:172532503:T:C	0	172532503	C	T
1	chr1:172533200:T:C	0	172533200	C	T
1	chr1:172533339:T:C	0	172533339	C	T
1	chr1:172533587:TA:T	0	172533587	T	TA
1	chr1:172534966:T:A	0	172534966	A	T
1	chr1:172535449:G:A	0	172535449	A	G
1	chr1:172536965:A:C	0	172536965	C	A
1	chr1:172537388:A:G	0	172537388	G	A
1	chr1:172538572:C:A	0	172538572	A	C
1	chr1:172538733:T:A	0	172538733	A	T
1	chr1:172541008:G:T	0	172541008	T	G
1	chr1:172542031:C:T	0	172542031	T	C
1	chr1:172542313:C:T	0	172542313	T	C
1	chr1:172542829:G:A	0	172542829	A	G
1	chr1:172543242:T:C	0	172543242	C	T
1	chr1:172544304:T:A	0	172544304	A	T
1	chr1:172545352:A:G	0	172545352	G	A
1	chr1:172548340:A:G	0	172548340	G	A
1	chr1:172548427:A:G	0	172548427	G	A
1	chr1:172549756:C:T	0	172549756	T	C
1	chr1:172552046:A:G	0	172552046	G	A
1	chr1:172552746:A:G	0	172552746	G	A
1	chr1:172553109:A:G	0	172553109	G	A
1	chr1:172553462:G:A	0	172553462	A	G
1	chr1:172553751:A:G	0	172553751	G	A
1	chr1:172555236:A:C	0	172555236	C	A
1	chr1:172555648:T:A	0	172555648	A	T
1	chr1:172556819:C:T	0	172556819	T	C
1	chr1:172558372:A:G	0	172558372	G	A
1	chr1:172559803:T:C	0	172559803	C	T
1	chr1:172559981:TAAG:T	0	172559981	T	TAAG
1	chr1:172560774:C:T	0	172560774	T	C
1	chr1:172561547:T:C	0	172561547	C	T
1	chr1:172561763:C:T	0	172561763	T	C
1	chr1:172561980:A:T	0	172561980	T	A
1	chr1:172565957:A:G	0	172565957	G	A
1	chr1:172566894:A:G	0	172566894	G	A
1	chr1:172568687:C:T	0	172568687	T	C
1	chr1:172570302:A:G	0	172570302	G	A
1	chr1:172570377:T:TA	0	172570377	TA	T
1	chr1:172573647:A:T	0	172573647	T	A
1	chr1:172575737:A:C	0	172575737	C	A
1	chr1:172575827:GT:G	0	172575827	G	GT
1	chr1:172576880:G:A	0	172576880	A	G
1	chr1:172578325:A:G	0	172578325	G	A
1	chr1:172580154:C:G	0	172580154	G	C
1	chr1:172583219:TTTG:T	0	172583219	T	TTTG
1	chr1:172583313:A:C	0	172583313	C	A
1	chr1:172583484:C:G	0	172583484	G	C
1	chr1:172585461:A:G	0	172585461	G	A
1	chr1:172586531:A:T	0	172586531	T	A
1	chr1:172586990:C:G	0	172586990	G	C
1	chr1:172587177:G:C	0	172587177	C	G
1	chr1:172589384:A:G	0	172589384	G	A
1	chr1:172590183:A:G	0	172590183	G	A
1	chr1:172591286:A:G	0	172591286	G	A
1	chr1:172592852:A:G	0	172592852	G	A
1	chr1:172593070:CTGTT:C	0	172593070	C	CTGTT
1	chr1:172594897:G:A	0	172594897	A	G
1	chr1:172596530:C:T	0	172596530	T	C
1	chr1:172596887:C:T	0	172596887	T	C
1	chr1:172597701:C:T	0	172597701	T	C
1	chr1:172597702:T:C	0	172597702	C	T
1	chr1:172601410:A:C	0	172601410	C	A
1	chr1:172602327:T:C	0	172602327	C	T
1	chr1:172602428:A:G	0	172602428	G	A
1	chr1:172603862:A:G	0	172603862	G	A
1	chr1:172606158:G:A	0	172606158	A	G
1	chr1:172606819:T:G	0	172606819	G	T
1	chr1:172611397:A:G	0	172611397	G	A
1	chr1:172612930:A:G	0	172612930	G	A
1	chr1:172613205:G:C	0	172613205	C	G
1	chr1:172616516:A:G	0	172616516	G	A
1	chr1:172619449:T:C	0	172619449	C	T
1	chr1:172622088:A:G	0	172622088	G	A
1	chr1:172622949:G:A	0	172622949	A	G
1	chr1:172624327:T:TATAA	0	172624327	TATAA	T
1	chr1:172625478:C:T	0	172625478	T	C
1	chr1:172626484:C:T	0	172626484	T	C
1	chr1:172626983:G:A	0	172626983	A	G
1	chr1:172627209:G:C	0	172627209	C	G
1	chr1:172627485:A:T	0	172627485	T	A
1	chr1:172628413:T:C	0	172628413	C	T
1	chr1:172630192:T:C	0	172630192	C	T
1	chr1:172630449:GA:G	0	172630449	G	GA
1	chr1:172630738:G:C	0	172630738	C	G
1	chr1:172631036:T:A	0	172631036	A	T
1	chr1:172631354:TTCA:T	0	172631354	T	TTCA
1	chr1:172631693:C:T	0	172631693	T	C
1	chr1:172631993:C:T	0	172631993	T	C
1	chr1:172632264:C:G	0	172632264	G	C
1	chr1:172633598:T:C	0	172633598	C	T
1	chr1:172633864:C:G	0	172633864	G	C
1	chr1:172633999:C:G	0	172633999	G	C
1	chr1:172634189:G:T	0	172634189	T	G
1	chr1:172634271:C:A	0	172634271	A	C
1	chr1:172634629:A:G	0	172634629	G	A
1	chr1:172634800:C:T	0	172634800	T	C
1	chr1:172635070:G:A	0	172635070	A	G
1	chr1:172635168:G:A	0	172635168	A	G
1	chr1:172635231:G:A	0	172635231	A	G
1	chr1:172635571:G:A	0	172635571	A	G
1	chr1:172635573:T:G	0	172635573	G	T
1	chr1:172635744:G:T	0	172635744	T	G
1	chr1:172636332:C:T	0	172636332	T	C
1	chr1:172636512:C:T	0	172636512	T	C
1	chr1:172636928:T:C	0	172636928	C	T
1	chr1:172637240:GA:G	0	172637240	G	GA
1	chr1:172637474:T:C	0	172637474	C	T
1	chr1:172637817:G:C	0	172637817	C	G
1	chr1:172640057:C:T	0	172640057	T	C
1	chr1:172640089:A:G	0	172640089	G	A
1	chr1:172640620:T:G	0	172640620	G	T
1	chr1:172641570:C:G	0	172641570	G	C
1	chr1:172641707:T:C	0	172641707	C	T
1	chr1:172641861:C:T	0	172641861	T	C
1	chr1:172642456:A:G	0	172642456	G	A
1	chr1:172642928:A:G	0	172642928	G	A
1	chr1:172643456:G:A	0	172643456	A	G
1	chr1:172643701:A:G	0	172643701	G	A
1	chr1:172644101:A:G	0	172644101	G	A
1	chr1:172645061:T:A	0	172645061	A	T
1	chr1:172645066:A:G	0	172645066	G	A
1	chr1:172645877:C:T	0	172645877	T	C
1	chr1:172645977:G:A	0	172645977	A	G
1	chr1:172646255:C:T	0	172646255	T	C
1	chr1:172647499:C:T	0	172647499	T	C
1	chr1:172647800:G:A	0	172647800	A	G
1	chr1:172647851:T:C	0	172647851	C	T
1	chr1:172649436:A:T	0	172649436	T	A
1	chr1:172649741:C:T	0	172649741	T	C
1	chr1:172649991:C:T	0	172649991	T	C
1	chr1:172650711:C:G	0	172650711	G	C
1	chr1:172650998:A:ACT	0	172650998	ACT	A
1	chr1:172653302:G:A	0	172653302	A	G
1	chr1:172653359:T:C	0	172653359	C	T
1	chr1:172653680:G:A	0	172653680	A	G
1	chr1:172653752:A:G	0	172653752	G	A
1	chr1:172655086:G:A	0	172655086	A	G
1	chr1:172655093:C:T	0	172655093	T	C
1	chr1:172655366:G:GT	0	172655366	GT	G
1	chr1:172655724:C:T	0	172655724	T	C
1	chr1:172656014:A:G	0	172656014	G	A
1	chr1:172656089:T:C	0	172656089	C	T
1	chr1:172656393:G:A	0	172656393	A	G
1	chr1:172656797:C:T	0	172656797	T	C
1	chr1:172657240:A:G	0	172657240	G	A
1	chr1:172657466:A:G	0	172657466	G	A
1	chr1:172657997:T:C	0	172657997	C	T
1	chr1:172658079:T:C	0	172658079	C	T
1	chr1:172658116:C:A	0	172658116	A	C
1	chr1:172658358:C:T	0	172658358	T	C
1	chr1:172658724:A:T	0	172658724	T	A
1	chr1:172659757:A:G	0	172659757	G	A
1	chr1:172660576:A:G	0	172660576	G	A
1	chr1:172661314:T:C	0	172661314	C	T
1	chr1:172662300:AC:A	0	172662300	A	AC
1	chr1:172662917:A:G	0	172662917	G	A
1	chr1:172663817:A:T	0	172663817	T	A
1	chr1:172664210:A:G	0	172664210	G	A
1	chr1:172668049:C:T	0	172668049	T	C
1	chr1:172668315:T:G	0	172668315	G	T
1	chr1:172668968:G:A	0	172668968	A	G
1	chr1:172669360:A:G	0	172669360	G	A
1	chr1:172670442:A:G	0	172670442	G	A
1	chr1:172672978:C:T	0	172672978	T	C
1	chr1:172674080:A:G	0	172674080	G	A
1	chr1:172674634:C:T	0	172674634	T	C
1	chr1:172675940:T:C	0	172675940	C	T
1	chr1:172676758:C:T	0	172676758	T	C
1	chr1:172678383:G:T	0	172678383	T	G
1	chr1:172679816:T:C	0	172679816	C	T
1	chr1:172681248:T:C	0	172681248	C	T
1	chr1:172681545:C:T	0	172681545	T	C
1	chr1:172682628:T:A	0	172682628	A	T
1	chr1:172682894:A:G	0	172682894	G	A
1	chr1:172682895:A:C	0	172682895	C	A
1	chr1:172685237:G:A	0	172685237	A	G
1	chr1:172685684:T:C	0	172685684	C	T
1	chr1:172689502:T:C	0	172689502	C	T
1	chr1:172689783:A:C	0	172689783	C	A
1	chr1:172690649:G:C	0	172690649	C	G
1	chr1:172690695:C:T	0	172690695	T	C
1	chr1:172690808:A:G	0	172690808	G	A
1	chr1:172691234:T:C	0	172691234	C	T
1	chr1:172691576:G:A	0	172691576	A	G
1	chr1:172691812:T:C	0	172691812	C	T
1	chr1:172691917:C:T	0	172691917	T	C
1	chr1:172692198:C:T	0	172692198	T	C
1	chr1:172692590:T:G	0	172692590	G	T
1	chr1:172692864:A:G	0	172692864	G	A
1	chr1:172693575:G:T	0	172693575	T	G
1	chr1:172695302:A:G	0	172695302	G	A
1	chr1:172696604:A:G	0	172696604	G	A
1	chr1:172697489:C:T	0	172697489	T	C
1	chr1:172697565:G:C	0	172697565	C	G
1	chr1:172697607:C:T	0	172697607	T	C
1	chr1:172697681:G:T	0	172697681	T	G
1	chr1:172697931:A:C	0	172697931	C	A
1	chr1:172698827:T:C	0	172698827	C	T
1	chr1:172699200:T:C	0	172699200	C	T
1	chr1:172700275:C:G	0	172700275	G	C
1	chr1:172701580:T:C	0	172701580	C	T
1	chr1:172703145:C:CAA	0	172703145	CAA	C
1	chr1:172703333:T:A	0	172703333	A	T
1	chr1:172704182:C:A	0	172704182	A	C
1	chr1:172704443:C:T	0	172704443	T	C
1	chr1:172705401:C:T	0	172705401	T	C
1	chr1:172705414:A:T	0	172705414	T	A
1	chr1:172705636:G:A	0	172705636	A	G
1	chr1:172705957:T:C	0	172705957	C	T
1	chr1:172706385:T:C	0	172706385	C	T
1	chr1:172708034:T:C	0	172708034	C	T
1	chr1:172709989:A:G	0	172709989	G	A
1	chr1:172710564:G:T	0	172710564	T	G
1	chr1:172710795:C:G	0	172710795	G	C
1	chr1:172711325:T:C	0	172711325	C	T
1	chr1:172711891:T:C	0	172711891	C	T
1	chr1:172712412:C:A	0	172712412	A	C
1	chr1:172712429:G:A	0	172712429	A	G
1	chr1:172713761:T:A	0	172713761	A	T
1	chr1:172714430:G:A	0	172714430	A	G
1	chr1:172715473:A:G	0	172715473	G	A
1	chr1:172716350:A:T	0	172716350	T	A
1	chr1:172718118:A:G	0	172718118	G	A
1	chr1:172720361:G:A	0	172720361	A	G
1	chr1:172723682:T:C	0	172723682	C	T
1	chr1:172723976:T:G	0	172723976	G	T
1	chr1:172725200:A:G	0	172725200	G	A
1	chr1:172726151:G:A	0	172726151	A	G
1	chr1:172727397:T:C	0	172727397	C	T
1	chr1:172727513:C:T	0	172727513	T	C
1	chr1:172727593:G:T	0	172727593	T	G
1	chr1:172727735:C:T	0	172727735	T	C
1	chr1:172730439:G:A	0	172730439	A	G
1	chr1:172731658:G:A	0	172731658	A	G
1	chr1:172732191:A:G	0	172732191	G	A
1	chr1:172733503:C:T	0	172733503	T	C
1	chr1:172735331:T:A	0	172735331	A	T
1	chr1:172735343:T:G	0	172735343	G	T
1	chr1:172737264:T:C	0	172737264	C	T
1	chr1:172739148:T:G	0	172739148	G	T
1	chr1:172740154:C:T	0	172740154	T	C
1	chr1:172741026:T:C	0	172741026	C	T
1	chr1:172741474:G:T	0	172741474	T	G
1	chr1:172741515:C:T	0	172741515	T	C
1	chr1:172741860:T:C	0	172741860	C	T
1	chr1:172743085:G:A	0	172743085	A	G
1	chr1:172743284:G:A	0	172743284	A	G
1	chr1:172743567:C:T	0	172743567	T	C
1	chr1:172746562:A:G	0	172746562	G	A
1	chr1:172746925:T:C	0	172746925	C	T
1	chr1:172747321:A:G	0	172747321	G	A
1	chr1:172747357:C:T	0	172747357	T	C
1	chr1:172747690:G:A	0	172747690	A	G
1	chr1:172747757:G:A	0	172747757	A	G
1	chr1:172748232:G:C	0	172748232	C	G
1	chr1:172748285:C:T	0	172748285	T	C
1	chr1:172748345:C:T	0	172748345	T	C
1	chr1:172748966:A:G	0	172748966	G	A
1	chr1:172749414:TC:T	0	172749414	T	TC
1	chr1:172749808:G:A	0	172749808	A	G
1	chr1:172750311:A:G	0	172750311	G	A
1	chr1:172750439:G:A	0	172750439	A	G
1	chr1:172750519:C:T	0	172750519	T	C
1	chr1:172750733:A:G	0	172750733	G	A
1	chr1:172750896:A:C	0	172750896	C	A
1	chr1:172751205:C:G	0	172751205	G	C
1	chr1:172752952:A:C	0	172752952	C	A
1	chr1:172753164:G:A	0	172753164	A	G
1	chr1:172754560:G:A	0	172754560	A	G
1	chr1:172754721:TG:T	0	172754721	T	TG
1	chr1:172755254:G:A	0	172755254	A	G
1	chr1:172758948:C:A	0	172758948	A	C
1	chr1:172759397:A:AGAT	0	172759397	AGAT	A
1	chr1:172759408:CAG:C	0	172759408	C	CAG
1	chr1:172759536:A:T	0	172759536	T	A
1	chr1:172759791:G:C	0	172759791	C	G
1	chr1:172761065:A:G	0	172761065	G	A
1	chr1:172761074:C:A	0	172761074	A	C
1	chr1:172761689:T:C	0	172761689	C	T
1	chr1:172762246:A:G	0	172762246	G	A
1	chr1:172766354:C:T	0	172766354	T	C
1	chr1:172769866:C:T	0	172769866	T	C
1	chr1:172771665:G:C	0	172771665	C	G
1	chr1:172771814:A:C	0	172771814	C	A
1	chr1:172772399:G:A	0	172772399	A	G
1	chr1:172774587:A:G	0	172774587	G	A
1	chr1:172775403:G:A	0	172775403	A	G
1	chr1:172775794:C:T	0	172775794	T	C
1	chr1:172776144:T:C	0	172776144	C	T
1	chr1:172776176:T:C	0	172776176	C	T
1	chr1:172777056:GTTTT:G	0	172777056	G	GTTTT
1	chr1:172777631:A:G	0	172777631	G	A
1	chr1:172777881:C:T	0	172777881	T	C
1	chr1:172779672:T:C	0	172779672	C	T
1	chr1:172781277:G:A	0	172781277	A	G
1	chr1:172783550:T:A	0	172783550	A	T
1	chr1:172784993:C:T	0	172784993	T	C
1	chr1:172785278:G:T	0	172785278	T	G
1	chr1:172787403:C:T	0	172787403	T	C
1	chr1:172788956:C:T	0	172788956	T	C
1	chr1:172790982:A:T	0	172790982	T	A
1	chr1:172791387:G:T	0	172791387	T	G
1	chr1:172791459:T:C	0	172791459	C	T
1	chr1:172793334:G:A	0	172793334	A	G
1	chr1:172794355:T:A	0	172794355	A	T
1	chr1:172794415:C:T	0	172794415	T	C
1	chr1:172794908:T:C	0	172794908	C	T
1	chr1:172798496:G:A	0	172798496	A	G
1	chr1:172799249:A:G	0	172799249	G	A
1	chr1:172799302:T:G	0	172799302	G	T
1	chr1:172799898:A:G	0	172799898	G	A
1	chr1:172800092:G:A	0	172800092	A	G
1	chr1:172800289:T:C	0	172800289	C	T
1	chr1:172800451:G:C	0	172800451	C	G
1	chr1:172800534:A:G	0	172800534	G	A
1	chr1:172801018:G:A	0	172801018	A	G
1	chr1:172801053:A:G	0	172801053	G	A
1	chr1:172801134:T:C	0	172801134	C	T
1	chr1:172801332:C:T	0	172801332	T	C
1	chr1:172801522:G:A	0	172801522	A	G
1	chr1:172801523:C:T	0	172801523	T	C
1	chr1:172802945:C:A	0	172802945	A	C
1	chr1:172804397:T:C	0	172804397	C	T
1	chr1:172807529:A:G	0	172807529	G	A
1	chr1:172808217:T:C	0	172808217	C	T
1	chr1:172808322:G:A	0	172808322	A	G
1	chr1:172808476:G:A	0	172808476	A	G
1	chr1:172809383:T:C	0	172809383	C	T
1	chr1:172810444:A:G	0	172810444	G	A
1	chr1:172810693:T:C	0	172810693	C	T
1	chr1:172812946:T:A	0	172812946	A	T
1	chr1:172813748:C:T	0	172813748	T	C
1	chr1:172814218:G:A	0	172814218	A	G
1	chr1:172815258:T:C	0	172815258	C	T
1	chr1:172817207:T:TAA	0	172817207	TAA	T
1	chr1:172818448:C:T	0	172818448	T	C
1	chr1:172819605:G:A	0	172819605	A	G
1	chr1:172820431:T:C	0	172820431	C	T
1	chr1:172820625:A:G	0	172820625	G	A
1	chr1:172821813:T:G	0	172821813	G	T
1	chr1:172822372:G:A	0	172822372	A	G
1	chr1:172822826:G:A	0	172822826	A	G
1	chr1:172823889:G:A	0	172823889	A	G
1	chr1:172823979:G:A	0	172823979	A	G
1	chr1:172824278:A:G	0	172824278	G	A
1	chr1:172824528:C:T	0	172824528	T	C
1	chr1:172825360:T:G	0	172825360	G	T
1	chr1:172825946:A:G	0	172825946	G	A
1	chr1:172826855:A:C	0	172826855	C	A
1	chr1:172827121:G:A	0	172827121	A	G
1	chr1:172827365:C:G	0	172827365	G	C
1	chr1:172827646:A:G	0	172827646	G	A
1	chr1:172829458:C:T	0	172829458	T	C
1	chr1:172830203:G:C	0	172830203	C	G
1	chr1:172830238:A:C	0	172830238	C	A
1	chr1:172830748:C:A	0	172830748	A	C
1	chr1:172831415:GTAAA:G	0	172831415	G	GTAAA
1	chr1:172831665:T:C	0	172831665	C	T
1	chr1:172832291:A:G	0	172832291	G	A
1	chr1:172833119:G:A	0	172833119	A	G
1	chr1:172833435:C:A	0	172833435	A	C
1	chr1:172840493:G:A	0	172840493	A	G
1	chr1:172841666:T:C	0	172841666	C	T
1	chr1:172845326:A:G	0	172845326	G	A
1	chr1:172851311:A:G	0	172851311	G	A
1	chr1:172852634:T:G	0	172852634	G	T
1	chr1:172855435:T:G	0	172855435	G	T
1	chr1:172856756:A:G	0	172856756	G	A
1	chr1:172857658:A:G	0	172857658	G	A
1	chr1:172859114:T:A	0	172859114	A	T
1	chr1:172860489:T:C	0	172860489	C	T
1	chr1:172861246:G:C	0	172861246	C	G
1	chr1:172861569:C:T	0	172861569	T	C
1	chr1:172861625:A:C	0	172861625	C	A
1	chr1:172861944:T:C	0	172861944	C	T
1	chr1:172864827:G:GTTA	0	172864827	GTTA	G
1	chr1:172866228:A:T	0	172866228	T	A
1	chr1:172871804:T:C	0	172871804	C	T
1	chr1:172876557:G:A	0	172876557	A	G
1	chr1:172876885:A:G	0	172876885	G	A
1	chr1:172877424:C:T	0	172877424	T	C
1	chr1:172877840:T:G	0	172877840	G	T
1	chr1:172879163:G:A	0	172879163	A	G
1	chr1:172879356:C:T	0	172879356	T	C
1	chr1:172879887:A:T	0	172879887	T	A
1	chr1:172880796:G:C	0	172880796	C	G
1	chr1:172880919:T:G	0	172880919	G	T
1	chr1:172881225:C:T	0	172881225	T	C
1	chr1:172882978:A:G	0	172882978	G	A
1	chr1:172883773:A:G	0	172883773	G	A
1	chr1:172885126:T:C	0	172885126	C	T
1	chr1:172888483:T:G	0	172888483	G	T
1	chr1:172888527:G:A	0	172888527	A	G
1	chr1:172888639:T:C	0	172888639	C	T
1	chr1:172889440:T:C	0	172889440	C	T
1	chr1:172893844:C:T	0	172893844	T	C
1	chr1:172894507:T:C	0	172894507	C	T
1	chr1:172895084:A:G	0	172895084	G	A
1	chr1:172895512:T:A	0	172895512	A	T
1	chr1:172896294:G:GGGATCA	0	172896294	GGGATCA	G
1	chr1:172897364:A:G	0	172897364	G	A
1	chr1:172897756:A:G	0	172897756	G	A
1	chr1:172902244:C:T	0	172902244	T	C
1	chr1:172902358:T:C	0	172902358	C	T
1	chr1:172902550:A:T	0	172902550	T	A
1	chr1:172903312:A:T	0	172903312	T	A
1	chr1:172905979:A:C	0	172905979	C	A
1	chr1:172906478:T:A	0	172906478	A	T
1	chr1:172907223:G:A	0	172907223	A	G
1	chr1:172908452:A:G	0	172908452	G	A
1	chr1:172908481:G:A	0	172908481	A	G
1	chr1:172908764:A:C	0	172908764	C	A
1	chr1:172909247:T:C	0	172909247	C	T
1	chr1:172909282:T:C	0	172909282	C	T
1	chr1:172909412:A:G	0	172909412	G	A
1	chr1:172909535:T:C	0	172909535	C	T
1	chr1:172911219:A:T	0	172911219	T	A
1	chr1:172912213:C:T	0	172912213	T	C
1	chr1:172912687:G:A	0	172912687	A	G
1	chr1:172913140:G:A	0	172913140	A	G
1	chr1:172913309:A:G	0	172913309	G	A
1	chr1:172915732:T:G	0	172915732	G	T
1	chr1:172916805:C:T	0	172916805	T	C
1	chr1:172917360:C:A	0	172917360	A	C
1	chr1:172920003:A:C	0	172920003	C	A
1	chr1:172921474:A:G	0	172921474	G	A
1	chr1:172922034:C:T	0	172922034	T	C
1	chr1:172922368:T:C	0	172922368	C	T
1	chr1:172923221:C:G	0	172923221	G	C
1	chr1:172923255:T:C	0	172923255	C	T
1	chr1:172924002:G:GTA	0	172924002	GTA	G
1	chr1:172926707:G:A	0	172926707	A	G
1	chr1:172929262:G:A	0	172929262	A	G
1	chr1:172929690:G:A	0	172929690	A	G
1	chr1:172931446:C:T	0	172931446	T	C
1	chr1:172932584:T:C	0	172932584	C	T
1	chr1:172932746:A:G	0	172932746	G	A
1	chr1:172933868:G:A	0	172933868	A	G
1	chr1:172934402:A:G	0	172934402	G	A
1	chr1:172934705:T:A	0	172934705	A	T
1	chr1:172935850:T:C	0	172935850	C	T
1	chr1:172936174:A:G	0	172936174	G	A
1	chr1:172936611:A:G	0	172936611	G	A
1	chr1:172936932:T:A	0	172936932	A	T
1	chr1:172937770:GATAT:G	0	172937770	G	GATAT
1	chr1:172939149:G:C	0	172939149	C	G
1	chr1:172941121:G:A	0	172941121	A	G
1	chr1:172941149:C:T	0	172941149	T	C
1	chr1:172942020:C:T	0	172942020	T	C
1	chr1:172944424:C:T	0	172944424	T	C
1	chr1:172946252:G:A	0	172946252	A	G
1	chr1:172947236:A:C	0	172947236	C	A
1	chr1:172947735:G:T	0	172947735	T	G
1	chr1:172947976:G:A	0	172947976	A	G
1	chr1:172952136:C:T	0	172952136	T	C
1	chr1:172953598:T:C	0	172953598	C	T
1	chr1:172953753:G:A	0	172953753	A	G
1	chr1:172953807:T:C	0	172953807	C	T
1	chr1:172957159:C:T	0	172957159	T	C
1	chr1:172958906:G:C	0	172958906	C	G
1	chr1:172959035:T:C	0	172959035	C	T
1	chr1:172959824:T:A	0	172959824	A	T
1	chr1:172960924:T:C	0	172960924	C	T
1	chr1:172966303:G:A	0	172966303	A	G
1	chr1:172967496:T:C	0	172967496	C	T
1	chr1:172967562:A:C	0	172967562	C	A
1	chr1:172968835:GTGCTATT:G	0	172968835	G	GTGCTATT
1	chr1:172970756:T:A	0	172970756	A	T
1	chr1:172971310:G:A	0	172971310	A	G
1	chr1:172971467:C:T	0	172971467	T	C
1	chr1:172971743:T:G	0	172971743	G	T
1	chr1:172972303:T:C	0	172972303	C	T
1	chr1:172972573:G:A	0	172972573	A	G
1	chr1:172975611:T:G	0	172975611	G	T
1	chr1:172975630:CTTTTCTTTTTT:C	0	172975630	C	CTTTTCTTTTTT
1	chr1:172975669:G:A	0	172975669	A	G
1	chr1:172977620:C:T	0	172977620	T	C
1	chr1:172978649:T:G	0	172978649	G	T
```
