## Supplementary material for "Characterization of shared and ancestry-specific signals driving complex traits using multi-ancestry fine-mapping": mesusieoutput

```
                 eur          afr      eur_afr
   [1,] 1.106033e-05 4.287315e-05 3.668594e-06
   [2,] 3.512368e-04 4.580323e-05 1.237848e-04
   [3,] 1.106402e-05 4.292658e-05 3.672109e-06
   [4,] 1.106402e-05 4.299174e-05 3.672873e-06
   [5,] 2.575806e-04 4.573629e-05 8.887304e-05
   [6,] 4.546459e-05 4.498350e-05 1.302098e-05
   [7,] 1.111617e-05 4.336977e-05 3.706445e-06
   [8,] 3.538953e-04 4.578466e-05 1.237713e-04
   [9,] 3.172949e-05 4.334215e-05 9.966745e-06
  [10,] 3.637808e-04 4.577951e-05 1.270336e-04
  [11,] 3.538953e-04 4.577563e-05 1.234035e-04
  [12,] 3.122871e-05 4.327911e-05 9.859356e-06
  [13,] 4.492261e-05 4.482059e-05 1.292878e-05
  [14,] 1.114429e-05 4.329294e-05 3.717871e-06
  [15,] 3.055407e-05 4.325984e-05 9.666979e-06
  [16,] 3.447582e-05 4.322758e-05 1.090162e-05
  [17,] 1.114364e-05 4.319397e-05 3.715331e-06
  [18,] 4.133724e-04 4.578713e-05 1.451457e-04
  [19,] 4.594261e-04 4.579140e-05 1.616138e-04
  [20,] 4.660583e-04 4.578997e-05 1.638858e-04
  [21,] 4.317289e-04 4.578168e-05 1.513623e-04
  [22,] 4.728007e-04 4.578168e-05 1.658230e-04
  [23,] 4.873277e-04 4.578713e-05 1.712516e-04
  [24,] 4.873277e-04 4.578854e-05 1.713302e-04
  [25,] 4.873277e-04 4.578168e-05 1.709454e-04
  [26,] 4.803471e-04 4.579124e-05 1.688271e-04
  [27,] 4.873277e-04 4.578031e-05 1.708670e-04
  [28,] 4.510318e-04 4.576203e-05 1.567018e-04
  [29,] 4.395460e-04 4.577759e-05 1.538906e-04
  [30,] 3.046339e-05 4.326951e-05 9.656866e-06
  [31,] 4.510318e-04 4.576684e-05 1.569839e-04
  [32,] 4.458487e-04 4.578173e-05 1.561494e-04
  [33,] 4.257065e-04 4.579971e-05 1.499361e-04
  [34,] 4.458487e-04 4.578308e-05 1.562197e-04
  [35,] 4.336857e-04 4.577167e-05 1.511845e-04
  [36,] 4.395460e-04 4.578581e-05 1.541380e-04
  [37,] 4.257065e-04 4.580562e-05 1.502063e-04
  [38,] 4.446985e-04 4.577292e-05 1.551111e-04
  [39,] 4.257065e-04 4.580712e-05 1.502740e-04
  [40,] 4.395460e-04 4.579266e-05 1.544780e-04
  [41,] 3.103873e-05 4.335697e-05 9.768691e-06
  [42,] 4.378497e-04 4.577095e-05 1.524197e-04
  [43,] 4.315713e-05 4.509986e-05 1.235927e-05
  [44,] 4.133724e-04 4.580265e-05 1.456954e-04
  [45,] 4.327312e-04 4.578581e-05 1.517352e-04
  [46,] 4.133724e-04 4.580413e-05 1.457607e-04
  [47,] 4.266415e-04 4.579124e-05 1.498493e-04
  [48,] 3.608047e-04 4.580265e-05 1.270346e-04
  [49,] 3.186207e-04 4.584560e-05 1.133127e-04
  [50,] 3.186207e-04 4.579971e-05 1.120063e-04
  [51,] 3.143906e-04 4.584560e-05 1.117950e-04
  [52,] 3.233510e-04 4.584506e-05 1.150903e-04
  [53,] 3.417198e-04 4.581221e-05 1.203916e-04
  [54,] 3.233510e-04 4.580562e-05 1.138763e-04
  [55,] 3.371297e-04 4.584833e-05 1.201386e-04
  [56,] 1.118831e-05 4.355328e-05 3.742619e-06
  [57,] 2.937076e-04 4.581912e-05 1.037331e-04
  [58,] 4.272470e-04 4.580221e-05 1.502895e-04
  [59,] 1.109746e-05 4.405694e-05 3.706512e-06
  [60,] 4.317289e-04 4.579674e-05 1.517717e-04
  [61,] 4.510318e-04 4.584506e-05 1.609951e-04
  [62,] 3.234360e-05 4.394571e-05 9.873839e-06
  [63,] 3.420445e-04 4.584335e-05 1.217282e-04
  [64,] 3.568898e-04 4.583997e-05 1.269473e-04
  [65,] 3.374100e-04 4.582855e-05 1.196028e-04
  [66,] 3.341153e-05 4.466598e-05 9.884580e-06
  [67,] 3.279140e-04 4.585355e-05 1.169532e-04
  [68,] 2.859395e-04 4.581257e-05 1.009716e-04
  [69,] 5.285426e-04 4.572988e-05 1.817452e-04
  [70,] 1.112177e-05 4.565232e-05 3.740588e-06
  [71,] 1.914563e-05 4.625403e-05 5.755875e-06
  [72,] 1.140884e-05 4.532324e-05 3.864914e-06
  [73,] 3.344235e-05 4.573691e-05 1.160783e-05
  [74,] 1.132245e-05 4.551300e-05 3.824630e-06
  [75,] 3.347418e-04 4.573139e-05 1.147239e-04
  [76,] 1.138675e-05 4.548139e-05 3.856973e-06
  [77,] 1.136318e-05 4.544998e-05 3.844633e-06
  [78,] 3.252301e-04 4.572725e-05 1.114207e-04
  [79,] 1.966212e-05 4.446322e-05 6.094140e-06
  [80,] 1.132245e-05 4.554480e-05 3.825121e-06
  [81,] 3.164637e-04 4.573425e-05 1.085810e-04
  [82,] 3.503551e-05 4.579686e-05 1.223650e-05
  [83,] 1.134323e-05 4.559691e-05 3.836842e-06
  [84,] 1.136318e-05 4.566175e-05 3.848184e-06
  [85,] 3.346180e-05 4.578893e-05 1.166338e-05
  [86,] 1.136318e-05 4.566175e-05 3.848184e-06
  [87,] 1.136318e-05 4.562923e-05 3.847645e-06
  [88,] 3.386494e-05 4.579829e-05 1.181519e-05
  [89,] 3.075549e-04 4.572404e-05 1.053619e-04
  [90,] 1.864984e-05 4.468663e-05 5.774617e-06
  [91,] 1.138675e-05 4.562923e-05 3.859562e-06
  [92,] 1.138675e-05 4.563231e-05 3.859615e-06
  [93,] 3.117601e-04 4.572309e-05 1.067611e-04
  [94,] 1.138675e-05 4.566175e-05 3.860124e-06
  [95,] 3.489305e-05 4.720435e-05 9.572294e-06
  [96,] 1.143835e-05 4.566175e-05 3.885566e-06
  [97,] 3.604793e-05 4.650498e-05 1.155936e-05
  [98,] 1.130250e-05 4.543513e-05 3.762780e-06
  [99,] 2.688645e-04 4.571336e-05 9.162800e-05
 [100,] 2.688645e-04 4.571507e-05 9.170303e-05
 [101,] 1.130425e-05 4.540400e-05 3.769520e-06
 [102,] 1.131139e-05 4.533928e-05 3.778871e-06
 [103,] 1.130262e-05 4.533928e-05 3.761008e-06
 [104,] 2.094679e-05 4.637419e-05 6.866349e-06
 [105,] 3.075549e-04 4.571949e-05 1.051453e-04
 [106,] 3.276004e-05 4.648815e-05 9.177755e-06
 [107,] 2.681796e-04 4.569974e-05 9.092001e-05
 [108,] 2.094679e-05 4.637330e-05 6.866908e-06
 [109,] 1.136977e-05 4.521629e-05 3.820139e-06
 [110,] 3.335080e-05 4.690010e-05 9.255746e-06
 [111,] 3.034161e-04 4.572595e-05 1.040277e-04
 [112,] 3.370032e-05 4.639531e-05 9.442298e-06
 [113,] 2.909947e-04 4.572356e-05 9.949998e-05
 [114,] 1.190472e-05 4.407947e-05 4.005388e-06
 [115,] 3.610794e-04 4.572483e-05 1.231834e-04
 [116,] 3.661548e-04 4.572568e-05 1.249707e-04
 [117,] 2.131334e-05 4.602801e-05 7.895582e-06
 [118,] 3.231959e-04 4.571359e-05 1.097928e-04
 [119,] 3.883959e-04 4.571767e-05 1.320101e-04
 [120,] 3.939198e-04 4.571767e-05 1.338891e-04
 [121,] 3.231959e-04 4.571467e-05 1.096489e-04
 [122,] 3.939198e-04 4.571691e-05 1.338314e-04
 [123,] 3.877036e-05 4.730110e-05 1.049224e-05
 [124,] 3.833636e-05 4.709957e-05 1.043280e-05
 [125,] 3.098089e-04 4.571310e-05 1.047960e-04
 [126,] 3.883959e-04 4.571512e-05 1.312654e-04
 [127,] 2.208708e-05 4.575932e-05 8.166740e-06
 [128,] 1.561736e-05 4.714244e-05 5.641332e-06
 [129,] 3.833636e-05 4.706708e-05 1.044011e-05
 [130,] 3.833636e-05 4.709957e-05 1.043280e-05
 [131,] 3.833636e-05 4.716502e-05 1.041821e-05
 [132,] 2.207924e-05 4.580659e-05 8.167482e-06
 [133,] 3.833636e-05 4.720128e-05 1.041020e-05
 [134,] 3.833636e-05 4.802074e-05 1.024168e-05
 [135,] 2.180961e-05 4.644334e-05 8.155511e-06
 [136,] 3.667154e-04 4.571472e-05 1.233095e-04
 [137,] 2.345318e-05 4.540005e-05 8.639624e-06
 [138,] 3.056297e-04 4.571470e-05 1.022177e-04
 [139,] 2.288989e-05 4.546145e-05 8.429591e-06
 [140,] 3.580548e-05 4.697682e-05 9.846853e-06
 [141,] 3.542146e-05 4.707672e-05 9.733335e-06
 [142,] 1.610101e-05 4.676952e-05 5.819738e-06
 [143,] 3.580548e-05 4.707672e-05 9.826336e-06
 [144,] 3.542146e-05 4.707672e-05 9.733335e-06
 [145,] 2.315377e-05 4.550684e-05 8.535745e-06
 [146,] 3.140551e-04 4.571734e-05 1.033579e-04
 [147,] 3.580548e-05 4.710926e-05 9.819734e-06
 [148,] 2.288989e-05 4.547625e-05 8.426381e-06
 [149,] 3.580548e-05 4.717808e-05 9.805898e-06
 [150,] 3.580548e-05 4.721109e-05 9.799321e-06
 [151,] 3.616741e-04 4.572048e-05 1.188499e-04
 [152,] 3.619601e-05 4.721109e-05 9.893398e-06
 [153,] 2.937901e-04 4.572328e-05 9.631133e-05
 [154,] 3.667154e-04 4.572334e-05 1.201726e-04
 [155,] 4.143619e-05 4.727758e-05 1.113427e-05
 [156,] 2.898966e-04 4.572660e-05 9.476139e-05
 [157,] 3.504382e-05 4.721109e-05 9.615683e-06
 [158,] 3.659315e-05 4.701210e-05 1.003059e-05
 [159,] 3.659315e-05 4.701210e-05 1.003059e-05
 [160,] 2.315377e-05 4.547744e-05 8.530349e-06
 [161,] 9.384534e-05 4.538126e-05 3.021252e-05
 [162,] 4.605319e-05 4.559669e-05 1.574041e-05
 [163,] 3.420505e-04 4.573683e-05 1.113687e-04
 [164,] 3.659315e-05 4.693654e-05 1.006491e-05
 [165,] 3.420505e-04 4.574022e-05 1.112966e-04
 [166,] 3.519725e-04 4.574095e-05 1.142376e-04
 [167,] 2.375929e-05 4.541380e-05 8.743745e-06
 [168,] 3.542146e-05 4.690202e-05 9.794725e-06
 [169,] 3.467341e-04 4.574902e-05 1.121449e-04
 [170,] 2.471942e-05 4.537168e-05 9.104393e-06
 [171,] 3.430723e-05 4.680832e-05 9.540546e-06
 [172,] 2.329631e-05 4.395223e-05 8.267533e-06
 [173,] 3.329029e-04 4.575681e-05 1.074528e-04
 [174,] 3.467341e-04 4.575706e-05 1.118391e-04
 [175,] 3.374405e-04 4.575814e-05 1.087006e-04
 [176,] 3.467341e-04 4.576091e-05 1.117308e-04
 [177,] 3.359481e-05 4.680366e-05 9.381706e-06
 [178,] 3.430723e-05 4.683590e-05 9.551080e-06
 [179,] 2.471942e-05 4.524624e-05 9.070741e-06
 [180,] 3.394805e-05 4.674547e-05 9.480832e-06
 [181,] 2.407225e-05 4.521912e-05 8.813640e-06
 [182,] 3.290570e-05 4.674391e-05 9.230433e-06
 [183,] 2.407225e-05 4.520983e-05 8.805311e-06
 [184,] 3.290570e-05 4.674391e-05 9.230433e-06
 [185,] 3.287311e-04 4.577101e-05 1.054710e-04
 [186,] 1.273266e-05 4.616566e-05 4.205589e-06
 [187,] 4.909405e-04 4.580267e-05 1.552244e-04
 [188,] 2.559795e-05 4.521803e-05 7.776674e-06
 [189,] 1.322342e-05 4.403445e-05 4.303664e-06
 [190,] 1.995793e-05 4.620462e-05 6.603792e-06
 [191,] 2.258845e-05 4.623433e-05 7.385392e-06
 [192,] 1.339098e-05 4.399418e-05 4.359180e-06
 [193,] 1.334299e-05 4.396964e-05 4.347354e-06
 [194,] 2.369261e-05 4.500846e-05 7.297366e-06
 [195,] 2.778874e-05 4.504039e-05 8.403402e-06
 [196,] 1.326370e-05 4.382767e-05 4.342156e-06
 [197,] 2.231416e-05 4.623641e-05 7.296813e-06
 [198,] 2.206124e-05 4.623751e-05 7.215777e-06
 [199,] 2.526889e-05 4.473731e-05 7.802868e-06
 [200,] 2.803252e-05 4.499061e-05 8.485510e-06
 [201,] 3.162331e-05 4.481965e-05 9.560067e-06
 [202,] 3.056053e-05 4.480842e-05 9.305575e-06
 [203,] 1.317773e-05 4.377875e-05 4.323626e-06
 [204,] 2.311979e-05 4.476123e-05 7.204213e-06
 [205,] 1.207638e-05 4.393871e-05 3.993411e-06
 [206,] 2.664490e-05 4.486514e-05 8.167511e-06
 [207,] 1.030413e-03 4.724123e-05 2.552641e-04
 [208,] 2.298567e-05 4.514760e-05 7.078033e-06
 [209,] 2.832970e-05 4.507930e-05 8.574405e-06
 [210,] 2.313875e-05 4.520496e-05 7.109304e-06
 [211,] 2.329417e-05 4.523271e-05 7.146742e-06
 [212,] 2.329417e-05 4.523271e-05 7.146742e-06
 [213,] 2.329417e-05 4.523271e-05 7.146742e-06
 [214,] 2.377487e-05 4.536707e-05 7.252911e-06
 [215,] 2.812002e-05 4.511921e-05 8.517909e-06
 [216,] 2.697392e-05 4.552340e-05 8.087099e-06
 [217,] 3.061530e-05 4.530579e-05 9.133789e-06
 [218,] 2.394003e-05 4.550705e-05 7.272232e-06
 [219,] 3.088945e-05 4.529220e-05 9.212845e-06
 [220,] 2.635541e-05 4.533334e-05 7.973835e-06
 [221,] 2.615711e-05 4.533334e-05 7.919677e-06
 [222,] 3.119997e-05 4.538247e-05 9.297019e-06
 [223,] 2.384512e-05 4.548810e-05 7.249984e-06
 [224,] 3.078376e-05 4.562981e-05 9.089678e-06
 [225,] 2.414457e-05 4.580150e-05 7.281932e-06
 [226,] 2.462625e-05 4.575691e-05 7.412373e-06
 [227,] 3.080970e-05 4.575281e-05 9.084031e-06
 [228,] 2.480440e-05 4.580212e-05 7.451929e-06
 [229,] 1.153298e-05 4.341695e-05 3.828436e-06
 [230,] 3.173791e-05 4.409650e-05 9.806075e-06
 [231,] 3.150261e-05 4.421801e-05 9.675842e-06
 [232,] 2.643628e-05 4.437982e-05 8.150297e-06
 [233,] 2.462625e-05 4.434960e-05 7.646912e-06
 [234,] 2.677111e-05 4.430232e-05 8.276122e-06
 [235,] 2.295224e-05 4.474012e-05 7.089131e-06
 [236,] 2.181747e-05 4.587266e-05 6.576026e-06
 [237,] 2.720696e-05 4.624765e-05 8.944052e-06
 [238,] 1.955841e-05 4.579461e-05 6.029866e-06
 [239,] 2.290318e-05 4.615335e-05 6.823583e-06
 [240,] 2.010068e-05 4.615602e-05 6.135288e-06
 [241,] 2.221931e-05 4.640077e-05 6.624544e-06
 [242,] 1.994086e-05 4.620691e-05 6.094928e-06
 [243,] 2.296824e-05 4.641922e-05 6.816809e-06
 [244,] 2.555647e-05 4.496215e-05 7.769612e-06
 [245,] 2.218804e-05 4.490621e-05 7.266280e-06
 [246,] 2.947779e-04 4.588638e-05 9.521937e-05
 [247,] 9.942686e-05 4.608540e-05 3.331497e-05
 [248,] 4.477683e-05 4.588197e-05 1.515292e-05
 [249,] 2.345022e-04 4.605134e-05 7.422423e-05
 [250,] 2.553114e-04 4.605331e-05 8.048731e-05
 [251,] 2.042688e-05 4.488450e-05 6.322227e-06
 [252,] 1.952964e-05 4.403683e-05 6.785620e-06
 [253,] 9.510483e-05 4.608053e-05 3.187751e-05
 [254,] 3.536195e-05 4.627038e-05 1.196754e-05
 [255,] 1.912403e-05 4.465355e-05 5.989821e-06
 [256,] 8.465236e-05 4.607499e-05 2.784620e-05
 [257,] 1.892529e-05 4.458809e-05 5.943493e-06
 [258,] 1.892529e-05 4.458809e-05 5.943493e-06
 [259,] 4.563399e-05 4.355699e-05 1.441182e-05
 [260,] 1.801610e-05 4.457161e-05 5.698278e-06
 [261,] 1.882840e-05 4.457161e-05 5.919006e-06
 [262,] 4.764267e-05 4.353902e-05 1.506339e-05
 [263,] 1.704501e-05 4.457161e-05 5.433703e-06
 [264,] 1.892529e-05 4.457161e-05 5.945467e-06
 [265,] 1.744485e-05 4.462141e-05 5.540507e-06
 [266,] 4.855119e-05 4.356999e-05 1.528993e-05
 [267,] 4.855119e-05 4.361196e-05 1.522345e-05
 [268,] 4.855119e-05 4.363461e-05 1.519034e-05
 [269,] 3.030015e-05 4.666964e-05 1.063064e-05
 [270,] 4.147665e-05 4.608065e-05 1.349787e-05
 [271,] 4.735828e-05 4.362003e-05 1.484667e-05
 [272,] 1.886398e-05 4.469465e-05 5.914547e-06
 [273,] 4.260220e-05 4.368316e-05 1.331759e-05
 [274,] 2.415904e-05 4.672094e-05 8.442221e-06
 [275,] 2.724116e-04 4.584641e-05 8.565374e-05
 [276,] 4.627351e-05 4.375624e-05 1.438098e-05
 [277,] 2.610880e-05 4.669209e-05 9.132174e-06
 [278,] 4.410111e-05 4.388367e-05 1.360225e-05
 [279,] 4.410111e-05 4.392740e-05 1.356469e-05
 [280,] 3.699925e-05 4.391628e-05 1.145449e-05
 [281,] 2.610880e-05 4.675200e-05 9.153190e-06
 [282,] 4.338220e-05 4.394888e-05 1.333330e-05
 [283,] 7.832392e-05 4.460327e-05 2.371295e-05
 [284,] 4.459094e-05 4.398371e-05 1.366390e-05
 [285,] 4.338220e-05 4.400756e-05 1.328763e-05
 [286,] 2.576706e-05 4.659167e-05 8.956552e-06
 [287,] 3.646478e-05 4.403191e-05 1.122999e-05
 [288,] 3.646478e-05 4.406813e-05 1.120933e-05
 [289,] 2.539569e-05 4.658637e-05 8.821944e-06
 [290,] 2.035483e-05 4.561683e-05 6.218753e-06
 [291,] 3.646478e-05 4.413309e-05 1.117382e-05
 [292,] 4.362813e-05 4.415997e-05 1.326137e-05
 [293,] 2.011628e-05 4.577696e-05 6.141753e-06
 [294,] 4.009262e-05 4.415997e-05 1.222528e-05
 [295,] 3.981458e-05 4.415966e-05 1.216134e-05
 [296,] 3.737616e-05 4.403020e-05 1.152990e-05
 [297,] 4.187350e-05 4.388831e-05 1.298000e-05
 [298,] 3.699910e-05 4.387841e-05 1.152058e-05
 [299,] 3.661393e-05 4.386862e-05 1.141160e-05
 [300,] 2.272188e-05 4.369247e-05 7.258301e-06
 [301,] 1.973839e-05 4.430947e-05 6.214083e-06
 [302,] 1.973839e-05 4.430447e-05 6.214970e-06
 [303,] 1.907359e-05 4.362427e-05 6.153649e-06
 [304,] 1.406473e-05 4.290100e-05 4.650102e-06
 [305,] 1.961429e-05 4.449043e-05 6.149094e-06
 [306,] 1.973839e-05 4.440379e-05 6.197945e-06
 [307,] 1.486599e-05 4.655297e-05 5.071759e-06
 [308,] 1.368607e-05 4.283760e-05 4.534389e-06
 [309,] 1.637369e-05 4.646355e-05 5.589476e-06
 [310,] 1.892873e-05 4.294257e-05 6.262554e-06
 [311,] 1.759956e-05 4.297923e-05 5.871968e-06
 [312,] 2.234955e-05 4.671619e-05 7.795823e-06
 [313,] 3.007168e-05 4.346614e-05 1.051701e-05
 [314,] 1.759956e-05 4.297286e-05 5.882867e-06
 [315,] 3.095054e-05 4.332793e-05 1.076985e-05
 [316,] 3.726601e-05 4.608497e-05 1.214508e-05
 [317,] 3.143534e-05 4.320160e-05 1.085765e-05
 [318,] 1.610598e-05 4.290832e-05 5.348559e-06
 [319,] 3.313595e-05 4.319413e-05 1.142302e-05
 [320,] 1.759956e-05 4.290141e-05 5.845097e-06
 [321,] 1.839551e-05 4.298771e-05 6.161060e-06
 [322,] 1.828433e-05 4.300155e-05 6.129094e-06
 [323,] 3.290727e-05 4.339696e-05 1.150826e-05
 [324,] 2.388945e-05 4.662447e-05 8.318523e-06
 [325,] 3.946666e-05 4.335493e-05 1.381286e-05
 [326,] 3.343860e-05 4.339696e-05 1.169769e-05
 [327,] 2.402130e-04 4.582924e-05 7.691630e-05
 [328,] 3.512270e-05 4.345185e-05 1.233559e-05
 [329,] 3.512270e-05 4.342097e-05 1.231475e-05
 [330,] 1.741860e-05 4.306948e-05 5.853941e-06
 [331,] 1.733487e-05 4.311751e-05 5.837983e-06
 [332,] 6.311965e-05 4.647457e-05 1.911950e-05
 [333,] 4.663859e-05 4.335475e-05 1.633070e-05
 [334,] 4.663859e-05 4.351145e-05 1.649265e-05
 [335,] 1.705565e-05 4.315563e-05 5.755596e-06
 [336,] 3.901115e-03 4.595862e-05 1.337044e-03
 [337,] 2.310497e-05 4.436369e-05 7.246742e-06
 [338,] 2.693000e-05 4.545607e-05 9.346891e-06
 [339,] 2.701172e-05 4.674146e-05 9.351267e-06
 [340,] 1.724075e-05 4.560999e-05 5.746558e-06
 [341,] 2.440500e-05 4.567442e-05 8.142527e-06
 [342,] 2.507138e-05 4.566465e-05 8.356663e-06
 [343,] 2.519958e-05 4.566248e-05 8.405394e-06
 [344,] 2.494480e-05 4.566054e-05 8.326071e-06
 [345,] 1.671502e-05 4.548566e-05 5.546311e-06
 [346,] 2.544768e-05 4.566054e-05 8.505555e-06
 [347,] 1.698592e-05 4.548254e-05 5.632778e-06
 [348,] 1.675791e-05 4.549186e-05 5.559445e-06
 [349,] 1.857681e-05 4.553122e-05 6.162446e-06
 [350,] 3.225963e-05 4.652708e-05 1.125508e-05
 [351,] 3.257295e-05 4.652753e-05 1.136931e-05
 [352,] 1.907634e-05 4.621569e-05 6.409338e-06
 [353,] 1.904734e-05 4.621569e-05 6.398460e-06
 [354,] 1.904734e-05 4.621533e-05 6.398136e-06
 [355,] 1.904734e-05 4.621404e-05 6.398123e-06
 [356,] 1.907634e-05 4.620868e-05 6.407606e-06
 [357,] 3.623911e-05 4.639058e-05 1.247646e-05
 [358,] 1.907634e-05 4.620708e-05 6.407265e-06
 [359,] 1.892609e-05 4.617356e-05 6.343299e-06
 [360,] 3.150612e-05 4.526678e-05 1.027116e-05
 [361,] 1.884591e-05 4.614595e-05 6.306299e-06
 [362,] 1.907634e-05 4.614460e-05 6.389397e-06
 [363,] 3.422145e-05 4.638586e-05 1.173923e-05
 [364,] 1.868289e-05 4.613340e-05 6.242612e-06
 [365,] 1.868289e-05 4.613195e-05 6.242022e-06
 [366,] 2.761252e-05 4.609290e-05 9.551371e-06
 [367,] 3.455726e-05 4.640175e-05 1.188348e-05
 [368,] 6.805505e-05 4.682271e-05 2.468298e-05
 [369,] 6.805505e-05 4.681954e-05 2.468491e-05
 [370,] 2.844918e-05 4.612265e-05 9.867934e-06
 [371,] 2.844918e-05 4.612926e-05 9.871778e-06
 [372,] 2.844918e-05 4.613592e-05 9.875623e-06
 [373,] 2.657107e-05 4.613161e-05 9.207773e-06
 [374,] 2.798425e-05 4.616609e-05 9.727160e-06
 [375,] 2.885442e-05 4.623309e-05 1.007415e-05
 [376,] 2.930519e-05 4.623309e-05 1.023527e-05
 [377,] 2.885442e-05 4.623309e-05 1.007415e-05
 [378,] 3.101095e-05 4.630565e-05 1.034050e-05
 [379,] 3.144992e-05 4.630565e-05 1.048696e-05
 [380,] 2.885442e-05 4.624320e-05 1.007939e-05
 [381,] 2.976680e-05 4.625116e-05 1.041007e-05
 [382,] 1.264958e-04 4.664662e-05 4.587109e-05
 [383,] 2.930519e-05 4.625642e-05 1.024757e-05
 [384,] 2.976680e-05 4.625894e-05 1.041423e-05
 [385,] 3.399897e-05 4.630583e-05 1.133113e-05
 [386,] 1.234235e-04 4.665752e-05 4.477320e-05
 [387,] 2.783688e-05 4.626424e-05 9.725662e-06
 [388,] 2.976680e-05 4.626957e-05 1.041986e-05
 [389,] 3.399897e-05 4.630571e-05 1.132633e-05
 [390,] 2.686213e-05 4.629349e-05 9.389703e-06
 [391,] 2.686213e-05 4.629635e-05 9.390963e-06
 [392,] 6.292164e-05 4.687346e-05 2.284040e-05
 [393,] 3.399897e-05 4.631469e-05 1.128087e-05
 [394,] 2.976680e-05 4.630062e-05 1.043754e-05
 [395,] 6.408715e-05 4.688679e-05 2.327608e-05
 [396,] 2.726549e-05 4.631175e-05 9.543909e-06
 [397,] 2.841420e-05 4.631175e-05 9.956792e-06
 [398,] 1.235273e-04 4.666213e-05 4.479884e-05
 [399,] 3.023953e-05 4.631735e-05 1.061617e-05
 [400,] 3.348269e-05 4.631532e-05 1.110196e-05
 [401,] 3.399897e-05 4.631551e-05 1.126991e-05
 [402,] 2.726549e-05 4.636233e-05 9.567119e-06
 [403,] 3.827595e-05 4.631670e-05 1.266398e-05
 [404,] 2.675344e-05 4.645297e-05 9.420885e-06
 [405,] 2.529383e-05 4.656242e-05 8.929556e-06
 [406,] 2.325648e-05 4.639551e-05 8.143888e-06
 [407,] 2.159145e-05 4.578042e-05 7.663848e-06
 [408,] 2.297716e-05 4.660487e-05 8.103690e-06
 [409,] 2.060065e-05 4.644847e-05 7.196254e-06
 [410,] 2.085877e-05 4.645518e-05 7.291465e-06
 [411,] 2.195182e-05 4.645198e-05 7.686961e-06
 [412,] 3.787667e-05 4.591474e-05 1.380268e-05
 [413,] 3.414056e-05 4.515475e-05 1.120754e-05
 [414,] 3.415268e-05 4.515505e-05 1.121228e-05
 [415,] 3.417895e-05 4.516152e-05 1.121961e-05
 [416,] 3.417895e-05 4.516132e-05 1.121896e-05
 [417,] 3.418528e-05 4.516132e-05 1.122106e-05
 [418,] 3.378922e-05 4.514590e-05 1.108898e-05
 [419,] 3.412292e-05 4.515440e-05 1.118880e-05
 [420,] 3.378690e-05 4.515901e-05 1.109319e-05
 [421,] 2.877133e-05 4.651337e-05 9.898052e-06
 [422,] 3.829951e-05 4.531270e-05 1.337506e-05
 [423,] 3.414056e-05 4.515629e-05 1.119100e-05
 [424,] 2.857586e-05 4.652768e-05 9.839650e-06
 [425,] 1.955306e-05 4.628928e-05 6.517601e-06
 [426,] 3.421782e-05 4.515755e-05 1.124145e-05
 [427,] 3.380237e-05 4.516390e-05 1.110236e-05
 [428,] 3.380237e-05 4.516390e-05 1.110236e-05
 [429,] 3.418434e-05 4.515954e-05 1.123322e-05
 [430,] 3.417605e-05 4.516010e-05 1.123114e-05
 [431,] 2.906442e-05 4.651928e-05 1.000899e-05
 [432,] 3.373025e-05 4.516761e-05 1.107594e-05
 [433,] 1.993601e-05 4.628902e-05 6.646927e-06
 [434,] 3.372791e-05 4.516656e-05 1.107503e-05
 [435,] 3.377434e-05 4.517068e-05 1.109210e-05
 [436,] 3.372320e-05 4.517177e-05 1.107115e-05
 [437,] 1.929461e-05 4.536020e-05 6.548183e-06
 [438,] 2.976409e-05 4.665170e-05 1.038183e-05
 [439,] 3.372308e-05 4.517742e-05 1.106972e-05
 [440,] 3.397605e-05 4.516858e-05 1.117227e-05
 [441,] 4.149700e-05 4.576944e-05 1.511424e-05
 [442,] 2.775563e-05 4.513854e-05 9.546779e-06
 [443,] 3.068405e-05 4.659325e-05 1.066195e-05
 [444,] 3.887910e-05 4.537938e-05 1.390716e-05
 [445,] 1.986624e-05 4.628978e-05 6.627754e-06
 [446,] 3.127190e-05 4.657455e-05 1.086210e-05
 [447,] 3.075589e-05 4.662400e-05 1.072802e-05
 [448,] 1.979581e-05 4.628998e-05 6.604120e-06
 [449,] 3.378374e-05 4.518245e-05 1.111021e-05
 [450,] 3.102326e-05 4.662158e-05 1.082482e-05
 [451,] 1.986624e-05 4.628967e-05 6.628210e-06
 [452,] 4.378078e-05 4.561995e-05 1.587629e-05
 [453,] 3.462283e-05 4.661547e-05 1.214703e-05
 [454,] 2.153438e-05 4.642283e-05 7.316274e-06
 [455,] 1.938839e-05 4.628972e-05 6.465953e-06
 [456,] 3.418434e-05 4.517711e-05 1.123894e-05
 [457,] 2.130542e-05 4.465602e-05 7.069757e-06
 [458,] 2.158606e-05 4.465583e-05 7.159039e-06
 [459,] 3.487282e-05 4.641331e-05 1.191002e-05
 [460,] 3.433267e-05 4.650663e-05 1.189367e-05
 [461,] 3.353724e-05 4.650633e-05 1.160710e-05
 [462,] 3.353724e-05 4.650775e-05 1.160934e-05
 [463,] 3.384102e-05 4.650200e-05 1.171077e-05
 [464,] 3.290623e-05 4.522208e-05 9.464256e-06
 [465,] 3.465182e-05 4.649573e-05 1.199322e-05
 [466,] 3.278014e-05 4.654545e-05 1.137899e-05
 [467,] 3.128235e-05 4.655867e-05 1.084465e-05
 [468,] 3.085757e-05 4.648508e-05 1.060650e-05
 [469,] 3.480449e-05 4.647877e-05 1.201745e-05
 [470,] 5.775150e-05 4.755582e-05 2.248768e-05
 [471,] 3.171750e-05 4.309345e-05 1.087602e-05
 [472,] 3.755193e-05 4.309867e-05 1.146660e-05
 [473,] 3.755193e-05 4.311939e-05 1.144632e-05
 [474,] 3.755193e-05 4.308679e-05 1.147855e-05
 [475,] 3.755193e-05 4.307628e-05 1.148932e-05
 [476,] 6.404225e-05 4.655668e-05 2.283877e-05
 [477,] 3.791811e-05 4.298513e-05 1.165456e-05
 [478,] 3.038147e-05 4.300542e-05 9.451985e-06
 [479,] 6.089665e-05 4.660823e-05 2.184017e-05
 [480,] 3.126346e-05 4.303809e-05 9.681260e-06
 [481,] 3.756295e-05 4.308796e-05 1.148053e-05
 [482,] 2.167999e-05 4.609386e-05 7.270725e-06
 [483,] 2.986952e-05 4.316121e-05 9.191539e-06
 [484,] 3.002345e-05 4.316751e-05 9.231455e-06
 [485,] 2.983338e-05 4.315571e-05 9.184643e-06
 [486,] 3.054371e-05 4.319741e-05 9.362423e-06
 [487,] 3.493408e-05 4.310448e-05 1.070357e-05
 [488,] 2.105006e-05 4.619162e-05 7.080611e-06
 [489,] 2.408728e-05 4.541643e-05 8.221255e-06
 [490,] 3.583459e-05 4.298397e-05 1.087418e-05
 [491,] 2.244875e-05 4.525693e-05 6.945803e-06
 [492,] 2.698558e-05 4.905089e-05 1.032805e-05
 [493,] 2.741179e-05 4.900757e-05 1.058090e-05
 [494,] 2.731942e-05 4.905089e-05 1.052278e-05
 [495,] 2.672574e-05 4.961376e-05 1.027941e-05
 [496,] 2.677355e-05 4.970604e-05 1.032303e-05
 [497,] 2.753878e-05 4.970604e-05 1.076767e-05
 [498,] 2.682671e-05 4.970604e-05 1.035528e-05
 [499,] 2.534069e-05 4.806715e-05 9.273701e-06
 [500,] 2.703016e-05 4.988363e-05 1.050721e-05
 [501,] 2.713248e-05 4.997611e-05 1.058793e-05
 [502,] 2.085838e-05 4.965380e-05 6.877927e-06
 [503,] 2.724211e-05 4.963932e-05 1.059697e-05
 [504,] 2.089492e-05 4.961151e-05 6.863382e-06
 [505,] 2.566307e-05 4.570210e-05 7.495364e-06
 [506,] 2.762975e-05 4.951906e-05 1.080405e-05
 [507,] 2.805033e-05 4.951906e-05 1.104819e-05
 [508,] 2.734864e-05 4.947773e-05 1.063195e-05
 [509,] 2.817836e-05 4.947773e-05 1.111389e-05
 [510,] 2.836556e-05 4.943199e-05 1.121202e-05
 [511,] 2.793067e-05 4.922090e-05 1.091781e-05
 [512,] 2.550124e-05 4.880678e-05 7.107070e-06
 [513,] 2.862968e-05 4.926075e-05 1.132213e-05
 [514,] 2.583966e-05 4.521203e-05 7.616969e-06
 [515,] 2.757355e-05 4.934114e-05 1.073888e-05
 [516,] 2.621463e-05 4.526463e-05 7.703220e-06
 [517,] 2.890359e-05 4.934114e-05 1.149817e-05
 [518,] 2.094151e-05 4.891197e-05 6.901312e-06
 [519,] 2.897877e-05 4.934114e-05 1.154049e-05
 [520,] 2.911732e-05 4.930052e-05 1.160937e-05
 [521,] 2.926541e-05 4.930052e-05 1.169226e-05
 [522,] 1.816443e-05 4.620816e-05 6.120578e-06
 [523,] 2.862968e-05 4.925558e-05 1.132560e-05
 [524,] 2.448296e-05 4.506091e-05 7.295406e-06
 [525,] 2.605243e-05 4.503839e-05 7.701982e-06
 [526,] 1.576949e-05 5.078967e-05 4.804350e-06
 [527,] 3.248303e-05 4.930052e-05 1.346384e-05
 [528,] 3.060776e-05 4.938646e-05 1.245905e-05
 [529,] 2.979384e-05 4.938646e-05 1.200716e-05
 [530,] 3.010947e-05 4.934114e-05 1.217173e-05
 [531,] 7.197147e-05 4.685887e-05 2.657151e-05
 [532,] 6.276708e-05 4.685951e-05 2.305425e-05
 [533,] 7.406945e-05 4.684114e-05 2.732769e-05
 [534,] 1.540448e-05 4.386202e-05 4.859320e-06
 [535,] 3.749023e-05 4.938646e-05 1.621118e-05
 [536,] 3.112351e-05 4.930052e-05 1.272060e-05
 [537,] 2.481280e-05 4.487033e-05 7.412176e-06
 [538,] 3.118273e-05 4.921085e-05 1.272229e-05
 [539,] 1.512623e-05 4.383510e-05 4.782975e-06
 [540,] 3.118273e-05 4.917076e-05 1.271136e-05
 [541,] 3.108848e-05 4.912641e-05 1.264780e-05
 [542,] 3.074455e-05 4.907704e-05 1.244677e-05
 [543,] 2.513088e-05 4.468785e-05 7.528524e-06
 [544,] 3.118273e-05 4.903830e-05 1.267508e-05
 [545,] 3.074455e-05 4.899892e-05 1.242612e-05
 [546,] 3.074455e-05 4.899892e-05 1.242612e-05
 [547,] 2.513088e-05 4.464332e-05 7.537160e-06
 [548,] 3.074455e-05 4.891197e-05 1.240303e-05
 [549,] 3.074455e-05 4.887311e-05 1.239267e-05
 [550,] 3.066240e-05 4.887311e-05 1.234819e-05
 [551,] 2.085766e-05 4.826075e-05 6.943454e-06
 [552,] 3.049206e-05 4.951906e-05 1.242116e-05
 [553,] 3.091928e-05 4.874471e-05 1.245224e-05
 [554,] 3.058092e-05 4.870654e-05 1.226005e-05
 [555,] 3.126913e-05 4.847757e-05 1.255790e-05
 [556,] 3.100354e-05 4.839637e-05 1.239451e-05
 [557,] 3.163079e-05 4.839637e-05 1.272483e-05
 [558,] 2.171510e-05 4.348787e-05 6.781076e-06
 [559,] 2.670699e-05 4.464649e-05 7.959470e-06
 [560,] 3.100354e-05 4.839637e-05 1.239451e-05
 [561,] 3.135624e-05 4.839637e-05 1.258042e-05
 [562,] 2.084592e-05 4.764372e-05 6.943302e-06
 [563,] 3.126913e-05 4.839637e-05 1.253455e-05
 [564,] 3.154148e-05 4.837398e-05 1.266496e-05
 [565,] 3.135624e-05 4.841392e-05 1.257933e-05
 [566,] 3.158907e-05 4.845003e-05 1.270668e-05
 [567,] 2.652987e-05 4.454725e-05 7.943669e-06
 [568,] 3.167766e-05 4.845003e-05 1.275340e-05
 [569,] 6.063332e-05 4.650792e-05 2.141325e-05
 [570,] 3.527024e-05 4.893209e-05 1.480897e-05
 [571,] 3.278959e-05 5.351846e-05 1.482525e-05
 [572,] 4.742135e-05 7.157595e-05 3.155691e-05
 [573,] 3.255619e-05 5.348899e-05 1.466759e-05
 [574,] 5.787242e-05 4.661212e-05 2.073788e-05
 [575,] 6.060470e-05 4.659422e-05 2.169680e-05
 [576,] 3.250642e-05 5.254531e-05 1.438494e-05
 [577,] 5.708765e-05 4.674335e-05 2.078882e-05
 [578,] 2.142842e-05 4.761788e-05 6.504003e-06
 [579,] 3.587466e-05 4.756620e-05 1.465565e-05
 [580,] 1.287734e-05 4.493459e-05 4.061221e-06
 [581,] 1.385470e-05 4.567820e-05 4.282449e-06
 [582,] 1.470217e-05 4.539837e-05 4.506282e-06
 [583,] 1.431470e-05 4.503647e-05 4.420204e-06
 [584,] 1.181161e-05 5.285612e-05 3.731757e-06
 [585,] 1.569046e-05 4.378515e-05 4.860051e-06
 [586,] 1.370716e-05 4.528346e-05 4.257821e-06
 [587,] 1.176759e-05 5.179749e-05 3.730134e-06
 [588,] 3.851298e-05 4.523536e-05 1.475409e-05
 [589,] 1.172039e-05 5.104651e-05 3.725805e-06
 [590,] 3.378209e-05 4.425383e-05 1.222853e-05
 [591,] 1.148086e-05 5.176119e-05 3.687084e-06
 [592,] 4.088412e-05 4.549655e-05 1.594626e-05
 [593,] 4.104609e-05 4.549655e-05 1.601783e-05
 [594,] 2.437048e-05 4.541675e-05 8.237472e-06
 [595,] 4.006145e-05 4.555541e-05 1.562103e-05
 [596,] 4.224941e-05 4.554430e-05 1.656671e-05
 [597,] 1.303115e-05 4.551478e-05 4.080583e-06
 [598,] 5.051123e-05 4.644947e-05 2.104835e-05
 [599,] 1.147349e-05 5.517102e-05 3.677913e-06
 [600,] 2.486413e-05 4.870248e-05 6.865983e-06
 [601,] 1.139848e-05 5.534831e-05 3.705728e-06
 [602,] 4.701188e-05 4.667896e-05 1.955370e-05
 [603,] 1.355248e-05 4.545930e-05 4.212852e-06
 [604,] 1.498871e-05 4.547214e-05 4.583667e-06
 [605,] 1.185240e-05 4.308811e-05 3.847810e-06
 [606,] 1.234546e-05 4.326526e-05 3.983212e-06
 [607,] 3.454633e-05 4.529458e-05 1.035697e-05
 [608,] 1.217606e-05 4.335656e-05 3.989164e-06
 [609,] 1.717232e-05 4.992091e-05 4.997776e-06
 [610,] 1.795329e-05 4.964231e-05 5.184426e-06
 [611,] 1.795329e-05 4.980995e-05 5.175227e-06
 [612,] 1.795329e-05 4.973760e-05 5.177810e-06
 [613,] 2.098590e-05 4.594241e-05 7.151598e-06
 [614,] 1.765441e-05 4.978255e-05 5.108372e-06
 [615,] 2.063094e-05 4.592763e-05 7.019157e-06
 [616,] 7.208387e-05 4.878044e-05 1.722984e-05
 [617,] 1.333902e-05 4.466387e-05 4.183708e-06
 [618,] 1.245196e-05 4.777126e-05 4.269612e-06
 [619,] 1.825519e-05 4.337811e-05 5.621693e-06
 [620,] 1.836610e-05 4.334955e-05 5.656346e-06
 [621,] 1.864739e-05 4.334955e-05 5.735567e-06
 [622,] 1.817815e-05 4.345644e-05 5.590933e-06
 [623,] 1.591462e-05 4.906482e-05 4.736910e-06
 [624,] 1.745810e-05 4.348722e-05 5.385959e-06
 [625,] 1.846577e-05 4.364850e-05 5.649663e-06
 [626,] 1.978805e-05 4.586695e-05 6.693738e-06
 [627,] 2.116920e-05 4.581798e-05 7.164913e-06
 [628,] 2.137059e-05 4.579697e-05 7.228609e-06
 [629,] 1.397246e-05 4.317592e-05 4.446034e-06
 [630,] 1.367969e-05 4.312086e-05 4.362927e-06
 [631,] 1.992907e-05 4.568413e-05 6.653063e-06
 [632,] 1.281072e-05 4.425048e-05 4.050605e-06
 [633,] 1.501907e-05 4.742233e-05 4.605205e-06
 [634,] 1.276488e-05 4.261888e-05 4.110686e-06
 [635,] 1.887423e-05 4.628521e-05 5.539582e-06
 [636,] 1.541782e-05 4.342071e-05 4.805681e-06
 [637,] 1.716034e-05 4.559511e-05 5.137067e-06
 [638,] 2.310806e-05 4.309728e-05 7.016286e-06
 [639,] 2.445688e-05 4.268102e-05 7.498764e-06
 [640,] 2.445688e-05 4.259177e-05 7.508284e-06
 [641,] 3.289914e-05 4.402090e-05 9.482196e-06
 [642,] 2.349852e-05 4.263565e-05 7.219320e-06
 [643,] 3.289914e-05 4.400451e-05 9.486213e-06
 [644,] 2.413030e-05 4.263565e-05 7.401763e-06
 [645,] 2.381090e-05 4.263565e-05 7.309546e-06
 [646,] 2.413030e-05 4.265804e-05 7.395778e-06
 [647,] 2.413030e-05 4.269547e-05 7.385955e-06
 [648,] 3.188960e-05 4.427837e-05 9.168796e-06
 [649,] 2.319298e-05 4.274207e-05 7.105084e-06
 [650,] 2.319298e-05 4.271863e-05 7.110658e-06
 [651,] 2.319298e-05 4.276581e-05 7.099519e-06
 [652,] 3.309809e-05 4.435484e-05 9.471374e-06
 [653,] 2.381090e-05 4.288617e-05 7.261377e-06
 [654,] 2.371025e-05 4.309273e-05 7.187252e-06
 [655,] 2.479081e-05 4.313840e-05 7.481933e-06
 [656,] 1.590186e-05 4.446161e-05 5.270585e-06
 [657,] 3.536207e-05 4.613275e-05 9.710223e-06
 [658,] 2.445688e-05 4.447987e-05 7.167346e-06
 [659,] 2.381090e-05 4.451882e-05 6.989708e-06
 [660,] 3.065582e-05 4.610225e-05 8.537879e-06
 [661,] 2.381090e-05 4.444124e-05 7.000231e-06
 [662,] 2.319298e-05 4.385949e-05 6.926709e-06
 [663,] 1.831713e-05 4.318581e-05 5.663096e-06
 [664,] 3.181101e-05 4.425373e-05 9.181731e-06
 [665,] 1.984312e-05 4.569001e-05 6.603611e-06
 [666,] 8.226016e-05 4.974827e-05 1.851782e-05
 [667,] 1.609401e-05 4.437739e-05 5.327388e-06
 [668,] 2.993217e-05 4.397773e-05 8.739319e-06
 [669,] 2.144654e-05 4.608869e-05 6.286230e-06
 [670,] 1.721819e-05 4.272438e-05 5.410772e-06
 [671,] 1.774804e-04 4.457431e-05 1.152543e-04
 [672,] 3.864453e-05 4.644164e-05 1.261045e-05
 [673,] 2.140659e-05 4.577043e-05 7.178065e-06
 [674,] 1.522201e-04 4.453040e-05 9.842350e-05
 [675,] 2.254462e-05 4.577486e-05 7.592339e-06
 [676,] 2.129867e-05 4.582716e-05 7.148118e-06
 [677,] 2.230542e-05 4.578360e-05 7.513422e-06
 [678,] 1.802687e-02 4.445499e-05 1.730098e-02
 [679,] 1.180499e-04 4.472086e-05 8.725038e-05
 [680,] 1.180499e-04 4.474111e-05 8.828886e-05
 [681,] 1.586031e-04 4.477105e-05 1.204764e-04
 [682,] 1.454391e-04 4.480168e-05 1.124605e-04
 [683,] 2.458217e-02 4.491872e-05 2.901744e-02
 [684,] 2.819717e-04 4.474189e-05 2.124833e-04
 [685,] 2.181970e-05 4.585637e-05 7.356282e-06
 [686,] 2.665356e-05 4.213932e-05 8.359922e-06
 [687,] 1.795508e-05 4.449427e-05 5.439971e-06
 [688,] 1.795508e-05 4.431279e-05 5.455514e-06
 [689,] 3.984485e-04 4.482298e-05 3.140301e-04
 [690,] 3.209665e-04 4.481325e-05 2.519058e-04
 [691,] 1.951007e-05 4.418444e-05 5.884512e-06
 [692,] 2.200108e-05 4.586931e-05 7.433255e-06
 [693,] 2.631355e-05 4.201394e-05 8.306061e-06
 [694,] 1.795508e-05 4.426780e-05 5.459484e-06
 [695,] 2.200108e-05 4.587555e-05 7.435107e-06
 [696,] 4.548601e-04 4.481325e-05 3.561955e-04
 [697,] 2.200108e-05 4.588188e-05 7.436962e-06
 [698,] 2.200108e-05 4.589328e-05 7.439279e-06
 [699,] 5.934920e-02 4.500436e-05 7.338853e-02
 [700,] 4.548601e-04 4.480832e-05 3.535330e-04
 [701,] 2.631355e-05 4.200359e-05 8.313455e-06
 [702,] 2.196146e-05 4.591740e-05 7.430974e-06
 [703,] 4.746972e-04 4.481325e-05 3.716225e-04
 [704,] 5.934920e-02 4.509881e-05 7.618798e-02
 [705,] 1.541326e-05 4.457342e-05 5.122247e-06
 [706,] 4.746972e-04 4.478235e-05 3.650083e-04
 [707,] 7.106663e-02 4.515620e-05 9.329917e-02
 [708,] 2.665356e-05 4.202949e-05 8.398303e-06
 [709,] 2.099447e-05 4.601069e-05 7.055626e-06
 [710,] 1.901319e-05 4.488609e-05 5.692689e-06
 [711,] 7.982884e-02 4.523308e-05 1.079315e-01
 [712,] 4.746972e-04 4.471355e-05 3.477063e-04
 [713,] 2.665356e-05 4.235561e-05 8.273084e-06
 [714,] 2.122869e-05 4.465706e-05 6.309331e-06
 [715,] 1.970308e-05 4.482191e-05 5.895099e-06
 [716,] 2.703988e-05 4.228361e-05 8.449635e-06
 [717,] 3.729794e-04 4.464255e-05 2.594925e-04
 [718,] 2.126012e-05 4.600664e-05 7.172029e-06
 [719,] 1.020806e-01 4.511570e-05 1.301179e-01
 [720,] 2.174717e-05 4.266402e-05 6.865162e-06
 [721,] 2.144402e-05 4.602949e-05 7.248046e-06
 [722,] 1.221583e-05 4.253630e-05 4.132357e-06
 [723,] 1.200840e-02 4.634258e-05 2.000172e-02
 [724,] 1.254219e-05 4.259891e-05 4.257469e-06
 [725,] 2.060282e-05 4.625377e-05 6.826482e-06
 [726,] 4.274996e-05 4.512311e-05 3.450546e-05
 [727,] 1.269047e-05 4.246271e-05 4.300895e-06
 [728,] 6.007509e-05 4.509656e-05 4.762773e-05
 [729,] 3.944056e-05 4.517570e-05 3.266642e-05
 [730,] 1.381986e-05 4.770710e-05 4.959164e-06
 [731,] 1.269047e-05 4.240691e-05 4.295994e-06
 [732,] 1.387554e-05 4.758609e-05 4.980422e-06
 [733,] 6.274079e-05 4.508849e-05 5.028211e-05
 [734,] 6.274079e-05 4.508849e-05 5.028211e-05
 [735,] 1.219830e-05 4.392566e-05 4.075888e-06
 [736,] 2.063851e-05 4.636336e-05 6.828223e-06
 [737,] 2.061953e-05 4.635098e-05 6.827324e-06
 [738,] 6.274079e-05 4.509944e-05 5.055980e-05
 [739,] 1.389616e-05 4.707125e-05 4.958209e-06
 [740,] 2.062924e-05 4.636907e-05 6.827889e-06
 [741,] 4.274996e-05 4.509564e-05 3.420126e-05
 [742,] 1.267771e-05 4.215258e-05 4.265755e-06
 [743,] 1.353027e-05 4.669860e-05 4.781339e-06
 [744,] 5.314696e-05 4.557426e-05 5.123311e-05
 [745,] 1.267771e-05 4.196258e-05 4.231268e-06
 [746,] 2.062924e-05 4.642643e-05 6.827957e-06
 [747,] 1.408069e-05 4.656064e-05 5.012862e-06
 [748,] 2.062924e-05 4.644860e-05 6.827871e-06
 [749,] 3.632427e-05 4.554913e-05 3.460100e-05
 [750,] 1.283374e-05 4.193999e-05 4.279261e-06
 [751,] 1.399922e-05 4.634651e-05 4.967856e-06
 [752,] 3.497128e-05 4.553601e-05 3.312547e-05
 [753,] 2.063851e-05 4.643355e-05 6.828708e-06
 [754,] 1.399922e-05 4.618077e-05 4.959810e-06
 [755,] 1.391972e-05 4.622288e-05 4.928165e-06
 [756,] 3.497128e-05 4.553601e-05 3.312547e-05
 [757,] 3.352926e-05 4.553601e-05 3.175061e-05
 [758,] 1.391972e-05 4.613894e-05 4.924142e-06
 [759,] 7.047718e-05 4.551129e-05 6.629819e-05
 [760,] 5.166624e-05 4.738571e-05 1.993065e-05
 [761,] 6.776377e-05 4.549568e-05 6.290101e-05
 [762,] 6.627682e-05 4.541375e-05 5.977280e-05
 [763,] 4.506524e-05 4.542618e-05 4.081358e-05
 [764,] 1.222301e-05 5.018124e-05 4.220769e-06
 [765,] 1.790871e-05 4.182487e-05 5.859924e-06
 [766,] 2.129969e-05 4.674711e-05 6.949706e-06
 [767,] 1.597598e-05 4.181597e-05 5.256721e-06
 [768,] 1.221118e-05 5.227499e-05 4.331279e-06
 [769,] 1.239287e-05 5.232067e-05 4.431922e-06
 [770,] 2.177184e-05 4.674958e-05 7.060216e-06
 [771,] 2.103216e-05 4.689873e-05 6.885993e-06
 [772,] 1.213687e-05 5.190229e-05 4.283489e-06
 [773,] 1.614222e-05 4.182253e-05 5.295789e-06
 [774,] 1.248446e-05 5.175788e-05 4.468381e-06
 [775,] 2.270896e-03 5.078341e-05 6.556045e-03
 [776,] 1.269695e-05 5.172683e-05 4.575615e-06
 [777,] 1.252853e-05 5.187673e-05 4.492711e-06
 [778,] 1.798127e-05 4.192794e-05 5.831704e-06
 [779,] 2.063715e-05 4.623796e-05 6.857430e-06
 [780,] 2.063177e-05 4.623316e-05 6.849956e-06
 [781,] 2.064550e-05 4.623356e-05 6.853702e-06
 [782,] 1.386176e-05 4.391199e-05 4.393929e-06
 [783,] 2.391968e-03 4.872787e-05 3.840834e-03
 [784,] 1.152768e-05 4.750689e-05 3.731160e-06
 [785,] 1.464471e-05 4.186935e-05 4.849186e-06
 [786,] 1.292051e-05 5.102954e-05 4.708725e-06
 [787,] 1.448850e-05 5.075234e-05 5.424031e-06
 [788,] 2.069325e-05 4.695331e-05 7.009841e-06
 [789,] 1.834729e-05 4.941441e-05 5.944715e-06
 [790,] 1.357114e-05 4.195262e-05 4.483997e-06
 [791,] 1.209760e-05 4.590263e-05 4.191919e-06
 [792,] 2.076394e-05 4.702965e-05 7.053837e-06
 [793,] 2.076394e-05 4.702855e-05 7.053630e-06
 [794,] 2.524429e-05 4.647275e-05 8.182706e-06
 [795,] 1.482890e-05 5.089713e-05 5.591689e-06
 [796,] 1.403279e-05 4.181589e-05 4.626355e-06
 [797,] 1.382994e-05 4.181589e-05 4.560561e-06
 [798,] 1.482890e-05 5.068542e-05 5.582534e-06
 [799,] 1.215879e-05 4.185579e-05 4.039208e-06
 [800,] 1.220752e-05 4.182730e-05 4.047018e-06
 [801,] 1.177129e-05 4.685077e-05 4.077237e-06
 [802,] 1.463889e-05 5.159201e-05 5.012765e-06
 [803,] 2.131037e-05 4.696553e-05 7.308987e-06
 [804,] 2.166369e-05 4.693910e-05 7.461709e-06
 [805,] 2.166369e-05 4.693639e-05 7.461312e-06
 [806,] 2.145993e-05 4.701105e-05 7.381537e-06
 [807,] 1.877457e-05 4.699497e-05 6.031193e-06
 [808,] 1.995455e-05 4.744229e-05 6.263341e-06
 [809,] 1.989580e-05 4.767386e-05 6.240849e-06
 [810,] 1.646001e-05 5.213580e-05 6.183355e-06
 [811,] 2.804397e-05 4.671168e-05 9.995664e-06
 [812,] 1.864104e-05 4.792412e-05 5.989906e-06
 [813,] 1.423878e-05 4.222429e-05 4.781876e-06
 [814,] 1.926166e-05 4.831220e-05 6.097093e-06
 [815,] 3.259342e-05 4.658510e-05 1.164056e-05
 [816,] 2.768097e-05 4.665415e-05 9.830169e-06
 [817,] 2.804397e-05 4.665484e-05 9.966510e-06
 [818,] 2.822020e-05 4.643078e-05 9.137166e-06
 [819,] 2.787085e-05 4.665484e-05 9.901224e-06
 [820,] 2.989697e-05 4.674695e-05 1.071169e-05
 [821,] 1.391322e-05 4.237209e-05 4.690817e-06
 [822,] 2.730888e-05 4.667169e-05 9.696843e-06
 [823,] 2.749366e-05 4.667901e-05 9.769934e-06
 [824,] 1.383850e-05 4.238609e-05 4.666070e-06
 [825,] 2.749366e-05 4.666208e-05 9.762273e-06
 [826,] 2.749366e-05 4.667169e-05 9.766631e-06
 [827,] 1.391322e-05 4.237209e-05 4.690817e-06
 [828,] 1.966151e-05 5.137374e-05 7.780202e-06
 [829,] 2.749366e-05 4.668955e-05 9.773819e-06
 [830,] 2.730888e-05 4.670408e-05 9.710324e-06
 [831,] 3.184177e-05 4.667169e-05 1.140935e-05
 [832,] 2.804397e-05 4.671154e-05 9.992134e-06
 [833,] 1.398975e-05 4.238520e-05 4.719821e-06
 [834,] 1.391322e-05 4.258433e-05 4.716586e-06
 [835,] 1.923434e-05 4.580621e-05 6.156519e-06
 [836,] 3.011724e-05 4.665412e-05 1.074403e-05
 [837,] 2.042620e-05 4.920227e-05 7.922433e-06
 [838,] 1.191086e-05 4.216040e-05 3.922913e-06
 [839,] 3.034053e-05 4.666665e-05 1.083413e-05
 [840,] 3.056688e-05 4.668708e-05 1.093192e-05
 [841,] 3.034053e-05 4.668297e-05 1.084309e-05
 [842,] 1.383850e-05 4.267488e-05 4.698846e-06
 [843,] 3.034053e-05 4.668786e-05 1.084576e-05
 [844,] 3.034053e-05 4.668786e-05 1.084576e-05
 [845,] 3.034053e-05 4.668786e-05 1.084576e-05
 [846,] 1.960596e-05 4.608589e-05 6.232318e-06
 [847,] 3.034053e-05 4.669018e-05 1.084702e-05
 [848,] 1.932604e-05 4.607244e-05 6.170785e-06
 [849,] 1.949137e-05 4.605757e-05 6.208132e-06
 [850,] 3.034053e-05 4.669276e-05 1.084843e-05
 [851,] 1.376557e-05 4.273046e-05 4.677458e-06
 [852,] 3.034053e-05 4.669325e-05 1.084770e-05
 [853,] 3.034053e-05 4.669094e-05 1.084644e-05
 [854,] 1.368738e-05 4.277011e-05 4.652215e-06
 [855,] 3.034053e-05 4.669557e-05 1.084896e-05
 [856,] 1.368738e-05 4.275680e-05 4.654714e-06
 [857,] 1.932604e-05 4.609854e-05 6.168293e-06
 [858,] 2.175811e-05 5.066604e-05 8.652840e-06
 [859,] 3.011724e-05 4.669815e-05 1.076588e-05
 [860,] 3.034053e-05 4.669861e-05 1.084963e-05
 [861,] 3.034053e-05 4.669861e-05 1.084963e-05
 [862,] 2.177941e-05 4.589648e-05 6.832868e-06
 [863,] 1.376557e-05 4.277765e-05 4.685650e-06
 [864,] 3.077326e-05 4.669399e-05 1.101077e-05
 [865,] 1.357305e-05 4.282018e-05 4.617499e-06
 [866,] 1.361813e-05 4.279878e-05 4.632563e-06
 [867,] 1.361813e-05 4.282018e-05 4.634374e-06
 [868,] 2.841382e-05 4.632727e-05 9.406033e-06
 [869,] 2.365379e-05 4.505933e-05 8.799564e-06
 [870,] 3.056688e-05 4.673509e-05 1.095416e-05
 [871,] 1.927767e-05 4.608238e-05 6.147705e-06
 [872,] 3.100556e-05 4.674245e-05 1.112471e-05
 [873,] 3.077326e-05 4.674034e-05 1.103437e-05
 [874,] 3.077326e-05 4.674034e-05 1.103437e-05
 [875,] 3.077326e-05 4.674034e-05 1.103437e-05
 [876,] 1.894058e-05 4.580595e-05 6.086391e-06
 [877,] 3.077326e-05 4.674271e-05 1.103565e-05
 [878,] 3.077326e-05 4.674034e-05 1.103437e-05
 [879,] 6.404567e-05 4.663427e-05 2.251760e-05
 [880,] 3.124106e-05 4.674271e-05 1.121329e-05
 [881,] 3.077326e-05 4.674271e-05 1.103565e-05
 [882,] 3.056688e-05 4.674770e-05 1.095998e-05
 [883,] 3.056688e-05 4.674770e-05 1.095998e-05
 [884,] 1.914547e-05 4.609772e-05 6.118229e-06
 [885,] 3.077326e-05 4.675008e-05 1.103966e-05
 [886,] 1.755371e-05 4.819192e-05 6.436309e-06
 [887,] 3.132377e-05 4.675159e-05 1.124673e-05
 [888,] 3.155735e-05 4.675159e-05 1.133557e-05
 [889,] 1.365933e-05 4.297029e-05 4.658838e-06
 [890,] 1.897818e-05 4.586165e-05 6.091939e-06
 [891,] 1.365933e-05 4.294777e-05 4.657007e-06
 [892,] 3.077326e-05 4.674557e-05 1.103624e-05
 [893,] 3.077326e-05 4.674793e-05 1.103752e-05
 [894,] 3.077326e-05 4.674557e-05 1.103624e-05
 [895,] 3.077326e-05 4.674793e-05 1.103752e-05
 [896,] 3.077326e-05 4.674793e-05 1.103752e-05
 [897,] 3.077326e-05 4.674557e-05 1.103624e-05
 [898,] 3.056688e-05 4.674557e-05 1.095787e-05
 [899,] 3.056688e-05 4.673949e-05 1.095461e-05
 [900,] 3.056688e-05 4.675055e-05 1.096055e-05
 [901,] 2.240449e-05 5.115270e-05 8.985640e-06
 [902,] 3.056688e-05 4.675055e-05 1.096055e-05
 [903,] 1.395879e-05 4.272764e-05 4.752481e-06
 [904,] 3.056688e-05 4.675055e-05 1.096055e-05
 [905,] 3.056688e-05 4.675055e-05 1.096055e-05
 [906,] 3.056688e-05 4.675055e-05 1.096055e-05
 [907,] 2.240449e-05 5.111698e-05 8.982060e-06
 [908,] 1.688795e-05 4.844917e-05 6.167703e-06
 [909,] 1.372963e-05 4.273739e-05 4.668648e-06
 [910,] 1.886368e-05 4.586165e-05 6.067647e-06
 [911,] 3.056688e-05 4.673902e-05 1.095244e-05
 [912,] 3.056688e-05 4.672489e-05 1.094477e-05
 [913,] 3.034053e-05 4.671126e-05 1.085071e-05
 [914,] 3.034053e-05 4.670013e-05 1.084370e-05
 [915,] 2.967969e-05 4.670238e-05 1.059513e-05
 [916,] 2.790325e-05 4.670013e-05 9.922769e-06
 [917,] 3.056688e-05 4.670013e-05 1.092925e-05
 [918,] 3.056688e-05 4.669166e-05 1.092357e-05
 [919,] 3.056688e-05 4.669387e-05 1.092481e-05
 [920,] 3.034053e-05 4.668087e-05 1.083119e-05
 [921,] 3.056688e-05 4.667409e-05 1.091275e-05
 [922,] 1.660525e-05 4.819192e-05 6.026909e-06
 [923,] 1.910010e-05 4.593645e-05 6.114807e-06
 [924,] 3.056688e-05 4.665929e-05 1.090338e-05
 [925,] 1.650811e-05 4.813691e-05 5.981022e-06
 [926,] 3.056688e-05 4.664691e-05 1.089530e-05
 [927,] 3.100556e-05 4.662624e-05 1.104690e-05
 [928,] 3.056688e-05 4.661984e-05 1.087858e-05
 [929,] 3.056688e-05 4.659985e-05 1.086575e-05
 [930,] 1.397134e-05 4.657677e-05 4.742383e-06
 [931,] 1.779223e-05 4.753270e-05 6.479616e-06
 [932,] 3.246808e-05 4.651599e-05 1.151611e-05
 [933,] 2.647530e-05 4.927927e-05 1.055946e-05
 [934,] 3.196717e-05 4.651348e-05 1.132739e-05
 [935,] 2.608318e-05 5.092859e-05 1.061519e-05
 [936,] 3.196717e-05 4.650921e-05 1.132325e-05
 [937,] 3.196717e-05 4.650921e-05 1.132325e-05
 [938,] 1.699283e-05 4.745747e-05 6.136888e-06
 [939,] 1.910010e-05 4.596518e-05 6.114630e-06
 [940,] 3.196717e-05 4.650678e-05 1.132039e-05
 [941,] 1.910010e-05 4.595046e-05 6.115331e-06
 [942,] 1.389316e-05 4.276965e-05 4.721045e-06
 [943,] 2.647530e-05 5.080081e-05 1.077471e-05
 [944,] 2.647530e-05 5.073405e-05 1.076567e-05
 [945,] 3.196717e-05 4.647184e-05 1.129431e-05
 [946,] 1.730903e-05 4.736688e-05 6.263896e-06
 [947,] 1.897818e-05 4.569575e-05 6.099818e-06
 [948,] 1.910010e-05 4.593364e-05 6.116138e-06
 [949,] 1.910010e-05 4.589161e-05 6.118184e-06
 [950,] 2.728771e-05 5.093295e-05 1.116547e-05
 [951,] 1.548244e-05 4.322030e-05 5.376250e-06
 [952,] 2.942294e-05 4.646143e-05 1.034664e-05
 [953,] 1.994641e-05 4.579538e-05 6.320635e-06
 [954,] 2.942294e-05 4.648241e-05 1.035977e-05
 [955,] 2.643762e-05 5.024054e-05 1.068721e-05
 [956,] 2.921513e-05 4.638985e-05 1.022600e-05
 [957,] 1.967045e-05 4.582194e-05 6.252759e-06
 [958,] 1.897818e-05 4.582194e-05 6.094928e-06
 [959,] 1.977917e-05 4.560503e-05 6.293027e-06
 [960,] 2.921513e-05 4.640942e-05 1.023789e-05
 [961,] 2.000197e-05 4.585017e-05 6.329871e-06
 [962,] 1.589846e-05 4.715677e-05 5.652613e-06
 [963,] 3.147979e-05 4.647355e-05 1.111227e-05
 [964,] 1.783609e-05 4.898214e-05 6.787523e-06
 [965,] 3.147979e-05 4.647017e-05 1.110988e-05
 [966,] 1.994641e-05 4.563737e-05 6.333139e-06
 [967,] 3.124106e-05 4.646626e-05 1.101800e-05
 [968,] 1.779961e-05 4.346657e-05 6.274813e-06
 [969,] 1.941763e-05 4.559040e-05 6.210051e-06
 [970,] 2.012218e-05 4.574343e-05 6.369341e-06
 [971,] 3.057317e-05 4.632724e-05 1.013680e-05
 [972,] 3.095121e-05 5.100085e-05 1.282977e-05
 [973,] 1.762757e-05 4.339443e-05 6.199411e-06
 [974,] 1.650811e-05 4.688628e-05 5.887179e-06
 [975,] 1.951710e-05 4.551799e-05 6.239224e-06
 [976,] 3.274816e-05 4.640371e-05 1.151948e-05
 [977,] 2.087777e-05 4.563472e-05 6.571312e-06
 [978,] 2.063666e-05 4.563472e-05 6.509924e-06
 [979,] 2.077747e-05 4.561062e-05 6.548294e-06
 [980,] 2.091490e-05 4.558551e-05 6.586252e-06
 [981,] 2.182786e-05 4.671870e-05 7.485052e-06
 [982,] 2.203950e-05 4.671679e-05 7.566013e-06
 [983,] 1.461455e-05 4.521481e-05 5.171843e-06
 [984,] 1.471877e-05 4.778386e-05 4.956894e-06
 [985,] 2.121827e-05 4.553339e-05 6.673248e-06
 [986,] 1.983201e-05 4.551063e-05 6.320866e-06
 [987,] 3.728108e-05 4.436694e-05 1.394254e-05
 [988,] 2.152141e-05 4.529806e-05 6.797698e-06
 [989,] 2.168505e-05 4.513862e-05 6.868557e-06
 [990,] 2.154734e-05 4.669648e-05 7.354101e-06
 [991,] 2.708365e-05 4.833987e-05 1.066384e-05
 [992,] 2.023027e-05 4.549630e-05 6.430629e-06
 [993,] 1.881143e-05 5.397108e-05 7.609785e-06
 [994,] 1.881143e-05 5.342686e-05 7.573908e-06
 [995,] 6.530008e-05 4.570624e-05 2.350217e-05
 [996,] 1.120293e-05 4.741776e-05 3.712818e-06
 [997,] 7.933955e-05 4.577046e-05 2.890693e-05
 [998,] 1.171260e-05 4.998914e-05 3.871587e-06
 [999,] 1.172473e-05 4.998914e-05 3.868987e-06
[1000,] 1.173823e-05 5.012643e-05 3.867068e-06
[1001,] 1.938000e-05 4.641766e-05 6.455566e-06
[1002,] 1.938000e-05 4.641725e-05 6.455564e-06
[1003,] 8.882617e-05 4.589230e-05 3.287152e-05
[1004,] 1.938186e-05 4.640367e-05 6.454893e-06
[1005,] 1.938186e-05 4.640299e-05 6.454888e-06
[1006,] 2.047299e-05 5.528021e-05 8.531685e-06
[1007,] 9.911125e-05 4.675234e-05 1.243777e-05
[1008,] 1.938186e-05 4.640031e-05 6.454872e-06
[1009,] 8.702824e-05 4.585336e-05 3.206260e-05
[1010,] 1.627233e-05 4.419778e-05 5.051577e-06
[1011,] 1.035263e-04 4.686850e-05 1.262543e-05
[1012,] 1.035263e-04 4.680068e-05 1.259596e-05
[1013,] 8.984642e-05 4.587268e-05 3.319566e-05
[1014,] 1.123182e-05 4.752175e-05 3.707021e-06
[1015,] 1.122047e-05 4.757523e-05 3.708740e-06
[1016,] 9.911125e-05 4.694833e-05 1.252458e-05
[1017,] 9.489116e-05 4.687898e-05 1.236323e-05
[1018,] 1.795643e-05 5.609112e-05 7.311450e-06
[1019,] 8.646653e-05 4.689667e-05 1.227595e-05
[1020,] 9.172240e-05 4.602179e-05 3.439405e-05
[1021,] 9.365057e-05 4.603829e-05 3.519365e-05
[1022,] 2.028353e-05 5.754293e-05 8.599742e-06
[1023,] 1.938463e-05 4.639817e-05 6.454657e-06
[1024,] 9.898023e-05 4.717181e-05 1.280528e-05
[1025,] 9.430836e-05 4.709891e-05 1.262354e-05
[1026,] 1.122047e-05 4.820378e-05 3.709992e-06
[1027,] 2.066608e-05 5.776269e-05 8.813719e-06
[1028,] 9.172240e-05 4.608277e-05 3.458056e-05
[1029,] 1.033901e-04 4.719332e-05 1.295375e-05
[1030,] 9.172240e-05 4.609990e-05 3.463192e-05
[1031,] 1.940014e-05 4.639130e-05 6.456064e-06
[1032,] 1.123182e-05 4.843009e-05 3.708431e-06
[1033,] 2.009761e-05 5.816193e-05 8.543846e-06
[1034,] 7.891930e-05 4.697335e-05 1.203389e-05
[1035,] 9.430836e-05 4.709470e-05 1.261877e-05
[1036,] 1.033901e-04 4.718824e-05 1.294854e-05
[1037,] 1.033901e-04 4.718824e-05 1.294854e-05
[1038,] 1.123475e-05 4.854814e-05 3.708202e-06
[1039,] 1.033901e-04 4.737939e-05 1.302286e-05
[1040,] 1.141736e-05 4.848891e-05 3.744896e-06
[1041,] 1.933310e-05 5.764629e-05 8.108600e-06
[1042,] 1.417835e-04 4.682075e-05 1.416757e-05
[1043,] 1.953202e-05 4.637399e-05 6.496302e-06
[1044,] 1.933355e-05 5.587316e-05 7.997872e-06
[1045,] 1.950484e-05 5.587316e-05 8.084661e-06
[1046,] 1.953202e-05 4.637090e-05 6.496567e-06
[1047,] 2.249112e-05 5.576848e-05 9.590321e-06
[1048,] 9.892265e-05 4.607681e-05 3.732920e-05
[1049,] 9.702868e-05 4.600704e-05 3.634282e-05
[1050,] 1.131401e-05 4.765746e-05 3.758265e-06
[1051,] 1.024474e-04 4.612440e-05 3.883546e-05
[1052,] 9.559732e-05 4.614681e-05 3.622320e-05
[1053,] 1.954944e-05 4.637595e-05 6.500506e-06
[1054,] 1.035535e-04 4.616952e-05 3.942544e-05
[1055,] 1.951629e-05 4.636819e-05 6.493403e-06
[1056,] 1.024474e-04 4.617566e-05 3.901047e-05
[1057,] 1.130327e-05 4.771177e-05 3.781822e-06
[1058,] 1.024474e-04 4.618688e-05 3.904821e-05
[1059,] 1.024474e-04 4.619252e-05 3.906710e-05
[1060,] 2.297596e-05 5.628675e-05 9.883503e-06
[1061,] 9.487393e-05 4.619874e-05 3.611322e-05
[1062,] 1.130268e-05 4.750181e-05 3.774957e-06
[1063,] 1.132676e-05 4.708676e-05 3.811327e-06
[1064,] 1.134622e-05 4.688657e-05 3.826312e-06
[1065,] 2.676109e-05 5.508818e-05 1.169177e-05
[1066,] 2.710676e-05 5.519049e-05 1.188007e-05
[1067,] 9.788952e-05 4.626388e-05 3.750653e-05
[1068,] 9.378811e-05 4.626388e-05 3.587612e-05
[1069,] 1.131957e-05 4.679776e-05 3.801599e-06
[1070,] 9.687050e-05 4.627623e-05 3.713855e-05
[1071,] 9.687050e-05 4.628214e-05 3.715631e-05
[1072,] 9.788952e-05 4.630655e-05 3.763626e-05
[1073,] 9.788952e-05 4.631917e-05 3.767419e-05
[1074,] 9.788952e-05 4.633126e-05 3.771035e-05
[1075,] 8.590181e-05 4.647280e-05 3.327545e-05
[1076,] 1.139034e-05 4.690290e-05 3.858102e-06
[1077,] 1.131699e-05 4.649575e-05 3.796127e-06
[1078,] 1.962786e-05 4.635261e-05 6.530403e-06
[1079,] 2.732265e-05 5.349741e-05 1.175959e-05
[1080,] 1.957731e-05 4.635342e-05 6.521283e-06
[1081,] 2.915083e-05 5.368280e-05 1.270184e-05
[1082,] 2.478665e-05 5.244543e-05 1.039238e-05
[1083,] 1.979166e-05 4.635652e-05 6.578721e-06
[1084,] 1.339284e-05 4.622532e-05 4.190358e-06
[1085,] 2.055632e-05 4.988974e-05 8.092401e-06
[1086,] 1.822301e-05 4.651229e-05 6.742125e-06
[1087,] 1.624475e-05 4.514363e-05 5.806739e-06
[1088,] 4.150253e-05 5.646317e-05 2.013872e-05
[1089,] 1.333658e-05 6.977462e-05 5.219700e-06
[1090,] 1.253638e-05 6.892100e-05 4.677248e-06
[1091,] 1.255258e-05 7.011604e-05 4.702184e-06
[1092,] 1.300113e-05 6.940318e-05 5.001104e-06
[1093,] 1.276450e-05 7.104442e-05 4.893434e-06
[1094,] 1.291675e-05 7.189385e-05 5.005420e-06
[1095,] 1.297245e-05 7.106441e-05 5.030778e-06
[1096,] 1.291675e-05 7.072665e-05 4.989975e-06
[1097,] 1.587491e-05 7.176874e-05 6.791184e-06
[1098,] 1.308890e-05 7.072665e-05 5.101010e-06
[1099,] 1.308890e-05 7.072665e-05 5.101010e-06
[1100,] 1.291675e-05 7.209274e-05 5.007542e-06
[1101,] 1.559781e-05 7.036812e-05 6.592757e-06
[1102,] 1.301644e-05 7.020798e-05 5.047310e-06
[1103,] 1.598966e-05 7.116970e-05 6.841693e-06
[1104,] 1.638863e-05 7.123476e-05 7.075125e-06
[1105,] 1.652742e-05 7.188837e-05 7.175117e-06
[1106,] 1.610036e-05 7.088918e-05 6.898059e-06
[1107,] 1.311127e-05 7.213604e-05 5.108866e-06
[1108,] 1.598966e-05 7.291007e-05 6.872934e-06
[1109,] 5.312377e-05 4.688443e-05 1.531379e-05
[1110,] 1.227686e-05 6.952578e-05 4.296339e-06
[1111,] 1.331502e-05 6.952578e-05 5.153498e-06
[1112,] 1.328461e-05 6.770918e-05 5.103789e-06
[1113,] 1.325408e-05 6.819418e-05 5.091272e-06
[1114,] 1.246306e-05 6.640302e-05 4.422430e-06
[1115,] 3.560819e-05 5.336013e-05 1.617311e-05
[1116,] 1.615990e-05 4.415205e-05 5.078804e-06
[1117,] 1.256396e-05 4.661174e-05 4.138008e-06
[1118,] 1.878202e-05 4.630265e-05 6.304598e-06
[1119,] 1.303093e-05 4.263718e-05 4.255296e-06
[1120,] 1.303093e-05 4.260933e-05 4.256902e-06
[1121,] 1.305446e-05 4.258244e-05 4.265179e-06
[1122,] 1.320851e-05 4.237300e-05 4.322560e-06
[1123,] 1.320851e-05 4.238295e-05 4.321585e-06
[1124,] 1.316334e-05 4.224163e-05 4.318660e-06
[1125,] 1.301243e-05 4.227331e-05 4.269620e-06
[1126,] 1.743121e-05 5.409498e-05 4.964612e-06
[1127,] 1.966013e-05 4.442118e-05 6.358397e-06
[1128,] 1.291841e-05 4.224720e-05 4.241645e-06
[1129,] 1.295719e-05 4.224720e-05 4.253344e-06
[1130,] 1.300170e-05 4.223971e-05 4.267728e-06
[1131,] 1.300170e-05 4.223246e-05 4.268664e-06
[1132,] 1.291841e-05 4.223246e-05 4.243393e-06
[1133,] 1.289700e-05 4.223431e-05 4.236686e-06
[1134,] 1.285604e-05 4.223431e-05 4.224315e-06
[1135,] 1.287673e-05 4.219548e-05 4.235659e-06
[1136,] 1.287673e-05 4.221215e-05 4.233320e-06
[1137,] 1.289700e-05 4.222040e-05 4.238409e-06
[1138,] 1.291841e-05 4.220586e-05 4.246913e-06
[1139,] 1.291841e-05 4.217088e-05 4.245414e-06
[1140,] 1.285523e-05 4.217260e-05 4.225953e-06
[1141,] 1.295719e-05 4.215833e-05 4.259093e-06
[1142,] 1.759707e-05 5.431832e-05 4.994572e-06
[1143,] 1.295719e-05 4.215833e-05 4.259093e-06
[1144,] 1.302874e-05 4.216614e-05 4.279839e-06
[1145,] 1.293942e-05 4.216614e-05 4.252491e-06
[1146,] 1.291841e-05 4.213616e-05 4.250801e-06
[1147,] 1.295719e-05 4.212775e-05 4.264437e-06
[1148,] 1.283651e-05 4.215242e-05 4.222975e-06
[1149,] 1.283651e-05 4.213616e-05 4.225485e-06
[1150,] 1.283651e-05 4.213616e-05 4.225485e-06
[1151,] 1.585283e-05 4.263402e-05 5.225399e-06
[1152,] 1.283651e-05 4.213123e-05 4.226326e-06
[1153,] 1.289700e-05 4.214273e-05 4.243056e-06
[1154,] 1.283651e-05 4.213123e-05 4.226326e-06
[1155,] 1.283651e-05 4.213123e-05 4.226326e-06
[1156,] 1.291841e-05 4.211898e-05 4.254197e-06
[1157,] 1.581521e-05 4.263356e-05 5.214583e-06
[1158,] 1.276040e-05 4.212654e-05 4.203589e-06
[1159,] 1.287673e-05 4.211024e-05 4.243179e-06
[1160,] 1.287673e-05 4.211024e-05 4.243179e-06
[1161,] 1.285604e-05 4.212654e-05 4.233233e-06
[1162,] 1.423564e-05 4.215982e-05 4.670664e-06
[1163,] 1.419928e-05 4.216503e-05 4.657118e-06
[1164,] 1.287673e-05 4.210677e-05 4.244065e-06
[1165,] 1.279774e-05 4.210820e-05 4.218890e-06
[1166,] 1.285604e-05 4.211273e-05 4.236100e-06
[1167,] 1.283651e-05 4.211176e-05 4.230204e-06
[1168,] 1.291841e-05 4.211176e-05 4.255882e-06
[1169,] 1.447139e-05 4.215779e-05 4.746098e-06
[1170,] 1.295719e-05 4.210820e-05 4.269003e-06
[1171,] 1.295719e-05 4.210820e-05 4.269003e-06
[1172,] 1.295719e-05 4.210820e-05 4.269003e-06
[1173,] 1.283651e-05 4.213327e-05 4.225973e-06
[1174,] 1.302874e-05 4.213964e-05 4.284331e-06
[1175,] 1.304771e-05 4.213525e-05 4.291072e-06
[1176,] 1.295719e-05 4.213327e-05 4.263354e-06
[1177,] 1.295719e-05 4.213327e-05 4.263354e-06
[1178,] 1.291841e-05 4.213327e-05 4.251327e-06
[1179,] 1.765034e-05 5.378168e-05 5.019391e-06
[1180,] 1.309559e-05 4.213327e-05 4.306367e-06
[1181,] 1.298333e-05 4.212207e-05 4.273788e-06
[1182,] 1.287673e-05 4.212848e-05 4.239289e-06
[1183,] 1.447139e-05 4.218533e-05 4.735423e-06
[1184,] 1.263110e-05 4.212509e-05 4.163931e-06
[1185,] 1.281655e-05 4.218533e-05 4.218709e-06
[1186,] 1.447139e-05 4.217519e-05 4.738970e-06
[1187,] 1.283651e-05 4.216601e-05 4.228176e-06
[1188,] 1.285604e-05 4.218144e-05 4.231491e-06
[1189,] 1.450566e-05 4.220388e-05 4.740352e-06
[1190,] 1.442434e-05 4.222150e-05 4.710257e-06
[1191,] 1.283651e-05 4.217048e-05 4.227341e-06
[1192,] 1.450566e-05 4.222837e-05 4.733708e-06
[1193,] 1.272450e-05 4.222344e-05 4.191415e-06
[1194,] 1.844230e-05 5.436833e-05 5.362056e-06
[1195,] 1.439091e-05 4.226206e-05 4.700850e-06
[1196,] 1.297186e-05 4.223575e-05 4.267430e-06
[1197,] 1.283651e-05 4.222890e-05 4.225018e-06
[1198,] 1.608137e-05 4.228040e-05 5.236796e-06
[1199,] 1.418950e-05 4.771837e-05 4.586779e-06
[1200,] 3.712771e-05 4.645535e-05 1.257346e-05
[1201,] 1.858614e-05 5.614956e-05 5.544886e-06
[1202,] 1.913027e-05 5.573431e-05 5.634449e-06
[1203,] 1.981693e-05 5.513989e-05 5.772252e-06
[1204,] 2.050685e-05 5.566623e-05 5.889724e-06
[1205,] 2.050685e-05 5.543650e-05 5.895973e-06
[1206,] 2.083735e-05 5.536198e-05 5.960929e-06
[1207,] 2.083735e-05 5.528579e-05 5.962192e-06
[1208,] 2.130640e-05 5.520972e-05 6.056143e-06
[1209,] 2.083735e-05 5.517381e-05 5.965490e-06
[1210,] 2.095488e-05 5.551485e-05 5.979241e-06
[1211,] 2.072166e-05 5.539857e-05 5.936535e-06
[1212,] 1.911978e-05 5.547951e-05 5.646407e-06
[1213,] 4.795230e-05 4.248059e-05 1.503992e-05
[1214,] 4.662435e-05 4.238181e-05 1.474938e-05
[1215,] 1.819934e-05 5.637903e-05 5.476076e-06
[1216,] 4.842850e-05 4.236376e-05 1.535407e-05
[1217,] 4.752070e-05 4.229936e-05 1.513947e-05
[1218,] 4.877157e-05 4.228632e-05 1.558625e-05
[1219,] 5.945186e-05 4.229479e-05 1.888998e-05
[1220,] 6.255858e-05 4.231444e-05 1.977012e-05
[1221,] 1.272012e-04 5.519433e-05 2.780537e-05
[1222,] 3.865440e-05 4.633947e-05 1.138088e-05
[1223,] 6.389422e-05 4.231936e-05 2.016347e-05
[1224,] 5.327859e-05 4.229936e-05 1.694523e-05
[1225,] 5.436052e-05 4.229479e-05 1.730115e-05
[1226,] 5.436052e-05 4.229936e-05 1.728270e-05
[1227,] 5.649742e-05 4.230416e-05 1.792952e-05
[1228,] 1.380534e-04 4.221664e-05 4.389570e-05
[1229,] 1.432647e-04 4.222295e-05 4.534126e-05
[1230,] 1.312178e-04 4.221499e-05 4.180895e-05
[1231,] 1.380534e-04 4.221664e-05 4.389570e-05
[1232,] 1.416316e-04 4.221851e-05 4.495531e-05
[1233,] 1.449477e-04 4.221851e-05 4.599241e-05
[1234,] 1.416316e-04 4.222062e-05 4.489369e-05
[1235,] 1.297214e-04 4.221239e-05 4.145044e-05
[1236,] 1.487420e-04 4.217389e-05 4.727374e-05
[1237,] 3.287798e-04 5.460535e-05 6.677539e-05
[1238,] 1.312536e-04 5.588620e-05 2.835377e-05
[1239,] 6.387532e-05 4.220602e-05 2.028912e-05
[1240,] 6.387532e-05 4.221048e-05 2.007733e-05
[1241,] 6.136932e-05 4.221048e-05 1.930614e-05
[1242,] 7.024740e-05 4.228614e-05 2.177596e-05
[1243,] 1.711697e-04 4.215937e-05 5.349784e-05
[1244,] 1.711697e-04 4.217237e-05 5.326544e-05
[1245,] 6.254019e-05 4.219306e-05 1.973219e-05
[1246,] 1.526559e-04 4.213743e-05 4.828209e-05
[1247,] 6.387532e-05 4.218223e-05 2.019145e-05
[1248,] 1.757993e-04 4.216779e-05 5.476010e-05
[1249,] 1.566934e-04 4.214250e-05 4.939820e-05
[1250,] 1.506271e-04 4.219003e-05 4.741310e-05
[1251,] 1.608591e-04 4.219333e-05 5.050899e-05
[1252,] 1.608591e-04 4.219333e-05 5.050899e-05
[1253,] 6.524750e-05 4.219884e-05 2.054472e-05
[1254,] 1.566934e-04 4.220464e-05 4.901383e-05
[1255,] 1.487420e-04 4.220889e-05 4.650292e-05
[1256,] 1.801860e-05 5.761465e-05 5.415587e-06
[1257,] 6.665789e-05 4.221696e-05 2.090849e-05
[1258,] 6.742338e-05 4.224186e-05 2.121894e-05
[1259,] 6.254019e-05 4.221696e-05 1.964396e-05
[1260,] 6.254019e-05 4.221696e-05 1.964396e-05
[1261,] 6.254019e-05 4.221048e-05 1.966653e-05
[1262,] 6.387532e-05 4.222367e-05 2.003098e-05
[1263,] 6.387532e-05 4.223063e-05 2.000785e-05
[1264,] 7.024740e-05 4.227748e-05 2.180177e-05
[1265,] 1.191636e-04 4.224018e-05 3.692807e-05
[1266,] 7.024740e-05 4.227748e-05 2.180177e-05
[1267,] 1.566934e-04 4.220889e-05 4.894469e-05
[1268,] 6.524750e-05 4.223063e-05 2.042799e-05
[1269,] 6.524750e-05 4.227042e-05 2.044289e-05
[1270,] 3.881418e-05 4.632909e-05 1.286530e-05
[1271,] 6.254019e-05 4.226537e-05 1.962941e-05
[1272,] 6.254019e-05 4.223784e-05 1.957641e-05
[1273,] 1.216754e-04 4.224018e-05 3.768989e-05
[1274,] 8.158707e-05 4.225869e-05 2.531350e-05
[1275,] 7.017588e-05 4.223363e-05 2.210457e-05
[1276,] 7.017588e-05 4.223363e-05 2.210457e-05
[1277,] 7.017588e-05 4.224458e-05 2.205529e-05
[1278,] 7.417990e-05 4.236818e-05 2.285535e-05
[1279,] 1.771450e-05 5.947431e-05 5.355004e-06
[1280,] 1.131872e-04 5.871474e-05 2.372992e-05
[1281,] 1.688166e-04 4.225703e-05 5.199747e-05
[1282,] 7.737965e-05 4.239846e-05 2.373010e-05
[1283,] 7.172466e-05 4.231409e-05 2.227468e-05
[1284,] 1.116345e-04 4.661520e-05 3.022418e-05
[1285,] 1.713035e-04 4.224118e-05 5.294337e-05
[1286,] 6.734907e-05 4.230265e-05 2.098117e-05
[1287,] 7.567426e-05 4.236425e-05 2.331529e-05
[1288,] 7.417990e-05 4.238400e-05 2.281213e-05
[1289,] 7.417990e-05 4.237400e-05 2.283923e-05
[1290,] 7.417990e-05 4.238813e-05 2.280114e-05
[1291,] 7.567426e-05 4.234006e-05 2.338765e-05
[1292,] 2.090821e-04 4.226182e-05 6.406260e-05
[1293,] 1.802336e-04 4.221679e-05 5.602126e-05
[1294,] 6.946190e-05 4.226182e-05 2.176574e-05
[1295,] 7.172466e-05 4.228279e-05 2.238000e-05
[1296,] 7.331724e-05 4.230591e-05 2.278450e-05
[1297,] 7.172466e-05 4.224458e-05 2.253197e-05
[1298,] 3.905298e-04 4.215657e-05 1.196811e-04
[1299,] 1.713035e-04 4.218697e-05 5.388838e-05
[1300,] 1.752979e-05 6.000213e-05 5.327913e-06
[1301,] 3.632695e-04 5.672431e-05 7.090523e-05
[1302,] 2.651384e-04 4.219068e-05 8.056749e-05
[1303,] 7.994901e-05 4.221565e-05 2.522560e-05
[1304,] 7.644409e-05 4.223637e-05 2.402401e-05
[1305,] 7.889994e-05 4.231705e-05 2.443781e-05
[1306,] 1.652756e-05 6.294707e-05 5.364369e-06
[1307,] 1.661118e-05 6.086205e-05 5.356830e-06
[1308,] 3.070473e-04 4.220495e-05 9.069144e-05
[1309,] 4.644855e-04 4.221672e-05 1.356811e-04
[1310,] 8.396824e-04 5.729668e-05 1.518233e-04
[1311,] 5.040152e-04 4.223605e-05 1.463834e-04
[1312,] 4.399218e-04 4.222625e-05 1.282342e-04
[1313,] 4.635632e-04 4.222625e-05 1.349466e-04
[1314,] 5.040152e-04 4.219840e-05 1.474851e-04
[1315,] 3.639440e-04 4.222685e-05 1.133305e-04
[1316,] 4.367633e-05 4.636508e-05 1.424647e-05
[1317,] 3.866744e-04 4.225089e-05 1.189940e-04
[1318,] 1.510008e-04 4.234930e-05 4.618226e-05
[1319,] 4.893418e-04 4.233304e-05 1.407533e-04
[1320,] 4.644855e-04 4.229162e-05 1.349796e-04
[1321,] 1.385348e-04 4.234138e-05 4.250618e-05
[1322,] 5.176908e-05 4.348884e-05 1.586538e-05
[1323,] 1.455952e-04 4.245671e-05 4.277129e-05
[1324,] 1.740428e-05 6.142137e-05 5.382548e-06
[1325,] 1.316668e-04 4.230526e-05 4.071601e-05
[1326,] 1.350482e-04 4.228639e-05 4.191033e-05
[1327,] 3.751120e-04 4.223205e-05 1.164285e-04
[1328,] 2.857116e-05 4.345407e-05 1.003915e-05
[1329,] 1.350482e-04 4.231498e-05 4.205174e-05
[1330,] 2.572195e-04 5.977265e-05 4.952828e-05
[1331,] 3.866744e-04 4.226174e-05 1.208337e-04
[1332,] 4.985563e-04 4.229185e-05 1.466294e-04
[1333,] 4.317018e-04 4.224713e-05 1.278404e-04
[1334,] 2.791401e-04 5.997513e-05 5.288740e-05
[1335,] 7.340402e-04 5.760531e-05 1.340907e-04
[1336,] 4.317018e-04 4.225392e-05 1.291035e-04
[1337,] 4.937969e-04 4.232403e-05 1.447448e-04
[1338,] 4.437058e-04 4.229935e-05 1.310993e-04
[1339,] 4.560928e-04 4.229160e-05 1.349166e-04
[1340,] 4.437058e-04 4.228408e-05 1.315716e-04
[1341,] 5.406179e-04 5.953942e-05 9.637454e-05
[1342,] 2.496676e-04 5.658795e-05 5.045772e-05
[1343,] 1.800756e-05 6.069116e-05 5.446621e-06
[1344,] 3.198039e-04 4.236795e-05 1.047280e-04
[1345,] 2.791401e-04 5.909466e-05 5.361861e-05
[1346,] 2.791401e-04 5.957159e-05 5.322515e-05
[1347,] 1.437556e-04 4.249316e-05 4.575813e-05
[1348,] 4.437058e-04 4.230626e-05 1.323153e-04
[1349,] 1.755812e-05 5.973013e-05 5.399763e-06
[1350,] 5.515863e-04 4.230055e-05 1.639712e-04
[1351,] 1.773014e-05 5.903572e-05 5.422788e-06
[1352,] 4.675797e-04 4.241414e-05 1.372233e-04
[1353,] 3.106258e-04 4.246624e-05 1.010708e-04
[1354,] 2.630295e-04 4.246243e-05 8.552693e-05
[1355,] 1.252309e-04 4.727264e-05 3.200207e-05
[1356,] 1.853917e-04 4.494211e-05 5.579022e-05
[1357,] 3.825621e-05 5.206515e-05 1.329649e-05
[1358,] 8.006204e-05 4.560022e-05 2.274167e-05
[1359,] 1.347987e-05 5.518514e-05 4.773697e-06
[1360,] 9.371442e-05 4.537234e-05 2.779329e-05
[1361,] 4.901983e-04 4.585397e-05 2.052634e-04
[1362,] 6.274500e-05 4.949714e-05 3.010444e-05
[1363,] 7.556848e-05 4.644643e-05 2.090199e-05
[1364,] 1.670347e-05 5.613798e-05 5.784066e-06
[1365,] 1.251141e-05 5.395034e-05 4.252755e-06
[1366,] 7.820889e-05 4.565725e-05 2.214567e-05
[1367,] 1.670928e-05 5.624659e-05 5.797790e-06
[1368,] 1.420757e-04 4.497595e-05 5.551557e-05
[1369,] 1.602714e-04 4.426401e-05 6.346991e-05
[1370,] 3.801919e-04 4.495316e-05 1.520773e-04
[1371,] 1.977936e-04 4.504137e-05 5.869177e-05
[1372,] 1.194747e-03 4.564547e-05 5.092918e-04
[1373,] 1.198317e-04 4.475271e-05 4.637730e-05
[1374,] 2.085157e-04 4.573213e-05 5.902310e-05
[1375,] 2.766158e-05 4.392182e-05 9.226396e-06
[1376,] 1.682094e-05 5.502275e-05 5.567327e-06
[1377,] 1.239831e-05 5.360521e-05 4.140900e-06
[1378,] 1.238388e-05 5.373800e-05 4.157292e-06
[1379,] 1.239230e-05 5.367146e-05 4.146025e-06
[1380,] 1.314544e-05 5.382065e-05 4.513512e-06
[1381,] 6.971382e-05 4.623422e-05 1.943976e-05
[1382,] 8.391534e-05 4.404651e-05 3.114109e-05
[1383,] 6.644954e-05 4.674307e-05 1.833763e-05
[1384,] 1.241482e-05 5.301580e-05 4.130117e-06
[1385,] 6.922764e-05 4.642240e-05 1.924545e-05
[1386,] 6.778149e-05 4.639869e-05 1.887730e-05
[1387,] 6.922764e-05 4.649659e-05 1.920535e-05
[1388,] 4.833865e-05 5.215020e-05 2.384013e-05
[1389,] 6.206754e-05 4.590304e-05 1.819372e-05
[1390,] 5.609527e-05 4.594894e-05 1.595992e-05
[1391,] 5.843723e-05 4.603678e-05 1.654642e-05
[1392,] 2.240940e-04 4.415853e-05 8.551740e-05
[1393,] 5.337083e-05 5.241447e-05 2.735484e-05
[1394,] 4.991449e-05 4.379782e-05 1.807779e-05
[1395,] 3.062793e-05 4.600592e-05 9.236396e-06
[1396,] 6.681825e-05 4.564173e-05 1.972151e-05
[1397,] 2.195463e-05 4.399297e-05 7.444485e-06
[1398,] 1.575160e-04 4.890751e-05 2.907931e-05
[1399,] 7.713245e-05 4.571568e-05 2.257703e-05
[1400,] 6.272384e-05 4.557109e-05 1.861122e-05
[1401,] 8.007247e-05 4.533378e-05 2.385171e-05
[1402,] 1.334239e-05 5.113748e-05 4.647513e-06
[1403,] 2.937391e-05 4.549274e-05 9.016105e-06
[1404,] 2.590905e-05 4.585475e-05 7.907509e-06
[1405,] 1.239120e-05 5.078714e-05 4.183986e-06
[1406,] 4.391799e-05 4.409997e-05 1.607154e-05
[1407,] 8.498880e-05 4.289240e-05 3.062255e-05
[1408,] 1.456953e-05 4.384120e-05 4.849259e-06
[1409,] 5.626493e-05 4.550254e-05 1.679427e-05
[1410,] 2.080843e-05 4.340897e-05 7.078423e-06
[1411,] 6.769121e-05 4.539598e-05 2.020841e-05
[1412,] 1.689769e-04 4.868502e-05 3.105375e-05
[1413,] 1.639059e-05 5.157860e-05 5.606911e-06
[1414,] 2.052787e-05 4.333165e-05 6.959563e-06
[1415,] 6.684302e-05 4.529223e-05 2.008229e-05
[1416,] 1.139200e-04 4.511997e-05 4.398586e-05
[1417,] 1.137314e-04 4.286486e-05 4.107817e-05
[1418,] 6.593968e-05 4.524519e-05 1.986926e-05
[1419,] 1.453669e-05 4.384397e-05 4.838056e-06
[1420,] 1.334635e-05 4.995187e-05 4.598977e-06
[1421,] 2.068314e-05 4.387577e-05 6.944494e-06
[1422,] 1.400815e-05 4.315446e-05 4.649955e-06
[1423,] 1.857599e-05 5.109979e-05 6.266846e-06
[1424,] 3.360071e-05 4.567697e-05 1.018760e-05
[1425,] 1.412200e-05 4.379316e-05 4.690288e-06
[1426,] 1.410245e-05 4.311472e-05 4.682291e-06
[1427,] 3.376319e-05 4.577145e-05 1.020937e-05
[1428,] 1.420103e-05 4.387400e-05 4.723676e-06
[1429,] 1.840177e-05 4.403364e-05 6.202021e-06
[1430,] 1.829714e-05 4.404428e-05 6.169720e-06
[1431,] 7.627111e-05 4.245679e-05 2.650800e-05
[1432,] 3.315885e-05 4.372701e-05 1.004486e-05
[1433,] 1.028421e-04 4.235980e-05 3.518398e-05
[1434,] 5.726074e-04 4.944520e-05 2.760880e-04
[1435,] 2.506891e-03 4.570018e-05 1.032297e-03
[1436,] 3.213482e-04 4.564480e-05 1.317955e-04
[1437,] 7.176210e-05 4.482296e-05 2.047060e-05
[1438,] 3.829292e-04 4.566506e-05 1.583719e-04
[1439,] 1.384140e-04 4.478824e-05 3.828982e-05
[1440,] 2.155124e-04 4.554855e-05 8.663455e-05
[1441,] 8.037200e-05 4.611699e-05 2.821983e-05
[1442,] 6.046864e-03 4.482321e-05 1.846640e-03
[1443,] 5.605723e-03 4.481832e-05 1.716150e-03
[1444,] 6.042577e-03 4.482559e-05 1.843790e-03
[1445,] 7.956040e-05 4.609602e-05 2.784667e-05
[1446,] 1.880177e-05 4.376463e-05 6.557359e-06
[1447,] 1.870989e-05 4.381582e-05 6.529180e-06
[1448,] 2.840066e-05 5.315972e-05 7.423783e-06
[1449,] 4.651913e-05 4.648868e-05 1.486649e-05
[1450,] 5.490041e-05 4.977767e-05 1.387023e-05
[1451,] 2.833370e-04 4.581386e-05 1.181507e-04
[1452,] 7.737913e-05 4.482077e-05 2.189704e-05
[1453,] 3.007799e-03 4.480797e-05 9.257117e-04
[1454,] 7.968187e-05 4.606911e-05 2.776646e-05
[1455,] 8.979285e-05 5.139565e-05 2.114185e-05
[1456,] 2.829714e-05 4.595362e-05 9.582679e-06
[1457,] 5.431664e-03 4.477857e-05 1.653305e-03
[1458,] 2.259533e-05 4.606294e-05 7.694278e-06
[1459,] 3.751155e-04 4.587949e-05 1.593460e-04
[1460,] 5.782427e-03 4.472543e-05 1.768282e-03
[1461,] 3.627889e-03 4.470254e-05 1.118452e-03
[1462,] 3.260886e-03 4.469817e-05 1.007998e-03
[1463,] 1.733636e-05 4.253063e-05 5.707236e-06
[1464,] 5.671516e-05 4.828806e-05 1.457914e-05
[1465,] 1.792943e-05 4.484760e-05 6.369309e-06
[1466,] 6.279386e-05 5.109099e-05 1.528702e-05
[1467,] 1.166807e-03 4.462107e-05 2.748294e-04
[1468,] 5.441219e-04 4.587621e-05 2.338114e-04
[1469,] 6.148683e-05 5.131187e-05 1.495445e-05
[1470,] 4.248704e-05 4.715224e-05 1.750233e-05
[1471,] 1.158648e-04 4.444216e-05 3.251448e-05
[1472,] 1.767785e-05 4.503102e-05 6.144217e-06
[1473,] 1.094574e-02 4.463606e-05 3.463683e-03
[1474,] 1.776291e-05 4.529070e-05 6.203430e-06
[1475,] 5.502184e-04 4.610368e-05 2.418215e-04
[1476,] 1.777185e-05 4.502034e-05 6.319357e-06
[1477,] 1.872778e-05 5.274013e-05 5.264445e-06
[1478,] 1.763532e-05 4.525522e-05 6.123920e-06
[1479,] 8.619243e-03 4.461940e-05 2.776484e-03
[1480,] 4.245243e-03 4.466107e-05 1.334416e-03
[1481,] 1.745732e-05 4.483503e-05 6.008337e-06
[1482,] 1.749112e-05 4.483503e-05 6.025208e-06
[1483,] 7.471520e-04 4.694089e-05 3.582749e-04
[1484,] 1.739331e-05 4.484253e-05 6.141245e-06
[1485,] 1.763084e-05 4.480339e-05 6.238679e-06
[1486,] 4.958116e-05 4.528053e-05 1.945011e-05
[1487,] 3.301054e-04 4.621057e-05 1.008899e-04
[1488,] 4.958116e-05 4.531810e-05 1.947233e-05
[1489,] 1.838044e-05 5.299274e-05 5.178253e-06
[1490,] 9.044196e-05 4.593184e-05 3.069395e-05
[1491,] 1.037114e-04 4.594107e-05 3.533286e-05
[1492,] 4.874341e-05 4.511654e-05 1.900829e-05
[1493,] 3.384296e-03 4.464485e-05 1.085005e-03
[1494,] 4.874341e-05 4.507631e-05 1.898439e-05
[1495,] 1.715746e-05 4.498752e-05 5.880815e-06
[1496,] 6.547884e-05 4.509162e-05 1.761876e-05
[1497,] 3.904236e-03 4.464518e-05 1.249574e-03
[1498,] 5.782325e-04 4.639783e-05 2.618034e-04
[1499,] 7.051890e-05 4.493927e-05 1.896359e-05
[1500,] 7.519522e-05 4.599496e-05 2.571924e-05
[1501,] 1.730034e-05 4.279590e-05 5.720848e-06
[1502,] 1.782474e-05 4.469824e-05 6.303646e-06
[1503,] 1.774231e-05 4.473303e-05 6.272274e-06
[1504,] 5.588713e-03 4.465168e-05 1.767549e-03
[1505,] 1.782474e-05 4.469824e-05 6.303646e-06
[1506,] 5.389705e-04 4.636439e-05 2.426536e-04
[1507,] 1.763532e-05 4.495088e-05 6.103828e-06
[1508,] 1.756141e-05 4.491450e-05 6.065137e-06
[1509,] 1.767364e-05 4.495088e-05 6.122495e-06
[1510,] 1.763532e-05 4.495088e-05 6.103828e-06
[1511,] 3.631165e-03 4.464373e-05 1.172703e-03
[1512,] 3.549855e-05 4.741227e-05 1.317780e-05
[1513,] 9.127962e-05 4.593033e-05 3.064685e-05
[1514,] 1.556505e-05 5.227648e-05 4.568224e-06
[1515,] 1.760517e-05 4.450396e-05 6.192011e-06
[1516,] 9.258108e-05 4.593418e-05 3.119312e-05
[1517,] 7.143431e-04 4.635711e-05 3.242121e-04
[1518,] 1.746775e-05 5.089422e-05 5.322564e-06
[1519,] 1.691196e-05 4.459487e-05 5.511618e-06
[1520,] 2.767453e-05 5.093071e-05 7.401488e-06
[1521,] 1.574303e-05 5.073484e-05 4.644306e-06
[1522,] 6.485357e-04 4.654014e-05 2.984966e-04
[1523,] 1.733092e-05 4.459013e-05 5.929725e-06
[1524,] 1.501474e-05 5.036933e-05 4.486256e-06
[1525,] 6.748520e-04 5.160799e-05 3.563100e-04
[1526,] 3.586712e-03 4.469598e-05 1.207251e-03
[1527,] 1.668724e-05 4.413862e-05 5.513531e-06
[1528,] 1.714038e-05 4.420277e-05 5.809403e-06
[1529,] 1.283655e-05 5.324896e-05 3.986078e-06
[1530,] 1.604447e-05 4.663648e-05 4.870720e-06
[1531,] 1.699392e-05 5.285496e-05 4.873083e-06
[1532,] 1.685609e-05 4.399883e-05 5.838723e-06
[1533,] 1.688551e-05 4.399883e-05 5.682792e-06
[1534,] 1.575683e-05 4.684630e-05 4.782958e-06
[1535,] 1.538007e-05 4.700374e-05 4.677933e-06
[1536,] 2.493597e-03 4.465108e-05 8.184206e-04
[1537,] 2.245632e-05 5.337735e-05 6.074933e-06
[1538,] 3.516960e-04 4.614591e-05 1.548561e-04
[1539,] 1.765859e-05 4.369046e-05 6.019934e-06
[1540,] 1.765859e-05 4.341268e-05 5.995196e-06
[1541,] 3.299669e-03 4.465164e-05 1.092846e-03
[1542,] 1.775635e-05 4.343649e-05 6.048234e-06
[1543,] 1.690568e-05 4.336580e-05 5.795252e-06
[1544,] 1.690036e-05 4.329502e-05 5.785175e-06
[1545,] 1.399431e-03 4.493942e-05 4.226700e-04
[1546,] 1.766663e-05 4.325058e-05 6.076870e-06
[1547,] 1.696884e-05 4.329502e-05 5.812028e-06
[1548,] 1.314834e-05 5.167576e-05 4.059657e-06
[1549,] 5.356369e-03 4.462941e-05 1.757985e-03
[1550,] 1.750246e-05 4.317357e-05 6.007400e-06
[1551,] 1.721388e-05 4.317164e-05 5.882267e-06
[1552,] 1.735160e-05 4.315046e-05 5.946514e-06
[1553,] 2.335535e-05 4.313121e-05 8.147122e-06
[1554,] 2.581679e-03 4.466361e-05 8.614708e-04
[1555,] 1.658453e-05 4.318853e-05 5.643105e-06
[1556,] 1.321131e-05 5.327073e-05 4.055704e-06
[1557,] 1.583942e-03 4.988939e-05 8.206345e-04
[1558,] 2.048364e-05 4.282648e-05 6.995309e-06
[1559,] 1.868496e-03 5.294371e-05 1.087523e-03
[1560,] 1.809113e-05 4.279108e-05 6.113793e-06
[1561,] 1.615290e-05 4.307510e-05 5.446295e-06
[1562,] 2.147480e-04 5.683605e-05 1.164543e-04
[1563,] 1.565635e-05 4.321670e-05 5.248201e-06
[1564,] 1.752269e-05 4.328062e-05 5.921840e-06
[1565,] 1.718606e-05 4.328062e-05 5.773488e-06
[1566,] 2.335633e-02 4.462077e-05 7.376698e-03
[1567,] 1.588281e-05 4.286546e-05 5.335864e-06
[1568,] 1.568103e-05 4.310150e-05 5.252826e-06
[1569,] 1.790520e-05 4.310150e-05 6.061285e-06
[1570,] 1.766246e-05 4.285099e-05 5.960762e-06
[1571,] 7.926793e-05 4.664361e-05 2.962007e-05
[1572,] 5.021618e-03 5.191106e-05 3.047117e-03
[1573,] 5.523137e-04 5.472207e-05 3.111425e-04
[1574,] 1.550256e-05 4.319586e-05 5.172954e-06
[1575,] 5.160817e-03 5.223772e-05 3.159313e-03
[1576,] 1.548739e-05 4.313094e-05 5.162373e-06
[1577,] 6.742501e-04 5.488209e-05 3.856073e-04
[1578,] 2.402351e-02 4.459716e-05 7.564186e-03
[1579,] 2.189770e-02 4.460108e-05 6.856819e-03
[1580,] 4.460539e-05 5.599469e-05 1.059585e-05
[1581,] 4.460539e-05 5.589360e-05 1.060580e-05
[1582,] 2.464129e-05 4.979332e-05 6.878183e-06
[1583,] 3.724702e-05 5.663394e-05 9.030300e-06
[1584,] 2.110047e-05 5.574377e-05 5.674206e-06
[1585,] 1.571879e-05 4.302909e-05 5.250535e-06
[1586,] 2.335476e-05 5.389645e-05 6.240428e-06
[1587,] 2.335476e-05 5.371485e-05 6.252920e-06
[1588,] 2.335476e-05 5.359029e-05 6.258576e-06
[1589,] 2.464731e-05 5.305323e-05 6.574256e-06
[1590,] 1.617757e-05 4.280283e-05 5.422783e-06
[1591,] 1.768901e-05 4.270812e-05 5.910250e-06
[1592,] 1.857987e-03 5.189107e-05 1.043918e-03
[1593,] 2.687613e-02 4.462426e-05 8.240228e-03
[1594,] 2.502929e-02 4.462426e-05 7.678361e-03
[1595,] 2.687613e-02 4.459976e-05 8.419419e-03
[1596,] 2.687613e-02 4.462107e-05 8.257213e-03
[1597,] 2.355384e-03 5.175364e-05 1.331473e-03
[1598,] 2.371117e-02 4.435086e-05 7.385305e-03
[1599,] 2.807593e-02 4.462563e-05 8.597718e-03
[1600,] 2.246627e-05 5.242193e-05 6.112134e-06
[1601,] 2.807593e-02 4.462264e-05 8.613969e-03
[1602,] 5.356125e-03 5.109913e-05 3.138653e-03
[1603,] 1.623311e-05 4.249302e-05 5.388848e-06
[1604,] 4.095704e-05 5.265150e-05 1.017929e-05
[1605,] 3.966466e-05 5.224673e-05 9.943128e-06
[1606,] 2.809493e-03 5.126935e-05 1.571557e-03
[1607,] 4.266534e-02 4.443434e-05 1.558336e-02
[1608,] 3.427935e-02 4.466513e-05 1.295464e-02
[1609,] 1.678002e-05 4.380215e-05 5.729220e-06
[1610,] 4.385502e-04 5.137187e-05 2.197816e-04
[1611,] 1.845482e-05 4.240984e-05 6.063362e-06
[1612,] 5.636706e-04 5.063745e-05 2.944848e-04
[1613,] 7.123486e-05 4.489598e-05 1.984497e-05
[1614,] 3.878653e-05 4.739794e-05 1.044998e-05
[1615,] 2.954621e-03 5.049137e-05 1.609319e-03
[1616,] 5.118289e-02 4.484011e-05 2.041455e-02
[1617,] 2.688225e-05 5.041066e-05 7.381470e-06
[1618,] 1.980912e-05 4.362659e-05 6.208890e-06
[1619,] 2.147030e-05 4.443876e-05 6.469705e-06
[1620,] 1.459709e-05 5.179848e-05 4.372323e-06
[1621,] 3.403045e-02 4.468595e-05 1.000872e-02
[1622,] 3.967926e-05 4.505857e-05 1.142486e-05
[1623,] 4.529525e-05 4.386387e-05 1.326009e-05
[1624,] 1.555644e-05 4.447722e-05 5.352517e-06
[1625,] 2.124601e-02 4.501395e-05 8.308489e-03
[1626,] 2.215362e-05 4.419910e-05 7.009553e-06
[1627,] 5.382064e-05 4.374059e-05 1.732400e-05
[1628,] 1.267463e-05 4.561867e-05 4.376608e-06
[1629,] 4.686283e-05 4.245221e-05 1.697458e-05
[1630,] 1.263887e-05 4.258198e-05 4.179471e-06
[1631,] 1.262497e-05 4.253756e-05 4.180600e-06
[1632,] 2.244500e-05 4.255777e-05 7.508439e-06
[1633,] 1.706494e-05 4.253756e-05 5.690902e-06
[1634,] 1.271919e-05 4.256709e-05 4.199657e-06
[1635,] 1.735878e-05 4.252777e-05 5.805221e-06
[1636,] 1.651263e-05 4.255260e-05 5.531137e-06
[1637,] 1.742039e-05 4.263227e-05 5.857638e-06
[1638,] 3.724914e-04 4.571181e-05 1.275460e-04
[1639,] 1.281774e-05 4.257126e-05 4.227527e-06
[1640,] 1.916698e-04 4.369820e-05 8.475221e-05
[1641,] 1.588296e-04 4.362066e-05 6.971479e-05
[1642,] 3.694875e-04 4.568545e-05 1.245654e-04
[1643,] 3.119895e-04 4.471608e-05 1.552559e-04
[1644,] 2.760673e-04 4.478507e-05 1.379852e-04
[1645,] 5.472301e-05 4.479990e-05 3.023456e-05
[1646,] 1.642087e-03 4.433650e-05 1.023637e-03
[1647,] 3.139764e-05 4.565658e-05 1.040746e-05
[1648,] 3.098797e-03 4.425185e-05 1.526461e-03
[1649,] 1.287440e-05 4.258788e-05 4.253351e-06
[1650,] 3.256818e-01 4.444343e-05 2.296546e-01
[1651,] 1.126414e-04 4.474103e-05 1.721774e-05
[1652,] 2.071274e-01 4.450806e-05 1.469147e-01
[1653,] 3.349188e-04 4.571046e-05 1.166042e-04
[1654,] 1.644367e-04 4.579047e-05 6.140941e-05
[1655,] 1.857437e-04 4.563035e-05 6.179731e-05
[1656,] 2.604659e-05 4.561841e-05 8.596558e-06
[1657,] 1.195507e-05 1.087661e-04 3.742892e-06
[1658,] 6.956536e-04 7.245237e-05 8.935211e-04
[1659,] 2.236464e-05 1.001775e-04 2.178806e-05
[1660,] 2.993363e-05 4.532774e-05 8.298905e-06
[1661,] 1.521607e-04 6.568656e-05 1.568535e-04
[1662,] 5.687469e-04 1.191731e-04 1.326235e-03
[1663,] 1.315000e-04 6.894202e-05 1.379870e-04
[1664,] 7.576560e-04 8.287094e-05 1.049097e-03
[1665,] 1.944196e-05 9.522948e-05 1.614671e-05
[1666,] 2.663598e-05 4.486771e-05 8.358586e-06
[1667,] 2.546555e-05 1.067982e-04 2.591130e-05
[1668,] 1.580985e-05 1.046417e-04 1.442683e-05
[1669,] 6.248050e-04 8.825907e-05 8.753422e-04
[1670,] 8.578786e-05 7.210135e-05 8.690250e-05
[1671,] 2.734381e-05 4.473239e-05 8.293302e-06
[1672,] 7.341634e-04 8.691308e-05 1.039542e-03
[1673,] 2.807234e-05 4.473239e-05 8.300568e-06
[1674,] 8.337813e-05 7.838249e-05 8.713956e-05
[1675,] 7.548582e-05 7.776144e-05 7.753301e-05
[1676,] 2.075619e-05 4.593195e-05 7.161457e-06
[1677,] 3.013905e-05 4.445205e-05 8.220201e-06
[1678,] 2.146675e-05 4.596539e-05 7.429493e-06
[1679,] 2.682413e-05 4.452122e-05 8.402586e-06
[1680,] 1.581634e-05 1.048985e-04 1.450150e-05
[1681,] 3.139106e-05 4.528796e-05 8.274043e-06
[1682,] 1.414377e-04 6.733583e-05 1.499528e-04
[1683,] 1.649749e-04 7.142940e-05 1.828939e-04
[1684,] 2.073395e-03 7.479369e-05 3.048145e-03
[1685,] 5.954515e-05 7.978990e-05 1.664870e-05
[1686,] 1.571231e-03 7.162398e-05 2.193788e-03
[1687,] 2.673706e-05 4.435182e-05 8.405583e-06
[1688,] 2.701269e-05 4.436967e-05 8.454550e-06
[1689,] 5.465244e-05 7.952558e-05 1.471663e-05
[1690,] 5.831250e-05 8.047096e-05 1.618615e-05
[1691,] 1.110627e-04 7.398762e-05 1.190403e-04
[1692,] 5.465244e-05 8.190837e-05 1.485110e-05
[1693,] 2.742330e-05 7.697879e-05 6.329754e-06
[1694,] 2.813047e-05 4.397117e-05 8.750133e-06
```
