## Supplementary material for "Characterization of shared and ancestry-specific signals driving complex traits using multi-ancestry fine-mapping": s2_remaining_snps.pvar

```
##FILTER=<ID=PASS,Description="All filters passed">
##reference=ftp://ftp.1000genomes.ebi.ac.uk//vol1/ftp/technical/reference/phase2_reference_assembly_sequence/hs37d5.fa.gz
##contig=<ID=1,assembly=b37,length=249250621>
##ALT=<ID=CNV,Description="Copy Number Polymorphism">
##ALT=<ID=DEL,Description="Deletion">
##ALT=<ID=DUP,Description="Duplication">
##ALT=<ID=INS:ME:ALU,Description="Insertion of ALU element">
##ALT=<ID=INS:ME:LINE1,Description="Insertion of LINE1 element">
##ALT=<ID=INS:ME:SVA,Description="Insertion of SVA element">
##ALT=<ID=INS:MT,Description="Nuclear Mitochondrial Insertion">
##ALT=<ID=INV,Description="Inversion">
##ALT=<ID=CN0,Description="Copy number allele: 0 copies">
##ALT=<ID=CN1,Description="Copy number allele: 1 copy">
##ALT=<ID=CN2,Description="Copy number allele: 2 copies">
##ALT=<ID=CN3,Description="Copy number allele: 3 copies">
##ALT=<ID=CN4,Description="Copy number allele: 4 copies">
##ALT=<ID=CN5,Description="Copy number allele: 5 copies">
##ALT=<ID=CN6,Description="Copy number allele: 6 copies">
##ALT=<ID=CN7,Description="Copy number allele: 7 copies">
##ALT=<ID=CN8,Description="Copy number allele: 8 copies">
##ALT=<ID=CN9,Description="Copy number allele: 9 copies">
##ALT=<ID=CN10,Description="Copy number allele: 10 copies">
##ALT=<ID=CN11,Description="Copy number allele: 11 copies">
##ALT=<ID=CN12,Description="Copy number allele: 12 copies">
##ALT=<ID=CN13,Description="Copy number allele: 13 copies">
##ALT=<ID=CN14,Description="Copy number allele: 14 copies">
##ALT=<ID=CN15,Description="Copy number allele: 15 copies">
##ALT=<ID=CN16,Description="Copy number allele: 16 copies">
##ALT=<ID=CN17,Description="Copy number allele: 17 copies">
##ALT=<ID=CN18,Description="Copy number allele: 18 copies">
##ALT=<ID=CN19,Description="Copy number allele: 19 copies">
##ALT=<ID=CN20,Description="Copy number allele: 20 copies">
##ALT=<ID=CN21,Description="Copy number allele: 21 copies">
##ALT=<ID=CN22,Description="Copy number allele: 22 copies">
##ALT=<ID=CN23,Description="Copy number allele: 23 copies">
##ALT=<ID=CN24,Description="Copy number allele: 24 copies">
##ALT=<ID=CN25,Description="Copy number allele: 25 copies">
##ALT=<ID=CN26,Description="Copy number allele: 26 copies">
##ALT=<ID=CN27,Description="Copy number allele: 27 copies">
##ALT=<ID=CN28,Description="Copy number allele: 28 copies">
##ALT=<ID=CN29,Description="Copy number allele: 29 copies">
##ALT=<ID=CN30,Description="Copy number allele: 30 copies">
##ALT=<ID=CN31,Description="Copy number allele: 31 copies">
##ALT=<ID=CN32,Description="Copy number allele: 32 copies">
##ALT=<ID=CN33,Description="Copy number allele: 33 copies">
##ALT=<ID=CN34,Description="Copy number allele: 34 copies">
##ALT=<ID=CN35,Description="Copy number allele: 35 copies">
##ALT=<ID=CN36,Description="Copy number allele: 36 copies">
##ALT=<ID=CN37,Description="Copy number allele: 37 copies">
##ALT=<ID=CN38,Description="Copy number allele: 38 copies">
##ALT=<ID=CN39,Description="Copy number allele: 39 copies">
##ALT=<ID=CN40,Description="Copy number allele: 40 copies">
##ALT=<ID=CN41,Description="Copy number allele: 41 copies">
##ALT=<ID=CN42,Description="Copy number allele: 42 copies">
##ALT=<ID=CN43,Description="Copy number allele: 43 copies">
##ALT=<ID=CN44,Description="Copy number allele: 44 copies">
##ALT=<ID=CN45,Description="Copy number allele: 45 copies">
##ALT=<ID=CN46,Description="Copy number allele: 46 copies">
##ALT=<ID=CN47,Description="Copy number allele: 47 copies">
##ALT=<ID=CN48,Description="Copy number allele: 48 copies">
##ALT=<ID=CN49,Description="Copy number allele: 49 copies">
##ALT=<ID=CN50,Description="Copy number allele: 50 copies">
##ALT=<ID=CN51,Description="Copy number allele: 51 copies">
##ALT=<ID=CN52,Description="Copy number allele: 52 copies">
##ALT=<ID=CN53,Description="Copy number allele: 53 copies">
##ALT=<ID=CN54,Description="Copy number allele: 54 copies">
##ALT=<ID=CN55,Description="Copy number allele: 55 copies">
##ALT=<ID=CN56,Description="Copy number allele: 56 copies">
##ALT=<ID=CN57,Description="Copy number allele: 57 copies">
##ALT=<ID=CN58,Description="Copy number allele: 58 copies">
##ALT=<ID=CN59,Description="Copy number allele: 59 copies">
##ALT=<ID=CN60,Description="Copy number allele: 60 copies">
##ALT=<ID=CN61,Description="Copy number allele: 61 copies">
##ALT=<ID=CN62,Description="Copy number allele: 62 copies">
##ALT=<ID=CN63,Description="Copy number allele: 63 copies">
##ALT=<ID=CN64,Description="Copy number allele: 64 copies">
##ALT=<ID=CN65,Description="Copy number allele: 65 copies">
##ALT=<ID=CN66,Description="Copy number allele: 66 copies">
##ALT=<ID=CN67,Description="Copy number allele: 67 copies">
##ALT=<ID=CN68,Description="Copy number allele: 68 copies">
##ALT=<ID=CN69,Description="Copy number allele: 69 copies">
##ALT=<ID=CN70,Description="Copy number allele: 70 copies">
##ALT=<ID=CN71,Description="Copy number allele: 71 copies">
##ALT=<ID=CN72,Description="Copy number allele: 72 copies">
##ALT=<ID=CN73,Description="Copy number allele: 73 copies">
##ALT=<ID=CN74,Description="Copy number allele: 74 copies">
##ALT=<ID=CN75,Description="Copy number allele: 75 copies">
##ALT=<ID=CN76,Description="Copy number allele: 76 copies">
##ALT=<ID=CN77,Description="Copy number allele: 77 copies">
##ALT=<ID=CN78,Description="Copy number allele: 78 copies">
##ALT=<ID=CN79,Description="Copy number allele: 79 copies">
##ALT=<ID=CN80,Description="Copy number allele: 80 copies">
##ALT=<ID=CN81,Description="Copy number allele: 81 copies">
##ALT=<ID=CN82,Description="Copy number allele: 82 copies">
##ALT=<ID=CN83,Description="Copy number allele: 83 copies">
##ALT=<ID=CN84,Description="Copy number allele: 84 copies">
##ALT=<ID=CN85,Description="Copy number allele: 85 copies">
##ALT=<ID=CN86,Description="Copy number allele: 86 copies">
##ALT=<ID=CN87,Description="Copy number allele: 87 copies">
##ALT=<ID=CN88,Description="Copy number allele: 88 copies">
##ALT=<ID=CN89,Description="Copy number allele: 89 copies">
##ALT=<ID=CN90,Description="Copy number allele: 90 copies">
##ALT=<ID=CN91,Description="Copy number allele: 91 copies">
##ALT=<ID=CN92,Description="Copy number allele: 92 copies">
##ALT=<ID=CN93,Description="Copy number allele: 93 copies">
##ALT=<ID=CN94,Description="Copy number allele: 94 copies">
##ALT=<ID=CN95,Description="Copy number allele: 95 copies">
##ALT=<ID=CN96,Description="Copy number allele: 96 copies">
##ALT=<ID=CN97,Description="Copy number allele: 97 copies">
##ALT=<ID=CN98,Description="Copy number allele: 98 copies">
##ALT=<ID=CN99,Description="Copy number allele: 99 copies">
##ALT=<ID=CN100,Description="Copy number allele: 100 copies">
##ALT=<ID=CN101,Description="Copy number allele: 101 copies">
##ALT=<ID=CN102,Description="Copy number allele: 102 copies">
##ALT=<ID=CN103,Description="Copy number allele: 103 copies">
##ALT=<ID=CN104,Description="Copy number allele: 104 copies">
##ALT=<ID=CN105,Description="Copy number allele: 105 copies">
##ALT=<ID=CN106,Description="Copy number allele: 106 copies">
##ALT=<ID=CN107,Description="Copy number allele: 107 copies">
##ALT=<ID=CN108,Description="Copy number allele: 108 copies">
##ALT=<ID=CN109,Description="Copy number allele: 109 copies">
##ALT=<ID=CN110,Description="Copy number allele: 110 copies">
##ALT=<ID=CN111,Description="Copy number allele: 111 copies">
##ALT=<ID=CN112,Description="Copy number allele: 112 copies">
##ALT=<ID=CN113,Description="Copy number allele: 113 copies">
##ALT=<ID=CN114,Description="Copy number allele: 114 copies">
##ALT=<ID=CN115,Description="Copy number allele: 115 copies">
##ALT=<ID=CN116,Description="Copy number allele: 116 copies">
##ALT=<ID=CN117,Description="Copy number allele: 117 copies">
##ALT=<ID=CN118,Description="Copy number allele: 118 copies">
##ALT=<ID=CN119,Description="Copy number allele: 119 copies">
##ALT=<ID=CN120,Description="Copy number allele: 120 copies">
##ALT=<ID=CN121,Description="Copy number allele: 121 copies">
##ALT=<ID=CN122,Description="Copy number allele: 122 copies">
##ALT=<ID=CN123,Description="Copy number allele: 123 copies">
##ALT=<ID=CN124,Description="Copy number allele: 124 copies">
##INFO=<ID=CIEND,Number=2,Type=Integer,Description="Confidence interval around END for imprecise variants">
##INFO=<ID=CIPOS,Number=2,Type=Integer,Description="Confidence interval around POS for imprecise variants">
##INFO=<ID=CS,Number=1,Type=String,Description="Source call set.">
##INFO=<ID=END,Number=1,Type=Integer,Description="End coordinate of this variant">
##INFO=<ID=IMPRECISE,Number=0,Type=Flag,Description="Imprecise structural variation">
##INFO=<ID=MC,Number=.,Type=String,Description="Merged calls.">
##INFO=<ID=MEINFO,Number=4,Type=String,Description="Mobile element info of the form NAME,START,END<POLARITY; If there is only 5' OR 3' support for this call, will be NULL NULL for START and END">
##INFO=<ID=MEND,Number=1,Type=Integer,Description="Mitochondrial end coordinate of inserted sequence">
##INFO=<ID=MLEN,Number=1,Type=Integer,Description="Estimated length of mitochondrial insert">
##INFO=<ID=MSTART,Number=1,Type=Integer,Description="Mitochondrial start coordinate of inserted sequence">
##INFO=<ID=SVLEN,Number=.,Type=Integer,Description="SV length. It is only calculated for structural variation MEIs. For other types of SVs; one may calculate the SV length by INFO:END-START+1, or by finding the difference between lengthes of REF and ALT alleles">
##INFO=<ID=SVTYPE,Number=1,Type=String,Description="Type of structural variant">
##INFO=<ID=TSD,Number=1,Type=String,Description="Precise Target Site Duplication for bases, if unknown, value will be NULL">
##INFO=<ID=AC,Number=A,Type=Integer,Description="Total number of alternate alleles in called genotypes">
##INFO=<ID=AF,Number=A,Type=Float,Description="Estimated allele frequency in the range (0,1)">
##INFO=<ID=NS,Number=1,Type=Integer,Description="Number of samples with data">
##INFO=<ID=AN,Number=1,Type=Integer,Description="Total number of alleles in called genotypes">
##INFO=<ID=EAS_AF,Number=A,Type=Float,Description="Allele frequency in the EAS populations calculated from AC and AN, in the range (0,1)">
##INFO=<ID=EUR_AF,Number=A,Type=Float,Description="Allele frequency in the EUR populations calculated from AC and AN, in the range (0,1)">
##INFO=<ID=AFR_AF,Number=A,Type=Float,Description="Allele frequency in the AFR populations calculated from AC and AN, in the range (0,1)">
##INFO=<ID=AMR_AF,Number=A,Type=Float,Description="Allele frequency in the AMR populations calculated from AC and AN, in the range (0,1)">
##INFO=<ID=SAS_AF,Number=A,Type=Float,Description="Allele frequency in the SAS populations calculated from AC and AN, in the range (0,1)">
##INFO=<ID=DP,Number=1,Type=Integer,Description="Total read depth; only low coverage data were counted towards the DP, exome data were not used">
##INFO=<ID=AA,Number=1,Type=String,Description="Ancestral Allele. Format: AA|REF|ALT|IndelType. AA: Ancestral allele, REF:Reference Allele, ALT:Alternate Allele, IndelType:Type of Indel (REF, ALT and IndelType are only defined for indels)">
##INFO=<ID=VT,Number=.,Type=String,Description="indicates what type of variant the line represents">
##INFO=<ID=EX_TARGET,Number=0,Type=Flag,Description="indicates whether a variant is within the exon pull down target boundaries">
##INFO=<ID=MULTI_ALLELIC,Number=0,Type=Flag,Description="indicates whether a site is multi-allelic">
#CHROM	POS	ID	REF	ALT	QUAL	FILTER	INFO
1	176778610	rs10913257	G	T	100	PASS	AC=2509;AF=0.500998;AN=5008;NS=2504;DP=19263;EAS_AF=0.744;AMR_AF=0.4611;AFR_AF=0.4002;EUR_AF=0.4483;SAS_AF=0.4693;AA=G|||;VT=SNP
1	176778801	rs61821285	G	A	100	PASS	AC=250;AF=0.0499201;AN=5008;NS=2504;DP=18834;EAS_AF=0.0278;AMR_AF=0.0576;AFR_AF=0.0408;EUR_AF=0.1083;SAS_AF=0.0194;AA=G|||;VT=SNP
1	176781176	rs2861812	C	T	100	PASS	AC=2505;AF=0.5002;AN=5008;NS=2504;DP=16054;EAS_AF=0.744;AMR_AF=0.4611;AFR_AF=0.3986;EUR_AF=0.4463;SAS_AF=0.4693;AA=C|||;VT=SNP
1	176782599	rs10913258	C	G	100	PASS	AC=2501;AF=0.499401;AN=5008;NS=2504;DP=20854;EAS_AF=0.7431;AMR_AF=0.4625;AFR_AF=0.3986;EUR_AF=0.4463;SAS_AF=0.4652;AA=C|||;VT=SNP
1	176783504	rs12123952	G	T	100	PASS	AC=911;AF=0.181909;AN=5008;NS=2504;DP=21612;EAS_AF=0.0278;AMR_AF=0.1138;AFR_AF=0.5106;EUR_AF=0.1093;SAS_AF=0.0194;AA=T|||;VT=SNP
1	176788394	rs1022523	G	A	100	PASS	AC=3857;AF=0.770168;AN=5008;NS=2504;DP=19879;EAS_AF=0.7659;AMR_AF=0.6585;AFR_AF=0.9259;EUR_AF=0.7584;SAS_AF=0.6554;AA=A|||;VT=SNP
1	176788741	rs760940	C	A	100	PASS	AC=2955;AF=0.590056;AN=5008;NS=2504;DP=21268;EAS_AF=0.7361;AMR_AF=0.5101;AFR_AF=0.7254;EUR_AF=0.4443;SAS_AF=0.4632;AA=C|||;VT=SNP
1	176790096	rs12138739	C	T	100	PASS	AC=221;AF=0.0441294;AN=5008;NS=2504;DP=17612;EAS_AF=0.0278;AMR_AF=0.062;AFR_AF=0.0159;EUR_AF=0.1093;SAS_AF=0.0194;AA=C|||;VT=SNP
1	176790502	rs10732997	G	A	100	PASS	AC=3177;AF=0.634385;AN=5008;NS=2504;DP=19894;EAS_AF=0.7639;AMR_AF=0.5735;AFR_AF=0.7413;EUR_AF=0.5537;SAS_AF=0.4826;AA=G|||;VT=SNP
1	176791091	rs12132238	G	A	100	PASS	AC=221;AF=0.0441294;AN=5008;NS=2504;DP=20670;EAS_AF=0.0278;AMR_AF=0.0605;AFR_AF=0.0166;EUR_AF=0.1093;SAS_AF=0.0194;AA=G|||;VT=SNP
1	176792051	rs12127712	G	A	100	PASS	AC=221;AF=0.0441294;AN=5008;NS=2504;DP=16754;EAS_AF=0.0278;AMR_AF=0.062;AFR_AF=0.0159;EUR_AF=0.1093;SAS_AF=0.0194;AA=G|||;VT=SNP
1	176792249	rs1325598	A	G	100	PASS	AC=3177;AF=0.634385;AN=5008;NS=2504;DP=18710;EAS_AF=0.7629;AMR_AF=0.5735;AFR_AF=0.7421;EUR_AF=0.5537;SAS_AF=0.4826;AA=A|||;VT=SNP
1	176792690	rs7546249	T	A	100	PASS	AC=3822;AF=0.763179;AN=5008;NS=2504;DP=20831;EAS_AF=0.7659;AMR_AF=0.6542;AFR_AF=0.9054;EUR_AF=0.7545;SAS_AF=0.6544;AA=A|||;VT=SNP
1	176792798	rs7544010	A	G	100	PASS	AC=2956;AF=0.590256;AN=5008;NS=2504;DP=20799;EAS_AF=0.7361;AMR_AF=0.5101;AFR_AF=0.7262;EUR_AF=0.4443;SAS_AF=0.4632;AA=A|||;VT=SNP
1	176794066	rs1325596	G	A	100	PASS	AC=3384;AF=0.675719;AN=5008;NS=2504;DP=19069;EAS_AF=0.7639;AMR_AF=0.5764;AFR_AF=0.9002;EUR_AF=0.5547;SAS_AF=0.4765;AA=A|||;VT=SNP
1	176794416	rs6659744	G	A	100	PASS	AC=3294;AF=0.657748;AN=5008;NS=2504;DP=19845;EAS_AF=0.7639;AMR_AF=0.572;AFR_AF=0.8351;EUR_AF=0.5537;SAS_AF=0.4765;AA=A|||;VT=SNP
1	176795135	rs12035200	G	A	100	PASS	AC=2945;AF=0.588059;AN=5008;NS=2504;DP=20553;EAS_AF=0.7351;AMR_AF=0.5101;AFR_AF=0.7224;EUR_AF=0.4453;SAS_AF=0.4571;AA=G|||;VT=SNP
1	176795149	rs61821288	T	C	100	PASS	AC=250;AF=0.0499201;AN=5008;NS=2504;DP=20494;EAS_AF=0.0288;AMR_AF=0.0576;AFR_AF=0.0393;EUR_AF=0.1093;SAS_AF=0.0194;AA=T|||;VT=SNP
1	176795294	rs61821289	G	T	100	PASS	AC=348;AF=0.0694888;AN=5008;NS=2504;DP=20870;EAS_AF=0.0288;AMR_AF=0.062;AFR_AF=0.1112;EUR_AF=0.1093;SAS_AF=0.0194;AA=G|||;VT=SNP
1	176795627	rs12131804	G	A	100	PASS	AC=347;AF=0.0692891;AN=5008;NS=2504;DP=19642;EAS_AF=0.0288;AMR_AF=0.0605;AFR_AF=0.1112;EUR_AF=0.1093;SAS_AF=0.0194;AA=G|||;VT=SNP
1	176796984	rs17378397	A	T	100	PASS	AC=250;AF=0.0499201;AN=5008;NS=2504;DP=18132;EAS_AF=0.0288;AMR_AF=0.0576;AFR_AF=0.0393;EUR_AF=0.1093;SAS_AF=0.0194;AA=A|||;VT=SNP
1	176797270	rs7540375	A	G	100	PASS	AC=358;AF=0.0714856;AN=5008;NS=2504;DP=16373;EAS_AF=0.0288;AMR_AF=0.062;AFR_AF=0.1188;EUR_AF=0.1093;SAS_AF=0.0194;AA=G|||;VT=SNP
1	176797468	rs73050113	C	T	100	PASS	AC=347;AF=0.0692891;AN=5008;NS=2504;DP=15422;EAS_AF=0.0288;AMR_AF=0.062;AFR_AF=0.1104;EUR_AF=0.1093;SAS_AF=0.0194;AA=T|||;VT=SNP
1	176797582	rs73050114	C	T	100	PASS	AC=348;AF=0.0694888;AN=5008;NS=2504;DP=12218;EAS_AF=0.0288;AMR_AF=0.062;AFR_AF=0.1112;EUR_AF=0.1093;SAS_AF=0.0194;AA=T|||;VT=SNP
1	176798026	rs9728891	C	T	100	PASS	AC=353;AF=0.0704872;AN=5008;NS=2504;DP=12766;EAS_AF=0.0288;AMR_AF=0.062;AFR_AF=0.115;EUR_AF=0.1093;SAS_AF=0.0194;AA=C|||;VT=SNP
1	176798202	rs73050117	C	T	100	PASS	AC=343;AF=0.0684904;AN=5008;NS=2504;DP=17044;EAS_AF=0.0288;AMR_AF=0.062;AFR_AF=0.1074;EUR_AF=0.1093;SAS_AF=0.0194;AA=T|||;VT=SNP
1	176798360	rs16850236	T	C	100	PASS	AC=329;AF=0.0656949;AN=5008;NS=2504;DP=16841;EAS_AF=0.0288;AMR_AF=0.062;AFR_AF=0.0968;EUR_AF=0.1093;SAS_AF=0.0194;AA=T|||;VT=SNP
1	176798612	rs12142591	C	T	100	PASS	AC=209;AF=0.0417332;AN=5008;NS=2504;DP=18251;EAS_AF=0.0288;AMR_AF=0.0591;AFR_AF=0.0076;EUR_AF=0.1093;SAS_AF=0.0194;AA=C|||;VT=SNP
1	176799029	rs12131721	A	G	100	PASS	AC=417;AF=0.0832668;AN=5008;NS=2504;DP=19300;EAS_AF=0.0288;AMR_AF=0.0692;AFR_AF=0.1596;EUR_AF=0.1093;SAS_AF=0.0194;AA=G|||;VT=SNP
1	176799143	rs10798483	G	A	100	PASS	AC=3377;AF=0.674321;AN=5008;NS=2504;DP=20635;EAS_AF=0.7639;AMR_AF=0.5749;AFR_AF=0.9062;EUR_AF=0.5567;SAS_AF=0.4601;AA=A|||;VT=SNP
1	176799189	rs12132522	T	G	100	PASS	AC=208;AF=0.0415335;AN=5008;NS=2504;DP=18784;EAS_AF=0.0288;AMR_AF=0.0591;AFR_AF=0.0068;EUR_AF=0.1093;SAS_AF=0.0194;AA=T|||;VT=SNP
1	176799203	rs61821307	A	G	100	PASS	AC=418;AF=0.0834665;AN=5008;NS=2504;DP=18277;EAS_AF=0.0288;AMR_AF=0.0692;AFR_AF=0.1604;EUR_AF=0.1093;SAS_AF=0.0194;AA=G|||;VT=SNP
1	176799280	rs61821308	G	A	100	PASS	AC=241;AF=0.048123;AN=5008;NS=2504;DP=17680;EAS_AF=0.0288;AMR_AF=0.0591;AFR_AF=0.0318;EUR_AF=0.1093;SAS_AF=0.0194;AA=G|||;VT=SNP
1	176799617	rs12132608	A	G	100	PASS	AC=418;AF=0.0834665;AN=5008;NS=2504;DP=18473;EAS_AF=0.0288;AMR_AF=0.0692;AFR_AF=0.1604;EUR_AF=0.1093;SAS_AF=0.0194;AA=G|||;VT=SNP
1	176800510	rs12144637	C	T	100	PASS	AC=209;AF=0.0417332;AN=5008;NS=2504;DP=20083;EAS_AF=0.0288;AMR_AF=0.0591;AFR_AF=0.0068;EUR_AF=0.1103;SAS_AF=0.0194;AA=C|||;VT=SNP
1	176800543	rs12134440	T	G	100	PASS	AC=418;AF=0.0834665;AN=5008;NS=2504;DP=21280;EAS_AF=0.0288;AMR_AF=0.0692;AFR_AF=0.1604;EUR_AF=0.1093;SAS_AF=0.0194;AA=T|||;VT=SNP
1	176800749	rs12136990	G	A	100	PASS	AC=241;AF=0.048123;AN=5008;NS=2504;DP=19865;EAS_AF=0.0288;AMR_AF=0.0591;AFR_AF=0.0318;EUR_AF=0.1093;SAS_AF=0.0194;AA=A|||;VT=SNP
1	176800793	rs12134508	T	A	100	PASS	AC=208;AF=0.0415335;AN=5008;NS=2504;DP=19798;EAS_AF=0.0288;AMR_AF=0.0591;AFR_AF=0.0068;EUR_AF=0.1093;SAS_AF=0.0194;AA=T|||;VT=SNP
1	176800832	rs12133731	A	G	100	PASS	AC=241;AF=0.048123;AN=5008;NS=2504;DP=20446;EAS_AF=0.0288;AMR_AF=0.0591;AFR_AF=0.0318;EUR_AF=0.1093;SAS_AF=0.0194;AA=G|||;VT=SNP
1	176801532	rs12129141	A	G	100	PASS	AC=418;AF=0.0834665;AN=5008;NS=2504;DP=18483;EAS_AF=0.0288;AMR_AF=0.0692;AFR_AF=0.1604;EUR_AF=0.1093;SAS_AF=0.0194;AA=G|||;VT=SNP
1	176802766	rs1014719	G	T	100	PASS	AC=3370;AF=0.672923;AN=5008;NS=2504;DP=17954;EAS_AF=0.7639;AMR_AF=0.5735;AFR_AF=0.8903;EUR_AF=0.5547;SAS_AF=0.4775;AA=T|||;VT=SNP
1	176802883	rs12131068	T	A	100	PASS	AC=208;AF=0.0415335;AN=5008;NS=2504;DP=17310;EAS_AF=0.0288;AMR_AF=0.0591;AFR_AF=0.0068;EUR_AF=0.1093;SAS_AF=0.0194;AA=T|||;VT=SNP
1	176802974	rs1014718	A	G	100	PASS	AC=3879;AF=0.774561;AN=5008;NS=2504;DP=15332;EAS_AF=0.7659;AMR_AF=0.6599;AFR_AF=0.9145;EUR_AF=0.7674;SAS_AF=0.683;AA=g|||;VT=SNP
1	176803548	rs1040458	G	C	100	PASS	AC=239;AF=0.0477236;AN=5008;NS=2504;DP=21006;EAS_AF=0.0288;AMR_AF=0.0576;AFR_AF=0.031;EUR_AF=0.1093;SAS_AF=0.0194;AA=C|||;VT=SNP
1	176803666	rs1040459	A	C	100	PASS	AC=417;AF=0.0832668;AN=5008;NS=2504;DP=19993;EAS_AF=0.0288;AMR_AF=0.0692;AFR_AF=0.1596;EUR_AF=0.1093;SAS_AF=0.0194;AA=C|||;VT=SNP
1	176803858	rs1964809	C	A	100	PASS	AC=241;AF=0.048123;AN=5008;NS=2504;DP=19278;EAS_AF=0.0288;AMR_AF=0.0591;AFR_AF=0.031;EUR_AF=0.1093;SAS_AF=0.0204;AA=C|||;VT=SNP
1	176804055	rs1040460	T	C	100	PASS	AC=416;AF=0.0830671;AN=5008;NS=2504;DP=18660;EAS_AF=0.0288;AMR_AF=0.0677;AFR_AF=0.1596;EUR_AF=0.1093;SAS_AF=0.0194;AA=C|||;VT=SNP
1	176804866	rs9659359	T	C	100	PASS	AC=464;AF=0.0926518;AN=5008;NS=2504;DP=16459;EAS_AF=0.0288;AMR_AF=0.0677;AFR_AF=0.1944;EUR_AF=0.1113;SAS_AF=0.0194;AA=C|||;VT=SNP
1	176805237	rs17378425	G	T	100	PASS	AC=287;AF=0.0573083;AN=5008;NS=2504;DP=18426;EAS_AF=0.0288;AMR_AF=0.0591;AFR_AF=0.0658;EUR_AF=0.1103;SAS_AF=0.0194;AA=T|||;VT=SNP
1	176805272	rs61821309	G	A	100	PASS	AC=288;AF=0.057508;AN=5008;NS=2504;DP=18990;EAS_AF=0.0288;AMR_AF=0.0591;AFR_AF=0.0658;EUR_AF=0.1103;SAS_AF=0.0204;AA=A|||;VT=SNP
1	176805287	rs61821310	A	C	100	PASS	AC=287;AF=0.0573083;AN=5008;NS=2504;DP=19064;EAS_AF=0.0288;AMR_AF=0.0576;AFR_AF=0.0658;EUR_AF=0.1103;SAS_AF=0.0204;AA=C|||;VT=SNP
1	176805460	rs61821311	G	A	100	PASS	AC=287;AF=0.0573083;AN=5008;NS=2504;DP=19235;EAS_AF=0.0288;AMR_AF=0.0591;AFR_AF=0.0658;EUR_AF=0.1103;SAS_AF=0.0194;AA=A|||;VT=SNP
1	176805951	rs12133440	A	C	100	PASS	AC=256;AF=0.0511182;AN=5008;NS=2504;DP=16778;EAS_AF=0.0288;AMR_AF=0.0591;AFR_AF=0.0424;EUR_AF=0.1103;SAS_AF=0.0194;AA=A|||;VT=SNP
1	176806147	rs12144507	C	T	100	PASS	AC=287;AF=0.0573083;AN=5008;NS=2504;DP=16114;EAS_AF=0.0288;AMR_AF=0.0591;AFR_AF=0.0658;EUR_AF=0.1103;SAS_AF=0.0194;AA=C|||;VT=SNP
1	176806387	rs17378432	G	A	100	PASS	AC=287;AF=0.0573083;AN=5008;NS=2504;DP=17873;EAS_AF=0.0288;AMR_AF=0.0591;AFR_AF=0.0658;EUR_AF=0.1103;SAS_AF=0.0194;AA=G|||;VT=SNP
1	176807274	rs2223487	G	A	100	PASS	AC=2907;AF=0.580471;AN=5008;NS=2504;DP=15413;EAS_AF=0.7351;AMR_AF=0.5058;AFR_AF=0.6959;EUR_AF=0.4453;SAS_AF=0.4571;AA=G|||;VT=SNP
1	176807988	rs12138842	G	A	100	PASS	AC=461;AF=0.0920527;AN=5008;NS=2504;DP=19702;EAS_AF=0.0288;AMR_AF=0.0677;AFR_AF=0.1929;EUR_AF=0.1103;SAS_AF=0.0194;AA=G|||;VT=SNP
1	176808433	rs61821312	T	C	100	PASS	AC=209;AF=0.0417332;AN=5008;NS=2504;DP=20657;EAS_AF=0.0288;AMR_AF=0.0591;AFR_AF=0.0068;EUR_AF=0.1103;SAS_AF=0.0194;AA=T|||;VT=SNP
1	176808690	rs10798484	C	T	100	PASS	AC=2884;AF=0.575879;AN=5008;NS=2504;DP=19109;EAS_AF=0.7341;AMR_AF=0.5086;AFR_AF=0.68;EUR_AF=0.4414;SAS_AF=0.4581;AA=C|||;VT=SNP
1	176809620	rs17312810	C	A	100	PASS	AC=207;AF=0.0413339;AN=5008;NS=2504;DP=19799;EAS_AF=0.0288;AMR_AF=0.0576;AFR_AF=0.0068;EUR_AF=0.1093;SAS_AF=0.0194;AA=C|||;VT=SNP
1	176809860	rs17312817	T	C	100	PASS	AC=240;AF=0.0479233;AN=5008;NS=2504;DP=19534;EAS_AF=0.0288;AMR_AF=0.0576;AFR_AF=0.0318;EUR_AF=0.1093;SAS_AF=0.0194;AA=T|||;VT=SNP
1	176810326	rs10753139	A	C	100	PASS	AC=3366;AF=0.672125;AN=5008;NS=2504;DP=19980;EAS_AF=0.7629;AMR_AF=0.5749;AFR_AF=0.8911;EUR_AF=0.5517;SAS_AF=0.4755;AA=C|||;VT=SNP
1	176810809	rs12142032	G	A	100	PASS	AC=315;AF=0.0628994;AN=5008;NS=2504;DP=20227;EAS_AF=0.0288;AMR_AF=0.0576;AFR_AF=0.0877;EUR_AF=0.1103;SAS_AF=0.0194;AA=G|||;VT=SNP
1	176810880	rs12139387	T	G	100	PASS	AC=315;AF=0.0628994;AN=5008;NS=2504;DP=20925;EAS_AF=0.0288;AMR_AF=0.0576;AFR_AF=0.0877;EUR_AF=0.1103;SAS_AF=0.0194;AA=G|||;VT=SNP
1	176811754	rs12137448	G	C	100	PASS	AC=487;AF=0.0972444;AN=5008;NS=2504;DP=18408;EAS_AF=0.0288;AMR_AF=0.0677;AFR_AF=0.2126;EUR_AF=0.1103;SAS_AF=0.0194;AA=C|||;VT=SNP
1	176811873	rs1044299	C	T	100	PASS	AC=3345;AF=0.667931;AN=5008;NS=2504;DP=12878;EAS_AF=0.744;AMR_AF=0.5735;AFR_AF=0.8911;EUR_AF=0.5517;SAS_AF=0.4744;AA=T|||;VT=SNP
1	176811918	rs12137517	G	A	100	PASS	AC=315;AF=0.0628994;AN=5008;NS=2504;DP=12042;EAS_AF=0.0288;AMR_AF=0.0576;AFR_AF=0.0877;EUR_AF=0.1103;SAS_AF=0.0194;AA=A|||;VT=SNP
1	176812416	rs12137658	G	A	100	PASS	AC=246;AF=0.0491214;AN=5008;NS=2504;DP=15044;EAS_AF=0.0308;AMR_AF=0.0576;AFR_AF=0.0318;EUR_AF=0.1113;SAS_AF=0.0215;AA=G|||;VT=SNP
1	176812606	rs12135126	A	G	100	PASS	AC=213;AF=0.0425319;AN=5008;NS=2504;DP=19750;EAS_AF=0.0308;AMR_AF=0.0562;AFR_AF=0.0045;EUR_AF=0.1153;SAS_AF=0.0215;AA=A|||;VT=SNP
1	176812896	rs1883431	C	T	100	PASS	AC=2714;AF=0.541933;AN=5008;NS=2504;DP=18644;EAS_AF=0.7351;AMR_AF=0.4899;AFR_AF=0.5749;EUR_AF=0.4374;SAS_AF=0.4427;AA=c|||;VT=SNP
1	176813190	rs2861813	A	G	100	PASS	AC=3772;AF=0.753195;AN=5008;NS=2504;DP=20424;EAS_AF=0.7877;AMR_AF=0.6628;AFR_AF=0.9357;EUR_AF=0.6431;SAS_AF=0.6483;AA=G|||;VT=SNP
1	176813774	rs1044252	T	C	100	PASS	AC=2824;AF=0.563898;AN=5008;NS=2504;DP=18129;EAS_AF=0.747;AMR_AF=0.4957;AFR_AF=0.6362;EUR_AF=0.4344;SAS_AF=0.4591;AA=T|||;VT=SNP
1	176813997	rs1801658	C	G	100	PASS	AC=882;AF=0.176118;AN=5008;NS=2504;DP=18211;EAS_AF=0.0516;AMR_AF=0.1585;AFR_AF=0.2421;EUR_AF=0.2058;SAS_AF=0.1973;AA=C|||;VT=SNP
1	176815121	rs10753140	G	T	100	PASS	AC=2371;AF=0.473442;AN=5008;NS=2504;DP=20143;EAS_AF=0.747;AMR_AF=0.4481;AFR_AF=0.323;EUR_AF=0.4284;SAS_AF=0.4591;AA=G|||;VT=SNP
1	176815853	rs10489300	T	C	100	PASS	AC=206;AF=0.0411342;AN=5008;NS=2504;DP=20248;EAS_AF=0.0308;AMR_AF=0.0562;AFR_AF=0.0038;EUR_AF=0.1103;SAS_AF=0.0204;AA=T|||;VT=SNP
1	176816410	rs2038114	T	C	100	PASS	AC=2371;AF=0.473442;AN=5008;NS=2504;DP=18481;EAS_AF=0.747;AMR_AF=0.4481;AFR_AF=0.3222;EUR_AF=0.4284;SAS_AF=0.4601;AA=T|||;VT=SNP
1	176816437	rs10753141	T	C	100	PASS	AC=2372;AF=0.473642;AN=5008;NS=2504;DP=18583;EAS_AF=0.747;AMR_AF=0.4481;AFR_AF=0.323;EUR_AF=0.4284;SAS_AF=0.4601;AA=T|||;VT=SNP
1	176816613	rs12140065	T	C	100	PASS	AC=206;AF=0.0411342;AN=5008;NS=2504;DP=19321;EAS_AF=0.0308;AMR_AF=0.0562;AFR_AF=0.0038;EUR_AF=0.1103;SAS_AF=0.0204;AA=T|||;VT=SNP
1	176816777	rs6670149	A	G	100	PASS	AC=3757;AF=0.7502;AN=5008;NS=2504;DP=19307;EAS_AF=0.7986;AMR_AF=0.6513;AFR_AF=0.9198;EUR_AF=0.6382;SAS_AF=0.6564;AA=G|||;VT=SNP
1	176816832	rs6681309	G	T	100	PASS	AC=2378;AF=0.47484;AN=5008;NS=2504;DP=19139;EAS_AF=0.747;AMR_AF=0.4481;AFR_AF=0.3283;EUR_AF=0.4284;SAS_AF=0.4591;AA=T|||;VT=SNP
1	176817053	rs12120714	C	T	100	PASS	AC=209;AF=0.0417332;AN=5008;NS=2504;DP=19303;EAS_AF=0.0308;AMR_AF=0.0576;AFR_AF=0.0053;EUR_AF=0.1103;SAS_AF=0.0204;AA=C|||;VT=SNP
1	176818541	rs16850255	T	C	100	PASS	AC=1135;AF=0.226637;AN=5008;NS=2504;DP=20408;EAS_AF=0.0516;AMR_AF=0.1873;AFR_AF=0.4153;EUR_AF=0.2097;SAS_AF=0.1973;AA=T|||;VT=SNP
1	176818816	rs10913262	G	A	100	PASS	AC=2372;AF=0.473642;AN=5008;NS=2504;DP=18566;EAS_AF=0.748;AMR_AF=0.4481;AFR_AF=0.323;EUR_AF=0.4284;SAS_AF=0.4591;AA=G|||;VT=SNP
1	176819484	rs968285	T	C	100	PASS	AC=2378;AF=0.47484;AN=5008;NS=2504;DP=19301;EAS_AF=0.748;AMR_AF=0.4481;AFR_AF=0.3275;EUR_AF=0.4284;SAS_AF=0.4591;AA=C|||;VT=SNP
1	176819875	rs12094387	T	C	100	PASS	AC=875;AF=0.17472;AN=5008;NS=2504;DP=18706;EAS_AF=0.0516;AMR_AF=0.1585;AFR_AF=0.2368;EUR_AF=0.2058;SAS_AF=0.1973;AA=T|||;VT=SNP
1	176820150	rs1014712	G	A	100	PASS	AC=2378;AF=0.47484;AN=5008;NS=2504;DP=19451;EAS_AF=0.748;AMR_AF=0.4481;AFR_AF=0.3275;EUR_AF=0.4284;SAS_AF=0.4591;AA=A|||;VT=SNP
1	176820956	rs2179391	C	T	100	PASS	AC=2372;AF=0.473642;AN=5008;NS=2504;DP=22257;EAS_AF=0.748;AMR_AF=0.4481;AFR_AF=0.323;EUR_AF=0.4284;SAS_AF=0.4591;AA=C|||;VT=SNP
1	176821057	rs1534957	G	A	100	PASS	AC=876;AF=0.17492;AN=5008;NS=2504;DP=23505;EAS_AF=0.0516;AMR_AF=0.1585;AFR_AF=0.2375;EUR_AF=0.2058;SAS_AF=0.1973;AA=G|||;VT=SNP
1	176821360	rs61821314	C	T	100	PASS	AC=209;AF=0.0417332;AN=5008;NS=2504;DP=21349;EAS_AF=0.0308;AMR_AF=0.0576;AFR_AF=0.0053;EUR_AF=0.1103;SAS_AF=0.0204;AA=C|||;VT=SNP
1	176822124	rs10913263	T	C	100	PASS	AC=3741;AF=0.747005;AN=5008;NS=2504;DP=18662;EAS_AF=0.7996;AMR_AF=0.6513;AFR_AF=0.907;EUR_AF=0.6382;SAS_AF=0.6564;AA=C|||;VT=SNP
1	176822155	rs12025276	C	T	100	PASS	AC=2372;AF=0.473642;AN=5008;NS=2504;DP=17536;EAS_AF=0.748;AMR_AF=0.4481;AFR_AF=0.323;EUR_AF=0.4284;SAS_AF=0.4591;AA=C|||;VT=SNP
1	176822377	rs1335	T	C	100	PASS	AC=2374;AF=0.474042;AN=5008;NS=2504;DP=16728;EAS_AF=0.749;AMR_AF=0.4481;AFR_AF=0.3238;EUR_AF=0.4284;SAS_AF=0.4591;AA=T|||;VT=SNP
1	176822423	rs12120519	C	T	100	PASS	AC=209;AF=0.0417332;AN=5008;NS=2504;DP=16993;EAS_AF=0.0308;AMR_AF=0.0576;AFR_AF=0.0053;EUR_AF=0.1103;SAS_AF=0.0204;AA=C|||;VT=SNP
1	176822574	rs2206317	G	T	100	PASS	AC=2372;AF=0.473642;AN=5008;NS=2504;DP=18052;EAS_AF=0.748;AMR_AF=0.4481;AFR_AF=0.323;EUR_AF=0.4284;SAS_AF=0.4591;AA=G|||;VT=SNP
1	176822632	rs2206318	G	A	100	PASS	AC=4256;AF=0.84984;AN=5008;NS=2504;DP=17522;EAS_AF=0.8006;AMR_AF=0.7334;AFR_AF=0.9372;EUR_AF=0.8559;SAS_AF=0.8589;AA=G|||;VT=SNP
1	176823007	rs1154591	C	T	100	PASS	AC=2464;AF=0.492013;AN=5008;NS=2504;DP=18621;EAS_AF=0.748;AMR_AF=0.4539;AFR_AF=0.3896;EUR_AF=0.4284;SAS_AF=0.4591;AA=T|||;VT=SNP
1	176824051	rs2223488	A	G	100	PASS	AC=4943;AF=0.987021;AN=5008;NS=2504;DP=20794;EAS_AF=0.996;AMR_AF=0.9597;AFR_AF=0.9992;EUR_AF=0.9811;SAS_AF=0.9867;AA=G|||;VT=SNP
1	176824806	rs17312950	T	C	100	PASS	AC=2059;AF=0.411142;AN=5008;NS=2504;DP=20809;EAS_AF=0.748;AMR_AF=0.4063;AFR_AF=0.1422;EUR_AF=0.3917;SAS_AF=0.4509;AA=T|||;VT=SNP
1	176825288	rs12093087	A	G	100	PASS	AC=413;AF=0.0824681;AN=5008;NS=2504;DP=17330;EAS_AF=0.0308;AMR_AF=0.0735;AFR_AF=0.1505;EUR_AF=0.1113;SAS_AF=0.0204;AA=A|||;VT=SNP
1	176825835	rs61823801	C	A	100	PASS	AC=414;AF=0.0826677;AN=5008;NS=2504;DP=17325;EAS_AF=0.0308;AMR_AF=0.0735;AFR_AF=0.1505;EUR_AF=0.1113;SAS_AF=0.0215;AA=C|||;VT=SNP
1	176825913	rs11576339	G	A	100	PASS	AC=2066;AF=0.41254;AN=5008;NS=2504;DP=19710;EAS_AF=0.748;AMR_AF=0.4078;AFR_AF=0.146;EUR_AF=0.3926;SAS_AF=0.4509;AA=G|||;VT=SNP
1	176828852	rs10798485	G	A	100	PASS	AC=2149;AF=0.429113;AN=5008;NS=2504;DP=17999;EAS_AF=0.748;AMR_AF=0.4135;AFR_AF=0.2057;EUR_AF=0.3926;SAS_AF=0.4509;AA=G|||;VT=SNP
1	176828921	rs10798486	A	G	100	PASS	AC=2062;AF=0.411741;AN=5008;NS=2504;DP=21106;EAS_AF=0.748;AMR_AF=0.4078;AFR_AF=0.1422;EUR_AF=0.3936;SAS_AF=0.4509;AA=A|||;VT=SNP
1	176829268	rs6693679	A	C	100	PASS	AC=1113;AF=0.222244;AN=5008;NS=2504;DP=20104;EAS_AF=0.0208;AMR_AF=0.1614;AFR_AF=0.5023;EUR_AF=0.1342;SAS_AF=0.1851;AA=A|||;VT=SNP
1	176830826	rs41267144	G	A	100	PASS	AC=209;AF=0.0417332;AN=5008;NS=2504;DP=21183;EAS_AF=0.0308;AMR_AF=0.0576;AFR_AF=0.0053;EUR_AF=0.1103;SAS_AF=0.0204;AA=G|||;VT=SNP
1	176830978	rs6425397	C	T	100	PASS	AC=4228;AF=0.844249;AN=5008;NS=2504;DP=20799;EAS_AF=0.7897;AMR_AF=0.732;AFR_AF=0.9266;EUR_AF=0.8549;SAS_AF=0.8579;AA=T|||;VT=SNP
1	176831561	rs41267146	T	C	100	PASS	AC=439;AF=0.0876597;AN=5008;NS=2504;DP=19324;EAS_AF=0.0308;AMR_AF=0.0735;AFR_AF=0.1702;EUR_AF=0.1113;SAS_AF=0.0204;AA=C|||;VT=SNP
1	176832145	rs7513341	T	G	100	PASS	AC=1114;AF=0.222444;AN=5008;NS=2504;DP=19500;EAS_AF=0.0208;AMR_AF=0.1614;AFR_AF=0.5023;EUR_AF=0.1342;SAS_AF=0.1861;AA=T|||;VT=SNP
1	176832552	rs6413830	G	A	100	PASS	AC=2145;AF=0.428315;AN=5008;NS=2504;DP=18280;EAS_AF=0.747;AMR_AF=0.4135;AFR_AF=0.2057;EUR_AF=0.3907;SAS_AF=0.4499;AA=G|||;VT=SNP
1	176832613	rs6425398	C	T	100	PASS	AC=4330;AF=0.864617;AN=5008;NS=2504;DP=18767;EAS_AF=0.7996;AMR_AF=0.7378;AFR_AF=0.9909;EUR_AF=0.8549;SAS_AF=0.8609;AA=T|||;VT=SNP
1	176833497	rs12118933	G	C	100	PASS	AC=210;AF=0.0419329;AN=5008;NS=2504;DP=18009;EAS_AF=0.0308;AMR_AF=0.0576;AFR_AF=0.0053;EUR_AF=0.1103;SAS_AF=0.0215;AA=G|||;VT=SNP;EX_TARGET
1	176834636	rs4652196	T	C	100	PASS	AC=4239;AF=0.846446;AN=5008;NS=2504;DP=21087;EAS_AF=0.7996;AMR_AF=0.732;AFR_AF=0.9266;EUR_AF=0.8549;SAS_AF=0.8589;AA=C|||;VT=SNP
1	176835864	rs17312978	C	T	100	PASS	AC=206;AF=0.0411342;AN=5008;NS=2504;DP=18324;EAS_AF=0.0308;AMR_AF=0.0562;AFR_AF=0.0038;EUR_AF=0.1103;SAS_AF=0.0204;AA=C|||;VT=SNP
1	176836218	rs12752567	C	T	100	PASS	AC=2030;AF=0.405351;AN=5008;NS=2504;DP=19072;EAS_AF=0.746;AMR_AF=0.389;AFR_AF=0.1846;EUR_AF=0.34;SAS_AF=0.4315;AA=C|||;VT=SNP
1	176837771	rs12120513	A	G	100	PASS	AC=207;AF=0.0413339;AN=5008;NS=2504;DP=17822;EAS_AF=0.0298;AMR_AF=0.0562;AFR_AF=0.0053;EUR_AF=0.1103;SAS_AF=0.0204;AA=A|||;VT=SNP
1	176837806	rs12123989	G	A	100	PASS	AC=207;AF=0.0413339;AN=5008;NS=2504;DP=16805;EAS_AF=0.0298;AMR_AF=0.0562;AFR_AF=0.0053;EUR_AF=0.1103;SAS_AF=0.0204;AA=G|||;VT=SNP
1	176837817	rs12025402	A	G	100	PASS	AC=1903;AF=0.379992;AN=5008;NS=2504;DP=16903;EAS_AF=0.749;AMR_AF=0.3617;AFR_AF=0.0794;EUR_AF=0.3559;SAS_AF=0.4438;AA=A|||;VT=SNP
1	176838780	rs12125009	G	T	100	PASS	AC=411;AF=0.0820687;AN=5008;NS=2504;DP=19474;EAS_AF=0.0298;AMR_AF=0.072;AFR_AF=0.1505;EUR_AF=0.1113;SAS_AF=0.0204;AA=T|||;VT=SNP
1	176839836	rs12122639	A	G	100	PASS	AC=207;AF=0.0413339;AN=5008;NS=2504;DP=18489;EAS_AF=0.0298;AMR_AF=0.0562;AFR_AF=0.0053;EUR_AF=0.1103;SAS_AF=0.0204;AA=A|||;VT=SNP
1	176840911	rs12123792	A	C	100	PASS	AC=207;AF=0.0413339;AN=5008;NS=2504;DP=19891;EAS_AF=0.0298;AMR_AF=0.0562;AFR_AF=0.0053;EUR_AF=0.1103;SAS_AF=0.0204;AA=A|||;VT=SNP
1	176841046	rs12068725	T	C	100	PASS	AC=411;AF=0.0820687;AN=5008;NS=2504;DP=17681;EAS_AF=0.0298;AMR_AF=0.072;AFR_AF=0.1505;EUR_AF=0.1113;SAS_AF=0.0204;AA=C|||;VT=SNP
1	176841193	rs17378662	G	A	100	PASS	AC=207;AF=0.0413339;AN=5008;NS=2504;DP=14704;EAS_AF=0.0298;AMR_AF=0.0562;AFR_AF=0.0053;EUR_AF=0.1103;SAS_AF=0.0204;AA=G|||;VT=SNP
1	176843190	rs4652198	T	C	100	PASS	AC=4326;AF=0.863818;AN=5008;NS=2504;DP=19457;EAS_AF=0.7986;AMR_AF=0.7363;AFR_AF=0.9871;EUR_AF=0.8579;SAS_AF=0.8609;AA=C|||;VT=SNP
1	176844036	rs2206319	T	C	100	PASS	AC=4148;AF=0.828275;AN=5008;NS=2504;DP=16110;EAS_AF=0.7986;AMR_AF=0.7233;AFR_AF=0.8593;EUR_AF=0.8579;SAS_AF=0.8609;AA=T|||;VT=SNP
1	176844170	rs7532411	A	G	100	PASS	AC=546;AF=0.109026;AN=5008;NS=2504;DP=18649;EAS_AF=0.0298;AMR_AF=0.0749;AFR_AF=0.2511;EUR_AF=0.1113;SAS_AF=0.0204;AA=A|||;VT=SNP
1	176845317	rs17313055	A	G	100	PASS	AC=207;AF=0.0413339;AN=5008;NS=2504;DP=18962;EAS_AF=0.0298;AMR_AF=0.0562;AFR_AF=0.0053;EUR_AF=0.1103;SAS_AF=0.0204;AA=A|||;VT=SNP
1	176845386	rs2076339	C	T	100	PASS	AC=1904;AF=0.380192;AN=5008;NS=2504;DP=18009;EAS_AF=0.748;AMR_AF=0.3631;AFR_AF=0.0794;EUR_AF=0.3559;SAS_AF=0.4448;AA=C|||;VT=SNP
1	176845410	rs2076340	G	C	100	PASS	AC=3602;AF=0.719249;AN=5008;NS=2504;DP=17948;EAS_AF=0.7688;AMR_AF=0.6484;AFR_AF=0.6082;EUR_AF=0.7465;SAS_AF=0.8405;AA=G|||;VT=SNP
1	176845528	rs2076341	C	T	100	PASS	AC=4150;AF=0.828674;AN=5008;NS=2504;DP=19097;EAS_AF=0.7986;AMR_AF=0.7248;AFR_AF=0.8601;EUR_AF=0.8579;SAS_AF=0.8609;AA=T|||;VT=SNP
1	176846034	rs2076342	C	T	100	PASS	AC=4150;AF=0.828674;AN=5008;NS=2504;DP=19352;EAS_AF=0.7986;AMR_AF=0.7248;AFR_AF=0.8601;EUR_AF=0.8579;SAS_AF=0.8609;AA=C|||;VT=SNP
1	176846217	rs2072936	G	C	100	PASS	AC=4150;AF=0.828674;AN=5008;NS=2504;DP=18614;EAS_AF=0.7986;AMR_AF=0.7248;AFR_AF=0.8601;EUR_AF=0.8579;SAS_AF=0.8609;AA=C|||;VT=SNP
1	176846975	rs2861880	G	T	100	PASS	AC=1904;AF=0.380192;AN=5008;NS=2504;DP=19207;EAS_AF=0.748;AMR_AF=0.3631;AFR_AF=0.0794;EUR_AF=0.3559;SAS_AF=0.4448;AA=G|||;VT=SNP
1	176847062	rs4652199	T	C	100	PASS	AC=4149;AF=0.828474;AN=5008;NS=2504;DP=19648;EAS_AF=0.7986;AMR_AF=0.7233;AFR_AF=0.8601;EUR_AF=0.8579;SAS_AF=0.8609;AA=C|||;VT=SNP
1	176848444	rs6659518	A	T	100	PASS	AC=4150;AF=0.828674;AN=5008;NS=2504;DP=19420;EAS_AF=0.7986;AMR_AF=0.7248;AFR_AF=0.8601;EUR_AF=0.8579;SAS_AF=0.8609;AA=T|||;VT=SNP
1	176849052	rs10798487	G	A	100	PASS	AC=1904;AF=0.380192;AN=5008;NS=2504;DP=18013;EAS_AF=0.748;AMR_AF=0.3631;AFR_AF=0.0794;EUR_AF=0.3559;SAS_AF=0.4448;AA=G|||;VT=SNP
1	176849092	rs12137655	C	T	100	PASS	AC=207;AF=0.0413339;AN=5008;NS=2504;DP=18723;EAS_AF=0.0298;AMR_AF=0.0562;AFR_AF=0.0053;EUR_AF=0.1103;SAS_AF=0.0204;AA=C|||;VT=SNP
1	176850216	rs12042605	C	T	100	PASS	AC=1908;AF=0.38099;AN=5008;NS=2504;DP=18333;EAS_AF=0.75;AMR_AF=0.3631;AFR_AF=0.0802;EUR_AF=0.3569;SAS_AF=0.4448;AA=C|||;VT=SNP
1	176851548	rs2072934	C	A	100	PASS	AC=547;AF=0.109225;AN=5008;NS=2504;DP=19355;EAS_AF=0.0298;AMR_AF=0.0749;AFR_AF=0.2519;EUR_AF=0.1113;SAS_AF=0.0204;AA=C|||;VT=SNP
1	176851747	rs2076337	G	A	100	PASS	AC=1906;AF=0.380591;AN=5008;NS=2504;DP=20616;EAS_AF=0.75;AMR_AF=0.3631;AFR_AF=0.0787;EUR_AF=0.3569;SAS_AF=0.4448;AA=G|||;VT=SNP
1	176852547	rs2235540	G	T	100	PASS	AC=4153;AF=0.829273;AN=5008;NS=2504;DP=18325;EAS_AF=0.8006;AMR_AF=0.7233;AFR_AF=0.8608;EUR_AF=0.8588;SAS_AF=0.8609;AA=G|||;VT=SNP
1	176854517	rs4652201	A	G	100	PASS	AC=4159;AF=0.830471;AN=5008;NS=2504;DP=20997;EAS_AF=0.8006;AMR_AF=0.7248;AFR_AF=0.8646;EUR_AF=0.8588;SAS_AF=0.8609;AA=G|||;VT=SNP
1	176854612	rs4652202	C	G	100	PASS	AC=3606;AF=0.720048;AN=5008;NS=2504;DP=19434;EAS_AF=0.7708;AMR_AF=0.6484;AFR_AF=0.6089;EUR_AF=0.7475;SAS_AF=0.8405;AA=C|||;VT=SNP
1	176855808	rs4652203	C	T	100	PASS	AC=4152;AF=0.829073;AN=5008;NS=2504;DP=19265;EAS_AF=0.8006;AMR_AF=0.7233;AFR_AF=0.8601;EUR_AF=0.8588;SAS_AF=0.8609;AA=T|||;VT=SNP
1	176857347	rs2072935	A	G	100	PASS	AC=4152;AF=0.829073;AN=5008;NS=2504;DP=19694;EAS_AF=0.8006;AMR_AF=0.7233;AFR_AF=0.8601;EUR_AF=0.8588;SAS_AF=0.8609;AA=G|||;VT=SNP;EX_TARGET
1	176857498	rs2076338	G	A	100	PASS	AC=1907;AF=0.380791;AN=5008;NS=2504;DP=20300;EAS_AF=0.75;AMR_AF=0.3631;AFR_AF=0.0787;EUR_AF=0.3569;SAS_AF=0.4458;AA=G|||;VT=SNP
1	176858633	rs6687032	G	T	100	PASS	AC=544;AF=0.108626;AN=5008;NS=2504;DP=17813;EAS_AF=0.0298;AMR_AF=0.0749;AFR_AF=0.2496;EUR_AF=0.1113;SAS_AF=0.0204;AA=G|||;VT=SNP
1	176858784	rs2206316	C	T	100	PASS	AC=4151;AF=0.828874;AN=5008;NS=2504;DP=16982;EAS_AF=0.8006;AMR_AF=0.7233;AFR_AF=0.8593;EUR_AF=0.8588;SAS_AF=0.8609;AA=T|||;VT=SNP
1	176859051	rs6676325	A	T	100	PASS	AC=1906;AF=0.380591;AN=5008;NS=2504;DP=20741;EAS_AF=0.75;AMR_AF=0.3631;AFR_AF=0.0787;EUR_AF=0.3569;SAS_AF=0.4448;AA=A|||;VT=SNP
1	176859116	rs6679170	T	C	100	PASS	AC=4153;AF=0.829273;AN=5008;NS=2504;DP=21930;EAS_AF=0.8006;AMR_AF=0.7233;AFR_AF=0.8608;EUR_AF=0.8588;SAS_AF=0.8609;AA=C|||;VT=SNP
1	176859302	rs6679355	T	A	100	PASS	AC=4153;AF=0.829273;AN=5008;NS=2504;DP=20778;EAS_AF=0.8006;AMR_AF=0.7233;AFR_AF=0.8608;EUR_AF=0.8588;SAS_AF=0.8609;AA=A|||;VT=SNP
1	176860132	rs12138487	C	A	100	PASS	AC=206;AF=0.0411342;AN=5008;NS=2504;DP=15192;EAS_AF=0.0298;AMR_AF=0.0562;AFR_AF=0.0053;EUR_AF=0.1103;SAS_AF=0.0194;AA=C|||;VT=SNP
1	176860622	rs6685449	T	C	100	PASS	AC=4150;AF=0.828674;AN=5008;NS=2504;DP=18723;EAS_AF=0.8006;AMR_AF=0.7219;AFR_AF=0.8593;EUR_AF=0.8588;SAS_AF=0.8609;AA=T|||;VT=SNP
1	176861889	rs10913272	T	C	100	PASS	AC=409;AF=0.0816693;AN=5008;NS=2504;DP=19904;EAS_AF=0.0298;AMR_AF=0.072;AFR_AF=0.1498;EUR_AF=0.1113;SAS_AF=0.0194;AA=T|||;VT=SNP
1	176862009	rs12124795	T	C	100	PASS	AC=207;AF=0.0413339;AN=5008;NS=2504;DP=18968;EAS_AF=0.0298;AMR_AF=0.0562;AFR_AF=0.0053;EUR_AF=0.1103;SAS_AF=0.0204;AA=T|||;VT=SNP
1	176863836	rs2281180	G	C	100	PASS	AC=4153;AF=0.829273;AN=5008;NS=2504;DP=17439;EAS_AF=0.8006;AMR_AF=0.7233;AFR_AF=0.8601;EUR_AF=0.8588;SAS_AF=0.862;AA=C|||;VT=SNP;EX_TARGET
1	176863842	rs6680908	C	T	100	PASS	AC=409;AF=0.0816693;AN=5008;NS=2504;DP=17371;EAS_AF=0.0298;AMR_AF=0.072;AFR_AF=0.1498;EUR_AF=0.1113;SAS_AF=0.0194;AA=C|||;VT=SNP;EX_TARGET
1	176863867	rs2228956	T	C	100	PASS	AC=4151;AF=0.828874;AN=5008;NS=2504;DP=18765;EAS_AF=0.8006;AMR_AF=0.7233;AFR_AF=0.8593;EUR_AF=0.8588;SAS_AF=0.8609;AA=C|||;VT=SNP;EX_TARGET
1	176864395	rs1555068	A	G	100	PASS	AC=4152;AF=0.829073;AN=5008;NS=2504;DP=18781;EAS_AF=0.8006;AMR_AF=0.7233;AFR_AF=0.8601;EUR_AF=0.8588;SAS_AF=0.8609;AA=G|||;VT=SNP
1	176864398	rs1555069	A	C	100	PASS	AC=4152;AF=0.829073;AN=5008;NS=2504;DP=18581;EAS_AF=0.8006;AMR_AF=0.7233;AFR_AF=0.8601;EUR_AF=0.8588;SAS_AF=0.8609;AA=C|||;VT=SNP
1	176864991	rs4397623	C	G	100	PASS	AC=1908;AF=0.38099;AN=5008;NS=2504;DP=19480;EAS_AF=0.749;AMR_AF=0.366;AFR_AF=0.0794;EUR_AF=0.3569;SAS_AF=0.4448;AA=C|||;VT=SNP
1	176866594	rs6425399	A	T	100	PASS	AC=2214;AF=0.442093;AN=5008;NS=2504;DP=13897;EAS_AF=0.0506;AMR_AF=0.3588;AFR_AF=0.7579;EUR_AF=0.503;SAS_AF=0.4151;AA=T|||;VT=SNP
1	176867398	rs16850339	C	T	100	PASS	AC=262;AF=0.0523163;AN=5008;NS=2504;DP=15424;EAS_AF=0.0843;AMR_AF=0.0115;AFR_AF=0.0038;EUR_AF=0.0129;SAS_AF=0.1544;AA=C|||;VT=SNP
1	176867641	rs10489302	A	C	100	PASS	AC=206;AF=0.0411342;AN=5008;NS=2504;DP=20074;EAS_AF=0.0298;AMR_AF=0.0562;AFR_AF=0.0053;EUR_AF=0.1103;SAS_AF=0.0194;AA=A|||;VT=SNP
1	176868296	rs12131188	T	C	100	PASS	AC=4160;AF=0.830671;AN=5008;NS=2504;DP=22571;EAS_AF=0.8016;AMR_AF=0.7248;AFR_AF=0.8646;EUR_AF=0.8588;SAS_AF=0.8609;AA=C|||;VT=SNP
1	176868420	rs12141483	C	T	100	PASS	AC=206;AF=0.0411342;AN=5008;NS=2504;DP=19758;EAS_AF=0.0298;AMR_AF=0.0562;AFR_AF=0.0053;EUR_AF=0.1103;SAS_AF=0.0194;AA=C|||;VT=SNP
1	176868485	rs12141490	C	T	100	PASS	AC=206;AF=0.0411342;AN=5008;NS=2504;DP=19826;EAS_AF=0.0298;AMR_AF=0.0562;AFR_AF=0.0053;EUR_AF=0.1103;SAS_AF=0.0194;AA=C|||;VT=SNP
1	176869174	rs10798488	T	C	100	PASS	AC=1909;AF=0.38119;AN=5008;NS=2504;DP=21356;EAS_AF=0.751;AMR_AF=0.3631;AFR_AF=0.0787;EUR_AF=0.3569;SAS_AF=0.4468;AA=T|||;VT=SNP
1	176870057	rs12406916	T	A	100	PASS	AC=4153;AF=0.829273;AN=5008;NS=2504;DP=19453;EAS_AF=0.8016;AMR_AF=0.7233;AFR_AF=0.8601;EUR_AF=0.8588;SAS_AF=0.8609;AA=A|||;VT=SNP
1	176871422	rs12136890	G	A	100	PASS	AC=207;AF=0.0413339;AN=5008;NS=2504;DP=15226;EAS_AF=0.0298;AMR_AF=0.0562;AFR_AF=0.0053;EUR_AF=0.1103;SAS_AF=0.0204;AA=g|||;VT=SNP
1	176871637	rs6664879	G	T	100	PASS	AC=1909;AF=0.38119;AN=5008;NS=2504;DP=12491;EAS_AF=0.751;AMR_AF=0.3631;AFR_AF=0.0787;EUR_AF=0.3569;SAS_AF=0.4468;AA=G|||;VT=SNP
1	176872334	rs7555335	A	G	100	PASS	AC=4161;AF=0.830871;AN=5008;NS=2504;DP=19406;EAS_AF=0.8016;AMR_AF=0.7248;AFR_AF=0.8646;EUR_AF=0.8588;SAS_AF=0.862;AA=G|||;VT=SNP
1	176872511	rs9659386	G	C	100	PASS	AC=1572;AF=0.313898;AN=5008;NS=2504;DP=18577;EAS_AF=0.6657;AMR_AF=0.3473;AFR_AF=0.0204;EUR_AF=0.338;SAS_AF=0.2996;AA=G|||;VT=SNP
1	176873314	rs76573057	G	A	100	PASS	AC=207;AF=0.0413339;AN=5008;NS=2504;DP=18464;EAS_AF=0.0298;AMR_AF=0.0562;AFR_AF=0.0053;EUR_AF=0.1103;SAS_AF=0.0204;AA=G|||;VT=SNP
1	176873588	rs61813266	C	G	100	PASS	AC=207;AF=0.0413339;AN=5008;NS=2504;DP=20743;EAS_AF=0.0298;AMR_AF=0.0562;AFR_AF=0.0053;EUR_AF=0.1103;SAS_AF=0.0204;AA=C|||;VT=SNP
1	176874316	rs10442615	A	G	100	PASS	AC=207;AF=0.0413339;AN=5008;NS=2504;DP=16896;EAS_AF=0.0298;AMR_AF=0.0562;AFR_AF=0.0053;EUR_AF=0.1103;SAS_AF=0.0204;AA=A|||;VT=SNP
1	176874460	rs10442616	T	G	100	PASS	AC=207;AF=0.0413339;AN=5008;NS=2504;DP=16327;EAS_AF=0.0298;AMR_AF=0.0562;AFR_AF=0.0053;EUR_AF=0.1103;SAS_AF=0.0204;AA=T|||;VT=SNP
1	176874715	rs2205889	T	C	100	PASS	AC=4153;AF=0.829273;AN=5008;NS=2504;DP=17725;EAS_AF=0.8016;AMR_AF=0.7233;AFR_AF=0.8601;EUR_AF=0.8588;SAS_AF=0.8609;AA=C|||;VT=SNP
1	176875304	rs10442617	T	C	100	PASS	AC=4153;AF=0.829273;AN=5008;NS=2504;DP=20517;EAS_AF=0.8016;AMR_AF=0.7233;AFR_AF=0.8601;EUR_AF=0.8588;SAS_AF=0.8609;AA=C|||;VT=SNP
1	176876167	rs6425402	C	G	100	PASS	AC=1908;AF=0.38099;AN=5008;NS=2504;DP=16895;EAS_AF=0.751;AMR_AF=0.3617;AFR_AF=0.0787;EUR_AF=0.3569;SAS_AF=0.4468;AA=C|||;VT=SNP
1	176876241	rs6425403	G	C	100	PASS	AC=4159;AF=0.830471;AN=5008;NS=2504;DP=17143;EAS_AF=0.8016;AMR_AF=0.7262;AFR_AF=0.8638;EUR_AF=0.8588;SAS_AF=0.8599;AA=C|||;VT=SNP
1	176876420	rs2223298	C	T	100	PASS	AC=1908;AF=0.38099;AN=5008;NS=2504;DP=18626;EAS_AF=0.751;AMR_AF=0.3617;AFR_AF=0.0787;EUR_AF=0.3569;SAS_AF=0.4468;AA=C|||;VT=SNP
1	176877451	rs7511658	A	G	100	PASS	AC=4153;AF=0.829273;AN=5008;NS=2504;DP=19184;EAS_AF=0.8016;AMR_AF=0.7233;AFR_AF=0.8601;EUR_AF=0.8588;SAS_AF=0.8609;AA=G|||;VT=SNP
1	176877581	rs7522154	G	A	100	PASS	AC=1908;AF=0.38099;AN=5008;NS=2504;DP=19560;EAS_AF=0.751;AMR_AF=0.3617;AFR_AF=0.0787;EUR_AF=0.3569;SAS_AF=0.4468;AA=G|||;VT=SNP
1	176877873	rs4652205	T	C	100	PASS	AC=4153;AF=0.829273;AN=5008;NS=2504;DP=19879;EAS_AF=0.8016;AMR_AF=0.7233;AFR_AF=0.8601;EUR_AF=0.8588;SAS_AF=0.8609;AA=C|||;VT=SNP
1	176877947	rs61813267	C	T	100	PASS	AC=207;AF=0.0413339;AN=5008;NS=2504;DP=21048;EAS_AF=0.0298;AMR_AF=0.0562;AFR_AF=0.0053;EUR_AF=0.1103;SAS_AF=0.0204;AA=C|||;VT=SNP
1	176878679	rs1016612	A	C	100	PASS	AC=2006;AF=0.400559;AN=5008;NS=2504;DP=18674;EAS_AF=0.0218;AMR_AF=0.304;AFR_AF=0.7519;EUR_AF=0.3917;SAS_AF=0.3937;AA=C|||;VT=SNP
1	176883230	rs12135048	A	G	100	PASS	AC=209;AF=0.0417332;AN=5008;NS=2504;DP=19700;EAS_AF=0.0308;AMR_AF=0.0562;AFR_AF=0.0061;EUR_AF=0.1113;SAS_AF=0.0194;AA=A|||;VT=SNP
1	176885167	rs4652206	G	A	100	PASS	AC=678;AF=0.135383;AN=5008;NS=2504;DP=20009;EAS_AF=0.1528;AMR_AF=0.2334;AFR_AF=0.0983;EUR_AF=0.1213;SAS_AF=0.1125;AA=G|||;VT=SNP
1	176885306	rs2038047	C	T	100	PASS	AC=2720;AF=0.543131;AN=5008;NS=2504;DP=20429;EAS_AF=0.1766;AMR_AF=0.5144;AFR_AF=0.8979;EUR_AF=0.5119;SAS_AF=0.4939;AA=T|||;VT=SNP
1	176886416	rs35047221	C	G	100	PASS	AC=326;AF=0.0650958;AN=5008;NS=2504;DP=19356;EAS_AF=0.0248;AMR_AF=0.0562;AFR_AF=0.0189;EUR_AF=0.0825;SAS_AF=0.1575;AA=C|||;VT=SNP
1	176887445	rs11587780	A	G	100	PASS	AC=650;AF=0.129792;AN=5008;NS=2504;DP=19847;EAS_AF=0.0248;AMR_AF=0.0994;AFR_AF=0.208;EUR_AF=0.1183;SAS_AF=0.1656;AA=A|||;VT=SNP
1	176887519	rs6659737	C	G	100	PASS	AC=2720;AF=0.543131;AN=5008;NS=2504;DP=19554;EAS_AF=0.1786;AMR_AF=0.5144;AFR_AF=0.8979;EUR_AF=0.5119;SAS_AF=0.4918;AA=G|||;VT=SNP
1	176888313	rs972632	C	G	100	PASS	AC=2725;AF=0.544129;AN=5008;NS=2504;DP=19813;EAS_AF=0.1786;AMR_AF=0.513;AFR_AF=0.9009;EUR_AF=0.5109;SAS_AF=0.4949;AA=G|||;VT=SNP
1	176888316	rs12563065	C	G	100	PASS	AC=750;AF=0.14976;AN=5008;NS=2504;DP=19298;EAS_AF=0.1528;AMR_AF=0.2378;AFR_AF=0.1483;EUR_AF=0.1243;SAS_AF=0.1125;AA=C|||;VT=SNP
1	176888785	rs2205888	A	G	100	PASS	AC=1423;AF=0.284145;AN=5008;NS=2504;DP=18946;EAS_AF=0.1806;AMR_AF=0.3372;AFR_AF=0.3722;EUR_AF=0.2416;SAS_AF=0.2781;AA=G|||;VT=SNP
1	176889519	rs974299	A	G	100	PASS	AC=2757;AF=0.550519;AN=5008;NS=2504;DP=18478;EAS_AF=0.1815;AMR_AF=0.5202;AFR_AF=0.9198;EUR_AF=0.5109;SAS_AF=0.4939;AA=G|||;VT=SNP
1	176889813	rs6682133	T	C	100	PASS	AC=651;AF=0.129992;AN=5008;NS=2504;DP=18534;EAS_AF=0.0248;AMR_AF=0.0994;AFR_AF=0.2088;EUR_AF=0.1183;SAS_AF=0.1656;AA=T|||;VT=SNP
1	176890412	rs12741683	A	T	100	PASS	AC=650;AF=0.129792;AN=5008;NS=2504;DP=18421;EAS_AF=0.0248;AMR_AF=0.0994;AFR_AF=0.208;EUR_AF=0.1183;SAS_AF=0.1656;AA=A|||;VT=SNP
1	176890692	rs16850406	C	T	100	PASS	AC=752;AF=0.15016;AN=5008;NS=2504;DP=20546;EAS_AF=0.1558;AMR_AF=0.2363;AFR_AF=0.1483;EUR_AF=0.1243;SAS_AF=0.1125;AA=C|||;VT=SNP
1	176891234	rs6670777	C	T	100	PASS	AC=1423;AF=0.284145;AN=5008;NS=2504;DP=17495;EAS_AF=0.1806;AMR_AF=0.3372;AFR_AF=0.3714;EUR_AF=0.2425;SAS_AF=0.2781;AA=T|||;VT=SNP
1	176891433	rs6688579	T	C	100	PASS	AC=1425;AF=0.284545;AN=5008;NS=2504;DP=15775;EAS_AF=0.1806;AMR_AF=0.3372;AFR_AF=0.3714;EUR_AF=0.2445;SAS_AF=0.2781;AA=C|||;VT=SNP
1	176892311	rs731298	A	G	100	PASS	AC=1078;AF=0.215256;AN=5008;NS=2504;DP=17033;EAS_AF=0.1558;AMR_AF=0.2795;AFR_AF=0.3404;EUR_AF=0.1581;SAS_AF=0.1207;AA=G|||;VT=SNP
1	176892386	rs760690	C	T	100	PASS	AC=2724;AF=0.54393;AN=5008;NS=2504;DP=17936;EAS_AF=0.1815;AMR_AF=0.5115;AFR_AF=0.9002;EUR_AF=0.5109;SAS_AF=0.4928;AA=T|||;VT=SNP
1	176894906	rs72718659	G	C	100	PASS	AC=569;AF=0.113618;AN=5008;NS=2504;DP=19302;EAS_AF=0.1508;AMR_AF=0.2233;AFR_AF=0.0182;EUR_AF=0.1223;SAS_AF=0.1176;AA=G|||;VT=SNP
1	176895031	rs6699378	T	A	100	PASS	AC=1502;AF=0.29992;AN=5008;NS=2504;DP=16037;EAS_AF=0.1577;AMR_AF=0.3862;AFR_AF=0.2405;EUR_AF=0.4235;SAS_AF=0.3384;AA=T|||;VT=SNP
1	176895037	rs112508178	G	A	100	PASS	AC=669;AF=0.133586;AN=5008;NS=2504;DP=16370;EAS_AF=0.1567;AMR_AF=0.2363;AFR_AF=0.0756;EUR_AF=0.1302;SAS_AF=0.1186;AA=G|||;VT=SNP
1	176895381	rs61813272	T	C	100	PASS	AC=215;AF=0.0429313;AN=5008;NS=2504;DP=16212;EAS_AF=0.0159;AMR_AF=0.0576;AFR_AF=0.025;EUR_AF=0.1093;SAS_AF=0.0164;AA=T|||;VT=SNP
1	176895923	rs1028317	G	A	100	PASS	AC=560;AF=0.111821;AN=5008;NS=2504;DP=19874;EAS_AF=0.1478;AMR_AF=0.2248;AFR_AF=0.0189;EUR_AF=0.1213;SAS_AF=0.1104;AA=G|||;VT=SNP
1	176897180	rs56247555	T	C	100	PASS	AC=892;AF=0.178115;AN=5008;NS=2504;DP=10555;EAS_AF=0.1478;AMR_AF=0.2507;AFR_AF=0.2519;EUR_AF=0.1272;SAS_AF=0.1104;AA=C|||;VT=SNP
1	176897353	rs55797813	T	C	100	PASS	AC=560;AF=0.111821;AN=5008;NS=2504;DP=12126;EAS_AF=0.1478;AMR_AF=0.2248;AFR_AF=0.0189;EUR_AF=0.1213;SAS_AF=0.1104;AA=T|||;VT=SNP
1	176898250	rs12564351	C	T	100	PASS	AC=560;AF=0.111821;AN=5008;NS=2504;DP=19826;EAS_AF=0.1478;AMR_AF=0.2248;AFR_AF=0.0189;EUR_AF=0.1213;SAS_AF=0.1104;AA=C|||;VT=SNP
1	176898414	rs12569108	A	G	100	PASS	AC=560;AF=0.111821;AN=5008;NS=2504;DP=20985;EAS_AF=0.1478;AMR_AF=0.2248;AFR_AF=0.0189;EUR_AF=0.1213;SAS_AF=0.1104;AA=A|||;VT=SNP
1	176898508	rs12561927	T	C	100	PASS	AC=560;AF=0.111821;AN=5008;NS=2504;DP=18635;EAS_AF=0.1478;AMR_AF=0.2248;AFR_AF=0.0189;EUR_AF=0.1213;SAS_AF=0.1104;AA=T|||;VT=SNP
1	176900568	rs4650954	C	A	100	PASS	AC=560;AF=0.111821;AN=5008;NS=2504;DP=16345;EAS_AF=0.1478;AMR_AF=0.2248;AFR_AF=0.0189;EUR_AF=0.1213;SAS_AF=0.1104;AA=C|||;VT=SNP
1	176901432	rs4652207	T	C	100	PASS	AC=1178;AF=0.235224;AN=5008;NS=2504;DP=21775;EAS_AF=0.1478;AMR_AF=0.2968;AFR_AF=0.4123;EUR_AF=0.163;SAS_AF=0.1166;AA=C|||;VT=SNP
1	176902831	rs2072836	C	T	100	PASS	AC=549;AF=0.109625;AN=5008;NS=2504;DP=19880;EAS_AF=0.1478;AMR_AF=0.2233;AFR_AF=0.0113;EUR_AF=0.1213;SAS_AF=0.1104;AA=C|||;VT=SNP
1	176905200	rs2076071	A	G	100	PASS	AC=893;AF=0.178315;AN=5008;NS=2504;DP=20039;EAS_AF=0.1478;AMR_AF=0.2522;AFR_AF=0.2519;EUR_AF=0.1272;SAS_AF=0.1104;AA=G|||;VT=SNP
1	176906304	rs17313493	T	C	100	PASS	AC=557;AF=0.111222;AN=5008;NS=2504;DP=19943;EAS_AF=0.1478;AMR_AF=0.2248;AFR_AF=0.0174;EUR_AF=0.1213;SAS_AF=0.1094;AA=T|||;VT=SNP
1	176906827	rs16850437	A	C	100	PASS	AC=893;AF=0.178315;AN=5008;NS=2504;DP=15415;EAS_AF=0.1478;AMR_AF=0.2522;AFR_AF=0.2519;EUR_AF=0.1272;SAS_AF=0.1104;AA=C|||;VT=SNP
1	176907589	rs12563589	G	A	100	PASS	AC=560;AF=0.111821;AN=5008;NS=2504;DP=16760;EAS_AF=0.1478;AMR_AF=0.2248;AFR_AF=0.0189;EUR_AF=0.1213;SAS_AF=0.1104;AA=G|||;VT=SNP
1	176907600	rs5020909	A	C	100	PASS	AC=560;AF=0.111821;AN=5008;NS=2504;DP=16852;EAS_AF=0.1478;AMR_AF=0.2248;AFR_AF=0.0189;EUR_AF=0.1213;SAS_AF=0.1104;AA=A|||;VT=SNP
1	176910708	rs7554828	C	G	100	PASS	AC=1212;AF=0.242013;AN=5008;NS=2504;DP=19595;EAS_AF=0.1488;AMR_AF=0.3026;AFR_AF=0.4342;EUR_AF=0.163;SAS_AF=0.1166;AA=G|||;VT=SNP
1	176910922	rs1033408	A	G	100	PASS	AC=563;AF=0.11242;AN=5008;NS=2504;DP=19334;EAS_AF=0.1488;AMR_AF=0.2262;AFR_AF=0.0189;EUR_AF=0.1223;SAS_AF=0.1104;AA=A|||;VT=SNP
1	176913338	rs10913278	T	C	100	PASS	AC=896;AF=0.178914;AN=5008;NS=2504;DP=18578;EAS_AF=0.1488;AMR_AF=0.2522;AFR_AF=0.2534;EUR_AF=0.1272;SAS_AF=0.1104;AA=C|||;VT=SNP
1	176913356	rs113669970	G	C	100	PASS	AC=561;AF=0.112021;AN=5008;NS=2504;DP=18416;EAS_AF=0.1478;AMR_AF=0.2248;AFR_AF=0.0197;EUR_AF=0.1213;SAS_AF=0.1104;AA=G|||;VT=SNP
1	176914160	rs58582551	C	T	100	PASS	AC=561;AF=0.112021;AN=5008;NS=2504;DP=17694;EAS_AF=0.1478;AMR_AF=0.2248;AFR_AF=0.0204;EUR_AF=0.1213;SAS_AF=0.1094;AA=C|||;VT=SNP
1	176915022	rs2076070	A	G	100	PASS	AC=1202;AF=0.240016;AN=5008;NS=2504;DP=22017;EAS_AF=0.1488;AMR_AF=0.3026;AFR_AF=0.4259;EUR_AF=0.163;SAS_AF=0.1176;AA=A|||;VT=SNP;EX_TARGET
1	176916562	rs72718670	G	T	100	PASS	AC=560;AF=0.111821;AN=5008;NS=2504;DP=19680;EAS_AF=0.1468;AMR_AF=0.2248;AFR_AF=0.0197;EUR_AF=0.1213;SAS_AF=0.1104;AA=G|||;VT=SNP
1	176918136	rs4652208	A	C	100	PASS	AC=2538;AF=0.506789;AN=5008;NS=2504;DP=17388;EAS_AF=0.2272;AMR_AF=0.4986;AFR_AF=0.7239;EUR_AF=0.5219;SAS_AF=0.4918;AA=c|||;VT=SNP
1	176918504	rs2076073	A	G	100	PASS	AC=955;AF=0.190695;AN=5008;NS=2504;DP=19498;EAS_AF=0.1885;AMR_AF=0.2536;AFR_AF=0.2655;EUR_AF=0.1272;SAS_AF=0.1125;AA=G|||;VT=SNP;EX_TARGET
1	176918675	rs2067038	T	G	100	PASS	AC=1277;AF=0.254992;AN=5008;NS=2504;DP=22453;EAS_AF=0.1885;AMR_AF=0.3055;AFR_AF=0.4493;EUR_AF=0.164;SAS_AF=0.1186;AA=G|||;VT=SNP
1	176919799	rs4652209	T	C	100	PASS	AC=1145;AF=0.228634;AN=5008;NS=2504;DP=19326;EAS_AF=0.1895;AMR_AF=0.2867;AFR_AF=0.3585;EUR_AF=0.164;SAS_AF=0.1186;AA=C|||;VT=SNP
1	176919902	rs75618537	G	C	100	PASS	AC=605;AF=0.120807;AN=5008;NS=2504;DP=19586;EAS_AF=0.1915;AMR_AF=0.2233;AFR_AF=0.0189;EUR_AF=0.1213;SAS_AF=0.1125;AA=G|||;VT=SNP
1	176919931	rs4652211	T	C	100	PASS	AC=1254;AF=0.250399;AN=5008;NS=2504;DP=19854;EAS_AF=0.1915;AMR_AF=0.2968;AFR_AF=0.4327;EUR_AF=0.166;SAS_AF=0.1186;AA=C|||;VT=SNP
1	176922082	rs16850453	C	T	100	PASS	AC=593;AF=0.118411;AN=5008;NS=2504;DP=19242;EAS_AF=0.1875;AMR_AF=0.2219;AFR_AF=0.0197;EUR_AF=0.1223;SAS_AF=0.1033;AA=C|||;VT=SNP
1	176927926	rs2235301	G	A	100	PASS	AC=904;AF=0.180511;AN=5008;NS=2504;DP=18865;EAS_AF=0.1984;AMR_AF=0.268;AFR_AF=0.1831;EUR_AF=0.164;SAS_AF=0.1135;AA=G|||;VT=SNP
1	176928724	rs71628219	G	T	100	PASS	AC=237;AF=0.0473243;AN=5008;NS=2504;DP=17069;EAS_AF=0.0268;AMR_AF=0.0259;AFR_AF=0.0098;EUR_AF=0.0338;SAS_AF=0.1483;AA=G|||;VT=SNP
1	176928929	rs2235300	C	T	100	PASS	AC=613;AF=0.122404;AN=5008;NS=2504;DP=19874;EAS_AF=0.1984;AMR_AF=0.2248;AFR_AF=0.0212;EUR_AF=0.1233;SAS_AF=0.1074;AA=C|||;VT=SNP
1	176930714	rs4652216	C	T	100	PASS	AC=1118;AF=0.223243;AN=5008;NS=2504;DP=19645;EAS_AF=0.1974;AMR_AF=0.2853;AFR_AF=0.3359;EUR_AF=0.166;SAS_AF=0.1125;AA=C|||;VT=SNP
1	176934389	rs12565733	T	A	100	PASS	AC=609;AF=0.121605;AN=5008;NS=2504;DP=19931;EAS_AF=0.1984;AMR_AF=0.2248;AFR_AF=0.0182;EUR_AF=0.1243;SAS_AF=0.1063;AA=T|||;VT=SNP;EX_TARGET
1	176935671	rs227984	C	T	100	PASS	AC=1177;AF=0.235024;AN=5008;NS=2504;DP=14691;EAS_AF=0.1974;AMR_AF=0.2896;AFR_AF=0.3767;EUR_AF=0.168;SAS_AF=0.1125;AA=T|||;VT=SNP
1	176936307	rs16850479	C	T	100	PASS	AC=610;AF=0.121805;AN=5008;NS=2504;DP=14173;EAS_AF=0.1994;AMR_AF=0.2233;AFR_AF=0.0182;EUR_AF=0.1252;SAS_AF=0.1063;AA=C|||;VT=SNP
1	176936566	rs10798490	G	A	100	PASS	AC=1114;AF=0.222444;AN=5008;NS=2504;DP=16808;EAS_AF=0.1994;AMR_AF=0.2839;AFR_AF=0.3321;EUR_AF=0.166;SAS_AF=0.1125;AA=A|||;VT=SNP
1	176938121	rs227987	G	A	100	PASS	AC=2147;AF=0.428714;AN=5008;NS=2504;DP=15940;EAS_AF=0.2173;AMR_AF=0.3602;AFR_AF=0.5734;EUR_AF=0.5209;SAS_AF=0.4049;AA=A|||;VT=SNP
1	176938133	rs227988	T	C	100	PASS	AC=3977;AF=0.794129;AN=5008;NS=2504;DP=16464;EAS_AF=0.8671;AMR_AF=0.8084;AFR_AF=0.6725;EUR_AF=0.8032;SAS_AF=0.864;AA=C|||;VT=SNP
1	176940353	rs34618517	A	G	100	PASS	AC=223;AF=0.0445288;AN=5008;NS=2504;DP=18053;EAS_AF=0.0278;AMR_AF=0.0504;AFR_AF=0.0446;EUR_AF=0.0835;SAS_AF=0.0174;AA=A|||;VT=SNP
1	176942588	rs35621811	C	T	100	PASS	AC=151;AF=0.0301518;AN=5008;NS=2504;DP=21470;EAS_AF=0.0278;AMR_AF=0.0317;AFR_AF=0.0424;EUR_AF=0.0278;SAS_AF=0.0174;AA=C|||;VT=SNP
1	176942722	rs12145795	C	T	100	PASS	AC=188;AF=0.0375399;AN=5008;NS=2504;DP=22244;EAS_AF=0.0526;AMR_AF=0.0519;AFR_AF=0.0219;EUR_AF=0.0547;SAS_AF=0.0153;AA=C|||;VT=SNP
1	176943309	rs6673860	A	T	100	PASS	AC=215;AF=0.0429313;AN=5008;NS=2504;DP=13481;EAS_AF=0.0278;AMR_AF=0.0447;AFR_AF=0.053;EUR_AF=0.0686;SAS_AF=0.0174;AA=A|||;VT=SNP
1	176944289	rs61813275	T	C	100	PASS	AC=217;AF=0.0433307;AN=5008;NS=2504;DP=21811;EAS_AF=0.0278;AMR_AF=0.0447;AFR_AF=0.0545;EUR_AF=0.0686;SAS_AF=0.0174;AA=T|||;VT=SNP
1	176945396	rs56900053	C	T	100	PASS	AC=911;AF=0.181909;AN=5008;NS=2504;DP=21595;EAS_AF=0.1954;AMR_AF=0.2233;AFR_AF=0.2231;EUR_AF=0.1272;SAS_AF=0.1391;AA=C|||;VT=SNP
1	176945623	rs227992	T	C	100	PASS	AC=1677;AF=0.334864;AN=5008;NS=2504;DP=20558;EAS_AF=0.2232;AMR_AF=0.3127;AFR_AF=0.6589;EUR_AF=0.2058;SAS_AF=0.1605;AA=C|||;VT=SNP
1	176945748	rs35994765	C	T	100	PASS	AC=151;AF=0.0301518;AN=5008;NS=2504;DP=23138;EAS_AF=0.0278;AMR_AF=0.0317;AFR_AF=0.0424;EUR_AF=0.0278;SAS_AF=0.0174;AA=C|||;VT=SNP
1	176947558	rs115023262	A	T	100	PASS	AC=244;AF=0.048722;AN=5008;NS=2504;DP=21486;EAS_AF=0.0079;AMR_AF=0.0418;AFR_AF=0.0053;EUR_AF=0.0557;SAS_AF=0.1472;AA=A|||;VT=SNP
1	176949852	rs12569184	G	A	100	PASS	AC=833;AF=0.166334;AN=5008;NS=2504;DP=18898;EAS_AF=0.1954;AMR_AF=0.2219;AFR_AF=0.1664;EUR_AF=0.1252;SAS_AF=0.1391;AA=a|||;VT=SNP
1	176950905	rs41267148	C	T	100	PASS	AC=99;AF=0.0197684;AN=5008;NS=2504;DP=19814;EAS_AF=0.0278;AMR_AF=0.0216;AFR_AF=0.0076;EUR_AF=0.0278;SAS_AF=0.0184;AA=C|||;VT=SNP
1	176951777	rs72718689	C	G	100	PASS	AC=834;AF=0.166534;AN=5008;NS=2504;DP=19558;EAS_AF=0.1954;AMR_AF=0.2219;AFR_AF=0.1664;EUR_AF=0.1252;SAS_AF=0.1401;AA=C|||;VT=SNP
1	176952819	rs2142757	T	G	100	PASS	AC=824;AF=0.164537;AN=5008;NS=2504;DP=18373;EAS_AF=0.1954;AMR_AF=0.2219;AFR_AF=0.1589;EUR_AF=0.1252;SAS_AF=0.1401;AA=T|||;VT=SNP
1	176952859	rs227996	A	G	100	PASS	AC=2315;AF=0.46226;AN=5008;NS=2504;DP=18526;EAS_AF=0.2004;AMR_AF=0.4669;AFR_AF=0.6331;EUR_AF=0.5626;SAS_AF=0.3947;AA=A|||;VT=SNP
1	176952890	rs2142756	C	T	100	PASS	AC=835;AF=0.166733;AN=5008;NS=2504;DP=18377;EAS_AF=0.1954;AMR_AF=0.2305;AFR_AF=0.1589;EUR_AF=0.1302;SAS_AF=0.1401;AA=C|||;VT=SNP
1	176953824	rs61577256	G	A	100	PASS	AC=823;AF=0.164337;AN=5008;NS=2504;DP=22377;EAS_AF=0.1954;AMR_AF=0.2219;AFR_AF=0.1589;EUR_AF=0.1252;SAS_AF=0.1391;AA=G|||;VT=SNP
1	176953879	rs227997	C	G	100	PASS	AC=2387;AF=0.476637;AN=5008;NS=2504;DP=23543;EAS_AF=0.2004;AMR_AF=0.4784;AFR_AF=0.6785;EUR_AF=0.5656;SAS_AF=0.3957;AA=G|||;VT=SNP
1	176954713	rs16850555	C	T	100	PASS	AC=956;AF=0.190895;AN=5008;NS=2504;DP=16712;EAS_AF=0.1954;AMR_AF=0.2349;AFR_AF=0.2519;EUR_AF=0.1262;SAS_AF=0.1391;AA=C|||;VT=SNP
1	176955182	rs4341326	C	T	100	PASS	AC=823;AF=0.164337;AN=5008;NS=2504;DP=14215;EAS_AF=0.1954;AMR_AF=0.2219;AFR_AF=0.1589;EUR_AF=0.1252;SAS_AF=0.1391;AA=C|||;VT=SNP
1	176955571	rs16850561	G	A	100	PASS	AC=959;AF=0.191494;AN=5008;NS=2504;DP=20102;EAS_AF=0.1954;AMR_AF=0.2349;AFR_AF=0.2511;EUR_AF=0.1262;SAS_AF=0.1431;AA=G|||;VT=SNP
1	176955979	rs228002	C	G	100	PASS	AC=2386;AF=0.476438;AN=5008;NS=2504;DP=20534;EAS_AF=0.2004;AMR_AF=0.4784;AFR_AF=0.6778;EUR_AF=0.5656;SAS_AF=0.3957;AA=G|||;VT=SNP
1	176957291	rs228003	C	A	100	PASS	AC=2335;AF=0.466254;AN=5008;NS=2504;DP=17093;EAS_AF=0.2004;AMR_AF=0.4726;AFR_AF=0.6422;EUR_AF=0.5656;SAS_AF=0.3957;AA=A|||;VT=SNP
1	176957600	rs21257	C	T	100	PASS	AC=2335;AF=0.466254;AN=5008;NS=2504;DP=16190;EAS_AF=0.2004;AMR_AF=0.4726;AFR_AF=0.6422;EUR_AF=0.5656;SAS_AF=0.3957;AA=-|||;VT=SNP
1	176957925	rs4652217	G	C	100	PASS	AC=1234;AF=0.246406;AN=5008;NS=2504;DP=18148;EAS_AF=0.005;AMR_AF=0.2262;AFR_AF=0.292;EUR_AF=0.4354;SAS_AF=0.2536;AA=-|||;VT=SNP
1	176959582	rs228005	G	A	100	PASS	AC=4672;AF=0.932907;AN=5008;NS=2504;DP=13379;EAS_AF=0.9762;AMR_AF=0.8746;AFR_AF=0.9924;EUR_AF=0.9344;SAS_AF=0.8476;AA=A|||;VT=SNP
1	176959976	rs228006	C	T	100	PASS	AC=2316;AF=0.46246;AN=5008;NS=2504;DP=17439;EAS_AF=0.1974;AMR_AF=0.4712;AFR_AF=0.6324;EUR_AF=0.5666;SAS_AF=0.3926;AA=C|||;VT=SNP
1	176960361	rs112120696	C	T	100	PASS	AC=821;AF=0.163938;AN=5008;NS=2504;DP=14690;EAS_AF=0.1925;AMR_AF=0.2219;AFR_AF=0.1581;EUR_AF=0.1262;SAS_AF=0.1401;AA=C|||;VT=SNP
1	176963207	rs228008	T	C	100	PASS	AC=2509;AF=0.500998;AN=5008;NS=2504;DP=14888;EAS_AF=0.1974;AMR_AF=0.4928;AFR_AF=0.767;EUR_AF=0.5676;SAS_AF=0.3916;AA=C|||;VT=SNP
1	176964273	rs10798494	C	T	100	PASS	AC=1218;AF=0.243211;AN=5008;NS=2504;DP=21484;EAS_AF=0.004;AMR_AF=0.219;AFR_AF=0.2912;EUR_AF=0.4334;SAS_AF=0.2464;AA=C|||;VT=SNP
1	176965268	rs12122503	G	A	100	PASS	AC=204;AF=0.0407348;AN=5008;NS=2504;DP=18219;EAS_AF=0.0516;AMR_AF=0.062;AFR_AF=0.0023;EUR_AF=0.0915;SAS_AF=0.0143;AA=G|||;VT=SNP
1	176966274	rs228009	T	C	100	PASS	AC=2365;AF=0.472244;AN=5008;NS=2504;DP=20110;EAS_AF=0.1974;AMR_AF=0.4726;AFR_AF=0.6694;EUR_AF=0.5666;SAS_AF=0.3916;AA=C|||;VT=SNP
1	176966824	rs10489305	C	T	100	PASS	AC=1176;AF=0.234824;AN=5008;NS=2504;DP=20690;EAS_AF=0.004;AMR_AF=0.2176;AFR_AF=0.261;EUR_AF=0.4324;SAS_AF=0.2464;AA=C|||;VT=SNP
1	176967950	rs228011	G	A	100	PASS	AC=2440;AF=0.48722;AN=5008;NS=2504;DP=18914;EAS_AF=0.1974;AMR_AF=0.4827;AFR_AF=0.7201;EUR_AF=0.5676;SAS_AF=0.3916;AA=A|||;VT=SNP
1	176968626	rs228012	C	T	100	PASS	AC=2509;AF=0.500998;AN=5008;NS=2504;DP=21350;EAS_AF=0.1974;AMR_AF=0.4928;AFR_AF=0.767;EUR_AF=0.5676;SAS_AF=0.3916;AA=T|||;VT=SNP
1	176968937	rs960340	G	T	100	PASS	AC=2235;AF=0.446286;AN=5008;NS=2504;DP=17068;EAS_AF=0.1974;AMR_AF=0.464;AFR_AF=0.5809;EUR_AF=0.5626;SAS_AF=0.3885;AA=G|||;VT=SNP
1	176969316	rs10913287	T	C	100	PASS	AC=1175;AF=0.234625;AN=5008;NS=2504;DP=19837;EAS_AF=0.004;AMR_AF=0.2176;AFR_AF=0.2602;EUR_AF=0.4324;SAS_AF=0.2464;AA=T|||;VT=SNP
1	176969706	rs228013	G	A	100	PASS	AC=2509;AF=0.500998;AN=5008;NS=2504;DP=21159;EAS_AF=0.1974;AMR_AF=0.4914;AFR_AF=0.7678;EUR_AF=0.5676;SAS_AF=0.3916;AA=A|||;VT=SNP
1	176971552	rs2861881	C	T	100	PASS	AC=2235;AF=0.446286;AN=5008;NS=2504;DP=14925;EAS_AF=0.1964;AMR_AF=0.464;AFR_AF=0.5817;EUR_AF=0.5626;SAS_AF=0.3885;AA=c|||;VT=SNP
1	176971608	rs228014	T	C	100	PASS	AC=2383;AF=0.475839;AN=5008;NS=2504;DP=16075;EAS_AF=0.1974;AMR_AF=0.4769;AFR_AF=0.68;EUR_AF=0.5666;SAS_AF=0.3926;AA=T|||;VT=SNP
1	176971629	rs228015	G	C	100	PASS	AC=2510;AF=0.501198;AN=5008;NS=2504;DP=16330;EAS_AF=0.1974;AMR_AF=0.4914;AFR_AF=0.7678;EUR_AF=0.5676;SAS_AF=0.3926;AA=A|||;VT=SNP
1	176972061	rs7556507	T	G	100	PASS	AC=1191;AF=0.237819;AN=5008;NS=2504;DP=15725;EAS_AF=0.004;AMR_AF=0.2219;AFR_AF=0.27;EUR_AF=0.4324;SAS_AF=0.2464;AA=T|||;VT=SNP
1	176972365	rs2861882	G	A	100	PASS	AC=2236;AF=0.446486;AN=5008;NS=2504;DP=17387;EAS_AF=0.1974;AMR_AF=0.464;AFR_AF=0.5817;EUR_AF=0.5626;SAS_AF=0.3885;AA=G|||;VT=SNP
1	176972707	rs4650955	A	G	100	PASS	AC=2236;AF=0.446486;AN=5008;NS=2504;DP=17162;EAS_AF=0.1974;AMR_AF=0.464;AFR_AF=0.5817;EUR_AF=0.5626;SAS_AF=0.3885;AA=G|||;VT=SNP
1	176973194	rs12755513	T	C	100	PASS	AC=1191;AF=0.237819;AN=5008;NS=2504;DP=17244;EAS_AF=0.004;AMR_AF=0.2219;AFR_AF=0.27;EUR_AF=0.4324;SAS_AF=0.2464;AA=T|||;VT=SNP
1	176974037	rs72720704	T	C	100	PASS	AC=851;AF=0.169928;AN=5008;NS=2504;DP=19160;EAS_AF=0.1935;AMR_AF=0.2233;AFR_AF=0.18;EUR_AF=0.1252;SAS_AF=0.1401;AA=T|||;VT=SNP
1	176975445	rs12135256	C	G	100	PASS	AC=2282;AF=0.455671;AN=5008;NS=2504;DP=16514;EAS_AF=0.1974;AMR_AF=0.4683;AFR_AF=0.6142;EUR_AF=0.5626;SAS_AF=0.3885;AA=G|||;VT=SNP
1	176977004	rs228017	C	T	100	PASS	AC=2509;AF=0.500998;AN=5008;NS=2504;DP=21220;EAS_AF=0.1974;AMR_AF=0.4914;AFR_AF=0.7678;EUR_AF=0.5676;SAS_AF=0.3916;AA=T|||;VT=SNP
1	176977487	rs61369335	C	T	100	PASS	AC=851;AF=0.169928;AN=5008;NS=2504;DP=16438;EAS_AF=0.1935;AMR_AF=0.2233;AFR_AF=0.18;EUR_AF=0.1252;SAS_AF=0.1401;AA=C|||;VT=SNP
1	176978465	rs6661023	T	C	100	PASS	AC=2282;AF=0.455671;AN=5008;NS=2504;DP=22462;EAS_AF=0.1974;AMR_AF=0.4712;AFR_AF=0.6112;EUR_AF=0.5636;SAS_AF=0.3896;AA=C|||;VT=SNP
1	176980591	rs6668092	T	C	100	PASS	AC=2216;AF=0.442492;AN=5008;NS=2504;DP=20331;EAS_AF=0.1974;AMR_AF=0.4625;AFR_AF=0.5658;EUR_AF=0.5626;SAS_AF=0.3906;AA=C|||;VT=SNP
1	176984208	rs228019	C	A	100	PASS	AC=2500;AF=0.499201;AN=5008;NS=2504;DP=20639;EAS_AF=0.1954;AMR_AF=0.4885;AFR_AF=0.7648;EUR_AF=0.5676;SAS_AF=0.3906;AA=A|||;VT=SNP
1	176986167	rs228020	T	C	100	PASS	AC=2529;AF=0.504992;AN=5008;NS=2504;DP=18877;EAS_AF=0.1974;AMR_AF=0.4899;AFR_AF=0.7897;EUR_AF=0.5656;SAS_AF=0.3855;AA=C|||;VT=SNP
1	176986198	rs7536949	A	G	100	PASS	AC=2231;AF=0.445487;AN=5008;NS=2504;DP=19291;EAS_AF=0.1974;AMR_AF=0.4611;AFR_AF=0.5885;EUR_AF=0.5586;SAS_AF=0.3804;AA=G|||;VT=SNP
1	176986450	rs7532760	G	A	100	PASS	AC=2272;AF=0.453674;AN=5008;NS=2504;DP=18666;EAS_AF=0.1974;AMR_AF=0.4683;AFR_AF=0.615;EUR_AF=0.5596;SAS_AF=0.3804;AA=A|||;VT=SNP
1	176991436	rs7540842	T	G	100	PASS	AC=1863;AF=0.372005;AN=5008;NS=2504;DP=15041;EAS_AF=0.2192;AMR_AF=0.4366;AFR_AF=0.2806;EUR_AF=0.5815;SAS_AF=0.3916;AA=G|||;VT=SNP
1	176991826	rs12568233	C	T	100	PASS	AC=658;AF=0.13139;AN=5008;NS=2504;DP=15814;EAS_AF=0.2014;AMR_AF=0.2118;AFR_AF=0.0159;EUR_AF=0.1451;SAS_AF=0.1442;AA=C|||;VT=SNP
1	176992094	rs12565464	A	G	100	PASS	AC=649;AF=0.129593;AN=5008;NS=2504;DP=13727;EAS_AF=0.2024;AMR_AF=0.2104;AFR_AF=0.0091;EUR_AF=0.1451;SAS_AF=0.1442;AA=A|||;VT=SNP
1	176992553	rs172917	A	G	100	PASS	AC=2575;AF=0.514177;AN=5008;NS=2504;DP=16580;EAS_AF=0.2054;AMR_AF=0.4957;AFR_AF=0.792;EUR_AF=0.5895;SAS_AF=0.3926;AA=G|||;VT=SNP;EX_TARGET
1	176993411	rs760691	T	A	100	PASS	AC=1574;AF=0.314297;AN=5008;NS=2504;DP=18861;EAS_AF=0.6895;AMR_AF=0.2752;AFR_AF=0.056;EUR_AF=0.2157;SAS_AF=0.4059;AA=T|||;VT=SNP
1	176994238	rs2076072	C	T	100	PASS	AC=648;AF=0.129393;AN=5008;NS=2504;DP=20200;EAS_AF=0.2014;AMR_AF=0.2104;AFR_AF=0.0083;EUR_AF=0.1451;SAS_AF=0.1452;AA=C|||;VT=SNP
1	176994359	rs16850644	C	G	100	PASS	AC=657;AF=0.13119;AN=5008;NS=2504;DP=18744;EAS_AF=0.2014;AMR_AF=0.2104;AFR_AF=0.0159;EUR_AF=0.1451;SAS_AF=0.1442;AA=G|||;VT=SNP
1	176996953	rs4652220	T	C	100	PASS	AC=1240;AF=0.247604;AN=5008;NS=2504;DP=13571;EAS_AF=0.003;AMR_AF=0.2262;AFR_AF=0.3048;EUR_AF=0.4324;SAS_AF=0.2474;AA=C|||;VT=SNP
1	176998307	rs12041859	T	C	100	PASS	AC=1506;AF=0.300719;AN=5008;NS=2504;DP=18461;EAS_AF=0.6319;AMR_AF=0.2752;AFR_AF=0.0545;EUR_AF=0.2097;SAS_AF=0.4039;AA=T|||;VT=SNP
1	176998368	rs10753142	T	A	100	PASS	AC=1203;AF=0.240216;AN=5008;NS=2504;DP=20449;EAS_AF=0.004;AMR_AF=0.2291;AFR_AF=0.2655;EUR_AF=0.4433;SAS_AF=0.2485;AA=T|||;VT=SNP
1	176998930	rs56297461	C	T	100	PASS	AC=708;AF=0.141374;AN=5008;NS=2504;DP=19847;EAS_AF=0.2569;AMR_AF=0.2089;AFR_AF=0.0098;EUR_AF=0.1461;SAS_AF=0.1472;AA=C|||;VT=SNP
1	176999917	rs12568439	G	A	100	PASS	AC=746;AF=0.148962;AN=5008;NS=2504;DP=17903;EAS_AF=0.256;AMR_AF=0.2104;AFR_AF=0.0272;EUR_AF=0.1471;SAS_AF=0.1616;AA=A|||;VT=SNP;EX_TARGET
1	177000203	rs6682507	C	T	100	PASS	AC=1196;AF=0.238818;AN=5008;NS=2504;DP=17085;EAS_AF=0.003;AMR_AF=0.2277;AFR_AF=0.2572;EUR_AF=0.4493;SAS_AF=0.2485;AA=C|||;VT=SNP
1	177000503	rs2223301	T	C	100	PASS	AC=2136;AF=0.426518;AN=5008;NS=2504;DP=17435;EAS_AF=0.2589;AMR_AF=0.464;AFR_AF=0.416;EUR_AF=0.5984;SAS_AF=0.41;AA=C|||;VT=SNP
1	177001896	rs2076069	C	G	100	PASS	AC=751;AF=0.14996;AN=5008;NS=2504;DP=17437;EAS_AF=0.2599;AMR_AF=0.2118;AFR_AF=0.0272;EUR_AF=0.1471;SAS_AF=0.1616;AA=G|||;VT=SNP;EX_TARGET
1	177002956	rs2861884	A	G	100	PASS	AC=2105;AF=0.420327;AN=5008;NS=2504;DP=19088;EAS_AF=0.2629;AMR_AF=0.4597;AFR_AF=0.3933;EUR_AF=0.5984;SAS_AF=0.408;AA=G|||;VT=SNP
1	177003043	rs71628224	G	A	100	PASS	AC=122;AF=0.024361;AN=5008;NS=2504;DP=19351;EAS_AF=0.0298;AMR_AF=0.0274;AFR_AF=0.0113;EUR_AF=0.0348;SAS_AF=0.0235;AA=G|||;VT=SNP
1	177003238	rs742123	A	G	100	PASS	AC=2103;AF=0.419928;AN=5008;NS=2504;DP=17079;EAS_AF=0.2629;AMR_AF=0.4597;AFR_AF=0.3941;EUR_AF=0.5984;SAS_AF=0.4049;AA=G|||;VT=SNP
1	177003267	rs742122	A	G	100	PASS	AC=920;AF=0.183706;AN=5008;NS=2504;DP=16704;EAS_AF=0.2599;AMR_AF=0.2305;AFR_AF=0.1452;EUR_AF=0.1491;SAS_AF=0.1595;AA=G|||;VT=SNP
1	177003825	rs1883246	T	C	100	PASS	AC=2402;AF=0.479633;AN=5008;NS=2504;DP=19326;EAS_AF=0.2629;AMR_AF=0.4813;AFR_AF=0.6006;EUR_AF=0.6034;SAS_AF=0.411;AA=C|||;VT=SNP
1	177004246	rs35506438	G	A	100	PASS	AC=749;AF=0.149561;AN=5008;NS=2504;DP=21763;EAS_AF=0.2599;AMR_AF=0.2118;AFR_AF=0.0272;EUR_AF=0.1471;SAS_AF=0.1595;AA=G|||;VT=SNP
1	177006486	rs41480245	A	G	100	PASS	AC=662;AF=0.132188;AN=5008;NS=2504;DP=18034;EAS_AF=0.2599;AMR_AF=0.2104;AFR_AF=0.0106;EUR_AF=0.1461;SAS_AF=0.0951;AA=A|||;VT=SNP
1	177007353	rs12568931	G	A	100	PASS	AC=661;AF=0.131989;AN=5008;NS=2504;DP=18675;EAS_AF=0.2579;AMR_AF=0.2104;AFR_AF=0.0113;EUR_AF=0.1461;SAS_AF=0.0951;AA=G|||;VT=SNP
1	177009082	rs4652221	G	C	100	PASS	AC=2045;AF=0.408347;AN=5008;NS=2504;DP=18131;EAS_AF=0.2629;AMR_AF=0.4597;AFR_AF=0.3941;EUR_AF=0.5984;SAS_AF=0.3456;AA=C|||;VT=SNP
1	177009394	rs6672689	G	A	100	PASS	AC=1182;AF=0.236022;AN=5008;NS=2504;DP=18128;EAS_AF=0.003;AMR_AF=0.2291;AFR_AF=0.2458;EUR_AF=0.4493;SAS_AF=0.2485;AA=G|||;VT=SNP
1	177009420	rs10913289	G	A	100	PASS	AC=2673;AF=0.533746;AN=5008;NS=2504;DP=17393;EAS_AF=0.7371;AMR_AF=0.5173;AFR_AF=0.4032;EUR_AF=0.3976;SAS_AF=0.6524;AA=G|||;VT=SNP
1	177010161	rs7517550	A	C	100	PASS	AC=2041;AF=0.407548;AN=5008;NS=2504;DP=20597;EAS_AF=0.2629;AMR_AF=0.4582;AFR_AF=0.3926;EUR_AF=0.5984;SAS_AF=0.3446;AA=C|||;VT=SNP
1	177010657	rs61813297	A	C	100	PASS	AC=190;AF=0.0379393;AN=5008;NS=2504;DP=17476;EAS_AF=0.0506;AMR_AF=0.0576;AFR_AF=0.0015;EUR_AF=0.0815;SAS_AF=0.0153;AA=A|||;VT=SNP
1	177011400	rs4652222	G	T	100	PASS	AC=2308;AF=0.460863;AN=5008;NS=2504;DP=20724;EAS_AF=0.2599;AMR_AF=0.4798;AFR_AF=0.5809;EUR_AF=0.6024;SAS_AF=0.3466;AA=T|||;VT=SNP
1	177011518	rs4652223	C	T	100	PASS	AC=2308;AF=0.460863;AN=5008;NS=2504;DP=19746;EAS_AF=0.2599;AMR_AF=0.4784;AFR_AF=0.5809;EUR_AF=0.6024;SAS_AF=0.3476;AA=T|||;VT=SNP
1	177012928	rs16850682	T	A	100	PASS	AC=687;AF=0.137181;AN=5008;NS=2504;DP=16692;EAS_AF=0.2599;AMR_AF=0.2104;AFR_AF=0.0272;EUR_AF=0.1471;SAS_AF=0.0971;AA=T|||;VT=SNP
1	177013696	rs79994981	G	C	100	PASS	AC=687;AF=0.137181;AN=5008;NS=2504;DP=17056;EAS_AF=0.2599;AMR_AF=0.2104;AFR_AF=0.0272;EUR_AF=0.1471;SAS_AF=0.0971;AA=C|||;VT=SNP
1	177014531	rs11576541	G	A	100	PASS	AC=412;AF=0.0822684;AN=5008;NS=2504;DP=19562;EAS_AF=0.0238;AMR_AF=0.1239;AFR_AF=0.0295;EUR_AF=0.0497;SAS_AF=0.2178;AA=G|||;VT=SNP
1	177015096	rs35923165	T	A	100	PASS	AC=2256;AF=0.450479;AN=5008;NS=2504;DP=20313;EAS_AF=0.253;AMR_AF=0.4755;AFR_AF=0.553;EUR_AF=0.5984;SAS_AF=0.3456;AA=A|||;VT=SNP
1	177015215	rs7416836	G	A	100	PASS	AC=2242;AF=0.447684;AN=5008;NS=2504;DP=18153;EAS_AF=0.253;AMR_AF=0.4726;AFR_AF=0.5439;EUR_AF=0.5984;SAS_AF=0.3456;AA=G|||;VT=SNP
1	177015606	rs16850689	C	T	100	PASS	AC=669;AF=0.133586;AN=5008;NS=2504;DP=16406;EAS_AF=0.248;AMR_AF=0.2046;AFR_AF=0.028;EUR_AF=0.1491;SAS_AF=0.092;AA=C|||;VT=SNP
1	177016150	rs2209010	C	T	100	PASS	AC=285;AF=0.0569089;AN=5008;NS=2504;DP=20532;EAS_AF=0.0526;AMR_AF=0.0346;AFR_AF=0.0998;EUR_AF=0.0626;SAS_AF=0.0133;AA=C|||;VT=SNP
1	177016368	rs6667588	A	G	100	PASS	AC=2246;AF=0.448482;AN=5008;NS=2504;DP=19607;EAS_AF=0.2183;AMR_AF=0.4841;AFR_AF=0.6097;EUR_AF=0.5636;SAS_AF=0.3241;AA=G|||;VT=SNP
1	177016829	rs16850697	T	G	100	PASS	AC=768;AF=0.153355;AN=5008;NS=2504;DP=18852;EAS_AF=0.1796;AMR_AF=0.1441;AFR_AF=0.3064;EUR_AF=0.0616;SAS_AF=0.0204;AA=G|||;VT=SNP
1	177016866	rs78024942	A	G	100	PASS	AC=419;AF=0.0836661;AN=5008;NS=2504;DP=19882;EAS_AF=0.1855;AMR_AF=0.1225;AFR_AF=0.0628;EUR_AF=0.0368;SAS_AF=0.0276;AA=A|||;VT=SNP
1	177017173	rs6670908	T	C	100	PASS	AC=808;AF=0.161342;AN=5008;NS=2504;DP=19470;EAS_AF=0.0496;AMR_AF=0.1282;AFR_AF=0.2988;EUR_AF=0.1302;SAS_AF=0.1462;AA=C|||;VT=SNP
1	177017501	rs75974699	G	A	100	PASS	AC=312;AF=0.0623003;AN=5008;NS=2504;DP=17008;EAS_AF=0.0476;AMR_AF=0.0432;AFR_AF=0.0091;EUR_AF=0.0875;SAS_AF=0.137;AA=G|||;VT=SNP
1	177019779	rs80354673	G	C	100	PASS	AC=304;AF=0.0607029;AN=5008;NS=2504;DP=19842;EAS_AF=0.0476;AMR_AF=0.0403;AFR_AF=0.0045;EUR_AF=0.0875;SAS_AF=0.137;AA=G|||;VT=SNP
1	177020284	rs76669157	T	A	100	PASS	AC=324;AF=0.0646965;AN=5008;NS=2504;DP=20436;EAS_AF=0.0476;AMR_AF=0.0418;AFR_AF=0.0189;EUR_AF=0.0875;SAS_AF=0.137;AA=T|||;VT=SNP
1	177020975	rs77203395	G	A	100	PASS	AC=324;AF=0.0646965;AN=5008;NS=2504;DP=19870;EAS_AF=0.0476;AMR_AF=0.0418;AFR_AF=0.0189;EUR_AF=0.0875;SAS_AF=0.137;AA=G|||;VT=SNP
1	177021726	rs2861885	C	A	100	PASS	AC=734;AF=0.146565;AN=5008;NS=2504;DP=18785;EAS_AF=0.0546;AMR_AF=0.1095;AFR_AF=0.264;EUR_AF=0.1123;SAS_AF=0.1442;AA=A|||;VT=SNP
1	177021822	rs2861886	T	C	100	PASS	AC=310;AF=0.061901;AN=5008;NS=2504;DP=18581;EAS_AF=0.0476;AMR_AF=0.0403;AFR_AF=0.0091;EUR_AF=0.0875;SAS_AF=0.137;AA=T|||;VT=SNP
1	177022219	rs61001062	G	A	100	PASS	AC=767;AF=0.153155;AN=5008;NS=2504;DP=19912;EAS_AF=0.0546;AMR_AF=0.1095;AFR_AF=0.289;EUR_AF=0.1133;SAS_AF=0.1431;AA=A|||;VT=SNP
1	177025098	rs7548487	A	G	100	PASS	AC=733;AF=0.146366;AN=5008;NS=2504;DP=18902;EAS_AF=0.0546;AMR_AF=0.1095;AFR_AF=0.264;EUR_AF=0.1123;SAS_AF=0.1431;AA=a|||;VT=SNP
1	177026983	rs7548151	G	A	100	PASS	AC=712;AF=0.142173;AN=5008;NS=2504;DP=17809;EAS_AF=0.0546;AMR_AF=0.1066;AFR_AF=0.264;EUR_AF=0.0964;SAS_AF=0.1401;AA=A|||;VT=SNP
1	177030701	rs76329132	T	C	100	PASS	AC=264;AF=0.0527157;AN=5008;NS=2504;DP=18995;EAS_AF=0.0149;AMR_AF=0.0403;AFR_AF=0.0189;EUR_AF=0.0656;SAS_AF=0.1329;AA=T|||;VT=SNP
1	177030964	rs80217027	A	T	100	PASS	AC=243;AF=0.0485224;AN=5008;NS=2504;DP=21865;EAS_AF=0.0149;AMR_AF=0.0389;AFR_AF=0.0038;EUR_AF=0.0656;SAS_AF=0.1329;AA=A|||;VT=SNP
1	177032958	rs73047038	G	C	100	PASS	AC=672;AF=0.134185;AN=5008;NS=2504;DP=19156;EAS_AF=0.0218;AMR_AF=0.1066;AFR_AF=0.2625;EUR_AF=0.0905;SAS_AF=0.1411;AA=C|||;VT=SNP
1	177033027	rs73047041	A	G	100	PASS	AC=672;AF=0.134185;AN=5008;NS=2504;DP=19251;EAS_AF=0.0218;AMR_AF=0.1066;AFR_AF=0.2625;EUR_AF=0.0905;SAS_AF=0.1411;AA=A|||;VT=SNP
1	177033211	rs74547540	G	A	100	PASS	AC=672;AF=0.134185;AN=5008;NS=2504;DP=19865;EAS_AF=0.0218;AMR_AF=0.1066;AFR_AF=0.2625;EUR_AF=0.0905;SAS_AF=0.1411;AA=A|||;VT=SNP
1	177033220	rs78967650	T	C	100	PASS	AC=672;AF=0.134185;AN=5008;NS=2504;DP=19708;EAS_AF=0.0218;AMR_AF=0.1066;AFR_AF=0.2625;EUR_AF=0.0905;SAS_AF=0.1411;AA=C|||;VT=SNP
1	177034348	rs61075998	G	C	100	PASS	AC=671;AF=0.133986;AN=5008;NS=2504;DP=21984;EAS_AF=0.0218;AMR_AF=0.1066;AFR_AF=0.2625;EUR_AF=0.0905;SAS_AF=0.1401;AA=C|||;VT=SNP
1	177034358	rs116649824	G	A	100	PASS	AC=259;AF=0.0517173;AN=5008;NS=2504;DP=21509;EAS_AF=0.0149;AMR_AF=0.0418;AFR_AF=0.0144;EUR_AF=0.0656;SAS_AF=0.1329;AA=G|||;VT=SNP
1	177034598	rs6673778	G	A	100	PASS	AC=671;AF=0.133986;AN=5008;NS=2504;DP=23534;EAS_AF=0.0218;AMR_AF=0.1066;AFR_AF=0.2625;EUR_AF=0.0905;SAS_AF=0.1401;AA=A|||;VT=SNP
1	177036815	rs7555091	T	C	100	PASS	AC=678;AF=0.135383;AN=5008;NS=2504;DP=20565;EAS_AF=0.0218;AMR_AF=0.1052;AFR_AF=0.2678;EUR_AF=0.0905;SAS_AF=0.1411;AA=C|||;VT=SNP
1	177038918	rs4650957	G	C	100	PASS	AC=173;AF=0.0345447;AN=5008;NS=2504;DP=16154;EAS_AF=0.1042;AMR_AF=0.0476;AFR_AF=0;EUR_AF=0.0229;SAS_AF=0.0123;AA=G|||;VT=SNP
1	177039116	rs6661459	T	C	100	PASS	AC=678;AF=0.135383;AN=5008;NS=2504;DP=17696;EAS_AF=0.0218;AMR_AF=0.1066;AFR_AF=0.2678;EUR_AF=0.0905;SAS_AF=0.1401;AA=C|||;VT=SNP
1	177039372	rs6697602	C	G	100	PASS	AC=679;AF=0.135583;AN=5008;NS=2504;DP=16175;EAS_AF=0.0218;AMR_AF=0.1066;AFR_AF=0.2678;EUR_AF=0.0905;SAS_AF=0.1411;AA=G|||;VT=SNP
1	177040983	rs79907891	G	A	100	PASS	AC=243;AF=0.0485224;AN=5008;NS=2504;DP=22015;EAS_AF=0.0149;AMR_AF=0.0389;AFR_AF=0.0038;EUR_AF=0.0656;SAS_AF=0.1329;AA=G|||;VT=SNP
1	177041197	rs6665925	A	G	100	PASS	AC=678;AF=0.135383;AN=5008;NS=2504;DP=20341;EAS_AF=0.0218;AMR_AF=0.1066;AFR_AF=0.2678;EUR_AF=0.0905;SAS_AF=0.1401;AA=G|||;VT=SNP
1	177041419	rs6704507	C	T	100	PASS	AC=659;AF=0.131589;AN=5008;NS=2504;DP=22472;EAS_AF=0.0218;AMR_AF=0.1066;AFR_AF=0.2534;EUR_AF=0.0905;SAS_AF=0.1401;AA=C|||;VT=SNP
1	177041997	rs2861887	C	T	100	PASS	AC=1503;AF=0.30012;AN=5008;NS=2504;DP=20178;EAS_AF=0.0238;AMR_AF=0.3199;AFR_AF=0.2943;EUR_AF=0.5606;SAS_AF=0.3108;AA=T|||;VT=SNP
1	177042040	rs76529881	G	A	100	PASS	AC=244;AF=0.048722;AN=5008;NS=2504;DP=20250;EAS_AF=0.0149;AMR_AF=0.0389;AFR_AF=0.0038;EUR_AF=0.0656;SAS_AF=0.1339;AA=G|||;VT=SNP
1	177042186	rs12750202	G	A	100	PASS	AC=1227;AF=0.245008;AN=5008;NS=2504;DP=20641;EAS_AF=0.0089;AMR_AF=0.2795;AFR_AF=0.2663;EUR_AF=0.495;SAS_AF=0.1779;AA=G|||;VT=SNP
1	177042531	rs12741354	T	C	100	PASS	AC=1226;AF=0.244808;AN=5008;NS=2504;DP=21707;EAS_AF=0.0089;AMR_AF=0.2795;AFR_AF=0.2655;EUR_AF=0.495;SAS_AF=0.1779;AA=T|||;VT=SNP
1	177042847	rs6659769	C	A	100	PASS	AC=1503;AF=0.30012;AN=5008;NS=2504;DP=18457;EAS_AF=0.0238;AMR_AF=0.3199;AFR_AF=0.2935;EUR_AF=0.5606;SAS_AF=0.3119;AA=C|||;VT=SNP
1	177042997	rs6683648	G	A	100	PASS	AC=1510;AF=0.301518;AN=5008;NS=2504;DP=17715;EAS_AF=0.0238;AMR_AF=0.3199;AFR_AF=0.2988;EUR_AF=0.5606;SAS_AF=0.3119;AA=A|||;VT=SNP
1	177043191	rs6675257	T	C	100	PASS	AC=1512;AF=0.301917;AN=5008;NS=2504;DP=16977;EAS_AF=0.0238;AMR_AF=0.3199;AFR_AF=0.3003;EUR_AF=0.5606;SAS_AF=0.3119;AA=C|||;VT=SNP
1	177043401	rs6686441	G	A	100	PASS	AC=1539;AF=0.307308;AN=5008;NS=2504;DP=17781;EAS_AF=0.0238;AMR_AF=0.3199;AFR_AF=0.32;EUR_AF=0.5616;SAS_AF=0.3119;AA=A|||;VT=SNP
1	177044080	rs6678743	T	G	100	PASS	AC=1513;AF=0.302117;AN=5008;NS=2504;DP=15169;EAS_AF=0.0238;AMR_AF=0.3199;AFR_AF=0.3003;EUR_AF=0.5606;SAS_AF=0.3129;AA=T|||;VT=SNP
1	177047105	rs2205788	T	C	100	PASS	AC=1513;AF=0.302117;AN=5008;NS=2504;DP=22587;EAS_AF=0.0238;AMR_AF=0.3199;AFR_AF=0.3011;EUR_AF=0.5606;SAS_AF=0.3119;AA=C|||;VT=SNP
1	177047236	rs2205787	A	G	100	PASS	AC=1515;AF=0.302516;AN=5008;NS=2504;DP=22151;EAS_AF=0.0238;AMR_AF=0.3213;AFR_AF=0.3011;EUR_AF=0.5606;SAS_AF=0.3129;AA=G|||;VT=SNP
1	177047274	rs2205786	T	C	100	PASS	AC=1514;AF=0.302316;AN=5008;NS=2504;DP=21880;EAS_AF=0.0238;AMR_AF=0.3199;AFR_AF=0.3011;EUR_AF=0.5606;SAS_AF=0.3129;AA=T|||;VT=SNP
1	177047495	rs80070803	G	A	100	PASS	AC=259;AF=0.0517173;AN=5008;NS=2504;DP=20434;EAS_AF=0.0149;AMR_AF=0.0403;AFR_AF=0.0136;EUR_AF=0.0656;SAS_AF=0.135;AA=G|||;VT=SNP
1	177047944	rs78711190	T	G	100	PASS	AC=245;AF=0.0489217;AN=5008;NS=2504;DP=17668;EAS_AF=0.0149;AMR_AF=0.0389;AFR_AF=0.0038;EUR_AF=0.0656;SAS_AF=0.135;AA=T|||;VT=SNP
1	177048413	rs12744827	G	A	100	PASS	AC=1514;AF=0.302316;AN=5008;NS=2504;DP=16840;EAS_AF=0.0238;AMR_AF=0.3199;AFR_AF=0.3011;EUR_AF=0.5606;SAS_AF=0.3129;AA=G|||;VT=SNP
1	177049234	rs7547108	C	T	100	PASS	AC=1514;AF=0.302316;AN=5008;NS=2504;DP=15853;EAS_AF=0.0238;AMR_AF=0.3199;AFR_AF=0.3011;EUR_AF=0.5606;SAS_AF=0.3129;AA=C|||;VT=SNP
1	177049460	rs7516130	A	G	100	PASS	AC=1041;AF=0.207867;AN=5008;NS=2504;DP=14178;EAS_AF=0.0089;AMR_AF=0.2594;AFR_AF=0.1528;EUR_AF=0.4771;SAS_AF=0.1738;AA=A|||;VT=SNP
1	177050457	rs11585723	T	A	100	PASS	AC=1516;AF=0.302716;AN=5008;NS=2504;DP=19032;EAS_AF=0.0238;AMR_AF=0.3199;AFR_AF=0.3026;EUR_AF=0.5606;SAS_AF=0.3129;AA=A|||;VT=SNP
1	177050488	rs11585725	T	C	100	PASS	AC=1516;AF=0.302716;AN=5008;NS=2504;DP=19711;EAS_AF=0.0238;AMR_AF=0.3199;AFR_AF=0.3026;EUR_AF=0.5606;SAS_AF=0.3129;AA=C|||;VT=SNP
1	177050725	rs79239137	G	A	100	PASS	AC=245;AF=0.0489217;AN=5008;NS=2504;DP=19142;EAS_AF=0.0149;AMR_AF=0.0389;AFR_AF=0.0038;EUR_AF=0.0656;SAS_AF=0.135;AA=G|||;VT=SNP
1	177050921	rs6425406	A	G	100	PASS	AC=1041;AF=0.207867;AN=5008;NS=2504;DP=22436;EAS_AF=0.0089;AMR_AF=0.2594;AFR_AF=0.1528;EUR_AF=0.4771;SAS_AF=0.1738;AA=A|||;VT=SNP
1	177050999	rs6425407	T	C	100	PASS	AC=1523;AF=0.304113;AN=5008;NS=2504;DP=21931;EAS_AF=0.0238;AMR_AF=0.3199;AFR_AF=0.3079;EUR_AF=0.5606;SAS_AF=0.3129;AA=C|||;VT=SNP
1	177051246	rs6701093	C	T	100	PASS	AC=1515;AF=0.302516;AN=5008;NS=2504;DP=21351;EAS_AF=0.0238;AMR_AF=0.3199;AFR_AF=0.3011;EUR_AF=0.5606;SAS_AF=0.3139;AA=T|||;VT=SNP
1	177051668	rs78661315	A	G	100	PASS	AC=245;AF=0.0489217;AN=5008;NS=2504;DP=20809;EAS_AF=0.0149;AMR_AF=0.0389;AFR_AF=0.0038;EUR_AF=0.0656;SAS_AF=0.135;AA=A|||;VT=SNP
1	177052738	rs2068331	C	T	100	PASS	AC=1512;AF=0.301917;AN=5008;NS=2504;DP=17628;EAS_AF=0.0238;AMR_AF=0.3199;AFR_AF=0.3011;EUR_AF=0.5596;SAS_AF=0.3119;AA=C|||;VT=SNP
1	177052939	rs2861915	T	C	100	PASS	AC=1512;AF=0.301917;AN=5008;NS=2504;DP=16075;EAS_AF=0.0238;AMR_AF=0.3199;AFR_AF=0.3011;EUR_AF=0.5596;SAS_AF=0.3119;AA=T|||;VT=SNP
1	177053036	rs2902093	G	A	100	PASS	AC=1253;AF=0.2502;AN=5008;NS=2504;DP=19151;EAS_AF=0.0089;AMR_AF=0.2795;AFR_AF=0.2874;EUR_AF=0.494;SAS_AF=0.1769;AA=G|||;VT=SNP
1	177053886	rs76737870	T	G	100	PASS	AC=259;AF=0.0517173;AN=5008;NS=2504;DP=18529;EAS_AF=0.0149;AMR_AF=0.0403;AFR_AF=0.0136;EUR_AF=0.0656;SAS_AF=0.135;AA=T|||;VT=SNP
1	177053982	rs7529430	A	G	100	PASS	AC=1516;AF=0.302716;AN=5008;NS=2504;DP=20724;EAS_AF=0.0238;AMR_AF=0.3213;AFR_AF=0.3018;EUR_AF=0.5606;SAS_AF=0.3129;AA=G|||;VT=SNP
1	177054036	rs7517664	C	T	100	PASS	AC=1255;AF=0.250599;AN=5008;NS=2504;DP=21089;EAS_AF=0.0089;AMR_AF=0.2795;AFR_AF=0.289;EUR_AF=0.494;SAS_AF=0.1769;AA=C|||;VT=SNP
1	177054127	rs6425408	G	C	100	PASS	AC=1514;AF=0.302316;AN=5008;NS=2504;DP=20636;EAS_AF=0.0238;AMR_AF=0.3199;AFR_AF=0.3026;EUR_AF=0.5596;SAS_AF=0.3119;AA=C|||;VT=SNP
1	177054564	rs6425409	G	A	100	PASS	AC=1515;AF=0.302516;AN=5008;NS=2504;DP=19656;EAS_AF=0.0238;AMR_AF=0.3199;AFR_AF=0.3018;EUR_AF=0.5606;SAS_AF=0.3129;AA=A|||;VT=SNP
1	177054771	rs6678480	A	C	100	PASS	AC=1042;AF=0.208067;AN=5008;NS=2504;DP=18935;EAS_AF=0.0099;AMR_AF=0.2594;AFR_AF=0.1528;EUR_AF=0.4771;SAS_AF=0.1738;AA=A|||;VT=SNP
1	177054880	rs4370732	A	G	100	PASS	AC=1517;AF=0.302915;AN=5008;NS=2504;DP=20422;EAS_AF=0.0238;AMR_AF=0.3213;AFR_AF=0.3026;EUR_AF=0.5606;SAS_AF=0.3129;AA=G|||;VT=SNP
1	177055081	rs74468329	G	A	100	PASS	AC=245;AF=0.0489217;AN=5008;NS=2504;DP=15945;EAS_AF=0.0149;AMR_AF=0.0389;AFR_AF=0.0038;EUR_AF=0.0656;SAS_AF=0.135;AA=G|||;VT=SNP
1	177055736	rs77769966	A	G	100	PASS	AC=245;AF=0.0489217;AN=5008;NS=2504;DP=14822;EAS_AF=0.0149;AMR_AF=0.0389;AFR_AF=0.0038;EUR_AF=0.0656;SAS_AF=0.135;AA=A|||;VT=SNP
1	177056131	rs12732164	G	A	100	PASS	AC=1512;AF=0.301917;AN=5008;NS=2504;DP=15991;EAS_AF=0.0238;AMR_AF=0.3199;AFR_AF=0.3011;EUR_AF=0.5596;SAS_AF=0.3119;AA=A|||;VT=SNP
1	177056764	rs77827784	A	G	100	PASS	AC=257;AF=0.0513179;AN=5008;NS=2504;DP=21222;EAS_AF=0.0149;AMR_AF=0.0403;AFR_AF=0.0136;EUR_AF=0.0656;SAS_AF=0.1329;AA=A|||;VT=SNP
1	177057017	rs11583509	A	C	100	PASS	AC=1513;AF=0.302117;AN=5008;NS=2504;DP=19798;EAS_AF=0.0238;AMR_AF=0.3199;AFR_AF=0.3018;EUR_AF=0.5606;SAS_AF=0.3108;AA=A|||;VT=SNP
1	177057762	rs6425410	C	T	100	PASS	AC=1508;AF=0.301118;AN=5008;NS=2504;DP=13253;EAS_AF=0.0238;AMR_AF=0.3213;AFR_AF=0.3003;EUR_AF=0.5596;SAS_AF=0.3078;AA=C|||;VT=SNP
1	177058136	rs6425411	A	G	100	PASS	AC=1518;AF=0.303115;AN=5008;NS=2504;DP=17078;EAS_AF=0.0238;AMR_AF=0.3242;AFR_AF=0.3011;EUR_AF=0.5666;SAS_AF=0.3078;AA=G|||;VT=SNP
1	177058201	rs227530	T	C	100	PASS	AC=2247;AF=0.448682;AN=5008;NS=2504;DP=17343;EAS_AF=0.1389;AMR_AF=0.3646;AFR_AF=0.73;EUR_AF=0.5706;SAS_AF=0.3221;AA=C|||;VT=SNP
1	177058297	rs6673537	T	C	100	PASS	AC=1569;AF=0.313299;AN=5008;NS=2504;DP=17909;EAS_AF=0.0238;AMR_AF=0.3285;AFR_AF=0.3366;EUR_AF=0.5676;SAS_AF=0.3078;AA=T|||;VT=SNP
1	177058734	rs12747882	G	A	100	PASS	AC=1523;AF=0.304113;AN=5008;NS=2504;DP=17495;EAS_AF=0.0238;AMR_AF=0.3242;AFR_AF=0.3071;EUR_AF=0.5646;SAS_AF=0.3067;AA=g|||;VT=SNP
1	177058890	rs1028305	G	A	100	PASS	AC=1523;AF=0.304113;AN=5008;NS=2504;DP=17768;EAS_AF=0.0238;AMR_AF=0.3242;AFR_AF=0.3071;EUR_AF=0.5646;SAS_AF=0.3067;AA=G|||;VT=SNP
1	177059169	rs1028303	C	A	100	PASS	AC=1523;AF=0.304113;AN=5008;NS=2504;DP=18186;EAS_AF=0.0238;AMR_AF=0.3242;AFR_AF=0.3071;EUR_AF=0.5646;SAS_AF=0.3067;AA=A|||;VT=SNP
1	177061258	rs12691477	G	T	100	PASS	AC=1681;AF=0.335663;AN=5008;NS=2504;DP=17029;EAS_AF=0.1389;AMR_AF=0.3329;AFR_AF=0.3079;EUR_AF=0.5845;SAS_AF=0.3221;AA=T|||;VT=SNP
1	177061642	rs13376249	C	T	100	PASS	AC=221;AF=0.0441294;AN=5008;NS=2504;DP=18963;EAS_AF=0.1161;AMR_AF=0.0072;AFR_AF=0.0461;EUR_AF=0.0169;SAS_AF=0.0215;AA=C|||;VT=SNP
1	177062012	rs80051689	A	T	100	PASS	AC=220;AF=0.0439297;AN=5008;NS=2504;DP=19314;EAS_AF=0.1161;AMR_AF=0.0072;AFR_AF=0.0461;EUR_AF=0.0169;SAS_AF=0.0204;AA=T|||;VT=SNP
1	177062275	rs57108422	A	G	100	PASS	AC=220;AF=0.0439297;AN=5008;NS=2504;DP=19756;EAS_AF=0.1161;AMR_AF=0.0072;AFR_AF=0.0461;EUR_AF=0.0169;SAS_AF=0.0204;AA=A|||;VT=SNP
1	177062468	rs59426705	T	C	100	PASS	AC=220;AF=0.0439297;AN=5008;NS=2504;DP=20663;EAS_AF=0.1161;AMR_AF=0.0072;AFR_AF=0.0461;EUR_AF=0.0169;SAS_AF=0.0204;AA=C|||;VT=SNP
1	177062470	rs59551381	A	T	100	PASS	AC=220;AF=0.0439297;AN=5008;NS=2504;DP=20680;EAS_AF=0.1161;AMR_AF=0.0072;AFR_AF=0.0461;EUR_AF=0.0169;SAS_AF=0.0204;AA=A|||;VT=SNP
1	177062905	rs13375316	T	G	100	PASS	AC=225;AF=0.0449281;AN=5008;NS=2504;DP=19265;EAS_AF=0.1181;AMR_AF=0.0072;AFR_AF=0.0461;EUR_AF=0.0189;SAS_AF=0.0215;AA=G|||;VT=SNP
1	177064576	rs75533359	A	T	100	PASS	AC=220;AF=0.0439297;AN=5008;NS=2504;DP=17743;EAS_AF=0.1161;AMR_AF=0.0072;AFR_AF=0.0461;EUR_AF=0.0169;SAS_AF=0.0204;AA=T|||;VT=SNP
1	177065205	rs114830900	A	C	100	PASS	AC=223;AF=0.0445288;AN=5008;NS=2504;DP=19555;EAS_AF=0.1161;AMR_AF=0.0072;AFR_AF=0.0461;EUR_AF=0.0189;SAS_AF=0.0215;AA=C|||;VT=SNP
1	177065547	rs57996349	C	T	100	PASS	AC=342;AF=0.0682907;AN=5008;NS=2504;DP=21275;EAS_AF=0.0069;AMR_AF=0.0836;AFR_AF=0.1422;EUR_AF=0.0726;SAS_AF=0.0164;AA=C|||;VT=SNP
1	177065790	rs2902094	T	C	100	PASS	AC=1013;AF=0.202276;AN=5008;NS=2504;DP=17939;EAS_AF=0.1181;AMR_AF=0.1888;AFR_AF=0.1188;EUR_AF=0.4274;SAS_AF=0.18;AA=C|||;VT=SNP
1	177065824	rs116409524	G	A	100	PASS	AC=220;AF=0.0439297;AN=5008;NS=2504;DP=18465;EAS_AF=0.1161;AMR_AF=0.0072;AFR_AF=0.0461;EUR_AF=0.0169;SAS_AF=0.0204;AA=G|||;VT=SNP
1	177065830	rs73047088	T	A	100	PASS	AC=343;AF=0.0684904;AN=5008;NS=2504;DP=18730;EAS_AF=0.0069;AMR_AF=0.085;AFR_AF=0.1422;EUR_AF=0.0736;SAS_AF=0.0153;AA=T|||;VT=SNP
1	177066050	rs75044565	G	A	100	PASS	AC=317;AF=0.0632987;AN=5008;NS=2504;DP=17419;EAS_AF=0.0139;AMR_AF=0.0591;AFR_AF=0.0356;EUR_AF=0.0855;SAS_AF=0.1319;AA=G|||;VT=SNP
1	177066359	rs34407646	C	T	100	PASS	AC=219;AF=0.04373;AN=5008;NS=2504;DP=17868;EAS_AF=0.1161;AMR_AF=0.0072;AFR_AF=0.0461;EUR_AF=0.0189;SAS_AF=0.0174;AA=C|||;VT=SNP
1	177066587	rs79828449	C	T	100	PASS	AC=223;AF=0.0445288;AN=5008;NS=2504;DP=17494;EAS_AF=0.1161;AMR_AF=0.0072;AFR_AF=0.0461;EUR_AF=0.0189;SAS_AF=0.0215;AA=C|||;VT=SNP
1	177066614	rs115882209	C	A	100	PASS	AC=223;AF=0.0445288;AN=5008;NS=2504;DP=17732;EAS_AF=0.1161;AMR_AF=0.0072;AFR_AF=0.0461;EUR_AF=0.0189;SAS_AF=0.0215;AA=C|||;VT=SNP
1	177067041	rs77789823	G	A	100	PASS	AC=219;AF=0.04373;AN=5008;NS=2504;DP=19097;EAS_AF=0.1161;AMR_AF=0.0072;AFR_AF=0.0461;EUR_AF=0.0189;SAS_AF=0.0174;AA=G|||;VT=SNP
1	177067143	rs74668832	C	T	100	PASS	AC=219;AF=0.04373;AN=5008;NS=2504;DP=20574;EAS_AF=0.1161;AMR_AF=0.0072;AFR_AF=0.0461;EUR_AF=0.0189;SAS_AF=0.0174;AA=C|||;VT=SNP
1	177067805	rs2205785	C	T	100	PASS	AC=210;AF=0.0419329;AN=5008;NS=2504;DP=20176;EAS_AF=0.0069;AMR_AF=0.0749;AFR_AF=0.0484;EUR_AF=0.0716;SAS_AF=0.0153;AA=C|||;VT=SNP
1	177067955	rs77307744	T	C	100	PASS	AC=223;AF=0.0445288;AN=5008;NS=2504;DP=19557;EAS_AF=0.1161;AMR_AF=0.0072;AFR_AF=0.0461;EUR_AF=0.0189;SAS_AF=0.0215;AA=T|||;VT=SNP
1	177068487	rs16850722	G	A	100	PASS	AC=362;AF=0.0722843;AN=5008;NS=2504;DP=12601;EAS_AF=0.0139;AMR_AF=0.0591;AFR_AF=0.0696;EUR_AF=0.0855;SAS_AF=0.1319;AA=G|||;VT=SNP
1	177069312	rs1022835	T	C	100	PASS	AC=223;AF=0.0445288;AN=5008;NS=2504;DP=16791;EAS_AF=0.1161;AMR_AF=0.0072;AFR_AF=0.0461;EUR_AF=0.0189;SAS_AF=0.0215;AA=T|||;VT=SNP
1	177070403	rs76799000	T	C	100	PASS	AC=223;AF=0.0445288;AN=5008;NS=2504;DP=18476;EAS_AF=0.1161;AMR_AF=0.0072;AFR_AF=0.0461;EUR_AF=0.0189;SAS_AF=0.0215;AA=C|||;VT=SNP
1	177070588	rs76919411	C	A	100	PASS	AC=223;AF=0.0445288;AN=5008;NS=2504;DP=18315;EAS_AF=0.1161;AMR_AF=0.0072;AFR_AF=0.0461;EUR_AF=0.0189;SAS_AF=0.0215;AA=C|||;VT=SNP
1	177070666	rs76993648	C	G	100	PASS	AC=550;AF=0.109824;AN=5008;NS=2504;DP=18118;EAS_AF=0.13;AMR_AF=0.0677;AFR_AF=0.0915;EUR_AF=0.1044;SAS_AF=0.1493;AA=G|||;VT=SNP
1	177071035	rs16850724	A	G	100	PASS	AC=400;AF=0.0798722;AN=5008;NS=2504;DP=19650;EAS_AF=0.0069;AMR_AF=0.0908;AFR_AF=0.1815;EUR_AF=0.0746;SAS_AF=0.0153;AA=A|||;VT=SNP
1	177071258	rs16850726	T	C	100	PASS	AC=223;AF=0.0445288;AN=5008;NS=2504;DP=19950;EAS_AF=0.1161;AMR_AF=0.0072;AFR_AF=0.0461;EUR_AF=0.0189;SAS_AF=0.0215;AA=T|||;VT=SNP
1	177071435	rs58668748	G	A	100	PASS	AC=220;AF=0.0439297;AN=5008;NS=2504;DP=19544;EAS_AF=0.1161;AMR_AF=0.0072;AFR_AF=0.0469;EUR_AF=0.0189;SAS_AF=0.0174;AA=G|||;VT=SNP
1	177071449	rs7552345	A	C	100	PASS	AC=1736;AF=0.346645;AN=5008;NS=2504;DP=19711;EAS_AF=0.1389;AMR_AF=0.3401;AFR_AF=0.3427;EUR_AF=0.5875;SAS_AF=0.3231;AA=C|||;VT=SNP
1	177071733	rs12722726	G	A	100	PASS	AC=999;AF=0.199481;AN=5008;NS=2504;DP=18591;EAS_AF=0.1181;AMR_AF=0.1888;AFR_AF=0.115;EUR_AF=0.4245;SAS_AF=0.1738;AA=A|||;VT=SNP
1	177072092	rs115532781	T	A	100	PASS	AC=158;AF=0.0315495;AN=5008;NS=2504;DP=20180;EAS_AF=0.0069;AMR_AF=0.0648;AFR_AF=0.0151;EUR_AF=0.0706;SAS_AF=0.0153;AA=T|||;VT=SNP
1	177073155	rs7521610	G	T	100	PASS	AC=1681;AF=0.335663;AN=5008;NS=2504;DP=19079;EAS_AF=0.1389;AMR_AF=0.3343;AFR_AF=0.3064;EUR_AF=0.5855;SAS_AF=0.3221;AA=T|||;VT=SNP
1	177073269	rs17314087	A	T	100	PASS	AC=317;AF=0.0632987;AN=5008;NS=2504;DP=16552;EAS_AF=0.0139;AMR_AF=0.0591;AFR_AF=0.0356;EUR_AF=0.0855;SAS_AF=0.1319;AA=A|||;VT=SNP
1	177073621	rs6661056	T	C	100	PASS	AC=211;AF=0.0421326;AN=5008;NS=2504;DP=17227;EAS_AF=0.0069;AMR_AF=0.0749;AFR_AF=0.0492;EUR_AF=0.0716;SAS_AF=0.0153;AA=T|||;VT=SNP
1	177073727	rs6425412	A	G	100	PASS	AC=402;AF=0.0802716;AN=5008;NS=2504;DP=16607;EAS_AF=0.0069;AMR_AF=0.0908;AFR_AF=0.1831;EUR_AF=0.0746;SAS_AF=0.0153;AA=A|||;VT=SNP
1	177073820	rs77271675	C	T	100	PASS	AC=326;AF=0.0650958;AN=5008;NS=2504;DP=19305;EAS_AF=0.0139;AMR_AF=0.0605;AFR_AF=0.0416;EUR_AF=0.0855;SAS_AF=0.1319;AA=C|||;VT=SNP
1	177074045	rs16850728	T	C	100	PASS	AC=223;AF=0.0445288;AN=5008;NS=2504;DP=21775;EAS_AF=0.1161;AMR_AF=0.0072;AFR_AF=0.0461;EUR_AF=0.0189;SAS_AF=0.0215;AA=C|||;VT=SNP
1	177074232	rs7524889	G	C	100	PASS	AC=403;AF=0.0804712;AN=5008;NS=2504;DP=19634;EAS_AF=0.0069;AMR_AF=0.0908;AFR_AF=0.1838;EUR_AF=0.0746;SAS_AF=0.0153;AA=G|||;VT=SNP
1	177074273	rs17379768	A	T	100	PASS	AC=317;AF=0.0632987;AN=5008;NS=2504;DP=19833;EAS_AF=0.0139;AMR_AF=0.0591;AFR_AF=0.0356;EUR_AF=0.0855;SAS_AF=0.1319;AA=A|||;VT=SNP
1	177074669	rs7519595	T	C	100	PASS	AC=1734;AF=0.346246;AN=5008;NS=2504;DP=18281;EAS_AF=0.1379;AMR_AF=0.3401;AFR_AF=0.3419;EUR_AF=0.5875;SAS_AF=0.3231;AA=C|||;VT=SNP
1	177074798	rs74814187	C	T	100	PASS	AC=374;AF=0.0746805;AN=5008;NS=2504;DP=18763;EAS_AF=0.0069;AMR_AF=0.0908;AFR_AF=0.1626;EUR_AF=0.0736;SAS_AF=0.0153;AA=C|||;VT=SNP
1	177074937	rs17379781	C	T	100	PASS	AC=324;AF=0.0646965;AN=5008;NS=2504;DP=20380;EAS_AF=0.0139;AMR_AF=0.0634;AFR_AF=0.0363;EUR_AF=0.0865;SAS_AF=0.1339;AA=C|||;VT=SNP
1	177075950	rs17314157	A	G	100	PASS	AC=320;AF=0.0638978;AN=5008;NS=2504;DP=20984;EAS_AF=0.0139;AMR_AF=0.0591;AFR_AF=0.0356;EUR_AF=0.0875;SAS_AF=0.1329;AA=A|||;VT=SNP
1	177076264	rs78288769	C	A	100	PASS	AC=218;AF=0.0435304;AN=5008;NS=2504;DP=19339;EAS_AF=0.1151;AMR_AF=0.0072;AFR_AF=0.0461;EUR_AF=0.0189;SAS_AF=0.0174;AA=C|||;VT=SNP
1	177076790	rs7516985	G	A	100	PASS	AC=1320;AF=0.263578;AN=5008;NS=2504;DP=16969;EAS_AF=0.131;AMR_AF=0.2478;AFR_AF=0.152;EUR_AF=0.5119;SAS_AF=0.3067;AA=A|||;VT=SNP
1	177077960	rs34609491	C	T	100	PASS	AC=1331;AF=0.265775;AN=5008;NS=2504;DP=17253;EAS_AF=0.1319;AMR_AF=0.2493;AFR_AF=0.1589;EUR_AF=0.5119;SAS_AF=0.3067;AA=T|||;VT=SNP
1	177080923	rs11581139	C	T	100	PASS	AC=137;AF=0.0273562;AN=5008;NS=2504;DP=20482;EAS_AF=0.0079;AMR_AF=0.062;AFR_AF=0.0015;EUR_AF=0.0686;SAS_AF=0.0153;AA=C|||;VT=SNP
1	177080968	rs11590989	T	C	100	PASS	AC=194;AF=0.038738;AN=5008;NS=2504;DP=18585;EAS_AF=0.0079;AMR_AF=0.072;AFR_AF=0.0386;EUR_AF=0.0696;SAS_AF=0.0153;AA=T|||;VT=SNP
1	177081135	rs11581173	C	T	100	PASS	AC=194;AF=0.038738;AN=5008;NS=2504;DP=18787;EAS_AF=0.0079;AMR_AF=0.072;AFR_AF=0.0386;EUR_AF=0.0696;SAS_AF=0.0153;AA=C|||;VT=SNP
1	177081321	rs11581207	C	T	100	PASS	AC=211;AF=0.0421326;AN=5008;NS=2504;DP=20378;EAS_AF=0.0079;AMR_AF=0.0735;AFR_AF=0.0507;EUR_AF=0.0696;SAS_AF=0.0153;AA=T|||;VT=SNP
1	177081634	rs11589923	G	A	100	PASS	AC=195;AF=0.0389377;AN=5008;NS=2504;DP=18856;EAS_AF=0.0079;AMR_AF=0.072;AFR_AF=0.0386;EUR_AF=0.0696;SAS_AF=0.0164;AA=g|||;VT=SNP
1	177081676	rs12141039	T	C	100	PASS	AC=1649;AF=0.329273;AN=5008;NS=2504;DP=19980;EAS_AF=0.4206;AMR_AF=0.4553;AFR_AF=0.0983;EUR_AF=0.3539;SAS_AF=0.4325;AA=T|||;VT=SNP
1	177082136	rs73048914	C	T	100	PASS	AC=196;AF=0.0391374;AN=5008;NS=2504;DP=22336;EAS_AF=0.0079;AMR_AF=0.0735;AFR_AF=0.0393;EUR_AF=0.0696;SAS_AF=0.0153;AA=C|||;VT=SNP
1	177083908	rs7517491	C	A	100	PASS	AC=196;AF=0.0391374;AN=5008;NS=2504;DP=18247;EAS_AF=0.0079;AMR_AF=0.072;AFR_AF=0.0401;EUR_AF=0.0696;SAS_AF=0.0153;AA=C|||;VT=SNP
1	177085592	rs11590343	A	C	100	PASS	AC=215;AF=0.0429313;AN=5008;NS=2504;DP=19215;EAS_AF=0.0079;AMR_AF=0.0735;AFR_AF=0.0537;EUR_AF=0.0696;SAS_AF=0.0153;AA=A|||;VT=SNP
1	177085593	rs11576931	G	A	100	PASS	AC=138;AF=0.0275559;AN=5008;NS=2504;DP=19172;EAS_AF=0.0079;AMR_AF=0.062;AFR_AF=0.0023;EUR_AF=0.0686;SAS_AF=0.0153;AA=G|||;VT=SNP
1	177085936	rs227526	T	C	100	PASS	AC=185;AF=0.0369409;AN=5008;NS=2504;DP=20530;EAS_AF=0.006;AMR_AF=0.0663;AFR_AF=0.0371;EUR_AF=0.0696;SAS_AF=0.0143;AA=T|||;VT=SNP
1	177087506	rs2861916	T	C	100	PASS	AC=668;AF=0.133387;AN=5008;NS=2504;DP=16740;EAS_AF=0.0099;AMR_AF=0.0922;AFR_AF=0.388;EUR_AF=0.0736;SAS_AF=0.0072;AA=T|||;VT=SNP
1	177087844	rs227524	T	C	100	PASS	AC=1544;AF=0.308307;AN=5008;NS=2504;DP=18752;EAS_AF=0.2688;AMR_AF=0.2147;AFR_AF=0.6324;EUR_AF=0.1352;SAS_AF=0.1554;AA=C|||;VT=SNP
1	177088703	rs227523	T	C	100	PASS	AC=1472;AF=0.29393;AN=5008;NS=2504;DP=18345;EAS_AF=0.2321;AMR_AF=0.2133;AFR_AF=0.612;EUR_AF=0.1352;SAS_AF=0.1483;AA=C|||;VT=SNP
1	177089162	rs227521	A	G	100	PASS	AC=1474;AF=0.294329;AN=5008;NS=2504;DP=18867;EAS_AF=0.2341;AMR_AF=0.2147;AFR_AF=0.6112;EUR_AF=0.1352;SAS_AF=0.1483;AA=A|||;VT=SNP
1	177089877	rs227520	A	T	100	PASS	AC=1473;AF=0.294129;AN=5008;NS=2504;DP=17850;EAS_AF=0.2341;AMR_AF=0.2133;AFR_AF=0.6112;EUR_AF=0.1352;SAS_AF=0.1483;AA=T|||;VT=SNP
1	177089904	rs227519	A	G	100	PASS	AC=1473;AF=0.294129;AN=5008;NS=2504;DP=17302;EAS_AF=0.2341;AMR_AF=0.2133;AFR_AF=0.6112;EUR_AF=0.1352;SAS_AF=0.1483;AA=G|||;VT=SNP
1	177090841	rs11583666	C	T	100	PASS	AC=173;AF=0.0345447;AN=5008;NS=2504;DP=18484;EAS_AF=0.0079;AMR_AF=0.0663;AFR_AF=0.0325;EUR_AF=0.0686;SAS_AF=0.0072;AA=C|||;VT=SNP
1	177091092	rs227517	T	C	100	PASS	AC=1683;AF=0.336062;AN=5008;NS=2504;DP=19661;EAS_AF=0.2312;AMR_AF=0.232;AFR_AF=0.7625;EUR_AF=0.1362;SAS_AF=0.1472;AA=C|||;VT=SNP
1	177091795	rs16850767	C	T	100	PASS	AC=1354;AF=0.270367;AN=5008;NS=2504;DP=17833;EAS_AF=0.2312;AMR_AF=0.1988;AFR_AF=0.562;EUR_AF=0.1203;SAS_AF=0.1217;AA=T|||;VT=SNP
1	177092652	rs17379864	G	A	100	PASS	AC=174;AF=0.0347444;AN=5008;NS=2504;DP=19944;EAS_AF=0.0079;AMR_AF=0.0663;AFR_AF=0.0333;EUR_AF=0.0686;SAS_AF=0.0072;AA=G|||;VT=SNP
1	177093387	rs227511	A	C	100	PASS	AC=1380;AF=0.275559;AN=5008;NS=2504;DP=20087;EAS_AF=0.2321;AMR_AF=0.2017;AFR_AF=0.5794;EUR_AF=0.1203;SAS_AF=0.1217;AA=C|||;VT=SNP
1	177094145	rs227510	A	G	100	PASS	AC=1663;AF=0.332069;AN=5008;NS=2504;DP=19769;EAS_AF=0.2321;AMR_AF=0.232;AFR_AF=0.7466;EUR_AF=0.1362;SAS_AF=0.1472;AA=G|||;VT=SNP
1	177094192	rs12060149	T	G	100	PASS	AC=529;AF=0.105631;AN=5008;NS=2504;DP=20355;EAS_AF=0.0417;AMR_AF=0.0764;AFR_AF=0.1422;EUR_AF=0.0915;SAS_AF=0.1575;AA=T|||;VT=SNP
1	177094844	rs227509	A	C	100	PASS	AC=1388;AF=0.277157;AN=5008;NS=2504;DP=18571;EAS_AF=0.2312;AMR_AF=0.2017;AFR_AF=0.5885;EUR_AF=0.1193;SAS_AF=0.1196;AA=C|||;VT=SNP
1	177094850	rs227508	G	T	100	PASS	AC=1384;AF=0.276358;AN=5008;NS=2504;DP=18328;EAS_AF=0.2302;AMR_AF=0.2003;AFR_AF=0.5855;EUR_AF=0.1203;SAS_AF=0.1207;AA=T|||;VT=SNP
1	177094874	rs227507	A	G	100	PASS	AC=1387;AF=0.276957;AN=5008;NS=2504;DP=18173;EAS_AF=0.2302;AMR_AF=0.2017;AFR_AF=0.587;EUR_AF=0.1203;SAS_AF=0.1207;AA=G|||;VT=SNP
1	177095015	rs227506	C	T	100	PASS	AC=1385;AF=0.276558;AN=5008;NS=2504;DP=17620;EAS_AF=0.2312;AMR_AF=0.2017;AFR_AF=0.5855;EUR_AF=0.1193;SAS_AF=0.1207;AA=T|||;VT=SNP
1	177095732	rs227505	G	T	100	PASS	AC=1465;AF=0.292532;AN=5008;NS=2504;DP=21786;EAS_AF=0.2312;AMR_AF=0.2133;AFR_AF=0.6097;EUR_AF=0.1342;SAS_AF=0.1462;AA=T|||;VT=SNP
1	177096557	rs10798497	C	T	100	PASS	AC=488;AF=0.0974441;AN=5008;NS=2504;DP=17509;EAS_AF=0.0397;AMR_AF=0.0807;AFR_AF=0.1324;EUR_AF=0.0905;SAS_AF=0.1288;AA=C|||;VT=SNP
1	177096980	rs10798498	C	T	100	PASS	AC=1090;AF=0.217652;AN=5008;NS=2504;DP=18583;EAS_AF=0.246;AMR_AF=0.1239;AFR_AF=0.4463;EUR_AF=0.0517;SAS_AF=0.1166;AA=C|||;VT=SNP
1	177097241	rs10753143	A	G	100	PASS	AC=1676;AF=0.334665;AN=5008;NS=2504;DP=14125;EAS_AF=0.253;AMR_AF=0.2291;AFR_AF=0.7254;EUR_AF=0.1431;SAS_AF=0.1626;AA=G|||;VT=SNP
1	177097442	rs10798499	A	C	100	PASS	AC=1162;AF=0.232029;AN=5008;NS=2504;DP=15457;EAS_AF=0.246;AMR_AF=0.1311;AFR_AF=0.4516;EUR_AF=0.0736;SAS_AF=0.1554;AA=C|||;VT=SNP
1	177098042	rs10798500	T	C	100	PASS	AC=990;AF=0.197684;AN=5008;NS=2504;DP=19889;EAS_AF=0.1786;AMR_AF=0.0893;AFR_AF=0.4463;EUR_AF=0.0487;SAS_AF=0.1115;AA=T|||;VT=SNP
1	177098225	rs10798501	T	A	100	PASS	AC=1022;AF=0.204073;AN=5008;NS=2504;DP=19481;EAS_AF=0.1786;AMR_AF=0.0893;AFR_AF=0.4705;EUR_AF=0.0487;SAS_AF=0.1115;AA=T|||;VT=SNP
1	177098267	rs10489306	T	C	100	PASS	AC=987;AF=0.197085;AN=5008;NS=2504;DP=20228;EAS_AF=0.1786;AMR_AF=0.0893;AFR_AF=0.4448;EUR_AF=0.0477;SAS_AF=0.1115;AA=T|||;VT=SNP
1	177099499	rs16850821	T	A	100	PASS	AC=1021;AF=0.203874;AN=5008;NS=2504;DP=18537;EAS_AF=0.1786;AMR_AF=0.0893;AFR_AF=0.4705;EUR_AF=0.0477;SAS_AF=0.1115;AA=A|||;VT=SNP
1	177100833	rs12084352	C	G	100	PASS	AC=1021;AF=0.203874;AN=5008;NS=2504;DP=16960;EAS_AF=0.1786;AMR_AF=0.0893;AFR_AF=0.4705;EUR_AF=0.0477;SAS_AF=0.1115;AA=C|||;VT=SNP
1	177101070	rs12084444	C	T	100	PASS	AC=987;AF=0.197085;AN=5008;NS=2504;DP=17571;EAS_AF=0.1786;AMR_AF=0.0893;AFR_AF=0.4448;EUR_AF=0.0477;SAS_AF=0.1115;AA=C|||;VT=SNP
1	177101305	rs12070572	T	G	100	PASS	AC=1021;AF=0.203874;AN=5008;NS=2504;DP=21583;EAS_AF=0.1786;AMR_AF=0.0893;AFR_AF=0.4705;EUR_AF=0.0477;SAS_AF=0.1115;AA=T|||;VT=SNP
1	177103690	rs10047146	T	C	100	PASS	AC=1032;AF=0.20607;AN=5008;NS=2504;DP=19623;EAS_AF=0.1865;AMR_AF=0.0893;AFR_AF=0.4705;EUR_AF=0.0497;SAS_AF=0.1125;AA=C|||;VT=SNP
1	177104130	rs10047083	C	T	100	PASS	AC=1020;AF=0.203674;AN=5008;NS=2504;DP=19629;EAS_AF=0.1786;AMR_AF=0.0893;AFR_AF=0.4697;EUR_AF=0.0477;SAS_AF=0.1115;AA=C|||;VT=SNP
1	177104453	rs10489307	G	C	100	PASS	AC=1022;AF=0.204073;AN=5008;NS=2504;DP=16303;EAS_AF=0.1786;AMR_AF=0.0893;AFR_AF=0.4713;EUR_AF=0.0477;SAS_AF=0.1115;AA=G|||;VT=SNP
1	177105426	rs12082793	C	T	100	PASS	AC=1327;AF=0.264976;AN=5008;NS=2504;DP=20219;EAS_AF=0.1786;AMR_AF=0.1138;AFR_AF=0.643;EUR_AF=0.0706;SAS_AF=0.1503;AA=T|||;VT=SNP
1	177105713	rs10047171	T	C	100	PASS	AC=1033;AF=0.20627;AN=5008;NS=2504;DP=16255;EAS_AF=0.1796;AMR_AF=0.0893;AFR_AF=0.4788;EUR_AF=0.0477;SAS_AF=0.1115;AA=C|||;VT=SNP
1	177106026	rs12030175	T	C	100	PASS	AC=1322;AF=0.263978;AN=5008;NS=2504;DP=19104;EAS_AF=0.1786;AMR_AF=0.1138;AFR_AF=0.6392;EUR_AF=0.0706;SAS_AF=0.1503;AA=C|||;VT=SNP
1	177106260	rs972484	G	A	100	PASS	AC=1577;AF=0.314896;AN=5008;NS=2504;DP=19509;EAS_AF=0.1855;AMR_AF=0.196;AFR_AF=0.7262;EUR_AF=0.1392;SAS_AF=0.1575;AA=A|||;VT=SNP
1	177106382	rs1402640	A	G	100	PASS	AC=1032;AF=0.20607;AN=5008;NS=2504;DP=20409;EAS_AF=0.1786;AMR_AF=0.0893;AFR_AF=0.4788;EUR_AF=0.0477;SAS_AF=0.1115;AA=A|||;VT=SNP
1	177107139	rs12085539	C	T	100	PASS	AC=989;AF=0.197484;AN=5008;NS=2504;DP=18172;EAS_AF=0.1786;AMR_AF=0.0893;AFR_AF=0.4463;EUR_AF=0.0477;SAS_AF=0.1115;AA=c|||;VT=SNP
1	177107487	rs10489308	T	C	100	PASS	AC=1032;AF=0.20607;AN=5008;NS=2504;DP=20808;EAS_AF=0.1786;AMR_AF=0.0893;AFR_AF=0.4788;EUR_AF=0.0477;SAS_AF=0.1115;AA=C|||;VT=SNP
1	177108767	rs12032400	A	T	100	PASS	AC=989;AF=0.197484;AN=5008;NS=2504;DP=16711;EAS_AF=0.1786;AMR_AF=0.0893;AFR_AF=0.4463;EUR_AF=0.0477;SAS_AF=0.1115;AA=A|||;VT=SNP
1	177110155	rs12033472	A	G	100	PASS	AC=989;AF=0.197484;AN=5008;NS=2504;DP=16725;EAS_AF=0.1786;AMR_AF=0.0893;AFR_AF=0.4463;EUR_AF=0.0477;SAS_AF=0.1115;AA=A|||;VT=SNP
1	177110936	rs10913291	G	A	100	PASS	AC=991;AF=0.197883;AN=5008;NS=2504;DP=20727;EAS_AF=0.1786;AMR_AF=0.0893;AFR_AF=0.4478;EUR_AF=0.0477;SAS_AF=0.1115;AA=G|||;VT=SNP
1	177111162	rs6667502	T	C	100	PASS	AC=3303;AF=0.659545;AN=5008;NS=2504;DP=17707;EAS_AF=0.6081;AMR_AF=0.6052;AFR_AF=0.9486;EUR_AF=0.492;SAS_AF=0.5327;AA=C|||;VT=SNP
1	177111485	rs7524893	T	A	100	PASS	AC=991;AF=0.197883;AN=5008;NS=2504;DP=18226;EAS_AF=0.1786;AMR_AF=0.0893;AFR_AF=0.4478;EUR_AF=0.0477;SAS_AF=0.1115;AA=T|||;VT=SNP
1	177113356	rs7531103	T	G	100	PASS	AC=1530;AF=0.305511;AN=5008;NS=2504;DP=14177;EAS_AF=0.1855;AMR_AF=0.1787;AFR_AF=0.7005;EUR_AF=0.1382;SAS_AF=0.1575;AA=G|||;VT=SNP
1	177115338	rs13375301	G	A	100	PASS	AC=1030;AF=0.205671;AN=5008;NS=2504;DP=15822;EAS_AF=0.1786;AMR_AF=0.0893;AFR_AF=0.4773;EUR_AF=0.0477;SAS_AF=0.1115;AA=A|||;VT=SNP
1	177117108	rs7522073	A	T	100	PASS	AC=1574;AF=0.314297;AN=5008;NS=2504;DP=18012;EAS_AF=0.1855;AMR_AF=0.196;AFR_AF=0.7239;EUR_AF=0.1392;SAS_AF=0.1575;AA=T|||;VT=SNP
1	177117470	rs7513002	C	T	100	PASS	AC=989;AF=0.197484;AN=5008;NS=2504;DP=13685;EAS_AF=0.1786;AMR_AF=0.0893;AFR_AF=0.4463;EUR_AF=0.0477;SAS_AF=0.1115;AA=C|||;VT=SNP
1	177117834	rs10913293	G	T	100	PASS	AC=1320;AF=0.263578;AN=5008;NS=2504;DP=13495;EAS_AF=0.1786;AMR_AF=0.1138;AFR_AF=0.6369;EUR_AF=0.0716;SAS_AF=0.1503;AA=T|||;VT=SNP
1	177118123	rs59413640	G	A	100	PASS	AC=990;AF=0.197684;AN=5008;NS=2504;DP=9309;EAS_AF=0.1786;AMR_AF=0.0893;AFR_AF=0.447;EUR_AF=0.0477;SAS_AF=0.1115;AA=G|||;VT=SNP
1	177120588	rs6691459	G	C	100	PASS	AC=987;AF=0.197085;AN=5008;NS=2504;DP=14704;EAS_AF=0.1786;AMR_AF=0.0893;AFR_AF=0.4448;EUR_AF=0.0477;SAS_AF=0.1115;AA=G|||;VT=SNP
1	177121766	rs6686716	T	G	100	PASS	AC=995;AF=0.198682;AN=5008;NS=2504;DP=11531;EAS_AF=0.1786;AMR_AF=0.0893;AFR_AF=0.4508;EUR_AF=0.0477;SAS_AF=0.1115;AA=T|||;VT=SNP
1	177121982	rs35840613	A	G	100	PASS	AC=557;AF=0.111222;AN=5008;NS=2504;DP=15167;EAS_AF=0.003;AMR_AF=0.147;AFR_AF=0.0129;EUR_AF=0.3072;SAS_AF=0.1288;AA=A|||;VT=SNP
1	177123540	rs12094495	C	T	100	PASS	AC=1035;AF=0.206669;AN=5008;NS=2504;DP=18784;EAS_AF=0.1786;AMR_AF=0.0893;AFR_AF=0.4811;EUR_AF=0.0477;SAS_AF=0.1115;AA=T|||;VT=SNP
1	177123881	rs11806241	A	T	100	PASS	AC=1580;AF=0.315495;AN=5008;NS=2504;DP=17847;EAS_AF=0.1855;AMR_AF=0.196;AFR_AF=0.7284;EUR_AF=0.1392;SAS_AF=0.1575;AA=T|||;VT=SNP
1	177125354	rs10798502	A	C	100	PASS	AC=1579;AF=0.315296;AN=5008;NS=2504;DP=15173;EAS_AF=0.1855;AMR_AF=0.196;AFR_AF=0.7284;EUR_AF=0.1382;SAS_AF=0.1575;AA=C|||;VT=SNP
1	177126659	rs530232	A	C	100	PASS	AC=3899;AF=0.778554;AN=5008;NS=2504;DP=14502;EAS_AF=0.6121;AMR_AF=0.7522;AFR_AF=0.9902;EUR_AF=0.7982;SAS_AF=0.6626;AA=C|||;VT=SNP
1	177126787	rs12084892	T	A	100	PASS	AC=1130;AF=0.225639;AN=5008;NS=2504;DP=13622;EAS_AF=0.1786;AMR_AF=0.0965;AFR_AF=0.5416;EUR_AF=0.0487;SAS_AF=0.1207;AA=T|||;VT=SNP
1	177127105	rs12085014	T	C	100	PASS	AC=990;AF=0.197684;AN=5008;NS=2504;DP=14939;EAS_AF=0.1786;AMR_AF=0.0893;AFR_AF=0.447;EUR_AF=0.0477;SAS_AF=0.1115;AA=C|||;VT=SNP
1	177127264	rs12088649	G	C	100	PASS	AC=1018;AF=0.203275;AN=5008;NS=2504;DP=13941;EAS_AF=0.1786;AMR_AF=0.0893;AFR_AF=0.4682;EUR_AF=0.0477;SAS_AF=0.1115;AA=C|||;VT=SNP
1	177127772	rs55873113	G	A	100	PASS	AC=1029;AF=0.205471;AN=5008;NS=2504;DP=12615;EAS_AF=0.1786;AMR_AF=0.0893;AFR_AF=0.4766;EUR_AF=0.0477;SAS_AF=0.1115;AA=A|||;VT=SNP
1	177129038	rs11588719	G	A	100	PASS	AC=507;AF=0.101238;AN=5008;NS=2504;DP=19892;EAS_AF=0.0069;AMR_AF=0.0893;AFR_AF=0.2284;EUR_AF=0.0905;SAS_AF=0.046;AA=A|||;VT=SNP
1	177129230	rs11577465	C	T	100	PASS	AC=509;AF=0.101637;AN=5008;NS=2504;DP=19233;EAS_AF=0.0069;AMR_AF=0.0893;AFR_AF=0.2292;EUR_AF=0.0915;SAS_AF=0.046;AA=C|||;VT=SNP
1	177130037	rs2014384	C	T	100	PASS	AC=510;AF=0.101837;AN=5008;NS=2504;DP=18635;EAS_AF=0.0069;AMR_AF=0.0893;AFR_AF=0.2307;EUR_AF=0.0905;SAS_AF=0.046;AA=T|||;VT=SNP
1	177130248	rs17314464	T	A	100	PASS	AC=1603;AF=0.320088;AN=5008;NS=2504;DP=20123;EAS_AF=0.4226;AMR_AF=0.4049;AFR_AF=0.1309;EUR_AF=0.3529;SAS_AF=0.3763;AA=T|||;VT=SNP
1	177130455	rs10798503	C	T	100	PASS	AC=990;AF=0.197684;AN=5008;NS=2504;DP=21304;EAS_AF=0.1786;AMR_AF=0.0893;AFR_AF=0.4463;EUR_AF=0.0477;SAS_AF=0.1125;AA=C|||;VT=SNP
1	177131583	rs12039332	A	G	100	PASS	AC=992;AF=0.198083;AN=5008;NS=2504;DP=19982;EAS_AF=0.1786;AMR_AF=0.0893;AFR_AF=0.4486;EUR_AF=0.0477;SAS_AF=0.1115;AA=G|||;VT=SNP
1	177132067	rs12021769	C	T	100	PASS	AC=1570;AF=0.313498;AN=5008;NS=2504;DP=19713;EAS_AF=0.1855;AMR_AF=0.1931;AFR_AF=0.7224;EUR_AF=0.1392;SAS_AF=0.1575;AA=T|||;VT=SNP
1	177132403	rs12088305	G	A	100	PASS	AC=991;AF=0.197883;AN=5008;NS=2504;DP=21009;EAS_AF=0.1786;AMR_AF=0.0893;AFR_AF=0.4478;EUR_AF=0.0477;SAS_AF=0.1115;AA=G|||;VT=SNP
1	177132459	rs4652230	A	G	100	PASS	AC=1605;AF=0.320487;AN=5008;NS=2504;DP=22016;EAS_AF=0.4236;AMR_AF=0.4092;AFR_AF=0.1309;EUR_AF=0.3519;SAS_AF=0.3753;AA=A|||;VT=SNP
1	177132836	rs4652231	C	A	100	PASS	AC=991;AF=0.197883;AN=5008;NS=2504;DP=21528;EAS_AF=0.1786;AMR_AF=0.0893;AFR_AF=0.4478;EUR_AF=0.0477;SAS_AF=0.1115;AA=C|||;VT=SNP
1	177133083	rs58372053	C	A	100	PASS	AC=991;AF=0.197883;AN=5008;NS=2504;DP=18223;EAS_AF=0.1786;AMR_AF=0.0893;AFR_AF=0.4478;EUR_AF=0.0477;SAS_AF=0.1115;AA=C|||;VT=SNP
1	177133326	rs6704133	A	G	100	PASS	AC=993;AF=0.198283;AN=5008;NS=2504;DP=16834;EAS_AF=0.1796;AMR_AF=0.0893;AFR_AF=0.4486;EUR_AF=0.0477;SAS_AF=0.1115;AA=A|||;VT=SNP
1	177134399	rs58098535	A	G	100	PASS	AC=1521;AF=0.303714;AN=5008;NS=2504;DP=14627;EAS_AF=0.1855;AMR_AF=0.1758;AFR_AF=0.6952;EUR_AF=0.1382;SAS_AF=0.1575;AA=G|||;VT=SNP
1	177134410	rs57081256	A	C	100	PASS	AC=999;AF=0.199481;AN=5008;NS=2504;DP=15010;EAS_AF=0.1786;AMR_AF=0.0893;AFR_AF=0.4523;EUR_AF=0.0477;SAS_AF=0.1135;AA=C|||;VT=SNP
1	177134445	rs57160124	T	C	100	PASS	AC=991;AF=0.197883;AN=5008;NS=2504;DP=16619;EAS_AF=0.1786;AMR_AF=0.0893;AFR_AF=0.4478;EUR_AF=0.0477;SAS_AF=0.1115;AA=T|||;VT=SNP
1	177134606	rs60658933	C	T	100	PASS	AC=991;AF=0.197883;AN=5008;NS=2504;DP=17318;EAS_AF=0.1786;AMR_AF=0.0893;AFR_AF=0.4478;EUR_AF=0.0477;SAS_AF=0.1115;AA=T|||;VT=SNP
1	177134709	rs12092285	G	A	100	PASS	AC=1522;AF=0.303914;AN=5008;NS=2504;DP=16760;EAS_AF=0.1855;AMR_AF=0.1758;AFR_AF=0.6952;EUR_AF=0.1382;SAS_AF=0.1585;AA=A|||;VT=SNP
1	177135257	rs12088979	T	G	100	PASS	AC=991;AF=0.197883;AN=5008;NS=2504;DP=19223;EAS_AF=0.1786;AMR_AF=0.0893;AFR_AF=0.4478;EUR_AF=0.0477;SAS_AF=0.1115;AA=T|||;VT=SNP
1	177135763	rs6665358	A	G	100	PASS	AC=996;AF=0.198882;AN=5008;NS=2504;DP=20624;EAS_AF=0.1786;AMR_AF=0.0893;AFR_AF=0.4516;EUR_AF=0.0477;SAS_AF=0.1115;AA=A|||;VT=SNP
1	177136025	rs6701604	C	A	100	PASS	AC=993;AF=0.198283;AN=5008;NS=2504;DP=19368;EAS_AF=0.1786;AMR_AF=0.0893;AFR_AF=0.4493;EUR_AF=0.0477;SAS_AF=0.1115;AA=C|||;VT=SNP
1	177136117	rs6665725	A	G	100	PASS	AC=1160;AF=0.231629;AN=5008;NS=2504;DP=18272;EAS_AF=0.1786;AMR_AF=0.1052;AFR_AF=0.5219;EUR_AF=0.0696;SAS_AF=0.1503;AA=G|||;VT=SNP
1	177138301	rs6425414	T	G	100	PASS	AC=993;AF=0.198283;AN=5008;NS=2504;DP=18994;EAS_AF=0.1786;AMR_AF=0.0893;AFR_AF=0.4493;EUR_AF=0.0477;SAS_AF=0.1115;AA=T|||;VT=SNP
1	177138970	rs7515582	T	C	100	PASS	AC=1001;AF=0.19988;AN=5008;NS=2504;DP=17483;EAS_AF=0.1786;AMR_AF=0.0908;AFR_AF=0.4546;EUR_AF=0.0477;SAS_AF=0.1115;AA=C|||;VT=SNP
1	177139812	rs2049162	C	G	100	PASS	AC=991;AF=0.197883;AN=5008;NS=2504;DP=16889;EAS_AF=0.1786;AMR_AF=0.0893;AFR_AF=0.4478;EUR_AF=0.0477;SAS_AF=0.1115;AA=C|||;VT=SNP
1	177142106	rs10913294	C	T	100	PASS	AC=966;AF=0.192891;AN=5008;NS=2504;DP=21834;EAS_AF=0.1786;AMR_AF=0.0879;AFR_AF=0.4304;EUR_AF=0.0477;SAS_AF=0.1104;AA=C|||;VT=SNP
1	177142783	rs2056936	C	G	100	PASS	AC=1002;AF=0.20008;AN=5008;NS=2504;DP=20361;EAS_AF=0.1786;AMR_AF=0.0893;AFR_AF=0.4569;EUR_AF=0.0477;SAS_AF=0.1104;AA=G|||;VT=SNP
1	177143590	rs6685565	G	A	100	PASS	AC=973;AF=0.194289;AN=5008;NS=2504;DP=19949;EAS_AF=0.1786;AMR_AF=0.0908;AFR_AF=0.4342;EUR_AF=0.0477;SAS_AF=0.1104;AA=G|||;VT=SNP
1	177144156	rs12568416	A	C	100	PASS	AC=1100;AF=0.219649;AN=5008;NS=2504;DP=16711;EAS_AF=0.375;AMR_AF=0.2695;AFR_AF=0.0401;EUR_AF=0.2505;SAS_AF=0.2352;AA=A|||;VT=SNP
1	177145042	rs6681004	T	C	100	PASS	AC=1571;AF=0.313698;AN=5008;NS=2504;DP=20431;EAS_AF=0.1855;AMR_AF=0.1916;AFR_AF=0.7247;EUR_AF=0.1402;SAS_AF=0.1554;AA=C|||;VT=SNP
1	177145140	rs7534953	T	C	100	PASS	AC=1007;AF=0.201078;AN=5008;NS=2504;DP=20287;EAS_AF=0.1786;AMR_AF=0.0937;AFR_AF=0.4592;EUR_AF=0.0477;SAS_AF=0.1094;AA=C|||;VT=SNP
1	177145775	rs10913295	T	C	100	PASS	AC=1004;AF=0.200479;AN=5008;NS=2504;DP=11552;EAS_AF=0.1786;AMR_AF=0.0922;AFR_AF=0.4569;EUR_AF=0.0477;SAS_AF=0.1104;AA=C|||;VT=SNP
1	177146908	rs12061077	G	T	100	PASS	AC=1324;AF=0.264377;AN=5008;NS=2504;DP=19923;EAS_AF=0.1786;AMR_AF=0.1153;AFR_AF=0.6399;EUR_AF=0.0716;SAS_AF=0.1493;AA=T|||;VT=SNP
1	177146933	rs12097418	A	G	100	PASS	AC=1005;AF=0.200679;AN=5008;NS=2504;DP=20631;EAS_AF=0.1786;AMR_AF=0.0922;AFR_AF=0.4584;EUR_AF=0.0477;SAS_AF=0.1094;AA=G|||;VT=SNP
1	177146959	rs12071829	C	T	100	PASS	AC=976;AF=0.194888;AN=5008;NS=2504;DP=21130;EAS_AF=0.1786;AMR_AF=0.0908;AFR_AF=0.4372;EUR_AF=0.0477;SAS_AF=0.1094;AA=C|||;VT=SNP
1	177147668	rs12058777	T	C	100	PASS	AC=1005;AF=0.200679;AN=5008;NS=2504;DP=19141;EAS_AF=0.1786;AMR_AF=0.0922;AFR_AF=0.4584;EUR_AF=0.0477;SAS_AF=0.1094;AA=C|||;VT=SNP
1	177147999	rs6687997	G	A	100	PASS	AC=974;AF=0.194489;AN=5008;NS=2504;DP=19286;EAS_AF=0.1786;AMR_AF=0.0908;AFR_AF=0.4357;EUR_AF=0.0477;SAS_AF=0.1094;AA=G|||;VT=SNP
1	177148159	rs725416	C	A	100	PASS	AC=1522;AF=0.303914;AN=5008;NS=2504;DP=16452;EAS_AF=0.1855;AMR_AF=0.1744;AFR_AF=0.6974;EUR_AF=0.1392;SAS_AF=0.1554;AA=A|||;VT=SNP
1	177148959	rs57143436	G	A	100	PASS	AC=975;AF=0.194688;AN=5008;NS=2504;DP=18233;EAS_AF=0.1786;AMR_AF=0.0908;AFR_AF=0.4365;EUR_AF=0.0477;SAS_AF=0.1094;AA=G|||;VT=SNP
1	177149644	rs17380289	C	T	100	PASS	AC=133;AF=0.0265575;AN=5008;NS=2504;DP=20214;EAS_AF=0.0069;AMR_AF=0.0591;AFR_AF=0.0076;EUR_AF=0.0676;SAS_AF=0.0072;AA=C|||;VT=SNP
1	177150869	rs73034435	G	A	100	PASS	AC=690;AF=0.13778;AN=5008;NS=2504;DP=13482;EAS_AF=0.2143;AMR_AF=0.0591;AFR_AF=0.2103;EUR_AF=0.0467;SAS_AF=0.1104;AA=G|||;VT=SNP
1	177151226	rs74518646	A	G	100	PASS	AC=882;AF=0.176118;AN=5008;NS=2504;DP=7915;EAS_AF=0.2143;AMR_AF=0.0793;AFR_AF=0.3427;EUR_AF=0.0477;SAS_AF=0.1125;AA=A|||;VT=SNP
1	177152360	rs12090000	A	G	100	PASS	AC=583;AF=0.116414;AN=5008;NS=2504;DP=14027;EAS_AF=0.1865;AMR_AF=0.0504;AFR_AF=0.1747;EUR_AF=0.0318;SAS_AF=0.0992;AA=A|||;VT=SNP
1	177153118	rs12048084	G	A	100	PASS	AC=1066;AF=0.212859;AN=5008;NS=2504;DP=17625;EAS_AF=0.2153;AMR_AF=0.0865;AFR_AF=0.4766;EUR_AF=0.0487;SAS_AF=0.1125;AA=A|||;VT=SNP
1	177153480	rs17380303	C	T	100	PASS	AC=170;AF=0.0339457;AN=5008;NS=2504;DP=16715;EAS_AF=0.0069;AMR_AF=0.0605;AFR_AF=0.0348;EUR_AF=0.0676;SAS_AF=0.0072;AA=T|||;VT=SNP
1	177153777	rs17314674	G	C	100	PASS	AC=129;AF=0.0257588;AN=5008;NS=2504;DP=14893;EAS_AF=0.0069;AMR_AF=0.0548;AFR_AF=0.0068;EUR_AF=0.0676;SAS_AF=0.0072;AA=G|||;VT=SNP
1	177154031	rs10913296	G	A	100	PASS	AC=868;AF=0.173323;AN=5008;NS=2504;DP=16266;EAS_AF=0.2153;AMR_AF=0.0778;AFR_AF=0.3381;EUR_AF=0.0477;SAS_AF=0.1043;AA=G|||;VT=SNP
1	177154174	rs60596527	G	A	100	PASS	AC=321;AF=0.0640974;AN=5008;NS=2504;DP=17051;EAS_AF=0.0069;AMR_AF=0.0692;AFR_AF=0.143;EUR_AF=0.0696;SAS_AF=0.0072;AA=G|||;VT=SNP
1	177155537	rs66778594	C	T	100	PASS	AC=1353;AF=0.270168;AN=5008;NS=2504;DP=18414;EAS_AF=0.2202;AMR_AF=0.1455;AFR_AF=0.5961;EUR_AF=0.0954;SAS_AF=0.1493;AA=T|||;VT=SNP
1	177156527	rs12564343	C	T	100	PASS	AC=908;AF=0.18131;AN=5008;NS=2504;DP=21029;EAS_AF=0.2272;AMR_AF=0.0793;AFR_AF=0.354;EUR_AF=0.0477;SAS_AF=0.1104;AA=C|||;VT=SNP
1	177157516	rs10913297	A	C	100	PASS	AC=2111;AF=0.421526;AN=5008;NS=2504;DP=17526;EAS_AF=0.4702;AMR_AF=0.4251;AFR_AF=0.3018;EUR_AF=0.4354;SAS_AF=0.5164;AA=A|||;VT=SNP
1	177158553	rs12117541	A	C	100	PASS	AC=2103;AF=0.419928;AN=5008;NS=2504;DP=18585;EAS_AF=0.4673;AMR_AF=0.4251;AFR_AF=0.3011;EUR_AF=0.4354;SAS_AF=0.5123;AA=A|||;VT=SNP
1	177158596	rs12120894	G	A	100	PASS	AC=2247;AF=0.448682;AN=5008;NS=2504;DP=18771;EAS_AF=0.4673;AMR_AF=0.438;AFR_AF=0.3601;EUR_AF=0.4583;SAS_AF=0.547;AA=G|||;VT=SNP
1	177158631	rs12128612	C	T	100	PASS	AC=2251;AF=0.449481;AN=5008;NS=2504;DP=20285;EAS_AF=0.4673;AMR_AF=0.438;AFR_AF=0.3646;EUR_AF=0.4563;SAS_AF=0.547;AA=C|||;VT=SNP
1	177158739	rs1521441	G	C	100	PASS	AC=3400;AF=0.678914;AN=5008;NS=2504;DP=22657;EAS_AF=0.7054;AMR_AF=0.572;AFR_AF=0.8495;EUR_AF=0.5109;SAS_AF=0.6697;AA=C|||;VT=SNP
1	177159280	rs1402641	G	A	100	PASS	AC=2453;AF=0.489816;AN=5008;NS=2504;DP=20353;EAS_AF=0.4742;AMR_AF=0.4798;AFR_AF=0.4713;EUR_AF=0.4612;SAS_AF=0.5675;AA=G|||;VT=SNP
1	177159354	rs1402642	G	A	100	PASS	AC=2101;AF=0.419529;AN=5008;NS=2504;DP=19638;EAS_AF=0.4633;AMR_AF=0.4251;AFR_AF=0.3018;EUR_AF=0.4364;SAS_AF=0.5123;AA=T|||;VT=SNP
1	177160621	rs3926739	A	C	100	PASS	AC=3424;AF=0.683706;AN=5008;NS=2504;DP=18982;EAS_AF=0.7044;AMR_AF=0.572;AFR_AF=0.8676;EUR_AF=0.5109;SAS_AF=0.6708;AA=C|||;VT=SNP
1	177162809	rs12031932	C	T	100	PASS	AC=841;AF=0.167931;AN=5008;NS=2504;DP=18668;EAS_AF=0.2262;AMR_AF=0.0735;AFR_AF=0.3124;EUR_AF=0.0487;SAS_AF=0.1022;AA=C|||;VT=SNP
1	177164539	rs1521442	C	T	100	PASS	AC=3530;AF=0.704872;AN=5008;NS=2504;DP=18820;EAS_AF=0.7004;AMR_AF=0.5821;AFR_AF=0.9463;EUR_AF=0.5109;SAS_AF=0.6697;AA=T|||;VT=SNP
1	177165146	rs10913298	C	T	100	PASS	AC=1052;AF=0.210064;AN=5008;NS=2504;DP=19855;EAS_AF=0.2371;AMR_AF=0.1153;AFR_AF=0.4244;EUR_AF=0.0517;SAS_AF=0.1227;AA=C|||;VT=SNP
1	177165301	rs10753144	G	A	100	PASS	AC=3429;AF=0.684704;AN=5008;NS=2504;DP=20612;EAS_AF=0.7004;AMR_AF=0.5735;AFR_AF=0.8744;EUR_AF=0.5109;SAS_AF=0.6697;AA=A|||;VT=SNP
1	177166183	rs12076832	C	T	100	PASS	AC=849;AF=0.169529;AN=5008;NS=2504;DP=17986;EAS_AF=0.2272;AMR_AF=0.0749;AFR_AF=0.3169;EUR_AF=0.0487;SAS_AF=0.1022;AA=C|||;VT=SNP
1	177166438	rs12076969	C	A	100	PASS	AC=848;AF=0.169329;AN=5008;NS=2504;DP=17237;EAS_AF=0.2272;AMR_AF=0.0735;AFR_AF=0.3169;EUR_AF=0.0487;SAS_AF=0.1022;AA=C|||;VT=SNP
1	177166553	rs72720762	G	A	100	PASS	AC=452;AF=0.0902556;AN=5008;NS=2504;DP=17616;EAS_AF=0.1369;AMR_AF=0.1182;AFR_AF=0.0038;EUR_AF=0.0636;SAS_AF=0.1667;AA=G|||;VT=SNP
1	177167883	rs12079554	C	G	100	PASS	AC=906;AF=0.180911;AN=5008;NS=2504;DP=20757;EAS_AF=0.2272;AMR_AF=0.0764;AFR_AF=0.3593;EUR_AF=0.0487;SAS_AF=0.1022;AA=G|||;VT=SNP
1	177168507	rs12563309	T	A	100	PASS	AC=843;AF=0.168331;AN=5008;NS=2504;DP=17521;EAS_AF=0.2272;AMR_AF=0.0735;AFR_AF=0.3132;EUR_AF=0.0487;SAS_AF=0.1022;AA=T|||;VT=SNP
1	177169280	rs12126154	G	A	100	PASS	AC=2099;AF=0.419129;AN=5008;NS=2504;DP=14448;EAS_AF=0.4633;AMR_AF=0.4251;AFR_AF=0.3003;EUR_AF=0.4354;SAS_AF=0.5133;AA=T|||;VT=SNP
1	177170135	rs12082646	C	A	100	PASS	AC=829;AF=0.165535;AN=5008;NS=2504;DP=15392;EAS_AF=0.2272;AMR_AF=0.0692;AFR_AF=0.3162;EUR_AF=0.0358;SAS_AF=0.1002;AA=C|||;VT=SNP
1	177170590	rs10798504	C	T	100	PASS	AC=3376;AF=0.674121;AN=5008;NS=2504;DP=17124;EAS_AF=0.7004;AMR_AF=0.5677;AFR_AF=0.848;EUR_AF=0.497;SAS_AF=0.6697;AA=T|||;VT=SNP
1	177170720	rs2861918	C	G	100	PASS	AC=1892;AF=0.377796;AN=5008;NS=2504;DP=18354;EAS_AF=0.4633;AMR_AF=0.3905;AFR_AF=0.2209;EUR_AF=0.3777;SAS_AF=0.4928;AA=C|||;VT=SNP
1	177170796	rs2902096	G	C	100	PASS	AC=3203;AF=0.639577;AN=5008;NS=2504;DP=18574;EAS_AF=0.7004;AMR_AF=0.5403;AFR_AF=0.7693;EUR_AF=0.4742;SAS_AF=0.6421;AA=C|||;VT=SNP
1	177171151	rs12070106	T	A	100	PASS	AC=823;AF=0.164337;AN=5008;NS=2504;DP=19800;EAS_AF=0.2282;AMR_AF=0.0692;AFR_AF=0.3109;EUR_AF=0.0348;SAS_AF=0.1012;AA=T|||;VT=SNP
1	177173363	rs4652232	G	A	100	PASS	AC=2104;AF=0.420128;AN=5008;NS=2504;DP=20476;EAS_AF=0.4623;AMR_AF=0.4251;AFR_AF=0.3033;EUR_AF=0.4354;SAS_AF=0.5153;AA=G|||;VT=SNP
1	177173884	rs10753147	A	G	100	PASS	AC=2140;AF=0.427316;AN=5008;NS=2504;DP=15509;EAS_AF=0.4633;AMR_AF=0.4294;AFR_AF=0.3207;EUR_AF=0.4354;SAS_AF=0.5245;AA=A|||;VT=SNP
1	177174074	rs4652233	G	A	100	PASS	AC=3255;AF=0.64996;AN=5008;NS=2504;DP=15949;EAS_AF=0.5873;AMR_AF=0.5519;AFR_AF=0.851;EUR_AF=0.497;SAS_AF=0.6697;AA=A|||;VT=SNP
1	177174736	rs9919270	G	C	100	PASS	AC=3276;AF=0.654153;AN=5008;NS=2504;DP=22051;EAS_AF=0.5843;AMR_AF=0.5548;AFR_AF=0.8654;EUR_AF=0.497;SAS_AF=0.6728;AA=C|||;VT=SNP
1	177176212	rs12083725	C	T	100	PASS	AC=705;AF=0.140775;AN=5008;NS=2504;DP=18947;EAS_AF=0.124;AMR_AF=0.0893;AFR_AF=0.2905;EUR_AF=0.0388;SAS_AF=0.0971;AA=C|||;VT=SNP
1	177176213	rs487768	A	G	100	PASS	AC=2382;AF=0.475639;AN=5008;NS=2504;DP=18902;EAS_AF=0.5357;AMR_AF=0.389;AFR_AF=0.6566;EUR_AF=0.3489;SAS_AF=0.3609;AA=G|||;VT=SNP
1	177178218	rs537648	G	A	100	PASS	AC=1697;AF=0.338858;AN=5008;NS=2504;DP=16683;EAS_AF=0.37;AMR_AF=0.2824;AFR_AF=0.3533;EUR_AF=0.2843;SAS_AF=0.3834;AA=G|||;VT=SNP
1	177179617	rs482484	A	C	100	PASS	AC=1748;AF=0.349042;AN=5008;NS=2504;DP=15844;EAS_AF=0.37;AMR_AF=0.2882;AFR_AF=0.3873;EUR_AF=0.2863;SAS_AF=0.3834;AA=A|||;VT=SNP
1	177181347	rs556287	C	A	100	PASS	AC=1748;AF=0.349042;AN=5008;NS=2504;DP=18084;EAS_AF=0.37;AMR_AF=0.2882;AFR_AF=0.3873;EUR_AF=0.2863;SAS_AF=0.3834;AA=C|||;VT=SNP
1	177181655	rs806253	T	C	100	PASS	AC=1749;AF=0.349241;AN=5008;NS=2504;DP=12924;EAS_AF=0.37;AMR_AF=0.2882;AFR_AF=0.3873;EUR_AF=0.2863;SAS_AF=0.3845;AA=T|||;VT=SNP
1	177183500	rs113175301	C	T	100	PASS	AC=266;AF=0.053115;AN=5008;NS=2504;DP=16658;EAS_AF=0.0466;AMR_AF=0.0461;AFR_AF=0.0318;EUR_AF=0.0964;SAS_AF=0.0491;AA=C|||;VT=SNP
1	177184723	rs518362	T	C	100	PASS	AC=1751;AF=0.349641;AN=5008;NS=2504;DP=18083;EAS_AF=0.374;AMR_AF=0.2882;AFR_AF=0.3858;EUR_AF=0.2863;SAS_AF=0.3845;AA=T|||;VT=SNP
1	177187010	rs72720770	A	C	100	PASS	AC=267;AF=0.0533147;AN=5008;NS=2504;DP=19237;EAS_AF=0.0476;AMR_AF=0.0461;AFR_AF=0.0318;EUR_AF=0.0964;SAS_AF=0.0491;AA=A|||;VT=SNP
1	177188034	rs36045327	C	A	100	PASS	AC=754;AF=0.150559;AN=5008;NS=2504;DP=19584;EAS_AF=0.2579;AMR_AF=0.1902;AFR_AF=0.0106;EUR_AF=0.1292;SAS_AF=0.2229;AA=C|||;VT=SNP
1	177188408	rs510635	C	T	100	PASS	AC=2379;AF=0.47504;AN=5008;NS=2504;DP=18484;EAS_AF=0.38;AMR_AF=0.4481;AFR_AF=0.5166;EUR_AF=0.5318;SAS_AF=0.4775;AA=T|||;VT=SNP
1	177189898	rs10913299	G	T	100	PASS	AC=878;AF=0.175319;AN=5008;NS=2504;DP=18745;EAS_AF=0.0516;AMR_AF=0.2046;AFR_AF=0.1589;EUR_AF=0.341;SAS_AF=0.1339;AA=G|||;VT=SNP
1	177189932	rs554351	T	C	100	PASS	AC=2823;AF=0.563698;AN=5008;NS=2504;DP=18865;EAS_AF=0.4226;AMR_AF=0.5159;AFR_AF=0.68;EUR_AF=0.6292;SAS_AF=0.5184;AA=t|||;VT=SNP
1	177189986	rs554454	G	A	100	PASS	AC=2822;AF=0.563498;AN=5008;NS=2504;DP=19004;EAS_AF=0.4226;AMR_AF=0.5159;AFR_AF=0.6808;EUR_AF=0.6282;SAS_AF=0.5174;AA=A|||;VT=SNP
1	177190731	rs557474	A	C	100	PASS	AC=2825;AF=0.564097;AN=5008;NS=2504;DP=16055;EAS_AF=0.4226;AMR_AF=0.5159;AFR_AF=0.6808;EUR_AF=0.6292;SAS_AF=0.5194;AA=C|||;VT=SNP
1	177191593	rs532001	A	G	100	PASS	AC=2652;AF=0.529553;AN=5008;NS=2504;DP=13745;EAS_AF=0.4206;AMR_AF=0.4986;AFR_AF=0.562;EUR_AF=0.6282;SAS_AF=0.5184;AA=a|||;VT=SNP
1	177192181	rs6660903	T	C	100	PASS	AC=3255;AF=0.64996;AN=5008;NS=2504;DP=19313;EAS_AF=0.631;AMR_AF=0.7104;AFR_AF=0.6089;EUR_AF=0.7127;SAS_AF=0.6176;AA=C|||;VT=SNP
1	177192208	rs66800096	C	T	100	PASS	AC=2282;AF=0.455671;AN=5008;NS=2504;DP=19042;EAS_AF=0.5794;AMR_AF=0.4942;AFR_AF=0.3865;EUR_AF=0.3718;SAS_AF=0.4806;AA=C|||;VT=SNP
1	177192257	rs67549513	G	T	100	PASS	AC=2188;AF=0.436901;AN=5008;NS=2504;DP=17506;EAS_AF=0.5804;AMR_AF=0.4841;AFR_AF=0.32;EUR_AF=0.3708;SAS_AF=0.4816;AA=G|||;VT=SNP
1	177192405	rs72720771	T	C	100	PASS	AC=269;AF=0.0537141;AN=5008;NS=2504;DP=19837;EAS_AF=0.0476;AMR_AF=0.0461;AFR_AF=0.0318;EUR_AF=0.0974;SAS_AF=0.0501;AA=T|||;VT=SNP
1	177192943	rs55699262	C	G	100	PASS	AC=332;AF=0.0662939;AN=5008;NS=2504;DP=18495;EAS_AF=0.0466;AMR_AF=0.0504;AFR_AF=0.0764;EUR_AF=0.0915;SAS_AF=0.0583;AA=C|||;VT=SNP
1	177193039	rs55657925	C	T	100	PASS	AC=333;AF=0.0664936;AN=5008;NS=2504;DP=13853;EAS_AF=0.0466;AMR_AF=0.0504;AFR_AF=0.0772;EUR_AF=0.0915;SAS_AF=0.0583;AA=c|||;VT=SNP
1	177193352	rs12131307	A	G	100	PASS	AC=2511;AF=0.501398;AN=5008;NS=2504;DP=19223;EAS_AF=0.6379;AMR_AF=0.5058;AFR_AF=0.4599;EUR_AF=0.3787;SAS_AF=0.5399;AA=A|||;VT=SNP
1	177193408	rs10913300	G	A	100	PASS	AC=2454;AF=0.490016;AN=5008;NS=2504;DP=18597;EAS_AF=0.6369;AMR_AF=0.4971;AFR_AF=0.4289;EUR_AF=0.3787;SAS_AF=0.5307;AA=G|||;VT=SNP
1	177193575	rs72720772	A	T	100	PASS	AC=329;AF=0.0656949;AN=5008;NS=2504;DP=19169;EAS_AF=0.0466;AMR_AF=0.0519;AFR_AF=0.0756;EUR_AF=0.0895;SAS_AF=0.0573;AA=A|||;VT=SNP
1	177193697	rs932311	G	T	100	PASS	AC=2638;AF=0.526757;AN=5008;NS=2504;DP=16588;EAS_AF=0.5754;AMR_AF=0.4914;AFR_AF=0.5182;EUR_AF=0.4632;SAS_AF=0.5787;AA=G|||;VT=SNP
1	177193950	rs932310	G	C	100	PASS	AC=1091;AF=0.217851;AN=5008;NS=2504;DP=19136;EAS_AF=0.3641;AMR_AF=0.2752;AFR_AF=0.0121;EUR_AF=0.2326;SAS_AF=0.2894;AA=G|||;VT=SNP
1	177194569	rs760689	C	G	100	PASS	AC=2669;AF=0.532947;AN=5008;NS=2504;DP=18999;EAS_AF=0.5655;AMR_AF=0.5072;AFR_AF=0.5386;EUR_AF=0.4672;SAS_AF=0.5777;AA=C|||;VT=SNP
1	177195050	rs760688	G	A	100	PASS	AC=3273;AF=0.653554;AN=5008;NS=2504;DP=18009;EAS_AF=0.5804;AMR_AF=0.6628;AFR_AF=0.6626;EUR_AF=0.6978;SAS_AF=0.6646;AA=A|||;VT=SNP
1	177195555	rs1009160	C	T	100	PASS	AC=2151;AF=0.429513;AN=5008;NS=2504;DP=19856;EAS_AF=0.5337;AMR_AF=0.4366;AFR_AF=0.3192;EUR_AF=0.3767;SAS_AF=0.5204;AA=C|||;VT=SNP
1	177196068	rs6683060	G	T	100	PASS	AC=2949;AF=0.588858;AN=5008;NS=2504;DP=20491;EAS_AF=0.5377;AMR_AF=0.6124;AFR_AF=0.587;EUR_AF=0.6093;SAS_AF=0.6063;AA=g|||;VT=SNP
1	177197804	rs1980443	C	G	100	PASS	AC=1988;AF=0.396965;AN=5008;NS=2504;DP=19638;EAS_AF=0.5347;AMR_AF=0.4135;AFR_AF=0.2027;EUR_AF=0.3748;SAS_AF=0.5286;AA=C|||;VT=SNP
1	177199323	rs3176442	C	T	100	PASS	AC=1991;AF=0.397564;AN=5008;NS=2504;DP=15684;EAS_AF=0.5298;AMR_AF=0.4135;AFR_AF=0.2133;EUR_AF=0.3757;SAS_AF=0.5215;AA=C|||;VT=SNP;EX_TARGET
1	177203013	rs12040163	A	T	100	PASS	AC=1994;AF=0.398163;AN=5008;NS=2504;DP=20033;EAS_AF=0.5298;AMR_AF=0.415;AFR_AF=0.2141;EUR_AF=0.3757;SAS_AF=0.5225;AA=A|||;VT=SNP
1	177204137	rs926319	C	A	100	PASS	AC=2775;AF=0.554113;AN=5008;NS=2504;DP=19976;EAS_AF=0.5298;AMR_AF=0.5893;AFR_AF=0.4713;EUR_AF=0.6093;SAS_AF=0.6094;AA=A|||;VT=SNP
1	177204250	rs10798505	C	A	100	PASS	AC=2070;AF=0.413339;AN=5008;NS=2504;DP=18686;EAS_AF=0.5298;AMR_AF=0.4179;AFR_AF=0.27;EUR_AF=0.3757;SAS_AF=0.5225;AA=A|||;VT=SNP
1	177204902	rs1879563	A	G	100	PASS	AC=2776;AF=0.554313;AN=5008;NS=2504;DP=19538;EAS_AF=0.5308;AMR_AF=0.5893;AFR_AF=0.4713;EUR_AF=0.6093;SAS_AF=0.6094;AA=G|||;VT=SNP
1	177207740	rs926318	G	C	100	PASS	AC=1994;AF=0.398163;AN=5008;NS=2504;DP=17177;EAS_AF=0.5298;AMR_AF=0.415;AFR_AF=0.2141;EUR_AF=0.3757;SAS_AF=0.5225;AA=G|||;VT=SNP
1	177207800	rs926317	G	A	100	PASS	AC=1993;AF=0.397963;AN=5008;NS=2504;DP=17824;EAS_AF=0.5298;AMR_AF=0.415;AFR_AF=0.2133;EUR_AF=0.3757;SAS_AF=0.5225;AA=G|||;VT=SNP
1	177208980	rs982875	G	T	100	PASS	AC=1994;AF=0.398163;AN=5008;NS=2504;DP=18947;EAS_AF=0.5298;AMR_AF=0.415;AFR_AF=0.2156;EUR_AF=0.3757;SAS_AF=0.5204;AA=G|||;VT=SNP
1	177209673	rs1967666	G	A	100	PASS	AC=1994;AF=0.398163;AN=5008;NS=2504;DP=19681;EAS_AF=0.5308;AMR_AF=0.415;AFR_AF=0.2141;EUR_AF=0.3757;SAS_AF=0.5215;AA=G|||;VT=SNP
1	177211129	rs10489309	T	G	100	PASS	AC=2762;AF=0.551518;AN=5008;NS=2504;DP=20304;EAS_AF=0.5308;AMR_AF=0.5893;AFR_AF=0.4614;EUR_AF=0.6093;SAS_AF=0.6084;AA=G|||;VT=SNP
1	177211415	rs10753148	A	C	100	PASS	AC=1992;AF=0.397764;AN=5008;NS=2504;DP=20716;EAS_AF=0.5308;AMR_AF=0.415;AFR_AF=0.2126;EUR_AF=0.3757;SAS_AF=0.5215;AA=A|||;VT=SNP
1	177211909	rs1402638	C	T	100	PASS	AC=1993;AF=0.397963;AN=5008;NS=2504;DP=19559;EAS_AF=0.5308;AMR_AF=0.415;AFR_AF=0.2133;EUR_AF=0.3757;SAS_AF=0.5215;AA=C|||;VT=SNP
1	177212876	rs1013219	C	T	100	PASS	AC=1992;AF=0.397764;AN=5008;NS=2504;DP=21169;EAS_AF=0.5308;AMR_AF=0.415;AFR_AF=0.2133;EUR_AF=0.3757;SAS_AF=0.5204;AA=C|||;VT=SNP
1	177214110	rs6699955	T	C	100	PASS	AC=2763;AF=0.551717;AN=5008;NS=2504;DP=19141;EAS_AF=0.5308;AMR_AF=0.5865;AFR_AF=0.4637;EUR_AF=0.6083;SAS_AF=0.6094;AA=C|||;VT=SNP
1	177215803	rs6703964	A	G	100	PASS	AC=1889;AF=0.377196;AN=5008;NS=2504;DP=17914;EAS_AF=0.5317;AMR_AF=0.4063;AFR_AF=0.1377;EUR_AF=0.3757;SAS_AF=0.5225;AA=A|||;VT=SNP
1	177217597	rs2205880	G	A	100	PASS	AC=1886;AF=0.376597;AN=5008;NS=2504;DP=14452;EAS_AF=0.5317;AMR_AF=0.4078;AFR_AF=0.1354;EUR_AF=0.3767;SAS_AF=0.5204;AA=G|||;VT=SNP
1	177217942	rs11577869	G	A	100	PASS	AC=1882;AF=0.375799;AN=5008;NS=2504;DP=17238;EAS_AF=0.5288;AMR_AF=0.4063;AFR_AF=0.1354;EUR_AF=0.3757;SAS_AF=0.5215;AA=G|||;VT=SNP
1	177218104	rs1293347	T	C	100	PASS	AC=4474;AF=0.893371;AN=5008;NS=2504;DP=16670;EAS_AF=0.8829;AMR_AF=0.9164;AFR_AF=0.9917;EUR_AF=0.832;SAS_AF=0.818;AA=C|||;VT=SNP
1	177219255	rs10798506	T	C	100	PASS	AC=2766;AF=0.552316;AN=5008;NS=2504;DP=15502;EAS_AF=0.5228;AMR_AF=0.5908;AFR_AF=0.4675;EUR_AF=0.6103;SAS_AF=0.6104;AA=C|||;VT=SNP
1	177220507	rs10798507	G	A	100	PASS	AC=1879;AF=0.3752;AN=5008;NS=2504;DP=19922;EAS_AF=0.5238;AMR_AF=0.4063;AFR_AF=0.1362;EUR_AF=0.3757;SAS_AF=0.5225;AA=G|||;VT=SNP
1	177222157	rs2204047	A	C	100	PASS	AC=1880;AF=0.375399;AN=5008;NS=2504;DP=21792;EAS_AF=0.5238;AMR_AF=0.4063;AFR_AF=0.1362;EUR_AF=0.3757;SAS_AF=0.5235;AA=A|||;VT=SNP
1	177222811	rs6663848	T	C	100	PASS	AC=2765;AF=0.552117;AN=5008;NS=2504;DP=15589;EAS_AF=0.5238;AMR_AF=0.5908;AFR_AF=0.4667;EUR_AF=0.6103;SAS_AF=0.6094;AA=C|||;VT=SNP
1	177223080	rs55924279	G	A	100	PASS	AC=1880;AF=0.375399;AN=5008;NS=2504;DP=15510;EAS_AF=0.5238;AMR_AF=0.4063;AFR_AF=0.1362;EUR_AF=0.3757;SAS_AF=0.5235;AA=G|||;VT=SNP
1	177225400	rs2861919	G	C	100	PASS	AC=1876;AF=0.374601;AN=5008;NS=2504;DP=18347;EAS_AF=0.5218;AMR_AF=0.4078;AFR_AF=0.1452;EUR_AF=0.3757;SAS_AF=0.5082;AA=G|||;VT=SNP
1	177228512	rs6674326	G	A	100	PASS	AC=1876;AF=0.374601;AN=5008;NS=2504;DP=21386;EAS_AF=0.5228;AMR_AF=0.4063;AFR_AF=0.1362;EUR_AF=0.3738;SAS_AF=0.5225;AA=A|||;VT=SNP
1	177228588	rs6674400	G	T	100	PASS	AC=2624;AF=0.523962;AN=5008;NS=2504;DP=21337;EAS_AF=0.5228;AMR_AF=0.5764;AFR_AF=0.3691;EUR_AF=0.6093;SAS_AF=0.6094;AA=T|||;VT=SNP
1	177228705	rs75752690	G	C	100	PASS	AC=196;AF=0.0391374;AN=5008;NS=2504;DP=20899;EAS_AF=0.0466;AMR_AF=0.0403;AFR_AF=0.0023;EUR_AF=0.0765;SAS_AF=0.0419;AA=G|||;VT=SNP
1	177229677	rs12031532	G	C	100	PASS	AC=742;AF=0.148163;AN=5008;NS=2504;DP=19674;EAS_AF=0.3056;AMR_AF=0.219;AFR_AF=0.0106;EUR_AF=0.1282;SAS_AF=0.1421;AA=G|||;VT=SNP
1	177231743	rs4650961	A	G	100	PASS	AC=4018;AF=0.802316;AN=5008;NS=2504;DP=19809;EAS_AF=0.8819;AMR_AF=0.8775;AFR_AF=0.6831;EUR_AF=0.825;SAS_AF=0.8047;AA=G|||;VT=SNP
1	177232064	rs10798508	C	T	100	PASS	AC=2729;AF=0.544928;AN=5008;NS=2504;DP=19660;EAS_AF=0.5119;AMR_AF=0.5879;AFR_AF=0.4546;EUR_AF=0.6093;SAS_AF=0.6043;AA=T|||;VT=SNP
1	177235117	rs12031361	G	A	100	PASS	AC=1700;AF=0.339457;AN=5008;NS=2504;DP=12301;EAS_AF=0.3462;AMR_AF=0.4352;AFR_AF=0.143;EUR_AF=0.4682;SAS_AF=0.3978;AA=G|||;VT=SNP
1	177237394	rs2139876	C	T	100	PASS	AC=2842;AF=0.567492;AN=5008;NS=2504;DP=22941;EAS_AF=0.5327;AMR_AF=0.6052;AFR_AF=0.4788;EUR_AF=0.6332;SAS_AF=0.6288;AA=T|||;VT=SNP
1	177237533	rs17380778	G	A	100	PASS	AC=788;AF=0.157348;AN=5008;NS=2504;DP=21661;EAS_AF=0.1627;AMR_AF=0.1369;AFR_AF=0.1309;EUR_AF=0.1541;SAS_AF=0.2055;AA=G|||;VT=SNP
1	177239085	rs74526077	C	A	100	PASS	AC=200;AF=0.0399361;AN=5008;NS=2504;DP=18393;EAS_AF=0.0308;AMR_AF=0.0173;AFR_AF=0.0847;EUR_AF=0.0189;SAS_AF=0.0266;AA=C|||;VT=SNP
1	177243163	rs78750590	A	G	100	PASS	AC=351;AF=0.0700879;AN=5008;NS=2504;DP=20071;EAS_AF=0.0496;AMR_AF=0.0504;AFR_AF=0.1415;EUR_AF=0.0616;SAS_AF=0.0174;AA=A|||;VT=SNP
1	177243582	rs11583327	G	A	100	PASS	AC=842;AF=0.168131;AN=5008;NS=2504;DP=19009;EAS_AF=0.1617;AMR_AF=0.1427;AFR_AF=0.1672;EUR_AF=0.1571;SAS_AF=0.2055;AA=G|||;VT=SNP
1	177244721	rs77702814	A	C	100	PASS	AC=262;AF=0.0523163;AN=5008;NS=2504;DP=21297;EAS_AF=0.0496;AMR_AF=0.0418;AFR_AF=0.0787;EUR_AF=0.0616;SAS_AF=0.0174;AA=A|||;VT=SNP
1	177246705	rs76204340	A	G	100	PASS	AC=156;AF=0.0311502;AN=5008;NS=2504;DP=18235;EAS_AF=0.0496;AMR_AF=0.0331;AFR_AF=0.003;EUR_AF=0.0616;SAS_AF=0.0174;AA=A|||;VT=SNP
1	177246766	rs74920193	G	T	100	PASS	AC=262;AF=0.0523163;AN=5008;NS=2504;DP=19055;EAS_AF=0.0496;AMR_AF=0.0418;AFR_AF=0.0787;EUR_AF=0.0616;SAS_AF=0.0174;AA=g|||;VT=SNP
1	177247854	rs3176443	C	G	100	PASS	AC=1325;AF=0.264577;AN=5008;NS=2504;DP=15428;EAS_AF=0.2113;AMR_AF=0.2061;AFR_AF=0.4017;EUR_AF=0.2187;SAS_AF=0.2229;AA=G|||;VT=SNP;EX_TARGET
1	177251792	rs17315200	G	A	100	PASS	AC=792;AF=0.158147;AN=5008;NS=2504;DP=16940;EAS_AF=0.1617;AMR_AF=0.1383;AFR_AF=0.1324;EUR_AF=0.1571;SAS_AF=0.2045;AA=G|||;VT=SNP
1	177252285	rs17315214	G	T	100	PASS	AC=792;AF=0.158147;AN=5008;NS=2504;DP=20192;EAS_AF=0.1617;AMR_AF=0.1383;AFR_AF=0.1324;EUR_AF=0.1571;SAS_AF=0.2045;AA=G|||;VT=SNP
1	177253298	rs11581477	T	G	100	PASS	AC=853;AF=0.170327;AN=5008;NS=2504;DP=21615;EAS_AF=0.1617;AMR_AF=0.1427;AFR_AF=0.1762;EUR_AF=0.1571;SAS_AF=0.2045;AA=T|||;VT=SNP
1	177253945	rs1996742	A	C	100	PASS	AC=858;AF=0.171326;AN=5008;NS=2504;DP=17876;EAS_AF=0.1617;AMR_AF=0.1427;AFR_AF=0.18;EUR_AF=0.1571;SAS_AF=0.2045;AA=A|||;VT=SNP
1	177254482	rs58967969	T	C	100	PASS	AC=1379;AF=0.275359;AN=5008;NS=2504;DP=15930;EAS_AF=0.2113;AMR_AF=0.2118;AFR_AF=0.441;EUR_AF=0.2177;SAS_AF=0.2219;AA=C|||;VT=SNP
1	177255241	rs11582132	A	C	100	PASS	AC=786;AF=0.156949;AN=5008;NS=2504;DP=17783;EAS_AF=0.1607;AMR_AF=0.1398;AFR_AF=0.1324;EUR_AF=0.1561;SAS_AF=0.1994;AA=A|||;VT=SNP
1	177255276	rs77200077	G	A	100	PASS	AC=272;AF=0.0543131;AN=5008;NS=2504;DP=17575;EAS_AF=0.0496;AMR_AF=0.0432;AFR_AF=0.0862;EUR_AF=0.0606;SAS_AF=0.0174;AA=G|||;VT=SNP
1	177255838	rs1521439	T	C	100	PASS	AC=3088;AF=0.616613;AN=5008;NS=2504;DP=21768;EAS_AF=0.5992;AMR_AF=0.6398;AFR_AF=0.5416;EUR_AF=0.6889;SAS_AF=0.6452;AA=T|||;VT=SNP
1	177256493	rs12729262	G	T	100	PASS	AC=1717;AF=0.342851;AN=5008;NS=2504;DP=20012;EAS_AF=0.3889;AMR_AF=0.428;AFR_AF=0.0998;EUR_AF=0.4732;SAS_AF=0.4294;AA=G|||;VT=SNP
1	177258204	rs16851031	C	T	100	PASS	AC=1717;AF=0.342851;AN=5008;NS=2504;DP=19070;EAS_AF=0.3889;AMR_AF=0.428;AFR_AF=0.0998;EUR_AF=0.4732;SAS_AF=0.4294;AA=C|||;VT=SNP
1	177258873	rs72720790	G	A	100	PASS	AC=829;AF=0.165535;AN=5008;NS=2504;DP=19632;EAS_AF=0.1607;AMR_AF=0.1383;AFR_AF=0.1672;EUR_AF=0.1551;SAS_AF=0.1984;AA=A|||;VT=SNP
1	177259373	rs72720791	G	A	100	PASS	AC=783;AF=0.15635;AN=5008;NS=2504;DP=17181;EAS_AF=0.1607;AMR_AF=0.1369;AFR_AF=0.1331;EUR_AF=0.1551;SAS_AF=0.1984;AA=G|||;VT=SNP
1	177260028	rs12133299	A	G	100	PASS	AC=3296;AF=0.658147;AN=5008;NS=2504;DP=16762;EAS_AF=0.6032;AMR_AF=0.6614;AFR_AF=0.6498;EUR_AF=0.7078;SAS_AF=0.6728;AA=G|||;VT=SNP
1	177260372	rs75375071	A	G	100	PASS	AC=263;AF=0.052516;AN=5008;NS=2504;DP=15333;EAS_AF=0.0496;AMR_AF=0.0432;AFR_AF=0.0794;EUR_AF=0.0606;SAS_AF=0.0174;AA=A|||;VT=SNP
1	177260833	rs1402639	A	C	100	PASS	AC=3079;AF=0.614816;AN=5008;NS=2504;DP=17465;EAS_AF=0.5992;AMR_AF=0.6369;AFR_AF=0.5363;EUR_AF=0.6889;SAS_AF=0.6452;AA=C|||;VT=SNP
1	177260916	rs16851035	T	G	100	PASS	AC=1719;AF=0.343251;AN=5008;NS=2504;DP=18444;EAS_AF=0.3899;AMR_AF=0.428;AFR_AF=0.0998;EUR_AF=0.4732;SAS_AF=0.4305;AA=T|||;VT=SNP
1	177261054	rs79728360	G	C	100	PASS	AC=261;AF=0.0521166;AN=5008;NS=2504;DP=19732;EAS_AF=0.0496;AMR_AF=0.0432;AFR_AF=0.0779;EUR_AF=0.0606;SAS_AF=0.0174;AA=G|||;VT=SNP
1	177261108	rs11587000	G	A	100	PASS	AC=828;AF=0.165335;AN=5008;NS=2504;DP=19697;EAS_AF=0.1607;AMR_AF=0.1383;AFR_AF=0.1664;EUR_AF=0.1551;SAS_AF=0.1984;AA=G|||;VT=SNP
1	177261342	rs75872248	T	A	100	PASS	AC=261;AF=0.0521166;AN=5008;NS=2504;DP=21906;EAS_AF=0.0496;AMR_AF=0.0432;AFR_AF=0.0779;EUR_AF=0.0606;SAS_AF=0.0174;AA=T|||;VT=SNP
1	177262345	rs80112274	A	G	100	PASS	AC=261;AF=0.0521166;AN=5008;NS=2504;DP=17830;EAS_AF=0.0496;AMR_AF=0.0432;AFR_AF=0.0779;EUR_AF=0.0606;SAS_AF=0.0174;AA=a|||;VT=SNP
1	177262675	rs66465149	T	C	100	PASS	AC=1363;AF=0.272165;AN=5008;NS=2504;DP=20029;EAS_AF=0.2103;AMR_AF=0.2104;AFR_AF=0.4357;EUR_AF=0.2157;SAS_AF=0.2168;AA=t|||;VT=SNP
1	177263168	rs11585306	G	C	100	PASS	AC=827;AF=0.165136;AN=5008;NS=2504;DP=19551;EAS_AF=0.1597;AMR_AF=0.1383;AFR_AF=0.1664;EUR_AF=0.1551;SAS_AF=0.1984;AA=g|||;VT=SNP
1	177263663	rs2861971	C	T	100	PASS	AC=3084;AF=0.615815;AN=5008;NS=2504;DP=17461;EAS_AF=0.5992;AMR_AF=0.6369;AFR_AF=0.5393;EUR_AF=0.6889;SAS_AF=0.6462;AA=T|||;VT=SNP
1	177263956	rs111837750	A	C	100	PASS	AC=261;AF=0.0521166;AN=5008;NS=2504;DP=17718;EAS_AF=0.0496;AMR_AF=0.0432;AFR_AF=0.0779;EUR_AF=0.0606;SAS_AF=0.0174;AA=A|||;VT=SNP
1	177265547	rs72720800	C	T	100	PASS	AC=830;AF=0.165735;AN=5008;NS=2504;DP=17596;EAS_AF=0.1607;AMR_AF=0.1383;AFR_AF=0.1672;EUR_AF=0.1551;SAS_AF=0.1994;AA=C|||;VT=SNP
1	177265737	rs67664585	T	G	100	PASS	AC=1367;AF=0.272963;AN=5008;NS=2504;DP=18721;EAS_AF=0.2103;AMR_AF=0.2118;AFR_AF=0.438;EUR_AF=0.2157;SAS_AF=0.2168;AA=G|||;VT=SNP
1	177266395	rs9425455	A	G	100	PASS	AC=4440;AF=0.886581;AN=5008;NS=2504;DP=17617;EAS_AF=0.8849;AMR_AF=0.902;AFR_AF=0.9932;EUR_AF=0.8161;SAS_AF=0.8057;AA=G|||;VT=SNP
1	177268475	rs72722503	C	A	100	PASS	AC=817;AF=0.163139;AN=5008;NS=2504;DP=21032;EAS_AF=0.1607;AMR_AF=0.1383;AFR_AF=0.1573;EUR_AF=0.1551;SAS_AF=0.1994;AA=C|||;VT=SNP
1	177268669	rs68105828	G	A	100	PASS	AC=1364;AF=0.272364;AN=5008;NS=2504;DP=21740;EAS_AF=0.2103;AMR_AF=0.2118;AFR_AF=0.4365;EUR_AF=0.2157;SAS_AF=0.2157;AA=A|||;VT=SNP
1	177269474	rs766021	T	C	100	PASS	AC=3082;AF=0.615415;AN=5008;NS=2504;DP=19485;EAS_AF=0.6002;AMR_AF=0.6398;AFR_AF=0.5363;EUR_AF=0.6889;SAS_AF=0.6452;AA=C|||;VT=SNP
1	177270324	rs79200650	C	T	100	PASS	AC=156;AF=0.0311502;AN=5008;NS=2504;DP=21045;EAS_AF=0.0496;AMR_AF=0.0346;AFR_AF=0.003;EUR_AF=0.0606;SAS_AF=0.0174;AA=C|||;VT=SNP
1	177270441	rs2205879	C	A	100	PASS	AC=1717;AF=0.342851;AN=5008;NS=2504;DP=20196;EAS_AF=0.3899;AMR_AF=0.428;AFR_AF=0.0998;EUR_AF=0.4732;SAS_AF=0.4284;AA=C|||;VT=SNP
1	177271313	rs16851037	G	A	100	PASS	AC=1355;AF=0.270567;AN=5008;NS=2504;DP=21452;EAS_AF=0.2103;AMR_AF=0.2089;AFR_AF=0.4312;EUR_AF=0.2157;SAS_AF=0.2157;AA=A|||;VT=SNP
1	177271797	rs17315298	C	T	100	PASS	AC=811;AF=0.161941;AN=5008;NS=2504;DP=17708;EAS_AF=0.1607;AMR_AF=0.1383;AFR_AF=0.1536;EUR_AF=0.1551;SAS_AF=0.1984;AA=C|||;VT=SNP
1	177274018	rs2861972	A	G	100	PASS	AC=3057;AF=0.610423;AN=5008;NS=2504;DP=18911;EAS_AF=0.6002;AMR_AF=0.6383;AFR_AF=0.5182;EUR_AF=0.6889;SAS_AF=0.6452;AA=a|||;VT=SNP
1	177274486	rs970764	A	C	100	PASS	AC=3285;AF=0.65595;AN=5008;NS=2504;DP=15813;EAS_AF=0.6042;AMR_AF=0.67;AFR_AF=0.6271;EUR_AF=0.7157;SAS_AF=0.6769;AA=C|||;VT=SNP
1	177274554	rs970763	G	A	100	PASS	AC=1715;AF=0.342452;AN=5008;NS=2504;DP=17835;EAS_AF=0.3889;AMR_AF=0.428;AFR_AF=0.0998;EUR_AF=0.4732;SAS_AF=0.4274;AA=G|||;VT=SNP
1	177275253	rs12024151	C	G	100	PASS	AC=3059;AF=0.610823;AN=5008;NS=2504;DP=20393;EAS_AF=0.6002;AMR_AF=0.6383;AFR_AF=0.5189;EUR_AF=0.6899;SAS_AF=0.6452;AA=G|||;VT=SNP
1	177275650	rs57046618	G	A	100	PASS	AC=815;AF=0.16274;AN=5008;NS=2504;DP=18972;EAS_AF=0.1607;AMR_AF=0.1383;AFR_AF=0.1551;EUR_AF=0.1561;SAS_AF=0.1994;AA=G|||;VT=SNP
1	177275913	rs77647867	C	T	100	PASS	AC=479;AF=0.095647;AN=5008;NS=2504;DP=19188;EAS_AF=0.0496;AMR_AF=0.0677;AFR_AF=0.2292;EUR_AF=0.0606;SAS_AF=0.0184;AA=C|||;VT=SNP
1	177276006	rs16851048	T	C	100	PASS	AC=1335;AF=0.266573;AN=5008;NS=2504;DP=18530;EAS_AF=0.2103;AMR_AF=0.2075;AFR_AF=0.4145;EUR_AF=0.2167;SAS_AF=0.2178;AA=C|||;VT=SNP
1	177277925	rs9425803	A	T	100	PASS	AC=1721;AF=0.34365;AN=5008;NS=2504;DP=15561;EAS_AF=0.4325;AMR_AF=0.3545;AFR_AF=0.3101;EUR_AF=0.2962;SAS_AF=0.3384;AA=a|||;VT=SNP
1	177278052	rs78201088	C	T	100	PASS	AC=235;AF=0.0469249;AN=5008;NS=2504;DP=16180;EAS_AF=0.0496;AMR_AF=0.0418;AFR_AF=0.0582;EUR_AF=0.0606;SAS_AF=0.0184;AA=C|||;VT=SNP
1	177279412	rs12569209	G	A	100	PASS	AC=2188;AF=0.436901;AN=5008;NS=2504;DP=19493;EAS_AF=0.5198;AMR_AF=0.4424;AFR_AF=0.3434;EUR_AF=0.4771;SAS_AF=0.4325;AA=A|||;VT=SNP
1	177280121	rs6670165	C	T	100	PASS	AC=944;AF=0.188498;AN=5008;NS=2504;DP=18712;EAS_AF=0.1905;AMR_AF=0.1931;AFR_AF=0.1467;EUR_AF=0.2008;SAS_AF=0.227;AA=C|||;VT=SNP
1	177280491	rs760687	C	T	100	PASS	AC=1919;AF=0.383187;AN=5008;NS=2504;DP=17293;EAS_AF=0.5188;AMR_AF=0.4179;AFR_AF=0.152;EUR_AF=0.4771;SAS_AF=0.4346;AA=C|||;VT=SNP
1	177281505	rs75967088	T	C	100	PASS	AC=153;AF=0.0305511;AN=5008;NS=2504;DP=20582;EAS_AF=0.0476;AMR_AF=0.036;AFR_AF=0.0023;EUR_AF=0.0567;SAS_AF=0.0204;AA=T|||;VT=SNP
1	177281746	rs16851050	A	G	100	PASS	AC=968;AF=0.193291;AN=5008;NS=2504;DP=17452;EAS_AF=0.1419;AMR_AF=0.1758;AFR_AF=0.27;EUR_AF=0.1441;SAS_AF=0.2055;AA=A|||;VT=SNP
1	177282831	rs4652238	T	C	100	PASS	AC=1923;AF=0.383986;AN=5008;NS=2504;DP=17088;EAS_AF=0.5198;AMR_AF=0.4179;AFR_AF=0.152;EUR_AF=0.4771;SAS_AF=0.4376;AA=T|||;VT=SNP
1	177283296	rs79122187	A	G	100	PASS	AC=1023;AF=0.204273;AN=5008;NS=2504;DP=18793;EAS_AF=0.1429;AMR_AF=0.1816;AFR_AF=0.3079;EUR_AF=0.1441;SAS_AF=0.2055;AA=A|||;VT=SNP
1	177283623	rs1883244	C	T	100	PASS	AC=775;AF=0.154752;AN=5008;NS=2504;DP=17413;EAS_AF=0.1419;AMR_AF=0.1556;AFR_AF=0.1354;EUR_AF=0.1441;SAS_AF=0.2045;AA=C|||;VT=SNP
1	177284107	rs2205881	T	A	100	PASS	AC=3201;AF=0.639177;AN=5008;NS=2504;DP=16390;EAS_AF=0.7093;AMR_AF=0.6441;AFR_AF=0.5386;EUR_AF=0.6779;SAS_AF=0.6595;AA=A|||;VT=SNP
1	177284456	rs9425804	C	T	100	PASS	AC=1922;AF=0.383786;AN=5008;NS=2504;DP=17631;EAS_AF=0.5198;AMR_AF=0.4179;AFR_AF=0.152;EUR_AF=0.4771;SAS_AF=0.4366;AA=C|||;VT=SNP
1	177286000	rs12401643	G	T	100	PASS	AC=3195;AF=0.637979;AN=5008;NS=2504;DP=18573;EAS_AF=0.7093;AMR_AF=0.6398;AFR_AF=0.5363;EUR_AF=0.6769;SAS_AF=0.6605;AA=T|||;VT=SNP
1	177288208	rs1883243	C	G	100	PASS	AC=968;AF=0.193291;AN=5008;NS=2504;DP=16539;EAS_AF=0.1419;AMR_AF=0.1758;AFR_AF=0.27;EUR_AF=0.1441;SAS_AF=0.2055;AA=C|||;VT=SNP
1	177288335	rs1883242	T	C	100	PASS	AC=968;AF=0.193291;AN=5008;NS=2504;DP=16332;EAS_AF=0.1419;AMR_AF=0.1758;AFR_AF=0.27;EUR_AF=0.1441;SAS_AF=0.2055;AA=T|||;VT=SNP
1	177288558	rs4652239	T	C	100	PASS	AC=3370;AF=0.672923;AN=5008;NS=2504;DP=18050;EAS_AF=0.7143;AMR_AF=0.6599;AFR_AF=0.6089;EUR_AF=0.6968;SAS_AF=0.7014;AA=t|||;VT=SNP
1	177288759	rs112410126	G	A	100	PASS	AC=152;AF=0.0303514;AN=5008;NS=2504;DP=19251;EAS_AF=0.0476;AMR_AF=0.036;AFR_AF=0.003;EUR_AF=0.0567;SAS_AF=0.0184;AA=G|||;VT=SNP
1	177288910	rs113214139	A	G	100	PASS	AC=150;AF=0.0299521;AN=5008;NS=2504;DP=20753;EAS_AF=0.0476;AMR_AF=0.036;AFR_AF=0.0023;EUR_AF=0.0567;SAS_AF=0.0174;AA=A|||;VT=SNP
1	177289064	rs58219571	G	A	100	PASS	AC=967;AF=0.193091;AN=5008;NS=2504;DP=20470;EAS_AF=0.1419;AMR_AF=0.1758;AFR_AF=0.27;EUR_AF=0.1441;SAS_AF=0.2045;AA=g|||;VT=SNP
1	177289883	rs10798509	T	C	100	PASS	AC=3199;AF=0.638778;AN=5008;NS=2504;DP=18470;EAS_AF=0.7093;AMR_AF=0.6427;AFR_AF=0.5378;EUR_AF=0.6769;SAS_AF=0.6605;AA=C|||;VT=SNP
1	177289972	rs112651114	C	T	100	PASS	AC=163;AF=0.0325479;AN=5008;NS=2504;DP=19267;EAS_AF=0.0476;AMR_AF=0.0375;AFR_AF=0.0113;EUR_AF=0.0567;SAS_AF=0.0174;AA=C|||;VT=SNP
1	177290220	rs72722526	C	T	100	PASS	AC=775;AF=0.154752;AN=5008;NS=2504;DP=21173;EAS_AF=0.1419;AMR_AF=0.1556;AFR_AF=0.1354;EUR_AF=0.1441;SAS_AF=0.2045;AA=C|||;VT=SNP
1	177290731	rs4652240	T	C	100	PASS	AC=1921;AF=0.383586;AN=5008;NS=2504;DP=19843;EAS_AF=0.5198;AMR_AF=0.4164;AFR_AF=0.152;EUR_AF=0.4761;SAS_AF=0.4376;AA=T|||;VT=SNP
1	177291911	rs2142752	T	C	100	PASS	AC=3247;AF=0.648363;AN=5008;NS=2504;DP=18431;EAS_AF=0.7103;AMR_AF=0.6455;AFR_AF=0.5719;EUR_AF=0.6769;SAS_AF=0.6605;AA=C|||;VT=SNP
1	177292870	rs112514430	C	T	100	PASS	AC=976;AF=0.194888;AN=5008;NS=2504;DP=21593;EAS_AF=0.1359;AMR_AF=0.1787;AFR_AF=0.2799;EUR_AF=0.1451;SAS_AF=0.2035;AA=C|||;VT=SNP
1	177292925	rs2205887	A	G	100	PASS	AC=1925;AF=0.384385;AN=5008;NS=2504;DP=20958;EAS_AF=0.5258;AMR_AF=0.4164;AFR_AF=0.152;EUR_AF=0.4761;SAS_AF=0.4356;AA=A|||;VT=SNP
1	177293040	rs114496455	G	A	100	PASS	AC=161;AF=0.0321486;AN=5008;NS=2504;DP=19540;EAS_AF=0.0476;AMR_AF=0.036;AFR_AF=0.0098;EUR_AF=0.0567;SAS_AF=0.0184;AA=G|||;VT=SNP
1	177293303	rs4559456	A	G	100	PASS	AC=3210;AF=0.640974;AN=5008;NS=2504;DP=19893;EAS_AF=0.7093;AMR_AF=0.6455;AFR_AF=0.5461;EUR_AF=0.6779;SAS_AF=0.6575;AA=G|||;VT=SNP
1	177294362	rs115449657	G	A	100	PASS	AC=151;AF=0.0301518;AN=5008;NS=2504;DP=19199;EAS_AF=0.0476;AMR_AF=0.036;AFR_AF=0.0023;EUR_AF=0.0567;SAS_AF=0.0184;AA=G|||;VT=SNP
1	177294420	rs2205886	G	A	100	PASS	AC=777;AF=0.155152;AN=5008;NS=2504;DP=18655;EAS_AF=0.1359;AMR_AF=0.1571;AFR_AF=0.1384;EUR_AF=0.1451;SAS_AF=0.2065;AA=G|||;VT=SNP
1	177294932	rs4652242	G	A	100	PASS	AC=1930;AF=0.385383;AN=5008;NS=2504;DP=19984;EAS_AF=0.5268;AMR_AF=0.4164;AFR_AF=0.152;EUR_AF=0.4761;SAS_AF=0.4397;AA=g|||;VT=SNP
1	177294993	rs4652243	C	T	100	PASS	AC=3205;AF=0.639976;AN=5008;NS=2504;DP=21402;EAS_AF=0.7093;AMR_AF=0.6427;AFR_AF=0.5439;EUR_AF=0.6779;SAS_AF=0.6575;AA=T|||;VT=SNP
1	177297230	rs16851062	A	G	100	PASS	AC=777;AF=0.155152;AN=5008;NS=2504;DP=17859;EAS_AF=0.1359;AMR_AF=0.1571;AFR_AF=0.1384;EUR_AF=0.1451;SAS_AF=0.2065;AA=A|||;VT=SNP
1	177297611	rs78502333	C	T	100	PASS	AC=151;AF=0.0301518;AN=5008;NS=2504;DP=17444;EAS_AF=0.0476;AMR_AF=0.036;AFR_AF=0.0023;EUR_AF=0.0567;SAS_AF=0.0184;AA=C|||;VT=SNP
1	177297615	rs12025907	A	C	100	PASS	AC=3213;AF=0.641573;AN=5008;NS=2504;DP=17515;EAS_AF=0.7093;AMR_AF=0.6484;AFR_AF=0.5461;EUR_AF=0.6779;SAS_AF=0.6585;AA=C|||;VT=SNP
1	177297622	rs2861973	A	G	100	PASS	AC=3266;AF=0.652157;AN=5008;NS=2504;DP=17474;EAS_AF=0.7093;AMR_AF=0.6542;AFR_AF=0.5832;EUR_AF=0.6779;SAS_AF=0.6585;AA=G|||;VT=SNP
1	177298001	rs2223297	C	G	100	PASS	AC=777;AF=0.155152;AN=5008;NS=2504;DP=16946;EAS_AF=0.1359;AMR_AF=0.1571;AFR_AF=0.1384;EUR_AF=0.1451;SAS_AF=0.2065;AA=C|||;VT=SNP
1	177298104	rs72722535	C	T	100	PASS	AC=777;AF=0.155152;AN=5008;NS=2504;DP=16562;EAS_AF=0.1359;AMR_AF=0.1571;AFR_AF=0.1384;EUR_AF=0.1451;SAS_AF=0.2065;AA=C|||;VT=SNP
1	177298448	rs4652244	G	A	100	PASS	AC=3208;AF=0.640575;AN=5008;NS=2504;DP=17766;EAS_AF=0.7093;AMR_AF=0.6455;AFR_AF=0.5454;EUR_AF=0.6779;SAS_AF=0.6564;AA=A|||;VT=SNP
1	177299241	rs56172555	C	T	100	PASS	AC=1093;AF=0.218251;AN=5008;NS=2504;DP=15637;EAS_AF=0.1359;AMR_AF=0.1873;AFR_AF=0.3616;EUR_AF=0.1451;SAS_AF=0.2065;AA=C|||;VT=SNP
1	177299909	rs114941157	G	T	100	PASS	AC=60;AF=0.0119808;AN=5008;NS=2504;DP=19028;EAS_AF=0.005;AMR_AF=0.0072;AFR_AF=0.003;EUR_AF=0.0189;SAS_AF=0.0276;AA=G|||;VT=SNP
1	177300379	rs1123317	C	T	100	PASS	AC=1096;AF=0.21885;AN=5008;NS=2504;DP=19028;EAS_AF=0.1339;AMR_AF=0.1873;AFR_AF=0.3646;EUR_AF=0.1451;SAS_AF=0.2076;AA=C|||;VT=SNP
1	177300787	rs2861974	T	C	100	PASS	AC=1048;AF=0.209265;AN=5008;NS=2504;DP=20858;EAS_AF=0.1359;AMR_AF=0.1801;AFR_AF=0.3298;EUR_AF=0.1461;SAS_AF=0.2076;AA=T|||;VT=SNP
1	177300809	rs4453002	T	C	100	PASS	AC=785;AF=0.156749;AN=5008;NS=2504;DP=21162;EAS_AF=0.1359;AMR_AF=0.1571;AFR_AF=0.143;EUR_AF=0.1461;SAS_AF=0.2076;AA=T|||;VT=SNP
1	177301668	rs6683975	G	C	100	PASS	AC=3166;AF=0.632188;AN=5008;NS=2504;DP=17958;EAS_AF=0.7262;AMR_AF=0.647;AFR_AF=0.4781;EUR_AF=0.6859;SAS_AF=0.6779;AA=C|||;VT=SNP
1	177301880	rs6660559	C	T	100	PASS	AC=2044;AF=0.408147;AN=5008;NS=2504;DP=19428;EAS_AF=0.497;AMR_AF=0.4049;AFR_AF=0.3336;EUR_AF=0.4563;SAS_AF=0.3701;AA=C|||;VT=SNP
1	177302518	rs17659270	C	T	100	PASS	AC=185;AF=0.0369409;AN=5008;NS=2504;DP=21748;EAS_AF=0.0308;AMR_AF=0.0389;AFR_AF=0.0242;EUR_AF=0.0557;SAS_AF=0.0399;AA=C|||;VT=SNP
1	177302777	rs12563758	G	C	100	PASS	AC=1802;AF=0.359824;AN=5008;NS=2504;DP=18239;EAS_AF=0.495;AMR_AF=0.3732;AFR_AF=0.174;EUR_AF=0.4503;SAS_AF=0.3691;AA=G|||;VT=SNP
1	177302972	rs4652245	G	T	100	PASS	AC=3486;AF=0.696086;AN=5008;NS=2504;DP=20331;EAS_AF=0.6974;AMR_AF=0.6614;AFR_AF=0.7988;EUR_AF=0.6521;SAS_AF=0.6258;AA=T|||;VT=SNP
1	177303628	rs10798510	T	C	100	PASS	AC=3197;AF=0.638379;AN=5008;NS=2504;DP=20714;EAS_AF=0.6964;AMR_AF=0.6297;AFR_AF=0.6082;EUR_AF=0.6511;SAS_AF=0.6125;AA=C|||;VT=SNP
1	177304312	rs6667899	C	A	100	PASS	AC=156;AF=0.0311502;AN=5008;NS=2504;DP=16624;EAS_AF=0.0308;AMR_AF=0.0375;AFR_AF=0.0023;EUR_AF=0.0567;SAS_AF=0.0399;AA=C|||;VT=SNP
1	177304441	rs6693903	G	A	100	PASS	AC=223;AF=0.0445288;AN=5008;NS=2504;DP=16846;EAS_AF=0.0308;AMR_AF=0.0389;AFR_AF=0.0257;EUR_AF=0.0557;SAS_AF=0.0767;AA=G|||;VT=SNP
1	177304940	rs4140633	A	G	100	PASS	AC=2835;AF=0.566094;AN=5008;NS=2504;DP=17064;EAS_AF=0.6974;AMR_AF=0.6037;AFR_AF=0.3464;EUR_AF=0.6501;SAS_AF=0.6145;AA=G|||;VT=SNP
1	177305805	rs7528533	C	T	100	PASS	AC=1683;AF=0.336062;AN=5008;NS=2504;DP=18252;EAS_AF=0.496;AMR_AF=0.3631;AFR_AF=0.0877;EUR_AF=0.4503;SAS_AF=0.3701;AA=C|||;VT=SNP
1	177305858	rs3946142	C	T	100	PASS	AC=3190;AF=0.636981;AN=5008;NS=2504;DP=19036;EAS_AF=0.6974;AMR_AF=0.6282;AFR_AF=0.6021;EUR_AF=0.6511;SAS_AF=0.6135;AA=T|||;VT=SNP
1	177306387	rs17659437	T	C	100	PASS	AC=805;AF=0.160743;AN=5008;NS=2504;DP=16425;EAS_AF=0.1706;AMR_AF=0.1902;AFR_AF=0.1467;EUR_AF=0.1441;SAS_AF=0.1656;AA=T|||;VT=SNP
1	177307421	rs7531704	T	C	100	PASS	AC=3208;AF=0.640575;AN=5008;NS=2504;DP=15414;EAS_AF=0.6974;AMR_AF=0.6297;AFR_AF=0.6142;EUR_AF=0.6511;SAS_AF=0.6145;AA=C|||;VT=SNP
1	177307653	rs6425418	T	A	100	PASS	AC=2927;AF=0.584465;AN=5008;NS=2504;DP=1112;EAS_AF=0.6974;AMR_AF=0.6095;AFR_AF=0.4138;EUR_AF=0.6501;SAS_AF=0.6135;AA=A|||;VT=SNP
1	177308311	rs35640420	G	C	100	PASS	AC=1690;AF=0.33746;AN=5008;NS=2504;DP=18375;EAS_AF=0.495;AMR_AF=0.3617;AFR_AF=0.1112;EUR_AF=0.4473;SAS_AF=0.3507;AA=G|||;VT=SNP
1	177308678	rs113859457	A	C	100	PASS	AC=174;AF=0.0347444;AN=5008;NS=2504;DP=15620;EAS_AF=0.0149;AMR_AF=0.0403;AFR_AF=0.003;EUR_AF=0.0537;SAS_AF=0.0746;AA=A|||;VT=SNP
1	177309264	rs78458174	C	T	100	PASS	AC=177;AF=0.0353435;AN=5008;NS=2504;DP=17035;EAS_AF=0.0149;AMR_AF=0.0389;AFR_AF=0.003;EUR_AF=0.0557;SAS_AF=0.0767;AA=C|||;VT=SNP
1	177309385	rs77664516	G	A	100	PASS	AC=176;AF=0.0351438;AN=5008;NS=2504;DP=18314;EAS_AF=0.0149;AMR_AF=0.0389;AFR_AF=0.0023;EUR_AF=0.0557;SAS_AF=0.0767;AA=G|||;VT=SNP
1	177309473	rs6425419	G	A	100	PASS	AC=1425;AF=0.284545;AN=5008;NS=2504;DP=19786;EAS_AF=0.3343;AMR_AF=0.3372;AFR_AF=0.1142;EUR_AF=0.3946;SAS_AF=0.3129;AA=G|||;VT=SNP
1	177309490	rs4650963	G	T	100	PASS	AC=737;AF=0.147165;AN=5008;NS=2504;DP=19883;EAS_AF=0.1339;AMR_AF=0.1873;AFR_AF=0.1301;EUR_AF=0.1372;SAS_AF=0.1656;AA=G|||;VT=SNP
1	177309944	rs1014297	T	G	100	PASS	AC=2955;AF=0.590056;AN=5008;NS=2504;DP=17062;EAS_AF=0.6796;AMR_AF=0.5634;AFR_AF=0.6589;EUR_AF=0.5308;SAS_AF=0.4847;AA=G|||;VT=SNP
1	177313278	rs6680701	C	T	100	PASS	AC=1596;AF=0.31869;AN=5008;NS=2504;DP=19841;EAS_AF=0.5079;AMR_AF=0.3329;AFR_AF=0.1127;EUR_AF=0.3926;SAS_AF=0.316;AA=C|||;VT=SNP
1	177314198	rs6658794	G	A	100	PASS	AC=3062;AF=0.611422;AN=5008;NS=2504;DP=19997;EAS_AF=0.6756;AMR_AF=0.5793;AFR_AF=0.6641;EUR_AF=0.5457;SAS_AF=0.5644;AA=A|||;VT=SNP
1	177314663	rs4650964	G	A	100	PASS	AC=3050;AF=0.609026;AN=5008;NS=2504;DP=19222;EAS_AF=0.6756;AMR_AF=0.5692;AFR_AF=0.6604;EUR_AF=0.5388;SAS_AF=0.5716;AA=A|||;VT=SNP
1	177315662	rs76464586	G	A	100	PASS	AC=190;AF=0.0379393;AN=5008;NS=2504;DP=18692;EAS_AF=0.0288;AMR_AF=0.0389;AFR_AF=0.003;EUR_AF=0.0557;SAS_AF=0.0757;AA=G|||;VT=SNP
1	177316726	rs12037639	G	A	100	PASS	AC=671;AF=0.133986;AN=5008;NS=2504;DP=19099;EAS_AF=0.1359;AMR_AF=0.1556;AFR_AF=0.1278;EUR_AF=0.0915;SAS_AF=0.1687;AA=G|||;VT=SNP
1	177317252	rs12568066	C	T	100	PASS	AC=1419;AF=0.283347;AN=5008;NS=2504;DP=19007;EAS_AF=0.5109;AMR_AF=0.2738;AFR_AF=0.1059;EUR_AF=0.2783;SAS_AF=0.3006;AA=C|||;VT=SNP
1	177317366	rs6678710	C	T	100	PASS	AC=2667;AF=0.532548;AN=5008;NS=2504;DP=19700;EAS_AF=0.6468;AMR_AF=0.4726;AFR_AF=0.6467;EUR_AF=0.3708;SAS_AF=0.4693;AA=C|||;VT=SNP
1	177318325	rs80340753	T	C	100	PASS	AC=190;AF=0.0379393;AN=5008;NS=2504;DP=20593;EAS_AF=0.0288;AMR_AF=0.0389;AFR_AF=0.003;EUR_AF=0.0557;SAS_AF=0.0757;AA=T|||;VT=SNP
1	177318717	rs74724163	G	C	100	PASS	AC=190;AF=0.0379393;AN=5008;NS=2504;DP=20312;EAS_AF=0.0288;AMR_AF=0.0389;AFR_AF=0.003;EUR_AF=0.0557;SAS_AF=0.0757;AA=G|||;VT=SNP
1	177319633	rs72722566	T	C	100	PASS	AC=221;AF=0.0441294;AN=5008;NS=2504;DP=19085;EAS_AF=0.002;AMR_AF=0.1513;AFR_AF=0.003;EUR_AF=0.0775;SAS_AF=0.0327;AA=T|||;VT=SNP
1	177320470	rs6664016	G	A	100	PASS	AC=3050;AF=0.609026;AN=5008;NS=2504;DP=17409;EAS_AF=0.6756;AMR_AF=0.5692;AFR_AF=0.6611;EUR_AF=0.5378;SAS_AF=0.5716;AA=A|||;VT=SNP
1	177321386	rs12407549	T	A	100	PASS	AC=1654;AF=0.330272;AN=5008;NS=2504;DP=18634;EAS_AF=0.5119;AMR_AF=0.3372;AFR_AF=0.1445;EUR_AF=0.3887;SAS_AF=0.3292;AA=T|||;VT=SNP
1	177321393	rs12757194	C	G	100	PASS	AC=1654;AF=0.330272;AN=5008;NS=2504;DP=18153;EAS_AF=0.5119;AMR_AF=0.3372;AFR_AF=0.1445;EUR_AF=0.3887;SAS_AF=0.3292;AA=G|||;VT=SNP
1	177321589	rs10798511	T	C	100	PASS	AC=3053;AF=0.609625;AN=5008;NS=2504;DP=20884;EAS_AF=0.6756;AMR_AF=0.5692;AFR_AF=0.6634;EUR_AF=0.5378;SAS_AF=0.5716;AA=T|||;VT=SNP
1	177321917	rs9425805	T	C	100	PASS	AC=1622;AF=0.323882;AN=5008;NS=2504;DP=20361;EAS_AF=0.5288;AMR_AF=0.33;AFR_AF=0.1135;EUR_AF=0.3857;SAS_AF=0.3292;AA=T|||;VT=SNP
1	177321939	rs9425456	C	T	100	PASS	AC=1563;AF=0.312101;AN=5008;NS=2504;DP=20832;EAS_AF=0.5268;AMR_AF=0.3242;AFR_AF=0.0772;EUR_AF=0.3837;SAS_AF=0.3262;AA=C|||;VT=SNP
1	177322306	rs12034256	A	G	100	PASS	AC=3119;AF=0.622804;AN=5008;NS=2504;DP=18100;EAS_AF=0.6597;AMR_AF=0.6052;AFR_AF=0.7057;EUR_AF=0.5348;SAS_AF=0.5757;AA=G|||;VT=SNP
1	177323124	rs6663086	T	C	100	PASS	AC=1469;AF=0.293331;AN=5008;NS=2504;DP=17954;EAS_AF=0.1508;AMR_AF=0.2392;AFR_AF=0.5923;EUR_AF=0.1491;SAS_AF=0.2229;AA=C|||;VT=SNP
1	177323987	rs79667169	T	C	100	PASS	AC=189;AF=0.0377396;AN=5008;NS=2504;DP=20260;EAS_AF=0.0288;AMR_AF=0.0389;AFR_AF=0.003;EUR_AF=0.0557;SAS_AF=0.0746;AA=T|||;VT=SNP
1	177325232	rs77374824	C	T	100	PASS	AC=189;AF=0.0377396;AN=5008;NS=2504;DP=18076;EAS_AF=0.0288;AMR_AF=0.0389;AFR_AF=0.003;EUR_AF=0.0557;SAS_AF=0.0746;AA=C|||;VT=SNP
1	177325319	rs6703634	C	T	100	PASS	AC=189;AF=0.0377396;AN=5008;NS=2504;DP=16942;EAS_AF=0.0288;AMR_AF=0.0389;AFR_AF=0.003;EUR_AF=0.0557;SAS_AF=0.0746;AA=C|||;VT=SNP
1	177325404	rs74855223	G	T	100	PASS	AC=190;AF=0.0379393;AN=5008;NS=2504;DP=18829;EAS_AF=0.0288;AMR_AF=0.0389;AFR_AF=0.003;EUR_AF=0.0567;SAS_AF=0.0746;AA=G|||;VT=SNP
1	177326069	rs10489219	G	A	100	PASS	AC=1281;AF=0.255791;AN=5008;NS=2504;DP=16581;EAS_AF=0.123;AMR_AF=0.2003;AFR_AF=0.5885;EUR_AF=0.0934;SAS_AF=0.1493;AA=A|||;VT=SNP
1	177326156	rs72722581	T	C	100	PASS	AC=637;AF=0.127196;AN=5008;NS=2504;DP=18856;EAS_AF=0.123;AMR_AF=0.1556;AFR_AF=0.1263;EUR_AF=0.0924;SAS_AF=0.1483;AA=T|||;VT=SNP
1	177326506	rs2294336	A	C	100	PASS	AC=636;AF=0.126997;AN=5008;NS=2504;DP=14439;EAS_AF=0.122;AMR_AF=0.1556;AFR_AF=0.1263;EUR_AF=0.0924;SAS_AF=0.1483;AA=A|||;VT=SNP
1	177328296	rs4652247	A	G	100	PASS	AC=1575;AF=0.314497;AN=5008;NS=2504;DP=19483;EAS_AF=0.1518;AMR_AF=0.2579;AFR_AF=0.6067;EUR_AF=0.1918;SAS_AF=0.2536;AA=G|||;VT=SNP
1	177328547	rs10913305	T	A	100	PASS	AC=264;AF=0.0527157;AN=5008;NS=2504;DP=18765;EAS_AF=0.0278;AMR_AF=0.0605;AFR_AF=0.0053;EUR_AF=0.0984;SAS_AF=0.09;AA=T|||;VT=SNP
1	177331153	rs6672376	T	G	100	PASS	AC=1020;AF=0.203674;AN=5008;NS=2504;DP=19775;EAS_AF=0.123;AMR_AF=0.1758;AFR_AF=0.3949;EUR_AF=0.0924;SAS_AF=0.1626;AA=T|||;VT=SNP
1	177331241	rs12025407	C	T	100	PASS	AC=1512;AF=0.301917;AN=5008;NS=2504;DP=20730;EAS_AF=0.5278;AMR_AF=0.3213;AFR_AF=0.1505;EUR_AF=0.2753;SAS_AF=0.2873;AA=C|||;VT=SNP
1	177332605	rs12039685	A	C	100	PASS	AC=651;AF=0.129992;AN=5008;NS=2504;DP=18948;EAS_AF=0.123;AMR_AF=0.1556;AFR_AF=0.1263;EUR_AF=0.0924;SAS_AF=0.1626;AA=A|||;VT=SNP
1	177332967	rs1107923	C	A	100	PASS	AC=556;AF=0.111022;AN=5008;NS=2504;DP=17859;EAS_AF=0.0278;AMR_AF=0.0821;AFR_AF=0.2141;EUR_AF=0.0994;SAS_AF=0.09;AA=A|||;VT=SNP
1	177333159	rs10913308	G	A	100	PASS	AC=261;AF=0.0521166;AN=5008;NS=2504;DP=17417;EAS_AF=0.0278;AMR_AF=0.0591;AFR_AF=0.0038;EUR_AF=0.0984;SAS_AF=0.09;AA=G|||;VT=SNP
1	177334035	rs12140154	G	A	100	PASS	AC=261;AF=0.0521166;AN=5008;NS=2504;DP=17835;EAS_AF=0.0278;AMR_AF=0.0591;AFR_AF=0.0038;EUR_AF=0.0984;SAS_AF=0.09;AA=G|||;VT=SNP
1	177334584	rs72722590	T	C	100	PASS	AC=219;AF=0.04373;AN=5008;NS=2504;DP=19623;EAS_AF=0.002;AMR_AF=0.1527;AFR_AF=0.003;EUR_AF=0.0765;SAS_AF=0.0307;AA=T|||;VT=SNP
1	177335369	rs3918426	C	T	100	PASS	AC=273;AF=0.0545128;AN=5008;NS=2504;DP=19401;EAS_AF=0.0278;AMR_AF=0.0605;AFR_AF=0.0121;EUR_AF=0.0984;SAS_AF=0.09;AA=C|||;VT=SNP
1	177336885	rs74759529	C	T	100	PASS	AC=260;AF=0.0519169;AN=5008;NS=2504;DP=22123;EAS_AF=0.0278;AMR_AF=0.0591;AFR_AF=0.0038;EUR_AF=0.0984;SAS_AF=0.089;AA=C|||;VT=SNP
1	177337444	rs10913310	A	G	100	PASS	AC=1513;AF=0.302117;AN=5008;NS=2504;DP=18755;EAS_AF=0.5278;AMR_AF=0.3199;AFR_AF=0.1505;EUR_AF=0.2753;SAS_AF=0.2894;AA=A|||;VT=SNP
1	177337722	rs10913311	C	A	100	PASS	AC=263;AF=0.052516;AN=5008;NS=2504;DP=20366;EAS_AF=0.0278;AMR_AF=0.0591;AFR_AF=0.0038;EUR_AF=0.0984;SAS_AF=0.092;AA=C|||;VT=SNP
1	177338584	rs113350740	T	C	100	PASS	AC=263;AF=0.052516;AN=5008;NS=2504;DP=18612;EAS_AF=0.0278;AMR_AF=0.0591;AFR_AF=0.0038;EUR_AF=0.0984;SAS_AF=0.092;AA=T|||;VT=SNP
1	177338768	rs12048883	G	A	100	PASS	AC=1512;AF=0.301917;AN=5008;NS=2504;DP=18631;EAS_AF=0.5278;AMR_AF=0.3199;AFR_AF=0.1505;EUR_AF=0.2753;SAS_AF=0.2883;AA=G|||;VT=SNP
1	177339198	rs112157657	G	A	100	PASS	AC=265;AF=0.0529153;AN=5008;NS=2504;DP=16558;EAS_AF=0.0278;AMR_AF=0.0591;AFR_AF=0.0038;EUR_AF=0.0984;SAS_AF=0.0941;AA=G|||;VT=SNP
1	177339370	rs12142979	T	C	100	PASS	AC=275;AF=0.0549121;AN=5008;NS=2504;DP=16638;EAS_AF=0.0278;AMR_AF=0.0605;AFR_AF=0.0121;EUR_AF=0.0984;SAS_AF=0.092;AA=t|||;VT=SNP
1	177339611	rs35504019	A	G	100	PASS	AC=1424;AF=0.284345;AN=5008;NS=2504;DP=18661;EAS_AF=0.5278;AMR_AF=0.3069;AFR_AF=0.0908;EUR_AF=0.2753;SAS_AF=0.2883;AA=A|||;VT=SNP
1	177339981	rs2861976	C	T	100	PASS	AC=3085;AF=0.616014;AN=5008;NS=2504;DP=21146;EAS_AF=0.6776;AMR_AF=0.5764;AFR_AF=0.7587;EUR_AF=0.4672;SAS_AF=0.5409;AA=T|||;VT=SNP
1	177340194	rs10913312	C	G	100	PASS	AC=263;AF=0.052516;AN=5008;NS=2504;DP=19852;EAS_AF=0.0278;AMR_AF=0.0591;AFR_AF=0.0038;EUR_AF=0.0984;SAS_AF=0.092;AA=C|||;VT=SNP
1	177341415	rs2205882	G	A	100	PASS	AC=263;AF=0.052516;AN=5008;NS=2504;DP=20337;EAS_AF=0.0278;AMR_AF=0.0591;AFR_AF=0.0038;EUR_AF=0.0984;SAS_AF=0.092;AA=G|||;VT=SNP
1	177341802	rs2902103	T	G	100	PASS	AC=536;AF=0.107029;AN=5008;NS=2504;DP=15626;EAS_AF=0.0278;AMR_AF=0.0807;AFR_AF=0.1982;EUR_AF=0.0994;SAS_AF=0.092;AA=G|||;VT=SNP
1	177341891	rs79798804	G	A	100	PASS	AC=263;AF=0.052516;AN=5008;NS=2504;DP=17111;EAS_AF=0.0278;AMR_AF=0.0591;AFR_AF=0.0038;EUR_AF=0.0984;SAS_AF=0.092;AA=G|||;VT=SNP
1	177343077	rs1883245	C	A	100	PASS	AC=1465;AF=0.292532;AN=5008;NS=2504;DP=20600;EAS_AF=0.506;AMR_AF=0.3112;AFR_AF=0.1278;EUR_AF=0.2753;SAS_AF=0.2996;AA=C|||;VT=SNP
1	177343580	rs12048531	G	A	100	PASS	AC=1461;AF=0.291733;AN=5008;NS=2504;DP=19702;EAS_AF=0.5069;AMR_AF=0.3112;AFR_AF=0.1256;EUR_AF=0.2753;SAS_AF=0.2975;AA=G|||;VT=SNP
1	177343793	rs67709676	C	T	100	PASS	AC=872;AF=0.174121;AN=5008;NS=2504;DP=19327;EAS_AF=0.1438;AMR_AF=0.1715;AFR_AF=0.2708;EUR_AF=0.0944;SAS_AF=0.1585;AA=c|||;VT=SNP
1	177344128	rs112322263	G	A	100	PASS	AC=264;AF=0.0527157;AN=5008;NS=2504;DP=21678;EAS_AF=0.0268;AMR_AF=0.0605;AFR_AF=0.0038;EUR_AF=0.0984;SAS_AF=0.093;AA=G|||;VT=SNP
1	177344140	rs2861977	A	G	100	PASS	AC=2981;AF=0.595248;AN=5008;NS=2504;DP=21409;EAS_AF=0.6776;AMR_AF=0.5692;AFR_AF=0.6762;EUR_AF=0.4692;SAS_AF=0.5491;AA=G|||;VT=SNP
1	177344835	rs12028782	C	G	100	PASS	AC=1572;AF=0.313898;AN=5008;NS=2504;DP=19648;EAS_AF=0.5069;AMR_AF=0.3386;AFR_AF=0.1256;EUR_AF=0.3469;SAS_AF=0.318;AA=c|||;VT=SNP
1	177346147	rs10489220	C	T	100	PASS	AC=264;AF=0.0527157;AN=5008;NS=2504;DP=16759;EAS_AF=0.0268;AMR_AF=0.0605;AFR_AF=0.0038;EUR_AF=0.0984;SAS_AF=0.093;AA=T|||;VT=SNP
1	177346429	rs7513623	C	A	100	PASS	AC=265;AF=0.0529153;AN=5008;NS=2504;DP=17360;EAS_AF=0.0268;AMR_AF=0.0605;AFR_AF=0.0045;EUR_AF=0.0984;SAS_AF=0.093;AA=A|||;VT=SNP
1	177346534	rs7513726	C	T	100	PASS	AC=264;AF=0.0527157;AN=5008;NS=2504;DP=18751;EAS_AF=0.0268;AMR_AF=0.0605;AFR_AF=0.0038;EUR_AF=0.0984;SAS_AF=0.093;AA=C|||;VT=SNP
1	177346559	rs10489221	C	T	100	PASS	AC=1457;AF=0.290935;AN=5008;NS=2504;DP=19474;EAS_AF=0.5069;AMR_AF=0.3112;AFR_AF=0.1225;EUR_AF=0.2753;SAS_AF=0.2975;AA=C|||;VT=SNP
1	177347299	rs12118657	G	A	100	PASS	AC=264;AF=0.0527157;AN=5008;NS=2504;DP=20399;EAS_AF=0.0268;AMR_AF=0.0605;AFR_AF=0.0038;EUR_AF=0.0984;SAS_AF=0.093;AA=A|||;VT=SNP
1	177347423	rs10489222	A	G	100	PASS	AC=264;AF=0.0527157;AN=5008;NS=2504;DP=16257;EAS_AF=0.0268;AMR_AF=0.0605;AFR_AF=0.0038;EUR_AF=0.0984;SAS_AF=0.093;AA=A|||;VT=SNP
1	177347685	rs12116918	T	G	100	PASS	AC=264;AF=0.0527157;AN=5008;NS=2504;DP=19533;EAS_AF=0.0268;AMR_AF=0.0605;AFR_AF=0.0038;EUR_AF=0.0984;SAS_AF=0.093;AA=T|||;VT=SNP
1	177347949	rs72724808	A	C	100	PASS	AC=611;AF=0.122005;AN=5008;NS=2504;DP=16014;EAS_AF=0.1448;AMR_AF=0.1571;AFR_AF=0.0802;EUR_AF=0.0944;SAS_AF=0.1585;AA=A|||;VT=SNP
1	177347989	rs2861978	T	G	100	PASS	AC=264;AF=0.0527157;AN=5008;NS=2504;DP=14978;EAS_AF=0.0268;AMR_AF=0.0605;AFR_AF=0.0038;EUR_AF=0.0984;SAS_AF=0.093;AA=T|||;VT=SNP
1	177348002	rs72724811	T	A	100	PASS	AC=611;AF=0.122005;AN=5008;NS=2504;DP=15945;EAS_AF=0.1448;AMR_AF=0.1571;AFR_AF=0.0802;EUR_AF=0.0944;SAS_AF=0.1585;AA=T|||;VT=SNP
1	177348066	rs11581714	C	T	100	PASS	AC=612;AF=0.122204;AN=5008;NS=2504;DP=17163;EAS_AF=0.1448;AMR_AF=0.1571;AFR_AF=0.0802;EUR_AF=0.0954;SAS_AF=0.1585;AA=C|||;VT=SNP
1	177348324	rs147403880	T	C	100	PASS	AC=264;AF=0.0527157;AN=5008;NS=2504;DP=19003;EAS_AF=0.0268;AMR_AF=0.0605;AFR_AF=0.0038;EUR_AF=0.0984;SAS_AF=0.093;AA=T|||;VT=SNP
1	177348498	rs10913315	T	C	100	PASS	AC=1457;AF=0.290935;AN=5008;NS=2504;DP=23567;EAS_AF=0.5069;AMR_AF=0.3112;AFR_AF=0.1225;EUR_AF=0.2753;SAS_AF=0.2975;AA=T|||;VT=SNP
1	177349206	rs12120651	G	C	100	PASS	AC=264;AF=0.0527157;AN=5008;NS=2504;DP=19006;EAS_AF=0.0268;AMR_AF=0.0605;AFR_AF=0.0038;EUR_AF=0.0984;SAS_AF=0.093;AA=G|||;VT=SNP
1	177349346	rs12117373	A	T	100	PASS	AC=264;AF=0.0527157;AN=5008;NS=2504;DP=19333;EAS_AF=0.0268;AMR_AF=0.0605;AFR_AF=0.0038;EUR_AF=0.0984;SAS_AF=0.093;AA=A|||;VT=SNP
1	177349915	rs4606279	T	C	100	PASS	AC=1458;AF=0.291134;AN=5008;NS=2504;DP=20351;EAS_AF=0.5069;AMR_AF=0.3112;AFR_AF=0.1233;EUR_AF=0.2753;SAS_AF=0.2975;AA=T|||;VT=SNP
1	177350608	rs111559127	A	G	100	PASS	AC=264;AF=0.0527157;AN=5008;NS=2504;DP=17063;EAS_AF=0.0268;AMR_AF=0.0605;AFR_AF=0.0038;EUR_AF=0.0984;SAS_AF=0.093;AA=A|||;VT=SNP
1	177350948	rs2861980	G	A	100	PASS	AC=1462;AF=0.291933;AN=5008;NS=2504;DP=16238;EAS_AF=0.5069;AMR_AF=0.3112;AFR_AF=0.1263;EUR_AF=0.2753;SAS_AF=0.2975;AA=G|||;VT=SNP
1	177351018	rs4428842	A	G	100	PASS	AC=611;AF=0.122005;AN=5008;NS=2504;DP=16922;EAS_AF=0.1448;AMR_AF=0.1571;AFR_AF=0.0802;EUR_AF=0.0944;SAS_AF=0.1585;AA=A|||;VT=SNP
1	177351024	rs2861981	G	C	100	PASS	AC=2920;AF=0.583067;AN=5008;NS=2504;DP=17012;EAS_AF=0.6786;AMR_AF=0.5677;AFR_AF=0.6301;EUR_AF=0.4692;SAS_AF=0.5491;AA=C|||;VT=SNP
1	177351594	rs12142673	G	C	100	PASS	AC=264;AF=0.0527157;AN=5008;NS=2504;DP=19301;EAS_AF=0.0268;AMR_AF=0.0605;AFR_AF=0.0038;EUR_AF=0.0984;SAS_AF=0.093;AA=C|||;VT=SNP
1	177352348	rs11578303	C	G	100	PASS	AC=264;AF=0.0527157;AN=5008;NS=2504;DP=19617;EAS_AF=0.0268;AMR_AF=0.0605;AFR_AF=0.0038;EUR_AF=0.0984;SAS_AF=0.093;AA=C|||;VT=SNP
1	177352414	rs75381319	C	T	100	PASS	AC=264;AF=0.0527157;AN=5008;NS=2504;DP=16380;EAS_AF=0.0268;AMR_AF=0.0605;AFR_AF=0.0038;EUR_AF=0.0984;SAS_AF=0.093;AA=T|||;VT=SNP
1	177352527	rs2861982	G	C	100	PASS	AC=585;AF=0.116813;AN=5008;NS=2504;DP=18594;EAS_AF=0.1448;AMR_AF=0.147;AFR_AF=0.0787;EUR_AF=0.0805;SAS_AF=0.1554;AA=G|||;VT=SNP
1	177352754	rs4489513	T	A	100	PASS	AC=1457;AF=0.290935;AN=5008;NS=2504;DP=20005;EAS_AF=0.5069;AMR_AF=0.3112;AFR_AF=0.1225;EUR_AF=0.2753;SAS_AF=0.2975;AA=T|||;VT=SNP
1	177353247	rs112872331	T	C	100	PASS	AC=264;AF=0.0527157;AN=5008;NS=2504;DP=19203;EAS_AF=0.0268;AMR_AF=0.0605;AFR_AF=0.0038;EUR_AF=0.0984;SAS_AF=0.093;AA=T|||;VT=SNP
1	177353722	rs10913316	G	A	100	PASS	AC=1453;AF=0.290136;AN=5008;NS=2504;DP=20380;EAS_AF=0.5069;AMR_AF=0.3112;AFR_AF=0.1188;EUR_AF=0.2763;SAS_AF=0.2975;AA=g|||;VT=SNP
1	177354095	rs2142755	A	G	100	PASS	AC=1457;AF=0.290935;AN=5008;NS=2504;DP=21469;EAS_AF=0.5069;AMR_AF=0.3112;AFR_AF=0.1225;EUR_AF=0.2753;SAS_AF=0.2975;AA=A|||;VT=SNP
1	177354606	rs926322	G	A	100	PASS	AC=1457;AF=0.290935;AN=5008;NS=2504;DP=18869;EAS_AF=0.5069;AMR_AF=0.3112;AFR_AF=0.1225;EUR_AF=0.2753;SAS_AF=0.2975;AA=G|||;VT=SNP
1	177354956	rs72724827	G	A	100	PASS	AC=159;AF=0.0317492;AN=5008;NS=2504;DP=18579;EAS_AF=0.002;AMR_AF=0.0778;AFR_AF=0.0023;EUR_AF=0.0736;SAS_AF=0.0266;AA=G|||;VT=SNP
1	177355133	rs10429832	C	T	100	PASS	AC=1727;AF=0.344848;AN=5008;NS=2504;DP=20162;EAS_AF=0.5337;AMR_AF=0.3718;AFR_AF=0.1301;EUR_AF=0.3738;SAS_AF=0.3916;AA=T|||;VT=SNP
1	177355420	rs10913317	G	A	100	PASS	AC=264;AF=0.0527157;AN=5008;NS=2504;DP=19102;EAS_AF=0.0268;AMR_AF=0.0605;AFR_AF=0.0038;EUR_AF=0.0984;SAS_AF=0.093;AA=G|||;VT=SNP
1	177355793	rs16851143	A	C	100	PASS	AC=611;AF=0.122005;AN=5008;NS=2504;DP=18608;EAS_AF=0.1448;AMR_AF=0.1571;AFR_AF=0.0802;EUR_AF=0.0944;SAS_AF=0.1585;AA=A|||;VT=SNP
1	177357434	rs11811526	A	G	100	PASS	AC=264;AF=0.0527157;AN=5008;NS=2504;DP=17343;EAS_AF=0.0268;AMR_AF=0.0605;AFR_AF=0.0038;EUR_AF=0.0984;SAS_AF=0.093;AA=A|||;VT=SNP
1	177357812	rs11799430	T	C	100	PASS	AC=264;AF=0.0527157;AN=5008;NS=2504;DP=20305;EAS_AF=0.0268;AMR_AF=0.0605;AFR_AF=0.0038;EUR_AF=0.0984;SAS_AF=0.093;AA=C|||;VT=SNP
1	177357817	rs11803846	C	T	100	PASS	AC=264;AF=0.0527157;AN=5008;NS=2504;DP=20265;EAS_AF=0.0268;AMR_AF=0.0605;AFR_AF=0.0038;EUR_AF=0.0984;SAS_AF=0.093;AA=C|||;VT=SNP
1	177357961	rs11800566	G	A	100	PASS	AC=264;AF=0.0527157;AN=5008;NS=2504;DP=17512;EAS_AF=0.0268;AMR_AF=0.0605;AFR_AF=0.0038;EUR_AF=0.0984;SAS_AF=0.093;AA=A|||;VT=SNP
1	177358154	rs16851147	T	C	100	PASS	AC=753;AF=0.150359;AN=5008;NS=2504;DP=18162;EAS_AF=0.1448;AMR_AF=0.1657;AFR_AF=0.1831;EUR_AF=0.0944;SAS_AF=0.1585;AA=T|||;VT=SNP
1	177358264	rs76020849	G	A	100	PASS	AC=264;AF=0.0527157;AN=5008;NS=2504;DP=15840;EAS_AF=0.0268;AMR_AF=0.0605;AFR_AF=0.0038;EUR_AF=0.0984;SAS_AF=0.093;AA=G|||;VT=SNP
1	177358310	rs17608544	T	C	100	PASS	AC=264;AF=0.0527157;AN=5008;NS=2504;DP=14227;EAS_AF=0.0268;AMR_AF=0.0605;AFR_AF=0.0038;EUR_AF=0.0984;SAS_AF=0.093;AA=T|||;VT=SNP
1	177358392	rs115945192	C	T	100	PASS	AC=365;AF=0.0728834;AN=5008;NS=2504;DP=13329;EAS_AF=0.0427;AMR_AF=0.0793;AFR_AF=0.025;EUR_AF=0.1173;SAS_AF=0.1186;AA=T|||;VT=SNP
1	177358497	rs12116929	T	C	100	PASS	AC=264;AF=0.0527157;AN=5008;NS=2504;DP=16612;EAS_AF=0.0268;AMR_AF=0.0605;AFR_AF=0.0038;EUR_AF=0.0984;SAS_AF=0.093;AA=T|||;VT=SNP
1	177358514	rs12117677	T	C	100	PASS	AC=266;AF=0.053115;AN=5008;NS=2504;DP=16330;EAS_AF=0.0268;AMR_AF=0.062;AFR_AF=0.0045;EUR_AF=0.0984;SAS_AF=0.093;AA=C|||;VT=SNP
1	177359059	rs12117052	A	T	100	PASS	AC=264;AF=0.0527157;AN=5008;NS=2504;DP=21411;EAS_AF=0.0268;AMR_AF=0.0605;AFR_AF=0.0038;EUR_AF=0.0984;SAS_AF=0.093;AA=T|||;VT=SNP
1	177359154	rs12120407	G	A	100	PASS	AC=264;AF=0.0527157;AN=5008;NS=2504;DP=19983;EAS_AF=0.0268;AMR_AF=0.0605;AFR_AF=0.0038;EUR_AF=0.0984;SAS_AF=0.093;AA=A|||;VT=SNP
1	177359269	rs926321	C	T	100	PASS	AC=611;AF=0.122005;AN=5008;NS=2504;DP=21205;EAS_AF=0.1448;AMR_AF=0.1571;AFR_AF=0.0802;EUR_AF=0.0944;SAS_AF=0.1585;AA=C|||;VT=SNP
1	177359927	rs80030343	A	T	100	PASS	AC=264;AF=0.0527157;AN=5008;NS=2504;DP=21767;EAS_AF=0.0268;AMR_AF=0.0605;AFR_AF=0.0038;EUR_AF=0.0984;SAS_AF=0.093;AA=A|||;VT=SNP
1	177359942	rs1028316	G	C	100	PASS	AC=1259;AF=0.251398;AN=5008;NS=2504;DP=21470;EAS_AF=0.1716;AMR_AF=0.2421;AFR_AF=0.3608;EUR_AF=0.1938;SAS_AF=0.2515;AA=C|||;VT=SNP
1	177359973	rs6697667	A	G	100	PASS	AC=264;AF=0.0527157;AN=5008;NS=2504;DP=21372;EAS_AF=0.0268;AMR_AF=0.0605;AFR_AF=0.0038;EUR_AF=0.0984;SAS_AF=0.093;AA=A|||;VT=SNP
1	177359975	rs6660189	G	A	100	PASS	AC=264;AF=0.0527157;AN=5008;NS=2504;DP=21433;EAS_AF=0.0268;AMR_AF=0.0605;AFR_AF=0.0038;EUR_AF=0.0984;SAS_AF=0.093;AA=A|||;VT=SNP
1	177360221	rs12023819	T	G	100	PASS	AC=1471;AF=0.29373;AN=5008;NS=2504;DP=19124;EAS_AF=0.5139;AMR_AF=0.3112;AFR_AF=0.1271;EUR_AF=0.2744;SAS_AF=0.2996;AA=T|||;VT=SNP
1	177360242	rs1028315	G	C	100	PASS	AC=669;AF=0.133586;AN=5008;NS=2504;DP=18920;EAS_AF=0.1448;AMR_AF=0.1614;AFR_AF=0.1218;EUR_AF=0.0944;SAS_AF=0.1585;AA=G|||;VT=SNP
1	177360374	rs12023123	A	C	100	PASS	AC=1466;AF=0.292732;AN=5008;NS=2504;DP=13662;EAS_AF=0.5139;AMR_AF=0.3112;AFR_AF=0.1233;EUR_AF=0.2744;SAS_AF=0.2996;AA=A|||;VT=SNP
1	177360808	rs10913318	T	A	100	PASS	AC=264;AF=0.0527157;AN=5008;NS=2504;DP=18960;EAS_AF=0.0268;AMR_AF=0.0605;AFR_AF=0.0038;EUR_AF=0.0984;SAS_AF=0.093;AA=A|||;VT=SNP
1	177360960	rs10913319	C	T	100	PASS	AC=264;AF=0.0527157;AN=5008;NS=2504;DP=20555;EAS_AF=0.0268;AMR_AF=0.0605;AFR_AF=0.0038;EUR_AF=0.0984;SAS_AF=0.093;AA=C|||;VT=SNP
1	177361405	rs79049045	G	T	100	PASS	AC=264;AF=0.0527157;AN=5008;NS=2504;DP=22449;EAS_AF=0.0268;AMR_AF=0.0605;AFR_AF=0.0038;EUR_AF=0.0984;SAS_AF=0.093;AA=T|||;VT=SNP
1	177361653	rs17660645	T	C	100	PASS	AC=264;AF=0.0527157;AN=5008;NS=2504;DP=19993;EAS_AF=0.0268;AMR_AF=0.0605;AFR_AF=0.0038;EUR_AF=0.0984;SAS_AF=0.093;AA=C|||;VT=SNP
1	177361718	rs74998655	T	A	100	PASS	AC=264;AF=0.0527157;AN=5008;NS=2504;DP=21201;EAS_AF=0.0268;AMR_AF=0.0605;AFR_AF=0.0038;EUR_AF=0.0984;SAS_AF=0.093;AA=A|||;VT=SNP
1	177361725	rs75380283	C	T	100	PASS	AC=264;AF=0.0527157;AN=5008;NS=2504;DP=21223;EAS_AF=0.0268;AMR_AF=0.0605;AFR_AF=0.0038;EUR_AF=0.0984;SAS_AF=0.093;AA=C|||;VT=SNP
1	177362070	rs11580867	C	T	100	PASS	AC=264;AF=0.0527157;AN=5008;NS=2504;DP=17928;EAS_AF=0.0268;AMR_AF=0.0605;AFR_AF=0.0038;EUR_AF=0.0984;SAS_AF=0.093;AA=C|||;VT=SNP
1	177362167	rs11590322	A	G	100	PASS	AC=265;AF=0.0529153;AN=5008;NS=2504;DP=18949;EAS_AF=0.0278;AMR_AF=0.0605;AFR_AF=0.0038;EUR_AF=0.0984;SAS_AF=0.093;AA=G|||;VT=SNP
1	177362217	rs11590332	A	T	100	PASS	AC=264;AF=0.0527157;AN=5008;NS=2504;DP=18388;EAS_AF=0.0268;AMR_AF=0.0605;AFR_AF=0.0038;EUR_AF=0.0984;SAS_AF=0.093;AA=T|||;VT=SNP
1	177362248	rs978271	C	A	100	PASS	AC=2926;AF=0.584265;AN=5008;NS=2504;DP=18202;EAS_AF=0.6845;AMR_AF=0.5677;AFR_AF=0.6293;EUR_AF=0.4682;SAS_AF=0.5511;AA=A|||;VT=SNP
1	177362562	rs3829805	G	C	100	PASS	AC=264;AF=0.0527157;AN=5008;NS=2504;DP=21850;EAS_AF=0.0268;AMR_AF=0.0605;AFR_AF=0.0038;EUR_AF=0.0984;SAS_AF=0.093;AA=C|||;VT=SNP
1	177362667	rs3829804	C	A	100	PASS	AC=1667;AF=0.332867;AN=5008;NS=2504;DP=21593;EAS_AF=0.5119;AMR_AF=0.3242;AFR_AF=0.2693;EUR_AF=0.2744;SAS_AF=0.3006;AA=C|||;VT=SNP
1	177362684	rs3829803	G	A	100	PASS	AC=263;AF=0.052516;AN=5008;NS=2504;DP=21573;EAS_AF=0.0268;AMR_AF=0.0605;AFR_AF=0.0038;EUR_AF=0.0984;SAS_AF=0.092;AA=G|||;VT=SNP
1	177362699	rs3829802	C	G	100	PASS	AC=264;AF=0.0527157;AN=5008;NS=2504;DP=22033;EAS_AF=0.0268;AMR_AF=0.0605;AFR_AF=0.0038;EUR_AF=0.0984;SAS_AF=0.093;AA=C|||;VT=SNP
1	177362810	rs3829801	A	G	100	PASS	AC=264;AF=0.0527157;AN=5008;NS=2504;DP=23283;EAS_AF=0.0268;AMR_AF=0.0605;AFR_AF=0.0038;EUR_AF=0.0984;SAS_AF=0.093;AA=A|||;VT=SNP
1	177362879	rs3829799	G	A	100	PASS	AC=2929;AF=0.584864;AN=5008;NS=2504;DP=22567;EAS_AF=0.6855;AMR_AF=0.5677;AFR_AF=0.6309;EUR_AF=0.4682;SAS_AF=0.5511;AA=A|||;VT=SNP
1	177362892	rs736841	T	G	100	PASS	AC=1017;AF=0.203075;AN=5008;NS=2504;DP=22412;EAS_AF=0.1716;AMR_AF=0.2262;AFR_AF=0.1868;EUR_AF=0.1928;SAS_AF=0.2515;AA=G|||;VT=SNP
1	177362948	rs3829797	C	T	100	PASS	AC=1645;AF=0.328474;AN=5008;NS=2504;DP=21888;EAS_AF=0.5129;AMR_AF=0.3228;AFR_AF=0.2534;EUR_AF=0.2744;SAS_AF=0.2996;AA=C|||;VT=SNP
1	177363013	rs736840	A	G	100	PASS	AC=753;AF=0.150359;AN=5008;NS=2504;DP=20706;EAS_AF=0.1448;AMR_AF=0.1657;AFR_AF=0.1831;EUR_AF=0.0944;SAS_AF=0.1585;AA=A|||;VT=SNP
1	177363069	rs6659497	A	C	100	PASS	AC=266;AF=0.053115;AN=5008;NS=2504;DP=19442;EAS_AF=0.0268;AMR_AF=0.0605;AFR_AF=0.0038;EUR_AF=0.0984;SAS_AF=0.0951;AA=C|||;VT=SNP
1	177363124	rs6670581	G	A	100	PASS	AC=263;AF=0.052516;AN=5008;NS=2504;DP=20710;EAS_AF=0.0268;AMR_AF=0.0605;AFR_AF=0.0038;EUR_AF=0.0984;SAS_AF=0.092;AA=A|||;VT=SNP
1	177363417	rs10489223	T	C	100	PASS	AC=264;AF=0.0527157;AN=5008;NS=2504;DP=19005;EAS_AF=0.0268;AMR_AF=0.0605;AFR_AF=0.0038;EUR_AF=0.0984;SAS_AF=0.093;AA=T|||;VT=SNP
1	177363493	rs12119203	G	T	100	PASS	AC=264;AF=0.0527157;AN=5008;NS=2504;DP=18462;EAS_AF=0.0268;AMR_AF=0.0605;AFR_AF=0.0038;EUR_AF=0.0984;SAS_AF=0.093;AA=T|||;VT=SNP
1	177363526	rs12127636	C	T	100	PASS	AC=264;AF=0.0527157;AN=5008;NS=2504;DP=19163;EAS_AF=0.0268;AMR_AF=0.0605;AFR_AF=0.0038;EUR_AF=0.0984;SAS_AF=0.093;AA=C|||;VT=SNP
1	177363652	rs6673445	G	A	100	PASS	AC=263;AF=0.052516;AN=5008;NS=2504;DP=18349;EAS_AF=0.0268;AMR_AF=0.0605;AFR_AF=0.0038;EUR_AF=0.0974;SAS_AF=0.093;AA=G|||;VT=SNP
1	177363692	rs6673529	G	A	100	PASS	AC=264;AF=0.0527157;AN=5008;NS=2504;DP=18118;EAS_AF=0.0268;AMR_AF=0.0605;AFR_AF=0.0038;EUR_AF=0.0984;SAS_AF=0.093;AA=G|||;VT=SNP
1	177363739	rs6673548	G	A	100	PASS	AC=264;AF=0.0527157;AN=5008;NS=2504;DP=17980;EAS_AF=0.0268;AMR_AF=0.0605;AFR_AF=0.0038;EUR_AF=0.0984;SAS_AF=0.093;AA=G|||;VT=SNP
1	177363755	rs6698684	C	G	100	PASS	AC=264;AF=0.0527157;AN=5008;NS=2504;DP=18247;EAS_AF=0.0268;AMR_AF=0.0605;AFR_AF=0.0038;EUR_AF=0.0984;SAS_AF=0.093;AA=G|||;VT=SNP
1	177363891	rs6662774	A	G	100	PASS	AC=264;AF=0.0527157;AN=5008;NS=2504;DP=19891;EAS_AF=0.0268;AMR_AF=0.0605;AFR_AF=0.0038;EUR_AF=0.0984;SAS_AF=0.093;AA=G|||;VT=SNP
1	177364014	rs6662902	A	G	100	PASS	AC=264;AF=0.0527157;AN=5008;NS=2504;DP=18466;EAS_AF=0.0268;AMR_AF=0.0605;AFR_AF=0.0038;EUR_AF=0.0984;SAS_AF=0.093;AA=g|||;VT=SNP
1	177364169	rs6699077	C	A	100	PASS	AC=934;AF=0.186502;AN=5008;NS=2504;DP=19835;EAS_AF=0.1716;AMR_AF=0.2233;AFR_AF=0.1256;EUR_AF=0.1928;SAS_AF=0.2515;AA=a|||;VT=SNP
1	177364284	rs72724841	T	C	100	PASS	AC=616;AF=0.123003;AN=5008;NS=2504;DP=18638;EAS_AF=0.1488;AMR_AF=0.1585;AFR_AF=0.0802;EUR_AF=0.0944;SAS_AF=0.1585;AA=T|||;VT=SNP
1	177364312	rs6674173	G	A	100	PASS	AC=265;AF=0.0529153;AN=5008;NS=2504;DP=18097;EAS_AF=0.0268;AMR_AF=0.062;AFR_AF=0.0038;EUR_AF=0.0984;SAS_AF=0.093;AA=G|||;VT=SNP
1	177364505	rs10913320	A	G	100	PASS	AC=934;AF=0.186502;AN=5008;NS=2504;DP=18344;EAS_AF=0.1716;AMR_AF=0.2233;AFR_AF=0.1256;EUR_AF=0.1928;SAS_AF=0.2515;AA=G|||;VT=SNP
1	177364529	rs12128679	C	T	100	PASS	AC=264;AF=0.0527157;AN=5008;NS=2504;DP=18580;EAS_AF=0.0268;AMR_AF=0.0605;AFR_AF=0.0038;EUR_AF=0.0984;SAS_AF=0.093;AA=C|||;VT=SNP
1	177364765	rs12128755	C	T	100	PASS	AC=264;AF=0.0527157;AN=5008;NS=2504;DP=17956;EAS_AF=0.0268;AMR_AF=0.0605;AFR_AF=0.0038;EUR_AF=0.0984;SAS_AF=0.093;AA=c|||;VT=SNP
1	177365095	rs12118607	T	C	100	PASS	AC=264;AF=0.0527157;AN=5008;NS=2504;DP=19804;EAS_AF=0.0268;AMR_AF=0.0605;AFR_AF=0.0038;EUR_AF=0.0984;SAS_AF=0.093;AA=T|||;VT=SNP
1	177365404	rs12118719	T	C	100	PASS	AC=264;AF=0.0527157;AN=5008;NS=2504;DP=19543;EAS_AF=0.0268;AMR_AF=0.0605;AFR_AF=0.0038;EUR_AF=0.0984;SAS_AF=0.093;AA=T|||;VT=SNP
1	177365960	rs35600310	T	C	100	PASS	AC=442;AF=0.0882588;AN=5008;NS=2504;DP=19695;EAS_AF=0.002;AMR_AF=0.147;AFR_AF=0.0514;EUR_AF=0.1938;SAS_AF=0.0767;AA=T|||;VT=SNP
1	177366099	rs10798512	A	G	100	PASS	AC=1262;AF=0.251997;AN=5008;NS=2504;DP=18297;EAS_AF=0.1716;AMR_AF=0.2435;AFR_AF=0.3623;EUR_AF=0.1938;SAS_AF=0.2515;AA=G|||;VT=SNP
1	177367162	rs6657693	T	C	100	PASS	AC=264;AF=0.0527157;AN=5008;NS=2504;DP=20766;EAS_AF=0.0268;AMR_AF=0.0605;AFR_AF=0.0038;EUR_AF=0.0984;SAS_AF=0.093;AA=T|||;VT=SNP
1	177367593	rs6660646	T	G	100	PASS	AC=2920;AF=0.583067;AN=5008;NS=2504;DP=21090;EAS_AF=0.6815;AMR_AF=0.5663;AFR_AF=0.6309;EUR_AF=0.4652;SAS_AF=0.5501;AA=G|||;VT=SNP
1	177368005	rs11802692	G	A	100	PASS	AC=264;AF=0.0527157;AN=5008;NS=2504;DP=14441;EAS_AF=0.0268;AMR_AF=0.0605;AFR_AF=0.0038;EUR_AF=0.0984;SAS_AF=0.093;AA=G|||;VT=SNP
1	177368854	rs10798513	C	G	100	PASS	AC=2918;AF=0.582668;AN=5008;NS=2504;DP=14040;EAS_AF=0.6825;AMR_AF=0.5634;AFR_AF=0.6301;EUR_AF=0.4652;SAS_AF=0.5501;AA=G|||;VT=SNP
1	177369083	rs10913321	A	C	100	PASS	AC=264;AF=0.0527157;AN=5008;NS=2504;DP=18944;EAS_AF=0.0268;AMR_AF=0.0605;AFR_AF=0.0038;EUR_AF=0.0984;SAS_AF=0.093;AA=A|||;VT=SNP
1	177369196	rs11584690	C	A	100	PASS	AC=264;AF=0.0527157;AN=5008;NS=2504;DP=18691;EAS_AF=0.0268;AMR_AF=0.0605;AFR_AF=0.0038;EUR_AF=0.0984;SAS_AF=0.093;AA=A|||;VT=SNP
1	177369354	rs10798514	G	C	100	PASS	AC=1007;AF=0.201078;AN=5008;NS=2504;DP=14414;EAS_AF=0.1716;AMR_AF=0.2248;AFR_AF=0.1808;EUR_AF=0.1928;SAS_AF=0.2505;AA=C|||;VT=SNP
1	177369434	rs72724843	T	C	100	PASS	AC=610;AF=0.121805;AN=5008;NS=2504;DP=13007;EAS_AF=0.1448;AMR_AF=0.1571;AFR_AF=0.0802;EUR_AF=0.0944;SAS_AF=0.1575;AA=T|||;VT=SNP
1	177369816	rs17661163	G	T	100	PASS	AC=265;AF=0.0529153;AN=5008;NS=2504;DP=14014;EAS_AF=0.0268;AMR_AF=0.0605;AFR_AF=0.0045;EUR_AF=0.0984;SAS_AF=0.093;AA=G|||;VT=SNP
1	177370033	rs16851203	T	C	100	PASS	AC=610;AF=0.121805;AN=5008;NS=2504;DP=14321;EAS_AF=0.1448;AMR_AF=0.1571;AFR_AF=0.0802;EUR_AF=0.0944;SAS_AF=0.1575;AA=T|||;VT=SNP
1	177371285	rs117215841	T	A	100	PASS	AC=1458;AF=0.291134;AN=5008;NS=2504;DP=19122;EAS_AF=0.5079;AMR_AF=0.3084;AFR_AF=0.1263;EUR_AF=0.2704;SAS_AF=0.2996;AA=t|||;VT=SNP
1	177375883	rs2205885	T	C	100	PASS	AC=2919;AF=0.582867;AN=5008;NS=2504;DP=16650;EAS_AF=0.6825;AMR_AF=0.5648;AFR_AF=0.6301;EUR_AF=0.4652;SAS_AF=0.5501;AA=C|||;VT=SNP
1	177376249	rs2223296	A	G	100	PASS	AC=2917;AF=0.582468;AN=5008;NS=2504;DP=19242;EAS_AF=0.6825;AMR_AF=0.5648;AFR_AF=0.6286;EUR_AF=0.4652;SAS_AF=0.5501;AA=A|||;VT=SNP
1	177376746	rs12135765	C	T	100	PASS	AC=265;AF=0.0529153;AN=5008;NS=2504;DP=20472;EAS_AF=0.0268;AMR_AF=0.0605;AFR_AF=0.0045;EUR_AF=0.0984;SAS_AF=0.093;AA=C|||;VT=SNP
1	177377187	rs10913329	T	C	100	PASS	AC=1008;AF=0.201278;AN=5008;NS=2504;DP=16701;EAS_AF=0.1706;AMR_AF=0.2248;AFR_AF=0.1823;EUR_AF=0.1928;SAS_AF=0.2505;AA=C|||;VT=SNP
1	177377680	rs4652249	C	G	100	PASS	AC=662;AF=0.132188;AN=5008;NS=2504;DP=14789;EAS_AF=0.1438;AMR_AF=0.1599;AFR_AF=0.1188;EUR_AF=0.0944;SAS_AF=0.1575;AA=C|||;VT=SNP
1	177378472	rs76227043	G	C	100	PASS	AC=612;AF=0.122204;AN=5008;NS=2504;DP=18349;EAS_AF=0.1438;AMR_AF=0.1571;AFR_AF=0.0825;EUR_AF=0.0944;SAS_AF=0.1575;AA=G|||;VT=SNP
1	177378529	rs143783363	A	G	100	PASS	AC=609;AF=0.121605;AN=5008;NS=2504;DP=19712;EAS_AF=0.1438;AMR_AF=0.1571;AFR_AF=0.0802;EUR_AF=0.0944;SAS_AF=0.1575;AA=A|||;VT=SNP
1	177379533	rs926323	G	A	100	PASS	AC=2919;AF=0.582867;AN=5008;NS=2504;DP=18254;EAS_AF=0.6825;AMR_AF=0.5634;AFR_AF=0.6309;EUR_AF=0.4652;SAS_AF=0.5501;AA=A|||;VT=SNP
1	177381322	rs2142754	C	T	100	PASS	AC=1647;AF=0.328874;AN=5008;NS=2504;DP=21443;EAS_AF=0.5119;AMR_AF=0.3228;AFR_AF=0.2572;EUR_AF=0.2714;SAS_AF=0.3006;AA=C|||;VT=SNP
1	177383076	rs10913333	C	G	100	PASS	AC=263;AF=0.052516;AN=5008;NS=2504;DP=19429;EAS_AF=0.0278;AMR_AF=0.0605;AFR_AF=0.0045;EUR_AF=0.0974;SAS_AF=0.091;AA=G|||;VT=SNP
1	177383443	rs11581304	T	C	100	PASS	AC=613;AF=0.122404;AN=5008;NS=2504;DP=20236;EAS_AF=0.1438;AMR_AF=0.1571;AFR_AF=0.0825;EUR_AF=0.0944;SAS_AF=0.1585;AA=T|||;VT=SNP
1	177383617	rs10913334	G	A	100	PASS	AC=262;AF=0.0523163;AN=5008;NS=2504;DP=15798;EAS_AF=0.0278;AMR_AF=0.0605;AFR_AF=0.0045;EUR_AF=0.0974;SAS_AF=0.09;AA=G|||;VT=SNP
1	177384036	rs9662701	G	A	100	PASS	AC=2911;AF=0.58127;AN=5008;NS=2504;DP=15359;EAS_AF=0.6815;AMR_AF=0.5634;AFR_AF=0.6278;EUR_AF=0.4642;SAS_AF=0.5481;AA=A|||;VT=SNP
1	177384135	rs17609581	C	T	100	PASS	AC=263;AF=0.052516;AN=5008;NS=2504;DP=15988;EAS_AF=0.0278;AMR_AF=0.0605;AFR_AF=0.0045;EUR_AF=0.0974;SAS_AF=0.091;AA=T|||;VT=SNP
1	177384181	rs9787286	T	A	100	PASS	AC=612;AF=0.122204;AN=5008;NS=2504;DP=14593;EAS_AF=0.1438;AMR_AF=0.1571;AFR_AF=0.0817;EUR_AF=0.0944;SAS_AF=0.1585;AA=T|||;VT=SNP
1	177384203	rs9787143	C	T	100	PASS	AC=612;AF=0.122204;AN=5008;NS=2504;DP=14779;EAS_AF=0.1438;AMR_AF=0.1571;AFR_AF=0.0817;EUR_AF=0.0944;SAS_AF=0.1585;AA=C|||;VT=SNP
1	177384372	rs11587004	C	A	100	PASS	AC=661;AF=0.131989;AN=5008;NS=2504;DP=12807;EAS_AF=0.1438;AMR_AF=0.1599;AFR_AF=0.1172;EUR_AF=0.0944;SAS_AF=0.1585;AA=C|||;VT=SNP
1	177384515	rs80042997	C	T	100	PASS	AC=262;AF=0.0523163;AN=5008;NS=2504;DP=8593;EAS_AF=0.0278;AMR_AF=0.0605;AFR_AF=0.0045;EUR_AF=0.0974;SAS_AF=0.09;AA=C|||;VT=SNP
1	177384918	rs16851221	A	G	100	PASS	AC=615;AF=0.122804;AN=5008;NS=2504;DP=11810;EAS_AF=0.1438;AMR_AF=0.1585;AFR_AF=0.0832;EUR_AF=0.0944;SAS_AF=0.1585;AA=A|||;VT=SNP
1	177385608	rs10913336	G	A	100	PASS	AC=926;AF=0.184904;AN=5008;NS=2504;DP=20331;EAS_AF=0.1706;AMR_AF=0.219;AFR_AF=0.1225;EUR_AF=0.1928;SAS_AF=0.2515;AA=A|||;VT=SNP
1	177386041	rs17609664	G	C	100	PASS	AC=266;AF=0.053115;AN=5008;NS=2504;DP=19113;EAS_AF=0.0278;AMR_AF=0.0605;AFR_AF=0.0045;EUR_AF=0.0984;SAS_AF=0.093;AA=G|||;VT=SNP
1	177386423	rs2207029	T	C	100	PASS	AC=3052;AF=0.609425;AN=5008;NS=2504;DP=19449;EAS_AF=0.6825;AMR_AF=0.6037;AFR_AF=0.6755;EUR_AF=0.505;SAS_AF=0.5562;AA=C|||;VT=SNP
1	177386668	rs12133045	G	A	100	PASS	AC=265;AF=0.0529153;AN=5008;NS=2504;DP=19087;EAS_AF=0.0278;AMR_AF=0.0605;AFR_AF=0.0038;EUR_AF=0.0984;SAS_AF=0.093;AA=G|||;VT=SNP
1	177386859	rs16851227	C	T	100	PASS	AC=662;AF=0.132188;AN=5008;NS=2504;DP=23204;EAS_AF=0.1438;AMR_AF=0.1599;AFR_AF=0.118;EUR_AF=0.0944;SAS_AF=0.1585;AA=C|||;VT=SNP
1	177387794	rs12141778	C	T	100	PASS	AC=267;AF=0.0533147;AN=5008;NS=2504;DP=19023;EAS_AF=0.0278;AMR_AF=0.0605;AFR_AF=0.0053;EUR_AF=0.0984;SAS_AF=0.093;AA=C|||;VT=SNP
1	177387998	rs16851232	T	C	100	PASS	AC=1626;AF=0.324681;AN=5008;NS=2504;DP=20730;EAS_AF=0.5129;AMR_AF=0.3213;AFR_AF=0.2413;EUR_AF=0.2714;SAS_AF=0.3006;AA=T|||;VT=SNP
1	177388799	rs72724863	C	T	100	PASS	AC=745;AF=0.148762;AN=5008;NS=2504;DP=19414;EAS_AF=0.1429;AMR_AF=0.1657;AFR_AF=0.1785;EUR_AF=0.0944;SAS_AF=0.1585;AA=C|||;VT=SNP
1	177389095	rs72724865	T	G	100	PASS	AC=611;AF=0.122005;AN=5008;NS=2504;DP=18434;EAS_AF=0.1429;AMR_AF=0.1571;AFR_AF=0.0817;EUR_AF=0.0944;SAS_AF=0.1585;AA=T|||;VT=SNP
1	177389542	rs72724866	G	T	100	PASS	AC=213;AF=0.0425319;AN=5008;NS=2504;DP=16960;EAS_AF=0.002;AMR_AF=0.1499;AFR_AF=0.003;EUR_AF=0.0746;SAS_AF=0.0286;AA=G|||;VT=SNP
1	177389767	rs10737322	T	G	100	PASS	AC=2922;AF=0.583466;AN=5008;NS=2504;DP=15405;EAS_AF=0.6835;AMR_AF=0.5648;AFR_AF=0.6301;EUR_AF=0.4652;SAS_AF=0.5521;AA=G|||;VT=SNP
1	177389832	rs10913337	C	G	100	PASS	AC=1637;AF=0.326877;AN=5008;NS=2504;DP=15647;EAS_AF=0.5139;AMR_AF=0.3184;AFR_AF=0.2496;EUR_AF=0.2714;SAS_AF=0.3016;AA=C|||;VT=SNP
1	177390265	rs12136329	G	T	100	PASS	AC=1024;AF=0.204473;AN=5008;NS=2504;DP=17767;EAS_AF=0.1696;AMR_AF=0.2277;AFR_AF=0.1936;EUR_AF=0.1928;SAS_AF=0.2505;AA=T|||;VT=SNP
1	177391795	rs2223819	C	T	100	PASS	AC=757;AF=0.151158;AN=5008;NS=2504;DP=19337;EAS_AF=0.1429;AMR_AF=0.1657;AFR_AF=0.1884;EUR_AF=0.0944;SAS_AF=0.1575;AA=c|||;VT=SNP
1	177392336	rs12132962	G	A	100	PASS	AC=265;AF=0.0529153;AN=5008;NS=2504;DP=20571;EAS_AF=0.0268;AMR_AF=0.0605;AFR_AF=0.0045;EUR_AF=0.0984;SAS_AF=0.093;AA=G|||;VT=SNP
1	177392368	rs72724874	T	G	100	PASS	AC=617;AF=0.123203;AN=5008;NS=2504;DP=19292;EAS_AF=0.1429;AMR_AF=0.1585;AFR_AF=0.0862;EUR_AF=0.0954;SAS_AF=0.1564;AA=T|||;VT=SNP
1	177392910	rs11588897	C	T	100	PASS	AC=615;AF=0.122804;AN=5008;NS=2504;DP=16150;EAS_AF=0.1429;AMR_AF=0.1571;AFR_AF=0.0862;EUR_AF=0.0944;SAS_AF=0.1564;AA=C|||;VT=SNP
1	177393297	rs11588941	C	T	100	PASS	AC=605;AF=0.120807;AN=5008;NS=2504;DP=16313;EAS_AF=0.1429;AMR_AF=0.1571;AFR_AF=0.0787;EUR_AF=0.0944;SAS_AF=0.1564;AA=C|||;VT=SNP
1	177393669	rs16851248	C	T	100	PASS	AC=605;AF=0.120807;AN=5008;NS=2504;DP=18245;EAS_AF=0.1429;AMR_AF=0.1571;AFR_AF=0.0787;EUR_AF=0.0944;SAS_AF=0.1564;AA=C|||;VT=SNP
1	177393759	rs75106356	C	A	100	PASS	AC=193;AF=0.0385383;AN=5008;NS=2504;DP=19995;EAS_AF=0.0268;AMR_AF=0.0403;AFR_AF=0.0038;EUR_AF=0.0567;SAS_AF=0.0777;AA=C|||;VT=SNP
1	177393818	rs76096131	T	C	100	PASS	AC=193;AF=0.0385383;AN=5008;NS=2504;DP=21588;EAS_AF=0.0268;AMR_AF=0.0403;AFR_AF=0.0038;EUR_AF=0.0567;SAS_AF=0.0777;AA=T|||;VT=SNP
1	177393841	rs7551092	C	T	100	PASS	AC=3089;AF=0.616813;AN=5008;NS=2504;DP=22401;EAS_AF=0.6865;AMR_AF=0.6182;AFR_AF=0.68;EUR_AF=0.5189;SAS_AF=0.5593;AA=T|||;VT=SNP
1	177394187	rs10913339	A	G	100	PASS	AC=1265;AF=0.252596;AN=5008;NS=2504;DP=21805;EAS_AF=0.1696;AMR_AF=0.232;AFR_AF=0.4123;EUR_AF=0.1521;SAS_AF=0.2403;AA=G|||;VT=SNP
1	177395653	rs72724880	G	A	100	PASS	AC=605;AF=0.120807;AN=5008;NS=2504;DP=19895;EAS_AF=0.1429;AMR_AF=0.1571;AFR_AF=0.0787;EUR_AF=0.0944;SAS_AF=0.1564;AA=G|||;VT=SNP
1	177395665	rs16851250	G	A	100	PASS	AC=776;AF=0.154952;AN=5008;NS=2504;DP=19880;EAS_AF=0.1429;AMR_AF=0.1671;AFR_AF=0.1989;EUR_AF=0.0944;SAS_AF=0.1616;AA=G|||;VT=SNP
1	177397498	rs10913340	A	G	100	PASS	AC=1727;AF=0.344848;AN=5008;NS=2504;DP=17038;EAS_AF=0.5397;AMR_AF=0.3718;AFR_AF=0.1316;EUR_AF=0.3698;SAS_AF=0.3875;AA=A|||;VT=SNP
1	177398402	rs72724882	C	A	100	PASS	AC=604;AF=0.120607;AN=5008;NS=2504;DP=17376;EAS_AF=0.1419;AMR_AF=0.1571;AFR_AF=0.0787;EUR_AF=0.0944;SAS_AF=0.1564;AA=C|||;VT=SNP
1	177399118	rs742791	G	C	100	PASS	AC=608;AF=0.121406;AN=5008;NS=2504;DP=15703;EAS_AF=0.1429;AMR_AF=0.1571;AFR_AF=0.0794;EUR_AF=0.0944;SAS_AF=0.1585;AA=G|||;VT=SNP
1	177399918	rs80226808	G	A	100	PASS	AC=197;AF=0.0393371;AN=5008;NS=2504;DP=20359;EAS_AF=0.0268;AMR_AF=0.0447;AFR_AF=0.0038;EUR_AF=0.0577;SAS_AF=0.0777;AA=g|||;VT=SNP
1	177399920	rs6676131	G	C	100	PASS	AC=2909;AF=0.580871;AN=5008;NS=2504;DP=20348;EAS_AF=0.6825;AMR_AF=0.5648;AFR_AF=0.621;EUR_AF=0.4682;SAS_AF=0.5491;AA=C|||;VT=SNP
1	177400504	rs16851266	G	A	100	PASS	AC=748;AF=0.149361;AN=5008;NS=2504;DP=18821;EAS_AF=0.1438;AMR_AF=0.1614;AFR_AF=0.1755;EUR_AF=0.1004;SAS_AF=0.1616;AA=G|||;VT=SNP
1	177401933	rs2861984	C	T	100	PASS	AC=1301;AF=0.259784;AN=5008;NS=2504;DP=19251;EAS_AF=0.5516;AMR_AF=0.1787;AFR_AF=0.1014;EUR_AF=0.2296;SAS_AF=0.2618;AA=C|||;VT=SNP
1	177402273	rs10798517	C	T	100	PASS	AC=1302;AF=0.259984;AN=5008;NS=2504;DP=20490;EAS_AF=0.5516;AMR_AF=0.1787;AFR_AF=0.1021;EUR_AF=0.2296;SAS_AF=0.2618;AA=c|||;VT=SNP
1	177402667	rs10913341	G	T	100	PASS	AC=1040;AF=0.207668;AN=5008;NS=2504;DP=21224;EAS_AF=0.0774;AMR_AF=0.1499;AFR_AF=0.4614;EUR_AF=0.0875;SAS_AF=0.1636;AA=G|||;VT=SNP
1	177402884	rs1040579	A	C	100	PASS	AC=2677;AF=0.534545;AN=5008;NS=2504;DP=18061;EAS_AF=0.6429;AMR_AF=0.3876;AFR_AF=0.6475;EUR_AF=0.3867;SAS_AF=0.5266;AA=C|||;VT=SNP
1	177402972	rs2143799	C	T	100	PASS	AC=532;AF=0.10623;AN=5008;NS=2504;DP=17652;EAS_AF=0.0774;AMR_AF=0.1138;AFR_AF=0.1006;EUR_AF=0.0865;SAS_AF=0.1585;AA=C|||;VT=SNP
1	177403411	rs4140476	A	G	100	PASS	AC=2347;AF=0.46865;AN=5008;NS=2504;DP=15409;EAS_AF=0.629;AMR_AF=0.3285;AFR_AF=0.5666;EUR_AF=0.3181;SAS_AF=0.4254;AA=G|||;VT=SNP
1	177403510	rs4140477	A	T	100	PASS	AC=2348;AF=0.46885;AN=5008;NS=2504;DP=18051;EAS_AF=0.629;AMR_AF=0.3285;AFR_AF=0.5666;EUR_AF=0.3181;SAS_AF=0.4264;AA=A|||;VT=SNP
1	177403769	rs7543021	G	T	100	PASS	AC=2344;AF=0.468051;AN=5008;NS=2504;DP=18357;EAS_AF=0.629;AMR_AF=0.3285;AFR_AF=0.5643;EUR_AF=0.3181;SAS_AF=0.4254;AA=G|||;VT=SNP
1	177403996	rs112791518	A	C	100	PASS	AC=203;AF=0.0405351;AN=5008;NS=2504;DP=20104;EAS_AF=0.0139;AMR_AF=0.0519;AFR_AF=0.0045;EUR_AF=0.0686;SAS_AF=0.0798;AA=A|||;VT=SNP
1	177404037	rs79873069	C	T	100	PASS	AC=203;AF=0.0405351;AN=5008;NS=2504;DP=18571;EAS_AF=0.0139;AMR_AF=0.0519;AFR_AF=0.0045;EUR_AF=0.0686;SAS_AF=0.0798;AA=C|||;VT=SNP
1	177405246	rs72724890	G	C	100	PASS	AC=531;AF=0.10603;AN=5008;NS=2504;DP=21716;EAS_AF=0.0774;AMR_AF=0.1138;AFR_AF=0.1006;EUR_AF=0.0865;SAS_AF=0.1575;AA=G|||;VT=SNP
1	177405588	rs76853266	C	G	100	PASS	AC=203;AF=0.0405351;AN=5008;NS=2504;DP=18779;EAS_AF=0.0139;AMR_AF=0.0519;AFR_AF=0.0045;EUR_AF=0.0686;SAS_AF=0.0798;AA=C|||;VT=SNP
1	177405618	rs75785093	T	C	100	PASS	AC=203;AF=0.0405351;AN=5008;NS=2504;DP=18151;EAS_AF=0.0139;AMR_AF=0.0519;AFR_AF=0.0045;EUR_AF=0.0686;SAS_AF=0.0798;AA=T|||;VT=SNP
1	177405841	rs10913342	C	G	100	PASS	AC=1688;AF=0.337061;AN=5008;NS=2504;DP=16851;EAS_AF=0.5526;AMR_AF=0.2061;AFR_AF=0.3737;EUR_AF=0.2316;SAS_AF=0.2669;AA=C|||;VT=SNP
1	177406288	rs72724892	T	C	100	PASS	AC=774;AF=0.154553;AN=5008;NS=2504;DP=17441;EAS_AF=0.0913;AMR_AF=0.1671;AFR_AF=0.1339;EUR_AF=0.1551;SAS_AF=0.2382;AA=T|||;VT=SNP
1	177406405	rs76793067	G	A	100	PASS	AC=203;AF=0.0405351;AN=5008;NS=2504;DP=19640;EAS_AF=0.0139;AMR_AF=0.0519;AFR_AF=0.0045;EUR_AF=0.0686;SAS_AF=0.0798;AA=G|||;VT=SNP
1	177407099	rs145635232	G	A	100	PASS	AC=532;AF=0.10623;AN=5008;NS=2504;DP=13487;EAS_AF=0.0774;AMR_AF=0.1138;AFR_AF=0.1006;EUR_AF=0.0865;SAS_AF=0.1585;AA=G|||;VT=SNP
1	177407465	rs6673896	A	G	100	PASS	AC=3003;AF=0.599641;AN=5008;NS=2504;DP=20402;EAS_AF=0.6458;AMR_AF=0.4496;AFR_AF=0.8139;EUR_AF=0.4394;SAS_AF=0.5337;AA=G|||;VT=SNP
1	177407630	rs1883905	A	G	100	PASS	AC=735;AF=0.146765;AN=5008;NS=2504;DP=19469;EAS_AF=0.0913;AMR_AF=0.1657;AFR_AF=0.1051;EUR_AF=0.1551;SAS_AF=0.2382;AA=A|||;VT=SNP
1	177407956	rs1883904	A	G	100	PASS	AC=774;AF=0.154553;AN=5008;NS=2504;DP=19822;EAS_AF=0.0913;AMR_AF=0.1671;AFR_AF=0.1339;EUR_AF=0.1551;SAS_AF=0.2382;AA=A|||;VT=SNP
1	177408112	rs72724899	C	T	100	PASS	AC=532;AF=0.10623;AN=5008;NS=2504;DP=17642;EAS_AF=0.0774;AMR_AF=0.1138;AFR_AF=0.1006;EUR_AF=0.0865;SAS_AF=0.1585;AA=C|||;VT=SNP
1	177408482	rs10798518	A	G	100	PASS	AC=2672;AF=0.533546;AN=5008;NS=2504;DP=21460;EAS_AF=0.6429;AMR_AF=0.3876;AFR_AF=0.6437;EUR_AF=0.3867;SAS_AF=0.5266;AA=G|||;VT=SNP
1	177409373	rs6683425	T	C	100	PASS	AC=2675;AF=0.534145;AN=5008;NS=2504;DP=19177;EAS_AF=0.6429;AMR_AF=0.389;AFR_AF=0.6452;EUR_AF=0.3867;SAS_AF=0.5266;AA=C|||;VT=SNP
1	177409472	rs11579573	C	T	100	PASS	AC=738;AF=0.147364;AN=5008;NS=2504;DP=17184;EAS_AF=0.0913;AMR_AF=0.1671;AFR_AF=0.1067;EUR_AF=0.1551;SAS_AF=0.2382;AA=C|||;VT=SNP
1	177409925	rs7535203	A	G	100	PASS	AC=777;AF=0.155152;AN=5008;NS=2504;DP=17373;EAS_AF=0.0913;AMR_AF=0.1686;AFR_AF=0.1354;EUR_AF=0.1551;SAS_AF=0.2382;AA=G|||;VT=SNP
1	177410973	rs6425424	A	G	100	PASS	AC=1354;AF=0.270367;AN=5008;NS=2504;DP=20308;EAS_AF=0.5526;AMR_AF=0.183;AFR_AF=0.121;EUR_AF=0.2306;SAS_AF=0.2843;AA=A|||;VT=SNP
1	177411754	rs11587772	A	C	100	PASS	AC=776;AF=0.154952;AN=5008;NS=2504;DP=18354;EAS_AF=0.0913;AMR_AF=0.1686;AFR_AF=0.1354;EUR_AF=0.1541;SAS_AF=0.2382;AA=C|||;VT=SNP
1	177412238	rs72726705	T	A	100	PASS	AC=531;AF=0.10603;AN=5008;NS=2504;DP=19478;EAS_AF=0.0774;AMR_AF=0.1138;AFR_AF=0.1006;EUR_AF=0.0865;SAS_AF=0.1575;AA=T|||;VT=SNP
1	177412602	rs11589912	G	C	100	PASS	AC=531;AF=0.10603;AN=5008;NS=2504;DP=19338;EAS_AF=0.0774;AMR_AF=0.1138;AFR_AF=0.1006;EUR_AF=0.0865;SAS_AF=0.1575;AA=G|||;VT=SNP
1	177412652	rs10913343	T	A	100	PASS	AC=1834;AF=0.366214;AN=5008;NS=2504;DP=19784;EAS_AF=0.5526;AMR_AF=0.2147;AFR_AF=0.4629;EUR_AF=0.2316;SAS_AF=0.2894;AA=T|||;VT=SNP
1	177412717	rs75273789	A	G	100	PASS	AC=199;AF=0.0397364;AN=5008;NS=2504;DP=18739;EAS_AF=0.0139;AMR_AF=0.0504;AFR_AF=0.0038;EUR_AF=0.0666;SAS_AF=0.0798;AA=A|||;VT=SNP
1	177412718	rs11578741	C	T	100	PASS	AC=735;AF=0.146765;AN=5008;NS=2504;DP=18724;EAS_AF=0.0913;AMR_AF=0.1657;AFR_AF=0.1067;EUR_AF=0.1541;SAS_AF=0.2372;AA=C|||;VT=SNP
1	177413184	rs1883903	C	T	100	PASS	AC=775;AF=0.154752;AN=5008;NS=2504;DP=19276;EAS_AF=0.0913;AMR_AF=0.1686;AFR_AF=0.1354;EUR_AF=0.1541;SAS_AF=0.2372;AA=T|||;VT=SNP
1	177413907	rs7550110	T	G	100	PASS	AC=2676;AF=0.534345;AN=5008;NS=2504;DP=19095;EAS_AF=0.6438;AMR_AF=0.389;AFR_AF=0.6452;EUR_AF=0.3867;SAS_AF=0.5266;AA=G|||;VT=SNP
1	177414054	rs1883902	C	T	100	PASS	AC=1714;AF=0.342252;AN=5008;NS=2504;DP=18011;EAS_AF=0.5526;AMR_AF=0.2104;AFR_AF=0.3896;EUR_AF=0.2316;SAS_AF=0.2689;AA=C|||;VT=SNP
1	177414493	rs72726712	T	G	100	PASS	AC=532;AF=0.10623;AN=5008;NS=2504;DP=16227;EAS_AF=0.0774;AMR_AF=0.1138;AFR_AF=0.1014;EUR_AF=0.0865;SAS_AF=0.1575;AA=T|||;VT=SNP
1	177414529	rs72726716	G	A	100	PASS	AC=734;AF=0.146565;AN=5008;NS=2504;DP=16297;EAS_AF=0.0913;AMR_AF=0.1657;AFR_AF=0.1059;EUR_AF=0.1541;SAS_AF=0.2372;AA=G|||;VT=SNP
1	177415447	rs72726717	G	A	100	PASS	AC=532;AF=0.10623;AN=5008;NS=2504;DP=17821;EAS_AF=0.0774;AMR_AF=0.1138;AFR_AF=0.1014;EUR_AF=0.0865;SAS_AF=0.1575;AA=G|||;VT=SNP
1	177415604	rs78689885	A	G	100	PASS	AC=204;AF=0.0407348;AN=5008;NS=2504;DP=18390;EAS_AF=0.0139;AMR_AF=0.0519;AFR_AF=0.0053;EUR_AF=0.0686;SAS_AF=0.0798;AA=A|||;VT=SNP
1	177416043	rs12143548	A	G	100	PASS	AC=2675;AF=0.534145;AN=5008;NS=2504;DP=15137;EAS_AF=0.6438;AMR_AF=0.389;AFR_AF=0.6445;EUR_AF=0.3867;SAS_AF=0.5266;AA=G|||;VT=SNP
1	177416306	rs1569751	G	T	100	PASS	AC=1814;AF=0.36222;AN=5008;NS=2504;DP=14626;EAS_AF=0.5516;AMR_AF=0.2147;AFR_AF=0.4644;EUR_AF=0.2316;SAS_AF=0.2679;AA=G|||;VT=SNP
1	177416606	rs72726718	T	G	100	PASS	AC=777;AF=0.155152;AN=5008;NS=2504;DP=16149;EAS_AF=0.0913;AMR_AF=0.1686;AFR_AF=0.1362;EUR_AF=0.1541;SAS_AF=0.2382;AA=G|||;VT=SNP
1	177416746	rs17610666	A	G	100	PASS	AC=775;AF=0.154752;AN=5008;NS=2504;DP=17385;EAS_AF=0.0913;AMR_AF=0.1686;AFR_AF=0.1354;EUR_AF=0.1541;SAS_AF=0.2372;AA=G|||;VT=SNP
1	177417225	rs72726721	G	A	100	PASS	AC=736;AF=0.146965;AN=5008;NS=2504;DP=19302;EAS_AF=0.0913;AMR_AF=0.1671;AFR_AF=0.1067;EUR_AF=0.1541;SAS_AF=0.2372;AA=A|||;VT=SNP
1	177417664	rs11577482	G	A	100	PASS	AC=735;AF=0.146765;AN=5008;NS=2504;DP=20132;EAS_AF=0.0913;AMR_AF=0.1671;AFR_AF=0.1067;EUR_AF=0.1541;SAS_AF=0.2362;AA=A|||;VT=SNP
1	177417712	rs6677916	C	T	100	PASS	AC=2651;AF=0.529353;AN=5008;NS=2504;DP=21091;EAS_AF=0.6438;AMR_AF=0.389;AFR_AF=0.643;EUR_AF=0.3857;SAS_AF=0.5051;AA=T|||;VT=SNP
1	177417997	rs72726726	G	A	100	PASS	AC=732;AF=0.146166;AN=5008;NS=2504;DP=18092;EAS_AF=0.0883;AMR_AF=0.1671;AFR_AF=0.1067;EUR_AF=0.1541;SAS_AF=0.2362;AA=G|||;VT=SNP
1	177418181	rs2207027	T	C	100	PASS	AC=2680;AF=0.535144;AN=5008;NS=2504;DP=19665;EAS_AF=0.6448;AMR_AF=0.389;AFR_AF=0.6437;EUR_AF=0.3877;SAS_AF=0.5307;AA=C|||;VT=SNP
1	177418397	rs4650965	C	T	100	PASS	AC=1328;AF=0.265176;AN=5008;NS=2504;DP=19536;EAS_AF=0.5565;AMR_AF=0.1787;AFR_AF=0.1006;EUR_AF=0.2296;SAS_AF=0.2853;AA=C|||;VT=SNP
1	177419629	rs11576836	A	G	100	PASS	AC=782;AF=0.15615;AN=5008;NS=2504;DP=17131;EAS_AF=0.0863;AMR_AF=0.1686;AFR_AF=0.1384;EUR_AF=0.1531;SAS_AF=0.2464;AA=G|||;VT=SNP
1	177419631	rs75210058	G	A	100	PASS	AC=202;AF=0.0403355;AN=5008;NS=2504;DP=17184;EAS_AF=0.0139;AMR_AF=0.0519;AFR_AF=0.0045;EUR_AF=0.0676;SAS_AF=0.0798;AA=G|||;VT=SNP
1	177419827	rs11800296	T	C	100	PASS	AC=1330;AF=0.265575;AN=5008;NS=2504;DP=19289;EAS_AF=0.5575;AMR_AF=0.1787;AFR_AF=0.1006;EUR_AF=0.2306;SAS_AF=0.2853;AA=T|||;VT=SNP
1	177419857	rs11801413	G	C	100	PASS	AC=1330;AF=0.265575;AN=5008;NS=2504;DP=19640;EAS_AF=0.5575;AMR_AF=0.1787;AFR_AF=0.1006;EUR_AF=0.2306;SAS_AF=0.2853;AA=G|||;VT=SNP
1	177420745	rs78724066	G	C	100	PASS	AC=203;AF=0.0405351;AN=5008;NS=2504;DP=21776;EAS_AF=0.0139;AMR_AF=0.0533;AFR_AF=0.0045;EUR_AF=0.0676;SAS_AF=0.0798;AA=G|||;VT=SNP
1	177420795	rs4382669	G	A	100	PASS	AC=1693;AF=0.338059;AN=5008;NS=2504;DP=20649;EAS_AF=0.5575;AMR_AF=0.2061;AFR_AF=0.3722;EUR_AF=0.2326;SAS_AF=0.2679;AA=G|||;VT=SNP
1	177420912	rs72726737	G	A	100	PASS	AC=541;AF=0.108027;AN=5008;NS=2504;DP=18804;EAS_AF=0.0724;AMR_AF=0.1153;AFR_AF=0.1051;EUR_AF=0.0845;SAS_AF=0.1677;AA=A|||;VT=SNP
1	177420954	rs56172417	G	A	100	PASS	AC=541;AF=0.108027;AN=5008;NS=2504;DP=18351;EAS_AF=0.0724;AMR_AF=0.1153;AFR_AF=0.1051;EUR_AF=0.0845;SAS_AF=0.1677;AA=G|||;VT=SNP
1	177421173	rs10798519	A	G	100	PASS	AC=2688;AF=0.536741;AN=5008;NS=2504;DP=17903;EAS_AF=0.6438;AMR_AF=0.3905;AFR_AF=0.6467;EUR_AF=0.3857;SAS_AF=0.5368;AA=G|||;VT=SNP
1	177422630	rs114601674	G	A	100	PASS	AC=540;AF=0.107827;AN=5008;NS=2504;DP=22710;EAS_AF=0.0724;AMR_AF=0.1153;AFR_AF=0.1051;EUR_AF=0.0845;SAS_AF=0.1667;AA=G|||;VT=SNP
1	177423197	rs72726743	C	G	100	PASS	AC=541;AF=0.108027;AN=5008;NS=2504;DP=20300;EAS_AF=0.0724;AMR_AF=0.1153;AFR_AF=0.1051;EUR_AF=0.0855;SAS_AF=0.1667;AA=C|||;VT=SNP
1	177423573	rs73041316	T	C	100	PASS	AC=263;AF=0.052516;AN=5008;NS=2504;DP=18034;EAS_AF=0.0139;AMR_AF=0.0576;AFR_AF=0.0477;EUR_AF=0.0676;SAS_AF=0.0798;AA=T|||;VT=SNP
1	177423611	rs72726745	G	A	100	PASS	AC=535;AF=0.106829;AN=5008;NS=2504;DP=17720;EAS_AF=0.0724;AMR_AF=0.1138;AFR_AF=0.1021;EUR_AF=0.0845;SAS_AF=0.1667;AA=g|||;VT=SNP
1	177423642	rs113266604	A	G	100	PASS	AC=202;AF=0.0403355;AN=5008;NS=2504;DP=18337;EAS_AF=0.0139;AMR_AF=0.0519;AFR_AF=0.0045;EUR_AF=0.0676;SAS_AF=0.0798;AA=A|||;VT=SNP
1	177423667	rs143763753	T	C	100	PASS	AC=540;AF=0.107827;AN=5008;NS=2504;DP=18195;EAS_AF=0.0724;AMR_AF=0.1153;AFR_AF=0.1051;EUR_AF=0.0845;SAS_AF=0.1667;AA=C|||;VT=SNP
1	177423875	rs7520147	T	C	100	PASS	AC=2702;AF=0.539537;AN=5008;NS=2504;DP=16487;EAS_AF=0.6438;AMR_AF=0.389;AFR_AF=0.6581;EUR_AF=0.3857;SAS_AF=0.5368;AA=C|||;VT=SNP
1	177424020	rs56383844	C	T	100	PASS	AC=540;AF=0.107827;AN=5008;NS=2504;DP=15006;EAS_AF=0.0724;AMR_AF=0.1153;AFR_AF=0.1051;EUR_AF=0.0845;SAS_AF=0.1667;AA=C|||;VT=SNP
1	177424114	rs56239341	G	C	100	PASS	AC=540;AF=0.107827;AN=5008;NS=2504;DP=14275;EAS_AF=0.0724;AMR_AF=0.1153;AFR_AF=0.1051;EUR_AF=0.0845;SAS_AF=0.1667;AA=C|||;VT=SNP
1	177424127	rs10913344	A	G	100	PASS	AC=1860;AF=0.371406;AN=5008;NS=2504;DP=14253;EAS_AF=0.5575;AMR_AF=0.2147;AFR_AF=0.4766;EUR_AF=0.2336;SAS_AF=0.2904;AA=A|||;VT=SNP
1	177424887	rs72726750	C	T	100	PASS	AC=540;AF=0.107827;AN=5008;NS=2504;DP=20916;EAS_AF=0.0724;AMR_AF=0.1153;AFR_AF=0.1051;EUR_AF=0.0845;SAS_AF=0.1667;AA=T|||;VT=SNP
1	177424995	rs56350713	T	C	100	PASS	AC=2702;AF=0.539537;AN=5008;NS=2504;DP=19939;EAS_AF=0.6438;AMR_AF=0.389;AFR_AF=0.6581;EUR_AF=0.3857;SAS_AF=0.5368;AA=C|||;VT=SNP
1	177425070	rs7521149	A	G	100	PASS	AC=2689;AF=0.536941;AN=5008;NS=2504;DP=21200;EAS_AF=0.6319;AMR_AF=0.389;AFR_AF=0.6589;EUR_AF=0.3857;SAS_AF=0.5348;AA=G|||;VT=SNP
1	177425335	rs10489225	C	T	100	PASS	AC=2669;AF=0.532947;AN=5008;NS=2504;DP=21208;EAS_AF=0.6319;AMR_AF=0.3919;AFR_AF=0.6589;EUR_AF=0.3857;SAS_AF=0.5123;AA=T|||;VT=SNP
1	177426027	rs10798520	C	G	100	PASS	AC=1885;AF=0.376398;AN=5008;NS=2504;DP=19646;EAS_AF=0.5456;AMR_AF=0.219;AFR_AF=0.5053;EUR_AF=0.2316;SAS_AF=0.2883;AA=C|||;VT=SNP
1	177426050	rs10798521	C	G	100	PASS	AC=1863;AF=0.372005;AN=5008;NS=2504;DP=20189;EAS_AF=0.5456;AMR_AF=0.219;AFR_AF=0.5053;EUR_AF=0.2316;SAS_AF=0.2658;AA=C|||;VT=SNP
1	177426454	rs72726755	C	T	100	PASS	AC=540;AF=0.107827;AN=5008;NS=2504;DP=20938;EAS_AF=0.0724;AMR_AF=0.1153;AFR_AF=0.1051;EUR_AF=0.0845;SAS_AF=0.1667;AA=T|||;VT=SNP
1	177426563	rs72726756	G	A	100	PASS	AC=540;AF=0.107827;AN=5008;NS=2504;DP=21823;EAS_AF=0.0724;AMR_AF=0.1153;AFR_AF=0.1051;EUR_AF=0.0845;SAS_AF=0.1667;AA=G|||;VT=SNP
1	177427005	rs6425425	C	A	100	PASS	AC=2672;AF=0.533546;AN=5008;NS=2504;DP=20947;EAS_AF=0.6438;AMR_AF=0.3876;AFR_AF=0.6558;EUR_AF=0.3837;SAS_AF=0.5123;AA=A|||;VT=SNP
1	177427101	rs11579578	G	T	100	PASS	AC=540;AF=0.107827;AN=5008;NS=2504;DP=21922;EAS_AF=0.0724;AMR_AF=0.1153;AFR_AF=0.1051;EUR_AF=0.0845;SAS_AF=0.1667;AA=G|||;VT=SNP
1	177427162	rs11578222	T	C	100	PASS	AC=540;AF=0.107827;AN=5008;NS=2504;DP=21947;EAS_AF=0.0724;AMR_AF=0.1153;AFR_AF=0.1051;EUR_AF=0.0845;SAS_AF=0.1667;AA=C|||;VT=SNP
1	177427387	rs11577856	A	G	100	PASS	AC=524;AF=0.104633;AN=5008;NS=2504;DP=22060;EAS_AF=0.0724;AMR_AF=0.1138;AFR_AF=0.0938;EUR_AF=0.0845;SAS_AF=0.1667;AA=A|||;VT=SNP
1	177427460	rs11579645	G	A	100	PASS	AC=541;AF=0.108027;AN=5008;NS=2504;DP=21825;EAS_AF=0.0724;AMR_AF=0.1153;AFR_AF=0.1051;EUR_AF=0.0845;SAS_AF=0.1677;AA=A|||;VT=SNP
1	177427659	rs72726757	G	A	100	PASS	AC=540;AF=0.107827;AN=5008;NS=2504;DP=20224;EAS_AF=0.0724;AMR_AF=0.1153;AFR_AF=0.1051;EUR_AF=0.0845;SAS_AF=0.1667;AA=G|||;VT=SNP
1	177428018	rs72710803	A	C	100	PASS	AC=560;AF=0.111821;AN=5008;NS=2504;DP=18779;EAS_AF=0.0724;AMR_AF=0.1369;AFR_AF=0.1051;EUR_AF=0.0895;SAS_AF=0.1667;AA=C|||;VT=SNP
1	177428606	rs4650967	C	T	100	PASS	AC=2627;AF=0.524561;AN=5008;NS=2504;DP=19798;EAS_AF=0.631;AMR_AF=0.3847;AFR_AF=0.6346;EUR_AF=0.3827;SAS_AF=0.5112;AA=T|||;VT=SNP
1	177429625	rs722454	A	G	100	PASS	AC=2690;AF=0.537141;AN=5008;NS=2504;DP=19538;EAS_AF=0.6438;AMR_AF=0.4078;AFR_AF=0.6369;EUR_AF=0.3877;SAS_AF=0.5378;AA=G|||;VT=SNP
1	177430555	rs77790985	G	T	100	PASS	AC=202;AF=0.0403355;AN=5008;NS=2504;DP=21101;EAS_AF=0.0139;AMR_AF=0.0519;AFR_AF=0.0053;EUR_AF=0.0676;SAS_AF=0.0787;AA=G|||;VT=SNP
1	177430564	rs10913345	T	G	100	PASS	AC=1880;AF=0.375399;AN=5008;NS=2504;DP=21478;EAS_AF=0.5565;AMR_AF=0.2205;AFR_AF=0.5053;EUR_AF=0.2336;SAS_AF=0.2689;AA=T|||;VT=SNP
1	177430938	rs7556631	C	T	100	PASS	AC=203;AF=0.0405351;AN=5008;NS=2504;DP=21410;EAS_AF=0.0139;AMR_AF=0.0519;AFR_AF=0.0053;EUR_AF=0.0686;SAS_AF=0.0787;AA=C|||;VT=SNP
1	177431168	rs715359	T	C	100	PASS	AC=1891;AF=0.377596;AN=5008;NS=2504;DP=19270;EAS_AF=0.5446;AMR_AF=0.2205;AFR_AF=0.5076;EUR_AF=0.2326;SAS_AF=0.2904;AA=T|||;VT=SNP
1	177431255	rs715358	C	T	100	PASS	AC=1295;AF=0.258586;AN=5008;NS=2504;DP=21395;EAS_AF=0.5446;AMR_AF=0.1787;AFR_AF=0.1006;EUR_AF=0.2316;SAS_AF=0.2618;AA=C|||;VT=SNP
1	177432237	rs113197150	A	T	100	PASS	AC=202;AF=0.0403355;AN=5008;NS=2504;DP=18466;EAS_AF=0.0139;AMR_AF=0.0519;AFR_AF=0.0053;EUR_AF=0.0676;SAS_AF=0.0787;AA=A|||;VT=SNP
1	177432313	rs2022274	C	T	100	PASS	AC=2750;AF=0.549121;AN=5008;NS=2504;DP=19644;EAS_AF=0.631;AMR_AF=0.4222;AFR_AF=0.6815;EUR_AF=0.4115;SAS_AF=0.5174;AA=T|||;VT=SNP
1	177432897	rs6675242	A	G	100	PASS	AC=2097;AF=0.41873;AN=5008;NS=2504;DP=17417;EAS_AF=0.5685;AMR_AF=0.268;AFR_AF=0.5113;EUR_AF=0.2932;SAS_AF=0.3753;AA=A|||;VT=SNP
1	177433216	rs10489226	C	T	100	PASS	AC=1439;AF=0.28734;AN=5008;NS=2504;DP=18604;EAS_AF=0.5446;AMR_AF=0.183;AFR_AF=0.1619;EUR_AF=0.2356;SAS_AF=0.319;AA=C|||;VT=SNP
1	177433277	rs6675650	A	C	100	PASS	AC=1501;AF=0.29972;AN=5008;NS=2504;DP=18529;EAS_AF=0.5496;AMR_AF=0.2233;AFR_AF=0.1293;EUR_AF=0.2753;SAS_AF=0.3517;AA=A|||;VT=SNP
1	177434054	rs7521346	C	T	100	PASS	AC=1676;AF=0.334665;AN=5008;NS=2504;DP=18091;EAS_AF=0.4375;AMR_AF=0.1556;AFR_AF=0.503;EUR_AF=0.1581;SAS_AF=0.3098;AA=T|||;VT=SNP
1	177434326	rs1358842	T	C	100	PASS	AC=1857;AF=0.370807;AN=5008;NS=2504;DP=17298;EAS_AF=0.4841;AMR_AF=0.2968;AFR_AF=0.3411;EUR_AF=0.2992;SAS_AF=0.4202;AA=C|||;VT=SNP
1	177434812	rs4282771	G	A	100	PASS	AC=2220;AF=0.443291;AN=5008;NS=2504;DP=17339;EAS_AF=0.4841;AMR_AF=0.3084;AFR_AF=0.6014;EUR_AF=0.3032;SAS_AF=0.4274;AA=A|||;VT=SNP
1	177434822	rs4282772	G	T	100	PASS	AC=1564;AF=0.3123;AN=5008;NS=2504;DP=17507;EAS_AF=0.4831;AMR_AF=0.268;AFR_AF=0.1316;EUR_AF=0.3012;SAS_AF=0.4233;AA=G|||;VT=SNP
1	177434944	rs2021569	A	G	100	PASS	AC=1871;AF=0.373602;AN=5008;NS=2504;DP=19093;EAS_AF=0.4841;AMR_AF=0.2968;AFR_AF=0.3457;EUR_AF=0.3012;SAS_AF=0.4264;AA=G|||;VT=SNP
1	177435403	rs6696093	G	A	100	PASS	AC=1901;AF=0.379593;AN=5008;NS=2504;DP=20771;EAS_AF=0.4831;AMR_AF=0.2968;AFR_AF=0.3691;EUR_AF=0.3012;SAS_AF=0.4264;AA=A|||;VT=SNP
1	177436018	rs6425426	G	A	100	PASS	AC=1899;AF=0.379193;AN=5008;NS=2504;DP=17220;EAS_AF=0.4841;AMR_AF=0.2968;AFR_AF=0.3691;EUR_AF=0.3012;SAS_AF=0.4233;AA=A|||;VT=SNP
1	177436223	rs7539470	A	G	100	PASS	AC=1903;AF=0.379992;AN=5008;NS=2504;DP=16068;EAS_AF=0.4861;AMR_AF=0.2968;AFR_AF=0.3691;EUR_AF=0.3012;SAS_AF=0.4254;AA=G|||;VT=SNP
1	177436550	rs10753150	C	G	100	PASS	AC=1800;AF=0.359425;AN=5008;NS=2504;DP=14440;EAS_AF=0.4851;AMR_AF=0.2939;AFR_AF=0.2927;EUR_AF=0.3012;SAS_AF=0.4264;AA=C|||;VT=SNP
1	177437201	rs10913346	T	C	100	PASS	AC=1882;AF=0.375799;AN=5008;NS=2504;DP=18408;EAS_AF=0.4851;AMR_AF=0.2767;AFR_AF=0.3608;EUR_AF=0.3052;SAS_AF=0.4264;AA=T|||;VT=SNP
1	177437262	rs10913347	A	G	100	PASS	AC=1868;AF=0.373003;AN=5008;NS=2504;DP=17937;EAS_AF=0.4851;AMR_AF=0.2968;AFR_AF=0.3427;EUR_AF=0.3012;SAS_AF=0.4264;AA=G|||;VT=SNP
1	177437957	rs1358841	A	T	100	PASS	AC=1929;AF=0.385184;AN=5008;NS=2504;DP=14896;EAS_AF=0.4851;AMR_AF=0.2997;AFR_AF=0.3873;EUR_AF=0.3012;SAS_AF=0.4264;AA=T|||;VT=SNP
1	177438372	rs7519677	C	T	100	PASS	AC=1886;AF=0.376597;AN=5008;NS=2504;DP=12586;EAS_AF=0.4841;AMR_AF=0.2695;AFR_AF=0.3638;EUR_AF=0.3012;SAS_AF=0.4366;AA=C|||;VT=SNP
1	177439769	rs2023426	A	G	100	PASS	AC=2134;AF=0.426118;AN=5008;NS=2504;DP=18665;EAS_AF=0.4851;AMR_AF=0.3127;AFR_AF=0.5318;EUR_AF=0.3062;SAS_AF=0.4264;AA=G|||;VT=SNP
1	177440159	rs2023425	T	C	100	PASS	AC=2127;AF=0.42472;AN=5008;NS=2504;DP=18389;EAS_AF=0.4851;AMR_AF=0.3055;AFR_AF=0.5333;EUR_AF=0.3022;SAS_AF=0.4264;AA=C|||;VT=SNP
1	177442397	rs1321767	G	C	100	PASS	AC=1834;AF=0.366214;AN=5008;NS=2504;DP=19682;EAS_AF=0.4841;AMR_AF=0.304;AFR_AF=0.3101;EUR_AF=0.3052;SAS_AF=0.4274;AA=G|||;VT=SNP
1	177442792	rs10913348	T	G	100	PASS	AC=1893;AF=0.377995;AN=5008;NS=2504;DP=18544;EAS_AF=0.4851;AMR_AF=0.3055;AFR_AF=0.3533;EUR_AF=0.3052;SAS_AF=0.4274;AA=G|||;VT=SNP
1	177443057	rs10798522	C	T	100	PASS	AC=1865;AF=0.372404;AN=5008;NS=2504;DP=18076;EAS_AF=0.4841;AMR_AF=0.2752;AFR_AF=0.3502;EUR_AF=0.3052;SAS_AF=0.4254;AA=T|||;VT=SNP
1	177443731	rs10753151	G	C	100	PASS	AC=2022;AF=0.403754;AN=5008;NS=2504;DP=21594;EAS_AF=0.4851;AMR_AF=0.3098;AFR_AF=0.4486;EUR_AF=0.3062;SAS_AF=0.4264;AA=C|||;VT=SNP
1	177444301	rs10913349	G	A	100	PASS	AC=1556;AF=0.310703;AN=5008;NS=2504;DP=22508;EAS_AF=0.4841;AMR_AF=0.245;AFR_AF=0.1384;EUR_AF=0.3012;SAS_AF=0.4213;AA=G|||;VT=SNP
1	177444679	rs10732999	G	A	100	PASS	AC=1789;AF=0.357228;AN=5008;NS=2504;DP=18808;EAS_AF=0.4851;AMR_AF=0.2709;AFR_AF=0.2943;EUR_AF=0.3052;SAS_AF=0.4254;AA=G|||;VT=SNP
1	177446916	rs12140698	C	T	100	PASS	AC=425;AF=0.0848642;AN=5008;NS=2504;DP=21138;EAS_AF=0.0516;AMR_AF=0.1153;AFR_AF=0.0499;EUR_AF=0.1382;SAS_AF=0.09;AA=C|||;VT=SNP
1	177447077	rs10218703	C	G	100	PASS	AC=1959;AF=0.391174;AN=5008;NS=2504;DP=18538;EAS_AF=0.4841;AMR_AF=0.2536;AFR_AF=0.4455;EUR_AF=0.2883;SAS_AF=0.4254;AA=G|||;VT=SNP
1	177447282	rs10913350	C	G	100	PASS	AC=1767;AF=0.352835;AN=5008;NS=2504;DP=17591;EAS_AF=0.4841;AMR_AF=0.2522;AFR_AF=0.2905;EUR_AF=0.2913;SAS_AF=0.4366;AA=C|||;VT=SNP
1	177449400	rs10913352	T	C	100	PASS	AC=1905;AF=0.380391;AN=5008;NS=2504;DP=17537;EAS_AF=0.4841;AMR_AF=0.2882;AFR_AF=0.3744;EUR_AF=0.2922;SAS_AF=0.4376;AA=C|||;VT=SNP
1	177449548	rs12037766	T	C	100	PASS	AC=1608;AF=0.321086;AN=5008;NS=2504;DP=18871;EAS_AF=0.4831;AMR_AF=0.2723;AFR_AF=0.1619;EUR_AF=0.2903;SAS_AF=0.4356;AA=T|||;VT=SNP
1	177450874	rs1885021	C	T	100	PASS	AC=1517;AF=0.302915;AN=5008;NS=2504;DP=18021;EAS_AF=0.4831;AMR_AF=0.2262;AFR_AF=0.1286;EUR_AF=0.2863;SAS_AF=0.4243;AA=C|||;VT=SNP
1	177451209	rs1885020	C	T	100	PASS	AC=1038;AF=0.207268;AN=5008;NS=2504;DP=18920;EAS_AF=0.4306;AMR_AF=0.1023;AFR_AF=0.0643;EUR_AF=0.1471;SAS_AF=0.3067;AA=C|||;VT=SNP
1	177452307	rs10798523	T	C	100	PASS	AC=2053;AF=0.409944;AN=5008;NS=2504;DP=15929;EAS_AF=0.501;AMR_AF=0.2478;AFR_AF=0.5182;EUR_AF=0.2724;SAS_AF=0.4264;AA=t|||;VT=SNP
1	177452662	rs10913353	G	A	100	PASS	AC=1562;AF=0.311901;AN=5008;NS=2504;DP=18372;EAS_AF=0.4673;AMR_AF=0.1787;AFR_AF=0.2148;EUR_AF=0.2783;SAS_AF=0.4121;AA=G|||;VT=SNP
1	177453713	rs34015683	C	T	100	PASS	AC=233;AF=0.0465256;AN=5008;NS=2504;DP=15306;EAS_AF=0.0208;AMR_AF=0.0692;AFR_AF=0.0098;EUR_AF=0.1243;SAS_AF=0.0266;AA=C|||;VT=SNP
1	177455360	rs12042305	C	T	100	PASS	AC=2156;AF=0.430511;AN=5008;NS=2504;DP=19321;EAS_AF=0.5317;AMR_AF=0.2219;AFR_AF=0.5991;EUR_AF=0.2803;SAS_AF=0.4008;AA=T|||;VT=SNP
1	177455511	rs10913354	A	G	100	PASS	AC=2156;AF=0.430511;AN=5008;NS=2504;DP=18376;EAS_AF=0.5317;AMR_AF=0.2219;AFR_AF=0.5991;EUR_AF=0.2803;SAS_AF=0.4008;AA=G|||;VT=SNP
1	177455532	rs10913355	G	A	100	PASS	AC=2013;AF=0.401957;AN=5008;NS=2504;DP=18355;EAS_AF=0.5317;AMR_AF=0.2061;AFR_AF=0.5;EUR_AF=0.2793;SAS_AF=0.4008;AA=G|||;VT=SNP
1	177457303	rs10913356	A	G	100	PASS	AC=2203;AF=0.439896;AN=5008;NS=2504;DP=17242;EAS_AF=0.5317;AMR_AF=0.2219;AFR_AF=0.6331;EUR_AF=0.2813;SAS_AF=0.4018;AA=A|||;VT=SNP
1	177457320	rs10913357	T	G	100	PASS	AC=2203;AF=0.439896;AN=5008;NS=2504;DP=17043;EAS_AF=0.5317;AMR_AF=0.2219;AFR_AF=0.6331;EUR_AF=0.2813;SAS_AF=0.4018;AA=T|||;VT=SNP
1	177458170	rs12038173	G	A	100	PASS	AC=2049;AF=0.409145;AN=5008;NS=2504;DP=16847;EAS_AF=0.5308;AMR_AF=0.2176;AFR_AF=0.5212;EUR_AF=0.2803;SAS_AF=0.4008;AA=A|||;VT=SNP
1	177458189	rs10913358	G	C	100	PASS	AC=1911;AF=0.381589;AN=5008;NS=2504;DP=16797;EAS_AF=0.5308;AMR_AF=0.2017;AFR_AF=0.4259;EUR_AF=0.2793;SAS_AF=0.4008;AA=G|||;VT=SNP
1	177458431	rs2038486	T	C	100	PASS	AC=3427;AF=0.684305;AN=5008;NS=2504;DP=17211;EAS_AF=0.6944;AMR_AF=0.585;AFR_AF=0.8964;EUR_AF=0.5139;SAS_AF=0.6329;AA=C|||;VT=SNP
1	177459475	rs11805899	A	G	100	PASS	AC=595;AF=0.11881;AN=5008;NS=2504;DP=15073;EAS_AF=0.1528;AMR_AF=0.0677;AFR_AF=0.1135;EUR_AF=0.1441;SAS_AF=0.1012;AA=A|||;VT=SNP
1	177459644	rs10913360	T	C	100	PASS	AC=2222;AF=0.44369;AN=5008;NS=2504;DP=15982;EAS_AF=0.5317;AMR_AF=0.2277;AFR_AF=0.6452;EUR_AF=0.2803;SAS_AF=0.4018;AA=C|||;VT=SNP
1	177459687	rs10489227	A	G	100	PASS	AC=2223;AF=0.44389;AN=5008;NS=2504;DP=15200;EAS_AF=0.5317;AMR_AF=0.2277;AFR_AF=0.6452;EUR_AF=0.2803;SAS_AF=0.4029;AA=G|||;VT=SNP
1	177459913	rs10753152	C	T	100	PASS	AC=2222;AF=0.44369;AN=5008;NS=2504;DP=19139;EAS_AF=0.5317;AMR_AF=0.2277;AFR_AF=0.6452;EUR_AF=0.2803;SAS_AF=0.4018;AA=C|||;VT=SNP
1	177459980	rs10753153	A	G	100	PASS	AC=2219;AF=0.443091;AN=5008;NS=2504;DP=18737;EAS_AF=0.5317;AMR_AF=0.2277;AFR_AF=0.6452;EUR_AF=0.2803;SAS_AF=0.3988;AA=G|||;VT=SNP
1	177460222	rs10798526	A	G	100	PASS	AC=2219;AF=0.443091;AN=5008;NS=2504;DP=14867;EAS_AF=0.5317;AMR_AF=0.2277;AFR_AF=0.6452;EUR_AF=0.2803;SAS_AF=0.3988;AA=A|||;VT=SNP
1	177461077	rs77377627	G	A	100	PASS	AC=1907;AF=0.380791;AN=5008;NS=2504;DP=20741;EAS_AF=0.5308;AMR_AF=0.2017;AFR_AF=0.4259;EUR_AF=0.2793;SAS_AF=0.3967;AA=G|||;VT=SNP
1	177461442	rs9730147	C	T	100	PASS	AC=1907;AF=0.380791;AN=5008;NS=2504;DP=18683;EAS_AF=0.5308;AMR_AF=0.2017;AFR_AF=0.4259;EUR_AF=0.2793;SAS_AF=0.3967;AA=C|||;VT=SNP
1	177461737	rs9728280	C	T	100	PASS	AC=2100;AF=0.419329;AN=5008;NS=2504;DP=16209;EAS_AF=0.5308;AMR_AF=0.2219;AFR_AF=0.5605;EUR_AF=0.2803;SAS_AF=0.3967;AA=C|||;VT=SNP
1	177461819	rs9730113	T	A	100	PASS	AC=2217;AF=0.442692;AN=5008;NS=2504;DP=17147;EAS_AF=0.5317;AMR_AF=0.2277;AFR_AF=0.6452;EUR_AF=0.2803;SAS_AF=0.3967;AA=T|||;VT=SNP
1	177462249	rs10913364	C	T	100	PASS	AC=1907;AF=0.380791;AN=5008;NS=2504;DP=15867;EAS_AF=0.5308;AMR_AF=0.2017;AFR_AF=0.4259;EUR_AF=0.2793;SAS_AF=0.3967;AA=C|||;VT=SNP
1	177462485	rs12730748	C	T	100	PASS	AC=2218;AF=0.442891;AN=5008;NS=2504;DP=17237;EAS_AF=0.5317;AMR_AF=0.2277;AFR_AF=0.6452;EUR_AF=0.2803;SAS_AF=0.3978;AA=T|||;VT=SNP
1	177462990	rs9804133	A	G	100	PASS	AC=2217;AF=0.442692;AN=5008;NS=2504;DP=14788;EAS_AF=0.5317;AMR_AF=0.2277;AFR_AF=0.6452;EUR_AF=0.2803;SAS_AF=0.3967;AA=A|||;VT=SNP
1	177463338	rs10798527	C	T	100	PASS	AC=1908;AF=0.38099;AN=5008;NS=2504;DP=17064;EAS_AF=0.5308;AMR_AF=0.2017;AFR_AF=0.4259;EUR_AF=0.2803;SAS_AF=0.3967;AA=c|||;VT=SNP
1	177463758	rs10798528	A	C	100	PASS	AC=2218;AF=0.442891;AN=5008;NS=2504;DP=16094;EAS_AF=0.5317;AMR_AF=0.2277;AFR_AF=0.6452;EUR_AF=0.2803;SAS_AF=0.3978;AA=A|||;VT=SNP
1	177463978	rs2902113	A	C	100	PASS	AC=3419;AF=0.682708;AN=5008;NS=2504;DP=18400;EAS_AF=0.6935;AMR_AF=0.585;AFR_AF=0.8926;EUR_AF=0.5139;SAS_AF=0.6309;AA=C|||;VT=SNP
1	177465011	rs1885028	T	C	100	PASS	AC=2220;AF=0.443291;AN=5008;NS=2504;DP=17726;EAS_AF=0.5317;AMR_AF=0.2277;AFR_AF=0.6452;EUR_AF=0.2803;SAS_AF=0.3998;AA=C|||;VT=SNP
1	177465031	rs1885027	G	A	100	PASS	AC=1910;AF=0.38139;AN=5008;NS=2504;DP=17701;EAS_AF=0.5308;AMR_AF=0.2017;AFR_AF=0.4259;EUR_AF=0.2793;SAS_AF=0.3998;AA=G|||;VT=SNP
1	177465236	rs1885026	C	A	100	PASS	AC=1911;AF=0.381589;AN=5008;NS=2504;DP=17885;EAS_AF=0.5308;AMR_AF=0.2017;AFR_AF=0.4266;EUR_AF=0.2793;SAS_AF=0.3998;AA=C|||;VT=SNP
1	177465820	rs1358844	T	G	100	PASS	AC=2239;AF=0.447085;AN=5008;NS=2504;DP=16305;EAS_AF=0.5317;AMR_AF=0.255;AFR_AF=0.6452;EUR_AF=0.2803;SAS_AF=0.3998;AA=G|||;VT=SNP
1	177465923	rs10753154	G	C	100	PASS	AC=2057;AF=0.410743;AN=5008;NS=2504;DP=17103;EAS_AF=0.5308;AMR_AF=0.2435;AFR_AF=0.5144;EUR_AF=0.2803;SAS_AF=0.3998;AA=G|||;VT=SNP
1	177466529	rs10737324	C	T	100	PASS	AC=2220;AF=0.443291;AN=5008;NS=2504;DP=16247;EAS_AF=0.5317;AMR_AF=0.2277;AFR_AF=0.6445;EUR_AF=0.2803;SAS_AF=0.4008;AA=T|||;VT=SNP
1	177467901	rs6659804	T	A	100	PASS	AC=2173;AF=0.433906;AN=5008;NS=2504;DP=19366;EAS_AF=0.5317;AMR_AF=0.2493;AFR_AF=0.5991;EUR_AF=0.2803;SAS_AF=0.3988;AA=T|||;VT=SNP
1	177468575	rs7549083	C	T	100	PASS	AC=2174;AF=0.434105;AN=5008;NS=2504;DP=15762;EAS_AF=0.5317;AMR_AF=0.2493;AFR_AF=0.5991;EUR_AF=0.2803;SAS_AF=0.3998;AA=C|||;VT=SNP
1	177468716	rs12089461	G	A	100	PASS	AC=1107;AF=0.221046;AN=5008;NS=2504;DP=16724;EAS_AF=0.377;AMR_AF=0.1167;AFR_AF=0.1649;EUR_AF=0.1342;SAS_AF=0.2996;AA=G|||;VT=SNP
1	177469065	rs7526423	G	A	100	PASS	AC=2174;AF=0.434105;AN=5008;NS=2504;DP=15593;EAS_AF=0.5317;AMR_AF=0.2493;AFR_AF=0.5991;EUR_AF=0.2803;SAS_AF=0.3998;AA=g|||;VT=SNP
1	177469269	rs1923155	G	A	100	PASS	AC=1929;AF=0.385184;AN=5008;NS=2504;DP=16246;EAS_AF=0.5308;AMR_AF=0.2291;AFR_AF=0.4259;EUR_AF=0.2793;SAS_AF=0.3998;AA=G|||;VT=SNP
1	177469972	rs2093205	G	C	100	PASS	AC=2238;AF=0.446885;AN=5008;NS=2504;DP=17969;EAS_AF=0.5317;AMR_AF=0.255;AFR_AF=0.6452;EUR_AF=0.2803;SAS_AF=0.3988;AA=G|||;VT=SNP
1	177470081	rs2093204	A	G	100	PASS	AC=2238;AF=0.446885;AN=5008;NS=2504;DP=16490;EAS_AF=0.5317;AMR_AF=0.255;AFR_AF=0.6452;EUR_AF=0.2803;SAS_AF=0.3988;AA=G|||;VT=SNP
1	177470593	rs10798529	T	C	100	PASS	AC=2133;AF=0.425919;AN=5008;NS=2504;DP=10928;EAS_AF=0.5308;AMR_AF=0.2507;AFR_AF=0.5688;EUR_AF=0.2803;SAS_AF=0.3988;AA=T|||;VT=SNP
1	177470662	rs12567599	T	C	100	PASS	AC=1114;AF=0.222444;AN=5008;NS=2504;DP=9916;EAS_AF=0.378;AMR_AF=0.1153;AFR_AF=0.1626;EUR_AF=0.1372;SAS_AF=0.3067;AA=T|||;VT=SNP
1	177471102	rs12142019	G	A	100	PASS	AC=2173;AF=0.433906;AN=5008;NS=2504;DP=13515;EAS_AF=0.5317;AMR_AF=0.2493;AFR_AF=0.5991;EUR_AF=0.2803;SAS_AF=0.3988;AA=A|||;VT=SNP
1	177471325	rs10798530	A	T	100	PASS	AC=2172;AF=0.433706;AN=5008;NS=2504;DP=15355;EAS_AF=0.5317;AMR_AF=0.2493;AFR_AF=0.5991;EUR_AF=0.2803;SAS_AF=0.3978;AA=A|||;VT=SNP
1	177472694	rs1885025	T	C	100	PASS	AC=2238;AF=0.446885;AN=5008;NS=2504;DP=13791;EAS_AF=0.5317;AMR_AF=0.255;AFR_AF=0.646;EUR_AF=0.2803;SAS_AF=0.3978;AA=C|||;VT=SNP
1	177472827	rs2862030	T	C	100	PASS	AC=2100;AF=0.419329;AN=5008;NS=2504;DP=13152;EAS_AF=0.5317;AMR_AF=0.2392;AFR_AF=0.5507;EUR_AF=0.2793;SAS_AF=0.3978;AA=t|||;VT=SNP
1	177472877	rs4466607	C	G	100	PASS	AC=2216;AF=0.442492;AN=5008;NS=2504;DP=13851;EAS_AF=0.5308;AMR_AF=0.2507;AFR_AF=0.6452;EUR_AF=0.2634;SAS_AF=0.3978;AA=G|||;VT=SNP
1	177472881	rs2902114	G	A	100	PASS	AC=1907;AF=0.380791;AN=5008;NS=2504;DP=13814;EAS_AF=0.5298;AMR_AF=0.2248;AFR_AF=0.4266;EUR_AF=0.2624;SAS_AF=0.3978;AA=G|||;VT=SNP
1	177473333	rs10753155	T	C	100	PASS	AC=2238;AF=0.446885;AN=5008;NS=2504;DP=13461;EAS_AF=0.5317;AMR_AF=0.255;AFR_AF=0.646;EUR_AF=0.2803;SAS_AF=0.3978;AA=C|||;VT=SNP
1	177475090	rs10798531	C	A	100	PASS	AC=2175;AF=0.434305;AN=5008;NS=2504;DP=15159;EAS_AF=0.5327;AMR_AF=0.2493;AFR_AF=0.6006;EUR_AF=0.2803;SAS_AF=0.3978;AA=A|||;VT=SNP
1	177475130	rs10798532	C	T	100	PASS	AC=1929;AF=0.385184;AN=5008;NS=2504;DP=16068;EAS_AF=0.5317;AMR_AF=0.2291;AFR_AF=0.4266;EUR_AF=0.2793;SAS_AF=0.3978;AA=C|||;VT=SNP
1	177475217	rs10798533	A	C	100	PASS	AC=2240;AF=0.447284;AN=5008;NS=2504;DP=15064;EAS_AF=0.5327;AMR_AF=0.255;AFR_AF=0.646;EUR_AF=0.2803;SAS_AF=0.3988;AA=C|||;VT=SNP
1	177476116	rs10798534	C	G	100	PASS	AC=2240;AF=0.447284;AN=5008;NS=2504;DP=16870;EAS_AF=0.5327;AMR_AF=0.255;AFR_AF=0.6467;EUR_AF=0.2803;SAS_AF=0.3978;AA=G|||;VT=SNP
1	177476580	rs12240001	T	A	100	PASS	AC=2219;AF=0.443091;AN=5008;NS=2504;DP=17367;EAS_AF=0.5327;AMR_AF=0.2507;AFR_AF=0.6452;EUR_AF=0.2634;SAS_AF=0.3988;AA=T|||;VT=SNP
1	177476890	rs1885024	T	C	100	PASS	AC=2241;AF=0.447484;AN=5008;NS=2504;DP=16960;EAS_AF=0.5327;AMR_AF=0.255;AFR_AF=0.646;EUR_AF=0.2803;SAS_AF=0.3998;AA=C|||;VT=SNP
1	177476951	rs1885023	A	C	100	PASS	AC=2241;AF=0.447484;AN=5008;NS=2504;DP=16273;EAS_AF=0.5327;AMR_AF=0.255;AFR_AF=0.646;EUR_AF=0.2803;SAS_AF=0.3998;AA=C|||;VT=SNP
1	177477202	rs10913366	C	T	100	PASS	AC=2240;AF=0.447284;AN=5008;NS=2504;DP=15910;EAS_AF=0.5327;AMR_AF=0.255;AFR_AF=0.646;EUR_AF=0.2803;SAS_AF=0.3988;AA=T|||;VT=SNP
1	177479344	rs7533877	T	A	100	PASS	AC=2242;AF=0.447684;AN=5008;NS=2504;DP=19203;EAS_AF=0.5327;AMR_AF=0.255;AFR_AF=0.6467;EUR_AF=0.2803;SAS_AF=0.3998;AA=A|||;VT=SNP
1	177479777	rs6680269	A	G	100	PASS	AC=1996;AF=0.398562;AN=5008;NS=2504;DP=23287;EAS_AF=0.5317;AMR_AF=0.2349;AFR_AF=0.4728;EUR_AF=0.2793;SAS_AF=0.3998;AA=A|||;VT=SNP
1	177479899	rs6682927	T	C	100	PASS	AC=2234;AF=0.446086;AN=5008;NS=2504;DP=22015;EAS_AF=0.5337;AMR_AF=0.255;AFR_AF=0.6399;EUR_AF=0.2803;SAS_AF=0.3998;AA=T|||;VT=SNP
1	177480081	rs6680597	A	G	100	PASS	AC=2244;AF=0.448083;AN=5008;NS=2504;DP=16982;EAS_AF=0.5327;AMR_AF=0.2565;AFR_AF=0.6467;EUR_AF=0.2803;SAS_AF=0.4008;AA=G|||;VT=SNP
1	177480086	rs6680599	A	G	100	PASS	AC=2244;AF=0.448083;AN=5008;NS=2504;DP=16890;EAS_AF=0.5327;AMR_AF=0.2565;AFR_AF=0.6467;EUR_AF=0.2803;SAS_AF=0.4008;AA=G|||;VT=SNP
1	177480784	rs10913367	C	A	100	PASS	AC=2242;AF=0.447684;AN=5008;NS=2504;DP=16377;EAS_AF=0.5327;AMR_AF=0.255;AFR_AF=0.6467;EUR_AF=0.2803;SAS_AF=0.3998;AA=A|||;VT=SNP
1	177480821	rs10798535	A	G	100	PASS	AC=3423;AF=0.683506;AN=5008;NS=2504;DP=16514;EAS_AF=0.6944;AMR_AF=0.5836;AFR_AF=0.8933;EUR_AF=0.5149;SAS_AF=0.6329;AA=G|||;VT=SNP
1	177480840	rs12029490	C	A	100	PASS	AC=2244;AF=0.448083;AN=5008;NS=2504;DP=16789;EAS_AF=0.5327;AMR_AF=0.255;AFR_AF=0.6467;EUR_AF=0.2813;SAS_AF=0.4008;AA=C|||;VT=SNP
1	177480934	rs12047881	T	C	100	PASS	AC=1917;AF=0.382788;AN=5008;NS=2504;DP=15747;EAS_AF=0.5327;AMR_AF=0.2277;AFR_AF=0.416;EUR_AF=0.2793;SAS_AF=0.3998;AA=T|||;VT=SNP
1	177481182	rs1321776	A	G	100	PASS	AC=2241;AF=0.447484;AN=5008;NS=2504;DP=14967;EAS_AF=0.5327;AMR_AF=0.255;AFR_AF=0.646;EUR_AF=0.2803;SAS_AF=0.3998;AA=A|||;VT=SNP
1	177481830	rs12568389	G	C	100	PASS	AC=2213;AF=0.441893;AN=5008;NS=2504;DP=19815;EAS_AF=0.5327;AMR_AF=0.2493;AFR_AF=0.6407;EUR_AF=0.2634;SAS_AF=0.3998;AA=C|||;VT=SNP
1	177482092	rs7543170	T	C	100	PASS	AC=1828;AF=0.365016;AN=5008;NS=2504;DP=20761;EAS_AF=0.5317;AMR_AF=0.2205;AFR_AF=0.354;EUR_AF=0.2783;SAS_AF=0.3998;AA=T|||;VT=SNP
1	177482911	rs12047065	G	A	100	PASS	AC=2026;AF=0.404553;AN=5008;NS=2504;DP=19056;EAS_AF=0.5327;AMR_AF=0.232;AFR_AF=0.4962;EUR_AF=0.2793;SAS_AF=0.3998;AA=G|||;VT=SNP
1	177483724	rs10798536	G	T	100	PASS	AC=2148;AF=0.428914;AN=5008;NS=2504;DP=17118;EAS_AF=0.5327;AMR_AF=0.2435;AFR_AF=0.5946;EUR_AF=0.2634;SAS_AF=0.3998;AA=G|||;VT=SNP
1	177484199	rs10913368	T	C	100	PASS	AC=2168;AF=0.432907;AN=5008;NS=2504;DP=18468;EAS_AF=0.5327;AMR_AF=0.2478;AFR_AF=0.5953;EUR_AF=0.2803;SAS_AF=0.3988;AA=C|||;VT=SNP
1	177484229	rs12091441	A	G	100	PASS	AC=1922;AF=0.383786;AN=5008;NS=2504;DP=18807;EAS_AF=0.5317;AMR_AF=0.2277;AFR_AF=0.4213;EUR_AF=0.2793;SAS_AF=0.3988;AA=A|||;VT=SNP
1	177484704	rs10798537	G	A	100	PASS	AC=1895;AF=0.378395;AN=5008;NS=2504;DP=20404;EAS_AF=0.5317;AMR_AF=0.2233;AFR_AF=0.416;EUR_AF=0.2624;SAS_AF=0.3988;AA=G|||;VT=SNP
1	177484721	rs10798538	C	G	100	PASS	AC=2004;AF=0.40016;AN=5008;NS=2504;DP=20410;EAS_AF=0.5327;AMR_AF=0.2277;AFR_AF=0.4955;EUR_AF=0.2624;SAS_AF=0.3988;AA=C|||;VT=SNP
1	177484943	rs1321775	T	G	100	PASS	AC=2170;AF=0.433307;AN=5008;NS=2504;DP=20879;EAS_AF=0.5327;AMR_AF=0.2478;AFR_AF=0.5953;EUR_AF=0.2803;SAS_AF=0.4008;AA=G|||;VT=SNP
1	177485668	rs7518102	G	A	100	PASS	AC=2012;AF=0.401757;AN=5008;NS=2504;DP=18691;EAS_AF=0.5327;AMR_AF=0.2291;AFR_AF=0.5;EUR_AF=0.2624;SAS_AF=0.3998;AA=G|||;VT=SNP
1	177486120	rs9783014	C	A	100	PASS	AC=2164;AF=0.432109;AN=5008;NS=2504;DP=19277;EAS_AF=0.5278;AMR_AF=0.2478;AFR_AF=0.5946;EUR_AF=0.2803;SAS_AF=0.4008;AA=C|||;VT=SNP
1	177486382	rs1321774	A	G	100	PASS	AC=1073;AF=0.214257;AN=5008;NS=2504;DP=19384;EAS_AF=0.1617;AMR_AF=0.3242;AFR_AF=0.1694;EUR_AF=0.2336;SAS_AF=0.2311;AA=A|||;VT=SNP
1	177486607	rs1321773	G	A	100	PASS	AC=2148;AF=0.428914;AN=5008;NS=2504;DP=21129;EAS_AF=0.5327;AMR_AF=0.2435;AFR_AF=0.5938;EUR_AF=0.2634;SAS_AF=0.4008;AA=A|||;VT=SNP
1	177486638	rs1321772	T	C	100	PASS	AC=1924;AF=0.384185;AN=5008;NS=2504;DP=22426;EAS_AF=0.5327;AMR_AF=0.2277;AFR_AF=0.4206;EUR_AF=0.2793;SAS_AF=0.4008;AA=T|||;VT=SNP
1	177486723	rs1321771	T	A	100	PASS	AC=2169;AF=0.433107;AN=5008;NS=2504;DP=21188;EAS_AF=0.5337;AMR_AF=0.2478;AFR_AF=0.5946;EUR_AF=0.2803;SAS_AF=0.3998;AA=A|||;VT=SNP
1	177486890	rs1321770	C	G	100	PASS	AC=2144;AF=0.428115;AN=5008;NS=2504;DP=19960;EAS_AF=0.5337;AMR_AF=0.2406;AFR_AF=0.5938;EUR_AF=0.2594;SAS_AF=0.4018;AA=G|||;VT=SNP
1	177487692	rs1407173	A	C	100	PASS	AC=1364;AF=0.272364;AN=5008;NS=2504;DP=16034;EAS_AF=0.1766;AMR_AF=0.4798;AFR_AF=0.323;EUR_AF=0.2435;SAS_AF=0.1851;AA=A|||;VT=SNP
1	177487992	rs2224407	C	T	100	PASS	AC=64;AF=0.0127796;AN=5008;NS=2504;DP=9211;EAS_AF=0.003;AMR_AF=0.0115;AFR_AF=0.0023;EUR_AF=0.0437;SAS_AF=0.0061;AA=C|||;VT=SNP
1	177488616	rs6703769	G	A	100	PASS	AC=952;AF=0.190096;AN=5008;NS=2504;DP=17946;EAS_AF=0.13;AMR_AF=0.2637;AFR_AF=0.2602;EUR_AF=0.1412;SAS_AF=0.1554;AA=G|||;VT=SNP
1	177489074	rs12057474	A	G	100	PASS	AC=952;AF=0.190096;AN=5008;NS=2504;DP=20520;EAS_AF=0.13;AMR_AF=0.2637;AFR_AF=0.2602;EUR_AF=0.1412;SAS_AF=0.1554;AA=G|||;VT=SNP
1	177491828	rs841793	A	G	100	PASS	AC=1208;AF=0.241214;AN=5008;NS=2504;DP=18867;EAS_AF=0.131;AMR_AF=0.2882;AFR_AF=0.4387;EUR_AF=0.1421;SAS_AF=0.1564;AA=G|||;VT=SNP
1	177491870	rs841792	G	T	100	PASS	AC=950;AF=0.189696;AN=5008;NS=2504;DP=18649;EAS_AF=0.13;AMR_AF=0.2637;AFR_AF=0.2587;EUR_AF=0.1412;SAS_AF=0.1554;AA=G|||;VT=SNP
1	177492441	rs841791	T	C	100	PASS	AC=951;AF=0.189896;AN=5008;NS=2504;DP=18572;EAS_AF=0.131;AMR_AF=0.2637;AFR_AF=0.2587;EUR_AF=0.1412;SAS_AF=0.1554;AA=T|||;VT=SNP
1	177493069	rs841790	G	A	100	PASS	AC=952;AF=0.190096;AN=5008;NS=2504;DP=21184;EAS_AF=0.13;AMR_AF=0.2637;AFR_AF=0.2595;EUR_AF=0.1412;SAS_AF=0.1564;AA=G|||;VT=SNP
1	177493799	rs841789	T	C	100	PASS	AC=951;AF=0.189896;AN=5008;NS=2504;DP=19707;EAS_AF=0.13;AMR_AF=0.2637;AFR_AF=0.2595;EUR_AF=0.1412;SAS_AF=0.1554;AA=T|||;VT=SNP
1	177493945	rs841788	A	G	100	PASS	AC=1012;AF=0.202077;AN=5008;NS=2504;DP=20119;EAS_AF=0.13;AMR_AF=0.2695;AFR_AF=0.3026;EUR_AF=0.1412;SAS_AF=0.1554;AA=G|||;VT=SNP
1	177494079	rs841787	C	G	100	PASS	AC=977;AF=0.195088;AN=5008;NS=2504;DP=18069;EAS_AF=0.13;AMR_AF=0.2637;AFR_AF=0.2791;EUR_AF=0.1412;SAS_AF=0.1554;AA=G|||;VT=SNP
1	177495123	rs841786	G	A	100	PASS	AC=951;AF=0.189896;AN=5008;NS=2504;DP=17869;EAS_AF=0.13;AMR_AF=0.2637;AFR_AF=0.2587;EUR_AF=0.1412;SAS_AF=0.1564;AA=G|||;VT=SNP
1	177495158	rs841785	A	G	100	PASS	AC=977;AF=0.195088;AN=5008;NS=2504;DP=18458;EAS_AF=0.13;AMR_AF=0.2637;AFR_AF=0.2784;EUR_AF=0.1412;SAS_AF=0.1564;AA=G|||;VT=SNP
1	177495751	rs841784	A	G	100	PASS	AC=776;AF=0.154952;AN=5008;NS=2504;DP=19586;EAS_AF=0.1319;AMR_AF=0.2493;AFR_AF=0.1256;EUR_AF=0.1402;SAS_AF=0.1667;AA=A|||;VT=SNP
1	177496210	rs10798540	T	C	100	PASS	AC=2484;AF=0.496006;AN=5008;NS=2504;DP=18474;EAS_AF=0.5714;AMR_AF=0.4323;AFR_AF=0.4939;EUR_AF=0.4354;SAS_AF=0.5286;AA=T|||;VT=SNP
1	177496587	rs12062422	T	C	100	PASS	AC=2716;AF=0.542332;AN=5008;NS=2504;DP=18556;EAS_AF=0.5615;AMR_AF=0.4467;AFR_AF=0.6853;EUR_AF=0.4364;SAS_AF=0.5061;AA=T|||;VT=SNP
1	177496595	rs841783	G	A	100	PASS	AC=805;AF=0.160743;AN=5008;NS=2504;DP=18747;EAS_AF=0.1349;AMR_AF=0.255;AFR_AF=0.1422;EUR_AF=0.1402;SAS_AF=0.1667;AA=G|||;VT=SNP
1	177497138	rs7512114	T	G	100	PASS	AC=2780;AF=0.555112;AN=5008;NS=2504;DP=18286;EAS_AF=0.5615;AMR_AF=0.4524;AFR_AF=0.7315;EUR_AF=0.4364;SAS_AF=0.5051;AA=G|||;VT=SNP
1	177497448	rs6425430	T	A	100	PASS	AC=2730;AF=0.545128;AN=5008;NS=2504;DP=17677;EAS_AF=0.5615;AMR_AF=0.4481;AFR_AF=0.6967;EUR_AF=0.4354;SAS_AF=0.5051;AA=T|||;VT=SNP
1	177497472	rs6425431	C	A	100	PASS	AC=2754;AF=0.54992;AN=5008;NS=2504;DP=17314;EAS_AF=0.5615;AMR_AF=0.4481;AFR_AF=0.7141;EUR_AF=0.4354;SAS_AF=0.5061;AA=C|||;VT=SNP
1	177499408	rs10753157	G	A	100	PASS	AC=2691;AF=0.53734;AN=5008;NS=2504;DP=14632;EAS_AF=0.5615;AMR_AF=0.4452;AFR_AF=0.6664;EUR_AF=0.4384;SAS_AF=0.5051;AA=G|||;VT=SNP
1	177499413	rs10753158	T	C	100	PASS	AC=2439;AF=0.487021;AN=5008;NS=2504;DP=14690;EAS_AF=0.5615;AMR_AF=0.4251;AFR_AF=0.4871;EUR_AF=0.4374;SAS_AF=0.5051;AA=T|||;VT=SNP
1	177499813	rs841782	A	G	100	PASS	AC=3718;AF=0.742412;AN=5008;NS=2504;DP=15596;EAS_AF=0.6964;AMR_AF=0.7161;AFR_AF=0.9675;EUR_AF=0.5795;SAS_AF=0.6718;AA=G|||;VT=SNP
1	177499843	rs34431329	A	G	100	PASS	AC=459;AF=0.0916534;AN=5008;NS=2504;DP=15743;EAS_AF=0.0903;AMR_AF=0.0562;AFR_AF=0.0159;EUR_AF=0.165;SAS_AF=0.1452;AA=A|||;VT=SNP
1	177500079	rs6700261	C	T	100	PASS	AC=2450;AF=0.489217;AN=5008;NS=2504;DP=15847;EAS_AF=0.5615;AMR_AF=0.4265;AFR_AF=0.4947;EUR_AF=0.4374;SAS_AF=0.5051;AA=C|||;VT=SNP
1	177501765	rs1591634	C	A	100	PASS	AC=2755;AF=0.55012;AN=5008;NS=2504;DP=18583;EAS_AF=0.5615;AMR_AF=0.4481;AFR_AF=0.7141;EUR_AF=0.4374;SAS_AF=0.5051;AA=C|||;VT=SNP
1	177502023	rs1114481	A	C	100	PASS	AC=2781;AF=0.555312;AN=5008;NS=2504;DP=18251;EAS_AF=0.5615;AMR_AF=0.4524;AFR_AF=0.7315;EUR_AF=0.4374;SAS_AF=0.5051;AA=C|||;VT=SNP
1	177502154	rs1072968	C	T	100	PASS	AC=2781;AF=0.555312;AN=5008;NS=2504;DP=18525;EAS_AF=0.5615;AMR_AF=0.4524;AFR_AF=0.7315;EUR_AF=0.4374;SAS_AF=0.5051;AA=C|||;VT=SNP
1	177502364	rs1961153	C	A	100	PASS	AC=2781;AF=0.555312;AN=5008;NS=2504;DP=20800;EAS_AF=0.5615;AMR_AF=0.4524;AFR_AF=0.7315;EUR_AF=0.4374;SAS_AF=0.5051;AA=C|||;VT=SNP
1	177503346	rs6685891	G	T	100	PASS	AC=2662;AF=0.53155;AN=5008;NS=2504;DP=20453;EAS_AF=0.5595;AMR_AF=0.4395;AFR_AF=0.6657;EUR_AF=0.4165;SAS_AF=0.5051;AA=T|||;VT=SNP
1	177503484	rs6688444	G	A	100	PASS	AC=2421;AF=0.483427;AN=5008;NS=2504;DP=18501;EAS_AF=0.5595;AMR_AF=0.4222;AFR_AF=0.4932;EUR_AF=0.4155;SAS_AF=0.5051;AA=G|||;VT=SNP
1	177503490	rs6688446	G	C	100	PASS	AC=2663;AF=0.531749;AN=5008;NS=2504;DP=18406;EAS_AF=0.5595;AMR_AF=0.4409;AFR_AF=0.6657;EUR_AF=0.4165;SAS_AF=0.5051;AA=C|||;VT=SNP
1	177504132	rs7520412	C	T	100	PASS	AC=2754;AF=0.54992;AN=5008;NS=2504;DP=17390;EAS_AF=0.5595;AMR_AF=0.4481;AFR_AF=0.7307;EUR_AF=0.4165;SAS_AF=0.5051;AA=T|||;VT=SNP
1	177505080	rs2208401	T	C	100	PASS	AC=2754;AF=0.54992;AN=5008;NS=2504;DP=19864;EAS_AF=0.5595;AMR_AF=0.4481;AFR_AF=0.7307;EUR_AF=0.4165;SAS_AF=0.5051;AA=C|||;VT=SNP
1	177505352	rs10798544	G	A	100	PASS	AC=2662;AF=0.53155;AN=5008;NS=2504;DP=21486;EAS_AF=0.5595;AMR_AF=0.4409;AFR_AF=0.6649;EUR_AF=0.4165;SAS_AF=0.5051;AA=A|||;VT=SNP
1	177505554	rs10798545	C	T	100	PASS	AC=2662;AF=0.53155;AN=5008;NS=2504;DP=20084;EAS_AF=0.5595;AMR_AF=0.4409;AFR_AF=0.6649;EUR_AF=0.4165;SAS_AF=0.5051;AA=T|||;VT=SNP
1	177506160	rs10798546	G	A	100	PASS	AC=2422;AF=0.483626;AN=5008;NS=2504;DP=15422;EAS_AF=0.5595;AMR_AF=0.4251;AFR_AF=0.4924;EUR_AF=0.4155;SAS_AF=0.5051;AA=G|||;VT=SNP
1	177507817	rs2208398	C	T	100	PASS	AC=2757;AF=0.550519;AN=5008;NS=2504;DP=20996;EAS_AF=0.5615;AMR_AF=0.4481;AFR_AF=0.7315;EUR_AF=0.4165;SAS_AF=0.5051;AA=T|||;VT=SNP
1	177508044	rs1098777	G	A	100	PASS	AC=3587;AF=0.716254;AN=5008;NS=2504;DP=19400;EAS_AF=0.6964;AMR_AF=0.7032;AFR_AF=0.8926;EUR_AF=0.5557;SAS_AF=0.6728;AA=A|||;VT=SNP
1	177508523	rs1098776	T	C	100	PASS	AC=3681;AF=0.735024;AN=5008;NS=2504;DP=17666;EAS_AF=0.6964;AMR_AF=0.7104;AFR_AF=0.944;EUR_AF=0.5775;SAS_AF=0.6718;AA=C|||;VT=SNP
1	177508998	rs10158880	T	C	100	PASS	AC=2784;AF=0.555911;AN=5008;NS=2504;DP=20188;EAS_AF=0.5625;AMR_AF=0.4539;AFR_AF=0.7315;EUR_AF=0.4374;SAS_AF=0.5061;AA=C|||;VT=SNP
1	177509801	rs10798547	A	G	100	PASS	AC=2783;AF=0.555711;AN=5008;NS=2504;DP=20052;EAS_AF=0.5625;AMR_AF=0.4524;AFR_AF=0.7315;EUR_AF=0.4374;SAS_AF=0.5061;AA=G|||;VT=SNP
1	177510108	rs10753159	A	C	100	PASS	AC=2759;AF=0.550919;AN=5008;NS=2504;DP=20535;EAS_AF=0.5625;AMR_AF=0.4481;AFR_AF=0.7156;EUR_AF=0.4374;SAS_AF=0.5061;AA=A|||;VT=SNP
1	177510330	rs10753160	G	A	100	PASS	AC=2449;AF=0.489018;AN=5008;NS=2504;DP=20358;EAS_AF=0.5625;AMR_AF=0.4265;AFR_AF=0.4932;EUR_AF=0.4364;SAS_AF=0.5061;AA=A|||;VT=SNP
1	177512260	rs10737325	C	T	100	PASS	AC=2423;AF=0.483826;AN=5008;NS=2504;DP=19160;EAS_AF=0.5625;AMR_AF=0.4222;AFR_AF=0.4924;EUR_AF=0.4155;SAS_AF=0.5051;AA=C|||;VT=SNP
1	177513378	rs10798548	C	G	100	PASS	AC=2424;AF=0.484026;AN=5008;NS=2504;DP=17153;EAS_AF=0.5625;AMR_AF=0.4222;AFR_AF=0.4924;EUR_AF=0.4155;SAS_AF=0.5061;AA=C|||;VT=SNP
1	177514168	rs1337157	C	T	100	PASS	AC=2783;AF=0.555711;AN=5008;NS=2504;DP=18961;EAS_AF=0.5625;AMR_AF=0.4524;AFR_AF=0.7315;EUR_AF=0.4374;SAS_AF=0.5061;AA=T|||;VT=SNP
1	177515210	rs1073598	A	G	100	PASS	AC=2732;AF=0.545527;AN=5008;NS=2504;DP=17320;EAS_AF=0.5625;AMR_AF=0.4438;AFR_AF=0.7133;EUR_AF=0.4165;SAS_AF=0.5061;AA=A|||;VT=SNP
1	177516165	rs6701041	A	T	100	PASS	AC=2783;AF=0.555711;AN=5008;NS=2504;DP=15648;EAS_AF=0.5625;AMR_AF=0.4524;AFR_AF=0.7315;EUR_AF=0.4374;SAS_AF=0.5061;AA=T|||;VT=SNP
1	177517037	rs10753161	T	C	100	PASS	AC=2426;AF=0.484425;AN=5008;NS=2504;DP=18596;EAS_AF=0.5625;AMR_AF=0.4222;AFR_AF=0.4939;EUR_AF=0.4155;SAS_AF=0.5061;AA=T|||;VT=SNP
1	177518148	rs10798550	A	G	100	PASS	AC=2679;AF=0.534944;AN=5008;NS=2504;DP=17063;EAS_AF=0.5625;AMR_AF=0.4409;AFR_AF=0.6747;EUR_AF=0.4165;SAS_AF=0.5061;AA=G|||;VT=SNP
1	177518418	rs7533887	C	T	100	PASS	AC=2641;AF=0.527356;AN=5008;NS=2504;DP=18330;EAS_AF=0.5625;AMR_AF=0.4366;AFR_AF=0.6483;EUR_AF=0.4175;SAS_AF=0.5051;AA=C|||;VT=SNP
1	177519653	rs12036760	A	C	100	PASS	AC=2643;AF=0.527756;AN=5008;NS=2504;DP=16955;EAS_AF=0.5625;AMR_AF=0.4366;AFR_AF=0.6498;EUR_AF=0.4165;SAS_AF=0.5061;AA=A|||;VT=SNP
1	177519690	rs12047089	C	A	100	PASS	AC=2643;AF=0.527756;AN=5008;NS=2504;DP=16395;EAS_AF=0.5625;AMR_AF=0.4366;AFR_AF=0.6498;EUR_AF=0.4165;SAS_AF=0.5061;AA=c|||;VT=SNP
1	177520884	rs10737327	A	C	100	PASS	AC=2692;AF=0.53754;AN=5008;NS=2504;DP=19293;EAS_AF=0.5625;AMR_AF=0.4438;AFR_AF=0.6664;EUR_AF=0.4374;SAS_AF=0.5072;AA=C|||;VT=SNP
1	177521488	rs2145432	G	A	100	PASS	AC=2667;AF=0.532548;AN=5008;NS=2504;DP=17906;EAS_AF=0.5625;AMR_AF=0.4409;AFR_AF=0.6657;EUR_AF=0.4165;SAS_AF=0.5061;AA=A|||;VT=SNP
1	177521902	rs2862031	G	T	100	PASS	AC=2644;AF=0.527955;AN=5008;NS=2504;DP=17397;EAS_AF=0.5625;AMR_AF=0.4366;AFR_AF=0.6505;EUR_AF=0.4165;SAS_AF=0.5061;AA=G|||;VT=SNP
1	177522532	rs841777	G	A	100	PASS	AC=815;AF=0.16274;AN=5008;NS=2504;DP=16200;EAS_AF=0.1359;AMR_AF=0.255;AFR_AF=0.1498;EUR_AF=0.1402;SAS_AF=0.1656;AA=G|||;VT=SNP
1	177522686	rs6693907	C	G	100	PASS	AC=2692;AF=0.53754;AN=5008;NS=2504;DP=15693;EAS_AF=0.5625;AMR_AF=0.4452;AFR_AF=0.6664;EUR_AF=0.4374;SAS_AF=0.5061;AA=G|||;VT=SNP
1	177522752	rs6660453	T	C	100	PASS	AC=2756;AF=0.550319;AN=5008;NS=2504;DP=17626;EAS_AF=0.5615;AMR_AF=0.4467;AFR_AF=0.7148;EUR_AF=0.4374;SAS_AF=0.5061;AA=C|||;VT=SNP
1	177522777	rs6669049	G	C	100	PASS	AC=2669;AF=0.532947;AN=5008;NS=2504;DP=17318;EAS_AF=0.5625;AMR_AF=0.4409;AFR_AF=0.6513;EUR_AF=0.4374;SAS_AF=0.5061;AA=g|||;VT=SNP
1	177523146	rs10798553	C	T	100	PASS	AC=2669;AF=0.532947;AN=5008;NS=2504;DP=15428;EAS_AF=0.5625;AMR_AF=0.4409;AFR_AF=0.6513;EUR_AF=0.4374;SAS_AF=0.5061;AA=T|||;VT=SNP
1	177524514	rs12079972	T	C	100	PASS	AC=2760;AF=0.551118;AN=5008;NS=2504;DP=19650;EAS_AF=0.5625;AMR_AF=0.4481;AFR_AF=0.7163;EUR_AF=0.4374;SAS_AF=0.5061;AA=C|||;VT=SNP
1	177525311	rs2104048	A	T	100	PASS	AC=2758;AF=0.550719;AN=5008;NS=2504;DP=19615;EAS_AF=0.5625;AMR_AF=0.4481;AFR_AF=0.7156;EUR_AF=0.4374;SAS_AF=0.5051;AA=A|||;VT=SNP
1	177525531	rs2093203	G	A	100	PASS	AC=2667;AF=0.532548;AN=5008;NS=2504;DP=20269;EAS_AF=0.5625;AMR_AF=0.4409;AFR_AF=0.6505;EUR_AF=0.4374;SAS_AF=0.5051;AA=G|||;VT=SNP
1	177525538	rs6670522	T	C	100	PASS	AC=2440;AF=0.48722;AN=5008;NS=2504;DP=20381;EAS_AF=0.5625;AMR_AF=0.4251;AFR_AF=0.4879;EUR_AF=0.4364;SAS_AF=0.5051;AA=T|||;VT=SNP
1	177525993	rs7556635	C	T	100	PASS	AC=2350;AF=0.469249;AN=5008;NS=2504;DP=21189;EAS_AF=0.4921;AMR_AF=0.3415;AFR_AF=0.6422;EUR_AF=0.3221;SAS_AF=0.454;AA=c|||;VT=SNP
1	177526067	rs11806578	A	G	100	PASS	AC=2433;AF=0.485823;AN=5008;NS=2504;DP=20112;EAS_AF=0.5625;AMR_AF=0.4251;AFR_AF=0.4826;EUR_AF=0.4364;SAS_AF=0.5051;AA=A|||;VT=SNP
1	177526306	rs7533821	G	T	100	PASS	AC=2643;AF=0.527756;AN=5008;NS=2504;DP=18904;EAS_AF=0.5625;AMR_AF=0.4366;AFR_AF=0.6505;EUR_AF=0.4165;SAS_AF=0.5051;AA=T|||;VT=SNP
1	177527510	rs10798554	A	G	100	PASS	AC=2764;AF=0.551917;AN=5008;NS=2504;DP=17812;EAS_AF=0.5625;AMR_AF=0.4481;AFR_AF=0.7201;EUR_AF=0.4374;SAS_AF=0.5051;AA=A|||;VT=SNP
1	177528034	rs9988472	A	T	100	PASS	AC=2764;AF=0.551917;AN=5008;NS=2504;DP=17395;EAS_AF=0.5625;AMR_AF=0.4481;AFR_AF=0.7201;EUR_AF=0.4374;SAS_AF=0.5051;AA=T|||;VT=SNP
1	177528095	rs117541274	C	A	100	PASS	AC=44;AF=0.00878594;AN=5008;NS=2504;DP=17866;EAS_AF=0.0337;AMR_AF=0.0029;AFR_AF=0;EUR_AF=0.007;SAS_AF=0.001;AA=C|||;VT=SNP
1	177528428	rs4142327	C	T	100	PASS	AC=2765;AF=0.552117;AN=5008;NS=2504;DP=18753;EAS_AF=0.5635;AMR_AF=0.4481;AFR_AF=0.7201;EUR_AF=0.4374;SAS_AF=0.5051;AA=T|||;VT=SNP
1	177528916	rs6696514	C	T	100	PASS	AC=2764;AF=0.551917;AN=5008;NS=2504;DP=19183;EAS_AF=0.5625;AMR_AF=0.4481;AFR_AF=0.7201;EUR_AF=0.4374;SAS_AF=0.5051;AA=T|||;VT=SNP
1	177530857	rs2038489	T	C	100	PASS	AC=2355;AF=0.470248;AN=5008;NS=2504;DP=18247;EAS_AF=0.4921;AMR_AF=0.3415;AFR_AF=0.646;EUR_AF=0.3221;SAS_AF=0.454;AA=T|||;VT=SNP
1	177531565	rs1337158	T	G	100	PASS	AC=2324;AF=0.464058;AN=5008;NS=2504;DP=19457;EAS_AF=0.4921;AMR_AF=0.3401;AFR_AF=0.6596;EUR_AF=0.2803;SAS_AF=0.4479;AA=G|||;VT=SNP
1	177535944	rs10798556	C	T	100	PASS	AC=2748;AF=0.548722;AN=5008;NS=2504;DP=19423;EAS_AF=0.5625;AMR_AF=0.4481;AFR_AF=0.708;EUR_AF=0.4364;SAS_AF=0.5061;AA=T|||;VT=SNP
1	177536046	rs11808741	A	G	100	PASS	AC=2747;AF=0.548522;AN=5008;NS=2504;DP=21380;EAS_AF=0.5625;AMR_AF=0.4481;AFR_AF=0.7073;EUR_AF=0.4364;SAS_AF=0.5061;AA=A|||;VT=SNP
1	177536881	rs1890033	T	C	100	PASS	AC=2771;AF=0.553315;AN=5008;NS=2504;DP=21597;EAS_AF=0.5625;AMR_AF=0.4524;AFR_AF=0.7231;EUR_AF=0.4364;SAS_AF=0.5061;AA=C|||;VT=SNP
1	177536996	rs1555396	A	T	100	PASS	AC=2387;AF=0.476637;AN=5008;NS=2504;DP=19113;EAS_AF=0.5635;AMR_AF=0.4236;AFR_AF=0.4478;EUR_AF=0.4354;SAS_AF=0.5061;AA=A|||;VT=SNP
1	177537041	rs841775	C	T	100	PASS	AC=813;AF=0.16234;AN=5008;NS=2504;DP=3536;EAS_AF=0.1349;AMR_AF=0.255;AFR_AF=0.1498;EUR_AF=0.1392;SAS_AF=0.1656;AA=C|||;VT=SNP
1	177538395	rs841781	C	T	100	PASS	AC=3298;AF=0.658546;AN=5008;NS=2504;DP=20218;EAS_AF=0.627;AMR_AF=0.6023;AFR_AF=0.9312;EUR_AF=0.4125;SAS_AF=0.6155;AA=T|||;VT=SNP
1	177538426	rs10913373	G	A	100	PASS	AC=2423;AF=0.483826;AN=5008;NS=2504;DP=20301;EAS_AF=0.5625;AMR_AF=0.4207;AFR_AF=0.4955;EUR_AF=0.4145;SAS_AF=0.5031;AA=G|||;VT=SNP
1	177539967	rs6682831	T	G	100	PASS	AC=2454;AF=0.490016;AN=5008;NS=2504;DP=18083;EAS_AF=0.5635;AMR_AF=0.4251;AFR_AF=0.4977;EUR_AF=0.4354;SAS_AF=0.5061;AA=T|||;VT=SNP
1	177540415	rs6683070	A	G	100	PASS	AC=2791;AF=0.557308;AN=5008;NS=2504;DP=19239;EAS_AF=0.5635;AMR_AF=0.4524;AFR_AF=0.736;EUR_AF=0.4364;SAS_AF=0.5082;AA=G|||;VT=SNP
1	177541010	rs12726307	G	T	100	PASS	AC=432;AF=0.086262;AN=5008;NS=2504;DP=16615;EAS_AF=0.0942;AMR_AF=0.0533;AFR_AF=0.0113;EUR_AF=0.1402;SAS_AF=0.1472;AA=G|||;VT=SNP
1	177541256	rs6671338	C	A	100	PASS	AC=2744;AF=0.547923;AN=5008;NS=2504;DP=17214;EAS_AF=0.5645;AMR_AF=0.4438;AFR_AF=0.7209;EUR_AF=0.4155;SAS_AF=0.5072;AA=A|||;VT=SNP
1	177541784	rs1885022	A	T	100	PASS	AC=2793;AF=0.557708;AN=5008;NS=2504;DP=13257;EAS_AF=0.5645;AMR_AF=0.4539;AFR_AF=0.736;EUR_AF=0.4364;SAS_AF=0.5082;AA=A|||;VT=SNP
1	177542035	rs10913375	G	A	100	PASS	AC=2455;AF=0.490216;AN=5008;NS=2504;DP=15182;EAS_AF=0.5645;AMR_AF=0.4251;AFR_AF=0.4962;EUR_AF=0.4354;SAS_AF=0.5082;AA=G|||;VT=SNP
1	177542089	rs10913376	T	C	100	PASS	AC=2462;AF=0.491613;AN=5008;NS=2504;DP=15414;EAS_AF=0.5645;AMR_AF=0.4265;AFR_AF=0.5008;EUR_AF=0.4354;SAS_AF=0.5082;AA=T|||;VT=SNP
1	177542116	rs10913377	A	T	100	PASS	AC=2464;AF=0.492013;AN=5008;NS=2504;DP=15311;EAS_AF=0.5645;AMR_AF=0.4265;AFR_AF=0.5023;EUR_AF=0.4354;SAS_AF=0.5082;AA=A|||;VT=SNP
1	177542181	rs10913378	C	T	100	PASS	AC=2461;AF=0.491414;AN=5008;NS=2504;DP=17894;EAS_AF=0.5635;AMR_AF=0.4265;AFR_AF=0.5008;EUR_AF=0.4354;SAS_AF=0.5082;AA=C|||;VT=SNP
1	177543873	rs10798557	T	G	100	PASS	AC=2520;AF=0.503195;AN=5008;NS=2504;DP=18336;EAS_AF=0.5635;AMR_AF=0.4308;AFR_AF=0.5461;EUR_AF=0.4354;SAS_AF=0.5041;AA=T|||;VT=SNP
1	177544357	rs10737328	G	A	100	PASS	AC=2449;AF=0.489018;AN=5008;NS=2504;DP=19470;EAS_AF=0.5635;AMR_AF=0.4251;AFR_AF=0.5113;EUR_AF=0.4145;SAS_AF=0.5041;AA=A|||;VT=SNP
1	177544481	rs1415337	A	G	100	PASS	AC=2762;AF=0.551518;AN=5008;NS=2504;DP=17301;EAS_AF=0.5635;AMR_AF=0.4481;AFR_AF=0.7352;EUR_AF=0.4155;SAS_AF=0.5041;AA=G|||;VT=SNP
1	177544685	rs1415338	A	G	100	PASS	AC=2450;AF=0.489217;AN=5008;NS=2504;DP=18369;EAS_AF=0.5635;AMR_AF=0.4251;AFR_AF=0.4962;EUR_AF=0.4354;SAS_AF=0.5041;AA=A|||;VT=SNP
1	177545906	rs911277	A	G	100	PASS	AC=2647;AF=0.528554;AN=5008;NS=2504;DP=18428;EAS_AF=0.5635;AMR_AF=0.4424;AFR_AF=0.6339;EUR_AF=0.4364;SAS_AF=0.5061;AA=A|||;VT=SNP
1	177546085	rs911276	T	C	100	PASS	AC=2647;AF=0.528554;AN=5008;NS=2504;DP=20617;EAS_AF=0.5635;AMR_AF=0.4424;AFR_AF=0.6339;EUR_AF=0.4364;SAS_AF=0.5061;AA=C|||;VT=SNP
1	177546307	rs12021987	G	T	100	PASS	AC=2642;AF=0.527556;AN=5008;NS=2504;DP=20166;EAS_AF=0.5625;AMR_AF=0.4424;AFR_AF=0.6331;EUR_AF=0.4364;SAS_AF=0.5031;AA=G|||;VT=SNP
1	177546735	rs10753162	G	C	100	PASS	AC=2434;AF=0.486022;AN=5008;NS=2504;DP=20988;EAS_AF=0.4921;AMR_AF=0.3458;AFR_AF=0.7269;EUR_AF=0.2942;SAS_AF=0.4509;AA=C|||;VT=SNP
1	177546934	rs1337159	G	A	100	PASS	AC=2577;AF=0.514577;AN=5008;NS=2504;DP=21600;EAS_AF=0.5625;AMR_AF=0.4323;AFR_AF=0.6059;EUR_AF=0.4155;SAS_AF=0.502;AA=G|||;VT=SNP
1	177547209	rs841779	A	G	100	PASS	AC=817;AF=0.163139;AN=5008;NS=2504;DP=21606;EAS_AF=0.1349;AMR_AF=0.255;AFR_AF=0.1498;EUR_AF=0.1392;SAS_AF=0.1697;AA=A|||;VT=SNP
1	177548865	rs841778	C	G	100	PASS	AC=3662;AF=0.73123;AN=5008;NS=2504;DP=19880;EAS_AF=0.6974;AMR_AF=0.7061;AFR_AF=0.9478;EUR_AF=0.5547;SAS_AF=0.6728;AA=G|||;VT=SNP
1	177550000	rs714077	C	T	100	PASS	AC=2371;AF=0.473442;AN=5008;NS=2504;DP=18195;EAS_AF=0.4921;AMR_AF=0.3444;AFR_AF=0.7095;EUR_AF=0.2575;SAS_AF=0.4489;AA=T|||;VT=SNP
1	177551428	rs10913380	A	G	100	PASS	AC=2664;AF=0.531949;AN=5008;NS=2504;DP=19731;EAS_AF=0.5645;AMR_AF=0.4467;AFR_AF=0.6392;EUR_AF=0.4414;SAS_AF=0.5072;AA=G|||;VT=SNP
1	177551519	rs10913381	A	G	100	PASS	AC=2664;AF=0.531949;AN=5008;NS=2504;DP=19382;EAS_AF=0.5645;AMR_AF=0.4467;AFR_AF=0.6392;EUR_AF=0.4414;SAS_AF=0.5072;AA=G|||;VT=SNP
1	177553967	rs1953671	A	G	100	PASS	AC=2427;AF=0.484625;AN=5008;NS=2504;DP=19183;EAS_AF=0.5635;AMR_AF=0.428;AFR_AF=0.4743;EUR_AF=0.4404;SAS_AF=0.5031;AA=A|||;VT=SNP
1	177554616	rs1337160	G	A	100	PASS	AC=4197;AF=0.838059;AN=5008;NS=2504;DP=22055;EAS_AF=0.8651;AMR_AF=0.7478;AFR_AF=0.8502;EUR_AF=0.8658;SAS_AF=0.8292;AA=A|||;VT=SNP
1	177556141	rs4406598	C	T	100	PASS	AC=4186;AF=0.835863;AN=5008;NS=2504;DP=21370;EAS_AF=0.8651;AMR_AF=0.7478;AFR_AF=0.8381;EUR_AF=0.8658;SAS_AF=0.8344;AA=T|||;VT=SNP
1	177557755	rs6675892	C	T	100	PASS	AC=2374;AF=0.474042;AN=5008;NS=2504;DP=18803;EAS_AF=0.4921;AMR_AF=0.3444;AFR_AF=0.7095;EUR_AF=0.2584;SAS_AF=0.4509;AA=T|||;VT=SNP
1	177560435	rs1415339	C	T	100	PASS	AC=2208;AF=0.440895;AN=5008;NS=2504;DP=18112;EAS_AF=0.4911;AMR_AF=0.3314;AFR_AF=0.5923;EUR_AF=0.2594;SAS_AF=0.4489;AA=C|||;VT=SNP
1	177560470	rs34498520	G	A	100	PASS	AC=1332;AF=0.265974;AN=5008;NS=2504;DP=18496;EAS_AF=0.3036;AMR_AF=0.2968;AFR_AF=0.0408;EUR_AF=0.4463;SAS_AF=0.3241;AA=G|||;VT=SNP
1	177560492	rs1415340	A	G	100	PASS	AC=2257;AF=0.450679;AN=5008;NS=2504;DP=18763;EAS_AF=0.4911;AMR_AF=0.3357;AFR_AF=0.6271;EUR_AF=0.2594;SAS_AF=0.4489;AA=G|||;VT=SNP
1	177561103	rs12405674	C	T	100	PASS	AC=2257;AF=0.450679;AN=5008;NS=2504;DP=20893;EAS_AF=0.4911;AMR_AF=0.3343;AFR_AF=0.6278;EUR_AF=0.2594;SAS_AF=0.4489;AA=T|||;VT=SNP
1	177561112	rs4142491	A	G	100	PASS	AC=2257;AF=0.450679;AN=5008;NS=2504;DP=20899;EAS_AF=0.4911;AMR_AF=0.3343;AFR_AF=0.6278;EUR_AF=0.2594;SAS_AF=0.4489;AA=A|||;VT=SNP
1	177561189	rs952680	G	A	100	PASS	AC=2250;AF=0.449281;AN=5008;NS=2504;DP=21357;EAS_AF=0.4911;AMR_AF=0.3329;AFR_AF=0.6233;EUR_AF=0.2594;SAS_AF=0.4489;AA=G|||;VT=SNP
1	177561502	rs952681	G	A	100	PASS	AC=2579;AF=0.514976;AN=5008;NS=2504;DP=20414;EAS_AF=0.5615;AMR_AF=0.4308;AFR_AF=0.6029;EUR_AF=0.4185;SAS_AF=0.5072;AA=G|||;VT=SNP
1	177561530	rs147796579	A	T	100	PASS	AC=43;AF=0.00858626;AN=5008;NS=2504;DP=20424;EAS_AF=0.0337;AMR_AF=0.0029;AFR_AF=0;EUR_AF=0.006;SAS_AF=0.001;AA=A|||;VT=SNP
1	177561778	rs1337161	G	A	100	PASS	AC=2628;AF=0.52476;AN=5008;NS=2504;DP=21714;EAS_AF=0.5625;AMR_AF=0.4352;AFR_AF=0.6369;EUR_AF=0.4185;SAS_AF=0.5072;AA=G|||;VT=SNP
1	177562338	rs6702691	A	G	100	PASS	AC=2438;AF=0.486821;AN=5008;NS=2504;DP=17369;EAS_AF=0.5625;AMR_AF=0.4207;AFR_AF=0.4856;EUR_AF=0.4384;SAS_AF=0.5072;AA=A|||;VT=SNP
1	177562987	rs12023284	G	T	100	PASS	AC=2048;AF=0.408946;AN=5008;NS=2504;DP=15457;EAS_AF=0.4921;AMR_AF=0.3156;AFR_AF=0.4788;EUR_AF=0.2584;SAS_AF=0.4499;AA=G|||;VT=SNP
1	177563066	rs12023305	G	T	100	PASS	AC=2204;AF=0.440096;AN=5008;NS=2504;DP=14409;EAS_AF=0.4921;AMR_AF=0.3285;AFR_AF=0.5893;EUR_AF=0.2594;SAS_AF=0.4499;AA=G|||;VT=SNP
1	177564824	rs6663961	A	G	100	PASS	AC=2608;AF=0.520767;AN=5008;NS=2504;DP=20229;EAS_AF=0.5625;AMR_AF=0.4352;AFR_AF=0.6051;EUR_AF=0.4394;SAS_AF=0.5082;AA=A|||;VT=SNP
1	177565078	rs78729418	C	T	100	PASS	AC=596;AF=0.11901;AN=5008;NS=2504;DP=19273;EAS_AF=0.376;AMR_AF=0.0519;AFR_AF=0;EUR_AF=0.0189;SAS_AF=0.1656;AA=C|||;VT=SNP
1	177565924	rs12033642	C	A	100	PASS	AC=2235;AF=0.446286;AN=5008;NS=2504;DP=19133;EAS_AF=0.4921;AMR_AF=0.3357;AFR_AF=0.5938;EUR_AF=0.2803;SAS_AF=0.4489;AA=C|||;VT=SNP
1	177566128	rs10753163	T	A	100	PASS	AC=4189;AF=0.836462;AN=5008;NS=2504;DP=18552;EAS_AF=0.8671;AMR_AF=0.7493;AFR_AF=0.8389;EUR_AF=0.8668;SAS_AF=0.8323;AA=A|||;VT=SNP
1	177566568	rs1890034	A	G	100	PASS	AC=2770;AF=0.553115;AN=5008;NS=2504;DP=18427;EAS_AF=0.5625;AMR_AF=0.4481;AFR_AF=0.7209;EUR_AF=0.4394;SAS_AF=0.5082;AA=G|||;VT=SNP
1	177566659	rs1890035	A	C	100	PASS	AC=2770;AF=0.553115;AN=5008;NS=2504;DP=20691;EAS_AF=0.5625;AMR_AF=0.4481;AFR_AF=0.7209;EUR_AF=0.4394;SAS_AF=0.5082;AA=C|||;VT=SNP
1	177567023	rs10753164	G	A	100	PASS	AC=2744;AF=0.547923;AN=5008;NS=2504;DP=17445;EAS_AF=0.5625;AMR_AF=0.4438;AFR_AF=0.7201;EUR_AF=0.4185;SAS_AF=0.5072;AA=A|||;VT=SNP
1	177568799	rs16851585	C	G	100	PASS	AC=1059;AF=0.211462;AN=5008;NS=2504;DP=17942;EAS_AF=0.3948;AMR_AF=0.1066;AFR_AF=0.1755;EUR_AF=0.0845;SAS_AF=0.2761;AA=C|||;VT=SNP
1	177568808	rs12691478	A	C	100	PASS	AC=2773;AF=0.553714;AN=5008;NS=2504;DP=18027;EAS_AF=0.5625;AMR_AF=0.4481;AFR_AF=0.7209;EUR_AF=0.4394;SAS_AF=0.5112;AA=C|||;VT=SNP
1	177569925	rs35369099	A	T	100	PASS	AC=1349;AF=0.269369;AN=5008;NS=2504;DP=20071;EAS_AF=0.3036;AMR_AF=0.2968;AFR_AF=0.0673;EUR_AF=0.4284;SAS_AF=0.3241;AA=A|||;VT=SNP
1	177570761	rs2225852	G	A	100	PASS	AC=2586;AF=0.516374;AN=5008;NS=2504;DP=18733;EAS_AF=0.5625;AMR_AF=0.4308;AFR_AF=0.6044;EUR_AF=0.4185;SAS_AF=0.5112;AA=G|||;VT=SNP
1	177572134	rs10753165	T	G	100	PASS	AC=2435;AF=0.486222;AN=5008;NS=2504;DP=7837;EAS_AF=0.4921;AMR_AF=0.3516;AFR_AF=0.7133;EUR_AF=0.3022;SAS_AF=0.4581;AA=G|||;VT=SNP
1	177573663	rs12028987	G	A	100	PASS	AC=2380;AF=0.47524;AN=5008;NS=2504;DP=15954;EAS_AF=0.496;AMR_AF=0.3458;AFR_AF=0.7095;EUR_AF=0.2604;SAS_AF=0.4499;AA=A|||;VT=SNP
1	177574082	rs11580183	G	C	100	PASS	AC=1659;AF=0.33127;AN=5008;NS=2504;DP=18866;EAS_AF=0.37;AMR_AF=0.3905;AFR_AF=0.0749;EUR_AF=0.5437;SAS_AF=0.3773;AA=G|||;VT=SNP
1	177574992	rs34929437	A	G	100	PASS	AC=1375;AF=0.274561;AN=5008;NS=2504;DP=14363;EAS_AF=0.2996;AMR_AF=0.3012;AFR_AF=0.0734;EUR_AF=0.4483;SAS_AF=0.3231;AA=A|||;VT=SNP
1	177576508	rs10913384	A	T	100	PASS	AC=2203;AF=0.439896;AN=5008;NS=2504;DP=14349;EAS_AF=0.495;AMR_AF=0.3314;AFR_AF=0.5855;EUR_AF=0.2604;SAS_AF=0.4479;AA=A|||;VT=SNP
1	177577667	rs12746326	G	A	100	PASS	AC=2036;AF=0.40655;AN=5008;NS=2504;DP=15961;EAS_AF=0.4911;AMR_AF=0.3156;AFR_AF=0.472;EUR_AF=0.2594;SAS_AF=0.4468;AA=G|||;VT=SNP
1	177577794	rs12747694	C	T	100	PASS	AC=2371;AF=0.473442;AN=5008;NS=2504;DP=16581;EAS_AF=0.4911;AMR_AF=0.3429;AFR_AF=0.7095;EUR_AF=0.2604;SAS_AF=0.4479;AA=T|||;VT=SNP
1	177578981	rs1538034	G	C	100	PASS	AC=2210;AF=0.441294;AN=5008;NS=2504;DP=16364;EAS_AF=0.4911;AMR_AF=0.33;AFR_AF=0.5946;EUR_AF=0.2604;SAS_AF=0.4479;AA=G|||;VT=SNP
1	177579082	rs1538035	G	A	100	PASS	AC=2371;AF=0.473442;AN=5008;NS=2504;DP=14955;EAS_AF=0.4911;AMR_AF=0.3429;AFR_AF=0.7095;EUR_AF=0.2604;SAS_AF=0.4479;AA=A|||;VT=SNP
1	177580649	rs1415342	A	G	100	PASS	AC=1750;AF=0.349441;AN=5008;NS=2504;DP=19918;EAS_AF=0.372;AMR_AF=0.4035;AFR_AF=0.084;EUR_AF=0.6064;SAS_AF=0.3824;AA=A|||;VT=SNP
1	177580692	rs2225853	C	T	100	PASS	AC=1356;AF=0.270767;AN=5008;NS=2504;DP=19088;EAS_AF=0.3036;AMR_AF=0.2983;AFR_AF=0.0726;EUR_AF=0.4274;SAS_AF=0.3241;AA=C|||;VT=SNP
1	177581587	rs10737329	T	C	100	PASS	AC=4123;AF=0.823283;AN=5008;NS=2504;DP=18591;EAS_AF=0.8661;AMR_AF=0.7464;AFR_AF=0.789;EUR_AF=0.8668;SAS_AF=0.8354;AA=C|||;VT=SNP
1	177582136	rs10753166	T	G	100	PASS	AC=2589;AF=0.516973;AN=5008;NS=2504;DP=19456;EAS_AF=0.5665;AMR_AF=0.4323;AFR_AF=0.6029;EUR_AF=0.4185;SAS_AF=0.5112;AA=T|||;VT=SNP
1	177583180	rs2862033	G	C	100	PASS	AC=1665;AF=0.332468;AN=5008;NS=2504;DP=16840;EAS_AF=0.37;AMR_AF=0.3905;AFR_AF=0.0802;EUR_AF=0.5437;SAS_AF=0.3763;AA=G|||;VT=SNP
1	177583588	rs12751236	C	T	100	PASS	AC=1667;AF=0.332867;AN=5008;NS=2504;DP=18368;EAS_AF=0.369;AMR_AF=0.3905;AFR_AF=0.0817;EUR_AF=0.5437;SAS_AF=0.3773;AA=C|||;VT=SNP
1	177584656	rs11581525	A	C	100	PASS	AC=2486;AF=0.496406;AN=5008;NS=2504;DP=15637;EAS_AF=0.5883;AMR_AF=0.4222;AFR_AF=0.4955;EUR_AF=0.4384;SAS_AF=0.5153;AA=A|||;VT=SNP
1	177585015	rs10913386	C	A	100	PASS	AC=2215;AF=0.442292;AN=5008;NS=2504;DP=15804;EAS_AF=0.495;AMR_AF=0.3314;AFR_AF=0.5946;EUR_AF=0.2604;SAS_AF=0.4479;AA=C|||;VT=SNP
1	177585957	rs4142492	G	T	100	PASS	AC=4208;AF=0.840256;AN=5008;NS=2504;DP=15775;EAS_AF=0.8661;AMR_AF=0.7493;AFR_AF=0.854;EUR_AF=0.8668;SAS_AF=0.8323;AA=T|||;VT=SNP
1	177586110	rs868715	C	T	100	PASS	AC=2037;AF=0.406749;AN=5008;NS=2504;DP=15550;EAS_AF=0.4931;AMR_AF=0.3156;AFR_AF=0.4697;EUR_AF=0.2604;SAS_AF=0.4479;AA=C|||;VT=SNP
1	177586974	rs867541	A	C	100	PASS	AC=4141;AF=0.826877;AN=5008;NS=2504;DP=19321;EAS_AF=0.8661;AMR_AF=0.7464;AFR_AF=0.8033;EUR_AF=0.8658;SAS_AF=0.8354;AA=C|||;VT=SNP
1	177587339	rs10913387	G	T	100	PASS	AC=2392;AF=0.477636;AN=5008;NS=2504;DP=18899;EAS_AF=0.4931;AMR_AF=0.3429;AFR_AF=0.7239;EUR_AF=0.2604;SAS_AF=0.4479;AA=T|||;VT=SNP
1	177588812	rs1337163	A	G	100	PASS	AC=2778;AF=0.554712;AN=5008;NS=2504;DP=16908;EAS_AF=0.5655;AMR_AF=0.4582;AFR_AF=0.7368;EUR_AF=0.4185;SAS_AF=0.5061;AA=G|||;VT=SNP
1	177588823	rs1337164	C	G	100	PASS	AC=2596;AF=0.518371;AN=5008;NS=2504;DP=16411;EAS_AF=0.5645;AMR_AF=0.4452;AFR_AF=0.6074;EUR_AF=0.4185;SAS_AF=0.5051;AA=C|||;VT=SNP
1	177589952	rs11584671	T	G	100	PASS	AC=1575;AF=0.314497;AN=5008;NS=2504;DP=18434;EAS_AF=0.3413;AMR_AF=0.3228;AFR_AF=0.2103;EUR_AF=0.4304;SAS_AF=0.3027;AA=T|||;VT=SNP
1	177590435	rs7550729	A	C	100	PASS	AC=1143;AF=0.228235;AN=5008;NS=2504;DP=17436;EAS_AF=0.122;AMR_AF=0.2867;AFR_AF=0.0825;EUR_AF=0.4304;SAS_AF=0.2853;AA=A|||;VT=SNP
1	177590566	rs16851602	C	T	100	PASS	AC=344;AF=0.0686901;AN=5008;NS=2504;DP=16503;EAS_AF=0.1052;AMR_AF=0.2003;AFR_AF=0.0008;EUR_AF=0.0139;SAS_AF=0.0859;AA=C|||;VT=SNP
1	177591270	rs1415334	G	T	100	PASS	AC=1594;AF=0.318291;AN=5008;NS=2504;DP=18179;EAS_AF=0.2004;AMR_AF=0.3256;AFR_AF=0.3457;EUR_AF=0.4145;SAS_AF=0.2986;AA=G|||;VT=SNP
1	177591541	rs1252074	C	T	100	PASS	AC=3960;AF=0.790735;AN=5008;NS=2504;DP=20203;EAS_AF=0.8919;AMR_AF=0.6427;AFR_AF=0.8306;EUR_AF=0.7644;SAS_AF=0.7648;AA=T|||;VT=SNP
1	177594162	rs4652251	C	T	100	PASS	AC=1300;AF=0.259585;AN=5008;NS=2504;DP=18687;EAS_AF=0.122;AMR_AF=0.2925;AFR_AF=0.2216;EUR_AF=0.4125;SAS_AF=0.272;AA=C|||;VT=SNP
1	177595128	rs1252072	C	G	100	PASS	AC=2197;AF=0.438698;AN=5008;NS=2504;DP=17521;EAS_AF=0.6905;AMR_AF=0.3012;AFR_AF=0.3873;EUR_AF=0.332;SAS_AF=0.456;AA=C|||;VT=SNP
1	177596481	rs12566910	G	A	100	PASS	AC=350;AF=0.0698882;AN=5008;NS=2504;DP=18107;EAS_AF=0.1716;AMR_AF=0.072;AFR_AF=0.0386;EUR_AF=0.0328;SAS_AF=0.044;AA=g|||;VT=SNP
1	177600114	rs1337156	C	G	100	PASS	AC=1870;AF=0.373403;AN=5008;NS=2504;DP=17617;EAS_AF=0.2014;AMR_AF=0.3991;AFR_AF=0.357;EUR_AF=0.5557;SAS_AF=0.3671;AA=C|||;VT=SNP
1	177600210	rs1252070	A	C	100	PASS	AC=4172;AF=0.833067;AN=5008;NS=2504;DP=18796;EAS_AF=0.8919;AMR_AF=0.7104;AFR_AF=0.8404;EUR_AF=0.8678;SAS_AF=0.8139;AA=C|||;VT=SNP
1	177602068	rs1252068	C	T	100	PASS	AC=3890;AF=0.776757;AN=5008;NS=2504;DP=18612;EAS_AF=0.8909;AMR_AF=0.6369;AFR_AF=0.8162;EUR_AF=0.7266;SAS_AF=0.7566;AA=T|||;VT=SNP
1	177602120	rs1415335	G	A	100	PASS	AC=1606;AF=0.320687;AN=5008;NS=2504;DP=19410;EAS_AF=0.2004;AMR_AF=0.3256;AFR_AF=0.3457;EUR_AF=0.4145;SAS_AF=0.3108;AA=G|||;VT=SNP
1	177603053	rs1252065	C	G	100	PASS	AC=4240;AF=0.846645;AN=5008;NS=2504;DP=19312;EAS_AF=0.8919;AMR_AF=0.7104;AFR_AF=0.8926;EUR_AF=0.8678;SAS_AF=0.8129;AA=-|||;VT=SNP
1	177609159	rs1313160	A	G	100	PASS	AC=2223;AF=0.44389;AN=5008;NS=2504;DP=13009;EAS_AF=0.6915;AMR_AF=0.3098;AFR_AF=0.3888;EUR_AF=0.3499;SAS_AF=0.455;AA=A|||;VT=SNP
1	177610393	rs1003073	C	T	100	PASS	AC=1466;AF=0.292732;AN=5008;NS=2504;DP=18504;EAS_AF=0.5526;AMR_AF=0.1988;AFR_AF=0.236;EUR_AF=0.162;SAS_AF=0.3027;AA=C|||;VT=SNP
1	177610713	rs1003074	C	T	100	PASS	AC=2196;AF=0.438498;AN=5008;NS=2504;DP=20796;EAS_AF=0.6915;AMR_AF=0.304;AFR_AF=0.3873;EUR_AF=0.332;SAS_AF=0.4519;AA=C|||;VT=SNP
1	177610960	rs10158439	C	T	100	PASS	AC=1094;AF=0.21845;AN=5008;NS=2504;DP=19450;EAS_AF=0.12;AMR_AF=0.281;AFR_AF=0.0431;EUR_AF=0.4284;SAS_AF=0.2965;AA=C|||;VT=SNP
1	177611318	rs1252083	G	A	100	PASS	AC=2234;AF=0.446086;AN=5008;NS=2504;DP=22017;EAS_AF=0.6935;AMR_AF=0.3141;AFR_AF=0.4365;EUR_AF=0.3091;SAS_AF=0.4387;AA=G|||;VT=SNP
1	177612061	rs1252082	G	C	100	PASS	AC=2158;AF=0.430911;AN=5008;NS=2504;DP=20544;EAS_AF=0.6865;AMR_AF=0.3069;AFR_AF=0.3888;EUR_AF=0.3131;SAS_AF=0.4335;AA=G|||;VT=SNP
1	177613863	rs12140710	A	G	100	PASS	AC=1613;AF=0.322085;AN=5008;NS=2504;DP=17014;EAS_AF=0.121;AMR_AF=0.3732;AFR_AF=0.2443;EUR_AF=0.5726;SAS_AF=0.3405;AA=A|||;VT=SNP
1	177613923	rs12044435	A	G	100	PASS	AC=538;AF=0.107428;AN=5008;NS=2504;DP=18662;EAS_AF=0.1329;AMR_AF=0.0821;AFR_AF=0.0121;EUR_AF=0.168;SAS_AF=0.1656;AA=A|||;VT=SNP
1	177614595	rs1252081	T	C	100	PASS	AC=4235;AF=0.845647;AN=5008;NS=2504;DP=18038;EAS_AF=0.8859;AMR_AF=0.7089;AFR_AF=0.8933;EUR_AF=0.8678;SAS_AF=0.8139;AA=C|||;VT=SNP
1	177615243	rs1252079	T	C	100	PASS	AC=3860;AF=0.770767;AN=5008;NS=2504;DP=18066;EAS_AF=0.8849;AMR_AF=0.6311;AFR_AF=0.8026;EUR_AF=0.7247;SAS_AF=0.7566;AA=C|||;VT=SNP
1	177615550	rs1252078	G	A	100	PASS	AC=3744;AF=0.747604;AN=5008;NS=2504;DP=18667;EAS_AF=0.8849;AMR_AF=0.6239;AFR_AF=0.7194;EUR_AF=0.7247;SAS_AF=0.7556;AA=A|||;VT=SNP
1	177615594	rs1252077	C	T	100	PASS	AC=3896;AF=0.777955;AN=5008;NS=2504;DP=19059;EAS_AF=0.8849;AMR_AF=0.634;AFR_AF=0.8298;EUR_AF=0.7247;SAS_AF=0.7546;AA=T|||;VT=SNP
1	177617650	rs1252076	T	C	100	PASS	AC=3917;AF=0.782149;AN=5008;NS=2504;DP=22276;EAS_AF=0.8859;AMR_AF=0.6383;AFR_AF=0.8048;EUR_AF=0.7624;SAS_AF=0.7669;AA=C|||;VT=SNP
1	177617960	rs12733845	G	A	100	PASS	AC=1665;AF=0.332468;AN=5008;NS=2504;DP=22518;EAS_AF=0.1984;AMR_AF=0.3256;AFR_AF=0.3941;EUR_AF=0.4135;SAS_AF=0.3088;AA=G|||;VT=SNP
1	177618116	rs1252075	G	A	100	PASS	AC=2169;AF=0.433107;AN=5008;NS=2504;DP=20693;EAS_AF=0.6865;AMR_AF=0.304;AFR_AF=0.388;EUR_AF=0.3111;SAS_AF=0.4499;AA=G|||;VT=SNP
1	177618620	rs12759749	A	G	100	PASS	AC=1965;AF=0.392372;AN=5008;NS=2504;DP=20433;EAS_AF=0.1994;AMR_AF=0.4006;AFR_AF=0.4274;EUR_AF=0.5567;SAS_AF=0.3691;AA=G|||;VT=SNP
1	177619555	rs2210953	C	G	100	PASS	AC=3898;AF=0.778355;AN=5008;NS=2504;DP=19554;EAS_AF=0.8849;AMR_AF=0.6354;AFR_AF=0.8298;EUR_AF=0.7247;SAS_AF=0.7556;AA=G|||;VT=SNP
1	177620943	rs6701237	T	C	100	PASS	AC=1934;AF=0.386182;AN=5008;NS=2504;DP=16859;EAS_AF=0.1984;AMR_AF=0.3977;AFR_AF=0.4395;EUR_AF=0.5189;SAS_AF=0.363;AA=T|||;VT=SNP
1	177621201	rs1572511	T	C	100	PASS	AC=1933;AF=0.385982;AN=5008;NS=2504;DP=17709;EAS_AF=0.1984;AMR_AF=0.3977;AFR_AF=0.4395;EUR_AF=0.5189;SAS_AF=0.362;AA=T|||;VT=SNP
1	177621422	rs1572512	C	T	100	PASS	AC=1906;AF=0.380591;AN=5008;NS=2504;DP=17632;EAS_AF=0.1984;AMR_AF=0.3963;AFR_AF=0.4191;EUR_AF=0.5189;SAS_AF=0.363;AA=T|||;VT=SNP
1	177623717	rs10913390	T	A	100	PASS	AC=353;AF=0.0704872;AN=5008;NS=2504;DP=19336;EAS_AF=0.1706;AMR_AF=0.0764;AFR_AF=0.0386;EUR_AF=0.0328;SAS_AF=0.045;AA=T|||;VT=SNP
1	177624091	rs12739056	C	A	100	PASS	AC=1525;AF=0.304513;AN=5008;NS=2504;DP=18090;EAS_AF=0.121;AMR_AF=0.3617;AFR_AF=0.233;EUR_AF=0.5149;SAS_AF=0.3333;AA=C|||;VT=SNP
1	177625201	rs4652252	A	G	100	PASS	AC=1690;AF=0.33746;AN=5008;NS=2504;DP=20022;EAS_AF=0.1994;AMR_AF=0.3329;AFR_AF=0.4085;EUR_AF=0.4105;SAS_AF=0.3119;AA=G|||;VT=SNP
1	177625372	rs12062921	G	T	100	PASS	AC=1703;AF=0.340056;AN=5008;NS=2504;DP=21010;EAS_AF=0.1994;AMR_AF=0.3329;AFR_AF=0.4183;EUR_AF=0.4105;SAS_AF=0.3119;AA=T|||;VT=SNP
1	177626285	rs1252066	G	T	100	PASS	AC=2225;AF=0.444289;AN=5008;NS=2504;DP=19183;EAS_AF=0.6885;AMR_AF=0.3069;AFR_AF=0.444;EUR_AF=0.2942;SAS_AF=0.4448;AA=g|||;VT=SNP
1	177627501	rs16851663	C	T	100	PASS	AC=305;AF=0.0609026;AN=5008;NS=2504;DP=16744;EAS_AF=0.1716;AMR_AF=0.0764;AFR_AF=0.0023;EUR_AF=0.0328;SAS_AF=0.044;AA=C|||;VT=SNP
1	177628345	rs1252067	A	T	100	PASS	AC=2115;AF=0.422324;AN=5008;NS=2504;DP=19355;EAS_AF=0.6895;AMR_AF=0.2997;AFR_AF=0.3404;EUR_AF=0.3171;SAS_AF=0.453;AA=A|||;VT=SNP
1	177628511	rs12121835	T	C	100	PASS	AC=1305;AF=0.260583;AN=5008;NS=2504;DP=18881;EAS_AF=0.123;AMR_AF=0.3401;AFR_AF=0.0598;EUR_AF=0.5348;SAS_AF=0.3354;AA=T|||;VT=SNP
1	177629679	rs12756455	T	C	100	PASS	AC=1324;AF=0.264377;AN=5008;NS=2504;DP=18760;EAS_AF=0.122;AMR_AF=0.3429;AFR_AF=0.0613;EUR_AF=0.5517;SAS_AF=0.3344;AA=T|||;VT=SNP
1	177629723	rs17625634	C	T	100	PASS	AC=728;AF=0.145367;AN=5008;NS=2504;DP=18487;EAS_AF=0.1369;AMR_AF=0.1081;AFR_AF=0.1377;EUR_AF=0.1769;SAS_AF=0.1585;AA=C|||;VT=SNP
1	177630000	rs12406954	C	T	100	PASS	AC=674;AF=0.134585;AN=5008;NS=2504;DP=17937;EAS_AF=0.381;AMR_AF=0.0692;AFR_AF=0.0076;EUR_AF=0.0388;SAS_AF=0.1973;AA=C|||;VT=SNP
1	177631002	rs10798559	T	C	100	PASS	AC=1764;AF=0.352236;AN=5008;NS=2504;DP=13531;EAS_AF=0.122;AMR_AF=0.3718;AFR_AF=0.3782;EUR_AF=0.5527;SAS_AF=0.3344;AA=C|||;VT=SNP
1	177632191	rs2152776	T	C	100	PASS	AC=1687;AF=0.336861;AN=5008;NS=2504;DP=15091;EAS_AF=0.122;AMR_AF=0.366;AFR_AF=0.3222;EUR_AF=0.5537;SAS_AF=0.3344;AA=C|||;VT=SNP
1	177635093	rs1022798	A	C	100	PASS	AC=1271;AF=0.253794;AN=5008;NS=2504;DP=16993;EAS_AF=0.121;AMR_AF=0.3372;AFR_AF=0.059;EUR_AF=0.5139;SAS_AF=0.3272;AA=A|||;VT=SNP
1	177635879	rs1923624	G	A	100	PASS	AC=1072;AF=0.214058;AN=5008;NS=2504;DP=17623;EAS_AF=0.1071;AMR_AF=0.3703;AFR_AF=0.1702;EUR_AF=0.2525;SAS_AF=0.2331;AA=G|||;VT=SNP
1	177637859	rs12746344	G	A	100	PASS	AC=1049;AF=0.209465;AN=5008;NS=2504;DP=19942;EAS_AF=0.121;AMR_AF=0.2666;AFR_AF=0.0477;EUR_AF=0.4066;SAS_AF=0.2761;AA=G|||;VT=SNP
1	177638617	rs911964	T	C	100	PASS	AC=1318;AF=0.263179;AN=5008;NS=2504;DP=18720;EAS_AF=0.122;AMR_AF=0.3386;AFR_AF=0.0598;EUR_AF=0.5497;SAS_AF=0.3354;AA=T|||;VT=SNP
1	177639015	rs7529907	A	G	100	PASS	AC=1054;AF=0.210463;AN=5008;NS=2504;DP=19334;EAS_AF=0.1071;AMR_AF=0.3732;AFR_AF=0.118;EUR_AF=0.2903;SAS_AF=0.2444;AA=A|||;VT=SNP
1	177639241	rs7540371	G	A	100	PASS	AC=2918;AF=0.582668;AN=5008;NS=2504;DP=16685;EAS_AF=0.3105;AMR_AF=0.7046;AFR_AF=0.6604;EUR_AF=0.6988;SAS_AF=0.5521;AA=A|||;VT=SNP
1	177639609	rs34597396	C	T	100	PASS	AC=3606;AF=0.720048;AN=5008;NS=2504;DP=16682;EAS_AF=0.4464;AMR_AF=0.8112;AFR_AF=0.8033;EUR_AF=0.839;SAS_AF=0.7025;AA=T|||;VT=SNP
1	177639734	rs17360106	C	T	100	PASS	AC=835;AF=0.166733;AN=5008;NS=2504;DP=18245;EAS_AF=0.1369;AMR_AF=0.121;AFR_AF=0.2118;EUR_AF=0.1789;SAS_AF=0.1564;AA=C|||;VT=SNP
1	177640367	rs11581754	A	C	100	PASS	AC=1341;AF=0.267772;AN=5008;NS=2504;DP=21045;EAS_AF=0.122;AMR_AF=0.3444;AFR_AF=0.0613;EUR_AF=0.5666;SAS_AF=0.3354;AA=A|||;VT=SNP
1	177640652	rs60414375	C	T	100	PASS	AC=1097;AF=0.21905;AN=5008;NS=2504;DP=17155;EAS_AF=0.2192;AMR_AF=0.1441;AFR_AF=0.3253;EUR_AF=0.162;SAS_AF=0.1871;AA=C|||;VT=SNP
1	177641081	rs2208817	T	C	100	PASS	AC=1453;AF=0.290136;AN=5008;NS=2504;DP=13236;EAS_AF=0.121;AMR_AF=0.3473;AFR_AF=0.1778;EUR_AF=0.5308;SAS_AF=0.3282;AA=T|||;VT=SNP
1	177641378	rs59073761	G	A	100	PASS	AC=670;AF=0.133786;AN=5008;NS=2504;DP=22574;EAS_AF=0.38;AMR_AF=0.0706;AFR_AF=0.0038;EUR_AF=0.0398;SAS_AF=0.1973;AA=G|||;VT=SNP
1	177642179	rs12124642	T	G	100	PASS	AC=860;AF=0.171725;AN=5008;NS=2504;DP=18949;EAS_AF=0.1062;AMR_AF=0.304;AFR_AF=0.1604;EUR_AF=0.1471;SAS_AF=0.1861;AA=T|||;VT=SNP
1	177643107	rs6692074	T	G	100	PASS	AC=1064;AF=0.21246;AN=5008;NS=2504;DP=19307;EAS_AF=0.2192;AMR_AF=0.1441;AFR_AF=0.2988;EUR_AF=0.162;SAS_AF=0.1892;AA=T|||;VT=SNP
1	177643119	rs12746384	C	T	100	PASS	AC=1238;AF=0.247204;AN=5008;NS=2504;DP=19185;EAS_AF=0.121;AMR_AF=0.2824;AFR_AF=0.1664;EUR_AF=0.4254;SAS_AF=0.2781;AA=C|||;VT=SNP
1	177643968	rs10913393	A	G	100	PASS	AC=2419;AF=0.483027;AN=5008;NS=2504;DP=18780;EAS_AF=0.2292;AMR_AF=0.6614;AFR_AF=0.3782;EUR_AF=0.7147;SAS_AF=0.5215;AA=A|||;VT=SNP
1	177644302	rs6693111	A	G	100	PASS	AC=3660;AF=0.730831;AN=5008;NS=2504;DP=19669;EAS_AF=0.4474;AMR_AF=0.817;AFR_AF=0.8056;EUR_AF=0.8767;SAS_AF=0.7106;AA=G|||;VT=SNP
1	177645813	rs12722785	G	T	100	PASS	AC=1072;AF=0.214058;AN=5008;NS=2504;DP=21305;EAS_AF=0.121;AMR_AF=0.2723;AFR_AF=0.0492;EUR_AF=0.4235;SAS_AF=0.2761;AA=G|||;VT=SNP
1	177646943	rs4589071	G	A	100	PASS	AC=550;AF=0.109824;AN=5008;NS=2504;DP=19394;EAS_AF=0.1359;AMR_AF=0.0922;AFR_AF=0.0136;EUR_AF=0.1769;SAS_AF=0.1564;AA=G|||;VT=SNP
1	177647020	rs3889259	G	A	100	PASS	AC=984;AF=0.196486;AN=5008;NS=2504;DP=19717;EAS_AF=0.0913;AMR_AF=0.3674;AFR_AF=0.1172;EUR_AF=0.2525;SAS_AF=0.2331;AA=g|||;VT=SNP
1	177647256	rs56107421	C	T	100	PASS	AC=708;AF=0.141374;AN=5008;NS=2504;DP=16553;EAS_AF=0.1359;AMR_AF=0.1066;AFR_AF=0.1377;EUR_AF=0.161;SAS_AF=0.1564;AA=C|||;VT=SNP
1	177648733	rs12035381	A	G	100	PASS	AC=1132;AF=0.226038;AN=5008;NS=2504;DP=17069;EAS_AF=0.2192;AMR_AF=0.1585;AFR_AF=0.3275;EUR_AF=0.1819;SAS_AF=0.1892;AA=A|||;VT=SNP
1	177648870	rs16851688	C	T	100	PASS	AC=742;AF=0.148163;AN=5008;NS=2504;DP=20458;EAS_AF=0.1062;AMR_AF=0.281;AFR_AF=0.1551;EUR_AF=0.1064;SAS_AF=0.1309;AA=C|||;VT=SNP
1	177649180	rs11585438	G	T	100	PASS	AC=1423;AF=0.284145;AN=5008;NS=2504;DP=20903;EAS_AF=0.121;AMR_AF=0.3415;AFR_AF=0.1755;EUR_AF=0.5119;SAS_AF=0.3241;AA=G|||;VT=SNP
1	177649216	rs10913395	T	C	100	PASS	AC=753;AF=0.150359;AN=5008;NS=2504;DP=21035;EAS_AF=0.1369;AMR_AF=0.121;AFR_AF=0.1467;EUR_AF=0.1799;SAS_AF=0.1595;AA=T|||;VT=SNP
1	177649363	rs6677748	A	T	100	PASS	AC=1126;AF=0.22484;AN=5008;NS=2504;DP=21010;EAS_AF=0.2192;AMR_AF=0.1628;AFR_AF=0.3215;EUR_AF=0.1809;SAS_AF=0.1892;AA=A|||;VT=SNP
1	177649849	rs1923630	C	T	100	PASS	AC=1424;AF=0.284345;AN=5008;NS=2504;DP=20015;EAS_AF=0.121;AMR_AF=0.3415;AFR_AF=0.1755;EUR_AF=0.5129;SAS_AF=0.3241;AA=C|||;VT=SNP
1	177650199	rs6689547	G	C	100	PASS	AC=756;AF=0.150958;AN=5008;NS=2504;DP=19885;EAS_AF=0.1369;AMR_AF=0.121;AFR_AF=0.1505;EUR_AF=0.1789;SAS_AF=0.1585;AA=G|||;VT=SNP
1	177650659	rs56348031	C	T	100	PASS	AC=716;AF=0.142971;AN=5008;NS=2504;DP=17118;EAS_AF=0.1359;AMR_AF=0.1153;AFR_AF=0.1377;EUR_AF=0.162;SAS_AF=0.1575;AA=C|||;VT=SNP
1	177650661	rs56232155	A	C	100	PASS	AC=832;AF=0.166134;AN=5008;NS=2504;DP=17157;EAS_AF=0.1359;AMR_AF=0.1282;AFR_AF=0.2186;EUR_AF=0.162;SAS_AF=0.1575;AA=A|||;VT=SNP
1	177651210	rs2104212	G	A	100	PASS	AC=3524;AF=0.703674;AN=5008;NS=2504;DP=18420;EAS_AF=0.4891;AMR_AF=0.8069;AFR_AF=0.7141;EUR_AF=0.838;SAS_AF=0.6994;AA=A|||;VT=SNP
1	177651228	rs2104211	A	C	100	PASS	AC=2008;AF=0.400958;AN=5008;NS=2504;DP=18701;EAS_AF=0.2579;AMR_AF=0.428;AFR_AF=0.2814;EUR_AF=0.6243;SAS_AF=0.4611;AA=A|||;VT=SNP
1	177651338	rs2065142	C	T	100	PASS	AC=3775;AF=0.753794;AN=5008;NS=2504;DP=17195;EAS_AF=0.4891;AMR_AF=0.8501;AFR_AF=0.8676;EUR_AF=0.839;SAS_AF=0.7168;AA=T|||;VT=SNP
1	177651729	rs10753167	T	C	100	PASS	AC=2906;AF=0.580272;AN=5008;NS=2504;DP=3073;EAS_AF=0.3442;AMR_AF=0.696;AFR_AF=0.615;EUR_AF=0.673;SAS_AF=0.5992;AA=T|||;VT=SNP
1	177652462	rs1885646	A	G	100	PASS	AC=4233;AF=0.845248;AN=5008;NS=2504;DP=17642;EAS_AF=0.8611;AMR_AF=0.8948;AFR_AF=0.8313;EUR_AF=0.8429;SAS_AF=0.8149;AA=A|||;VT=SNP
1	177652865	rs12563834	A	C	100	PASS	AC=517;AF=0.103235;AN=5008;NS=2504;DP=12060;EAS_AF=0.1399;AMR_AF=0.0432;AFR_AF=0.1354;EUR_AF=0.0507;SAS_AF=0.1186;AA=A|||;VT=SNP
1	177652939	rs1923629	C	T	100	PASS	AC=2982;AF=0.595447;AN=5008;NS=2504;DP=10573;EAS_AF=0.7401;AMR_AF=0.5865;AFR_AF=0.4917;EUR_AF=0.5944;SAS_AF=0.5941;AA=T|||;VT=SNP
1	177656039	rs2224639	C	T	100	PASS	AC=360;AF=0.071885;AN=5008;NS=2504;DP=20741;EAS_AF=0.1409;AMR_AF=0.0231;AFR_AF=0.028;EUR_AF=0.0497;SAS_AF=0.1176;AA=C|||;VT=SNP
1	177656550	rs7547510	G	A	100	PASS	AC=2743;AF=0.547724;AN=5008;NS=2504;DP=21595;EAS_AF=0.7391;AMR_AF=0.5663;AFR_AF=0.3359;EUR_AF=0.5785;SAS_AF=0.592;AA=G|||;VT=SNP
1	177656608	rs74128294	T	C	100	PASS	AC=749;AF=0.149561;AN=5008;NS=2504;DP=19044;EAS_AF=0.1478;AMR_AF=0.0634;AFR_AF=0.292;EUR_AF=0.0527;SAS_AF=0.1196;AA=T|||;VT=SNP
1	177658009	rs75357272	C	T	100	PASS	AC=301;AF=0.0601038;AN=5008;NS=2504;DP=19704;EAS_AF=0.0357;AMR_AF=0.0605;AFR_AF=0.031;EUR_AF=0.1074;SAS_AF=0.0757;AA=C|||;VT=SNP
1	177658670	rs6678280	C	G	100	PASS	AC=1073;AF=0.214257;AN=5008;NS=2504;DP=20977;EAS_AF=0.0942;AMR_AF=0.3429;AFR_AF=0.0953;EUR_AF=0.3668;SAS_AF=0.2505;AA=C|||;VT=SNP
1	177658838	rs56067457	A	T	100	PASS	AC=1070;AF=0.213658;AN=5008;NS=2504;DP=17460;EAS_AF=0.0942;AMR_AF=0.3429;AFR_AF=0.0953;EUR_AF=0.3658;SAS_AF=0.2485;AA=A|||;VT=SNP
1	177659044	rs56334878	C	T	100	PASS	AC=974;AF=0.194489;AN=5008;NS=2504;DP=19250;EAS_AF=0.0942;AMR_AF=0.3401;AFR_AF=0.0242;EUR_AF=0.3658;SAS_AF=0.2485;AA=C|||;VT=SNP
1	177659072	rs79962383	C	T	100	PASS	AC=303;AF=0.0605032;AN=5008;NS=2504;DP=18867;EAS_AF=0.0367;AMR_AF=0.0605;AFR_AF=0.031;EUR_AF=0.1074;SAS_AF=0.0767;AA=C|||;VT=SNP
1	177659366	rs10913397	C	A	100	PASS	AC=952;AF=0.190096;AN=5008;NS=2504;DP=19448;EAS_AF=0.3929;AMR_AF=0.1628;AFR_AF=0.0643;EUR_AF=0.1342;SAS_AF=0.228;AA=C|||;VT=SNP
1	177659370	rs10913398	T	C	100	PASS	AC=980;AF=0.195687;AN=5008;NS=2504;DP=19618;EAS_AF=0.3948;AMR_AF=0.1643;AFR_AF=0.084;EUR_AF=0.1342;SAS_AF=0.227;AA=T|||;VT=SNP
1	177659913	rs7547178	A	T	100	PASS	AC=1410;AF=0.28155;AN=5008;NS=2504;DP=16117;EAS_AF=0.3115;AMR_AF=0.33;AFR_AF=0.2194;EUR_AF=0.3022;SAS_AF=0.2791;AA=A|||;VT=SNP
1	177660835	rs200867959	T	C	100	PASS	AC=45;AF=0.00898562;AN=5008;NS=2504;DP=9534;EAS_AF=0.0357;AMR_AF=0.0029;AFR_AF=0;EUR_AF=0.005;SAS_AF=0.002;AA=T|||;VT=SNP
1	177660856	rs10798561	G	A	100	PASS	AC=1783;AF=0.35603;AN=5008;NS=2504;DP=10930;EAS_AF=0.3452;AMR_AF=0.4035;AFR_AF=0.264;EUR_AF=0.4453;SAS_AF=0.3661;AA=g|||;VT=SNP
1	177661041	rs61500936	A	G	100	PASS	AC=521;AF=0.104034;AN=5008;NS=2504;DP=16148;EAS_AF=0.1389;AMR_AF=0.0432;AFR_AF=0.1415;EUR_AF=0.0477;SAS_AF=0.1186;AA=A|||;VT=SNP
1	177662225	rs12750925	T	C	100	PASS	AC=2986;AF=0.596246;AN=5008;NS=2504;DP=20230;EAS_AF=0.7391;AMR_AF=0.5865;AFR_AF=0.4932;EUR_AF=0.5964;SAS_AF=0.5951;AA=C|||;VT=SNP
1	177662512	rs61813472	G	A	100	PASS	AC=1056;AF=0.210863;AN=5008;NS=2504;DP=20504;EAS_AF=0.0942;AMR_AF=0.3429;AFR_AF=0.0953;EUR_AF=0.3529;SAS_AF=0.2474;AA=G|||;VT=SNP
1	177663070	rs76474680	G	A	100	PASS	AC=280;AF=0.0559105;AN=5008;NS=2504;DP=20735;EAS_AF=0.0357;AMR_AF=0.0591;AFR_AF=0.0129;EUR_AF=0.1083;SAS_AF=0.0787;AA=G|||;VT=SNP
1	177663761	rs112033475	A	T	100	PASS	AC=1816;AF=0.36262;AN=5008;NS=2504;DP=20491;EAS_AF=0.3452;AMR_AF=0.4121;AFR_AF=0.2579;EUR_AF=0.4771;SAS_AF=0.3691;AA=A|||;VT=SNP
1	177663808	rs113526755	T	A	100	PASS	AC=379;AF=0.0756789;AN=5008;NS=2504;DP=19790;EAS_AF=0.0357;AMR_AF=0.0821;AFR_AF=0.0144;EUR_AF=0.175;SAS_AF=0.093;AA=T|||;VT=SNP
1	177664590	rs147814741	T	C	100	PASS	AC=1077;AF=0.215056;AN=5008;NS=2504;DP=19545;EAS_AF=0.0942;AMR_AF=0.3444;AFR_AF=0.0953;EUR_AF=0.3678;SAS_AF=0.2526;AA=T|||;VT=SNP
1	177665178	rs11589476	C	T	100	PASS	AC=360;AF=0.071885;AN=5008;NS=2504;DP=18381;EAS_AF=0.0357;AMR_AF=0.0749;AFR_AF=0.0325;EUR_AF=0.1431;SAS_AF=0.0869;AA=C|||;VT=SNP
1	177666428	rs140163135	T	C	100	PASS	AC=552;AF=0.110224;AN=5008;NS=2504;DP=18367;EAS_AF=0.1478;AMR_AF=0.0447;AFR_AF=0.1551;EUR_AF=0.0507;SAS_AF=0.1186;AA=T|||;VT=SNP
1	177667125	rs55972006	A	T	100	PASS	AC=1073;AF=0.214257;AN=5008;NS=2504;DP=22206;EAS_AF=0.0942;AMR_AF=0.3444;AFR_AF=0.0953;EUR_AF=0.3668;SAS_AF=0.2495;AA=a|||;VT=SNP
1	177669302	rs12139234	G	A	100	PASS	AC=1055;AF=0.210663;AN=5008;NS=2504;DP=12240;EAS_AF=0.0942;AMR_AF=0.3444;AFR_AF=0.0953;EUR_AF=0.3519;SAS_AF=0.2464;AA=G|||;VT=SNP
1	177669900	rs1923638	C	A	100	PASS	AC=1056;AF=0.210863;AN=5008;NS=2504;DP=20081;EAS_AF=0.0942;AMR_AF=0.3444;AFR_AF=0.0953;EUR_AF=0.3529;SAS_AF=0.2464;AA=C|||;VT=SNP
1	177670351	rs1022800	T	G	100	PASS	AC=737;AF=0.147165;AN=5008;NS=2504;DP=18798;EAS_AF=0.3869;AMR_AF=0.0893;AFR_AF=0.0182;EUR_AF=0.0924;SAS_AF=0.1718;AA=T|||;VT=SNP
1	177670370	rs2181264	C	G	100	PASS	AC=1762;AF=0.351837;AN=5008;NS=2504;DP=18365;EAS_AF=0.3343;AMR_AF=0.4035;AFR_AF=0.2564;EUR_AF=0.4443;SAS_AF=0.3671;AA=C|||;VT=SNP
1	177670577	rs2181263	T	C	100	PASS	AC=973;AF=0.194289;AN=5008;NS=2504;DP=15820;EAS_AF=0.3889;AMR_AF=0.1614;AFR_AF=0.084;EUR_AF=0.1342;SAS_AF=0.228;AA=T|||;VT=SNP
1	177671478	rs4509537	C	T	100	PASS	AC=1796;AF=0.358626;AN=5008;NS=2504;DP=21893;EAS_AF=0.3442;AMR_AF=0.4063;AFR_AF=0.2753;EUR_AF=0.4443;SAS_AF=0.364;AA=C|||;VT=SNP
1	177671773	rs4402093	T	C	100	PASS	AC=2221;AF=0.44349;AN=5008;NS=2504;DP=21617;EAS_AF=0.494;AMR_AF=0.4352;AFR_AF=0.3419;EUR_AF=0.494;SAS_AF=0.4826;AA=C|||;VT=SNP
1	177672172	rs58392004	C	T	100	PASS	AC=372;AF=0.0742812;AN=5008;NS=2504;DP=20773;EAS_AF=0.1429;AMR_AF=0.0245;AFR_AF=0.034;EUR_AF=0.0497;SAS_AF=0.1186;AA=C|||;VT=SNP
1	177672750	rs2902198	G	A	100	PASS	AC=1764;AF=0.352236;AN=5008;NS=2504;DP=20725;EAS_AF=0.3442;AMR_AF=0.4035;AFR_AF=0.2511;EUR_AF=0.4443;SAS_AF=0.3661;AA=G|||;VT=SNP
1	177673128	rs1923636	G	A	100	PASS	AC=996;AF=0.198882;AN=5008;NS=2504;DP=20241;EAS_AF=0.3938;AMR_AF=0.1729;AFR_AF=0.0651;EUR_AF=0.1581;SAS_AF=0.2393;AA=G|||;VT=SNP
1	177674473	rs1160524	A	G	100	PASS	AC=2821;AF=0.563299;AN=5008;NS=2504;DP=18493;EAS_AF=0.7391;AMR_AF=0.5706;AFR_AF=0.3775;EUR_AF=0.5954;SAS_AF=0.5951;AA=-|||;VT=SNP
1	177675215	rs1022799	C	T	100	PASS	AC=934;AF=0.186502;AN=5008;NS=2504;DP=19522;EAS_AF=0.3879;AMR_AF=0.1542;AFR_AF=0.0817;EUR_AF=0.1083;SAS_AF=0.2239;AA=C|||;VT=SNP
1	177676208	rs55847117	T	G	100	PASS	AC=1071;AF=0.213858;AN=5008;NS=2504;DP=19337;EAS_AF=0.0942;AMR_AF=0.3444;AFR_AF=0.0961;EUR_AF=0.3658;SAS_AF=0.2474;AA=T|||;VT=SNP
1	177677016	rs61813476	C	T	100	PASS	AC=943;AF=0.188299;AN=5008;NS=2504;DP=19389;EAS_AF=0.3929;AMR_AF=0.1571;AFR_AF=0.0832;EUR_AF=0.1083;SAS_AF=0.2239;AA=C|||;VT=SNP
1	177679689	rs1923635	T	G	100	PASS	AC=379;AF=0.0756789;AN=5008;NS=2504;DP=18996;EAS_AF=0.1419;AMR_AF=0.0288;AFR_AF=0.0386;EUR_AF=0.0497;SAS_AF=0.1176;AA=T|||;VT=SNP
1	177679692	rs61813477	T	C	100	PASS	AC=989;AF=0.197484;AN=5008;NS=2504;DP=18880;EAS_AF=0.3958;AMR_AF=0.1643;AFR_AF=0.084;EUR_AF=0.1402;SAS_AF=0.229;AA=T|||;VT=SNP
1	177680031	rs7542551	G	A	100	PASS	AC=1480;AF=0.295527;AN=5008;NS=2504;DP=17241;EAS_AF=0.3085;AMR_AF=0.3444;AFR_AF=0.233;EUR_AF=0.339;SAS_AF=0.2873;AA=G|||;VT=SNP
1	177680105	rs61813478	G	A	100	PASS	AC=938;AF=0.1873;AN=5008;NS=2504;DP=16260;EAS_AF=0.3938;AMR_AF=0.1542;AFR_AF=0.0847;EUR_AF=0.1024;SAS_AF=0.2239;AA=G|||;VT=SNP
1	177680702	rs12143554	T	A	100	PASS	AC=1356;AF=0.270767;AN=5008;NS=2504;DP=11796;EAS_AF=0.0942;AMR_AF=0.3674;AFR_AF=0.2995;EUR_AF=0.3648;SAS_AF=0.2485;AA=T|||;VT=SNP
1	177681155	rs10127785	C	A	100	PASS	AC=1057;AF=0.211062;AN=5008;NS=2504;DP=17657;EAS_AF=0.0942;AMR_AF=0.3444;AFR_AF=0.0976;EUR_AF=0.3499;SAS_AF=0.2474;AA=C|||;VT=SNP
1	177682283	rs1923634	G	A	100	PASS	AC=938;AF=0.1873;AN=5008;NS=2504;DP=19403;EAS_AF=0.3968;AMR_AF=0.1542;AFR_AF=0.0832;EUR_AF=0.1024;SAS_AF=0.2229;AA=G|||;VT=SNP
1	177682331	rs1923633	G	C	100	PASS	AC=938;AF=0.1873;AN=5008;NS=2504;DP=18262;EAS_AF=0.3968;AMR_AF=0.1542;AFR_AF=0.0832;EUR_AF=0.1024;SAS_AF=0.2229;AA=G|||;VT=SNP
1	177682725	rs116624187	A	G	100	PASS	AC=381;AF=0.0760783;AN=5008;NS=2504;DP=18798;EAS_AF=0.1448;AMR_AF=0.0288;AFR_AF=0.0386;EUR_AF=0.0487;SAS_AF=0.1176;AA=A|||;VT=SNP
1	177683216	rs12409005	A	G	100	PASS	AC=990;AF=0.197684;AN=5008;NS=2504;DP=17941;EAS_AF=0.3938;AMR_AF=0.1657;AFR_AF=0.0855;EUR_AF=0.1402;SAS_AF=0.229;AA=G|||;VT=SNP
1	177684431	rs7536071	C	T	100	PASS	AC=985;AF=0.196685;AN=5008;NS=2504;DP=20122;EAS_AF=0.3938;AMR_AF=0.1628;AFR_AF=0.087;EUR_AF=0.1352;SAS_AF=0.229;AA=c|||;VT=SNP
1	177684469	rs7512829	G	A	100	PASS	AC=3250;AF=0.648962;AN=5008;NS=2504;DP=20974;EAS_AF=0.5446;AMR_AF=0.7435;AFR_AF=0.5938;EUR_AF=0.7545;SAS_AF=0.6554;AA=A|||;VT=SNP
1	177684683	rs61813492	C	T	100	PASS	AC=243;AF=0.0485224;AN=5008;NS=2504;DP=19375;EAS_AF=0.0188;AMR_AF=0.0706;AFR_AF=0.0061;EUR_AF=0.1561;SAS_AF=0.0102;AA=C|||;VT=SNP
1	177685215	rs113533361	G	A	100	PASS	AC=3250;AF=0.648962;AN=5008;NS=2504;DP=19353;EAS_AF=0.5446;AMR_AF=0.7435;AFR_AF=0.5938;EUR_AF=0.7545;SAS_AF=0.6554;AA=G|||;VT=SNP
1	177685711	rs10913404	C	A	100	PASS	AC=1478;AF=0.295128;AN=5008;NS=2504;DP=18591;EAS_AF=0.3075;AMR_AF=0.3444;AFR_AF=0.2322;EUR_AF=0.339;SAS_AF=0.2873;AA=C|||;VT=SNP
1	177686025	rs111596638	A	G	100	PASS	AC=358;AF=0.0714856;AN=5008;NS=2504;DP=20778;EAS_AF=0.0367;AMR_AF=0.0692;AFR_AF=0.0386;EUR_AF=0.1402;SAS_AF=0.0828;AA=A|||;VT=SNP
1	177686148	rs112502999	A	G	100	PASS	AC=324;AF=0.0646965;AN=5008;NS=2504;DP=20312;EAS_AF=0.0367;AMR_AF=0.0677;AFR_AF=0.0129;EUR_AF=0.1412;SAS_AF=0.0828;AA=A|||;VT=SNP
1	177686254	rs10753169	G	A	100	PASS	AC=3257;AF=0.650359;AN=5008;NS=2504;DP=22669;EAS_AF=0.5446;AMR_AF=0.7435;AFR_AF=0.5991;EUR_AF=0.7545;SAS_AF=0.6554;AA=A|||;VT=SNP
1	177686415	rs7525539	C	A	100	PASS	AC=1253;AF=0.2502;AN=5008;NS=2504;DP=19915;EAS_AF=0.0952;AMR_AF=0.366;AFR_AF=0.233;EUR_AF=0.3519;SAS_AF=0.2464;AA=C|||;VT=SNP
1	177686756	rs7547684	G	A	100	PASS	AC=3253;AF=0.649561;AN=5008;NS=2504;DP=14552;EAS_AF=0.5446;AMR_AF=0.7435;AFR_AF=0.5991;EUR_AF=0.7545;SAS_AF=0.6513;AA=G|||;VT=SNP
1	177686988	rs12410717	T	G	100	PASS	AC=969;AF=0.19349;AN=5008;NS=2504;DP=14588;EAS_AF=0.3938;AMR_AF=0.1571;AFR_AF=0.1021;EUR_AF=0.1083;SAS_AF=0.2239;AA=G|||;VT=SNP
1	177687117	rs6425442	A	G	100	PASS	AC=1914;AF=0.382188;AN=5008;NS=2504;DP=15113;EAS_AF=0.4494;AMR_AF=0.3746;AFR_AF=0.2995;EUR_AF=0.4016;SAS_AF=0.41;AA=A|||;VT=SNP
1	177687401	rs10913405	G	A	100	PASS	AC=1348;AF=0.269169;AN=5008;NS=2504;DP=18355;EAS_AF=0.0952;AMR_AF=0.3689;AFR_AF=0.3033;EUR_AF=0.3519;SAS_AF=0.2464;AA=G|||;VT=SNP
1	177687411	rs1923632	A	G	100	PASS	AC=376;AF=0.0750799;AN=5008;NS=2504;DP=18323;EAS_AF=0.1438;AMR_AF=0.0288;AFR_AF=0.0386;EUR_AF=0.0497;SAS_AF=0.1125;AA=A|||;VT=SNP
1	177687879	rs10913406	T	C	100	PASS	AC=1907;AF=0.380791;AN=5008;NS=2504;DP=15239;EAS_AF=0.4504;AMR_AF=0.3746;AFR_AF=0.2958;EUR_AF=0.4026;SAS_AF=0.4059;AA=T|||;VT=SNP
1	177688259	rs142514416	G	A	100	PASS	AC=390;AF=0.0778754;AN=5008;NS=2504;DP=16319;EAS_AF=0.0357;AMR_AF=0.0663;AFR_AF=0.0938;EUR_AF=0.1093;SAS_AF=0.0757;AA=G|||;VT=SNP
1	177688390	rs1960676	C	G	100	PASS	AC=730;AF=0.145767;AN=5008;NS=2504;DP=14529;EAS_AF=0.375;AMR_AF=0.0908;AFR_AF=0.0204;EUR_AF=0.0924;SAS_AF=0.1728;AA=C|||;VT=SNP
1	177688815	rs113113328	C	A	100	PASS	AC=979;AF=0.195487;AN=5008;NS=2504;DP=17443;EAS_AF=0.3938;AMR_AF=0.1614;AFR_AF=0.084;EUR_AF=0.1342;SAS_AF=0.229;AA=C|||;VT=SNP
1	177689011	rs1813932	C	T	100	PASS	AC=981;AF=0.195887;AN=5008;NS=2504;DP=16795;EAS_AF=0.3938;AMR_AF=0.1628;AFR_AF=0.0855;EUR_AF=0.1332;SAS_AF=0.229;AA=C|||;VT=SNP
1	177689305	rs61813493	C	T	100	PASS	AC=1052;AF=0.210064;AN=5008;NS=2504;DP=19792;EAS_AF=0.0952;AMR_AF=0.3444;AFR_AF=0.093;EUR_AF=0.3509;SAS_AF=0.2464;AA=C|||;VT=SNP
1	177689361	rs6425443	A	C	100	PASS	AC=982;AF=0.196086;AN=5008;NS=2504;DP=21180;EAS_AF=0.3938;AMR_AF=0.1628;AFR_AF=0.0855;EUR_AF=0.1342;SAS_AF=0.229;AA=C|||;VT=SNP
1	177689562	rs112283939	T	C	100	PASS	AC=380;AF=0.0758786;AN=5008;NS=2504;DP=20337;EAS_AF=0.1438;AMR_AF=0.0288;AFR_AF=0.0386;EUR_AF=0.0497;SAS_AF=0.1166;AA=T|||;VT=SNP
1	177690150	rs6694449	A	G	100	PASS	AC=936;AF=0.186901;AN=5008;NS=2504;DP=19763;EAS_AF=0.3938;AMR_AF=0.1542;AFR_AF=0.0832;EUR_AF=0.1024;SAS_AF=0.2239;AA=a|||;VT=SNP
1	177690241	rs61813494	A	G	100	PASS	AC=941;AF=0.187899;AN=5008;NS=2504;DP=18877;EAS_AF=0.3938;AMR_AF=0.1542;AFR_AF=0.0832;EUR_AF=0.1024;SAS_AF=0.229;AA=N|||;VT=SNP
1	177690436	rs55805855	T	G	100	PASS	AC=936;AF=0.186901;AN=5008;NS=2504;DP=18543;EAS_AF=0.3938;AMR_AF=0.1542;AFR_AF=0.0832;EUR_AF=0.1024;SAS_AF=0.2239;AA=t|||;VT=SNP
1	177690971	rs12402994	G	A	100	PASS	AC=936;AF=0.186901;AN=5008;NS=2504;DP=17649;EAS_AF=0.3938;AMR_AF=0.1542;AFR_AF=0.0832;EUR_AF=0.1024;SAS_AF=0.2239;AA=g|||;VT=SNP
1	177691326	rs1923631	C	A	100	PASS	AC=1372;AF=0.273962;AN=5008;NS=2504;DP=17848;EAS_AF=0.0952;AMR_AF=0.3703;AFR_AF=0.32;EUR_AF=0.3529;SAS_AF=0.2464;AA=c|||;VT=SNP
1	177691402	rs61813495	C	T	100	PASS	AC=227;AF=0.0453275;AN=5008;NS=2504;DP=18099;EAS_AF=0.0188;AMR_AF=0.072;AFR_AF=0.0461;EUR_AF=0.0417;SAS_AF=0.0562;AA=c|||;VT=SNP
1	177691801	rs112724435	C	G	100	PASS	AC=321;AF=0.0640974;AN=5008;NS=2504;DP=20031;EAS_AF=0.0357;AMR_AF=0.0677;AFR_AF=0.0129;EUR_AF=0.1402;SAS_AF=0.0818;AA=c|||;VT=SNP
1	177692157	rs4652257	T	C	100	PASS	AC=1370;AF=0.273562;AN=5008;NS=2504;DP=19177;EAS_AF=0.3075;AMR_AF=0.33;AFR_AF=0.1445;EUR_AF=0.3519;SAS_AF=0.2924;AA=t|||;VT=SNP
1	177692560	rs7556343	A	G	100	PASS	AC=985;AF=0.196685;AN=5008;NS=2504;DP=18723;EAS_AF=0.3929;AMR_AF=0.1628;AFR_AF=0.0847;EUR_AF=0.1342;SAS_AF=0.2342;AA=A|||;VT=SNP
1	177692982	rs113308571	G	C	100	PASS	AC=442;AF=0.0882588;AN=5008;NS=2504;DP=20326;EAS_AF=0.0357;AMR_AF=0.0749;AFR_AF=0.0998;EUR_AF=0.1412;SAS_AF=0.0818;AA=G|||;VT=SNP
1	177693559	rs12562396	G	A	100	PASS	AC=366;AF=0.0730831;AN=5008;NS=2504;DP=19699;EAS_AF=0.1419;AMR_AF=0.0288;AFR_AF=0.0333;EUR_AF=0.0487;SAS_AF=0.1125;AA=G|||;VT=SNP
1	177694132	rs12145448	A	C	100	PASS	AC=767;AF=0.153155;AN=5008;NS=2504;DP=19529;EAS_AF=0.1657;AMR_AF=0.2363;AFR_AF=0.0726;EUR_AF=0.1859;SAS_AF=0.1564;AA=A|||;VT=SNP
1	177694498	rs59637742	A	G	100	PASS	AC=515;AF=0.102835;AN=5008;NS=2504;DP=20389;EAS_AF=0.1438;AMR_AF=0.0793;AFR_AF=0.0129;EUR_AF=0.165;SAS_AF=0.135;AA=A|||;VT=SNP
1	177694514	rs12742033	C	A	100	PASS	AC=1440;AF=0.28754;AN=5008;NS=2504;DP=20168;EAS_AF=0.3095;AMR_AF=0.33;AFR_AF=0.23;EUR_AF=0.3171;SAS_AF=0.2822;AA=C|||;VT=SNP
1	177694712	rs10913407	T	C	100	PASS	AC=1645;AF=0.328474;AN=5008;NS=2504;DP=19328;EAS_AF=0.3095;AMR_AF=0.3559;AFR_AF=0.3351;EUR_AF=0.3539;SAS_AF=0.2935;AA=T|||;VT=SNP
1	177695182	rs77173175	A	G	100	PASS	AC=374;AF=0.0746805;AN=5008;NS=2504;DP=18708;EAS_AF=0.1429;AMR_AF=0.0288;AFR_AF=0.0386;EUR_AF=0.0487;SAS_AF=0.1125;AA=A|||;VT=SNP
1	177695777	rs1118030	G	A	100	PASS	AC=1018;AF=0.203275;AN=5008;NS=2504;DP=19838;EAS_AF=0.3958;AMR_AF=0.1571;AFR_AF=0.1392;EUR_AF=0.1024;SAS_AF=0.228;AA=g|||;VT=SNP
1	177696058	rs10798563	C	T	100	PASS	AC=1533;AF=0.30611;AN=5008;NS=2504;DP=13849;EAS_AF=0.3085;AMR_AF=0.3473;AFR_AF=0.2557;EUR_AF=0.3539;SAS_AF=0.2935;AA=C|||;VT=SNP
1	177697294	rs4316326	C	G	100	PASS	AC=1752;AF=0.34984;AN=5008;NS=2504;DP=14161;EAS_AF=0.5724;AMR_AF=0.255;AFR_AF=0.2163;EUR_AF=0.2922;SAS_AF=0.4274;AA=C|||;VT=SNP
1	177697365	rs4316327	C	G	100	PASS	AC=1283;AF=0.25619;AN=5008;NS=2504;DP=12728;EAS_AF=0.0942;AMR_AF=0.3674;AFR_AF=0.2549;EUR_AF=0.3549;SAS_AF=0.2444;AA=C|||;VT=SNP
1	177697414	rs4652258	G	A	100	PASS	AC=948;AF=0.189297;AN=5008;NS=2504;DP=15024;EAS_AF=0.3938;AMR_AF=0.1556;AFR_AF=0.0825;EUR_AF=0.1093;SAS_AF=0.229;AA=G|||;VT=SNP
1	177697433	rs4652259	A	G	100	PASS	AC=959;AF=0.191494;AN=5008;NS=2504;DP=15232;EAS_AF=0.3938;AMR_AF=0.1542;AFR_AF=0.0923;EUR_AF=0.1083;SAS_AF=0.229;AA=A|||;VT=SNP
1	177697827	rs10913409	G	A	100	PASS	AC=1581;AF=0.315695;AN=5008;NS=2504;DP=14355;EAS_AF=0.3234;AMR_AF=0.3458;AFR_AF=0.3048;EUR_AF=0.3469;SAS_AF=0.2689;AA=A|||;VT=SNP
1	177698515	rs10753170	T	G	100	PASS	AC=2762;AF=0.551518;AN=5008;NS=2504;DP=16405;EAS_AF=0.7192;AMR_AF=0.5331;AFR_AF=0.5053;EUR_AF=0.492;SAS_AF=0.5153;AA=T|||;VT=SNP
1	177698584	rs10913410	C	A	100	PASS	AC=1317;AF=0.262979;AN=5008;NS=2504;DP=16042;EAS_AF=0.3214;AMR_AF=0.3256;AFR_AF=0.1415;EUR_AF=0.331;SAS_AF=0.2526;AA=C|||;VT=SNP
1	177698900	rs61813496	C	T	100	PASS	AC=1197;AF=0.239018;AN=5008;NS=2504;DP=15789;EAS_AF=0.3958;AMR_AF=0.1859;AFR_AF=0.2118;EUR_AF=0.1431;SAS_AF=0.2505;AA=T|||;VT=SNP
1	177699807	rs1923621	T	G	100	PASS	AC=1012;AF=0.202077;AN=5008;NS=2504;DP=13709;EAS_AF=0.3958;AMR_AF=0.1628;AFR_AF=0.1082;EUR_AF=0.1113;SAS_AF=0.2505;AA=T|||;VT=SNP
1	177700306	rs3131308	A	G	100	PASS	AC=2654;AF=0.529952;AN=5008;NS=2504;DP=16370;EAS_AF=0.7173;AMR_AF=0.5187;AFR_AF=0.4349;EUR_AF=0.4901;SAS_AF=0.5143;AA=G|||;VT=SNP
1	177700443	rs3117754	T	C	100	PASS	AC=3004;AF=0.59984;AN=5008;NS=2504;DP=16408;EAS_AF=0.7173;AMR_AF=0.5548;AFR_AF=0.6762;EUR_AF=0.494;SAS_AF=0.5164;AA=C|||;VT=SNP
1	177700814	rs12134071	C	A	100	PASS	AC=1108;AF=0.221246;AN=5008;NS=2504;DP=17414;EAS_AF=0.0933;AMR_AF=0.3545;AFR_AF=0.1218;EUR_AF=0.3539;SAS_AF=0.2566;AA=C|||;VT=SNP
1	177701056	rs3117755	A	C	100	PASS	AC=1273;AF=0.254193;AN=5008;NS=2504;DP=17422;EAS_AF=0.3214;AMR_AF=0.3112;AFR_AF=0.1392;EUR_AF=0.3091;SAS_AF=0.2434;AA=A|||;VT=SNP
1	177701570	rs79162295	C	G	100	PASS	AC=357;AF=0.0712859;AN=5008;NS=2504;DP=17255;EAS_AF=0.1508;AMR_AF=0.0231;AFR_AF=0.0227;EUR_AF=0.0417;SAS_AF=0.1196;AA=C|||;VT=SNP
1	177702240	rs7512087	C	T	100	PASS	AC=1003;AF=0.20028;AN=5008;NS=2504;DP=16064;EAS_AF=0.3938;AMR_AF=0.1643;AFR_AF=0.1074;EUR_AF=0.1093;SAS_AF=0.2454;AA=C|||;VT=SNP
1	177702554	rs6425444	C	T	100	PASS	AC=1111;AF=0.221845;AN=5008;NS=2504;DP=17023;EAS_AF=0.3938;AMR_AF=0.1729;AFR_AF=0.1846;EUR_AF=0.1093;SAS_AF=0.2454;AA=C|||;VT=SNP
1	177702661	rs12120222	T	C	100	PASS	AC=1112;AF=0.222045;AN=5008;NS=2504;DP=16938;EAS_AF=0.0933;AMR_AF=0.353;AFR_AF=0.1218;EUR_AF=0.3579;SAS_AF=0.2577;AA=T|||;VT=SNP
1	177702841	rs1923643	A	G	100	PASS	AC=1241;AF=0.247804;AN=5008;NS=2504;DP=17469;EAS_AF=0.3938;AMR_AF=0.1844;AFR_AF=0.2761;EUR_AF=0.1103;SAS_AF=0.2454;AA=A|||;VT=SNP
1	177703838	rs10798564	T	C	100	PASS	AC=1236;AF=0.246805;AN=5008;NS=2504;DP=15426;EAS_AF=0.3938;AMR_AF=0.1888;AFR_AF=0.2337;EUR_AF=0.1461;SAS_AF=0.2577;AA=C|||;VT=SNP
1	177703891	rs10913412	T	C	100	PASS	AC=1201;AF=0.239816;AN=5008;NS=2504;DP=14557;EAS_AF=0.3938;AMR_AF=0.1859;AFR_AF=0.2095;EUR_AF=0.1451;SAS_AF=0.2577;AA=C|||;VT=SNP
1	177703898	rs12131671	C	T	100	PASS	AC=1065;AF=0.21266;AN=5008;NS=2504;DP=14603;EAS_AF=0.0923;AMR_AF=0.3386;AFR_AF=0.1218;EUR_AF=0.327;SAS_AF=0.2526;AA=C|||;VT=SNP
1	177704242	rs10913414	A	G	100	PASS	AC=1329;AF=0.265375;AN=5008;NS=2504;DP=19001;EAS_AF=0.3938;AMR_AF=0.1945;AFR_AF=0.3011;EUR_AF=0.1461;SAS_AF=0.2577;AA=G|||;VT=SNP
1	177705264	rs7535861	T	C	100	PASS	AC=1245;AF=0.248602;AN=5008;NS=2504;DP=17469;EAS_AF=0.3938;AMR_AF=0.1888;AFR_AF=0.2405;EUR_AF=0.1461;SAS_AF=0.2577;AA=C|||;VT=SNP
1	177705777	rs3117756	A	C	100	PASS	AC=1358;AF=0.271166;AN=5008;NS=2504;DP=16197;EAS_AF=0.3244;AMR_AF=0.3271;AFR_AF=0.1551;EUR_AF=0.3449;SAS_AF=0.2577;AA=A|||;VT=SNP
1	177707062	rs7522738	A	G	100	PASS	AC=1132;AF=0.226038;AN=5008;NS=2504;DP=19586;EAS_AF=0.0933;AMR_AF=0.3545;AFR_AF=0.1241;EUR_AF=0.3718;SAS_AF=0.2597;AA=A|||;VT=SNP
1	177707318	rs1885648	T	G	100	PASS	AC=1625;AF=0.324481;AN=5008;NS=2504;DP=19717;EAS_AF=0.3929;AMR_AF=0.2219;AFR_AF=0.5053;EUR_AF=0.1491;SAS_AF=0.2628;AA=G|||;VT=SNP
1	177707449	rs1885647	T	C	100	PASS	AC=1060;AF=0.211661;AN=5008;NS=2504;DP=20267;EAS_AF=0.3929;AMR_AF=0.1715;AFR_AF=0.1097;EUR_AF=0.1441;SAS_AF=0.2607;AA=T|||;VT=SNP
1	177707927	rs10458366	A	C	100	PASS	AC=1616;AF=0.322684;AN=5008;NS=2504;DP=19498;EAS_AF=0.3929;AMR_AF=0.2219;AFR_AF=0.4985;EUR_AF=0.1491;SAS_AF=0.2628;AA=C|||;VT=SNP
1	177708496	rs1923642	G	A	100	PASS	AC=1137;AF=0.227037;AN=5008;NS=2504;DP=19235;EAS_AF=0.3929;AMR_AF=0.1758;AFR_AF=0.1853;EUR_AF=0.1143;SAS_AF=0.2648;AA=G|||;VT=SNP
1	177709801	rs12126914	A	T	100	PASS	AC=1115;AF=0.222644;AN=5008;NS=2504;DP=21799;EAS_AF=0.0933;AMR_AF=0.3545;AFR_AF=0.1233;EUR_AF=0.3588;SAS_AF=0.2566;AA=A|||;VT=SNP
1	177710023	rs10913415	A	C	100	PASS	AC=1103;AF=0.220248;AN=5008;NS=2504;DP=21021;EAS_AF=0.3938;AMR_AF=0.1715;AFR_AF=0.143;EUR_AF=0.1421;SAS_AF=0.2607;AA=A|||;VT=SNP
1	177710230	rs3117757	G	T	100	PASS	AC=1373;AF=0.274161;AN=5008;NS=2504;DP=21708;EAS_AF=0.3224;AMR_AF=0.33;AFR_AF=0.1725;EUR_AF=0.3449;SAS_AF=0.2495;AA=G|||;VT=SNP
1	177710595	rs2065140	G	A	100	PASS	AC=614;AF=0.122604;AN=5008;NS=2504;DP=18401;EAS_AF=0.1438;AMR_AF=0.0836;AFR_AF=0.0386;EUR_AF=0.1759;SAS_AF=0.1871;AA=G|||;VT=SNP
1	177710610	rs4652262	C	T	100	PASS	AC=1082;AF=0.216054;AN=5008;NS=2504;DP=19082;EAS_AF=0.3978;AMR_AF=0.1888;AFR_AF=0.1573;EUR_AF=0.1014;SAS_AF=0.2454;AA=C|||;VT=SNP
1	177710814	rs2065141	A	G	100	PASS	AC=646;AF=0.128994;AN=5008;NS=2504;DP=18824;EAS_AF=0.1538;AMR_AF=0.0865;AFR_AF=0.0439;EUR_AF=0.1799;SAS_AF=0.1963;AA=A|||;VT=SNP
1	177711826	rs3131316	C	G	100	PASS	AC=3122;AF=0.623403;AN=5008;NS=2504;DP=17317;EAS_AF=0.5823;AMR_AF=0.7493;AFR_AF=0.2708;EUR_AF=0.8917;SAS_AF=0.7771;AA=C|||;VT=SNP
1	177712565	rs12039518	C	A	100	PASS	AC=1252;AF=0.25;AN=5008;NS=2504;DP=17059;EAS_AF=0.3849;AMR_AF=0.2176;AFR_AF=0.2867;EUR_AF=0.1382;SAS_AF=0.1994;AA=C|||;VT=SNP
1	177712867	rs1923641	T	C	100	PASS	AC=2367;AF=0.472644;AN=5008;NS=2504;DP=16119;EAS_AF=0.4286;AMR_AF=0.6412;AFR_AF=0.1884;EUR_AF=0.675;SAS_AF=0.5746;AA=T|||;VT=SNP
1	177713388	rs61813498	T	C	100	PASS	AC=1279;AF=0.255391;AN=5008;NS=2504;DP=17430;EAS_AF=0.3869;AMR_AF=0.2176;AFR_AF=0.2912;EUR_AF=0.1421;SAS_AF=0.2147;AA=T|||;VT=SNP
1	177714313	rs2902196	C	T	100	PASS	AC=1185;AF=0.236621;AN=5008;NS=2504;DP=17231;EAS_AF=0.3869;AMR_AF=0.2032;AFR_AF=0.2572;EUR_AF=0.1064;SAS_AF=0.2117;AA=C|||;VT=SNP
1	177714468	rs2902197	C	T	100	PASS	AC=1115;AF=0.222644;AN=5008;NS=2504;DP=18113;EAS_AF=0.3869;AMR_AF=0.1974;AFR_AF=0.2095;EUR_AF=0.1054;SAS_AF=0.2096;AA=C|||;VT=SNP
1	177714660	rs2146299	C	T	100	PASS	AC=1055;AF=0.210663;AN=5008;NS=2504;DP=20049;EAS_AF=0.0952;AMR_AF=0.3242;AFR_AF=0.0923;EUR_AF=0.332;SAS_AF=0.2843;AA=C|||;VT=SNP
1	177716739	rs3117758	G	T	100	PASS	AC=3086;AF=0.616214;AN=5008;NS=2504;DP=14343;EAS_AF=0.5883;AMR_AF=0.7421;AFR_AF=0.2814;EUR_AF=0.8569;SAS_AF=0.7607;AA=G|||;VT=SNP
1	177717026	rs16851793	C	T	100	PASS	AC=1163;AF=0.232228;AN=5008;NS=2504;DP=20358;EAS_AF=0.3859;AMR_AF=0.2061;AFR_AF=0.211;EUR_AF=0.1402;SAS_AF=0.2157;AA=C|||;VT=SNP
1	177717567	rs1923640	G	A	100	PASS	AC=1182;AF=0.236022;AN=5008;NS=2504;DP=21688;EAS_AF=0.3859;AMR_AF=0.2032;AFR_AF=0.2564;EUR_AF=0.1044;SAS_AF=0.2127;AA=G|||;VT=SNP
1	177717942	rs927481	G	T	100	PASS	AC=3134;AF=0.625799;AN=5008;NS=2504;DP=21638;EAS_AF=0.5903;AMR_AF=0.7507;AFR_AF=0.2844;EUR_AF=0.8907;SAS_AF=0.7628;AA=G|||;VT=SNP
1	177718364	rs150813460	A	G	100	PASS	AC=141;AF=0.028155;AN=5008;NS=2504;DP=22826;EAS_AF=0.0208;AMR_AF=0.0634;AFR_AF=0.003;EUR_AF=0.0358;SAS_AF=0.0368;AA=A|||;VT=SNP
1	177718992	rs1923639	A	G	100	PASS	AC=4255;AF=0.849641;AN=5008;NS=2504;DP=16052;EAS_AF=0.8423;AMR_AF=0.9193;AFR_AF=0.8616;EUR_AF=0.8519;SAS_AF=0.7894;AA=G|||;VT=SNP
1	177719196	rs3131323	T	C	100	PASS	AC=2444;AF=0.488019;AN=5008;NS=2504;DP=15113;EAS_AF=0.4563;AMR_AF=0.6571;AFR_AF=0.1906;EUR_AF=0.7107;SAS_AF=0.5736;AA=T|||;VT=SNP
1	177719596	rs12406676	T	A	100	PASS	AC=1282;AF=0.25599;AN=5008;NS=2504;DP=18502;EAS_AF=0.3879;AMR_AF=0.2147;AFR_AF=0.295;EUR_AF=0.1402;SAS_AF=0.2157;AA=T|||;VT=SNP
1	177720532	rs75530729	G	C	100	PASS	AC=570;AF=0.113818;AN=5008;NS=2504;DP=16815;EAS_AF=0.1319;AMR_AF=0.0778;AFR_AF=0.0393;EUR_AF=0.1471;SAS_AF=0.1871;AA=G|||;VT=SNP
1	177720918	rs16851814	A	G	100	PASS	AC=1282;AF=0.25599;AN=5008;NS=2504;DP=17453;EAS_AF=0.3879;AMR_AF=0.2147;AFR_AF=0.295;EUR_AF=0.1402;SAS_AF=0.2157;AA=A|||;VT=SNP
1	177721063	rs3117760	G	A	100	PASS	AC=2604;AF=0.519968;AN=5008;NS=2504;DP=18001;EAS_AF=0.4544;AMR_AF=0.6671;AFR_AF=0.3094;EUR_AF=0.7097;SAS_AF=0.5726;AA=G|||;VT=SNP
1	177721690	rs55827622	C	T	100	PASS	AC=993;AF=0.198283;AN=5008;NS=2504;DP=19593;EAS_AF=0.0952;AMR_AF=0.3199;AFR_AF=0.0484;EUR_AF=0.332;SAS_AF=0.2832;AA=C|||;VT=SNP
1	177722907	rs12140439	C	A	100	PASS	AC=995;AF=0.198682;AN=5008;NS=2504;DP=16917;EAS_AF=0.0952;AMR_AF=0.3199;AFR_AF=0.0484;EUR_AF=0.331;SAS_AF=0.2863;AA=C|||;VT=SNP
1	177723089	rs3131325	T	C	100	PASS	AC=1381;AF=0.275759;AN=5008;NS=2504;DP=19673;EAS_AF=0.3591;AMR_AF=0.3228;AFR_AF=0.1377;EUR_AF=0.339;SAS_AF=0.2781;AA=T|||;VT=SNP
1	177723170	rs3117762	T	G	100	PASS	AC=1381;AF=0.275759;AN=5008;NS=2504;DP=17170;EAS_AF=0.3591;AMR_AF=0.3228;AFR_AF=0.1377;EUR_AF=0.339;SAS_AF=0.2781;AA=T|||;VT=SNP
1	177723931	rs3117763	G	A	100	PASS	AC=2872;AF=0.573482;AN=5008;NS=2504;DP=21648;EAS_AF=0.745;AMR_AF=0.5591;AFR_AF=0.5719;EUR_AF=0.4851;SAS_AF=0.5;AA=G|||;VT=SNP
1	177724272	rs3131326	G	C	100	PASS	AC=1386;AF=0.276757;AN=5008;NS=2504;DP=18988;EAS_AF=0.3601;AMR_AF=0.3228;AFR_AF=0.1377;EUR_AF=0.3429;SAS_AF=0.2781;AA=G|||;VT=SNP
1	177724584	rs3131327	A	T	100	PASS	AC=1448;AF=0.289137;AN=5008;NS=2504;DP=19319;EAS_AF=0.3601;AMR_AF=0.3386;AFR_AF=0.1392;EUR_AF=0.3797;SAS_AF=0.2904;AA=A|||;VT=SNP
1	177724778	rs4652263	T	C	100	PASS	AC=1430;AF=0.285543;AN=5008;NS=2504;DP=17937;EAS_AF=0.3869;AMR_AF=0.2233;AFR_AF=0.4077;EUR_AF=0.1352;SAS_AF=0.2147;AA=C|||;VT=SNP
1	177727201	rs3131328	A	C	100	PASS	AC=1446;AF=0.288738;AN=5008;NS=2504;DP=18768;EAS_AF=0.3601;AMR_AF=0.3372;AFR_AF=0.1407;EUR_AF=0.3787;SAS_AF=0.2883;AA=A|||;VT=SNP
1	177727289	rs3117764	G	A	100	PASS	AC=1447;AF=0.288938;AN=5008;NS=2504;DP=18745;EAS_AF=0.3611;AMR_AF=0.3372;AFR_AF=0.1407;EUR_AF=0.3787;SAS_AF=0.2883;AA=G|||;VT=SNP
1	177727430	rs3117765	G	A	100	PASS	AC=1445;AF=0.288538;AN=5008;NS=2504;DP=20419;EAS_AF=0.3601;AMR_AF=0.3372;AFR_AF=0.1407;EUR_AF=0.3787;SAS_AF=0.2873;AA=G|||;VT=SNP
1	177727582	rs3117766	T	G	100	PASS	AC=1446;AF=0.288738;AN=5008;NS=2504;DP=18778;EAS_AF=0.3591;AMR_AF=0.3372;AFR_AF=0.1422;EUR_AF=0.3787;SAS_AF=0.2873;AA=T|||;VT=SNP
1	177727746	rs12049184	C	T	100	PASS	AC=1279;AF=0.255391;AN=5008;NS=2504;DP=18511;EAS_AF=0.3889;AMR_AF=0.2176;AFR_AF=0.295;EUR_AF=0.1352;SAS_AF=0.2147;AA=C|||;VT=SNP
1	177728057	rs4652264	C	A	100	PASS	AC=1172;AF=0.234026;AN=5008;NS=2504;DP=17510;EAS_AF=0.3889;AMR_AF=0.2017;AFR_AF=0.2489;EUR_AF=0.1034;SAS_AF=0.2117;AA=C|||;VT=SNP
1	177728319	rs61813513	A	C	100	PASS	AC=614;AF=0.122604;AN=5008;NS=2504;DP=16972;EAS_AF=0.1319;AMR_AF=0.0865;AFR_AF=0.0416;EUR_AF=0.1799;SAS_AF=0.1892;AA=A|||;VT=SNP
1	177728695	rs12116988	C	T	100	PASS	AC=991;AF=0.197883;AN=5008;NS=2504;DP=14358;EAS_AF=0.0952;AMR_AF=0.3199;AFR_AF=0.0469;EUR_AF=0.331;SAS_AF=0.2843;AA=C|||;VT=SNP
1	177728705	rs12138989	G	A	100	PASS	AC=1060;AF=0.211661;AN=5008;NS=2504;DP=16214;EAS_AF=0.0952;AMR_AF=0.3271;AFR_AF=0.093;EUR_AF=0.332;SAS_AF=0.2863;AA=G|||;VT=SNP
1	177728834	rs55902020	C	T	100	PASS	AC=993;AF=0.198283;AN=5008;NS=2504;DP=19408;EAS_AF=0.0972;AMR_AF=0.3199;AFR_AF=0.0469;EUR_AF=0.331;SAS_AF=0.2843;AA=C|||;VT=SNP
1	177728893	rs56114350	G	A	100	PASS	AC=992;AF=0.198083;AN=5008;NS=2504;DP=20352;EAS_AF=0.0952;AMR_AF=0.3199;AFR_AF=0.0477;EUR_AF=0.331;SAS_AF=0.2843;AA=g|||;VT=SNP
1	177728914	rs111289647	G	T	100	PASS	AC=613;AF=0.122404;AN=5008;NS=2504;DP=19734;EAS_AF=0.1319;AMR_AF=0.0865;AFR_AF=0.0416;EUR_AF=0.1779;SAS_AF=0.1902;AA=G|||;VT=SNP
1	177729363	rs3131329	T	C	100	PASS	AC=3558;AF=0.710463;AN=5008;NS=2504;DP=19648;EAS_AF=0.879;AMR_AF=0.6527;AFR_AF=0.6596;EUR_AF=0.666;SAS_AF=0.6922;AA=c|||;VT=SNP
1	177729372	rs12117205	C	T	100	PASS	AC=992;AF=0.198083;AN=5008;NS=2504;DP=20120;EAS_AF=0.0962;AMR_AF=0.3199;AFR_AF=0.0469;EUR_AF=0.331;SAS_AF=0.2843;AA=t|||;VT=SNP
1	177730390	rs3117767	C	G	100	PASS	AC=1449;AF=0.289337;AN=5008;NS=2504;DP=17256;EAS_AF=0.3591;AMR_AF=0.3372;AFR_AF=0.1407;EUR_AF=0.3797;SAS_AF=0.2914;AA=c|||;VT=SNP
1	177730433	rs112571600	G	A	100	PASS	AC=991;AF=0.197883;AN=5008;NS=2504;DP=18471;EAS_AF=0.0952;AMR_AF=0.3199;AFR_AF=0.0469;EUR_AF=0.331;SAS_AF=0.2843;AA=g|||;VT=SNP
1	177731000	rs145284617	C	A	100	PASS	AC=576;AF=0.115016;AN=5008;NS=2504;DP=20543;EAS_AF=0.1329;AMR_AF=0.0778;AFR_AF=0.0393;EUR_AF=0.1481;SAS_AF=0.1912;AA=c|||;VT=SNP
1	177732576	rs141544399	A	C	100	PASS	AC=1295;AF=0.258586;AN=5008;NS=2504;DP=18848;EAS_AF=0.3899;AMR_AF=0.2161;AFR_AF=0.3033;EUR_AF=0.1372;SAS_AF=0.2178;AA=a|||;VT=SNP
1	177732645	rs74882222	A	T	100	PASS	AC=1365;AF=0.272564;AN=5008;NS=2504;DP=19624;EAS_AF=0.3552;AMR_AF=0.3228;AFR_AF=0.1392;EUR_AF=0.34;SAS_AF=0.2628;AA=a|||;VT=SNP
1	177733422	rs9425461	T	A	100	PASS	AC=1369;AF=0.273363;AN=5008;NS=2504;DP=20162;EAS_AF=0.3571;AMR_AF=0.3228;AFR_AF=0.1407;EUR_AF=0.34;SAS_AF=0.2628;AA=T|||;VT=SNP
1	177734574	rs61813516	G	T	100	PASS	AC=617;AF=0.123203;AN=5008;NS=2504;DP=12949;EAS_AF=0.1329;AMR_AF=0.0865;AFR_AF=0.0416;EUR_AF=0.1769;SAS_AF=0.1943;AA=A|||;VT=SNP
1	177735012	rs12137274	T	C	100	PASS	AC=1045;AF=0.208666;AN=5008;NS=2504;DP=15705;EAS_AF=0.1359;AMR_AF=0.3213;AFR_AF=0.0469;EUR_AF=0.337;SAS_AF=0.2904;AA=T|||;VT=SNP
1	177735377	rs12139947	G	A	100	PASS	AC=1035;AF=0.206669;AN=5008;NS=2504;DP=17251;EAS_AF=0.1359;AMR_AF=0.3199;AFR_AF=0.0469;EUR_AF=0.331;SAS_AF=0.2873;AA=G|||;VT=SNP
1	177736751	rs1923625	C	T	100	PASS	AC=1229;AF=0.245407;AN=5008;NS=2504;DP=18149;EAS_AF=0.3462;AMR_AF=0.2147;AFR_AF=0.2935;EUR_AF=0.1352;SAS_AF=0.2117;AA=C|||;VT=SNP
1	177737303	rs1885644	A	G	100	PASS	AC=688;AF=0.13738;AN=5008;NS=2504;DP=15774;EAS_AF=0.1349;AMR_AF=0.1009;AFR_AF=0.0439;EUR_AF=0.2147;SAS_AF=0.2127;AA=A|||;VT=SNP
1	177737389	rs10494504	A	G	100	PASS	AC=1238;AF=0.247204;AN=5008;NS=2504;DP=18287;EAS_AF=0.3899;AMR_AF=0.2061;AFR_AF=0.2935;EUR_AF=0.1044;SAS_AF=0.2137;AA=A|||;VT=SNP
1	177738486	rs61813517	C	G	100	PASS	AC=530;AF=0.105831;AN=5008;NS=2504;DP=21444;EAS_AF=0.1349;AMR_AF=0.0749;AFR_AF=0.0408;EUR_AF=0.1362;SAS_AF=0.1544;AA=C|||;VT=SNP
1	177739231	rs932676	G	A	100	PASS	AC=2947;AF=0.588458;AN=5008;NS=2504;DP=21207;EAS_AF=0.7054;AMR_AF=0.5764;AFR_AF=0.5635;EUR_AF=0.5567;SAS_AF=0.5429;AA=G|||;VT=SNP
1	177740608	rs3131332	C	T	100	PASS	AC=1361;AF=0.271765;AN=5008;NS=2504;DP=19876;EAS_AF=0.3512;AMR_AF=0.3228;AFR_AF=0.1422;EUR_AF=0.34;SAS_AF=0.2587;AA=C|||;VT=SNP
1	177741236	rs61813518	A	G	100	PASS	AC=621;AF=0.124002;AN=5008;NS=2504;DP=11408;EAS_AF=0.1359;AMR_AF=0.0865;AFR_AF=0.0401;EUR_AF=0.1779;SAS_AF=0.1963;AA=A|||;VT=SNP
1	177742007	rs3131333	G	A	100	PASS	AC=3586;AF=0.716054;AN=5008;NS=2504;DP=20909;EAS_AF=0.8333;AMR_AF=0.6527;AFR_AF=0.7277;EUR_AF=0.6581;SAS_AF=0.684;AA=A|||;VT=SNP
1	177744024	rs3117749	A	G	100	PASS	AC=2862;AF=0.571486;AN=5008;NS=2504;DP=18221;EAS_AF=0.746;AMR_AF=0.5548;AFR_AF=0.5628;EUR_AF=0.4891;SAS_AF=0.5;AA=A|||;VT=SNP
1	177744110	rs12047418	G	A	100	PASS	AC=1233;AF=0.246206;AN=5008;NS=2504;DP=19266;EAS_AF=0.3869;AMR_AF=0.2061;AFR_AF=0.2958;EUR_AF=0.1044;SAS_AF=0.2086;AA=G|||;VT=SNP
1	177744720	rs3117750	A	G	100	PASS	AC=1452;AF=0.289936;AN=5008;NS=2504;DP=16049;EAS_AF=0.3532;AMR_AF=0.3372;AFR_AF=0.1452;EUR_AF=0.3837;SAS_AF=0.2904;AA=A|||;VT=SNP
1	177745454	rs3117751	A	G	100	PASS	AC=2813;AF=0.561701;AN=5008;NS=2504;DP=20979;EAS_AF=0.7411;AMR_AF=0.5749;AFR_AF=0.4614;EUR_AF=0.5626;SAS_AF=0.502;AA=A|||;VT=SNP
1	177746084	rs111885000	G	A	100	PASS	AC=1000;AF=0.199681;AN=5008;NS=2504;DP=18909;EAS_AF=0.1012;AMR_AF=0.3199;AFR_AF=0.0484;EUR_AF=0.33;SAS_AF=0.2863;AA=G|||;VT=SNP
1	177747057	rs3117752	A	T	100	PASS	AC=2682;AF=0.535543;AN=5008;NS=2504;DP=21108;EAS_AF=0.6954;AMR_AF=0.5403;AFR_AF=0.4962;EUR_AF=0.4801;SAS_AF=0.4775;AA=A|||;VT=SNP
1	177747199	rs3117753	C	T	100	PASS	AC=1334;AF=0.266374;AN=5008;NS=2504;DP=19687;EAS_AF=0.3502;AMR_AF=0.3199;AFR_AF=0.1233;EUR_AF=0.3439;SAS_AF=0.2556;AA=C|||;VT=SNP
1	177747222	rs16851854	A	G	100	PASS	AC=1364;AF=0.272364;AN=5008;NS=2504;DP=19771;EAS_AF=0.3899;AMR_AF=0.2349;AFR_AF=0.3094;EUR_AF=0.1809;SAS_AF=0.2219;AA=A|||;VT=SNP
1	177747310	rs12144442	T	C	100	PASS	AC=1101;AF=0.219848;AN=5008;NS=2504;DP=21118;EAS_AF=0.1429;AMR_AF=0.3228;AFR_AF=0.0787;EUR_AF=0.338;SAS_AF=0.2955;AA=T|||;VT=SNP
1	177748866	rs878833	C	T	100	PASS	AC=753;AF=0.150359;AN=5008;NS=2504;DP=13550;EAS_AF=0.2808;AMR_AF=0.1311;AFR_AF=0.1036;EUR_AF=0.0885;SAS_AF=0.1564;AA=C|||;VT=SNP
1	177749363	rs16851861	G	A	100	PASS	AC=998;AF=0.199281;AN=5008;NS=2504;DP=15758;EAS_AF=0.2887;AMR_AF=0.1844;AFR_AF=0.0688;EUR_AF=0.2694;SAS_AF=0.2219;AA=G|||;VT=SNP
1	177750489	rs2902199	C	T	100	PASS	AC=2331;AF=0.465455;AN=5008;NS=2504;DP=20992;EAS_AF=0.2778;AMR_AF=0.4409;AFR_AF=0.8139;EUR_AF=0.3529;SAS_AF=0.3211;AA=T|||;VT=SNP
1	177751108	rs2003999	A	G	100	PASS	AC=1638;AF=0.327077;AN=5008;NS=2504;DP=20872;EAS_AF=0.3532;AMR_AF=0.3876;AFR_AF=0.2731;EUR_AF=0.3509;SAS_AF=0.3057;AA=A|||;VT=SNP
1	177751285	rs1923628	C	T	100	PASS	AC=1297;AF=0.258986;AN=5008;NS=2504;DP=19410;EAS_AF=0.3075;AMR_AF=0.3098;AFR_AF=0.1982;EUR_AF=0.2714;SAS_AF=0.2423;AA=C|||;VT=SNP
1	177751488	rs746584	C	T	100	PASS	AC=1172;AF=0.234026;AN=5008;NS=2504;DP=20536;EAS_AF=0.3075;AMR_AF=0.2954;AFR_AF=0.112;EUR_AF=0.2704;SAS_AF=0.2423;AA=C|||;VT=SNP
1	177751536	rs746583	T	C	100	PASS	AC=2742;AF=0.547524;AN=5008;NS=2504;DP=19922;EAS_AF=0.6925;AMR_AF=0.5994;AFR_AF=0.149;EUR_AF=0.6869;SAS_AF=0.7566;AA=T|||;VT=SNP
1	177751810	rs978992	A	T	100	PASS	AC=1484;AF=0.296326;AN=5008;NS=2504;DP=17959;EAS_AF=0.3075;AMR_AF=0.3401;AFR_AF=0.2943;EUR_AF=0.3082;SAS_AF=0.2444;AA=T|||;VT=SNP
1	177752013	rs74128112	C	T	100	PASS	AC=1294;AF=0.258387;AN=5008;NS=2504;DP=16016;EAS_AF=0.3065;AMR_AF=0.3098;AFR_AF=0.1967;EUR_AF=0.2714;SAS_AF=0.2423;AA=C|||;VT=SNP
1	177752701	rs2093519	G	A	100	PASS	AC=1558;AF=0.311102;AN=5008;NS=2504;DP=14522;EAS_AF=0.3075;AMR_AF=0.3444;AFR_AF=0.3548;EUR_AF=0.3082;SAS_AF=0.2352;AA=A|||;VT=SNP
1	177753473	rs12402666	C	T	100	PASS	AC=1476;AF=0.294728;AN=5008;NS=2504;DP=19521;EAS_AF=0.3075;AMR_AF=0.3401;AFR_AF=0.295;EUR_AF=0.3082;SAS_AF=0.2352;AA=C|||;VT=SNP
1	177753776	rs74128113	C	T	100	PASS	AC=1352;AF=0.269968;AN=5008;NS=2504;DP=20676;EAS_AF=0.3085;AMR_AF=0.3329;AFR_AF=0.205;EUR_AF=0.3072;SAS_AF=0.2352;AA=C|||;VT=SNP
1	177754489	rs34944316	T	C	100	PASS	AC=279;AF=0.0557109;AN=5008;NS=2504;DP=18068;EAS_AF=0.0456;AMR_AF=0.0793;AFR_AF=0.0204;EUR_AF=0.0855;SAS_AF=0.0665;AA=T|||;VT=SNP
1	177754771	rs4652266	C	A	100	PASS	AC=1280;AF=0.255591;AN=5008;NS=2504;DP=22242;EAS_AF=0.3085;AMR_AF=0.3084;AFR_AF=0.1967;EUR_AF=0.2644;SAS_AF=0.2342;AA=C|||;VT=SNP
1	177755299	rs10913418	C	A	100	PASS	AC=2142;AF=0.427716;AN=5008;NS=2504;DP=20808;EAS_AF=0.6677;AMR_AF=0.4308;AFR_AF=0.2156;EUR_AF=0.4095;SAS_AF=0.4836;AA=C|||;VT=SNP
1	177755464	rs10913419	G	A	100	PASS	AC=2124;AF=0.424121;AN=5008;NS=2504;DP=21622;EAS_AF=0.6687;AMR_AF=0.4265;AFR_AF=0.2042;EUR_AF=0.4076;SAS_AF=0.4847;AA=G|||;VT=SNP
1	177755681	rs12046610	T	C	100	PASS	AC=281;AF=0.0561102;AN=5008;NS=2504;DP=21431;EAS_AF=0.0456;AMR_AF=0.0778;AFR_AF=0.0204;EUR_AF=0.0845;SAS_AF=0.0706;AA=T|||;VT=SNP
1	177756504	rs1923626	C	T	100	PASS	AC=2350;AF=0.469249;AN=5008;NS=2504;DP=18669;EAS_AF=0.3304;AMR_AF=0.5274;AFR_AF=0.4357;EUR_AF=0.5716;SAS_AF=0.5112;AA=T|||;VT=SNP
1	177757589	rs4567246	A	T	100	PASS	AC=2318;AF=0.462859;AN=5008;NS=2504;DP=15957;EAS_AF=0.6687;AMR_AF=0.4467;AFR_AF=0.3245;EUR_AF=0.4254;SAS_AF=0.4877;AA=T|||;VT=SNP
1	177758118	rs10737331	G	A	100	PASS	AC=1253;AF=0.2502;AN=5008;NS=2504;DP=18663;EAS_AF=0.4137;AMR_AF=0.2161;AFR_AF=0.1089;EUR_AF=0.2316;SAS_AF=0.316;AA=G|||;VT=SNP
1	177759149	rs9970167	G	A	100	PASS	AC=1261;AF=0.251797;AN=5008;NS=2504;DP=17466;EAS_AF=0.4444;AMR_AF=0.2032;AFR_AF=0.1089;EUR_AF=0.2167;SAS_AF=0.317;AA=G|||;VT=SNP
1	177759199	rs71628252	G	C	100	PASS	AC=244;AF=0.048722;AN=5008;NS=2504;DP=16295;EAS_AF=0.0456;AMR_AF=0.0648;AFR_AF=0.0166;EUR_AF=0.0656;SAS_AF=0.0665;AA=G|||;VT=SNP
1	177759469	rs9919161	G	A	100	PASS	AC=2918;AF=0.582668;AN=5008;NS=2504;DP=20457;EAS_AF=0.6994;AMR_AF=0.5086;AFR_AF=0.6929;EUR_AF=0.4602;SAS_AF=0.4918;AA=A|||;VT=SNP
1	177759481	rs57972714	C	T	100	PASS	AC=1165;AF=0.232628;AN=5008;NS=2504;DP=20673;EAS_AF=0.2986;AMR_AF=0.2954;AFR_AF=0.1165;EUR_AF=0.2684;SAS_AF=0.2403;AA=C|||;VT=SNP
1	177759645	rs10913420	C	T	100	PASS	AC=1018;AF=0.203275;AN=5008;NS=2504;DP=19218;EAS_AF=0.4008;AMR_AF=0.1383;AFR_AF=0.0915;EUR_AF=0.1511;SAS_AF=0.2505;AA=C|||;VT=SNP
1	177760557	rs10798567	G	A	100	PASS	AC=510;AF=0.101837;AN=5008;NS=2504;DP=15973;EAS_AF=0.254;AMR_AF=0.0288;AFR_AF=0.0008;EUR_AF=0.0368;SAS_AF=0.2004;AA=G|||;VT=SNP
1	177760918	rs9970077	A	G	100	PASS	AC=1067;AF=0.213059;AN=5008;NS=2504;DP=19732;EAS_AF=0.4067;AMR_AF=0.1398;AFR_AF=0.1203;EUR_AF=0.1541;SAS_AF=0.2515;AA=A|||;VT=SNP
1	177761109	rs12748436	C	G	100	PASS	AC=278;AF=0.0555112;AN=5008;NS=2504;DP=16791;EAS_AF=0.0456;AMR_AF=0.0778;AFR_AF=0.0182;EUR_AF=0.0845;SAS_AF=0.0706;AA=C|||;VT=SNP
1	177761814	rs12143741	T	G	100	PASS	AC=435;AF=0.086861;AN=5008;NS=2504;DP=21695;EAS_AF=0.0476;AMR_AF=0.0908;AFR_AF=0.1256;EUR_AF=0.0865;SAS_AF=0.0726;AA=T|||;VT=SNP
1	177762061	rs6425445	G	A	100	PASS	AC=449;AF=0.0896565;AN=5008;NS=2504;DP=21701;EAS_AF=0.0496;AMR_AF=0.0937;AFR_AF=0.1233;EUR_AF=0.0895;SAS_AF=0.0828;AA=G|||;VT=SNP
1	177762832	rs12728890	G	T	100	PASS	AC=244;AF=0.048722;AN=5008;NS=2504;DP=17676;EAS_AF=0.0476;AMR_AF=0.0663;AFR_AF=0.0189;EUR_AF=0.0686;SAS_AF=0.0573;AA=G|||;VT=SNP
1	177762940	rs7411090	T	C	100	PASS	AC=1774;AF=0.354233;AN=5008;NS=2504;DP=18251;EAS_AF=0.5506;AMR_AF=0.3501;AFR_AF=0.1641;EUR_AF=0.4165;SAS_AF=0.3476;AA=T|||;VT=SNP
1	177764577	rs6425446	A	G	100	PASS	AC=2940;AF=0.587061;AN=5008;NS=2504;DP=21678;EAS_AF=0.7579;AMR_AF=0.5375;AFR_AF=0.5651;EUR_AF=0.4463;SAS_AF=0.6207;AA=A|||;VT=SNP
1	177764706	rs6664268	T	C	100	PASS	AC=1688;AF=0.337061;AN=5008;NS=2504;DP=21611;EAS_AF=0.5317;AMR_AF=0.317;AFR_AF=0.1626;EUR_AF=0.3877;SAS_AF=0.3344;AA=T|||;VT=SNP
1	177764975	rs4650973	C	G	100	PASS	AC=759;AF=0.151558;AN=5008;NS=2504;DP=21531;EAS_AF=0.2252;AMR_AF=0.1239;AFR_AF=0.1899;EUR_AF=0.0318;SAS_AF=0.1667;AA=C|||;VT=SNP
1	177765025	rs4650974	T	C	100	PASS	AC=2641;AF=0.527356;AN=5008;NS=2504;DP=21492;EAS_AF=0.756;AMR_AF=0.4597;AFR_AF=0.4887;EUR_AF=0.4215;SAS_AF=0.501;AA=C|||;VT=SNP
1	177766021	rs75608493	C	G	100	PASS	AC=378;AF=0.0754792;AN=5008;NS=2504;DP=18726;EAS_AF=0.131;AMR_AF=0.0879;AFR_AF=0.0068;EUR_AF=0.1203;SAS_AF=0.0562;AA=C|||;VT=SNP
1	177766453	rs3922648	C	A	100	PASS	AC=2644;AF=0.527955;AN=5008;NS=2504;DP=11321;EAS_AF=0.756;AMR_AF=0.4611;AFR_AF=0.4887;EUR_AF=0.4235;SAS_AF=0.501;AA=C|||;VT=SNP
1	177766616	rs3922649	A	G	100	PASS	AC=3116;AF=0.622204;AN=5008;NS=2504;DP=20343;EAS_AF=0.7579;AMR_AF=0.5504;AFR_AF=0.6884;EUR_AF=0.4483;SAS_AF=0.6227;AA=G|||;VT=SNP
1	177766694	rs3922650	A	C	100	PASS	AC=3717;AF=0.742212;AN=5008;NS=2504;DP=19358;EAS_AF=0.8056;AMR_AF=0.6499;AFR_AF=0.9418;EUR_AF=0.5378;SAS_AF=0.683;AA=C|||;VT=SNP
1	177767099	rs4650975	C	A	100	PASS	AC=751;AF=0.14996;AN=5008;NS=2504;DP=20724;EAS_AF=0.2163;AMR_AF=0.1239;AFR_AF=0.1899;EUR_AF=0.0328;SAS_AF=0.1667;AA=C|||;VT=SNP
1	177767628	rs4348685	C	G	100	PASS	AC=1706;AF=0.340655;AN=5008;NS=2504;DP=20897;EAS_AF=0.5288;AMR_AF=0.3228;AFR_AF=0.1755;EUR_AF=0.3877;SAS_AF=0.3344;AA=C|||;VT=SNP
1	177768322	rs4075235	C	T	100	PASS	AC=1700;AF=0.339457;AN=5008;NS=2504;DP=21046;EAS_AF=0.5268;AMR_AF=0.3228;AFR_AF=0.1755;EUR_AF=0.3847;SAS_AF=0.3333;AA=C|||;VT=SNP
1	177768764	rs4311843	C	A	100	PASS	AC=3049;AF=0.608826;AN=5008;NS=2504;DP=21779;EAS_AF=0.7579;AMR_AF=0.5432;AFR_AF=0.6452;EUR_AF=0.4443;SAS_AF=0.6217;AA=A|||;VT=SNP
1	177768807	rs4433348	A	T	100	PASS	AC=2416;AF=0.482428;AN=5008;NS=2504;DP=22108;EAS_AF=0.756;AMR_AF=0.4452;AFR_AF=0.3306;EUR_AF=0.4165;SAS_AF=0.5;AA=A|||;VT=SNP
1	177768905	rs12026179	T	C	100	PASS	AC=663;AF=0.132388;AN=5008;NS=2504;DP=21927;EAS_AF=0.2202;AMR_AF=0.121;AFR_AF=0.1225;EUR_AF=0.0318;SAS_AF=0.1667;AA=T|||;VT=SNP
1	177769026	rs4360486	C	A	100	PASS	AC=3099;AF=0.61881;AN=5008;NS=2504;DP=19516;EAS_AF=0.7579;AMR_AF=0.5504;AFR_AF=0.6899;EUR_AF=0.4463;SAS_AF=0.6053;AA=A|||;VT=SNP
1	177769154	rs12026268	T	C	100	PASS	AC=708;AF=0.141374;AN=5008;NS=2504;DP=21381;EAS_AF=0.2202;AMR_AF=0.1225;AFR_AF=0.1551;EUR_AF=0.0328;SAS_AF=0.1667;AA=T|||;VT=SNP
1	177769499	rs4545298	T	A	100	PASS	AC=2573;AF=0.513778;AN=5008;NS=2504;DP=19003;EAS_AF=0.756;AMR_AF=0.4524;AFR_AF=0.4455;EUR_AF=0.4165;SAS_AF=0.5;AA=T|||;VT=SNP
1	177769687	rs4072161	G	T	100	PASS	AC=2567;AF=0.51258;AN=5008;NS=2504;DP=18678;EAS_AF=0.756;AMR_AF=0.451;AFR_AF=0.4455;EUR_AF=0.4125;SAS_AF=0.499;AA=G|||;VT=SNP
1	177770097	rs4478775	G	A	100	PASS	AC=514;AF=0.102636;AN=5008;NS=2504;DP=20780;EAS_AF=0.0476;AMR_AF=0.1556;AFR_AF=0.0272;EUR_AF=0.1978;SAS_AF=0.1258;AA=G|||;VT=SNP
1	177770590	rs10913424	T	C	100	PASS	AC=949;AF=0.189497;AN=5008;NS=2504;DP=15698;EAS_AF=0.2202;AMR_AF=0.1412;AFR_AF=0.326;EUR_AF=0.0348;SAS_AF=0.1667;AA=T|||;VT=SNP
1	177770868	rs11585009	C	A	100	PASS	AC=532;AF=0.10623;AN=5008;NS=2504;DP=15449;EAS_AF=0.0486;AMR_AF=0.1599;AFR_AF=0.0386;EUR_AF=0.1978;SAS_AF=0.1247;AA=A|||;VT=SNP
1	177770978	rs4652267	T	C	100	PASS	AC=664;AF=0.132588;AN=5008;NS=2504;DP=15502;EAS_AF=0.2202;AMR_AF=0.121;AFR_AF=0.1225;EUR_AF=0.0328;SAS_AF=0.1667;AA=T|||;VT=SNP
1	177771131	rs11581129	G	A	100	PASS	AC=1661;AF=0.331669;AN=5008;NS=2504;DP=16735;EAS_AF=0.5357;AMR_AF=0.3141;AFR_AF=0.1467;EUR_AF=0.3817;SAS_AF=0.3323;AA=G|||;VT=SNP
1	177771614	rs4535964	T	A	100	PASS	AC=632;AF=0.126198;AN=5008;NS=2504;DP=23129;EAS_AF=0.2163;AMR_AF=0.1167;AFR_AF=0.1044;EUR_AF=0.0318;SAS_AF=0.1667;AA=T|||;VT=SNP
1	177771895	rs4610965	T	C	100	PASS	AC=3597;AF=0.718251;AN=5008;NS=2504;DP=20893;EAS_AF=0.8056;AMR_AF=0.7118;AFR_AF=0.6725;EUR_AF=0.663;SAS_AF=0.7515;AA=C|||;VT=SNP
1	177772715	rs4618929	T	C	100	PASS	AC=3985;AF=0.795727;AN=5008;NS=2504;DP=19586;EAS_AF=0.8056;AMR_AF=0.7406;AFR_AF=0.9508;EUR_AF=0.664;SAS_AF=0.7505;AA=C|||;VT=SNP
1	177772815	rs4442331	G	A	100	PASS	AC=3951;AF=0.788938;AN=5008;NS=2504;DP=20552;EAS_AF=0.8056;AMR_AF=0.7277;AFR_AF=0.9493;EUR_AF=0.6451;SAS_AF=0.7464;AA=A|||;VT=SNP
1	177772990	rs4255342	C	G	100	PASS	AC=2822;AF=0.563498;AN=5008;NS=2504;DP=19426;EAS_AF=0.6012;AMR_AF=0.585;AFR_AF=0.4569;EUR_AF=0.6312;SAS_AF=0.5838;AA=G|||;VT=SNP
1	177773099	rs4532784	G	C	100	PASS	AC=3602;AF=0.719249;AN=5008;NS=2504;DP=19621;EAS_AF=0.8065;AMR_AF=0.7017;AFR_AF=0.6989;EUR_AF=0.6441;SAS_AF=0.7464;AA=C|||;VT=SNP
1	177773119	rs10913426	G	A	100	PASS	AC=806;AF=0.160942;AN=5008;NS=2504;DP=19496;EAS_AF=0.2044;AMR_AF=0.1282;AFR_AF=0.2383;EUR_AF=0.0318;SAS_AF=0.1677;AA=G|||;VT=SNP
1	177773149	rs10913427	A	C	100	PASS	AC=805;AF=0.160743;AN=5008;NS=2504;DP=19337;EAS_AF=0.2044;AMR_AF=0.1282;AFR_AF=0.2383;EUR_AF=0.0318;SAS_AF=0.1667;AA=A|||;VT=SNP
1	177774128	rs10798568	T	A	100	PASS	AC=2759;AF=0.550919;AN=5008;NS=2504;DP=20236;EAS_AF=0.6022;AMR_AF=0.5778;AFR_AF=0.413;EUR_AF=0.6292;SAS_AF=0.5849;AA=T|||;VT=SNP
1	177774397	rs10798569	T	A	100	PASS	AC=2823;AF=0.563698;AN=5008;NS=2504;DP=19946;EAS_AF=0.6012;AMR_AF=0.585;AFR_AF=0.4569;EUR_AF=0.6312;SAS_AF=0.5849;AA=A|||;VT=SNP
1	177774821	rs10753171	T	G	100	PASS	AC=3630;AF=0.72484;AN=5008;NS=2504;DP=18730;EAS_AF=0.8056;AMR_AF=0.7133;AFR_AF=0.6959;EUR_AF=0.664;SAS_AF=0.7515;AA=G|||;VT=SNP
1	177775010	rs4279802	T	A	100	PASS	AC=2761;AF=0.551318;AN=5008;NS=2504;DP=20359;EAS_AF=0.6012;AMR_AF=0.5778;AFR_AF=0.4153;EUR_AF=0.6292;SAS_AF=0.5849;AA=T|||;VT=SNP
1	177775084	rs10913428	A	G	100	PASS	AC=2758;AF=0.550719;AN=5008;NS=2504;DP=19736;EAS_AF=0.5982;AMR_AF=0.5764;AFR_AF=0.4175;EUR_AF=0.6292;SAS_AF=0.5828;AA=A|||;VT=SNP
1	177775830	rs113586020	A	G	100	PASS	AC=813;AF=0.16234;AN=5008;NS=2504;DP=21897;EAS_AF=0.2073;AMR_AF=0.1297;AFR_AF=0.2405;EUR_AF=0.0328;SAS_AF=0.1667;AA=A|||;VT=SNP
```
