## Supplementary material for "Characterization of shared and ancestry-specific signals driving complex traits using multi-ancestry fine-mapping": mesusieoutput

```
                 eur          afr      eur_afr
   [1,] 0.0001173517 0.0001182959 3.918305e-05
   [2,] 0.0001168008 0.0001180880 3.892577e-05
   [3,] 0.0001175502 0.0001183824 3.914078e-05
   [4,] 0.0001178403 0.0001181630 3.932647e-05
   [5,] 0.0001189848 0.0001180835 3.954977e-05
   [6,] 0.0001173771 0.0001182724 3.923974e-05
   [7,] 0.0001189922 0.0001180838 3.955091e-05
   [8,] 0.0001173755 0.0001182855 3.924582e-05
   [9,] 0.0001223570 0.0001181362 4.134886e-05
  [10,] 0.0001178255 0.0001180859 3.918319e-05
  [11,] 0.0001178304 0.0001180817 3.919718e-05
  [12,] 0.0001180558 0.0001180898 3.932354e-05
  [13,] 0.0001172699 0.0001180871 3.914165e-05
  [14,] 0.0001172850 0.0001180868 3.914601e-05
  [15,] 0.0001172245 0.0001180866 3.912305e-05
  [16,] 0.0001171743 0.0001180866 3.910454e-05
  [17,] 0.0001169521 0.0001180804 3.900151e-05
  [18,] 0.0001172935 0.0001181026 3.923729e-05
  [19,] 0.0001193333 0.0001180674 3.985368e-05
  [20,] 0.0001170373 0.0001180762 3.901359e-05
  [21,] 0.0001178825 0.0001181525 3.935406e-05
  [22,] 0.0001171133 0.0001180862 3.908050e-05
  [23,] 0.0001179037 0.0001180805 3.930261e-05
  [24,] 0.0001165517 0.0001180924 3.878295e-05
  [25,] 0.0001184310 0.0001180897 3.946109e-05
  [26,] 0.0001171924 0.0001180879 3.903687e-05
  [27,] 0.0001172231 0.0001180863 3.912167e-05
  [28,] 0.0001172136 0.0001180789 3.909352e-05
  [29,] 0.0001164427 0.0001180875 3.876260e-05
  [30,] 0.0001169319 0.0001180790 3.899325e-05
  [31,] 0.0001172141 0.0001180870 3.911754e-05
  [32,] 0.0001169620 0.0001180797 3.900481e-05
  [33,] 0.0001170693 0.0001180868 3.911463e-05
  [34,] 0.0001168432 0.0001180714 3.897249e-05
  [35,] 0.0001171257 0.0001180622 3.904136e-05
  [36,] 0.0001189670 0.0001180694 3.972744e-05
  [37,] 0.0001171388 0.0001180885 3.909566e-05
  [38,] 0.0001170659 0.0001180765 3.887955e-05
  [39,] 0.0001171875 0.0001180869 3.910651e-05
  [40,] 0.0001171214 0.0001180853 3.908087e-05
  [41,] 0.0001172051 0.0001180761 3.906662e-05
  [42,] 0.0001177172 0.0001180809 3.916670e-05
  [43,] 0.0001169542 0.0001180761 3.898416e-05
  [44,] 0.0001168792 0.0001180794 3.897574e-05
  [45,] 0.0001172889 0.0001181295 3.887470e-05
  [46,] 0.0001170435 0.0001180792 3.903401e-05
  [47,] 0.0001170351 0.0001180791 3.903036e-05
  [48,] 0.0001174162 0.0001180898 3.913667e-05
  [49,] 0.0001171255 0.0001180759 3.903744e-05
  [50,] 0.0001193137 0.0001180698 3.984849e-05
  [51,] 0.0001167223 0.0001180827 3.883136e-05
  [52,] 0.0001169484 0.0001180634 3.899076e-05
  [53,] 0.0001173506 0.0001180497 3.911003e-05
  [54,] 0.0001163719 0.0001181001 3.876459e-05
  [55,] 0.0001163754 0.0001180972 3.876475e-05
  [56,] 0.0001169428 0.0001180966 3.880617e-05
  [57,] 0.0001179318 0.0001180822 3.935298e-05
  [58,] 0.0001177703 0.0001180813 3.929723e-05
  [59,] 0.0001179953 0.0001180823 3.937599e-05
  [60,] 0.0001176707 0.0001180771 3.920001e-05
  [61,] 0.0001176825 0.0001180773 3.920164e-05
  [62,] 0.0001179822 0.0001180823 3.937108e-05
  [63,] 0.0001178350 0.0001180806 3.922303e-05
  [64,] 0.0001176047 0.0001180773 3.917673e-05
  [65,] 0.0001174991 0.0001180766 3.915209e-05
  [66,] 0.0001179482 0.0001180806 3.925835e-05
  [67,] 0.0001181901 0.0001180804 3.942756e-05
  [68,] 0.0001163261 0.0001180855 3.876773e-05
  [69,] 0.0001175089 0.0001181070 3.901357e-05
  [70,] 0.0001175025 0.0001182854 3.875226e-05
  [71,] 0.0001177541 0.0001180983 3.926665e-05
  [72,] 0.0001205288 0.0001180654 4.010437e-05
  [73,] 0.0001203044 0.0001180643 4.005700e-05
  [74,] 0.0001166002 0.0001180672 3.886748e-05
  [75,] 0.0001203913 0.0001180646 4.007643e-05
  [76,] 0.0001155556 0.0001180592 3.849550e-05
  [77,] 0.0001203877 0.0001180647 4.007225e-05
  [78,] 0.0001179629 0.0001181492 3.940241e-05
  [79,] 0.0001164307 0.0001181007 3.881190e-05
  [80,] 0.0001214779 0.0001180851 4.060209e-05
  [81,] 0.0001163357 0.0001180876 3.883019e-05
  [82,] 0.0001191071 0.0001180889 3.966255e-05
  [83,] 0.0001193245 0.0001180650 3.970641e-05
  [84,] 0.0001200612 0.0001181150 3.968125e-05
  [85,] 0.0001169987 0.0001180902 3.900145e-05
  [86,] 0.0001163765 0.0001180510 3.878830e-05
  [87,] 0.0001209682 0.0001180859 4.015135e-05
  [88,] 0.0001199437 0.0001180818 4.004070e-05
  [89,] 0.0001200247 0.0001180826 4.007790e-05
  [90,] 0.0001171360 0.0001181106 3.907618e-05
  [91,] 0.0001166801 0.0001181151 3.882357e-05
  [92,] 0.0001168261 0.0001181111 3.895983e-05
  [93,] 0.0001165230 0.0001181265 3.880582e-05
  [94,] 0.0001174397 0.0001180723 3.926896e-05
  [95,] 0.0001165470 0.0001181348 3.880800e-05
  [96,] 0.0001164123 0.0001180640 3.879496e-05
  [97,] 0.0001195235 0.0001180618 3.968800e-05
  [98,] 0.0001193555 0.0001180788 3.983641e-05
  [99,] 0.0001193286 0.0001180788 3.982793e-05
 [100,] 0.0001164149 0.0001180665 3.879823e-05
 [101,] 0.0001164161 0.0001180658 3.879697e-05
 [102,] 0.0001169073 0.0001181078 3.891100e-05
 [103,] 0.0001169159 0.0001181078 3.891302e-05
 [104,] 0.0001185074 0.0001180685 3.962685e-05
 [105,] 0.0001164127 0.0001180643 3.879467e-05
 [106,] 0.0001179313 0.0001180522 3.933313e-05
 [107,] 0.0001190649 0.0001180849 3.978241e-05
 [108,] 0.0001166830 0.0001181247 3.882475e-05
 [109,] 0.0001184668 0.0001180523 3.951467e-05
 [110,] 0.0001175603 0.0001180676 3.928512e-05
 [111,] 0.0001166322 0.0001181172 3.881922e-05
 [112,] 0.0001170944 0.0001181897 3.910889e-05
 [113,] 0.0001164051 0.0001180643 3.879293e-05
 [114,] 0.0001161577 0.0001180763 3.865109e-05
 [115,] 0.0001166330 0.0001181834 3.884261e-05
 [116,] 0.0001191608 0.0001180731 3.949492e-05
 [117,] 0.0001193006 0.0001180773 3.955568e-05
 [118,] 0.0001179182 0.0001181470 3.935305e-05
 [119,] 0.0001181298 0.0001180897 3.935645e-05
 [120,] 0.0001199216 0.0001180810 4.002034e-05
 [121,] 0.0001199194 0.0001180802 4.000556e-05
 [122,] 0.0001199340 0.0001180802 4.001050e-05
 [123,] 0.0001166935 0.0001181087 3.883294e-05
 [124,] 0.0001178994 0.0001181375 3.932671e-05
 [125,] 0.0001174848 0.0001180872 3.901228e-05
 [126,] 0.0001186124 0.0001180605 3.939114e-05
 [127,] 0.0001170661 0.0001180929 3.886409e-05
 [128,] 0.0001200246 0.0001180603 4.007017e-05
 [129,] 0.0001203425 0.0001180647 4.023863e-05
 [130,] 0.0001193996 0.0001180714 3.995356e-05
 [131,] 0.0001166075 0.0001180809 3.884602e-05
 [132,] 0.0001183434 0.0001180617 3.953348e-05
 [133,] 0.0001179140 0.0001181173 3.933570e-05
 [134,] 0.0001181462 0.0001180678 3.949754e-05
 [135,] 0.0001177222 0.0001180932 3.919926e-05
 [136,] 0.0001180013 0.0001180648 3.943016e-05
 [137,] 0.0001180345 0.0001180878 3.933330e-05
 [138,] 0.0001203050 0.0001180637 4.020303e-05
 [139,] 0.0001168644 0.0001180712 3.895823e-05
 [140,] 0.0001198650 0.0001180645 4.005825e-05
 [141,] 0.0001207176 0.0001180813 4.049043e-05
 [142,] 0.0001174703 0.0001180869 3.913463e-05
 [143,] 0.0001173716 0.0001180888 3.910223e-05
 [144,] 0.0001164832 0.0001180557 3.882359e-05
 [145,] 0.0001196231 0.0001180910 4.011972e-05
 [146,] 0.0001202505 0.0001180989 4.039311e-05
 [147,] 0.0001206791 0.0001180897 4.049866e-05
 [148,] 0.0001191826 0.0001180977 4.002266e-05
 [149,] 0.0001172329 0.0001180863 3.904509e-05
 [150,] 0.0001169080 0.0001181066 3.891561e-05
 [151,] 0.0001174937 0.0001180890 3.910832e-05
 [152,] 0.0001177193 0.0001181171 3.947537e-05
 [153,] 0.0001167053 0.0001181318 3.876333e-05
 [154,] 0.0001149821 0.0001180900 3.830034e-05
 [155,] 0.0001160468 0.0001181357 3.867805e-05
 [156,] 0.0001149432 0.0001180811 3.832669e-05
 [157,] 0.0001190994 0.0001180881 3.967251e-05
 [158,] 0.0001191435 0.0001180881 3.968699e-05
 [159,] 0.0001159450 0.0001180747 3.862225e-05
 [160,] 0.0001156757 0.0001180725 3.857495e-05
 [161,] 0.0001182110 0.0001180886 3.938499e-05
 [162,] 0.0001163528 0.0001181565 3.865488e-05
 [163,] 0.0001193245 0.0001180872 3.976748e-05
 [164,] 0.0001179584 0.0001181670 3.935142e-05
 [165,] 0.0001179715 0.0001180877 3.931655e-05
 [166,] 0.0001158434 0.0001180533 3.860071e-05
 [167,] 0.0001183271 0.0001180901 3.941138e-05
 [168,] 0.0001183528 0.0001180879 3.943715e-05
 [169,] 0.0001183454 0.0001180882 3.943021e-05
 [170,] 0.0001188766 0.0001180884 3.959584e-05
 [171,] 0.0001179545 0.0001181991 3.935032e-05
 [172,] 0.0001160488 0.0001181302 3.870395e-05
 [173,] 0.0001179591 0.0001181756 3.935644e-05
 [174,] 0.0001149475 0.0001180857 3.832395e-05
 [175,] 0.0001205393 0.0001180892 4.017540e-05
 [176,] 0.0001179087 0.0001180868 3.930569e-05
 [177,] 0.0001198583 0.0001180588 3.988384e-05
 [178,] 0.0001214280 0.0001180549 4.041648e-05
 [179,] 0.0001179726 0.0001180825 3.933450e-05
 [180,] 0.0001177855 0.0001180878 3.930881e-05
 [181,] 0.0001177774 0.0001180897 3.926043e-05
 [182,] 0.0001177993 0.0001180873 3.926904e-05
 [183,] 0.0001587810 0.0001180560 5.130464e-05
 [184,] 0.0001228305 0.0001180731 4.120237e-05
 [185,] 0.0001155091 0.0001180928 3.850357e-05
 [186,] 0.0001217273 0.0001180758 4.086094e-05
 [187,] 0.0001230513 0.0001180895 4.087130e-05
 [188,] 0.0001181341 0.0001180808 3.935839e-05
 [189,] 0.0001154264 0.0001180865 3.847260e-05
 [190,] 0.0001185728 0.0001181511 3.929667e-05
 [191,] 0.0001185553 0.0001181514 3.929216e-05
 [192,] 0.0001176671 0.0001180860 3.919613e-05
 [193,] 0.0001205759 0.0001181458 4.061538e-05
 [194,] 0.0001260486 0.0001180923 4.166398e-05
 [195,] 0.0001178478 0.0001180818 3.927571e-05
 [196,] 0.0001191442 0.0001181014 3.961891e-05
 [197,] 0.0001155152 0.0001180888 3.850786e-05
 [198,] 0.0001155187 0.0001180884 3.850988e-05
 [199,] 0.0001176262 0.0001180838 3.918084e-05
 [200,] 0.0001267085 0.0001180919 4.187332e-05
 [201,] 0.0001263185 0.0001180922 4.259645e-05
 [202,] 0.0004387792 0.0001180662 1.029595e-04
 [203,] 0.0001308444 0.0001180565 4.375823e-05
 [204,] 0.0001191436 0.0001180743 3.974830e-05
 [205,] 0.0001192770 0.0001180883 3.983263e-05
 [206,] 0.0001188023 0.0001180796 3.957915e-05
 [207,] 0.0001264618 0.0001180771 4.251566e-05
 [208,] 0.0001181685 0.0001181977 3.915971e-05
 [209,] 0.0001259247 0.0001180908 4.163412e-05
 [210,] 0.0001178196 0.0001180888 3.925388e-05
 [211,] 0.0001209468 0.0001181019 4.069702e-05
 [212,] 0.0001205220 0.0001180884 4.048673e-05
 [213,] 0.0001265370 0.0001180897 4.183907e-05
 [214,] 0.0001201587 0.0001180743 4.029114e-05
 [215,] 0.0001203688 0.0001180809 4.039863e-05
 [216,] 0.0001212425 0.0001181499 4.096332e-05
 [217,] 0.0001195572 0.0001180594 3.985903e-05
 [218,] 0.0001177406 0.0001180872 3.923081e-05
 [219,] 0.0001174824 0.0001181043 3.919041e-05
 [220,] 0.0001154284 0.0001180818 3.847144e-05
 [221,] 0.0001208823 0.0001180779 4.056846e-05
 [222,] 0.0001191895 0.0001181013 3.963255e-05
 [223,] 0.0001207780 0.0001180954 4.060816e-05
 [224,] 0.0001264601 0.0001180966 4.176647e-05
 [225,] 0.0001202317 0.0001181034 4.043563e-05
 [226,] 0.0001190562 0.0001181170 3.954433e-05
 [227,] 0.0001201458 0.0001180609 4.009433e-05
 [228,] 0.0001211731 0.0001180966 4.075792e-05
 [229,] 0.0001211937 0.0001180981 4.077158e-05
 [230,] 0.0001216002 0.0001180826 4.084694e-05
 [231,] 0.0001191048 0.0001181195 3.955372e-05
 [232,] 0.0001209748 0.0001181031 4.071025e-05
 [233,] 0.0001208984 0.0001180981 4.066326e-05
 [234,] 0.0001212259 0.0001180918 4.075719e-05
 [235,] 0.0001213363 0.0001180928 4.080155e-05
 [236,] 0.0001213064 0.0001180977 4.081123e-05
 [237,] 0.0001202543 0.0001180980 4.042488e-05
 [238,] 0.0001264721 0.0001180660 4.240217e-05
 [239,] 0.0001202365 0.0001180612 4.020159e-05
 [240,] 0.0001154495 0.0001180818 3.847710e-05
 [241,] 0.0001252869 0.0001180630 4.195793e-05
 [242,] 0.0001199207 0.0001180801 4.022422e-05
 [243,] 0.0001253398 0.0001180638 4.198631e-05
 [244,] 0.0001209825 0.0001180880 4.065168e-05
 [245,] 0.0001213621 0.0001181343 4.096113e-05
 [246,] 0.0001213129 0.0001181297 4.092799e-05
 [247,] 0.0001202718 0.0001181224 4.051401e-05
 [248,] 0.0001191032 0.0001181021 3.960477e-05
 [249,] 0.0001190735 0.0001181200 3.954419e-05
 [250,] 0.0001207012 0.0001181432 4.073661e-05
 [251,] 0.0001207382 0.0001180960 4.059494e-05
 [252,] 0.0001206984 0.0001181387 4.072227e-05
 [253,] 0.0001209936 0.0001181340 4.082081e-05
 [254,] 0.0001154298 0.0001180818 3.847192e-05
 [255,] 0.0001174345 0.0001180614 3.913826e-05
 [256,] 0.0001191797 0.0001181027 3.962564e-05
 [257,] 0.0001175984 0.0001180880 3.919952e-05
 [258,] 0.0001194348 0.0001180629 3.993834e-05
 [259,] 0.0001270267 0.0001180985 4.193064e-05
 [260,] 0.0001275204 0.0001180931 4.212022e-05
 [261,] 0.0001154133 0.0001180784 3.847360e-05
 [262,] 0.0001244407 0.0001180942 4.192283e-05
 [263,] 0.0001154236 0.0001180818 3.847045e-05
 [264,] 0.0001154246 0.0001180869 3.847184e-05
 [265,] 0.0001178151 0.0001180887 3.925139e-05
 [266,] 0.0001208340 0.0001181436 4.078821e-05
 [267,] 0.0001207513 0.0001181469 4.076601e-05
 [268,] 0.0001206661 0.0001181384 4.070972e-05
 [269,] 0.0001205902 0.0001181417 4.068984e-05
 [270,] 0.0001181211 0.0001180799 3.935997e-05
 [271,] 0.0001154411 0.0001180818 3.847471e-05
 [272,] 0.0001205870 0.0001181325 4.066229e-05
 [273,] 0.0001204237 0.0001181344 4.060564e-05
 [274,] 0.0001206000 0.0001181352 4.067499e-05
 [275,] 0.0001267541 0.0001180974 4.185236e-05
 [276,] 0.0001207572 0.0001181444 4.076121e-05
 [277,] 0.0001293245 0.0001180570 4.657558e-05
 [278,] 0.0001289527 0.0001180567 4.366801e-05
 [279,] 0.0001255131 0.0001180976 4.146292e-05
 [280,] 0.0001233252 0.0001180893 4.096260e-05
 [281,] 0.0001260975 0.0001180974 4.164670e-05
 [282,] 0.0001276820 0.0001180633 4.284482e-05
 [283,] 0.0001174802 0.0001181128 3.919394e-05
 [284,] 0.0001273976 0.0001180639 4.275246e-05
 [285,] 0.0001191061 0.0001181036 3.960186e-05
 [286,] 0.0001267599 0.0001180533 4.242165e-05
 [287,] 0.0001262067 0.0001180629 4.202693e-05
 [288,] 0.0001272496 0.0001180515 4.255700e-05
 [289,] 0.0001225612 0.0001180671 4.105689e-05
 [290,] 0.0001269767 0.0001180473 4.232497e-05
 [291,] 0.0001154256 0.0001180818 3.847076e-05
 [292,] 0.0001267553 0.0001180644 4.247987e-05
 [293,] 0.0001284189 0.0001180474 4.283301e-05
 [294,] 0.0001169136 0.0001180750 3.886719e-05
 [295,] 0.0001174881 0.0001180752 3.916997e-05
 [296,] 0.0001199665 0.0001180633 4.012542e-05
 [297,] 0.0001289880 0.0001180474 4.302165e-05
 [298,] 0.0001291982 0.0001180481 4.312646e-05
 [299,] 0.0001150642 0.0001180798 3.835763e-05
 [300,] 0.0001193969 0.0001181138 3.964500e-05
 [301,] 0.0001174715 0.0001180619 3.915586e-05
 [302,] 0.0001291546 0.0001180477 4.309957e-05
 [303,] 0.0001152558 0.0001180934 3.838930e-05
 [304,] 0.0001279440 0.0001180497 4.275416e-05
 [305,] 0.0001269204 0.0001180600 4.246907e-05
 [306,] 0.0001168150 0.0001180955 3.892929e-05
 [307,] 0.0001276869 0.0001180573 4.277645e-05
 [308,] 0.0001267240 0.0001180581 4.245521e-05
 [309,] 0.0001295692 0.0001180617 4.346242e-05
 [310,] 0.0001296902 0.0001180626 4.351599e-05
 [311,] 0.0001255584 0.0001181239 4.135913e-05
 [312,] 0.0001292077 0.0001180614 4.333509e-05
 [313,] 0.0001155712 0.0001180780 3.851698e-05
 [314,] 0.0001156074 0.0001180769 3.852623e-05
 [315,] 0.0001291738 0.0001180580 4.331832e-05
 [316,] 0.0001253111 0.0001180706 4.208517e-05
 [317,] 0.0001154564 0.0001180599 3.846100e-05
 [318,] 0.0001226287 0.0001180548 4.102659e-05
 [319,] 0.0001172700 0.0001181140 3.893076e-05
 [320,] 0.0001176814 0.0001180760 3.918962e-05
 [321,] 0.0001242860 0.0001180793 4.326648e-05
 [322,] 0.0001191644 0.0001180649 3.961710e-05
 [323,] 0.0001188783 0.0001180639 3.953258e-05
 [324,] 0.0001191851 0.0001180715 3.959095e-05
 [325,] 0.0001198012 0.0001180735 4.014364e-05
 [326,] 0.0001195256 0.0001181108 3.962245e-05
 [327,] 0.0001248162 0.0001180681 4.536183e-05
 [328,] 0.0001193557 0.0001180547 3.978951e-05
 [329,] 0.0001195751 0.0001180685 3.972508e-05
 [330,] 0.0001217488 0.0001180787 4.048616e-05
 [331,] 0.0001194819 0.0001180804 4.295830e-05
 [332,] 0.0001195402 0.0001180569 3.989519e-05
 [333,] 0.0001197144 0.0001180573 3.995860e-05
 [334,] 0.0001192693 0.0001180831 3.984178e-05
 [335,] 0.0001218589 0.0001180782 4.052802e-05
 [336,] 0.0001218508 0.0001180783 4.052434e-05
 [337,] 0.0001218313 0.0001180795 4.049232e-05
 [338,] 0.0001286165 0.0001180650 5.031575e-05
 [339,] 0.0001220354 0.0001180960 4.050315e-05
 [340,] 0.0001198511 0.0001180555 3.998246e-05
 [341,] 0.0001192012 0.0001180787 3.979676e-05
 [342,] 0.0001196451 0.0001180569 3.993056e-05
 [343,] 0.0001218748 0.0001180784 4.053159e-05
 [344,] 0.0001201916 0.0001180643 3.994036e-05
 [345,] 0.0001196511 0.0001180557 3.991689e-05
 [346,] 0.0001185275 0.0001180917 3.947428e-05
 [347,] 0.0001199631 0.0001180650 3.986370e-05
 [348,] 0.0001201196 0.0001180563 4.008105e-05
 [349,] 0.0001451251 0.0001180865 4.300790e-05
 [350,] 0.0001197634 0.0001180555 3.995253e-05
 [351,] 0.0001218258 0.0001180784 4.051503e-05
 [352,] 0.0004469013 0.0001180498 1.267908e-04
 [353,] 0.0001200973 0.0001180573 4.008991e-05
 [354,] 0.0001290691 0.0001180688 5.216137e-05
 [355,] 0.0001218584 0.0001180791 4.051659e-05
 [356,] 0.0001221388 0.0001180802 4.086516e-05
 [357,] 0.0001201549 0.0001180581 4.011851e-05
 [358,] 0.0001199226 0.0001180626 3.986843e-05
 [359,] 0.0001437014 0.0001180685 5.805136e-05
 [360,] 0.0001194382 0.0001180781 3.987683e-05
 [361,] 0.0001194567 0.0001180805 4.197216e-05
 [362,] 0.0001192801 0.0001180785 3.982353e-05
 [363,] 0.0001220795 0.0001180964 4.051400e-05
 [364,] 0.0001274960 0.0001180681 5.121498e-05
 [365,] 0.0001199152 0.0001180636 3.985886e-05
 [366,] 0.0001194543 0.0001180835 4.427305e-05
 [367,] 0.0001198294 0.0001180841 3.983552e-05
 [368,] 0.0001346928 0.0001180676 5.390664e-05
 [369,] 0.0001199136 0.0001180639 3.985594e-05
 [370,] 0.0001218544 0.0001180800 4.050648e-05
 [371,] 0.0001198532 0.0001180633 3.984124e-05
 [372,] 0.0001197585 0.0001180563 3.996204e-05
 [373,] 0.0001194652 0.0001180807 4.244260e-05
 [374,] 0.0001201590 0.0001180561 4.009578e-05
 [375,] 0.0001193136 0.0001180753 3.978578e-05
 [376,] 0.0001189803 0.0001180640 3.975762e-05
 [377,] 0.0001194339 0.0001180783 3.970387e-05
 [378,] 0.0001199161 0.0001180641 3.985527e-05
 [379,] 0.0001219043 0.0001180784 4.054025e-05
 [380,] 0.0001201420 0.0001180642 3.992656e-05
 [381,] 0.0001199553 0.0001180650 3.986255e-05
 [382,] 0.0001221235 0.0001180802 4.065798e-05
 [383,] 0.0001198098 0.0001180563 3.997880e-05
 [384,] 0.0001202735 0.0001180648 3.996333e-05
 [385,] 0.0001194661 0.0001180776 4.022468e-05
 [386,] 0.0001201104 0.0001180645 3.991366e-05
 [387,] 0.0001199403 0.0001180674 4.011306e-05
 [388,] 0.0001575255 0.0001180653 6.193415e-05
 [389,] 0.0001218946 0.0001180756 4.058916e-05
 [390,] 0.0001216493 0.0001180875 4.053855e-05
 [391,] 0.0001220414 0.0001180755 4.063764e-05
 [392,] 0.0001203200 0.0001180664 4.024121e-05
 [393,] 0.0001201390 0.0001180574 3.999501e-05
 [394,] 0.0001200614 0.0001180570 3.998035e-05
 [395,] 0.0001200762 0.0001180572 3.998073e-05
 [396,] 0.0004440585 0.0001180512 1.206168e-04
 [397,] 0.0001199330 0.0001180653 4.009829e-05
 [398,] 0.0001227083 0.0001180748 4.087407e-05
 [399,] 0.0001840887 0.0001180723 7.704964e-05
 [400,] 0.0001228553 0.0001180747 4.087219e-05
 [401,] 0.0001203846 0.0001180594 4.021133e-05
 [402,] 0.0001668691 0.0001180814 5.708571e-05
 [403,] 0.0001193545 0.0001180991 4.830390e-05
 [404,] 0.0001194107 0.0001180723 3.981282e-05
 [405,] 0.0001193862 0.0001180724 3.980745e-05
 [406,] 0.0001195186 0.0001180762 3.980159e-05
 [407,] 0.0001194701 0.0001180742 3.985623e-05
 [408,] 0.0001193900 0.0001180778 3.985428e-05
 [409,] 0.0001654820 0.0001180675 6.635128e-05
 [410,] 0.0001193950 0.0001180742 3.983103e-05
 [411,] 0.0001231483 0.0001180787 4.103510e-05
 [412,] 0.0001183198 0.0001180821 3.952589e-05
 [413,] 0.0001233700 0.0001180769 4.472666e-05
 [414,] 0.0001188968 0.0001180764 3.955020e-05
 [415,] 0.0001186736 0.0001180661 3.959576e-05
 [416,] 0.0001187435 0.0001180730 3.961529e-05
 [417,] 0.0001191633 0.0001180683 3.973147e-05
 [418,] 0.0001199217 0.0001180540 3.998458e-05
 [419,] 0.0001186379 0.0001180883 3.956475e-05
 [420,] 0.0001185362 0.0001180664 3.957122e-05
 [421,] 0.0001358424 0.0001180776 4.637871e-05
 [422,] 0.0001238196 0.0001180808 4.161745e-05
 [423,] 0.0001212517 0.0001181137 4.012223e-05
 [424,] 0.0001192725 0.0001180888 4.070647e-05
 [425,] 0.0006354696 0.0001180584 1.550010e-04
 [426,] 0.0001211824 0.0001180820 4.898732e-05
 [427,] 0.0001256483 0.0001180845 5.310919e-05
 [428,] 0.0006418372 0.0001180647 1.465175e-04
 [429,] 0.0001216432 0.0001180780 4.056420e-05
 [430,] 0.0001172569 0.0001180897 3.908130e-05
 [431,] 0.0001202415 0.0001180558 4.014423e-05
 [432,] 0.0001206545 0.0001180861 4.020114e-05
 [433,] 0.0001221464 0.0001181035 4.040890e-05
 [434,] 0.0001212819 0.0001180788 4.048713e-05
 [435,] 0.0001225448 0.0001180772 4.086658e-05
 [436,] 0.0001182706 0.0001180894 3.944032e-05
 [437,] 0.0001192045 0.0001180969 3.959185e-05
 [438,] 0.0001188726 0.0001180899 3.961070e-05
 [439,] 0.0001237669 0.0001180558 4.140029e-05
 [440,] 0.0001183608 0.0001180949 3.957624e-05
 [441,] 0.0001170596 0.0001180848 3.901579e-05
 [442,] 0.0001191561 0.0001180877 3.966839e-05
 [443,] 0.0001170342 0.0001180848 3.901031e-05
 [444,] 0.0001188611 0.0001180767 3.958916e-05
 [445,] 0.0001230906 0.0001180620 4.123643e-05
 [446,] 0.0001195510 0.0001180877 3.985873e-05
 [447,] 0.0001170301 0.0001180851 3.900679e-05
 [448,] 0.0001194202 0.0001180882 3.974898e-05
 [449,] 0.0001164227 0.0001180814 3.880356e-05
 [450,] 0.0001168454 0.0001180808 3.894775e-05
 [451,] 0.0001184354 0.0001180678 3.944180e-05
 [452,] 0.0001170845 0.0001180831 3.902764e-05
 [453,] 0.0001170350 0.0001180850 3.900799e-05
 [454,] 0.0001183257 0.0001180672 3.941704e-05
 [455,] 0.0001179410 0.0001180918 3.946590e-05
 [456,] 0.0001170377 0.0001180851 3.900869e-05
 [457,] 0.0001170351 0.0001180848 3.901074e-05
 [458,] 0.0001160908 0.0001180882 3.870725e-05
 [459,] 0.0001330618 0.0001180833 3.982330e-05
 [460,] 0.0001235846 0.0001180561 4.101316e-05
 [461,] 0.0001191820 0.0001180847 3.971341e-05
 [462,] 0.0001173164 0.0001180538 3.908201e-05
 [463,] 0.0001170298 0.0001180850 3.900847e-05
 [464,] 0.0001191594 0.0001180847 3.969731e-05
 [465,] 0.0001555362 0.0001180895 3.986684e-05
 [466,] 0.0001192568 0.0001180846 3.974385e-05
 [467,] 0.0001665458 0.0001180896 3.988873e-05
 [468,] 0.0001564841 0.0001180694 3.995919e-05
 [469,] 0.0001254900 0.0001180668 4.161565e-05
 [470,] 0.0001260724 0.0001180838 4.167595e-05
 [471,] 0.0001227590 0.0001180960 4.130976e-05
 [472,] 0.0001197763 0.0001180848 3.974983e-05
 [473,] 0.0001172088 0.0001180894 3.907118e-05
 [474,] 0.0001161490 0.0001180862 3.872473e-05
 [475,] 0.0001169762 0.0001180809 3.899702e-05
 [476,] 0.0001170463 0.0001180831 3.901597e-05
 [477,] 0.0001191903 0.0001180846 3.971391e-05
 [478,] 0.0001171073 0.0001180863 3.902859e-05
 [479,] 0.0001221366 0.0001180525 4.081477e-05
 [480,] 0.0001194696 0.0001180880 3.976586e-05
 [481,] 0.0001195088 0.0001180883 3.977680e-05
 [482,] 0.0001177590 0.0001180627 3.932836e-05
 [483,] 0.0001178409 0.0001180850 3.931782e-05
 [484,] 0.0001197413 0.0001180878 3.990900e-05
 [485,] 0.0001183399 0.0001180811 3.946962e-05
 [486,] 0.0001151308 0.0001180740 3.836808e-05
 [487,] 0.0001194865 0.0001180937 3.973228e-05
 [488,] 0.0001213212 0.0001180551 4.029666e-05
 [489,] 0.0001215329 0.0001180535 4.037951e-05
 [490,] 0.0001229697 0.0001180877 4.064588e-05
 [491,] 0.0001184792 0.0001180998 3.969438e-05
 [492,] 0.0001220162 0.0001180674 4.089571e-05
 [493,] 0.0001184930 0.0001180594 3.949472e-05
 [494,] 0.0001171119 0.0001180872 3.904377e-05
 [495,] 0.0001183626 0.0001180828 3.959683e-05
 [496,] 0.0001187480 0.0001180848 3.975763e-05
 [497,] 0.0001879546 0.0001180771 5.381862e-05
 [498,] 0.0001219211 0.0001180608 4.081714e-05
 [499,] 0.0001184173 0.0001180843 3.962192e-05
 [500,] 0.0001193565 0.0001180886 3.972581e-05
 [501,] 0.0001189124 0.0001180833 3.981506e-05
 [502,] 0.0001185744 0.0001180959 3.972193e-05
 [503,] 0.0001187338 0.0001180875 3.975986e-05
 [504,] 0.0001186475 0.0001180863 3.972380e-05
 [505,] 0.0001196033 0.0001180944 4.009129e-05
 [506,] 0.0001187453 0.0001180694 3.969024e-05
 [507,] 0.0001186978 0.0001180787 3.970757e-05
 [508,] 0.0001187357 0.0001180787 3.973267e-05
 [509,] 0.0001186759 0.0001180971 3.976258e-05
 [510,] 0.0001183098 0.0001180788 3.956485e-05
 [511,] 0.0001190295 0.0001180874 3.963102e-05
 [512,] 0.0001682681 0.0001180772 4.727407e-05
 [513,] 0.0001195070 0.0001180879 3.977941e-05
 [514,] 0.0001190162 0.0001180971 3.989513e-05
 [515,] 0.0001182355 0.0001180676 3.940863e-05
 [516,] 0.0001176937 0.0001180758 3.933787e-05
 [517,] 0.0001183484 0.0001180842 3.959545e-05
 [518,] 0.0001220264 0.0001180607 4.085398e-05
 [519,] 0.0001192561 0.0001180877 3.970098e-05
 [520,] 0.0001185531 0.0001180940 3.970897e-05
 [521,] 0.0001187163 0.0001180692 3.968637e-05
 [522,] 0.0001187394 0.0001181018 3.980020e-05
 [523,] 0.0001187511 0.0001180850 3.975955e-05
 [524,] 0.0001177092 0.0001180759 3.934413e-05
 [525,] 0.0001185676 0.0001180937 3.971394e-05
 [526,] 0.0001186634 0.0001180852 3.972677e-05
 [527,] 0.0001185362 0.0001180677 3.949680e-05
 [528,] 0.0001185559 0.0001180936 3.970924e-05
 [529,] 0.0001186210 0.0001180970 3.974278e-05
 [530,] 0.0001377315 0.0001180743 3.991204e-05
 [531,] 0.0001186282 0.0001180914 3.973135e-05
 [532,] 0.0001201144 0.0001180532 4.012862e-05
 [533,] 0.0001186705 0.0001180841 3.972595e-05
 [534,] 0.0001181646 0.0001180773 3.951045e-05
 [535,] 0.0001233090 0.0001180605 4.130183e-05
 [536,] 0.0001181874 0.0001180881 3.954891e-05
 [537,] 0.0001186045 0.0001180898 3.971825e-05
 [538,] 0.0001220228 0.0001180629 4.086868e-05
 [539,] 0.0001221747 0.0001180618 4.091389e-05
 [540,] 0.0001195454 0.0001180878 3.979230e-05
 [541,] 0.0001180855 0.0001180850 3.950069e-05
 [542,] 0.0001177187 0.0001180791 3.935505e-05
 [543,] 0.0001218403 0.0001180637 4.080950e-05
 [544,] 0.0001180714 0.0001180864 3.949862e-05
 [545,] 0.0001181933 0.0001180811 3.953203e-05
 [546,] 0.0001212765 0.0001180501 4.046818e-05
 [547,] 0.0001177382 0.0001180807 3.923866e-05
 [548,] 0.0001181426 0.0001180734 3.949011e-05
 [549,] 0.0001183506 0.0001181185 3.968277e-05
 [550,] 0.0001188586 0.0001180665 3.973053e-05
 [551,] 0.0001186167 0.0001180751 3.953797e-05
 [552,] 0.0001454345 0.0001180770 6.176386e-05
 [553,] 0.0001256556 0.0001180724 4.486101e-05
 [554,] 0.0001170555 0.0001180846 3.901919e-05
 [555,] 0.0001198926 0.0001180889 3.989497e-05
 [556,] 0.0001461895 0.0001180782 6.299041e-05
 [557,] 0.0001185637 0.0001180872 3.942158e-05
 [558,] 0.0001170579 0.0001180841 3.902019e-05
 [559,] 0.0001187479 0.0001180752 3.958829e-05
 [560,] 0.0001170597 0.0001180846 3.902108e-05
 [561,] 0.0001155794 0.0001180654 3.857911e-05
 [562,] 0.0001176610 0.0001180931 3.924580e-05
 [563,] 0.0001187627 0.0001180751 3.958749e-05
 [564,] 0.0001185625 0.0001180870 3.942230e-05
 [565,] 0.0001492332 0.0001180774 6.367323e-05
 [566,] 0.0001188248 0.0001180751 3.960902e-05
 [567,] 0.0001226973 0.0001180490 4.091963e-05
 [568,] 0.0001259455 0.0001180730 4.815605e-05
 [569,] 0.0001258544 0.0001180726 4.699361e-05
 [570,] 0.0001205647 0.0001180808 4.017762e-05
 [571,] 0.0001494883 0.0001180783 6.452612e-05
 [572,] 0.0001258909 0.0001180740 4.788540e-05
 [573,] 0.0001253420 0.0001180746 4.243410e-05
 [574,] 0.0001622170 0.0001180770 6.875136e-05
 [575,] 0.0001488055 0.0001180780 6.395118e-05
 [576,] 0.0001230795 0.0001180708 4.129396e-05
 [577,] 0.0001202226 0.0001180878 4.007079e-05
 [578,] 0.0001444028 0.0001180794 6.307992e-05
 [579,] 0.0001580853 0.0001180818 3.990553e-05
 [580,] 0.0001258154 0.0001180747 4.727524e-05
 [581,] 0.0001492875 0.0001180782 6.436131e-05
 [582,] 0.0001465442 0.0001180799 6.437915e-05
 [583,] 0.0001431594 0.0001180790 6.226178e-05
 [584,] 0.0001170564 0.0001180842 3.901976e-05
 [585,] 0.0001199121 0.0001180889 3.990134e-05
 [586,] 0.0001188371 0.0001180751 3.961050e-05
 [587,] 0.0001224476 0.0001180640 4.102360e-05
 [588,] 0.0001261040 0.0001180742 5.036204e-05
 [589,] 0.0001259048 0.0001180743 4.812107e-05
 [590,] 0.0001556703 0.0001180738 4.811378e-05
 [591,] 0.0001437717 0.0001180794 6.276449e-05
 [592,] 0.0001258710 0.0001180745 4.781659e-05
 [593,] 0.0001188414 0.0001180751 3.960693e-05
 [594,] 0.0001257177 0.0001180744 4.615910e-05
 [595,] 0.0001259265 0.0001180745 4.842740e-05
 [596,] 0.0001187882 0.0001180751 3.959488e-05
 [597,] 0.0001476517 0.0001180815 6.606962e-05
 [598,] 0.0001227770 0.0001180493 4.095690e-05
 [599,] 0.0001229327 0.0001180693 4.123240e-05
 [600,] 0.0001469820 0.0001180789 6.389553e-05
 [601,] 0.0001510302 0.0001180794 6.606376e-05
 [602,] 0.0001259853 0.0001180746 4.907940e-05
 [603,] 0.0001257815 0.0001180742 4.677886e-05
 [604,] 0.0001229792 0.0001180690 4.124671e-05
 [605,] 0.0001409921 0.0001180797 6.165834e-05
 [606,] 0.0001254958 0.0001180766 4.450038e-05
 [607,] 0.0001196476 0.0001180698 4.006228e-05
 [608,] 0.0001196296 0.0001180668 4.004179e-05
 [609,] 0.0001251527 0.0001181035 4.220650e-05
 [610,] 0.0001252327 0.0001181003 4.222009e-05
 [611,] 0.0001177611 0.0001180912 3.923484e-05
 [612,] 0.0001192589 0.0001180748 3.975226e-05
 [613,] 0.0001192804 0.0001180748 3.976475e-05
 [614,] 0.0001223587 0.0001180945 4.115451e-05
 [615,] 0.0001195931 0.0001180733 3.979464e-05
 [616,] 0.0001193225 0.0001181112 4.496627e-05
 [617,] 0.0001171067 0.0001180879 3.904507e-05
 [618,] 0.0001178069 0.0001180765 3.926680e-05
 [619,] 0.0001178199 0.0001180792 3.923359e-05
 [620,] 0.0001210128 0.0001180874 4.063423e-05
 [621,] 0.0001179329 0.0001180765 3.930521e-05
 [622,] 0.0001181613 0.0001180766 3.937775e-05
 [623,] 0.0001202952 0.0001180860 4.005508e-05
 [624,] 0.0001181599 0.0001180782 3.935361e-05
 [625,] 0.0001373988 0.0001180818 4.531651e-05
 [626,] 0.0001197280 0.0001180657 3.996398e-05
 [627,] 0.0001178334 0.0001180766 3.926286e-05
 [628,] 0.0001183651 0.0001180784 3.941794e-05
 [629,] 0.0001353284 0.0001180838 5.195557e-05
 [630,] 0.0001176257 0.0001180846 3.919335e-05
 [631,] 0.0001180378 0.0001180774 3.933207e-05
 [632,] 0.0001188171 0.0001180813 3.967881e-05
 [633,] 0.0001184910 0.0001180801 3.955744e-05
 [634,] 0.0001183993 0.0001180797 3.952203e-05
 [635,] 0.0001187669 0.0001180809 3.965800e-05
 [636,] 0.0001184943 0.0001180790 3.955012e-05
 [637,] 0.0001181428 0.0001180778 3.939385e-05
 [638,] 0.0001176496 0.0001180840 3.920489e-05
 [639,] 0.0001176905 0.0001180542 3.924927e-05
 [640,] 0.0001174216 0.0001180837 3.913014e-05
 [641,] 0.0001175861 0.0001180731 3.918844e-05
 [642,] 0.0001206203 0.0001180866 4.015326e-05
 [643,] 0.0001162750 0.0001180694 3.864892e-05
 [644,] 0.0001181272 0.0001180886 3.937092e-05
 [645,] 0.0001179274 0.0001180911 3.931988e-05
 [646,] 0.0001792764 0.0001180989 4.043328e-05
 [647,] 0.0001180743 0.0001180845 3.932911e-05
 [648,] 0.0001172631 0.0001181072 3.896491e-05
 [649,] 0.0001192475 0.0001180815 3.973660e-05
 [650,] 0.0001149856 0.0001180516 3.831908e-05
 [651,] 0.0001161007 0.0001180846 3.857031e-05
 [652,] 0.0001178076 0.0001180919 3.924944e-05
 [653,] 0.0001149885 0.0001180560 3.831132e-05
 [654,] 0.0001156442 0.0001181092 3.843764e-05
 [655,] 0.0001150444 0.0001180514 3.832986e-05
 [656,] 0.0001166349 0.0001181752 3.860484e-05
 [657,] 0.0001154130 0.0001180611 3.842103e-05
 [658,] 0.0001171259 0.0001180856 3.903987e-05
 [659,] 0.0001151360 0.0001180596 3.834453e-05
 [660,] 0.0001156212 0.0001180736 3.844664e-05
 [661,] 0.0001157702 0.0001181222 3.845790e-05
 [662,] 0.0001151835 0.0001180501 3.837383e-05
 [663,] 0.0001151967 0.0001180501 3.837802e-05
 [664,] 0.0001152148 0.0001180501 3.838350e-05
 [665,] 0.0001151699 0.0001180501 3.836974e-05
 [666,] 0.0001152015 0.0001180501 3.837940e-05
 [667,] 0.0001179786 0.0001180875 3.929792e-05
 [668,] 0.0001176883 0.0001181472 3.903857e-05
 [669,] 0.0001150298 0.0001180587 3.833437e-05
 [670,] 0.0001155671 0.0001180743 3.843114e-05
 [671,] 0.0001177908 0.0001181470 3.906517e-05
 [672,] 0.0001151629 0.0001180505 3.836598e-05
 [673,] 0.0001151038 0.0001180509 3.834698e-05
 [674,] 0.0001150041 0.0001180549 3.831388e-05
 [675,] 0.0001152777 0.0001181174 3.835688e-05
 [676,] 0.0001151871 0.0001180509 3.837440e-05
 [677,] 0.0001179295 0.0001180891 3.927862e-05
 [678,] 0.0001152471 0.0001180601 3.837528e-05
 [679,] 0.0001178917 0.0001180890 3.926826e-05
 [680,] 0.0001150347 0.0001180588 3.833649e-05
 [681,] 0.0001150781 0.0001180841 3.833751e-05
 [682,] 0.0001151134 0.0001180508 3.835516e-05
 [683,] 0.0001170492 0.0001180858 3.901709e-05
 [684,] 0.0001177746 0.0001181961 3.887472e-05
 [685,] 0.0001178471 0.0001180948 3.924432e-05
 [686,] 0.0001149420 0.0001180509 3.830146e-05
 [687,] 0.0001178757 0.0001180908 3.928410e-05
 [688,] 0.0001178779 0.0001180883 3.928485e-05
 [689,] 0.0001178738 0.0001180892 3.928427e-05
 [690,] 0.0001150068 0.0001180506 3.832269e-05
 [691,] 0.0001168782 0.0001181000 3.895977e-05
 [692,] 0.0001153921 0.0001181306 3.837116e-05
 [693,] 0.0001176158 0.0001180921 3.919209e-05
 [694,] 0.0001171505 0.0001181271 3.895282e-05
 [695,] 0.0001150039 0.0001180548 3.832454e-05
 [696,] 0.0001162893 0.0001181398 3.867659e-05
 [697,] 0.0001169379 0.0001181102 3.911865e-05
 [698,] 0.0001183187 0.0001180902 3.940284e-05
 [699,] 0.0001175251 0.0001180894 3.914618e-05
 [700,] 0.0001176999 0.0001180781 3.922395e-05
 [701,] 0.0001172694 0.0001180472 3.906505e-05
 [702,] 0.0001177090 0.0001180752 3.920755e-05
 [703,] 0.0001178163 0.0001180756 3.923619e-05
 [704,] 0.0001179211 0.0001180588 3.940533e-05
 [705,] 0.0001171718 0.0001180470 3.904317e-05
 [706,] 0.0001177886 0.0001180587 3.935741e-05
 [707,] 0.0001173647 0.0001180864 3.912624e-05
 [708,] 0.0001172007 0.0001180470 3.905380e-05
 [709,] 0.0001176529 0.0001180752 3.918889e-05
 [710,] 0.0001170104 0.0001180974 3.902557e-05
 [711,] 0.0001177336 0.0001180789 3.923017e-05
 [712,] 0.0001177581 0.0001180782 3.923944e-05
 [713,] 0.0001162009 0.0001180867 3.873293e-05
 [714,] 0.0001170422 0.0001180974 3.903945e-05
 [715,] 0.0001172387 0.0001180951 3.910982e-05
 [716,] 0.0001192296 0.0001182033 3.929647e-05
 [717,] 0.0001170336 0.0001180974 3.903582e-05
 [718,] 0.0001166396 0.0001180487 3.885299e-05
 [719,] 0.0001180413 0.0001180911 3.931387e-05
 [720,] 0.0001171639 0.0001180611 3.914310e-05
 [721,] 0.0001183062 0.0001180753 3.940784e-05
 [722,] 0.0001172780 0.0001180767 3.911488e-05
 [723,] 0.0001172131 0.0001180471 3.906638e-05
 [724,] 0.0001177437 0.0001180778 3.924096e-05
 [725,] 0.0001166609 0.0001180759 3.885469e-05
 [726,] 0.0001171892 0.0001180990 3.910334e-05
 [727,] 0.0001172290 0.0001180473 3.904493e-05
 [728,] 0.0001150305 0.0001180644 3.833976e-05
 [729,] 0.0001149985 0.0001180584 3.834322e-05
 [730,] 0.0001171528 0.0001180864 3.905528e-05
 [731,] 0.0001161883 0.0001180716 3.871636e-05
 [732,] 0.0001148567 0.0001180485 3.827206e-05
 [733,] 0.0001150583 0.0001180670 3.834665e-05
 [734,] 0.0001174585 0.0001180762 3.910693e-05
 [735,] 0.0001149534 0.0001180541 3.831424e-05
 [736,] 0.0001149531 0.0001180501 3.830965e-05
 [737,] 0.0001178579 0.0001180503 3.922087e-05
 [738,] 0.0001177605 0.0001180744 3.922524e-05
 [739,] 0.0001177882 0.0001180711 3.925752e-05
 [740,] 0.0001165760 0.0001180989 3.887501e-05
 [741,] 0.0001150272 0.0001180495 3.832976e-05
 [742,] 0.0001150122 0.0001180496 3.832514e-05
 [743,] 0.0001165990 0.0001180992 3.889075e-05
 [744,] 0.0001180389 0.0001180919 3.929918e-05
 [745,] 0.0001179994 0.0001180887 3.931223e-05
 [746,] 0.0001170187 0.0001180905 3.901753e-05
 [747,] 0.0001178131 0.0001180741 3.924558e-05
 [748,] 0.0001149573 0.0001180521 3.831245e-05
 [749,] 0.0001178019 0.0001180787 3.929525e-05
 [750,] 0.0001178041 0.0001180774 3.926392e-05
 [751,] 0.0001187076 0.0001180744 3.962181e-05
 [752,] 0.0001150100 0.0001180566 3.833211e-05
 [753,] 0.0001168387 0.0001181945 3.870989e-05
 [754,] 0.0001221214 0.0001180681 4.076035e-05
 [755,] 0.0001176982 0.0001180832 3.926141e-05
 [756,] 0.0001169605 0.0001181968 3.873678e-05
 [757,] 0.0001178429 0.0001180912 3.928928e-05
 [758,] 0.0001168691 0.0001180558 3.887483e-05
 [759,] 0.0001176092 0.0001180934 3.923023e-05
 [760,] 0.0001181512 0.0001180819 3.937321e-05
 [761,] 0.0001182148 0.0001180676 3.922624e-05
 [762,] 0.0001161263 0.0001181939 3.855230e-05
 [763,] 0.0001162553 0.0001180680 3.864887e-05
 [764,] 0.0001181431 0.0001180647 3.921558e-05
 [765,] 0.0001183485 0.0001180829 3.942405e-05
 [766,] 0.0001163938 0.0001180680 3.868994e-05
 [767,] 0.0001182405 0.0001180829 3.938856e-05
 [768,] 0.0001169312 0.0001181013 3.901369e-05
 [769,] 0.0001165547 0.0001180790 3.891333e-05
 [770,] 0.0001171482 0.0001180862 3.903990e-05
 [771,] 0.0001176018 0.0001180924 3.922525e-05
 [772,] 0.0001180772 0.0001180913 3.932404e-05
 [773,] 0.0001167774 0.0001181171 3.895966e-05
 [774,] 0.0001180650 0.0001180913 3.932022e-05
 [775,] 0.0001180706 0.0001180916 3.932080e-05
 [776,] 0.0001166170 0.0001180640 3.890534e-05
 [777,] 0.0001181247 0.0001180865 3.933371e-05
 [778,] 0.0001181336 0.0001180864 3.933660e-05
 [779,] 0.0001217909 0.0001180763 4.052529e-05
 [780,] 0.0001152010 0.0001180540 3.838476e-05
 [781,] 0.0001162862 0.0001180536 3.869796e-05
 [782,] 0.0001179130 0.0001180810 3.929530e-05
 [783,] 0.0001175492 0.0001180842 3.918262e-05
 [784,] 0.0001154409 0.0001180903 3.853693e-05
 [785,] 0.0001172039 0.0001180755 3.911918e-05
 [786,] 0.0001150702 0.0001180543 3.832926e-05
 [787,] 0.0001175539 0.0001180859 3.918462e-05
 [788,] 0.0001153020 0.0001180506 3.840380e-05
 [789,] 0.0001161523 0.0001180851 3.862588e-05
 [790,] 0.0001152940 0.0001180992 3.834888e-05
 [791,] 0.0001159530 0.0001180993 3.855491e-05
 [792,] 0.0001172951 0.0001181882 3.910115e-05
 [793,] 0.0001149455 0.0001181093 3.834992e-05
 [794,] 0.0001192644 0.0001180494 3.973248e-05
 [795,] 0.0001236400 0.0001180868 4.108007e-05
 [796,] 0.0001177961 0.0001180997 3.931662e-05
 [797,] 0.0001196011 0.0001180508 3.989449e-05
 [798,] 0.0001168910 0.0001180748 3.895055e-05
 [799,] 0.0001178166 0.0001180893 3.927296e-05
 [800,] 0.0001177187 0.0001180890 3.924140e-05
 [801,] 0.0004865743 0.0001180725 1.849680e-04
 [802,] 0.0001177162 0.0001180889 3.923935e-05
 [803,] 0.0001150470 0.0001180577 3.836482e-05
 [804,] 0.0005089578 0.0001180642 1.591798e-04
 [805,] 0.0001178119 0.0001180746 3.925926e-05
 [806,] 0.0001193266 0.0001181261 4.016243e-05
 [807,] 0.0001176885 0.0001180964 3.911519e-05
 [808,] 0.0001178868 0.0001180870 3.929088e-05
 [809,] 0.0001179531 0.0001181024 3.917915e-05
 [810,] 0.0001178490 0.0001180904 3.926909e-05
 [811,] 0.0001178482 0.0001180899 3.926913e-05
 [812,] 0.0001178492 0.0001180929 3.927110e-05
 [813,] 0.0001178379 0.0001180914 3.927794e-05
 [814,] 0.0001179975 0.0001180931 3.920947e-05
 [815,] 0.0001154877 0.0001181145 3.843009e-05
 [816,] 0.0001154789 0.0001181159 3.842871e-05
 [817,] 0.0001178462 0.0001180929 3.927076e-05
 [818,] 0.0001204455 0.0001180881 4.010357e-05
 [819,] 0.0001172922 0.0001180915 3.908909e-05
 [820,] 0.0001178678 0.0001180929 3.927425e-05
 [821,] 0.0001178510 0.0001180928 3.927140e-05
 [822,] 0.0001190275 0.0001181283 4.005562e-05
 [823,] 0.0040536672 0.0001180786 1.166546e-03
 [824,] 0.0001178531 0.0001180893 3.927942e-05
 [825,] 0.0001178509 0.0001180893 3.927893e-05
 [826,] 0.0021497128 0.0001180725 8.225686e-04
 [827,] 0.0001178453 0.0001180893 3.927765e-05
 [828,] 0.0001182826 0.0001180959 3.928625e-05
 [829,] 0.0001175928 0.0001180917 3.921463e-05
 [830,] 0.0001226461 0.0001180842 4.075230e-05
 [831,] 0.0032331508 0.0001180618 9.635782e-04
 [832,] 0.0022698320 0.0001180530 7.838750e-04
 [833,] 0.0001176228 0.0001180854 3.920045e-05
 [834,] 0.0001178486 0.0001180899 3.928110e-05
 [835,] 0.0001178481 0.0001180899 3.928096e-05
 [836,] 0.0001178505 0.0001180899 3.928168e-05
 [837,] 0.0001178382 0.0001180913 3.927671e-05
 [838,] 0.0001178495 0.0001180899 3.928134e-05
 [839,] 0.0001178491 0.0001180899 3.928124e-05
 [840,] 0.0001178487 0.0001180899 3.928112e-05
 [841,] 0.0001178487 0.0001180899 3.928114e-05
 [842,] 0.0001178502 0.0001180899 3.928155e-05
 [843,] 0.0024105114 0.0001180586 5.967830e-04
 [844,] 0.0001178414 0.0001180888 3.927769e-05
 [845,] 0.0001178314 0.0001180881 3.927544e-05
 [846,] 0.0001178314 0.0001180881 3.927545e-05
 [847,] 0.0001178336 0.0001180876 3.927562e-05
 [848,] 0.0001178319 0.0001180876 3.927527e-05
 [849,] 0.0001178319 0.0001180877 3.927527e-05
 [850,] 0.0001178320 0.0001180876 3.927529e-05
 [851,] 0.0001178318 0.0001180876 3.927527e-05
 [852,] 0.0001178408 0.0001180894 3.927715e-05
 [853,] 0.0035752319 0.0001180720 1.406166e-03
 [854,] 0.0014159379 0.0001180544 3.892189e-04
 [855,] 0.0001178314 0.0001180881 3.927544e-05
 [856,] 0.0038897997 0.0001180722 1.535453e-03
 [857,] 0.0001178314 0.0001180881 3.927544e-05
 [858,] 0.0001178390 0.0001180894 3.927689e-05
 [859,] 0.0001178378 0.0001180894 3.927680e-05
 [860,] 0.0039111949 0.0001180710 1.514525e-03
 [861,] 0.0001178319 0.0001180876 3.927529e-05
 [862,] 0.0001178336 0.0001180876 3.927560e-05
 [863,] 0.0001178444 0.0001180888 3.928054e-05
 [864,] 0.0014614621 0.0001180525 4.223886e-04
 [865,] 0.0001178344 0.0001180876 3.927579e-05
 [866,] 0.0062564383 0.0001180702 2.395034e-03
 [867,] 0.0001178329 0.0001180876 3.927548e-05
 [868,] 0.0028942869 0.0001180693 1.084261e-03
 [869,] 0.0001178476 0.0001180894 3.927864e-05
 [870,] 0.0001178349 0.0001180876 3.927589e-05
 [871,] 0.0001178439 0.0001181132 3.912739e-05
 [872,] 0.0001178399 0.0001180894 3.927708e-05
 [873,] 0.0001178401 0.0001180894 3.927711e-05
 [874,] 0.0001170929 0.0001180961 3.897643e-05
 [875,] 0.0001180725 0.0001180819 3.935118e-05
 [876,] 0.0001191065 0.0001180635 3.965009e-05
 [877,] 0.0001185280 0.0001180631 3.946596e-05
 [878,] 0.0001179812 0.0001180891 3.935312e-05
 [879,] 0.0001179936 0.0001180891 3.935816e-05
 [880,] 0.0001188578 0.0001180899 3.958715e-05
 [881,] 0.0001179904 0.0001180888 3.935618e-05
 [882,] 0.0001176764 0.0001180777 3.924189e-05
 [883,] 0.0001207602 0.0001180580 4.033161e-05
 [884,] 0.0001171791 0.0001180764 3.904070e-05
 [885,] 0.0001178974 0.0001181372 3.937477e-05
 [886,] 0.0001156832 0.0001180748 3.856003e-05
 [887,] 0.0148367868 0.0001180681 6.200836e-03
 [888,] 0.0050015412 0.0001180583 1.179782e-03
 [889,] 0.0126761470 0.0001180694 5.377308e-03
 [890,] 0.0044205433 0.0001180582 1.049405e-03
 [891,] 0.0140617725 0.0001180687 5.919182e-03
 [892,] 0.0005193647 0.0001180638 1.367728e-04
 [893,] 0.0002002196 0.0001180777 5.547623e-05
 [894,] 0.0001179868 0.0001181186 3.939603e-05
 [895,] 0.0039622896 0.0001180563 9.764644e-04
 [896,] 0.0141455688 0.0001180687 5.952023e-03
 [897,] 0.0019507312 0.0001180852 8.736417e-04
 [898,] 0.0143256001 0.0001180678 5.964428e-03
 [899,] 0.0146305298 0.0001180676 6.077348e-03
 [900,] 0.0143441135 0.0001180679 5.979626e-03
 [901,] 0.0134179958 0.0001180675 5.559108e-03
 [902,] 0.0149885386 0.0001180686 6.304000e-03
 [903,] 0.0151264981 0.0001180674 6.263939e-03
 [904,] 0.0144693460 0.0001180678 6.023107e-03
 [905,] 0.0140192076 0.0001180675 5.817020e-03
 [906,] 0.0160561014 0.0001180683 6.725726e-03
 [907,] 0.0142430565 0.0001180675 5.898008e-03
 [908,] 0.0001156199 0.0001180699 3.853276e-05
 [909,] 0.0036795976 0.0001181080 1.974676e-03
 [910,] 0.0001169156 0.0001180854 3.896359e-05
 [911,] 0.0127114846 0.0001180772 5.882935e-03
 [912,] 0.0001159697 0.0001180638 3.864221e-05
 [913,] 0.0001156914 0.0001180751 3.856487e-05
 [914,] 0.0001782346 0.0001180785 4.893322e-05
 [915,] 0.0001157351 0.0001180761 3.857133e-05
 [916,] 0.0025604475 0.0001180676 5.626354e-04
 [917,] 0.0210511386 0.0001180703 9.069608e-03
 [918,] 0.0002267126 0.0001180795 5.393096e-05
 [919,] 0.0002146015 0.0001180799 5.101863e-05
 [920,] 0.0209297973 0.0001180706 9.049519e-03
 [921,] 0.0001823598 0.0001180773 4.501712e-05
 [922,] 0.0179465185 0.0001180641 7.358632e-03
 [923,] 0.0001189873 0.0001180933 3.972296e-05
 [924,] 0.0024679786 0.0001181117 1.344810e-03
 [925,] 0.0001178967 0.0001181004 3.924397e-05
 [926,] 0.0022937616 0.0001180884 1.047715e-03
 [927,] 0.0189992618 0.0001180691 8.059281e-03
 [928,] 0.0217467236 0.0001180967 1.189776e-02
 [929,] 0.0019714636 0.0001181201 1.127490e-03
 [930,] 0.0015107089 0.0001181202 8.541547e-04
 [931,] 0.0119233817 0.0001180874 5.999733e-03
 [932,] 0.0125238137 0.0001180991 6.777865e-03
 [933,] 0.0001179446 0.0001180519 3.930163e-05
 [934,] 0.0172610990 0.0001180667 3.799826e-03
 [935,] 0.0001179734 0.0001181253 3.939446e-05
 [936,] 0.0123951872 0.0001180533 3.865231e-03
 [937,] 0.0001179422 0.0001180520 3.930092e-05
 [938,] 0.0001179423 0.0001180524 3.930100e-05
 [939,] 0.0018925383 0.0001180885 7.631372e-04
 [940,] 0.0044442348 0.0001180555 1.472052e-03
 [941,] 0.0001179422 0.0001180521 3.930091e-05
 [942,] 0.0001179609 0.0001180516 3.930366e-05
 [943,] 0.0001172572 0.0001180781 3.910753e-05
 [944,] 0.0183636855 0.0001180606 6.807902e-03
 [945,] 0.0059744355 0.0001180580 2.112044e-03
 [946,] 0.0173240303 0.0001180596 6.311139e-03
 [947,] 0.0031974760 0.0001180570 1.018077e-03
 [948,] 0.0131424074 0.0001180783 2.910140e-03
 [949,] 0.0001176654 0.0001180835 3.919086e-05
 [950,] 0.0060887838 0.0001180554 2.173070e-03
 [951,] 0.0001179757 0.0001181087 3.927769e-05
 [952,] 0.0001157438 0.0001180823 3.859057e-05
 [953,] 0.0041993737 0.0001180575 1.468249e-03
 [954,] 0.0001176598 0.0001180789 3.919096e-05
 [955,] 0.0002212884 0.0001180667 6.336948e-05
 [956,] 0.0042949499 0.0001180576 1.518347e-03
 [957,] 0.0001179142 0.0001180845 3.929126e-05
 [958,] 0.0001179755 0.0001180819 3.931307e-05
 [959,] 0.0001151437 0.0001180504 3.838000e-05
 [960,] 0.0001151023 0.0001180482 3.835820e-05
 [961,] 0.0001154203 0.0001180645 3.842719e-05
 [962,] 0.0001151575 0.0001180502 3.835971e-05
 [963,] 0.0001151480 0.0001180497 3.835823e-05
 [964,] 0.0001154287 0.0001180592 3.845096e-05
 [965,] 0.0001172598 0.0001180662 3.907414e-05
 [966,] 0.0001154686 0.0001180850 3.857862e-05
 [967,] 0.0001180950 0.0001180731 3.936409e-05
 [968,] 0.0001180281 0.0001180732 3.934368e-05
 [969,] 0.0010104183 0.0001180818 3.934017e-04
 [970,] 0.0001180311 0.0001180731 3.934376e-05
 [971,] 0.0001181598 0.0001180802 3.935480e-05
 [972,] 0.0001180196 0.0001180765 3.936096e-05
 [973,] 0.0001179694 0.0001180920 3.930849e-05
 [974,] 0.0001172203 0.0001180649 3.905818e-05
 [975,] 0.0001181309 0.0001180740 3.935813e-05
 [976,] 0.0001179696 0.0001180920 3.930853e-05
 [977,] 0.0001181445 0.0001180745 3.935907e-05
 [978,] 0.0001181460 0.0001180740 3.936291e-05
 [979,] 0.0001180014 0.0001180920 3.931796e-05
 [980,] 0.0001179500 0.0001180919 3.930298e-05
 [981,] 0.0001179382 0.0001180919 3.929949e-05
 [982,] 0.0001179315 0.0001180919 3.929753e-05
 [983,] 0.0001178924 0.0001180919 3.928611e-05
 [984,] 0.0001179153 0.0001180919 3.929276e-05
 [985,] 0.0001155287 0.0001180736 3.848960e-05
 [986,] 0.0001173678 0.0001180761 3.913428e-05
 [987,] 0.0001154931 0.0001180734 3.850192e-05
 [988,] 0.0001956670 0.0001180794 6.559401e-05
 [989,] 0.0002769561 0.0001180759 8.693831e-05
 [990,] 0.0001150223 0.0001180518 3.833031e-05
 [991,] 0.0002029508 0.0001180795 6.830080e-05
 [992,] 0.0001178816 0.0001181040 3.926332e-05
 [993,] 0.0001161738 0.0001180616 3.877068e-05
 [994,] 0.0001173829 0.0001180897 3.911348e-05
 [995,] 0.0001177926 0.0001180710 3.926207e-05
 [996,] 0.0001174879 0.0001180897 3.914089e-05
 [997,] 0.0001175083 0.0001180895 3.914707e-05
 [998,] 0.0001174949 0.0001180897 3.914289e-05
 [999,] 0.0001175042 0.0001180897 3.914548e-05
[1000,] 0.0001174428 0.0001180993 3.917734e-05
[1001,] 0.0001149148 0.0001180853 3.829748e-05
[1002,] 0.0001149133 0.0001180865 3.830732e-05
[1003,] 0.0001173373 0.0001180686 3.909793e-05
[1004,] 0.0001149090 0.0001180858 3.830166e-05
[1005,] 0.0001149196 0.0001180859 3.831203e-05
[1006,] 0.0001149267 0.0001180863 3.830297e-05
[1007,] 0.0001149090 0.0001180853 3.830276e-05
[1008,] 0.0001165573 0.0001180956 3.897254e-05
[1009,] 0.0001156777 0.0001180530 3.858873e-05
[1010,] 0.0001149461 0.0001180624 3.830371e-05
[1011,] 0.0001151235 0.0001180622 3.835654e-05
[1012,] 0.0001149099 0.0001180872 3.829830e-05
[1013,] 0.0001149108 0.0001180788 3.829915e-05
[1014,] 0.0001149105 0.0001180798 3.829987e-05
[1015,] 0.0001164124 0.0001180505 3.876130e-05
[1016,] 0.0001149102 0.0001180789 3.829938e-05
[1017,] 0.0001149126 0.0001180878 3.829811e-05
[1018,] 0.0001149121 0.0001180877 3.829775e-05
[1019,] 0.0001149106 0.0001180787 3.829994e-05
[1020,] 0.0001149111 0.0001180869 3.829841e-05
[1021,] 0.0001149129 0.0001180868 3.831047e-05
[1022,] 0.0001181644 0.0001180961 3.933967e-05
[1023,] 0.0001186966 0.0001180770 3.952363e-05
[1024,] 0.0001190448 0.0001180749 3.964130e-05
[1025,] 0.0001149373 0.0001180801 3.830165e-05
[1026,] 0.0001156994 0.0001180798 3.858292e-05
[1027,] 0.0001173222 0.0001180774 3.914359e-05
[1028,] 0.0001178119 0.0001180927 3.911368e-05
[1029,] 0.0001175998 0.0001180905 3.905683e-05
[1030,] 0.0001176843 0.0001180906 3.908216e-05
[1031,] 0.0001177233 0.0001180905 3.909442e-05
[1032,] 0.0001177683 0.0001180887 3.911554e-05
[1033,] 0.0001176112 0.0001180902 3.906130e-05
[1034,] 0.0001178018 0.0001180906 3.911821e-05
[1035,] 0.0001175132 0.0001180891 3.902635e-05
[1036,] 0.0001173011 0.0001180707 3.910727e-05
[1037,] 0.0001174707 0.0001180773 3.919293e-05
[1038,] 0.0001175803 0.0001180905 3.905058e-05
[1039,] 0.0001175428 0.0001180886 3.904661e-05
[1040,] 0.0001174657 0.0001180881 3.902457e-05
[1041,] 0.0001173882 0.0001180772 3.916330e-05
[1042,] 0.0001158853 0.0001180522 3.865447e-05
[1043,] 0.0001174967 0.0001180887 3.903230e-05
[1044,] 0.0001240767 0.0001180496 4.133078e-05
[1045,] 0.0001172886 0.0001180803 3.910198e-05
[1046,] 0.0001240084 0.0001180497 4.130278e-05
[1047,] 0.0001238750 0.0001180501 4.123101e-05
[1048,] 0.0001237919 0.0001180498 4.122048e-05
[1049,] 0.0005400086 0.0001180524 1.384696e-04
[1050,] 0.0001235454 0.0001180491 4.115308e-05
[1051,] 0.0001239537 0.0001180496 4.130163e-05
[1052,] 0.0001238920 0.0001180490 4.129241e-05
[1053,] 0.0001235610 0.0001180499 4.122223e-05
[1054,] 0.0001239947 0.0001180496 4.131019e-05
[1055,] 0.0001236383 0.0001180490 4.118768e-05
[1056,] 0.0001239397 0.0001180496 4.129517e-05
[1057,] 0.0001180462 0.0001180986 3.924538e-05
[1058,] 0.0001233659 0.0001180493 4.113335e-05
[1059,] 0.0001208467 0.0001180601 4.024467e-05
[1060,] 0.0001170300 0.0001180740 3.887293e-05
[1061,] 0.0001263585 0.0001181100 6.314870e-05
[1062,] 0.0001232171 0.0001180494 4.102195e-05
[1063,] 0.0001230088 0.0001180492 4.096546e-05
[1064,] 0.0001231512 0.0001180496 4.102708e-05
[1065,] 0.0001232225 0.0001180496 4.104396e-05
[1066,] 0.0001206150 0.0001180918 3.993923e-05
[1067,] 0.0001237526 0.0001180497 4.121227e-05
[1068,] 0.0001172848 0.0001180724 3.909964e-05
[1069,] 0.0001237534 0.0001180500 4.127639e-05
[1070,] 0.0001175343 0.0001180791 3.914552e-05
[1071,] 0.0001172934 0.0001180789 3.910340e-05
[1072,] 0.0001162312 0.0001180719 3.871727e-05
[1073,] 0.0001243945 0.0001180495 4.148487e-05
[1074,] 0.0001235056 0.0001180501 4.118971e-05
[1075,] 0.0001238461 0.0001180496 4.130377e-05
[1076,] 0.0001212824 0.0001180606 4.043614e-05
[1077,] 0.0001240463 0.0001180497 4.137547e-05
[1078,] 0.0001167838 0.0001180860 3.894619e-05
[1079,] 0.0001516409 0.0001180492 4.615997e-05
[1080,] 0.0001232491 0.0001180570 4.121819e-05
[1081,] 0.0001244900 0.0001180499 4.150942e-05
[1082,] 0.0001238643 0.0001180502 4.131528e-05
[1083,] 0.0001241295 0.0001180500 4.139151e-05
[1084,] 0.0001236232 0.0001180501 4.123227e-05
[1085,] 0.0001241579 0.0001180499 4.139676e-05
[1086,] 0.0001179371 0.0001180922 3.931282e-05
[1087,] 0.0001229152 0.0001180503 4.100295e-05
[1088,] 0.0001237557 0.0001180507 4.129884e-05
[1089,] 0.0001172688 0.0001180944 3.910461e-05
[1090,] 0.0001170038 0.0001180908 3.898257e-05
[1091,] 0.0003953355 0.0001180980 6.738569e-05
[1092,] 0.0001169860 0.0001180948 3.899036e-05
[1093,] 0.0001187547 0.0001180837 3.953349e-05
[1094,] 0.0003286382 0.0001181457 4.771923e-05
[1095,] 0.0001170083 0.0001181802 3.898664e-05
[1096,] 0.0001169977 0.0001180738 3.899063e-05
[1097,] 0.0001172752 0.0001181296 3.913556e-05
[1098,] 0.0002013955 0.0001180944 8.344145e-05
[1099,] 0.0001179586 0.0001180884 3.932674e-05
[1100,] 0.0004825273 0.0001180934 1.039673e-04
[1101,] 0.0001169795 0.0001181515 3.899477e-05
[1102,] 0.0001172497 0.0001182065 3.916026e-05
[1103,] 0.0001172893 0.0001182070 3.920127e-05
[1104,] 0.0003294668 0.0001181676 4.447245e-05
[1105,] 0.0001169777 0.0001181478 3.899472e-05
[1106,] 0.0001172258 0.0001180754 3.901329e-05
[1107,] 0.0003808319 0.0001180818 1.054280e-04
[1108,] 0.0001805982 0.0001180601 6.023246e-05
[1109,] 0.0001175434 0.0001180751 3.921958e-05
[1110,] 0.0001164015 0.0001180839 3.894074e-05
[1111,] 0.0001175544 0.0001180747 3.917740e-05
[1112,] 0.0001172459 0.0001180700 3.893155e-05
[1113,] 0.0001181666 0.0001181417 3.916869e-05
[1114,] 0.0001171579 0.0001181012 3.909698e-05
[1115,] 0.0001177453 0.0001180651 3.916725e-05
[1116,] 0.0001189842 0.0001180550 3.960430e-05
[1117,] 0.0001171661 0.0001180917 3.908968e-05
[1118,] 0.0001154552 0.0001180739 3.845582e-05
[1119,] 0.0001172054 0.0001180793 3.906911e-05
[1120,] 0.0001168026 0.0001180699 3.892105e-05
[1121,] 0.0001151805 0.0001180652 3.836399e-05
[1122,] 0.0001151946 0.0001180623 3.836034e-05
[1123,] 0.0001171520 0.0001181366 3.900559e-05
[1124,] 0.0001162483 0.0001180974 3.872739e-05
[1125,] 0.0001170313 0.0001180856 3.899298e-05
[1126,] 0.0001162681 0.0001180962 3.873084e-05
[1127,] 0.0001153757 0.0001181200 3.854574e-05
[1128,] 0.0001162106 0.0001180995 3.871907e-05
[1129,] 0.0001161816 0.0001180856 3.872612e-05
[1130,] 0.0001151193 0.0001180985 3.834259e-05
[1131,] 0.0001170217 0.0001180764 3.901900e-05
[1132,] 0.0001169723 0.0001180830 3.900269e-05
[1133,] 0.0001170015 0.0001180795 3.901148e-05
[1134,] 0.0001163453 0.0001180983 3.874736e-05
[1135,] 0.0001170503 0.0001180884 3.901756e-05
[1136,] 0.0001162912 0.0001180957 3.879234e-05
[1137,] 0.0001155627 0.0001180549 3.850258e-05
[1138,] 0.0001162701 0.0001180949 3.873249e-05
[1139,] 0.0001153074 0.0001180550 3.839459e-05
[1140,] 0.0001151068 0.0001180478 3.836067e-05
[1141,] 0.0001161722 0.0001180856 3.872448e-05
[1142,] 0.0001155344 0.0001180519 3.849575e-05
[1143,] 0.0001154342 0.0001180504 3.846488e-05
[1144,] 0.0001152929 0.0001180570 3.840991e-05
[1145,] 0.0001152638 0.0001180997 3.842547e-05
[1146,] 0.0001170411 0.0001180828 3.903765e-05
[1147,] 0.0001166746 0.0001180836 3.893140e-05
[1148,] 0.0001161714 0.0001180864 3.871553e-05
[1149,] 0.0001161999 0.0001180866 3.872297e-05
[1150,] 0.0001154864 0.0001180477 3.847547e-05
[1151,] 0.0001154829 0.0001180479 3.849089e-05
[1152,] 0.0001163293 0.0001180923 3.874792e-05
[1153,] 0.0001163366 0.0001180945 3.874892e-05
[1154,] 0.0001154174 0.0001180476 3.845547e-05
[1155,] 0.0001162731 0.0001180590 3.875603e-05
[1156,] 0.0001162073 0.0001181036 3.885222e-05
[1157,] 0.0001153622 0.0001180478 3.843378e-05
[1158,] 0.0001167038 0.0001180742 3.892222e-05
[1159,] 0.0001170075 0.0001180638 3.899195e-05
[1160,] 0.0001160620 0.0001181057 3.880443e-05
[1161,] 0.0001163080 0.0001180926 3.874286e-05
[1162,] 0.0001166483 0.0001180971 3.893415e-05
[1163,] 0.0001162355 0.0001180683 3.875150e-05
[1164,] 0.0001163125 0.0001180774 3.875663e-05
[1165,] 0.0001151717 0.0001180683 3.839296e-05
[1166,] 0.0001171204 0.0001181012 3.911833e-05
[1167,] 0.0001152091 0.0001180711 3.841322e-05
[1168,] 0.0001152524 0.0001180708 3.846151e-05
[1169,] 0.0001168127 0.0001180981 3.900049e-05
[1170,] 0.0001152926 0.0001180637 3.846729e-05
[1171,] 0.0001153093 0.0001180632 3.847261e-05
[1172,] 0.0001162868 0.0001180872 3.875499e-05
[1173,] 0.0001152685 0.0001180679 3.846223e-05
[1174,] 0.0001169892 0.0001180661 3.897628e-05
[1175,] 0.0001153405 0.0001180627 3.848380e-05
[1176,] 0.0001153109 0.0001180728 3.848879e-05
[1177,] 0.0001169841 0.0001180649 3.897777e-05
[1178,] 0.0001168169 0.0001181480 3.910182e-05
[1179,] 0.0001162521 0.0001180860 3.874955e-05
[1180,] 0.0001181781 0.0001180693 3.929943e-05
[1181,] 0.0001151847 0.0001180752 3.840571e-05
[1182,] 0.0001173115 0.0001180979 3.917959e-05
[1183,] 0.0001155085 0.0001180607 3.844997e-05
[1184,] 0.0001172553 0.0001180731 3.904036e-05
[1185,] 0.0001178339 0.0001181018 3.928841e-05
[1186,] 0.0001148882 0.0001182355 3.832095e-05
[1187,] 0.0001163248 0.0001181190 3.883005e-05
[1188,] 0.0001169758 0.0001181009 3.906228e-05
[1189,] 0.0001163154 0.0001181144 3.882076e-05
[1190,] 0.0001155506 0.0001181907 3.868655e-05
[1191,] 0.0001163025 0.0001181202 3.881831e-05
[1192,] 0.0001180493 0.0001180768 3.934008e-05
[1193,] 0.0001157916 0.0001180739 3.850909e-05
[1194,] 0.0001176073 0.0001180867 3.924397e-05
[1195,] 0.0001180345 0.0001180764 3.934217e-05
[1196,] 0.0001155200 0.0001181651 3.864656e-05
[1197,] 0.0001158614 0.0001180714 3.853001e-05
[1198,] 0.0001178154 0.0001180893 3.927238e-05
[1199,] 0.0001153826 0.0001181162 3.835319e-05
[1200,] 0.0001162600 0.0001180645 3.877014e-05
[1201,] 0.0001172107 0.0001180873 3.908433e-05
[1202,] 0.0001152695 0.0001181529 3.831869e-05
[1203,] 0.0001151512 0.0001181435 3.837289e-05
[1204,] 0.0001151770 0.0001181310 3.837099e-05
[1205,] 0.0001176593 0.0001180941 3.902152e-05
[1206,] 0.0001184653 0.0001181470 3.919559e-05
[1207,] 0.0001170524 0.0001180920 3.900817e-05
[1208,] 0.0001160235 0.0001180596 3.866759e-05
[1209,] 0.0001165962 0.0001181011 3.880887e-05
[1210,] 0.0001180095 0.0001180804 3.932337e-05
[1211,] 0.0001189191 0.0001180730 3.961681e-05
[1212,] 0.0001162383 0.0001180612 3.871365e-05
[1213,] 0.0001159048 0.0001180598 3.861872e-05
[1214,] 0.0001168748 0.0001181054 3.902809e-05
[1215,] 0.0001167495 0.0001181003 3.894638e-05
[1216,] 0.0001158694 0.0001180607 3.859979e-05
[1217,] 0.0001177156 0.0001180804 3.922645e-05
[1218,] 0.0001177041 0.0001180803 3.922758e-05
[1219,] 0.0001157338 0.0001180570 3.858458e-05
[1220,] 0.0001157376 0.0001180574 3.859235e-05
[1221,] 0.0001156951 0.0001180575 3.857793e-05
[1222,] 0.0001159006 0.0001180567 3.863776e-05
[1223,] 0.0001229744 0.0001180851 4.062959e-05
[1224,] 0.0001226533 0.0001180836 4.053779e-05
[1225,] 0.0001157553 0.0001180563 3.857832e-05
[1226,] 0.0001223769 0.0001180867 4.043886e-05
[1227,] 0.0001157759 0.0001180568 3.859611e-05
[1228,] 0.0001157322 0.0001180571 3.858371e-05
[1229,] 0.0001223607 0.0001180827 4.045179e-05
[1230,] 0.0001156265 0.0001180566 3.854176e-05
[1231,] 0.0001157050 0.0001180574 3.857994e-05
[1232,] 0.0001179453 0.0001180869 3.927929e-05
[1233,] 0.0001181416 0.0001180802 3.935206e-05
[1234,] 0.0001177332 0.0001181036 3.913170e-05
[1235,] 0.0001190695 0.0001180822 3.948362e-05
[1236,] 0.0001156392 0.0001180566 3.854644e-05
[1237,] 0.0001215815 0.0001180615 4.050422e-05
[1238,] 0.0001216047 0.0001180616 4.049769e-05
[1239,] 0.0001156409 0.0001180573 3.855695e-05
[1240,] 0.0001157086 0.0001180568 3.853424e-05
[1241,] 0.0001156129 0.0001180565 3.853512e-05
[1242,] 0.0001157042 0.0001180565 3.856673e-05
[1243,] 0.0001156519 0.0001180567 3.855130e-05
[1244,] 0.0001180958 0.0001180919 3.932715e-05
[1245,] 0.0001170362 0.0001180938 3.902559e-05
[1246,] 0.0001156574 0.0001180566 3.855254e-05
[1247,] 0.0001158020 0.0001180583 3.861857e-05
[1248,] 0.0001157712 0.0001180583 3.860737e-05
[1249,] 0.0001159096 0.0001180573 3.863303e-05
[1250,] 0.0001152783 0.0001180573 3.841053e-05
[1251,] 0.0001152758 0.0001180572 3.841016e-05
[1252,] 0.0001186484 0.0001180872 3.950325e-05
[1253,] 0.0001176584 0.0001180848 3.917448e-05
[1254,] 0.0001172537 0.0001180725 3.907436e-05
[1255,] 0.0001153200 0.0001180671 3.840837e-05
[1256,] 0.0001160070 0.0001180826 3.868818e-05
[1257,] 0.0001162975 0.0001180815 3.878755e-05
[1258,] 0.0001159602 0.0001180825 3.867070e-05
[1259,] 0.0001177715 0.0001180805 3.924416e-05
[1260,] 0.0001154618 0.0001180570 3.848032e-05
[1261,] 0.0001179577 0.0001180807 3.929916e-05
[1262,] 0.0001157121 0.0001180660 3.855590e-05
[1263,] 0.0001178697 0.0001180806 3.927178e-05
[1264,] 0.0001170187 0.0001180936 3.901607e-05
[1265,] 0.0001159775 0.0001180828 3.867786e-05
[1266,] 0.0001170201 0.0001180930 3.901633e-05
[1267,] 0.0001152278 0.0001180576 3.840204e-05
[1268,] 0.0001151168 0.0001180576 3.836479e-05
[1269,] 0.0001170061 0.0001180930 3.900760e-05
[1270,] 0.0001151354 0.0001180576 3.837170e-05
[1271,] 0.0001175725 0.0001180809 3.916893e-05
[1272,] 0.0001151568 0.0001180575 3.837537e-05
[1273,] 0.0001167652 0.0001181058 3.898443e-05
[1274,] 0.0001167369 0.0001180830 3.887684e-05
[1275,] 0.0001176213 0.0001180808 3.918702e-05
[1276,] 0.0001170601 0.0001180895 3.902014e-05
[1277,] 0.0001158329 0.0001180811 3.861917e-05
[1278,] 0.0001158992 0.0001180810 3.864311e-05
[1279,] 0.0001167797 0.0001181067 3.899190e-05
[1280,] 0.0001176272 0.0001180875 3.914787e-05
[1281,] 0.0001192666 0.0001180884 3.968793e-05
[1282,] 0.0001152793 0.0001180640 3.838499e-05
[1283,] 0.0001215129 0.0001180644 4.038106e-05
[1284,] 0.0001158750 0.0001180805 3.863231e-05
[1285,] 0.0001175183 0.0001180808 3.915319e-05
[1286,] 0.0001153395 0.0001180641 3.840232e-05
[1287,] 0.0001152952 0.0001180646 3.838828e-05
[1288,] 0.0001187120 0.0001180855 3.954768e-05
[1289,] 0.0001152777 0.0001180650 3.838248e-05
[1290,] 0.0001166705 0.0001181058 3.894574e-05
[1291,] 0.0001158347 0.0001180829 3.863062e-05
[1292,] 0.0001154696 0.0001180615 3.844803e-05
[1293,] 0.0001152173 0.0001180579 3.839026e-05
[1294,] 0.0001167073 0.0001180848 3.889547e-05
[1295,] 0.0001179739 0.0001180910 3.933667e-05
[1296,] 0.0001170781 0.0001180845 3.902744e-05
[1297,] 0.0001181182 0.0001180953 3.945132e-05
[1298,] 0.0001158392 0.0001180589 3.854758e-05
[1299,] 0.0001159117 0.0001180512 3.865482e-05
[1300,] 0.0001179650 0.0001180972 3.935690e-05
[1301,] 0.0001170462 0.0001180862 3.901578e-05
[1302,] 0.0002583672 0.0001181371 4.708059e-05
[1303,] 0.0001161656 0.0001180566 3.871076e-05
[1304,] 0.0001165525 0.0001180839 3.884802e-05
[1305,] 0.0001187054 0.0001180937 3.964989e-05
[1306,] 0.0001179494 0.0001180620 3.929328e-05
[1307,] 0.0001296479 0.0001180807 4.275485e-05
[1308,] 0.0001284456 0.0001181210 4.213348e-05
[1309,] 0.0001259709 0.0001181081 4.143674e-05
[1310,] 0.0001330051 0.0001180928 4.263623e-05
[1311,] 0.0001227190 0.0001180866 4.059232e-05
[1312,] 0.0001231021 0.0001180846 4.071836e-05
[1313,] 0.0001166443 0.0001180819 3.889855e-05
[1314,] 0.0001272795 0.0001181158 4.180326e-05
[1315,] 0.0001179748 0.0001180685 3.928970e-05
[1316,] 0.0001179797 0.0001180660 3.929670e-05
[1317,] 0.0001234280 0.0001180653 4.112767e-05
[1318,] 0.0001240388 0.0001180807 4.102600e-05
[1319,] 0.0001180043 0.0001181052 3.946431e-05
[1320,] 0.0001179697 0.0001180988 3.944059e-05
[1321,] 0.0001170492 0.0001180854 3.901274e-05
[1322,] 0.0001178981 0.0001180931 3.932065e-05
[1323,] 0.0001281453 0.0001181380 4.200778e-05
[1324,] 0.0001150674 0.0001181068 3.835362e-05
[1325,] 0.0001170564 0.0001180614 3.902371e-05
[1326,] 0.0001178862 0.0001180688 3.941977e-05
[1327,] 0.0001218968 0.0001180829 4.061307e-05
[1328,] 0.0001172024 0.0001180828 3.907077e-05
[1329,] 0.0001216090 0.0001180865 4.050235e-05
[1330,] 0.0001219337 0.0001180772 4.062512e-05
[1331,] 0.0001219191 0.0001180830 4.062234e-05
[1332,] 0.0001486592 0.0001180863 6.551258e-05
[1333,] 0.0001219419 0.0001180827 4.062344e-05
[1334,] 0.0001229531 0.0001180963 4.116236e-05
[1335,] 0.0001164982 0.0001180856 3.881540e-05
[1336,] 0.0001224417 0.0001180834 4.075955e-05
[1337,] 0.0001173716 0.0001180899 3.912048e-05
[1338,] 0.0001160459 0.0001180671 3.869527e-05
[1339,] 0.0001178743 0.0001180861 3.928392e-05
[1340,] 0.0001173175 0.0001180904 3.910665e-05
[1341,] 0.0001178898 0.0001180823 3.928702e-05
[1342,] 0.0001156473 0.0001180562 3.857201e-05
[1343,] 0.0001171896 0.0001180663 3.905620e-05
[1344,] 0.0001171935 0.0001180670 3.906549e-05
[1345,] 0.0001170607 0.0001180779 3.900855e-05
[1346,] 0.0001170193 0.0001180606 3.899591e-05
[1347,] 0.0001165850 0.0001180661 3.886009e-05
[1348,] 0.0001169417 0.0001180888 3.893194e-05
[1349,] 0.0001170875 0.0001180691 3.901988e-05
[1350,] 0.0001165851 0.0001180614 3.886030e-05
[1351,] 0.0001170154 0.0001180824 3.897316e-05
[1352,] 0.0001172683 0.0001180863 3.905219e-05
[1353,] 0.0001170976 0.0001180881 3.899061e-05
[1354,] 0.0001176988 0.0001180879 3.917512e-05
[1355,] 0.0001179589 0.0001181007 3.932834e-05
[1356,] 0.0001149564 0.0001182412 3.833198e-05
[1357,] 0.0001173180 0.0001180637 3.908413e-05
[1358,] 0.0001156650 0.0001180499 3.854643e-05
[1359,] 0.0001158618 0.0001180770 3.864358e-05
[1360,] 0.0001158234 0.0001181007 3.864322e-05
[1361,] 0.0001158798 0.0001180649 3.863865e-05
[1362,] 0.0001180257 0.0001180730 3.937354e-05
[1363,] 0.0001172309 0.0001181072 3.905738e-05
[1364,] 0.0001153677 0.0001180693 3.846259e-05
[1365,] 0.0001162307 0.0001180741 3.875226e-05
[1366,] 0.0001238332 0.0001181154 6.860983e-05
[1367,] 0.0002828245 0.0001180960 1.383895e-04
[1368,] 0.0001176243 0.0001181133 3.947267e-05
[1369,] 0.0002573706 0.0001181015 1.306253e-04
[1370,] 0.0002354126 0.0001180945 1.120974e-04
[1371,] 0.0001177351 0.0001180870 3.926233e-05
[1372,] 0.0001172332 0.0001180907 3.907832e-05
[1373,] 0.0001171465 0.0001180882 3.904595e-05
[1374,] 0.0001171550 0.0001180866 3.905120e-05
[1375,] 0.0002037260 0.0001181026 1.030673e-04
[1376,] 0.0001171655 0.0001180945 3.905434e-05
[1377,] 0.0002477777 0.0001180960 1.204760e-04
[1378,] 0.0002716055 0.0001180945 1.303222e-04
[1379,] 0.0002648794 0.0001180942 1.264510e-04
[1380,] 0.0002728019 0.0001181012 1.386754e-04
[1381,] 0.0002917910 0.0001180950 1.414002e-04
[1382,] 0.0001167660 0.0001180947 3.893242e-05
[1383,] 0.0001170217 0.0001180839 3.895912e-05
[1384,] 0.0001189878 0.0001180802 3.985030e-05
[1385,] 0.0003133621 0.0001180946 1.515025e-04
[1386,] 0.0001192677 0.0001181609 4.016640e-05
[1387,] 0.0002780050 0.0001180946 1.336311e-04
[1388,] 0.0001167208 0.0001180939 3.891302e-05
[1389,] 0.0001190502 0.0001180924 3.991319e-05
[1390,] 0.0001190321 0.0001180849 3.988290e-05
[1391,] 0.0002548384 0.0001181045 1.335073e-04
[1392,] 0.0001173465 0.0001180890 3.918387e-05
[1393,] 0.0002472868 0.0001180955 1.193976e-04
[1394,] 0.0002618960 0.0001180954 1.267511e-04
[1395,] 0.0001210655 0.0001180918 4.061809e-05
[1396,] 0.0002619332 0.0001180963 1.280186e-04
[1397,] 0.0001153478 0.0001181072 3.852995e-05
[1398,] 0.0001171879 0.0001180899 3.905823e-05
[1399,] 0.0002503476 0.0001180955 1.209770e-04
[1400,] 0.0001171470 0.0001180780 3.904896e-05
[1401,] 0.0001155182 0.0001181019 3.860440e-05
[1402,] 0.0001155074 0.0001181040 3.860195e-05
[1403,] 0.0002819829 0.0001180913 1.306022e-04
[1404,] 0.0001173457 0.0001180895 3.918645e-05
[1405,] 0.0003233656 0.0001181001 1.641238e-04
[1406,] 0.0003093375 0.0001181022 1.603175e-04
[1407,] 0.0001222418 0.0001180895 4.101892e-05
[1408,] 0.0001201319 0.0001180518 4.005237e-05
[1409,] 0.0003454808 0.0001180953 1.650564e-04
[1410,] 0.0003963539 0.0001180986 1.997473e-04
[1411,] 0.0001175796 0.0001180890 3.926768e-05
[1412,] 0.0001168928 0.0001180953 3.902968e-05
[1413,] 0.0001172713 0.0001180883 3.911485e-05
[1414,] 0.0003534386 0.0001181037 1.876745e-04
[1415,] 0.0003598248 0.0001181026 1.890603e-04
[1416,] 0.0001221239 0.0001180795 4.091656e-05
[1417,] 0.0001200130 0.0001180531 4.004887e-05
[1418,] 0.0003577530 0.0001180993 1.808147e-04
[1419,] 0.0003402837 0.0001180993 1.715344e-04
[1420,] 0.0001171186 0.0001180726 3.903406e-05
[1421,] 0.0001171026 0.0001181000 3.903208e-05
[1422,] 0.0001171208 0.0001181018 3.902819e-05
[1423,] 0.0001214658 0.0001181670 4.101917e-05
[1424,] 0.0002861527 0.0001181000 1.439857e-04
[1425,] 0.0001171264 0.0001181035 3.902815e-05
[1426,] 0.0001171201 0.0001181031 3.902885e-05
[1427,] 0.0001171766 0.0001180901 3.905606e-05
[1428,] 0.0001215597 0.0001181764 4.253952e-05
[1429,] 0.0001171284 0.0001181029 3.902780e-05
[1430,] 0.0001172893 0.0001180979 3.914329e-05
[1431,] 0.0001173016 0.0001181015 3.915266e-05
[1432,] 0.0001168328 0.0001180958 3.893806e-05
[1433,] 0.0001173755 0.0001180892 3.913057e-05
[1434,] 0.0001272054 0.0001181077 6.133967e-05
[1435,] 0.0001154741 0.0001181283 3.861131e-05
[1436,] 0.0001331946 0.0001181079 6.453465e-05
[1437,] 0.0001181317 0.0001180901 3.936447e-05
[1438,] 0.0001179423 0.0001180756 3.930591e-05
[1439,] 0.0001179406 0.0001180760 3.930591e-05
[1440,] 0.0001310870 0.0001181074 6.323906e-05
[1441,] 0.0001276825 0.0001181067 6.117213e-05
[1442,] 0.0001231638 0.0001180882 4.972967e-05
[1443,] 0.0001354259 0.0001181013 6.275798e-05
[1444,] 0.0001173201 0.0001181767 3.949325e-05
[1445,] 0.0001167598 0.0001181677 3.925063e-05
[1446,] 0.0001228556 0.0001180878 4.525216e-05
[1447,] 0.0001184918 0.0001180850 3.956451e-05
[1448,] 0.0001227990 0.0001180868 4.416562e-05
[1449,] 0.0001232456 0.0001181074 5.758388e-05
[1450,] 0.0001184770 0.0001180780 3.938749e-05
[1451,] 0.0001334614 0.0001181062 6.393618e-05
[1452,] 0.0001231689 0.0001180869 4.938848e-05
[1453,] 0.0001231620 0.0001180847 4.846601e-05
[1454,] 0.0001155310 0.0001181228 3.863151e-05
[1455,] 0.0001235055 0.0001181057 5.864847e-05
[1456,] 0.0001231182 0.0001181064 5.506176e-05
[1457,] 0.0001230432 0.0001180860 4.717341e-05
[1458,] 0.0001213700 0.0001181038 4.081456e-05
[1459,] 0.0001231248 0.0001181079 5.566228e-05
[1460,] 0.0001168346 0.0001180959 3.893740e-05
[1461,] 0.0001154482 0.0001181294 3.860007e-05
[1462,] 0.0001232307 0.0001181060 5.696630e-05
[1463,] 0.0001228925 0.0001180878 4.579445e-05
[1464,] 0.0001209631 0.0001181014 4.065523e-05
[1465,] 0.0001154172 0.0001181228 3.856834e-05
[1466,] 0.0001193378 0.0001180965 4.002709e-05
[1467,] 0.0001208900 0.0001181040 4.053719e-05
[1468,] 0.0001372903 0.0001180941 6.203265e-05
[1469,] 0.0001174533 0.0001180853 3.920119e-05
[1470,] 0.0001173773 0.0001180802 3.904139e-05
[1471,] 0.0001174695 0.0001180913 3.919983e-05
[1472,] 0.0001203454 0.0001181060 4.034835e-05
[1473,] 0.0001197499 0.0001180939 4.009916e-05
[1474,] 0.0001195733 0.0001181033 4.006706e-05
[1475,] 0.0001195630 0.0001181045 4.006780e-05
[1476,] 0.0001194414 0.0001181033 4.001842e-05
[1477,] 0.0001195422 0.0001181033 4.005560e-05
[1478,] 0.0001195797 0.0001181033 4.006943e-05
[1479,] 0.0001170122 0.0001180911 3.907121e-05
[1480,] 0.0001195653 0.0001181032 4.006386e-05
[1481,] 0.0001195604 0.0001181033 4.006233e-05
[1482,] 0.0001195524 0.0001181033 4.005937e-05
[1483,] 0.0001171449 0.0001180879 3.907400e-05
[1484,] 0.0001197935 0.0001180975 4.012421e-05
[1485,] 0.0001196493 0.0001181036 4.009639e-05
[1486,] 0.0001194261 0.0001181029 4.001131e-05
[1487,] 0.0001195255 0.0001181027 4.004744e-05
[1488,] 0.0001195860 0.0001181030 4.007071e-05
[1489,] 0.0001195488 0.0001181033 4.005804e-05
[1490,] 0.0001170977 0.0001180891 3.903278e-05
[1491,] 0.0001196023 0.0001181050 4.008382e-05
[1492,] 0.0001195660 0.0001181000 4.005224e-05
[1493,] 0.0001196280 0.0001181028 4.008542e-05
[1494,] 0.0001195512 0.0001181033 4.005891e-05
[1495,] 0.0001166413 0.0001180958 3.893586e-05
[1496,] 0.0001206886 0.0001181079 4.048060e-05
[1497,] 0.0001197147 0.0001181036 4.012041e-05
[1498,] 0.0001196505 0.0001181034 4.009578e-05
[1499,] 0.0001195220 0.0001181040 4.005081e-05
[1500,] 0.0001195503 0.0001181037 4.006024e-05
[1501,] 0.0001195253 0.0001181026 4.004684e-05
[1502,] 0.0001194522 0.0001181033 4.002243e-05
[1503,] 0.0001202137 0.0001181083 4.030918e-05
[1504,] 0.0001196205 0.0001181033 4.008445e-05
[1505,] 0.0001207092 0.0001181078 4.048766e-05
[1506,] 0.0001195715 0.0001181037 4.006786e-05
[1507,] 0.0001195576 0.0001181042 4.006449e-05
[1508,] 0.0001206648 0.0001181087 4.047544e-05
[1509,] 0.0001196195 0.0001181024 4.008088e-05
[1510,] 0.0001195641 0.0001181033 4.006371e-05
[1511,] 0.0001195120 0.0001181033 4.004450e-05
[1512,] 0.0001196606 0.0001181033 4.009922e-05
[1513,] 0.0001206690 0.0001181125 4.049214e-05
[1514,] 0.0001233625 0.0001181229 4.156919e-05
[1515,] 0.0001196128 0.0001181035 4.008264e-05
[1516,] 0.0001169521 0.0001180711 3.889112e-05
[1517,] 0.0001152736 0.0001180990 3.847405e-05
[1518,] 0.0001172083 0.0001180892 3.907038e-05
[1519,] 0.0001152684 0.0001180967 3.846949e-05
[1520,] 0.0001194547 0.0001180751 3.999759e-05
[1521,] 0.0001159091 0.0001181097 3.878023e-05
[1522,] 0.0001171092 0.0001180714 3.907885e-05
[1523,] 0.0001171162 0.0001180711 3.908055e-05
[1524,] 0.0001167927 0.0001180907 3.894017e-05
[1525,] 0.0001167750 0.0001180906 3.893206e-05
[1526,] 0.0001150765 0.0001181497 3.829185e-05
[1527,] 0.0001164337 0.0001180828 3.878297e-05
[1528,] 0.0001149266 0.0001181742 3.836804e-05
[1529,] 0.0001149713 0.0001181666 3.829376e-05
[1530,] 0.0001149663 0.0001181702 3.829479e-05
[1531,] 0.0001149592 0.0001181747 3.829624e-05
[1532,] 0.0001149647 0.0001181763 3.829546e-05
[1533,] 0.0001149543 0.0001181753 3.829731e-05
[1534,] 0.0001149649 0.0001181733 3.829510e-05
[1535,] 0.0001149838 0.0001181720 3.829266e-05
[1536,] 0.0001170876 0.0001180914 3.909701e-05
[1537,] 0.0001149549 0.0001181745 3.829778e-05
[1538,] 0.0001175034 0.0001180895 3.915427e-05
[1539,] 0.0001149449 0.0001181755 3.830020e-05
[1540,] 0.0001149528 0.0001181816 3.829895e-05
[1541,] 0.0001150600 0.0001182049 3.829142e-05
[1542,] 0.0001149448 0.0001181768 3.829992e-05
[1543,] 0.0001149685 0.0001181729 3.829473e-05
[1544,] 0.0001149590 0.0001181759 3.829672e-05
[1545,] 0.0001149488 0.0001181732 3.829870e-05
[1546,] 0.0001149348 0.0001181729 3.830338e-05
[1547,] 0.0001153000 0.0001181448 3.832634e-05
[1548,] 0.0001149524 0.0001181664 3.829707e-05
[1549,] 0.0001149396 0.0001181666 3.830052e-05
[1550,] 0.0001149440 0.0001181730 3.830013e-05
[1551,] 0.0001149323 0.0001181755 3.830546e-05
[1552,] 0.0001149360 0.0001181747 3.837761e-05
[1553,] 0.0001149126 0.0001181735 3.835090e-05
[1554,] 0.0001149093 0.0001181781 3.834772e-05
[1555,] 0.0001152129 0.0001181356 3.840992e-05
[1556,] 0.0001149163 0.0001181747 3.835598e-05
[1557,] 0.0001149175 0.0001181746 3.835815e-05
[1558,] 0.0001166548 0.0001180899 3.891637e-05
[1559,] 0.0001149090 0.0001181715 3.834352e-05
[1560,] 0.0001149092 0.0001181695 3.834351e-05
[1561,] 0.0001149173 0.0001181746 3.835795e-05
[1562,] 0.0001149127 0.0001181705 3.834972e-05
[1563,] 0.0001149106 0.0001181578 3.834149e-05
[1564,] 0.0001149192 0.0001181747 3.836045e-05
[1565,] 0.0001149159 0.0001181749 3.835708e-05
[1566,] 0.0001149149 0.0001181747 3.835441e-05
[1567,] 0.0001149153 0.0001181737 3.835423e-05
[1568,] 0.0001149100 0.0001181706 3.834516e-05
[1569,] 0.0001150195 0.0001181519 3.835203e-05
[1570,] 0.0001149270 0.0001181674 3.836557e-05
[1571,] 0.0001149103 0.0001181893 3.835162e-05
[1572,] 0.0001167218 0.0001180775 3.890259e-05
[1573,] 0.0001167220 0.0001180778 3.890276e-05
[1574,] 0.0001151479 0.0001180477 3.836557e-05
[1575,] 0.0001201682 0.0001180880 3.996375e-05
[1576,] 0.0001165277 0.0001180530 3.883141e-05
[1577,] 0.0001174492 0.0001180778 3.912719e-05
[1578,] 0.0001231498 0.0001181246 4.056139e-05
[1579,] 0.0001164956 0.0001180988 3.878842e-05
[1580,] 0.0001174674 0.0001180770 3.914049e-05
[1581,] 0.0001174900 0.0001180789 3.913420e-05
[1582,] 0.0001154426 0.0001180676 3.848722e-05
[1583,] 0.0001189849 0.0001180645 3.947590e-05
[1584,] 0.0001153621 0.0001180710 3.845298e-05
[1585,] 0.0001174809 0.0001180785 3.913311e-05
[1586,] 0.0001162359 0.0001180971 3.871669e-05
[1587,] 0.0001154013 0.0001180656 3.846814e-05
[1588,] 0.0001154044 0.0001180660 3.847009e-05
[1589,] 0.0001175102 0.0001180777 3.914886e-05
[1590,] 0.0001162405 0.0001180967 3.871845e-05
[1591,] 0.0001166984 0.0001180816 3.889202e-05
[1592,] 0.0001150209 0.0001180859 3.829210e-05
[1593,] 0.0001204289 0.0001180917 4.029090e-05
[1594,] 0.0001164459 0.0001180951 3.877791e-05
[1595,] 0.0001199376 0.0001180870 3.992162e-05
[1596,] 0.0001164339 0.0001180951 3.877459e-05
[1597,] 0.0001172969 0.0001180750 3.909330e-05
[1598,] 0.0001205512 0.0001180818 4.016459e-05
[1599,] 0.0001155744 0.0001180782 3.854986e-05
[1600,] 0.0001206129 0.0001180905 4.034878e-05
[1601,] 0.0001205967 0.0001180589 4.028975e-05
[1602,] 0.0001175686 0.0001180893 3.918387e-05
[1603,] 0.0001201482 0.0001180798 3.995015e-05
[1604,] 0.0001209705 0.0001180598 4.043006e-05
[1605,] 0.0001174067 0.0001180751 3.912850e-05
[1606,] 0.0001203398 0.0001180643 3.989946e-05
[1607,] 0.0001206363 0.0001180698 4.017168e-05
[1608,] 0.0001175021 0.0001180893 3.916220e-05
[1609,] 0.0001174990 0.0001180893 3.916121e-05
[1610,] 0.0001154630 0.0001180754 3.850081e-05
[1611,] 0.0001161605 0.0001180964 3.869858e-05
[1612,] 0.0001162455 0.0001180946 3.872165e-05
[1613,] 0.0001188556 0.0001180535 3.950046e-05
[1614,] 0.0001153734 0.0001180771 3.845808e-05
[1615,] 0.0001173455 0.0001180750 3.910325e-05
[1616,] 0.0001166425 0.0001180980 3.883084e-05
[1617,] 0.0001193956 0.0001180573 3.986195e-05
[1618,] 0.0001172498 0.0001180756 3.906407e-05
[1619,] 0.0001173727 0.0001180750 3.911361e-05
[1620,] 0.0001207611 0.0001180858 4.020958e-05
[1621,] 0.0001207025 0.0001180870 4.016800e-05
[1622,] 0.0001172523 0.0001180971 3.901234e-05
[1623,] 0.0001155992 0.0001180708 3.852665e-05
[1624,] 0.0001205056 0.0001180981 4.036222e-05
[1625,] 0.0001180050 0.0001180977 3.922766e-05
[1626,] 0.0001179197 0.0001180959 3.920748e-05
[1627,] 0.0001170411 0.0001180843 3.901270e-05
[1628,] 0.0001196798 0.0001181102 4.019957e-05
[1629,] 0.0001172729 0.0001180868 3.889232e-05
[1630,] 0.0001188325 0.0001181094 3.988025e-05
[1631,] 0.0001205986 0.0001181099 4.053705e-05
[1632,] 0.0001201127 0.0001181128 4.036834e-05
[1633,] 0.0001197087 0.0001181165 4.023145e-05
[1634,] 0.0001222809 0.0001181137 4.117344e-05
[1635,] 0.0001159711 0.0001180831 3.863038e-05
[1636,] 0.0001200916 0.0001180882 4.014452e-05
[1637,] 0.0001160441 0.0001180786 3.865705e-05
[1638,] 0.0001172499 0.0001180561 3.902470e-05
[1639,] 0.0001158582 0.0001181139 3.852902e-05
[1640,] 0.0001173635 0.0001180965 3.909518e-05
[1641,] 0.0001182786 0.0001180846 3.946840e-05
[1642,] 0.0001166379 0.0001180556 3.882897e-05
[1643,] 0.0001160435 0.0001180851 3.868063e-05
[1644,] 0.0001176357 0.0001180609 3.910748e-05
[1645,] 0.0001178390 0.0001180731 3.925446e-05
[1646,] 0.0001154561 0.0001181208 3.855181e-05
[1647,] 0.0001156610 0.0001180520 3.855937e-05
[1648,] 0.0001182236 0.0001180810 3.943558e-05
[1649,] 0.0001159656 0.0001180796 3.875075e-05
[1650,] 0.0001159972 0.0001180780 3.875986e-05
[1651,] 0.0001160979 0.0001180776 3.879809e-05
[1652,] 0.0001153081 0.0001180762 3.844899e-05
[1653,] 0.0001171642 0.0001180916 3.904459e-05
[1654,] 0.0001152985 0.0001181264 3.847052e-05
[1655,] 0.0001153269 0.0001181381 3.850282e-05
[1656,] 0.0001154393 0.0001181228 3.854910e-05
[1657,] 0.0001232687 0.0001180799 4.105824e-05
[1658,] 0.0001183540 0.0001180568 3.947379e-05
[1659,] 0.0001162114 0.0001180924 3.888015e-05
[1660,] 0.0001153114 0.0001181129 3.847452e-05
[1661,] 0.0001174472 0.0001180959 3.917051e-05
[1662,] 0.0001152700 0.0001181143 3.844806e-05
[1663,] 0.0001181361 0.0001180806 3.940136e-05
[1664,] 0.0001184690 0.0001180882 3.949228e-05
[1665,] 0.0001152617 0.0001180648 3.837948e-05
[1666,] 0.0001172305 0.0001180885 3.920167e-05
[1667,] 0.0001184030 0.0001180871 3.945827e-05
[1668,] 0.0001179362 0.0001180689 3.930092e-05
[1669,] 0.0001153733 0.0001181045 3.849719e-05
[1670,] 0.0001185961 0.0001180654 3.961463e-05
[1671,] 0.0001240352 0.0001180847 4.136267e-05
[1672,] 0.0001159859 0.0001180800 3.867460e-05
[1673,] 0.0001161254 0.0001180663 3.878569e-05
[1674,] 0.0001241731 0.0001180947 4.093927e-05
[1675,] 0.0001286988 0.0001180616 4.258450e-05
[1676,] 0.0001182160 0.0001181101 3.947437e-05
[1677,] 0.0001177718 0.0001180955 3.915765e-05
[1678,] 0.0001176778 0.0001180923 3.899497e-05
[1679,] 0.0001180054 0.0001180848 3.936561e-05
[1680,] 0.0001165978 0.0001180749 3.885815e-05
[1681,] 0.0001174896 0.0001180727 3.915683e-05
[1682,] 0.0001172821 0.0001181168 3.911494e-05
[1683,] 0.0001169969 0.0001180752 3.898659e-05
[1684,] 0.0001172812 0.0001181153 3.909555e-05
[1685,] 0.0001172780 0.0001181165 3.909770e-05
[1686,] 0.0001174365 0.0001181265 3.922990e-05
[1687,] 0.0001176632 0.0001181422 3.935138e-05
[1688,] 0.0001179647 0.0001181281 3.930910e-05
[1689,] 0.0001163476 0.0001181301 3.892470e-05
[1690,] 0.0001181128 0.0001181236 3.944169e-05
[1691,] 0.0001177428 0.0001180942 3.928767e-05
[1692,] 0.0001160941 0.0001181278 3.879901e-05
[1693,] 0.0001179417 0.0001181370 3.928894e-05
[1694,] 0.0001161592 0.0001181384 3.884257e-05
[1695,] 0.0001160691 0.0001181580 3.881001e-05
[1696,] 0.0001161133 0.0001181227 3.880687e-05
[1697,] 0.0001164102 0.0001180771 3.879446e-05
[1698,] 0.0001168977 0.0001181120 3.893512e-05
[1699,] 0.0001159365 0.0001181394 3.866455e-05
[1700,] 0.0001159481 0.0001181212 3.867945e-05
[1701,] 0.0001174707 0.0001180622 3.914317e-05
[1702,] 0.0001170152 0.0001180717 3.901543e-05
[1703,] 0.0001193592 0.0001180881 3.979166e-05
[1704,] 0.0001164505 0.0001180662 3.880752e-05
[1705,] 0.0001159453 0.0001182243 3.870292e-05
[1706,] 0.0001159474 0.0001182173 3.869061e-05
[1707,] 0.0001177404 0.0001180878 3.924216e-05
[1708,] 0.0001159422 0.0001182284 3.868484e-05
[1709,] 0.0001168025 0.0001180743 3.892273e-05
[1710,] 0.0001167709 0.0001180738 3.890556e-05
[1711,] 0.0001175075 0.0001180819 3.912165e-05
[1712,] 0.0001171089 0.0001180601 3.900319e-05
[1713,] 0.0001177947 0.0001180874 3.925936e-05
[1714,] 0.0001240344 0.0001180861 4.126465e-05
[1715,] 0.0001165780 0.0001180611 3.885738e-05
[1716,] 0.0001166363 0.0001180581 3.889175e-05
[1717,] 0.0001177665 0.0001180918 3.924371e-05
[1718,] 0.0001219414 0.0001181307 4.016701e-05
[1719,] 0.0001178333 0.0001182287 3.950335e-05
[1720,] 0.0001179644 0.0001181227 3.936137e-05
[1721,] 0.0001178068 0.0001180824 3.926434e-05
[1722,] 0.0001178090 0.0001180853 3.927165e-05
[1723,] 0.0001179341 0.0001181540 3.939050e-05
[1724,] 0.0001176951 0.0001181066 3.926860e-05
[1725,] 0.0001176767 0.0001181072 3.927013e-05
[1726,] 0.0001178361 0.0001181366 3.939132e-05
[1727,] 0.0001176941 0.0001181052 3.927835e-05
[1728,] 0.0001179205 0.0001181367 3.943463e-05
[1729,] 0.0001179110 0.0001181318 3.942473e-05
[1730,] 0.0001178724 0.0001181333 3.940697e-05
[1731,] 0.0001179234 0.0001181345 3.943382e-05
[1732,] 0.0001178687 0.0001180824 3.929490e-05
[1733,] 0.0001178217 0.0001181422 3.938911e-05
[1734,] 0.0001178502 0.0001180848 3.929955e-05
[1735,] 0.0001178913 0.0001181339 3.941698e-05
[1736,] 0.0001176819 0.0001181056 3.927201e-05
[1737,] 0.0001176396 0.0001181862 3.932439e-05
[1738,] 0.0001229864 0.0001181825 4.034594e-05
[1739,] 0.0001249870 0.0001180635 4.147929e-05
[1740,] 0.0001240643 0.0001180644 4.117209e-05
[1741,] 0.0001238252 0.0001180629 4.111266e-05
[1742,] 0.0001237705 0.0001180633 4.109022e-05
[1743,] 0.0001178695 0.0001180818 3.928547e-05
[1744,] 0.0001219218 0.0001181184 4.019398e-05
[1745,] 0.0001226358 0.0001181622 4.028994e-05
[1746,] 0.0001244128 0.0001180620 4.131386e-05
[1747,] 0.0001258392 0.0001180638 4.196150e-05
[1748,] 0.0001176708 0.0001181006 3.926146e-05
[1749,] 0.0001216859 0.0001181137 4.013775e-05
[1750,] 0.0001241490 0.0001180622 4.122573e-05
[1751,] 0.0001177007 0.0001181013 3.927760e-05
[1752,] 0.0001220139 0.0001181244 4.020573e-05
[1753,] 0.0001176476 0.0001181313 3.926821e-05
[1754,] 0.0001225557 0.0001181901 4.020815e-05
[1755,] 0.0001240236 0.0001180610 4.120516e-05
[1756,] 0.0001179940 0.0001180853 3.933580e-05
[1757,] 0.0001216059 0.0001181007 4.015553e-05
[1758,] 0.0001214416 0.0001181002 4.010623e-05
[1759,] 0.0001221495 0.0001181576 4.016048e-05
[1760,] 0.0001232023 0.0001182648 4.025185e-05
[1761,] 0.0001179031 0.0001180837 3.928775e-05
[1762,] 0.0001178966 0.0001180922 3.929483e-05
[1763,] 0.0001180241 0.0001181015 3.929230e-05
[1764,] 0.0001150667 0.0001180544 3.834417e-05
[1765,] 0.0001178339 0.0001181498 3.926420e-05
[1766,] 0.0001179480 0.0001180677 3.928404e-05
[1767,] 0.0001179710 0.0001180690 3.928852e-05
[1768,] 0.0001180028 0.0001180674 3.929838e-05
[1769,] 0.0001180368 0.0001180670 3.930686e-05
[1770,] 0.0001180160 0.0001180578 3.930909e-05
[1771,] 0.0001179797 0.0001180659 3.929687e-05
[1772,] 0.0001179621 0.0001180710 3.928674e-05
[1773,] 0.0001179115 0.0001180984 3.931534e-05
[1774,] 0.0001173604 0.0001180813 3.911870e-05
[1775,] 0.0001173593 0.0001180798 3.911637e-05
[1776,] 0.0001174008 0.0001181757 3.922627e-05
[1777,] 0.0001173603 0.0001180756 3.911674e-05
[1778,] 0.0001173606 0.0001180746 3.911697e-05
[1779,] 0.0001190548 0.0001180885 3.957168e-05
[1780,] 0.0001177133 0.0001181093 3.929417e-05
[1781,] 0.0001173615 0.0001180803 3.911630e-05
[1782,] 0.0001179067 0.0001180994 3.931193e-05
[1783,] 0.0001173621 0.0001180862 3.911431e-05
[1784,] 0.0001179171 0.0001180859 3.930817e-05
[1785,] 0.0001182252 0.0001181037 3.933701e-05
[1786,] 0.0001180740 0.0001181069 3.928358e-05
[1787,] 0.0001183119 0.0001181237 3.935064e-05
[1788,] 0.0001168798 0.0001182748 3.909980e-05
[1789,] 0.0001174650 0.0001180835 3.915101e-05
[1790,] 0.0001174660 0.0001180854 3.915105e-05
[1791,] 0.0001177901 0.0001180844 3.926631e-05
[1792,] 0.0001169167 0.0001182936 3.926632e-05
[1793,] 0.0001182554 0.0001180755 3.937301e-05
[1794,] 0.0001168337 0.0001182746 3.901268e-05
[1795,] 0.0001174664 0.0001180900 3.915270e-05
[1796,] 0.0001154344 0.0001181731 3.842045e-05
[1797,] 0.0001174684 0.0001180902 3.915281e-05
[1798,] 0.0001174728 0.0001180900 3.915384e-05
[1799,] 0.0001174770 0.0001180900 3.915474e-05
[1800,] 0.0001174707 0.0001180902 3.915324e-05
[1801,] 0.0001184609 0.0001181333 3.938091e-05
[1802,] 0.0001174667 0.0001180901 3.915273e-05
[1803,] 0.0001186505 0.0001182170 3.936259e-05
[1804,] 0.0001188205 0.0001180823 3.961593e-05
[1805,] 0.0001174683 0.0001180900 3.915300e-05
[1806,] 0.0001187795 0.0001180826 3.960839e-05
[1807,] 0.0001179370 0.0001180869 3.932414e-05
[1808,] 0.0001174690 0.0001180899 3.915313e-05
[1809,] 0.0001174720 0.0001180899 3.915372e-05
[1810,] 0.0001174660 0.0001180909 3.915258e-05
[1811,] 0.0001152597 0.0001180987 3.842142e-05
[1812,] 0.0001188791 0.0001180827 3.964429e-05
[1813,] 0.0001181106 0.0001180800 3.940066e-05
[1814,] 0.0001180122 0.0001180860 3.933350e-05
[1815,] 0.0001152977 0.0001181479 3.843838e-05
[1816,] 0.0001180197 0.0001180860 3.933745e-05
[1817,] 0.0001162698 0.0001180553 3.874563e-05
[1818,] 0.0001176367 0.0001180901 3.920744e-05
[1819,] 0.0001183861 0.0001181061 3.956318e-05
[1820,] 0.0001178200 0.0001180906 3.923114e-05
[1821,] 0.0001156665 0.0001180564 3.853037e-05
[1822,] 0.0001159858 0.0001181454 3.848811e-05
[1823,] 0.0001177366 0.0001180891 3.921077e-05
[1824,] 0.0001178427 0.0001180860 3.927849e-05
[1825,] 0.0001162065 0.0001181414 3.854253e-05
[1826,] 0.0001159655 0.0001180565 3.862517e-05
[1827,] 0.0001159043 0.0001180501 3.860807e-05
[1828,] 0.0001186855 0.0001180905 3.958343e-05
[1829,] 0.0001159383 0.0001180559 3.861930e-05
[1830,] 0.0001164131 0.0001180727 3.879386e-05
[1831,] 0.0001176015 0.0001180888 3.920713e-05
[1832,] 0.0001153091 0.0001181442 3.842562e-05
[1833,] 0.0001152990 0.0001181109 3.842739e-05
[1834,] 0.0001152028 0.0001181231 3.844948e-05
[1835,] 0.0001162520 0.0001180538 3.870720e-05
[1836,] 0.0001178179 0.0001180859 3.925883e-05
[1837,] 0.0001176371 0.0001180901 3.922448e-05
[1838,] 0.0001152694 0.0001180578 3.841392e-05
[1839,] 0.0001152960 0.0001180554 3.841085e-05
[1840,] 0.0001184011 0.0001180827 3.943572e-05
[1841,] 0.0001152680 0.0001180502 3.839626e-05
[1842,] 0.0001152706 0.0001180593 3.841513e-05
[1843,] 0.0001176163 0.0001180901 3.921630e-05
[1844,] 0.0001178366 0.0001181050 3.921642e-05
[1845,] 0.0001152963 0.0001180531 3.841288e-05
[1846,] 0.0001178054 0.0001181041 3.920930e-05
[1847,] 0.0001177400 0.0001180795 3.924297e-05
[1848,] 0.0001177933 0.0001181050 3.920490e-05
[1849,] 0.0001155759 0.0001180620 3.847359e-05
[1850,] 0.0001176707 0.0001180888 3.910468e-05
[1851,] 0.0001176211 0.0001180904 3.921901e-05
[1852,] 0.0001152635 0.0001180602 3.841284e-05
[1853,] 0.0001178677 0.0001181050 3.922482e-05
[1854,] 0.0001160457 0.0001180822 3.860594e-05
[1855,] 0.0001152877 0.0001181135 3.842759e-05
[1856,] 0.0001171539 0.0001180692 3.900716e-05
[1857,] 0.0001174931 0.0001180954 3.919239e-05
[1858,] 0.0001178674 0.0001180861 3.936865e-05
[1859,] 0.0001171024 0.0001180711 3.912927e-05
[1860,] 0.0001174960 0.0001181156 3.922214e-05
[1861,] 0.0001174409 0.0001181032 3.918247e-05
[1862,] 0.0001182104 0.0001180813 3.949001e-05
[1863,] 0.0001162496 0.0001180514 3.878167e-05
[1864,] 0.0001174650 0.0001181022 3.919236e-05
[1865,] 0.0001166823 0.0001180508 3.885065e-05
[1866,] 0.0001174646 0.0001180959 3.918118e-05
[1867,] 0.0001171188 0.0001180660 3.910280e-05
[1868,] 0.0001174792 0.0001180956 3.918691e-05
[1869,] 0.0001174495 0.0001181050 3.918641e-05
[1870,] 0.0001175495 0.0001180899 3.917802e-05
[1871,] 0.0001177055 0.0001180944 3.927624e-05
[1872,] 0.0001161786 0.0001181075 3.888345e-05
[1873,] 0.0001170728 0.0001180695 3.914563e-05
[1874,] 0.0001163083 0.0001180611 3.880987e-05
[1875,] 0.0001157577 0.0001180694 3.865725e-05
[1876,] 0.0001159151 0.0001180694 3.871772e-05
[1877,] 0.0001177040 0.0001180957 3.927785e-05
[1878,] 0.0001169195 0.0001180610 3.895366e-05
[1879,] 0.0001170084 0.0001180605 3.898849e-05
[1880,] 0.0001173871 0.0001180937 3.911101e-05
[1881,] 0.0001157451 0.0001180709 3.865590e-05
[1882,] 0.0001169541 0.0001180610 3.896492e-05
[1883,] 0.0001163709 0.0001180622 3.883687e-05
[1884,] 0.0001162403 0.0001180556 3.875669e-05
[1885,] 0.0001177070 0.0001180959 3.927924e-05
[1886,] 0.0001175685 0.0001180904 3.921935e-05
[1887,] 0.0001162252 0.0001180598 3.877111e-05
[1888,] 0.0001180429 0.0001180920 3.932836e-05
[1889,] 0.0001173244 0.0001180717 3.924815e-05
[1890,] 0.0001176075 0.0001180725 3.918921e-05
[1891,] 0.0001163155 0.0001180721 3.887610e-05
[1892,] 0.0001160888 0.0001180805 3.880925e-05
[1893,] 0.0001159004 0.0001180634 3.867596e-05
[1894,] 0.0001162261 0.0001180744 3.884733e-05
[1895,] 0.0001158040 0.0001180637 3.864131e-05
[1896,] 0.0001161855 0.0001180743 3.883149e-05
[1897,] 0.0001188614 0.0001180905 3.952861e-05
[1898,] 0.0001176094 0.0001180991 3.924954e-05
[1899,] 0.0001175452 0.0001180912 3.918164e-05
[1900,] 0.0001177888 0.0001181000 3.932333e-05
[1901,] 0.0001161879 0.0001181157 3.889899e-05
[1902,] 0.0001160233 0.0001181109 3.882413e-05
[1903,] 0.0001182532 0.0001180893 3.942643e-05
[1904,] 0.0001174449 0.0001180925 3.917495e-05
[1905,] 0.0001161471 0.0001180802 3.883401e-05
[1906,] 0.0001169451 0.0001180700 3.898441e-05
[1907,] 0.0001177221 0.0001180887 3.923979e-05
[1908,] 0.0001174469 0.0001180914 3.917394e-05
[1909,] 0.0001171004 0.0001180775 3.902526e-05
[1910,] 0.0001160851 0.0001181161 3.885803e-05
[1911,] 0.0001165919 0.0001180590 3.893030e-05
[1912,] 0.0001162312 0.0001181075 3.890117e-05
[1913,] 0.0001174211 0.0001180924 3.916414e-05
[1914,] 0.0001170760 0.0001180758 3.905917e-05
[1915,] 0.0001182915 0.0001180892 3.943519e-05
[1916,] 0.0001178200 0.0001180623 3.924924e-05
[1917,] 0.0001174317 0.0001180889 3.916412e-05
[1918,] 0.0001177871 0.0001180622 3.923830e-05
[1919,] 0.0001177820 0.0001180624 3.923632e-05
[1920,] 0.0001175459 0.0001180932 3.918483e-05
[1921,] 0.0001155315 0.0001180698 3.853160e-05
[1922,] 0.0001163561 0.0001180920 3.876398e-05
[1923,] 0.0001174730 0.0001180834 3.916541e-05
[1924,] 0.0001175092 0.0001180905 3.919184e-05
[1925,] 0.0001163588 0.0001181118 3.876193e-05
[1926,] 0.0001161028 0.0001180600 3.865222e-05
[1927,] 0.0001183698 0.0001180717 3.947011e-05
[1928,] 0.0001163840 0.0001181066 3.876465e-05
[1929,] 0.0001175488 0.0001180930 3.918720e-05
[1930,] 0.0001172959 0.0001180931 3.906069e-05
[1931,] 0.0001159634 0.0001180578 3.861749e-05
[1932,] 0.0001182202 0.0001180988 3.926918e-05
[1933,] 0.0001161605 0.0001180501 3.869566e-05
[1934,] 0.0001181812 0.0001181027 3.925523e-05
[1935,] 0.0001160232 0.0001180565 3.863552e-05
[1936,] 0.0001159961 0.0001180507 3.866433e-05
[1937,] 0.0001175283 0.0001181942 3.924515e-05
[1938,] 0.0001179289 0.0001181716 3.965399e-05
[1939,] 0.0001186592 0.0001181598 3.990155e-05
[1940,] 0.0001178905 0.0001180728 3.930956e-05
[1941,] 0.0001178998 0.0001180722 3.930846e-05
[1942,] 0.0001167524 0.0001181404 3.897595e-05
[1943,] 0.0001174094 0.0001181245 3.923964e-05
[1944,] 0.0001179325 0.0001180727 3.933324e-05
[1945,] 0.0001154828 0.0001180966 3.853842e-05
[1946,] 0.0001177388 0.0001180885 3.923652e-05
[1947,] 0.0001178162 0.0001181185 3.940023e-05
[1948,] 0.0001189275 0.0001181207 3.985484e-05
[1949,] 0.0001179595 0.0001180721 3.933921e-05
[1950,] 0.0001167192 0.0001181757 3.896963e-05
[1951,] 0.0001177291 0.0001180788 3.925308e-05
[1952,] 0.0001167238 0.0001182067 3.910368e-05
[1953,] 0.0001166103 0.0001181996 3.903571e-05
[1954,] 0.0001176937 0.0001180872 3.922906e-05
[1955,] 0.0001177873 0.0001180741 3.926551e-05
[1956,] 0.0001177675 0.0001180741 3.925828e-05
[1957,] 0.0001178086 0.0001180740 3.927249e-05
[1958,] 0.0001177777 0.0001180745 3.926469e-05
[1959,] 0.0001177738 0.0001180747 3.926411e-05
[1960,] 0.0001177822 0.0001180745 3.926621e-05
[1961,] 0.0001177734 0.0001180741 3.926141e-05
[1962,] 0.0001187746 0.0001181347 3.986694e-05
[1963,] 0.0001177782 0.0001180749 3.926667e-05
[1964,] 0.0001181592 0.0001180832 3.936569e-05
[1965,] 0.0001180502 0.0001180808 3.931630e-05
[1966,] 0.0001189885 0.0001181218 3.992550e-05
[1967,] 0.0001179881 0.0001180842 3.929781e-05
[1968,] 0.0001180127 0.0001180862 3.930174e-05
[1969,] 0.0001185540 0.0001182299 3.994338e-05
[1970,] 0.0001179833 0.0001181265 3.945881e-05
[1971,] 0.0001182624 0.0001181359 3.965433e-05
[1972,] 0.0001173360 0.0001182141 3.934894e-05
[1973,] 0.0001180435 0.0001180827 3.931038e-05
[1974,] 0.0001179353 0.0001181351 3.945424e-05
[1975,] 0.0001180794 0.0001180686 3.931881e-05
[1976,] 0.0001180990 0.0001180687 3.932380e-05
[1977,] 0.0001180788 0.0001180694 3.931763e-05
[1978,] 0.0001171167 0.0001181909 3.921165e-05
[1979,] 0.0001178251 0.0001181245 3.939494e-05
[1980,] 0.0001177442 0.0001180733 3.924484e-05
[1981,] 0.0001176691 0.0001180872 3.922144e-05
[1982,] 0.0001180603 0.0001180640 3.931985e-05
[1983,] 0.0001180547 0.0001180661 3.931583e-05
[1984,] 0.0001184181 0.0001180921 3.950655e-05
[1985,] 0.0001184003 0.0001180921 3.950030e-05
[1986,] 0.0001161144 0.0001180793 3.859757e-05
[1987,] 0.0001180546 0.0001180661 3.931582e-05
[1988,] 0.0001178141 0.0001180738 3.927310e-05
[1989,] 0.0001181643 0.0001180822 3.936998e-05
[1990,] 0.0001183730 0.0001181297 3.964530e-05
[1991,] 0.0001180605 0.0001180663 3.931711e-05
[1992,] 0.0001180627 0.0001180663 3.931770e-05
[1993,] 0.0001179512 0.0001180742 3.929126e-05
[1994,] 0.0001177965 0.0001180770 3.927752e-05
[1995,] 0.0001180523 0.0001180655 3.931600e-05
[1996,] 0.0001180699 0.0001180662 3.931979e-05
[1997,] 0.0001180468 0.0001180662 3.931371e-05
[1998,] 0.0001180568 0.0001180659 3.931676e-05
[1999,] 0.0001180699 0.0001180662 3.931978e-05
[2000,] 0.0001180781 0.0001180663 3.932190e-05
[2001,] 0.0001180682 0.0001180661 3.931949e-05
[2002,] 0.0001180510 0.0001180693 3.931134e-05
[2003,] 0.0001180004 0.0001180861 3.930061e-05
[2004,] 0.0001180464 0.0001180656 3.931426e-05
[2005,] 0.0001180523 0.0001180662 3.931506e-05
[2006,] 0.0001181125 0.0001181971 3.970577e-05
[2007,] 0.0001180591 0.0001180685 3.931452e-05
[2008,] 0.0001176757 0.0001180872 3.922327e-05
[2009,] 0.0001180928 0.0001180932 3.934413e-05
[2010,] 0.0001180522 0.0001180785 3.933704e-05
[2011,] 0.0001180423 0.0001181920 3.966753e-05
[2012,] 0.0001180486 0.0001180784 3.933605e-05
[2013,] 0.0001182504 0.0001181353 3.960251e-05
[2014,] 0.0001176564 0.0001181969 3.949322e-05
[2015,] 0.0001184178 0.0001181505 3.969681e-05
[2016,] 0.0001180456 0.0001180785 3.933514e-05
[2017,] 0.0001195886 0.0001181609 4.024631e-05
[2018,] 0.0001180626 0.0001180621 3.932586e-05
[2019,] 0.0001189006 0.0001181333 3.986972e-05
[2020,] 0.0001195990 0.0001181431 4.021280e-05
[2021,] 0.0001180536 0.0001180635 3.932069e-05
[2022,] 0.0001180456 0.0001180790 3.933404e-05
[2023,] 0.0001180203 0.0001180826 3.932213e-05
[2024,] 0.0001176925 0.0001180872 3.922823e-05
[2025,] 0.0001178997 0.0001181872 3.959643e-05
[2026,] 0.0001180795 0.0001180799 3.934336e-05
[2027,] 0.0001180757 0.0001180820 3.933918e-05
[2028,] 0.0001195702 0.0001180914 3.989838e-05
[2029,] 0.0001187867 0.0001181284 3.985786e-05
[2030,] 0.0001177990 0.0001180736 3.926642e-05
[2031,] 0.0001180877 0.0001180821 3.934224e-05
[2032,] 0.0001179964 0.0001182069 3.966573e-05
[2033,] 0.0001180758 0.0001180819 3.933930e-05
[2034,] 0.0001180870 0.0001180818 3.934250e-05
[2035,] 0.0001177793 0.0001180728 3.925825e-05
[2036,] 0.0001176491 0.0001182016 3.949503e-05
[2037,] 0.0001180908 0.0001180710 3.932148e-05
[2038,] 0.0001180971 0.0001180680 3.932662e-05
[2039,] 0.0001189186 0.0001181350 3.986885e-05
[2040,] 0.0001177769 0.0001180728 3.925724e-05
[2041,] 0.0001195577 0.0001181307 4.016917e-05
[2042,] 0.0001186905 0.0001181326 3.978238e-05
[2043,] 0.0001177541 0.0001180740 3.925302e-05
[2044,] 0.0001180273 0.0001180738 3.933596e-05
[2045,] 0.0001175474 0.0001181945 3.943831e-05
[2046,] 0.0001186598 0.0001181288 3.976285e-05
[2047,] 0.0001181281 0.0001180683 3.933461e-05
[2048,] 0.0001177097 0.0001181827 3.950164e-05
[2049,] 0.0001180456 0.0001180941 3.932994e-05
[2050,] 0.0001180809 0.0001180799 3.934376e-05
[2051,] 0.0001177861 0.0001180727 3.925911e-05
[2052,] 0.0001193802 0.0001181322 4.010278e-05
[2053,] 0.0001176764 0.0001180872 3.922312e-05
[2054,] 0.0001181464 0.0001180683 3.933943e-05
[2055,] 0.0001180809 0.0001180801 3.934318e-05
[2056,] 0.0001178644 0.0001181865 3.957890e-05
[2057,] 0.0001180599 0.0001180803 3.935337e-05
[2058,] 0.0001180802 0.0001180798 3.934370e-05
[2059,] 0.0001181108 0.0001180761 3.936798e-05
[2060,] 0.0001177738 0.0001180734 3.925612e-05
[2061,] 0.0001187026 0.0001180925 3.960966e-05
[2062,] 0.0001180234 0.0001180737 3.933790e-05
[2063,] 0.0001180978 0.0001180677 3.932724e-05
[2064,] 0.0001178238 0.0001180726 3.926682e-05
[2065,] 0.0001188253 0.0001181163 3.978958e-05
[2066,] 0.0001181119 0.0001180763 3.936967e-05
[2067,] 0.0001180325 0.0001180738 3.934167e-05
[2068,] 0.0001181023 0.0001180761 3.936473e-05
[2069,] 0.0001180195 0.0001180739 3.933768e-05
[2070,] 0.0001184657 0.0001181376 3.968756e-05
[2071,] 0.0001191254 0.0001181381 4.001446e-05
[2072,] 0.0001187210 0.0001181341 3.979776e-05
[2073,] 0.0001186554 0.0001181347 3.977193e-05
[2074,] 0.0001190446 0.0001180908 3.971655e-05
[2075,] 0.0001193663 0.0001181239 4.007843e-05
[2076,] 0.0001180363 0.0001180738 3.934259e-05
[2077,] 0.0001176834 0.0001180872 3.922528e-05
[2078,] 0.0001186081 0.0001181361 3.975478e-05
[2079,] 0.0001178038 0.0001180725 3.926226e-05
[2080,] 0.0001180958 0.0001180687 3.932533e-05
[2081,] 0.0001187045 0.0001181399 3.980125e-05
[2082,] 0.0001187051 0.0001181340 3.979101e-05
[2083,] 0.0001176674 0.0001180872 3.922018e-05
[2084,] 0.0001176863 0.0001180871 3.922662e-05
[2085,] 0.0001179563 0.0001181840 3.961728e-05
[2086,] 0.0001175234 0.0001181769 3.940711e-05
[2087,] 0.0001153073 0.0001181196 3.837058e-05
[2088,] 0.0001178830 0.0001181934 3.959609e-05
[2089,] 0.0001187660 0.0001181911 3.997077e-05
[2090,] 0.0001180578 0.0001180654 3.931662e-05
[2091,] 0.0001176989 0.0001180738 3.923060e-05
[2092,] 0.0001186196 0.0001180925 3.958058e-05
[2093,] 0.0001183773 0.0001181122 3.961447e-05
[2094,] 0.0001180887 0.0001180803 3.934509e-05
[2095,] 0.0001181157 0.0001180743 3.937196e-05
[2096,] 0.0001180807 0.0001180801 3.934321e-05
[2097,] 0.0001187327 0.0001181149 3.976306e-05
[2098,] 0.0001183842 0.0001180855 3.951505e-05
[2099,] 0.0001181068 0.0001180748 3.931981e-05
[2100,] 0.0001187256 0.0001181145 3.975934e-05
[2101,] 0.0001178287 0.0001181717 3.954368e-05
[2102,] 0.0001180301 0.0001180752 3.934324e-05
[2103,] 0.0001180324 0.0001180738 3.934200e-05
[2104,] 0.0001186953 0.0001181140 3.974622e-05
[2105,] 0.0001180391 0.0001180736 3.934127e-05
[2106,] 0.0001185980 0.0001180925 3.957302e-05
[2107,] 0.0001185549 0.0001180925 3.955790e-05
[2108,] 0.0001177677 0.0001180726 3.925104e-05
[2109,] 0.0001181174 0.0001180765 3.932078e-05
[2110,] 0.0001186907 0.0001181130 3.974246e-05
[2111,] 0.0001186771 0.0001181171 3.974563e-05
[2112,] 0.0001177906 0.0001180727 3.926078e-05
[2113,] 0.0001194144 0.0001181057 4.005064e-05
[2114,] 0.0001178301 0.0001181905 3.956822e-05
[2115,] 0.0001180391 0.0001180736 3.934179e-05
[2116,] 0.0001177664 0.0001180726 3.925089e-05
[2117,] 0.0001180326 0.0001180737 3.934091e-05
[2118,] 0.0001163813 0.0001180781 3.869454e-05
[2119,] 0.0001181210 0.0001180768 3.932126e-05
[2120,] 0.0001180335 0.0001180737 3.934095e-05
[2121,] 0.0001180323 0.0001180739 3.934275e-05
[2122,] 0.0001186140 0.0001181187 3.972329e-05
[2123,] 0.0001186022 0.0001180925 3.957451e-05
[2124,] 0.0001174886 0.0001181861 3.940112e-05
[2125,] 0.0001181058 0.0001180764 3.931807e-05
[2126,] 0.0001186806 0.0001181150 3.974246e-05
[2127,] 0.0001180262 0.0001180736 3.933868e-05
[2128,] 0.0001192686 0.0001181086 4.000208e-05
[2129,] 0.0001181415 0.0001180745 3.932858e-05
[2130,] 0.0001158097 0.0001180867 3.854771e-05
[2131,] 0.0001187283 0.0001181175 3.975449e-05
[2132,] 0.0001161208 0.0001180596 3.867148e-05
[2133,] 0.0001176726 0.0001180871 3.922219e-05
[2134,] 0.0001192828 0.0001181071 4.000360e-05
[2135,] 0.0001180310 0.0001180737 3.934014e-05
[2136,] 0.0001192955 0.0001181090 4.001336e-05
[2137,] 0.0001180326 0.0001180737 3.934126e-05
[2138,] 0.0001187090 0.0001181122 3.974778e-05
[2139,] 0.0001180282 0.0001180737 3.933952e-05
[2140,] 0.0001180265 0.0001180736 3.933694e-05
[2141,] 0.0001181236 0.0001180761 3.937169e-05
[2142,] 0.0001180294 0.0001180737 3.933942e-05
[2143,] 0.0001180579 0.0001180874 3.940609e-05
[2144,] 0.0001177855 0.0001181873 3.954317e-05
[2145,] 0.0001177156 0.0001181121 3.935788e-05
[2146,] 0.0001181131 0.0001180724 3.932369e-05
[2147,] 0.0001180147 0.0001180736 3.933514e-05
[2148,] 0.0001194672 0.0001181243 4.011740e-05
[2149,] 0.0001177525 0.0001180727 3.924485e-05
[2150,] 0.0001176719 0.0001180871 3.922202e-05
[2151,] 0.0001180111 0.0001181960 3.965806e-05
[2152,] 0.0001180360 0.0001180739 3.934378e-05
[2153,] 0.0001187945 0.0001181424 3.984061e-05
[2154,] 0.0001180986 0.0001180899 3.930565e-05
[2155,] 0.0001188120 0.0001181122 3.978512e-05
[2156,] 0.0001187651 0.0001181128 3.976809e-05
[2157,] 0.0001186754 0.0001181118 3.973050e-05
[2158,] 0.0001183244 0.0001181200 3.967182e-05
[2159,] 0.0001176640 0.0001180727 3.921573e-05
[2160,] 0.0001185614 0.0001180689 3.945160e-05
[2161,] 0.0001183002 0.0001180885 3.947614e-05
[2162,] 0.0001177179 0.0001180830 3.927329e-05
[2163,] 0.0001181265 0.0001180547 3.933629e-05
[2164,] 0.0001162864 0.0001180556 3.873631e-05
[2165,] 0.0001185147 0.0001180952 3.943999e-05
[2166,] 0.0001180946 0.0001180851 3.936319e-05
[2167,] 0.0001163769 0.0001180613 3.875020e-05
[2168,] 0.0001181780 0.0001180977 3.933337e-05
[2169,] 0.0001163181 0.0001180780 3.878289e-05
[2170,] 0.0001181617 0.0001180982 3.932857e-05
[2171,] 0.0001163159 0.0001180759 3.878051e-05
[2172,] 0.0001163143 0.0001180811 3.878361e-05
[2173,] 0.0001163219 0.0001180787 3.878610e-05
[2174,] 0.0001180435 0.0001180819 3.937627e-05
[2175,] 0.0001180958 0.0001181018 3.930707e-05
[2176,] 0.0001166598 0.0001180950 3.889482e-05
[2177,] 0.0001166649 0.0001180950 3.889761e-05
[2178,] 0.0001180321 0.0001180531 3.936145e-05
[2179,] 0.0001168016 0.0001180875 3.885259e-05
[2180,] 0.0001181292 0.0001180958 3.932480e-05
[2181,] 0.0001180372 0.0001180762 3.936717e-05
[2182,] 0.0001183322 0.0001180508 3.945863e-05
[2183,] 0.0001182862 0.0001180508 3.944261e-05
[2184,] 0.0001171023 0.0001180785 3.900226e-05
[2185,] 0.0001180795 0.0001180867 3.936256e-05
[2186,] 0.0001162661 0.0001180598 3.872259e-05
[2187,] 0.0001169273 0.0001180498 3.894378e-05
[2188,] 0.0001182823 0.0001180505 3.943887e-05
[2189,] 0.0001169440 0.0001180514 3.894029e-05
[2190,] 0.0001183660 0.0001180501 3.946617e-05
[2191,] 0.0001180142 0.0001180713 3.935248e-05
[2192,] 0.0001166467 0.0001180943 3.888632e-05
[2193,] 0.0001168984 0.0001180501 3.893209e-05
[2194,] 0.0001180360 0.0001180762 3.936670e-05
[2195,] 0.0001180588 0.0001180905 3.936219e-05
[2196,] 0.0001169289 0.0001180502 3.894074e-05
[2197,] 0.0001166510 0.0001180940 3.888963e-05
[2198,] 0.0001161997 0.0001180616 3.872638e-05
[2199,] 0.0001180374 0.0001180779 3.936927e-05
[2200,] 0.0001161984 0.0001180625 3.872426e-05
[2201,] 0.0001182510 0.0001180948 3.935310e-05
[2202,] 0.0001166631 0.0001180940 3.889599e-05
[2203,] 0.0001166699 0.0001180940 3.889950e-05
[2204,] 0.0001180771 0.0001180753 3.931274e-05
[2205,] 0.0001166713 0.0001180928 3.890210e-05
[2206,] 0.0001180366 0.0001180766 3.936728e-05
[2207,] 0.0001185900 0.0001180892 3.951188e-05
[2208,] 0.0001168460 0.0001180505 3.891361e-05
[2209,] 0.0001180588 0.0001180905 3.936223e-05
[2210,] 0.0001152392 0.0001180907 3.838785e-05
[2211,] 0.0001182980 0.0001180769 3.937157e-05
[2212,] 0.0001166925 0.0001180935 3.891309e-05
[2213,] 0.0001180357 0.0001180766 3.936687e-05
[2214,] 0.0001166647 0.0001180917 3.889857e-05
[2215,] 0.0001162050 0.0001180536 3.872614e-05
[2216,] 0.0001166673 0.0001180964 3.889992e-05
[2217,] 0.0001185593 0.0001180892 3.950205e-05
[2218,] 0.0001161951 0.0001180547 3.871916e-05
[2219,] 0.0001180131 0.0001180777 3.929127e-05
[2220,] 0.0001180741 0.0001180783 3.938805e-05
[2221,] 0.0001184495 0.0001180927 3.942616e-05
[2222,] 0.0001181966 0.0001180950 3.934380e-05
[2223,] 0.0001179318 0.0001180785 3.926889e-05
[2224,] 0.0001181951 0.0001180743 3.935785e-05
[2225,] 0.0001151334 0.0001180746 3.836779e-05
[2226,] 0.0001162204 0.0001180513 3.872811e-05
[2227,] 0.0001180315 0.0001180912 3.935375e-05
[2228,] 0.0001167046 0.0001180543 3.885804e-05
[2229,] 0.0001166825 0.0001180950 3.891130e-05
[2230,] 0.0001180891 0.0001180764 3.931409e-05
[2231,] 0.0001168456 0.0001180520 3.890713e-05
[2232,] 0.0001180601 0.0001180788 3.938145e-05
[2233,] 0.0001178232 0.0001180782 3.924480e-05
[2234,] 0.0001180315 0.0001180909 3.935304e-05
[2235,] 0.0001166720 0.0001180942 3.890317e-05
[2236,] 0.0001162027 0.0001180536 3.871915e-05
[2237,] 0.0001181264 0.0001180971 3.932272e-05
[2238,] 0.0001180559 0.0001180846 3.938445e-05
[2239,] 0.0001166703 0.0001180976 3.890668e-05
[2240,] 0.0001179813 0.0001180775 3.928300e-05
[2241,] 0.0001166890 0.0001180973 3.891617e-05
[2242,] 0.0001162423 0.0001180512 3.873237e-05
[2243,] 0.0001165563 0.0001180522 3.884098e-05
[2244,] 0.0001165563 0.0001180519 3.884069e-05
[2245,] 0.0001167881 0.0001180560 3.887837e-05
[2246,] 0.0001166860 0.0001180960 3.890924e-05
[2247,] 0.0001166870 0.0001180969 3.891429e-05
[2248,] 0.0001184596 0.0001181002 3.941703e-05
[2249,] 0.0001180346 0.0001180907 3.935355e-05
[2250,] 0.0001180601 0.0001180817 3.929881e-05
[2251,] 0.0001186137 0.0001180894 3.951751e-05
[2252,] 0.0001184344 0.0001180512 3.949488e-05
[2253,] 0.0001162050 0.0001180554 3.871845e-05
[2254,] 0.0001181656 0.0001180950 3.933567e-05
[2255,] 0.0001166419 0.0001180954 3.889010e-05
[2256,] 0.0001182030 0.0001180898 3.937910e-05
[2257,] 0.0001165807 0.0001180839 3.885874e-05
[2258,] 0.0001162107 0.0001180554 3.873244e-05
[2259,] 0.0001175018 0.0001181153 3.919979e-05
[2260,] 0.0001165830 0.0001180745 3.885901e-05
[2261,] 0.0001166760 0.0001180926 3.890558e-05
[2262,] 0.0001162472 0.0001180569 3.874998e-05
[2263,] 0.0001162063 0.0001180573 3.872937e-05
[2264,] 0.0001162079 0.0001180591 3.873420e-05
[2265,] 0.0001162246 0.0001180618 3.874567e-05
[2266,] 0.0001166825 0.0001180926 3.890868e-05
[2267,] 0.0001165889 0.0001180753 3.886481e-05
[2268,] 0.0001162715 0.0001180539 3.874690e-05
[2269,] 0.0001185644 0.0001180526 3.950125e-05
[2270,] 0.0001182467 0.0001180872 3.936090e-05
[2271,] 0.0001194066 0.0001180551 3.974108e-05
[2272,] 0.0001166125 0.0001180875 3.886930e-05
[2273,] 0.0001166127 0.0001180874 3.886916e-05
[2274,] 0.0001175215 0.0001180539 3.921314e-05
[2275,] 0.0001154118 0.0001180739 3.848884e-05
[2276,] 0.0001169683 0.0001180528 3.901098e-05
[2277,] 0.0001180941 0.0001180540 3.939066e-05
[2278,] 0.0001168823 0.0001180532 3.898663e-05
[2279,] 0.0001163110 0.0001180532 3.881625e-05
[2280,] 0.0001169648 0.0001180527 3.900782e-05
[2281,] 0.0001170386 0.0001180517 3.901961e-05
[2282,] 0.0001166437 0.0001180535 3.890794e-05
[2283,] 0.0001175418 0.0001180543 3.918427e-05
[2284,] 0.0001171659 0.0001180532 3.908457e-05
[2285,] 0.0001166116 0.0001180840 3.886825e-05
[2286,] 0.0001171573 0.0001180535 3.908422e-05
[2287,] 0.0001170074 0.0001180534 3.903208e-05
[2288,] 0.0001166133 0.0001180877 3.887012e-05
[2289,] 0.0001169997 0.0001180535 3.903037e-05
[2290,] 0.0001168062 0.0001180824 3.893919e-05
[2291,] 0.0001173413 0.0001180533 3.914556e-05
[2292,] 0.0001174501 0.0001180539 3.918918e-05
[2293,] 0.0001173074 0.0001180535 3.913641e-05
[2294,] 0.0001173453 0.0001180538 3.915261e-05
[2295,] 0.0001172865 0.0001180535 3.912835e-05
[2296,] 0.0001175941 0.0001180505 3.918910e-05
[2297,] 0.0001183039 0.0001181052 3.937684e-05
[2298,] 0.0001177186 0.0001180527 3.926287e-05
[2299,] 0.0001181906 0.0001180875 3.934414e-05
[2300,] 0.0001173375 0.0001180543 3.915397e-05
[2301,] 0.0001165883 0.0001180840 3.885921e-05
[2302,] 0.0001173997 0.0001180533 3.916484e-05
[2303,] 0.0001173141 0.0001180534 3.913664e-05
[2304,] 0.0001173481 0.0001180538 3.915280e-05
[2305,] 0.0001172847 0.0001180537 3.913004e-05
[2306,] 0.0001173968 0.0001180538 3.916972e-05
[2307,] 0.0001174905 0.0001180538 3.920145e-05
[2308,] 0.0001170444 0.0001180546 3.905562e-05
[2309,] 0.0001170222 0.0001180546 3.904788e-05
[2310,] 0.0001169295 0.0001180546 3.901627e-05
[2311,] 0.0001177719 0.0001180527 3.927831e-05
[2312,] 0.0001172518 0.0001180539 3.912155e-05
[2313,] 0.0001174641 0.0001180539 3.919453e-05
[2314,] 0.0001182718 0.0001181056 3.936818e-05
[2315,] 0.0001161034 0.0001180821 3.876945e-05
[2316,] 0.0001161770 0.0001180958 3.884634e-05
[2317,] 0.0001174831 0.0001180536 3.919686e-05
[2318,] 0.0001166115 0.0001180844 3.886812e-05
[2319,] 0.0001172820 0.0001180539 3.913204e-05
[2320,] 0.0001180898 0.0001180902 3.933811e-05
[2321,] 0.0001172926 0.0001180505 3.907913e-05
[2322,] 0.0001173149 0.0001180536 3.913991e-05
[2323,] 0.0001166114 0.0001180840 3.886793e-05
[2324,] 0.0001173794 0.0001180538 3.916427e-05
[2325,] 0.0001173756 0.0001180536 3.916059e-05
[2326,] 0.0001174955 0.0001180533 3.919810e-05
[2327,] 0.0001174372 0.0001180537 3.918255e-05
[2328,] 0.0001174331 0.0001180540 3.918473e-05
[2329,] 0.0001160991 0.0001180814 3.876523e-05
[2330,] 0.0001175062 0.0001180539 3.920872e-05
[2331,] 0.0001174879 0.0001180540 3.920332e-05
[2332,] 0.0001175721 0.0001180536 3.922758e-05
[2333,] 0.0001174528 0.0001180538 3.918885e-05
[2334,] 0.0001174967 0.0001180533 3.919860e-05
[2335,] 0.0001173655 0.0001180526 3.914471e-05
[2336,] 0.0001174812 0.0001180536 3.919771e-05
[2337,] 0.0001173397 0.0001180530 3.914244e-05
[2338,] 0.0001172725 0.0001180529 3.911741e-05
[2339,] 0.0001173934 0.0001180535 3.916617e-05
[2340,] 0.0001173171 0.0001180532 3.913594e-05
[2341,] 0.0001173903 0.0001180535 3.916496e-05
[2342,] 0.0001159143 0.0001180849 3.871434e-05
[2343,] 0.0001174260 0.0001180530 3.917031e-05
[2344,] 0.0001173069 0.0001180536 3.913709e-05
[2345,] 0.0001166135 0.0001180877 3.887056e-05
[2346,] 0.0001166139 0.0001180877 3.887118e-05
[2347,] 0.0001167322 0.0001180476 3.891139e-05
[2348,] 0.0001173688 0.0001180536 3.915882e-05
[2349,] 0.0001173226 0.0001180537 3.914368e-05
[2350,] 0.0001172902 0.0001180533 3.912819e-05
[2351,] 0.0001166152 0.0001180877 3.887222e-05
[2352,] 0.0001173517 0.0001180536 3.915227e-05
[2353,] 0.0001173089 0.0001180540 3.914247e-05
[2354,] 0.0001182185 0.0001181098 3.933604e-05
[2355,] 0.0001172831 0.0001180541 3.913477e-05
[2356,] 0.0001173195 0.0001180536 3.914228e-05
[2357,] 0.0001166159 0.0001180993 3.888358e-05
[2358,] 0.0001173378 0.0001180540 3.915222e-05
[2359,] 0.0001174038 0.0001180540 3.917525e-05
[2360,] 0.0001173904 0.0001180540 3.917071e-05
[2361,] 0.0001174135 0.0001180542 3.918083e-05
[2362,] 0.0001176453 0.0001180542 3.925985e-05
[2363,] 0.0001166088 0.0001180923 3.886575e-05
[2364,] 0.0001166298 0.0001180877 3.888054e-05
[2365,] 0.0001176890 0.0001180559 3.929112e-05
[2366,] 0.0001175757 0.0001180560 3.925255e-05
[2367,] 0.0001176089 0.0001180554 3.925923e-05
[2368,] 0.0001176876 0.0001180561 3.929244e-05
[2369,] 0.0001175044 0.0001180561 3.922855e-05
[2370,] 0.0001175037 0.0001180568 3.923367e-05
[2371,] 0.0001175264 0.0001180561 3.923678e-05
[2372,] 0.0001175731 0.0001180549 3.924403e-05
[2373,] 0.0001176719 0.0001180563 3.928877e-05
[2374,] 0.0001178092 0.0001180560 3.933406e-05
[2375,] 0.0001177946 0.0001180568 3.933520e-05
[2376,] 0.0001182226 0.0001181011 3.934214e-05
[2377,] 0.0001178866 0.0001180897 3.927631e-05
[2378,] 0.0001176159 0.0001180561 3.926782e-05
[2379,] 0.0001166723 0.0001180993 3.891753e-05
[2380,] 0.0001174690 0.0001180560 3.921578e-05
[2381,] 0.0001176493 0.0001180563 3.928069e-05
[2382,] 0.0001179391 0.0001180723 3.934410e-05
[2383,] 0.0001176519 0.0001180556 3.927568e-05
[2384,] 0.0001166200 0.0001180935 3.887782e-05
[2385,] 0.0001161117 0.0001180848 3.878184e-05
[2386,] 0.0001171367 0.0001180482 3.905994e-05
[2387,] 0.0001176893 0.0001180556 3.928835e-05
[2388,] 0.0001176335 0.0001180552 3.926589e-05
[2389,] 0.0001176256 0.0001180546 3.925972e-05
[2390,] 0.0001182636 0.0001181007 3.935282e-05
[2391,] 0.0001175789 0.0001180558 3.925159e-05
[2392,] 0.0001166407 0.0001180973 3.889958e-05
[2393,] 0.0001170280 0.0001180609 3.893439e-05
[2394,] 0.0001177303 0.0001180575 3.931830e-05
[2395,] 0.0001178909 0.0001180528 3.933691e-05
[2396,] 0.0001181199 0.0001180534 3.942265e-05
[2397,] 0.0001180903 0.0001180532 3.941013e-05
[2398,] 0.0001182260 0.0001181007 3.936208e-05
[2399,] 0.0001181736 0.0001180888 3.937095e-05
[2400,] 0.0001161478 0.0001180787 3.877312e-05
[2401,] 0.0001160209 0.0001180815 3.874425e-05
[2402,] 0.0001179464 0.0001180518 3.934525e-05
[2403,] 0.0001166437 0.0001180909 3.889585e-05
[2404,] 0.0001186811 0.0001180899 3.947635e-05
[2405,] 0.0001178627 0.0001180524 3.932155e-05
[2406,] 0.0001177264 0.0001180526 3.927774e-05
[2407,] 0.0001176464 0.0001180525 3.924988e-05
[2408,] 0.0001166297 0.0001180903 3.888784e-05
[2409,] 0.0001166086 0.0001180825 3.887087e-05
[2410,] 0.0001182373 0.0001181008 3.936485e-05
[2411,] 0.0001166196 0.0001180824 3.887654e-05
[2412,] 0.0001176809 0.0001180526 3.926173e-05
[2413,] 0.0001159974 0.0001180805 3.872547e-05
[2414,] 0.0001183480 0.0001180888 3.938626e-05
[2415,] 0.0001175633 0.0001180496 3.913434e-05
[2416,] 0.0001166221 0.0001180825 3.887776e-05
[2417,] 0.0001159552 0.0001180801 3.870877e-05
[2418,] 0.0001176254 0.0001180526 3.924319e-05
[2419,] 0.0001176345 0.0001180524 3.924359e-05
[2420,] 0.0001166047 0.0001180816 3.886788e-05
[2421,] 0.0001183156 0.0001180896 3.937635e-05
[2422,] 0.0001183125 0.0001180910 3.937357e-05
[2423,] 0.0001173622 0.0001180518 3.914431e-05
[2424,] 0.0001183132 0.0001180877 3.937850e-05
[2425,] 0.0001177515 0.0001180524 3.928359e-05
[2426,] 0.0001177095 0.0001180526 3.927137e-05
[2427,] 0.0001166320 0.0001180880 3.888189e-05
[2428,] 0.0001166176 0.0001180824 3.887566e-05
[2429,] 0.0001176998 0.0001180497 3.921758e-05
[2430,] 0.0001157265 0.0001180813 3.863407e-05
[2431,] 0.0001177095 0.0001180526 3.927203e-05
[2432,] 0.0001177827 0.0001180519 3.928779e-05
[2433,] 0.0001157449 0.0001180803 3.863812e-05
[2434,] 0.0001176997 0.0001180525 3.926710e-05
[2435,] 0.0001172696 0.0001180561 3.905935e-05
[2436,] 0.0001179793 0.0001180541 3.937362e-05
[2437,] 0.0001177182 0.0001180525 3.927350e-05
[2438,] 0.0001176748 0.0001180535 3.927066e-05
[2439,] 0.0001186402 0.0001180509 3.956296e-05
[2440,] 0.0001155159 0.0001180753 3.854063e-05
[2441,] 0.0001180867 0.0001180994 3.933318e-05
[2442,] 0.0001166743 0.0001180888 3.890121e-05
[2443,] 0.0001166759 0.0001180893 3.890265e-05
[2444,] 0.0001181391 0.0001180543 3.943905e-05
[2445,] 0.0001166665 0.0001180832 3.889835e-05
[2446,] 0.0001185337 0.0001180561 3.958570e-05
[2447,] 0.0001182761 0.0001180555 3.949771e-05
[2448,] 0.0001181744 0.0001180562 3.946886e-05
[2449,] 0.0001159758 0.0001180786 3.872028e-05
[2450,] 0.0001182500 0.0001180560 3.949323e-05
[2451,] 0.0001183387 0.0001180487 3.940847e-05
[2452,] 0.0001182777 0.0001180829 3.937853e-05
[2453,] 0.0001166501 0.0001180858 3.889603e-05
[2454,] 0.0001161920 0.0001180769 3.878419e-05
[2455,] 0.0001182534 0.0001180547 3.948238e-05
[2456,] 0.0001182344 0.0001180547 3.947564e-05
[2457,] 0.0001182263 0.0001180552 3.947777e-05
[2458,] 0.0001181651 0.0001181007 3.934831e-05
[2459,] 0.0001181861 0.0001180541 3.945320e-05
[2460,] 0.0001166318 0.0001181026 3.905800e-05
[2461,] 0.0001182548 0.0001180544 3.947950e-05
[2462,] 0.0001158018 0.0001180785 3.865583e-05
[2463,] 0.0001181453 0.0001181010 3.934319e-05
[2464,] 0.0001158104 0.0001180788 3.865994e-05
[2465,] 0.0001178239 0.0001180502 3.930237e-05
[2466,] 0.0001181779 0.0001181007 3.935159e-05
[2467,] 0.0001167137 0.0001180884 3.891614e-05
[2468,] 0.0001159172 0.0001180784 3.869796e-05
[2469,] 0.0001166815 0.0001180885 3.890347e-05
[2470,] 0.0001159441 0.0001180780 3.870656e-05
[2471,] 0.0001180533 0.0001180879 3.930786e-05
[2472,] 0.0001166763 0.0001180885 3.890139e-05
[2473,] 0.0001203579 0.0001180896 4.011320e-05
[2474,] 0.0001161159 0.0001180761 3.875315e-05
[2475,] 0.0001166545 0.0001180815 3.889051e-05
[2476,] 0.0001173073 0.0001180490 3.909843e-05
[2477,] 0.0001176806 0.0001180493 3.917826e-05
[2478,] 0.0001166678 0.0001180815 3.889601e-05
[2479,] 0.0001182324 0.0001180830 3.936603e-05
[2480,] 0.0001181569 0.0001180976 3.934985e-05
[2481,] 0.0001166646 0.0001180845 3.889860e-05
[2482,] 0.0001158363 0.0001180763 3.866130e-05
[2483,] 0.0001166546 0.0001180813 3.889031e-05
[2484,] 0.0001181019 0.0001180544 3.942591e-05
[2485,] 0.0001181924 0.0001180858 3.935226e-05
[2486,] 0.0001180121 0.0001180500 3.933853e-05
[2487,] 0.0001181940 0.0001180544 3.945779e-05
[2488,] 0.0001166770 0.0001180844 3.890374e-05
[2489,] 0.0001183304 0.0001180546 3.950768e-05
[2490,] 0.0001180708 0.0001181022 3.932657e-05
[2491,] 0.0001166865 0.0001180815 3.890359e-05
[2492,] 0.0001166959 0.0001180889 3.891008e-05
[2493,] 0.0001180052 0.0001180535 3.938220e-05
[2494,] 0.0001182275 0.0001180521 3.944218e-05
[2495,] 0.0001179959 0.0001180528 3.937002e-05
[2496,] 0.0001172878 0.0001180941 3.908612e-05
[2497,] 0.0001180463 0.0001180535 3.939732e-05
[2498,] 0.0001157910 0.0001180743 3.863736e-05
[2499,] 0.0001179668 0.0001180534 3.936749e-05
[2500,] 0.0001180133 0.0001180541 3.939232e-05
[2501,] 0.0001172043 0.0001180558 3.905304e-05
[2502,] 0.0001166620 0.0001180815 3.889355e-05
[2503,] 0.0001157802 0.0001180747 3.863491e-05
[2504,] 0.0001179431 0.0001180523 3.934809e-05
[2505,] 0.0001180497 0.0001180533 3.939534e-05
[2506,] 0.0001181652 0.0001180976 3.935204e-05
[2507,] 0.0001179483 0.0001180540 3.936806e-05
[2508,] 0.0001166729 0.0001180816 3.889832e-05
[2509,] 0.0001159709 0.0001180729 3.868433e-05
[2510,] 0.0001182281 0.0001180807 3.936909e-05
[2511,] 0.0001180062 0.0001180536 3.938346e-05
[2512,] 0.0001182464 0.0001180821 3.937157e-05
[2513,] 0.0001166205 0.0001180819 3.887598e-05
[2514,] 0.0001178295 0.0001180530 3.931550e-05
[2515,] 0.0001159226 0.0001181000 3.861629e-05
[2516,] 0.0001179452 0.0001180529 3.935473e-05
[2517,] 0.0001166523 0.0001180884 3.889134e-05
[2518,] 0.0001157885 0.0001180749 3.863855e-05
[2519,] 0.0001207469 0.0001180539 4.032855e-05
[2520,] 0.0001181634 0.0001180975 3.935160e-05
[2521,] 0.0001174857 0.0001180796 3.930780e-05
[2522,] 0.0001181747 0.0001180985 3.935331e-05
[2523,] 0.0001182890 0.0001180812 3.938485e-05
[2524,] 0.0001172400 0.0001180802 3.922069e-05
[2525,] 0.0001181576 0.0001180890 3.936260e-05
[2526,] 0.0001200436 0.0001180531 4.007867e-05
[2527,] 0.0001166134 0.0001180932 3.887266e-05
[2528,] 0.0001199722 0.0001180534 4.005869e-05
[2529,] 0.0001166248 0.0001180883 3.887907e-05
[2530,] 0.0001174056 0.0001180808 3.928345e-05
[2531,] 0.0001199668 0.0001180537 4.006076e-05
[2532,] 0.0001198135 0.0001180516 3.996884e-05
[2533,] 0.0001181967 0.0001180859 3.935318e-05
[2534,] 0.0001166113 0.0001180847 3.887366e-05
[2535,] 0.0001197615 0.0001180536 3.998879e-05
[2536,] 0.0001196733 0.0001180529 3.995227e-05
[2537,] 0.0001197883 0.0001180532 3.999125e-05
[2538,] 0.0001172661 0.0001180814 3.923451e-05
[2539,] 0.0001197040 0.0001180532 3.996322e-05
[2540,] 0.0001166271 0.0001180888 3.888071e-05
[2541,] 0.0001182576 0.0001180819 3.937505e-05
[2542,] 0.0001182567 0.0001180813 3.937588e-05
[2543,] 0.0001182577 0.0001180818 3.937526e-05
[2544,] 0.0001166380 0.0001180883 3.888501e-05
[2545,] 0.0001182873 0.0001181006 3.936745e-05
[2546,] 0.0001166245 0.0001180882 3.887891e-05
[2547,] 0.0001166302 0.0001180883 3.888155e-05
[2548,] 0.0001197078 0.0001180530 3.996278e-05
[2549,] 0.0001194527 0.0001180555 3.990653e-05
[2550,] 0.0001166254 0.0001180882 3.887944e-05
[2551,] 0.0001199629 0.0001180538 4.006207e-05
[2552,] 0.0001197787 0.0001180529 3.998527e-05
[2553,] 0.0001199046 0.0001180496 3.996939e-05
[2554,] 0.0001197978 0.0001180529 3.999285e-05
[2555,] 0.0001195553 0.0001180568 3.987687e-05
[2556,] 0.0001198267 0.0001180524 3.999391e-05
[2557,] 0.0001199538 0.0001180521 4.003212e-05
[2558,] 0.0001198556 0.0001180531 4.001495e-05
[2559,] 0.0001197855 0.0001180524 3.997982e-05
[2560,] 0.0001201592 0.0001180532 4.012076e-05
[2561,] 0.0001198607 0.0001180528 4.001272e-05
[2562,] 0.0001197045 0.0001180525 3.995468e-05
[2563,] 0.0001199788 0.0001180586 4.011362e-05
[2564,] 0.0001198634 0.0001180528 4.001334e-05
[2565,] 0.0001196451 0.0001180534 3.994677e-05
[2566,] 0.0001197509 0.0001180561 4.001692e-05
[2567,] 0.0001166008 0.0001180800 3.886336e-05
[2568,] 0.0001198810 0.0001180502 3.995923e-05
[2569,] 0.0001191364 0.0001180568 3.973556e-05
[2570,] 0.0001197235 0.0001180532 3.997078e-05
[2571,] 0.0001204417 0.0001180523 4.020099e-05
[2572,] 0.0001197985 0.0001180524 3.998453e-05
[2573,] 0.0001195006 0.0001180568 3.985926e-05
[2574,] 0.0001199854 0.0001180528 4.005433e-05
[2575,] 0.0001199939 0.0001180529 4.005867e-05
[2576,] 0.0001178647 0.0001180781 3.946579e-05
[2577,] 0.0001199457 0.0001180529 4.004306e-05
[2578,] 0.0001240540 0.0001180518 4.141448e-05
[2579,] 0.0001200784 0.0001180527 4.008549e-05
[2580,] 0.0001199305 0.0001180523 4.002715e-05
[2581,] 0.0001200075 0.0001180527 4.006112e-05
[2582,] 0.0001201765 0.0001180530 4.012273e-05
[2583,] 0.0001191070 0.0001180572 3.973522e-05
[2584,] 0.0001198283 0.0001180527 3.999915e-05
[2585,] 0.0001198329 0.0001180524 3.999609e-05
[2586,] 0.0001200027 0.0001180521 4.004941e-05
[2587,] 0.0001200444 0.0001180522 4.007015e-05
[2588,] 0.0001166415 0.0001180881 3.888726e-05
[2589,] 0.0001197862 0.0001180521 3.997480e-05
[2590,] 0.0001197937 0.0001180524 3.998288e-05
[2591,] 0.0001202156 0.0001180529 4.013402e-05
[2592,] 0.0001185413 0.0001180634 3.948150e-05
[2593,] 0.0001201278 0.0001180526 4.009950e-05
[2594,] 0.0001179826 0.0001181036 3.930158e-05
[2595,] 0.0001201569 0.0001180526 4.011042e-05
[2596,] 0.0001200217 0.0001180612 4.015255e-05
[2597,] 0.0001201599 0.0001180573 4.016538e-05
[2598,] 0.0001199131 0.0001180540 4.003879e-05
[2599,] 0.0001181462 0.0001180643 3.933547e-05
[2600,] 0.0001201097 0.0001180521 4.008274e-05
[2601,] 0.0001199998 0.0001180527 4.005711e-05
[2602,] 0.0001197103 0.0001180528 3.996072e-05
[2603,] 0.0001199552 0.0001180527 4.004172e-05
[2604,] 0.0001170290 0.0001180741 3.906752e-05
[2605,] 0.0001199718 0.0001180525 4.004408e-05
[2606,] 0.0001198136 0.0001180525 3.999164e-05
[2607,] 0.0001182494 0.0001180893 3.938933e-05
[2608,] 0.0001189053 0.0001180511 3.970855e-05
[2609,] 0.0001187774 0.0001180515 3.966794e-05
[2610,] 0.0001198945 0.0001180524 4.001625e-05
[2611,] 0.0001201825 0.0001180542 4.014119e-05
[2612,] 0.0001166393 0.0001180881 3.888615e-05
[2613,] 0.0001190493 0.0001180565 3.980255e-05
[2614,] 0.0001166702 0.0001180888 3.890023e-05
[2615,] 0.0001189280 0.0001180510 3.971557e-05
[2616,] 0.0001199779 0.0001180523 4.004254e-05
[2617,] 0.0001200392 0.0001180520 4.005908e-05
[2618,] 0.0001200037 0.0001180538 4.007236e-05
[2619,] 0.0001189377 0.0001180562 3.976049e-05
[2620,] 0.0001198524 0.0001180527 4.000668e-05
[2621,] 0.0001199322 0.0001180527 4.003431e-05
[2622,] 0.0001200720 0.0001180531 4.008762e-05
[2623,] 0.0001200554 0.0001180524 4.007212e-05
[2624,] 0.0001182172 0.0001181007 3.935929e-05
[2625,] 0.0001202341 0.0001180526 4.013590e-05
[2626,] 0.0001203876 0.0001180525 4.018586e-05
[2627,] 0.0001167164 0.0001180800 3.897450e-05
[2628,] 0.0001198964 0.0001180525 4.001842e-05
[2629,] 0.0001200368 0.0001180525 4.006754e-05
[2630,] 0.0001199255 0.0001180525 4.002833e-05
[2631,] 0.0001200016 0.0001180525 4.005420e-05
[2632,] 0.0001194559 0.0001180563 3.983917e-05
[2633,] 0.0001199819 0.0001180529 4.005442e-05
[2634,] 0.0001171893 0.0001180747 3.912784e-05
[2635,] 0.0001201470 0.0001180522 4.009974e-05
[2636,] 0.0001201514 0.0001180525 4.010489e-05
[2637,] 0.0001200870 0.0001180525 4.008307e-05
[2638,] 0.0001200346 0.0001180530 4.007335e-05
[2639,] 0.0001201171 0.0001180525 4.009349e-05
[2640,] 0.0001200858 0.0001180522 4.007850e-05
[2641,] 0.0001182052 0.0001180993 3.936025e-05
[2642,] 0.0001201790 0.0001180527 4.011877e-05
[2643,] 0.0001200822 0.0001180527 4.008584e-05
[2644,] 0.0001201082 0.0001180529 4.009708e-05
[2645,] 0.0001200563 0.0001180534 4.008652e-05
[2646,] 0.0001201613 0.0001180525 4.010819e-05
[2647,] 0.0001201506 0.0001180523 4.010162e-05
[2648,] 0.0001202960 0.0001180522 4.014871e-05
[2649,] 0.0001202175 0.0001180521 4.011967e-05
[2650,] 0.0001200743 0.0001180519 4.006702e-05
[2651,] 0.0001202304 0.0001180519 4.011990e-05
[2652,] 0.0001201782 0.0001180525 4.011558e-05
[2653,] 0.0001199339 0.0001180523 4.002835e-05
[2654,] 0.0001165803 0.0001180554 3.883784e-05
[2655,] 0.0001202417 0.0001180532 4.014589e-05
[2656,] 0.0001198646 0.0001180531 4.001770e-05
[2657,] 0.0001201050 0.0001180524 4.008669e-05
[2658,] 0.0001201646 0.0001180527 4.011403e-05
[2659,] 0.0001200774 0.0001180897 4.001275e-05
[2660,] 0.0001199789 0.0001180525 4.004632e-05
[2661,] 0.0001203822 0.0001180533 4.019713e-05
[2662,] 0.0001174055 0.0001180721 3.918162e-05
[2663,] 0.0001180628 0.0001180537 3.935564e-05
[2664,] 0.0001199191 0.0001180526 4.002832e-05
[2665,] 0.0001200128 0.0001180525 4.005795e-05
[2666,] 0.0001199523 0.0001180523 4.003499e-05
[2667,] 0.0001166592 0.0001180772 3.896577e-05
[2668,] 0.0001181723 0.0001181017 3.934733e-05
[2669,] 0.0001199903 0.0001180523 4.004771e-05
[2670,] 0.0001199607 0.0001180519 4.002976e-05
[2671,] 0.0001199951 0.0001180523 4.004865e-05
[2672,] 0.0001167641 0.0001180772 3.900323e-05
[2673,] 0.0001166773 0.0001180866 3.890730e-05
[2674,] 0.0001202550 0.0001180522 4.013511e-05
[2675,] 0.0001181563 0.0001181017 3.934328e-05
[2676,] 0.0001192034 0.0001180589 3.987310e-05
[2677,] 0.0001202422 0.0001180522 4.013108e-05
[2678,] 0.0001176779 0.0001180492 3.922534e-05
[2679,] 0.0001166593 0.0001180881 3.889452e-05
[2680,] 0.0001162238 0.0001180694 3.877607e-05
[2681,] 0.0001182689 0.0001180562 3.937428e-05
[2682,] 0.0001163039 0.0001181025 3.884435e-05
[2683,] 0.0001152157 0.0001180655 3.835206e-05
[2684,] 0.0001196788 0.0001180501 3.983852e-05
[2685,] 0.0001168723 0.0001180507 3.897922e-05
[2686,] 0.0001170822 0.0001180673 3.915615e-05
[2687,] 0.0001178220 0.0001180492 3.928010e-05
[2688,] 0.0001220168 0.0001180490 4.072930e-05
[2689,] 0.0001197113 0.0001180585 4.003645e-05
[2690,] 0.0001200636 0.0001180576 4.015177e-05
[2691,] 0.0001200119 0.0001180570 4.012840e-05
[2692,] 0.0001198907 0.0001180556 4.007408e-05
[2693,] 0.0001189744 0.0001180536 3.969083e-05
[2694,] 0.0001194912 0.0001180561 3.994073e-05
[2695,] 0.0001158402 0.0001180837 3.857459e-05
[2696,] 0.0001182654 0.0001180885 3.937631e-05
[2697,] 0.0001189844 0.0001180539 3.969658e-05
[2698,] 0.0001190146 0.0001180612 3.982230e-05
[2699,] 0.0001187258 0.0001180633 3.973203e-05
[2700,] 0.0001196107 0.0001180590 4.000560e-05
[2701,] 0.0001198185 0.0001180582 4.007127e-05
[2702,] 0.0001193514 0.0001180574 3.990249e-05
[2703,] 0.0001174574 0.0001180897 3.915461e-05
[2704,] 0.0001196975 0.0001180576 4.002488e-05
[2705,] 0.0001184210 0.0001180623 3.961848e-05
[2706,] 0.0001198083 0.0001180566 4.005463e-05
[2707,] 0.0001186826 0.0001180539 3.959670e-05
[2708,] 0.0001216124 0.0001180567 4.068046e-05
[2709,] 0.0001199824 0.0001180578 4.012580e-05
[2710,] 0.0001199770 0.0001180584 4.012857e-05
[2711,] 0.0001190971 0.0001180551 3.975494e-05
[2712,] 0.0001200863 0.0001180630 4.019986e-05
[2713,] 0.0001191073 0.0001180771 3.992236e-05
[2714,] 0.0001193183 0.0001180671 3.968230e-05
[2715,] 0.0001192820 0.0001180746 3.964663e-05
[2716,] 0.0001187734 0.0001180767 3.952124e-05
[2717,] 0.0001175126 0.0001180886 3.915472e-05
[2718,] 0.0001186866 0.0001180688 3.949980e-05
[2719,] 0.0001186355 0.0001180689 3.948412e-05
[2720,] 0.0001186258 0.0001180686 3.948220e-05
[2721,] 0.0001172903 0.0001180629 3.906831e-05
[2722,] 0.0001185710 0.0001180696 3.946271e-05
[2723,] 0.0001185390 0.0001180696 3.945316e-05
[2724,] 0.0001174965 0.0001180872 3.915880e-05
[2725,] 0.0001185849 0.0001180693 3.946773e-05
[2726,] 0.0001185856 0.0001180685 3.947048e-05
[2727,] 0.0001185781 0.0001180690 3.946677e-05
[2728,] 0.0001189857 0.0001180793 3.955213e-05
[2729,] 0.0001163158 0.0001180614 3.877955e-05
[2730,] 0.0001162233 0.0001180650 3.873949e-05
[2731,] 0.0001202058 0.0001180783 3.997862e-05
[2732,] 0.0001177771 0.0001181030 3.918736e-05
[2733,] 0.0001173328 0.0001180905 3.910185e-05
[2734,] 0.0001171913 0.0001180931 3.906596e-05
[2735,] 0.0001154654 0.0001180573 3.849028e-05
[2736,] 0.0001177764 0.0001181001 3.919332e-05
[2737,] 0.0001155868 0.0001180851 3.843810e-05
[2738,] 0.0001172643 0.0001180677 3.907166e-05
[2739,] 0.0001183560 0.0001180963 3.949375e-05
[2740,] 0.0001172736 0.0001180939 3.907752e-05
[2741,] 0.0001178059 0.0001181036 3.919476e-05
[2742,] 0.0002585693 0.0001180741 6.924470e-05
[2743,] 0.0002563612 0.0001180780 6.129826e-05
[2744,] 0.0001180224 0.0001180877 3.943638e-05
[2745,] 0.0001149823 0.0001180569 3.831721e-05
[2746,] 0.0001189243 0.0001180874 3.967179e-05
[2747,] 0.0001185011 0.0001180907 3.946175e-05
[2748,] 0.0001189469 0.0001180869 3.967723e-05
[2749,] 0.0001169294 0.0001180635 3.896347e-05
[2750,] 0.0001178563 0.0001180939 3.923207e-05
[2751,] 0.0001177942 0.0001180989 3.919079e-05
[2752,] 0.0001166853 0.0001180825 3.898531e-05
[2753,] 0.0001168682 0.0001180636 3.894446e-05
[2754,] 0.0001187646 0.0001181013 3.950685e-05
[2755,] 0.0001161188 0.0001180691 3.876463e-05
[2756,] 0.0001150070 0.0001180560 3.832505e-05
[2757,] 0.0001188007 0.0001181013 3.951719e-05
[2758,] 0.0001186611 0.0001180893 3.955144e-05
[2759,] 0.0001175250 0.0001181074 3.919129e-05
[2760,] 0.0001175141 0.0001180960 3.917917e-05
[2761,] 0.0001189089 0.0001180863 3.965920e-05
[2762,] 0.0001186243 0.0001180891 3.953626e-05
[2763,] 0.0001187833 0.0001181036 3.950686e-05
[2764,] 0.0001172882 0.0001180845 3.909617e-05
[2765,] 0.0001177491 0.0001180967 3.919137e-05
[2766,] 0.0001187319 0.0001180943 3.950386e-05
[2767,] 0.0001187490 0.0001181037 3.949706e-05
[2768,] 0.0001175141 0.0001180981 3.918014e-05
[2769,] 0.0001189153 0.0001180866 3.966389e-05
[2770,] 0.0001175220 0.0001181098 3.918902e-05
[2771,] 0.0001175155 0.0001180988 3.918176e-05
[2772,] 0.0001187475 0.0001181091 3.969855e-05
[2773,] 0.0001188905 0.0001180867 3.965612e-05
[2774,] 0.0001169333 0.0001181010 3.901094e-05
[2775,] 0.0001181787 0.0001181011 3.934110e-05
[2776,] 0.0001168876 0.0001181018 3.899253e-05
[2777,] 0.0001186263 0.0001181021 3.946572e-05
[2778,] 0.0001157530 0.0001180660 3.854906e-05
[2779,] 0.0001188084 0.0001180884 3.957935e-05
[2780,] 0.0001159477 0.0001180701 3.864304e-05
[2781,] 0.0001174966 0.0001180809 3.916065e-05
[2782,] 0.0001174964 0.0001180806 3.916078e-05
[2783,] 0.0001187464 0.0001180885 3.955516e-05
[2784,] 0.0001187425 0.0001180840 3.957907e-05
[2785,] 0.0001187376 0.0001180841 3.957369e-05
[2786,] 0.0001187010 0.0001180841 3.956127e-05
[2787,] 0.0001187150 0.0001180888 3.954926e-05
[2788,] 0.0001187320 0.0001180841 3.957155e-05
[2789,] 0.0001178352 0.0001180795 3.928095e-05
[2790,] 0.0001175584 0.0001180843 3.918741e-05
[2791,] 0.0001186512 0.0001180895 3.954765e-05
[2792,] 0.0001191075 0.0001180879 3.968146e-05
[2793,] 0.0001175284 0.0001180837 3.917433e-05
[2794,] 0.0001175161 0.0001180838 3.917049e-05
[2795,] 0.0001175271 0.0001180837 3.917393e-05
[2796,] 0.0001175135 0.0001180807 3.916524e-05
[2797,] 0.0001187363 0.0001180841 3.957301e-05
[2798,] 0.0001187312 0.0001180841 3.957247e-05
[2799,] 0.0001187371 0.0001180840 3.957478e-05
[2800,] 0.0001156804 0.0001180829 3.853759e-05
[2801,] 0.0001164589 0.0001180606 3.880082e-05
[2802,] 0.0001187694 0.0001180841 3.958374e-05
[2803,] 0.0001187399 0.0001180842 3.956935e-05
[2804,] 0.0001187440 0.0001180841 3.957551e-05
[2805,] 0.0001186683 0.0001180837 3.955318e-05
[2806,] 0.0001149832 0.0001180675 3.832785e-05
[2807,] 0.0001187136 0.0001180891 3.954625e-05
[2808,] 0.0001160178 0.0001180570 3.868421e-05
[2809,] 0.0001154761 0.0001180707 3.849514e-05
[2810,] 0.0001163038 0.0001180698 3.877654e-05
[2811,] 0.0001163322 0.0001181248 3.892612e-05
[2812,] 0.0001149000 0.0001180540 3.828752e-05
[2813,] 0.0001149357 0.0001180549 3.830573e-05
[2814,] 0.0001149239 0.0001180553 3.830236e-05
[2815,] 0.0001149225 0.0001180556 3.830217e-05
[2816,] 0.0001149299 0.0001180559 3.830565e-05
[2817,] 0.0001149343 0.0001180560 3.830759e-05
[2818,] 0.0001149287 0.0001180561 3.830562e-05
[2819,] 0.0001149356 0.0001180559 3.830802e-05
[2820,] 0.0001149308 0.0001180557 3.830577e-05
[2821,] 0.0001149148 0.0001180557 3.829908e-05
[2822,] 0.0001149573 0.0001180537 3.830571e-05
[2823,] 0.0001149427 0.0001180561 3.831116e-05
[2824,] 0.0001149143 0.0001180559 3.829919e-05
[2825,] 0.0001149221 0.0001180557 3.830209e-05
[2826,] 0.0001178875 0.0001180924 3.927828e-05
[2827,] 0.0001149332 0.0001180553 3.830593e-05
[2828,] 0.0001180734 0.0001180847 3.942236e-05
[2829,] 0.0001165303 0.0001180677 3.889403e-05
[2830,] 0.0001153540 0.0001180726 3.847079e-05
[2831,] 0.0001179232 0.0001180844 3.934443e-05
[2832,] 0.0001153888 0.0001180720 3.848452e-05
[2833,] 0.0001149392 0.0001180549 3.830734e-05
[2834,] 0.0001179177 0.0001180919 3.929623e-05
[2835,] 0.0001149164 0.0001180556 3.829960e-05
[2836,] 0.0001174516 0.0001180898 3.914874e-05
[2837,] 0.0001153777 0.0001180738 3.848104e-05
[2838,] 0.0001149000 0.0001180755 3.830289e-05
[2839,] 0.0001149207 0.0001180556 3.830143e-05
[2840,] 0.0001149237 0.0001180556 3.830267e-05
[2841,] 0.0001178922 0.0001180945 3.927800e-05
[2842,] 0.0001157960 0.0001181425 3.850629e-05
[2843,] 0.0001149575 0.0001180557 3.831627e-05
[2844,] 0.0001149570 0.0001180565 3.831776e-05
[2845,] 0.0001149930 0.0001180568 3.833231e-05
[2846,] 0.0001149474 0.0001180555 3.831179e-05
[2847,] 0.0001149384 0.0001180562 3.830950e-05
[2848,] 0.0001149315 0.0001180579 3.830913e-05
[2849,] 0.0001153818 0.0001180706 3.847984e-05
[2850,] 0.0001149459 0.0001180560 3.831226e-05
[2851,] 0.0001149550 0.0001180559 3.831567e-05
[2852,] 0.0001149773 0.0001180760 3.834231e-05
[2853,] 0.0001149753 0.0001180764 3.834165e-05
[2854,] 0.0001149487 0.0001180547 3.831044e-05
[2855,] 0.0001149339 0.0001180784 3.831854e-05
[2856,] 0.0001149487 0.0001180554 3.830623e-05
[2857,] 0.0001168228 0.0001180973 3.893077e-05
[2858,] 0.0001174197 0.0001181144 3.922772e-05
[2859,] 0.0001179243 0.0001180951 3.929556e-05
[2860,] 0.0001167901 0.0001180836 3.892648e-05
[2861,] 0.0001168210 0.0001180980 3.893097e-05
[2862,] 0.0001152416 0.0001180643 3.841068e-05
[2863,] 0.0001152322 0.0001180670 3.841166e-05
[2864,] 0.0001152216 0.0001180675 3.840641e-05
[2865,] 0.0001152376 0.0001180662 3.841351e-05
[2866,] 0.0001152436 0.0001180680 3.841824e-05
[2867,] 0.0001168095 0.0001180998 3.892992e-05
[2868,] 0.0001152465 0.0001180683 3.841995e-05
[2869,] 0.0001152565 0.0001180687 3.842507e-05
[2870,] 0.0001151821 0.0001181132 3.831143e-05
[2871,] 0.0001151029 0.0001180651 3.831917e-05
[2872,] 0.0001149226 0.0001180653 3.828589e-05
[2873,] 0.0001152414 0.0001180637 3.840976e-05
[2874,] 0.0001152442 0.0001180731 3.838697e-05
[2875,] 0.0001157008 0.0001181016 3.854692e-05
[2876,] 0.0001151588 0.0001180722 3.838072e-05
[2877,] 0.0001152345 0.0001180634 3.837550e-05
[2878,] 0.0001151581 0.0001180727 3.837834e-05
[2879,] 0.0001152085 0.0001180609 3.842852e-05
[2880,] 0.0001157029 0.0001180754 3.851935e-05
[2881,] 0.0001173549 0.0001180800 3.916048e-05
[2882,] 0.0001173581 0.0001180846 3.917464e-05
[2883,] 0.0001171279 0.0001180882 3.909448e-05
[2884,] 0.0001173227 0.0001180741 3.912499e-05
[2885,] 0.0001188610 0.0001181451 3.925839e-05
[2886,] 0.0001181320 0.0001181179 3.911260e-05
[2887,] 0.0001178618 0.0001180877 3.929858e-05
[2888,] 0.0001168711 0.0001180784 3.897330e-05
[2889,] 0.0001172689 0.0001180747 3.910856e-05
[2890,] 0.0001172898 0.0001180744 3.911395e-05
[2891,] 0.0001178902 0.0001181198 3.903980e-05
[2892,] 0.0001181995 0.0001180896 3.939568e-05
[2893,] 0.0001190506 0.0001180788 3.975886e-05
[2894,] 0.0001149642 0.0001181575 3.826981e-05
[2895,] 0.0001149381 0.0001180539 3.831317e-05
[2896,] 0.0001179990 0.0001180551 3.930278e-05
[2897,] 0.0001178440 0.0001180867 3.927102e-05
[2898,] 0.0001166597 0.0001180600 3.883200e-05
[2899,] 0.0001167394 0.0001180603 3.885501e-05
[2900,] 0.0001175464 0.0001180749 3.908664e-05
[2901,] 0.0001174701 0.0001180753 3.906289e-05
[2902,] 0.0001174442 0.0001181061 3.897897e-05
[2903,] 0.0001196181 0.0001180694 3.969121e-05
[2904,] 0.0001189074 0.0001180707 3.946249e-05
[2905,] 0.0001186529 0.0001180694 3.938972e-05
[2906,] 0.0001189239 0.0001180690 3.947368e-05
[2907,] 0.0001185939 0.0001180818 3.933098e-05
[2908,] 0.0001190433 0.0001180705 3.950458e-05
[2909,] 0.0001190431 0.0001180706 3.950427e-05
[2910,] 0.0001189292 0.0001180703 3.947066e-05
[2911,] 0.0001174781 0.0001180885 3.918913e-05
[2912,] 0.0001187627 0.0001180599 3.946528e-05
[2913,] 0.0001187439 0.0001180611 3.945329e-05
[2914,] 0.0001173880 0.0001180889 3.913647e-05
[2915,] 0.0001187274 0.0001180814 3.937087e-05
[2916,] 0.0001188244 0.0001180611 3.947839e-05
[2917,] 0.0001184582 0.0001180603 3.936864e-05
[2918,] 0.0001176324 0.0001180626 3.912098e-05
[2919,] 0.0001186777 0.0001180604 3.943600e-05
[2920,] 0.0001187406 0.0001180604 3.945562e-05
[2921,] 0.0001188536 0.0001180602 3.949201e-05
[2922,] 0.0001178531 0.0001180960 3.927069e-05
[2923,] 0.0001187423 0.0001180574 3.947687e-05
[2924,] 0.0001188038 0.0001180612 3.947099e-05
[2925,] 0.0001189325 0.0001180652 3.949230e-05
[2926,] 0.0001187974 0.0001180613 3.946843e-05
[2927,] 0.0001177928 0.0001180765 3.929508e-05
[2928,] 0.0001187336 0.0001180593 3.945900e-05
[2929,] 0.0001179559 0.0001180752 3.933961e-05
[2930,] 0.0001176534 0.0001180797 3.920691e-05
[2931,] 0.0001186157 0.0001180670 3.938823e-05
[2932,] 0.0001187616 0.0001180668 3.943344e-05
[2933,] 0.0001175359 0.0001180879 3.917675e-05
[2934,] 0.0001186665 0.0001180658 3.940815e-05
[2935,] 0.0001175366 0.0001180879 3.917695e-05
[2936,] 0.0001176714 0.0001180798 3.921213e-05
[2937,] 0.0001185539 0.0001180626 3.937941e-05
[2938,] 0.0001176217 0.0001180735 3.919709e-05
[2939,] 0.0001187059 0.0001180655 3.942149e-05
[2940,] 0.0001186277 0.0001180652 3.939907e-05
[2941,] 0.0001184775 0.0001180595 3.936926e-05
[2942,] 0.0001175333 0.0001180879 3.917641e-05
[2943,] 0.0001189153 0.0001180649 3.948873e-05
[2944,] 0.0001184508 0.0001180624 3.934863e-05
[2945,] 0.0001178336 0.0001180944 3.926846e-05
[2946,] 0.0001176550 0.0001180632 3.921807e-05
[2947,] 0.0001176558 0.0001180699 3.914488e-05
[2948,] 0.0001180896 0.0001180865 3.935924e-05
[2949,] 0.0001175451 0.0001180866 3.917953e-05
[2950,] 0.0001175389 0.0001180860 3.917818e-05
[2951,] 0.0001178329 0.0001180932 3.926869e-05
[2952,] 0.0001180365 0.0001180686 3.920306e-05
[2953,] 0.0001175780 0.0001180760 3.921521e-05
[2954,] 0.0001176532 0.0001180760 3.924185e-05
[2955,] 0.0001181473 0.0001180675 3.923959e-05
[2956,] 0.0001175771 0.0001180602 3.918001e-05
[2957,] 0.0001178542 0.0001180730 3.919440e-05
[2958,] 0.0001178177 0.0001180916 3.926728e-05
[2959,] 0.0001181484 0.0001180562 3.928337e-05
[2960,] 0.0001179114 0.0001180653 3.917601e-05
[2961,] 0.0001167727 0.0001180722 3.889699e-05
[2962,] 0.0001174727 0.0001180845 3.915285e-05
[2963,] 0.0001175620 0.0001180867 3.918657e-05
[2964,] 0.0001162585 0.0001180707 3.874628e-05
[2965,] 0.0001161240 0.0001180542 3.868725e-05
[2966,] 0.0001177980 0.0001180898 3.925814e-05
[2967,] 0.0001176033 0.0001180867 3.919796e-05
[2968,] 0.0001166979 0.0001180867 3.889120e-05
[2969,] 0.0001180602 0.0001180900 3.932794e-05
[2970,] 0.0001167032 0.0001180869 3.889246e-05
[2971,] 0.0001161284 0.0001180632 3.867052e-05
[2972,] 0.0001161388 0.0001180641 3.867249e-05
[2973,] 0.0001178030 0.0001180653 3.926220e-05
[2974,] 0.0001160339 0.0001180673 3.865214e-05
[2975,] 0.0001160777 0.0001180537 3.868776e-05
[2976,] 0.0001166514 0.0001180760 3.887994e-05
[2977,] 0.0001166716 0.0001180760 3.888765e-05
[2978,] 0.0001177110 0.0001180876 3.923801e-05
[2979,] 0.0001179171 0.0001180650 3.930388e-05
[2980,] 0.0001176410 0.0001180865 3.921101e-05
[2981,] 0.0001166381 0.0001180759 3.887478e-05
[2982,] 0.0001160181 0.0001180549 3.866256e-05
[2983,] 0.0001176065 0.0001180844 3.920644e-05
[2984,] 0.0001160429 0.0001180731 3.865460e-05
[2985,] 0.0001160265 0.0001180592 3.865353e-05
[2986,] 0.0001176134 0.0001180867 3.920026e-05
[2987,] 0.0001179906 0.0001180650 3.931638e-05
[2988,] 0.0001160912 0.0001180632 3.866287e-05
[2989,] 0.0001166678 0.0001180868 3.888977e-05
[2990,] 0.0001165417 0.0001180643 3.877836e-05
[2991,] 0.0001166998 0.0001180871 3.890529e-05
[2992,] 0.0001166623 0.0001180868 3.888692e-05
[2993,] 0.0001166527 0.0001180605 3.881599e-05
[2994,] 0.0001175605 0.0001180867 3.919368e-05
[2995,] 0.0001170755 0.0001180807 3.889994e-05
[2996,] 0.0001166633 0.0001180887 3.888670e-05
[2997,] 0.0001171853 0.0001180844 3.892439e-05
[2998,] 0.0001176066 0.0001180865 3.920044e-05
[2999,] 0.0001173368 0.0001180813 3.897134e-05
[3000,] 0.0001182501 0.0001180684 3.937586e-05
[3001,] 0.0001182118 0.0001180664 3.938545e-05
[3002,] 0.0001179912 0.0001180935 3.930406e-05
[3003,] 0.0001181182 0.0001180935 3.933746e-05
[3004,] 0.0001181436 0.0001180940 3.934350e-05
[3005,] 0.0001166534 0.0001181428 3.874218e-05
[3006,] 0.0001167372 0.0001181566 3.875306e-05
[3007,] 0.0001181149 0.0001180886 3.934718e-05
[3008,] 0.0001167007 0.0001180845 3.889719e-05
[3009,] 0.0001166793 0.0001180886 3.889473e-05
[3010,] 0.0001166985 0.0001180877 3.889783e-05
[3011,] 0.0001152517 0.0001180516 3.841721e-05
[3012,] 0.0001151560 0.0001181122 3.837117e-05
[3013,] 0.0001151609 0.0001180637 3.838812e-05
[3014,] 0.0001189486 0.0001180906 3.962211e-05
[3015,] 0.0001152247 0.0001181039 3.838553e-05
[3016,] 0.0001154160 0.0001180846 3.841950e-05
[3017,] 0.0001180353 0.0001181176 3.931402e-05
[3018,] 0.0001167631 0.0001180826 3.892134e-05
[3019,] 0.0001152546 0.0001181045 3.832595e-05
[3020,] 0.0001170232 0.0001180612 3.908973e-05
[3021,] 0.0001150182 0.0001180636 3.831685e-05
[3022,] 0.0001150889 0.0001180973 3.835985e-05
[3023,] 0.0001150897 0.0001180963 3.835993e-05
[3024,] 0.0001168005 0.0001180592 3.900017e-05
[3025,] 0.0001167403 0.0001180600 3.898300e-05
[3026,] 0.0001166970 0.0001180607 3.897065e-05
[3027,] 0.0001168410 0.0001180608 3.902250e-05
[3028,] 0.0001168047 0.0001180603 3.900732e-05
[3029,] 0.0001168305 0.0001180624 3.902640e-05
[3030,] 0.0001167376 0.0001180852 3.891954e-05
[3031,] 0.0001167256 0.0001180851 3.891226e-05
[3032,] 0.0001167272 0.0001180853 3.891352e-05
[3033,] 0.0001166802 0.0001180606 3.896405e-05
[3034,] 0.0001166096 0.0001181310 3.911512e-05
[3035,] 0.0001165279 0.0001180616 3.891303e-05
[3036,] 0.0001166431 0.0001180620 3.895714e-05
[3037,] 0.0001150900 0.0001180974 3.836306e-05
[3038,] 0.0001166809 0.0001180602 3.896264e-05
[3039,] 0.0001177631 0.0001180853 3.943740e-05
[3040,] 0.0001166279 0.0001180605 3.894498e-05
[3041,] 0.0001149986 0.0001180670 3.830607e-05
[3042,] 0.0001150876 0.0001180967 3.836245e-05
[3043,] 0.0001150953 0.0001181210 3.836662e-05
[3044,] 0.0001180820 0.0001181164 3.957524e-05
[3045,] 0.0001166915 0.0001180818 3.888926e-05
[3046,] 0.0001166911 0.0001180817 3.888935e-05
[3047,] 0.0001167353 0.0001180809 3.891445e-05
[3048,] 0.0001167326 0.0001180819 3.891419e-05
[3049,] 0.0001167244 0.0001180812 3.890882e-05
[3050,] 0.0001159933 0.0001180774 3.864322e-05
[3051,] 0.0001150881 0.0001180960 3.836451e-05
[3052,] 0.0001183980 0.0001180839 3.949226e-05
[3053,] 0.0001167802 0.0001180816 3.892339e-05
[3054,] 0.0001156585 0.0001181451 3.857908e-05
[3055,] 0.0001149030 0.0001180566 3.828884e-05
[3056,] 0.0001160139 0.0001180804 3.867501e-05
[3057,] 0.0001179813 0.0001180809 3.933366e-05
[3058,] 0.0001167537 0.0001180872 3.889764e-05
[3059,] 0.0001160276 0.0001180725 3.866625e-05
[3060,] 0.0001173252 0.0001180626 3.906139e-05
[3061,] 0.0001163136 0.0001180554 3.868812e-05
[3062,] 0.0001178078 0.0001180889 3.926276e-05
[3063,] 0.0001190444 0.0001180837 3.967054e-05
[3064,] 0.0001150170 0.0001180498 3.833508e-05
[3065,] 0.0001149847 0.0001180512 3.832455e-05
[3066,] 0.0001160248 0.0001180709 3.866732e-05
[3067,] 0.0001160206 0.0001180710 3.866561e-05
[3068,] 0.0001175025 0.0001180903 3.917026e-05
[3069,] 0.0001178458 0.0001180733 3.925238e-05
[3070,] 0.0001156440 0.0001180566 3.853851e-05
[3071,] 0.0001179666 0.0001180841 3.931982e-05
[3072,] 0.0001176214 0.0001180574 3.920254e-05
[3073,] 0.0001174094 0.0001180574 3.912203e-05
[3074,] 0.0001150193 0.0001181120 3.829446e-05
[3075,] 0.0001180583 0.0001180833 3.935571e-05
[3076,] 0.0001172596 0.0001180575 3.908494e-05
[3077,] 0.0001174371 0.0001180598 3.914472e-05
[3078,] 0.0001149697 0.0001181030 3.829144e-05
[3079,] 0.0001170237 0.0001180860 3.901287e-05
[3080,] 0.0001177472 0.0001180900 3.921924e-05
[3081,] 0.0001172298 0.0001180885 3.907832e-05
[3082,] 0.0001179194 0.0001180628 3.929782e-05
[3083,] 0.0001148827 0.0001180787 3.829382e-05
[3084,] 0.0001149535 0.0001181040 3.835615e-05
[3085,] 0.0001174469 0.0001180893 3.914831e-05
[3086,] 0.0001173523 0.0001181169 3.891694e-05
[3087,] 0.0001172919 0.0001181142 3.890463e-05
[3088,] 0.0001180610 0.0001180572 3.935715e-05
[3089,] 0.0001150843 0.0001181304 3.845069e-05
[3090,] 0.0001170527 0.0001180582 3.904309e-05
[3091,] 0.0001173208 0.0001180544 3.908832e-05
[3092,] 0.0001149250 0.0001181314 3.835568e-05
[3093,] 0.0001174685 0.0001180544 3.913929e-05
[3094,] 0.0001181060 0.0001180879 3.937729e-05
[3095,] 0.0001149032 0.0001181238 3.833401e-05
[3096,] 0.0001149157 0.0001181310 3.834916e-05
[3097,] 0.0001149283 0.0001181292 3.835782e-05
[3098,] 0.0001174390 0.0001180893 3.914568e-05
[3099,] 0.0001149188 0.0001181291 3.835042e-05
[3100,] 0.0001149172 0.0001181301 3.834972e-05
[3101,] 0.0001149244 0.0001181292 3.835499e-05
[3102,] 0.0001176114 0.0001180544 3.918439e-05
[3103,] 0.0001149347 0.0001181282 3.836193e-05
[3104,] 0.0001149153 0.0001181209 3.834318e-05
[3105,] 0.0001177568 0.0001180546 3.922602e-05
[3106,] 0.0001149184 0.0001181344 3.835266e-05
[3107,] 0.0001169254 0.0001180818 3.896757e-05
[3108,] 0.0001179600 0.0001180764 3.931379e-05
[3109,] 0.0001149412 0.0001181312 3.836812e-05
[3110,] 0.0001149499 0.0001181321 3.837459e-05
[3111,] 0.0001149424 0.0001181332 3.836997e-05
[3112,] 0.0001149072 0.0001181239 3.833772e-05
[3113,] 0.0001149236 0.0001181213 3.834985e-05
[3114,] 0.0001149060 0.0001181231 3.833656e-05
[3115,] 0.0001149359 0.0001181229 3.835961e-05
[3116,] 0.0001180736 0.0001180567 3.933671e-05
[3117,] 0.0001149193 0.0001181204 3.834627e-05
[3118,] 0.0001149459 0.0001181223 3.836624e-05
[3119,] 0.0001178870 0.0001180873 3.933079e-05
[3120,] 0.0001149489 0.0001181231 3.836762e-05
[3121,] 0.0001149530 0.0001181221 3.837067e-05
[3122,] 0.0001172776 0.0001181248 3.888850e-05
[3123,] 0.0001173469 0.0001181241 3.890716e-05
[3124,] 0.0001172735 0.0001181247 3.888758e-05
[3125,] 0.0001170440 0.0001181219 3.883044e-05
[3126,] 0.0001171478 0.0001181203 3.886008e-05
[3127,] 0.0001171544 0.0001181228 3.885917e-05
[3128,] 0.0001179547 0.0001180860 3.934468e-05
[3129,] 0.0001177350 0.0001180545 3.922462e-05
[3130,] 0.0001176183 0.0001180545 3.918591e-05
[3131,] 0.0001176319 0.0001180545 3.919010e-05
[3132,] 0.0001176626 0.0001180547 3.920982e-05
[3133,] 0.0001178668 0.0001180545 3.927106e-05
[3134,] 0.0001175320 0.0001180544 3.916350e-05
[3135,] 0.0001177390 0.0001180545 3.922714e-05
[3136,] 0.0001177105 0.0001180545 3.922964e-05
[3137,] 0.0001170709 0.0001181011 3.913005e-05
[3138,] 0.0001176909 0.0001180544 3.921530e-05
[3139,] 0.0001176374 0.0001180544 3.919767e-05
[3140,] 0.0001176968 0.0001180544 3.921524e-05
[3141,] 0.0001175076 0.0001180544 3.915243e-05
[3142,] 0.0001182674 0.0001180567 3.939908e-05
[3143,] 0.0001178354 0.0001180547 3.924914e-05
[3144,] 0.0001177715 0.0001180550 3.924739e-05
[3145,] 0.0001177870 0.0001180530 3.923729e-05
[3146,] 0.0001176595 0.0001180539 3.920220e-05
[3147,] 0.0001178946 0.0001180532 3.926729e-05
[3148,] 0.0001177216 0.0001180539 3.922556e-05
[3149,] 0.0001177061 0.0001180532 3.920496e-05
[3150,] 0.0001177040 0.0001180539 3.921971e-05
[3151,] 0.0001177331 0.0001180539 3.922937e-05
[3152,] 0.0001168642 0.0001180892 3.894565e-05
[3153,] 0.0001155781 0.0001180567 3.850887e-05
[3154,] 0.0001179728 0.0001180530 3.929900e-05
[3155,] 0.0001178547 0.0001180541 3.923935e-05
[3156,] 0.0001177631 0.0001180529 3.923588e-05
[3157,] 0.0001178634 0.0001180530 3.926670e-05
[3158,] 0.0001179292 0.0001180667 3.930588e-05
[3159,] 0.0001169150 0.0001180889 3.895498e-05
[3160,] 0.0001149448 0.0001180998 3.835313e-05
[3161,] 0.0001177895 0.0001180583 3.930646e-05
[3162,] 0.0001178565 0.0001180564 3.930401e-05
[3163,] 0.0001173776 0.0001181628 3.947787e-05
[3164,] 0.0001172223 0.0001181610 3.941083e-05
[3165,] 0.0001167844 0.0001181672 3.924514e-05
[3166,] 0.0001174852 0.0001180690 3.924810e-05
[3167,] 0.0001178735 0.0001180897 3.928721e-05
[3168,] 0.0001168740 0.0001180933 3.894446e-05
[3169,] 0.0001167835 0.0001181094 3.912459e-05
[3170,] 0.0001156808 0.0001180832 3.865969e-05
[3171,] 0.0001151276 0.0001180819 3.842873e-05
[3172,] 0.0001151628 0.0001181118 3.846148e-05
[3173,] 0.0001155038 0.0001180826 3.858545e-05
[3174,] 0.0001150489 0.0001181126 3.841148e-05
[3175,] 0.0001153488 0.0001180480 3.844825e-05
[3176,] 0.0001154372 0.0001180786 3.855143e-05
[3177,] 0.0001152216 0.0001180475 3.840139e-05
[3178,] 0.0001149830 0.0001180824 3.836223e-05
[3179,] 0.0001181647 0.0001180885 3.938193e-05
[3180,] 0.0001173111 0.0001180853 3.910706e-05
[3181,] 0.0001182042 0.0001180499 3.937260e-05
[3182,] 0.0001149696 0.0001180804 3.835364e-05
[3183,] 0.0001152614 0.0001180655 3.845817e-05
[3184,] 0.0001168496 0.0001180788 3.893972e-05
[3185,] 0.0001174080 0.0001180957 3.913149e-05
[3186,] 0.0001154155 0.0001180548 3.849957e-05
[3187,] 0.0001179710 0.0001180690 3.931542e-05
[3188,] 0.0001152032 0.0001180489 3.837164e-05
[3189,] 0.0001182264 0.0001180647 3.927783e-05
[3190,] 0.0001149692 0.0001180814 3.835448e-05
[3191,] 0.0001152681 0.0001180471 3.839986e-05
[3192,] 0.0001167430 0.0001181019 3.893413e-05
[3193,] 0.0001149966 0.0001180553 3.833121e-05
[3194,] 0.0001149586 0.0001180735 3.830373e-05
[3195,] 0.0001179504 0.0001180839 3.918480e-05
[3196,] 0.0001162113 0.0001180578 3.869255e-05
[3197,] 0.0001149589 0.0001180770 3.830386e-05
[3198,] 0.0001181529 0.0001180646 3.933351e-05
[3199,] 0.0001149707 0.0001180703 3.830624e-05
[3200,] 0.0001177892 0.0001180756 3.925267e-05
[3201,] 0.0001149779 0.0001180969 3.828940e-05
[3202,] 0.0001150372 0.0001180677 3.831525e-05
[3203,] 0.0001149514 0.0001180714 3.830520e-05
[3204,] 0.0001163998 0.0001180510 3.876263e-05
[3205,] 0.0001182426 0.0001180851 3.926712e-05
[3206,] 0.0001166964 0.0001181000 3.889968e-05
[3207,] 0.0001188123 0.0001180892 3.950388e-05
[3208,] 0.0001185329 0.0001180630 3.947034e-05
[3209,] 0.0001164768 0.0001180515 3.878349e-05
[3210,] 0.0001150197 0.0001180655 3.831284e-05
[3211,] 0.0001166971 0.0001180993 3.889871e-05
[3212,] 0.0001174623 0.0001180718 3.904337e-05
[3213,] 0.0001184585 0.0001180654 3.942531e-05
[3214,] 0.0001177338 0.0001180749 3.923979e-05
[3215,] 0.0001175289 0.0001180747 3.905338e-05
[3216,] 0.0001166943 0.0001180937 3.889892e-05
[3217,] 0.0001185702 0.0001180855 3.951670e-05
[3218,] 0.0001188004 0.0001180633 3.954109e-05
[3219,] 0.0001177666 0.0001180751 3.912388e-05
[3220,] 0.0001187090 0.0001180916 3.946345e-05
[3221,] 0.0001177350 0.0001180755 3.924126e-05
[3222,] 0.0001175958 0.0001180761 3.906910e-05
[3223,] 0.0001149594 0.0001181138 3.828341e-05
[3224,] 0.0001149464 0.0001181166 3.828246e-05
[3225,] 0.0001166969 0.0001180886 3.889829e-05
[3226,] 0.0001176177 0.0001180736 3.908372e-05
[3227,] 0.0001161670 0.0001180618 3.866361e-05
[3228,] 0.0001150098 0.0001181145 3.828742e-05
[3229,] 0.0001176652 0.0001180743 3.909576e-05
[3230,] 0.0001166985 0.0001180996 3.889665e-05
[3231,] 0.0001150000 0.0001181045 3.828849e-05
[3232,] 0.0001165793 0.0001180552 3.890939e-05
[3233,] 0.0001164270 0.0001180558 3.885719e-05
[3234,] 0.0001149721 0.0001181063 3.828485e-05
[3235,] 0.0001185790 0.0001180664 3.945749e-05
[3236,] 0.0001161176 0.0001180581 3.875225e-05
[3237,] 0.0001162719 0.0001180504 3.876578e-05
[3238,] 0.0001163371 0.0001180517 3.879584e-05
[3239,] 0.0001162586 0.0001180508 3.876021e-05
[3240,] 0.0001159537 0.0001180478 3.862686e-05
[3241,] 0.0001159503 0.0001180539 3.863525e-05
[3242,] 0.0001189446 0.0001180860 3.961760e-05
[3243,] 0.0001195540 0.0001181033 3.967782e-05
[3244,] 0.0001164105 0.0001180539 3.878529e-05
[3245,] 0.0001167000 0.0001180922 3.890320e-05
[3246,] 0.0001201940 0.0001180639 3.997684e-05
[3247,] 0.0001177351 0.0001180793 3.924339e-05
[3248,] 0.0001193917 0.0001180862 3.976005e-05
[3249,] 0.0001191919 0.0001180876 3.970113e-05
[3250,] 0.0001152568 0.0001180799 3.836954e-05
[3251,] 0.0001152164 0.0001181032 3.834152e-05
[3252,] 0.0001166950 0.0001180913 3.889795e-05
[3253,] 0.0001171540 0.0001180501 3.899188e-05
[3254,] 0.0001171549 0.0001180501 3.899193e-05
[3255,] 0.0001193451 0.0001180862 3.974410e-05
[3256,] 0.0001172058 0.0001180503 3.900658e-05
[3257,] 0.0001175216 0.0001180500 3.919459e-05
[3258,] 0.0001152654 0.0001181057 3.835088e-05
[3259,] 0.0001174558 0.0001180502 3.917491e-05
[3260,] 0.0001149911 0.0001181413 3.829530e-05
[3261,] 0.0001158897 0.0001180540 3.862116e-05
[3262,] 0.0001179824 0.0001180813 3.931504e-05
[3263,] 0.0001168140 0.0001180902 3.895118e-05
[3264,] 0.0001160107 0.0001180499 3.866220e-05
[3265,] 0.0001162920 0.0001180498 3.876592e-05
[3266,] 0.0001170089 0.0001180490 3.900248e-05
[3267,] 0.0001168642 0.0001180917 3.897470e-05
[3268,] 0.0001168494 0.0001180917 3.896899e-05
[3269,] 0.0001168664 0.0001180917 3.897554e-05
[3270,] 0.0001177702 0.0001180700 3.923979e-05
[3271,] 0.0001168784 0.0001180917 3.898012e-05
[3272,] 0.0001149151 0.0001181225 3.829714e-05
[3273,] 0.0001160527 0.0001180503 3.868840e-05
[3274,] 0.0001177375 0.0001180779 3.924629e-05
[3275,] 0.0001168131 0.0001180909 3.895306e-05
[3276,] 0.0001162917 0.0001180821 3.887539e-05
[3277,] 0.0001158156 0.0001180552 3.858019e-05
[3278,] 0.0001158277 0.0001180553 3.858391e-05
[3279,] 0.0001163365 0.0001180492 3.876883e-05
[3280,] 0.0001176287 0.0001180850 3.918586e-05
[3281,] 0.0001162199 0.0001180536 3.877445e-05
[3282,] 0.0001175634 0.0001180677 3.918381e-05
[3283,] 0.0001160890 0.0001180485 3.868558e-05
[3284,] 0.0001149429 0.0001181325 3.834649e-05
[3285,] 0.0001185895 0.0001180851 3.960717e-05
[3286,] 0.0001168770 0.0001180486 3.894300e-05
[3287,] 0.0001149590 0.0001181324 3.836100e-05
[3288,] 0.0001149023 0.0001180948 3.830757e-05
[3289,] 0.0001170241 0.0001180495 3.897372e-05
[3290,] 0.0001167580 0.0001180935 3.893573e-05
[3291,] 0.0001188171 0.0001180834 3.967795e-05
[3292,] 0.0001175545 0.0001180703 3.918355e-05
[3293,] 0.0001172779 0.0001180742 3.908701e-05
[3294,] 0.0001159125 0.0001180505 3.862925e-05
[3295,] 0.0001173493 0.0001180568 3.908562e-05
[3296,] 0.0001152263 0.0001180676 3.835272e-05
[3297,] 0.0001150676 0.0001180673 3.831219e-05
[3298,] 0.0001151032 0.0001180617 3.832809e-05
[3299,] 0.0001173838 0.0001180715 3.913526e-05
[3300,] 0.0001149847 0.0001180575 3.830931e-05
[3301,] 0.0001179397 0.0001180833 3.930846e-05
[3302,] 0.0001149547 0.0001180540 3.830502e-05
[3303,] 0.0001149546 0.0001180632 3.830864e-05
[3304,] 0.0001149560 0.0001180616 3.830576e-05
[3305,] 0.0001165332 0.0001181274 3.864850e-05
[3306,] 0.0001161764 0.0001181732 3.853396e-05
[3307,] 0.0001159684 0.0001181285 3.853216e-05
[3308,] 0.0001167006 0.0001180890 3.889935e-05
[3309,] 0.0001149979 0.0001180636 3.830947e-05
[3310,] 0.0001164591 0.0001181518 3.862036e-05
[3311,] 0.0001150121 0.0001180741 3.830896e-05
[3312,] 0.0001176305 0.0001180842 3.925448e-05
[3313,] 0.0001174231 0.0001181094 3.908476e-05
[3314,] 0.0001167068 0.0001180909 3.889655e-05
[3315,] 0.0001164197 0.0001181553 3.860646e-05
[3316,] 0.0001176950 0.0001180879 3.928821e-05
[3317,] 0.0001171717 0.0001181779 3.875893e-05
[3318,] 0.0001168391 0.0001180955 3.890144e-05
[3319,] 0.0001167006 0.0001180883 3.889632e-05
[3320,] 0.0001174023 0.0001181079 3.901413e-05
[3321,] 0.0001157582 0.0001181154 3.849242e-05
[3322,] 0.0001167095 0.0001180886 3.890116e-05
[3323,] 0.0001167199 0.0001180761 3.889638e-05
[3324,] 0.0001174032 0.0001181035 3.919106e-05
[3325,] 0.0001176763 0.0001181100 3.908085e-05
[3326,] 0.0001167151 0.0001180890 3.890220e-05
[3327,] 0.0001167985 0.0001180825 3.890137e-05
[3328,] 0.0001170991 0.0001181039 3.883511e-05
[3329,] 0.0001175332 0.0001180990 3.924077e-05
[3330,] 0.0001169112 0.0001181052 3.878008e-05
[3331,] 0.0001176246 0.0001181088 3.906947e-05
[3332,] 0.0001169592 0.0001181084 3.878843e-05
[3333,] 0.0001166065 0.0001181150 3.870317e-05
[3334,] 0.0001176003 0.0001181073 3.906416e-05
[3335,] 0.0001168676 0.0001181119 3.878178e-05
[3336,] 0.0001170209 0.0001181032 3.881422e-05
[3337,] 0.0001152417 0.0001180473 3.840247e-05
[3338,] 0.0001155809 0.0001180930 3.849164e-05
[3339,] 0.0001168912 0.0001180881 3.891910e-05
[3340,] 0.0001176701 0.0001181075 3.908190e-05
[3341,] 0.0001182316 0.0001180872 3.942071e-05
[3342,] 0.0001176590 0.0001181093 3.907724e-05
[3343,] 0.0001167017 0.0001180881 3.889626e-05
[3344,] 0.0001176185 0.0001181091 3.906706e-05
[3345,] 0.0001169835 0.0001181151 3.880805e-05
[3346,] 0.0001167026 0.0001181122 3.873500e-05
[3347,] 0.0001150010 0.0001180747 3.832487e-05
[3348,] 0.0001178220 0.0001181061 3.936530e-05
[3349,] 0.0001170383 0.0001181029 3.881969e-05
[3350,] 0.0001176085 0.0001181071 3.906647e-05
[3351,] 0.0001181022 0.0001180871 3.937494e-05
[3352,] 0.0001167248 0.0001180889 3.889933e-05
[3353,] 0.0001163440 0.0001181083 3.864209e-05
[3354,] 0.0001165928 0.0001181108 3.870679e-05
[3355,] 0.0001175519 0.0001181003 3.925080e-05
[3356,] 0.0001166816 0.0001181158 3.872264e-05
[3357,] 0.0001151791 0.0001180474 3.838099e-05
[3358,] 0.0001167200 0.0001180884 3.889885e-05
[3359,] 0.0001155564 0.0001180931 3.848532e-05
[3360,] 0.0001175532 0.0001181084 3.926350e-05
[3361,] 0.0001172873 0.0001180909 3.909745e-05
[3362,] 0.0001182924 0.0001181054 3.952358e-05
[3363,] 0.0001174939 0.0001181106 3.903370e-05
[3364,] 0.0001177427 0.0001180841 3.929949e-05
[3365,] 0.0001191043 0.0001180888 3.969744e-05
[3366,] 0.0001182858 0.0001180962 3.948543e-05
[3367,] 0.0001177731 0.0001181076 3.934821e-05
[3368,] 0.0001149679 0.0001180544 3.832322e-05
[3369,] 0.0001167265 0.0001180878 3.890036e-05
[3370,] 0.0001175779 0.0001181124 3.905336e-05
[3371,] 0.0001178221 0.0001181481 3.907686e-05
[3372,] 0.0001161182 0.0001180924 3.862610e-05
[3373,] 0.0001176061 0.0001181049 3.928077e-05
[3374,] 0.0001149349 0.0001180497 3.829415e-05
[3375,] 0.0001173162 0.0001180962 3.914295e-05
[3376,] 0.0001168443 0.0001180855 3.892926e-05
[3377,] 0.0001175677 0.0001181317 3.902960e-05
[3378,] 0.0001168015 0.0001180837 3.892000e-05
[3379,] 0.0001178072 0.0001181213 3.909639e-05
[3380,] 0.0001177604 0.0001181303 3.907651e-05
[3381,] 0.0001158362 0.0001180945 3.855953e-05
[3382,] 0.0001177034 0.0001181076 3.909045e-05
[3383,] 0.0001177894 0.0001181187 3.926540e-05
[3384,] 0.0001152061 0.0001180669 3.843896e-05
[3385,] 0.0001169311 0.0001180775 3.893891e-05
[3386,] 0.0001152043 0.0001180661 3.843683e-05
[3387,] 0.0001161022 0.0001180507 3.872826e-05
[3388,] 0.0001154116 0.0001180743 3.853518e-05
[3389,] 0.0001167765 0.0001180856 3.892740e-05
[3390,] 0.0001160834 0.0001180511 3.872343e-05
[3391,] 0.0001155099 0.0001180748 3.857513e-05
[3392,] 0.0001156814 0.0001180742 3.864111e-05
[3393,] 0.0001155298 0.0001180688 3.857042e-05
[3394,] 0.0001155403 0.0001180690 3.857515e-05
[3395,] 0.0001152910 0.0001180723 3.848284e-05
[3396,] 0.0001154770 0.0001180829 3.857643e-05
[3397,] 0.0001151858 0.0001180694 3.843445e-05
[3398,] 0.0001182599 0.0001180819 3.948475e-05
[3399,] 0.0001185601 0.0001181009 3.942192e-05
[3400,] 0.0001194452 0.0001180785 4.003795e-05
[3401,] 0.0001194877 0.0001180677 3.999180e-05
[3402,] 0.0001169609 0.0001180695 3.891269e-05
[3403,] 0.0001179857 0.0001180655 3.928112e-05
[3404,] 0.0001177977 0.0001180653 3.922341e-05
[3405,] 0.0001175985 0.0001180686 3.915076e-05
[3406,] 0.0001210246 0.0001180538 4.031594e-05
[3407,] 0.0001176752 0.0001180625 3.918741e-05
[3408,] 0.0001178256 0.0001180626 3.924586e-05
[3409,] 0.0001170216 0.0001180596 3.898459e-05
[3410,] 0.0001170668 0.0001180592 3.900172e-05
[3411,] 0.0001179384 0.0001181750 3.918391e-05
[3412,] 0.0001177442 0.0001180879 3.925066e-05
[3413,] 0.0001198635 0.0001180747 4.005918e-05
[3414,] 0.0001200732 0.0001180893 4.001527e-05
[3415,] 0.0001162526 0.0001180836 3.861513e-05
[3416,] 0.0001195222 0.0001180641 3.992421e-05
[3417,] 0.0001172875 0.0001181232 3.935268e-05
[3418,] 0.0001165331 0.0001181168 3.899358e-05
[3419,] 0.0001171092 0.0001181168 3.926913e-05
[3420,] 0.0001190777 0.0001180643 3.975978e-05
[3421,] 0.0001149384 0.0001180587 3.830938e-05
[3422,] 0.0001163955 0.0001181151 3.893582e-05
[3423,] 0.0001169716 0.0001180533 3.898430e-05
[3424,] 0.0001181481 0.0001180778 3.942287e-05
[3425,] 0.0001169709 0.0001180524 3.898312e-05
[3426,] 0.0001169633 0.0001180525 3.897929e-05
[3427,] 0.0001149180 0.0001180782 3.830465e-05
[3428,] 0.0001169644 0.0001180525 3.897986e-05
[3429,] 0.0001181611 0.0001180771 3.942770e-05
[3430,] 0.0001181634 0.0001180837 3.943739e-05
[3431,] 0.0001172101 0.0001180873 3.910027e-05
[3432,] 0.0001170010 0.0001180535 3.899823e-05
[3433,] 0.0001169583 0.0001180541 3.897658e-05
[3434,] 0.0001171850 0.0001180800 3.908125e-05
[3435,] 0.0001169660 0.0001180537 3.898151e-05
[3436,] 0.0001171711 0.0001180776 3.907149e-05
[3437,] 0.0001169649 0.0001180556 3.898235e-05
[3438,] 0.0001169674 0.0001180558 3.898382e-05
[3439,] 0.0001181566 0.0001180855 3.943630e-05
[3440,] 0.0001169588 0.0001180557 3.897807e-05
[3441,] 0.0001149151 0.0001180864 3.830603e-05
[3442,] 0.0001169583 0.0001180560 3.897815e-05
[3443,] 0.0001171801 0.0001180798 3.907831e-05
[3444,] 0.0001150157 0.0001180658 3.835831e-05
[3445,] 0.0001150541 0.0001180656 3.837561e-05
[3446,] 0.0001150069 0.0001180649 3.835329e-05
[3447,] 0.0001149821 0.0001180660 3.834216e-05
[3448,] 0.0001149612 0.0001180620 3.832821e-05
[3449,] 0.0001172429 0.0001180790 3.910148e-05
[3450,] 0.0001151707 0.0001180538 3.837467e-05
[3451,] 0.0001149999 0.0001180690 3.835372e-05
[3452,] 0.0001149143 0.0001180693 3.830700e-05
[3453,] 0.0001149244 0.0001180688 3.831376e-05
[3454,] 0.0001149174 0.0001180695 3.830954e-05
[3455,] 0.0001170476 0.0001180767 3.902250e-05
[3456,] 0.0001178850 0.0001180843 3.929367e-05
[3457,] 0.0001154555 0.0001180793 3.856280e-05
[3458,] 0.0001179028 0.0001180674 3.933375e-05
[3459,] 0.0001177638 0.0001180548 3.925682e-05
[3460,] 0.0001159466 0.0001180807 3.875692e-05
[3461,] 0.0001159212 0.0001180808 3.874711e-05
[3462,] 0.0001158143 0.0001180823 3.870794e-05
[3463,] 0.0001169854 0.0001180800 3.899036e-05
[3464,] 0.0001157567 0.0001180996 3.868560e-05
[3465,] 0.0001157565 0.0001181028 3.869339e-05
[3466,] 0.0001169880 0.0001180851 3.900087e-05
[3467,] 0.0001169674 0.0001180723 3.897791e-05
[3468,] 0.0001151268 0.0001181089 3.846003e-05
[3469,] 0.0001172728 0.0001180833 3.906236e-05
[3470,] 0.0001173110 0.0001180841 3.907053e-05
[3471,] 0.0001172875 0.0001180892 3.906706e-05
[3472,] 0.0001149863 0.0001181515 3.839161e-05
[3473,] 0.0001172842 0.0001181194 3.906080e-05
[3474,] 0.0001157592 0.0001180771 3.862100e-05
[3475,] 0.0001150255 0.0001181087 3.840840e-05
[3476,] 0.0001177262 0.0001180711 3.923027e-05
[3477,] 0.0001149249 0.0001181051 3.830637e-05
[3478,] 0.0001154925 0.0001181014 3.857451e-05
[3479,] 0.0001149232 0.0001181051 3.830928e-05
[3480,] 0.0001149273 0.0001181048 3.830336e-05
[3481,] 0.0001149244 0.0001181008 3.830527e-05
[3482,] 0.0001149241 0.0001181119 3.831861e-05
[3483,] 0.0001149305 0.0001180978 3.831392e-05
[3484,] 0.0001149267 0.0001181027 3.831694e-05
[3485,] 0.0001149262 0.0001181065 3.830509e-05
[3486,] 0.0001177754 0.0001180899 3.925042e-05
[3487,] 0.0001149249 0.0001181149 3.832059e-05
[3488,] 0.0001155886 0.0001181034 3.861978e-05
[3489,] 0.0001175174 0.0001180630 3.913378e-05
[3490,] 0.0001149232 0.0001181087 3.831250e-05
[3491,] 0.0001155497 0.0001181034 3.860260e-05
[3492,] 0.0001155447 0.0001181045 3.860174e-05
[3493,] 0.0001173288 0.0001180606 3.908270e-05
[3494,] 0.0001149237 0.0001181051 3.830864e-05
[3495,] 0.0001149234 0.0001181050 3.831169e-05
[3496,] 0.0001177482 0.0001180721 3.924049e-05
[3497,] 0.0001176509 0.0001180603 3.918358e-05
[3498,] 0.0001173465 0.0001180579 3.908523e-05
[3499,] 0.0001149273 0.0001181012 3.832146e-05
[3500,] 0.0001149238 0.0001181051 3.830450e-05
[3501,] 0.0001149215 0.0001181050 3.831311e-05
[3502,] 0.0001176013 0.0001180501 3.916731e-05
[3503,] 0.0001149248 0.0001181086 3.830670e-05
[3504,] 0.0001155570 0.0001180949 3.859985e-05
[3505,] 0.0001177486 0.0001180902 3.924156e-05
[3506,] 0.0001149308 0.0001181019 3.830106e-05
[3507,] 0.0001149255 0.0001181033 3.831152e-05
[3508,] 0.0001149308 0.0001181110 3.830116e-05
[3509,] 0.0001149298 0.0001181069 3.830178e-05
[3510,] 0.0001156891 0.0001181105 3.867226e-05
[3511,] 0.0001150283 0.0001181062 3.839743e-05
[3512,] 0.0001157177 0.0001180797 3.848562e-05
[3513,] 0.0001177526 0.0001180851 3.926991e-05
[3514,] 0.0001149745 0.0001181189 3.830181e-05
[3515,] 0.0001178677 0.0001180726 3.927695e-05
[3516,] 0.0001150023 0.0001180750 3.835914e-05
[3517,] 0.0001178452 0.0001181204 3.924424e-05
[3518,] 0.0001171216 0.0001180913 3.905935e-05
[3519,] 0.0001176377 0.0001181062 3.917475e-05
[3520,] 0.0001178370 0.0001180814 3.923804e-05
[3521,] 0.0001178334 0.0001180793 3.923875e-05
[3522,] 0.0001160278 0.0001180557 3.872390e-05
[3523,] 0.0001178388 0.0001180809 3.923883e-05
[3524,] 0.0001178362 0.0001180808 3.923826e-05
[3525,] 0.0001178189 0.0001180804 3.923470e-05
[3526,] 0.0001178408 0.0001180808 3.923935e-05
[3527,] 0.0001178479 0.0001180808 3.924097e-05
[3528,] 0.0001178366 0.0001180791 3.923959e-05
[3529,] 0.0001178372 0.0001180806 3.923866e-05
[3530,] 0.0001178429 0.0001180803 3.924028e-05
[3531,] 0.0001178453 0.0001180810 3.924025e-05
[3532,] 0.0001160988 0.0001180538 3.874184e-05
[3533,] 0.0001157252 0.0001181286 3.869248e-05
[3534,] 0.0001178364 0.0001180808 3.923831e-05
[3535,] 0.0001178139 0.0001180809 3.923326e-05
[3536,] 0.0001178471 0.0001180797 3.924170e-05
[3537,] 0.0001178327 0.0001180785 3.923926e-05
[3538,] 0.0001178299 0.0001180808 3.923689e-05
[3539,] 0.0001155366 0.0001180908 3.856624e-05
[3540,] 0.0001178279 0.0001180822 3.923544e-05
[3541,] 0.0001178588 0.0001180837 3.924150e-05
[3542,] 0.0001178110 0.0001180855 3.923007e-05
[3543,] 0.0001179010 0.0001180914 3.924873e-05
[3544,] 0.0001178420 0.0001180799 3.924026e-05
[3545,] 0.0001178406 0.0001180805 3.923944e-05
[3546,] 0.0001178352 0.0001180810 3.923790e-05
[3547,] 0.0001160800 0.0001180565 3.874580e-05
[3548,] 0.0001178234 0.0001180823 3.923448e-05
[3549,] 0.0001178373 0.0001180808 3.923855e-05
[3550,] 0.0001178423 0.0001180811 3.923951e-05
[3551,] 0.0001178538 0.0001180805 3.924261e-05
[3552,] 0.0001178360 0.0001180807 3.923835e-05
[3553,] 0.0001151387 0.0001180814 3.842544e-05
[3554,] 0.0001179311 0.0001180936 3.925380e-05
[3555,] 0.0001178476 0.0001180813 3.924050e-05
[3556,] 0.0001178317 0.0001180803 3.923764e-05
[3557,] 0.0001174724 0.0001180608 3.912597e-05
[3558,] 0.0001155558 0.0001180928 3.857749e-05
[3559,] 0.0001178299 0.0001180809 3.923683e-05
[3560,] 0.0001178042 0.0001180808 3.923114e-05
[3561,] 0.0001178557 0.0001180808 3.924277e-05
[3562,] 0.0001178337 0.0001180822 3.923676e-05
[3563,] 0.0001178361 0.0001180815 3.923780e-05
[3564,] 0.0001178391 0.0001180828 3.923761e-05
[3565,] 0.0001178584 0.0001180820 3.924249e-05
[3566,] 0.0001178368 0.0001180816 3.923787e-05
[3567,] 0.0001178196 0.0001180751 3.923718e-05
[3568,] 0.0001178361 0.0001180750 3.924138e-05
[3569,] 0.0001155223 0.0001180857 3.854979e-05
[3570,] 0.0001178225 0.0001180736 3.923925e-05
[3571,] 0.0001178000 0.0001180738 3.923361e-05
[3572,] 0.0001182513 0.0001180805 3.936341e-05
[3573,] 0.0001178193 0.0001180738 3.923822e-05
[3574,] 0.0001150245 0.0001180907 3.838588e-05
[3575,] 0.0001178363 0.0001180742 3.924201e-05
[3576,] 0.0001178258 0.0001180749 3.923889e-05
[3577,] 0.0001178892 0.0001180860 3.924805e-05
[3578,] 0.0001178141 0.0001180741 3.923675e-05
[3579,] 0.0001178233 0.0001180729 3.924006e-05
[3580,] 0.0001162352 0.0001180573 3.880423e-05
[3581,] 0.0001178408 0.0001180739 3.924348e-05
[3582,] 0.0001177646 0.0001180759 3.922455e-05
[3583,] 0.0001177933 0.0001180682 3.923768e-05
[3584,] 0.0001155652 0.0001181094 3.859842e-05
[3585,] 0.0001180393 0.0001180978 3.929534e-05
[3586,] 0.0001179756 0.0001180732 3.928970e-05
[3587,] 0.0001179735 0.0001180732 3.928912e-05
[3588,] 0.0001173136 0.0001180623 3.907435e-05
[3589,] 0.0001159641 0.0001181646 3.886016e-05
[3590,] 0.0001179645 0.0001180733 3.928635e-05
[3591,] 0.0001179956 0.0001180729 3.929608e-05
[3592,] 0.0001188118 0.0001180907 3.962977e-05
[3593,] 0.0001179792 0.0001180731 3.929093e-05
[3594,] 0.0001179638 0.0001180730 3.928676e-05
[3595,] 0.0001179846 0.0001180727 3.929330e-05
[3596,] 0.0001179640 0.0001180730 3.928691e-05
[3597,] 0.0001177583 0.0001180697 3.922741e-05
[3598,] 0.0001179405 0.0001180734 3.927935e-05
[3599,] 0.0001179679 0.0001180740 3.928606e-05
[3600,] 0.0001179584 0.0001180732 3.928476e-05
[3601,] 0.0001179428 0.0001180729 3.928095e-05
[3602,] 0.0001179528 0.0001180732 3.928325e-05
[3603,] 0.0001179767 0.0001180732 3.929004e-05
[3604,] 0.0001179613 0.0001180729 3.928619e-05
[3605,] 0.0001179649 0.0001180738 3.928556e-05
[3606,] 0.0001179717 0.0001180743 3.928668e-05
[3607,] 0.0001151133 0.0001180870 3.842232e-05
[3608,] 0.0001180343 0.0001180716 3.931236e-05
[3609,] 0.0001179929 0.0001180747 3.929197e-05
[3610,] 0.0001179425 0.0001180735 3.927991e-05
[3611,] 0.0001179957 0.0001180732 3.929545e-05
[3612,] 0.0001179889 0.0001180733 3.929336e-05
[3613,] 0.0001179572 0.0001180729 3.928500e-05
[3614,] 0.0001179666 0.0001180732 3.928714e-05
[3615,] 0.0001179686 0.0001180732 3.928777e-05
[3616,] 0.0001179684 0.0001180735 3.928705e-05
[3617,] 0.0001159232 0.0001181674 3.884497e-05
[3618,] 0.0001177548 0.0001180721 3.922468e-05
[3619,] 0.0001158063 0.0001181782 3.879839e-05
[3620,] 0.0001173417 0.0001180596 3.908767e-05
[3621,] 0.0001177637 0.0001180731 3.922606e-05
[3622,] 0.0001177567 0.0001180722 3.922510e-05
[3623,] 0.0001179525 0.0001180731 3.928334e-05
[3624,] 0.0001177581 0.0001180729 3.922488e-05
[3625,] 0.0001179580 0.0001180732 3.928467e-05
[3626,] 0.0001177673 0.0001180720 3.922768e-05
[3627,] 0.0001179754 0.0001180732 3.928965e-05
[3628,] 0.0001179752 0.0001180732 3.928960e-05
[3629,] 0.0001177675 0.0001180720 3.922771e-05
```
