## Supplementary material for "Characterization of shared and ancestry-specific signals driving complex traits using multi-ancestry fine-mapping": s1_data.bim

```
1	chr1:181660482:T:C	0	181660482	C	T
1	chr1:181664578:T:C	0	181664578	C	T
1	chr1:181665573:T:G	0	181665573	G	T
1	chr1:181667084:A:C	0	181667084	C	A
1	chr1:181669375:C:T	0	181669375	T	C
1	chr1:181671773:A:T	0	181671773	T	A
1	chr1:181671785:C:A	0	181671785	A	C
1	chr1:181671802:A:G	0	181671802	G	A
1	chr1:181675309:C:T	0	181675309	T	C
1	chr1:181675940:T:C	0	181675940	C	T
1	chr1:181679032:T:C	0	181679032	C	T
1	chr1:181679343:T:C	0	181679343	C	T
1	chr1:181681065:G:A	0	181681065	A	G
1	chr1:181681293:G:A	0	181681293	A	G
1	chr1:181681609:TA:T	0	181681609	T	TA
1	chr1:181681896:G:A	0	181681896	A	G
1	chr1:181683220:A:G	0	181683220	G	A
1	chr1:181683468:C:T	0	181683468	T	C
1	chr1:181683975:T:C	0	181683975	C	T
1	chr1:181684719:G:A	0	181684719	A	G
1	chr1:181687151:C:T	0	181687151	T	C
1	chr1:181687489:G:A	0	181687489	A	G
1	chr1:181687976:C:T	0	181687976	T	C
1	chr1:181688345:A:T	0	181688345	T	A
1	chr1:181688991:TTTTAAC:T	0	181688991	T	TTTTAAC
1	chr1:181689279:G:C	0	181689279	C	G
1	chr1:181689339:C:A	0	181689339	A	C
1	chr1:181690036:G:A	0	181690036	A	G
1	chr1:181690077:C:T	0	181690077	T	C
1	chr1:181690610:A:G	0	181690610	G	A
1	chr1:181691986:C:A	0	181691986	A	C
1	chr1:181692044:A:G	0	181692044	G	A
1	chr1:181692701:A:G	0	181692701	G	A
1	chr1:181693708:G:C	0	181693708	C	G
1	chr1:181694262:G:A	0	181694262	A	G
1	chr1:181694502:T:A	0	181694502	A	T
1	chr1:181695152:A:T	0	181695152	T	A
1	chr1:181696033:G:A	0	181696033	A	G
1	chr1:181696206:G:A	0	181696206	A	G
1	chr1:181696309:G:A	0	181696309	A	G
1	chr1:181696655:G:A	0	181696655	A	G
1	chr1:181697809:G:A	0	181697809	A	G
1	chr1:181698147:A:G	0	181698147	G	A
1	chr1:181700658:T:C	0	181700658	C	T
1	chr1:181700850:C:T	0	181700850	T	C
1	chr1:181701111:T:G	0	181701111	G	T
1	chr1:181701148:A:G	0	181701148	G	A
1	chr1:181701303:A:C	0	181701303	C	A
1	chr1:181702018:C:T	0	181702018	T	C
1	chr1:181702407:C:A	0	181702407	A	C
1	chr1:181702510:G:C	0	181702510	C	G
1	chr1:181703176:G:A	0	181703176	A	G
1	chr1:181703267:G:A	0	181703267	A	G
1	chr1:181704182:C:T	0	181704182	T	C
1	chr1:181704216:G:T	0	181704216	T	G
1	chr1:181705755:G:T	0	181705755	T	G
1	chr1:181706456:C:T	0	181706456	T	C
1	chr1:181706941:T:C	0	181706941	C	T
1	chr1:181707570:G:A	0	181707570	A	G
1	chr1:181707580:A:G	0	181707580	G	A
1	chr1:181708162:A:G	0	181708162	G	A
1	chr1:181708243:C:T	0	181708243	T	C
1	chr1:181708497:G:A	0	181708497	A	G
1	chr1:181709282:A:G	0	181709282	G	A
1	chr1:181710025:T:C	0	181710025	C	T
1	chr1:181710575:AT:A	0	181710575	A	AT
1	chr1:181710946:G:A	0	181710946	A	G
1	chr1:181711529:G:A	0	181711529	A	G
1	chr1:181711957:G:A	0	181711957	A	G
1	chr1:181712408:A:T	0	181712408	T	A
1	chr1:181712535:T:C	0	181712535	C	T
1	chr1:181713289:A:G	0	181713289	G	A
1	chr1:181713735:G:A	0	181713735	A	G
1	chr1:181715469:A:G	0	181715469	G	A
1	chr1:181715751:A:T	0	181715751	T	A
1	chr1:181717080:T:C	0	181717080	C	T
1	chr1:181717557:C:T	0	181717557	T	C
1	chr1:181720668:GA:G	0	181720668	G	GA
1	chr1:181722826:A:G	0	181722826	G	A
1	chr1:181724183:C:T	0	181724183	T	C
1	chr1:181726850:C:G	0	181726850	G	C
1	chr1:181728059:A:G	0	181728059	G	A
1	chr1:181729516:C:G	0	181729516	G	C
1	chr1:181729557:G:A	0	181729557	A	G
1	chr1:181729941:G:A	0	181729941	A	G
1	chr1:181731702:C:T	0	181731702	T	C
1	chr1:181732287:C:T	0	181732287	T	C
1	chr1:181734114:T:A	0	181734114	A	T
1	chr1:181735041:C:T	0	181735041	T	C
1	chr1:181735166:G:A	0	181735166	A	G
1	chr1:181735652:C:A	0	181735652	A	C
1	chr1:181736646:A:T	0	181736646	T	A
1	chr1:181737065:A:G	0	181737065	G	A
1	chr1:181737416:G:A	0	181737416	A	G
1	chr1:181737549:C:T	0	181737549	T	C
1	chr1:181741481:G:C	0	181741481	C	G
1	chr1:181742867:G:C	0	181742867	C	G
1	chr1:181742932:T:G	0	181742932	G	T
1	chr1:181742933:G:A	0	181742933	A	G
1	chr1:181743240:T:C	0	181743240	C	T
1	chr1:181743535:A:G	0	181743535	G	A
1	chr1:181743747:T:C	0	181743747	C	T
1	chr1:181743750:A:G	0	181743750	G	A
1	chr1:181743906:G:A	0	181743906	A	G
1	chr1:181744808:T:C	0	181744808	C	T
1	chr1:181745036:G:A	0	181745036	A	G
1	chr1:181745048:T:C	0	181745048	C	T
1	chr1:181745970:G:A	0	181745970	A	G
1	chr1:181746010:A:G	0	181746010	G	A
1	chr1:181746759:TC:T	0	181746759	T	TC
1	chr1:181747765:A:T	0	181747765	T	A
1	chr1:181747911:G:A	0	181747911	A	G
1	chr1:181748464:C:T	0	181748464	T	C
1	chr1:181748731:C:A	0	181748731	A	C
1	chr1:181749737:C:T	0	181749737	T	C
1	chr1:181750543:C:T	0	181750543	T	C
1	chr1:181751252:C:CATT	0	181751252	CATT	C
1	chr1:181751541:G:A	0	181751541	A	G
1	chr1:181752129:C:T	0	181752129	T	C
1	chr1:181752820:C:T	0	181752820	T	C
1	chr1:181753138:A:AAGTAT	0	181753138	AAGTAT	A
1	chr1:181753141:TTCAGG:T	0	181753141	T	TTCAGG
1	chr1:181753629:G:A	0	181753629	A	G
1	chr1:181755035:G:A	0	181755035	A	G
1	chr1:181755073:A:G	0	181755073	G	A
1	chr1:181755974:T:C	0	181755974	C	T
1	chr1:181758137:G:A	0	181758137	A	G
1	chr1:181758525:G:C	0	181758525	C	G
1	chr1:181759863:G:A	0	181759863	A	G
1	chr1:181759943:A:C	0	181759943	C	A
1	chr1:181761090:A:G	0	181761090	G	A
1	chr1:181763559:A:G	0	181763559	G	A
1	chr1:181763748:T:C	0	181763748	C	T
1	chr1:181764124:T:C	0	181764124	C	T
1	chr1:181764286:G:A	0	181764286	A	G
1	chr1:181764704:A:C	0	181764704	C	A
1	chr1:181764923:T:A	0	181764923	A	T
1	chr1:181765464:C:T	0	181765464	T	C
1	chr1:181765897:A:G	0	181765897	G	A
1	chr1:181765908:G:A	0	181765908	A	G
1	chr1:181767053:A:G	0	181767053	G	A
1	chr1:181769039:G:A	0	181769039	A	G
1	chr1:181769199:T:C	0	181769199	C	T
1	chr1:181769955:G:T	0	181769955	T	G
1	chr1:181770665:C:T	0	181770665	T	C
1	chr1:181771788:A:G	0	181771788	G	A
1	chr1:181772165:C:T	0	181772165	T	C
1	chr1:181772562:G:A	0	181772562	A	G
1	chr1:181772675:C:A	0	181772675	A	C
1	chr1:181775663:GA:G	0	181775663	G	GA
1	chr1:181775681:A:T	0	181775681	T	A
1	chr1:181778213:G:A	0	181778213	A	G
1	chr1:181780502:T:C	0	181780502	C	T
1	chr1:181781333:G:T	0	181781333	T	G
1	chr1:181781796:T:C	0	181781796	C	T
1	chr1:181781965:G:A	0	181781965	A	G
1	chr1:181783578:C:T	0	181783578	T	C
1	chr1:181783599:C:T	0	181783599	T	C
1	chr1:181783787:AAGCTT:A	0	181783787	A	AAGCTT
1	chr1:181783894:T:C	0	181783894	C	T
1	chr1:181784914:A:G	0	181784914	G	A
1	chr1:181784923:A:C	0	181784923	C	A
1	chr1:181786348:C:T	0	181786348	T	C
1	chr1:181786678:C:T	0	181786678	T	C
1	chr1:181787206:G:A	0	181787206	A	G
1	chr1:181788179:A:G	0	181788179	G	A
1	chr1:181788253:G:A	0	181788253	A	G
1	chr1:181788371:T:C	0	181788371	C	T
1	chr1:181789212:T:C	0	181789212	C	T
1	chr1:181789380:A:G	0	181789380	G	A
1	chr1:181790026:T:C	0	181790026	C	T
1	chr1:181790116:C:T	0	181790116	T	C
1	chr1:181790502:G:A	0	181790502	A	G
1	chr1:181790521:G:A	0	181790521	A	G
1	chr1:181793624:G:A	0	181793624	A	G
1	chr1:181795102:C:G	0	181795102	G	C
1	chr1:181795688:C:T	0	181795688	T	C
1	chr1:181796075:G:C	0	181796075	C	G
1	chr1:181797394:C:T	0	181797394	T	C
1	chr1:181799050:T:C	0	181799050	C	T
1	chr1:181799631:T:C	0	181799631	C	T
1	chr1:181799723:A:AT	0	181799723	AT	A
1	chr1:181799849:G:A	0	181799849	A	G
1	chr1:181801599:G:T	0	181801599	T	G
1	chr1:181802089:C:T	0	181802089	T	C
1	chr1:181802698:A:C	0	181802698	C	A
1	chr1:181802856:A:G	0	181802856	G	A
1	chr1:181802990:T:C	0	181802990	C	T
1	chr1:181803164:C:T	0	181803164	T	C
1	chr1:181803268:T:TTGA	0	181803268	TTGA	T
1	chr1:181803271:C:CAGGAAAGAAGGAAG	0	181803271	CAGGAAAGAAGGAAG	C
1	chr1:181803423:T:C	0	181803423	C	T
1	chr1:181804882:A:G	0	181804882	G	A
1	chr1:181805234:A:C	0	181805234	C	A
1	chr1:181806124:G:A	0	181806124	A	G
1	chr1:181807783:G:A	0	181807783	A	G
1	chr1:181808257:G:A	0	181808257	A	G
1	chr1:181808560:G:A	0	181808560	A	G
1	chr1:181808602:C:T	0	181808602	T	C
1	chr1:181808612:G:A	0	181808612	A	G
1	chr1:181809194:C:A	0	181809194	A	C
1	chr1:181810157:G:T	0	181810157	T	G
1	chr1:181810253:G:C	0	181810253	C	G
1	chr1:181810334:G:A	0	181810334	A	G
1	chr1:181810543:T:C	0	181810543	C	T
1	chr1:181810736:C:A	0	181810736	A	C
1	chr1:181810949:T:C	0	181810949	C	T
1	chr1:181810957:T:A	0	181810957	A	T
1	chr1:181810968:A:C	0	181810968	C	A
1	chr1:181811629:C:T	0	181811629	T	C
1	chr1:181812178:G:A	0	181812178	A	G
1	chr1:181812249:C:T	0	181812249	T	C
1	chr1:181812443:T:C	0	181812443	C	T
1	chr1:181812882:C:A	0	181812882	A	C
1	chr1:181814690:G:A	0	181814690	A	G
1	chr1:181815919:T:C	0	181815919	C	T
1	chr1:181817297:C:G	0	181817297	G	C
1	chr1:181817620:G:A	0	181817620	A	G
1	chr1:181818919:C:A	0	181818919	A	C
1	chr1:181819078:C:T	0	181819078	T	C
1	chr1:181819511:A:G	0	181819511	G	A
1	chr1:181820362:T:C	0	181820362	C	T
1	chr1:181820571:G:A	0	181820571	A	G
1	chr1:181820813:T:C	0	181820813	C	T
1	chr1:181820846:T:C	0	181820846	C	T
1	chr1:181821021:T:C	0	181821021	C	T
1	chr1:181821222:T:C	0	181821222	C	T
1	chr1:181821501:A:G	0	181821501	G	A
1	chr1:181821847:C:A	0	181821847	A	C
1	chr1:181822089:A:T	0	181822089	T	A
1	chr1:181822171:C:T	0	181822171	T	C
1	chr1:181822188:C:A	0	181822188	A	C
1	chr1:181822288:G:A	0	181822288	A	G
1	chr1:181822765:G:A	0	181822765	A	G
1	chr1:181822795:T:C	0	181822795	C	T
1	chr1:181823260:A:G	0	181823260	G	A
1	chr1:181823356:G:A	0	181823356	A	G
1	chr1:181824125:T:C	0	181824125	C	T
1	chr1:181825115:T:C	0	181825115	C	T
1	chr1:181825397:AG:A	0	181825397	A	AG
1	chr1:181825494:TA:T	0	181825494	T	TA
1	chr1:181825645:A:G	0	181825645	G	A
1	chr1:181825801:T:C	0	181825801	C	T
1	chr1:181825911:C:A	0	181825911	A	C
1	chr1:181827270:A:G	0	181827270	G	A
1	chr1:181827318:C:T	0	181827318	T	C
1	chr1:181828271:A:G	0	181828271	G	A
1	chr1:181828890:TATAAC:T	0	181828890	T	TATAAC
1	chr1:181829131:A:G	0	181829131	G	A
1	chr1:181829981:G:C	0	181829981	C	G
1	chr1:181830578:G:T	0	181830578	T	G
1	chr1:181830814:T:C	0	181830814	C	T
1	chr1:181830888:A:G	0	181830888	G	A
1	chr1:181831117:TAACA:T	0	181831117	T	TAACA
1	chr1:181831327:G:C	0	181831327	C	G
1	chr1:181832065:C:T	0	181832065	T	C
1	chr1:181832300:C:T	0	181832300	T	C
1	chr1:181832448:A:G	0	181832448	G	A
1	chr1:181832450:T:C	0	181832450	C	T
1	chr1:181832511:A:G	0	181832511	G	A
1	chr1:181832843:A:G	0	181832843	G	A
1	chr1:181834005:AATGTTGC:A	0	181834005	A	AATGTTGC
1	chr1:181834562:A:C	0	181834562	C	A
1	chr1:181834917:C:T	0	181834917	T	C
1	chr1:181835569:C:G	0	181835569	G	C
1	chr1:181835655:G:A	0	181835655	A	G
1	chr1:181836205:T:C	0	181836205	C	T
1	chr1:181836547:C:T	0	181836547	T	C
1	chr1:181837462:G:A	0	181837462	A	G
1	chr1:181837580:C:T	0	181837580	T	C
1	chr1:181838342:T:A	0	181838342	A	T
1	chr1:181838476:A:G	0	181838476	G	A
1	chr1:181838650:T:C	0	181838650	C	T
1	chr1:181838915:T:C	0	181838915	C	T
1	chr1:181839475:G:A	0	181839475	A	G
1	chr1:181839524:G:A	0	181839524	A	G
1	chr1:181841058:T:C	0	181841058	C	T
1	chr1:181841105:G:A	0	181841105	A	G
1	chr1:181842936:A:AT	0	181842936	AT	A
1	chr1:181842954:G:C	0	181842954	C	G
1	chr1:181843095:A:AT	0	181843095	AT	A
1	chr1:181843335:A:G	0	181843335	G	A
1	chr1:181844414:G:A	0	181844414	A	G
1	chr1:181844634:A:G	0	181844634	G	A
1	chr1:181845043:G:A	0	181845043	A	G
1	chr1:181845141:A:T	0	181845141	T	A
1	chr1:181845412:C:T	0	181845412	T	C
1	chr1:181846327:GT:G	0	181846327	G	GT
1	chr1:181847374:T:C	0	181847374	C	T
1	chr1:181848489:A:C	0	181848489	C	A
1	chr1:181848741:G:C	0	181848741	C	G
1	chr1:181849864:C:T	0	181849864	T	C
1	chr1:181849932:C:T	0	181849932	T	C
1	chr1:181849948:G:A	0	181849948	A	G
1	chr1:181850136:G:A	0	181850136	A	G
1	chr1:181850227:G:T	0	181850227	T	G
1	chr1:181850732:C:A	0	181850732	A	C
1	chr1:181851075:G:T	0	181851075	T	G
1	chr1:181851426:A:C	0	181851426	C	A
1	chr1:181851577:T:C	0	181851577	C	T
1	chr1:181851869:G:T	0	181851869	T	G
1	chr1:181852018:G:A	0	181852018	A	G
1	chr1:181852312:A:G	0	181852312	G	A
1	chr1:181852349:G:A	0	181852349	A	G
1	chr1:181853459:C:A	0	181853459	A	C
1	chr1:181853585:A:G	0	181853585	G	A
1	chr1:181854776:C:T	0	181854776	T	C
1	chr1:181854969:A:G	0	181854969	G	A
1	chr1:181855682:C:A	0	181855682	A	C
1	chr1:181855747:T:C	0	181855747	C	T
1	chr1:181855875:T:G	0	181855875	G	T
1	chr1:181855987:A:G	0	181855987	G	A
1	chr1:181856049:C:T	0	181856049	T	C
1	chr1:181856625:C:G	0	181856625	G	C
1	chr1:181856806:T:C	0	181856806	C	T
1	chr1:181857655:C:T	0	181857655	T	C
1	chr1:181857793:C:A	0	181857793	A	C
1	chr1:181858428:A:G	0	181858428	G	A
1	chr1:181858962:A:G	0	181858962	G	A
1	chr1:181859043:T:G	0	181859043	G	T
1	chr1:181859426:G:A	0	181859426	A	G
1	chr1:181859500:A:T	0	181859500	T	A
1	chr1:181859569:G:A	0	181859569	A	G
1	chr1:181861415:A:G	0	181861415	G	A
1	chr1:181861570:A:G	0	181861570	G	A
1	chr1:181862178:G:C	0	181862178	C	G
1	chr1:181863426:A:G	0	181863426	G	A
1	chr1:181863923:T:C	0	181863923	C	T
1	chr1:181863952:T:C	0	181863952	C	T
1	chr1:181865622:A:G	0	181865622	G	A
1	chr1:181866015:C:T	0	181866015	T	C
1	chr1:181867531:T:C	0	181867531	C	T
1	chr1:181869804:C:T	0	181869804	T	C
1	chr1:181870160:T:G	0	181870160	G	T
1	chr1:181870244:G:A	0	181870244	A	G
1	chr1:181870651:C:A	0	181870651	A	C
1	chr1:181871747:T:C	0	181871747	C	T
1	chr1:181871878:A:G	0	181871878	G	A
1	chr1:181872609:G:A	0	181872609	A	G
1	chr1:181872860:A:T	0	181872860	T	A
1	chr1:181873956:A:C	0	181873956	C	A
1	chr1:181874237:T:C	0	181874237	C	T
1	chr1:181874448:T:C	0	181874448	C	T
1	chr1:181874599:T:A	0	181874599	A	T
1	chr1:181874759:A:G	0	181874759	G	A
1	chr1:181875351:A:C	0	181875351	C	A
1	chr1:181876900:C:A	0	181876900	A	C
1	chr1:181876998:A:C	0	181876998	C	A
1	chr1:181877878:T:C	0	181877878	C	T
1	chr1:181877938:T:C	0	181877938	C	T
1	chr1:181878341:A:G	0	181878341	G	A
1	chr1:181878879:A:G	0	181878879	G	A
1	chr1:181879414:C:T	0	181879414	T	C
1	chr1:181880805:C:T	0	181880805	T	C
1	chr1:181880897:C:T	0	181880897	T	C
1	chr1:181881355:G:A	0	181881355	A	G
1	chr1:181881475:G:A	0	181881475	A	G
1	chr1:181881489:G:A	0	181881489	A	G
1	chr1:181881645:G:A	0	181881645	A	G
1	chr1:181882443:C:T	0	181882443	T	C
1	chr1:181883082:C:G	0	181883082	G	C
1	chr1:181883478:A:C	0	181883478	C	A
1	chr1:181883848:G:A	0	181883848	A	G
1	chr1:181884321:A:C	0	181884321	C	A
1	chr1:181884630:G:A	0	181884630	A	G
1	chr1:181885942:C:T	0	181885942	T	C
1	chr1:181886291:G:A	0	181886291	A	G
1	chr1:181887162:G:A	0	181887162	A	G
1	chr1:181887216:CT:C	0	181887216	C	CT
1	chr1:181887382:T:C	0	181887382	C	T
1	chr1:181887526:T:C	0	181887526	C	T
1	chr1:181889033:A:AT	0	181889033	AT	A
1	chr1:181889067:G:C	0	181889067	C	G
1	chr1:181889083:C:G	0	181889083	G	C
1	chr1:181889327:G:C	0	181889327	C	G
1	chr1:181889582:G:A	0	181889582	A	G
1	chr1:181890311:G:A	0	181890311	A	G
1	chr1:181890995:G:C	0	181890995	C	G
1	chr1:181892189:A:C	0	181892189	C	A
1	chr1:181892811:TAACCCCATCAAAAAGTGAGTGAAGGATATG:T	0	181892811	T	TAACCCCATCAAAAAGTGAGTGAAGGATATG
1	chr1:181892884:CAT:C	0	181892884	C	CAT
1	chr1:181893844:T:A	0	181893844	A	T
1	chr1:181894856:T:A	0	181894856	A	T
1	chr1:181896386:T:C	0	181896386	C	T
1	chr1:181896435:C:G	0	181896435	G	C
1	chr1:181897706:G:T	0	181897706	T	G
1	chr1:181898677:T:C	0	181898677	C	T
1	chr1:181898894:A:G	0	181898894	G	A
1	chr1:181899340:TA:T	0	181899340	T	TA
1	chr1:181899521:T:TA	0	181899521	TA	T
1	chr1:181899916:A:T	0	181899916	T	A
1	chr1:181900236:A:C	0	181900236	C	A
1	chr1:181900242:T:C	0	181900242	C	T
1	chr1:181900535:C:T	0	181900535	T	C
1	chr1:181900581:C:T	0	181900581	T	C
1	chr1:181901082:C:T	0	181901082	T	C
1	chr1:181901453:G:GA	0	181901453	GA	G
1	chr1:181902321:G:C	0	181902321	C	G
1	chr1:181902638:G:A	0	181902638	A	G
1	chr1:181903911:A:G	0	181903911	G	A
1	chr1:181904042:T:C	0	181904042	C	T
1	chr1:181904243:C:A	0	181904243	A	C
1	chr1:181905998:G:A	0	181905998	A	G
1	chr1:181906071:T:C	0	181906071	C	T
1	chr1:181907265:TAG:T	0	181907265	T	TAG
1	chr1:181907468:T:C	0	181907468	C	T
1	chr1:181907735:A:G	0	181907735	G	A
1	chr1:181907834:A:ACAC	0	181907834	ACAC	A
1	chr1:181908059:C:G	0	181908059	G	C
1	chr1:181909798:G:C	0	181909798	C	G
1	chr1:181910518:T:C	0	181910518	C	T
1	chr1:181911479:A:G	0	181911479	G	A
1	chr1:181911840:G:C	0	181911840	C	G
1	chr1:181913697:T:C	0	181913697	C	T
1	chr1:181914288:A:C	0	181914288	C	A
1	chr1:181914499:T:C	0	181914499	C	T
1	chr1:181914734:T:G	0	181914734	G	T
1	chr1:181915361:G:A	0	181915361	A	G
1	chr1:181915984:A:C	0	181915984	C	A
1	chr1:181916624:T:C	0	181916624	C	T
1	chr1:181918302:G:T	0	181918302	T	G
1	chr1:181918789:A:G	0	181918789	G	A
1	chr1:181920514:T:C	0	181920514	C	T
1	chr1:181920724:A:G	0	181920724	G	A
1	chr1:181920749:G:A	0	181920749	A	G
1	chr1:181922114:T:C	0	181922114	C	T
1	chr1:181922303:C:A	0	181922303	A	C
1	chr1:181924567:T:A	0	181924567	A	T
1	chr1:181924738:G:A	0	181924738	A	G
1	chr1:181925529:G:A	0	181925529	A	G
1	chr1:181925802:A:T	0	181925802	T	A
1	chr1:181926423:C:T	0	181926423	T	C
1	chr1:181928804:C:T	0	181928804	T	C
1	chr1:181929396:G:A	0	181929396	A	G
1	chr1:181932907:T:C	0	181932907	C	T
1	chr1:181934380:G:A	0	181934380	A	G
1	chr1:181937576:C:T	0	181937576	T	C
1	chr1:181938733:G:A	0	181938733	A	G
1	chr1:181939225:T:A	0	181939225	A	T
1	chr1:181942625:T:C	0	181942625	C	T
1	chr1:181942641:A:T	0	181942641	T	A
1	chr1:181944866:A:C	0	181944866	C	A
1	chr1:181946965:T:C	0	181946965	C	T
1	chr1:181947015:AC:A	0	181947015	A	AC
1	chr1:181947547:C:T	0	181947547	T	C
1	chr1:181948492:C:T	0	181948492	T	C
1	chr1:181948835:T:C	0	181948835	C	T
1	chr1:181949765:G:C	0	181949765	C	G
1	chr1:181951286:G:A	0	181951286	A	G
1	chr1:181951741:AT:A	0	181951741	A	AT
1	chr1:181951882:A:G	0	181951882	G	A
1	chr1:181951902:T:TTA	0	181951902	TTA	T
1	chr1:181952433:T:C	0	181952433	C	T
1	chr1:181952592:G:T	0	181952592	T	G
1	chr1:181953930:T:G	0	181953930	G	T
1	chr1:181955638:G:A	0	181955638	A	G
1	chr1:181955984:G:A	0	181955984	A	G
1	chr1:181956712:C:T	0	181956712	T	C
1	chr1:181957083:T:C	0	181957083	C	T
1	chr1:181960523:G:A	0	181960523	A	G
1	chr1:181961215:C:T	0	181961215	T	C
1	chr1:181961710:G:A	0	181961710	A	G
1	chr1:181962480:TTA:T	0	181962480	T	TTA
1	chr1:181963788:C:T	0	181963788	T	C
1	chr1:181965446:G:C	0	181965446	C	G
1	chr1:181965568:G:C	0	181965568	C	G
1	chr1:181966583:G:A	0	181966583	A	G
1	chr1:181967336:T:C	0	181967336	C	T
1	chr1:181968394:C:T	0	181968394	T	C
1	chr1:181968552:C:G	0	181968552	G	C
1	chr1:181968976:G:T	0	181968976	T	G
1	chr1:181969061:A:G	0	181969061	G	A
1	chr1:181976198:G:C	0	181976198	C	G
1	chr1:181977998:T:C	0	181977998	C	T
1	chr1:181980206:C:T	0	181980206	T	C
1	chr1:181980807:T:C	0	181980807	C	T
1	chr1:181982633:G:A	0	181982633	A	G
1	chr1:181985583:T:G	0	181985583	G	T
1	chr1:181989170:G:A	0	181989170	A	G
1	chr1:181993428:T:G	0	181993428	G	T
1	chr1:181994688:T:C	0	181994688	C	T
1	chr1:181995051:T:C	0	181995051	C	T
1	chr1:181996319:G:A	0	181996319	A	G
1	chr1:181997558:A:G	0	181997558	G	A
1	chr1:181997720:GA:G	0	181997720	G	GA
1	chr1:181998195:G:C	0	181998195	C	G
1	chr1:181999798:G:A	0	181999798	A	G
1	chr1:182001540:T:C	0	182001540	C	T
1	chr1:182001551:G:A	0	182001551	A	G
1	chr1:182001672:A:C	0	182001672	C	A
1	chr1:182002540:A:G	0	182002540	G	A
1	chr1:182002609:G:A	0	182002609	A	G
1	chr1:182003744:G:A	0	182003744	A	G
1	chr1:182003867:A:G	0	182003867	G	A
1	chr1:182004331:A:AC	0	182004331	AC	A
1	chr1:182004474:T:G	0	182004474	G	T
1	chr1:182004904:G:A	0	182004904	A	G
1	chr1:182006089:T:G	0	182006089	G	T
1	chr1:182006308:T:C	0	182006308	C	T
1	chr1:182006530:C:T	0	182006530	T	C
1	chr1:182006697:C:T	0	182006697	T	C
1	chr1:182007218:C:G	0	182007218	G	C
1	chr1:182007237:C:T	0	182007237	T	C
1	chr1:182010001:G:A	0	182010001	A	G
1	chr1:182010195:T:TCCC	0	182010195	TCCC	T
1	chr1:182010837:T:C	0	182010837	C	T
1	chr1:182010840:T:C	0	182010840	C	T
1	chr1:182010943:C:T	0	182010943	T	C
1	chr1:182010995:C:T	0	182010995	T	C
1	chr1:182011078:G:A	0	182011078	A	G
1	chr1:182011147:G:A	0	182011147	A	G
1	chr1:182011430:T:C	0	182011430	C	T
1	chr1:182011503:C:T	0	182011503	T	C
1	chr1:182011516:A:G	0	182011516	G	A
1	chr1:182012831:C:A	0	182012831	A	C
1	chr1:182013067:C:T	0	182013067	T	C
1	chr1:182013348:A:T	0	182013348	T	A
1	chr1:182013401:A:C	0	182013401	C	A
1	chr1:182013503:T:C	0	182013503	C	T
1	chr1:182013883:T:C	0	182013883	C	T
1	chr1:182014638:A:G	0	182014638	G	A
1	chr1:182014697:C:G	0	182014697	G	C
1	chr1:182014781:A:C	0	182014781	C	A
1	chr1:182015061:G:A	0	182015061	A	G
1	chr1:182015994:T:C	0	182015994	C	T
1	chr1:182015995:G:A	0	182015995	A	G
1	chr1:182016069:C:A	0	182016069	A	C
1	chr1:182016580:A:G	0	182016580	G	A
1	chr1:182016672:G:T	0	182016672	T	G
1	chr1:182016932:C:T	0	182016932	T	C
1	chr1:182017062:C:T	0	182017062	T	C
1	chr1:182018344:T:C	0	182018344	C	T
1	chr1:182018690:T:C	0	182018690	C	T
1	chr1:182019167:T:G	0	182019167	G	T
1	chr1:182022934:T:C	0	182022934	C	T
1	chr1:182025321:C:T	0	182025321	T	C
1	chr1:182025943:A:G	0	182025943	G	A
1	chr1:182026282:A:C	0	182026282	C	A
1	chr1:182026485:A:C	0	182026485	C	A
1	chr1:182026487:A:G	0	182026487	G	A
1	chr1:182027588:A:G	0	182027588	G	A
1	chr1:182027765:T:C	0	182027765	C	T
1	chr1:182028798:G:C	0	182028798	C	G
1	chr1:182029267:C:T	0	182029267	T	C
1	chr1:182030588:C:A	0	182030588	A	C
1	chr1:182031966:A:G	0	182031966	G	A
1	chr1:182031972:A:T	0	182031972	T	A
1	chr1:182032140:C:G	0	182032140	G	C
1	chr1:182032275:G:T	0	182032275	T	G
1	chr1:182033049:T:TA	0	182033049	TA	T
1	chr1:182034124:T:TA	0	182034124	TA	T
1	chr1:182034272:A:G	0	182034272	G	A
1	chr1:182034298:C:T	0	182034298	T	C
1	chr1:182034517:A:G	0	182034517	G	A
1	chr1:182035113:C:T	0	182035113	T	C
1	chr1:182035180:T:C	0	182035180	C	T
1	chr1:182035885:G:A	0	182035885	A	G
1	chr1:182035890:A:G	0	182035890	G	A
1	chr1:182035916:G:C	0	182035916	C	G
1	chr1:182036099:G:A	0	182036099	A	G
1	chr1:182036587:C:T	0	182036587	T	C
1	chr1:182037255:C:T	0	182037255	T	C
1	chr1:182037326:T:A	0	182037326	A	T
1	chr1:182037572:C:T	0	182037572	T	C
1	chr1:182038501:C:A	0	182038501	A	C
1	chr1:182038561:T:A	0	182038561	A	T
1	chr1:182038802:A:G	0	182038802	G	A
1	chr1:182039147:C:T	0	182039147	T	C
1	chr1:182039343:G:A	0	182039343	A	G
1	chr1:182039507:T:C	0	182039507	C	T
1	chr1:182039684:G:A	0	182039684	A	G
1	chr1:182039900:G:A	0	182039900	A	G
1	chr1:182040036:A:G	0	182040036	G	A
1	chr1:182040316:C:A	0	182040316	A	C
1	chr1:182040376:C:G	0	182040376	G	C
1	chr1:182040906:A:G	0	182040906	G	A
1	chr1:182041353:T:C	0	182041353	C	T
1	chr1:182041554:T:C	0	182041554	C	T
1	chr1:182041724:T:C	0	182041724	C	T
1	chr1:182042037:C:T	0	182042037	T	C
1	chr1:182042431:A:G	0	182042431	G	A
1	chr1:182043375:A:G	0	182043375	G	A
1	chr1:182043776:T:A	0	182043776	A	T
1	chr1:182044351:G:A	0	182044351	A	G
1	chr1:182044596:A:C	0	182044596	C	A
1	chr1:182044766:C:T	0	182044766	T	C
1	chr1:182045079:A:G	0	182045079	G	A
1	chr1:182045183:TA:T	0	182045183	T	TA
1	chr1:182045457:T:C	0	182045457	C	T
1	chr1:182045789:A:C	0	182045789	C	A
1	chr1:182045891:G:A	0	182045891	A	G
1	chr1:182046150:A:AT	0	182046150	AT	A
1	chr1:182046297:T:C	0	182046297	C	T
1	chr1:182047209:C:T	0	182047209	T	C
1	chr1:182048543:T:C	0	182048543	C	T
1	chr1:182048995:C:A	0	182048995	A	C
1	chr1:182049023:G:A	0	182049023	A	G
1	chr1:182049630:A:G	0	182049630	G	A
1	chr1:182049774:A:C	0	182049774	C	A
1	chr1:182049887:A:G	0	182049887	G	A
1	chr1:182049965:T:C	0	182049965	C	T
1	chr1:182050117:A:G	0	182050117	G	A
1	chr1:182050345:A:C	0	182050345	C	A
1	chr1:182050444:AT:A	0	182050444	A	AT
1	chr1:182050527:G:T	0	182050527	T	G
1	chr1:182050627:T:C	0	182050627	C	T
1	chr1:182051597:T:C	0	182051597	C	T
1	chr1:182051636:C:T	0	182051636	T	C
1	chr1:182053030:A:T	0	182053030	T	A
1	chr1:182053190:T:C	0	182053190	C	T
1	chr1:182053577:C:T	0	182053577	T	C
1	chr1:182053691:T:A	0	182053691	A	T
1	chr1:182053803:A:G	0	182053803	G	A
1	chr1:182053911:T:C	0	182053911	C	T
1	chr1:182054377:G:A	0	182054377	A	G
1	chr1:182055380:C:T	0	182055380	T	C
1	chr1:182055718:C:G	0	182055718	G	C
1	chr1:182057678:G:C	0	182057678	C	G
1	chr1:182057887:C:T	0	182057887	T	C
1	chr1:182059081:G:A	0	182059081	A	G
1	chr1:182062429:G:A	0	182062429	A	G
1	chr1:182062697:C:T	0	182062697	T	C
1	chr1:182062830:T:C	0	182062830	C	T
1	chr1:182062874:C:A	0	182062874	A	C
1	chr1:182063528:C:G	0	182063528	G	C
1	chr1:182065455:T:C	0	182065455	C	T
1	chr1:182067341:G:A	0	182067341	A	G
1	chr1:182068082:C:T	0	182068082	T	C
1	chr1:182068137:T:C	0	182068137	C	T
1	chr1:182069583:G:A	0	182069583	A	G
1	chr1:182069593:T:C	0	182069593	C	T
1	chr1:182071824:T:C	0	182071824	C	T
1	chr1:182072265:G:A	0	182072265	A	G
1	chr1:182072844:T:G	0	182072844	G	T
1	chr1:182072984:G:A	0	182072984	A	G
1	chr1:182073124:G:T	0	182073124	T	G
1	chr1:182073494:T:TTC	0	182073494	TTC	T
1	chr1:182074528:T:G	0	182074528	G	T
1	chr1:182076107:C:T	0	182076107	T	C
1	chr1:182076204:G:C	0	182076204	C	G
1	chr1:182077342:G:A	0	182077342	A	G
1	chr1:182077815:C:T	0	182077815	T	C
1	chr1:182077906:T:C	0	182077906	C	T
1	chr1:182077967:G:A	0	182077967	A	G
1	chr1:182078837:G:A	0	182078837	A	G
1	chr1:182078902:G:A	0	182078902	A	G
1	chr1:182079842:T:C	0	182079842	C	T
1	chr1:182080185:T:C	0	182080185	C	T
1	chr1:182080331:G:T	0	182080331	T	G
1	chr1:182080444:A:G	0	182080444	G	A
1	chr1:182081100:C:G	0	182081100	G	C
1	chr1:182082472:G:A	0	182082472	A	G
1	chr1:182082897:T:C	0	182082897	C	T
1	chr1:182083141:C:G	0	182083141	G	C
1	chr1:182084079:C:T	0	182084079	T	C
1	chr1:182084729:G:T	0	182084729	T	G
1	chr1:182084800:T:C	0	182084800	C	T
1	chr1:182084822:C:T	0	182084822	T	C
1	chr1:182084900:A:G	0	182084900	G	A
1	chr1:182085733:T:A	0	182085733	A	T
1	chr1:182085842:C:T	0	182085842	T	C
1	chr1:182086362:G:C	0	182086362	C	G
1	chr1:182086388:G:A	0	182086388	A	G
1	chr1:182086490:A:C	0	182086490	C	A
1	chr1:182086627:A:G	0	182086627	G	A
1	chr1:182086911:A:T	0	182086911	T	A
1	chr1:182087240:C:T	0	182087240	T	C
1	chr1:182087248:G:A	0	182087248	A	G
1	chr1:182088371:T:C	0	182088371	C	T
1	chr1:182088496:C:G	0	182088496	G	C
1	chr1:182088757:A:G	0	182088757	G	A
1	chr1:182089005:G:A	0	182089005	A	G
1	chr1:182089102:G:A	0	182089102	A	G
1	chr1:182089164:CCCTTT:C	0	182089164	C	CCCTTT
1	chr1:182089421:A:G	0	182089421	G	A
1	chr1:182089426:T:C	0	182089426	C	T
1	chr1:182089526:G:A	0	182089526	A	G
1	chr1:182090581:C:T	0	182090581	T	C
1	chr1:182091336:C:T	0	182091336	T	C
1	chr1:182091536:A:G	0	182091536	G	A
1	chr1:182091650:G:A	0	182091650	A	G
1	chr1:182091738:A:G	0	182091738	G	A
1	chr1:182091775:G:A	0	182091775	A	G
1	chr1:182093070:AG:A	0	182093070	A	AG
1	chr1:182093977:G:T	0	182093977	T	G
1	chr1:182095933:T:C	0	182095933	C	T
1	chr1:182097557:A:C	0	182097557	C	A
1	chr1:182097974:G:A	0	182097974	A	G
1	chr1:182100849:C:A	0	182100849	A	C
1	chr1:182100857:T:C	0	182100857	C	T
1	chr1:182100997:G:A	0	182100997	A	G
1	chr1:182101336:T:A	0	182101336	A	T
1	chr1:182101988:TCA:T	0	182101988	T	TCA
1	chr1:182101991:CAT:C	0	182101991	C	CAT
1	chr1:182102458:T:C	0	182102458	C	T
1	chr1:182102797:T:G	0	182102797	G	T
1	chr1:182102977:A:G	0	182102977	G	A
1	chr1:182103055:G:A	0	182103055	A	G
1	chr1:182103203:T:C	0	182103203	C	T
1	chr1:182103559:T:C	0	182103559	C	T
1	chr1:182104685:C:A	0	182104685	A	C
1	chr1:182104875:T:TA	0	182104875	TA	T
1	chr1:182104998:CCTG:C	0	182104998	C	CCTG
1	chr1:182105182:ATTGAGTTC:A	0	182105182	A	ATTGAGTTC
1	chr1:182105634:C:T	0	182105634	T	C
1	chr1:182105911:T:A	0	182105911	A	T
1	chr1:182106492:T:A	0	182106492	A	T
1	chr1:182107013:C:T	0	182107013	T	C
1	chr1:182107014:G:A	0	182107014	A	G
1	chr1:182107623:A:G	0	182107623	G	A
1	chr1:182108272:GAAT:G	0	182108272	G	GAAT
1	chr1:182108459:TATC:T	0	182108459	T	TATC
1	chr1:182108545:G:A	0	182108545	A	G
1	chr1:182109821:C:T	0	182109821	T	C
1	chr1:182110043:A:G	0	182110043	G	A
1	chr1:182110851:T:G	0	182110851	G	T
1	chr1:182110887:C:T	0	182110887	T	C
1	chr1:182112008:T:G	0	182112008	G	T
1	chr1:182112016:G:A	0	182112016	A	G
1	chr1:182112119:G:A	0	182112119	A	G
1	chr1:182112298:A:G	0	182112298	G	A
1	chr1:182112520:C:G	0	182112520	G	C
1	chr1:182112825:C:T	0	182112825	T	C
1	chr1:182114117:G:A	0	182114117	A	G
1	chr1:182115383:C:T	0	182115383	T	C
1	chr1:182115841:A:G	0	182115841	G	A
1	chr1:182116199:T:C	0	182116199	C	T
1	chr1:182116306:A:G	0	182116306	G	A
1	chr1:182116756:A:C	0	182116756	C	A
1	chr1:182117215:G:C	0	182117215	C	G
1	chr1:182117663:A:G	0	182117663	G	A
1	chr1:182118079:G:A	0	182118079	A	G
1	chr1:182118842:T:G	0	182118842	G	T
1	chr1:182119509:C:T	0	182119509	T	C
1	chr1:182119677:C:G	0	182119677	G	C
1	chr1:182120000:C:T	0	182120000	T	C
1	chr1:182122209:C:T	0	182122209	T	C
1	chr1:182123633:A:G	0	182123633	G	A
1	chr1:182123817:A:G	0	182123817	G	A
1	chr1:182124053:G:A	0	182124053	A	G
1	chr1:182124308:T:C	0	182124308	C	T
1	chr1:182125463:G:A	0	182125463	A	G
1	chr1:182125587:G:A	0	182125587	A	G
1	chr1:182126632:G:C	0	182126632	C	G
1	chr1:182127156:A:G	0	182127156	G	A
1	chr1:182127353:T:C	0	182127353	C	T
1	chr1:182127404:T:C	0	182127404	C	T
1	chr1:182127721:A:G	0	182127721	G	A
1	chr1:182128174:C:T	0	182128174	T	C
1	chr1:182128213:C:T	0	182128213	T	C
1	chr1:182128961:A:G	0	182128961	G	A
1	chr1:182128995:T:A	0	182128995	A	T
1	chr1:182129939:A:G	0	182129939	G	A
1	chr1:182130012:G:T	0	182130012	T	G
1	chr1:182130024:T:G	0	182130024	G	T
1	chr1:182130174:C:T	0	182130174	T	C
1	chr1:182130680:C:T	0	182130680	T	C
1	chr1:182131163:C:T	0	182131163	T	C
1	chr1:182131443:C:T	0	182131443	T	C
1	chr1:182131687:C:T	0	182131687	T	C
1	chr1:182132442:A:G	0	182132442	G	A
1	chr1:182132605:C:A	0	182132605	A	C
1	chr1:182132639:C:T	0	182132639	T	C
1	chr1:182133258:A:C	0	182133258	C	A
1	chr1:182133615:A:C	0	182133615	C	A
1	chr1:182133631:CA:C	0	182133631	C	CA
1	chr1:182134181:A:C	0	182134181	C	A
1	chr1:182134427:C:G	0	182134427	G	C
1	chr1:182134685:G:T	0	182134685	T	G
1	chr1:182135114:G:A	0	182135114	A	G
1	chr1:182136104:C:T	0	182136104	T	C
1	chr1:182137070:G:A	0	182137070	A	G
1	chr1:182137567:G:A	0	182137567	A	G
1	chr1:182137933:G:A	0	182137933	A	G
1	chr1:182138092:G:A	0	182138092	A	G
1	chr1:182138967:G:A	0	182138967	A	G
1	chr1:182139012:G:GA	0	182139012	GA	G
1	chr1:182139071:T:C	0	182139071	C	T
1	chr1:182139129:C:T	0	182139129	T	C
1	chr1:182140796:G:A	0	182140796	A	G
1	chr1:182140923:A:G	0	182140923	G	A
1	chr1:182141506:G:A	0	182141506	A	G
1	chr1:182141768:G:A	0	182141768	A	G
1	chr1:182141794:G:A	0	182141794	A	G
1	chr1:182141830:C:T	0	182141830	T	C
1	chr1:182141856:A:G	0	182141856	G	A
1	chr1:182142003:C:T	0	182142003	T	C
1	chr1:182142053:A:G	0	182142053	G	A
1	chr1:182142528:CTGTG:C	0	182142528	C	CTGTG
1	chr1:182142853:C:T	0	182142853	T	C
1	chr1:182142971:G:A	0	182142971	A	G
1	chr1:182143837:C:T	0	182143837	T	C
1	chr1:182144422:T:C	0	182144422	C	T
1	chr1:182145656:T:TAC	0	182145656	TAC	T
1	chr1:182146143:C:T	0	182146143	T	C
1	chr1:182146517:G:A	0	182146517	A	G
1	chr1:182146652:A:G	0	182146652	G	A
1	chr1:182146903:G:A	0	182146903	A	G
1	chr1:182147125:A:G	0	182147125	G	A
1	chr1:182147233:A:G	0	182147233	G	A
1	chr1:182148189:G:A	0	182148189	A	G
1	chr1:182149187:T:C	0	182149187	C	T
1	chr1:182149469:G:A	0	182149469	A	G
1	chr1:182150197:G:A	0	182150197	A	G
1	chr1:182150460:A:G	0	182150460	G	A
1	chr1:182152463:G:A	0	182152463	A	G
1	chr1:182152620:C:T	0	182152620	T	C
1	chr1:182154163:C:T	0	182154163	T	C
1	chr1:182154703:A:T	0	182154703	T	A
1	chr1:182155855:A:G	0	182155855	G	A
1	chr1:182156999:A:AT	0	182156999	AT	A
1	chr1:182159216:A:G	0	182159216	G	A
1	chr1:182160407:C:A	0	182160407	A	C
1	chr1:182161289:A:T	0	182161289	T	A
1	chr1:182161851:T:C	0	182161851	C	T
1	chr1:182162159:G:A	0	182162159	A	G
1	chr1:182162405:A:G	0	182162405	G	A
1	chr1:182162498:G:C	0	182162498	C	G
1	chr1:182163010:AAGAC:A	0	182163010	A	AAGAC
1	chr1:182163355:T:C	0	182163355	C	T
1	chr1:182163470:A:G	0	182163470	G	A
1	chr1:182165870:G:C	0	182165870	C	G
1	chr1:182167266:G:A	0	182167266	A	G
1	chr1:182171061:T:C	0	182171061	C	T
1	chr1:182171279:T:C	0	182171279	C	T
1	chr1:182172831:G:A	0	182172831	A	G
1	chr1:182173284:A:G	0	182173284	G	A
1	chr1:182173807:A:T	0	182173807	T	A
1	chr1:182174799:T:G	0	182174799	G	T
1	chr1:182174977:T:C	0	182174977	C	T
1	chr1:182175287:T:C	0	182175287	C	T
1	chr1:182175724:G:A	0	182175724	A	G
1	chr1:182176949:T:C	0	182176949	C	T
1	chr1:182178079:T:A	0	182178079	A	T
1	chr1:182178536:T:C	0	182178536	C	T
1	chr1:182179299:A:T	0	182179299	T	A
1	chr1:182179770:G:A	0	182179770	A	G
1	chr1:182179824:A:G	0	182179824	G	A
1	chr1:182179895:A:C	0	182179895	C	A
1	chr1:182179975:T:C	0	182179975	C	T
1	chr1:182180295:T:C	0	182180295	C	T
1	chr1:182180613:A:G	0	182180613	G	A
1	chr1:182182774:A:G	0	182182774	G	A
1	chr1:182184797:T:G	0	182184797	G	T
1	chr1:182185223:G:A	0	182185223	A	G
1	chr1:182185330:T:C	0	182185330	C	T
1	chr1:182185862:A:AG	0	182185862	AG	A
1	chr1:182186898:T:C	0	182186898	C	T
1	chr1:182189219:A:AG	0	182189219	AG	A
1	chr1:182189316:A:C	0	182189316	C	A
1	chr1:182189706:T:A	0	182189706	A	T
1	chr1:182191542:G:A	0	182191542	A	G
1	chr1:182191887:C:A	0	182191887	A	C
1	chr1:182192694:C:T	0	182192694	T	C
1	chr1:182193440:T:C	0	182193440	C	T
1	chr1:182193542:C:T	0	182193542	T	C
1	chr1:182193766:C:T	0	182193766	T	C
1	chr1:182194209:A:C	0	182194209	C	A
1	chr1:182195349:T:A	0	182195349	A	T
1	chr1:182196349:G:A	0	182196349	A	G
1	chr1:182196770:A:C	0	182196770	C	A
1	chr1:182199157:C:A	0	182199157	A	C
1	chr1:182199569:C:T	0	182199569	T	C
1	chr1:182199750:A:G	0	182199750	G	A
1	chr1:182201134:A:C	0	182201134	C	A
1	chr1:182201657:T:C	0	182201657	C	T
1	chr1:182202120:A:G	0	182202120	G	A
1	chr1:182202298:C:T	0	182202298	T	C
1	chr1:182203631:T:TTCCCTACACA	0	182203631	TTCCCTACACA	T
1	chr1:182204246:T:C	0	182204246	C	T
1	chr1:182204576:G:A	0	182204576	A	G
1	chr1:182205239:T:C	0	182205239	C	T
1	chr1:182206356:G:A	0	182206356	A	G
1	chr1:182207521:G:A	0	182207521	A	G
1	chr1:182208248:G:A	0	182208248	A	G
1	chr1:182208667:T:G	0	182208667	G	T
1	chr1:182208981:C:T	0	182208981	T	C
1	chr1:182209096:C:T	0	182209096	T	C
1	chr1:182209123:A:G	0	182209123	G	A
1	chr1:182209124:G:T	0	182209124	T	G
1	chr1:182209272:T:C	0	182209272	C	T
1	chr1:182209347:A:G	0	182209347	G	A
1	chr1:182209712:C:T	0	182209712	T	C
1	chr1:182209853:T:C	0	182209853	C	T
1	chr1:182210840:A:G	0	182210840	G	A
1	chr1:182211875:C:T	0	182211875	T	C
1	chr1:182212296:A:C	0	182212296	C	A
1	chr1:182212725:G:T	0	182212725	T	G
1	chr1:182212952:T:C	0	182212952	C	T
1	chr1:182213734:G:A	0	182213734	A	G
1	chr1:182214055:T:C	0	182214055	C	T
1	chr1:182214309:A:G	0	182214309	G	A
1	chr1:182214365:AT:A	0	182214365	A	AT
1	chr1:182214953:G:A	0	182214953	A	G
1	chr1:182215108:G:A	0	182215108	A	G
1	chr1:182216225:T:C	0	182216225	C	T
1	chr1:182218328:C:T	0	182218328	T	C
1	chr1:182218749:A:G	0	182218749	G	A
1	chr1:182218785:G:A	0	182218785	A	G
1	chr1:182218799:T:C	0	182218799	C	T
1	chr1:182220083:A:G	0	182220083	G	A
1	chr1:182220151:G:A	0	182220151	A	G
1	chr1:182220519:A:G	0	182220519	G	A
1	chr1:182220604:A:G	0	182220604	G	A
1	chr1:182220693:G:A	0	182220693	A	G
1	chr1:182220862:T:C	0	182220862	C	T
1	chr1:182220889:C:G	0	182220889	G	C
1	chr1:182221131:C:T	0	182221131	T	C
1	chr1:182221829:A:G	0	182221829	G	A
1	chr1:182222858:G:A	0	182222858	A	G
1	chr1:182224116:G:A	0	182224116	A	G
1	chr1:182224598:A:T	0	182224598	T	A
1	chr1:182224671:C:T	0	182224671	T	C
1	chr1:182224958:A:G	0	182224958	G	A
1	chr1:182225293:A:G	0	182225293	G	A
1	chr1:182225666:C:T	0	182225666	T	C
1	chr1:182226192:G:A	0	182226192	A	G
1	chr1:182226404:C:T	0	182226404	T	C
1	chr1:182226409:C:CA	0	182226409	CA	C
1	chr1:182226667:A:T	0	182226667	T	A
1	chr1:182227518:AATTTT:A	0	182227518	A	AATTTT
1	chr1:182227890:C:A	0	182227890	A	C
1	chr1:182227928:C:A	0	182227928	A	C
1	chr1:182228024:T:C	0	182228024	C	T
1	chr1:182228717:T:C	0	182228717	C	T
1	chr1:182229680:G:A	0	182229680	A	G
1	chr1:182230353:T:C	0	182230353	C	T
1	chr1:182232610:A:G	0	182232610	G	A
1	chr1:182233131:G:A	0	182233131	A	G
1	chr1:182234557:T:G	0	182234557	G	T
1	chr1:182235693:G:A	0	182235693	A	G
1	chr1:182236280:T:C	0	182236280	C	T
1	chr1:182236639:A:G	0	182236639	G	A
1	chr1:182237047:T:C	0	182237047	C	T
1	chr1:182237173:G:A	0	182237173	A	G
1	chr1:182237306:C:A	0	182237306	A	C
1	chr1:182238676:G:A	0	182238676	A	G
1	chr1:182239602:T:C	0	182239602	C	T
1	chr1:182239951:G:A	0	182239951	A	G
1	chr1:182239976:C:T	0	182239976	T	C
1	chr1:182240570:A:T	0	182240570	T	A
1	chr1:182242505:G:A	0	182242505	A	G
1	chr1:182243174:T:C	0	182243174	C	T
1	chr1:182247057:G:T	0	182247057	T	G
1	chr1:182247145:C:T	0	182247145	T	C
1	chr1:182247166:G:A	0	182247166	A	G
1	chr1:182248710:C:T	0	182248710	T	C
1	chr1:182249341:G:A	0	182249341	A	G
1	chr1:182250034:T:A	0	182250034	A	T
1	chr1:182250560:C:T	0	182250560	T	C
1	chr1:182250742:A:T	0	182250742	T	A
1	chr1:182251018:T:C	0	182251018	C	T
1	chr1:182252106:A:T	0	182252106	T	A
1	chr1:182252403:G:A	0	182252403	A	G
1	chr1:182252894:C:G	0	182252894	G	C
1	chr1:182254620:G:A	0	182254620	A	G
1	chr1:182254870:G:A	0	182254870	A	G
1	chr1:182254905:A:C	0	182254905	C	A
1	chr1:182256424:T:C	0	182256424	C	T
1	chr1:182256683:A:G	0	182256683	G	A
1	chr1:182256708:G:A	0	182256708	A	G
1	chr1:182256873:C:T	0	182256873	T	C
1	chr1:182257121:C:T	0	182257121	T	C
1	chr1:182257701:A:G	0	182257701	G	A
1	chr1:182257747:G:A	0	182257747	A	G
1	chr1:182257829:A:G	0	182257829	G	A
1	chr1:182260182:A:G	0	182260182	G	A
1	chr1:182260994:C:T	0	182260994	T	C
1	chr1:182261380:A:T	0	182261380	T	A
1	chr1:182262670:T:C	0	182262670	C	T
1	chr1:182262759:G:C	0	182262759	C	G
1	chr1:182263089:T:G	0	182263089	G	T
1	chr1:182267767:A:G	0	182267767	G	A
1	chr1:182268584:C:T	0	182268584	T	C
1	chr1:182268623:A:G	0	182268623	G	A
1	chr1:182268866:C:T	0	182268866	T	C
1	chr1:182269012:G:A	0	182269012	A	G
1	chr1:182269804:A:G	0	182269804	G	A
1	chr1:182270241:G:A	0	182270241	A	G
1	chr1:182270661:A:T	0	182270661	T	A
1	chr1:182270813:A:C	0	182270813	C	A
1	chr1:182271122:A:G	0	182271122	G	A
1	chr1:182272099:G:C	0	182272099	C	G
1	chr1:182272168:C:T	0	182272168	T	C
1	chr1:182272574:G:A	0	182272574	A	G
1	chr1:182274192:A:G	0	182274192	G	A
1	chr1:182274486:C:T	0	182274486	T	C
1	chr1:182274586:C:T	0	182274586	T	C
1	chr1:182277030:T:C	0	182277030	C	T
1	chr1:182277354:G:T	0	182277354	T	G
1	chr1:182277681:C:T	0	182277681	T	C
1	chr1:182281773:A:G	0	182281773	G	A
1	chr1:182282172:A:G	0	182282172	G	A
1	chr1:182283040:C:T	0	182283040	T	C
1	chr1:182283174:T:C	0	182283174	C	T
1	chr1:182283600:A:T	0	182283600	T	A
1	chr1:182283777:T:A	0	182283777	A	T
1	chr1:182283845:A:G	0	182283845	G	A
1	chr1:182284679:G:A	0	182284679	A	G
1	chr1:182284983:T:C	0	182284983	C	T
1	chr1:182285765:G:A	0	182285765	A	G
1	chr1:182285802:G:A	0	182285802	A	G
1	chr1:182285857:C:T	0	182285857	T	C
1	chr1:182286121:T:C	0	182286121	C	T
1	chr1:182286129:G:A	0	182286129	A	G
1	chr1:182286201:T:G	0	182286201	G	T
1	chr1:182286813:A:G	0	182286813	G	A
1	chr1:182286975:T:C	0	182286975	C	T
1	chr1:182287045:T:A	0	182287045	A	T
1	chr1:182287195:C:T	0	182287195	T	C
1	chr1:182287342:A:G	0	182287342	G	A
1	chr1:182287387:A:G	0	182287387	G	A
1	chr1:182287626:A:G	0	182287626	G	A
1	chr1:182287662:G:A	0	182287662	A	G
1	chr1:182287721:C:T	0	182287721	T	C
1	chr1:182287722:G:A	0	182287722	A	G
1	chr1:182287927:T:C	0	182287927	C	T
1	chr1:182288013:G:A	0	182288013	A	G
1	chr1:182288140:G:A	0	182288140	A	G
1	chr1:182288193:T:C	0	182288193	C	T
1	chr1:182288662:T:C	0	182288662	C	T
1	chr1:182289234:A:G	0	182289234	G	A
1	chr1:182290617:G:A	0	182290617	A	G
1	chr1:182290691:A:C	0	182290691	C	A
1	chr1:182290879:A:G	0	182290879	G	A
1	chr1:182290924:C:T	0	182290924	T	C
1	chr1:182292860:C:A	0	182292860	A	C
1	chr1:182293419:C:CCAGCCCT	0	182293419	CCAGCCCT	C
1	chr1:182293599:C:T	0	182293599	T	C
1	chr1:182293628:C:A	0	182293628	A	C
1	chr1:182293859:C:A	0	182293859	A	C
1	chr1:182294085:G:A	0	182294085	A	G
1	chr1:182294165:T:C	0	182294165	C	T
1	chr1:182294346:C:T	0	182294346	T	C
1	chr1:182294351:A:G	0	182294351	G	A
1	chr1:182294360:C:T	0	182294360	T	C
1	chr1:182294407:CA:C	0	182294407	C	CA
1	chr1:182294861:C:A	0	182294861	A	C
1	chr1:182294884:A:G	0	182294884	G	A
1	chr1:182295174:C:T	0	182295174	T	C
1	chr1:182295362:C:T	0	182295362	T	C
1	chr1:182295524:G:A	0	182295524	A	G
1	chr1:182295579:A:G	0	182295579	G	A
1	chr1:182295638:C:T	0	182295638	T	C
1	chr1:182296136:A:G	0	182296136	G	A
1	chr1:182296209:A:G	0	182296209	G	A
1	chr1:182296472:C:T	0	182296472	T	C
1	chr1:182296768:C:A	0	182296768	A	C
1	chr1:182297103:A:G	0	182297103	G	A
1	chr1:182297544:T:C	0	182297544	C	T
1	chr1:182297550:C:G	0	182297550	G	C
1	chr1:182297685:A:G	0	182297685	G	A
1	chr1:182297792:TG:T	0	182297792	T	TG
1	chr1:182298124:G:T	0	182298124	T	G
1	chr1:182298430:G:A	0	182298430	A	G
1	chr1:182298543:T:C	0	182298543	C	T
1	chr1:182299075:G:A	0	182299075	A	G
1	chr1:182299502:A:G	0	182299502	G	A
1	chr1:182299525:G:A	0	182299525	A	G
1	chr1:182299701:A:G	0	182299701	G	A
1	chr1:182299780:C:T	0	182299780	T	C
1	chr1:182300260:T:C	0	182300260	C	T
1	chr1:182300289:A:G	0	182300289	G	A
1	chr1:182300543:T:A	0	182300543	A	T
1	chr1:182300566:C:A	0	182300566	A	C
1	chr1:182300628:T:C	0	182300628	C	T
1	chr1:182300833:A:G	0	182300833	G	A
1	chr1:182301198:C:T	0	182301198	T	C
1	chr1:182301490:G:A	0	182301490	A	G
1	chr1:182301668:A:G	0	182301668	G	A
1	chr1:182301808:G:A	0	182301808	A	G
1	chr1:182302906:C:G	0	182302906	G	C
1	chr1:182302927:T:G	0	182302927	G	T
1	chr1:182303156:A:T	0	182303156	T	A
1	chr1:182303161:T:C	0	182303161	C	T
1	chr1:182303854:C:T	0	182303854	T	C
1	chr1:182304290:C:T	0	182304290	T	C
1	chr1:182304341:G:A	0	182304341	A	G
1	chr1:182304346:T:C	0	182304346	C	T
1	chr1:182304547:G:A	0	182304547	A	G
1	chr1:182306517:G:A	0	182306517	A	G
1	chr1:182306625:A:G	0	182306625	G	A
1	chr1:182306653:T:A	0	182306653	A	T
1	chr1:182307640:T:C	0	182307640	C	T
1	chr1:182308013:C:T	0	182308013	T	C
1	chr1:182308418:C:T	0	182308418	T	C
1	chr1:182308479:T:C	0	182308479	C	T
1	chr1:182309253:A:C	0	182309253	C	A
1	chr1:182311464:C:T	0	182311464	T	C
1	chr1:182311666:T:C	0	182311666	C	T
1	chr1:182311712:T:C	0	182311712	C	T
1	chr1:182311917:T:C	0	182311917	C	T
1	chr1:182312329:G:A	0	182312329	A	G
1	chr1:182312683:A:C	0	182312683	C	A
1	chr1:182313682:T:C	0	182313682	C	T
1	chr1:182315980:C:A	0	182315980	A	C
1	chr1:182316160:A:G	0	182316160	G	A
1	chr1:182318129:T:C	0	182318129	C	T
1	chr1:182319965:G:A	0	182319965	A	G
1	chr1:182320640:G:A	0	182320640	A	G
1	chr1:182322300:T:G	0	182322300	G	T
1	chr1:182322410:G:A	0	182322410	A	G
1	chr1:182323321:T:A	0	182323321	A	T
1	chr1:182323387:A:C	0	182323387	C	A
1	chr1:182323631:A:G	0	182323631	G	A
1	chr1:182326718:A:C	0	182326718	C	A
1	chr1:182327513:C:T	0	182327513	T	C
1	chr1:182328087:C:T	0	182328087	T	C
1	chr1:182328957:G:A	0	182328957	A	G
1	chr1:182329185:A:G	0	182329185	G	A
1	chr1:182329200:G:A	0	182329200	A	G
1	chr1:182329649:G:A	0	182329649	A	G
1	chr1:182329737:T:C	0	182329737	C	T
1	chr1:182330529:C:T	0	182330529	T	C
1	chr1:182331300:G:A	0	182331300	A	G
1	chr1:182333172:C:T	0	182333172	T	C
1	chr1:182333395:A:C	0	182333395	C	A
1	chr1:182333703:C:T	0	182333703	T	C
1	chr1:182335948:C:T	0	182335948	T	C
1	chr1:182336012:T:C	0	182336012	C	T
1	chr1:182336855:A:G	0	182336855	G	A
1	chr1:182337537:G:A	0	182337537	A	G
1	chr1:182337627:A:G	0	182337627	G	A
1	chr1:182337651:G:A	0	182337651	A	G
1	chr1:182337719:AAAG:A	0	182337719	A	AAAG
1	chr1:182338468:T:C	0	182338468	C	T
1	chr1:182338838:C:T	0	182338838	T	C
1	chr1:182339330:G:A	0	182339330	A	G
1	chr1:182339827:G:A	0	182339827	A	G
1	chr1:182339902:C:T	0	182339902	T	C
1	chr1:182340021:T:C	0	182340021	C	T
1	chr1:182340342:G:T	0	182340342	T	G
1	chr1:182340447:G:A	0	182340447	A	G
1	chr1:182340808:G:A	0	182340808	A	G
1	chr1:182340974:C:T	0	182340974	T	C
1	chr1:182341140:G:A	0	182341140	A	G
1	chr1:182342456:A:G	0	182342456	G	A
1	chr1:182342834:C:T	0	182342834	T	C
1	chr1:182343248:T:C	0	182343248	C	T
1	chr1:182343341:G:A	0	182343341	A	G
1	chr1:182343465:A:G	0	182343465	G	A
1	chr1:182343474:T:C	0	182343474	C	T
1	chr1:182343622:C:T	0	182343622	T	C
1	chr1:182343713:A:G	0	182343713	G	A
1	chr1:182344095:A:G	0	182344095	G	A
1	chr1:182344144:AG:A	0	182344144	A	AG
1	chr1:182344188:T:C	0	182344188	C	T
1	chr1:182344441:GT:G	0	182344441	G	GT
1	chr1:182344647:G:A	0	182344647	A	G
1	chr1:182345124:A:G	0	182345124	G	A
1	chr1:182345447:C:T	0	182345447	T	C
1	chr1:182345885:T:C	0	182345885	C	T
1	chr1:182345921:T:C	0	182345921	C	T
1	chr1:182346175:G:A	0	182346175	A	G
1	chr1:182346348:G:C	0	182346348	C	G
1	chr1:182346660:G:A	0	182346660	A	G
1	chr1:182346700:T:C	0	182346700	C	T
1	chr1:182346868:T:A	0	182346868	A	T
1	chr1:182347744:T:C	0	182347744	C	T
1	chr1:182348360:C:A	0	182348360	A	C
1	chr1:182348607:T:C	0	182348607	C	T
1	chr1:182348807:A:G	0	182348807	G	A
1	chr1:182348985:T:G	0	182348985	G	T
1	chr1:182349648:A:C	0	182349648	C	A
1	chr1:182350109:G:A	0	182350109	A	G
1	chr1:182350399:C:A	0	182350399	A	C
1	chr1:182350800:G:A	0	182350800	A	G
1	chr1:182351908:A:G	0	182351908	G	A
1	chr1:182351941:G:T	0	182351941	T	G
1	chr1:182351960:G:T	0	182351960	T	G
1	chr1:182352022:G:A	0	182352022	A	G
1	chr1:182352251:G:T	0	182352251	T	G
1	chr1:182352309:C:T	0	182352309	T	C
1	chr1:182352397:A:G	0	182352397	G	A
1	chr1:182352806:G:A	0	182352806	A	G
1	chr1:182353327:C:G	0	182353327	G	C
1	chr1:182353365:A:C	0	182353365	C	A
1	chr1:182353901:G:A	0	182353901	A	G
1	chr1:182354198:A:T	0	182354198	T	A
1	chr1:182354697:C:A	0	182354697	A	C
1	chr1:182354845:C:T	0	182354845	T	C
1	chr1:182354962:C:T	0	182354962	T	C
1	chr1:182355033:C:T	0	182355033	T	C
1	chr1:182355910:T:C	0	182355910	C	T
1	chr1:182356539:C:A	0	182356539	A	C
1	chr1:182356913:G:T	0	182356913	T	G
1	chr1:182357047:CT:C	0	182357047	C	CT
1	chr1:182357054:C:A	0	182357054	A	C
1	chr1:182357102:G:A	0	182357102	A	G
1	chr1:182357572:A:G	0	182357572	G	A
1	chr1:182358365:T:G	0	182358365	G	T
1	chr1:182358378:C:T	0	182358378	T	C
1	chr1:182358684:G:C	0	182358684	C	G
1	chr1:182359127:TC:T	0	182359127	T	TC
1	chr1:182359386:G:A	0	182359386	A	G
1	chr1:182359488:A:G	0	182359488	G	A
1	chr1:182359962:G:C	0	182359962	C	G
1	chr1:182360990:C:T	0	182360990	T	C
1	chr1:182361917:C:T	0	182361917	T	C
1	chr1:182362367:A:T	0	182362367	T	A
1	chr1:182362628:A:G	0	182362628	G	A
1	chr1:182363996:A:G	0	182363996	G	A
1	chr1:182364252:G:C	0	182364252	C	G
1	chr1:182364372:C:T	0	182364372	T	C
1	chr1:182364559:A:T	0	182364559	T	A
1	chr1:182364633:A:G	0	182364633	G	A
1	chr1:182365308:T:C	0	182365308	C	T
1	chr1:182365456:C:A	0	182365456	A	C
1	chr1:182365840:G:A	0	182365840	A	G
1	chr1:182366287:G:A	0	182366287	A	G
1	chr1:182368539:C:T	0	182368539	T	C
1	chr1:182368567:T:C	0	182368567	C	T
1	chr1:182368700:G:A	0	182368700	A	G
1	chr1:182369180:C:T	0	182369180	T	C
1	chr1:182369356:A:G	0	182369356	G	A
1	chr1:182369376:C:T	0	182369376	T	C
1	chr1:182369404:A:G	0	182369404	G	A
1	chr1:182370761:C:T	0	182370761	T	C
1	chr1:182371456:G:A	0	182371456	A	G
1	chr1:182373421:C:T	0	182373421	T	C
1	chr1:182373495:A:G	0	182373495	G	A
1	chr1:182373937:A:G	0	182373937	G	A
1	chr1:182374118:A:G	0	182374118	G	A
1	chr1:182374571:C:T	0	182374571	T	C
1	chr1:182374973:C:T	0	182374973	T	C
1	chr1:182375129:T:C	0	182375129	C	T
1	chr1:182375636:A:G	0	182375636	G	A
1	chr1:182375791:G:A	0	182375791	A	G
1	chr1:182376883:C:G	0	182376883	G	C
1	chr1:182377099:T:C	0	182377099	C	T
1	chr1:182378532:A:G	0	182378532	G	A
1	chr1:182378656:G:T	0	182378656	T	G
1	chr1:182378682:T:C	0	182378682	C	T
1	chr1:182378975:T:C	0	182378975	C	T
1	chr1:182379492:G:A	0	182379492	A	G
1	chr1:182379594:A:G	0	182379594	G	A
1	chr1:182380334:G:T	0	182380334	T	G
1	chr1:182380457:A:C	0	182380457	C	A
1	chr1:182380814:A:G	0	182380814	G	A
1	chr1:182380972:G:A	0	182380972	A	G
1	chr1:182381761:C:G	0	182381761	G	C
1	chr1:182385715:A:G	0	182385715	G	A
1	chr1:182385911:A:G	0	182385911	G	A
1	chr1:182386185:T:C	0	182386185	C	T
1	chr1:182386944:A:C	0	182386944	C	A
1	chr1:182387264:A:G	0	182387264	G	A
1	chr1:182389302:T:C	0	182389302	C	T
1	chr1:182389553:TTG:T	0	182389553	T	TTG
1	chr1:182390443:A:C	0	182390443	C	A
1	chr1:182391067:A:C	0	182391067	C	A
1	chr1:182391088:G:T	0	182391088	T	G
1	chr1:182391180:C:T	0	182391180	T	C
1	chr1:182391708:C:G	0	182391708	G	C
1	chr1:182392343:T:C	0	182392343	C	T
1	chr1:182392371:C:T	0	182392371	T	C
1	chr1:182392495:C:A	0	182392495	A	C
1	chr1:182392554:C:T	0	182392554	T	C
1	chr1:182392790:G:A	0	182392790	A	G
1	chr1:182393124:A:G	0	182393124	G	A
1	chr1:182394284:G:A	0	182394284	A	G
1	chr1:182394975:A:G	0	182394975	G	A
1	chr1:182396008:C:T	0	182396008	T	C
1	chr1:182396102:T:A	0	182396102	A	T
1	chr1:182396220:A:C	0	182396220	C	A
1	chr1:182396860:G:C	0	182396860	C	G
1	chr1:182397143:T:C	0	182397143	C	T
1	chr1:182398413:G:A	0	182398413	A	G
1	chr1:182398508:A:G	0	182398508	G	A
1	chr1:182398742:C:G	0	182398742	G	C
1	chr1:182398758:A:G	0	182398758	G	A
1	chr1:182399943:G:A	0	182399943	A	G
1	chr1:182400098:A:G	0	182400098	G	A
1	chr1:182400848:T:A	0	182400848	A	T
1	chr1:182401639:A:G	0	182401639	G	A
1	chr1:182402188:T:C	0	182402188	C	T
1	chr1:182402702:C:A	0	182402702	A	C
1	chr1:182403317:G:A	0	182403317	A	G
1	chr1:182403511:T:G	0	182403511	G	T
1	chr1:182404244:G:A	0	182404244	A	G
1	chr1:182404363:C:T	0	182404363	T	C
1	chr1:182404390:G:T	0	182404390	T	G
1	chr1:182404578:C:A	0	182404578	A	C
1	chr1:182404846:G:T	0	182404846	T	G
1	chr1:182405371:A:G	0	182405371	G	A
1	chr1:182405374:A:G	0	182405374	G	A
1	chr1:182405520:G:A	0	182405520	A	G
1	chr1:182406484:T:C	0	182406484	C	T
1	chr1:182407125:C:T	0	182407125	T	C
1	chr1:182407768:T:A	0	182407768	A	T
1	chr1:182409293:A:G	0	182409293	G	A
1	chr1:182412700:G:A	0	182412700	A	G
1	chr1:182414429:T:A	0	182414429	A	T
1	chr1:182416877:A:G	0	182416877	G	A
1	chr1:182417062:C:T	0	182417062	T	C
1	chr1:182417693:C:G	0	182417693	G	C
1	chr1:182418436:AAGTATT:A	0	182418436	A	AAGTATT
1	chr1:182418721:G:A	0	182418721	A	G
1	chr1:182419737:T:C	0	182419737	C	T
1	chr1:182421237:G:T	0	182421237	T	G
1	chr1:182421770:A:G	0	182421770	G	A
1	chr1:182422569:T:C	0	182422569	C	T
1	chr1:182423277:T:G	0	182423277	G	T
1	chr1:182423484:C:A	0	182423484	A	C
1	chr1:182424063:A:G	0	182424063	G	A
1	chr1:182424222:T:C	0	182424222	C	T
1	chr1:182424816:C:T	0	182424816	T	C
1	chr1:182425628:C:T	0	182425628	T	C
1	chr1:182426004:G:A	0	182426004	A	G
1	chr1:182426749:G:A	0	182426749	A	G
1	chr1:182427100:A:C	0	182427100	C	A
1	chr1:182428630:C:T	0	182428630	T	C
1	chr1:182428778:T:A	0	182428778	A	T
1	chr1:182428869:C:T	0	182428869	T	C
1	chr1:182429066:T:C	0	182429066	C	T
1	chr1:182429570:G:T	0	182429570	T	G
1	chr1:182429776:A:G	0	182429776	G	A
1	chr1:182429883:G:T	0	182429883	T	G
1	chr1:182430781:A:G	0	182430781	G	A
1	chr1:182432057:C:G	0	182432057	G	C
1	chr1:182432805:C:T	0	182432805	T	C
1	chr1:182433532:T:C	0	182433532	C	T
1	chr1:182433668:A:G	0	182433668	G	A
1	chr1:182434078:C:T	0	182434078	T	C
1	chr1:182434966:C:T	0	182434966	T	C
1	chr1:182435344:C:G	0	182435344	G	C
1	chr1:182435549:A:G	0	182435549	G	A
1	chr1:182436058:C:A	0	182436058	A	C
1	chr1:182436682:C:G	0	182436682	G	C
1	chr1:182437359:T:C	0	182437359	C	T
1	chr1:182437519:A:G	0	182437519	G	A
1	chr1:182437850:C:T	0	182437850	T	C
1	chr1:182438465:G:C	0	182438465	C	G
1	chr1:182439404:A:G	0	182439404	G	A
1	chr1:182439846:G:A	0	182439846	A	G
1	chr1:182440115:C:T	0	182440115	T	C
1	chr1:182440483:A:G	0	182440483	G	A
1	chr1:182440941:G:T	0	182440941	T	G
1	chr1:182441274:A:G	0	182441274	G	A
1	chr1:182442831:T:C	0	182442831	C	T
1	chr1:182443019:G:A	0	182443019	A	G
1	chr1:182444061:G:A	0	182444061	A	G
1	chr1:182444188:G:T	0	182444188	T	G
1	chr1:182444285:A:G	0	182444285	G	A
1	chr1:182444414:G:A	0	182444414	A	G
1	chr1:182445738:T:C	0	182445738	C	T
1	chr1:182446181:GAA:G	0	182446181	G	GAA
1	chr1:182446681:T:C	0	182446681	C	T
1	chr1:182447280:A:T	0	182447280	T	A
1	chr1:182448248:G:A	0	182448248	A	G
1	chr1:182450489:T:C	0	182450489	C	T
1	chr1:182450505:T:A	0	182450505	A	T
1	chr1:182451499:T:A	0	182451499	A	T
1	chr1:182453532:G:A	0	182453532	A	G
1	chr1:182454441:A:G	0	182454441	G	A
1	chr1:182454753:A:G	0	182454753	G	A
1	chr1:182455350:G:A	0	182455350	A	G
1	chr1:182455912:C:T	0	182455912	T	C
1	chr1:182456221:C:T	0	182456221	T	C
1	chr1:182457570:G:A	0	182457570	A	G
1	chr1:182457762:G:T	0	182457762	T	G
1	chr1:182458524:C:T	0	182458524	T	C
1	chr1:182458627:G:A	0	182458627	A	G
1	chr1:182460240:G:A	0	182460240	A	G
1	chr1:182460593:T:C	0	182460593	C	T
1	chr1:182460860:C:A	0	182460860	A	C
1	chr1:182461103:A:G	0	182461103	G	A
1	chr1:182461395:G:A	0	182461395	A	G
1	chr1:182461780:ATAGGACAGTAGAAAC:A	0	182461780	A	ATAGGACAGTAGAAAC
1	chr1:182461963:G:T	0	182461963	T	G
1	chr1:182462578:A:T	0	182462578	T	A
1	chr1:182463046:A:C	0	182463046	C	A
1	chr1:182463064:C:T	0	182463064	T	C
1	chr1:182463118:C:A	0	182463118	A	C
1	chr1:182464916:G:A	0	182464916	A	G
1	chr1:182465351:A:G	0	182465351	G	A
1	chr1:182465380:G:A	0	182465380	A	G
1	chr1:182465702:G:A	0	182465702	A	G
1	chr1:182466039:C:T	0	182466039	T	C
1	chr1:182466539:G:C	0	182466539	C	G
1	chr1:182466621:A:G	0	182466621	G	A
1	chr1:182466821:T:C	0	182466821	C	T
1	chr1:182466879:A:G	0	182466879	G	A
1	chr1:182467304:C:T	0	182467304	T	C
1	chr1:182467431:C:T	0	182467431	T	C
1	chr1:182467584:G:T	0	182467584	T	G
1	chr1:182468071:A:C	0	182468071	C	A
1	chr1:182468275:T:C	0	182468275	C	T
1	chr1:182468333:C:T	0	182468333	T	C
1	chr1:182468835:A:G	0	182468835	G	A
1	chr1:182468968:G:A	0	182468968	A	G
1	chr1:182469951:A:G	0	182469951	G	A
1	chr1:182470398:C:T	0	182470398	T	C
1	chr1:182470690:T:C	0	182470690	C	T
1	chr1:182470786:T:C	0	182470786	C	T
1	chr1:182471619:T:C	0	182471619	C	T
1	chr1:182472311:G:A	0	182472311	A	G
1	chr1:182474327:T:C	0	182474327	C	T
1	chr1:182475695:CCATCTCCTGCCAGGACACCT:C	0	182475695	C	CCATCTCCTGCCAGGACACCT
1	chr1:182475869:T:A	0	182475869	A	T
1	chr1:182477080:C:A	0	182477080	A	C
1	chr1:182477221:G:A	0	182477221	A	G
1	chr1:182477361:A:G	0	182477361	G	A
1	chr1:182477446:T:C	0	182477446	C	T
1	chr1:182477448:G:A	0	182477448	A	G
1	chr1:182477883:G:A	0	182477883	A	G
1	chr1:182478319:C:A	0	182478319	A	C
1	chr1:182478877:G:A	0	182478877	A	G
1	chr1:182479146:G:A	0	182479146	A	G
1	chr1:182480285:G:T	0	182480285	T	G
1	chr1:182480516:C:T	0	182480516	T	C
1	chr1:182481241:A:G	0	182481241	G	A
1	chr1:182481488:G:A	0	182481488	A	G
1	chr1:182482355:A:G	0	182482355	G	A
1	chr1:182482551:G:A	0	182482551	A	G
1	chr1:182482681:T:C	0	182482681	C	T
1	chr1:182482886:G:A	0	182482886	A	G
1	chr1:182483194:G:A	0	182483194	A	G
1	chr1:182483227:G:A	0	182483227	A	G
1	chr1:182483548:A:G	0	182483548	G	A
1	chr1:182483978:G:T	0	182483978	T	G
1	chr1:182484412:G:A	0	182484412	A	G
1	chr1:182484498:G:A	0	182484498	A	G
1	chr1:182484784:C:T	0	182484784	T	C
1	chr1:182484820:C:T	0	182484820	T	C
1	chr1:182485517:A:G	0	182485517	G	A
1	chr1:182485609:T:G	0	182485609	G	T
1	chr1:182485937:T:C	0	182485937	C	T
1	chr1:182486195:C:T	0	182486195	T	C
1	chr1:182486758:C:T	0	182486758	T	C
1	chr1:182487807:A:G	0	182487807	G	A
1	chr1:182488642:T:C	0	182488642	C	T
1	chr1:182489720:C:T	0	182489720	T	C
1	chr1:182491042:C:A	0	182491042	A	C
1	chr1:182491852:A:G	0	182491852	G	A
1	chr1:182492531:A:G	0	182492531	G	A
1	chr1:182494769:T:C	0	182494769	C	T
1	chr1:182495107:G:T	0	182495107	T	G
1	chr1:182497224:TAGAA:T	0	182497224	T	TAGAA
1	chr1:182497236:T:A	0	182497236	A	T
1	chr1:182498732:A:G	0	182498732	G	A
1	chr1:182502563:T:A	0	182502563	A	T
1	chr1:182503184:C:T	0	182503184	T	C
1	chr1:182503491:G:A	0	182503491	A	G
1	chr1:182504022:C:T	0	182504022	T	C
1	chr1:182504894:C:T	0	182504894	T	C
1	chr1:182505025:C:T	0	182505025	T	C
1	chr1:182505417:C:T	0	182505417	T	C
1	chr1:182505569:C:T	0	182505569	T	C
1	chr1:182505591:T:A	0	182505591	A	T
1	chr1:182506327:G:A	0	182506327	A	G
1	chr1:182506459:A:T	0	182506459	T	A
1	chr1:182506512:GC:G	0	182506512	G	GC
1	chr1:182506550:T:A	0	182506550	A	T
1	chr1:182507071:A:G	0	182507071	G	A
1	chr1:182508191:T:G	0	182508191	G	T
1	chr1:182511235:G:A	0	182511235	A	G
1	chr1:182511650:T:A	0	182511650	A	T
1	chr1:182511734:T:C	0	182511734	C	T
1	chr1:182513077:A:G	0	182513077	G	A
1	chr1:182513123:G:A	0	182513123	A	G
1	chr1:182513206:G:A	0	182513206	A	G
1	chr1:182513378:A:T	0	182513378	T	A
1	chr1:182513383:T:G	0	182513383	G	T
1	chr1:182513816:G:A	0	182513816	A	G
1	chr1:182514082:AG:A	0	182514082	A	AG
1	chr1:182514164:A:T	0	182514164	T	A
1	chr1:182514329:G:C	0	182514329	C	G
1	chr1:182514567:T:C	0	182514567	C	T
1	chr1:182514806:G:A	0	182514806	A	G
1	chr1:182515168:G:T	0	182515168	T	G
1	chr1:182515348:T:C	0	182515348	C	T
1	chr1:182515932:G:A	0	182515932	A	G
1	chr1:182516286:A:G	0	182516286	G	A
1	chr1:182516614:T:C	0	182516614	C	T
1	chr1:182516810:T:C	0	182516810	C	T
1	chr1:182517021:G:A	0	182517021	A	G
1	chr1:182517201:T:G	0	182517201	G	T
1	chr1:182517397:C:T	0	182517397	T	C
1	chr1:182517929:C:T	0	182517929	T	C
1	chr1:182517948:C:T	0	182517948	T	C
1	chr1:182518358:T:C	0	182518358	C	T
1	chr1:182518543:C:G	0	182518543	G	C
1	chr1:182518816:T:C	0	182518816	C	T
1	chr1:182519027:G:A	0	182519027	A	G
1	chr1:182519167:G:A	0	182519167	A	G
1	chr1:182519252:AT:A	0	182519252	A	AT
1	chr1:182519843:C:T	0	182519843	T	C
1	chr1:182519878:A:C	0	182519878	C	A
1	chr1:182520002:C:A	0	182520002	A	C
1	chr1:182521054:A:G	0	182521054	G	A
1	chr1:182521229:C:T	0	182521229	T	C
1	chr1:182521334:A:G	0	182521334	G	A
1	chr1:182521380:A:G	0	182521380	G	A
1	chr1:182521825:G:A	0	182521825	A	G
1	chr1:182521976:T:C	0	182521976	C	T
1	chr1:182522355:T:A	0	182522355	A	T
1	chr1:182523100:A:G	0	182523100	G	A
1	chr1:182523509:G:A	0	182523509	A	G
1	chr1:182523545:A:G	0	182523545	G	A
1	chr1:182523649:A:G	0	182523649	G	A
1	chr1:182524133:C:T	0	182524133	T	C
1	chr1:182524291:GTA:G	0	182524291	G	GTA
1	chr1:182524394:C:G	0	182524394	G	C
1	chr1:182524630:A:T	0	182524630	T	A
1	chr1:182524830:A:G	0	182524830	G	A
1	chr1:182524928:G:A	0	182524928	A	G
1	chr1:182525102:G:A	0	182525102	A	G
1	chr1:182525104:G:A	0	182525104	A	G
1	chr1:182525860:CG:C	0	182525860	C	CG
1	chr1:182526127:G:A	0	182526127	A	G
1	chr1:182526217:C:T	0	182526217	T	C
1	chr1:182526391:G:A	0	182526391	A	G
1	chr1:182526497:G:A	0	182526497	A	G
1	chr1:182526578:A:G	0	182526578	G	A
1	chr1:182526594:C:T	0	182526594	T	C
1	chr1:182527694:A:G	0	182527694	G	A
1	chr1:182527886:C:A	0	182527886	A	C
1	chr1:182532373:C:T	0	182532373	T	C
1	chr1:182532374:G:A	0	182532374	A	G
1	chr1:182532898:G:T	0	182532898	T	G
1	chr1:182536542:A:G	0	182536542	G	A
1	chr1:182537010:C:A	0	182537010	A	C
1	chr1:182537014:T:A	0	182537014	A	T
1	chr1:182537384:A:G	0	182537384	G	A
1	chr1:182537687:T:C	0	182537687	C	T
1	chr1:182538336:T:C	0	182538336	C	T
1	chr1:182538436:G:A	0	182538436	A	G
1	chr1:182538900:A:G	0	182538900	G	A
1	chr1:182539447:T:A	0	182539447	A	T
1	chr1:182539448:A:G	0	182539448	G	A
1	chr1:182539580:A:AC	0	182539580	AC	A
1	chr1:182539626:A:G	0	182539626	G	A
1	chr1:182539656:C:T	0	182539656	T	C
1	chr1:182539801:A:G	0	182539801	G	A
1	chr1:182540026:G:A	0	182540026	A	G
1	chr1:182540134:G:A	0	182540134	A	G
1	chr1:182540157:A:G	0	182540157	G	A
1	chr1:182540463:T:C	0	182540463	C	T
1	chr1:182540936:A:G	0	182540936	G	A
1	chr1:182541053:C:T	0	182541053	T	C
1	chr1:182541134:G:A	0	182541134	A	G
1	chr1:182541175:C:A	0	182541175	A	C
1	chr1:182541446:T:C	0	182541446	C	T
1	chr1:182542114:C:T	0	182542114	T	C
1	chr1:182542263:T:G	0	182542263	G	T
1	chr1:182542331:C:T	0	182542331	T	C
1	chr1:182542410:T:C	0	182542410	C	T
1	chr1:182542634:A:G	0	182542634	G	A
1	chr1:182543136:A:G	0	182543136	G	A
1	chr1:182543192:C:A	0	182543192	A	C
1	chr1:182543411:G:A	0	182543411	A	G
1	chr1:182543533:A:G	0	182543533	G	A
1	chr1:182543629:T:C	0	182543629	C	T
1	chr1:182543774:C:T	0	182543774	T	C
1	chr1:182544279:T:G	0	182544279	G	T
1	chr1:182544735:C:T	0	182544735	T	C
1	chr1:182545243:T:C	0	182545243	C	T
1	chr1:182545246:A:C	0	182545246	C	A
1	chr1:182545717:T:G	0	182545717	G	T
1	chr1:182545737:T:G	0	182545737	G	T
1	chr1:182545908:A:G	0	182545908	G	A
1	chr1:182545911:T:C	0	182545911	C	T
1	chr1:182546341:G:T	0	182546341	T	G
1	chr1:182546899:G:A	0	182546899	A	G
1	chr1:182547117:C:T	0	182547117	T	C
1	chr1:182547244:T:C	0	182547244	C	T
1	chr1:182547419:T:C	0	182547419	C	T
1	chr1:182547712:T:A	0	182547712	A	T
1	chr1:182547856:A:G	0	182547856	G	A
1	chr1:182549129:G:C	0	182549129	C	G
1	chr1:182549279:C:T	0	182549279	T	C
1	chr1:182549489:G:A	0	182549489	A	G
1	chr1:182549507:T:G	0	182549507	G	T
1	chr1:182550431:G:A	0	182550431	A	G
1	chr1:182550436:A:G	0	182550436	G	A
1	chr1:182550824:T:C	0	182550824	C	T
1	chr1:182551227:TCA:T	0	182551227	T	TCA
1	chr1:182551477:A:G	0	182551477	G	A
1	chr1:182552137:G:A	0	182552137	A	G
1	chr1:182552271:G:A	0	182552271	A	G
1	chr1:182552739:C:T	0	182552739	T	C
1	chr1:182553008:A:G	0	182553008	G	A
1	chr1:182553157:A:G	0	182553157	G	A
1	chr1:182553417:C:T	0	182553417	T	C
1	chr1:182553627:C:A	0	182553627	A	C
1	chr1:182553817:A:G	0	182553817	G	A
1	chr1:182554368:A:G	0	182554368	G	A
1	chr1:182554369:A:G	0	182554369	G	A
1	chr1:182554397:G:A	0	182554397	A	G
1	chr1:182555283:A:G	0	182555283	G	A
1	chr1:182555379:A:G	0	182555379	G	A
1	chr1:182557704:C:A	0	182557704	A	C
1	chr1:182559134:T:C	0	182559134	C	T
1	chr1:182559292:T:G	0	182559292	G	T
1	chr1:182559298:C:T	0	182559298	T	C
1	chr1:182559481:G:A	0	182559481	A	G
1	chr1:182559839:T:A	0	182559839	A	T
1	chr1:182560449:T:C	0	182560449	C	T
1	chr1:182561561:G:A	0	182561561	A	G
1	chr1:182561643:G:A	0	182561643	A	G
1	chr1:182562172:T:C	0	182562172	C	T
1	chr1:182562250:A:G	0	182562250	G	A
1	chr1:182562425:TATG:T	0	182562425	T	TATG
1	chr1:182562511:T:C	0	182562511	C	T
1	chr1:182562884:C:T	0	182562884	T	C
1	chr1:182563014:T:A	0	182563014	A	T
1	chr1:182563539:C:A	0	182563539	A	C
1	chr1:182563633:G:GGAACAAAACA	0	182563633	GGAACAAAACA	G
1	chr1:182563656:A:G	0	182563656	G	A
1	chr1:182564037:T:C	0	182564037	C	T
1	chr1:182564038:G:A	0	182564038	A	G
1	chr1:182564201:G:A	0	182564201	A	G
1	chr1:182565366:G:A	0	182565366	A	G
1	chr1:182565918:A:G	0	182565918	G	A
1	chr1:182566246:A:C	0	182566246	C	A
1	chr1:182566727:G:T	0	182566727	T	G
1	chr1:182566776:C:T	0	182566776	T	C
1	chr1:182568359:C:T	0	182568359	T	C
1	chr1:182568464:A:C	0	182568464	C	A
1	chr1:182568661:G:A	0	182568661	A	G
1	chr1:182568928:G:A	0	182568928	A	G
1	chr1:182569090:C:T	0	182569090	T	C
1	chr1:182569343:C:T	0	182569343	T	C
1	chr1:182569480:A:G	0	182569480	G	A
1	chr1:182570745:C:T	0	182570745	T	C
1	chr1:182570983:C:T	0	182570983	T	C
1	chr1:182571014:T:C	0	182571014	C	T
1	chr1:182571896:G:A	0	182571896	A	G
1	chr1:182572946:G:T	0	182572946	T	G
1	chr1:182573716:G:C	0	182573716	C	G
1	chr1:182574196:A:G	0	182574196	G	A
1	chr1:182574531:T:G	0	182574531	G	T
1	chr1:182574802:T:C	0	182574802	C	T
1	chr1:182575680:T:C	0	182575680	C	T
1	chr1:182576086:C:T	0	182576086	T	C
1	chr1:182576576:T:C	0	182576576	C	T
1	chr1:182578244:T:C	0	182578244	C	T
1	chr1:182578665:G:A	0	182578665	A	G
1	chr1:182579472:C:A	0	182579472	A	C
1	chr1:182579884:A:G	0	182579884	G	A
1	chr1:182580594:T:C	0	182580594	C	T
1	chr1:182582202:A:C	0	182582202	C	A
1	chr1:182583331:C:T	0	182583331	T	C
1	chr1:182583608:A:T	0	182583608	T	A
1	chr1:182584558:C:T	0	182584558	T	C
1	chr1:182586901:A:G	0	182586901	G	A
1	chr1:182587195:T:C	0	182587195	C	T
1	chr1:182589004:G:T	0	182589004	T	G
1	chr1:182589381:A:G	0	182589381	G	A
1	chr1:182589684:T:G	0	182589684	G	T
1	chr1:182590218:C:T	0	182590218	T	C
1	chr1:182590375:C:T	0	182590375	T	C
1	chr1:182591113:A:T	0	182591113	T	A
1	chr1:182592128:G:A	0	182592128	A	G
1	chr1:182592498:T:C	0	182592498	C	T
1	chr1:182592917:T:C	0	182592917	C	T
1	chr1:182593255:C:T	0	182593255	T	C
1	chr1:182595169:G:A	0	182595169	A	G
1	chr1:182596139:A:G	0	182596139	G	A
1	chr1:182598305:G:A	0	182598305	A	G
1	chr1:182598384:C:T	0	182598384	T	C
1	chr1:182598604:A:G	0	182598604	G	A
1	chr1:182599069:G:C	0	182599069	C	G
1	chr1:182600491:T:C	0	182600491	C	T
1	chr1:182601868:C:T	0	182601868	T	C
1	chr1:182603740:T:C	0	182603740	C	T
1	chr1:182604000:G:A	0	182604000	A	G
1	chr1:182606333:C:T	0	182606333	T	C
1	chr1:182606536:G:A	0	182606536	A	G
1	chr1:182607439:T:C	0	182607439	C	T
1	chr1:182608250:A:G	0	182608250	G	A
1	chr1:182608526:T:A	0	182608526	A	T
1	chr1:182608676:C:G	0	182608676	G	C
1	chr1:182609900:T:C	0	182609900	C	T
1	chr1:182610467:G:T	0	182610467	T	G
1	chr1:182610793:G:A	0	182610793	A	G
1	chr1:182610989:C:T	0	182610989	T	C
1	chr1:182612022:T:G	0	182612022	G	T
1	chr1:182613225:C:T	0	182613225	T	C
1	chr1:182613240:T:G	0	182613240	G	T
1	chr1:182613755:C:T	0	182613755	T	C
1	chr1:182613921:A:AT	0	182613921	AT	A
1	chr1:182614429:G:A	0	182614429	A	G
1	chr1:182614442:C:T	0	182614442	T	C
1	chr1:182614491:G:C	0	182614491	C	G
1	chr1:182615071:A:G	0	182615071	G	A
1	chr1:182616989:AC:A	0	182616989	A	AC
1	chr1:182618495:A:T	0	182618495	T	A
1	chr1:182620049:C:T	0	182620049	T	C
1	chr1:182620076:G:A	0	182620076	A	G
1	chr1:182620397:G:A	0	182620397	A	G
1	chr1:182620503:A:G	0	182620503	G	A
1	chr1:182620656:A:G	0	182620656	G	A
1	chr1:182621434:A:G	0	182621434	G	A
1	chr1:182621444:C:G	0	182621444	G	C
1	chr1:182621667:A:G	0	182621667	G	A
1	chr1:182621733:C:G	0	182621733	G	C
1	chr1:182623201:C:T	0	182623201	T	C
1	chr1:182624532:A:G	0	182624532	G	A
1	chr1:182624629:T:C	0	182624629	C	T
1	chr1:182627161:C:T	0	182627161	T	C
1	chr1:182627593:T:G	0	182627593	G	T
1	chr1:182628881:C:T	0	182628881	T	C
1	chr1:182629039:C:T	0	182629039	T	C
1	chr1:182630430:T:C	0	182630430	C	T
1	chr1:182631116:G:C	0	182631116	C	G
1	chr1:182631173:C:T	0	182631173	T	C
1	chr1:182631551:T:C	0	182631551	C	T
1	chr1:182631716:A:G	0	182631716	G	A
1	chr1:182632070:T:C	0	182632070	C	T
1	chr1:182632096:A:G	0	182632096	G	A
1	chr1:182632222:G:C	0	182632222	C	G
1	chr1:182632245:A:T	0	182632245	T	A
1	chr1:182632614:C:T	0	182632614	T	C
1	chr1:182633189:T:C	0	182633189	C	T
1	chr1:182633925:T:A	0	182633925	A	T
1	chr1:182634049:G:A	0	182634049	A	G
1	chr1:182636180:G:C	0	182636180	C	G
1	chr1:182637442:T:C	0	182637442	C	T
1	chr1:182637678:T:C	0	182637678	C	T
1	chr1:182641455:G:A	0	182641455	A	G
1	chr1:182641705:C:T	0	182641705	T	C
1	chr1:182643574:T:C	0	182643574	C	T
1	chr1:182644531:G:A	0	182644531	A	G
1	chr1:182646309:C:T	0	182646309	T	C
1	chr1:182647001:G:T	0	182647001	T	G
1	chr1:182647279:C:T	0	182647279	T	C
1	chr1:182647690:A:G	0	182647690	G	A
1	chr1:182648660:G:A	0	182648660	A	G
1	chr1:182648922:A:G	0	182648922	G	A
1	chr1:182649125:A:G	0	182649125	G	A
1	chr1:182649502:TTA:T	0	182649502	T	TTA
1	chr1:182649846:C:T	0	182649846	T	C
1	chr1:182650031:C:T	0	182650031	T	C
1	chr1:182650037:A:G	0	182650037	G	A
1	chr1:182650412:A:G	0	182650412	G	A
1	chr1:182651003:T:G	0	182651003	G	T
1	chr1:182651763:G:A	0	182651763	A	G
1	chr1:182652161:T:C	0	182652161	C	T
1	chr1:182653251:C:T	0	182653251	T	C
1	chr1:182653581:T:C	0	182653581	C	T
1	chr1:182653632:T:C	0	182653632	C	T
1	chr1:182653669:G:A	0	182653669	A	G
1	chr1:182653876:G:A	0	182653876	A	G
1	chr1:182654144:T:A	0	182654144	A	T
1	chr1:182654374:G:A	0	182654374	A	G
1	chr1:182654722:C:A	0	182654722	A	C
1	chr1:182654790:G:A	0	182654790	A	G
1	chr1:182655233:G:A	0	182655233	A	G
1	chr1:182655280:A:G	0	182655280	G	A
1	chr1:182655290:T:C	0	182655290	C	T
1	chr1:182655817:TCTC:T	0	182655817	T	TCTC
1	chr1:182656870:C:A	0	182656870	A	C
1	chr1:182656896:G:T	0	182656896	T	G
1	chr1:182657215:A:G	0	182657215	G	A
1	chr1:182657675:C:T	0	182657675	T	C
1	chr1:182657720:C:T	0	182657720	T	C
1	chr1:182658766:G:C	0	182658766	C	G
1	chr1:182659378:G:A	0	182659378	A	G
1	chr1:182659582:C:T	0	182659582	T	C
1	chr1:182660327:T:A	0	182660327	A	T
1	chr1:182660994:C:T	0	182660994	T	C
1	chr1:182661150:T:A	0	182661150	A	T
1	chr1:182662569:T:C	0	182662569	C	T
1	chr1:182663052:C:A	0	182663052	A	C
1	chr1:182663099:T:C	0	182663099	C	T
1	chr1:182663100:G:A	0	182663100	A	G
1	chr1:182663320:G:A	0	182663320	A	G
1	chr1:182663374:T:C	0	182663374	C	T
1	chr1:182663452:G:A	0	182663452	A	G
1	chr1:182666801:A:T	0	182666801	T	A
1	chr1:182668261:A:G	0	182668261	G	A
1	chr1:182670426:G:C	0	182670426	C	G
1	chr1:182671503:A:G	0	182671503	G	A
1	chr1:182671716:T:G	0	182671716	G	T
1	chr1:182671729:T:C	0	182671729	C	T
1	chr1:182671859:T:C	0	182671859	C	T
1	chr1:182671948:G:A	0	182671948	A	G
1	chr1:182673722:T:C	0	182673722	C	T
1	chr1:182673893:T:A	0	182673893	A	T
1	chr1:182674913:C:T	0	182674913	T	C
1	chr1:182675026:G:A	0	182675026	A	G
1	chr1:182677013:A:G	0	182677013	G	A
1	chr1:182677278:G:A	0	182677278	A	G
1	chr1:182679917:C:T	0	182679917	T	C
1	chr1:182680704:A:T	0	182680704	T	A
1	chr1:182682898:CT:C	0	182682898	C	CT
1	chr1:182683429:A:G	0	182683429	G	A
1	chr1:182683698:G:A	0	182683698	A	G
1	chr1:182683726:C:T	0	182683726	T	C
1	chr1:182683759:C:A	0	182683759	A	C
1	chr1:182686122:G:A	0	182686122	A	G
1	chr1:182686365:G:A	0	182686365	A	G
1	chr1:182687371:G:A	0	182687371	A	G
1	chr1:182688303:C:G	0	182688303	G	C
1	chr1:182689016:T:C	0	182689016	C	T
1	chr1:182690956:A:G	0	182690956	G	A
1	chr1:182691242:C:G	0	182691242	G	C
1	chr1:182692087:A:C	0	182692087	C	A
1	chr1:182693358:A:G	0	182693358	G	A
1	chr1:182693889:G:A	0	182693889	A	G
1	chr1:182694747:G:T	0	182694747	T	G
1	chr1:182695123:A:C	0	182695123	C	A
1	chr1:182695675:C:T	0	182695675	T	C
1	chr1:182695967:G:A	0	182695967	A	G
1	chr1:182696077:A:C	0	182696077	C	A
1	chr1:182697501:C:T	0	182697501	T	C
1	chr1:182697886:T:C	0	182697886	C	T
1	chr1:182698538:G:A	0	182698538	A	G
1	chr1:182698896:G:A	0	182698896	A	G
1	chr1:182698908:A:C	0	182698908	C	A
1	chr1:182700142:C:G	0	182700142	G	C
1	chr1:182702634:A:G	0	182702634	G	A
1	chr1:182702957:C:T	0	182702957	T	C
1	chr1:182702969:G:A	0	182702969	A	G
1	chr1:182702978:G:A	0	182702978	A	G
1	chr1:182703116:T:C	0	182703116	C	T
1	chr1:182705843:C:T	0	182705843	T	C
1	chr1:182706033:A:T	0	182706033	T	A
1	chr1:182706334:C:T	0	182706334	T	C
1	chr1:182706527:T:C	0	182706527	C	T
1	chr1:182707107:G:A	0	182707107	A	G
1	chr1:182707799:C:T	0	182707799	T	C
1	chr1:182708483:T:C	0	182708483	C	T
1	chr1:182708872:C:T	0	182708872	T	C
1	chr1:182709064:T:TCTTC	0	182709064	TCTTC	T
1	chr1:182709078:G:A	0	182709078	A	G
1	chr1:182709704:G:A	0	182709704	A	G
1	chr1:182710216:G:A	0	182710216	A	G
1	chr1:182711557:G:T	0	182711557	T	G
1	chr1:182711596:C:T	0	182711596	T	C
1	chr1:182713676:T:C	0	182713676	C	T
1	chr1:182714350:G:A	0	182714350	A	G
1	chr1:182715707:T:C	0	182715707	C	T
1	chr1:182715786:G:A	0	182715786	A	G
1	chr1:182715903:T:C	0	182715903	C	T
1	chr1:182716259:G:A	0	182716259	A	G
1	chr1:182718808:A:C	0	182718808	C	A
1	chr1:182719350:GA:G	0	182719350	G	GA
1	chr1:182719710:T:A	0	182719710	A	T
1	chr1:182719863:G:A	0	182719863	A	G
1	chr1:182721950:CACA:C	0	182721950	C	CACA
1	chr1:182722467:C:T	0	182722467	T	C
1	chr1:182723660:TGCAAGGGTCTAAAACCAGGAA:T	0	182723660	T	TGCAAGGGTCTAAAACCAGGAA
1	chr1:182724396:C:T	0	182724396	T	C
1	chr1:182725046:G:A	0	182725046	A	G
1	chr1:182725363:G:A	0	182725363	A	G
1	chr1:182726536:G:A	0	182726536	A	G
1	chr1:182726982:C:G	0	182726982	G	C
1	chr1:182728014:T:C	0	182728014	C	T
1	chr1:182728083:A:ATATT	0	182728083	ATATT	A
1	chr1:182728280:T:C	0	182728280	C	T
1	chr1:182728751:G:A	0	182728751	A	G
1	chr1:182729296:T:C	0	182729296	C	T
1	chr1:182729297:G:A	0	182729297	A	G
1	chr1:182731435:T:C	0	182731435	C	T
1	chr1:182733410:G:C	0	182733410	C	G
1	chr1:182733787:A:G	0	182733787	G	A
1	chr1:182734194:C:T	0	182734194	T	C
1	chr1:182734407:C:T	0	182734407	T	C
1	chr1:182734948:T:C	0	182734948	C	T
1	chr1:182734961:A:G	0	182734961	G	A
1	chr1:182735866:C:A	0	182735866	A	C
1	chr1:182736961:A:G	0	182736961	G	A
1	chr1:182737470:G:A	0	182737470	A	G
1	chr1:182737481:C:T	0	182737481	T	C
1	chr1:182737595:T:C	0	182737595	C	T
1	chr1:182738126:C:T	0	182738126	T	C
1	chr1:182739418:C:T	0	182739418	T	C
1	chr1:182740235:T:C	0	182740235	C	T
1	chr1:182743041:C:CA	0	182743041	CA	C
1	chr1:182743334:T:A	0	182743334	A	T
1	chr1:182745351:C:CA	0	182745351	CA	C
1	chr1:182745450:C:T	0	182745450	T	C
1	chr1:182746563:T:A	0	182746563	A	T
1	chr1:182746578:A:G	0	182746578	G	A
1	chr1:182746589:T:C	0	182746589	C	T
1	chr1:182746703:A:G	0	182746703	G	A
1	chr1:182746724:G:A	0	182746724	A	G
1	chr1:182747321:C:G	0	182747321	G	C
1	chr1:182747813:T:C	0	182747813	C	T
1	chr1:182748181:T:C	0	182748181	C	T
1	chr1:182748299:A:G	0	182748299	G	A
1	chr1:182748520:G:A	0	182748520	A	G
1	chr1:182748873:C:T	0	182748873	T	C
1	chr1:182749156:A:T	0	182749156	T	A
1	chr1:182751627:CAACTT:C	0	182751627	C	CAACTT
1	chr1:182752657:TA:T	0	182752657	T	TA
1	chr1:182753419:A:G	0	182753419	G	A
1	chr1:182753445:A:G	0	182753445	G	A
1	chr1:182753791:A:G	0	182753791	G	A
1	chr1:182754596:G:A	0	182754596	A	G
1	chr1:182754792:G:A	0	182754792	A	G
1	chr1:182754801:T:C	0	182754801	C	T
1	chr1:182755106:C:A	0	182755106	A	C
1	chr1:182755728:A:G	0	182755728	G	A
1	chr1:182755804:T:C	0	182755804	C	T
1	chr1:182756301:G:T	0	182756301	T	G
1	chr1:182756452:A:G	0	182756452	G	A
1	chr1:182757445:C:T	0	182757445	T	C
1	chr1:182757926:A:C	0	182757926	C	A
1	chr1:182758118:G:A	0	182758118	A	G
1	chr1:182759336:T:C	0	182759336	C	T
1	chr1:182759752:C:T	0	182759752	T	C
1	chr1:182760714:A:G	0	182760714	G	A
1	chr1:182762039:T:C	0	182762039	C	T
1	chr1:182762364:G:A	0	182762364	A	G
1	chr1:182763593:A:G	0	182763593	G	A
1	chr1:182764143:T:C	0	182764143	C	T
1	chr1:182764427:C:T	0	182764427	T	C
1	chr1:182764694:T:A	0	182764694	A	T
1	chr1:182764709:C:A	0	182764709	A	C
1	chr1:182765545:T:C	0	182765545	C	T
1	chr1:182766926:T:C	0	182766926	C	T
1	chr1:182767973:T:C	0	182767973	C	T
1	chr1:182768837:G:A	0	182768837	A	G
1	chr1:182769400:T:C	0	182769400	C	T
1	chr1:182770467:T:C	0	182770467	C	T
1	chr1:182770499:TAAGA:T	0	182770499	T	TAAGA
1	chr1:182770589:C:T	0	182770589	T	C
1	chr1:182771820:A:G	0	182771820	G	A
1	chr1:182773005:G:A	0	182773005	A	G
1	chr1:182774714:A:G	0	182774714	G	A
1	chr1:182776267:A:G	0	182776267	G	A
1	chr1:182777096:G:A	0	182777096	A	G
1	chr1:182777140:A:C	0	182777140	C	A
1	chr1:182778465:G:A	0	182778465	A	G
1	chr1:182778814:C:T	0	182778814	T	C
1	chr1:182780097:T:C	0	182780097	C	T
1	chr1:182781911:G:A	0	182781911	A	G
1	chr1:182784358:T:C	0	182784358	C	T
1	chr1:182784538:G:A	0	182784538	A	G
1	chr1:182784615:A:G	0	182784615	G	A
1	chr1:182784703:G:T	0	182784703	T	G
1	chr1:182785167:T:C	0	182785167	C	T
1	chr1:182785410:T:C	0	182785410	C	T
1	chr1:182787159:A:G	0	182787159	G	A
1	chr1:182787832:T:C	0	182787832	C	T
1	chr1:182790252:T:C	0	182790252	C	T
1	chr1:182790359:G:A	0	182790359	A	G
1	chr1:182790580:C:T	0	182790580	T	C
1	chr1:182790890:A:G	0	182790890	G	A
1	chr1:182791595:C:T	0	182791595	T	C
1	chr1:182792293:G:T	0	182792293	T	G
1	chr1:182793945:G:A	0	182793945	A	G
1	chr1:182794470:A:T	0	182794470	T	A
1	chr1:182794732:G:T	0	182794732	T	G
1	chr1:182795269:C:A	0	182795269	A	C
1	chr1:182795352:G:A	0	182795352	A	G
1	chr1:182795969:C:T	0	182795969	T	C
1	chr1:182796904:G:A	0	182796904	A	G
1	chr1:182797363:G:T	0	182797363	T	G
1	chr1:182797371:T:C	0	182797371	C	T
1	chr1:182800886:C:T	0	182800886	T	C
1	chr1:182801281:T:C	0	182801281	C	T
1	chr1:182802430:G:A	0	182802430	A	G
1	chr1:182802890:C:T	0	182802890	T	C
1	chr1:182803162:T:C	0	182803162	C	T
1	chr1:182803218:G:A	0	182803218	A	G
1	chr1:182803409:T:G	0	182803409	G	T
1	chr1:182803447:A:G	0	182803447	G	A
1	chr1:182803669:A:C	0	182803669	C	A
1	chr1:182803991:G:A	0	182803991	A	G
1	chr1:182804272:C:T	0	182804272	T	C
1	chr1:182805151:C:T	0	182805151	T	C
1	chr1:182805622:C:T	0	182805622	T	C
1	chr1:182806749:A:C	0	182806749	C	A
1	chr1:182806984:G:A	0	182806984	A	G
1	chr1:182807748:A:G	0	182807748	G	A
1	chr1:182807971:GA:G	0	182807971	G	GA
1	chr1:182808231:G:A	0	182808231	A	G
1	chr1:182808270:A:G	0	182808270	G	A
1	chr1:182809053:C:T	0	182809053	T	C
1	chr1:182809568:T:C	0	182809568	C	T
1	chr1:182810859:T:C	0	182810859	C	T
1	chr1:182810895:C:T	0	182810895	T	C
1	chr1:182811074:A:AAAT	0	182811074	AAAT	A
1	chr1:182811119:G:A	0	182811119	A	G
1	chr1:182811798:G:A	0	182811798	A	G
1	chr1:182812703:C:T	0	182812703	T	C
1	chr1:182812998:C:A	0	182812998	A	C
1	chr1:182813111:T:C	0	182813111	C	T
1	chr1:182813734:T:C	0	182813734	C	T
1	chr1:182814550:G:A	0	182814550	A	G
1	chr1:182814552:C:A	0	182814552	A	C
1	chr1:182814887:T:C	0	182814887	C	T
1	chr1:182814930:T:C	0	182814930	C	T
1	chr1:182814977:G:A	0	182814977	A	G
1	chr1:182815437:A:G	0	182815437	G	A
1	chr1:182815490:AATC:A	0	182815490	A	AATC
1	chr1:182815689:A:T	0	182815689	T	A
1	chr1:182816028:C:T	0	182816028	T	C
1	chr1:182816161:A:C	0	182816161	C	A
1	chr1:182816413:G:A	0	182816413	A	G
1	chr1:182816730:C:T	0	182816730	T	C
1	chr1:182817762:AC:A	0	182817762	A	AC
1	chr1:182817818:C:T	0	182817818	T	C
1	chr1:182818450:G:A	0	182818450	A	G
1	chr1:182818785:C:A	0	182818785	A	C
1	chr1:182819194:C:T	0	182819194	T	C
1	chr1:182819227:C:T	0	182819227	T	C
1	chr1:182819480:A:G	0	182819480	G	A
1	chr1:182819756:T:C	0	182819756	C	T
1	chr1:182819819:T:C	0	182819819	C	T
1	chr1:182819990:T:C	0	182819990	C	T
1	chr1:182820444:T:A	0	182820444	A	T
1	chr1:182821225:T:A	0	182821225	A	T
1	chr1:182821563:T:C	0	182821563	C	T
1	chr1:182822485:A:G	0	182822485	G	A
1	chr1:182824792:G:A	0	182824792	A	G
1	chr1:182825766:G:GT	0	182825766	GT	G
1	chr1:182827868:A:G	0	182827868	G	A
1	chr1:182828946:T:C	0	182828946	C	T
1	chr1:182829789:G:T	0	182829789	T	G
1	chr1:182830722:G:A	0	182830722	A	G
1	chr1:182831701:A:G	0	182831701	G	A
1	chr1:182832426:A:G	0	182832426	G	A
1	chr1:182832623:T:C	0	182832623	C	T
1	chr1:182833680:A:G	0	182833680	G	A
1	chr1:182834070:T:A	0	182834070	A	T
1	chr1:182835558:T:C	0	182835558	C	T
1	chr1:182835852:G:C	0	182835852	C	G
1	chr1:182836011:C:T	0	182836011	T	C
1	chr1:182838968:A:C	0	182838968	C	A
1	chr1:182840700:G:A	0	182840700	A	G
1	chr1:182840968:C:T	0	182840968	T	C
1	chr1:182842384:CAT:C	0	182842384	C	CAT
1	chr1:182843082:A:G	0	182843082	G	A
1	chr1:182843449:C:T	0	182843449	T	C
1	chr1:182844540:G:T	0	182844540	T	G
1	chr1:182844723:G:A	0	182844723	A	G
1	chr1:182845148:T:C	0	182845148	C	T
1	chr1:182846802:T:C	0	182846802	C	T
1	chr1:182847619:C:T	0	182847619	T	C
1	chr1:182847774:C:T	0	182847774	T	C
1	chr1:182848590:G:A	0	182848590	A	G
1	chr1:182848798:T:G	0	182848798	G	T
1	chr1:182849405:T:C	0	182849405	C	T
1	chr1:182850255:A:G	0	182850255	G	A
1	chr1:182850320:C:T	0	182850320	T	C
1	chr1:182850876:G:A	0	182850876	A	G
1	chr1:182851113:T:A	0	182851113	A	T
1	chr1:182851130:A:C	0	182851130	C	A
1	chr1:182852450:A:G	0	182852450	G	A
1	chr1:182852563:C:A	0	182852563	A	C
1	chr1:182853232:A:G	0	182853232	G	A
1	chr1:182853726:A:T	0	182853726	T	A
1	chr1:182856613:C:T	0	182856613	T	C
1	chr1:182858747:T:G	0	182858747	G	T
1	chr1:182859373:G:A	0	182859373	A	G
1	chr1:182860592:C:G	0	182860592	G	C
1	chr1:182860636:A:G	0	182860636	G	A
1	chr1:182861386:C:T	0	182861386	T	C
1	chr1:182862072:ACTT:A	0	182862072	A	ACTT
1	chr1:182862549:C:T	0	182862549	T	C
1	chr1:182862684:T:C	0	182862684	C	T
1	chr1:182862842:T:C	0	182862842	C	T
1	chr1:182863162:C:T	0	182863162	T	C
1	chr1:182863415:A:G	0	182863415	G	A
1	chr1:182863662:C:T	0	182863662	T	C
1	chr1:182864029:T:C	0	182864029	C	T
1	chr1:182864058:G:C	0	182864058	C	G
1	chr1:182864447:C:T	0	182864447	T	C
1	chr1:182864980:T:G	0	182864980	G	T
1	chr1:182865682:A:G	0	182865682	G	A
1	chr1:182866640:A:G	0	182866640	G	A
1	chr1:182867218:T:C	0	182867218	C	T
1	chr1:182867380:T:C	0	182867380	C	T
1	chr1:182868361:A:T	0	182868361	T	A
1	chr1:182870039:C:T	0	182870039	T	C
1	chr1:182873080:T:C	0	182873080	C	T
1	chr1:182873699:T:C	0	182873699	C	T
1	chr1:182874497:A:G	0	182874497	G	A
1	chr1:182874620:T:A	0	182874620	A	T
1	chr1:182874885:C:T	0	182874885	T	C
1	chr1:182875683:T:C	0	182875683	C	T
1	chr1:182876211:C:T	0	182876211	T	C
1	chr1:182876566:G:A	0	182876566	A	G
1	chr1:182876752:TTACA:T	0	182876752	T	TTACA
1	chr1:182877295:G:A	0	182877295	A	G
1	chr1:182879877:C:T	0	182879877	T	C
1	chr1:182879969:T:C	0	182879969	C	T
1	chr1:182880709:A:AT	0	182880709	AT	A
1	chr1:182881914:C:T	0	182881914	T	C
1	chr1:182885065:G:A	0	182885065	A	G
1	chr1:182886563:A:G	0	182886563	G	A
1	chr1:182888873:G:A	0	182888873	A	G
1	chr1:182889558:G:A	0	182889558	A	G
1	chr1:182890344:T:C	0	182890344	C	T
1	chr1:182890508:A:C	0	182890508	C	A
1	chr1:182890721:G:C	0	182890721	C	G
1	chr1:182891313:C:A	0	182891313	A	C
1	chr1:182893477:C:T	0	182893477	T	C
1	chr1:182895565:CAT:C	0	182895565	C	CAT
1	chr1:182897989:G:A	0	182897989	A	G
1	chr1:182900795:G:A	0	182900795	A	G
1	chr1:182901165:A:G	0	182901165	G	A
1	chr1:182901184:G:A	0	182901184	A	G
1	chr1:182902197:A:G	0	182902197	G	A
1	chr1:182903679:T:TAAAG	0	182903679	TAAAG	T
1	chr1:182906045:T:C	0	182906045	C	T
1	chr1:182906153:C:G	0	182906153	G	C
1	chr1:182907166:C:T	0	182907166	T	C
1	chr1:182907187:T:C	0	182907187	C	T
1	chr1:182907406:C:T	0	182907406	T	C
1	chr1:182908026:C:T	0	182908026	T	C
1	chr1:182908349:TGTAA:T	0	182908349	T	TGTAA
1	chr1:182909529:T:C	0	182909529	C	T
1	chr1:182911453:A:G	0	182911453	G	A
1	chr1:182911541:G:A	0	182911541	A	G
1	chr1:182912170:G:A	0	182912170	A	G
1	chr1:182912179:C:T	0	182912179	T	C
1	chr1:182912259:T:C	0	182912259	C	T
1	chr1:182914785:A:T	0	182914785	T	A
1	chr1:182914938:G:A	0	182914938	A	G
1	chr1:182914970:C:A	0	182914970	A	C
1	chr1:182916754:C:A	0	182916754	A	C
1	chr1:182919965:C:T	0	182919965	T	C
1	chr1:182920034:A:T	0	182920034	T	A
1	chr1:182920046:G:A	0	182920046	A	G
1	chr1:182921379:T:C	0	182921379	C	T
1	chr1:182921511:A:T	0	182921511	T	A
1	chr1:182922784:G:A	0	182922784	A	G
1	chr1:182925140:A:G	0	182925140	G	A
1	chr1:182925437:G:A	0	182925437	A	G
1	chr1:182926386:A:C	0	182926386	C	A
1	chr1:182927968:A:G	0	182927968	G	A
1	chr1:182928181:ACT:A	0	182928181	A	ACT
1	chr1:182932130:TAACATTCCTTGTCTGGGTGTCCC:T	0	182932130	T	TAACATTCCTTGTCTGGGTGTCCC
1	chr1:182932211:G:A	0	182932211	A	G
1	chr1:182933248:A:AT	0	182933248	AT	A
1	chr1:182933568:T:C	0	182933568	C	T
1	chr1:182934898:C:T	0	182934898	T	C
1	chr1:182935073:A:T	0	182935073	T	A
1	chr1:182937370:A:T	0	182937370	T	A
1	chr1:182938614:C:T	0	182938614	T	C
1	chr1:182939163:A:T	0	182939163	T	A
1	chr1:182940127:C:T	0	182940127	T	C
1	chr1:182944519:A:G	0	182944519	G	A
1	chr1:182944923:C:T	0	182944923	T	C
1	chr1:182945108:C:T	0	182945108	T	C
1	chr1:182945415:A:G	0	182945415	G	A
1	chr1:182946668:T:C	0	182946668	C	T
1	chr1:182947198:T:C	0	182947198	C	T
1	chr1:182947594:T:C	0	182947594	C	T
1	chr1:182948794:A:T	0	182948794	T	A
1	chr1:182949355:A:G	0	182949355	G	A
1	chr1:182949499:C:A	0	182949499	A	C
1	chr1:182950898:A:G	0	182950898	G	A
1	chr1:182951103:A:G	0	182951103	G	A
1	chr1:182951211:TA:T	0	182951211	T	TA
1	chr1:182951330:A:G	0	182951330	G	A
1	chr1:182951577:G:T	0	182951577	T	G
1	chr1:182953208:T:G	0	182953208	G	T
1	chr1:182954703:C:T	0	182954703	T	C
1	chr1:182955293:A:G	0	182955293	G	A
1	chr1:182956160:T:C	0	182956160	C	T
1	chr1:182956989:C:CCAATTACCA	0	182956989	CCAATTACCA	C
1	chr1:182957431:T:C	0	182957431	C	T
1	chr1:182957787:A:C	0	182957787	C	A
1	chr1:182958182:A:G	0	182958182	G	A
1	chr1:182958207:C:T	0	182958207	T	C
1	chr1:182958336:A:G	0	182958336	G	A
1	chr1:182959071:A:G	0	182959071	G	A
1	chr1:182959122:A:C	0	182959122	C	A
1	chr1:182959580:T:C	0	182959580	C	T
1	chr1:182959607:T:C	0	182959607	C	T
1	chr1:182959893:A:G	0	182959893	G	A
1	chr1:182960153:C:T	0	182960153	T	C
1	chr1:182960317:C:G	0	182960317	G	C
1	chr1:182960380:A:G	0	182960380	G	A
1	chr1:182962070:C:T	0	182962070	T	C
1	chr1:182962372:G:A	0	182962372	A	G
1	chr1:182962904:T:C	0	182962904	C	T
1	chr1:182963839:A:C	0	182963839	C	A
1	chr1:182965620:A:G	0	182965620	G	A
1	chr1:182965755:C:A	0	182965755	A	C
1	chr1:182965787:C:T	0	182965787	T	C
1	chr1:182965950:A:C	0	182965950	C	A
1	chr1:182966189:C:T	0	182966189	T	C
1	chr1:182966439:G:A	0	182966439	A	G
1	chr1:182966766:G:GT	0	182966766	GT	G
1	chr1:182966818:T:C	0	182966818	C	T
1	chr1:182967194:C:T	0	182967194	T	C
1	chr1:182967458:T:A	0	182967458	A	T
1	chr1:182967459:T:A	0	182967459	A	T
1	chr1:182967639:AC:A	0	182967639	A	AC
1	chr1:182967825:A:C	0	182967825	C	A
1	chr1:182967935:A:T	0	182967935	T	A
1	chr1:182967984:C:G	0	182967984	G	C
1	chr1:182968101:C:T	0	182968101	T	C
1	chr1:182968281:G:A	0	182968281	A	G
1	chr1:182968967:A:G	0	182968967	G	A
1	chr1:182968980:G:C	0	182968980	C	G
1	chr1:182969019:G:A	0	182969019	A	G
1	chr1:182969155:A:G	0	182969155	G	A
1	chr1:182969381:G:A	0	182969381	A	G
1	chr1:182969649:C:T	0	182969649	T	C
1	chr1:182969709:C:T	0	182969709	T	C
1	chr1:182969935:C:T	0	182969935	T	C
1	chr1:182970566:T:C	0	182970566	C	T
1	chr1:182970768:T:C	0	182970768	C	T
1	chr1:182971018:A:G	0	182971018	G	A
1	chr1:182971027:G:A	0	182971027	A	G
1	chr1:182971038:T:A	0	182971038	A	T
1	chr1:182971555:T:C	0	182971555	C	T
1	chr1:182973015:C:G	0	182973015	G	C
1	chr1:182973017:G:A	0	182973017	A	G
1	chr1:182973037:G:A	0	182973037	A	G
1	chr1:182973067:G:A	0	182973067	A	G
1	chr1:182973682:G:A	0	182973682	A	G
1	chr1:182973721:G:T	0	182973721	T	G
1	chr1:182973940:T:C	0	182973940	C	T
1	chr1:182974827:T:C	0	182974827	C	T
1	chr1:182975180:G:T	0	182975180	T	G
1	chr1:182975324:AATAG:A	0	182975324	A	AATAG
1	chr1:182976133:T:C	0	182976133	C	T
1	chr1:182976226:A:G	0	182976226	G	A
1	chr1:182976263:T:A	0	182976263	A	T
1	chr1:182976295:T:C	0	182976295	C	T
1	chr1:182976707:C:T	0	182976707	T	C
1	chr1:182977265:T:C	0	182977265	C	T
1	chr1:182977451:C:T	0	182977451	T	C
1	chr1:182977476:G:GCTA	0	182977476	GCTA	G
1	chr1:182977611:T:C	0	182977611	C	T
1	chr1:182978211:G:A	0	182978211	A	G
1	chr1:182978237:T:A	0	182978237	A	T
1	chr1:182978274:G:T	0	182978274	T	G
1	chr1:182978587:C:T	0	182978587	T	C
1	chr1:182978911:G:A	0	182978911	A	G
1	chr1:182979386:A:G	0	182979386	G	A
1	chr1:182980238:T:C	0	182980238	C	T
1	chr1:182980662:C:T	0	182980662	T	C
1	chr1:182980901:G:A	0	182980901	A	G
1	chr1:182981164:G:A	0	182981164	A	G
1	chr1:182981291:G:A	0	182981291	A	G
1	chr1:182981938:C:A	0	182981938	A	C
1	chr1:182982282:G:A	0	182982282	A	G
1	chr1:182982334:C:T	0	182982334	T	C
1	chr1:182982537:CAG:C	0	182982537	C	CAG
1	chr1:182983654:G:A	0	182983654	A	G
1	chr1:182983744:C:T	0	182983744	T	C
1	chr1:182984810:A:G	0	182984810	G	A
1	chr1:182984937:T:C	0	182984937	C	T
1	chr1:182985035:G:A	0	182985035	A	G
1	chr1:182985240:G:A	0	182985240	A	G
1	chr1:182985467:A:G	0	182985467	G	A
1	chr1:182985752:C:T	0	182985752	T	C
1	chr1:182985767:T:C	0	182985767	C	T
1	chr1:182985924:GTC:G	0	182985924	G	GTC
1	chr1:182986767:A:C	0	182986767	C	A
1	chr1:182987025:A:C	0	182987025	C	A
1	chr1:182987387:T:C	0	182987387	C	T
1	chr1:182988219:G:A	0	182988219	A	G
1	chr1:182988465:T:A	0	182988465	A	T
1	chr1:182988744:A:G	0	182988744	G	A
1	chr1:182990229:C:A	0	182990229	A	C
1	chr1:182990422:T:C	0	182990422	C	T
1	chr1:182991184:T:C	0	182991184	C	T
1	chr1:182992132:A:G	0	182992132	G	A
1	chr1:182993386:C:A	0	182993386	A	C
1	chr1:182994829:C:T	0	182994829	T	C
1	chr1:182995161:C:T	0	182995161	T	C
1	chr1:182995222:C:T	0	182995222	T	C
1	chr1:182995306:G:C	0	182995306	C	G
1	chr1:182995715:CT:C	0	182995715	C	CT
1	chr1:182995936:T:C	0	182995936	C	T
1	chr1:182996532:C:T	0	182996532	T	C
1	chr1:182996937:G:A	0	182996937	A	G
1	chr1:182996965:C:T	0	182996965	T	C
1	chr1:182997201:AT:A	0	182997201	A	AT
1	chr1:182998715:G:C	0	182998715	C	G
1	chr1:182999480:T:C	0	182999480	C	T
1	chr1:183000693:C:A	0	183000693	A	C
1	chr1:183001090:T:A	0	183001090	A	T
1	chr1:183001103:G:T	0	183001103	T	G
1	chr1:183001161:AG:A	0	183001161	A	AG
1	chr1:183001202:T:A	0	183001202	A	T
1	chr1:183001389:T:C	0	183001389	C	T
1	chr1:183001412:A:G	0	183001412	G	A
1	chr1:183001563:T:C	0	183001563	C	T
1	chr1:183001730:C:T	0	183001730	T	C
1	chr1:183002830:G:T	0	183002830	T	G
1	chr1:183003407:A:G	0	183003407	G	A
1	chr1:183003889:C:A	0	183003889	A	C
1	chr1:183004023:T:A	0	183004023	A	T
1	chr1:183004051:C:T	0	183004051	T	C
1	chr1:183004329:G:C	0	183004329	C	G
1	chr1:183004356:A:G	0	183004356	G	A
1	chr1:183005188:GTA:G	0	183005188	G	GTA
1	chr1:183005437:T:C	0	183005437	C	T
1	chr1:183005463:C:G	0	183005463	G	C
1	chr1:183005572:C:T	0	183005572	T	C
1	chr1:183005615:T:A	0	183005615	A	T
1	chr1:183005744:A:AG	0	183005744	AG	A
1	chr1:183005965:T:C	0	183005965	C	T
1	chr1:183006011:G:A	0	183006011	A	G
1	chr1:183006067:G:A	0	183006067	A	G
1	chr1:183006164:G:A	0	183006164	A	G
1	chr1:183006194:G:A	0	183006194	A	G
1	chr1:183006362:C:T	0	183006362	T	C
1	chr1:183006893:A:G	0	183006893	G	A
1	chr1:183006899:C:T	0	183006899	T	C
1	chr1:183006998:A:C	0	183006998	C	A
1	chr1:183007988:A:G	0	183007988	G	A
1	chr1:183008062:C:T	0	183008062	T	C
1	chr1:183008558:A:T	0	183008558	T	A
1	chr1:183009171:C:T	0	183009171	T	C
1	chr1:183009239:T:C	0	183009239	C	T
1	chr1:183009471:T:C	0	183009471	C	T
1	chr1:183009474:G:A	0	183009474	A	G
1	chr1:183009548:C:T	0	183009548	T	C
1	chr1:183009738:T:C	0	183009738	C	T
1	chr1:183009970:G:A	0	183009970	A	G
1	chr1:183010242:T:A	0	183010242	A	T
1	chr1:183010425:C:T	0	183010425	T	C
1	chr1:183010488:T:C	0	183010488	C	T
1	chr1:183011256:AG:A	0	183011256	A	AG
1	chr1:183011333:T:C	0	183011333	C	T
1	chr1:183011370:C:T	0	183011370	T	C
1	chr1:183011745:T:C	0	183011745	C	T
1	chr1:183013038:T:A	0	183013038	A	T
1	chr1:183013326:C:A	0	183013326	A	C
1	chr1:183013403:T:G	0	183013403	G	T
1	chr1:183013462:TG:T	0	183013462	T	TG
1	chr1:183013743:G:C	0	183013743	C	G
1	chr1:183014062:G:C	0	183014062	C	G
1	chr1:183014198:A:C	0	183014198	C	A
1	chr1:183014261:G:T	0	183014261	T	G
1	chr1:183014500:GTCTT:G	0	183014500	G	GTCTT
1	chr1:183014697:G:C	0	183014697	C	G
1	chr1:183014892:C:T	0	183014892	T	C
1	chr1:183015297:G:A	0	183015297	A	G
1	chr1:183015462:G:A	0	183015462	A	G
1	chr1:183015848:C:T	0	183015848	T	C
1	chr1:183016305:CCTGACCTCCTGAT:C	0	183016305	C	CCTGACCTCCTGAT
1	chr1:183016446:G:A	0	183016446	A	G
1	chr1:183016581:A:G	0	183016581	G	A
1	chr1:183017306:G:A	0	183017306	A	G
1	chr1:183017457:T:C	0	183017457	C	T
1	chr1:183017544:C:T	0	183017544	T	C
1	chr1:183017630:C:T	0	183017630	T	C
1	chr1:183017652:T:C	0	183017652	C	T
1	chr1:183018113:A:G	0	183018113	G	A
1	chr1:183018261:C:T	0	183018261	T	C
1	chr1:183018602:G:T	0	183018602	T	G
1	chr1:183018892:G:A	0	183018892	A	G
1	chr1:183019117:A:G	0	183019117	G	A
1	chr1:183019217:G:A	0	183019217	A	G
1	chr1:183019279:G:A	0	183019279	A	G
1	chr1:183019856:T:A	0	183019856	A	T
1	chr1:183020134:A:G	0	183020134	G	A
1	chr1:183020231:C:T	0	183020231	T	C
1	chr1:183020379:T:C	0	183020379	C	T
1	chr1:183020814:T:A	0	183020814	A	T
1	chr1:183021128:A:ACT	0	183021128	ACT	A
1	chr1:183021513:C:T	0	183021513	T	C
1	chr1:183021699:T:C	0	183021699	C	T
1	chr1:183021794:C:A	0	183021794	A	C
1	chr1:183022220:T:C	0	183022220	C	T
1	chr1:183022282:A:G	0	183022282	G	A
1	chr1:183022327:T:C	0	183022327	C	T
1	chr1:183023054:C:G	0	183023054	G	C
1	chr1:183024223:G:T	0	183024223	T	G
1	chr1:183024303:T:C	0	183024303	C	T
1	chr1:183024825:T:C	0	183024825	C	T
1	chr1:183024949:A:G	0	183024949	G	A
1	chr1:183024980:G:A	0	183024980	A	G
1	chr1:183025145:TC:T	0	183025145	T	TC
1	chr1:183025165:T:C	0	183025165	C	T
1	chr1:183025201:A:G	0	183025201	G	A
1	chr1:183025333:TA:T	0	183025333	T	TA
1	chr1:183026098:G:A	0	183026098	A	G
1	chr1:183026264:T:C	0	183026264	C	T
1	chr1:183026473:A:G	0	183026473	G	A
1	chr1:183026762:A:G	0	183026762	G	A
1	chr1:183027099:T:C	0	183027099	C	T
1	chr1:183027107:C:T	0	183027107	T	C
1	chr1:183027209:C:T	0	183027209	T	C
1	chr1:183027287:A:ACT	0	183027287	ACT	A
1	chr1:183027692:A:G	0	183027692	G	A
1	chr1:183028151:CCT:C	0	183028151	C	CCT
1	chr1:183028901:T:A	0	183028901	A	T
1	chr1:183029228:A:G	0	183029228	G	A
1	chr1:183029242:T:C	0	183029242	C	T
1	chr1:183029351:A:T	0	183029351	T	A
1	chr1:183030906:G:T	0	183030906	T	G
1	chr1:183031013:G:A	0	183031013	A	G
1	chr1:183032487:G:T	0	183032487	T	G
1	chr1:183033148:A:G	0	183033148	G	A
1	chr1:183034517:C:T	0	183034517	T	C
1	chr1:183034941:G:A	0	183034941	A	G
1	chr1:183035199:A:G	0	183035199	G	A
1	chr1:183035412:C:T	0	183035412	T	C
1	chr1:183036646:T:C	0	183036646	C	T
1	chr1:183037345:G:GT	0	183037345	GT	G
1	chr1:183037776:A:G	0	183037776	G	A
1	chr1:183037896:C:CT	0	183037896	CT	C
1	chr1:183038099:G:T	0	183038099	T	G
1	chr1:183038306:C:T	0	183038306	T	C
1	chr1:183039015:T:A	0	183039015	A	T
1	chr1:183040061:T:C	0	183040061	C	T
1	chr1:183040445:C:A	0	183040445	A	C
1	chr1:183041759:T:C	0	183041759	C	T
1	chr1:183042231:G:A	0	183042231	A	G
1	chr1:183043288:A:G	0	183043288	G	A
1	chr1:183043424:G:A	0	183043424	A	G
1	chr1:183043605:T:C	0	183043605	C	T
1	chr1:183044399:AT:A	0	183044399	A	AT
1	chr1:183044651:G:A	0	183044651	A	G
1	chr1:183044664:C:G	0	183044664	G	C
1	chr1:183044853:T:G	0	183044853	G	T
1	chr1:183045013:A:G	0	183045013	G	A
1	chr1:183045087:G:C	0	183045087	C	G
1	chr1:183045154:G:A	0	183045154	A	G
1	chr1:183047506:G:A	0	183047506	A	G
1	chr1:183048088:A:G	0	183048088	G	A
1	chr1:183048210:T:C	0	183048210	C	T
1	chr1:183048634:A:G	0	183048634	G	A
1	chr1:183048638:A:G	0	183048638	G	A
1	chr1:183048927:A:G	0	183048927	G	A
1	chr1:183049573:C:T	0	183049573	T	C
1	chr1:183050747:T:C	0	183050747	C	T
1	chr1:183050771:A:G	0	183050771	G	A
1	chr1:183051627:G:A	0	183051627	A	G
1	chr1:183052366:A:G	0	183052366	G	A
1	chr1:183052373:C:T	0	183052373	T	C
1	chr1:183052741:T:C	0	183052741	C	T
1	chr1:183052775:A:G	0	183052775	G	A
1	chr1:183053164:A:T	0	183053164	T	A
1	chr1:183054148:G:A	0	183054148	A	G
1	chr1:183054368:G:A	0	183054368	A	G
1	chr1:183054501:T:C	0	183054501	C	T
1	chr1:183054561:G:C	0	183054561	C	G
1	chr1:183055053:A:G	0	183055053	G	A
1	chr1:183055334:C:T	0	183055334	T	C
1	chr1:183055446:G:A	0	183055446	A	G
1	chr1:183055569:C:T	0	183055569	T	C
1	chr1:183056168:A:G	0	183056168	G	A
1	chr1:183056420:G:C	0	183056420	C	G
1	chr1:183056543:G:A	0	183056543	A	G
1	chr1:183056650:T:C	0	183056650	C	T
1	chr1:183056660:C:T	0	183056660	T	C
1	chr1:183056763:C:T	0	183056763	T	C
1	chr1:183056816:C:G	0	183056816	G	C
1	chr1:183058081:T:C	0	183058081	C	T
1	chr1:183058297:G:A	0	183058297	A	G
1	chr1:183058377:A:G	0	183058377	G	A
1	chr1:183059295:G:A	0	183059295	A	G
1	chr1:183059720:C:T	0	183059720	T	C
1	chr1:183059935:T:G	0	183059935	G	T
1	chr1:183060478:T:C	0	183060478	C	T
1	chr1:183061298:T:C	0	183061298	C	T
1	chr1:183062121:C:T	0	183062121	T	C
1	chr1:183062506:T:G	0	183062506	G	T
1	chr1:183064093:A:G	0	183064093	G	A
1	chr1:183066920:A:G	0	183066920	G	A
1	chr1:183067046:A:G	0	183067046	G	A
1	chr1:183067139:A:T	0	183067139	T	A
1	chr1:183067520:G:A	0	183067520	A	G
1	chr1:183067681:A:G	0	183067681	G	A
1	chr1:183067749:C:T	0	183067749	T	C
1	chr1:183067956:A:G	0	183067956	G	A
1	chr1:183068560:T:C	0	183068560	C	T
1	chr1:183068668:A:G	0	183068668	G	A
1	chr1:183068822:G:A	0	183068822	A	G
1	chr1:183068898:C:T	0	183068898	T	C
1	chr1:183070563:G:A	0	183070563	A	G
1	chr1:183071006:C:T	0	183071006	T	C
1	chr1:183071380:AG:A	0	183071380	A	AG
1	chr1:183071655:C:T	0	183071655	T	C
1	chr1:183072378:T:G	0	183072378	G	T
1	chr1:183072844:C:T	0	183072844	T	C
1	chr1:183073396:G:A	0	183073396	A	G
1	chr1:183073803:A:G	0	183073803	G	A
1	chr1:183074899:A:G	0	183074899	G	A
1	chr1:183074932:C:T	0	183074932	T	C
1	chr1:183075936:T:C	0	183075936	C	T
1	chr1:183076388:A:G	0	183076388	G	A
1	chr1:183076693:C:T	0	183076693	T	C
1	chr1:183076930:G:T	0	183076930	T	G
1	chr1:183077126:C:T	0	183077126	T	C
1	chr1:183077286:G:A	0	183077286	A	G
1	chr1:183078228:G:A	0	183078228	A	G
1	chr1:183078309:G:A	0	183078309	A	G
1	chr1:183078949:T:C	0	183078949	C	T
1	chr1:183079614:T:G	0	183079614	G	T
1	chr1:183079684:A:G	0	183079684	G	A
1	chr1:183080254:T:A	0	183080254	A	T
1	chr1:183080255:T:A	0	183080255	A	T
1	chr1:183080681:C:T	0	183080681	T	C
1	chr1:183080799:T:C	0	183080799	C	T
1	chr1:183080952:G:A	0	183080952	A	G
1	chr1:183081475:A:G	0	183081475	G	A
1	chr1:183081983:A:C	0	183081983	C	A
1	chr1:183082350:C:G	0	183082350	G	C
1	chr1:183082367:A:C	0	183082367	C	A
1	chr1:183082386:T:C	0	183082386	C	T
1	chr1:183082479:C:T	0	183082479	T	C
1	chr1:183082610:T:A	0	183082610	A	T
1	chr1:183082945:G:A	0	183082945	A	G
1	chr1:183083007:G:C	0	183083007	C	G
1	chr1:183083450:G:A	0	183083450	A	G
1	chr1:183083866:A:C	0	183083866	C	A
1	chr1:183083996:C:T	0	183083996	T	C
1	chr1:183084201:G:A	0	183084201	A	G
1	chr1:183084611:G:A	0	183084611	A	G
1	chr1:183084673:G:A	0	183084673	A	G
1	chr1:183085728:G:C	0	183085728	C	G
1	chr1:183086098:C:T	0	183086098	T	C
1	chr1:183086263:T:G	0	183086263	G	T
1	chr1:183087421:G:A	0	183087421	A	G
1	chr1:183087835:C:T	0	183087835	T	C
1	chr1:183088798:G:A	0	183088798	A	G
1	chr1:183089317:A:G	0	183089317	G	A
1	chr1:183089763:G:A	0	183089763	A	G
1	chr1:183089879:T:C	0	183089879	C	T
1	chr1:183090008:C:T	0	183090008	T	C
1	chr1:183090937:T:A	0	183090937	A	T
1	chr1:183091210:C:T	0	183091210	T	C
1	chr1:183091782:G:C	0	183091782	C	G
1	chr1:183091959:T:G	0	183091959	G	T
1	chr1:183092516:A:T	0	183092516	T	A
1	chr1:183092690:A:T	0	183092690	T	A
1	chr1:183092755:T:G	0	183092755	G	T
1	chr1:183093315:T:C	0	183093315	C	T
1	chr1:183093507:C:T	0	183093507	T	C
1	chr1:183093813:T:C	0	183093813	C	T
1	chr1:183094001:A:G	0	183094001	G	A
1	chr1:183094392:C:T	0	183094392	T	C
1	chr1:183094603:G:A	0	183094603	A	G
1	chr1:183094858:C:T	0	183094858	T	C
1	chr1:183094944:C:T	0	183094944	T	C
1	chr1:183095091:C:T	0	183095091	T	C
1	chr1:183096048:C:T	0	183096048	T	C
1	chr1:183096225:T:TA	0	183096225	TA	T
1	chr1:183096769:C:T	0	183096769	T	C
1	chr1:183096808:AT:A	0	183096808	A	AT
1	chr1:183097119:T:G	0	183097119	G	T
1	chr1:183097466:A:G	0	183097466	G	A
1	chr1:183097994:T:TG	0	183097994	TG	T
1	chr1:183098092:C:T	0	183098092	T	C
1	chr1:183098219:G:A	0	183098219	A	G
1	chr1:183099783:G:T	0	183099783	T	G
1	chr1:183100146:G:C	0	183100146	C	G
1	chr1:183100736:C:T	0	183100736	T	C
1	chr1:183101461:C:T	0	183101461	T	C
1	chr1:183103012:C:T	0	183103012	T	C
1	chr1:183103455:T:C	0	183103455	C	T
1	chr1:183103566:C:T	0	183103566	T	C
1	chr1:183103773:T:C	0	183103773	C	T
1	chr1:183103974:T:TTG	0	183103974	TTG	T
1	chr1:183104131:A:G	0	183104131	G	A
1	chr1:183104272:C:A	0	183104272	A	C
1	chr1:183104343:G:A	0	183104343	A	G
1	chr1:183105441:A:G	0	183105441	G	A
1	chr1:183105447:T:C	0	183105447	C	T
1	chr1:183105629:T:C	0	183105629	C	T
1	chr1:183105740:C:T	0	183105740	T	C
1	chr1:183105829:C:T	0	183105829	T	C
1	chr1:183105986:C:G	0	183105986	G	C
1	chr1:183106280:G:A	0	183106280	A	G
1	chr1:183106321:T:C	0	183106321	C	T
1	chr1:183106597:A:G	0	183106597	G	A
1	chr1:183106643:T:C	0	183106643	C	T
1	chr1:183107152:A:G	0	183107152	G	A
1	chr1:183107446:C:T	0	183107446	T	C
1	chr1:183107703:G:A	0	183107703	A	G
1	chr1:183107711:T:A	0	183107711	A	T
1	chr1:183107746:C:T	0	183107746	T	C
1	chr1:183107885:A:G	0	183107885	G	A
1	chr1:183108161:A:AG	0	183108161	AG	A
1	chr1:183108480:C:T	0	183108480	T	C
1	chr1:183108483:C:T	0	183108483	T	C
1	chr1:183108662:T:C	0	183108662	C	T
1	chr1:183108761:T:C	0	183108761	C	T
1	chr1:183109327:A:G	0	183109327	G	A
1	chr1:183109577:G:T	0	183109577	T	G
1	chr1:183110117:C:T	0	183110117	T	C
1	chr1:183110241:G:A	0	183110241	A	G
1	chr1:183110277:C:T	0	183110277	T	C
1	chr1:183110374:C:T	0	183110374	T	C
1	chr1:183110718:T:C	0	183110718	C	T
1	chr1:183111233:C:T	0	183111233	T	C
1	chr1:183111234:A:G	0	183111234	G	A
1	chr1:183111404:A:G	0	183111404	G	A
1	chr1:183111429:G:A	0	183111429	A	G
1	chr1:183111738:A:G	0	183111738	G	A
1	chr1:183111789:A:AC	0	183111789	AC	A
1	chr1:183111880:G:C	0	183111880	C	G
1	chr1:183111996:G:A	0	183111996	A	G
1	chr1:183112059:A:C	0	183112059	C	A
1	chr1:183112732:G:A	0	183112732	A	G
1	chr1:183112755:A:G	0	183112755	G	A
1	chr1:183112932:C:T	0	183112932	T	C
1	chr1:183115094:C:T	0	183115094	T	C
1	chr1:183115473:C:A	0	183115473	A	C
1	chr1:183116061:T:C	0	183116061	C	T
1	chr1:183116075:A:G	0	183116075	G	A
1	chr1:183116189:G:A	0	183116189	A	G
1	chr1:183116433:C:T	0	183116433	T	C
1	chr1:183116561:A:G	0	183116561	G	A
1	chr1:183116620:A:G	0	183116620	G	A
1	chr1:183117055:T:C	0	183117055	C	T
1	chr1:183117103:G:A	0	183117103	A	G
1	chr1:183118350:A:T	0	183118350	T	A
1	chr1:183118380:A:C	0	183118380	C	A
1	chr1:183118545:G:A	0	183118545	A	G
1	chr1:183118592:A:G	0	183118592	G	A
1	chr1:183118878:T:A	0	183118878	A	T
1	chr1:183119195:T:C	0	183119195	C	T
1	chr1:183119741:AG:A	0	183119741	A	AG
1	chr1:183119853:A:G	0	183119853	G	A
1	chr1:183120830:G:GT	0	183120830	GT	G
1	chr1:183120876:G:A	0	183120876	A	G
1	chr1:183120922:C:T	0	183120922	T	C
1	chr1:183121130:T:A	0	183121130	A	T
1	chr1:183121259:A:T	0	183121259	T	A
1	chr1:183121362:A:G	0	183121362	G	A
1	chr1:183121616:A:G	0	183121616	G	A
1	chr1:183122661:G:C	0	183122661	C	G
1	chr1:183122785:G:A	0	183122785	A	G
1	chr1:183123102:G:A	0	183123102	A	G
1	chr1:183123268:A:G	0	183123268	G	A
1	chr1:183123269:C:G	0	183123269	G	C
1	chr1:183123356:C:A	0	183123356	A	C
1	chr1:183123365:C:T	0	183123365	T	C
1	chr1:183123893:A:T	0	183123893	T	A
1	chr1:183124740:T:C	0	183124740	C	T
1	chr1:183125056:T:C	0	183125056	C	T
1	chr1:183125075:T:C	0	183125075	C	T
1	chr1:183125187:C:T	0	183125187	T	C
1	chr1:183125412:T:C	0	183125412	C	T
1	chr1:183125667:G:A	0	183125667	A	G
1	chr1:183125889:C:T	0	183125889	T	C
1	chr1:183125913:G:A	0	183125913	A	G
1	chr1:183126099:A:G	0	183126099	G	A
1	chr1:183126342:G:A	0	183126342	A	G
1	chr1:183126461:T:C	0	183126461	C	T
1	chr1:183126630:A:G	0	183126630	G	A
1	chr1:183127447:T:C	0	183127447	C	T
1	chr1:183127499:G:A	0	183127499	A	G
1	chr1:183127533:C:T	0	183127533	T	C
1	chr1:183127559:T:C	0	183127559	C	T
1	chr1:183127745:A:G	0	183127745	G	A
1	chr1:183127834:A:G	0	183127834	G	A
1	chr1:183128247:T:G	0	183128247	G	T
1	chr1:183128251:A:T	0	183128251	T	A
1	chr1:183128263:A:G	0	183128263	G	A
1	chr1:183128285:C:T	0	183128285	T	C
1	chr1:183128286:A:G	0	183128286	G	A
1	chr1:183128821:G:GTTA	0	183128821	GTTA	G
1	chr1:183128866:A:G	0	183128866	G	A
1	chr1:183129073:C:T	0	183129073	T	C
1	chr1:183129145:G:A	0	183129145	A	G
1	chr1:183129282:G:A	0	183129282	A	G
1	chr1:183129765:T:C	0	183129765	C	T
1	chr1:183129829:T:TA	0	183129829	TA	T
1	chr1:183130425:G:A	0	183130425	A	G
1	chr1:183130566:G:A	0	183130566	A	G
1	chr1:183130686:G:A	0	183130686	A	G
1	chr1:183131091:T:C	0	183131091	C	T
1	chr1:183131420:T:C	0	183131420	C	T
1	chr1:183131749:G:A	0	183131749	A	G
1	chr1:183131903:A:G	0	183131903	G	A
1	chr1:183132167:C:T	0	183132167	T	C
1	chr1:183132316:T:G	0	183132316	G	T
1	chr1:183132447:A:G	0	183132447	G	A
1	chr1:183132551:G:A	0	183132551	A	G
1	chr1:183132996:T:C	0	183132996	C	T
1	chr1:183133095:G:C	0	183133095	C	G
1	chr1:183133098:A:T	0	183133098	T	A
1	chr1:183133584:C:T	0	183133584	T	C
1	chr1:183133720:T:C	0	183133720	C	T
1	chr1:183133946:C:T	0	183133946	T	C
1	chr1:183134416:T:C	0	183134416	C	T
1	chr1:183134469:A:G	0	183134469	G	A
1	chr1:183134878:G:A	0	183134878	A	G
1	chr1:183134944:C:G	0	183134944	G	C
1	chr1:183135392:T:C	0	183135392	C	T
1	chr1:183135417:G:A	0	183135417	A	G
1	chr1:183135611:C:A	0	183135611	A	C
1	chr1:183135676:C:G	0	183135676	G	C
1	chr1:183135728:T:A	0	183135728	A	T
1	chr1:183135809:G:A	0	183135809	A	G
1	chr1:183135812:T:C	0	183135812	C	T
1	chr1:183136189:C:T	0	183136189	T	C
1	chr1:183136399:T:C	0	183136399	C	T
1	chr1:183136762:C:CATTG	0	183136762	CATTG	C
1	chr1:183137095:C:A	0	183137095	A	C
1	chr1:183137161:G:C	0	183137161	C	G
1	chr1:183137488:T:TG	0	183137488	TG	T
1	chr1:183137604:G:A	0	183137604	A	G
1	chr1:183138530:G:A	0	183138530	A	G
1	chr1:183139899:G:A	0	183139899	A	G
1	chr1:183140036:A:G	0	183140036	G	A
1	chr1:183140101:G:A	0	183140101	A	G
1	chr1:183140124:AT:A	0	183140124	A	AT
1	chr1:183142906:G:C	0	183142906	C	G
1	chr1:183143370:T:C	0	183143370	C	T
1	chr1:183143431:T:C	0	183143431	C	T
1	chr1:183143629:A:G	0	183143629	G	A
1	chr1:183144444:A:G	0	183144444	G	A
1	chr1:183144727:C:T	0	183144727	T	C
1	chr1:183145011:T:C	0	183145011	C	T
1	chr1:183145499:G:A	0	183145499	A	G
1	chr1:183145662:A:G	0	183145662	G	A
1	chr1:183145821:A:G	0	183145821	G	A
1	chr1:183145883:C:T	0	183145883	T	C
1	chr1:183145905:G:A	0	183145905	A	G
1	chr1:183145936:C:T	0	183145936	T	C
1	chr1:183145962:C:T	0	183145962	T	C
1	chr1:183146188:C:T	0	183146188	T	C
1	chr1:183146549:T:C	0	183146549	C	T
1	chr1:183146754:T:G	0	183146754	G	T
1	chr1:183146817:G:A	0	183146817	A	G
1	chr1:183147396:A:G	0	183147396	G	A
1	chr1:183147551:A:G	0	183147551	G	A
1	chr1:183147591:G:A	0	183147591	A	G
1	chr1:183147641:C:T	0	183147641	T	C
1	chr1:183147761:T:C	0	183147761	C	T
1	chr1:183147816:G:A	0	183147816	A	G
1	chr1:183147838:C:T	0	183147838	T	C
1	chr1:183148245:C:T	0	183148245	T	C
1	chr1:183148249:C:G	0	183148249	G	C
1	chr1:183148257:A:C	0	183148257	C	A
1	chr1:183148263:T:A	0	183148263	A	T
1	chr1:183148625:A:G	0	183148625	G	A
1	chr1:183149024:T:C	0	183149024	C	T
1	chr1:183149147:T:C	0	183149147	C	T
1	chr1:183149303:A:G	0	183149303	G	A
1	chr1:183150589:T:A	0	183150589	A	T
1	chr1:183151047:A:G	0	183151047	G	A
1	chr1:183151690:G:A	0	183151690	A	G
1	chr1:183151893:A:G	0	183151893	G	A
1	chr1:183153012:C:T	0	183153012	T	C
1	chr1:183153583:C:A	0	183153583	A	C
1	chr1:183154963:A:G	0	183154963	G	A
1	chr1:183156407:A:G	0	183156407	G	A
1	chr1:183159136:T:C	0	183159136	C	T
1	chr1:183160557:TTG:T	0	183160557	T	TTG
1	chr1:183161193:C:T	0	183161193	T	C
1	chr1:183161200:A:G	0	183161200	G	A
1	chr1:183161488:C:T	0	183161488	T	C
1	chr1:183165584:A:G	0	183165584	G	A
1	chr1:183166207:C:T	0	183166207	T	C
1	chr1:183166212:C:T	0	183166212	T	C
1	chr1:183166605:A:G	0	183166605	G	A
1	chr1:183167061:A:G	0	183167061	G	A
1	chr1:183167069:A:G	0	183167069	G	A
1	chr1:183167202:A:C	0	183167202	C	A
1	chr1:183168114:C:T	0	183168114	T	C
1	chr1:183169019:C:T	0	183169019	T	C
1	chr1:183169311:A:G	0	183169311	G	A
1	chr1:183169799:G:A	0	183169799	A	G
1	chr1:183169814:T:C	0	183169814	C	T
1	chr1:183170257:C:T	0	183170257	T	C
1	chr1:183170522:C:T	0	183170522	T	C
1	chr1:183171038:A:G	0	183171038	G	A
1	chr1:183172928:A:G	0	183172928	G	A
1	chr1:183173302:C:T	0	183173302	T	C
1	chr1:183173444:C:T	0	183173444	T	C
1	chr1:183174050:G:A	0	183174050	A	G
1	chr1:183174287:G:A	0	183174287	A	G
1	chr1:183174632:G:A	0	183174632	A	G
1	chr1:183175169:G:T	0	183175169	T	G
1	chr1:183175264:G:A	0	183175264	A	G
1	chr1:183175571:T:C	0	183175571	C	T
1	chr1:183175590:C:T	0	183175590	T	C
1	chr1:183175677:C:A	0	183175677	A	C
1	chr1:183176070:A:AAGT	0	183176070	AAGT	A
1	chr1:183176212:G:A	0	183176212	A	G
1	chr1:183176326:G:A	0	183176326	A	G
1	chr1:183176509:C:T	0	183176509	T	C
1	chr1:183177831:G:GTA	0	183177831	GTA	G
1	chr1:183179093:G:A	0	183179093	A	G
1	chr1:183179257:A:G	0	183179257	G	A
1	chr1:183179999:TAC:T	0	183179999	T	TAC
1	chr1:183180082:G:T	0	183180082	T	G
1	chr1:183180119:A:G	0	183180119	G	A
1	chr1:183180304:T:C	0	183180304	C	T
1	chr1:183180487:T:C	0	183180487	C	T
1	chr1:183180592:T:A	0	183180592	A	T
1	chr1:183180986:C:A	0	183180986	A	C
1	chr1:183181004:G:C	0	183181004	C	G
1	chr1:183181247:C:G	0	183181247	G	C
1	chr1:183181249:C:T	0	183181249	T	C
1	chr1:183181348:A:G	0	183181348	G	A
1	chr1:183181523:T:G	0	183181523	G	T
1	chr1:183181843:TC:T	0	183181843	T	TC
1	chr1:183181942:C:T	0	183181942	T	C
1	chr1:183181955:T:C	0	183181955	C	T
1	chr1:183181973:G:A	0	183181973	A	G
1	chr1:183182000:C:T	0	183182000	T	C
1	chr1:183182094:C:T	0	183182094	T	C
1	chr1:183182163:T:TAATATTTTAG	0	183182163	TAATATTTTAG	T
1	chr1:183182184:G:A	0	183182184	A	G
1	chr1:183182536:C:G	0	183182536	G	C
1	chr1:183182792:C:T	0	183182792	T	C
1	chr1:183182848:C:T	0	183182848	T	C
1	chr1:183182859:A:G	0	183182859	G	A
1	chr1:183183039:T:A	0	183183039	A	T
1	chr1:183183156:G:A	0	183183156	A	G
1	chr1:183183551:G:A	0	183183551	A	G
1	chr1:183183752:G:GC	0	183183752	GC	G
1	chr1:183184132:C:T	0	183184132	T	C
1	chr1:183184560:G:A	0	183184560	A	G
1	chr1:183185326:T:A	0	183185326	A	T
1	chr1:183186170:G:A	0	183186170	A	G
1	chr1:183186264:A:G	0	183186264	G	A
1	chr1:183186347:C:A	0	183186347	A	C
1	chr1:183186580:CT:C	0	183186580	C	CT
1	chr1:183186871:T:G	0	183186871	G	T
1	chr1:183187341:T:C	0	183187341	C	T
1	chr1:183187434:A:T	0	183187434	T	A
1	chr1:183187724:A:G	0	183187724	G	A
1	chr1:183187990:A:G	0	183187990	G	A
1	chr1:183188223:T:G	0	183188223	G	T
1	chr1:183188314:G:C	0	183188314	C	G
1	chr1:183188411:G:A	0	183188411	A	G
1	chr1:183188618:A:G	0	183188618	G	A
1	chr1:183188789:G:A	0	183188789	A	G
1	chr1:183188856:T:G	0	183188856	G	T
1	chr1:183189008:G:A	0	183189008	A	G
1	chr1:183189417:C:A	0	183189417	A	C
1	chr1:183189444:A:C	0	183189444	C	A
1	chr1:183189464:T:C	0	183189464	C	T
1	chr1:183189839:C:T	0	183189839	T	C
1	chr1:183190242:T:C	0	183190242	C	T
1	chr1:183190529:G:A	0	183190529	A	G
1	chr1:183190615:C:T	0	183190615	T	C
1	chr1:183191342:G:T	0	183191342	T	G
1	chr1:183191569:T:C	0	183191569	C	T
1	chr1:183191837:C:T	0	183191837	T	C
1	chr1:183191902:A:T	0	183191902	T	A
1	chr1:183192149:T:G	0	183192149	G	T
1	chr1:183192175:G:T	0	183192175	T	G
1	chr1:183192306:A:G	0	183192306	G	A
1	chr1:183192594:C:T	0	183192594	T	C
1	chr1:183192644:A:G	0	183192644	G	A
1	chr1:183192698:A:G	0	183192698	G	A
1	chr1:183192734:G:T	0	183192734	T	G
1	chr1:183192917:G:A	0	183192917	A	G
1	chr1:183192947:T:C	0	183192947	C	T
1	chr1:183193017:G:T	0	183193017	T	G
1	chr1:183193371:G:A	0	183193371	A	G
1	chr1:183193404:G:A	0	183193404	A	G
1	chr1:183193511:ATACT:A	0	183193511	A	ATACT
1	chr1:183193570:G:A	0	183193570	A	G
1	chr1:183193639:T:G	0	183193639	G	T
1	chr1:183193641:A:C	0	183193641	C	A
1	chr1:183193851:A:G	0	183193851	G	A
1	chr1:183193859:GTT:G	0	183193859	G	GTT
1	chr1:183193943:G:A	0	183193943	A	G
1	chr1:183193992:A:G	0	183193992	G	A
1	chr1:183194039:A:C	0	183194039	C	A
1	chr1:183194180:A:G	0	183194180	G	A
1	chr1:183194431:A:G	0	183194431	G	A
1	chr1:183194579:A:G	0	183194579	G	A
1	chr1:183194927:G:C	0	183194927	C	G
1	chr1:183195338:G:A	0	183195338	A	G
1	chr1:183195770:A:C	0	183195770	C	A
1	chr1:183195856:C:G	0	183195856	G	C
1	chr1:183196223:T:C	0	183196223	C	T
1	chr1:183196370:G:C	0	183196370	C	G
1	chr1:183196581:C:T	0	183196581	T	C
1	chr1:183196834:A:G	0	183196834	G	A
1	chr1:183197438:G:A	0	183197438	A	G
1	chr1:183197447:G:A	0	183197447	A	G
1	chr1:183197648:T:C	0	183197648	C	T
1	chr1:183197835:T:C	0	183197835	C	T
1	chr1:183197916:A:G	0	183197916	G	A
1	chr1:183198040:A:G	0	183198040	G	A
1	chr1:183198723:C:T	0	183198723	T	C
1	chr1:183199987:A:G	0	183199987	G	A
1	chr1:183200251:A:G	0	183200251	G	A
1	chr1:183200555:T:C	0	183200555	C	T
1	chr1:183201218:T:C	0	183201218	C	T
1	chr1:183201231:G:A	0	183201231	A	G
1	chr1:183202181:G:A	0	183202181	A	G
1	chr1:183203070:G:A	0	183203070	A	G
1	chr1:183203413:C:T	0	183203413	T	C
1	chr1:183203510:G:A	0	183203510	A	G
1	chr1:183203980:T:C	0	183203980	C	T
1	chr1:183204029:C:A	0	183204029	A	C
1	chr1:183204054:C:G	0	183204054	G	C
1	chr1:183204424:C:T	0	183204424	T	C
1	chr1:183204425:G:A	0	183204425	A	G
1	chr1:183204646:T:TTAAAA	0	183204646	TTAAAA	T
1	chr1:183205017:T:G	0	183205017	G	T
1	chr1:183205184:A:G	0	183205184	G	A
1	chr1:183205588:T:A	0	183205588	A	T
1	chr1:183206865:G:A	0	183206865	A	G
1	chr1:183207295:A:G	0	183207295	G	A
1	chr1:183208083:A:G	0	183208083	G	A
1	chr1:183209494:T:C	0	183209494	C	T
1	chr1:183209623:C:T	0	183209623	T	C
1	chr1:183211270:C:T	0	183211270	T	C
1	chr1:183211644:C:T	0	183211644	T	C
1	chr1:183212893:C:A	0	183212893	A	C
1	chr1:183212894:T:A	0	183212894	A	T
1	chr1:183213053:C:G	0	183213053	G	C
1	chr1:183213853:A:G	0	183213853	G	A
1	chr1:183214168:T:C	0	183214168	C	T
1	chr1:183214312:A:T	0	183214312	T	A
1	chr1:183214476:G:A	0	183214476	A	G
1	chr1:183214708:A:G	0	183214708	G	A
1	chr1:183214933:T:G	0	183214933	G	T
1	chr1:183214960:T:C	0	183214960	C	T
1	chr1:183215025:C:T	0	183215025	T	C
1	chr1:183215293:C:T	0	183215293	T	C
1	chr1:183215389:C:T	0	183215389	T	C
1	chr1:183215481:C:T	0	183215481	T	C
1	chr1:183215555:C:T	0	183215555	T	C
1	chr1:183215713:T:G	0	183215713	G	T
1	chr1:183215825:C:T	0	183215825	T	C
1	chr1:183216961:G:A	0	183216961	A	G
1	chr1:183217721:G:A	0	183217721	A	G
1	chr1:183217829:A:G	0	183217829	G	A
1	chr1:183218359:T:C	0	183218359	C	T
1	chr1:183218468:C:T	0	183218468	T	C
1	chr1:183218580:G:A	0	183218580	A	G
1	chr1:183218927:G:A	0	183218927	A	G
1	chr1:183219337:A:G	0	183219337	G	A
1	chr1:183219377:AAGAC:A	0	183219377	A	AAGAC
1	chr1:183219894:T:C	0	183219894	C	T
1	chr1:183219899:C:G	0	183219899	G	C
1	chr1:183220004:A:G	0	183220004	G	A
1	chr1:183220298:C:T	0	183220298	T	C
1	chr1:183221316:T:C	0	183221316	C	T
1	chr1:183221555:C:T	0	183221555	T	C
1	chr1:183221794:T:TG	0	183221794	TG	T
1	chr1:183221889:C:T	0	183221889	T	C
1	chr1:183222009:C:T	0	183222009	T	C
1	chr1:183222189:C:A	0	183222189	A	C
1	chr1:183222232:C:T	0	183222232	T	C
1	chr1:183223169:T:G	0	183223169	G	T
1	chr1:183223361:A:G	0	183223361	G	A
1	chr1:183223888:C:T	0	183223888	T	C
1	chr1:183224293:A:G	0	183224293	G	A
1	chr1:183225057:G:GAGATACTTC	0	183225057	GAGATACTTC	G
1	chr1:183225275:G:A	0	183225275	A	G
1	chr1:183225484:A:G	0	183225484	G	A
1	chr1:183225946:G:A	0	183225946	A	G
1	chr1:183228038:C:T	0	183228038	T	C
1	chr1:183228878:C:T	0	183228878	T	C
1	chr1:183229230:G:A	0	183229230	A	G
1	chr1:183229497:C:T	0	183229497	T	C
1	chr1:183229658:C:CAG	0	183229658	CAG	C
1	chr1:183230649:C:T	0	183230649	T	C
1	chr1:183231204:G:A	0	183231204	A	G
1	chr1:183233776:C:CTTTG	0	183233776	CTTTG	C
1	chr1:183233795:T:A	0	183233795	A	T
1	chr1:183233816:A:G	0	183233816	G	A
1	chr1:183235342:G:A	0	183235342	A	G
1	chr1:183235869:G:T	0	183235869	T	G
1	chr1:183236345:C:T	0	183236345	T	C
1	chr1:183236434:C:T	0	183236434	T	C
1	chr1:183237438:G:A	0	183237438	A	G
1	chr1:183238468:T:C	0	183238468	C	T
1	chr1:183239707:T:G	0	183239707	G	T
1	chr1:183239710:T:C	0	183239710	C	T
1	chr1:183239883:A:G	0	183239883	G	A
1	chr1:183241917:G:A	0	183241917	A	G
1	chr1:183243036:C:A	0	183243036	A	C
1	chr1:183244146:G:T	0	183244146	T	G
1	chr1:183245291:G:A	0	183245291	A	G
1	chr1:183245748:T:C	0	183245748	C	T
1	chr1:183245770:A:G	0	183245770	G	A
1	chr1:183245792:G:A	0	183245792	A	G
1	chr1:183246322:T:C	0	183246322	C	T
1	chr1:183251802:A:G	0	183251802	G	A
1	chr1:183252498:C:T	0	183252498	T	C
1	chr1:183252878:G:A	0	183252878	A	G
1	chr1:183255954:G:A	0	183255954	A	G
1	chr1:183256226:C:T	0	183256226	T	C
1	chr1:183256340:C:T	0	183256340	T	C
1	chr1:183256374:A:T	0	183256374	T	A
1	chr1:183257516:T:C	0	183257516	C	T
1	chr1:183257591:A:G	0	183257591	G	A
1	chr1:183259171:C:T	0	183259171	T	C
1	chr1:183259851:G:A	0	183259851	A	G
1	chr1:183259926:C:T	0	183259926	T	C
1	chr1:183260486:A:C	0	183260486	C	A
1	chr1:183260737:T:G	0	183260737	G	T
1	chr1:183262123:C:G	0	183262123	G	C
1	chr1:183262412:A:G	0	183262412	G	A
1	chr1:183262923:G:C	0	183262923	C	G
1	chr1:183263569:A:G	0	183263569	G	A
1	chr1:183263883:A:G	0	183263883	G	A
1	chr1:183264680:G:A	0	183264680	A	G
1	chr1:183265042:A:G	0	183265042	G	A
1	chr1:183265194:C:T	0	183265194	T	C
1	chr1:183267532:T:C	0	183267532	C	T
1	chr1:183268805:G:A	0	183268805	A	G
1	chr1:183268965:C:T	0	183268965	T	C
1	chr1:183271335:C:T	0	183271335	T	C
1	chr1:183271560:C:G	0	183271560	G	C
1	chr1:183272127:G:A	0	183272127	A	G
1	chr1:183272310:T:G	0	183272310	G	T
1	chr1:183272866:G:C	0	183272866	C	G
1	chr1:183273211:G:A	0	183273211	A	G
1	chr1:183273315:A:G	0	183273315	G	A
1	chr1:183274080:T:C	0	183274080	C	T
1	chr1:183277357:C:G	0	183277357	G	C
1	chr1:183277398:G:A	0	183277398	A	G
1	chr1:183277716:T:C	0	183277716	C	T
1	chr1:183277887:G:C	0	183277887	C	G
1	chr1:183277955:C:T	0	183277955	T	C
1	chr1:183281028:G:A	0	183281028	A	G
1	chr1:183284078:G:A	0	183284078	A	G
1	chr1:183288054:G:A	0	183288054	A	G
1	chr1:183288083:C:T	0	183288083	T	C
1	chr1:183289345:T:G	0	183289345	G	T
1	chr1:183289990:G:A	0	183289990	A	G
1	chr1:183290468:T:G	0	183290468	G	T
1	chr1:183291172:C:T	0	183291172	T	C
1	chr1:183291524:A:G	0	183291524	G	A
1	chr1:183291716:C:G	0	183291716	G	C
1	chr1:183293434:T:C	0	183293434	C	T
1	chr1:183294221:T:G	0	183294221	G	T
1	chr1:183294494:T:C	0	183294494	C	T
1	chr1:183294958:T:C	0	183294958	C	T
1	chr1:183295607:T:C	0	183295607	C	T
1	chr1:183295714:T:A	0	183295714	A	T
1	chr1:183295771:C:G	0	183295771	G	C
1	chr1:183295909:C:T	0	183295909	T	C
1	chr1:183295920:C:T	0	183295920	T	C
1	chr1:183296098:C:T	0	183296098	T	C
1	chr1:183296128:G:A	0	183296128	A	G
1	chr1:183296145:C:T	0	183296145	T	C
1	chr1:183296271:T:C	0	183296271	C	T
1	chr1:183296310:A:G	0	183296310	G	A
1	chr1:183296535:T:C	0	183296535	C	T
1	chr1:183296575:T:C	0	183296575	C	T
1	chr1:183296601:C:T	0	183296601	T	C
1	chr1:183296768:C:T	0	183296768	T	C
1	chr1:183296961:C:G	0	183296961	G	C
1	chr1:183297508:G:A	0	183297508	A	G
1	chr1:183297679:C:T	0	183297679	T	C
1	chr1:183298048:C:T	0	183298048	T	C
1	chr1:183298114:T:C	0	183298114	C	T
1	chr1:183298385:T:C	0	183298385	C	T
1	chr1:183298409:A:AAGTGG	0	183298409	AAGTGG	A
1	chr1:183298799:T:C	0	183298799	C	T
1	chr1:183298800:G:T	0	183298800	T	G
1	chr1:183298992:G:A	0	183298992	A	G
1	chr1:183299101:G:A	0	183299101	A	G
1	chr1:183299132:G:A	0	183299132	A	G
1	chr1:183299187:C:T	0	183299187	T	C
1	chr1:183299331:G:A	0	183299331	A	G
1	chr1:183299348:C:T	0	183299348	T	C
1	chr1:183300525:G:A	0	183300525	A	G
1	chr1:183300955:C:G	0	183300955	G	C
1	chr1:183301603:G:A	0	183301603	A	G
1	chr1:183301662:G:T	0	183301662	T	G
1	chr1:183302930:C:T	0	183302930	T	C
1	chr1:183303034:CAGAA:C	0	183303034	C	CAGAA
1	chr1:183304616:C:T	0	183304616	T	C
1	chr1:183305975:G:A	0	183305975	A	G
1	chr1:183306174:AC:A	0	183306174	A	AC
1	chr1:183307768:G:T	0	183307768	T	G
1	chr1:183307946:G:A	0	183307946	A	G
1	chr1:183309418:C:A	0	183309418	A	C
1	chr1:183309894:G:T	0	183309894	T	G
1	chr1:183310190:A:T	0	183310190	T	A
1	chr1:183310777:C:T	0	183310777	T	C
1	chr1:183311738:C:T	0	183311738	T	C
1	chr1:183311740:C:T	0	183311740	T	C
1	chr1:183311825:A:G	0	183311825	G	A
1	chr1:183312508:C:T	0	183312508	T	C
1	chr1:183312784:G:A	0	183312784	A	G
1	chr1:183313061:T:C	0	183313061	C	T
1	chr1:183313440:A:G	0	183313440	G	A
1	chr1:183313538:GGTGCAA:G	0	183313538	G	GGTGCAA
1	chr1:183313963:T:C	0	183313963	C	T
1	chr1:183314815:A:G	0	183314815	G	A
1	chr1:183314834:G:A	0	183314834	A	G
1	chr1:183315095:C:T	0	183315095	T	C
1	chr1:183315394:CAT:C	0	183315394	C	CAT
1	chr1:183315868:A:T	0	183315868	T	A
1	chr1:183316275:A:G	0	183316275	G	A
1	chr1:183317446:G:T	0	183317446	T	G
1	chr1:183317642:G:A	0	183317642	A	G
1	chr1:183319885:C:T	0	183319885	T	C
1	chr1:183320388:G:A	0	183320388	A	G
1	chr1:183320419:C:T	0	183320419	T	C
1	chr1:183320915:C:T	0	183320915	T	C
1	chr1:183321010:G:A	0	183321010	A	G
1	chr1:183323355:T:C	0	183323355	C	T
1	chr1:183324132:T:C	0	183324132	C	T
1	chr1:183324572:A:G	0	183324572	G	A
1	chr1:183325281:T:C	0	183325281	C	T
1	chr1:183325934:G:T	0	183325934	T	G
1	chr1:183326795:A:G	0	183326795	G	A
1	chr1:183328287:C:T	0	183328287	T	C
1	chr1:183328341:G:A	0	183328341	A	G
1	chr1:183328419:G:A	0	183328419	A	G
1	chr1:183328478:A:C	0	183328478	C	A
1	chr1:183328691:A:C	0	183328691	C	A
1	chr1:183328795:C:T	0	183328795	T	C
1	chr1:183328796:A:G	0	183328796	G	A
1	chr1:183328873:C:T	0	183328873	T	C
1	chr1:183328914:G:A	0	183328914	A	G
1	chr1:183329015:G:A	0	183329015	A	G
1	chr1:183329207:C:T	0	183329207	T	C
1	chr1:183329239:T:G	0	183329239	G	T
1	chr1:183329256:G:A	0	183329256	A	G
1	chr1:183329328:G:C	0	183329328	C	G
1	chr1:183329360:T:C	0	183329360	C	T
1	chr1:183329367:T:C	0	183329367	C	T
1	chr1:183329878:A:G	0	183329878	G	A
1	chr1:183330018:G:A	0	183330018	A	G
1	chr1:183330367:G:A	0	183330367	A	G
1	chr1:183330476:A:G	0	183330476	G	A
1	chr1:183330488:T:C	0	183330488	C	T
1	chr1:183330746:T:C	0	183330746	C	T
1	chr1:183330977:T:C	0	183330977	C	T
1	chr1:183331035:C:T	0	183331035	T	C
1	chr1:183331241:A:AC	0	183331241	AC	A
1	chr1:183331380:G:A	0	183331380	A	G
1	chr1:183332976:T:C	0	183332976	C	T
1	chr1:183333310:T:C	0	183333310	C	T
1	chr1:183333355:T:C	0	183333355	C	T
1	chr1:183333470:T:C	0	183333470	C	T
1	chr1:183333756:TAACTC:T	0	183333756	T	TAACTC
1	chr1:183333844:T:C	0	183333844	C	T
1	chr1:183334308:C:A	0	183334308	A	C
1	chr1:183334402:C:A	0	183334402	A	C
1	chr1:183334595:C:T	0	183334595	T	C
1	chr1:183334641:T:C	0	183334641	C	T
1	chr1:183334693:G:A	0	183334693	A	G
1	chr1:183334702:G:A	0	183334702	A	G
1	chr1:183334881:C:T	0	183334881	T	C
1	chr1:183335058:C:T	0	183335058	T	C
1	chr1:183335115:G:C	0	183335115	C	G
1	chr1:183336149:C:T	0	183336149	T	C
1	chr1:183336300:T:C	0	183336300	C	T
1	chr1:183336329:G:A	0	183336329	A	G
1	chr1:183337330:G:T	0	183337330	T	G
1	chr1:183337350:C:A	0	183337350	A	C
1	chr1:183338012:T:C	0	183338012	C	T
1	chr1:183338220:T:TGA	0	183338220	TGA	T
1	chr1:183338807:A:G	0	183338807	G	A
1	chr1:183339344:G:A	0	183339344	A	G
1	chr1:183339378:A:T	0	183339378	T	A
1	chr1:183339413:G:A	0	183339413	A	G
1	chr1:183339652:A:G	0	183339652	G	A
1	chr1:183339807:C:T	0	183339807	T	C
1	chr1:183339888:C:A	0	183339888	A	C
1	chr1:183339966:A:T	0	183339966	T	A
1	chr1:183340331:T:C	0	183340331	C	T
1	chr1:183340384:G:A	0	183340384	A	G
1	chr1:183341001:C:T	0	183341001	T	C
1	chr1:183341041:C:G	0	183341041	G	C
1	chr1:183341165:C:T	0	183341165	T	C
1	chr1:183341191:G:A	0	183341191	A	G
1	chr1:183342630:C:T	0	183342630	T	C
1	chr1:183343198:C:T	0	183343198	T	C
1	chr1:183344777:T:C	0	183344777	C	T
1	chr1:183344876:T:C	0	183344876	C	T
1	chr1:183344891:T:C	0	183344891	C	T
1	chr1:183345118:TCTC:T	0	183345118	T	TCTC
1	chr1:183345158:G:T	0	183345158	T	G
1	chr1:183345506:T:A	0	183345506	A	T
1	chr1:183346348:A:G	0	183346348	G	A
1	chr1:183347088:T:A	0	183347088	A	T
1	chr1:183348335:G:A	0	183348335	A	G
1	chr1:183348684:T:G	0	183348684	G	T
1	chr1:183351057:C:T	0	183351057	T	C
1	chr1:183353182:A:G	0	183353182	G	A
1	chr1:183354508:C:T	0	183354508	T	C
1	chr1:183354573:A:G	0	183354573	G	A
1	chr1:183354669:G:A	0	183354669	A	G
1	chr1:183356587:C:T	0	183356587	T	C
1	chr1:183356661:T:G	0	183356661	G	T
1	chr1:183357693:A:G	0	183357693	G	A
1	chr1:183358731:C:T	0	183358731	T	C
1	chr1:183358836:C:T	0	183358836	T	C
1	chr1:183360126:C:T	0	183360126	T	C
1	chr1:183361120:T:C	0	183361120	C	T
1	chr1:183361278:G:T	0	183361278	T	G
1	chr1:183361602:TAA:T	0	183361602	T	TAA
1	chr1:183362725:C:T	0	183362725	T	C
1	chr1:183364369:C:T	0	183364369	T	C
1	chr1:183364419:C:G	0	183364419	G	C
1	chr1:183365015:A:G	0	183365015	G	A
1	chr1:183366332:T:C	0	183366332	C	T
1	chr1:183368798:A:G	0	183368798	G	A
1	chr1:183369072:G:T	0	183369072	T	G
1	chr1:183369691:G:A	0	183369691	A	G
1	chr1:183370712:A:G	0	183370712	G	A
1	chr1:183374227:A:G	0	183374227	G	A
1	chr1:183376068:A:G	0	183376068	G	A
1	chr1:183376215:T:G	0	183376215	G	T
1	chr1:183376317:T:G	0	183376317	G	T
1	chr1:183376572:A:T	0	183376572	T	A
1	chr1:183378119:C:T	0	183378119	T	C
1	chr1:183378189:T:C	0	183378189	C	T
1	chr1:183378778:T:C	0	183378778	C	T
1	chr1:183379117:T:C	0	183379117	C	T
1	chr1:183380422:C:T	0	183380422	T	C
1	chr1:183382121:A:T	0	183382121	T	A
1	chr1:183382649:T:A	0	183382649	A	T
1	chr1:183382916:T:C	0	183382916	C	T
1	chr1:183383304:G:A	0	183383304	A	G
1	chr1:183383501:GC:G	0	183383501	G	GC
1	chr1:183384048:A:C	0	183384048	C	A
1	chr1:183384595:C:T	0	183384595	T	C
1	chr1:183384718:C:T	0	183384718	T	C
1	chr1:183385953:C:T	0	183385953	T	C
1	chr1:183386529:A:C	0	183386529	C	A
1	chr1:183387796:G:A	0	183387796	A	G
1	chr1:183388428:G:T	0	183388428	T	G
1	chr1:183388682:C:T	0	183388682	T	C
1	chr1:183388686:T:A	0	183388686	A	T
1	chr1:183389034:T:C	0	183389034	C	T
1	chr1:183389270:C:T	0	183389270	T	C
1	chr1:183390379:C:T	0	183390379	T	C
1	chr1:183390744:C:T	0	183390744	T	C
1	chr1:183391890:T:A	0	183391890	A	T
1	chr1:183392443:C:T	0	183392443	T	C
1	chr1:183393409:G:A	0	183393409	A	G
1	chr1:183393511:C:T	0	183393511	T	C
1	chr1:183393712:C:T	0	183393712	T	C
1	chr1:183394881:A:T	0	183394881	T	A
1	chr1:183399781:T:C	0	183399781	C	T
1	chr1:183399901:C:T	0	183399901	T	C
1	chr1:183399930:T:G	0	183399930	G	T
1	chr1:183400018:A:T	0	183400018	T	A
1	chr1:183400115:G:A	0	183400115	A	G
1	chr1:183400644:T:C	0	183400644	C	T
1	chr1:183400645:G:A	0	183400645	A	G
1	chr1:183400922:A:T	0	183400922	T	A
1	chr1:183402057:C:A	0	183402057	A	C
1	chr1:183402902:AC:A	0	183402902	A	AC
1	chr1:183404530:T:C	0	183404530	C	T
1	chr1:183404706:A:G	0	183404706	G	A
1	chr1:183404905:A:G	0	183404905	G	A
1	chr1:183405587:C:T	0	183405587	T	C
1	chr1:183406176:T:C	0	183406176	C	T
1	chr1:183406319:G:A	0	183406319	A	G
1	chr1:183407845:G:T	0	183407845	T	G
1	chr1:183408540:T:C	0	183408540	C	T
1	chr1:183408837:A:T	0	183408837	T	A
1	chr1:183408916:G:A	0	183408916	A	G
1	chr1:183409173:A:G	0	183409173	G	A
1	chr1:183410227:G:A	0	183410227	A	G
1	chr1:183410823:T:C	0	183410823	C	T
1	chr1:183411272:T:C	0	183411272	C	T
1	chr1:183411476:T:G	0	183411476	G	T
1	chr1:183412231:G:A	0	183412231	A	G
1	chr1:183412309:C:T	0	183412309	T	C
1	chr1:183412478:C:A	0	183412478	A	C
1	chr1:183412660:G:A	0	183412660	A	G
1	chr1:183413854:G:T	0	183413854	T	G
1	chr1:183414227:T:A	0	183414227	A	T
1	chr1:183415260:G:A	0	183415260	A	G
1	chr1:183415661:G:A	0	183415661	A	G
1	chr1:183417402:A:G	0	183417402	G	A
1	chr1:183417693:C:T	0	183417693	T	C
1	chr1:183418037:G:A	0	183418037	A	G
1	chr1:183420120:TA:T	0	183420120	T	TA
1	chr1:183420325:G:A	0	183420325	A	G
1	chr1:183420742:A:G	0	183420742	G	A
1	chr1:183422389:T:A	0	183422389	A	T
1	chr1:183422728:GT:G	0	183422728	G	GT
1	chr1:183422819:G:T	0	183422819	T	G
1	chr1:183422871:A:G	0	183422871	G	A
1	chr1:183423432:T:C	0	183423432	C	T
1	chr1:183423675:C:T	0	183423675	T	C
1	chr1:183424902:G:T	0	183424902	T	G
1	chr1:183425400:T:G	0	183425400	G	T
1	chr1:183425570:A:G	0	183425570	G	A
1	chr1:183425727:G:A	0	183425727	A	G
1	chr1:183427280:GAGGTGAGGAGCACCTCTGCCCGGCCGCCCCGTCTGGT:G	0	183427280	G	GAGGTGAGGAGCACCTCTGCCCGGCCGCCCCGTCTGGT
1	chr1:183427475:A:T	0	183427475	T	A
1	chr1:183427952:A:G	0	183427952	G	A
1	chr1:183429098:G:C	0	183429098	C	G
1	chr1:183429352:G:A	0	183429352	A	G
1	chr1:183429392:G:T	0	183429392	T	G
1	chr1:183429733:G:C	0	183429733	C	G
1	chr1:183429770:CT:C	0	183429770	C	CT
1	chr1:183430478:G:A	0	183430478	A	G
1	chr1:183430489:G:A	0	183430489	A	G
1	chr1:183431755:T:C	0	183431755	C	T
1	chr1:183432080:G:A	0	183432080	A	G
1	chr1:183432535:T:C	0	183432535	C	T
1	chr1:183432745:T:C	0	183432745	C	T
1	chr1:183433039:G:A	0	183433039	A	G
1	chr1:183433065:C:T	0	183433065	T	C
1	chr1:183433089:C:T	0	183433089	T	C
1	chr1:183434802:A:G	0	183434802	G	A
1	chr1:183435331:A:G	0	183435331	G	A
1	chr1:183436224:T:G	0	183436224	G	T
1	chr1:183436513:T:C	0	183436513	C	T
1	chr1:183436659:G:A	0	183436659	A	G
1	chr1:183436718:A:G	0	183436718	G	A
1	chr1:183438699:A:G	0	183438699	G	A
1	chr1:183438818:A:G	0	183438818	G	A
1	chr1:183439178:A:G	0	183439178	G	A
1	chr1:183444751:G:A	0	183444751	A	G
1	chr1:183446454:G:A	0	183446454	A	G
1	chr1:183447239:G:T	0	183447239	T	G
1	chr1:183450068:T:C	0	183450068	C	T
1	chr1:183450846:A:G	0	183450846	G	A
1	chr1:183452271:C:T	0	183452271	T	C
1	chr1:183455734:A:G	0	183455734	G	A
1	chr1:183455912:C:T	0	183455912	T	C
1	chr1:183457114:C:G	0	183457114	G	C
1	chr1:183457623:A:G	0	183457623	G	A
1	chr1:183463380:T:C	0	183463380	C	T
1	chr1:183464064:T:C	0	183464064	C	T
1	chr1:183464080:CT:C	0	183464080	C	CT
1	chr1:183465672:C:T	0	183465672	T	C
1	chr1:183468445:A:G	0	183468445	G	A
1	chr1:183470348:C:T	0	183470348	T	C
1	chr1:183471585:T:C	0	183471585	C	T
1	chr1:183471970:A:C	0	183471970	C	A
1	chr1:183472856:G:A	0	183472856	A	G
1	chr1:183472962:C:T	0	183472962	T	C
1	chr1:183473402:G:A	0	183473402	A	G
1	chr1:183474929:G:A	0	183474929	A	G
1	chr1:183476745:TTTG:T	0	183476745	T	TTTG
1	chr1:183476969:G:A	0	183476969	A	G
1	chr1:183478752:AT:A	0	183478752	A	AT
1	chr1:183480766:A:G	0	183480766	G	A
1	chr1:183481487:G:C	0	183481487	C	G
1	chr1:183481816:C:A	0	183481816	A	C
1	chr1:183483410:G:A	0	183483410	A	G
1	chr1:183485053:A:G	0	183485053	G	A
1	chr1:183488063:A:G	0	183488063	G	A
1	chr1:183488261:A:G	0	183488261	G	A
1	chr1:183489822:A:G	0	183489822	G	A
1	chr1:183490535:G:A	0	183490535	A	G
1	chr1:183493378:A:T	0	183493378	T	A
1	chr1:183493999:C:T	0	183493999	T	C
1	chr1:183494136:C:T	0	183494136	T	C
1	chr1:183494652:G:A	0	183494652	A	G
1	chr1:183495157:A:G	0	183495157	G	A
1	chr1:183497170:T:C	0	183497170	C	T
1	chr1:183498437:G:A	0	183498437	A	G
1	chr1:183502160:G:T	0	183502160	T	G
1	chr1:183504304:G:A	0	183504304	A	G
1	chr1:183505715:G:C	0	183505715	C	G
1	chr1:183507794:G:A	0	183507794	A	G
1	chr1:183508096:G:A	0	183508096	A	G
1	chr1:183509328:G:T	0	183509328	T	G
1	chr1:183509955:T:C	0	183509955	C	T
1	chr1:183513650:G:A	0	183513650	A	G
1	chr1:183515270:CTT:C	0	183515270	C	CTT
1	chr1:183517724:G:A	0	183517724	A	G
1	chr1:183520068:G:A	0	183520068	A	G
1	chr1:183520143:G:A	0	183520143	A	G
1	chr1:183521481:C:G	0	183521481	G	C
1	chr1:183525079:A:G	0	183525079	G	A
1	chr1:183525318:G:A	0	183525318	A	G
1	chr1:183525391:A:G	0	183525391	G	A
1	chr1:183527523:A:G	0	183527523	G	A
1	chr1:183528492:G:A	0	183528492	A	G
1	chr1:183532215:C:T	0	183532215	T	C
1	chr1:183532639:A:C	0	183532639	C	A
1	chr1:183533098:AT:A	0	183533098	A	AT
1	chr1:183534177:A:AG	0	183534177	AG	A
1	chr1:183534529:A:G	0	183534529	G	A
1	chr1:183534803:G:A	0	183534803	A	G
1	chr1:183539822:A:G	0	183539822	G	A
1	chr1:183540103:A:C	0	183540103	C	A
1	chr1:183543705:T:C	0	183543705	C	T
1	chr1:183546293:G:A	0	183546293	A	G
1	chr1:183546642:A:G	0	183546642	G	A
1	chr1:183547850:T:A	0	183547850	A	T
1	chr1:183550269:G:A	0	183550269	A	G
1	chr1:183552148:C:T	0	183552148	T	C
1	chr1:183554378:G:A	0	183554378	A	G
1	chr1:183555720:C:A	0	183555720	A	C
1	chr1:183556485:A:T	0	183556485	T	A
1	chr1:183557203:G:A	0	183557203	A	G
1	chr1:183557968:T:C	0	183557968	C	T
1	chr1:183558123:C:T	0	183558123	T	C
1	chr1:183560519:G:A	0	183560519	A	G
1	chr1:183562803:G:A	0	183562803	A	G
1	chr1:183563065:G:A	0	183563065	A	G
1	chr1:183564775:C:T	0	183564775	T	C
1	chr1:183565409:C:G	0	183565409	G	C
1	chr1:183565800:C:T	0	183565800	T	C
1	chr1:183568339:T:G	0	183568339	G	T
1	chr1:183568343:G:T	0	183568343	T	G
1	chr1:183568799:A:G	0	183568799	G	A
1	chr1:183568890:A:G	0	183568890	G	A
1	chr1:183569990:A:G	0	183569990	G	A
1	chr1:183571080:TA:T	0	183571080	T	TA
1	chr1:183571963:C:T	0	183571963	T	C
1	chr1:183571991:T:C	0	183571991	C	T
1	chr1:183572707:A:C	0	183572707	C	A
1	chr1:183573252:T:C	0	183573252	C	T
1	chr1:183573612:G:T	0	183573612	T	G
1	chr1:183575559:G:A	0	183575559	A	G
1	chr1:183576468:G:A	0	183576468	A	G
1	chr1:183576530:C:T	0	183576530	T	C
1	chr1:183576926:G:A	0	183576926	A	G
1	chr1:183577338:G:A	0	183577338	A	G
1	chr1:183578737:T:G	0	183578737	G	T
1	chr1:183579361:C:T	0	183579361	T	C
1	chr1:183579857:A:G	0	183579857	G	A
1	chr1:183581340:A:C	0	183581340	C	A
1	chr1:183581910:G:A	0	183581910	A	G
1	chr1:183582027:T:C	0	183582027	C	T
1	chr1:183582625:G:A	0	183582625	A	G
1	chr1:183582958:T:TA	0	183582958	TA	T
1	chr1:183583391:A:G	0	183583391	G	A
1	chr1:183583989:C:T	0	183583989	T	C
1	chr1:183584735:C:T	0	183584735	T	C
1	chr1:183584915:A:C	0	183584915	C	A
1	chr1:183585146:A:G	0	183585146	G	A
1	chr1:183585398:G:A	0	183585398	A	G
1	chr1:183586235:A:G	0	183586235	G	A
1	chr1:183586319:A:C	0	183586319	C	A
1	chr1:183586644:C:T	0	183586644	T	C
1	chr1:183586744:G:A	0	183586744	A	G
1	chr1:183587156:A:G	0	183587156	G	A
1	chr1:183587260:T:C	0	183587260	C	T
1	chr1:183589039:T:C	0	183589039	C	T
1	chr1:183589143:C:T	0	183589143	T	C
1	chr1:183589222:A:G	0	183589222	G	A
1	chr1:183589288:G:A	0	183589288	A	G
1	chr1:183589302:G:A	0	183589302	A	G
1	chr1:183589303:A:G	0	183589303	G	A
1	chr1:183589668:G:T	0	183589668	T	G
1	chr1:183589806:G:A	0	183589806	A	G
1	chr1:183589861:G:A	0	183589861	A	G
1	chr1:183589970:G:A	0	183589970	A	G
1	chr1:183590569:A:C	0	183590569	C	A
1	chr1:183590706:G:A	0	183590706	A	G
1	chr1:183590726:T:C	0	183590726	C	T
1	chr1:183590900:G:A	0	183590900	A	G
1	chr1:183591057:C:T	0	183591057	T	C
1	chr1:183591626:A:G	0	183591626	G	A
1	chr1:183591722:G:A	0	183591722	A	G
1	chr1:183592150:T:C	0	183592150	C	T
1	chr1:183592382:T:C	0	183592382	C	T
1	chr1:183592389:T:C	0	183592389	C	T
1	chr1:183592562:A:G	0	183592562	G	A
1	chr1:183593382:A:C	0	183593382	C	A
1	chr1:183593468:T:C	0	183593468	C	T
1	chr1:183593698:C:T	0	183593698	T	C
1	chr1:183593753:A:G	0	183593753	G	A
1	chr1:183593797:C:T	0	183593797	T	C
1	chr1:183594026:C:G	0	183594026	G	C
1	chr1:183594246:A:AAAACACT	0	183594246	AAAACACT	A
1	chr1:183594322:C:T	0	183594322	T	C
1	chr1:183594574:C:T	0	183594574	T	C
1	chr1:183594673:A:G	0	183594673	G	A
1	chr1:183594698:A:G	0	183594698	G	A
1	chr1:183594705:C:T	0	183594705	T	C
1	chr1:183595121:T:A	0	183595121	A	T
1	chr1:183595152:C:T	0	183595152	T	C
1	chr1:183595580:G:A	0	183595580	A	G
1	chr1:183595721:C:T	0	183595721	T	C
1	chr1:183596662:G:A	0	183596662	A	G
1	chr1:183596854:T:C	0	183596854	C	T
1	chr1:183596965:C:T	0	183596965	T	C
1	chr1:183597296:A:G	0	183597296	G	A
1	chr1:183597778:C:T	0	183597778	T	C
1	chr1:183597950:G:A	0	183597950	A	G
1	chr1:183597997:C:T	0	183597997	T	C
1	chr1:183598541:A:G	0	183598541	G	A
1	chr1:183599163:A:G	0	183599163	G	A
1	chr1:183601774:C:T	0	183601774	T	C
1	chr1:183603351:T:C	0	183603351	C	T
1	chr1:183603683:T:C	0	183603683	C	T
1	chr1:183604093:G:A	0	183604093	A	G
1	chr1:183604759:C:T	0	183604759	T	C
1	chr1:183606792:TAGCACTTTGGGAGGCTGTAATCTC:T	0	183606792	T	TAGCACTTTGGGAGGCTGTAATCTC
1	chr1:183607417:T:C	0	183607417	C	T
1	chr1:183608780:TTGTTCCAGAATTAAAG:T	0	183608780	T	TTGTTCCAGAATTAAAG
1	chr1:183610244:G:A	0	183610244	A	G
1	chr1:183610464:C:T	0	183610464	T	C
1	chr1:183610594:G:T	0	183610594	T	G
1	chr1:183610776:A:G	0	183610776	G	A
1	chr1:183610838:C:T	0	183610838	T	C
1	chr1:183611235:G:A	0	183611235	A	G
1	chr1:183611691:T:C	0	183611691	C	T
1	chr1:183611692:G:A	0	183611692	A	G
1	chr1:183611903:G:T	0	183611903	T	G
1	chr1:183612099:C:T	0	183612099	T	C
1	chr1:183612267:C:T	0	183612267	T	C
1	chr1:183612687:C:T	0	183612687	T	C
1	chr1:183612779:A:G	0	183612779	G	A
1	chr1:183612825:A:G	0	183612825	G	A
1	chr1:183612830:A:G	0	183612830	G	A
1	chr1:183612841:C:T	0	183612841	T	C
1	chr1:183612963:T:C	0	183612963	C	T
1	chr1:183613037:T:C	0	183613037	C	T
1	chr1:183613114:A:G	0	183613114	G	A
1	chr1:183613152:T:A	0	183613152	A	T
1	chr1:183613296:C:T	0	183613296	T	C
1	chr1:183613445:T:C	0	183613445	C	T
1	chr1:183613630:A:G	0	183613630	G	A
1	chr1:183613695:G:A	0	183613695	A	G
1	chr1:183613886:T:C	0	183613886	C	T
1	chr1:183614757:A:G	0	183614757	G	A
1	chr1:183614815:C:T	0	183614815	T	C
1	chr1:183614825:G:A	0	183614825	A	G
1	chr1:183614832:C:T	0	183614832	T	C
1	chr1:183614857:C:T	0	183614857	T	C
1	chr1:183614932:TTC:T	0	183614932	T	TTC
1	chr1:183615150:G:A	0	183615150	A	G
1	chr1:183615219:C:T	0	183615219	T	C
1	chr1:183615327:TGC:T	0	183615327	T	TGC
1	chr1:183615397:G:A	0	183615397	A	G
1	chr1:183615973:C:T	0	183615973	T	C
1	chr1:183615983:C:T	0	183615983	T	C
1	chr1:183617130:C:T	0	183617130	T	C
1	chr1:183617163:A:AAAC	0	183617163	AAAC	A
1	chr1:183617178:C:T	0	183617178	T	C
1	chr1:183619159:T:TGA	0	183619159	TGA	T
1	chr1:183619359:T:C	0	183619359	C	T
1	chr1:183620064:T:A	0	183620064	A	T
1	chr1:183620247:C:T	0	183620247	T	C
1	chr1:183620665:A:G	0	183620665	G	A
1	chr1:183620788:A:ATCTT	0	183620788	ATCTT	A
1	chr1:183621318:A:G	0	183621318	G	A
1	chr1:183622336:C:T	0	183622336	T	C
1	chr1:183622349:TAATG:T	0	183622349	T	TAATG
1	chr1:183622391:C:A	0	183622391	A	C
1	chr1:183622402:T:C	0	183622402	C	T
1	chr1:183622634:A:G	0	183622634	G	A
1	chr1:183622662:C:T	0	183622662	T	C
1	chr1:183623140:T:C	0	183623140	C	T
1	chr1:183623218:G:T	0	183623218	T	G
1	chr1:183623281:G:T	0	183623281	T	G
1	chr1:183623435:C:T	0	183623435	T	C
1	chr1:183623459:A:G	0	183623459	G	A
1	chr1:183623962:G:A	0	183623962	A	G
1	chr1:183624051:C:CCT	0	183624051	CCT	C
1	chr1:183624193:C:T	0	183624193	T	C
1	chr1:183624311:T:C	0	183624311	C	T
1	chr1:183624377:G:A	0	183624377	A	G
1	chr1:183624468:G:A	0	183624468	A	G
1	chr1:183624502:C:T	0	183624502	T	C
1	chr1:183624505:T:C	0	183624505	C	T
1	chr1:183624922:G:A	0	183624922	A	G
1	chr1:183624967:C:A	0	183624967	A	C
1	chr1:183625144:T:C	0	183625144	C	T
1	chr1:183625297:A:G	0	183625297	G	A
1	chr1:183625902:G:A	0	183625902	A	G
1	chr1:183625922:A:G	0	183625922	G	A
1	chr1:183626045:A:C	0	183626045	C	A
1	chr1:183626087:A:G	0	183626087	G	A
1	chr1:183626099:T:C	0	183626099	C	T
1	chr1:183626910:G:A	0	183626910	A	G
1	chr1:183627001:A:G	0	183627001	G	A
1	chr1:183627568:G:A	0	183627568	A	G
1	chr1:183627786:C:T	0	183627786	T	C
1	chr1:183627875:A:T	0	183627875	T	A
1	chr1:183628402:C:T	0	183628402	T	C
1	chr1:183629215:A:T	0	183629215	T	A
1	chr1:183629300:A:G	0	183629300	G	A
1	chr1:183629317:T:C	0	183629317	C	T
1	chr1:183629490:G:A	0	183629490	A	G
1	chr1:183629702:T:C	0	183629702	C	T
1	chr1:183629747:C:T	0	183629747	T	C
1	chr1:183629853:G:C	0	183629853	C	G
1	chr1:183630503:C:T	0	183630503	T	C
1	chr1:183631122:C:T	0	183631122	T	C
1	chr1:183631314:C:T	0	183631314	T	C
1	chr1:183631408:T:C	0	183631408	C	T
1	chr1:183632196:C:T	0	183632196	T	C
1	chr1:183632336:G:T	0	183632336	T	G
1	chr1:183632940:T:C	0	183632940	C	T
1	chr1:183633173:G:T	0	183633173	T	G
1	chr1:183633397:G:A	0	183633397	A	G
1	chr1:183633660:A:G	0	183633660	G	A
1	chr1:183633751:TTC:T	0	183633751	T	TTC
1	chr1:183633882:A:G	0	183633882	G	A
1	chr1:183633925:C:A	0	183633925	A	C
1	chr1:183633991:T:C	0	183633991	C	T
1	chr1:183634240:G:T	0	183634240	T	G
1	chr1:183634264:A:G	0	183634264	G	A
1	chr1:183634336:C:G	0	183634336	G	C
1	chr1:183634772:T:C	0	183634772	C	T
1	chr1:183634960:A:T	0	183634960	T	A
1	chr1:183635017:C:G	0	183635017	G	C
1	chr1:183635502:T:A	0	183635502	A	T
1	chr1:183636666:C:G	0	183636666	G	C
1	chr1:183637048:G:C	0	183637048	C	G
1	chr1:183637267:G:A	0	183637267	A	G
1	chr1:183637612:C:A	0	183637612	A	C
1	chr1:183638079:T:C	0	183638079	C	T
1	chr1:183638531:TA:T	0	183638531	T	TA
1	chr1:183638607:C:T	0	183638607	T	C
1	chr1:183638905:T:C	0	183638905	C	T
1	chr1:183639011:G:A	0	183639011	A	G
1	chr1:183639258:T:G	0	183639258	G	T
1	chr1:183639346:T:A	0	183639346	A	T
1	chr1:183639523:A:G	0	183639523	G	A
1	chr1:183639608:T:G	0	183639608	G	T
1	chr1:183639641:A:G	0	183639641	G	A
1	chr1:183639724:AAAT:A	0	183639724	A	AAAT
1	chr1:183639867:A:G	0	183639867	G	A
1	chr1:183640109:T:C	0	183640109	C	T
1	chr1:183640117:G:A	0	183640117	A	G
1	chr1:183640146:C:G	0	183640146	G	C
1	chr1:183640175:T:C	0	183640175	C	T
1	chr1:183640357:T:C	0	183640357	C	T
1	chr1:183640519:A:G	0	183640519	G	A
1	chr1:183640850:T:A	0	183640850	A	T
1	chr1:183641145:A:T	0	183641145	T	A
1	chr1:183641148:T:A	0	183641148	A	T
1	chr1:183641281:T:C	0	183641281	C	T
1	chr1:183641443:C:T	0	183641443	T	C
1	chr1:183641518:T:G	0	183641518	G	T
1	chr1:183641669:A:G	0	183641669	G	A
1	chr1:183641868:A:C	0	183641868	C	A
1	chr1:183642261:A:G	0	183642261	G	A
1	chr1:183642962:C:T	0	183642962	T	C
1	chr1:183643079:C:T	0	183643079	T	C
1	chr1:183643582:C:T	0	183643582	T	C
1	chr1:183643693:C:T	0	183643693	T	C
1	chr1:183643755:T:C	0	183643755	C	T
1	chr1:183643841:A:G	0	183643841	G	A
1	chr1:183643953:A:C	0	183643953	C	A
1	chr1:183644373:T:C	0	183644373	C	T
1	chr1:183645111:T:C	0	183645111	C	T
1	chr1:183645147:T:C	0	183645147	C	T
1	chr1:183645225:AC:A	0	183645225	A	AC
1	chr1:183645227:T:G	0	183645227	G	T
1	chr1:183645298:T:C	0	183645298	C	T
```
