## Supplementary material for "Characterization of shared and ancestry-specific signals driving complex traits using multi-ancestry fine-mapping": mesusieoutput

```
                 eur          afr      eur_afr
   [1,] 0.0003458585 0.0002770333 9.235369e-05
   [2,] 0.0002770240 0.0002770333 9.234128e-05
   [3,] 0.0002770248 0.0002770334 9.234156e-05
   [4,] 0.0004506332 0.0002770334 1.586884e-04
   [5,] 0.0003514599 0.0002770334 1.090918e-04
   [6,] 0.0002770206 0.0002770334 9.234030e-05
   [7,] 0.0002770266 0.0002780215 9.234200e-05
   [8,] 0.0002770064 0.0002770333 9.233566e-05
   [9,] 0.0002770210 0.0002770334 9.234010e-05
  [10,] 0.0002770211 0.0002770334 9.234016e-05
  [11,] 0.0004503178 0.0002770334 1.585803e-04
  [12,] 0.0004664804 0.0002770334 1.643900e-04
  [13,] 0.0002770084 0.0002770333 9.233629e-05
  [14,] 0.0003154119 0.0002770334 1.119003e-04
  [15,] 0.0002770108 0.0002770333 9.233721e-05
  [16,] 0.0002770308 0.0002770333 9.234325e-05
  [17,] 0.0004686436 0.0002770334 1.652074e-04
  [18,] 0.0003542231 0.0002770334 1.103129e-04
  [19,] 0.0003557160 0.0002770334 1.110265e-04
  [20,] 0.0004652041 0.0002770334 1.639740e-04
  [21,] 0.0002770275 0.0002979784 9.234196e-05
  [22,] 0.0003181109 0.0002770334 1.104716e-04
  [23,] 0.0002770033 0.0002770333 9.233460e-05
  [24,] 0.0002770262 0.0002770334 9.234184e-05
  [25,] 0.0002770202 0.0002770334 9.234019e-05
  [26,] 0.0003171914 0.0002770333 9.235030e-05
  [27,] 0.0002770266 0.0002922424 9.234173e-05
  [28,] 0.0002770259 0.0002770334 9.234174e-05
  [29,] 0.0004599499 0.0002770334 1.593334e-04
  [30,] 0.0004686778 0.0002770334 1.624154e-04
  [31,] 0.0002770262 0.0002880007 9.234182e-05
  [32,] 0.0003191738 0.0002770334 1.132808e-04
  [33,] 0.0004643207 0.0002770334 1.607472e-04
  [34,] 0.0002770025 0.0002770334 9.233408e-05
  [35,] 0.0002770310 0.0002806499 9.545347e-05
  [36,] 0.0002770210 0.0002770334 9.234013e-05
  [37,] 0.0002770262 0.0002879262 9.234180e-05
  [38,] 0.0002770068 0.0002770333 9.233578e-05
  [39,] 0.0003655571 0.0002770334 1.138153e-04
  [40,] 0.0002770286 0.0002770333 9.234251e-05
  [41,] 0.0003233302 0.0002770334 1.184669e-04
  [42,] 0.0004567779 0.0002770334 1.582159e-04
  [43,] 0.0003624668 0.0002770334 1.141634e-04
  [44,] 0.0003226908 0.0002770334 1.152863e-04
  [45,] 0.0003302469 0.0002770333 9.436026e-05
  [46,] 0.0002770221 0.0002770334 9.234036e-05
  [47,] 0.0003183468 0.0002770334 1.126763e-04
  [48,] 0.0002770059 0.0002770333 9.233548e-05
  [49,] 0.0002770068 0.0002770333 9.233578e-05
  [50,] 0.0004591252 0.0002770334 1.611432e-04
  [51,] 0.0002770226 0.0002770334 9.234053e-05
  [52,] 0.0002770217 0.0002770334 9.234074e-05
  [53,] 0.0004307177 0.0002770334 1.520974e-04
  [54,] 0.0004378265 0.0002770334 1.534579e-04
  [55,] 0.0003202370 0.0002770334 1.125197e-04
  [56,] 0.0004299716 0.0002770334 1.514891e-04
  [57,] 0.0002770300 0.0002999500 9.234261e-05
  [58,] 0.0002770203 0.0002770333 9.234050e-05
  [59,] 0.0002770302 0.0002770333 9.234389e-05
  [60,] 0.0003462681 0.0002770334 9.235435e-05
  [61,] 0.0003372482 0.0002770334 1.233642e-04
  [62,] 0.0002770221 0.0002770334 9.234085e-05
  [63,] 0.0002770321 0.0002770333 9.234453e-05
  [64,] 0.0004140377 0.0002770334 1.472417e-04
  [65,] 0.0002770289 0.0002770333 9.234341e-05
  [66,] 0.0002770310 0.0002770333 9.234407e-05
  [67,] 0.0002770309 0.0002827520 9.642077e-05
  [68,] 0.0002770299 0.0002770333 9.234376e-05
  [69,] 0.0002770298 0.0002770333 9.234368e-05
  [70,] 0.0003845990 0.0002770334 9.235899e-05
  [71,] 0.0002770322 0.0002770333 9.234378e-05
  [72,] 0.0002770327 0.0002770333 9.234471e-05
  [73,] 0.0002889354 0.0002770334 9.234591e-05
  [74,] 0.0002770180 0.0002770333 9.233958e-05
  [75,] 0.0003044633 0.0002770334 9.234872e-05
  [76,] 0.0002770316 0.0002770334 9.234368e-05
  [77,] 0.0005044636 0.0002770334 1.368709e-04
  [78,] 0.0003085025 0.0002770334 9.234912e-05
  [79,] 0.0002770419 0.0002770333 9.234647e-05
  [80,] 0.0004731228 0.0002770334 1.296418e-04
  [81,] 0.0003144541 0.0002770333 9.235606e-05
  [82,] 0.0002770304 0.0002770334 9.234347e-05
  [83,] 0.0005172432 0.0002770334 1.451133e-04
  [84,] 0.0002770309 0.0002770334 9.234354e-05
  [85,] 0.0002770320 0.0002770334 9.234400e-05
  [86,] 0.0002868776 0.0002770333 9.235024e-05
  [87,] 0.0002780517 0.0002770334 9.550024e-05
  [88,] 0.0002770123 0.0002884448 9.233807e-05
  [89,] 0.0002942810 0.0002770334 9.234726e-05
  [90,] 0.0003023806 0.0002770334 9.234836e-05
  [91,] 0.0002826634 0.0002770334 9.356649e-05
  [92,] 0.0002770263 0.0002770334 9.234202e-05
  [93,] 0.0006962996 0.0002770334 1.161099e-04
  [94,] 0.0002770102 0.0002770334 9.233701e-05
  [95,] 0.0002995539 0.0002770334 9.234820e-05
  [96,] 0.0002770110 0.0002770334 9.233737e-05
  [97,] 0.0002981612 0.0002770334 9.234774e-05
  [98,] 0.0002770309 0.0002770334 9.234352e-05
  [99,] 0.0002974447 0.0002770334 9.234769e-05
 [100,] 0.0002770082 0.0002809723 9.233653e-05
 [101,] 0.0002770310 0.0002770334 9.234355e-05
 [102,] 0.0004865512 0.0002770333 9.238230e-05
 [103,] 0.0002770306 0.0002770334 9.234343e-05
 [104,] 0.0002902118 0.0002770334 9.570393e-05
 [105,] 0.0002770109 0.0002817334 9.233748e-05
 [106,] 0.0002770313 0.0002770334 9.234366e-05
 [107,] 0.0002770404 0.0002770333 9.234652e-05
 [108,] 0.0002770032 0.0002770333 9.233437e-05
 [109,] 0.0005371477 0.0002770334 1.452069e-04
 [110,] 0.0002770118 0.0002770334 9.233757e-05
 [111,] 0.0003020946 0.0002770334 9.234833e-05
 [112,] 0.0002966712 0.0002770334 9.234757e-05
 [113,] 0.0005499977 0.0002770334 1.464701e-04
 [114,] 0.0002770055 0.0002770334 9.233554e-05
 [115,] 0.0002770064 0.0002770334 9.233588e-05
 [116,] 0.0002770085 0.0002770334 9.233657e-05
 [117,] 0.0002770297 0.0002770333 9.234323e-05
 [118,] 0.0002958319 0.0002770334 9.234747e-05
 [119,] 0.0002916404 0.0002770334 9.234702e-05
 [120,] 0.0002770208 0.0002770334 9.234017e-05
 [121,] 0.0002770131 0.0002822901 9.233831e-05
 [122,] 0.0002770306 0.0002770334 9.234345e-05
 [123,] 0.0005089808 0.0002778010 1.351150e-04
 [124,] 0.0002992953 0.0002770334 9.234783e-05
 [125,] 0.0002770305 0.0002770333 9.234347e-05
 [126,] 0.0005188065 0.0002783938 1.360243e-04
 [127,] 0.0004724641 0.0002830290 1.189849e-04
 [128,] 0.0002770299 0.0002770334 9.234325e-05
 [129,] 0.0004783414 0.0002779899 1.279644e-04
 [130,] 0.0004970823 0.0002778255 1.324351e-04
 [131,] 0.0002770294 0.0002770333 9.234313e-05
 [132,] 0.0005007002 0.0002779868 1.328879e-04
 [133,] 0.0004937797 0.0002779747 1.313907e-04
 [134,] 0.0004991773 0.0002779899 1.325471e-04
 [135,] 0.0002770326 0.0002778291 9.234377e-05
 [136,] 0.0004758115 0.0002782008 1.269899e-04
 [137,] 0.0002770318 0.0002770334 9.234409e-05
 [138,] 0.0003157463 0.0002770334 9.235010e-05
 [139,] 0.0002770115 0.0002770334 9.233748e-05
 [140,] 0.0004890775 0.0002774213 1.314903e-04
 [141,] 0.0004988631 0.0002776663 1.331749e-04
 [142,] 0.0005091800 0.0002780675 1.346000e-04
 [143,] 0.0004873995 0.0002774224 1.311122e-04
 [144,] 0.0004913902 0.0002774213 1.320086e-04
 [145,] 0.0005033016 0.0002773852 1.347540e-04
 [146,] 0.0002973510 0.0002770334 9.234765e-05
 [147,] 0.0004917946 0.0002770334 1.331548e-04
 [148,] 0.0002770252 0.0002770334 9.234171e-05
 [149,] 0.0004748628 0.0002778273 1.275051e-04
 [150,] 0.0002770129 0.0002770333 9.233753e-05
 [151,] 0.0002770262 0.0002770333 9.234115e-05
 [152,] 0.0002857353 0.0002770334 9.234649e-05
 [153,] 0.0006020203 0.0002770334 2.334806e-04
 [154,] 0.0003496049 0.0002770334 9.235293e-05
 [155,] 0.0002770291 0.0002770334 9.234302e-05
 [156,] 0.0002770246 0.0002770334 9.234139e-05
 [157,] 0.0002770258 0.0002770334 9.234175e-05
 [158,] 0.0002770360 0.0002770334 9.234506e-05
 [159,] 0.0002770229 0.0002770333 9.234075e-05
 [160,] 0.0002770430 0.0002770333 9.234712e-05
 [161,] 0.0002769961 0.0002796372 9.233211e-05
 [162,] 0.0002770231 0.0002770333 9.234080e-05
 [163,] 0.0003801748 0.0002770334 9.235586e-05
 [164,] 0.0002770241 0.0002770334 9.234107e-05
 [165,] 0.0002770246 0.0002770334 9.234132e-05
 [166,] 0.0002888021 0.0002770334 9.234691e-05
 [167,] 0.0003021344 0.0002770333 9.235456e-05
 [168,] 0.0002770169 0.0002770334 9.233892e-05
 [169,] 0.0002770312 0.0002770334 9.234382e-05
 [170,] 0.0005891916 0.0002770333 1.186994e-04
 [171,] 0.0002770343 0.0002770334 9.234473e-05
 [172,] 0.0005675649 0.0002770334 2.165415e-04
 [173,] 0.0002769962 0.0002770334 9.233194e-05
 [174,] 0.0002769949 0.0003095153 9.233155e-05
 [175,] 0.0002770369 0.0002770333 9.234517e-05
 [176,] 0.0002780673 0.0002770333 9.234961e-05
 [177,] 0.0002770354 0.0002770333 9.234457e-05
 [178,] 0.0002770474 0.0002770333 9.234846e-05
 [179,] 0.0002770471 0.0002770333 9.234837e-05
 [180,] 0.0002770315 0.0002770333 9.234359e-05
 [181,] 0.0002770419 0.0002770333 9.234672e-05
 [182,] 0.0002770473 0.0002770333 9.234845e-05
 [183,] 0.0002814795 0.0002770333 9.235010e-05
 [184,] 0.0002911819 0.0002770334 9.234731e-05
 [185,] 0.0002770164 0.0002770334 9.233877e-05
 [186,] 0.0002770386 0.0002770333 9.234571e-05
 [187,] 0.0002852401 0.0002770333 9.235100e-05
 [188,] 0.0002770231 0.0002770334 9.234078e-05
 [189,] 0.0006469075 0.0002770334 2.414603e-04
 [190,] 0.0003714163 0.0002770334 9.235513e-05
 [191,] 0.0002770406 0.0002770333 9.234640e-05
 [192,] 0.0002770363 0.0002770333 9.234492e-05
 [193,] 0.0003778794 0.0002770334 9.235586e-05
 [194,] 0.0003466264 0.0002838293 9.236112e-05
 [195,] 0.0002769968 0.0002770334 9.233238e-05
 [196,] 0.0002770285 0.0002770333 9.234286e-05
 [197,] 0.0002770309 0.0002770333 9.234335e-05
 [198,] 0.0002770248 0.0002770333 9.234134e-05
 [199,] 0.0003082221 0.0002770333 9.235655e-05
 [200,] 0.0002863970 0.0002770333 9.235106e-05
 [201,] 0.0003722458 0.0002770333 1.145684e-04
 [202,] 0.0002770236 0.0002770333 9.234062e-05
 [203,] 0.0002770376 0.0002843924 1.191947e-04
 [204,] 0.0003149196 0.0002770333 9.726348e-05
 [205,] 0.0002770269 0.0002770334 9.234232e-05
 [206,] 0.0002919265 0.0003305629 9.234555e-05
 [207,] 0.0003058578 0.0002770333 9.762712e-05
 [208,] 0.0003190982 0.0002770333 9.994335e-05
 [209,] 0.0003481273 0.0002770334 1.437098e-04
 [210,] 0.0003185492 0.0002770334 9.364543e-05
 [211,] 0.0002770317 0.0002795107 9.234369e-05
 [212,] 0.0003515575 0.0002770334 1.454517e-04
 [213,] 0.0003186419 0.0002771740 9.349047e-05
 [214,] 0.0002898779 0.0002770334 9.234655e-05
 [215,] 0.0002769928 0.0002898282 9.233056e-05
 [216,] 0.0003030764 0.0003050877 9.234728e-05
 [217,] 0.0002769932 0.0003033014 9.233060e-05
 [218,] 0.0002770151 0.0002770334 9.233858e-05
 [219,] 0.0002770296 0.0002770334 9.234283e-05
 [220,] 0.0002816615 0.0003109864 9.234472e-05
 [221,] 0.0003600529 0.0002855968 1.732167e-04
 [222,] 0.0003986645 0.0002770334 1.573772e-04
 [223,] 0.0003926708 0.0002770334 1.621556e-04
 [224,] 0.0004019349 0.0002770334 1.397150e-04
 [225,] 0.0004215254 0.0003427076 3.095752e-04
 [226,] 0.0004620911 0.0003051333 2.758163e-04
 [227,] 0.0002770010 0.0002770333 9.233413e-05
 [228,] 0.0002856464 0.0002992930 9.234527e-05
 [229,] 0.0002770132 0.0003142323 9.233764e-05
 [230,] 0.0004659321 0.0003138105 2.958542e-04
 [231,] 0.0003206863 0.0002770334 1.143446e-04
 [232,] 0.0002769953 0.0002770334 9.233217e-05
 [233,] 0.0002964883 0.0002841128 9.234760e-05
 [234,] 0.0004094395 0.0002770334 1.626352e-04
 [235,] 0.0004490327 0.0003291545 3.137920e-04
 [236,] 0.0004134557 0.0002770334 1.707455e-04
 [237,] 0.0002770148 0.0003810686 9.233779e-05
 [238,] 0.0002769930 0.0002770334 9.233135e-05
 [239,] 0.0004833420 0.0003171296 3.187120e-04
 [240,] 0.0006191667 0.0002770334 2.568654e-04
 [241,] 0.0002769928 0.0002770334 9.233125e-05
 [242,] 0.0004459111 0.0003289934 3.104297e-04
 [243,] 0.0003687979 0.0003308574 2.381698e-04
 [244,] 0.0002769940 0.0002791180 9.233184e-05
 [245,] 0.0005929182 0.0002915788 3.396246e-04
 [246,] 0.0003642026 0.0003183735 2.176825e-04
 [247,] 0.0006011006 0.0002877769 3.334698e-04
 [248,] 0.0002770145 0.0003160683 9.233789e-05
 [249,] 0.0003509695 0.0003014196 1.853349e-04
 [250,] 0.0003897220 0.0002770334 1.667551e-04
 [251,] 0.0002770242 0.0002770334 9.234139e-05
 [252,] 0.0004305562 0.0002770334 1.523765e-04
 [253,] 0.0004284695 0.0002770334 1.802902e-04
 [254,] 0.0002770308 0.0002770334 9.352337e-05
 [255,] 0.0003404215 0.0003026962 1.786036e-04
 [256,] 0.0003318342 0.0002913203 1.596562e-04
 [257,] 0.0004108166 0.0002770334 1.537758e-04
 [258,] 0.0002921210 0.0002831718 9.234619e-05
 [259,] 0.0002770255 0.0002930210 9.234130e-05
 [260,] 0.0002988728 0.0002770334 1.015296e-04
 [261,] 0.0003249856 0.0002807464 1.375993e-04
 [262,] 0.0002770260 0.0002770334 9.234184e-05
 [263,] 0.0002790847 0.0002770334 9.234498e-05
 [264,] 0.0005198405 0.0002770334 2.116591e-04
 [265,] 0.0002770306 0.0002770334 9.234345e-05
 [266,] 0.0003035031 0.0002770334 9.234788e-05
 [267,] 0.0002770333 0.0002770334 9.234405e-05
 [268,] 0.0002770334 0.0002770334 9.234412e-05
 [269,] 0.0005587142 0.0002770334 2.337323e-04
 [270,] 0.0002770328 0.0002770334 9.234428e-05
 [271,] 0.0002770318 0.0002770334 9.234357e-05
 [272,] 0.0005567574 0.0002770334 2.065820e-04
 [273,] 0.0002769923 0.0002770333 9.233067e-05
 [274,] 0.0002770342 0.0002770334 9.234441e-05
 [275,] 0.0005425279 0.0002770334 2.038274e-04
 [276,] 0.0002770150 0.0002770334 9.233835e-05
 [277,] 0.0002874587 0.0002969770 9.234555e-05
 [278,] 0.0005320412 0.0002770334 1.737292e-04
 [279,] 0.0005723354 0.0002770334 1.857434e-04
 [280,] 0.0002770017 0.0002770333 9.233383e-05
 [281,] 0.0006683580 0.0002770334 2.057445e-04
 [282,] 0.0002770307 0.0002770334 9.234355e-05
 [283,] 0.0002770219 0.0002770333 9.234062e-05
 [284,] 0.0002770104 0.0002770334 9.233683e-05
 [285,] 0.0002770084 0.0002770333 9.233597e-05
 [286,] 0.0006608322 0.0002770334 2.032817e-04
 [287,] 0.0006534296 0.0002770334 2.049913e-04
 [288,] 0.0002770307 0.0002770334 9.234350e-05
 [289,] 0.0002770094 0.0002770333 9.233613e-05
 [290,] 0.0002770091 0.0002770333 9.233635e-05
 [291,] 0.0002770089 0.0002770333 9.233593e-05
 [292,] 0.0002770132 0.0002770333 9.233731e-05
 [293,] 0.0002770079 0.0002770333 9.233583e-05
 [294,] 0.0002770095 0.0002770333 9.233646e-05
 [295,] 0.0002770101 0.0002770334 9.233689e-05
 [296,] 0.0002770185 0.0002770333 9.233949e-05
 [297,] 0.0002770099 0.0002770334 9.233679e-05
 [298,] 0.0006609944 0.0002770334 2.127283e-04
 [299,] 0.0002770075 0.0002770333 9.233574e-05
 [300,] 0.0002770094 0.0002770334 9.233656e-05
 [301,] 0.0002770185 0.0002770333 9.233925e-05
 [302,] 0.0002905427 0.0002770334 9.423438e-05
 [303,] 0.0002770120 0.0002770333 9.233744e-05
 [304,] 0.0002770095 0.0002770334 9.233661e-05
 [305,] 0.0002770077 0.0002770334 9.233578e-05
 [306,] 0.0006767268 0.0002770334 2.233649e-04
 [307,] 0.0002770262 0.0002770333 9.234200e-05
 [308,] 0.0002770096 0.0002770334 9.233667e-05
 [309,] 0.0002770096 0.0002770333 9.233649e-05
 [310,] 0.0002770095 0.0002860995 9.233662e-05
 [311,] 0.0002770094 0.0002779060 9.233659e-05
 [312,] 0.0002770093 0.0002833831 9.233650e-05
 [313,] 0.0002770334 0.0002770333 9.234430e-05
 [314,] 0.0002770102 0.0002770333 9.233667e-05
 [315,] 0.0002770297 0.0002770334 9.234381e-05
 [316,] 0.0003033154 0.0002770334 9.234838e-05
 [317,] 0.0005941040 0.0002770334 1.814917e-04
 [318,] 0.0002946687 0.0002770334 1.024851e-04
 [319,] 0.0002770081 0.0002770334 9.233586e-05
 [320,] 0.0002770093 0.0002770334 9.233640e-05
 [321,] 0.0002770367 0.0002770334 9.234578e-05
 [322,] 0.0002770100 0.0002770333 9.233661e-05
 [323,] 0.0002770331 0.0002770333 9.234417e-05
 [324,] 0.0002770104 0.0002770333 9.233674e-05
 [325,] 0.0002770003 0.0002770333 9.233364e-05
 [326,] 0.0003649001 0.0002770334 1.324971e-04
 [327,] 0.0003056238 0.0002770333 9.235436e-05
 [328,] 0.0002770203 0.0002770333 9.234035e-05
 [329,] 0.0002770179 0.0002770334 9.233903e-05
 [330,] 0.0006135932 0.0002770334 1.832766e-04
 [331,] 0.0002770188 0.0002770334 9.356254e-05
 [332,] 0.0002836156 0.0002839211 1.291526e-04
 [333,] 0.0002770157 0.0002770333 9.233861e-05
 [334,] 0.0002770126 0.0002770333 9.233765e-05
 [335,] 0.0002770171 0.0002770334 9.233879e-05
 [336,] 0.0002770307 0.0002770334 9.674924e-05
 [337,] 0.0002770300 0.0002770334 9.620542e-05
 [338,] 0.0002941217 0.0002770333 9.235328e-05
 [339,] 0.0002770141 0.0002804980 9.233788e-05
 [340,] 0.0002770236 0.0002770334 9.234133e-05
 [341,] 0.0002770227 0.0002884962 9.234089e-05
 [342,] 0.0002945265 0.0002770333 9.587420e-05
 [343,] 0.0002769929 0.0002833604 9.233129e-05
 [344,] 0.0002770227 0.0002826831 9.234089e-05
 [345,] 0.0002770229 0.0002829899 9.234092e-05
 [346,] 0.0003020010 0.0002845919 9.235189e-05
 [347,] 0.0003041394 0.0002770333 9.235545e-05
 [348,] 0.0003436567 0.0003303760 2.131224e-04
 [349,] 0.0002924789 0.0002770334 9.235034e-05
 [350,] 0.0003486988 0.0002770333 9.610852e-05
 [351,] 0.0002770235 0.0002770334 9.234111e-05
 [352,] 0.0002769931 0.0002770334 9.233136e-05
 [353,] 0.0002770447 0.0002770333 9.234820e-05
 [354,] 0.0004091543 0.0003204222 2.562284e-04
 [355,] 0.0002770231 0.0002770334 9.234097e-05
 [356,] 0.0004229088 0.0003169556 2.623589e-04
 [357,] 0.0003082990 0.0002770334 9.235337e-05
 [358,] 0.0002770228 0.0002770334 9.234090e-05
 [359,] 0.0002917810 0.0002770334 9.235028e-05
 [360,] 0.0002897919 0.0002770334 1.034393e-04
 [361,] 0.0003236027 0.0002770334 9.235601e-05
 [362,] 0.0002770181 0.0002770333 9.233875e-05
 [363,] 0.0003511801 0.0002770334 1.389025e-04
 [364,] 0.0002770142 0.0002770333 9.233749e-05
 [365,] 0.0002770145 0.0002770333 9.233761e-05
 [366,] 0.0002770244 0.0002770334 9.234150e-05
 [367,] 0.0006589917 0.0002770334 1.928266e-04
 [368,] 0.0002770185 0.0002770333 9.233887e-05
 [369,] 0.0002770203 0.0002770333 9.233940e-05
 [370,] 0.0004459536 0.0002770334 1.879032e-04
 [371,] 0.0003612288 0.0002770334 1.704183e-04
 [372,] 0.0005633196 0.0002770334 2.739116e-04
 [373,] 0.0003803416 0.0002770334 1.653545e-04
 [374,] 0.0004118051 0.0002828836 2.097187e-04
 [375,] 0.0002911070 0.0003871504 2.003638e-04
 [376,] 0.0002770318 0.0002770334 9.234389e-05
 [377,] 0.0003477893 0.0002823791 1.702439e-04
 [378,] 0.0004153729 0.0003573515 3.120379e-04
 [379,] 0.0006842433 0.0002770334 2.064489e-04
 [380,] 0.0003938631 0.0002810604 1.963089e-04
 [381,] 0.0002770275 0.0002770334 9.242733e-05
 [382,] 0.0007513497 0.0002770334 2.405565e-04
 [383,] 0.0004663595 0.0002770334 1.699045e-04
 [384,] 0.0003357723 0.0002770334 1.416734e-04
 [385,] 0.0005584472 0.0002770334 2.569897e-04
 [386,] 0.0002770107 0.0002770334 9.233705e-05
 [387,] 0.0002770352 0.0002770334 9.894476e-05
 [388,] 0.0007284188 0.0002770334 2.174102e-04
 [389,] 0.0007440446 0.0002770334 2.218080e-04
 [390,] 0.0003517704 0.0002858695 1.765544e-04
 [391,] 0.0003777961 0.0002770334 1.537753e-04
 [392,] 0.0002886086 0.0003773848 1.902071e-04
 [393,] 0.0002902223 0.0002770334 9.247537e-05
 [394,] 0.0002863704 0.0003987119 2.009178e-04
 [395,] 0.0002770313 0.0002837954 1.070884e-04
 [396,] 0.0003536644 0.0002770334 1.512920e-04
 [397,] 0.0002950984 0.0003839489 2.038625e-04
 [398,] 0.0004132850 0.0002884813 2.188615e-04
 [399,] 0.0003273404 0.0002770333 9.235864e-05
 [400,] 0.0002770296 0.0003149232 1.144015e-04
 [401,] 0.0002902185 0.0003787049 1.933091e-04
 [402,] 0.0002770288 0.0003129182 1.108118e-04
 [403,] 0.0003147288 0.0002770333 9.235569e-05
 [404,] 0.0003852916 0.0002770334 1.685154e-04
 [405,] 0.0002770332 0.0002770334 9.234436e-05
 [406,] 0.0002770331 0.0002770334 9.234433e-05
 [407,] 0.0003344378 0.0002770333 9.235990e-05
 [408,] 0.0003859127 0.0002770334 1.703420e-04
 [409,] 0.0002770285 0.0003196381 1.129734e-04
 [410,] 0.0004878212 0.0002770334 2.154041e-04
 [411,] 0.0003249053 0.0003081087 1.812919e-04
 [412,] 0.0003395303 0.0002770333 9.236068e-05
 [413,] 0.0007469005 0.0002770334 3.914716e-04
 [414,] 0.0004501226 0.0002785809 2.248054e-04
 [415,] 0.0006818604 0.0002845384 3.787442e-04
 [416,] 0.0005750933 0.0003173159 3.938298e-04
 [417,] 0.0002970709 0.0004583010 2.606194e-04
 [418,] 0.0002770253 0.0003986472 1.107161e-04
 [419,] 0.0002770156 0.0003215226 1.076564e-04
 [420,] 0.0002770256 0.0003930194 1.073431e-04
 [421,] 0.0002829155 0.0002770334 9.234688e-05
 [422,] 0.0002906115 0.0002770334 9.234779e-05
 [423,] 0.0002804604 0.0005175289 2.629176e-04
 [424,] 0.0002770133 0.0003185788 1.035074e-04
 [425,] 0.0002769931 0.0002815785 9.233106e-05
 [426,] 0.0003612647 0.0002770334 1.178627e-04
 [427,] 0.0002770151 0.0003193197 1.061588e-04
 [428,] 0.0003547323 0.0002842786 1.596825e-04
 [429,] 0.0002770170 0.0003684961 1.276764e-04
 [430,] 0.0002921859 0.0002770334 9.234802e-05
 [431,] 0.0002770281 0.0002770334 9.234285e-05
 [432,] 0.0002991606 0.0005948574 3.659960e-04
 [433,] 0.0002770313 0.0002770334 9.234371e-05
 [434,] 0.0002770359 0.0003530223 1.537566e-04
 [435,] 0.0002770325 0.0002770334 9.858751e-05
 [436,] 0.0002770038 0.0005907048 1.191638e-04
 [437,] 0.0003163706 0.0002770334 1.178904e-04
 [438,] 0.0002874553 0.0004315644 2.245493e-04
 [439,] 0.0003579437 0.0002770334 1.179421e-04
 [440,] 0.0002770352 0.0004308089 2.034349e-04
 [441,] 0.0002770350 0.0004249900 1.993881e-04
 [442,] 0.0002770035 0.0004146959 9.357919e-05
 [443,] 0.0002770138 0.0002838902 9.233778e-05
 [444,] 0.0002770354 0.0004089774 1.919611e-04
 [445,] 0.0002770036 0.0004813131 9.955314e-05
 [446,] 0.0002818417 0.0002770334 9.234642e-05
 [447,] 0.0002802467 0.0002770334 9.234861e-05
 [448,] 0.0002770237 0.0002770334 9.234114e-05
 [449,] 0.0002770169 0.0002770334 9.233927e-05
 [450,] 0.0003000101 0.0003313381 1.783074e-04
 [451,] 0.0003014561 0.0002770334 1.007551e-04
 [452,] 0.0002770239 0.0002770334 9.234131e-05
 [453,] 0.0002770283 0.0002770334 9.234267e-05
 [454,] 0.0002770284 0.0002770334 9.234270e-05
 [455,] 0.0002799218 0.0003612756 1.785067e-04
 [456,] 0.0002770282 0.0002770334 9.234261e-05
 [457,] 0.0003120563 0.0002772481 9.235023e-05
 [458,] 0.0002770245 0.0002797286 9.234166e-05
 [459,] 0.0002964058 0.0002770334 9.912455e-05
 [460,] 0.0002934285 0.0002770334 9.234763e-05
 [461,] 0.0002770287 0.0002770334 9.234279e-05
 [462,] 0.0002770263 0.0002804754 9.234112e-05
 [463,] 0.0003170754 0.0004529814 2.956681e-04
 [464,] 0.0002770153 0.0002770519 9.233767e-05
 [465,] 0.0002770214 0.0002784499 9.233956e-05
 [466,] 0.0002980248 0.0002770334 9.234830e-05
 [467,] 0.0002921338 0.0002770334 9.234746e-05
 [468,] 0.0002770289 0.0002770334 9.234284e-05
 [469,] 0.0002770298 0.0002770334 9.234314e-05
 [470,] 0.0003234713 0.0003391772 2.028111e-04
 [471,] 0.0002770097 0.0002770334 9.233659e-05
 [472,] 0.0002861838 0.0002799756 9.234658e-05
 [473,] 0.0002770075 0.0002770333 9.233602e-05
 [474,] 0.0002770294 0.0002784385 9.234280e-05
 [475,] 0.0002770379 0.0004061731 1.906838e-04
 [476,] 0.0002770271 0.0002770334 9.234167e-05
 [477,] 0.0003242580 0.0002770334 1.089560e-04
 [478,] 0.0002770414 0.0004473701 2.223074e-04
 [479,] 0.0002770138 0.0002770334 9.233838e-05
 [480,] 0.0002770279 0.0002784665 9.234230e-05
 [481,] 0.0003410450 0.0003458167 2.280416e-04
 [482,] 0.0002770354 0.0002770334 9.234518e-05
 [483,] 0.0002770295 0.0002770334 9.264380e-05
 [484,] 0.0002770020 0.0002770334 9.233424e-05
 [485,] 0.0002889462 0.0004040546 2.170296e-04
 [486,] 0.0002770297 0.0002770334 9.234310e-05
 [487,] 0.0002770078 0.0002770334 9.233538e-05
 [488,] 0.0002769892 0.0004528750 9.232970e-05
 [489,] 0.0002769899 0.0004445836 9.771375e-05
 [490,] 0.0002944698 0.0004065672 2.183043e-04
 [491,] 0.0002943243 0.0004065672 2.180710e-04
 [492,] 0.0002770214 0.0002770334 9.234059e-05
 [493,] 0.0002921964 0.0002770334 9.945580e-05
 [494,] 0.0003376673 0.0003122461 1.881420e-04
 [495,] 0.0002770071 0.0002770334 9.233511e-05
 [496,] 0.0002770294 0.0002770334 9.234316e-05
 [497,] 0.0003312913 0.0002890522 1.586901e-04
 [498,] 0.0002770279 0.0002865639 9.660281e-05
 [499,] 0.0002770081 0.0003276148 9.233492e-05
 [500,] 0.0002770099 0.0003650637 9.233519e-05
 [501,] 0.0002770209 0.0003260943 9.233879e-05
 [502,] 0.0002770290 0.0002770334 9.234301e-05
 [503,] 0.0003282094 0.0002774961 1.441259e-04
 [504,] 0.0002769894 0.0003434515 9.232938e-05
 [505,] 0.0002769927 0.0002770334 9.233147e-05
 [506,] 0.0002769922 0.0002828521 9.233135e-05
 [507,] 0.0002770084 0.0002770334 9.233630e-05
 [508,] 0.0002770220 0.0003498304 9.233871e-05
 [509,] 0.0002770291 0.0002777812 9.234306e-05
 [510,] 0.0010114578 0.0003188490 1.930919e-04
 [511,] 0.0002770318 0.0002989543 1.195069e-04
 [512,] 0.0002770191 0.0002770334 9.233968e-05
 [513,] 0.0002770147 0.0002770334 9.233863e-05
 [514,] 0.0002770102 0.0002805761 9.233605e-05
 [515,] 0.0002770159 0.0002770334 9.233908e-05
 [516,] 0.0002770128 0.0003410948 9.233610e-05
 [517,] 0.0002770148 0.0003378479 9.233671e-05
 [518,] 0.0002770172 0.0003270297 9.233765e-05
 [519,] 0.0002770350 0.0003679506 1.640275e-04
 [520,] 0.0002770078 0.0003366825 9.233480e-05
 [521,] 0.0002770134 0.0002770334 9.233817e-05
 [522,] 0.0002770113 0.0002770334 9.233724e-05
 [523,] 0.0002770213 0.0003911065 9.233841e-05
 [524,] 0.0004175648 0.0003226847 1.656342e-04
 [525,] 0.0004394296 0.0002839198 1.431548e-04
 [526,] 0.0002769897 0.0005910273 1.216696e-04
 [527,] 0.0002770098 0.0002770334 9.233671e-05
 [528,] 0.0002769898 0.0006206230 1.266578e-04
 [529,] 0.0002770159 0.0003404656 9.233714e-05
 [530,] 0.0002769999 0.0003432064 9.233402e-05
 [531,] 0.0002770209 0.0002770334 9.234002e-05
 [532,] 0.0002770141 0.0003129039 1.031240e-04
 [533,] 0.0002770059 0.0002770334 9.233536e-05
 [534,] 0.0002770039 0.0003072743 9.233526e-05
 [535,] 0.0002770134 0.0002770334 9.233795e-05
 [536,] 0.0002770117 0.0002770334 9.233731e-05
 [537,] 0.0003228105 0.0002854562 1.343498e-04
 [538,] 0.0002770346 0.0003453287 1.506922e-04
 [539,] 0.0002770115 0.0003882455 9.233556e-05
 [540,] 0.0002770080 0.0002984687 9.233684e-05
 [541,] 0.0004108533 0.0003851668 2.119472e-04
 [542,] 0.0003572533 0.0002770333 1.037171e-04
 [543,] 0.0002769938 0.0003050187 9.233212e-05
 [544,] 0.0002769929 0.0003553618 9.233201e-05
 [545,] 0.0002770230 0.0004052411 1.544826e-04
 [546,] 0.0002770060 0.0003861943 9.233402e-05
 [547,] 0.0002770094 0.0002770334 9.233674e-05
 [548,] 0.0002770102 0.0002770334 9.233686e-05
 [549,] 0.0002770219 0.0003037582 9.233938e-05
 [550,] 0.0002770290 0.0002770334 9.234302e-05
 [551,] 0.0002770149 0.0002770334 9.233873e-05
 [552,] 0.0003308174 0.0002770334 1.230759e-04
 [553,] 0.0005221233 0.0002770333 1.117268e-04
 [554,] 0.0002770074 0.0003536136 1.061600e-04
 [555,] 0.0006590590 0.0002770333 1.202864e-04
 [556,] 0.0007717738 0.0002770333 1.257957e-04
 [557,] 0.0002770070 0.0002823809 9.233593e-05
 [558,] 0.0012469702 0.0002976355 1.793016e-04
 [559,] 0.0013036783 0.0003262860 2.065437e-04
 [560,] 0.0006657687 0.0002770334 1.267320e-04
 [561,] 0.0002770218 0.0002833485 9.233966e-05
 [562,] 0.0002770087 0.0004410305 9.233448e-05
 [563,] 0.0002770290 0.0002770334 9.234300e-05
 [564,] 0.0002770081 0.0002770334 9.233610e-05
 [565,] 0.0002839524 0.0002770334 9.234639e-05
 [566,] 0.0002770211 0.0003548426 9.233863e-05
 [567,] 0.0002923630 0.0004125065 2.258597e-04
 [568,] 0.0002770074 0.0002770334 9.233596e-05
 [569,] 0.0002770118 0.0002770334 9.233740e-05
 [570,] 0.0002957678 0.0002770334 9.295507e-05
 [571,] 0.0002770106 0.0004746575 1.495680e-04
 [572,] 0.0002770290 0.0002819278 9.234308e-05
 [573,] 0.0002770009 0.0004446042 1.266707e-04
 [574,] 0.0002770092 0.0002834571 9.233679e-05
 [575,] 0.0002770102 0.0003490045 9.233542e-05
 [576,] 0.0002770291 0.0002770334 9.234306e-05
 [577,] 0.0002770124 0.0002770334 9.233780e-05
 [578,] 0.0002770145 0.0002770333 9.233759e-05
 [579,] 0.0002770190 0.0002770334 9.233867e-05
 [580,] 0.0002769972 0.0004460776 1.193529e-04
 [581,] 0.0002770201 0.0002782263 9.233921e-05
 [582,] 0.0002770208 0.0003716500 1.341574e-04
 [583,] 0.0002770119 0.0002770334 9.233749e-05
 [584,] 0.0002769903 0.0006575111 1.334673e-04
 [585,] 0.0002770199 0.0005991922 2.148552e-04
 [586,] 0.0005743035 0.0003135487 1.739448e-04
 [587,] 0.0002770223 0.0003391338 9.233912e-05
 [588,] 0.0002770291 0.0002770334 9.234303e-05
 [589,] 0.0002770292 0.0002770334 9.234308e-05
 [590,] 0.0002770073 0.0002854303 9.233611e-05
 [591,] 0.0002770319 0.0003800768 1.365500e-04
 [592,] 0.0004533272 0.0003272753 1.645747e-04
 [593,] 0.0002770292 0.0002770334 9.234309e-05
 [594,] 0.0002770116 0.0004223751 9.233549e-05
 [595,] 0.0002769886 0.0004203463 9.233001e-05
 [596,] 0.0002769889 0.0004010396 9.233025e-05
 [597,] 0.0002770199 0.0003309173 9.233848e-05
 [598,] 0.0002770073 0.0003713653 1.083631e-04
 [599,] 0.0002770315 0.0002770333 9.234384e-05
 [600,] 0.0002770423 0.0002770334 1.101965e-04
 [601,] 0.0002840251 0.0002850788 9.234582e-05
 [602,] 0.0046242616 0.0002770333 2.543843e-04
 [603,] 0.0010823054 0.0002770333 9.233242e-05
 [604,] 0.0002769964 0.0002784879 9.233203e-05
 [605,] 0.0315991401 0.0002770333 3.279837e-03
 [606,] 0.0002770000 0.0002824387 9.233292e-05
 [607,] 0.0002770008 0.0002770334 9.233338e-05
 [608,] 0.0002769972 0.0002845116 9.233214e-05
 [609,] 0.0002770228 0.0002807661 9.233988e-05
 [610,] 0.0002770250 0.0002770334 9.234157e-05
 [611,] 0.0002770169 0.0002826110 9.233802e-05
 [612,] 0.0002770340 0.0003758484 9.234233e-05
 [613,] 0.1754526475 0.0002770334 1.876653e-01
 [614,] 0.0002770203 0.0002770334 9.233910e-05
 [615,] 0.0002770216 0.0002770334 9.233958e-05
 [616,] 0.0002770137 0.0002770334 9.233705e-05
 [617,] 0.0002770335 0.0003419925 9.234237e-05
 [618,] 0.0002770346 0.0002770334 9.845994e-05
 [619,] 0.0002782575 0.0002770334 9.911578e-05
 [620,] 0.0002769961 0.0003208696 9.233099e-05
 [621,] 0.0002770390 0.0003507104 9.234399e-05
 [622,] 0.0232479385 0.0003054637 2.462719e-04
 [623,] 0.0002770255 0.0003281454 9.234028e-05
 [624,] 0.1456195866 0.0002770334 2.295456e-01
 [625,] 0.0002769893 0.0002770334 9.232983e-05
 [626,] 0.0002769908 0.0003002501 9.232988e-05
 [627,] 0.0002769897 0.0002770334 9.232975e-05
 [628,] 0.0002770123 0.0002770333 9.233723e-05
 [629,] 0.0489376746 0.0002803255 1.069478e-01
 [630,] 0.0002770070 0.0002770334 9.233573e-05
 [631,] 0.0292679143 0.0002770333 8.012072e-04
 [632,] 0.0002770101 0.0002915944 9.233617e-05
 [633,] 0.0002770052 0.0002851454 9.233454e-05
 [634,] 0.0003270347 0.0003508987 9.235240e-05
 [635,] 0.0002770005 0.0002779460 9.233343e-05
 [636,] 0.0002770012 0.0002770333 9.233362e-05
 [637,] 0.0002770013 0.0002770333 9.233364e-05
 [638,] 0.0002770018 0.0002770532 9.233361e-05
 [639,] 0.0002770177 0.0002770334 9.233955e-05
 [640,] 0.0002770161 0.0002770334 9.233866e-05
 [641,] 0.0002770181 0.0002777634 9.233949e-05
 [642,] 0.0002770178 0.0002770334 9.233903e-05
 [643,] 0.0002770247 0.0002770334 9.234161e-05
 [644,] 0.0002770138 0.0002770334 9.233773e-05
 [645,] 0.0002769961 0.0002770334 9.233201e-05
 [646,] 0.0002770135 0.0002770334 9.233683e-05
 [647,] 0.0002770078 0.0002770334 9.233558e-05
 [648,] 0.0002770078 0.0002770334 9.233559e-05
 [649,] 0.0002770078 0.0002770334 9.233560e-05
 [650,] 0.0002770076 0.0002770334 9.233555e-05
 [651,] 0.0002770081 0.0002770334 9.233567e-05
 [652,] 0.0002770247 0.0002770333 9.234157e-05
 [653,] 0.0002770079 0.0002770334 9.233562e-05
 [654,] 0.0002769976 0.0002770334 9.233202e-05
 [655,] 0.0002769878 0.0002770333 9.232928e-05
 [656,] 0.0002770128 0.0002770334 9.233776e-05
 [657,] 0.0002770159 0.0002770334 9.233870e-05
 [658,] 0.0002770242 0.0002770334 9.234130e-05
 [659,] 0.0002770248 0.0002770334 9.234164e-05
 [660,] 0.0002770259 0.0002770334 9.234195e-05
 [661,] 0.0002770259 0.0002770334 9.234195e-05
 [662,] 0.0002770259 0.0002770334 9.234195e-05
 [663,] 0.0002769956 0.0002773630 9.233147e-05
 [664,] 0.0002769916 0.0003834536 9.232970e-05
 [665,] 0.0002769902 0.0003076951 9.233018e-05
 [666,] 0.0002769917 0.0003124093 9.233007e-05
 [667,] 0.0002769917 0.0003003016 9.233103e-05
 [668,] 0.0002769906 0.0002770333 9.233026e-05
 [669,] 0.0002769902 0.0002770333 9.233010e-05
 [670,] 0.0002769899 0.0002770333 9.232999e-05
 [671,] 0.0002770238 0.0002770334 9.234177e-05
 [672,] 0.0002769981 0.0002770334 9.233318e-05
 [673,] 0.0002770105 0.0002794613 9.233693e-05
 [674,] 0.0002770203 0.0002770334 9.234025e-05
 [675,] 0.0002770196 0.0002770334 9.233998e-05
 [676,] 0.0002769985 0.0002770334 9.233336e-05
 [677,] 0.0002769902 0.0003047278 9.233008e-05
 [678,] 0.0002769902 0.0002770334 9.233010e-05
 [679,] 0.0002769926 0.0002770334 9.233125e-05
 [680,] 0.0002770284 0.0002770334 9.234273e-05
 [681,] 0.0002770082 0.0004052094 1.287553e-04
 [682,] 0.0002770127 0.0005462502 1.775393e-04
 [683,] 0.0002770280 0.0003908967 1.171863e-04
 [684,] 0.0002769965 0.0002770333 9.233250e-05
 [685,] 0.0002770147 0.0002770334 9.233925e-05
 [686,] 0.0002770122 0.0003458870 1.157235e-04
 [687,] 0.0002769927 0.0002770334 9.233123e-05
 [688,] 0.0002770170 0.0002770334 9.233909e-05
 [689,] 0.0002769908 0.0004289383 1.015817e-04
 [690,] 0.0002769888 0.0002770333 9.232954e-05
 [691,] 0.0002769968 0.0002770334 9.233225e-05
 [692,] 0.0002770004 0.0002770334 9.233397e-05
 [693,] 0.0002769948 0.0002770334 9.233204e-05
 [694,] 0.0002769904 0.0002770334 9.233024e-05
 [695,] 0.0002770002 0.0002770334 9.233412e-05
 [696,] 0.0002770169 0.0002770334 9.233938e-05
 [697,] 0.0002770295 0.0002886447 9.915487e-05
 [698,] 0.0002770186 0.0002770334 9.233984e-05
 [699,] 0.0002770288 0.0002770334 9.234295e-05
 [700,] 0.0002769899 0.0003483826 9.232996e-05
 [701,] 0.0002770186 0.0002770333 9.233979e-05
 [702,] 0.0002769902 0.0003192266 9.232992e-05
 [703,] 0.0002770163 0.0002789190 9.233893e-05
 [704,] 0.0002770191 0.0002770334 9.234005e-05
 [705,] 0.0002769975 0.0002770334 9.233317e-05
 [706,] 0.0002770188 0.0002770334 9.233975e-05
 [707,] 0.0002770176 0.0002770334 9.233848e-05
 [708,] 0.0002770220 0.0002770333 9.234100e-05
 [709,] 0.0002769932 0.0003641729 9.233185e-05
 [710,] 0.0002770175 0.0002770334 9.233945e-05
 [711,] 0.0002769940 0.0003358747 9.233208e-05
 [712,] 0.0002770180 0.0002770333 9.233961e-05
 [713,] 0.0002770180 0.0002770334 9.233949e-05
 [714,] 0.0002769947 0.0002770334 9.233210e-05
 [715,] 0.0002770137 0.0002770333 9.233820e-05
 [716,] 0.0002770076 0.0002770334 9.233688e-05
 [717,] 0.0002769884 0.0002770334 9.232968e-05
 [718,] 0.0002770022 0.0002770334 9.233494e-05
 [719,] 0.0002769881 0.0002770334 9.232953e-05
 [720,] 0.0002770288 0.0002770334 9.234292e-05
 [721,] 0.0002770194 0.0002770334 9.233995e-05
 [722,] 0.0002770080 0.0003248940 9.233465e-05
 [723,] 0.0002770260 0.0002770334 9.234103e-05
 [724,] 0.0002769874 0.0002770333 9.232907e-05
 [725,] 0.0002770320 0.0003386998 9.234152e-05
 [726,] 0.0002769956 0.0003598683 9.233118e-05
 [727,] 0.0002770018 0.0002770334 9.233314e-05
 [728,] 0.0002769951 0.0002770333 9.233155e-05
 [729,] 0.0002770070 0.0002770334 9.233540e-05
 [730,] 0.0002770209 0.0002770334 9.233952e-05
 [731,] 0.0002769872 0.0002770334 9.232899e-05
 [732,] 0.0002769941 0.0003753980 9.233087e-05
 [733,] 0.0002769939 0.0003966173 9.233072e-05
 [734,] 0.0002770028 0.0003400846 9.233301e-05
 [735,] 0.0002770278 0.0002770334 9.234260e-05
 [736,] 0.0002770218 0.0002770333 9.234080e-05
 [737,] 0.0002770076 0.0003558763 9.233435e-05
 [738,] 0.0002770076 0.0003625433 9.233433e-05
 [739,] 0.0002770198 0.0002770334 9.233923e-05
 [740,] 0.0002770226 0.0002770334 9.234107e-05
 [741,] 0.0002770182 0.0002770334 9.233881e-05
 [742,] 0.0002770288 0.0002770334 9.234292e-05
 [743,] 0.0002769992 0.0002770334 9.233250e-05
 [744,] 0.0002769882 0.0002770334 9.232921e-05
 [745,] 0.0002769872 0.0002770334 9.232899e-05
 [746,] 0.0002770170 0.0003080178 9.233826e-05
 [747,] 0.0002770167 0.0003075137 9.233819e-05
 [748,] 0.0002770166 0.0003109934 9.233815e-05
 [749,] 0.0002770258 0.0002770334 9.234174e-05
 [750,] 0.0002770253 0.0002770334 9.234161e-05
 [751,] 0.0002770162 0.0002770334 9.233866e-05
 [752,] 0.0002770174 0.0003359818 9.233725e-05
 [753,] 0.0002769901 0.0002770334 9.232970e-05
 [754,] 0.0002770053 0.0003309711 9.233377e-05
 [755,] 0.0002769970 0.0002770334 9.233180e-05
 [756,] 0.0002770054 0.0003279144 9.233382e-05
 [757,] 0.0002769951 0.0003458636 9.233108e-05
 [758,] 0.0002770078 0.0002859636 9.233612e-05
 [759,] 0.0002769992 0.0003886242 9.233200e-05
 [760,] 0.0002769994 0.0002770334 9.233239e-05
 [761,] 0.0002805451 0.0004282074 9.234704e-05
 [762,] 0.0002770026 0.0002770333 9.233418e-05
 [763,] 0.0002770141 0.0002770334 9.233808e-05
 [764,] 0.0002770122 0.0002770333 9.233772e-05
 [765,] 0.0002770137 0.0002770334 9.233790e-05
 [766,] 0.0002770195 0.0002770333 9.234036e-05
 [767,] 0.0002770079 0.0002770333 9.233630e-05
 [768,] 0.0003066445 0.0002770334 1.193862e-04
 [769,] 0.0002770136 0.0002770334 9.233788e-05
 [770,] 0.0002770157 0.0002770334 9.233864e-05
 [771,] 0.0002884542 0.0002770334 1.163200e-04
 [772,] 0.0002770070 0.0002770333 9.233545e-05
 [773,] 0.0002770153 0.0002770334 9.233854e-05
 [774,] 0.0002769975 0.0002770334 9.233306e-05
 [775,] 0.0002770053 0.0002770333 9.233530e-05
 [776,] 0.0002769953 0.0002770333 9.233188e-05
 [777,] 0.0002769978 0.0002770333 9.233294e-05
 [778,] 0.0002769968 0.0002770333 9.233244e-05
 [779,] 0.0002770361 0.0002770333 9.234587e-05
 [780,] 0.0002769990 0.0002770333 9.233298e-05
 [781,] 0.0002770057 0.0002770333 9.233543e-05
 [782,] 0.0002770080 0.0002805375 9.233639e-05
 [783,] 0.0002770129 0.0002770334 9.233768e-05
 [784,] 0.0002770153 0.0002770334 9.233855e-05
 [785,] 0.0002777970 0.0002770333 9.367263e-05
 [786,] 0.0002770146 0.0002770334 9.233813e-05
 [787,] 0.0002770221 0.0002770333 9.234119e-05
 [788,] 0.0002770171 0.0002770334 9.233904e-05
 [789,] 0.0002769935 0.0002770334 9.233162e-05
 [790,] 0.0002770161 0.0002770334 9.233861e-05
 [791,] 0.0002770170 0.0002770334 9.233888e-05
 [792,] 0.0002770273 0.0002770334 9.234239e-05
 [793,] 0.0003853745 0.0002905204 1.832670e-04
 [794,] 0.0002919111 0.0002770333 1.017157e-04
 [795,] 0.0002770325 0.0002770334 9.234416e-05
 [796,] 0.0002770261 0.0003264080 9.234067e-05
 [797,] 0.0002770326 0.0002770334 9.234411e-05
 [798,] 0.0003014006 0.0002770333 1.052499e-04
 [799,] 0.0002770325 0.0002770334 9.234409e-05
 [800,] 0.0002769910 0.0002770334 9.233034e-05
 [801,] 0.0002770324 0.0002770334 9.234403e-05
 [802,] 0.0002770317 0.0002770334 9.234389e-05
 [803,] 0.0005067110 0.0003091266 9.236677e-05
 [804,] 0.0002770320 0.0002770334 9.234396e-05
 [805,] 0.0002770325 0.0002770334 9.234414e-05
 [806,] 0.0002770322 0.0002770334 9.234400e-05
 [807,] 0.0002770266 0.0002770334 9.234230e-05
 [808,] 0.0002770264 0.0002770334 9.234210e-05
 [809,] 0.0002801035 0.0002770334 9.234471e-05
 [810,] 0.0002770321 0.0002770334 9.234404e-05
 [811,] 0.0002770322 0.0002770334 9.234407e-05
 [812,] 0.0002770321 0.0002770334 9.234403e-05
 [813,] 0.0002770235 0.0002770333 9.234083e-05
 [814,] 0.0002770329 0.0002770334 9.234427e-05
 [815,] 0.0002770322 0.0002770333 9.234447e-05
 [816,] 0.0002770032 0.0002890732 9.233346e-05
 [817,] 0.0002770032 0.0002770333 9.233401e-05
 [818,] 0.0003387726 0.0002770334 1.270567e-04
 [819,] 0.0002770324 0.0002770334 9.234404e-05
 [820,] 0.0003260984 0.0002804506 9.234918e-05
 [821,] 0.0002770340 0.0002770334 9.717101e-05
 [822,] 0.0002770323 0.0002770334 9.234405e-05
 [823,] 0.0002769925 0.0002770334 9.233091e-05
 [824,] 0.0002872691 0.0002770334 9.234553e-05
 [825,] 0.0002866248 0.0002770334 9.234553e-05
 [826,] 0.0002770183 0.0002770334 9.233940e-05
 [827,] 0.0002770492 0.0002770333 9.235015e-05
 [828,] 0.0006471629 0.0002770334 2.310499e-04
 [829,] 0.0002769905 0.0002899174 9.232967e-05
 [830,] 0.0002774420 0.0002979183 9.234773e-05
 [831,] 0.0003977447 0.0002849200 9.236927e-05
 [832,] 0.0002769887 0.0003341757 9.232923e-05
 [833,] 0.0002979090 0.0004406047 9.234567e-05
 [834,] 0.0002770268 0.0002952051 9.234221e-05
 [835,] 0.0002770267 0.0002855094 9.234224e-05
 [836,] 0.0002770320 0.0002770334 9.234259e-05
 [837,] 0.0003228153 0.0002770732 9.235694e-05
 [838,] 0.0002769876 0.0002770334 9.232927e-05
 [839,] 0.0002770362 0.0002975241 9.234347e-05
 [840,] 0.0002770264 0.0002985934 9.253234e-05
 [841,] 0.0002770266 0.0002770333 9.234210e-05
 [842,] 0.0003654071 0.0002770334 1.116371e-04
 [843,] 0.0002770266 0.0002770334 9.234227e-05
 [844,] 0.0002769902 0.0002770334 9.233042e-05
 [845,] 0.0002966656 0.0002770334 9.235245e-05
 [846,] 0.0003050139 0.0002770333 9.234879e-05
 [847,] 0.0002769883 0.0003202445 9.232919e-05
 [848,] 0.0002770277 0.0002932351 9.697383e-05
 [849,] 0.0002769901 0.0002770334 9.232967e-05
 [850,] 0.0002770320 0.0004486543 1.074747e-04
 [851,] 0.0002884808 0.0004541961 9.842007e-05
 [852,] 0.0002770275 0.0002799717 9.234266e-05
 [853,] 0.0002770303 0.0002803222 9.821801e-05
 [854,] 0.0002770301 0.0002784319 9.681856e-05
 [855,] 0.0002770218 0.0004624579 1.331063e-04
 [856,] 0.0003554004 0.0002770334 1.214560e-04
 [857,] 0.0002770212 0.0002817761 9.234053e-05
 [858,] 0.0002769973 0.0002770333 9.233273e-05
 [859,] 0.0003956009 0.0002770333 1.173906e-04
 [860,] 0.0002770299 0.0002770334 9.536159e-05
 [861,] 0.0002770306 0.0002912461 1.041805e-04
 [862,] 0.0002770177 0.0002770333 9.233980e-05
 [863,] 0.0002770088 0.0002770333 9.233672e-05
 [864,] 0.0002769872 0.0002770333 9.232904e-05
 [865,] 0.0004313010 0.0002770334 1.018294e-04
 [866,] 0.0004187581 0.0002770334 1.068865e-04
 [867,] 0.0006348357 0.0002869776 9.237718e-05
 [868,] 0.0002770271 0.0002828476 9.234229e-05
 [869,] 0.0004385278 0.0002770334 1.026668e-04
 [870,] 0.0002770227 0.0002841221 9.233998e-05
 [871,] 0.0004690917 0.0002770334 1.210886e-04
 [872,] 0.0002770325 0.0002770334 9.234335e-05
 [873,] 0.0002770313 0.0002770334 9.234293e-05
 [874,] 0.0003841976 0.0002770334 9.235777e-05
 [875,] 0.0004966348 0.0002770334 1.231172e-04
 [876,] 0.0005010312 0.0002770334 1.262982e-04
 [877,] 0.0002770256 0.0002770334 9.234170e-05
 [878,] 0.0003986166 0.0002770334 1.094977e-04
 [879,] 0.0002787504 0.0002770334 9.234493e-05
 [880,] 0.0002770257 0.0002770333 9.234175e-05
 [881,] 0.0002770254 0.0002770334 9.234176e-05
 [882,] 0.0002784261 0.0002770334 9.234488e-05
 [883,] 0.0002770243 0.0002770334 9.234131e-05
 [884,] 0.0002770248 0.0002770334 9.234148e-05
 [885,] 0.0005581526 0.0002770333 1.181739e-04
 [886,] 0.0005129440 0.0002770334 1.288544e-04
 [887,] 0.0005504402 0.0002770333 1.173120e-04
 [888,] 0.0004776298 0.0002770334 1.207754e-04
 [889,] 0.0004989401 0.0002770334 1.254650e-04
 [890,] 0.0002770311 0.0002770334 9.234373e-05
 [891,] 0.0004836582 0.0002770334 1.223011e-04
 [892,] 0.0002770260 0.0002770333 9.234186e-05
 [893,] 0.0003359407 0.0002770334 9.236003e-05
 [894,] 0.0002770256 0.0002800974 9.234177e-05
 [895,] 0.0002770255 0.0002776624 9.234176e-05
 [896,] 0.0003360744 0.0002770334 1.039506e-04
 [897,] 0.0002770259 0.0002819219 9.234207e-05
 [898,] 0.0002770304 0.0002770334 9.536428e-05
 [899,] 0.0002770167 0.0002795743 9.233930e-05
 [900,] 0.0002770299 0.0005362909 9.233994e-05
 [901,] 0.0002770305 0.0002770334 9.234277e-05
 [902,] 0.0002770395 0.0002770334 9.234552e-05
 [903,] 0.0002770398 0.0002770334 9.234588e-05
 [904,] 0.0002804659 0.0004849217 9.234685e-05
 [905,] 0.0002978826 0.0002770333 9.234928e-05
 [906,] 0.0002770264 0.0002810022 9.624453e-05
 [907,] 0.0002770465 0.0002770334 9.234897e-05
 [908,] 0.0003936868 0.0003150294 9.236639e-05
 [909,] 0.0002770423 0.0002770333 9.234724e-05
 [910,] 0.0002770183 0.0002770334 9.233949e-05
 [911,] 0.0002770104 0.0002770334 9.233684e-05
 [912,] 0.0002796245 0.0002847334 9.234553e-05
 [913,] 0.0003155027 0.0003168520 9.235527e-05
 [914,] 0.0002770317 0.0002825686 1.024251e-04
 [915,] 0.0002770264 0.0003464674 9.234034e-05
 [916,] 0.0003784214 0.0002770334 9.236732e-05
 [917,] 0.0003435745 0.0002838574 9.236095e-05
 [918,] 0.0002770285 0.0002944978 1.069002e-04
 [919,] 0.0002770215 0.0002770334 9.234062e-05
 [920,] 0.0002770026 0.0002770334 9.233402e-05
 [921,] 0.0003720062 0.0002770334 1.490462e-04
 [922,] 0.0002770155 0.0002770333 9.233807e-05
 [923,] 0.0002770246 0.0002770333 9.234078e-05
 [924,] 0.0002770262 0.0002770333 9.234128e-05
 [925,] 0.0002770263 0.0002770333 9.234129e-05
 [926,] 0.0002770257 0.0002770333 9.234262e-05
 [927,] 0.0002770205 0.0002770334 9.234082e-05
 [928,] 0.0002770298 0.0002770334 9.234337e-05
 [929,] 0.0002770311 0.0002993249 1.135100e-04
 [930,] 0.0003595447 0.0002770334 1.169394e-04
 [931,] 0.0002770195 0.0002770333 9.234005e-05
 [932,] 0.0002770150 0.0002770333 9.233857e-05
 [933,] 0.0002770212 0.0002770333 9.234062e-05
 [934,] 0.0002770312 0.0002963370 1.118422e-04
 [935,] 0.0002770313 0.0002770333 9.234464e-05
 [936,] 0.0002770290 0.0002841649 9.234304e-05
 [937,] 0.0002770163 0.0002770333 9.233901e-05
 [938,] 0.0002770193 0.0003063836 9.233948e-05
 [939,] 0.0002770192 0.0002952017 9.233949e-05
 [940,] 0.0002770261 0.0002770333 9.234199e-05
 [941,] 0.0002770288 0.0002770334 9.234294e-05
 [942,] 0.0002770197 0.0002770333 9.234034e-05
 [943,] 0.0002770306 0.0002987728 1.124643e-04
 [944,] 0.0002770463 0.0002770334 1.183302e-04
 [945,] 0.0002770185 0.0002947697 9.233936e-05
 [946,] 0.0002770184 0.0002770334 9.234015e-05
 [947,] 0.0002770187 0.0002946857 9.233937e-05
 [948,] 0.0002770234 0.0002770334 9.234101e-05
 [949,] 0.0002770429 0.0002770334 9.234667e-05
 [950,] 0.0002770159 0.0002770333 9.233853e-05
 [951,] 0.0002770369 0.0002770334 1.003837e-04
 [952,] 0.0002770365 0.0002770334 9.948605e-05
 [953,] 0.0002770364 0.0002770334 9.959996e-05
 [954,] 0.0002770371 0.0002770334 1.002181e-04
 [955,] 0.0002770288 0.0002770334 9.234296e-05
 [956,] 0.0002770302 0.0002770334 9.234352e-05
 [957,] 0.0002770191 0.0002770333 9.233965e-05
 [958,] 0.0002770209 0.0002770333 9.234024e-05
 [959,] 0.0002770328 0.0002986151 1.155669e-04
 [960,] 0.0002770140 0.0002770333 9.233807e-05
 [961,] 0.0002770132 0.0002770333 9.233778e-05
 [962,] 0.0002770202 0.0002770333 9.234004e-05
 [963,] 0.0003512191 0.0002770334 1.291202e-04
 [964,] 0.0002770256 0.0002770333 9.234181e-05
 [965,] 0.0002770418 0.0002770334 1.090294e-04
 [966,] 0.0002770288 0.0002770334 9.234295e-05
 [967,] 0.0002770361 0.0002770334 1.068256e-04
 [968,] 0.0002770285 0.0002967249 1.084769e-04
 [969,] 0.0002770226 0.0002770333 9.234083e-05
 [970,] 0.0002770308 0.0002770334 9.393234e-05
 [971,] 0.0003004187 0.0002770333 9.234903e-05
 [972,] 0.0002770221 0.0002817790 9.234108e-05
 [973,] 0.0005079250 0.0002770334 2.300675e-04
 [974,] 0.0004855476 0.0002770334 2.233010e-04
 [975,] 0.0002770263 0.0002770333 9.234238e-05
 [976,] 0.0004758934 0.0002770334 1.867790e-04
 [977,] 0.0005027761 0.0002770334 2.387125e-04
 [978,] 0.0002770288 0.0002770519 9.234301e-05
 [979,] 0.0002770318 0.0002770333 9.234336e-05
 [980,] 0.0002770189 0.0002770334 9.234071e-05
 [981,] 0.0002770244 0.0002823662 9.469958e-05
 [982,] 0.0003220247 0.0002770334 1.258617e-04
 [983,] 0.0002770126 0.0002770334 9.233826e-05
 [984,] 0.0002770302 0.0002770334 9.234341e-05
 [985,] 0.0002770234 0.0002770334 9.234129e-05
 [986,] 0.0002770315 0.0002770333 9.234327e-05
 [987,] 0.0002770290 0.0003077362 9.726432e-05
 [988,] 0.0002770185 0.0002770334 9.234054e-05
 [989,] 0.0002770235 0.0002770334 9.234110e-05
 [990,] 0.0002770316 0.0002770333 9.234331e-05
 [991,] 0.0002770312 0.0002770333 9.234320e-05
 [992,] 0.0002770228 0.0002829988 9.334308e-05
 [993,] 0.0002770312 0.0002770333 9.234323e-05
 [994,] 0.0002772235 0.0002770333 9.234569e-05
 [995,] 0.0002770408 0.0002770333 9.234680e-05
 [996,] 0.0003473657 0.0002770333 9.937573e-05
 [997,] 0.0002770287 0.0002770333 9.234287e-05
 [998,] 0.0002770201 0.0002770333 9.234061e-05
 [999,] 0.0004636542 0.0002770334 1.806844e-04
[1000,] 0.0002770243 0.0002770334 9.234163e-05
[1001,] 0.0002770283 0.0002815890 9.831390e-05
[1002,] 0.0002770254 0.0002770334 9.234177e-05
[1003,] 0.0002770300 0.0002852443 9.569467e-05
[1004,] 0.0002770222 0.0002770333 9.234087e-05
[1005,] 0.0003062297 0.0002770333 1.064285e-04
[1006,] 0.0002770257 0.0002770334 9.234212e-05
[1007,] 0.0002770234 0.0002770334 9.234106e-05
[1008,] 0.0002770054 0.0002770333 9.233532e-05
[1009,] 0.0002770450 0.0002770333 9.234779e-05
[1010,] 0.0002770155 0.0002770333 9.233848e-05
[1011,] 0.0002770219 0.0002770334 9.234080e-05
[1012,] 0.0002770027 0.0002770333 9.233435e-05
[1013,] 0.0002770047 0.0002770334 9.233546e-05
[1014,] 0.0002770213 0.0002770333 9.234052e-05
[1015,] 0.0002770101 0.0002770333 9.233692e-05
[1016,] 0.0002770259 0.0002806062 9.504845e-05
[1017,] 0.0002770276 0.0002805137 9.681636e-05
[1018,] 0.0002770062 0.0002770333 9.233469e-05
[1019,] 0.0002770258 0.0002803745 9.487775e-05
[1020,] 0.0002769954 0.0002770333 9.233164e-05
[1021,] 0.0002769932 0.0002770333 9.233087e-05
[1022,] 0.0002770259 0.0002780421 9.325321e-05
[1023,] 0.0002770267 0.0002777969 9.388751e-05
[1024,] 0.0002770269 0.0002777733 9.403442e-05
[1025,] 0.0002828595 0.0002770334 9.234871e-05
[1026,] 0.0002770294 0.0002770334 9.234315e-05
[1027,] 0.0003585876 0.0002770333 1.089171e-04
[1028,] 0.0003895300 0.0002770333 1.268573e-04
[1029,] 0.0003976959 0.0002770333 1.279145e-04
[1030,] 0.0003661980 0.0002770333 1.119234e-04
[1031,] 0.0002769990 0.0002770334 9.233300e-05
[1032,] 0.0002770252 0.0002777969 9.239129e-05
[1033,] 0.0002833582 0.0002770334 9.234564e-05
[1034,] 0.0002769933 0.0002770333 9.233091e-05
[1035,] 0.0002770299 0.0002770334 9.234340e-05
[1036,] 0.0002770265 0.0002770334 9.234205e-05
[1037,] 0.0003971398 0.0002770333 1.010121e-04
[1038,] 0.0002770267 0.0002770334 9.234239e-05
[1039,] 0.0003737085 0.0002770333 1.134135e-04
[1040,] 0.0002769968 0.0002770333 9.233229e-05
[1041,] 0.0002770253 0.0002777952 9.246609e-05
[1042,] 0.0002769947 0.0002770333 9.233141e-05
[1043,] 0.0002770328 0.0002770333 9.234422e-05
[1044,] 0.0003983388 0.0002770333 1.274000e-04
[1045,] 0.0002769935 0.0002770333 9.233118e-05
[1046,] 0.0002770211 0.0002770333 9.234062e-05
[1047,] 0.0002770312 0.0002770333 9.234379e-05
[1048,] 0.0002770196 0.0003096418 1.056474e-04
[1049,] 0.0002770166 0.0002770333 9.233899e-05
[1050,] 0.0002770252 0.0002770334 9.234165e-05
[1051,] 0.0002770310 0.0002770334 9.234310e-05
[1052,] 0.0002770209 0.0002928252 1.002702e-04
[1053,] 0.0002770247 0.0002770334 9.234148e-05
[1054,] 0.0002769925 0.0002770333 9.233100e-05
[1055,] 0.0002870021 0.0002770333 9.503255e-05
[1056,] 0.0003830568 0.0002770333 1.207582e-04
[1057,] 0.0002770191 0.0002770333 9.233992e-05
[1058,] 0.0002770602 0.0002770333 9.234470e-05
[1059,] 0.0002770293 0.0002877176 9.420544e-05
[1060,] 0.0002936490 0.0002770333 9.627426e-05
[1061,] 0.0002770220 0.0002770333 9.234094e-05
[1062,] 0.0002770320 0.0002770333 9.234412e-05
[1063,] 0.0002770260 0.0002777504 9.310858e-05
[1064,] 0.0002770250 0.0002789097 9.304926e-05
[1065,] 0.0002770246 0.0002772575 9.234186e-05
[1066,] 0.0002770254 0.0002770334 9.234170e-05
[1067,] 0.0002770240 0.0002770334 9.234123e-05
[1068,] 0.0002770207 0.0002770334 9.234051e-05
[1069,] 0.0002769928 0.0002770333 9.233093e-05
[1070,] 0.0002770245 0.0002786795 9.234184e-05
[1071,] 0.0002770290 0.0002770333 9.234311e-05
[1072,] 0.0002770147 0.0002770334 9.233824e-05
[1073,] 0.0002770264 0.0002777846 9.359659e-05
[1074,] 0.0002770241 0.0002778292 9.234124e-05
[1075,] 0.0002770206 0.0002957143 1.010369e-04
[1076,] 0.0002770266 0.0002770334 9.234209e-05
[1077,] 0.0002770321 0.0002770333 9.234414e-05
[1078,] 0.0002770251 0.0002778772 9.239607e-05
[1079,] 0.0002770335 0.0002770333 9.234393e-05
[1080,] 0.0002770250 0.0002770334 9.234197e-05
[1081,] 0.0002842286 0.0002770333 9.253286e-05
[1082,] 0.0002770257 0.0002787205 9.443069e-05
[1083,] 0.0002770218 0.0002770334 9.234083e-05
[1084,] 0.0002770336 0.0002770333 9.234450e-05
[1085,] 0.0002770307 0.0002770333 9.234359e-05
[1086,] 0.0002770159 0.0002770334 9.233864e-05
[1087,] 0.0002770268 0.0002778300 9.396037e-05
[1088,] 0.0002770436 0.0002770333 9.234795e-05
[1089,] 0.0002770351 0.0002770333 9.234528e-05
[1090,] 0.0002770290 0.0002801014 9.234299e-05
[1091,] 0.0004009151 0.0002770333 1.269989e-04
[1092,] 0.0002924728 0.0002770333 9.312304e-05
[1093,] 0.0002770333 0.0002770333 9.234457e-05
[1094,] 0.0002770290 0.0002892158 9.234302e-05
[1095,] 0.0002770298 0.0002770333 9.234344e-05
[1096,] 0.0002770142 0.0002770334 9.233808e-05
[1097,] 0.0002770290 0.0002867259 9.234302e-05
[1098,] 0.0002770253 0.0002882280 1.002472e-04
[1099,] 0.0004214364 0.0002770333 1.275691e-04
[1100,] 0.0002769946 0.0002770333 9.233164e-05
[1101,] 0.0004271981 0.0002770333 1.331975e-04
[1102,] 0.0002770293 0.0003087500 1.024931e-04
[1103,] 0.0002770147 0.0002770334 9.233826e-05
[1104,] 0.0002769942 0.0002770333 9.233152e-05
[1105,] 0.0002769939 0.0002770333 9.233143e-05
[1106,] 0.0002770290 0.0002876465 9.234302e-05
[1107,] 0.0002770027 0.0002770333 9.233439e-05
[1108,] 0.0002769945 0.0002770333 9.233180e-05
[1109,] 0.0002770259 0.0002780074 9.324496e-05
[1110,] 0.0002769931 0.0002770333 9.233123e-05
[1111,] 0.0002770242 0.0002778273 9.234174e-05
[1112,] 0.0002769982 0.0002770333 9.233321e-05
[1113,] 0.0002770246 0.0002770334 9.234146e-05
[1114,] 0.0002770270 0.0002874286 1.017938e-04
[1115,] 0.0002770249 0.0002777969 9.234198e-05
[1116,] 0.0002770258 0.0002893558 1.015201e-04
[1117,] 0.0002770270 0.0002804512 9.838621e-05
[1118,] 0.0002769938 0.0002770333 9.233144e-05
[1119,] 0.0004198766 0.0002770333 1.292799e-04
[1120,] 0.0002770318 0.0002770333 9.234407e-05
[1121,] 0.0004114033 0.0002770333 1.294149e-04
[1122,] 0.0004138914 0.0002770333 1.304137e-04
[1123,] 0.0002769875 0.0002770333 9.232912e-05
[1124,] 0.0002769876 0.0002770333 9.232912e-05
[1125,] 0.0002769876 0.0002770333 9.232912e-05
[1126,] 0.0002769876 0.0002770333 9.232912e-05
[1127,] 0.0002770254 0.0002770334 9.234171e-05
[1128,] 0.0002770290 0.0002862144 9.234301e-05
[1129,] 0.0002770329 0.0002770333 9.234429e-05
[1130,] 0.0002769931 0.0002770333 9.233123e-05
[1131,] 0.0002769928 0.0002770333 9.233110e-05
[1132,] 0.0002769932 0.0002770333 9.233127e-05
[1133,] 0.0004013238 0.0002770333 1.275927e-04
[1134,] 0.0002769934 0.0002770333 9.233131e-05
[1135,] 0.0002770290 0.0002887826 9.234301e-05
[1136,] 0.0002769950 0.0002770333 9.233194e-05
[1137,] 0.0002770259 0.0002770334 9.234228e-05
[1138,] 0.0002769928 0.0002770333 9.233110e-05
[1139,] 0.0002769980 0.0002770333 9.233216e-05
[1140,] 0.0002770242 0.0002770334 9.234170e-05
[1141,] 0.0002769942 0.0002770333 9.233153e-05
[1142,] 0.0002769972 0.0002770333 9.233192e-05
[1143,] 0.0002769942 0.0002770333 9.233128e-05
[1144,] 0.0002769967 0.0002770333 9.233177e-05
[1145,] 0.0002770243 0.0002770334 9.234139e-05
[1146,] 0.0002769995 0.0002770333 9.233268e-05
[1147,] 0.0002770226 0.0002801327 9.412156e-05
[1148,] 0.0002769948 0.0002770333 9.233178e-05
[1149,] 0.0002769915 0.0002770333 9.233026e-05
[1150,] 0.0003605046 0.0002770333 1.147618e-04
[1151,] 0.0002769908 0.0002770333 9.233007e-05
[1152,] 0.0002769964 0.0002770333 9.233187e-05
[1153,] 0.0002769975 0.0002770333 9.233206e-05
[1154,] 0.0002770217 0.0002770334 9.234060e-05
[1155,] 0.0003035865 0.0002770333 9.235462e-05
[1156,] 0.0002769963 0.0002770333 9.233164e-05
[1157,] 0.0003501124 0.0002770333 1.129858e-04
[1158,] 0.0002769921 0.0002770333 9.233085e-05
[1159,] 0.0003243473 0.0002770334 1.263200e-04
[1160,] 0.0002770290 0.0002911297 9.286686e-05
[1161,] 0.0002770234 0.0002789215 9.432537e-05
[1162,] 0.0002770247 0.0002773988 9.483277e-05
[1163,] 0.0002770260 0.0002770334 9.234233e-05
[1164,] 0.0002770240 0.0002785385 9.479003e-05
[1165,] 0.0002770106 0.0002770333 9.233725e-05
[1166,] 0.0002770195 0.0003179666 1.088602e-04
[1167,] 0.0002770186 0.0002850472 9.438608e-05
[1168,] 0.0002770191 0.0003188209 1.084178e-04
[1169,] 0.0002770255 0.0002770334 9.234216e-05
[1170,] 0.0002770195 0.0003175038 1.087181e-04
[1171,] 0.0002770182 0.0002770334 9.233824e-05
[1172,] 0.0002770185 0.0002942304 9.760850e-05
[1173,] 0.0002769943 0.0002770333 9.233113e-05
[1174,] 0.0002770172 0.0002830803 9.233963e-05
[1175,] 0.0002770109 0.0002770334 9.233672e-05
[1176,] 0.0003422431 0.0002770333 1.134545e-04
[1177,] 0.0002770248 0.0002770334 9.234160e-05
[1178,] 0.0002769981 0.0002770333 9.233223e-05
[1179,] 0.0002770209 0.0002770334 9.234060e-05
[1180,] 0.0002770219 0.0002770334 9.234097e-05
[1181,] 0.0002770214 0.0002770334 9.234076e-05
[1182,] 0.0004058485 0.0002770333 1.401053e-04
[1183,] 0.0002770208 0.0002770334 9.234056e-05
[1184,] 0.0002770262 0.0002770334 9.234237e-05
[1185,] 0.0002770178 0.0002848773 9.289407e-05
[1186,] 0.0002770327 0.0002770333 9.234457e-05
[1187,] 0.0002769957 0.0002770333 9.233187e-05
[1188,] 0.0002770255 0.0002770334 9.234215e-05
[1189,] 0.0002770227 0.0002770334 9.234122e-05
[1190,] 0.0002770231 0.0002792398 9.234094e-05
[1191,] 0.0002769905 0.0002770333 9.233001e-05
[1192,] 0.0002770033 0.0002770333 9.233501e-05
[1193,] 0.0002798225 0.0002770334 9.234484e-05
[1194,] 0.0002770305 0.0002845112 9.234348e-05
[1195,] 0.0002769897 0.0002770333 9.232970e-05
[1196,] 0.0002770174 0.0002951375 9.629305e-05
[1197,] 0.0002770174 0.0002965779 9.682973e-05
[1198,] 0.0002770176 0.0002907349 9.489459e-05
[1199,] 0.0002770205 0.0002770334 9.234048e-05
[1200,] 0.0002770293 0.0002926010 9.587430e-05
[1201,] 0.0002769923 0.0002770333 9.233031e-05
[1202,] 0.0002770211 0.0002770334 9.234068e-05
[1203,] 0.0002770209 0.0002770334 9.234061e-05
[1204,] 0.0002770097 0.0002770333 9.233584e-05
[1205,] 0.0002770199 0.0002770333 9.234036e-05
[1206,] 0.0002770207 0.0002770334 9.234047e-05
[1207,] 0.0002770184 0.0002770334 9.233971e-05
[1208,] 0.0002770089 0.0002770333 9.233663e-05
[1209,] 0.0002770248 0.0002770334 9.234191e-05
[1210,] 0.0002770246 0.0002770333 9.234262e-05
[1211,] 0.0002770253 0.0002770334 9.234207e-05
[1212,] 0.0002770285 0.0002770333 9.234361e-05
[1213,] 0.0002770467 0.0002770333 9.650535e-05
[1214,] 0.0002770075 0.0002770334 9.233581e-05
[1215,] 0.0002770166 0.0002972954 9.539683e-05
[1216,] 0.0002770174 0.0002946134 9.589313e-05
[1217,] 0.0002770244 0.0002996446 1.136479e-04
[1218,] 0.0002770176 0.0002770333 9.233956e-05
[1219,] 0.0002770210 0.0002770334 9.234055e-05
[1220,] 0.0002770213 0.0002770334 9.234068e-05
[1221,] 0.0002770199 0.0002770334 9.234016e-05
[1222,] 0.0002770206 0.0002770334 9.234042e-05
[1223,] 0.0002770174 0.0002770334 9.233950e-05
[1224,] 0.0002770203 0.0002770334 9.234032e-05
[1225,] 0.0002770155 0.0002770334 9.233861e-05
[1226,] 0.0002770200 0.0002770334 9.234024e-05
[1227,] 0.0002770204 0.0002770334 9.234037e-05
[1228,] 0.0002770198 0.0002770334 9.234015e-05
[1229,] 0.0002770206 0.0002770334 9.234042e-05
[1230,] 0.0002770199 0.0002770334 9.234021e-05
[1231,] 0.0002770197 0.0002770334 9.234011e-05
[1232,] 0.0002770295 0.0002770334 9.234324e-05
[1233,] 0.0002770170 0.0002770334 9.233941e-05
[1234,] 0.0003360594 0.0002770334 1.216295e-04
[1235,] 0.0002770235 0.0002770334 9.234144e-05
[1236,] 0.0002770210 0.0002770333 9.234041e-05
[1237,] 0.0002770225 0.0002770333 9.234177e-05
[1238,] 0.0002770247 0.0002770334 9.234187e-05
[1239,] 0.0002770051 0.0002770333 9.233491e-05
[1240,] 0.0002770163 0.0002770334 9.233916e-05
[1241,] 0.0002770293 0.0002770334 9.234308e-05
[1242,] 0.0002770242 0.0002770334 9.234169e-05
[1243,] 0.0002770295 0.0002770334 9.234322e-05
[1244,] 0.0002770075 0.0002770333 9.233567e-05
[1245,] 0.0002770141 0.0002770333 9.233776e-05
[1246,] 0.0002770177 0.0002770334 9.233966e-05
[1247,] 0.0002770174 0.0002770334 9.233956e-05
[1248,] 0.0002770074 0.0002770333 9.233605e-05
[1249,] 0.0002770176 0.0002770334 9.233961e-05
[1250,] 0.0002770075 0.0002770333 9.233619e-05
[1251,] 0.0002770147 0.0002770333 9.233837e-05
[1252,] 0.0002770167 0.0002770334 9.233927e-05
[1253,] 0.0002770173 0.0002770334 9.233952e-05
[1254,] 0.0002770102 0.0002770334 9.233641e-05
[1255,] 0.0002770118 0.0002770334 9.233684e-05
[1256,] 0.0002770159 0.0002770334 9.233898e-05
[1257,] 0.0002770166 0.0002770334 9.233926e-05
[1258,] 0.0003202648 0.0002770333 1.094647e-04
[1259,] 0.0002770207 0.0002770334 9.234047e-05
[1260,] 0.0002770196 0.0002770334 9.234006e-05
[1261,] 0.0002770201 0.0002770334 9.234026e-05
[1262,] 0.0002770073 0.0002770333 9.233563e-05
[1263,] 0.0002770189 0.0002770334 9.233981e-05
[1264,] 0.0002770151 0.0002770333 9.233928e-05
[1265,] 0.0002770238 0.0002770334 9.234154e-05
[1266,] 0.0002770172 0.0002770334 9.233947e-05
[1267,] 0.0002770344 0.0002770334 1.066542e-04
[1268,] 0.0002770244 0.0002770334 9.234175e-05
[1269,] 0.0002770200 0.0002770334 9.234018e-05
[1270,] 0.0002770295 0.0002770334 9.234325e-05
[1271,] 0.0002770206 0.0002770334 9.234045e-05
[1272,] 0.0002770170 0.0002770334 9.233931e-05
[1273,] 0.0002770160 0.0002770334 9.233896e-05
[1274,] 0.0002770316 0.0002770334 1.047981e-04
[1275,] 0.0002770327 0.0002770334 9.234403e-05
[1276,] 0.0002770379 0.0002770334 1.012803e-04
[1277,] 0.0002770044 0.0002770333 9.233531e-05
[1278,] 0.0002770210 0.0002770334 9.234059e-05
[1279,] 0.0002770372 0.0002770333 9.464978e-05
[1280,] 0.0003279911 0.0002929778 1.540362e-04
[1281,] 0.0002824059 0.0002859002 9.234503e-05
[1282,] 0.0002770206 0.0002770334 9.234033e-05
[1283,] 0.0002770207 0.0002770334 9.234037e-05
[1284,] 0.0002770231 0.0002770334 9.234130e-05
[1285,] 0.0002770193 0.0002770334 9.233991e-05
[1286,] 0.0002770190 0.0002770334 9.233980e-05
[1287,] 0.0002770071 0.0002770333 9.233624e-05
[1288,] 0.0002770319 0.0002770333 9.316269e-05
[1289,] 0.0002770191 0.0002770334 9.233983e-05
[1290,] 0.0002770190 0.0002770334 9.233979e-05
[1291,] 0.0002770240 0.0002770334 9.234130e-05
[1292,] 0.0002770201 0.0002770334 9.233995e-05
[1293,] 0.0002781174 0.0002770334 9.234462e-05
[1294,] 0.0002770210 0.0002770334 9.234058e-05
[1295,] 0.0002770226 0.0002770334 9.234113e-05
[1296,] 0.0002770294 0.0002770334 9.234318e-05
[1297,] 0.0002770294 0.0002770334 9.234318e-05
[1298,] 0.0003510694 0.0002770334 1.452114e-04
[1299,] 0.0002770276 0.0002770333 9.234328e-05
[1300,] 0.0003693941 0.0002770334 1.580651e-04
[1301,] 0.0002770353 0.0002821379 1.156071e-04
[1302,] 0.0002770416 0.0002770333 9.234776e-05
[1303,] 0.0002770322 0.0002770334 1.053416e-04
[1304,] 0.0002770325 0.0002770334 1.062348e-04
[1305,] 0.0002770305 0.0002770334 9.234355e-05
[1306,] 0.0002770237 0.0002770334 9.234155e-05
[1307,] 0.0003772272 0.0002770334 1.643963e-04
[1308,] 0.0002770296 0.0002770334 9.234320e-05
[1309,] 0.0002789270 0.0002770334 9.290012e-05
[1310,] 0.0002770295 0.0002770334 9.234314e-05
[1311,] 0.0002770296 0.0002770334 9.234317e-05
[1312,] 0.0002770249 0.0002770334 9.234193e-05
[1313,] 0.0002770295 0.0002770334 9.234314e-05
[1314,] 0.0002770294 0.0002770334 9.234311e-05
[1315,] 0.0002796723 0.0002770334 1.127485e-04
[1316,] 0.0002770245 0.0002770334 9.234181e-05
[1317,] 0.0003541497 0.0002770334 1.476100e-04
[1318,] 0.0004110980 0.0002770334 1.927540e-04
[1319,] 0.0002770370 0.0002770333 9.234610e-05
[1320,] 0.0004151992 0.0002770333 1.413630e-04
[1321,] 0.0004061489 0.0002770333 1.235043e-04
[1322,] 0.0003130386 0.0002770333 9.763575e-05
[1323,] 0.0003148071 0.0002770333 9.831275e-05
[1324,] 0.0002770339 0.0002811755 1.029501e-04
[1325,] 0.0002769996 0.0002770333 9.233322e-05
[1326,] 0.0002770288 0.0002770333 9.234295e-05
[1327,] 0.0004388979 0.0002770334 2.073847e-04
[1328,] 0.0002769899 0.0002770333 9.232979e-05
[1329,] 0.0002770294 0.0002770334 9.234312e-05
[1330,] 0.0002770316 0.0002770334 9.234389e-05
[1331,] 0.0002770150 0.0002770333 9.233886e-05
[1332,] 0.0002770230 0.0002824376 9.449278e-05
[1333,] 0.0002922979 0.0002770334 1.098177e-04
[1334,] 0.0002770003 0.0002770333 9.233377e-05
[1335,] 0.0002770223 0.0002821184 9.362733e-05
[1336,] 0.0002770297 0.0002770334 9.234323e-05
[1337,] 0.0002770038 0.0002770333 9.233509e-05
[1338,] 0.0002770057 0.0002770334 9.233542e-05
[1339,] 0.0002770236 0.0002813391 9.453893e-05
[1340,] 0.0002770025 0.0002770333 9.233402e-05
[1341,] 0.0002770218 0.0002770334 9.234053e-05
[1342,] 0.0002770289 0.0002775912 9.234272e-05
[1343,] 0.0002770201 0.0002833123 9.234045e-05
[1344,] 0.0002770048 0.0002770333 9.233553e-05
[1345,] 0.0002770042 0.0002770333 9.233531e-05
[1346,] 0.0002770205 0.0002836234 9.234250e-05
[1347,] 0.0002770056 0.0002770333 9.233575e-05
[1348,] 0.0002770298 0.0002770334 9.234325e-05
[1349,] 0.0004233810 0.0002845896 2.105602e-04
[1350,] 0.0002770180 0.0002848190 9.233974e-05
[1351,] 0.0002770331 0.0002837473 1.144654e-04
[1352,] 0.0002770038 0.0002770333 9.233519e-05
[1353,] 0.0002770047 0.0002770333 9.233475e-05
[1354,] 0.0002978641 0.0003671428 1.999406e-04
[1355,] 0.0002770241 0.0002770333 9.234246e-05
[1356,] 0.0003042238 0.0003751898 2.130853e-04
[1357,] 0.0002770012 0.0002770333 9.233367e-05
[1358,] 0.0002770018 0.0002770333 9.233389e-05
[1359,] 0.0002770214 0.0002770333 9.234141e-05
[1360,] 0.0002770104 0.0002770333 9.233694e-05
[1361,] 0.0002770209 0.0002770333 9.234127e-05
[1362,] 0.0004573611 0.0003248249 3.089160e-04
[1363,] 0.0002770215 0.0002770333 9.234147e-05
[1364,] 0.0002769956 0.0002770333 9.233196e-05
[1365,] 0.0002770388 0.0002802716 1.062549e-04
[1366,] 0.0002770297 0.0002770334 9.234323e-05
[1367,] 0.0002770229 0.0002770334 9.545973e-05
[1368,] 0.0002770230 0.0002770334 9.548049e-05
[1369,] 0.0002770039 0.0002770334 9.233458e-05
[1370,] 0.0002770199 0.0002770333 9.234093e-05
[1371,] 0.0002770157 0.0002770334 9.303425e-05
[1372,] 0.0002770217 0.0002770334 9.475641e-05
[1373,] 0.0002770121 0.0002770333 9.233738e-05
[1374,] 0.0004394217 0.0003180091 2.809870e-04
[1375,] 0.0002770296 0.0002789695 9.234291e-05
[1376,] 0.0002915100 0.0003834664 2.039452e-04
[1377,] 0.0002770156 0.0002770333 9.233845e-05
[1378,] 0.0002770298 0.0002770334 9.234326e-05
[1379,] 0.0002770214 0.0002770334 9.517798e-05
[1380,] 0.0002770318 0.0002770334 9.234395e-05
[1381,] 0.0002770047 0.0002770333 9.233497e-05
[1382,] 0.0002815202 0.0002770334 9.286941e-05
[1383,] 0.0002770199 0.0002843805 9.303736e-05
[1384,] 0.0002770189 0.0002770334 9.234071e-05
[1385,] 0.0002770200 0.0002770334 9.234028e-05
[1386,] 0.0002770373 0.0002770334 1.107849e-04
[1387,] 0.0002770040 0.0002770334 9.233474e-05
[1388,] 0.0002770380 0.0002770334 1.104302e-04
[1389,] 0.0002770299 0.0002770334 9.234330e-05
[1390,] 0.0002770364 0.0002770334 1.106268e-04
[1391,] 0.0005611163 0.0003108569 3.657635e-04
[1392,] 0.0002770286 0.0002774599 9.234260e-05
[1393,] 0.0002770022 0.0002770333 9.233410e-05
[1394,] 0.0002825392 0.0002770334 1.098256e-04
[1395,] 0.0002770298 0.0002770334 9.234325e-05
[1396,] 0.0002770208 0.0002770334 9.234140e-05
[1397,] 0.0002770298 0.0002770334 9.234334e-05
[1398,] 0.0002770315 0.0002770334 9.234423e-05
[1399,] 0.0002770252 0.0002770333 9.234276e-05
[1400,] 0.0002770250 0.0002770334 9.234154e-05
[1401,] 0.0002770111 0.0003449165 1.026875e-04
[1402,] 0.0003060511 0.0002770334 1.263521e-04
[1403,] 0.0002770200 0.0002830949 9.234041e-05
[1404,] 0.0002770086 0.0002896310 9.233714e-05
[1405,] 0.0002770036 0.0003859725 1.077647e-04
[1406,] 0.0002770304 0.0002770334 9.234232e-05
[1407,] 0.0002770061 0.0002942149 9.233621e-05
[1408,] 0.0002770309 0.0002770334 9.234223e-05
[1409,] 0.0002770325 0.0002770334 9.234273e-05
[1410,] 0.0002770334 0.0003249023 9.234382e-05
[1411,] 0.0002770201 0.0002770334 9.234029e-05
[1412,] 0.0002770196 0.0002844790 9.234030e-05
[1413,] 0.0002770220 0.0002770334 9.234097e-05
[1414,] 0.0002770288 0.0002770334 9.234187e-05
[1415,] 0.0002770283 0.0002770334 9.234160e-05
[1416,] 0.0003398222 0.0002770334 1.528472e-04
[1417,] 0.0002770234 0.0002770334 9.234006e-05
[1418,] 0.0002770306 0.0002770334 9.584765e-05
[1419,] 0.0002770233 0.0002770334 9.234130e-05
[1420,] 0.0002770203 0.0002770333 9.233968e-05
[1421,] 0.0002770192 0.0002770334 9.233965e-05
[1422,] 0.0002770199 0.0002770333 9.233942e-05
[1423,] 0.0002770208 0.0003003349 9.233993e-05
[1424,] 0.0002770207 0.0003001635 9.233992e-05
[1425,] 0.0002770201 0.0003014082 9.233975e-05
[1426,] 0.0002770249 0.0002770333 9.234109e-05
[1427,] 0.0002770222 0.0002770334 9.234095e-05
[1428,] 0.0002770207 0.0002898034 9.233995e-05
[1429,] 0.0002770215 0.0002917348 9.234015e-05
[1430,] 0.0002770194 0.0002770334 9.233970e-05
[1431,] 0.0002770172 0.0002770334 9.233912e-05
[1432,] 0.0003599965 0.0002770334 9.236359e-05
[1433,] 0.0003395089 0.0002770334 9.236001e-05
[1434,] 0.0002770211 0.0002958958 9.234003e-05
[1435,] 0.0002770201 0.0002770334 9.234034e-05
[1436,] 0.0002770255 0.0002770333 9.234116e-05
[1437,] 0.0002963512 0.0002770333 9.905175e-05
[1438,] 0.0002770305 0.0002770334 9.234342e-05
[1439,] 0.0002770206 0.0002770334 9.234050e-05
[1440,] 0.0002770167 0.0002770333 9.233834e-05
[1441,] 0.0002770194 0.0002774592 9.233969e-05
[1442,] 0.0002770213 0.0002987590 9.234007e-05
[1443,] 0.0002770198 0.0003017616 9.233969e-05
[1444,] 0.0002770310 0.0002776198 9.234347e-05
[1445,] 0.0002770378 0.0002770333 9.234536e-05
[1446,] 0.0002770199 0.0003057318 9.233969e-05
[1447,] 0.0002770272 0.0002770334 9.234138e-05
[1448,] 0.0002770224 0.0002770334 9.234102e-05
[1449,] 0.0003636136 0.0002770334 9.236442e-05
[1450,] 0.0002770310 0.0003309638 9.234314e-05
[1451,] 0.0002770201 0.0003083800 9.233973e-05
[1452,] 0.0002770201 0.0003041059 9.233975e-05
[1453,] 0.0002770304 0.0003197380 9.234303e-05
[1454,] 0.0002770191 0.0002770334 9.233970e-05
[1455,] 0.0002770253 0.0002770334 9.234175e-05
[1456,] 0.0002770200 0.0003031555 9.233971e-05
[1457,] 0.0003954229 0.0002770334 1.791988e-04
[1458,] 0.0002770208 0.0002770334 9.234047e-05
[1459,] 0.0002770199 0.0003055452 9.233970e-05
[1460,] 0.0003459302 0.0002770334 9.236132e-05
[1461,] 0.0002770303 0.0003287083 9.234301e-05
[1462,] 0.0002770249 0.0002770333 9.234102e-05
[1463,] 0.0003047837 0.0002770333 9.235562e-05
[1464,] 0.0002770273 0.0002770334 9.234271e-05
[1465,] 0.0002770437 0.0002770334 9.234782e-05
[1466,] 0.0002770319 0.0002770333 9.234313e-05
[1467,] 0.0002770218 0.0002901017 9.626509e-05
[1468,] 0.0003251733 0.0002770333 9.235971e-05
[1469,] 0.0002770289 0.0002770334 9.234294e-05
[1470,] 0.0003176439 0.0002770333 9.235771e-05
[1471,] 0.0002770046 0.0002770333 9.233488e-05
[1472,] 0.0002995051 0.0002770333 9.235439e-05
[1473,] 0.0002770259 0.0002770334 9.234080e-05
[1474,] 0.0002865210 0.0002770333 9.235171e-05
[1475,] 0.0002770122 0.0002770333 9.233671e-05
[1476,] 0.0002770249 0.0002770334 9.234184e-05
[1477,] 0.0002770238 0.0002800402 9.248889e-05
[1478,] 0.0002770287 0.0002770334 9.234288e-05
[1479,] 0.0002770287 0.0002770334 9.234288e-05
[1480,] 0.0002770288 0.0002770334 9.234289e-05
[1481,] 0.0002770153 0.0002770333 9.233757e-05
[1482,] 0.0002770288 0.0002770334 9.234290e-05
[1483,] 0.0002869049 0.0002770333 9.235162e-05
[1484,] 0.0002770161 0.0002770334 9.233759e-05
[1485,] 0.0002770291 0.0002770334 9.234297e-05
[1486,] 0.0002770288 0.0002770334 9.234289e-05
[1487,] 0.0002914765 0.0002770333 9.235244e-05
[1488,] 0.0002890550 0.0002770333 9.235200e-05
[1489,] 0.0002770288 0.0002770334 9.234290e-05
[1490,] 0.0002770288 0.0002770334 9.234289e-05
[1491,] 0.0002770219 0.0002785993 9.234092e-05
[1492,] 0.0002770217 0.0002787980 9.234088e-05
[1493,] 0.0002867628 0.0002770333 9.235162e-05
[1494,] 0.0002770288 0.0002770334 9.234289e-05
[1495,] 0.0002770288 0.0002770334 9.234290e-05
[1496,] 0.0002770289 0.0002770334 9.234292e-05
[1497,] 0.0002770219 0.0002785108 9.234093e-05
[1498,] 0.0002770289 0.0002770334 9.234292e-05
[1499,] 0.0002770227 0.0002770334 9.234107e-05
[1500,] 0.0002770289 0.0002770334 9.234293e-05
[1501,] 0.0002770157 0.0002770334 9.233749e-05
[1502,] 0.0002770224 0.0002770334 9.234080e-05
[1503,] 0.0002770288 0.0002770334 9.234289e-05
[1504,] 0.0002770288 0.0002770334 9.234290e-05
[1505,] 0.0002770316 0.0002770334 9.234386e-05
[1506,] 0.0002770316 0.0002770334 9.234386e-05
[1507,] 0.0002770231 0.0002770334 9.234120e-05
[1508,] 0.0002770249 0.0002770334 9.234169e-05
[1509,] 0.0002770095 0.0002770334 9.233545e-05
[1510,] 0.0002770225 0.0002770334 9.234080e-05
[1511,] 0.0002770484 0.0002770333 9.234897e-05
[1512,] 0.0002770004 0.0002770334 9.233293e-05
[1513,] 0.0002770010 0.0002770334 9.233310e-05
[1514,] 0.0002770134 0.0002838940 9.233635e-05
[1515,] 0.0002770210 0.0002790719 9.234061e-05
[1516,] 0.0002770129 0.0002770333 9.233679e-05
[1517,] 0.0002770316 0.0002770334 9.234387e-05
[1518,] 0.0002798558 0.0002770333 9.235013e-05
[1519,] 0.0002770315 0.0002770333 9.234382e-05
[1520,] 0.0002770316 0.0002770334 9.234387e-05
[1521,] 0.0002770232 0.0002776870 9.234137e-05
[1522,] 0.0002770137 0.0002770334 9.233662e-05
[1523,] 0.0002844957 0.0002770333 9.235114e-05
[1524,] 0.0002770230 0.0002785330 9.234131e-05
[1525,] 0.0002770102 0.0002802522 9.233545e-05
[1526,] 0.0002770113 0.0002784913 9.233580e-05
[1527,] 0.0002770112 0.0002816000 9.233571e-05
[1528,] 0.0002770243 0.0002783576 9.234175e-05
[1529,] 0.0002814739 0.0002770333 9.235049e-05
[1530,] 0.0002770479 0.0002770333 9.234940e-05
[1531,] 0.0002770316 0.0002770334 9.234387e-05
[1532,] 0.0002770316 0.0002770334 9.234390e-05
[1533,] 0.0002770036 0.0002770334 9.233381e-05
[1534,] 0.0002770057 0.0002770334 9.233460e-05
[1535,] 0.0002770316 0.0002770334 9.234387e-05
[1536,] 0.0002770316 0.0002770334 9.234387e-05
[1537,] 0.0002770225 0.0002770334 9.234082e-05
[1538,] 0.0002770238 0.0002779588 9.234158e-05
[1539,] 0.0002770245 0.0002779588 9.234181e-05
[1540,] 0.0002770238 0.0002784408 9.234159e-05
[1541,] 0.0002770115 0.0002770334 9.233600e-05
[1542,] 0.0002770242 0.0002779467 9.234172e-05
[1543,] 0.0002770028 0.0002770334 9.233351e-05
[1544,] 0.0002770046 0.0002770334 9.233405e-05
[1545,] 0.0002923804 0.0002770333 9.235323e-05
[1546,] 0.0002770316 0.0002770334 9.234387e-05
[1547,] 0.0002770057 0.0002770334 9.233444e-05
```
