## Supplementary material for "Characterization of shared and ancestry-specific signals driving complex traits using multi-ancestry fine-mapping": s1_data.bim

```
1	chr1:198523324:T:C	0	198523324	C	T
1	chr1:198523965:T:C	0	198523965	C	T
1	chr1:198527626:A:G	0	198527626	G	A
1	chr1:198529796:T:C	0	198529796	C	T
1	chr1:198529930:G:C	0	198529930	C	G
1	chr1:198532117:G:A	0	198532117	A	G
1	chr1:198532556:A:G	0	198532556	G	A
1	chr1:198532721:G:A	0	198532721	A	G
1	chr1:198533350:T:G	0	198533350	G	T
1	chr1:198534457:T:C	0	198534457	C	T
1	chr1:198535137:G:A	0	198535137	A	G
1	chr1:198537523:A:G	0	198537523	G	A
1	chr1:198538728:A:AC	0	198538728	AC	A
1	chr1:198541044:C:T	0	198541044	T	C
1	chr1:198541570:G:T	0	198541570	T	G
1	chr1:198541992:A:C	0	198541992	C	A
1	chr1:198542149:A:C	0	198542149	C	A
1	chr1:198542563:G:T	0	198542563	T	G
1	chr1:198543023:A:G	0	198543023	G	A
1	chr1:198544176:T:C	0	198544176	C	T
1	chr1:198544625:G:C	0	198544625	C	G
1	chr1:198544696:C:T	0	198544696	T	C
1	chr1:198544816:A:G	0	198544816	G	A
1	chr1:198544888:A:G	0	198544888	G	A
1	chr1:198547406:T:C	0	198547406	C	T
1	chr1:198548063:CTG:C	0	198548063	C	CTG
1	chr1:198548178:T:C	0	198548178	C	T
1	chr1:198548331:T:C	0	198548331	C	T
1	chr1:198548553:AAG:A	0	198548553	A	AAG
1	chr1:198548929:A:G	0	198548929	G	A
1	chr1:198549828:A:C	0	198549828	C	A
1	chr1:198549953:G:A	0	198549953	A	G
1	chr1:198550149:A:G	0	198550149	G	A
1	chr1:198552005:A:G	0	198552005	G	A
1	chr1:198552412:AAAAT:A	0	198552412	A	AAAAT
1	chr1:198552950:A:G	0	198552950	G	A
1	chr1:198553301:A:G	0	198553301	G	A
1	chr1:198555417:T:C	0	198555417	C	T
1	chr1:198558439:T:C	0	198558439	C	T
1	chr1:198558539:A:G	0	198558539	G	A
1	chr1:198560491:A:G	0	198560491	G	A
1	chr1:198561360:GA:G	0	198561360	G	GA
1	chr1:198561592:T:C	0	198561592	C	T
1	chr1:198562148:A:T	0	198562148	T	A
1	chr1:198562173:G:A	0	198562173	A	G
1	chr1:198562263:A:G	0	198562263	G	A
1	chr1:198562605:C:A	0	198562605	A	C
1	chr1:198562739:T:G	0	198562739	G	T
1	chr1:198563197:T:G	0	198563197	G	T
1	chr1:198563252:C:T	0	198563252	T	C
1	chr1:198563337:A:G	0	198563337	G	A
1	chr1:198563342:G:A	0	198563342	A	G
1	chr1:198563576:C:T	0	198563576	T	C
1	chr1:198563667:C:G	0	198563667	G	C
1	chr1:198563873:A:G	0	198563873	G	A
1	chr1:198564861:G:A	0	198564861	A	G
1	chr1:198565754:G:A	0	198565754	A	G
1	chr1:198565830:A:G	0	198565830	G	A
1	chr1:198567013:A:G	0	198567013	G	A
1	chr1:198567262:T:C	0	198567262	C	T
1	chr1:198568095:G:A	0	198568095	A	G
1	chr1:198568124:T:C	0	198568124	C	T
1	chr1:198568182:T:C	0	198568182	C	T
1	chr1:198568287:T:C	0	198568287	C	T
1	chr1:198568436:T:C	0	198568436	C	T
1	chr1:198568494:A:G	0	198568494	G	A
1	chr1:198568598:G:A	0	198568598	A	G
1	chr1:198568605:C:T	0	198568605	T	C
1	chr1:198568879:C:T	0	198568879	T	C
1	chr1:198569131:G:C	0	198569131	C	G
1	chr1:198569295:G:A	0	198569295	A	G
1	chr1:198570898:T:C	0	198570898	C	T
1	chr1:198572252:T:C	0	198572252	C	T
1	chr1:198572522:T:C	0	198572522	C	T
1	chr1:198572902:C:T	0	198572902	T	C
1	chr1:198574308:T:G	0	198574308	G	T
1	chr1:198575183:A:C	0	198575183	C	A
1	chr1:198575531:A:G	0	198575531	G	A
1	chr1:198576457:C:T	0	198576457	T	C
1	chr1:198578103:C:G	0	198578103	G	C
1	chr1:198578688:T:C	0	198578688	C	T
1	chr1:198579560:A:G	0	198579560	G	A
1	chr1:198579795:G:A	0	198579795	A	G
1	chr1:198579845:C:T	0	198579845	T	C
1	chr1:198580816:C:T	0	198580816	T	C
1	chr1:198581440:C:T	0	198581440	T	C
1	chr1:198581962:C:T	0	198581962	T	C
1	chr1:198582120:C:T	0	198582120	T	C
1	chr1:198582222:A:G	0	198582222	G	A
1	chr1:198582303:T:C	0	198582303	C	T
1	chr1:198582874:A:G	0	198582874	G	A
1	chr1:198582956:A:G	0	198582956	G	A
1	chr1:198583115:G:A	0	198583115	A	G
1	chr1:198583200:T:C	0	198583200	C	T
1	chr1:198584159:A:C	0	198584159	C	A
1	chr1:198584664:A:C	0	198584664	C	A
1	chr1:198585130:T:A	0	198585130	A	T
1	chr1:198585265:C:T	0	198585265	T	C
1	chr1:198587363:C:T	0	198587363	T	C
1	chr1:198588111:T:C	0	198588111	C	T
1	chr1:198591625:C:T	0	198591625	T	C
1	chr1:198591970:A:C	0	198591970	C	A
1	chr1:198592768:A:T	0	198592768	T	A
1	chr1:198592955:G:C	0	198592955	C	G
1	chr1:198592996:T:C	0	198592996	C	T
1	chr1:198593968:C:T	0	198593968	T	C
1	chr1:198595367:T:C	0	198595367	C	T
1	chr1:198595515:T:G	0	198595515	G	T
1	chr1:198597424:G:T	0	198597424	T	G
1	chr1:198598402:A:G	0	198598402	G	A
1	chr1:198598700:A:G	0	198598700	G	A
1	chr1:198599254:C:T	0	198599254	T	C
1	chr1:198601013:C:T	0	198601013	T	C
1	chr1:198601229:C:G	0	198601229	G	C
1	chr1:198601381:A:G	0	198601381	G	A
1	chr1:198601968:G:A	0	198601968	A	G
1	chr1:198602427:A:G	0	198602427	G	A
1	chr1:198602600:G:A	0	198602600	A	G
1	chr1:198603135:A:G	0	198603135	G	A
1	chr1:198605733:G:A	0	198605733	A	G
1	chr1:198605772:T:C	0	198605772	C	T
1	chr1:198607230:A:C	0	198607230	C	A
1	chr1:198609440:T:C	0	198609440	C	T
1	chr1:198611125:G:A	0	198611125	A	G
1	chr1:198612040:T:A	0	198612040	A	T
1	chr1:198613506:T:C	0	198613506	C	T
1	chr1:198614168:A:T	0	198614168	T	A
1	chr1:198615776:G:C	0	198615776	C	G
1	chr1:198617942:G:A	0	198617942	A	G
1	chr1:198617961:T:C	0	198617961	C	T
1	chr1:198617979:G:A	0	198617979	A	G
1	chr1:198618102:T:C	0	198618102	C	T
1	chr1:198618114:T:A	0	198618114	A	T
1	chr1:198618389:T:G	0	198618389	G	T
1	chr1:198618439:T:C	0	198618439	C	T
1	chr1:198618952:T:C	0	198618952	C	T
1	chr1:198619615:CT:C	0	198619615	C	CT
1	chr1:198620359:G:A	0	198620359	A	G
1	chr1:198620446:C:T	0	198620446	T	C
1	chr1:198621236:C:T	0	198621236	T	C
1	chr1:198621291:C:T	0	198621291	T	C
1	chr1:198622398:G:C	0	198622398	C	G
1	chr1:198623075:G:A	0	198623075	A	G
1	chr1:198623799:A:T	0	198623799	T	A
1	chr1:198625114:A:G	0	198625114	G	A
1	chr1:198625465:C:T	0	198625465	T	C
1	chr1:198625652:C:T	0	198625652	T	C
1	chr1:198625912:T:C	0	198625912	C	T
1	chr1:198625969:A:G	0	198625969	G	A
1	chr1:198627104:G:T	0	198627104	T	G
1	chr1:198627309:T:G	0	198627309	G	T
1	chr1:198629533:G:A	0	198629533	A	G
1	chr1:198629699:T:C	0	198629699	C	T
1	chr1:198630519:G:A	0	198630519	A	G
1	chr1:198630718:T:TG	0	198630718	TG	T
1	chr1:198630851:T:C	0	198630851	C	T
1	chr1:198631101:G:A	0	198631101	A	G
1	chr1:198632575:A:G	0	198632575	G	A
1	chr1:198633759:A:G	0	198633759	G	A
1	chr1:198634049:G:A	0	198634049	A	G
1	chr1:198635077:G:C	0	198635077	C	G
1	chr1:198637998:T:G	0	198637998	G	T
1	chr1:198638868:G:A	0	198638868	A	G
1	chr1:198639679:G:T	0	198639679	T	G
1	chr1:198640778:C:T	0	198640778	T	C
1	chr1:198641406:A:G	0	198641406	G	A
1	chr1:198642313:C:A	0	198642313	A	C
1	chr1:198642319:T:G	0	198642319	G	T
1	chr1:198642366:ATCTG:A	0	198642366	A	ATCTG
1	chr1:198644825:T:A	0	198644825	A	T
1	chr1:198646060:G:T	0	198646060	T	G
1	chr1:198649141:A:C	0	198649141	C	A
1	chr1:198649371:A:G	0	198649371	G	A
1	chr1:198650630:G:A	0	198650630	A	G
1	chr1:198650759:T:G	0	198650759	G	T
1	chr1:198651435:C:T	0	198651435	T	C
1	chr1:198652914:A:G	0	198652914	G	A
1	chr1:198652952:A:G	0	198652952	G	A
1	chr1:198652953:G:T	0	198652953	T	G
1	chr1:198652957:G:A	0	198652957	A	G
1	chr1:198653530:C:T	0	198653530	T	C
1	chr1:198653832:C:T	0	198653832	T	C
1	chr1:198654503:G:T	0	198654503	T	G
1	chr1:198654713:G:T	0	198654713	T	G
1	chr1:198656033:T:C	0	198656033	C	T
1	chr1:198656401:A:G	0	198656401	G	A
1	chr1:198656485:G:T	0	198656485	T	G
1	chr1:198656748:G:T	0	198656748	T	G
1	chr1:198657032:T:C	0	198657032	C	T
1	chr1:198657902:G:A	0	198657902	A	G
1	chr1:198658023:A:T	0	198658023	T	A
1	chr1:198658523:G:A	0	198658523	A	G
1	chr1:198659354:A:G	0	198659354	G	A
1	chr1:198659636:A:G	0	198659636	G	A
1	chr1:198659659:T:C	0	198659659	C	T
1	chr1:198661027:CCA:C	0	198661027	C	CCA
1	chr1:198663227:C:T	0	198663227	T	C
1	chr1:198664562:T:C	0	198664562	C	T
1	chr1:198665496:T:C	0	198665496	C	T
1	chr1:198665685:C:A	0	198665685	A	C
1	chr1:198665868:T:C	0	198665868	C	T
1	chr1:198666127:A:G	0	198666127	G	A
1	chr1:198666168:T:C	0	198666168	C	T
1	chr1:198667164:C:T	0	198667164	T	C
1	chr1:198667467:T:C	0	198667467	C	T
1	chr1:198668453:A:G	0	198668453	G	A
1	chr1:198669090:C:T	0	198669090	T	C
1	chr1:198669128:G:C	0	198669128	C	G
1	chr1:198669464:T:C	0	198669464	C	T
1	chr1:198669844:C:T	0	198669844	T	C
1	chr1:198670003:C:T	0	198670003	T	C
1	chr1:198670151:A:G	0	198670151	G	A
1	chr1:198670235:G:A	0	198670235	A	G
1	chr1:198670646:T:A	0	198670646	A	T
1	chr1:198670839:G:C	0	198670839	C	G
1	chr1:198670918:A:G	0	198670918	G	A
1	chr1:198671038:A:G	0	198671038	G	A
1	chr1:198671156:CTCACTTT:C	0	198671156	C	CTCACTTT
1	chr1:198671359:C:T	0	198671359	T	C
1	chr1:198671391:A:G	0	198671391	G	A
1	chr1:198672076:C:T	0	198672076	T	C
1	chr1:198672213:C:A	0	198672213	A	C
1	chr1:198672619:G:A	0	198672619	A	G
1	chr1:198673682:C:A	0	198673682	A	C
1	chr1:198675193:C:T	0	198675193	T	C
1	chr1:198676520:T:C	0	198676520	C	T
1	chr1:198681384:T:A	0	198681384	A	T
1	chr1:198681468:A:C	0	198681468	C	A
1	chr1:198681659:TA:T	0	198681659	T	TA
1	chr1:198681847:C:A	0	198681847	A	C
1	chr1:198683640:G:A	0	198683640	A	G
1	chr1:198683956:T:TTC	0	198683956	TTC	T
1	chr1:198684045:A:G	0	198684045	G	A
1	chr1:198684223:G:T	0	198684223	T	G
1	chr1:198684255:C:A	0	198684255	A	C
1	chr1:198685181:T:A	0	198685181	A	T
1	chr1:198687113:C:T	0	198687113	T	C
1	chr1:198687148:C:T	0	198687148	T	C
1	chr1:198687227:C:T	0	198687227	T	C
1	chr1:198687277:C:T	0	198687277	T	C
1	chr1:198687278:A:G	0	198687278	G	A
1	chr1:198687642:C:T	0	198687642	T	C
1	chr1:198687764:G:T	0	198687764	T	G
1	chr1:198688968:G:A	0	198688968	A	G
1	chr1:198689168:TA:T	0	198689168	T	TA
1	chr1:198689353:C:T	0	198689353	T	C
1	chr1:198689727:C:T	0	198689727	T	C
1	chr1:198691014:G:A	0	198691014	A	G
1	chr1:198691595:G:A	0	198691595	A	G
1	chr1:198692810:A:G	0	198692810	G	A
1	chr1:198694217:G:A	0	198694217	A	G
1	chr1:198694889:T:C	0	198694889	C	T
1	chr1:198695987:C:T	0	198695987	T	C
1	chr1:198696002:G:A	0	198696002	A	G
1	chr1:198696308:T:C	0	198696308	C	T
1	chr1:198697841:C:A	0	198697841	A	C
1	chr1:198700694:G:A	0	198700694	A	G
1	chr1:198701340:G:A	0	198701340	A	G
1	chr1:198701426:T:C	0	198701426	C	T
1	chr1:198701519:T:C	0	198701519	C	T
1	chr1:198702923:G:A	0	198702923	A	G
1	chr1:198705436:T:C	0	198705436	C	T
1	chr1:198706086:T:C	0	198706086	C	T
1	chr1:198706229:C:G	0	198706229	G	C
1	chr1:198706261:C:T	0	198706261	T	C
1	chr1:198706554:T:C	0	198706554	C	T
1	chr1:198708291:T:A	0	198708291	A	T
1	chr1:198708801:A:AGAT	0	198708801	AGAT	A
1	chr1:198709985:C:A	0	198709985	A	C
1	chr1:198711104:A:G	0	198711104	G	A
1	chr1:198711125:G:A	0	198711125	A	G
1	chr1:198711251:A:G	0	198711251	G	A
1	chr1:198711838:C:T	0	198711838	T	C
1	chr1:198711842:G:C	0	198711842	C	G
1	chr1:198712228:G:A	0	198712228	A	G
1	chr1:198714111:A:G	0	198714111	G	A
1	chr1:198715223:C:G	0	198715223	G	C
1	chr1:198717985:AC:A	0	198717985	A	AC
1	chr1:198717996:A:G	0	198717996	G	A
1	chr1:198718818:C:T	0	198718818	T	C
1	chr1:198720325:A:T	0	198720325	T	A
1	chr1:198720615:T:C	0	198720615	C	T
1	chr1:198721562:A:G	0	198721562	G	A
1	chr1:198722713:TAA:T	0	198722713	T	TAA
1	chr1:198723235:T:C	0	198723235	C	T
1	chr1:198726038:A:G	0	198726038	G	A
1	chr1:198726079:T:C	0	198726079	C	T
1	chr1:198730129:T:A	0	198730129	A	T
1	chr1:198730664:C:T	0	198730664	T	C
1	chr1:198731313:G:A	0	198731313	A	G
1	chr1:198732160:T:C	0	198732160	C	T
1	chr1:198733532:C:T	0	198733532	T	C
1	chr1:198734177:C:T	0	198734177	T	C
1	chr1:198735165:C:T	0	198735165	T	C
1	chr1:198735572:TC:T	0	198735572	T	TC
1	chr1:198735952:A:G	0	198735952	G	A
1	chr1:198736316:C:T	0	198736316	T	C
1	chr1:198737005:T:C	0	198737005	C	T
1	chr1:198737767:T:C	0	198737767	C	T
1	chr1:198737810:T:G	0	198737810	G	T
1	chr1:198738088:A:C	0	198738088	C	A
1	chr1:198738388:T:G	0	198738388	G	T
1	chr1:198739291:GAT:G	0	198739291	G	GAT
1	chr1:198739803:T:C	0	198739803	C	T
1	chr1:198739846:C:T	0	198739846	T	C
1	chr1:198740348:C:T	0	198740348	T	C
1	chr1:198740432:A:G	0	198740432	G	A
1	chr1:198741085:C:A	0	198741085	A	C
1	chr1:198742843:G:A	0	198742843	A	G
1	chr1:198743340:T:G	0	198743340	G	T
1	chr1:198747021:T:G	0	198747021	G	T
1	chr1:198749821:A:G	0	198749821	G	A
1	chr1:198750844:T:C	0	198750844	C	T
1	chr1:198752063:T:C	0	198752063	C	T
1	chr1:198753712:A:G	0	198753712	G	A
1	chr1:198754608:G:A	0	198754608	A	G
1	chr1:198754786:A:C	0	198754786	C	A
1	chr1:198756925:T:G	0	198756925	G	T
1	chr1:198757491:A:C	0	198757491	C	A
1	chr1:198759295:T:C	0	198759295	C	T
1	chr1:198759644:T:TATC	0	198759644	TATC	T
1	chr1:198760122:G:A	0	198760122	A	G
1	chr1:198760987:A:G	0	198760987	G	A
1	chr1:198761372:C:T	0	198761372	T	C
1	chr1:198761466:A:G	0	198761466	G	A
1	chr1:198763697:A:G	0	198763697	G	A
1	chr1:198764438:T:C	0	198764438	C	T
1	chr1:198764483:C:A	0	198764483	A	C
1	chr1:198767737:A:C	0	198767737	C	A
1	chr1:198769242:A:G	0	198769242	G	A
1	chr1:198770741:A:G	0	198770741	G	A
1	chr1:198772042:C:G	0	198772042	G	C
1	chr1:198776593:A:C	0	198776593	C	A
1	chr1:198776737:T:C	0	198776737	C	T
1	chr1:198777575:G:A	0	198777575	A	G
1	chr1:198780322:C:T	0	198780322	T	C
1	chr1:198780324:C:T	0	198780324	T	C
1	chr1:198781325:C:T	0	198781325	T	C
1	chr1:198782264:C:T	0	198782264	T	C
1	chr1:198782272:G:A	0	198782272	A	G
1	chr1:198782938:A:G	0	198782938	G	A
1	chr1:198783151:C:T	0	198783151	T	C
1	chr1:198783325:C:T	0	198783325	T	C
1	chr1:198784730:A:T	0	198784730	T	A
1	chr1:198785033:C:T	0	198785033	T	C
1	chr1:198785738:T:C	0	198785738	C	T
1	chr1:198788232:G:A	0	198788232	A	G
1	chr1:198789087:A:G	0	198789087	G	A
1	chr1:198791425:T:C	0	198791425	C	T
1	chr1:198792893:T:A	0	198792893	A	T
1	chr1:198794743:G:C	0	198794743	C	G
1	chr1:198795507:A:T	0	198795507	T	A
1	chr1:198795562:C:T	0	198795562	T	C
1	chr1:198796039:C:T	0	198796039	T	C
1	chr1:198796042:G:T	0	198796042	T	G
1	chr1:198797692:T:C	0	198797692	C	T
1	chr1:198797752:C:T	0	198797752	T	C
1	chr1:198798030:C:T	0	198798030	T	C
1	chr1:198799627:G:A	0	198799627	A	G
1	chr1:198799656:A:T	0	198799656	T	A
1	chr1:198801155:C:T	0	198801155	T	C
1	chr1:198801256:A:G	0	198801256	G	A
1	chr1:198802041:C:T	0	198802041	T	C
1	chr1:198802217:A:T	0	198802217	T	A
1	chr1:198802269:A:G	0	198802269	G	A
1	chr1:198802271:A:G	0	198802271	G	A
1	chr1:198803131:T:G	0	198803131	G	T
1	chr1:198804038:G:T	0	198804038	T	G
1	chr1:198804228:G:A	0	198804228	A	G
1	chr1:198804342:G:A	0	198804342	A	G
1	chr1:198806345:T:C	0	198806345	C	T
1	chr1:198807046:T:C	0	198807046	C	T
1	chr1:198807421:C:T	0	198807421	T	C
1	chr1:198807485:TTTTAA:T	0	198807485	T	TTTTAA
1	chr1:198807541:C:T	0	198807541	T	C
1	chr1:198807803:G:A	0	198807803	A	G
1	chr1:198808343:T:C	0	198808343	C	T
1	chr1:198808843:C:G	0	198808843	G	C
1	chr1:198808856:T:C	0	198808856	C	T
1	chr1:198809680:G:A	0	198809680	A	G
1	chr1:198810018:T:A	0	198810018	A	T
1	chr1:198810105:T:C	0	198810105	C	T
1	chr1:198810552:T:TC	0	198810552	TC	T
1	chr1:198810862:A:T	0	198810862	T	A
1	chr1:198811257:A:G	0	198811257	G	A
1	chr1:198811335:G:A	0	198811335	A	G
1	chr1:198811442:C:T	0	198811442	T	C
1	chr1:198811873:G:A	0	198811873	A	G
1	chr1:198811908:C:A	0	198811908	A	C
1	chr1:198812134:C:T	0	198812134	T	C
1	chr1:198813089:G:A	0	198813089	A	G
1	chr1:198814346:TTAAAG:T	0	198814346	T	TTAAAG
1	chr1:198814515:C:T	0	198814515	T	C
1	chr1:198815177:A:G	0	198815177	G	A
1	chr1:198815585:T:C	0	198815585	C	T
1	chr1:198815856:C:A	0	198815856	A	C
1	chr1:198816180:C:T	0	198816180	T	C
1	chr1:198816365:G:A	0	198816365	A	G
1	chr1:198817341:C:T	0	198817341	T	C
1	chr1:198817824:C:T	0	198817824	T	C
1	chr1:198817987:A:C	0	198817987	C	A
1	chr1:198818768:T:A	0	198818768	A	T
1	chr1:198818817:G:A	0	198818817	A	G
1	chr1:198819133:C:T	0	198819133	T	C
1	chr1:198819354:G:C	0	198819354	C	G
1	chr1:198819478:T:A	0	198819478	A	T
1	chr1:198820991:A:G	0	198820991	G	A
1	chr1:198821281:G:A	0	198821281	A	G
1	chr1:198822103:TAGTA:T	0	198822103	T	TAGTA
1	chr1:198822778:G:A	0	198822778	A	G
1	chr1:198823054:T:C	0	198823054	C	T
1	chr1:198824807:C:G	0	198824807	G	C
1	chr1:198826260:C:T	0	198826260	T	C
1	chr1:198826753:C:T	0	198826753	T	C
1	chr1:198826991:C:T	0	198826991	T	C
1	chr1:198827562:G:A	0	198827562	A	G
1	chr1:198828488:C:T	0	198828488	T	C
1	chr1:198831218:C:A	0	198831218	A	C
1	chr1:198831421:A:G	0	198831421	G	A
1	chr1:198831859:C:G	0	198831859	G	C
1	chr1:198831978:T:C	0	198831978	C	T
1	chr1:198832216:T:C	0	198832216	C	T
1	chr1:198832501:T:G	0	198832501	G	T
1	chr1:198832745:A:T	0	198832745	T	A
1	chr1:198833242:A:G	0	198833242	G	A
1	chr1:198833285:G:A	0	198833285	A	G
1	chr1:198834092:T:C	0	198834092	C	T
1	chr1:198834957:G:T	0	198834957	T	G
1	chr1:198836636:T:A	0	198836636	A	T
1	chr1:198837530:G:T	0	198837530	T	G
1	chr1:198837963:G:A	0	198837963	A	G
1	chr1:198838130:T:C	0	198838130	C	T
1	chr1:198838494:A:G	0	198838494	G	A
1	chr1:198838733:C:T	0	198838733	T	C
1	chr1:198839799:G:T	0	198839799	T	G
1	chr1:198839978:C:G	0	198839978	G	C
1	chr1:198840472:C:T	0	198840472	T	C
1	chr1:198840537:T:C	0	198840537	C	T
1	chr1:198840879:A:C	0	198840879	C	A
1	chr1:198841499:C:T	0	198841499	T	C
1	chr1:198841538:A:G	0	198841538	G	A
1	chr1:198841735:TGA:T	0	198841735	T	TGA
1	chr1:198842243:G:A	0	198842243	A	G
1	chr1:198843219:A:G	0	198843219	G	A
1	chr1:198843596:T:G	0	198843596	G	T
1	chr1:198845713:G:A	0	198845713	A	G
1	chr1:198845922:C:T	0	198845922	T	C
1	chr1:198847020:A:G	0	198847020	G	A
1	chr1:198848337:T:C	0	198848337	C	T
1	chr1:198852616:ATT:A	0	198852616	A	ATT
1	chr1:198853216:C:A	0	198853216	A	C
1	chr1:198853457:G:A	0	198853457	A	G
1	chr1:198854086:G:A	0	198854086	A	G
1	chr1:198854195:G:A	0	198854195	A	G
1	chr1:198855969:C:T	0	198855969	T	C
1	chr1:198856120:C:T	0	198856120	T	C
1	chr1:198856500:G:A	0	198856500	A	G
1	chr1:198856617:C:T	0	198856617	T	C
1	chr1:198860237:AC:A	0	198860237	A	AC
1	chr1:198861099:T:C	0	198861099	C	T
1	chr1:198861617:T:A	0	198861617	A	T
1	chr1:198862316:T:C	0	198862316	C	T
1	chr1:198863088:C:T	0	198863088	T	C
1	chr1:198863166:G:A	0	198863166	A	G
1	chr1:198864191:C:T	0	198864191	T	C
1	chr1:198864275:G:A	0	198864275	A	G
1	chr1:198864884:C:T	0	198864884	T	C
1	chr1:198866023:G:A	0	198866023	A	G
1	chr1:198866250:C:T	0	198866250	T	C
1	chr1:198866620:A:G	0	198866620	G	A
1	chr1:198866950:C:T	0	198866950	T	C
1	chr1:198867813:C:G	0	198867813	G	C
1	chr1:198868022:A:G	0	198868022	G	A
1	chr1:198868109:T:C	0	198868109	C	T
1	chr1:198868758:T:C	0	198868758	C	T
1	chr1:198868961:A:G	0	198868961	G	A
1	chr1:198870417:A:G	0	198870417	G	A
1	chr1:198870538:T:C	0	198870538	C	T
1	chr1:198872430:G:A	0	198872430	A	G
1	chr1:198872905:A:G	0	198872905	G	A
1	chr1:198873501:A:G	0	198873501	G	A
1	chr1:198873529:A:T	0	198873529	T	A
1	chr1:198875055:T:C	0	198875055	C	T
1	chr1:198875062:C:T	0	198875062	T	C
1	chr1:198875186:C:A	0	198875186	A	C
1	chr1:198876020:G:A	0	198876020	A	G
1	chr1:198876655:A:G	0	198876655	G	A
1	chr1:198877472:A:C	0	198877472	C	A
1	chr1:198877868:G:C	0	198877868	C	G
1	chr1:198878105:TCA:T	0	198878105	T	TCA
1	chr1:198878110:T:C	0	198878110	C	T
1	chr1:198879541:A:G	0	198879541	G	A
1	chr1:198879705:G:A	0	198879705	A	G
1	chr1:198880333:A:C	0	198880333	C	A
1	chr1:198882697:C:T	0	198882697	T	C
1	chr1:198882788:C:A	0	198882788	A	C
1	chr1:198883304:C:T	0	198883304	T	C
1	chr1:198883513:G:A	0	198883513	A	G
1	chr1:198883682:A:G	0	198883682	G	A
1	chr1:198884074:C:T	0	198884074	T	C
1	chr1:198885173:G:GA	0	198885173	GA	G
1	chr1:198886923:G:C	0	198886923	C	G
1	chr1:198887580:A:T	0	198887580	T	A
1	chr1:198888146:G:A	0	198888146	A	G
1	chr1:198889061:ACCTCTGTAAGAAACCTCAG:A	0	198889061	A	ACCTCTGTAAGAAACCTCAG
1	chr1:198890069:T:C	0	198890069	C	T
1	chr1:198890775:T:A	0	198890775	A	T
1	chr1:198894038:C:T	0	198894038	T	C
1	chr1:198894271:C:A	0	198894271	A	C
1	chr1:198894898:G:T	0	198894898	T	G
1	chr1:198895461:A:G	0	198895461	G	A
1	chr1:198895515:T:C	0	198895515	C	T
1	chr1:198895850:C:T	0	198895850	T	C
1	chr1:198896089:A:G	0	198896089	G	A
1	chr1:198896477:T:C	0	198896477	C	T
1	chr1:198898549:G:T	0	198898549	T	G
1	chr1:198898955:G:A	0	198898955	A	G
1	chr1:198900385:T:C	0	198900385	C	T
1	chr1:198901684:T:C	0	198901684	C	T
1	chr1:198901947:A:G	0	198901947	G	A
1	chr1:198907129:T:C	0	198907129	C	T
1	chr1:198910149:G:A	0	198910149	A	G
1	chr1:198911138:A:G	0	198911138	G	A
1	chr1:198912461:C:T	0	198912461	T	C
1	chr1:198913534:G:A	0	198913534	A	G
1	chr1:198913541:A:C	0	198913541	C	A
1	chr1:198914050:C:T	0	198914050	T	C
1	chr1:198914940:T:C	0	198914940	C	T
1	chr1:198917275:A:G	0	198917275	G	A
1	chr1:198917581:A:G	0	198917581	G	A
1	chr1:198917733:A:T	0	198917733	T	A
1	chr1:198918038:C:T	0	198918038	T	C
1	chr1:198919316:T:C	0	198919316	C	T
1	chr1:198919945:T:C	0	198919945	C	T
1	chr1:198922356:C:G	0	198922356	G	C
1	chr1:198923794:C:T	0	198923794	T	C
1	chr1:198924110:C:T	0	198924110	T	C
1	chr1:198925328:A:G	0	198925328	G	A
1	chr1:198925600:C:T	0	198925600	T	C
1	chr1:198926482:A:T	0	198926482	T	A
1	chr1:198926715:A:C	0	198926715	C	A
1	chr1:198926856:G:T	0	198926856	T	G
1	chr1:198929028:A:G	0	198929028	G	A
1	chr1:198929298:C:T	0	198929298	T	C
1	chr1:198930648:AAC:A	0	198930648	A	AAC
1	chr1:198930867:G:A	0	198930867	A	G
1	chr1:198931009:T:C	0	198931009	C	T
1	chr1:198931875:C:T	0	198931875	T	C
1	chr1:198938172:T:G	0	198938172	G	T
1	chr1:198941978:G:C	0	198941978	C	G
1	chr1:198945012:A:G	0	198945012	G	A
1	chr1:198945298:G:A	0	198945298	A	G
1	chr1:198945381:A:G	0	198945381	G	A
1	chr1:198945928:T:C	0	198945928	C	T
1	chr1:198946173:T:C	0	198946173	C	T
1	chr1:198946493:A:T	0	198946493	T	A
1	chr1:198946666:T:A	0	198946666	A	T
1	chr1:198949373:T:C	0	198949373	C	T
1	chr1:198949395:A:G	0	198949395	G	A
1	chr1:198950525:A:G	0	198950525	G	A
1	chr1:198951477:GA:G	0	198951477	G	GA
1	chr1:198952511:G:A	0	198952511	A	G
1	chr1:198953075:T:G	0	198953075	G	T
1	chr1:198953773:TA:T	0	198953773	T	TA
1	chr1:198955389:C:T	0	198955389	T	C
1	chr1:198955616:T:C	0	198955616	C	T
1	chr1:198955676:A:G	0	198955676	G	A
1	chr1:198955861:C:T	0	198955861	T	C
1	chr1:198957542:T:C	0	198957542	C	T
1	chr1:198958065:A:G	0	198958065	G	A
1	chr1:198960312:T:C	0	198960312	C	T
1	chr1:198960764:T:C	0	198960764	C	T
1	chr1:198962142:G:A	0	198962142	A	G
1	chr1:198963163:T:C	0	198963163	C	T
1	chr1:198964840:A:T	0	198964840	T	A
1	chr1:198965006:G:A	0	198965006	A	G
1	chr1:198965052:T:A	0	198965052	A	T
1	chr1:198965472:T:C	0	198965472	C	T
1	chr1:198965898:C:A	0	198965898	A	C
1	chr1:198966265:T:C	0	198966265	C	T
1	chr1:198966403:C:T	0	198966403	T	C
1	chr1:198968314:C:T	0	198968314	T	C
1	chr1:198968500:A:C	0	198968500	C	A
1	chr1:198969041:A:T	0	198969041	T	A
1	chr1:198970274:G:A	0	198970274	A	G
1	chr1:198971495:T:C	0	198971495	C	T
1	chr1:198971653:C:T	0	198971653	T	C
1	chr1:198972639:T:A	0	198972639	A	T
1	chr1:198974497:A:C	0	198974497	C	A
1	chr1:198974711:A:G	0	198974711	G	A
1	chr1:198975279:C:T	0	198975279	T	C
1	chr1:198976150:A:G	0	198976150	G	A
1	chr1:198976554:C:T	0	198976554	T	C
1	chr1:198984102:A:G	0	198984102	G	A
1	chr1:198985439:C:G	0	198985439	G	C
1	chr1:198986221:T:A	0	198986221	A	T
1	chr1:198987336:G:A	0	198987336	A	G
1	chr1:198988552:T:A	0	198988552	A	T
1	chr1:199001286:A:G	0	199001286	G	A
1	chr1:199001599:T:C	0	199001599	C	T
1	chr1:199002619:C:T	0	199002619	T	C
1	chr1:199005775:C:T	0	199005775	T	C
1	chr1:199007363:C:T	0	199007363	T	C
1	chr1:199007391:A:G	0	199007391	G	A
1	chr1:199010689:C:G	0	199010689	G	C
1	chr1:199012112:T:C	0	199012112	C	T
1	chr1:199012200:A:G	0	199012200	G	A
1	chr1:199014195:C:G	0	199014195	G	C
1	chr1:199017481:G:A	0	199017481	A	G
1	chr1:199018736:G:A	0	199018736	A	G
1	chr1:199019050:C:T	0	199019050	T	C
1	chr1:199021964:A:G	0	199021964	G	A
1	chr1:199022914:A:G	0	199022914	G	A
1	chr1:199023504:T:C	0	199023504	C	T
1	chr1:199026468:G:T	0	199026468	T	G
1	chr1:199026876:T:A	0	199026876	A	T
1	chr1:199027179:T:C	0	199027179	C	T
1	chr1:199029406:A:G	0	199029406	G	A
1	chr1:199030424:T:C	0	199030424	C	T
1	chr1:199031148:T:C	0	199031148	C	T
1	chr1:199031279:T:C	0	199031279	C	T
1	chr1:199031598:A:G	0	199031598	G	A
1	chr1:199033115:T:C	0	199033115	C	T
1	chr1:199035580:A:T	0	199035580	T	A
1	chr1:199035865:C:G	0	199035865	G	C
1	chr1:199036569:T:C	0	199036569	C	T
1	chr1:199036571:G:A	0	199036571	A	G
1	chr1:199037460:T:C	0	199037460	C	T
1	chr1:199038079:C:T	0	199038079	T	C
1	chr1:199042410:G:T	0	199042410	T	G
1	chr1:199043349:A:C	0	199043349	C	A
1	chr1:199045902:A:T	0	199045902	T	A
1	chr1:199046124:T:C	0	199046124	C	T
1	chr1:199049014:A:G	0	199049014	G	A
1	chr1:199050213:A:T	0	199050213	T	A
1	chr1:199050726:G:A	0	199050726	A	G
1	chr1:199051432:T:A	0	199051432	A	T
1	chr1:199051858:T:C	0	199051858	C	T
1	chr1:199052681:G:A	0	199052681	A	G
1	chr1:199052696:T:G	0	199052696	G	T
1	chr1:199054111:A:G	0	199054111	G	A
1	chr1:199057200:A:G	0	199057200	G	A
1	chr1:199059323:T:TAA	0	199059323	TAA	T
1	chr1:199059549:T:C	0	199059549	C	T
1	chr1:199059891:A:C	0	199059891	C	A
1	chr1:199060382:T:C	0	199060382	C	T
1	chr1:199062624:ATT:A	0	199062624	A	ATT
1	chr1:199062627:T:A	0	199062627	A	T
1	chr1:199062630:T:TA	0	199062630	TA	T
1	chr1:199062632:TCAATGTCAA:T	0	199062632	T	TCAATGTCAA
1	chr1:199064311:C:T	0	199064311	T	C
1	chr1:199064597:G:T	0	199064597	T	G
1	chr1:199064633:G:A	0	199064633	A	G
1	chr1:199065777:A:G	0	199065777	G	A
1	chr1:199066187:C:T	0	199066187	T	C
1	chr1:199068914:T:C	0	199068914	C	T
1	chr1:199070149:T:C	0	199070149	C	T
1	chr1:199071166:C:T	0	199071166	T	C
1	chr1:199073848:A:G	0	199073848	G	A
1	chr1:199073917:A:C	0	199073917	C	A
1	chr1:199074744:A:G	0	199074744	G	A
1	chr1:199074810:T:C	0	199074810	C	T
1	chr1:199078388:A:T	0	199078388	T	A
1	chr1:199081806:A:G	0	199081806	G	A
1	chr1:199082609:C:A	0	199082609	A	C
1	chr1:199082708:C:T	0	199082708	T	C
1	chr1:199084825:T:C	0	199084825	C	T
1	chr1:199085210:G:A	0	199085210	A	G
1	chr1:199085484:C:T	0	199085484	T	C
1	chr1:199085537:T:C	0	199085537	C	T
1	chr1:199088359:C:T	0	199088359	T	C
1	chr1:199089764:A:T	0	199089764	T	A
1	chr1:199089924:G:C	0	199089924	C	G
1	chr1:199090068:G:T	0	199090068	T	G
1	chr1:199091215:A:C	0	199091215	C	A
1	chr1:199092052:C:T	0	199092052	T	C
1	chr1:199092991:T:C	0	199092991	C	T
1	chr1:199093293:T:C	0	199093293	C	T
1	chr1:199093392:T:C	0	199093392	C	T
1	chr1:199094918:T:C	0	199094918	C	T
1	chr1:199098150:T:C	0	199098150	C	T
1	chr1:199099485:A:G	0	199099485	G	A
1	chr1:199099906:A:C	0	199099906	C	A
1	chr1:199100015:T:C	0	199100015	C	T
1	chr1:199101610:G:A	0	199101610	A	G
1	chr1:199101730:C:T	0	199101730	T	C
1	chr1:199102777:A:T	0	199102777	T	A
1	chr1:199104384:A:G	0	199104384	G	A
1	chr1:199105262:C:T	0	199105262	T	C
1	chr1:199105896:A:G	0	199105896	G	A
1	chr1:199106201:C:G	0	199106201	G	C
1	chr1:199107227:C:G	0	199107227	G	C
1	chr1:199107353:T:A	0	199107353	A	T
1	chr1:199108697:A:G	0	199108697	G	A
1	chr1:199111012:C:A	0	199111012	A	C
1	chr1:199111054:TGA:T	0	199111054	T	TGA
1	chr1:199111657:T:C	0	199111657	C	T
1	chr1:199112355:A:G	0	199112355	G	A
1	chr1:199113946:C:T	0	199113946	T	C
1	chr1:199115196:A:C	0	199115196	C	A
1	chr1:199116880:T:C	0	199116880	C	T
1	chr1:199117967:T:G	0	199117967	G	T
1	chr1:199118901:T:C	0	199118901	C	T
1	chr1:199120002:TA:T	0	199120002	T	TA
1	chr1:199120346:C:G	0	199120346	G	C
1	chr1:199120673:T:C	0	199120673	C	T
1	chr1:199122011:T:C	0	199122011	C	T
1	chr1:199122221:G:A	0	199122221	A	G
1	chr1:199122571:T:G	0	199122571	G	T
1	chr1:199122889:C:A	0	199122889	A	C
1	chr1:199123960:A:G	0	199123960	G	A
1	chr1:199124222:C:T	0	199124222	T	C
1	chr1:199124808:GACCATTTTGTAGA:G	0	199124808	G	GACCATTTTGTAGA
1	chr1:199127217:A:G	0	199127217	G	A
1	chr1:199128149:C:T	0	199128149	T	C
1	chr1:199131928:AT:A	0	199131928	A	AT
1	chr1:199132907:A:C	0	199132907	C	A
1	chr1:199133482:C:T	0	199133482	T	C
1	chr1:199134348:A:C	0	199134348	C	A
1	chr1:199134814:A:G	0	199134814	G	A
1	chr1:199136525:A:T	0	199136525	T	A
1	chr1:199137852:T:C	0	199137852	C	T
1	chr1:199138178:AAGAT:A	0	199138178	A	AAGAT
1	chr1:199138574:A:G	0	199138574	G	A
1	chr1:199139278:T:C	0	199139278	C	T
1	chr1:199139301:G:A	0	199139301	A	G
1	chr1:199140056:T:A	0	199140056	A	T
1	chr1:199140123:G:T	0	199140123	T	G
1	chr1:199140674:C:T	0	199140674	T	C
1	chr1:199144759:ATG:A	0	199144759	A	ATG
1	chr1:199145619:C:T	0	199145619	T	C
1	chr1:199145754:TATAA:T	0	199145754	T	TATAA
1	chr1:199145858:A:C	0	199145858	C	A
1	chr1:199146464:T:C	0	199146464	C	T
1	chr1:199146877:CCCA:C	0	199146877	C	CCCA
1	chr1:199147290:ATTATTCTAAAACGTTCT:A	0	199147290	A	ATTATTCTAAAACGTTCT
1	chr1:199147481:C:T	0	199147481	T	C
1	chr1:199147828:A:G	0	199147828	G	A
1	chr1:199148095:T:C	0	199148095	C	T
1	chr1:199148221:A:G	0	199148221	G	A
1	chr1:199148459:G:A	0	199148459	A	G
1	chr1:199148463:AT:A	0	199148463	A	AT
1	chr1:199148661:C:G	0	199148661	G	C
1	chr1:199149182:A:G	0	199149182	G	A
1	chr1:199149239:G:A	0	199149239	A	G
1	chr1:199149467:AG:A	0	199149467	A	AG
1	chr1:199149585:G:A	0	199149585	A	G
1	chr1:199149682:A:G	0	199149682	G	A
1	chr1:199150128:C:T	0	199150128	T	C
1	chr1:199150283:T:C	0	199150283	C	T
1	chr1:199150361:T:C	0	199150361	C	T
1	chr1:199150445:T:C	0	199150445	C	T
1	chr1:199151386:G:A	0	199151386	A	G
1	chr1:199151428:C:G	0	199151428	G	C
1	chr1:199151845:C:T	0	199151845	T	C
1	chr1:199152576:C:T	0	199152576	T	C
1	chr1:199152844:AAAG:A	0	199152844	A	AAAG
1	chr1:199153064:A:G	0	199153064	G	A
1	chr1:199153188:A:T	0	199153188	T	A
1	chr1:199153637:C:T	0	199153637	T	C
1	chr1:199153784:G:A	0	199153784	A	G
1	chr1:199155011:T:C	0	199155011	C	T
1	chr1:199155319:A:G	0	199155319	G	A
1	chr1:199155403:G:T	0	199155403	T	G
1	chr1:199155677:C:T	0	199155677	T	C
1	chr1:199155764:G:GT	0	199155764	GT	G
1	chr1:199156687:AGTATACATAGAAATGTGT:A	0	199156687	A	AGTATACATAGAAATGTGT
1	chr1:199156751:G:A	0	199156751	A	G
1	chr1:199156911:ACT:A	0	199156911	A	ACT
1	chr1:199157141:T:C	0	199157141	C	T
1	chr1:199157174:G:C	0	199157174	C	G
1	chr1:199157945:T:C	0	199157945	C	T
1	chr1:199158030:C:T	0	199158030	T	C
1	chr1:199158512:C:CTACATA	0	199158512	CTACATA	C
1	chr1:199159047:G:A	0	199159047	A	G
1	chr1:199159191:T:C	0	199159191	C	T
1	chr1:199159335:A:G	0	199159335	G	A
1	chr1:199159341:T:C	0	199159341	C	T
1	chr1:199159486:A:T	0	199159486	T	A
1	chr1:199159590:G:A	0	199159590	A	G
1	chr1:199159857:A:G	0	199159857	G	A
1	chr1:199160060:G:A	0	199160060	A	G
1	chr1:199160376:G:C	0	199160376	C	G
1	chr1:199160614:A:G	0	199160614	G	A
1	chr1:199160726:G:A	0	199160726	A	G
1	chr1:199162452:G:A	0	199162452	A	G
1	chr1:199163406:T:G	0	199163406	G	T
1	chr1:199164906:A:G	0	199164906	G	A
1	chr1:199165111:T:C	0	199165111	C	T
1	chr1:199165376:C:T	0	199165376	T	C
1	chr1:199165859:G:T	0	199165859	T	G
1	chr1:199166446:T:C	0	199166446	C	T
1	chr1:199166632:T:G	0	199166632	G	T
1	chr1:199167640:T:C	0	199167640	C	T
1	chr1:199169197:G:A	0	199169197	A	G
1	chr1:199169201:C:T	0	199169201	T	C
1	chr1:199169845:A:C	0	199169845	C	A
1	chr1:199170301:C:T	0	199170301	T	C
1	chr1:199170395:T:C	0	199170395	C	T
1	chr1:199171742:C:T	0	199171742	T	C
1	chr1:199176138:C:T	0	199176138	T	C
1	chr1:199176408:T:C	0	199176408	C	T
1	chr1:199178253:G:C	0	199178253	C	G
1	chr1:199180683:C:T	0	199180683	T	C
1	chr1:199180726:G:A	0	199180726	A	G
1	chr1:199180844:A:G	0	199180844	G	A
1	chr1:199181530:A:C	0	199181530	C	A
1	chr1:199182637:T:C	0	199182637	C	T
1	chr1:199184249:C:T	0	199184249	T	C
1	chr1:199187393:T:C	0	199187393	C	T
1	chr1:199188054:A:G	0	199188054	G	A
1	chr1:199188345:A:G	0	199188345	G	A
1	chr1:199189374:T:C	0	199189374	C	T
1	chr1:199189516:C:T	0	199189516	T	C
1	chr1:199189688:G:A	0	199189688	A	G
1	chr1:199191283:C:A	0	199191283	A	C
1	chr1:199192634:T:C	0	199192634	C	T
1	chr1:199193940:C:T	0	199193940	T	C
1	chr1:199194411:T:C	0	199194411	C	T
1	chr1:199195318:A:G	0	199195318	G	A
1	chr1:199197472:A:C	0	199197472	C	A
1	chr1:199197830:G:A	0	199197830	A	G
1	chr1:199198332:T:C	0	199198332	C	T
1	chr1:199198849:T:C	0	199198849	C	T
1	chr1:199200126:C:A	0	199200126	A	C
1	chr1:199200514:C:T	0	199200514	T	C
1	chr1:199202675:C:T	0	199202675	T	C
1	chr1:199202699:T:A	0	199202699	A	T
1	chr1:199205094:A:T	0	199205094	T	A
1	chr1:199205186:T:C	0	199205186	C	T
1	chr1:199205546:C:T	0	199205546	T	C
1	chr1:199207313:C:T	0	199207313	T	C
1	chr1:199208960:C:A	0	199208960	A	C
1	chr1:199211929:T:C	0	199211929	C	T
1	chr1:199213478:G:C	0	199213478	C	G
1	chr1:199214886:A:G	0	199214886	G	A
1	chr1:199215201:G:A	0	199215201	A	G
1	chr1:199216169:G:A	0	199216169	A	G
1	chr1:199216202:C:T	0	199216202	T	C
1	chr1:199218296:G:C	0	199218296	C	G
1	chr1:199219779:A:G	0	199219779	G	A
1	chr1:199220483:A:G	0	199220483	G	A
1	chr1:199221362:G:A	0	199221362	A	G
1	chr1:199221711:T:C	0	199221711	C	T
1	chr1:199222348:C:T	0	199222348	T	C
1	chr1:199223240:C:T	0	199223240	T	C
1	chr1:199224395:C:T	0	199224395	T	C
1	chr1:199226117:G:A	0	199226117	A	G
1	chr1:199227248:C:T	0	199227248	T	C
1	chr1:199232473:TTTTAATTTTTAATTAATTAATA:T	0	199232473	T	TTTTAATTTTTAATTAATTAATA
1	chr1:199232690:G:A	0	199232690	A	G
1	chr1:199234939:A:C	0	199234939	C	A
1	chr1:199236403:C:T	0	199236403	T	C
1	chr1:199236408:C:T	0	199236408	T	C
1	chr1:199236790:A:G	0	199236790	G	A
1	chr1:199238796:C:T	0	199238796	T	C
1	chr1:199239190:A:G	0	199239190	G	A
1	chr1:199239353:G:A	0	199239353	A	G
1	chr1:199240577:G:A	0	199240577	A	G
1	chr1:199243452:C:T	0	199243452	T	C
1	chr1:199243742:C:T	0	199243742	T	C
1	chr1:199244181:C:T	0	199244181	T	C
1	chr1:199244230:C:T	0	199244230	T	C
1	chr1:199245258:G:A	0	199245258	A	G
1	chr1:199246281:T:C	0	199246281	C	T
1	chr1:199247511:C:A	0	199247511	A	C
1	chr1:199250876:T:C	0	199250876	C	T
1	chr1:199251017:T:C	0	199251017	C	T
1	chr1:199251720:T:C	0	199251720	C	T
1	chr1:199252270:T:C	0	199252270	C	T
1	chr1:199255117:T:C	0	199255117	C	T
1	chr1:199256325:A:G	0	199256325	G	A
1	chr1:199256343:T:G	0	199256343	G	T
1	chr1:199256860:A:T	0	199256860	T	A
1	chr1:199257923:T:C	0	199257923	C	T
1	chr1:199258315:T:C	0	199258315	C	T
1	chr1:199258776:G:A	0	199258776	A	G
1	chr1:199258778:A:C	0	199258778	C	A
1	chr1:199260387:G:A	0	199260387	A	G
1	chr1:199260821:G:C	0	199260821	C	G
1	chr1:199261522:G:A	0	199261522	A	G
1	chr1:199261593:C:T	0	199261593	T	C
1	chr1:199262608:T:G	0	199262608	G	T
1	chr1:199264072:G:A	0	199264072	A	G
1	chr1:199264111:C:T	0	199264111	T	C
1	chr1:199264582:A:C	0	199264582	C	A
1	chr1:199265162:A:T	0	199265162	T	A
1	chr1:199265372:T:C	0	199265372	C	T
1	chr1:199265615:T:C	0	199265615	C	T
1	chr1:199266397:A:C	0	199266397	C	A
1	chr1:199266627:T:C	0	199266627	C	T
1	chr1:199266633:T:A	0	199266633	A	T
1	chr1:199266788:G:T	0	199266788	T	G
1	chr1:199267308:C:A	0	199267308	A	C
1	chr1:199268158:G:A	0	199268158	A	G
1	chr1:199271111:A:G	0	199271111	G	A
1	chr1:199271192:G:A	0	199271192	A	G
1	chr1:199271296:T:C	0	199271296	C	T
1	chr1:199273353:T:G	0	199273353	G	T
1	chr1:199273555:T:C	0	199273555	C	T
1	chr1:199274100:G:A	0	199274100	A	G
1	chr1:199274701:T:C	0	199274701	C	T
1	chr1:199275061:T:C	0	199275061	C	T
1	chr1:199275173:G:A	0	199275173	A	G
1	chr1:199277588:C:T	0	199277588	T	C
1	chr1:199278014:G:A	0	199278014	A	G
1	chr1:199279533:A:G	0	199279533	G	A
1	chr1:199279819:G:A	0	199279819	A	G
1	chr1:199279875:A:G	0	199279875	G	A
1	chr1:199281142:T:C	0	199281142	C	T
1	chr1:199283164:T:A	0	199283164	A	T
1	chr1:199283189:C:T	0	199283189	T	C
1	chr1:199284190:T:G	0	199284190	G	T
1	chr1:199285002:A:G	0	199285002	G	A
1	chr1:199285666:TG:T	0	199285666	T	TG
1	chr1:199288013:A:T	0	199288013	T	A
1	chr1:199288657:A:C	0	199288657	C	A
1	chr1:199291525:T:C	0	199291525	C	T
1	chr1:199293881:T:A	0	199293881	A	T
1	chr1:199294033:A:G	0	199294033	G	A
1	chr1:199294450:A:G	0	199294450	G	A
1	chr1:199294558:C:A	0	199294558	A	C
1	chr1:199296142:C:T	0	199296142	T	C
1	chr1:199296453:G:C	0	199296453	C	G
1	chr1:199296619:G:A	0	199296619	A	G
1	chr1:199296864:T:C	0	199296864	C	T
1	chr1:199297746:A:G	0	199297746	G	A
1	chr1:199298214:G:A	0	199298214	A	G
1	chr1:199299451:A:G	0	199299451	G	A
1	chr1:199299612:A:G	0	199299612	G	A
1	chr1:199300255:C:T	0	199300255	T	C
1	chr1:199300431:G:A	0	199300431	A	G
1	chr1:199301013:C:T	0	199301013	T	C
1	chr1:199301241:C:T	0	199301241	T	C
1	chr1:199301815:A:G	0	199301815	G	A
1	chr1:199301898:C:T	0	199301898	T	C
1	chr1:199302405:C:A	0	199302405	A	C
1	chr1:199303307:G:C	0	199303307	C	G
1	chr1:199303883:G:A	0	199303883	A	G
1	chr1:199304222:G:A	0	199304222	A	G
1	chr1:199304362:T:C	0	199304362	C	T
1	chr1:199304794:T:C	0	199304794	C	T
1	chr1:199305137:A:G	0	199305137	G	A
1	chr1:199305147:A:G	0	199305147	G	A
1	chr1:199306094:G:A	0	199306094	A	G
1	chr1:199306182:C:G	0	199306182	G	C
1	chr1:199306926:G:A	0	199306926	A	G
1	chr1:199306977:T:C	0	199306977	C	T
1	chr1:199307066:T:C	0	199307066	C	T
1	chr1:199307709:C:T	0	199307709	T	C
1	chr1:199308377:TTA:T	0	199308377	T	TTA
1	chr1:199308383:GC:G	0	199308383	G	GC
1	chr1:199308388:C:T	0	199308388	T	C
1	chr1:199308470:T:C	0	199308470	C	T
1	chr1:199308585:T:C	0	199308585	C	T
1	chr1:199308817:G:A	0	199308817	A	G
1	chr1:199309078:A:G	0	199309078	G	A
1	chr1:199312489:C:T	0	199312489	T	C
1	chr1:199313025:AAT:A	0	199313025	A	AAT
1	chr1:199313420:T:C	0	199313420	C	T
1	chr1:199314190:A:G	0	199314190	G	A
1	chr1:199314667:T:C	0	199314667	C	T
1	chr1:199315582:A:G	0	199315582	G	A
1	chr1:199316938:T:A	0	199316938	A	T
1	chr1:199316939:A:T	0	199316939	T	A
1	chr1:199317075:T:C	0	199317075	C	T
1	chr1:199317103:A:G	0	199317103	G	A
1	chr1:199317354:T:C	0	199317354	C	T
1	chr1:199317988:CAAT:C	0	199317988	C	CAAT
1	chr1:199318105:T:C	0	199318105	C	T
1	chr1:199318863:T:C	0	199318863	C	T
1	chr1:199320308:G:A	0	199320308	A	G
1	chr1:199320669:G:T	0	199320669	T	G
1	chr1:199320724:T:G	0	199320724	G	T
1	chr1:199321763:A:G	0	199321763	G	A
1	chr1:199322594:C:T	0	199322594	T	C
1	chr1:199324207:T:C	0	199324207	C	T
1	chr1:199324424:G:A	0	199324424	A	G
1	chr1:199325352:A:C	0	199325352	C	A
1	chr1:199325486:G:A	0	199325486	A	G
1	chr1:199325789:T:C	0	199325789	C	T
1	chr1:199325808:G:A	0	199325808	A	G
1	chr1:199326087:T:A	0	199326087	A	T
1	chr1:199327736:A:AT	0	199327736	AT	A
1	chr1:199327859:T:C	0	199327859	C	T
1	chr1:199328287:C:T	0	199328287	T	C
1	chr1:199328827:G:A	0	199328827	A	G
1	chr1:199329555:T:C	0	199329555	C	T
1	chr1:199330493:C:T	0	199330493	T	C
1	chr1:199330611:T:C	0	199330611	C	T
1	chr1:199331347:A:G	0	199331347	G	A
1	chr1:199331617:T:C	0	199331617	C	T
1	chr1:199331900:T:C	0	199331900	C	T
1	chr1:199332518:T:C	0	199332518	C	T
1	chr1:199332657:C:T	0	199332657	T	C
1	chr1:199333510:T:A	0	199333510	A	T
1	chr1:199333616:CAGTG:C	0	199333616	C	CAGTG
1	chr1:199333791:T:G	0	199333791	G	T
1	chr1:199334954:T:A	0	199334954	A	T
1	chr1:199335785:G:A	0	199335785	A	G
1	chr1:199336167:C:T	0	199336167	T	C
1	chr1:199336746:C:G	0	199336746	G	C
1	chr1:199337827:A:T	0	199337827	T	A
1	chr1:199337985:A:G	0	199337985	G	A
1	chr1:199338610:G:A	0	199338610	A	G
1	chr1:199339042:T:A	0	199339042	A	T
1	chr1:199339440:A:G	0	199339440	G	A
1	chr1:199339734:T:A	0	199339734	A	T
1	chr1:199339935:A:G	0	199339935	G	A
1	chr1:199340089:C:A	0	199340089	A	C
1	chr1:199341156:AC:A	0	199341156	A	AC
1	chr1:199342510:G:C	0	199342510	C	G
1	chr1:199342642:C:T	0	199342642	T	C
1	chr1:199342862:A:C	0	199342862	C	A
1	chr1:199343152:C:T	0	199343152	T	C
1	chr1:199343198:T:C	0	199343198	C	T
1	chr1:199343335:A:G	0	199343335	G	A
1	chr1:199343397:C:A	0	199343397	A	C
1	chr1:199343590:C:A	0	199343590	A	C
1	chr1:199344349:A:G	0	199344349	G	A
1	chr1:199344931:G:C	0	199344931	C	G
1	chr1:199345415:C:T	0	199345415	T	C
1	chr1:199345462:T:A	0	199345462	A	T
1	chr1:199345466:T:A	0	199345466	A	T
1	chr1:199346059:G:A	0	199346059	A	G
1	chr1:199346458:T:C	0	199346458	C	T
1	chr1:199346494:C:T	0	199346494	T	C
1	chr1:199346521:C:G	0	199346521	G	C
1	chr1:199346544:G:A	0	199346544	A	G
1	chr1:199346591:G:A	0	199346591	A	G
1	chr1:199346870:C:T	0	199346870	T	C
1	chr1:199346919:CTT:C	0	199346919	C	CTT
1	chr1:199347099:C:T	0	199347099	T	C
1	chr1:199347333:C:T	0	199347333	T	C
1	chr1:199348015:T:C	0	199348015	C	T
1	chr1:199348441:T:C	0	199348441	C	T
1	chr1:199348491:C:G	0	199348491	G	C
1	chr1:199348797:G:A	0	199348797	A	G
1	chr1:199349403:T:C	0	199349403	C	T
1	chr1:199350224:T:A	0	199350224	A	T
1	chr1:199351428:T:C	0	199351428	C	T
1	chr1:199351657:A:C	0	199351657	C	A
1	chr1:199352534:C:T	0	199352534	T	C
1	chr1:199353078:ATACTT:A	0	199353078	A	ATACTT
1	chr1:199353455:C:T	0	199353455	T	C
1	chr1:199354388:G:C	0	199354388	C	G
1	chr1:199354767:T:C	0	199354767	C	T
1	chr1:199356147:T:C	0	199356147	C	T
1	chr1:199356974:C:T	0	199356974	T	C
1	chr1:199357142:A:G	0	199357142	G	A
1	chr1:199357564:C:T	0	199357564	T	C
1	chr1:199357848:T:C	0	199357848	C	T
1	chr1:199357962:C:T	0	199357962	T	C
1	chr1:199358825:A:G	0	199358825	G	A
1	chr1:199358873:T:C	0	199358873	C	T
1	chr1:199359802:C:T	0	199359802	T	C
1	chr1:199360146:A:G	0	199360146	G	A
1	chr1:199360563:CTG:C	0	199360563	C	CTG
1	chr1:199361003:A:G	0	199361003	G	A
1	chr1:199361341:T:C	0	199361341	C	T
1	chr1:199361364:G:C	0	199361364	C	G
1	chr1:199361689:T:A	0	199361689	A	T
1	chr1:199362027:G:T	0	199362027	T	G
1	chr1:199362755:GC:G	0	199362755	G	GC
1	chr1:199363761:G:T	0	199363761	T	G
1	chr1:199364138:T:G	0	199364138	G	T
1	chr1:199364848:T:G	0	199364848	G	T
1	chr1:199364870:A:G	0	199364870	G	A
1	chr1:199365723:C:T	0	199365723	T	C
1	chr1:199365972:T:C	0	199365972	C	T
1	chr1:199366314:G:C	0	199366314	C	G
1	chr1:199366391:A:G	0	199366391	G	A
1	chr1:199366518:G:C	0	199366518	C	G
1	chr1:199366595:A:T	0	199366595	T	A
1	chr1:199366976:T:C	0	199366976	C	T
1	chr1:199367118:G:A	0	199367118	A	G
1	chr1:199367554:G:T	0	199367554	T	G
1	chr1:199369194:A:G	0	199369194	G	A
1	chr1:199369218:T:C	0	199369218	C	T
1	chr1:199369332:G:A	0	199369332	A	G
1	chr1:199369405:A:C	0	199369405	C	A
1	chr1:199369982:C:T	0	199369982	T	C
1	chr1:199370079:G:A	0	199370079	A	G
1	chr1:199370587:C:A	0	199370587	A	C
1	chr1:199371450:G:A	0	199371450	A	G
1	chr1:199371701:G:T	0	199371701	T	G
1	chr1:199372480:G:A	0	199372480	A	G
1	chr1:199373407:G:A	0	199373407	A	G
1	chr1:199374907:G:A	0	199374907	A	G
1	chr1:199375012:A:C	0	199375012	C	A
1	chr1:199375387:C:T	0	199375387	T	C
1	chr1:199375929:A:G	0	199375929	G	A
1	chr1:199376294:A:T	0	199376294	T	A
1	chr1:199376392:C:T	0	199376392	T	C
1	chr1:199376903:C:A	0	199376903	A	C
1	chr1:199377255:C:A	0	199377255	A	C
1	chr1:199377377:G:A	0	199377377	A	G
1	chr1:199377446:G:T	0	199377446	T	G
1	chr1:199377952:A:G	0	199377952	G	A
1	chr1:199378780:C:T	0	199378780	T	C
1	chr1:199378830:G:C	0	199378830	C	G
1	chr1:199379071:A:G	0	199379071	G	A
1	chr1:199379095:C:A	0	199379095	A	C
1	chr1:199379292:T:G	0	199379292	G	T
1	chr1:199380250:A:G	0	199380250	G	A
1	chr1:199380751:C:T	0	199380751	T	C
1	chr1:199381933:C:T	0	199381933	T	C
1	chr1:199382197:C:T	0	199382197	T	C
1	chr1:199384099:T:C	0	199384099	C	T
1	chr1:199384222:T:C	0	199384222	C	T
1	chr1:199384844:T:A	0	199384844	A	T
1	chr1:199384906:T:C	0	199384906	C	T
1	chr1:199385221:G:A	0	199385221	A	G
1	chr1:199385343:C:T	0	199385343	T	C
1	chr1:199385507:C:T	0	199385507	T	C
1	chr1:199385618:T:A	0	199385618	A	T
1	chr1:199386853:G:A	0	199386853	A	G
1	chr1:199386975:C:A	0	199386975	A	C
1	chr1:199387007:A:C	0	199387007	C	A
1	chr1:199387091:G:A	0	199387091	A	G
1	chr1:199387355:G:A	0	199387355	A	G
1	chr1:199387364:G:A	0	199387364	A	G
1	chr1:199387765:C:T	0	199387765	T	C
1	chr1:199388115:A:G	0	199388115	G	A
1	chr1:199388222:T:C	0	199388222	C	T
1	chr1:199388235:T:C	0	199388235	C	T
1	chr1:199388268:G:T	0	199388268	T	G
1	chr1:199388366:G:A	0	199388366	A	G
1	chr1:199388384:C:T	0	199388384	T	C
1	chr1:199388458:G:C	0	199388458	C	G
1	chr1:199388750:A:C	0	199388750	C	A
1	chr1:199388853:C:T	0	199388853	T	C
1	chr1:199389180:C:T	0	199389180	T	C
1	chr1:199389203:T:G	0	199389203	G	T
1	chr1:199389293:T:C	0	199389293	C	T
1	chr1:199390031:C:T	0	199390031	T	C
1	chr1:199390052:G:A	0	199390052	A	G
1	chr1:199390312:C:A	0	199390312	A	C
1	chr1:199390675:A:G	0	199390675	G	A
1	chr1:199390702:A:T	0	199390702	T	A
1	chr1:199390967:A:G	0	199390967	G	A
1	chr1:199391718:A:G	0	199391718	G	A
1	chr1:199391849:C:T	0	199391849	T	C
1	chr1:199392067:G:A	0	199392067	A	G
1	chr1:199392470:G:A	0	199392470	A	G
1	chr1:199392706:A:C	0	199392706	C	A
1	chr1:199392979:G:T	0	199392979	T	G
1	chr1:199393025:C:T	0	199393025	T	C
1	chr1:199393088:C:T	0	199393088	T	C
1	chr1:199393214:A:G	0	199393214	G	A
1	chr1:199393275:C:T	0	199393275	T	C
1	chr1:199393355:G:A	0	199393355	A	G
1	chr1:199393390:T:C	0	199393390	C	T
1	chr1:199393609:G:A	0	199393609	A	G
1	chr1:199393692:C:T	0	199393692	T	C
1	chr1:199393833:A:G	0	199393833	G	A
1	chr1:199394010:C:T	0	199394010	T	C
1	chr1:199394201:C:T	0	199394201	T	C
1	chr1:199395874:A:G	0	199395874	G	A
1	chr1:199396599:T:C	0	199396599	C	T
1	chr1:199396744:A:G	0	199396744	G	A
1	chr1:199397123:G:C	0	199397123	C	G
1	chr1:199397152:G:A	0	199397152	A	G
1	chr1:199397408:C:T	0	199397408	T	C
1	chr1:199397510:C:T	0	199397510	T	C
1	chr1:199398839:G:A	0	199398839	A	G
1	chr1:199398978:C:A	0	199398978	A	C
1	chr1:199399222:A:G	0	199399222	G	A
1	chr1:199399478:C:A	0	199399478	A	C
1	chr1:199399755:G:T	0	199399755	T	G
1	chr1:199399997:G:T	0	199399997	T	G
1	chr1:199400086:GA:G	0	199400086	G	GA
1	chr1:199400287:GTGTGTA:G	0	199400287	G	GTGTGTA
1	chr1:199400405:C:A	0	199400405	A	C
1	chr1:199400747:G:A	0	199400747	A	G
1	chr1:199400884:G:A	0	199400884	A	G
1	chr1:199401091:C:T	0	199401091	T	C
1	chr1:199401145:A:G	0	199401145	G	A
1	chr1:199401165:C:T	0	199401165	T	C
1	chr1:199401211:G:A	0	199401211	A	G
1	chr1:199402750:G:A	0	199402750	A	G
1	chr1:199402884:TTAATTC:T	0	199402884	T	TTAATTC
1	chr1:199402905:G:C	0	199402905	C	G
1	chr1:199403312:C:T	0	199403312	T	C
1	chr1:199403317:A:G	0	199403317	G	A
1	chr1:199404224:G:A	0	199404224	A	G
1	chr1:199404230:C:T	0	199404230	T	C
1	chr1:199404406:C:T	0	199404406	T	C
1	chr1:199404415:G:A	0	199404415	A	G
1	chr1:199404546:G:T	0	199404546	T	G
1	chr1:199404588:T:C	0	199404588	C	T
1	chr1:199404738:T:C	0	199404738	C	T
1	chr1:199405179:G:A	0	199405179	A	G
1	chr1:199405246:G:A	0	199405246	A	G
1	chr1:199405360:C:A	0	199405360	A	C
1	chr1:199405568:A:G	0	199405568	G	A
1	chr1:199405892:G:A	0	199405892	A	G
1	chr1:199406214:T:C	0	199406214	C	T
1	chr1:199406347:G:A	0	199406347	A	G
1	chr1:199406573:A:C	0	199406573	C	A
1	chr1:199406709:G:T	0	199406709	T	G
1	chr1:199407653:A:C	0	199407653	C	A
1	chr1:199407787:C:T	0	199407787	T	C
1	chr1:199407872:A:C	0	199407872	C	A
1	chr1:199407986:C:T	0	199407986	T	C
1	chr1:199408547:G:A	0	199408547	A	G
1	chr1:199408875:T:C	0	199408875	C	T
1	chr1:199409084:C:T	0	199409084	T	C
1	chr1:199409497:T:C	0	199409497	C	T
1	chr1:199409505:A:C	0	199409505	C	A
1	chr1:199410312:C:T	0	199410312	T	C
1	chr1:199410480:G:C	0	199410480	C	G
1	chr1:199411270:G:A	0	199411270	A	G
1	chr1:199411965:T:C	0	199411965	C	T
1	chr1:199412192:C:T	0	199412192	T	C
1	chr1:199412446:A:G	0	199412446	G	A
1	chr1:199412483:A:C	0	199412483	C	A
1	chr1:199412736:A:G	0	199412736	G	A
1	chr1:199413885:T:C	0	199413885	C	T
1	chr1:199414405:C:T	0	199414405	T	C
1	chr1:199414536:T:C	0	199414536	C	T
1	chr1:199414734:A:G	0	199414734	G	A
1	chr1:199414903:T:C	0	199414903	C	T
1	chr1:199415285:G:A	0	199415285	A	G
1	chr1:199415732:G:A	0	199415732	A	G
1	chr1:199415869:T:A	0	199415869	A	T
1	chr1:199415876:T:A	0	199415876	A	T
1	chr1:199416364:A:G	0	199416364	G	A
1	chr1:199416513:C:T	0	199416513	T	C
1	chr1:199416706:A:G	0	199416706	G	A
1	chr1:199416762:A:T	0	199416762	T	A
1	chr1:199416789:T:C	0	199416789	C	T
1	chr1:199416938:A:G	0	199416938	G	A
1	chr1:199417282:C:T	0	199417282	T	C
1	chr1:199417313:T:C	0	199417313	C	T
1	chr1:199417752:T:C	0	199417752	C	T
1	chr1:199418030:C:T	0	199418030	T	C
1	chr1:199418177:G:C	0	199418177	C	G
1	chr1:199419836:C:A	0	199419836	A	C
1	chr1:199422095:A:G	0	199422095	G	A
1	chr1:199422377:T:C	0	199422377	C	T
1	chr1:199422940:T:C	0	199422940	C	T
1	chr1:199423146:C:A	0	199423146	A	C
1	chr1:199424550:A:C	0	199424550	C	A
1	chr1:199425454:C:T	0	199425454	T	C
1	chr1:199425650:G:A	0	199425650	A	G
1	chr1:199425824:T:C	0	199425824	C	T
1	chr1:199425968:C:A	0	199425968	A	C
1	chr1:199426614:C:T	0	199426614	T	C
1	chr1:199426625:C:T	0	199426625	T	C
1	chr1:199427150:A:G	0	199427150	G	A
1	chr1:199427284:T:C	0	199427284	C	T
1	chr1:199427315:A:G	0	199427315	G	A
1	chr1:199427552:G:A	0	199427552	A	G
1	chr1:199427729:C:T	0	199427729	T	C
1	chr1:199427829:A:G	0	199427829	G	A
1	chr1:199427911:T:C	0	199427911	C	T
1	chr1:199428122:A:G	0	199428122	G	A
1	chr1:199428470:A:T	0	199428470	T	A
1	chr1:199428518:A:G	0	199428518	G	A
1	chr1:199428526:A:G	0	199428526	G	A
1	chr1:199428602:AG:A	0	199428602	A	AG
1	chr1:199428647:A:G	0	199428647	G	A
1	chr1:199428670:TCAA:T	0	199428670	T	TCAA
1	chr1:199430666:A:G	0	199430666	G	A
1	chr1:199431814:T:C	0	199431814	C	T
1	chr1:199432567:T:C	0	199432567	C	T
1	chr1:199433403:A:C	0	199433403	C	A
1	chr1:199433884:G:A	0	199433884	A	G
1	chr1:199434827:T:C	0	199434827	C	T
1	chr1:199434898:AGCTCAAATGT:A	0	199434898	A	AGCTCAAATGT
1	chr1:199435998:T:C	0	199435998	C	T
1	chr1:199436509:T:C	0	199436509	C	T
1	chr1:199437050:TG:T	0	199437050	T	TG
1	chr1:199438005:T:C	0	199438005	C	T
1	chr1:199438139:C:T	0	199438139	T	C
1	chr1:199438384:T:C	0	199438384	C	T
1	chr1:199438870:AG:A	0	199438870	A	AG
1	chr1:199439204:T:C	0	199439204	C	T
1	chr1:199439864:T:C	0	199439864	C	T
1	chr1:199440033:C:T	0	199440033	T	C
1	chr1:199441002:C:G	0	199441002	G	C
1	chr1:199442297:C:G	0	199442297	G	C
1	chr1:199442536:T:C	0	199442536	C	T
1	chr1:199442679:C:T	0	199442679	T	C
1	chr1:199443047:A:G	0	199443047	G	A
1	chr1:199443914:T:C	0	199443914	C	T
1	chr1:199443997:C:T	0	199443997	T	C
1	chr1:199444770:C:T	0	199444770	T	C
1	chr1:199445072:G:A	0	199445072	A	G
1	chr1:199445751:T:G	0	199445751	G	T
1	chr1:199445773:C:T	0	199445773	T	C
1	chr1:199446229:A:T	0	199446229	T	A
1	chr1:199446352:C:T	0	199446352	T	C
1	chr1:199447481:C:T	0	199447481	T	C
1	chr1:199448364:A:G	0	199448364	G	A
1	chr1:199448416:C:T	0	199448416	T	C
1	chr1:199448453:T:G	0	199448453	G	T
1	chr1:199448459:A:G	0	199448459	G	A
1	chr1:199449798:T:C	0	199449798	C	T
1	chr1:199450233:T:TGTA	0	199450233	TGTA	T
1	chr1:199450529:T:C	0	199450529	C	T
1	chr1:199450807:G:A	0	199450807	A	G
1	chr1:199450937:G:A	0	199450937	A	G
1	chr1:199451881:A:G	0	199451881	G	A
1	chr1:199452293:G:A	0	199452293	A	G
1	chr1:199452872:C:T	0	199452872	T	C
1	chr1:199455264:G:C	0	199455264	C	G
1	chr1:199455301:C:G	0	199455301	G	C
1	chr1:199455374:A:G	0	199455374	G	A
1	chr1:199455561:C:T	0	199455561	T	C
1	chr1:199455662:G:A	0	199455662	A	G
1	chr1:199455697:TTGAAAAGTAGTC:T	0	199455697	T	TTGAAAAGTAGTC
1	chr1:199455762:C:A	0	199455762	A	C
1	chr1:199455936:T:A	0	199455936	A	T
1	chr1:199456023:T:C	0	199456023	C	T
1	chr1:199456180:C:G	0	199456180	G	C
1	chr1:199456515:C:T	0	199456515	T	C
1	chr1:199456678:T:C	0	199456678	C	T
1	chr1:199457091:C:A	0	199457091	A	C
1	chr1:199457232:C:T	0	199457232	T	C
1	chr1:199458012:G:A	0	199458012	A	G
1	chr1:199458065:A:G	0	199458065	G	A
1	chr1:199458193:T:C	0	199458193	C	T
1	chr1:199458645:G:A	0	199458645	A	G
1	chr1:199459121:C:T	0	199459121	T	C
1	chr1:199459503:G:C	0	199459503	C	G
1	chr1:199460381:G:A	0	199460381	A	G
1	chr1:199460447:ATAAAC:A	0	199460447	A	ATAAAC
1	chr1:199460620:T:A	0	199460620	A	T
1	chr1:199461160:T:C	0	199461160	C	T
1	chr1:199461249:T:C	0	199461249	C	T
1	chr1:199461649:T:C	0	199461649	C	T
1	chr1:199461993:T:C	0	199461993	C	T
1	chr1:199462253:A:T	0	199462253	T	A
1	chr1:199462531:A:C	0	199462531	C	A
1	chr1:199462650:G:C	0	199462650	C	G
1	chr1:199463736:A:C	0	199463736	C	A
1	chr1:199464007:A:G	0	199464007	G	A
1	chr1:199464163:C:T	0	199464163	T	C
1	chr1:199464746:A:G	0	199464746	G	A
1	chr1:199464940:T:C	0	199464940	C	T
1	chr1:199464967:C:T	0	199464967	T	C
1	chr1:199465117:T:C	0	199465117	C	T
1	chr1:199465311:G:A	0	199465311	A	G
1	chr1:199465331:G:A	0	199465331	A	G
1	chr1:199465409:C:T	0	199465409	T	C
1	chr1:199465422:AGAAAGGTAGGC:A	0	199465422	A	AGAAAGGTAGGC
1	chr1:199465427:G:A	0	199465427	A	G
1	chr1:199465462:C:T	0	199465462	T	C
1	chr1:199465632:T:G	0	199465632	G	T
1	chr1:199465750:A:T	0	199465750	T	A
1	chr1:199465941:C:T	0	199465941	T	C
1	chr1:199467014:T:C	0	199467014	C	T
1	chr1:199467512:G:A	0	199467512	A	G
1	chr1:199467633:T:C	0	199467633	C	T
1	chr1:199467671:G:A	0	199467671	A	G
1	chr1:199467785:T:A	0	199467785	A	T
1	chr1:199468131:T:G	0	199468131	G	T
1	chr1:199468632:T:G	0	199468632	G	T
1	chr1:199469085:A:G	0	199469085	G	A
1	chr1:199469176:G:A	0	199469176	A	G
1	chr1:199469210:CA:C	0	199469210	C	CA
1	chr1:199471146:A:G	0	199471146	G	A
1	chr1:199471855:G:A	0	199471855	A	G
1	chr1:199471903:T:G	0	199471903	G	T
1	chr1:199472047:G:T	0	199472047	T	G
1	chr1:199472048:C:A	0	199472048	A	C
1	chr1:199472124:A:G	0	199472124	G	A
1	chr1:199472246:T:C	0	199472246	C	T
1	chr1:199472481:T:G	0	199472481	G	T
1	chr1:199472846:C:T	0	199472846	T	C
1	chr1:199472937:T:C	0	199472937	C	T
1	chr1:199473184:G:A	0	199473184	A	G
1	chr1:199473219:G:A	0	199473219	A	G
1	chr1:199473427:A:C	0	199473427	C	A
1	chr1:199473530:T:C	0	199473530	C	T
1	chr1:199473582:G:A	0	199473582	A	G
1	chr1:199473651:T:C	0	199473651	C	T
1	chr1:199473807:C:T	0	199473807	T	C
1	chr1:199474193:G:A	0	199474193	A	G
1	chr1:199474369:CTG:C	0	199474369	C	CTG
1	chr1:199474774:C:T	0	199474774	T	C
1	chr1:199475023:G:A	0	199475023	A	G
1	chr1:199475033:C:T	0	199475033	T	C
1	chr1:199475333:G:A	0	199475333	A	G
1	chr1:199475509:T:C	0	199475509	C	T
1	chr1:199475851:G:A	0	199475851	A	G
1	chr1:199475952:T:C	0	199475952	C	T
1	chr1:199476217:A:T	0	199476217	T	A
1	chr1:199476263:CAATGGTTGTGCT:C	0	199476263	C	CAATGGTTGTGCT
1	chr1:199476298:T:G	0	199476298	G	T
1	chr1:199476859:T:C	0	199476859	C	T
1	chr1:199477587:G:A	0	199477587	A	G
1	chr1:199478112:T:C	0	199478112	C	T
1	chr1:199479096:T:C	0	199479096	C	T
1	chr1:199479354:A:G	0	199479354	G	A
1	chr1:199479471:G:A	0	199479471	A	G
1	chr1:199479927:T:A	0	199479927	A	T
1	chr1:199480072:G:A	0	199480072	A	G
1	chr1:199480319:A:G	0	199480319	G	A
1	chr1:199482539:T:C	0	199482539	C	T
1	chr1:199484915:C:T	0	199484915	T	C
1	chr1:199485267:C:T	0	199485267	T	C
1	chr1:199485750:G:A	0	199485750	A	G
1	chr1:199486717:G:T	0	199486717	T	G
1	chr1:199486747:A:G	0	199486747	G	A
1	chr1:199486879:G:A	0	199486879	A	G
1	chr1:199486881:G:A	0	199486881	A	G
1	chr1:199486922:A:G	0	199486922	G	A
1	chr1:199487022:G:A	0	199487022	A	G
1	chr1:199487459:C:T	0	199487459	T	C
1	chr1:199488122:A:G	0	199488122	G	A
1	chr1:199488264:G:C	0	199488264	C	G
1	chr1:199488277:A:G	0	199488277	G	A
1	chr1:199488399:G:A	0	199488399	A	G
1	chr1:199489836:A:G	0	199489836	G	A
1	chr1:199490370:C:T	0	199490370	T	C
1	chr1:199490415:T:C	0	199490415	C	T
1	chr1:199490975:T:C	0	199490975	C	T
1	chr1:199491172:T:C	0	199491172	C	T
1	chr1:199491213:C:T	0	199491213	T	C
1	chr1:199491778:G:A	0	199491778	A	G
1	chr1:199491780:G:A	0	199491780	A	G
1	chr1:199492850:A:T	0	199492850	T	A
1	chr1:199492897:T:C	0	199492897	C	T
1	chr1:199493242:A:T	0	199493242	T	A
1	chr1:199493550:C:A	0	199493550	A	C
1	chr1:199493956:T:C	0	199493956	C	T
1	chr1:199493958:C:T	0	199493958	T	C
1	chr1:199494028:G:A	0	199494028	A	G
1	chr1:199495178:A:G	0	199495178	G	A
1	chr1:199495483:C:T	0	199495483	T	C
1	chr1:199495547:A:C	0	199495547	C	A
1	chr1:199495638:G:A	0	199495638	A	G
1	chr1:199496025:A:C	0	199496025	C	A
1	chr1:199496160:G:A	0	199496160	A	G
1	chr1:199496296:C:T	0	199496296	T	C
1	chr1:199496333:C:T	0	199496333	T	C
1	chr1:199497848:C:T	0	199497848	T	C
1	chr1:199498632:G:C	0	199498632	C	G
1	chr1:199498756:A:G	0	199498756	G	A
1	chr1:199501358:A:T	0	199501358	T	A
1	chr1:199502099:G:A	0	199502099	A	G
1	chr1:199502267:T:C	0	199502267	C	T
1	chr1:199502423:A:G	0	199502423	G	A
1	chr1:199502488:T:C	0	199502488	C	T
1	chr1:199502843:G:T	0	199502843	T	G
1	chr1:199503451:T:C	0	199503451	C	T
1	chr1:199503499:A:G	0	199503499	G	A
1	chr1:199503852:A:G	0	199503852	G	A
1	chr1:199503933:A:T	0	199503933	T	A
1	chr1:199504406:G:A	0	199504406	A	G
1	chr1:199504476:T:C	0	199504476	C	T
1	chr1:199504477:G:A	0	199504477	A	G
1	chr1:199504513:G:C	0	199504513	C	G
1	chr1:199504899:T:C	0	199504899	C	T
1	chr1:199504907:T:C	0	199504907	C	T
1	chr1:199505021:T:C	0	199505021	C	T
1	chr1:199505348:A:G	0	199505348	G	A
1	chr1:199505573:C:A	0	199505573	A	C
1	chr1:199505708:G:A	0	199505708	A	G
1	chr1:199507400:C:T	0	199507400	T	C
1	chr1:199508711:C:A	0	199508711	A	C
1	chr1:199509187:C:T	0	199509187	T	C
1	chr1:199509728:T:C	0	199509728	C	T
1	chr1:199509818:A:T	0	199509818	T	A
1	chr1:199510021:A:T	0	199510021	T	A
1	chr1:199510191:C:T	0	199510191	T	C
1	chr1:199510486:C:T	0	199510486	T	C
1	chr1:199511193:G:A	0	199511193	A	G
1	chr1:199511435:T:C	0	199511435	C	T
1	chr1:199512030:G:A	0	199512030	A	G
1	chr1:199512512:C:T	0	199512512	T	C
1	chr1:199512632:A:G	0	199512632	G	A
1	chr1:199513318:A:G	0	199513318	G	A
1	chr1:199513433:C:T	0	199513433	T	C
1	chr1:199513437:G:A	0	199513437	A	G
1	chr1:199513570:G:A	0	199513570	A	G
1	chr1:199513603:T:C	0	199513603	C	T
1	chr1:199513858:T:C	0	199513858	C	T
1	chr1:199515298:A:T	0	199515298	T	A
1	chr1:199515423:G:A	0	199515423	A	G
1	chr1:199515873:C:T	0	199515873	T	C
1	chr1:199516094:A:G	0	199516094	G	A
1	chr1:199516657:T:C	0	199516657	C	T
1	chr1:199516679:C:A	0	199516679	A	C
1	chr1:199517286:G:A	0	199517286	A	G
1	chr1:199517557:C:A	0	199517557	A	C
1	chr1:199517587:A:G	0	199517587	G	A
1	chr1:199517902:G:C	0	199517902	C	G
1	chr1:199518349:T:C	0	199518349	C	T
1	chr1:199518553:A:G	0	199518553	G	A
1	chr1:199518830:G:A	0	199518830	A	G
1	chr1:199518897:A:C	0	199518897	C	A
1	chr1:199519476:C:T	0	199519476	T	C
1	chr1:199519705:G:A	0	199519705	A	G
1	chr1:199519903:G:A	0	199519903	A	G
1	chr1:199520181:G:T	0	199520181	T	G
1	chr1:199520310:T:C	0	199520310	C	T
1	chr1:199520596:C:T	0	199520596	T	C
1	chr1:199521000:T:C	0	199521000	C	T
1	chr1:199521249:A:T	0	199521249	T	A
1	chr1:199521456:T:C	0	199521456	C	T
1	chr1:199521928:C:G	0	199521928	G	C
1	chr1:199522135:T:C	0	199522135	C	T
1	chr1:199522499:T:C	0	199522499	C	T
1	chr1:199522680:G:T	0	199522680	T	G
1	chr1:199523109:C:T	0	199523109	T	C
1	chr1:199523531:T:C	0	199523531	C	T
1	chr1:199524969:C:T	0	199524969	T	C
1	chr1:199525418:T:A	0	199525418	A	T
1	chr1:199525419:G:A	0	199525419	A	G
1	chr1:199525583:G:A	0	199525583	A	G
1	chr1:199526291:G:C	0	199526291	C	G
1	chr1:199527234:C:T	0	199527234	T	C
1	chr1:199527645:G:A	0	199527645	A	G
1	chr1:199528858:G:T	0	199528858	T	G
1	chr1:199530023:A:G	0	199530023	G	A
1	chr1:199530188:TAA:T	0	199530188	T	TAA
1	chr1:199530612:G:A	0	199530612	A	G
1	chr1:199531371:T:C	0	199531371	C	T
1	chr1:199532689:C:T	0	199532689	T	C
1	chr1:199533593:C:A	0	199533593	A	C
1	chr1:199533966:T:C	0	199533966	C	T
1	chr1:199534152:T:C	0	199534152	C	T
1	chr1:199534286:CA:C	0	199534286	C	CA
1	chr1:199534498:T:C	0	199534498	C	T
1	chr1:199534546:C:T	0	199534546	T	C
1	chr1:199534838:T:C	0	199534838	C	T
1	chr1:199534903:C:T	0	199534903	T	C
1	chr1:199535219:G:A	0	199535219	A	G
1	chr1:199536144:T:G	0	199536144	G	T
1	chr1:199536204:A:T	0	199536204	T	A
1	chr1:199536257:C:A	0	199536257	A	C
1	chr1:199536298:AG:A	0	199536298	A	AG
1	chr1:199537347:T:C	0	199537347	C	T
1	chr1:199537452:T:G	0	199537452	G	T
1	chr1:199537454:C:T	0	199537454	T	C
1	chr1:199537543:G:C	0	199537543	C	G
1	chr1:199537766:T:C	0	199537766	C	T
1	chr1:199537874:G:A	0	199537874	A	G
1	chr1:199538090:A:G	0	199538090	G	A
1	chr1:199538682:GT:G	0	199538682	G	GT
1	chr1:199539243:T:G	0	199539243	G	T
1	chr1:199540318:A:G	0	199540318	G	A
1	chr1:199541056:A:G	0	199541056	G	A
```
