## Supplementary material for "Characterization of shared and ancestry-specific signals driving complex traits using multi-ancestry fine-mapping": mesusieoutput

```
                 eur          afr      eur_afr
   [1,] 1.077236e-04 1.286660e-04 2.865101e-05
   [2,] 1.361900e-04 1.458918e-04 1.964226e-05
   [3,] 7.573754e-05 1.177243e-04 1.495427e-05
   [4,] 1.074407e-04 1.285679e-04 2.862707e-05
   [5,] 1.074407e-04 1.285542e-04 2.862924e-05
   [6,] 7.020082e-05 1.172726e-04 1.455463e-05
   [7,] 1.074407e-04 1.283796e-04 2.865708e-05
   [8,] 1.074407e-04 1.284375e-04 2.864777e-05
   [9,] 1.901552e-04 1.292736e-04 3.968928e-05
  [10,] 9.983629e-05 1.281560e-04 2.757537e-05
  [11,] 1.071603e-04 1.282702e-04 2.863525e-05
  [12,] 6.702347e-05 1.263058e-04 1.403702e-05
  [13,] 6.694022e-05 1.021354e-04 1.446245e-05
  [14,] 7.117192e-05 1.201093e-04 1.426586e-05
  [15,] 9.370200e-05 1.362721e-04 3.073773e-05
  [16,] 1.122559e-04 1.319923e-04 1.773796e-05
  [17,] 1.164852e-04 1.374157e-04 1.785450e-05
  [18,] 7.680971e-05 1.244478e-04 2.440660e-05
  [19,] 1.166467e-04 1.390957e-04 1.779071e-05
  [20,] 6.983508e-05 1.224334e-04 1.417155e-05
  [21,] 1.158929e-04 1.391126e-04 1.773699e-05
  [22,] 1.175764e-04 1.379759e-04 1.790644e-05
  [23,] 6.914850e-05 1.224334e-04 1.413080e-05
  [24,] 7.749706e-05 1.142651e-04 2.375363e-05
  [25,] 7.695544e-05 1.240463e-04 2.465956e-05
  [26,] 1.126857e-04 1.447760e-04 1.722900e-05
  [27,] 9.419095e-05 1.370996e-04 3.121096e-05
  [28,] 1.081283e-04 1.418374e-04 1.702839e-05
  [29,] 1.057348e-04 1.418374e-04 1.686421e-05
  [30,] 6.695733e-05 1.225645e-04 1.394146e-05
  [31,] 5.035913e-05 1.081514e-04 1.592506e-05
  [32,] 5.009422e-05 1.317254e-04 1.366964e-05
  [33,] 4.960598e-05 1.309070e-04 1.369823e-05
  [34,] 4.850480e-05 1.350618e-04 1.381869e-05
  [35,] 5.027445e-05 1.058787e-04 1.603353e-05
  [36,] 7.650274e-05 1.218254e-04 2.353475e-05
  [37,] 5.329858e-05 9.224957e-05 1.570105e-05
  [38,] 4.749558e-05 1.387670e-04 1.400611e-05
  [39,] 7.623482e-05 1.216012e-04 2.358371e-05
  [40,] 7.617754e-05 1.213123e-04 2.359332e-05
  [41,] 7.615210e-05 1.210757e-04 2.359403e-05
  [42,] 7.620512e-05 1.121165e-04 2.309557e-05
  [43,] 8.086415e-05 8.710111e-05 2.018077e-05
  [44,] 7.633678e-05 1.208064e-04 2.353003e-05
  [45,] 6.909493e-05 1.420808e-04 2.288724e-05
  [46,] 6.909493e-05 1.412330e-04 2.287060e-05
  [47,] 6.882352e-05 1.304000e-04 2.286642e-05
  [48,] 6.926125e-05 1.304934e-04 2.251348e-05
  [49,] 6.858114e-05 1.297461e-04 2.277703e-05
  [50,] 6.637221e-05 1.302722e-04 2.203542e-05
  [51,] 6.925905e-05 1.418899e-04 2.295546e-05
  [52,] 6.832101e-05 1.305943e-04 2.292852e-05
  [53,] 6.887357e-05 1.311322e-04 2.245976e-05
  [54,] 6.911610e-05 1.305207e-04 2.321596e-05
  [55,] 6.911610e-05 1.305207e-04 2.321596e-05
  [56,] 6.887357e-05 1.310829e-04 2.245829e-05
  [57,] 6.899073e-05 1.310473e-04 2.251164e-05
  [58,] 6.967098e-05 1.304997e-04 2.341349e-05
  [59,] 5.434249e-05 1.296797e-04 1.364342e-05
  [60,] 6.754511e-05 1.310826e-04 2.268336e-05
  [61,] 6.682039e-05 1.308849e-04 2.237811e-05
  [62,] 6.021074e-05 1.067507e-04 1.866491e-05
  [63,] 6.818726e-05 1.303044e-04 2.287972e-05
  [64,] 6.818726e-05 1.300555e-04 2.281258e-05
  [65,] 7.636149e-05 1.191102e-04 2.372366e-05
  [66,] 6.894521e-05 1.311209e-04 2.249824e-05
  [67,] 6.900586e-05 1.309238e-04 2.250363e-05
  [68,] 6.804670e-05 1.311450e-04 2.289829e-05
  [69,] 5.296688e-05 9.803803e-05 1.646396e-05
  [70,] 6.687642e-05 1.067639e-04 2.063535e-05
  [71,] 7.051831e-05 1.304427e-04 2.373775e-05
  [72,] 6.882581e-05 1.310614e-04 2.315453e-05
  [73,] 7.081839e-05 1.305293e-04 2.387274e-05
  [74,] 6.222658e-05 1.067639e-04 1.933280e-05
  [75,] 6.236300e-05 1.067639e-04 1.937119e-05
  [76,] 7.015556e-05 1.418781e-04 2.329432e-05
  [77,] 6.856125e-05 1.315850e-04 2.317207e-05
  [78,] 6.545183e-05 1.067495e-04 2.011486e-05
  [79,] 5.354750e-05 1.056488e-04 1.358235e-05
  [80,] 6.862130e-05 9.012396e-05 2.148763e-05
  [81,] 4.506278e-05 1.178089e-04 1.419157e-05
  [82,] 4.626945e-05 1.234552e-04 1.410094e-05
  [83,] 6.338877e-05 1.302902e-04 2.065617e-05
  [84,] 6.344463e-05 1.309790e-04 2.043323e-05
  [85,] 6.327058e-05 1.311643e-04 2.044250e-05
  [86,] 5.407336e-05 1.074857e-04 1.707867e-05
  [87,] 7.508367e-05 1.438361e-04 2.545323e-05
  [88,] 7.606782e-05 1.174553e-04 2.348656e-05
  [89,] 7.601639e-05 1.174651e-04 2.350831e-05
  [90,] 6.451613e-05 1.328401e-04 2.068929e-05
  [91,] 7.749083e-05 1.174869e-04 2.400085e-05
  [92,] 4.981922e-05 1.067574e-04 1.640993e-05
  [93,] 7.725857e-05 1.174498e-04 2.390684e-05
  [94,] 7.718567e-05 1.178222e-04 2.403770e-05
  [95,] 6.463834e-05 1.327842e-04 2.069567e-05
  [96,] 5.026446e-05 1.006903e-04 1.615911e-05
  [97,] 5.479348e-05 1.079611e-04 1.709861e-05
  [98,] 5.520485e-05 1.079379e-04 1.719085e-05
  [99,] 5.500938e-05 1.079379e-04 1.715290e-05
 [100,] 7.704663e-05 1.181082e-04 2.404444e-05
 [101,] 5.479348e-05 1.079328e-04 1.709996e-05
 [102,] 9.298584e-05 1.105086e-04 1.748921e-05
 [103,] 7.720208e-05 1.181468e-04 2.405546e-05
 [104,] 7.704143e-05 1.181862e-04 2.398507e-05
 [105,] 7.540210e-05 1.341857e-04 2.240961e-05
 [106,] 6.359448e-05 1.088548e-04 1.877166e-05
 [107,] 5.026080e-05 9.747881e-05 1.568230e-05
 [108,] 3.035966e-04 1.451951e-04 6.653091e-05
 [109,] 6.439574e-05 1.485229e-04 2.147875e-05
 [110,] 5.185745e-05 8.578724e-05 1.512833e-05
 [111,] 5.028033e-05 1.013519e-04 1.581000e-05
 [112,] 5.045214e-05 1.028129e-04 1.558785e-05
 [113,] 7.842638e-05 1.176615e-04 2.405948e-05
 [114,] 5.265563e-05 9.074304e-05 1.527416e-05
 [115,] 4.837486e-05 9.444283e-05 1.650034e-05
 [116,] 5.058667e-05 1.055066e-04 1.556490e-05
 [117,] 7.870030e-05 1.415034e-04 2.698440e-05
 [118,] 4.202536e-04 1.452961e-04 8.429671e-05
 [119,] 4.187299e-04 1.458332e-04 8.346303e-05
 [120,] 8.202430e-05 1.039233e-04 1.564640e-05
 [121,] 6.489948e-05 1.218395e-04 1.782998e-05
 [122,] 5.713303e-05 1.272427e-04 1.782296e-05
 [123,] 7.670991e-05 1.198931e-04 2.417912e-05
 [124,] 2.835889e-04 8.183308e-05 3.682117e-05
 [125,] 2.742479e-04 1.466602e-04 5.952723e-05
 [126,] 8.536322e-05 1.408006e-04 2.929135e-05
 [127,] 4.750148e-05 1.415022e-04 1.604192e-05
 [128,] 6.854232e-05 1.457984e-04 2.002840e-05
 [129,] 6.371268e-05 1.238245e-04 2.197216e-05
 [130,] 7.088308e-05 1.485396e-04 2.030214e-05
 [131,] 2.781468e-04 1.472098e-04 5.969745e-05
 [132,] 4.748828e-05 1.412729e-04 1.588228e-05
 [133,] 6.882003e-05 1.496572e-04 1.998749e-05
 [134,] 6.403618e-05 1.227685e-04 2.189576e-05
 [135,] 7.701809e-05 1.184002e-04 2.399165e-05
 [136,] 7.098059e-05 1.222160e-04 2.458546e-05
 [137,] 6.873871e-05 1.219209e-04 2.364196e-05
 [138,] 4.805230e-05 1.415825e-04 1.642256e-05
 [139,] 3.896160e-04 1.404892e-04 1.257771e-04
 [140,] 5.486470e-05 1.298491e-04 1.730684e-05
 [141,] 3.804923e-04 1.027619e-04 4.422504e-05
 [142,] 8.534939e-05 1.512379e-04 2.726344e-05
 [143,] 5.552343e-05 1.113166e-04 1.487241e-05
 [144,] 5.252934e-05 8.732292e-05 1.509592e-05
 [145,] 7.940650e-05 1.796774e-04 1.733154e-05
 [146,] 7.465290e-05 1.136503e-04 3.126774e-05
 [147,] 8.331922e-05 1.285017e-04 4.020099e-05
 [148,] 7.700530e-05 1.096661e-04 3.135263e-05
 [149,] 7.296421e-05 1.099556e-04 2.930928e-05
 [150,] 1.252684e-04 1.243974e-04 4.196462e-05
 [151,] 7.205167e-05 1.045656e-04 2.762625e-05
 [152,] 8.259373e-05 1.186139e-04 3.694911e-05
 [153,] 7.188307e-05 9.045796e-05 2.345903e-05
 [154,] 5.171447e-05 9.072693e-05 1.504943e-05
 [155,] 4.983068e-05 9.114390e-05 1.513195e-05
 [156,] 5.056047e-05 8.759476e-05 1.476938e-05
 [157,] 5.041670e-05 8.795039e-05 1.479904e-05
 [158,] 4.703137e-05 8.830147e-05 1.436122e-05
 [159,] 5.032635e-05 1.335735e-04 1.655045e-05
 [160,] 5.075464e-05 8.494308e-05 1.487403e-05
 [161,] 5.096517e-05 8.494147e-05 1.476667e-05
 [162,] 1.291982e-04 1.326464e-04 1.823253e-05
 [163,] 4.718624e-05 8.250477e-05 1.407888e-05
 [164,] 5.051039e-05 8.860501e-05 1.562121e-05
 [165,] 5.043687e-05 9.223884e-05 1.580396e-05
 [166,] 5.064341e-05 8.929007e-05 1.578873e-05
 [167,] 1.164453e-04 1.336098e-04 3.489730e-05
 [168,] 5.100891e-05 8.943108e-05 1.605180e-05
 [169,] 5.100891e-05 9.069917e-05 1.616253e-05
 [170,] 6.404235e-05 8.877924e-05 1.832544e-05
 [171,] 5.822798e-05 8.690078e-05 1.897313e-05
 [172,] 5.767238e-05 8.743884e-05 1.888941e-05
 [173,] 1.496756e-04 1.502106e-04 2.033300e-05
 [174,] 2.840957e-04 1.889226e-04 1.872321e-05
 [175,] 2.010749e-04 5.775989e-04 1.608684e-05
 [176,] 3.157681e-04 1.838139e-04 1.967473e-05
 [177,] 1.936801e-04 5.936145e-04 1.600430e-05
 [178,] 8.075176e-05 9.722832e-05 2.380467e-05
 [179,] 2.892797e-04 1.785497e-04 1.919825e-05
 [180,] 2.892797e-04 1.772370e-04 1.924985e-05
 [181,] 2.141421e-04 1.973640e-04 1.671240e-05
 [182,] 2.729560e-04 1.747837e-04 1.890361e-05
 [183,] 2.729560e-04 1.747837e-04 1.890361e-05
 [184,] 2.601257e-04 1.759392e-04 1.850439e-05
 [185,] 6.050355e-05 9.277087e-05 2.124157e-05
 [186,] 2.390168e-04 1.641355e-04 1.821134e-05
 [187,] 1.157901e-04 1.183177e-04 3.309625e-05
 [188,] 2.447178e-04 1.608966e-04 1.851484e-05
 [189,] 1.157901e-04 1.183085e-04 3.309349e-05
 [190,] 1.850149e-04 6.361668e-04 1.598821e-05
 [191,] 2.346264e-04 1.788252e-04 1.756767e-05
 [192,] 2.300102e-04 1.788252e-04 1.743795e-05
 [193,] 2.346264e-04 1.801686e-04 1.752579e-05
 [194,] 1.157901e-04 1.181270e-04 3.306091e-05
 [195,] 2.398438e-04 1.852049e-04 1.763557e-05
 [196,] 5.758641e-05 9.407668e-05 2.009911e-05
 [197,] 2.367767e-04 1.811079e-04 1.779541e-05
 [198,] 8.145111e-05 9.949479e-05 2.449282e-05
 [199,] 8.443069e-05 9.281283e-05 1.950007e-05
 [200,] 2.497202e-04 1.920929e-04 1.769892e-05
 [201,] 2.548549e-04 1.907723e-04 1.787252e-05
 [202,] 2.432997e-04 1.931283e-04 1.761787e-05
 [203,] 2.432997e-04 1.944611e-04 1.758079e-05
 [204,] 2.432997e-04 1.944611e-04 1.758079e-05
 [205,] 1.156046e-04 1.183201e-04 3.302346e-05
 [206,] 2.432997e-04 1.959582e-04 1.753983e-05
 [207,] 1.813402e-04 2.221270e-04 1.548812e-05
 [208,] 2.369233e-04 1.974725e-04 1.726120e-05
 [209,] 2.528055e-04 1.944611e-04 1.775308e-05
 [210,] 2.499020e-04 1.884090e-04 1.809540e-05
 [211,] 1.157467e-04 1.183342e-04 3.305020e-05
 [212,] 2.747261e-04 1.950776e-04 1.854922e-05
 [213,] 2.570755e-04 1.994073e-04 1.796474e-05
 [214,] 2.549628e-04 1.906805e-04 1.828602e-05
 [215,] 2.549628e-04 1.935248e-04 1.819932e-05
 [216,] 2.198653e-04 7.447013e-04 1.838631e-05
 [217,] 1.160076e-04 1.185059e-04 3.322447e-05
 [218,] 1.156630e-04 1.182692e-04 3.303873e-05
 [219,] 2.900248e-04 2.071020e-04 1.883398e-05
 [220,] 6.588877e-05 1.134077e-04 2.053304e-05
 [221,] 8.433944e-05 1.201305e-04 2.818925e-05
 [222,] 8.294348e-05 1.199862e-04 2.762421e-05
 [223,] 1.617420e-04 2.700794e-04 2.180637e-05
 [224,] 8.740484e-05 1.176199e-04 2.869765e-05
 [225,] 9.256708e-05 1.168943e-04 2.968525e-05
 [226,] 4.711490e-05 1.138321e-04 1.517948e-05
 [227,] 2.613057e-04 2.670653e-04 2.952678e-05
 [228,] 5.390733e-05 9.855336e-05 1.494067e-05
 [229,] 5.376184e-05 1.042985e-04 1.513742e-05
 [230,] 5.595010e-05 1.021671e-04 1.506468e-05
 [231,] 5.658959e-05 1.183727e-04 1.535623e-05
 [232,] 8.583030e-05 5.178133e-04 2.038436e-05
 [233,] 4.910313e-05 9.637989e-05 1.495658e-05
 [234,] 7.075939e-05 7.914773e-05 2.317915e-05
 [235,] 6.132288e-05 1.330256e-04 1.974579e-05
 [236,] 1.271816e-04 1.170396e-04 3.156039e-05
 [237,] 6.186365e-05 1.329147e-04 1.980655e-05
 [238,] 7.332148e-05 7.990919e-05 2.442279e-05
 [239,] 6.928633e-05 8.026035e-05 2.321528e-05
 [240,] 6.214910e-05 1.328678e-04 1.985531e-05
 [241,] 1.231607e-04 1.174837e-04 3.099682e-05
 [242,] 6.186365e-05 1.323708e-04 1.982622e-05
 [243,] 6.314048e-05 9.991885e-05 2.577441e-05
 [244,] 5.345195e-05 1.229620e-04 1.491352e-05
 [245,] 6.235763e-05 1.323648e-04 1.991715e-05
 [246,] 4.788067e-05 8.015184e-05 1.461837e-05
 [247,] 6.186365e-05 1.325744e-04 1.982230e-05
 [248,] 5.538947e-05 1.576344e-04 1.339279e-05
 [249,] 6.205033e-05 1.330551e-04 1.983939e-05
 [250,] 5.299784e-05 1.401965e-04 1.352142e-05
 [251,] 6.246742e-05 1.330404e-04 1.990858e-05
 [252,] 5.431724e-05 1.455257e-04 1.348876e-05
 [253,] 5.640154e-05 1.629267e-04 1.338233e-05
 [254,] 6.242681e-05 1.657283e-04 1.335784e-05
 [255,] 6.225153e-05 1.331573e-04 1.986540e-05
 [256,] 6.082563e-05 1.695545e-04 1.334667e-05
 [257,] 7.540764e-05 1.566450e-04 1.373858e-05
 [258,] 6.979727e-05 1.638664e-04 1.349371e-05
 [259,] 7.123661e-05 1.697403e-04 1.339826e-05
 [260,] 6.784447e-05 1.332809e-04 2.107195e-05
 [261,] 5.814410e-05 1.485930e-04 1.337588e-05
 [262,] 6.586594e-05 1.322200e-04 2.073945e-05
 [263,] 6.243547e-05 1.173881e-04 2.429948e-05
 [264,] 5.110326e-05 1.183668e-04 1.480099e-05
 [265,] 6.670016e-05 1.324455e-04 2.089003e-05
 [266,] 6.503445e-05 1.686870e-04 1.336756e-05
 [267,] 1.055390e-04 1.372992e-04 2.338519e-05
 [268,] 7.151567e-05 1.678156e-04 1.349621e-05
 [269,] 1.258969e-04 1.727728e-04 1.547640e-05
 [270,] 9.007654e-05 1.316078e-04 2.877853e-05
 [271,] 2.328778e-04 2.172998e-04 1.733222e-05
 [272,] 8.875248e-05 1.316181e-04 2.813316e-05
 [273,] 8.969303e-05 1.315678e-04 2.840727e-05
 [274,] 9.108330e-05 1.315663e-04 2.882737e-05
 [275,] 7.206169e-05 1.603740e-04 1.355872e-05
 [276,] 1.354722e-04 1.679029e-04 1.592146e-05
 [277,] 1.399437e-04 1.668640e-04 1.613642e-05
 [278,] 2.897968e-04 2.070451e-04 1.896085e-05
 [279,] 1.354722e-04 1.494050e-04 1.644074e-05
 [280,] 1.014090e-04 1.310562e-04 3.225446e-05
 [281,] 2.838225e-04 1.982697e-04 1.907792e-05
 [282,] 1.333965e-04 1.477869e-04 1.639506e-05
 [283,] 6.263115e-05 1.437408e-04 1.335989e-05
 [284,] 1.376817e-04 1.452930e-04 1.668784e-05
 [285,] 2.897968e-04 1.953721e-04 1.933206e-05
 [286,] 1.376817e-04 1.429513e-04 1.677413e-05
 [287,] 1.399437e-04 1.413748e-04 1.694706e-05
 [288,] 2.015313e-04 1.469474e-04 1.955146e-05
 [289,] 1.399437e-04 1.406754e-04 1.697499e-05
 [290,] 9.834787e-05 1.309338e-04 3.112196e-05
 [291,] 1.427195e-04 1.310132e-04 4.240601e-05
 [292,] 2.092913e-04 1.452930e-04 1.998131e-05
 [293,] 1.977943e-04 1.469474e-04 1.938827e-05
 [294,] 5.556650e-05 1.131136e-04 1.430900e-05
 [295,] 6.740372e-05 1.240572e-04 1.900999e-05
 [296,] 2.838225e-04 1.900396e-04 1.935622e-05
 [297,] 5.499424e-05 1.264280e-04 1.434514e-05
 [298,] 5.556650e-05 1.258805e-04 1.432378e-05
 [299,] 8.024034e-05 1.476287e-04 1.397838e-05
 [300,] 2.959310e-04 1.847296e-04 1.988707e-05
 [301,] 1.192057e-04 1.145169e-04 3.074513e-05
 [302,] 9.409727e-05 1.304109e-04 2.999108e-05
 [303,] 2.214383e-04 1.477869e-04 2.035612e-05
 [304,] 5.947565e-05 1.139269e-04 1.446837e-05
 [305,] 6.715119e-05 1.460104e-04 1.347166e-05
 [306,] 6.616434e-05 1.468543e-04 1.343610e-05
 [307,] 6.151088e-05 1.151255e-04 1.452780e-05
 [308,] 6.559747e-05 1.476287e-04 1.341560e-05
 [309,] 9.312955e-05 1.302903e-04 3.001093e-05
 [310,] 2.309258e-04 1.972868e-04 1.754699e-05
 [311,] 2.355082e-04 1.960704e-04 1.770785e-05
 [312,] 9.155507e-05 1.303315e-04 2.960280e-05
 [313,] 1.750678e-04 1.554823e-04 1.810673e-05
 [314,] 1.207989e-04 8.228346e-05 2.567925e-05
 [315,] 1.199598e-04 1.153519e-04 3.064752e-05
 [316,] 2.267735e-04 2.031345e-04 1.728384e-05
 [317,] 9.023947e-05 1.303865e-04 2.908814e-05
 [318,] 1.156713e-04 1.529290e-04 1.540531e-05
 [319,] 2.509293e-04 1.972868e-04 1.802039e-05
 [320,] 9.089380e-05 1.303954e-04 2.931132e-05
 [321,] 8.989752e-05 1.303865e-04 2.898174e-05
 [322,] 9.388592e-05 1.303909e-04 3.044096e-05
 [323,] 6.132555e-05 1.560148e-04 1.332587e-05
 [324,] 6.132555e-05 1.568241e-04 1.332478e-05
 [325,] 1.105660e-04 1.536485e-04 1.520818e-05
 [326,] 6.112103e-05 1.623489e-04 1.331832e-05
 [327,] 6.155482e-05 1.661961e-04 1.331813e-05
 [328,] 1.794117e-04 1.115948e-04 5.664951e-05
 [329,] 1.628563e-04 1.975251e-04 1.640177e-05
 [330,] 9.249283e-05 1.338127e-04 2.731200e-05
 [331,] 6.483428e-05 1.340937e-04 2.024594e-05
 [332,] 1.312062e-04 1.669254e-04 1.583169e-05
 [333,] 1.312062e-04 1.649372e-04 1.587959e-05
 [334,] 1.181545e-04 1.194891e-04 2.913601e-05
 [335,] 6.371713e-05 1.374955e-04 1.395690e-05
 [336,] 9.937465e-05 1.740818e-04 1.432860e-05
 [337,] 1.188382e-04 1.994658e-04 1.410639e-05
 [338,] 6.498121e-05 1.357605e-04 2.010263e-05
 [339,] 9.070227e-05 1.352556e-04 2.660836e-05
 [340,] 1.101947e-04 1.951726e-04 1.388981e-05
 [341,] 9.636647e-05 1.357790e-04 2.787459e-05
 [342,] 1.247832e-04 1.019200e-04 2.029630e-05
 [343,] 1.275705e-04 1.167709e-04 3.125321e-05
 [344,] 5.321521e-05 1.241003e-04 1.459258e-05
 [345,] 7.915012e-05 1.648469e-04 1.362282e-05
 [346,] 6.156118e-05 1.346823e-04 1.384860e-05
 [347,] 6.892914e-05 1.370130e-04 2.106089e-05
 [348,] 1.914944e-04 1.124333e-04 6.269312e-05
 [349,] 7.665019e-05 2.017444e-04 1.335483e-05
 [350,] 7.915093e-05 1.862174e-04 1.339188e-05
 [351,] 8.548545e-05 1.874558e-04 1.347755e-05
 [352,] 8.529671e-05 3.249439e-04 3.398964e-05
 [353,] 6.828212e-05 1.502170e-04 1.391737e-05
 [354,] 1.178502e-04 1.343089e-04 3.685590e-05
 [355,] 7.746633e-05 1.818313e-04 1.340856e-05
 [356,] 7.290206e-05 2.510015e-04 1.387553e-05
 [357,] 7.290206e-05 2.510015e-04 1.387553e-05
 [358,] 7.106406e-05 7.572947e-05 1.894009e-05
 [359,] 1.194820e-04 1.348838e-04 3.775567e-05
 [360,] 1.252615e-04 1.117937e-04 1.944134e-05
 [361,] 1.192596e-04 1.365665e-04 3.528442e-05
 [362,] 8.169548e-05 1.537714e-04 1.372135e-05
 [363,] 5.230728e-05 1.114934e-04 1.473553e-05
 [364,] 1.194675e-04 1.342293e-04 3.690943e-05
 [365,] 6.820314e-05 1.545805e-04 1.379346e-05
 [366,] 1.204470e-04 1.341408e-04 3.723600e-05
 [367,] 6.183740e-05 1.448794e-04 1.391332e-05
 [368,] 1.200978e-04 1.342178e-04 3.694865e-05
 [369,] 7.876595e-05 1.637103e-04 1.367892e-05
 [370,] 1.183069e-04 1.342626e-04 3.670819e-05
 [371,] 1.213469e-04 1.342221e-04 3.753585e-05
 [372,] 1.239811e-04 1.708111e-04 2.757756e-05
 [373,] 2.469274e-04 9.773172e-05 2.473956e-05
 [374,] 1.119768e-04 1.263016e-04 2.673779e-05
 [375,] 1.540394e-04 7.891203e-05 2.435157e-05
 [376,] 7.023559e-05 1.818881e-04 2.856451e-05
 [377,] 1.486113e-04 8.029933e-05 2.407687e-05
 [378,] 1.490357e-04 8.952690e-05 2.502606e-05
 [379,] 5.579274e-05 1.269343e-04 2.332478e-05
 [380,] 8.630626e-05 1.732035e-04 3.923306e-05
 [381,] 9.907530e-05 8.012309e-05 2.091493e-05
 [382,] 5.634613e-05 1.173446e-04 2.361538e-05
 [383,] 5.553221e-05 1.227836e-04 2.361311e-05
 [384,] 5.577347e-05 1.240223e-04 2.394784e-05
 [385,] 6.010061e-05 1.383128e-04 1.938005e-05
 [386,] 1.017366e-04 8.801144e-05 2.103404e-05
 [387,] 1.004632e-04 1.079008e-04 2.292069e-05
 [388,] 5.634095e-05 1.397892e-04 2.622253e-05
 [389,] 5.933021e-05 1.097641e-04 1.816507e-05
 [390,] 1.056277e-04 1.011168e-04 2.211740e-05
 [391,] 5.265396e-05 1.531037e-04 2.362584e-05
 [392,] 6.264514e-05 1.741822e-04 3.427814e-05
 [393,] 1.154192e-04 1.229861e-04 3.113863e-05
 [394,] 5.203416e-05 1.759578e-04 2.417788e-05
 [395,] 6.654245e-05 1.388238e-04 2.238297e-05
 [396,] 6.145586e-05 1.723572e-04 3.294284e-05
 [397,] 6.573563e-05 1.377635e-04 2.185564e-05
 [398,] 6.567967e-05 1.383723e-04 2.184111e-05
 [399,] 5.263422e-05 1.511985e-04 2.330255e-05
 [400,] 1.082891e-04 8.992481e-05 2.115404e-05
 [401,] 8.372712e-05 1.210043e-04 3.569982e-05
 [402,] 6.448043e-05 1.247109e-04 2.494503e-05
 [403,] 1.105932e-04 1.085159e-04 2.235739e-05
 [404,] 5.322552e-05 1.581679e-04 2.406162e-05
 [405,] 5.207436e-05 1.343215e-04 2.131703e-05
 [406,] 5.178253e-05 1.458817e-04 2.134514e-05
 [407,] 7.893863e-05 8.908258e-05 2.021372e-05
 [408,] 6.828100e-05 1.456884e-04 3.479949e-05
 [409,] 1.340308e-04 1.155893e-04 3.775582e-05
 [410,] 5.862764e-05 7.596572e-05 1.590445e-05
 [411,] 9.243245e-05 7.617645e-05 1.987405e-05
 [412,] 6.330476e-05 7.555733e-05 1.981320e-05
 [413,] 6.419061e-05 7.419983e-05 1.958755e-05
 [414,] 6.330476e-05 7.419983e-05 1.932882e-05
 [415,] 1.316561e-04 7.816720e-05 2.115948e-05
 [416,] 1.316561e-04 7.834385e-05 2.110551e-05
 [417,] 8.852744e-05 1.178803e-04 2.148726e-05
 [418,] 1.315841e-04 8.223043e-05 2.033115e-05
 [419,] 1.597043e-04 7.893438e-05 2.338270e-05
 [420,] 1.597043e-04 8.541796e-05 2.157022e-05
 [421,] 1.222891e-04 7.979425e-05 1.992199e-05
 [422,] 1.261017e-04 8.451518e-05 1.935080e-05
 [423,] 1.989141e-02 1.230545e-04 2.063413e-03
 [424,] 1.299416e-04 8.641428e-05 1.931983e-05
 [425,] 1.169744e-04 1.374370e-04 3.797452e-05
 [426,] 1.446674e-04 8.231116e-05 2.114567e-05
 [427,] 5.901731e-05 7.049335e-05 1.570812e-05
 [428,] 1.891901e-04 1.541047e-04 3.071175e-05
 [429,] 5.589563e-05 8.034620e-05 1.781461e-05
 [430,] 5.106914e-05 8.018538e-05 1.595063e-05
 [431,] 3.074730e-04 1.308027e-04 6.844495e-05
 [432,] 7.138882e-05 7.408503e-05 2.022581e-05
 [433,] 7.075015e-05 7.402700e-05 2.002316e-05
 [434,] 7.079358e-05 7.450494e-05 2.040923e-05
 [435,] 5.430785e-05 7.698290e-05 1.665176e-05
 [436,] 9.489485e-05 8.681106e-05 2.614892e-05
 [437,] 5.360938e-05 7.608139e-05 1.620773e-05
 [438,] 5.423611e-05 7.636042e-05 1.647572e-05
 [439,] 7.142506e-05 7.398881e-05 1.989277e-05
 [440,] 5.397792e-05 7.643992e-05 1.630146e-05
 [441,] 5.541643e-05 7.832837e-05 1.718691e-05
 [442,] 5.346261e-05 7.832837e-05 1.651476e-05
 [443,] 7.213298e-05 7.555978e-05 2.092443e-05
 [444,] 8.862115e-05 1.456058e-04 2.126709e-05
 [445,] 7.606995e-05 8.545295e-05 2.560603e-05
 [446,] 1.186446e-04 1.284261e-04 3.156098e-05
 [447,] 4.227983e-04 1.483064e-04 2.210554e-05
 [448,] 6.599712e-05 9.354678e-05 1.506834e-05
 [449,] 6.372341e-05 9.169399e-05 1.494070e-05
 [450,] 5.278377e-05 8.445135e-05 1.538881e-05
 [451,] 6.318671e-04 1.275296e-04 2.324585e-05
 [452,] 7.542559e-05 8.842712e-05 1.652136e-05
 [453,] 5.868569e-05 8.879717e-05 1.456384e-05
 [454,] 5.709407e-05 8.730845e-05 1.447299e-05
 [455,] 1.393913e-04 1.261924e-04 4.942364e-05
 [456,] 7.058504e-04 9.714064e-05 3.138012e-05
 [457,] 5.257997e-05 7.709434e-05 1.495822e-05
 [458,] 6.246382e-04 8.644752e-05 3.378157e-05
 [459,] 2.543479e-04 1.146065e-04 8.875719e-05
 [460,] 6.110138e-05 7.696985e-05 1.711738e-05
 [461,] 1.134063e-04 1.543878e-04 4.571250e-05
 [462,] 7.103496e-05 9.952214e-05 1.528398e-05
 [463,] 6.009261e-04 9.104187e-05 3.123147e-05
 [464,] 1.756083e-04 1.347603e-04 7.367479e-05
 [465,] 1.743734e-04 1.329248e-04 7.149706e-05
 [466,] 6.056079e-05 7.671129e-05 1.676760e-05
 [467,] 5.473803e-04 9.836017e-05 2.781116e-05
 [468,] 5.413764e-05 1.038782e-04 1.554291e-05
 [469,] 5.444894e-04 9.380810e-05 2.909286e-05
 [470,] 2.515085e-04 1.080026e-04 7.838101e-05
 [471,] 5.398495e-04 8.622125e-05 3.183860e-05
 [472,] 6.190962e-05 7.625935e-05 1.680166e-05
 [473,] 5.398495e-04 8.824599e-05 3.095429e-05
 [474,] 1.735834e-04 1.404900e-04 7.854028e-05
 [475,] 6.787274e-05 9.745831e-05 1.509650e-05
 [476,] 5.352440e-05 1.024795e-04 1.568236e-05
 [477,] 5.565197e-05 1.035573e-04 1.582995e-05
 [478,] 5.578164e-05 1.021569e-04 1.575509e-05
 [479,] 4.726196e-04 9.748857e-05 2.716889e-05
 [480,] 5.500031e-05 1.159993e-04 1.645326e-05
 [481,] 5.471773e-05 1.164429e-04 1.661345e-05
 [482,] 2.158812e-04 9.160830e-05 3.098253e-05
 [483,] 4.631021e-05 1.211827e-04 1.475904e-05
 [484,] 1.739519e-04 1.056351e-04 4.405814e-05
 [485,] 1.936642e-04 9.698547e-05 2.100911e-05
 [486,] 1.467782e-04 1.245762e-04 1.669741e-05
 [487,] 1.348957e-04 1.331276e-04 1.591271e-05
 [488,] 1.568147e-04 1.211890e-04 1.712047e-05
 [489,] 1.686264e-04 1.120556e-04 1.810204e-05
 [490,] 1.589886e-04 1.109852e-04 1.778814e-05
 [491,] 1.949171e-04 1.097751e-04 1.931473e-05
 [492,] 1.551243e-04 1.097751e-04 1.771052e-05
 [493,] 1.529119e-04 1.157034e-04 1.735914e-05
 [494,] 1.546835e-04 1.163070e-04 1.739475e-05
 [495,] 1.489518e-04 1.151360e-04 1.723375e-05
 [496,] 1.530261e-04 1.122801e-04 1.756668e-05
 [497,] 8.546826e-05 8.245635e-05 1.634090e-05
 [498,] 1.253720e-04 1.175377e-04 1.618367e-05
 [499,] 1.059767e-04 9.188857e-05 1.661143e-05
 [500,] 1.025536e-04 9.019372e-05 1.654526e-05
 [501,] 4.970140e-05 7.817211e-05 1.386584e-05
 [502,] 4.931214e-05 7.535206e-05 1.394941e-05
 [503,] 4.953436e-05 7.740256e-05 1.387473e-05
 [504,] 5.137344e-05 1.397689e-04 2.042257e-05
 [505,] 5.028676e-05 8.469872e-05 1.382302e-05
 [506,] 5.073503e-05 8.661161e-05 1.382320e-05
 [507,] 4.908069e-05 7.709136e-05 1.385173e-05
 [508,] 4.871564e-05 7.651640e-05 1.384211e-05
 [509,] 4.846955e-05 7.689232e-05 1.382547e-05
 [510,] 4.892655e-05 7.689232e-05 1.384667e-05
 [511,] 4.905253e-05 7.689232e-05 1.385473e-05
 [512,] 4.905253e-05 7.679566e-05 1.385724e-05
 [513,] 4.905253e-05 7.679566e-05 1.385724e-05
 [514,] 5.176507e-05 1.345444e-04 2.032618e-05
 [515,] 4.877516e-05 7.609396e-05 1.385721e-05
 [516,] 4.892655e-05 7.719846e-05 1.384057e-05
 [517,] 4.866156e-05 7.601287e-05 1.385110e-05
 [518,] 1.326368e-04 1.397894e-04 5.642216e-05
 [519,] 5.164132e-05 1.344574e-04 2.037205e-05
 [520,] 3.351455e-04 8.705999e-05 5.991459e-05
 [521,] 5.227304e-05 1.301674e-04 2.046282e-05
 [522,] 5.347859e-05 1.319366e-04 2.126584e-05
 [523,] 4.910262e-05 8.040997e-05 1.383962e-05
 [524,] 3.224309e-04 8.779376e-05 6.127842e-05
 [525,] 4.983852e-05 7.892668e-05 1.395844e-05
 [526,] 5.350498e-05 1.221069e-04 2.046149e-05
 [527,] 1.877590e-04 1.447976e-04 5.343994e-05
 [528,] 4.862293e-05 7.971465e-05 1.384159e-05
 [529,] 3.237758e-04 8.765793e-05 6.164135e-05
 [530,] 4.897446e-05 7.345469e-05 1.395903e-05
 [531,] 5.288500e-05 1.223835e-04 2.013357e-05
 [532,] 5.312056e-05 1.231478e-04 2.031244e-05
 [533,] 5.296567e-05 7.216443e-05 1.497723e-05
 [534,] 4.990020e-05 9.339491e-05 1.485786e-05
 [535,] 5.435713e-05 7.253625e-05 1.483720e-05
 [536,] 5.188206e-05 9.359341e-05 1.552127e-05
 [537,] 1.146490e-04 1.045567e-04 1.934027e-05
 [538,] 7.046490e-05 8.930662e-05 1.894045e-05
 [539,] 5.258926e-05 7.061195e-05 1.456604e-05
 [540,] 7.745738e-05 7.254348e-05 2.261487e-05
 [541,] 7.183942e-05 7.377097e-05 1.971990e-05
 [542,] 7.759617e-05 7.485310e-05 2.401013e-05
 [543,] 8.169615e-05 7.699300e-05 2.646467e-05
 [544,] 8.261863e-05 7.718018e-05 2.684546e-05
 [545,] 8.356106e-05 7.773718e-05 2.742667e-05
 [546,] 8.738643e-05 8.678265e-05 3.305184e-05
 [547,] 8.636224e-05 8.593029e-05 3.227647e-05
 [548,] 9.273662e-05 8.507767e-05 3.428608e-05
 [549,] 9.773972e-05 1.224793e-04 2.233444e-05
 [550,] 4.515251e-05 1.295918e-04 1.481534e-05
 [551,] 9.527590e-05 1.231299e-04 2.186047e-05
 [552,] 8.447584e-05 8.619182e-05 3.166040e-05
 [553,] 8.351346e-05 8.593029e-05 3.117651e-05
 [554,] 9.925760e-05 8.368730e-05 3.470040e-05
 [555,] 8.449810e-05 1.175123e-04 2.086370e-05
 [556,] 8.422151e-05 9.170436e-05 3.317066e-05
 [557,] 2.323827e-04 7.448582e-05 4.856616e-05
 [558,] 7.492842e-05 9.562379e-05 3.133999e-05
 [559,] 8.418441e-05 1.053534e-04 3.813858e-05
 [560,] 7.657202e-05 9.684689e-05 3.250654e-05
 [561,] 8.038635e-05 1.071985e-04 2.229424e-05
 [562,] 7.657202e-05 9.726343e-05 3.263646e-05
 [563,] 2.521584e-04 6.923267e-05 4.947887e-05
 [564,] 9.057641e-05 7.171180e-05 2.387063e-05
 [565,] 2.716829e-04 6.916125e-05 5.179330e-05
 [566,] 2.614337e-04 6.923340e-05 5.083971e-05
 [567,] 2.244323e-04 7.466550e-05 4.863947e-05
 [568,] 3.079021e-04 6.917429e-05 4.722002e-05
 [569,] 2.281525e-04 7.435874e-05 4.581190e-05
 [570,] 2.281525e-04 7.436789e-05 4.617902e-05
 [571,] 4.675782e-05 1.306244e-04 1.539462e-05
 [572,] 2.407103e-04 7.437571e-05 4.639016e-05
 [573,] 2.906575e-04 6.972455e-05 4.439906e-05
 [574,] 8.393054e-05 7.240715e-05 2.197897e-05
 [575,] 8.601932e-05 7.236665e-05 2.259967e-05
 [576,] 8.799311e-05 7.210589e-05 2.274192e-05
 [577,] 1.036054e-04 6.966883e-05 2.369653e-05
 [578,] 8.666638e-05 7.223261e-05 2.260441e-05
 [579,] 8.121241e-05 7.258150e-05 2.177444e-05
 [580,] 9.078084e-05 7.161522e-05 2.413031e-05
 [581,] 9.838219e-05 7.090107e-05 2.501724e-05
 [582,] 9.293799e-05 7.098332e-05 2.402566e-05
 [583,] 9.836295e-05 7.098046e-05 2.509564e-05
 [584,] 8.010766e-05 7.323663e-05 2.200152e-05
 [585,] 8.010766e-05 7.332704e-05 2.206135e-05
 [586,] 1.049423e-04 1.228107e-04 2.919478e-05
 [587,] 1.572859e-04 8.165405e-05 2.909498e-05
 [588,] 8.804229e-05 7.280122e-05 2.439389e-05
 [589,] 8.490350e-05 7.497741e-05 2.410274e-05
 [590,] 9.457992e-05 1.057250e-04 1.832568e-05
 [591,] 8.353278e-05 7.529669e-05 2.395833e-05
 [592,] 8.177622e-05 7.580996e-05 2.368302e-05
 [593,] 9.690072e-05 7.334831e-05 2.648137e-05
 [594,] 9.781523e-05 7.539964e-05 2.835281e-05
 [595,] 9.439800e-05 7.316317e-05 2.485106e-05
 [596,] 9.965591e-05 7.177359e-05 2.514559e-05
 [597,] 1.083626e-04 7.226039e-05 2.406348e-05
 [598,] 8.401453e-05 7.672162e-05 2.047808e-05
 [599,] 8.534378e-05 7.668406e-05 2.101953e-05
 [600,] 7.226474e-05 7.668712e-05 1.880093e-05
 [601,] 8.534378e-05 7.673299e-05 2.064783e-05
 [602,] 8.534378e-05 7.722465e-05 2.000804e-05
 [603,] 8.769275e-05 7.707754e-05 2.046006e-05
 [604,] 8.445112e-05 7.782105e-05 1.972843e-05
 [605,] 8.358432e-05 7.852342e-05 1.929286e-05
 [606,] 8.903588e-05 7.945038e-05 1.965150e-05
 [607,] 8.316041e-05 7.911926e-05 1.904380e-05
 [608,] 4.988182e-05 7.107050e-05 1.410747e-05
 [609,] 1.073091e-04 1.076594e-04 1.952749e-05
 [610,] 4.945063e-05 7.076798e-05 1.404584e-05
 [611,] 2.091928e-04 1.071194e-04 2.479774e-05
 [612,] 1.050443e-04 1.088267e-04 1.914511e-05
 [613,] 1.028323e-04 1.076356e-04 1.914509e-05
 [614,] 4.992129e-05 7.122362e-05 1.423851e-05
 [615,] 5.020367e-05 7.124982e-05 1.432288e-05
 [616,] 1.352717e-04 7.740269e-05 3.998368e-05
 [617,] 9.065421e-05 7.204973e-05 2.380648e-05
 [618,] 3.865318e-04 1.263178e-04 1.080076e-04
 [619,] 8.764817e-05 7.208635e-05 2.323254e-05
 [620,] 8.095061e-05 7.230257e-05 2.208300e-05
 [621,] 8.596463e-05 7.208753e-05 2.287294e-05
 [622,] 7.874944e-05 7.104262e-05 2.013518e-05
 [623,] 7.784121e-05 7.105454e-05 2.005775e-05
 [624,] 7.197740e-05 7.107336e-05 1.897438e-05
 [625,] 3.909873e-04 1.264015e-04 1.122752e-04
 [626,] 2.417807e-04 1.027272e-04 2.944987e-05
 [627,] 7.026945e-05 1.341254e-04 3.487040e-05
 [628,] 1.056796e-04 7.262818e-05 2.149568e-05
 [629,] 1.038903e-04 1.115017e-04 4.645847e-05
 [630,] 1.084296e-04 7.222906e-05 2.217352e-05
 [631,] 1.502716e-03 1.336912e-04 6.036443e-04
 [632,] 1.502716e-03 1.332175e-04 5.969956e-04
 [633,] 1.209434e-04 1.173450e-04 5.787487e-05
 [634,] 1.068385e-04 9.894282e-05 4.147740e-05
 [635,] 2.198354e-04 1.021688e-04 2.805726e-05
 [636,] 2.187043e-04 1.038347e-04 2.772795e-05
 [637,] 1.219030e-04 1.143251e-04 5.681318e-05
 [638,] 2.189519e-03 1.315545e-04 8.440495e-04
 [639,] 2.189519e-03 1.315560e-04 8.440817e-04
 [640,] 2.269067e-04 1.029103e-04 2.847838e-05
 [641,] 2.189519e-03 1.315054e-04 8.429343e-04
 [642,] 2.356007e-03 1.314601e-04 9.055243e-04
 [643,] 2.245368e-03 1.315560e-04 8.654928e-04
 [644,] 1.205980e-04 7.106315e-05 2.904591e-05
 [645,] 2.087709e-03 1.320345e-04 8.140432e-04
 [646,] 1.166599e-04 1.131977e-04 5.359230e-05
 [647,] 1.173468e-04 7.136834e-05 2.851600e-05
 [648,] 2.140604e-03 1.314940e-04 8.227130e-04
 [649,] 2.155183e-04 1.029103e-04 2.776219e-05
 [650,] 1.166599e-04 1.135785e-04 5.378142e-05
 [651,] 2.175480e-04 1.027693e-04 2.810065e-05
 [652,] 1.188696e-04 7.130397e-05 2.860466e-05
 [653,] 2.087709e-03 1.321688e-04 8.157092e-04
 [654,] 1.205980e-04 7.130397e-05 2.892613e-05
 [655,] 4.634838e-04 1.283020e-04 1.546338e-04
 [656,] 1.991265e-03 1.321468e-04 7.765945e-04
 [657,] 1.183393e-04 1.124439e-04 5.391739e-05
 [658,] 1.991265e-03 1.322747e-04 7.780533e-04
 [659,] 2.047228e-04 1.019116e-04 2.748805e-05
 [660,] 1.988172e-04 1.019116e-04 2.709222e-05
 [661,] 1.942555e-03 1.328902e-04 7.688191e-04
 [662,] 2.221573e-04 1.028704e-04 2.854571e-05
 [663,] 1.234272e-04 1.155123e-04 5.779943e-05
 [664,] 1.234272e-04 1.137993e-04 5.702565e-05
 [665,] 1.216353e-04 1.131635e-04 5.592861e-05
 [666,] 1.223654e-04 7.592380e-05 3.635158e-05
 [667,] 1.968384e-04 1.014720e-04 2.707059e-05
 [668,] 1.234272e-04 1.130848e-04 5.664075e-05
 [669,] 1.234272e-04 1.127280e-04 5.644760e-05
 [670,] 1.948884e-04 1.013623e-04 2.712612e-05
 [671,] 1.992701e-04 1.011593e-04 2.742916e-05
 [672,] 1.992701e-04 1.011593e-04 2.742916e-05
 [673,] 1.166599e-04 1.117099e-04 5.258927e-05
 [674,] 1.166599e-04 1.120233e-04 5.274692e-05
 [675,] 1.853713e-03 1.327670e-04 7.284685e-04
 [676,] 1.992701e-04 1.009580e-04 2.748388e-05
 [677,] 6.679045e-04 1.299428e-04 2.084152e-04
 [678,] 1.996366e-03 1.335535e-04 7.988647e-04
 [679,] 1.244465e-04 1.173500e-04 5.929383e-05
 [680,] 1.934657e-04 1.113727e-04 2.523840e-05
 [681,] 2.146095e-03 1.334984e-04 8.554422e-04
 [682,] 3.220858e-04 1.241915e-04 1.717197e-04
 [683,] 1.195390e-04 1.317519e-04 5.394331e-05
 [684,] 1.058722e-04 7.991050e-05 3.268776e-05
 [685,] 2.864668e-04 8.555192e-05 9.454175e-05
 [686,] 1.034072e-04 8.264722e-05 3.491023e-05
 [687,] 1.227230e-04 9.165371e-05 2.838418e-05
 [688,] 8.447135e-05 7.409109e-05 2.246439e-05
 [689,] 8.484015e-05 7.398079e-05 2.284711e-05
 [690,] 7.688314e-05 1.021743e-04 2.084143e-05
 [691,] 8.558426e-05 7.383115e-05 2.276897e-05
 [692,] 1.017700e-04 8.164929e-05 1.938719e-05
 [693,] 1.017700e-04 8.290102e-05 1.910074e-05
 [694,] 2.538791e-04 7.841581e-05 3.759148e-05
 [695,] 1.916067e-04 7.346497e-05 3.963773e-05
 [696,] 2.845228e-04 9.051212e-05 3.981381e-05
 [697,] 1.852630e-04 7.347548e-05 3.820573e-05
 [698,] 1.862566e-04 7.350037e-05 3.793170e-05
 [699,] 1.882315e-04 7.363712e-05 3.711230e-05
 [700,] 8.546361e-05 7.380649e-05 2.034121e-05
 [701,] 8.167492e-05 7.369841e-05 1.943932e-05
 [702,] 3.052135e-04 1.001085e-04 4.248162e-05
 [703,] 3.119488e-04 9.979655e-05 4.298470e-05
 [704,] 8.117481e-05 7.327990e-05 1.943418e-05
 [705,] 4.373971e-04 9.974599e-05 5.432524e-05
 [706,] 6.417587e-04 7.669405e-05 7.941758e-05
 [707,] 1.208336e-04 7.271397e-05 2.607392e-05
 [708,] 6.212838e-04 7.623522e-05 8.204452e-05
 [709,] 6.350920e-04 7.601795e-05 8.234818e-05
 [710,] 1.240874e-04 7.278824e-05 2.632126e-05
 [711,] 4.843443e-04 1.000062e-04 5.758044e-05
 [712,] 1.194129e-04 7.273708e-05 2.577807e-05
 [713,] 1.291727e-04 7.271397e-05 2.742577e-05
 [714,] 1.306578e-04 7.276183e-05 2.737976e-05
 [715,] 1.382518e-04 7.284600e-05 2.821232e-05
 [716,] 1.363133e-04 7.287736e-05 2.784434e-05
 [717,] 4.470758e-04 9.932927e-05 5.456972e-05
 [718,] 1.382518e-04 7.298138e-05 2.784713e-05
 [719,] 1.382518e-04 7.301938e-05 2.775714e-05
 [720,] 1.382518e-04 7.305903e-05 2.766768e-05
 [721,] 1.402320e-04 7.328704e-05 2.748478e-05
 [722,] 5.163647e-04 1.002970e-04 5.939672e-05
 [723,] 1.420507e-04 7.333204e-05 2.764661e-05
 [724,] 1.575797e-04 7.293688e-05 2.985902e-05
 [725,] 1.551948e-04 7.293688e-05 2.954768e-05
 [726,] 1.551948e-04 7.298531e-05 2.944727e-05
 [727,] 1.551948e-04 7.299002e-05 2.943772e-05
 [728,] 5.245929e-04 1.007061e-04 5.967389e-05
 [729,] 2.209461e-04 1.064531e-04 3.197427e-05
 [730,] 1.485674e-04 7.304031e-05 2.847594e-05
 [731,] 4.732095e-05 7.311464e-05 1.308653e-05
 [732,] 1.485674e-04 7.293688e-05 2.867528e-05
 [733,] 3.972064e-04 1.012923e-04 1.417767e-04
 [734,] 1.465945e-04 7.298531e-05 2.831953e-05
 [735,] 1.444473e-04 7.289015e-05 2.822026e-05
 [736,] 4.727298e-04 9.939777e-05 5.659849e-05
 [737,] 1.423462e-04 7.293688e-05 2.784630e-05
 [738,] 1.423462e-04 7.293688e-05 2.784630e-05
 [739,] 4.135775e-04 1.005621e-04 1.466435e-04
 [740,] 1.444473e-04 7.293688e-05 2.812740e-05
 [741,] 1.444473e-04 7.293688e-05 2.812740e-05
 [742,] 5.033787e-04 9.881362e-05 5.968716e-05
 [743,] 1.465945e-04 7.284141e-05 2.861098e-05
 [744,] 4.535628e-04 9.920770e-05 5.515704e-05
 [745,] 1.444473e-04 7.284141e-05 2.832148e-05
 [746,] 1.974487e-04 1.061714e-04 2.970612e-05
 [747,] 4.884904e-04 1.005621e-04 1.732479e-04
 [748,] 4.980020e-04 7.294443e-05 6.937521e-05
 [749,] 1.508053e-04 7.288632e-05 2.907696e-05
 [750,] 4.379554e-04 1.003080e-04 1.549178e-04
 [751,] 4.443377e-04 9.928290e-05 5.384208e-05
 [752,] 1.485674e-04 7.279819e-05 2.897308e-05
 [753,] 1.508053e-04 7.267862e-05 2.957428e-05
 [754,] 1.508053e-04 7.267862e-05 2.957428e-05
 [755,] 1.508053e-04 7.254266e-05 2.998273e-05
 [756,] 1.508053e-04 7.254266e-05 2.998273e-05
 [757,] 1.485674e-04 7.267862e-05 2.926799e-05
 [758,] 1.485674e-04 7.271680e-05 2.916911e-05
 [759,] 4.611769e-04 9.965349e-05 1.620494e-04
 [760,] 1.508053e-04 7.275665e-05 2.937361e-05
 [761,] 1.485674e-04 7.275665e-05 2.907081e-05
 [762,] 1.485674e-04 7.279819e-05 2.897308e-05
 [763,] 1.485674e-04 7.279819e-05 2.897308e-05
 [764,] 1.485674e-04 7.279819e-05 2.897308e-05
 [765,] 4.611769e-04 9.973333e-05 1.621874e-04
 [766,] 4.611769e-04 9.981405e-05 1.623255e-04
 [767,] 1.485674e-04 7.284141e-05 2.887592e-05
 [768,] 1.485674e-04 7.284141e-05 2.887592e-05
 [769,] 1.508053e-04 7.288632e-05 2.907696e-05
 [770,] 1.508053e-04 7.288632e-05 2.907696e-05
 [771,] 1.508053e-04 7.298089e-05 2.888268e-05
 [772,] 1.508053e-04 7.298120e-05 2.888206e-05
 [773,] 4.265717e-04 9.888138e-05 5.266797e-05
 [774,] 5.206470e-04 7.326210e-05 6.954826e-05
 [775,] 1.508053e-04 7.298120e-05 2.888206e-05
 [776,] 1.508053e-04 7.297985e-05 2.888472e-05
 [777,] 1.530928e-04 7.303118e-05 2.908323e-05
 [778,] 1.530928e-04 7.303118e-05 2.908323e-05
 [779,] 5.330672e-04 7.332700e-05 7.034675e-05
 [780,] 1.530928e-04 7.303118e-05 2.908323e-05
 [781,] 1.530928e-04 7.308286e-05 2.898549e-05
 [782,] 2.138625e-04 7.108247e-05 7.594049e-05
 [783,] 1.530928e-04 7.308286e-05 2.898549e-05
 [784,] 1.530928e-04 7.308286e-05 2.898549e-05
 [785,] 5.206470e-04 7.338780e-05 6.883800e-05
 [786,] 1.512403e-04 7.308286e-05 2.874581e-05
 [787,] 5.776526e-04 1.000557e-04 2.034411e-04
 [788,] 1.506380e-04 7.332780e-05 2.878231e-05
 [789,] 1.444771e-04 7.327825e-05 2.806594e-05
 [790,] 1.405799e-04 7.337903e-05 2.737120e-05
 [791,] 5.861132e-05 1.100220e-04 1.837725e-05
 [792,] 1.528874e-04 7.323039e-05 2.927022e-05
 [793,] 1.524150e-04 7.323039e-05 2.920820e-05
 [794,] 1.528874e-04 7.323039e-05 2.927022e-05
 [795,] 1.550789e-04 7.327825e-05 2.945761e-05
 [796,] 6.464103e-04 1.019351e-04 2.317863e-04
 [797,] 6.852502e-04 1.019351e-04 2.457396e-04
 [798,] 1.550789e-04 7.318246e-05 2.966132e-05
 [799,] 1.566502e-04 7.309682e-05 3.006829e-05
 [800,] 1.574254e-04 7.309682e-05 3.017101e-05
 [801,] 1.527828e-04 7.297827e-05 2.985614e-05
 [802,] 3.936028e-04 1.024022e-04 4.744241e-05
 [803,] 1.485547e-04 7.313967e-05 2.889045e-05
 [804,] 4.342255e-04 1.047992e-04 4.919787e-05
 [805,] 1.542396e-04 7.339462e-05 2.987988e-05
 [806,] 8.542427e-04 1.036262e-04 3.107047e-04
 [807,] 3.579397e-04 1.024435e-04 4.447895e-05
 [808,] 3.579397e-04 1.024377e-04 4.448216e-05
 [809,] 9.061696e-04 1.022856e-04 3.255025e-04
 [810,] 3.879572e-04 9.891722e-05 4.930181e-05
 [811,] 1.456936e-04 7.339429e-05 2.872435e-05
 [812,] 1.417481e-04 7.324797e-05 2.853422e-05
 [813,] 1.560619e-04 1.068346e-04 2.545374e-05
 [814,] 1.543156e-04 7.304037e-05 3.101423e-05
 [815,] 1.543156e-04 7.304037e-05 3.101423e-05
 [816,] 1.417481e-04 7.343677e-05 2.809321e-05
 [817,] 1.543156e-04 7.332206e-05 3.007310e-05
 [818,] 1.520351e-04 7.324797e-05 2.996462e-05
 [819,] 3.251771e-04 9.694143e-05 4.462197e-05
 [820,] 1.564108e-04 7.309149e-05 3.109590e-05
 [821,] 1.587874e-04 7.309149e-05 3.142929e-05
 [822,] 3.251771e-04 9.659224e-05 4.486864e-05
 [823,] 1.754688e-04 7.317631e-05 3.553766e-05
 [824,] 1.282137e-04 7.370331e-05 2.637782e-05
 [825,] 1.588792e-04 7.316705e-05 3.331387e-05
 [826,] 1.521201e-04 7.316711e-05 3.226599e-05
 [827,] 1.521201e-04 7.316711e-05 3.226599e-05
 [828,] 2.949001e-04 9.290111e-05 4.459688e-05
 [829,] 1.567358e-04 7.318136e-05 3.369870e-05
 [830,] 1.660798e-04 7.317384e-05 3.502339e-05
 [831,] 2.894446e-04 9.126848e-05 4.552661e-05
 [832,] 1.400802e-03 1.333077e-04 4.711808e-04
 [833,] 2.085508e-04 7.331199e-05 4.198362e-05
 [834,] 2.413382e-04 9.304399e-05 3.861030e-05
 [835,] 1.025920e-02 1.026558e-04 3.688626e-03
 [836,] 1.057310e-04 1.036772e-04 2.597155e-05
 [837,] 2.805023e-03 7.200477e-05 1.011697e-03
 [838,] 2.749859e-04 1.349845e-04 7.639425e-05
 [839,] 1.053414e-04 1.523870e-04 3.458591e-05
 [840,] 7.649228e-05 8.917480e-05 1.843984e-05
 [841,] 6.844110e-03 1.067760e-04 2.490074e-03
 [842,] 7.465008e-05 8.874274e-05 1.814691e-05
 [843,] 6.844110e-03 1.060689e-04 2.475806e-03
 [844,] 1.749185e-04 7.363232e-05 3.350922e-05
 [845,] 7.569474e-05 8.963502e-05 1.821333e-05
 [846,] 7.425312e-05 8.963502e-05 1.798267e-05
 [847,] 1.800527e-04 7.355255e-05 3.469695e-05
 [848,] 1.677813e-04 7.350939e-05 3.337187e-05
 [849,] 1.636503e-04 7.365667e-05 3.565670e-05
 [850,] 1.615050e-04 7.274241e-05 3.010106e-05
 [851,] 2.108304e-02 6.878286e-05 6.808483e-03
 [852,] 6.129181e-05 8.530854e-05 1.663565e-05
 [853,] 1.768782e-04 7.323327e-05 3.264690e-05
 [854,] 6.005313e-05 8.556351e-05 1.632766e-05
 [855,] 1.793197e-04 7.323327e-05 3.295396e-05
 [856,] 5.304181e-02 1.090083e-04 1.955979e-02
 [857,] 2.401789e-04 1.356499e-04 8.010507e-05
 [858,] 1.793197e-04 7.296714e-05 3.419557e-05
 [859,] 6.219477e-05 8.471692e-05 1.689960e-05
 [860,] 2.077271e-04 7.317127e-05 4.025569e-05
 [861,] 7.069779e-05 8.402023e-05 1.925934e-05
 [862,] 1.954215e-04 7.253746e-05 3.499350e-05
 [863,] 1.954215e-04 7.256718e-05 3.743469e-05
 [864,] 1.983053e-02 6.831940e-05 6.314740e-03
 [865,] 7.126514e-05 8.371693e-05 1.940835e-05
 [866,] 7.268432e-05 8.392943e-05 1.980625e-05
 [867,] 7.268432e-05 8.392943e-05 1.980625e-05
 [868,] 7.268432e-05 8.374044e-05 1.968284e-05
 [869,] 2.075830e-04 7.257166e-05 3.891849e-05
 [870,] 7.268432e-05 8.374044e-05 1.968284e-05
 [871,] 7.046360e-05 8.394078e-05 1.900682e-05
 [872,] 3.798005e-02 1.075156e-04 1.384683e-02
 [873,] 2.140515e-04 7.257170e-05 3.977335e-05
 [874,] 7.288574e-05 8.429810e-05 1.945487e-05
 [875,] 6.988191e-05 8.433168e-05 1.880818e-05
 [876,] 2.312800e-04 7.257785e-05 4.184172e-05
 [877,] 4.169090e-02 1.078142e-04 1.523992e-02
 [878,] 7.114906e-05 8.477891e-05 1.896541e-05
 [879,] 2.378304e-04 7.259510e-05 4.231797e-05
 [880,] 2.039628e-04 7.256310e-05 3.889808e-05
 [881,] 6.786098e-05 8.722663e-05 1.751965e-05
 [882,] 2.305274e-04 7.293612e-05 4.107403e-05
 [883,] 8.496840e-05 7.658237e-05 2.258855e-05
 [884,] 4.609305e-02 1.068614e-04 1.668659e-02
 [885,] 4.215033e-03 8.792889e-05 1.554952e-03
 [886,] 1.012373e-03 1.059818e-04 3.346292e-04
 [887,] 8.392632e-05 7.741664e-05 2.282163e-05
 [888,] 8.325548e-05 7.741664e-05 2.266433e-05
 [889,] 8.642683e-05 7.721792e-05 2.328555e-05
 [890,] 8.642683e-05 7.731639e-05 2.334212e-05
 [891,] 3.749049e-02 6.857254e-05 1.177032e-02
 [892,] 3.731555e-03 8.676020e-05 1.356742e-03
 [893,] 8.642683e-05 7.731639e-05 2.334212e-05
 [894,] 1.569113e-04 7.112338e-05 3.552418e-05
 [895,] 8.680409e-05 7.741664e-05 2.348510e-05
 [896,] 5.337191e-05 1.267258e-04 1.776805e-05
 [897,] 8.718652e-05 7.703569e-05 2.334747e-05
 [898,] 8.757418e-05 7.732018e-05 2.360328e-05
 [899,] 8.718652e-05 7.722164e-05 2.345828e-05
 [900,] 8.718652e-05 7.722164e-05 2.345828e-05
 [901,] 5.287729e-05 1.273666e-04 1.769578e-05
 [902,] 5.335329e-05 1.267443e-04 1.774989e-05
 [903,] 8.642683e-05 7.712487e-05 2.323150e-05
 [904,] 8.796712e-05 7.694584e-05 2.346376e-05
 [905,] 8.433904e-05 7.633503e-05 2.226950e-05
 [906,] 1.021447e-04 7.094915e-05 2.283409e-05
 [907,] 5.406910e-02 1.016894e-04 1.853536e-02
 [908,] 9.872310e-05 7.076057e-05 2.157388e-05
 [909,] 9.560789e-05 7.128568e-05 2.175553e-05
 [910,] 3.196177e-02 7.104375e-05 9.438852e-03
 [911,] 3.856848e-02 8.544592e-05 1.572199e-02
 [912,] 9.872310e-05 8.438475e-05 1.781788e-05
 [913,] 4.611581e-02 1.025553e-04 1.604092e-02
 [914,] 5.840004e-05 1.313829e-04 2.033480e-05
 [915,] 4.338650e-02 1.035853e-04 1.529686e-02
 [916,] 9.965978e-05 8.646283e-05 1.771734e-05
 [917,] 1.026093e-04 7.049062e-05 2.214785e-05
 [918,] 1.001367e-04 8.397359e-05 1.779693e-05
 [919,] 1.006194e-04 8.449947e-05 1.778915e-05
 [920,] 9.735919e-05 8.462814e-05 1.766350e-05
 [921,] 1.006194e-04 8.449947e-05 1.778915e-05
 [922,] 1.011079e-04 8.449947e-05 1.779944e-05
 [923,] 1.001367e-04 8.293435e-05 1.783650e-05
 [924,] 1.011079e-04 8.268744e-05 1.787137e-05
 [925,] 1.011079e-04 8.149446e-05 1.793028e-05
 [926,] 1.021028e-04 8.126405e-05 1.797244e-05
 [927,] 5.697363e-05 1.302002e-04 1.963722e-05
 [928,] 9.691655e-05 8.054093e-05 1.793223e-05
 [929,] 9.647849e-05 8.011475e-05 1.794208e-05
 [930,] 9.113211e-04 9.511856e-05 2.097689e-04
 [931,] 9.965978e-05 7.990547e-05 1.805776e-05
 [932,] 3.177081e-02 8.246631e-05 1.256802e-02
 [933,] 2.990925e-02 7.530690e-05 1.105106e-02
 [934,] 8.565762e-05 7.280918e-05 2.172102e-05
 [935,] 9.224148e-05 7.228534e-05 2.157189e-05
 [936,] 3.022632e-02 7.337253e-05 1.078978e-02
 [937,] 2.043559e-03 9.671042e-05 8.112512e-04
 [938,] 8.819326e-05 7.521726e-05 2.406424e-05
 [939,] 8.490075e-05 7.555657e-05 2.350986e-05
 [940,] 9.261278e-05 7.389241e-05 2.310204e-05
 [941,] 2.766830e-02 7.195768e-05 9.644375e-03
 [942,] 8.877268e-05 7.414808e-05 2.253553e-05
 [943,] 7.562971e-04 1.047500e-04 3.136275e-04
 [944,] 9.343046e-04 1.056183e-04 3.888138e-04
 [945,] 8.910019e-05 7.461135e-05 2.288116e-05
 [946,] 8.954182e-05 7.521851e-05 2.328410e-05
 [947,] 8.664990e-05 7.441063e-05 2.032542e-05
 [948,] 3.104105e-03 1.032631e-04 1.096424e-03
 [949,] 3.266264e-03 7.146655e-05 1.138490e-03
 [950,] 2.860756e-03 7.127023e-05 9.927942e-04
 [951,] 2.860756e-03 7.199274e-05 1.008588e-03
 [952,] 3.204803e-03 7.221181e-05 1.131775e-03
 [953,] 2.186901e-03 7.232721e-05 7.741898e-04
 [954,] 2.051975e-02 7.024704e-05 6.871382e-03
 [955,] 3.024849e-03 7.245566e-05 1.073195e-03
 [956,] 2.506744e-03 7.257542e-05 8.912975e-04
 [957,] 2.282812e-02 7.039554e-05 7.672863e-03
 [958,] 2.013530e-02 7.047269e-05 6.786503e-03
 [959,] 4.787248e-03 7.174736e-05 1.659846e-03
 [960,] 8.482452e-05 7.347225e-05 1.974926e-05
 [961,] 2.817008e-03 1.166640e-04 1.078324e-03
 [962,] 1.910877e-03 1.124810e-04 7.164082e-04
 [963,] 2.085262e-03 1.134689e-04 7.845372e-04
 [964,] 1.488735e-03 7.244799e-05 4.180011e-04
 [965,] 2.050953e-03 1.092949e-04 7.505429e-04
 [966,] 4.913049e-05 1.122662e-04 1.499682e-05
 [967,] 7.026473e-05 1.437030e-04 2.875239e-05
 [968,] 1.110345e-04 1.143278e-04 2.434570e-05
 [969,] 5.637717e-05 7.607564e-05 1.607831e-05
 [970,] 8.079962e-05 1.324631e-04 3.112876e-05
 [971,] 9.003534e-05 1.763611e-04 5.916662e-05
 [972,] 1.066375e-04 1.154455e-04 5.041743e-05
 [973,] 1.575439e-04 1.391631e-04 9.523548e-05
 [974,] 9.029058e-05 1.517686e-04 5.305743e-05
 [975,] 8.022757e-05 1.507606e-04 3.805931e-05
 [976,] 3.600802e-04 1.881800e-04 3.130308e-04
 [977,] 7.409265e-04 1.021159e-04 1.415599e-04
 [978,] 1.420284e-04 9.754672e-05 3.491512e-05
 [979,] 2.042976e-04 7.286541e-05 3.713799e-05
 [980,] 1.315661e-04 8.427853e-05 2.472505e-05
 [981,] 6.718510e-05 8.054960e-05 1.702474e-05
 [982,] 6.495051e-05 8.239824e-05 1.634770e-05
 [983,] 7.007095e-05 1.231015e-04 2.201076e-05
 [984,] 7.000673e-05 1.232895e-04 2.202672e-05
 [985,] 6.518983e-05 8.591282e-05 1.847981e-05
 [986,] 2.036374e-04 9.290702e-05 3.805420e-05
 [987,] 5.829079e-05 1.109339e-04 2.189915e-05
 [988,] 1.172922e-04 1.366951e-04 4.685916e-05
 [989,] 3.366853e-03 8.330545e-05 5.807572e-04
 [990,] 2.436186e-03 8.026336e-05 4.013774e-04
 [991,] 6.571293e-05 1.134815e-04 2.732279e-05
 [992,] 7.580675e-05 1.217364e-04 2.479647e-05
 [993,] 3.227780e-04 1.003727e-04 3.939023e-05
 [994,] 6.271611e-04 8.501942e-05 1.506941e-04
 [995,] 6.573166e-03 1.095672e-04 2.529906e-03
 [996,] 1.863071e-04 1.199554e-04 8.997423e-05
 [997,] 1.799011e-04 9.942026e-05 6.648088e-05
 [998,] 3.399024e-04 8.977157e-05 1.101172e-04
 [999,] 2.146660e-04 1.561032e-04 1.485101e-04
[1000,] 5.143869e-03 6.767132e-04 2.479412e-02
[1001,] 4.866662e-03 5.022768e-04 1.626412e-02
[1002,] 3.645400e-04 1.315954e-04 2.205278e-04
[1003,] 1.959114e-04 1.936244e-04 1.268639e-04
[1004,] 4.560348e-03 7.139220e-04 2.329358e-02
[1005,] 7.339773e-05 1.200126e-04 2.328357e-05
[1006,] 1.240978e-04 2.310203e-04 8.951508e-05
[1007,] 3.544166e-04 1.351125e-04 2.210128e-04
[1008,] 3.613375e-04 1.343914e-04 2.246306e-04
[1009,] 4.129787e-04 1.363968e-04 2.619826e-04
[1010,] 7.343196e-05 1.203428e-04 2.334283e-05
[1011,] 7.350759e-05 1.211818e-04 2.349220e-05
[1012,] 4.781993e-03 1.890927e-04 4.274337e-03
[1013,] 7.363898e-05 1.207229e-04 2.355392e-05
[1014,] 7.368757e-05 1.218703e-04 2.371185e-05
[1015,] 7.384780e-05 1.217324e-04 2.381888e-05
[1016,] 1.991591e-04 1.168559e-04 9.195615e-05
[1017,] 4.237579e-04 1.278559e-04 2.477944e-04
[1018,] 4.003093e-04 1.312003e-04 2.414126e-04
[1019,] 7.394029e-05 1.220869e-04 2.392474e-05
[1020,] 3.270574e-04 9.549675e-05 1.314287e-04
[1021,] 6.916758e-05 1.136872e-04 2.229014e-05
[1022,] 7.422794e-05 1.218051e-04 2.421358e-05
[1023,] 6.687900e-04 2.173588e-04 7.375931e-04
[1024,] 7.458219e-05 1.222450e-04 2.447960e-05
[1025,] 6.350304e-05 1.138408e-04 2.021968e-05
[1026,] 7.467709e-05 1.224627e-04 2.456375e-05
[1027,] 6.957074e-05 1.048431e-04 2.903602e-05
[1028,] 7.508232e-05 1.228402e-04 2.484532e-05
[1029,] 6.673456e-04 2.511155e-04 8.563927e-04
[1030,] 7.983676e-05 1.291137e-04 2.836893e-05
[1031,] 6.185365e-04 2.295836e-04 7.181361e-04
[1032,] 9.185205e-03 2.312158e-04 1.101393e-02
[1033,] 1.420659e-04 1.292342e-04 5.824551e-05
[1034,] 5.332473e-04 1.133701e-04 2.622161e-04
[1035,] 1.429854e-04 1.310012e-04 5.985952e-05
[1036,] 1.304697e-04 7.919060e-05 3.898305e-05
[1037,] 1.304697e-04 7.870425e-05 3.841638e-05
[1038,] 1.393684e-04 1.364471e-04 6.155894e-05
[1039,] 1.075820e-04 8.355386e-05 3.589065e-05
[1040,] 4.867758e-04 3.228808e-04 8.361639e-04
[1041,] 1.496774e-04 1.352251e-04 6.600497e-05
[1042,] 7.234202e-04 1.064247e-04 3.194532e-04
[1043,] 7.234202e-04 1.067683e-04 3.211815e-04
[1044,] 8.336367e-04 3.337662e-04 1.547685e-03
[1045,] 1.459020e-04 1.389499e-04 6.647303e-05
[1046,] 8.420046e-04 3.707151e-04 1.782010e-03
[1047,] 1.347473e-03 2.206580e-04 1.556418e-03
[1048,] 3.925028e-04 1.129857e-04 1.925695e-04
[1049,] 1.112882e-02 1.280627e-03 1.179839e-01
[1050,] 1.488228e-04 1.438245e-04 7.094147e-05
[1051,] 8.089698e-04 3.068389e-04 1.319453e-03
[1052,] 2.356769e-04 4.417301e-04 5.188944e-04
[1053,] 2.731138e-04 4.497853e-04 6.335731e-04
[1054,] 2.752092e-04 4.457667e-04 6.331834e-04
[1055,] 1.197553e-04 2.271694e-04 8.240146e-05
[1056,] 3.326218e-04 2.394337e-03 2.400842e-03
[1057,] 6.477624e-04 1.241227e-04 2.155163e-04
[1058,] 1.280703e-04 5.900690e-04 2.446981e-04
[1059,] 3.754026e-04 2.880377e-03 3.315986e-03
[1060,] 2.579873e-04 4.629815e-04 6.100892e-04
[1061,] 1.879287e-04 1.535254e-04 4.742540e-05
[1062,] 9.459499e-05 6.632931e-04 1.690618e-04
[1063,] 2.537655e-04 4.676715e-04 6.043679e-04
[1064,] 9.273644e-05 6.745268e-04 1.654920e-04
[1065,] 7.043042e-05 8.920191e-05 2.490277e-05
[1066,] 1.220501e-04 5.387370e-04 2.293215e-04
[1067,] 9.712467e-05 6.595766e-04 1.761140e-04
[1068,] 1.847168e-04 1.529972e-04 4.704397e-05
[1069,] 2.665130e-04 4.816181e-04 6.623201e-04
[1070,] 1.435503e-04 5.659308e-04 2.798175e-04
[1071,] 1.435503e-04 5.404211e-04 2.706383e-04
[1072,] 8.344995e-05 2.162741e-04 4.527941e-05
[1073,] 8.344995e-05 2.232962e-04 4.612560e-05
[1074,] 7.920244e-05 1.416433e-04 4.504208e-05
[1075,] 1.458708e-04 3.821308e-04 4.882272e-05
[1076,] 7.916086e-05 1.385289e-04 4.426955e-05
[1077,] 2.788226e-04 1.886835e-04 2.354431e-04
[1078,] 5.255006e-05 8.652598e-05 1.751093e-05
[1079,] 1.435995e-04 1.631556e-04 1.048441e-04
[1080,] 7.950801e-05 1.385289e-04 4.452017e-05
[1081,] 1.435995e-04 1.592038e-04 1.024266e-04
[1082,] 7.950801e-05 1.347854e-04 4.360561e-05
[1083,] 1.435995e-04 1.611092e-04 1.035954e-04
[1084,] 1.974489e-04 3.598520e-04 2.997336e-04
[1085,] 1.254225e-04 8.118750e-05 3.938300e-05
[1086,] 1.829394e-04 3.663685e-04 2.756976e-04
[1087,] 5.904411e-05 1.423537e-04 3.012782e-05
[1088,] 4.813560e-05 8.465930e-05 1.551002e-05
[1089,] 8.742831e-05 1.491156e-04 5.330491e-05
[1090,] 8.850129e-05 1.465479e-04 5.341634e-05
[1091,] 1.515378e-04 1.563949e-04 1.071649e-04
[1092,] 1.294340e-04 1.810791e-04 7.504144e-05
[1093,] 4.722455e-05 8.436322e-05 1.504853e-05
[1094,] 6.432749e-05 1.376260e-04 3.346270e-05
[1095,] 4.830884e-05 8.216130e-05 1.527101e-05
[1096,] 1.536239e-04 1.527080e-04 1.063321e-04
[1097,] 5.323886e-05 1.384116e-04 2.506641e-05
[1098,] 8.959785e-05 1.439704e-04 5.350357e-05
[1099,] 5.118567e-05 8.420908e-05 1.672058e-05
[1100,] 2.183686e-04 1.424700e-04 4.434488e-05
[1101,] 8.959785e-05 1.423783e-04 5.303477e-05
[1102,] 6.767058e-05 1.345411e-04 3.546308e-05
[1103,] 9.851530e-05 1.407354e-04 5.906663e-05
[1104,] 7.272959e-05 1.979151e-04 3.269467e-05
[1105,] 3.554511e-04 1.997034e-04 3.323840e-04
[1106,] 1.555377e-04 1.482789e-04 1.047141e-04
[1107,] 6.554596e-05 1.369257e-04 3.424369e-05
[1108,] 1.599173e-04 1.500601e-04 1.093637e-04
[1109,] 1.555377e-04 1.491650e-04 1.053436e-04
[1110,] 1.599173e-04 1.544858e-04 1.126022e-04
[1111,] 5.118567e-05 8.457662e-05 1.674548e-05
[1112,] 1.599173e-04 1.527080e-04 1.113060e-04
[1113,] 7.394244e-05 9.814548e-05 3.102485e-05
[1114,] 9.725769e-05 1.840516e-04 5.142118e-05
[1115,] 9.771657e-05 1.833942e-04 5.164733e-05
[1116,] 2.314130e-04 1.828871e-04 1.870786e-04
[1117,] 1.644784e-04 1.536394e-04 1.156143e-04
[1118,] 1.644784e-04 1.517587e-04 1.141842e-04
[1119,] 4.813560e-05 8.419757e-05 1.545555e-05
[1120,] 4.848835e-05 8.404723e-05 1.559229e-05
[1121,] 4.758835e-05 7.666730e-05 1.469599e-05
[1122,] 3.082265e-04 1.680482e-04 2.236808e-04
[1123,] 6.554596e-05 1.353697e-04 3.398184e-05
[1124,] 5.181224e-04 1.760958e-04 4.031540e-04
[1125,] 1.739269e-04 1.500332e-04 1.201508e-04
[1126,] 1.714317e-04 1.482526e-04 1.167800e-04
[1127,] 6.492990e-05 1.324680e-04 3.305125e-05
[1128,] 6.432749e-05 1.324680e-04 3.262386e-05
[1129,] 9.591375e-05 1.655183e-04 4.638110e-05
[1130,] 5.181224e-04 1.693328e-04 3.812960e-04
[1131,] 4.813560e-05 8.419757e-05 1.545555e-05
[1132,] 5.296518e-04 1.704565e-04 3.928433e-04
[1133,] 4.765291e-05 8.362173e-05 1.517108e-05
[1134,] 1.739269e-04 1.474122e-04 1.179735e-04
[1135,] 1.601002e-04 8.363466e-05 3.393163e-05
[1136,] 1.764741e-04 1.500708e-04 1.221441e-04
[1137,] 6.834833e-05 1.339727e-04 3.574182e-05
[1138,] 9.186398e-05 1.415624e-04 5.446282e-05
[1139,] 2.398271e-04 1.288376e-04 6.139071e-05
[1140,] 1.839124e-04 1.508809e-04 1.285917e-04
[1141,] 6.682013e-05 1.354012e-04 3.490716e-05
[1142,] 1.790744e-04 1.500708e-04 1.241462e-04
[1143,] 5.127719e-04 1.630428e-04 3.576155e-04
[1144,] 4.960009e-04 1.681820e-04 3.626362e-04
[1145,] 1.790744e-04 1.562538e-04 1.290964e-04
[1146,] 6.904131e-05 1.424618e-04 3.769875e-05
[1147,] 4.848835e-05 8.179400e-05 1.529165e-05
[1148,] 9.186398e-05 1.536115e-04 5.791607e-05
[1149,] 9.865103e-05 1.538217e-04 4.535308e-05
[1150,] 9.670469e-05 1.554070e-04 6.236105e-05
[1151,] 1.095888e-04 8.350810e-05 2.877248e-05
[1152,] 1.311458e-04 2.056551e-04 7.284694e-05
[1153,] 1.052908e-04 8.351513e-05 2.789659e-05
[1154,] 9.647732e-05 2.839444e-04 5.061334e-05
[1155,] 1.009549e-04 8.349396e-05 2.671048e-05
[1156,] 5.344290e-05 8.170772e-05 1.693068e-05
[1157,] 5.375740e-05 8.149329e-05 1.698625e-05
[1158,] 9.635633e-05 1.457130e-04 4.179173e-05
[1159,] 1.081255e-04 8.378110e-05 2.863266e-05
[1160,] 9.642603e-05 2.580935e-04 4.805499e-05
[1161,] 1.095888e-04 8.385390e-05 2.934939e-05
[1162,] 4.886649e-05 8.203271e-05 1.544475e-05
[1163,] 1.110838e-04 8.383890e-05 2.961739e-05
[1164,] 7.299814e-05 1.639078e-04 4.445873e-05
[1165,] 4.848835e-05 8.168541e-05 1.524714e-05
[1166,] 9.398997e-05 1.437152e-04 3.977127e-05
[1167,] 9.664842e-05 3.068204e-04 5.430692e-05
[1168,] 5.445306e-04 1.992813e-04 5.016432e-04
[1169,] 9.682725e-05 3.080683e-04 4.832416e-05
[1170,] 9.665673e-05 3.080683e-04 5.420354e-05
[1171,] 9.423130e-05 1.763959e-04 6.584172e-05
[1172,] 1.393914e-04 8.519144e-05 3.585913e-05
[1173,] 9.664842e-05 3.148034e-04 5.515449e-05
[1174,] 7.004863e-05 1.698674e-04 4.278942e-05
[1175,] 9.664842e-05 3.160893e-04 5.522072e-05
[1176,] 9.668904e-05 3.194149e-04 5.488859e-05
[1177,] 2.659323e-04 1.281538e-04 7.491109e-05
[1178,] 8.514598e-05 8.485732e-05 2.382100e-05
[1179,] 4.792095e-05 8.119341e-05 1.486234e-05
[1180,] 6.608230e-05 1.760673e-04 4.003265e-05
[1181,] 1.907286e-04 1.456782e-04 7.236632e-05
[1182,] 6.093574e-05 1.817281e-04 3.593139e-05
[1183,] 8.179306e-05 8.535928e-05 2.304419e-05
[1184,] 9.769755e-05 3.778559e-04 5.320231e-05
[1185,] 9.906263e-05 3.924710e-04 7.005350e-05
[1186,] 1.650788e-04 1.312969e-04 6.660884e-05
[1187,] 4.884686e-05 7.606977e-05 1.445681e-05
[1188,] 1.081891e-04 2.512110e-04 8.619887e-05
[1189,] 4.651646e-05 9.233777e-05 1.574470e-05
[1190,] 7.702305e-05 7.849145e-05 2.416417e-05
[1191,] 7.020413e-05 7.913273e-05 2.265822e-05
[1192,] 7.020413e-05 7.913273e-05 2.265822e-05
[1193,] 7.062825e-05 7.891622e-05 2.273303e-05
[1194,] 4.654270e-05 9.378181e-05 1.591673e-05
[1195,] 6.415022e-05 2.043139e-04 3.916990e-05
[1196,] 7.748219e-05 7.710851e-05 2.376268e-05
[1197,] 4.589471e-05 9.288870e-05 1.531455e-05
[1198,] 4.641955e-05 9.378181e-05 1.582395e-05
[1199,] 7.794909e-05 7.690854e-05 2.382078e-05
[1200,] 6.232795e-05 1.883927e-04 3.601033e-05
[1201,] 7.794909e-05 7.709846e-05 2.389876e-05
[1202,] 5.965937e-05 2.551999e-04 3.862705e-05
[1203,] 6.309349e-05 2.020608e-04 3.790081e-05
[1204,] 6.232795e-05 1.905604e-04 3.623643e-05
[1205,] 6.286301e-05 1.894621e-04 3.661310e-05
[1206,] 8.086795e-05 7.726953e-05 2.492829e-05
[1207,] 5.971022e-05 1.926667e-04 3.400483e-05
[1208,] 8.035292e-05 7.826826e-05 2.519827e-05
[1209,] 3.172499e-04 2.864950e-04 4.489467e-04
[1210,] 4.571521e-05 9.109726e-05 1.502980e-05
[1211,] 4.571521e-05 9.109726e-05 1.502980e-05
[1212,] 4.543573e-05 9.720603e-05 1.547491e-05
[1213,] 4.543573e-05 9.481808e-05 1.531736e-05
[1214,] 4.585535e-05 9.481990e-05 1.566870e-05
[1215,] 6.526319e-05 2.176532e-04 4.169512e-05
[1216,] 4.597816e-05 8.993571e-05 1.517231e-05
[1217,] 4.585535e-05 9.289584e-05 1.552606e-05
[1218,] 4.595854e-05 9.199113e-05 1.530589e-05
[1219,] 4.579720e-05 8.804482e-05 1.488717e-05
[1220,] 4.615774e-05 8.884373e-05 1.541703e-05
[1221,] 4.557909e-05 9.169663e-05 1.522261e-05
[1222,] 6.171112e-05 2.080807e-04 3.748418e-05
[1223,] 6.108184e-05 2.462591e-04 4.002926e-05
[1224,] 1.088020e-04 2.682870e-04 1.047318e-04
[1225,] 4.526987e-05 9.906771e-05 1.493342e-05
[1226,] 5.608056e-05 7.806639e-05 1.581271e-05
[1227,] 4.653572e-05 2.056909e-04 2.037153e-05
[1228,] 9.193999e-05 3.395700e-04 7.666813e-05
[1229,] 4.531490e-05 9.589560e-05 1.485503e-05
[1230,] 7.658615e-05 7.805412e-05 1.653361e-05
[1231,] 1.631517e-04 1.284118e-04 6.107362e-05
[1232,] 6.318225e-05 7.980475e-05 1.549402e-05
[1233,] 6.297992e-05 8.049723e-05 1.550925e-05
[1234,] 1.401703e-04 2.534437e-04 1.460488e-04
[1235,] 1.321028e-04 2.637807e-04 1.399979e-04
[1236,] 4.610322e-05 2.074264e-04 1.558304e-05
[1237,] 1.308299e-04 2.618620e-04 1.372541e-04
[1238,] 2.045770e-04 3.120095e-04 2.630737e-04
[1239,] 2.018495e-04 3.108155e-04 2.572338e-04
[1240,] 1.302509e-04 2.659800e-04 1.385168e-04
[1241,] 1.964282e-04 3.172138e-04 2.529346e-04
[1242,] 1.887671e-04 3.159845e-04 2.382204e-04
[1243,] 1.557468e-04 3.220702e-04 1.828423e-04
[1244,] 1.242158e-04 3.320010e-04 1.308848e-04
[1245,] 1.492931e-04 3.090007e-04 1.651742e-04
[1246,] 4.523914e-05 1.959593e-04 1.656725e-05
[1247,] 1.892107e-04 3.238540e-04 2.445311e-04
[1248,] 6.040854e-05 8.122378e-05 1.571658e-05
[1249,] 4.514626e-05 1.917027e-04 1.708438e-05
[1250,] 1.046192e-04 2.811904e-04 1.022758e-04
[1251,] 6.863507e-05 8.216508e-05 1.650585e-05
[1252,] 5.986193e-05 8.302639e-05 1.588654e-05
[1253,] 1.021485e-04 2.835726e-04 9.845118e-05
[1254,] 1.021485e-04 2.934702e-04 1.014880e-04
[1255,] 1.033748e-04 2.909055e-04 1.030682e-04
[1256,] 1.036576e-04 2.934702e-04 1.044248e-04
[1257,] 1.017879e-04 2.886233e-04 9.930971e-05
[1258,] 1.052252e-04 2.887406e-04 1.058801e-04
[1259,] 1.036576e-04 2.861161e-04 1.020856e-04
[1260,] 1.036576e-04 2.861161e-04 1.020856e-04
[1261,] 1.052434e-04 2.886233e-04 1.058755e-04
[1262,] 1.086933e-04 2.909055e-04 1.130872e-04
[1263,] 1.086933e-04 2.909055e-04 1.130872e-04
[1264,] 5.934358e-05 8.329229e-05 1.602518e-05
[1265,] 1.076121e-04 2.865449e-04 1.093325e-04
[1266,] 1.083294e-04 2.843276e-04 1.098600e-04
[1267,] 1.086933e-04 2.865449e-04 1.113058e-04
[1268,] 1.083294e-04 2.818915e-04 1.089985e-04
[1269,] 1.072587e-04 2.749868e-04 1.046842e-04
[1270,] 5.061348e-05 9.692181e-04 5.322985e-05
[1271,] 5.089893e-05 9.692181e-04 5.411228e-05
[1272,] 5.089893e-05 9.485657e-04 5.364661e-05
[1273,] 5.119235e-05 9.379088e-04 5.429018e-05
[1274,] 1.254283e-04 3.159396e-04 1.276982e-04
[1275,] 1.124542e-04 2.843276e-04 1.172325e-04
[1276,] 5.149388e-05 9.582817e-04 5.568065e-05
[1277,] 5.149388e-05 9.582817e-04 5.568065e-05
[1278,] 1.548282e-04 3.066973e-04 1.733287e-04
[1279,] 1.136371e-04 2.865449e-04 1.201910e-04
[1280,] 5.179679e-05 9.690579e-04 5.685701e-05
[1281,] 1.219522e-04 3.159396e-04 1.218121e-04
[1282,] 5.211465e-05 9.692181e-04 5.782576e-05
[1283,] 8.616700e-05 2.986175e-04 6.326890e-05
[1284,] 5.149388e-05 9.791893e-04 5.617038e-05
[1285,] 1.278652e-04 3.232390e-04 1.343783e-04
[1286,] 8.616700e-05 3.031194e-04 6.385684e-05
[1287,] 4.516785e-05 1.818344e-04 1.722047e-05
[1288,] 1.161478e-04 2.990404e-04 1.297454e-04
[1289,] 5.212174e-05 1.000647e-03 5.860915e-05
[1290,] 1.140528e-04 3.014157e-04 1.267828e-04
[1291,] 5.249289e-05 1.012167e-03 6.003372e-05
[1292,] 4.516785e-05 1.828818e-04 1.724792e-05
[1293,] 5.180363e-05 1.012167e-03 5.789582e-05
[1294,] 8.578694e-05 3.077224e-04 6.389235e-05
[1295,] 5.119235e-05 1.000647e-03 5.572690e-05
[1296,] 8.616700e-05 3.171963e-04 6.566406e-05
[1297,] 4.514794e-05 1.790257e-04 1.691806e-05
[1298,] 5.119235e-05 9.904133e-04 5.549662e-05
[1299,] 4.514616e-05 1.790257e-04 1.680754e-05
[1300,] 5.119235e-05 9.604954e-04 5.450805e-05
[1301,] 5.119235e-05 9.604954e-04 5.450805e-05
[1302,] 4.514897e-05 1.771004e-04 1.689134e-05
[1303,] 4.557897e-05 8.338083e-05 1.435640e-05
[1304,] 4.514616e-05 1.740922e-04 1.666515e-05
[1305,] 5.212174e-05 9.402110e-04 5.680947e-05
[1306,] 4.557897e-05 8.297187e-05 1.432637e-05
[1307,] 8.616700e-05 3.111802e-04 6.489734e-05
[1308,] 4.515894e-05 1.705564e-04 1.637116e-05
[1309,] 8.616700e-05 3.123037e-04 6.504116e-05
[1310,] 4.517351e-05 1.697118e-04 1.625218e-05
[1311,] 4.889278e-05 7.849960e-05 1.589210e-05
[1312,] 8.616700e-05 3.123037e-04 6.504116e-05
[1313,] 8.616700e-05 3.158375e-04 6.549160e-05
[1314,] 4.517351e-05 1.671362e-04 1.618972e-05
[1315,] 1.623524e-04 3.108434e-04 1.881096e-04
[1316,] 4.832790e-05 1.482674e-04 1.601310e-05
[1317,] 8.655238e-05 2.982331e-04 6.367960e-05
[1318,] 8.655238e-05 2.764706e-04 6.073270e-05
[1319,] 8.578694e-05 2.735876e-04 5.931913e-05
[1320,] 4.526492e-05 8.056007e-05 1.387143e-05
[1321,] 8.893734e-05 2.735876e-04 6.347393e-05
[1322,] 4.534763e-05 8.170260e-05 1.402559e-05
[1323,] 8.851943e-05 2.725691e-04 6.277405e-05
[1324,] 7.787830e-05 2.860182e-04 5.092057e-05
[1325,] 7.741734e-05 2.559530e-04 4.725109e-05
[1326,] 7.741734e-05 2.541301e-04 4.700081e-05
[1327,] 8.004634e-05 2.482901e-04 4.952803e-05
[1328,] 8.039809e-05 2.492496e-04 5.012262e-05
[1329,] 8.004634e-05 2.402501e-04 4.856865e-05
[1330,] 4.737919e-05 8.493357e-05 1.547535e-05
[1331,] 8.075515e-05 2.386912e-04 4.924979e-05
[1332,] 4.609182e-05 1.883649e-04 1.958169e-05
[1333,] 2.554148e-04 2.409785e-04 2.614917e-04
[1334,] 8.075515e-05 2.371406e-04 4.905623e-05
[1335,] 8.075515e-05 2.364118e-04 4.896497e-05
[1336,] 8.111760e-05 2.356062e-04 4.927174e-05
[1337,] 8.111760e-05 2.340877e-04 4.907812e-05
[1338,] 4.752303e-05 8.430808e-05 1.551365e-05
[1339,] 4.599178e-05 1.834437e-04 1.924777e-05
[1340,] 1.299796e-04 2.400082e-04 1.235011e-04
[1341,] 8.111760e-05 2.304457e-04 4.855115e-05
[1342,] 8.075515e-05 2.296773e-04 4.805455e-05
[1343,] 8.075515e-05 2.296773e-04 4.805455e-05
[1344,] 5.195800e-04 3.618238e-04 1.072829e-03
[1345,] 8.075515e-05 2.289892e-04 4.796679e-05
[1346,] 4.724132e-05 8.430808e-05 1.535515e-05
[1347,] 4.756198e-05 8.470997e-05 1.555510e-05
[1348,] 4.683356e-05 8.470388e-05 1.494525e-05
[1349,] 4.666561e-05 8.448289e-05 1.480277e-05
[1350,] 4.737919e-05 8.453562e-05 1.545619e-05
[1351,] 5.508775e-05 8.346047e-05 1.878695e-05
[1352,] 4.752303e-05 8.430808e-05 1.551365e-05
[1353,] 4.752303e-05 8.430808e-05 1.551365e-05
[1354,] 4.752303e-05 8.430808e-05 1.551365e-05
[1355,] 4.701468e-05 8.654719e-05 1.540958e-05
[1356,] 4.737919e-05 8.408707e-05 1.541135e-05
[1357,] 4.618103e-05 7.384795e-05 1.411995e-05
[1358,] 4.724132e-05 8.430871e-05 1.535521e-05
[1359,] 1.255117e-04 1.450535e-04 5.066445e-05
[1360,] 8.185887e-05 2.196685e-04 4.797503e-05
[1361,] 4.631689e-05 7.346107e-05 1.412644e-05
[1362,] 8.111760e-05 2.165374e-04 4.672294e-05
[1363,] 4.724132e-05 8.453229e-05 1.537701e-05
[1364,] 4.724132e-05 8.453229e-05 1.537701e-05
[1365,] 4.631689e-05 7.321396e-05 1.409272e-05
[1366,] 4.602212e-05 8.545258e-05 1.461813e-05
[1367,] 4.631689e-05 7.309363e-05 1.407607e-05
[1368,] 4.752303e-05 8.516038e-05 1.557903e-05
[1369,] 4.724132e-05 8.515974e-05 1.541806e-05
[1370,] 4.580886e-05 1.636451e-04 1.819412e-05
[1371,] 4.669346e-05 7.324717e-05 1.421759e-05
[1372,] 8.004634e-05 2.103904e-04 4.470676e-05
[1373,] 4.674839e-05 8.533419e-05 1.511609e-05
[1374,] 8.001931e-05 2.074441e-04 4.413380e-05
[1375,] 4.624258e-05 8.556036e-05 1.446967e-05
[1376,] 7.038535e-05 2.068112e-04 3.424243e-05
[1377,] 4.610267e-05 8.765426e-05 1.410844e-05
[1378,] 6.637698e-05 2.224583e-04 3.129574e-05
[1379,] 4.680955e-05 9.599404e-05 1.426376e-05
[1380,] 2.509708e-04 9.607124e-05 3.314097e-05
[1381,] 2.303948e-04 7.226103e-05 3.447164e-05
[1382,] 1.029114e-04 1.412570e-04 3.445005e-05
[1383,] 1.068105e-04 1.581262e-04 4.474807e-05
[1384,] 4.012128e-04 7.077427e-05 1.337377e-04
[1385,] 4.105362e-04 7.010470e-05 1.368455e-04
[1386,] 8.829602e-05 8.060434e-05 2.538554e-05
[1387,] 1.577753e-04 1.446796e-04 4.949044e-05
[1388,] 9.332350e-05 9.033741e-05 2.873343e-05
[1389,] 9.072719e-05 8.642049e-05 2.647689e-05
[1390,] 3.600066e-04 1.143723e-04 1.200024e-04
[1391,] 1.037688e-04 1.418780e-04 3.437317e-05
[1392,] 4.524647e-04 7.024547e-05 1.508216e-04
[1393,] 1.047052e-04 1.419284e-04 3.483361e-05
[1394,] 6.116840e-04 6.889992e-05 2.038947e-04
[1395,] 2.487684e-04 7.016500e-05 3.829705e-05
[1396,] 4.237649e-04 6.947436e-05 1.412550e-04
[1397,] 1.043144e-04 1.405348e-04 3.490264e-05
[1398,] 3.069314e-04 6.936426e-05 1.023105e-04
[1399,] 3.338545e-04 7.067717e-05 1.112849e-04
[1400,] 6.240601e-05 1.401316e-04 2.060359e-05
[1401,] 6.244604e-05 1.401414e-04 2.064139e-05
[1402,] 6.240601e-05 1.398855e-04 2.059225e-05
[1403,] 6.242440e-05 1.401674e-04 2.062353e-05
[1404,] 6.244604e-05 1.400879e-04 2.063885e-05
[1405,] 6.240601e-05 1.401544e-04 2.060495e-05
[1406,] 8.383114e-05 1.299997e-04 2.110964e-05
[1407,] 6.242440e-05 1.401817e-04 2.062417e-05
[1408,] 6.242440e-05 1.401817e-04 2.062417e-05
[1409,] 6.244604e-05 1.401817e-04 2.064329e-05
[1410,] 6.239088e-05 1.399297e-04 2.057836e-05
[1411,] 3.072433e-04 7.016405e-05 1.022892e-04
[1412,] 6.237899e-05 1.399553e-04 2.056416e-05
[1413,] 6.239088e-05 1.402356e-04 2.059121e-05
[1414,] 6.240601e-05 1.402224e-04 2.060781e-05
[1415,] 6.240601e-05 1.402356e-04 2.060836e-05
[1416,] 3.331214e-04 1.224605e-04 1.110407e-04
[1417,] 6.262991e-05 1.402748e-04 2.077815e-05
[1418,] 5.822281e-05 1.195284e-04 1.452229e-05
[1419,] 6.242440e-05 1.402748e-04 2.062877e-05
[1420,] 6.242440e-05 1.402748e-04 2.062877e-05
[1421,] 6.247093e-05 1.402582e-04 2.066847e-05
[1422,] 6.244604e-05 1.402717e-04 2.064859e-05
[1423,] 5.559433e-05 1.262101e-04 1.459939e-05
[1424,] 6.244604e-05 1.402853e-04 2.064922e-05
[1425,] 6.247093e-05 1.403283e-04 2.067191e-05
[1426,] 6.297035e-05 1.403562e-04 2.087209e-05
[1427,] 6.293619e-05 1.403713e-04 2.084910e-05
[1428,] 6.249908e-05 1.403125e-04 2.069352e-05
[1429,] 3.275723e-04 1.271732e-04 1.091910e-04
[1430,] 3.714510e-04 1.267009e-04 1.238173e-04
[1431,] 1.027886e-04 8.502558e-05 2.429886e-05
[1432,] 1.088529e-04 1.441622e-04 3.553699e-05
[1433,] 6.284204e-05 1.403844e-04 2.091142e-05
[1434,] 6.284204e-05 1.404123e-04 2.091339e-05
[1435,] 6.273660e-05 1.404277e-04 2.085421e-05
[1436,] 6.273660e-05 1.403983e-04 2.085229e-05
[1437,] 6.273660e-05 1.404277e-04 2.085421e-05
[1438,] 4.844807e-05 1.653024e-04 1.411528e-05
[1439,] 6.268882e-05 1.404119e-04 2.082574e-05
[1440,] 6.268882e-05 1.404119e-04 2.082574e-05
[1441,] 6.268882e-05 1.404119e-04 2.082574e-05
[1442,] 6.268882e-05 1.404119e-04 2.082574e-05
[1443,] 6.273660e-05 1.404119e-04 2.085427e-05
[1444,] 6.329195e-05 1.410976e-04 1.446172e-05
[1445,] 6.268882e-05 1.401068e-04 2.080414e-05
[1446,] 8.278639e-05 8.309238e-05 2.477356e-05
[1447,] 6.396508e-05 1.408657e-04 2.151113e-05
[1448,] 6.407047e-05 1.408823e-04 2.156174e-05
[1449,] 6.407047e-05 1.408520e-04 2.156079e-05
[1450,] 9.913854e-04 1.418684e-04 5.740364e-04
[1451,] 6.407047e-05 1.408520e-04 2.156079e-05
[1452,] 6.407047e-05 1.408369e-04 2.155923e-05
[1453,] 7.858482e-05 8.332005e-05 2.324733e-05
[1454,] 6.407047e-05 1.408369e-04 2.155923e-05
[1455,] 6.407047e-05 1.408218e-04 2.155766e-05
[1456,] 6.407047e-05 1.408369e-04 2.155923e-05
[1457,] 6.407047e-05 1.408369e-04 2.155923e-05
[1458,] 1.091603e-04 1.443254e-04 3.573719e-05
[1459,] 6.517442e-05 1.408218e-04 2.205027e-05
[1460,] 6.440762e-05 1.407902e-04 2.170787e-05
[1461,] 6.428436e-05 1.407587e-04 2.164874e-05
[1462,] 6.476823e-05 1.411819e-04 2.191668e-05
[1463,] 6.465002e-05 1.406815e-04 2.180348e-05
[1464,] 4.676558e-05 1.748558e-04 1.477954e-05
[1465,] 6.451919e-05 1.402748e-04 2.168927e-05
[1466,] 6.050259e-05 1.537742e-04 1.451807e-05
[1467,] 6.440001e-05 1.399906e-04 2.160248e-05
[1468,] 6.490671e-05 1.399516e-04 2.181211e-05
[1469,] 4.854673e-05 1.939180e-04 1.441256e-05
[1470,] 1.091176e-04 1.444470e-04 3.572318e-05
[1471,] 9.325137e-04 1.696654e-04 7.200956e-04
[1472,] 7.589930e-05 8.176443e-05 2.171669e-05
[1473,] 4.778085e-05 2.122257e-04 1.487589e-05
[1474,] 6.504046e-05 1.399855e-04 2.188234e-05
[1475,] 4.713146e-05 2.136201e-04 1.517005e-05
[1476,] 4.728400e-05 2.136201e-04 1.509831e-05
[1477,] 4.670375e-05 2.150144e-04 1.541884e-05
[1478,] 4.657512e-05 2.150144e-04 1.549827e-05
[1479,] 4.657512e-05 2.162873e-04 1.551640e-05
[1480,] 4.670375e-05 2.204661e-04 1.549429e-05
[1481,] 4.670375e-05 2.162873e-04 1.543656e-05
[1482,] 4.708681e-05 2.162873e-04 1.522682e-05
[1483,] 4.723752e-05 2.162873e-04 1.515373e-05
[1484,] 7.582424e-05 8.389863e-05 2.231433e-05
[1485,] 4.670375e-05 2.177148e-04 1.545635e-05
[1486,] 6.561196e-05 1.407084e-04 2.222661e-05
[1487,] 4.670375e-05 2.177148e-04 1.545635e-05
[1488,] 4.520789e-05 2.262776e-04 1.753569e-05
[1489,] 4.683821e-05 2.162873e-04 1.535855e-05
[1490,] 6.561196e-05 1.406771e-04 2.222235e-05
[1491,] 4.683821e-05 2.162873e-04 1.535855e-05
[1492,] 4.683821e-05 2.150144e-04 1.534125e-05
[1493,] 4.520789e-05 2.219350e-04 1.744666e-05
[1494,] 4.683821e-05 2.150144e-04 1.534125e-05
[1495,] 4.683821e-05 2.150144e-04 1.534125e-05
[1496,] 4.670375e-05 2.122257e-04 1.537981e-05
[1497,] 2.382278e-04 1.231277e-04 7.940945e-05
[1498,] 1.022996e-03 1.939143e-04 9.743362e-04
[1499,] 8.304078e-04 2.030064e-04 8.391329e-04
[1500,] 8.304078e-04 2.030064e-04 8.391329e-04
[1501,] 2.479804e-04 7.018230e-05 8.266019e-05
[1502,] 5.473648e-05 1.981468e-04 1.543644e-05
[1503,] 6.370374e-04 6.877431e-05 2.123458e-04
[1504,] 2.776937e-04 1.231277e-04 9.256478e-05
[1505,] 7.748513e-04 1.885092e-04 6.997196e-04
[1506,] 7.748513e-04 1.866196e-04 6.898874e-04
[1507,] 6.531887e-05 1.402147e-04 2.203762e-05
[1508,] 4.838709e-05 2.192805e-04 1.472835e-05
[1509,] 5.473648e-05 1.925862e-04 1.537224e-05
[1510,] 4.575770e-05 2.207145e-04 1.625187e-05
[1511,] 2.089510e-04 6.995293e-05 6.965035e-05
[1512,] 2.242179e-04 7.002785e-05 7.473932e-05
[1513,] 1.021212e-03 1.768054e-04 8.522554e-04
[1514,] 4.468321e-05 3.681957e-04 2.218224e-05
[1515,] 4.488199e-05 3.617640e-04 2.374540e-05
[1516,] 8.133735e-04 1.727122e-04 6.475869e-04
[1517,] 1.506092e-04 1.267012e-04 5.020317e-05
[1518,] 7.686679e-05 8.051000e-05 2.200567e-05
[1519,] 4.488199e-05 3.548574e-04 2.359018e-05
[1520,] 4.492036e-05 3.617640e-04 2.393954e-05
[1521,] 4.492036e-05 3.617640e-04 2.393954e-05
[1522,] 2.627660e-04 1.246325e-04 8.758887e-05
[1523,] 1.488247e-04 1.271481e-04 4.960835e-05
[1524,] 7.686679e-05 7.966773e-05 2.178805e-05
[1525,] 6.641015e-05 1.400116e-04 2.246514e-05
[1526,] 7.672217e-05 7.966773e-05 2.173009e-05
[1527,] 6.641015e-05 1.399109e-04 2.245248e-05
[1528,] 6.341570e-05 8.539520e-05 2.193444e-05
[1529,] 7.165790e-05 1.410818e-04 2.435855e-05
[1530,] 7.330237e-05 1.411515e-04 2.501669e-05
[1531,] 7.378763e-05 1.411515e-04 2.520470e-05
[1532,] 7.963242e-05 7.536403e-05 2.536454e-05
[1533,] 7.278612e-05 1.407817e-04 2.472820e-05
[1534,] 8.312873e-04 1.773783e-04 6.881134e-04
[1535,] 5.219055e-05 1.998115e-04 1.618426e-05
[1536,] 6.682741e-05 1.403573e-04 2.263459e-05
[1537,] 6.682741e-05 1.403413e-04 2.263217e-05
[1538,] 6.682741e-05 1.403268e-04 2.262997e-05
[1539,] 8.133735e-04 1.773783e-04 6.734431e-04
[1540,] 6.753574e-05 1.420283e-04 2.318388e-05
[1541,] 6.682741e-05 1.402964e-04 2.262536e-05
[1542,] 6.682741e-05 1.402819e-04 2.262317e-05
[1543,] 1.498498e-04 1.279954e-04 4.995002e-05
[1544,] 6.682741e-05 1.402518e-04 2.261857e-05
[1545,] 8.548763e-05 8.436032e-05 2.412103e-05
[1546,] 6.682741e-05 1.402218e-04 2.261397e-05
[1547,] 6.698735e-05 1.401509e-04 2.266558e-05
[1548,] 9.888451e-04 1.674203e-04 7.481836e-04
[1549,] 1.178248e-04 1.438832e-04 3.875988e-05
[1550,] 8.548763e-05 8.482808e-05 2.424752e-05
[1551,] 8.133735e-04 1.636307e-04 5.978989e-04
[1552,] 7.290633e-05 7.741878e-05 1.949500e-05
[1553,] 7.676289e-04 1.628549e-04 5.610899e-04
[1554,] 5.218660e-05 1.998115e-04 1.618578e-05
[1555,] 7.269662e-05 7.692076e-05 1.923660e-05
[1556,] 8.061687e-04 1.643890e-04 5.968666e-04
[1557,] 2.522190e-04 1.295842e-04 8.407321e-05
[1558,] 7.263016e-05 7.692076e-05 1.917259e-05
[1559,] 8.626230e-05 8.257810e-05 2.394577e-05
[1560,] 8.450715e-05 1.183705e-04 2.321754e-05
[1561,] 7.007802e-05 1.193851e-04 2.211908e-05
[1562,] 7.903718e-04 1.591985e-04 5.578343e-04
[1563,] 6.687247e-05 1.400745e-04 2.259482e-05
[1564,] 7.631986e-04 1.628314e-04 5.578087e-04
[1565,] 2.764330e-04 1.291040e-04 9.214456e-05
[1566,] 8.308793e-05 1.903548e-04 2.136959e-05
[1567,] 2.522190e-04 1.319932e-04 8.407321e-05
[1568,] 1.773406e-04 7.990365e-05 5.504512e-05
[1569,] 6.687247e-05 1.400464e-04 2.259030e-05
[1570,] 7.282407e-05 7.869633e-05 1.965823e-05
[1571,] 2.632022e-04 1.300683e-04 8.773427e-05
[1572,] 7.975904e-04 1.650983e-04 5.944848e-04
[1573,] 7.528922e-04 1.613754e-04 5.431125e-04
[1574,] 7.867201e-04 1.636070e-04 5.786742e-04
[1575,] 7.867201e-04 1.636070e-04 5.786742e-04
[1576,] 8.548763e-05 8.459291e-05 2.418402e-05
[1577,] 5.274182e-05 1.866033e-04 1.579504e-05
[1578,] 7.278159e-05 7.869633e-05 1.962094e-05
[1579,] 1.170577e-04 1.438977e-04 3.848960e-05
[1580,] 7.975904e-04 1.606182e-04 5.704025e-04
[1581,] 4.562480e-05 2.154008e-04 1.798953e-05
[1582,] 8.462643e-05 8.413027e-05 2.366269e-05
[1583,] 5.290783e-05 1.791768e-04 1.563182e-05
[1584,] 7.263294e-05 7.870952e-05 1.947405e-05
[1585,] 1.900670e-04 7.714959e-05 5.443107e-05
[1586,] 7.250934e-05 7.870952e-05 1.930270e-05
[1587,] 7.867201e-04 1.591967e-04 5.553261e-04
[1588,] 2.936095e-04 1.277327e-04 9.787005e-05
[1589,] 7.255133e-05 7.851430e-05 1.933888e-05
[1590,] 6.671516e-05 1.396125e-04 2.244634e-05
[1591,] 7.255133e-05 7.852228e-05 1.934015e-05
[1592,] 2.849574e-04 1.282020e-04 9.498601e-05
[1593,] 7.867201e-04 1.577241e-04 5.475298e-04
[1594,] 7.257605e-05 7.852228e-05 1.937404e-05
[1595,] 2.936095e-04 1.282020e-04 9.787005e-05
[1596,] 7.330058e-05 7.889098e-05 1.984379e-05
[1597,] 1.822582e-04 7.638200e-05 5.143831e-05
[1598,] 7.975904e-04 1.556315e-04 5.435953e-04
[1599,] 7.867201e-04 1.522071e-04 5.183156e-04
[1600,] 7.255133e-05 7.889915e-05 1.940014e-05
[1601,] 6.687247e-05 1.395887e-04 2.250525e-05
[1602,] 5.202880e-05 1.668609e-04 1.570477e-05
[1603,] 7.250934e-05 7.889915e-05 1.933212e-05
[1604,] 7.249367e-05 7.889915e-05 1.930205e-05
[1605,] 7.249367e-05 7.889915e-05 1.930205e-05
[1606,] 7.273310e-05 7.889915e-05 1.961063e-05
[1607,] 3.020260e-04 1.305562e-04 1.006756e-04
[1608,] 5.253618e-05 1.733864e-04 1.565424e-05
[1609,] 6.641155e-05 1.409043e-04 2.254094e-05
[1610,] 8.098820e-04 1.508662e-04 5.256066e-04
[1611,] 7.250934e-05 7.909118e-05 1.936186e-05
[1612,] 8.338718e-04 1.535370e-04 5.555504e-04
[1613,] 3.025574e-04 1.302617e-04 1.008527e-04
[1614,] 7.246605e-05 7.909118e-05 1.926511e-05
[1615,] 6.671516e-05 1.404020e-04 2.259754e-05
[1616,] 7.249367e-05 7.818830e-05 1.918452e-05
[1617,] 7.246605e-05 7.889915e-05 1.923643e-05
[1618,] 7.250934e-05 7.889915e-05 1.933212e-05
[1619,] 9.084702e-04 1.515429e-04 5.906116e-04
[1620,] 7.249367e-05 7.967917e-05 1.941246e-05
[1621,] 8.468416e-04 1.515429e-04 5.523738e-04
[1622,] 5.219570e-05 1.686984e-04 1.568171e-05
[1623,] 7.357900e-05 7.948248e-05 2.015557e-05
[1624,] 8.696892e-05 1.774953e-04 2.130292e-05
[1625,] 2.886111e-04 1.346111e-04 9.620393e-05
[1626,] 6.790134e-05 1.407248e-04 2.308894e-05
[1627,] 6.773111e-05 1.410237e-04 2.306024e-05
[1628,] 8.149067e-04 1.535676e-04 5.435961e-04
[1629,] 7.365519e-05 7.988354e-05 2.028339e-05
[1630,] 7.282407e-05 7.948248e-05 1.979549e-05
[1631,] 7.282407e-05 7.948248e-05 1.979549e-05
[1632,] 7.379024e-05 8.050902e-05 2.049298e-05
[1633,] 7.286906e-05 8.007241e-05 1.993809e-05
[1634,] 1.537730e-04 1.361285e-04 5.125777e-05
[1635,] 4.561789e-05 2.058894e-04 1.801820e-05
[1636,] 7.274162e-05 7.909118e-05 1.965160e-05
[1637,] 8.098820e-04 1.521567e-04 5.326634e-04
[1638,] 8.262468e-04 1.521567e-04 5.429643e-04
[1639,] 1.752842e-04 7.558175e-05 4.894175e-05
[1640,] 7.748513e-04 1.528440e-04 5.141224e-04
[1641,] 8.262468e-04 1.521567e-04 5.429643e-04
[1642,] 7.263980e-05 7.909118e-05 1.954486e-05
[1643,] 8.390707e-04 1.515429e-04 5.475326e-04
[1644,] 8.149067e-04 1.521567e-04 5.358285e-04
[1645,] 4.563317e-05 2.166164e-04 1.791743e-05
[1646,] 7.975904e-04 1.495956e-04 5.111412e-04
[1647,] 7.282407e-05 7.909118e-05 1.972734e-05
[1648,] 8.390707e-04 1.515429e-04 5.475326e-04
[1649,] 1.360302e-04 8.676406e-05 2.886483e-05
[1650,] 8.098820e-04 1.515429e-04 5.293071e-04
[1651,] 8.560948e-05 8.412814e-05 2.411160e-05
[1652,] 1.044257e-03 1.514390e-04 6.731897e-04
[1653,] 1.866998e-04 7.582498e-05 5.162886e-05
[1654,] 7.282407e-05 7.928562e-05 1.976125e-05
[1655,] 5.238462e-05 1.761294e-04 1.606122e-05
[1656,] 1.163725e-04 9.025617e-05 2.999664e-05
[1657,] 8.770684e-05 1.039157e-04 2.251676e-05
[1658,] 7.291656e-05 7.909118e-05 1.980483e-05
[1659,] 7.278159e-05 7.928562e-05 1.972277e-05
[1660,] 7.282407e-05 7.928562e-05 1.976125e-05
[1661,] 6.685233e-04 1.455005e-04 4.148526e-04
[1662,] 7.284286e-05 7.933215e-05 1.903765e-05
[1663,] 8.926155e-05 1.035542e-04 2.257342e-05
[1664,] 7.278159e-05 7.928562e-05 1.972277e-05
[1665,] 2.009772e-04 7.656102e-05 5.534325e-05
[1666,] 8.560948e-05 8.413027e-05 2.411218e-05
[1667,] 1.757762e-04 1.373422e-04 5.859219e-05
[1668,] 8.390707e-04 1.535370e-04 5.588690e-04
[1669,] 7.291656e-05 7.928562e-05 1.983951e-05
[1670,] 7.278159e-05 7.928562e-05 1.972277e-05
[1671,] 8.630592e-04 1.508662e-04 5.584954e-04
[1672,] 3.560079e-04 1.333017e-04 1.186696e-04
[1673,] 3.560079e-04 1.328013e-04 1.186696e-04
[1674,] 7.270414e-05 7.989440e-05 1.973600e-05
[1675,] 7.274162e-05 7.969731e-05 1.974094e-05
[1676,] 8.098820e-04 1.542356e-04 5.440313e-04
[1677,] 1.020981e-04 2.196706e-04 2.073823e-05
[1678,] 3.560079e-04 1.337554e-04 1.186696e-04
[1679,] 1.900211e-04 7.694455e-05 5.411067e-05
[1680,] 7.314199e-05 7.969731e-05 1.983577e-05
[1681,] 8.269429e-05 1.908942e-04 2.153725e-05
[1682,] 6.740175e-05 1.432452e-04 2.319202e-05
[1683,] 3.671133e-04 1.342632e-04 1.223714e-04
[1684,] 6.756458e-05 1.429791e-04 2.323558e-05
[1685,] 5.326852e-05 1.822914e-04 1.586812e-05
[1686,] 8.936914e-05 1.947601e-04 2.121077e-05
[1687,] 7.303425e-05 8.009392e-05 1.979257e-05
[1688,] 8.641024e-04 1.548694e-04 5.826419e-04
[1689,] 7.303425e-05 8.009392e-05 1.979257e-05
[1690,] 7.306546e-05 8.009392e-05 1.982673e-05
[1691,] 8.641024e-04 1.548694e-04 5.826419e-04
[1692,] 1.052371e-04 1.377851e-04 3.378644e-05
[1693,] 8.338718e-04 1.555679e-04 5.670014e-04
[1694,] 7.306546e-05 8.009392e-05 1.982673e-05
[1695,] 1.986010e-04 7.694455e-05 5.613858e-05
[1696,] 6.328514e-04 1.304611e-04 3.050608e-04
[1697,] 2.190018e-04 7.547220e-05 5.738834e-05
[1698,] 8.721593e-04 1.534655e-04 5.794759e-04
[1699,] 5.102708e-05 1.722881e-04 1.666340e-05
[1700,] 8.587225e-04 1.528102e-04 5.671284e-04
[1701,] 6.528332e-05 1.448618e-04 2.222463e-05
[1702,] 8.587225e-04 1.528102e-04 5.671284e-04
[1703,] 8.587225e-04 1.514985e-04 5.594851e-04
[1704,] 6.230844e-04 1.489988e-04 3.943797e-04
[1705,] 8.338718e-04 1.495357e-04 5.329618e-04
[1706,] 8.211404e-04 1.489348e-04 5.218642e-04
[1707,] 8.390707e-04 1.482793e-04 5.289795e-04
[1708,] 1.900211e-04 7.600516e-05 5.266719e-05
[1709,] 9.689867e-04 1.515429e-04 6.278985e-04
[1710,] 7.827639e-04 1.495956e-04 5.020577e-04
[1711,] 1.858338e-04 1.410723e-04 6.194475e-05
[1712,] 1.829504e-04 1.416379e-04 6.098360e-05
[1713,] 8.098820e-04 1.542356e-04 5.440313e-04
[1714,] 8.098820e-04 1.535447e-04 5.402338e-04
[1715,] 8.098820e-04 1.541354e-04 5.434651e-04
[1716,] 9.403623e-05 1.036598e-04 2.281001e-05
[1717,] 2.098754e-04 7.398725e-05 5.236143e-05
[1718,] 1.919909e-04 7.506682e-05 5.105573e-05
[1719,] 8.098820e-04 1.535665e-04 5.403530e-04
[1720,] 7.867201e-04 1.529126e-04 5.219642e-04
[1721,] 4.570549e-05 2.275435e-04 1.770500e-05
[1722,] 7.748513e-04 1.590339e-04 5.462718e-04
[1723,] 5.337916e-05 1.759418e-04 1.572877e-05
[1724,] 7.266117e-04 1.618797e-04 5.256141e-04
[1725,] 7.297203e-05 8.740149e-05 2.086684e-05
[1726,] 5.356681e-05 1.849892e-04 1.581672e-05
[1727,] 7.256692e-05 8.856736e-05 2.089671e-05
[1728,] 3.401239e-04 1.683496e-04 1.133749e-04
[1729,] 7.256338e-05 9.182075e-05 2.135133e-05
[1730,] 2.008465e-04 1.735012e-04 6.694903e-05
[1731,] 7.306232e-05 9.214637e-05 2.172536e-05
[1732,] 8.812593e-05 1.006198e-04 2.307220e-05
[1733,] 6.682761e-04 2.080132e-04 6.804054e-04
[1734,] 8.650381e-05 1.897981e-04 2.077923e-05
[1735,] 7.486071e-04 2.134147e-04 7.940923e-04
[1736,] 7.220497e-05 7.973591e-05 1.670955e-05
[1737,] 5.578831e-05 1.037391e-04 2.020972e-05
[1738,] 3.440398e-04 2.839609e-04 1.146804e-04
[1739,] 6.124792e-05 9.438526e-05 1.968608e-05
[1740,] 6.420327e-05 2.958653e-04 1.498470e-05
[1741,] 1.015422e-04 1.129926e-04 2.893450e-05
[1742,] 7.211114e-05 1.102270e-04 2.272865e-05
[1743,] 1.032735e-04 2.449412e-04 2.089780e-05
[1744,] 4.531775e-05 1.574907e-03 3.667261e-05
[1745,] 7.220871e-05 1.105425e-04 2.241016e-05
[1746,] 9.834921e-05 2.379618e-04 2.101782e-05
[1747,] 9.616730e-05 2.485890e-04 2.105778e-05
[1748,] 7.220871e-05 1.169666e-04 2.313208e-05
[1749,] 8.231849e-05 1.379275e-04 3.202082e-05
[1750,] 1.022614e-04 2.380435e-04 2.088864e-05
[1751,] 1.138644e-04 2.303685e-04 9.247290e-05
[1752,] 9.254974e-05 1.358449e-04 2.949939e-05
[1753,] 7.174195e-05 1.176184e-04 2.347355e-05
[1754,] 7.213038e-05 1.219991e-04 2.511924e-05
[1755,] 6.447064e-05 1.605521e-04 3.762608e-05
[1756,] 7.210177e-05 1.246715e-04 2.526323e-05
[1757,] 7.210177e-05 1.253681e-04 2.534720e-05
[1758,] 7.207787e-05 1.260433e-04 2.515921e-05
[1759,] 4.869431e-05 1.425609e-03 4.879743e-05
[1760,] 8.510166e-05 1.844683e-04 6.097684e-05
[1761,] 7.207385e-05 1.381777e-04 2.628558e-05
[1762,] 1.003393e-04 2.751454e-04 8.500414e-05
[1763,] 6.497093e-05 9.145038e-05 2.107171e-05
[1764,] 1.634790e-04 1.521216e-04 6.912160e-05
[1765,] 7.442625e-05 1.375117e-04 2.262038e-05
[1766,] 8.362568e-05 1.689107e-04 3.931288e-05
[1767,] 1.228054e-04 2.777218e-04 1.156617e-04
[1768,] 8.177760e-05 8.668127e-05 2.574113e-05
[1769,] 9.609873e-05 2.075542e-04 2.070871e-05
[1770,] 9.652940e-05 2.075542e-04 2.069234e-05
[1771,] 6.285191e-05 8.759126e-05 1.881917e-05
[1772,] 1.627222e-04 1.515499e-04 6.812398e-05
[1773,] 9.264070e-05 8.567227e-05 2.787654e-05
[1774,] 8.179986e-05 1.352051e-04 2.629737e-05
[1775,] 6.307172e-05 8.788567e-05 1.885995e-05
[1776,] 7.321352e-05 1.759776e-04 3.140155e-05
[1777,] 7.316954e-05 1.748587e-04 3.059922e-05
[1778,] 1.311442e-04 7.948359e-05 3.539059e-05
[1779,] 7.448397e-05 2.063287e-04 2.835175e-05
[1780,] 7.423596e-05 2.210704e-04 2.963247e-05
[1781,] 6.313387e-05 9.148001e-05 1.819973e-05
[1782,] 7.458155e-05 1.999923e-04 5.275098e-05
[1783,] 7.379385e-05 1.986485e-04 5.171223e-05
[1784,] 7.804897e-05 2.051252e-04 5.708216e-05
[1785,] 6.313387e-05 9.197310e-05 1.836807e-05
[1786,] 7.634443e-05 2.008842e-04 5.454396e-05
[1787,] 8.640425e-05 1.718583e-04 2.125435e-05
[1788,] 7.589512e-05 2.032321e-04 5.430115e-05
[1789,] 8.293344e-05 1.437976e-04 2.137539e-05
[1790,] 7.566373e-05 1.637062e-04 2.695224e-05
[1791,] 6.606072e-05 1.095215e-04 2.709194e-05
[1792,] 1.380924e-04 1.210909e-04 4.982874e-05
[1793,] 5.697414e-05 1.388291e-04 1.899139e-05
[1794,] 5.667308e-05 7.839625e-05 1.625138e-05
[1795,] 5.836743e-05 7.689826e-05 1.568909e-05
[1796,] 1.555711e-04 1.362481e-04 5.185702e-05
[1797,] 1.350557e-04 1.363232e-04 4.501855e-05
[1798,] 1.361959e-04 1.363464e-04 4.539861e-05
[1799,] 1.244987e-04 1.362558e-04 4.149956e-05
[1800,] 1.107958e-04 1.214850e-04 2.662759e-05
[1801,] 2.759922e-04 9.242124e-05 6.821146e-05
[1802,] 1.083297e-04 1.227394e-04 2.679143e-05
[1803,] 1.159286e-04 6.795747e-04 2.277629e-04
[1804,] 1.250230e-04 1.300513e-04 4.167435e-05
[1805,] 1.646771e-04 1.311195e-04 5.489235e-05
[1806,] 9.374983e-05 9.311246e-05 2.490173e-05
[1807,] 1.862105e-04 1.104659e-04 4.870623e-05
[1808,] 1.187187e-04 1.307641e-04 3.957288e-05
[1809,] 1.221538e-04 1.337709e-04 4.071793e-05
[1810,] 2.120889e-04 1.079620e-04 4.290253e-05
[1811,] 2.647695e-04 7.939959e-05 6.587831e-05
[1812,] 1.015876e-04 1.334758e-04 3.386252e-05
[1813,] 9.465546e-05 9.627192e-05 2.635429e-05
[1814,] 4.993493e-04 1.362372e-04 2.697654e-04
[1815,] 1.251374e-04 1.058281e-04 3.401081e-05
[1816,] 4.726124e-05 7.197640e-05 1.381724e-05
[1817,] 7.367686e-05 7.196243e-05 1.879817e-05
[1818,] 5.625165e-05 1.234466e-04 2.205158e-05
[1819,] 6.941225e-05 1.020035e-04 1.978308e-05
[1820,] 9.215834e-05 9.949969e-05 2.667527e-05
[1821,] 6.941225e-05 1.016584e-04 1.981870e-05
[1822,] 6.889064e-05 1.008261e-04 1.976419e-05
[1823,] 6.976049e-05 1.005342e-04 1.998450e-05
[1824,] 5.537293e-05 1.103973e-04 2.032072e-05
[1825,] 1.070361e-04 9.766529e-05 3.567866e-05
[1826,] 1.279988e-04 8.737588e-05 2.830937e-05
[1827,] 6.786886e-05 1.043909e-04 1.947523e-05
[1828,] 3.442978e-03 3.095302e-04 1.147652e-03
[1829,] 9.211290e-05 8.593561e-05 2.385221e-05
[1830,] 5.524178e-05 1.158272e-04 1.667585e-05
[1831,] 7.418194e-05 1.005241e-04 2.230980e-05
[1832,] 9.439827e-05 8.451625e-05 2.311502e-05
[1833,] 1.683573e-04 1.303223e-04 5.611895e-05
[1834,] 1.424212e-04 9.163075e-05 3.431996e-05
[1835,] 2.140763e-02 2.499631e-04 7.135830e-03
[1836,] 2.294092e-04 1.172859e-04 7.646954e-05
[1837,] 2.514422e-04 1.163920e-04 8.381384e-05
[1838,] 9.601388e-05 5.771269e-04 1.117412e-04
[1839,] 3.773598e-03 7.989427e-05 1.257868e-03
[1840,] 4.726088e-02 9.161004e-05 1.575366e-02
[1841,] 2.129698e-02 9.789665e-05 7.098969e-03
[1842,] 9.509993e-05 8.376597e-05 2.312324e-05
[1843,] 5.337553e-04 8.907190e-05 1.779181e-04
[1844,] 8.791613e-05 8.364942e-05 2.224742e-05
[1845,] 8.783842e-05 8.364851e-05 2.223193e-05
[1846,] 1.457776e-04 4.899660e-04 1.967670e-04
[1847,] 5.881871e-02 9.161930e-05 1.960628e-02
[1848,] 5.917273e-04 9.284976e-05 1.972420e-04
[1849,] 6.418790e-02 9.161930e-05 2.139601e-02
[1850,] 7.597407e-05 1.064905e-04 2.523339e-05
[1851,] 6.690964e-02 9.200285e-05 2.230326e-02
[1852,] 3.353504e-02 8.930749e-05 1.117831e-02
[1853,] 3.353504e-02 8.930749e-05 1.117831e-02
[1854,] 3.500024e-02 8.989583e-05 1.166671e-02
[1855,] 5.117700e-05 1.407621e-04 2.069922e-05
[1856,] 1.396117e-04 2.207945e-04 1.089682e-04
[1857,] 7.774646e-05 1.118597e-04 2.741372e-05
[1858,] 8.766595e-02 9.497081e-05 2.922206e-02
[1859,] 6.591429e-04 8.280234e-05 2.197140e-04
[1860,] 1.584606e-04 4.085065e-04 1.977590e-04
[1861,] 7.839682e-05 1.073279e-04 2.648033e-05
[1862,] 9.485125e-05 8.421959e-05 2.349143e-05
[1863,] 9.501653e-05 8.393269e-05 2.344063e-05
[1864,] 1.400226e-04 2.192768e-04 1.256570e-04
[1865,] 7.806907e-05 1.067900e-04 2.616181e-05
[1866,] 9.598470e-05 8.439586e-05 2.371949e-05
[1867,] 9.590207e-05 8.439586e-05 2.370200e-05
[1868,] 1.478863e-04 4.305469e-04 1.856684e-04
[1869,] 1.463662e-04 4.730194e-04 1.945976e-04
[1870,] 8.343899e-05 1.793505e-04 4.160276e-05
[1871,] 1.246371e-04 2.825603e-04 1.094092e-04
[1872,] 1.205504e-04 2.862411e-04 1.023777e-04
[1873,] 1.251744e-04 2.843328e-04 1.111930e-04
[1874,] 1.259719e-04 7.165468e-05 3.782848e-05
[1875,] 8.453381e-05 7.259733e-05 2.046314e-05
[1876,] 1.380376e-04 9.913741e-05 3.093251e-05
[1877,] 1.268256e-04 1.035980e-04 3.665027e-05
[1878,] 1.310485e-04 9.924285e-05 2.993868e-05
[1879,] 9.461095e-05 8.485110e-05 2.300512e-05
[1880,] 7.208089e-05 1.168594e-04 2.559824e-05
[1881,] 1.380376e-04 9.887178e-05 3.133372e-05
[1882,] 4.905862e-05 1.474205e-04 1.915041e-05
[1883,] 1.306818e-04 8.009155e-05 3.650417e-05
[1884,] 1.051034e-04 7.318257e-05 2.771929e-05
[1885,] 1.383793e-04 9.896179e-05 3.120323e-05
[1886,] 8.620578e-05 2.176134e-04 5.369183e-05
[1887,] 1.051034e-04 7.429228e-05 2.771929e-05
[1888,] 7.579629e-05 7.407234e-05 1.636317e-05
[1889,] 4.879920e-05 1.474205e-04 1.887123e-05
[1890,] 9.523359e-05 8.518554e-05 2.300149e-05
[1891,] 7.322853e-05 1.197046e-04 2.668733e-05
[1892,] 9.411843e-05 8.511015e-05 2.297733e-05
[1893,] 9.407456e-05 8.514728e-05 2.297784e-05
[1894,] 1.358504e-04 7.793723e-05 3.852536e-05
[1895,] 8.967852e-05 8.443338e-05 2.221400e-05
[1896,] 9.415901e-05 8.518554e-05 2.297757e-05
[1897,] 1.793481e-01 1.159810e-04 5.978294e-02
[1898,] 1.815815e-04 7.759872e-05 6.052719e-05
[1899,] 7.640149e-05 1.210507e-04 2.861034e-05
[1900,] 4.880854e-05 1.902816e-04 2.067549e-05
[1901,] 9.410356e-05 8.530714e-05 2.302618e-05
```
