## Supplementary material for "Characterization of shared and ancestry-specific signals driving complex traits using multi-ancestry fine-mapping": s1_remaining_snps.pvar

```
##FILTER=<ID=PASS,Description="All filters passed">
##reference=ftp://ftp.1000genomes.ebi.ac.uk//vol1/ftp/technical/reference/phase2_reference_assembly_sequence/hs37d5.fa.gz
##contig=<ID=1,assembly=b37,length=249250621>
##ALT=<ID=CNV,Description="Copy Number Polymorphism">
##ALT=<ID=DEL,Description="Deletion">
##ALT=<ID=DUP,Description="Duplication">
##ALT=<ID=INS:ME:ALU,Description="Insertion of ALU element">
##ALT=<ID=INS:ME:LINE1,Description="Insertion of LINE1 element">
##ALT=<ID=INS:ME:SVA,Description="Insertion of SVA element">
##ALT=<ID=INS:MT,Description="Nuclear Mitochondrial Insertion">
##ALT=<ID=INV,Description="Inversion">
##ALT=<ID=CN0,Description="Copy number allele: 0 copies">
##ALT=<ID=CN1,Description="Copy number allele: 1 copy">
##ALT=<ID=CN2,Description="Copy number allele: 2 copies">
##ALT=<ID=CN3,Description="Copy number allele: 3 copies">
##ALT=<ID=CN4,Description="Copy number allele: 4 copies">
##ALT=<ID=CN5,Description="Copy number allele: 5 copies">
##ALT=<ID=CN6,Description="Copy number allele: 6 copies">
##ALT=<ID=CN7,Description="Copy number allele: 7 copies">
##ALT=<ID=CN8,Description="Copy number allele: 8 copies">
##ALT=<ID=CN9,Description="Copy number allele: 9 copies">
##ALT=<ID=CN10,Description="Copy number allele: 10 copies">
##ALT=<ID=CN11,Description="Copy number allele: 11 copies">
##ALT=<ID=CN12,Description="Copy number allele: 12 copies">
##ALT=<ID=CN13,Description="Copy number allele: 13 copies">
##ALT=<ID=CN14,Description="Copy number allele: 14 copies">
##ALT=<ID=CN15,Description="Copy number allele: 15 copies">
##ALT=<ID=CN16,Description="Copy number allele: 16 copies">
##ALT=<ID=CN17,Description="Copy number allele: 17 copies">
##ALT=<ID=CN18,Description="Copy number allele: 18 copies">
##ALT=<ID=CN19,Description="Copy number allele: 19 copies">
##ALT=<ID=CN20,Description="Copy number allele: 20 copies">
##ALT=<ID=CN21,Description="Copy number allele: 21 copies">
##ALT=<ID=CN22,Description="Copy number allele: 22 copies">
##ALT=<ID=CN23,Description="Copy number allele: 23 copies">
##ALT=<ID=CN24,Description="Copy number allele: 24 copies">
##ALT=<ID=CN25,Description="Copy number allele: 25 copies">
##ALT=<ID=CN26,Description="Copy number allele: 26 copies">
##ALT=<ID=CN27,Description="Copy number allele: 27 copies">
##ALT=<ID=CN28,Description="Copy number allele: 28 copies">
##ALT=<ID=CN29,Description="Copy number allele: 29 copies">
##ALT=<ID=CN30,Description="Copy number allele: 30 copies">
##ALT=<ID=CN31,Description="Copy number allele: 31 copies">
##ALT=<ID=CN32,Description="Copy number allele: 32 copies">
##ALT=<ID=CN33,Description="Copy number allele: 33 copies">
##ALT=<ID=CN34,Description="Copy number allele: 34 copies">
##ALT=<ID=CN35,Description="Copy number allele: 35 copies">
##ALT=<ID=CN36,Description="Copy number allele: 36 copies">
##ALT=<ID=CN37,Description="Copy number allele: 37 copies">
##ALT=<ID=CN38,Description="Copy number allele: 38 copies">
##ALT=<ID=CN39,Description="Copy number allele: 39 copies">
##ALT=<ID=CN40,Description="Copy number allele: 40 copies">
##ALT=<ID=CN41,Description="Copy number allele: 41 copies">
##ALT=<ID=CN42,Description="Copy number allele: 42 copies">
##ALT=<ID=CN43,Description="Copy number allele: 43 copies">
##ALT=<ID=CN44,Description="Copy number allele: 44 copies">
##ALT=<ID=CN45,Description="Copy number allele: 45 copies">
##ALT=<ID=CN46,Description="Copy number allele: 46 copies">
##ALT=<ID=CN47,Description="Copy number allele: 47 copies">
##ALT=<ID=CN48,Description="Copy number allele: 48 copies">
##ALT=<ID=CN49,Description="Copy number allele: 49 copies">
##ALT=<ID=CN50,Description="Copy number allele: 50 copies">
##ALT=<ID=CN51,Description="Copy number allele: 51 copies">
##ALT=<ID=CN52,Description="Copy number allele: 52 copies">
##ALT=<ID=CN53,Description="Copy number allele: 53 copies">
##ALT=<ID=CN54,Description="Copy number allele: 54 copies">
##ALT=<ID=CN55,Description="Copy number allele: 55 copies">
##ALT=<ID=CN56,Description="Copy number allele: 56 copies">
##ALT=<ID=CN57,Description="Copy number allele: 57 copies">
##ALT=<ID=CN58,Description="Copy number allele: 58 copies">
##ALT=<ID=CN59,Description="Copy number allele: 59 copies">
##ALT=<ID=CN60,Description="Copy number allele: 60 copies">
##ALT=<ID=CN61,Description="Copy number allele: 61 copies">
##ALT=<ID=CN62,Description="Copy number allele: 62 copies">
##ALT=<ID=CN63,Description="Copy number allele: 63 copies">
##ALT=<ID=CN64,Description="Copy number allele: 64 copies">
##ALT=<ID=CN65,Description="Copy number allele: 65 copies">
##ALT=<ID=CN66,Description="Copy number allele: 66 copies">
##ALT=<ID=CN67,Description="Copy number allele: 67 copies">
##ALT=<ID=CN68,Description="Copy number allele: 68 copies">
##ALT=<ID=CN69,Description="Copy number allele: 69 copies">
##ALT=<ID=CN70,Description="Copy number allele: 70 copies">
##ALT=<ID=CN71,Description="Copy number allele: 71 copies">
##ALT=<ID=CN72,Description="Copy number allele: 72 copies">
##ALT=<ID=CN73,Description="Copy number allele: 73 copies">
##ALT=<ID=CN74,Description="Copy number allele: 74 copies">
##ALT=<ID=CN75,Description="Copy number allele: 75 copies">
##ALT=<ID=CN76,Description="Copy number allele: 76 copies">
##ALT=<ID=CN77,Description="Copy number allele: 77 copies">
##ALT=<ID=CN78,Description="Copy number allele: 78 copies">
##ALT=<ID=CN79,Description="Copy number allele: 79 copies">
##ALT=<ID=CN80,Description="Copy number allele: 80 copies">
##ALT=<ID=CN81,Description="Copy number allele: 81 copies">
##ALT=<ID=CN82,Description="Copy number allele: 82 copies">
##ALT=<ID=CN83,Description="Copy number allele: 83 copies">
##ALT=<ID=CN84,Description="Copy number allele: 84 copies">
##ALT=<ID=CN85,Description="Copy number allele: 85 copies">
##ALT=<ID=CN86,Description="Copy number allele: 86 copies">
##ALT=<ID=CN87,Description="Copy number allele: 87 copies">
##ALT=<ID=CN88,Description="Copy number allele: 88 copies">
##ALT=<ID=CN89,Description="Copy number allele: 89 copies">
##ALT=<ID=CN90,Description="Copy number allele: 90 copies">
##ALT=<ID=CN91,Description="Copy number allele: 91 copies">
##ALT=<ID=CN92,Description="Copy number allele: 92 copies">
##ALT=<ID=CN93,Description="Copy number allele: 93 copies">
##ALT=<ID=CN94,Description="Copy number allele: 94 copies">
##ALT=<ID=CN95,Description="Copy number allele: 95 copies">
##ALT=<ID=CN96,Description="Copy number allele: 96 copies">
##ALT=<ID=CN97,Description="Copy number allele: 97 copies">
##ALT=<ID=CN98,Description="Copy number allele: 98 copies">
##ALT=<ID=CN99,Description="Copy number allele: 99 copies">
##ALT=<ID=CN100,Description="Copy number allele: 100 copies">
##ALT=<ID=CN101,Description="Copy number allele: 101 copies">
##ALT=<ID=CN102,Description="Copy number allele: 102 copies">
##ALT=<ID=CN103,Description="Copy number allele: 103 copies">
##ALT=<ID=CN104,Description="Copy number allele: 104 copies">
##ALT=<ID=CN105,Description="Copy number allele: 105 copies">
##ALT=<ID=CN106,Description="Copy number allele: 106 copies">
##ALT=<ID=CN107,Description="Copy number allele: 107 copies">
##ALT=<ID=CN108,Description="Copy number allele: 108 copies">
##ALT=<ID=CN109,Description="Copy number allele: 109 copies">
##ALT=<ID=CN110,Description="Copy number allele: 110 copies">
##ALT=<ID=CN111,Description="Copy number allele: 111 copies">
##ALT=<ID=CN112,Description="Copy number allele: 112 copies">
##ALT=<ID=CN113,Description="Copy number allele: 113 copies">
##ALT=<ID=CN114,Description="Copy number allele: 114 copies">
##ALT=<ID=CN115,Description="Copy number allele: 115 copies">
##ALT=<ID=CN116,Description="Copy number allele: 116 copies">
##ALT=<ID=CN117,Description="Copy number allele: 117 copies">
##ALT=<ID=CN118,Description="Copy number allele: 118 copies">
##ALT=<ID=CN119,Description="Copy number allele: 119 copies">
##ALT=<ID=CN120,Description="Copy number allele: 120 copies">
##ALT=<ID=CN121,Description="Copy number allele: 121 copies">
##ALT=<ID=CN122,Description="Copy number allele: 122 copies">
##ALT=<ID=CN123,Description="Copy number allele: 123 copies">
##ALT=<ID=CN124,Description="Copy number allele: 124 copies">
##INFO=<ID=CIEND,Number=2,Type=Integer,Description="Confidence interval around END for imprecise variants">
##INFO=<ID=CIPOS,Number=2,Type=Integer,Description="Confidence interval around POS for imprecise variants">
##INFO=<ID=CS,Number=1,Type=String,Description="Source call set.">
##INFO=<ID=END,Number=1,Type=Integer,Description="End coordinate of this variant">
##INFO=<ID=IMPRECISE,Number=0,Type=Flag,Description="Imprecise structural variation">
##INFO=<ID=MC,Number=.,Type=String,Description="Merged calls.">
##INFO=<ID=MEINFO,Number=4,Type=String,Description="Mobile element info of the form NAME,START,END<POLARITY; If there is only 5' OR 3' support for this call, will be NULL NULL for START and END">
##INFO=<ID=MEND,Number=1,Type=Integer,Description="Mitochondrial end coordinate of inserted sequence">
##INFO=<ID=MLEN,Number=1,Type=Integer,Description="Estimated length of mitochondrial insert">
##INFO=<ID=MSTART,Number=1,Type=Integer,Description="Mitochondrial start coordinate of inserted sequence">
##INFO=<ID=SVLEN,Number=.,Type=Integer,Description="SV length. It is only calculated for structural variation MEIs. For other types of SVs; one may calculate the SV length by INFO:END-START+1, or by finding the difference between lengthes of REF and ALT alleles">
##INFO=<ID=SVTYPE,Number=1,Type=String,Description="Type of structural variant">
##INFO=<ID=TSD,Number=1,Type=String,Description="Precise Target Site Duplication for bases, if unknown, value will be NULL">
##INFO=<ID=AC,Number=A,Type=Integer,Description="Total number of alternate alleles in called genotypes">
##INFO=<ID=AF,Number=A,Type=Float,Description="Estimated allele frequency in the range (0,1)">
##INFO=<ID=NS,Number=1,Type=Integer,Description="Number of samples with data">
##INFO=<ID=AN,Number=1,Type=Integer,Description="Total number of alleles in called genotypes">
##INFO=<ID=EAS_AF,Number=A,Type=Float,Description="Allele frequency in the EAS populations calculated from AC and AN, in the range (0,1)">
##INFO=<ID=EUR_AF,Number=A,Type=Float,Description="Allele frequency in the EUR populations calculated from AC and AN, in the range (0,1)">
##INFO=<ID=AFR_AF,Number=A,Type=Float,Description="Allele frequency in the AFR populations calculated from AC and AN, in the range (0,1)">
##INFO=<ID=AMR_AF,Number=A,Type=Float,Description="Allele frequency in the AMR populations calculated from AC and AN, in the range (0,1)">
##INFO=<ID=SAS_AF,Number=A,Type=Float,Description="Allele frequency in the SAS populations calculated from AC and AN, in the range (0,1)">
##INFO=<ID=DP,Number=1,Type=Integer,Description="Total read depth; only low coverage data were counted towards the DP, exome data were not used">
##INFO=<ID=AA,Number=1,Type=String,Description="Ancestral Allele. Format: AA|REF|ALT|IndelType. AA: Ancestral allele, REF:Reference Allele, ALT:Alternate Allele, IndelType:Type of Indel (REF, ALT and IndelType are only defined for indels)">
##INFO=<ID=VT,Number=.,Type=String,Description="indicates what type of variant the line represents">
##INFO=<ID=EX_TARGET,Number=0,Type=Flag,Description="indicates whether a variant is within the exon pull down target boundaries">
##INFO=<ID=MULTI_ALLELIC,Number=0,Type=Flag,Description="indicates whether a site is multi-allelic">
#CHROM	POS	ID	REF	ALT	QUAL	FILTER	INFO
1	199915540	rs12075442	C	T	100	PASS	AC=220;AF=0.0439297;AN=5008;NS=2504;DP=19527;EAS_AF=0.0308;AMR_AF=0.0389;AFR_AF=0.0703;EUR_AF=0.0626;SAS_AF=0.0061;AA=C|||;VT=SNP
1	199915725	rs10753861	T	C	100	PASS	AC=3594;AF=0.717652;AN=5008;NS=2504;DP=19545;EAS_AF=0.8016;AMR_AF=0.7277;AFR_AF=0.6762;EUR_AF=0.6491;SAS_AF=0.7505;AA=C|||;VT=SNP
1	199916164	rs12024418	T	C	100	PASS	AC=2355;AF=0.470248;AN=5008;NS=2504;DP=19482;EAS_AF=0.753;AMR_AF=0.5303;AFR_AF=0.1271;EUR_AF=0.4085;SAS_AF=0.6636;AA=T|||;VT=SNP
1	199916316	rs10919779	T	C	100	PASS	AC=221;AF=0.0441294;AN=5008;NS=2504;DP=18123;EAS_AF=0.0317;AMR_AF=0.0389;AFR_AF=0.0703;EUR_AF=0.0626;SAS_AF=0.0061;AA=T|||;VT=SNP
1	199916324	rs10919780	A	C	100	PASS	AC=220;AF=0.0439297;AN=5008;NS=2504;DP=18407;EAS_AF=0.0308;AMR_AF=0.0389;AFR_AF=0.0703;EUR_AF=0.0626;SAS_AF=0.0061;AA=C|||;VT=SNP
1	199916450	rs4915189	C	A	100	PASS	AC=2562;AF=0.511581;AN=5008;NS=2504;DP=19418;EAS_AF=0.753;AMR_AF=0.5447;AFR_AF=0.2761;EUR_AF=0.4095;SAS_AF=0.6626;AA=C|||;VT=SNP
1	199916908	rs72737453	C	T	100	PASS	AC=220;AF=0.0439297;AN=5008;NS=2504;DP=18872;EAS_AF=0.0308;AMR_AF=0.0389;AFR_AF=0.0703;EUR_AF=0.0626;SAS_AF=0.0061;AA=T|||;VT=SNP
1	199917101	rs72737454	C	T	100	PASS	AC=225;AF=0.0449281;AN=5008;NS=2504;DP=18182;EAS_AF=0.0308;AMR_AF=0.0389;AFR_AF=0.0741;EUR_AF=0.0626;SAS_AF=0.0061;AA=T|||;VT=SNP
1	199917666	rs138014446	C	T	100	PASS	AC=123;AF=0.0245607;AN=5008;NS=2504;DP=18201;EAS_AF=0.0308;AMR_AF=0.0173;AFR_AF=0.0416;EUR_AF=0.0189;SAS_AF=0.0061;AA=C|||;VT=SNP
1	199918507	rs1425792	T	G	100	PASS	AC=500;AF=0.0998403;AN=5008;NS=2504;DP=16936;EAS_AF=0.0308;AMR_AF=0.0562;AFR_AF=0.2723;EUR_AF=0.0636;SAS_AF=0.0061;AA=G|||;VT=SNP
1	199918807	rs72737455	C	T	100	PASS	AC=220;AF=0.0439297;AN=5008;NS=2504;DP=10106;EAS_AF=0.0308;AMR_AF=0.0389;AFR_AF=0.0703;EUR_AF=0.0626;SAS_AF=0.0061;AA=C|||;VT=SNP
1	199920188	rs970707	G	A	100	PASS	AC=2230;AF=0.445288;AN=5008;NS=2504;DP=11743;EAS_AF=0.7282;AMR_AF=0.5231;AFR_AF=0.0749;EUR_AF=0.3966;SAS_AF=0.6493;AA=g|||;VT=SNP
1	199921408	rs12025810	G	A	100	PASS	AC=2031;AF=0.405551;AN=5008;NS=2504;DP=15700;EAS_AF=0.6806;AMR_AF=0.4524;AFR_AF=0.0741;EUR_AF=0.3638;SAS_AF=0.5798;AA=G|||;VT=SNP
1	199925306	rs1991245	G	A	100	PASS	AC=2210;AF=0.441294;AN=5008;NS=2504;DP=18663;EAS_AF=0.7242;AMR_AF=0.5202;AFR_AF=0.0681;EUR_AF=0.3936;SAS_AF=0.6472;AA=G|||;VT=SNP
1	199926077	rs75899136	T	C	100	PASS	AC=199;AF=0.0397364;AN=5008;NS=2504;DP=16729;EAS_AF=0.0466;AMR_AF=0.0706;AFR_AF=0.0008;EUR_AF=0.0338;SAS_AF=0.0695;AA=T|||;VT=SNP
1	199926184	rs4915398	G	A	100	PASS	AC=3269;AF=0.652756;AN=5008;NS=2504;DP=18314;EAS_AF=0.7768;AMR_AF=0.7046;AFR_AF=0.4834;EUR_AF=0.6342;SAS_AF=0.7362;AA=A|||;VT=SNP
1	199931243	rs6687046	G	A	100	PASS	AC=3270;AF=0.652955;AN=5008;NS=2504;DP=15851;EAS_AF=0.7788;AMR_AF=0.7046;AFR_AF=0.4826;EUR_AF=0.6362;SAS_AF=0.7342;AA=A|||;VT=SNP
1	199932825	rs61821772	C	T	100	PASS	AC=312;AF=0.0623003;AN=5008;NS=2504;DP=16578;EAS_AF=0.0337;AMR_AF=0.0591;AFR_AF=0.1014;EUR_AF=0.0835;SAS_AF=0.0194;AA=C|||;VT=SNP
1	199934534	rs139728309	G	A	100	PASS	AC=1054;AF=0.210463;AN=5008;NS=2504;DP=16675;EAS_AF=0.2202;AMR_AF=0.2608;AFR_AF=0.0219;EUR_AF=0.3608;SAS_AF=0.2648;AA=G|||;VT=SNP
1	199934748	rs12047611	C	T	100	PASS	AC=2214;AF=0.442093;AN=5008;NS=2504;DP=15374;EAS_AF=0.7302;AMR_AF=0.5159;AFR_AF=0.0696;EUR_AF=0.3946;SAS_AF=0.6452;AA=C|||;VT=SNP
1	199935167	rs10800657	A	G	100	PASS	AC=3254;AF=0.64976;AN=5008;NS=2504;DP=17662;EAS_AF=0.7798;AMR_AF=0.7046;AFR_AF=0.4697;EUR_AF=0.6352;SAS_AF=0.7352;AA=G|||;VT=SNP
1	199935593	rs4518933	C	T	100	PASS	AC=3605;AF=0.719848;AN=5008;NS=2504;DP=15103;EAS_AF=0.7798;AMR_AF=0.7233;AFR_AF=0.7239;EUR_AF=0.6372;SAS_AF=0.7352;AA=T|||;VT=SNP
1	199935736	rs12726728	C	T	100	PASS	AC=2216;AF=0.442492;AN=5008;NS=2504;DP=13454;EAS_AF=0.7302;AMR_AF=0.5173;AFR_AF=0.0703;EUR_AF=0.3946;SAS_AF=0.6452;AA=C|||;VT=SNP
1	199936929	rs61821774	A	G	100	PASS	AC=468;AF=0.0934505;AN=5008;NS=2504;DP=16258;EAS_AF=0.0417;AMR_AF=0.072;AFR_AF=0.1959;EUR_AF=0.0845;SAS_AF=0.0327;AA=A|||;VT=SNP
1	199940894	rs138924272	C	A	100	PASS	AC=340;AF=0.0678914;AN=5008;NS=2504;DP=14865;EAS_AF=0.0317;AMR_AF=0.0605;AFR_AF=0.1233;EUR_AF=0.0835;SAS_AF=0.0194;AA=C|||;VT=SNP
1	199941473	rs12759162	G	A	100	PASS	AC=3252;AF=0.649361;AN=5008;NS=2504;DP=15209;EAS_AF=0.7778;AMR_AF=0.7046;AFR_AF=0.4697;EUR_AF=0.6352;SAS_AF=0.7352;AA=A|||;VT=SNP
1	199941774	rs143861132	T	C	100	PASS	AC=199;AF=0.0397364;AN=5008;NS=2504;DP=17027;EAS_AF=0.0476;AMR_AF=0.0692;AFR_AF=0.0008;EUR_AF=0.0338;SAS_AF=0.0695;AA=T|||;VT=SNP
1	199942775	rs12407813	T	A	100	PASS	AC=3235;AF=0.645966;AN=5008;NS=2504;DP=20601;EAS_AF=0.7778;AMR_AF=0.7032;AFR_AF=0.4576;EUR_AF=0.6352;SAS_AF=0.7352;AA=A|||;VT=SNP
1	199945630	rs4644524	A	G	100	PASS	AC=3266;AF=0.652157;AN=5008;NS=2504;DP=13709;EAS_AF=0.7778;AMR_AF=0.7032;AFR_AF=0.4849;EUR_AF=0.6362;SAS_AF=0.729;AA=G|||;VT=SNP
1	199946176	rs10919786	A	G	100	PASS	AC=2244;AF=0.448083;AN=5008;NS=2504;DP=16480;EAS_AF=0.7242;AMR_AF=0.5216;AFR_AF=0.0976;EUR_AF=0.3966;SAS_AF=0.638;AA=A|||;VT=SNP
1	199951850	rs12035139	G	A	100	PASS	AC=1926;AF=0.384585;AN=5008;NS=2504;DP=17377;EAS_AF=0.7222;AMR_AF=0.4236;AFR_AF=0.0915;EUR_AF=0.2624;SAS_AF=0.5307;AA=G|||;VT=SNP
1	199957872	rs12724022	G	T	100	PASS	AC=1419;AF=0.283347;AN=5008;NS=2504;DP=13075;EAS_AF=0.2252;AMR_AF=0.3487;AFR_AF=0.0756;EUR_AF=0.4771;SAS_AF=0.3783;AA=G|||;VT=SNP
1	199959854	rs10919790	G	A	100	PASS	AC=1419;AF=0.283347;AN=5008;NS=2504;DP=14852;EAS_AF=0.2242;AMR_AF=0.3487;AFR_AF=0.0756;EUR_AF=0.4771;SAS_AF=0.3793;AA=G|||;VT=SNP
1	199959856	rs10800664	C	T	100	PASS	AC=1738;AF=0.347045;AN=5008;NS=2504;DP=14933;EAS_AF=0.2242;AMR_AF=0.3674;AFR_AF=0.3056;EUR_AF=0.4791;SAS_AF=0.3793;AA=C|||;VT=SNP
1	199960481	rs12038753	G	T	100	PASS	AC=1954;AF=0.390176;AN=5008;NS=2504;DP=12824;EAS_AF=0.7202;AMR_AF=0.428;AFR_AF=0.1157;EUR_AF=0.2594;SAS_AF=0.5286;AA=G|||;VT=SNP
1	199960799	rs61819869	C	T	100	PASS	AC=556;AF=0.111022;AN=5008;NS=2504;DP=15853;EAS_AF=0.0357;AMR_AF=0.072;AFR_AF=0.2738;EUR_AF=0.0875;SAS_AF=0.0204;AA=C|||;VT=SNP
1	199965168	rs10919791	G	A	100	PASS	AC=1735;AF=0.346446;AN=5008;NS=2504;DP=14846;EAS_AF=0.6706;AMR_AF=0.3573;AFR_AF=0.09;EUR_AF=0.2247;SAS_AF=0.4765;AA=G|||;VT=SNP
1	199966562	rs4915403	G	A	100	PASS	AC=1735;AF=0.346446;AN=5008;NS=2504;DP=17824;EAS_AF=0.2242;AMR_AF=0.3674;AFR_AF=0.3056;EUR_AF=0.4761;SAS_AF=0.3793;AA=G|||;VT=SNP
1	199966662	rs61819870	A	G	100	PASS	AC=496;AF=0.0990415;AN=5008;NS=2504;DP=21066;EAS_AF=0.0357;AMR_AF=0.072;AFR_AF=0.2292;EUR_AF=0.0875;SAS_AF=0.0194;AA=A|||;VT=SNP
1	199970116	rs72739135	C	A	100	PASS	AC=496;AF=0.0990415;AN=5008;NS=2504;DP=16879;EAS_AF=0.0357;AMR_AF=0.072;AFR_AF=0.2292;EUR_AF=0.0875;SAS_AF=0.0194;AA=C|||;VT=SNP
1	199972038	rs59349635	T	G	100	PASS	AC=495;AF=0.0988419;AN=5008;NS=2504;DP=20084;EAS_AF=0.0357;AMR_AF=0.072;AFR_AF=0.2284;EUR_AF=0.0875;SAS_AF=0.0194;AA=T|||;VT=SNP
1	199972084	rs11810085	G	A	100	PASS	AC=592;AF=0.118211;AN=5008;NS=2504;DP=19329;EAS_AF=0.0456;AMR_AF=0.0749;AFR_AF=0.2821;EUR_AF=0.0875;SAS_AF=0.0337;AA=G|||;VT=SNP
1	199973963	rs12402627	A	G	100	PASS	AC=621;AF=0.124002;AN=5008;NS=2504;DP=16868;EAS_AF=0.3006;AMR_AF=0.1556;AFR_AF=0.0068;EUR_AF=0.0775;SAS_AF=0.1258;AA=A|||;VT=SNP
1	199974081	rs61819875	T	A	100	PASS	AC=558;AF=0.111422;AN=5008;NS=2504;DP=14713;EAS_AF=0.0357;AMR_AF=0.072;AFR_AF=0.2761;EUR_AF=0.0875;SAS_AF=0.0194;AA=T|||;VT=SNP
1	199977724	rs2821357	G	T	100	PASS	AC=4309;AF=0.860423;AN=5008;NS=2504;DP=15414;EAS_AF=0.9901;AMR_AF=0.8934;AFR_AF=0.6952;EUR_AF=0.8459;SAS_AF=0.9417;AA=G|||;VT=SNP
1	199977927	rs2821356	G	A	100	PASS	AC=4309;AF=0.860423;AN=5008;NS=2504;DP=13954;EAS_AF=0.9901;AMR_AF=0.8934;AFR_AF=0.6952;EUR_AF=0.8459;SAS_AF=0.9417;AA=G|||;VT=SNP
1	199978241	rs2821355	G	A	100	PASS	AC=4341;AF=0.866813;AN=5008;NS=2504;DP=17350;EAS_AF=0.9802;AMR_AF=0.8963;AFR_AF=0.736;EUR_AF=0.8459;SAS_AF=0.9274;AA=G|||;VT=SNP
1	199978310	rs2821354	G	A	100	PASS	AC=4562;AF=0.910942;AN=5008;NS=2504;DP=16699;EAS_AF=0.9802;AMR_AF=0.9337;AFR_AF=0.8343;EUR_AF=0.9076;SAS_AF=0.9305;AA=A|||;VT=SNP
1	199979909	rs2821353	T	G	100	PASS	AC=790;AF=0.157748;AN=5008;NS=2504;DP=19178;EAS_AF=0.0208;AMR_AF=0.1138;AFR_AF=0.3502;EUR_AF=0.1541;SAS_AF=0.0736;AA=G|||;VT=SNP
1	199980109	rs2816931	C	A	100	PASS	AC=673;AF=0.134385;AN=5008;NS=2504;DP=17895;EAS_AF=0.0208;AMR_AF=0.1052;AFR_AF=0.2655;EUR_AF=0.1551;SAS_AF=0.0736;AA=C|||;VT=SNP
1	199980772	rs6663479	T	C	100	PASS	AC=282;AF=0.0563099;AN=5008;NS=2504;DP=17404;EAS_AF=0.0109;AMR_AF=0.0591;AFR_AF=0.062;EUR_AF=0.0924;SAS_AF=0.0562;AA=T|||;VT=SNP
1	199980818	rs6663567	T	C	100	PASS	AC=790;AF=0.157748;AN=5008;NS=2504;DP=19595;EAS_AF=0.0208;AMR_AF=0.1138;AFR_AF=0.3502;EUR_AF=0.1541;SAS_AF=0.0736;AA=C|||;VT=SNP
1	199981278	rs2816932	T	C	100	PASS	AC=430;AF=0.0858626;AN=5008;NS=2504;DP=22676;EAS_AF=0.0208;AMR_AF=0.0648;AFR_AF=0.1528;EUR_AF=0.0924;SAS_AF=0.0706;AA=T|||;VT=SNP
1	199981913	rs2816933	G	A	100	PASS	AC=789;AF=0.157548;AN=5008;NS=2504;DP=15669;EAS_AF=0.0208;AMR_AF=0.1138;AFR_AF=0.3495;EUR_AF=0.1541;SAS_AF=0.0736;AA=G|||;VT=SNP
1	199981955	rs2816934	T	G	100	PASS	AC=790;AF=0.157748;AN=5008;NS=2504;DP=16541;EAS_AF=0.0208;AMR_AF=0.1138;AFR_AF=0.3502;EUR_AF=0.1541;SAS_AF=0.0736;AA=G|||;VT=SNP
1	199982090	rs2821351	A	G	100	PASS	AC=459;AF=0.0916534;AN=5008;NS=2504;DP=17290;EAS_AF=0.0208;AMR_AF=0.0692;AFR_AF=0.1725;EUR_AF=0.0924;SAS_AF=0.0706;AA=A|||;VT=SNP
1	199982900	rs2816936	A	G	100	PASS	AC=459;AF=0.0916534;AN=5008;NS=2504;DP=21241;EAS_AF=0.0208;AMR_AF=0.0692;AFR_AF=0.1725;EUR_AF=0.0924;SAS_AF=0.0706;AA=G|||;VT=SNP
1	199983110	rs2816937	G	C	100	PASS	AC=790;AF=0.157748;AN=5008;NS=2504;DP=1552;EAS_AF=0.0208;AMR_AF=0.1138;AFR_AF=0.3502;EUR_AF=0.1541;SAS_AF=0.0736;AA=C|||;VT=SNP
1	199983746	rs2821350	A	C	100	PASS	AC=3548;AF=0.708466;AN=5008;NS=2504;DP=11722;EAS_AF=0.7718;AMR_AF=0.634;AFR_AF=0.9213;EUR_AF=0.501;SAS_AF=0.6217;AA=C|||;VT=SNP
1	199983963	rs2821349	C	T	100	PASS	AC=672;AF=0.134185;AN=5008;NS=2504;DP=17911;EAS_AF=0.0208;AMR_AF=0.1052;AFR_AF=0.2655;EUR_AF=0.1541;SAS_AF=0.0736;AA=C|||;VT=SNP
1	199984953	rs2821348	C	T	100	PASS	AC=670;AF=0.133786;AN=5008;NS=2504;DP=17237;EAS_AF=0.0208;AMR_AF=0.1066;AFR_AF=0.2625;EUR_AF=0.1551;SAS_AF=0.0736;AA=C|||;VT=SNP
1	199985368	rs2816938	T	A	100	PASS	AC=1606;AF=0.320687;AN=5008;NS=2504;DP=17991;EAS_AF=0.0565;AMR_AF=0.2046;AFR_AF=0.8132;EUR_AF=0.2396;SAS_AF=0.093;AA=A|||;VT=SNP
1	199985700	rs2816939	T	C	100	PASS	AC=805;AF=0.160743;AN=5008;NS=2504;DP=20176;EAS_AF=0.0208;AMR_AF=0.1138;AFR_AF=0.3608;EUR_AF=0.1551;SAS_AF=0.0736;AA=N|||;VT=SNP
1	199985792	rs2821347	C	T	100	PASS	AC=805;AF=0.160743;AN=5008;NS=2504;DP=19710;EAS_AF=0.0208;AMR_AF=0.1138;AFR_AF=0.3608;EUR_AF=0.1551;SAS_AF=0.0736;AA=T|||;VT=SNP
1	199986343	rs61819893	G	C	100	PASS	AC=491;AF=0.0980431;AN=5008;NS=2504;DP=18508;EAS_AF=0.0357;AMR_AF=0.072;AFR_AF=0.2284;EUR_AF=0.0835;SAS_AF=0.0194;AA=G|||;VT=SNP
1	199988029	rs2821346	C	T	100	PASS	AC=434;AF=0.0866613;AN=5008;NS=2504;DP=16719;EAS_AF=0.0208;AMR_AF=0.0663;AFR_AF=0.1536;EUR_AF=0.0934;SAS_AF=0.0716;AA=C|||;VT=SNP
1	199989776	rs2821345	G	C	100	PASS	AC=433;AF=0.0864617;AN=5008;NS=2504;DP=13815;EAS_AF=0.0208;AMR_AF=0.0663;AFR_AF=0.1536;EUR_AF=0.0934;SAS_AF=0.0706;AA=G|||;VT=SNP
1	199990136	rs2816940	G	A	100	PASS	AC=669;AF=0.133586;AN=5008;NS=2504;DP=14930;EAS_AF=0.0208;AMR_AF=0.1052;AFR_AF=0.2625;EUR_AF=0.1551;SAS_AF=0.0736;AA=g|||;VT=SNP
1	199990687	rs28698778	T	G	100	PASS	AC=1764;AF=0.352236;AN=5008;NS=2504;DP=17764;EAS_AF=0.6696;AMR_AF=0.3646;AFR_AF=0.1089;EUR_AF=0.2266;SAS_AF=0.4744;AA=T|||;VT=SNP
1	199990779	rs2816941	A	G	100	PASS	AC=1380;AF=0.275559;AN=5008;NS=2504;DP=18353;EAS_AF=0.0565;AMR_AF=0.1945;AFR_AF=0.643;EUR_AF=0.2445;SAS_AF=0.0941;AA=G|||;VT=SNP
1	199991013	rs2816942	A	G	100	PASS	AC=805;AF=0.160743;AN=5008;NS=2504;DP=19159;EAS_AF=0.0208;AMR_AF=0.1138;AFR_AF=0.3608;EUR_AF=0.1551;SAS_AF=0.0736;AA=G|||;VT=SNP
1	199991032	rs2816943	T	G	100	PASS	AC=642;AF=0.128195;AN=5008;NS=2504;DP=18985;EAS_AF=0.0208;AMR_AF=0.1023;AFR_AF=0.2436;EUR_AF=0.1551;SAS_AF=0.0736;AA=T|||;VT=SNP
1	199992193	rs2816944	A	G	100	PASS	AC=805;AF=0.160743;AN=5008;NS=2504;DP=16440;EAS_AF=0.0208;AMR_AF=0.1138;AFR_AF=0.3608;EUR_AF=0.1551;SAS_AF=0.0736;AA=G|||;VT=SNP
1	199992365	rs2816945	C	G	100	PASS	AC=1605;AF=0.320487;AN=5008;NS=2504;DP=14994;EAS_AF=0.0565;AMR_AF=0.2046;AFR_AF=0.8132;EUR_AF=0.2386;SAS_AF=0.093;AA=G|||;VT=SNP
1	199993451	rs2816946	C	T	100	PASS	AC=1606;AF=0.320687;AN=5008;NS=2504;DP=22069;EAS_AF=0.0565;AMR_AF=0.2046;AFR_AF=0.8132;EUR_AF=0.2396;SAS_AF=0.093;AA=t|||;VT=SNP
1	199993549	rs7553337	A	G	100	PASS	AC=283;AF=0.0565096;AN=5008;NS=2504;DP=15898;EAS_AF=0.0109;AMR_AF=0.0591;AFR_AF=0.062;EUR_AF=0.0934;SAS_AF=0.0562;AA=a|||;VT=SNP
1	199994384	rs2816947	C	G	100	PASS	AC=669;AF=0.133586;AN=5008;NS=2504;DP=16299;EAS_AF=0.0208;AMR_AF=0.1052;AFR_AF=0.2625;EUR_AF=0.1551;SAS_AF=0.0736;AA=C|||;VT=SNP
1	199994841	rs7546336	T	C	100	PASS	AC=1641;AF=0.327676;AN=5008;NS=2504;DP=16526;EAS_AF=0.0575;AMR_AF=0.2089;AFR_AF=0.8268;EUR_AF=0.2425;SAS_AF=0.1033;AA=C|||;VT=SNP
1	199994884	rs6427799	A	G	100	PASS	AC=2751;AF=0.549321;AN=5008;NS=2504;DP=13290;EAS_AF=0.7282;AMR_AF=0.5418;AFR_AF=0.4788;EUR_AF=0.4195;SAS_AF=0.5992;AA=G|||;VT=SNP
1	199995068	rs12566266	C	T	100	PASS	AC=874;AF=0.174521;AN=5008;NS=2504;DP=15667;EAS_AF=0.3244;AMR_AF=0.1801;AFR_AF=0.0091;EUR_AF=0.1451;SAS_AF=0.2699;AA=C|||;VT=SNP
1	199995418	rs9427440	A	G	100	PASS	AC=3502;AF=0.699281;AN=5008;NS=2504;DP=15959;EAS_AF=0.7569;AMR_AF=0.6196;AFR_AF=0.9251;EUR_AF=0.4841;SAS_AF=0.6125;AA=G|||;VT=SNP
1	199995533	rs9427694	T	C	100	PASS	AC=3499;AF=0.698682;AN=5008;NS=2504;DP=11754;EAS_AF=0.7579;AMR_AF=0.6182;AFR_AF=0.9251;EUR_AF=0.4831;SAS_AF=0.6104;AA=C|||;VT=SNP
1	199995635	rs113047504	A	G	100	PASS	AC=913;AF=0.182308;AN=5008;NS=2504;DP=11219;EAS_AF=0.0208;AMR_AF=0.1023;AFR_AF=0.4644;EUR_AF=0.1362;SAS_AF=0.0716;AA=a|||;VT=SNP
1	199996685	rs2816948	C	G	100	PASS	AC=662;AF=0.132188;AN=5008;NS=2504;DP=20735;EAS_AF=0.0208;AMR_AF=0.0893;AFR_AF=0.2814;EUR_AF=0.1362;SAS_AF=0.0716;AA=C|||;VT=SNP
1	199997403	rs2737621	T	C	100	PASS	AC=661;AF=0.131989;AN=5008;NS=2504;DP=14181;EAS_AF=0.0208;AMR_AF=0.0893;AFR_AF=0.2814;EUR_AF=0.1352;SAS_AF=0.0716;AA=T|||;VT=SNP
1	199997778	rs2816949	A	G	100	PASS	AC=1590;AF=0.317492;AN=5008;NS=2504;DP=17392;EAS_AF=0.0565;AMR_AF=0.1931;AFR_AF=0.8238;EUR_AF=0.2207;SAS_AF=0.09;AA=G|||;VT=SNP
1	199998281	rs112399233	G	T	100	PASS	AC=197;AF=0.0393371;AN=5008;NS=2504;DP=10825;EAS_AF=0.0119;AMR_AF=0.049;AFR_AF=0.0053;EUR_AF=0.0905;SAS_AF=0.0542;AA=G|||;VT=SNP
1	199998304	rs60535681	G	A	100	PASS	AC=675;AF=0.134784;AN=5008;NS=2504;DP=9967;EAS_AF=0.0357;AMR_AF=0.0893;AFR_AF=0.357;EUR_AF=0.0855;SAS_AF=0.0194;AA=G|||;VT=SNP
1	199998915	rs3828115	C	A	100	PASS	AC=674;AF=0.134585;AN=5008;NS=2504;DP=17832;EAS_AF=0.0357;AMR_AF=0.0893;AFR_AF=0.3563;EUR_AF=0.0855;SAS_AF=0.0194;AA=C|||;VT=SNP
1	199999917	rs2737648	G	A	100	PASS	AC=634;AF=0.126597;AN=5008;NS=2504;DP=21202;EAS_AF=0.0208;AMR_AF=0.0865;AFR_AF=0.2708;EUR_AF=0.1292;SAS_AF=0.0665;AA=G|||;VT=SNP
1	200000109	rs59350350	G	A	100	PASS	AC=581;AF=0.116014;AN=5008;NS=2504;DP=19151;EAS_AF=0.0347;AMR_AF=0.0836;AFR_AF=0.2897;EUR_AF=0.0855;SAS_AF=0.0194;AA=G|||;VT=SNP
1	200000125	rs3790854	A	G	100	PASS	AC=1913;AF=0.381989;AN=5008;NS=2504;DP=18946;EAS_AF=0.6994;AMR_AF=0.4251;AFR_AF=0.1074;EUR_AF=0.2624;SAS_AF=0.5184;AA=A|||;VT=SNP
1	200000147	rs56222202	C	T	100	PASS	AC=582;AF=0.116214;AN=5008;NS=2504;DP=18845;EAS_AF=0.0357;AMR_AF=0.0836;AFR_AF=0.2897;EUR_AF=0.0855;SAS_AF=0.0194;AA=C|||;VT=SNP
1	200000769	rs61819896	T	A	100	PASS	AC=582;AF=0.116214;AN=5008;NS=2504;DP=12133;EAS_AF=0.0357;AMR_AF=0.0836;AFR_AF=0.2897;EUR_AF=0.0855;SAS_AF=0.0194;AA=T|||;VT=SNP
1	200001405	rs2977425	G	A	100	PASS	AC=688;AF=0.13738;AN=5008;NS=2504;DP=19948;EAS_AF=0.0208;AMR_AF=0.0893;AFR_AF=0.3101;EUR_AF=0.1292;SAS_AF=0.0665;AA=A|||;VT=SNP
1	200001547	rs12030331	G	A	100	PASS	AC=1909;AF=0.38119;AN=5008;NS=2504;DP=20807;EAS_AF=0.6974;AMR_AF=0.4251;AFR_AF=0.1082;EUR_AF=0.2614;SAS_AF=0.5164;AA=G|||;VT=SNP
1	200001816	rs2737657	G	A	100	PASS	AC=1478;AF=0.295128;AN=5008;NS=2504;DP=16831;EAS_AF=0.0565;AMR_AF=0.1844;AFR_AF=0.7511;EUR_AF=0.2147;SAS_AF=0.0859;AA=A|||;VT=SNP
1	200002067	rs2737660	T	G	100	PASS	AC=1297;AF=0.258986;AN=5008;NS=2504;DP=21141;EAS_AF=0.0565;AMR_AF=0.1758;AFR_AF=0.6188;EUR_AF=0.2157;SAS_AF=0.0849;AA=G|||;VT=SNP
1	200002068	rs2737661	G	A	100	PASS	AC=1294;AF=0.258387;AN=5008;NS=2504;DP=20937;EAS_AF=0.0565;AMR_AF=0.1758;AFR_AF=0.6165;EUR_AF=0.2147;SAS_AF=0.0859;AA=A|||;VT=SNP
1	200002126	rs3762399	C	A	100	PASS	AC=582;AF=0.116214;AN=5008;NS=2504;DP=20445;EAS_AF=0.0357;AMR_AF=0.0836;AFR_AF=0.2897;EUR_AF=0.0855;SAS_AF=0.0194;AA=C|||;VT=SNP
1	200002337	rs2821358	A	G	100	PASS	AC=1478;AF=0.295128;AN=5008;NS=2504;DP=20809;EAS_AF=0.0565;AMR_AF=0.1844;AFR_AF=0.7511;EUR_AF=0.2147;SAS_AF=0.0859;AA=G|||;VT=SNP
1	200002856	rs2737664	A	T	100	PASS	AC=3867;AF=0.772165;AN=5008;NS=2504;DP=21559;EAS_AF=0.7589;AMR_AF=0.7176;AFR_AF=0.9803;EUR_AF=0.6054;SAS_AF=0.7147;AA=T|||;VT=SNP
1	200003390	rs61819897	T	G	100	PASS	AC=356;AF=0.0710863;AN=5008;NS=2504;DP=15547;EAS_AF=0.0337;AMR_AF=0.0663;AFR_AF=0.1286;EUR_AF=0.0865;SAS_AF=0.0194;AA=T|||;VT=SNP
1	200003671	rs3790852	G	A	100	PASS	AC=406;AF=0.0810703;AN=5008;NS=2504;DP=8186;EAS_AF=0.0337;AMR_AF=0.0706;AFR_AF=0.1649;EUR_AF=0.0855;SAS_AF=0.0194;AA=G|||;VT=SNP
1	200004239	rs2737671	C	G	100	PASS	AC=622;AF=0.124201;AN=5008;NS=2504;DP=14557;EAS_AF=0.0208;AMR_AF=0.0879;AFR_AF=0.2413;EUR_AF=0.1471;SAS_AF=0.0746;AA=C|||;VT=SNP
1	200004523	rs2821359	T	C	100	PASS	AC=1510;AF=0.301518;AN=5008;NS=2504;DP=15664;EAS_AF=0.0565;AMR_AF=0.1931;AFR_AF=0.7504;EUR_AF=0.2326;SAS_AF=0.0951;AA=C|||;VT=SNP
1	200005193	rs3790850	C	G	100	PASS	AC=1904;AF=0.380192;AN=5008;NS=2504;DP=15750;EAS_AF=0.6954;AMR_AF=0.4236;AFR_AF=0.1082;EUR_AF=0.2634;SAS_AF=0.5123;AA=C|||;VT=SNP
1	200005245	rs2737674	G	A	100	PASS	AC=208;AF=0.0415335;AN=5008;NS=2504;DP=15064;EAS_AF=0.0099;AMR_AF=0.0202;AFR_AF=0.1044;EUR_AF=0.0239;SAS_AF=0.0225;AA=G|||;VT=SNP
1	200006033	rs3790849	A	G	100	PASS	AC=348;AF=0.0694888;AN=5008;NS=2504;DP=18056;EAS_AF=0.0109;AMR_AF=0.0677;AFR_AF=0.084;EUR_AF=0.1262;SAS_AF=0.0532;AA=A|||;VT=SNP
1	200006111	rs3790848	C	A	100	PASS	AC=1762;AF=0.351837;AN=5008;NS=2504;DP=18441;EAS_AF=0.6409;AMR_AF=0.4049;AFR_AF=0.1089;EUR_AF=0.2396;SAS_AF=0.4601;AA=C|||;VT=SNP
1	200006217	rs3790847	G	T	100	PASS	AC=1922;AF=0.383786;AN=5008;NS=2504;DP=18417;EAS_AF=0.6865;AMR_AF=0.4553;AFR_AF=0.1097;EUR_AF=0.2624;SAS_AF=0.5164;AA=G|||;VT=SNP
1	200006861	rs3790845	C	T	100	PASS	AC=1922;AF=0.383786;AN=5008;NS=2504;DP=19949;EAS_AF=0.6865;AMR_AF=0.4553;AFR_AF=0.1104;EUR_AF=0.2614;SAS_AF=0.5164;AA=T|||;VT=SNP
1	200007379	rs61819899	C	A	100	PASS	AC=646;AF=0.128994;AN=5008;NS=2504;DP=19604;EAS_AF=0.0347;AMR_AF=0.0879;AFR_AF=0.3359;EUR_AF=0.0855;SAS_AF=0.0204;AA=C|||;VT=SNP
1	200007432	rs3790844	A	G	100	PASS	AC=1778;AF=0.355032;AN=5008;NS=2504;DP=18568;EAS_AF=0.6488;AMR_AF=0.4035;AFR_AF=0.1089;EUR_AF=0.2396;SAS_AF=0.4693;AA=A|||;VT=SNP
1	200008271	rs2821361	A	G	100	PASS	AC=3449;AF=0.688698;AN=5008;NS=2504;DP=13625;EAS_AF=0.749;AMR_AF=0.6427;AFR_AF=0.8691;EUR_AF=0.4881;SAS_AF=0.6217;AA=G|||;VT=SNP
1	200008337	rs61486545	G	A	100	PASS	AC=1917;AF=0.382788;AN=5008;NS=2504;DP=11719;EAS_AF=0.6885;AMR_AF=0.4539;AFR_AF=0.1104;EUR_AF=0.2594;SAS_AF=0.5123;AA=G|||;VT=SNP
1	200008941	rs113762480	G	T	100	PASS	AC=271;AF=0.0541134;AN=5008;NS=2504;DP=9600;EAS_AF=0.0139;AMR_AF=0.0519;AFR_AF=0.0628;EUR_AF=0.0865;SAS_AF=0.0521;AA=G|||;VT=SNP;EX_TARGET
1	200010199	rs2821362	G	A	100	PASS	AC=191;AF=0.038139;AN=5008;NS=2504;DP=11875;EAS_AF=0.0099;AMR_AF=0.0144;AFR_AF=0.1014;EUR_AF=0.0149;SAS_AF=0.0225;AA=G|||;VT=SNP
1	200010633	rs2821364	G	A	100	PASS	AC=186;AF=0.0371406;AN=5008;NS=2504;DP=14645;EAS_AF=0.0099;AMR_AF=0.013;AFR_AF=0.0983;EUR_AF=0.0149;SAS_AF=0.0225;AA=G|||;VT=SNP
1	200010824	rs3790843	C	T	100	PASS	AC=1985;AF=0.396366;AN=5008;NS=2504;DP=17300;EAS_AF=0.6925;AMR_AF=0.4784;AFR_AF=0.1112;EUR_AF=0.2972;SAS_AF=0.5204;AA=C|||;VT=SNP
1	200010928	rs2821365	A	G	100	PASS	AC=1498;AF=0.299121;AN=5008;NS=2504;DP=16699;EAS_AF=0.0585;AMR_AF=0.1873;AFR_AF=0.7496;EUR_AF=0.2227;SAS_AF=0.0961;AA=G|||;VT=SNP
1	200011818	rs2817006	C	T	100	PASS	AC=1096;AF=0.21885;AN=5008;NS=2504;DP=11128;EAS_AF=0.0387;AMR_AF=0.1744;AFR_AF=0.4592;EUR_AF=0.1899;SAS_AF=0.1411;AA=C|||;VT=SNP
1	200013123	rs2737636	C	A	100	PASS	AC=437;AF=0.0872604;AN=5008;NS=2504;DP=18191;EAS_AF=0.0347;AMR_AF=0.0735;AFR_AF=0.1815;EUR_AF=0.0915;SAS_AF=0.0194;AA=C|||;VT=SNP
1	200013513	rs4495736	T	G	100	PASS	AC=908;AF=0.18131;AN=5008;NS=2504;DP=11562;EAS_AF=0.3929;AMR_AF=0.2406;AFR_AF=0.0121;EUR_AF=0.1252;SAS_AF=0.2076;AA=T|||;VT=SNP
1	200014416	rs79444664	G	C	100	PASS	AC=181;AF=0.0361422;AN=5008;NS=2504;DP=15448;EAS_AF=0.0099;AMR_AF=0.0259;AFR_AF=0.0794;EUR_AF=0.0249;SAS_AF=0.0235;AA=G|||;VT=SNP
1	200014560	rs41300849	C	T	100	PASS	AC=287;AF=0.0573083;AN=5008;NS=2504;DP=17542;EAS_AF=0.0139;AMR_AF=0.0562;AFR_AF=0.0711;EUR_AF=0.0855;SAS_AF=0.0552;AA=C|||;VT=SNP;EX_TARGET
1	200014762	rs2817008	A	G	100	PASS	AC=1815;AF=0.36242;AN=5008;NS=2504;DP=17236;EAS_AF=0.0635;AMR_AF=0.2752;AFR_AF=0.7738;EUR_AF=0.329;SAS_AF=0.2106;AA=G|||;VT=SNP
1	200014766	rs2363454	G	T	100	PASS	AC=672;AF=0.134185;AN=5008;NS=2504;DP=17078;EAS_AF=0.0238;AMR_AF=0.1066;AFR_AF=0.261;EUR_AF=0.1501;SAS_AF=0.0798;AA=T|||;VT=SNP
1	200014790	rs2817009	A	G	100	PASS	AC=1142;AF=0.228035;AN=5008;NS=2504;DP=16576;EAS_AF=0.0397;AMR_AF=0.1686;AFR_AF=0.5121;EUR_AF=0.1789;SAS_AF=0.1309;AA=A|||;VT=SNP
1	200014859	rs2363455	G	A	100	PASS	AC=561;AF=0.112021;AN=5008;NS=2504;DP=16649;EAS_AF=0.0238;AMR_AF=0.1009;AFR_AF=0.18;EUR_AF=0.1501;SAS_AF=0.0798;AA=G|||;VT=SNP
1	200015730	rs78489409	A	G	100	PASS	AC=183;AF=0.0365415;AN=5008;NS=2504;DP=17479;EAS_AF=0.0099;AMR_AF=0.0259;AFR_AF=0.0809;EUR_AF=0.0249;SAS_AF=0.0235;AA=A|||;VT=SNP
1	200016146	rs2821367	T	C	100	PASS	AC=1815;AF=0.36242;AN=5008;NS=2504;DP=16496;EAS_AF=0.0635;AMR_AF=0.2752;AFR_AF=0.7738;EUR_AF=0.329;SAS_AF=0.2106;AA=C|||;VT=SNP
1	200016460	rs3790840	C	A	100	PASS	AC=686;AF=0.136981;AN=5008;NS=2504;DP=18503;EAS_AF=0.0238;AMR_AF=0.1066;AFR_AF=0.2723;EUR_AF=0.1501;SAS_AF=0.0787;AA=A|||;VT=SNP
1	200017586	rs2821368	C	G	100	PASS	AC=1153;AF=0.230232;AN=5008;NS=2504;DP=20280;EAS_AF=0.0397;AMR_AF=0.17;AFR_AF=0.5189;EUR_AF=0.1799;SAS_AF=0.1309;AA=C|||;VT=SNP;EX_TARGET
1	200018851	rs2821369	G	A	100	PASS	AC=456;AF=0.0910543;AN=5008;NS=2504;DP=17902;EAS_AF=0.0357;AMR_AF=0.0749;AFR_AF=0.1936;EUR_AF=0.0924;SAS_AF=0.0194;AA=G|||;VT=SNP
1	200019188	rs2821370	G	C	100	PASS	AC=1120;AF=0.223642;AN=5008;NS=2504;DP=19658;EAS_AF=0.0397;AMR_AF=0.1657;AFR_AF=0.4992;EUR_AF=0.1759;SAS_AF=0.1309;AA=A|||;VT=SNP
1	200019951	rs7518406	C	T	100	PASS	AC=1121;AF=0.223842;AN=5008;NS=2504;DP=15493;EAS_AF=0.0397;AMR_AF=0.1671;AFR_AF=0.4985;EUR_AF=0.1769;SAS_AF=0.1309;AA=C|||;VT=SNP
1	200020182	rs2821371	G	A	100	PASS	AC=1943;AF=0.387979;AN=5008;NS=2504;DP=13714;EAS_AF=0.0665;AMR_AF=0.2781;AFR_AF=0.8707;EUR_AF=0.326;SAS_AF=0.2086;AA=A|||;VT=SNP
1	200021226	rs72739180	C	T	100	PASS	AC=125;AF=0.0249601;AN=5008;NS=2504;DP=17953;EAS_AF=0.003;AMR_AF=0.0144;AFR_AF=0.003;EUR_AF=0.0537;SAS_AF=0.0552;AA=C|||;VT=SNP
1	200021261	rs2821372	A	G	100	PASS	AC=1104;AF=0.220447;AN=5008;NS=2504;DP=18011;EAS_AF=0.0496;AMR_AF=0.1801;AFR_AF=0.4365;EUR_AF=0.2018;SAS_AF=0.1524;AA=a|||;VT=SNP
1	200021881	rs7536826	T	C	100	PASS	AC=1134;AF=0.226438;AN=5008;NS=2504;DP=16280;EAS_AF=0.1806;AMR_AF=0.1513;AFR_AF=0.5499;EUR_AF=0.0288;SAS_AF=0.093;AA=T|||;VT=SNP
1	200021959	rs34125915	G	A	100	PASS	AC=305;AF=0.0609026;AN=5008;NS=2504;DP=15209;EAS_AF=0.0109;AMR_AF=0.1671;AFR_AF=0.0076;EUR_AF=0.0636;SAS_AF=0.1063;AA=G|||;VT=SNP
1	200021989	rs10919801	T	C	100	PASS	AC=2363;AF=0.471845;AN=5008;NS=2504;DP=15244;EAS_AF=0.7063;AMR_AF=0.4914;AFR_AF=0.0545;EUR_AF=0.6113;SAS_AF=0.637;AA=T|||;VT=SNP
1	200021995	rs10919802	C	G	100	PASS	AC=2318;AF=0.462859;AN=5008;NS=2504;DP=15278;EAS_AF=0.6935;AMR_AF=0.4841;AFR_AF=0.0507;EUR_AF=0.6024;SAS_AF=0.6237;AA=C|||;VT=SNP
1	200022048	rs2821376	A	G	100	PASS	AC=1167;AF=0.233027;AN=5008;NS=2504;DP=17379;EAS_AF=0.1339;AMR_AF=0.2205;AFR_AF=0.2496;EUR_AF=0.2823;SAS_AF=0.271;AA=A|||;VT=SNP
1	200022667	rs2737641	G	A	100	PASS	AC=1421;AF=0.283746;AN=5008;NS=2504;DP=14460;EAS_AF=0.1835;AMR_AF=0.1902;AFR_AF=0.5393;EUR_AF=0.2107;SAS_AF=0.183;AA=G|||;VT=SNP
1	200024269	rs2737644	T	C	100	PASS	AC=1918;AF=0.382987;AN=5008;NS=2504;DP=18613;EAS_AF=0.1845;AMR_AF=0.2435;AFR_AF=0.8101;EUR_AF=0.2664;SAS_AF=0.229;AA=C|||;VT=SNP
1	200024300	rs2821379	G	A	100	PASS	AC=1520;AF=0.303514;AN=5008;NS=2504;DP=17095;EAS_AF=0.1845;AMR_AF=0.1931;AFR_AF=0.6112;EUR_AF=0.2107;SAS_AF=0.184;AA=G|||;VT=SNP
1	200024410	rs2821380	A	G	100	PASS	AC=1519;AF=0.303315;AN=5008;NS=2504;DP=17572;EAS_AF=0.1845;AMR_AF=0.1931;AFR_AF=0.6104;EUR_AF=0.2107;SAS_AF=0.184;AA=G|||;VT=SNP
1	200025166	rs76039810	A	G	100	PASS	AC=324;AF=0.0646965;AN=5008;NS=2504;DP=20784;EAS_AF=0.002;AMR_AF=0.17;AFR_AF=0.0053;EUR_AF=0.0974;SAS_AF=0.1012;AA=A|||;VT=SNP
1	200025886	rs2737645	T	C	100	PASS	AC=1516;AF=0.302716;AN=5008;NS=2504;DP=20748;EAS_AF=0.1825;AMR_AF=0.1931;AFR_AF=0.6097;EUR_AF=0.2107;SAS_AF=0.184;AA=T|||;VT=SNP
1	200026909	rs2977424	G	A	100	PASS	AC=1810;AF=0.361422;AN=5008;NS=2504;DP=19954;EAS_AF=0.1815;AMR_AF=0.2363;AFR_AF=0.733;EUR_AF=0.2684;SAS_AF=0.229;AA=g|||;VT=SNP
1	200028035	rs12753040	C	T	100	PASS	AC=1497;AF=0.298922;AN=5008;NS=2504;DP=9322;EAS_AF=0.1776;AMR_AF=0.1916;AFR_AF=0.5991;EUR_AF=0.2117;SAS_AF=0.184;AA=C|||;VT=SNP
1	200029663	rs2737646	A	T	100	PASS	AC=1766;AF=0.352636;AN=5008;NS=2504;DP=21768;EAS_AF=0.1885;AMR_AF=0.2363;AFR_AF=0.6422;EUR_AF=0.2555;SAS_AF=0.3129;AA=A|||;VT=SNP
1	200029953	rs2737647	T	C	100	PASS	AC=1897;AF=0.378794;AN=5008;NS=2504;DP=15761;EAS_AF=0.1915;AMR_AF=0.2594;AFR_AF=0.7269;EUR_AF=0.2654;SAS_AF=0.3027;AA=C|||;VT=SNP
1	200031107	rs2816913	C	T	100	PASS	AC=2041;AF=0.407548;AN=5008;NS=2504;DP=19883;EAS_AF=0.1974;AMR_AF=0.2651;AFR_AF=0.8283;EUR_AF=0.2654;SAS_AF=0.3027;AA=T|||;VT=SNP
1	200031256	rs2821382	C	T	100	PASS	AC=2050;AF=0.409345;AN=5008;NS=2504;DP=19833;EAS_AF=0.1905;AMR_AF=0.2666;AFR_AF=0.8389;EUR_AF=0.2664;SAS_AF=0.3027;AA=T|||;VT=SNP
1	200031533	rs2821383	C	T	100	PASS	AC=2294;AF=0.458067;AN=5008;NS=2504;DP=18888;EAS_AF=0.1925;AMR_AF=0.3285;AFR_AF=0.8949;EUR_AF=0.3698;SAS_AF=0.3241;AA=T|||;VT=SNP
1	200032080	rs3006246	C	A	100	PASS	AC=1756;AF=0.350639;AN=5008;NS=2504;DP=18304;EAS_AF=0.0159;AMR_AF=0.2421;AFR_AF=0.826;EUR_AF=0.2535;SAS_AF=0.2301;AA=A|||;VT=SNP
1	200032522	rs2821385	G	A	100	PASS	AC=1833;AF=0.366014;AN=5008;NS=2504;DP=17410;EAS_AF=0.1925;AMR_AF=0.2522;AFR_AF=0.6838;EUR_AF=0.2624;SAS_AF=0.3027;AA=G|||;VT=SNP
1	200032821	rs2821386	G	A	100	PASS	AC=2058;AF=0.410942;AN=5008;NS=2504;DP=17893;EAS_AF=0.1935;AMR_AF=0.2666;AFR_AF=0.8427;EUR_AF=0.2664;SAS_AF=0.3027;AA=A|||;VT=SNP
1	200032879	rs10919805	C	T	100	PASS	AC=878;AF=0.175319;AN=5008;NS=2504;DP=19101;EAS_AF=0.2321;AMR_AF=0.2637;AFR_AF=0.0257;EUR_AF=0.1839;SAS_AF=0.2474;AA=C|||;VT=SNP
1	200033460	rs2821387	T	A	100	PASS	AC=2077;AF=0.414736;AN=5008;NS=2504;DP=18655;EAS_AF=0.1944;AMR_AF=0.3141;AFR_AF=0.7421;EUR_AF=0.3668;SAS_AF=0.32;AA=T|||;VT=SNP
1	200033769	rs2821388	A	G	100	PASS	AC=1767;AF=0.352835;AN=5008;NS=2504;DP=16997;EAS_AF=0.1806;AMR_AF=0.255;AFR_AF=0.6513;EUR_AF=0.2962;SAS_AF=0.2546;AA=A|||;VT=SNP
1	200034969	rs2816916	A	G	100	PASS	AC=1749;AF=0.349241;AN=5008;NS=2504;DP=19351;EAS_AF=0.1815;AMR_AF=0.255;AFR_AF=0.6437;EUR_AF=0.2992;SAS_AF=0.2423;AA=a|||;VT=SNP
1	200035444	rs2737649	G	C	100	PASS	AC=1745;AF=0.348442;AN=5008;NS=2504;DP=16122;EAS_AF=0.1815;AMR_AF=0.2536;AFR_AF=0.6316;EUR_AF=0.2992;SAS_AF=0.2556;AA=G|||;VT=SNP
1	200035767	rs138709540	G	T	100	PASS	AC=129;AF=0.0257588;AN=5008;NS=2504;DP=11933;EAS_AF=0.0546;AMR_AF=0.013;AFR_AF=0.0008;EUR_AF=0.0149;SAS_AF=0.0501;AA=G|||;VT=SNP
1	200035928	rs2737650	G	C	100	PASS	AC=1720;AF=0.34345;AN=5008;NS=2504;DP=15338;EAS_AF=0.1786;AMR_AF=0.2522;AFR_AF=0.6157;EUR_AF=0.2992;SAS_AF=0.2556;AA=C|||;VT=SNP
1	200035931	rs2821389	A	G	100	PASS	AC=1720;AF=0.34345;AN=5008;NS=2504;DP=15294;EAS_AF=0.1786;AMR_AF=0.2522;AFR_AF=0.6157;EUR_AF=0.2992;SAS_AF=0.2556;AA=G|||;VT=SNP
1	200036139	rs12069549	C	T	100	PASS	AC=1194;AF=0.238419;AN=5008;NS=2504;DP=20029;EAS_AF=0.1766;AMR_AF=0.1412;AFR_AF=0.4554;EUR_AF=0.1541;SAS_AF=0.1646;AA=C|||;VT=SNP
1	200036596	rs2821390	G	A	100	PASS	AC=1683;AF=0.336062;AN=5008;NS=2504;DP=18821;EAS_AF=0.1786;AMR_AF=0.2695;AFR_AF=0.5507;EUR_AF=0.334;SAS_AF=0.2577;AA=A|||;VT=SNP
1	200036790	rs2821391	A	G	100	PASS	AC=1642;AF=0.327875;AN=5008;NS=2504;DP=18720;EAS_AF=0.1776;AMR_AF=0.2622;AFR_AF=0.5257;EUR_AF=0.331;SAS_AF=0.2587;AA=A|||;VT=SNP
1	200037007	rs2363570	A	G	100	PASS	AC=684;AF=0.136581;AN=5008;NS=2504;DP=19381;EAS_AF=0.3462;AMR_AF=0.1009;AFR_AF=0.0038;EUR_AF=0.0527;SAS_AF=0.2117;AA=A|||;VT=SNP
1	200037581	rs2821304	G	A	100	PASS	AC=2530;AF=0.505192;AN=5008;NS=2504;DP=16875;EAS_AF=0.4444;AMR_AF=0.5173;AFR_AF=0.531;EUR_AF=0.504;SAS_AF=0.5256;AA=A|||;VT=SNP
1	200037727	rs10919806	C	T	100	PASS	AC=1094;AF=0.21845;AN=5008;NS=2504;DP=15779;EAS_AF=0.2619;AMR_AF=0.2651;AFR_AF=0.1634;EUR_AF=0.1769;SAS_AF=0.2577;AA=C|||;VT=SNP
1	200038545	rs2737652	T	C	100	PASS	AC=2531;AF=0.505391;AN=5008;NS=2504;DP=16099;EAS_AF=0.4444;AMR_AF=0.5159;AFR_AF=0.531;EUR_AF=0.505;SAS_AF=0.5266;AA=C|||;VT=SNP
1	200038613	rs72739194	C	T	100	PASS	AC=1103;AF=0.220248;AN=5008;NS=2504;DP=16925;EAS_AF=0.2619;AMR_AF=0.2651;AFR_AF=0.1641;EUR_AF=0.1769;SAS_AF=0.2658;AA=C|||;VT=SNP
1	200038926	rs16845873	A	G	100	PASS	AC=426;AF=0.0850639;AN=5008;NS=2504;DP=17424;EAS_AF=0.1458;AMR_AF=0.0735;AFR_AF=0.0038;EUR_AF=0.0805;SAS_AF=0.1452;AA=A|||;VT=SNP
1	200039263	rs2251489	T	C	100	PASS	AC=2521;AF=0.503395;AN=5008;NS=2504;DP=17761;EAS_AF=0.4444;AMR_AF=0.5159;AFR_AF=0.5303;EUR_AF=0.505;SAS_AF=0.5174;AA=C|||;VT=SNP
1	200039551	rs2251479	A	C	100	PASS	AC=2521;AF=0.503395;AN=5008;NS=2504;DP=17131;EAS_AF=0.4444;AMR_AF=0.5159;AFR_AF=0.5303;EUR_AF=0.505;SAS_AF=0.5174;AA=C|||;VT=SNP
1	200039756	rs2821305	T	C	100	PASS	AC=3125;AF=0.624002;AN=5008;NS=2504;DP=13958;EAS_AF=0.497;AMR_AF=0.6052;AFR_AF=0.7587;EUR_AF=0.5994;SAS_AF=0.6115;AA=C|||;VT=SNP
1	200040845	rs10753863	C	T	100	PASS	AC=2417;AF=0.482628;AN=5008;NS=2504;DP=17154;EAS_AF=0.4444;AMR_AF=0.5058;AFR_AF=0.4576;EUR_AF=0.504;SAS_AF=0.5174;AA=T|||;VT=SNP
1	200041204	rs3790834	A	G	100	PASS	AC=2418;AF=0.482827;AN=5008;NS=2504;DP=16933;EAS_AF=0.4444;AMR_AF=0.5072;AFR_AF=0.4576;EUR_AF=0.504;SAS_AF=0.5174;AA=A|||;VT=SNP
1	200041344	rs2816919	A	G	100	PASS	AC=2521;AF=0.503395;AN=5008;NS=2504;DP=15574;EAS_AF=0.4444;AMR_AF=0.5159;AFR_AF=0.5303;EUR_AF=0.505;SAS_AF=0.5174;AA=G|||;VT=SNP
1	200042031	rs3828112	T	C	100	PASS	AC=1301;AF=0.259784;AN=5008;NS=2504;DP=15612;EAS_AF=0.1815;AMR_AF=0.2378;AFR_AF=0.2791;EUR_AF=0.327;SAS_AF=0.2607;AA=T|||;VT=SNP
1	200043692	rs2816920	C	T	100	PASS	AC=2487;AF=0.496605;AN=5008;NS=2504;DP=12939;EAS_AF=0.4435;AMR_AF=0.5144;AFR_AF=0.5038;EUR_AF=0.506;SAS_AF=0.5194;AA=C|||;VT=SNP
1	200044123	rs115214303	G	A	100	PASS	AC=125;AF=0.0249601;AN=5008;NS=2504;DP=12847;EAS_AF=0.0427;AMR_AF=0.013;AFR_AF=0.0083;EUR_AF=0.0149;SAS_AF=0.0481;AA=G|||;VT=SNP
1	200044886	rs2816922	A	G	100	PASS	AC=2463;AF=0.491813;AN=5008;NS=2504;DP=18102;EAS_AF=0.4435;AMR_AF=0.5115;AFR_AF=0.4887;EUR_AF=0.505;SAS_AF=0.5184;AA=A|||;VT=SNP
1	200044988	rs79293574	A	C	100	PASS	AC=126;AF=0.0251597;AN=5008;NS=2504;DP=18476;EAS_AF=0.0427;AMR_AF=0.013;AFR_AF=0.0091;EUR_AF=0.0149;SAS_AF=0.0481;AA=A|||;VT=SNP
1	200046275	rs2737653	C	G	100	PASS	AC=1094;AF=0.21845;AN=5008;NS=2504;DP=15213;EAS_AF=0.2629;AMR_AF=0.2666;AFR_AF=0.1619;EUR_AF=0.1779;SAS_AF=0.2566;AA=C|||;VT=SNP
1	200046444	rs2737654	T	G	100	PASS	AC=2514;AF=0.501997;AN=5008;NS=2504;DP=18488;EAS_AF=0.4405;AMR_AF=0.5173;AFR_AF=0.5272;EUR_AF=0.505;SAS_AF=0.5174;AA=G|||;VT=SNP
1	200046866	rs2821309	T	C	100	PASS	AC=2521;AF=0.503395;AN=5008;NS=2504;DP=20697;EAS_AF=0.4405;AMR_AF=0.5173;AFR_AF=0.5325;EUR_AF=0.505;SAS_AF=0.5174;AA=C|||;VT=SNP
1	200047005	rs2737655	C	A	100	PASS	AC=2512;AF=0.501597;AN=5008;NS=2504;DP=19651;EAS_AF=0.4405;AMR_AF=0.5173;AFR_AF=0.5272;EUR_AF=0.505;SAS_AF=0.5153;AA=A|||;VT=SNP
1	200048633	rs12031812	C	T	100	PASS	AC=126;AF=0.0251597;AN=5008;NS=2504;DP=18757;EAS_AF=0.0427;AMR_AF=0.013;AFR_AF=0.0091;EUR_AF=0.0149;SAS_AF=0.0481;AA=C|||;VT=SNP
1	200048662	rs2821311	G	C	100	PASS	AC=2512;AF=0.501597;AN=5008;NS=2504;DP=4291;EAS_AF=0.4405;AMR_AF=0.5173;AFR_AF=0.5272;EUR_AF=0.505;SAS_AF=0.5153;AA=C|||;VT=SNP
1	200049302	rs6658424	T	A	100	PASS	AC=1301;AF=0.259784;AN=5008;NS=2504;DP=15846;EAS_AF=0.1786;AMR_AF=0.2392;AFR_AF=0.2806;EUR_AF=0.327;SAS_AF=0.2607;AA=T|||;VT=SNP
1	200050204	rs2821312	G	A	100	PASS	AC=2691;AF=0.53734;AN=5008;NS=2504;DP=20845;EAS_AF=0.4831;AMR_AF=0.5375;AFR_AF=0.5696;EUR_AF=0.5239;SAS_AF=0.5634;AA=A|||;VT=SNP
1	200050894	rs72739200	C	G	100	PASS	AC=585;AF=0.116813;AN=5008;NS=2504;DP=17836;EAS_AF=0.1419;AMR_AF=0.0807;AFR_AF=0.1233;EUR_AF=0.0805;SAS_AF=0.1452;AA=C|||;VT=SNP
1	200050990	rs2247328	G	A	100	PASS	AC=3916;AF=0.781949;AN=5008;NS=2504;DP=18008;EAS_AF=0.8165;AMR_AF=0.7133;AFR_AF=0.8616;EUR_AF=0.6511;SAS_AF=0.8221;AA=A|||;VT=SNP
1	200051037	rs2737656	C	T	100	PASS	AC=2460;AF=0.491214;AN=5008;NS=2504;DP=17629;EAS_AF=0.4405;AMR_AF=0.5115;AFR_AF=0.4909;EUR_AF=0.505;SAS_AF=0.5153;AA=c|||;VT=SNP
1	200051274	rs2821313	G	A	100	PASS	AC=2460;AF=0.491214;AN=5008;NS=2504;DP=17661;EAS_AF=0.4405;AMR_AF=0.5115;AFR_AF=0.4909;EUR_AF=0.505;SAS_AF=0.5153;AA=G|||;VT=SNP
1	200051981	rs2821314	G	A	100	PASS	AC=2546;AF=0.508387;AN=5008;NS=2504;DP=15786;EAS_AF=0.4405;AMR_AF=0.5231;AFR_AF=0.5469;EUR_AF=0.5089;SAS_AF=0.5153;AA=a|||;VT=SNP
1	200051991	rs2737658	C	T	100	PASS	AC=2546;AF=0.508387;AN=5008;NS=2504;DP=15664;EAS_AF=0.4405;AMR_AF=0.5231;AFR_AF=0.5469;EUR_AF=0.5089;SAS_AF=0.5153;AA=T|||;VT=SNP
1	200052065	rs2821315	A	G	100	PASS	AC=2548;AF=0.508786;AN=5008;NS=2504;DP=15732;EAS_AF=0.4405;AMR_AF=0.5231;AFR_AF=0.5484;EUR_AF=0.5089;SAS_AF=0.5153;AA=G|||;VT=SNP
1	200052535	rs16845942	C	T	100	PASS	AC=145;AF=0.0289537;AN=5008;NS=2504;DP=16680;EAS_AF=0.0427;AMR_AF=0.0144;AFR_AF=0.0227;EUR_AF=0.0149;SAS_AF=0.0481;AA=C|||;VT=SNP
1	200052731	rs2247203	T	C	100	PASS	AC=2546;AF=0.508387;AN=5008;NS=2504;DP=17510;EAS_AF=0.4405;AMR_AF=0.5231;AFR_AF=0.5469;EUR_AF=0.5089;SAS_AF=0.5153;AA=C|||;VT=SNP
1	200052866	rs2821316	A	G	100	PASS	AC=3123;AF=0.623602;AN=5008;NS=2504;DP=14470;EAS_AF=0.4931;AMR_AF=0.6066;AFR_AF=0.7579;EUR_AF=0.5994;SAS_AF=0.6135;AA=a|||;VT=SNP
1	200053219	rs2737659	C	T	100	PASS	AC=2552;AF=0.509585;AN=5008;NS=2504;DP=14113;EAS_AF=0.4405;AMR_AF=0.5303;AFR_AF=0.5477;EUR_AF=0.5089;SAS_AF=0.5153;AA=T|||;VT=SNP
1	200053247	rs2816927	G	T	100	PASS	AC=2460;AF=0.491214;AN=5008;NS=2504;DP=13233;EAS_AF=0.4405;AMR_AF=0.5115;AFR_AF=0.4909;EUR_AF=0.505;SAS_AF=0.5153;AA=G|||;VT=SNP
1	200055077	rs2816928	G	T	100	PASS	AC=2690;AF=0.537141;AN=5008;NS=2504;DP=18641;EAS_AF=0.4821;AMR_AF=0.5375;AFR_AF=0.5696;EUR_AF=0.5239;SAS_AF=0.5634;AA=T|||;VT=SNP
1	200055433	rs117679244	T	G	100	PASS	AC=126;AF=0.0251597;AN=5008;NS=2504;DP=17491;EAS_AF=0.0427;AMR_AF=0.013;AFR_AF=0.0091;EUR_AF=0.0149;SAS_AF=0.0481;AA=T|||;VT=SNP
1	200055509	rs2246862	G	A	100	PASS	AC=2459;AF=0.491014;AN=5008;NS=2504;DP=15711;EAS_AF=0.4395;AMR_AF=0.5115;AFR_AF=0.4924;EUR_AF=0.505;SAS_AF=0.5133;AA=G|||;VT=SNP
1	200055535	rs2821318	T	G	100	PASS	AC=2546;AF=0.508387;AN=5008;NS=2504;DP=16331;EAS_AF=0.4395;AMR_AF=0.5231;AFR_AF=0.5484;EUR_AF=0.5089;SAS_AF=0.5143;AA=G|||;VT=SNP
1	200055867	rs2737662	T	G	100	PASS	AC=2689;AF=0.536941;AN=5008;NS=2504;DP=17341;EAS_AF=0.4821;AMR_AF=0.5375;AFR_AF=0.5696;EUR_AF=0.5239;SAS_AF=0.5624;AA=G|||;VT=SNP
1	200056238	rs10800665	G	A	100	PASS	AC=2687;AF=0.536542;AN=5008;NS=2504;DP=19733;EAS_AF=0.4821;AMR_AF=0.5375;AFR_AF=0.5681;EUR_AF=0.5239;SAS_AF=0.5624;AA=A|||;VT=SNP
1	200056774	rs2817001	C	T	100	PASS	AC=1138;AF=0.227236;AN=5008;NS=2504;DP=15096;EAS_AF=0.2649;AMR_AF=0.268;AFR_AF=0.1959;EUR_AF=0.1779;SAS_AF=0.2526;AA=C|||;VT=SNP
1	200057344	rs117748982	T	G	100	PASS	AC=132;AF=0.0263578;AN=5008;NS=2504;DP=17569;EAS_AF=0.0427;AMR_AF=0.013;AFR_AF=0.0053;EUR_AF=0.0159;SAS_AF=0.0583;AA=t|||;VT=SNP
1	200057359	rs117915781	T	G	100	PASS	AC=155;AF=0.0309505;AN=5008;NS=2504;DP=17666;EAS_AF=0.0427;AMR_AF=0.0144;AFR_AF=0.0227;EUR_AF=0.0149;SAS_AF=0.0583;AA=t|||;VT=SNP
1	200057460	rs2737663	A	G	100	PASS	AC=2441;AF=0.48742;AN=5008;NS=2504;DP=16916;EAS_AF=0.4415;AMR_AF=0.5086;AFR_AF=0.4773;EUR_AF=0.504;SAS_AF=0.5164;AA=A|||;VT=SNP
1	200057503	rs12131072	C	T	100	PASS	AC=906;AF=0.180911;AN=5008;NS=2504;DP=16940;EAS_AF=0.0367;AMR_AF=0.2046;AFR_AF=0.1747;EUR_AF=0.3151;SAS_AF=0.183;AA=C|||;VT=SNP
1	200058491	rs76200047	T	G	100	PASS	AC=595;AF=0.11881;AN=5008;NS=2504;DP=18676;EAS_AF=0.0526;AMR_AF=0.0937;AFR_AF=0.2065;EUR_AF=0.0964;SAS_AF=0.1094;AA=N|||;VT=SNP
1	200059190	rs6686012	A	T	100	PASS	AC=571;AF=0.114018;AN=5008;NS=2504;DP=18943;EAS_AF=0.0526;AMR_AF=0.0937;AFR_AF=0.1891;EUR_AF=0.0954;SAS_AF=0.1094;AA=T|||;VT=SNP
1	200059397	rs12037385	C	T	100	PASS	AC=664;AF=0.132588;AN=5008;NS=2504;DP=21391;EAS_AF=0.3304;AMR_AF=0.1009;AFR_AF=0.0045;EUR_AF=0.0507;SAS_AF=0.2086;AA=C|||;VT=SNP
1	200059708	rs6686515	A	G	100	PASS	AC=587;AF=0.117212;AN=5008;NS=2504;DP=22167;EAS_AF=0.0526;AMR_AF=0.098;AFR_AF=0.1891;EUR_AF=0.1054;SAS_AF=0.1125;AA=G|||;VT=SNP
1	200060706	rs56340031	A	G	100	PASS	AC=617;AF=0.123203;AN=5008;NS=2504;DP=18008;EAS_AF=0.0536;AMR_AF=0.0937;AFR_AF=0.2322;EUR_AF=0.0934;SAS_AF=0.0992;AA=G|||;VT=SNP
1	200061056	rs2821319	C	T	100	PASS	AC=3129;AF=0.6248;AN=5008;NS=2504;DP=17869;EAS_AF=0.6597;AMR_AF=0.6988;AFR_AF=0.6225;EUR_AF=0.5835;SAS_AF=0.5818;AA=T|||;VT=SNP
1	200061873	rs3790826	A	G	100	PASS	AC=785;AF=0.156749;AN=5008;NS=2504;DP=15841;EAS_AF=0.2758;AMR_AF=0.1527;AFR_AF=0.0953;EUR_AF=0.0606;SAS_AF=0.2188;AA=A|||;VT=SNP
1	200062389	rs2737665	G	A	100	PASS	AC=2120;AF=0.423323;AN=5008;NS=2504;DP=18641;EAS_AF=0.5437;AMR_AF=0.428;AFR_AF=0.4781;EUR_AF=0.2326;SAS_AF=0.4182;AA=A|||;VT=SNP
1	200062510	rs2737666	A	G	100	PASS	AC=2170;AF=0.433307;AN=5008;NS=2504;DP=18819;EAS_AF=0.5466;AMR_AF=0.4352;AFR_AF=0.5113;EUR_AF=0.2326;SAS_AF=0.4162;AA=a|||;VT=SNP
1	200062858	rs2737667	T	G	100	PASS	AC=2042;AF=0.407748;AN=5008;NS=2504;DP=16945;EAS_AF=0.5456;AMR_AF=0.4222;AFR_AF=0.4266;EUR_AF=0.2276;SAS_AF=0.4151;AA=T|||;VT=SNP
1	200063374	rs9660564	G	A	100	PASS	AC=2037;AF=0.406749;AN=5008;NS=2504;DP=13153;EAS_AF=0.5456;AMR_AF=0.4222;AFR_AF=0.4251;EUR_AF=0.2256;SAS_AF=0.4141;AA=G|||;VT=SNP
1	200064998	rs3790823	A	C	100	PASS	AC=1188;AF=0.23722;AN=5008;NS=2504;DP=15713;EAS_AF=0.3224;AMR_AF=0.2435;AFR_AF=0.205;EUR_AF=0.1451;SAS_AF=0.2832;AA=A|||;VT=SNP
1	200065215	rs2821320	C	T	100	PASS	AC=2410;AF=0.48123;AN=5008;NS=2504;DP=19901;EAS_AF=0.5704;AMR_AF=0.451;AFR_AF=0.5862;EUR_AF=0.2903;SAS_AF=0.4652;AA=C|||;VT=SNP
1	200065617	rs2737668	A	G	100	PASS	AC=2922;AF=0.583466;AN=5008;NS=2504;DP=23696;EAS_AF=0.6786;AMR_AF=0.536;AFR_AF=0.7277;EUR_AF=0.4354;SAS_AF=0.4765;AA=A|||;VT=SNP
1	200065713	rs2257002	A	C	100	PASS	AC=4587;AF=0.915935;AN=5008;NS=2504;DP=21490;EAS_AF=0.9663;AMR_AF=0.9063;AFR_AF=0.9796;EUR_AF=0.835;SAS_AF=0.8681;AA=C|||;VT=SNP
1	200065937	rs12024069	G	A	100	PASS	AC=179;AF=0.0357428;AN=5008;NS=2504;DP=23030;EAS_AF=0.0516;AMR_AF=0.0144;AFR_AF=0.0386;EUR_AF=0.0318;SAS_AF=0.0348;AA=G|||;VT=SNP
1	200066478	rs2821321	C	T	100	PASS	AC=4539;AF=0.90635;AN=5008;NS=2504;DP=17305;EAS_AF=0.9663;AMR_AF=0.9049;AFR_AF=0.9531;EUR_AF=0.835;SAS_AF=0.8558;AA=T|||;VT=SNP
1	200066752	rs2816999	C	T	100	PASS	AC=2873;AF=0.573682;AN=5008;NS=2504;DP=20703;EAS_AF=0.6786;AMR_AF=0.5331;AFR_AF=0.6914;EUR_AF=0.4364;SAS_AF=0.4765;AA=C|||;VT=SNP
1	200066893	rs2737669	G	A	100	PASS	AC=2738;AF=0.546725;AN=5008;NS=2504;DP=19307;EAS_AF=0.6786;AMR_AF=0.5259;AFR_AF=0.5968;EUR_AF=0.4344;SAS_AF=0.4734;AA=G|||;VT=SNP
1	200067248	rs2816998	C	T	100	PASS	AC=4578;AF=0.914137;AN=5008;NS=2504;DP=16449;EAS_AF=0.9663;AMR_AF=0.9063;AFR_AF=0.9818;EUR_AF=0.835;SAS_AF=0.8558;AA=T|||;VT=SNP
1	200067843	rs1986484	G	A	100	PASS	AC=127;AF=0.0253594;AN=5008;NS=2504;DP=18088;EAS_AF=0.0516;AMR_AF=0.0115;AFR_AF=0.0015;EUR_AF=0.0318;SAS_AF=0.0337;AA=G|||;VT=SNP
1	200067845	rs2821322	G	T	100	PASS	AC=4557;AF=0.909944;AN=5008;NS=2504;DP=18156;EAS_AF=0.9663;AMR_AF=0.9049;AFR_AF=0.9667;EUR_AF=0.835;SAS_AF=0.8558;AA=T|||;VT=SNP
1	200068069	rs2816997	T	C	100	PASS	AC=2643;AF=0.527756;AN=5008;NS=2504;DP=20340;EAS_AF=0.3472;AMR_AF=0.4885;AFR_AF=0.7133;EUR_AF=0.5656;SAS_AF=0.4519;AA=T|||;VT=SNP
1	200068555	rs3790821	C	G	100	PASS	AC=1083;AF=0.216254;AN=5008;NS=2504;DP=16444;EAS_AF=0.2401;AMR_AF=0.366;AFR_AF=0.0613;EUR_AF=0.2634;SAS_AF=0.2464;AA=C|||;VT=SNP
1	200068594	rs2816996	T	C	100	PASS	AC=4425;AF=0.883586;AN=5008;NS=2504;DP=16182;EAS_AF=0.9673;AMR_AF=0.8991;AFR_AF=0.8691;EUR_AF=0.835;SAS_AF=0.8558;AA=C|||;VT=SNP
1	200068658	rs2253771	C	T	100	PASS	AC=1470;AF=0.29353;AN=5008;NS=2504;DP=18398;EAS_AF=0.2887;AMR_AF=0.3084;AFR_AF=0.2156;EUR_AF=0.335;SAS_AF=0.3507;AA=C|||;VT=SNP
1	200068715	rs2816995	T	A	100	PASS	AC=4558;AF=0.910144;AN=5008;NS=2504;DP=17524;EAS_AF=0.9673;AMR_AF=0.9049;AFR_AF=0.9667;EUR_AF=0.835;SAS_AF=0.8558;AA=A|||;VT=SNP
1	200068971	rs2816994	C	T	100	PASS	AC=2023;AF=0.403954;AN=5008;NS=2504;DP=17489;EAS_AF=0.2976;AMR_AF=0.4841;AFR_AF=0.4834;EUR_AF=0.4314;SAS_AF=0.3211;AA=C|||;VT=SNP
1	200069201	rs2816993	T	C	100	PASS	AC=4576;AF=0.913738;AN=5008;NS=2504;DP=17164;EAS_AF=0.9673;AMR_AF=0.9063;AFR_AF=0.9796;EUR_AF=0.835;SAS_AF=0.8558;AA=C|||;VT=SNP
1	200069216	rs2816992	A	G	100	PASS	AC=2255;AF=0.45028;AN=5008;NS=2504;DP=16489;EAS_AF=0.6696;AMR_AF=0.4035;AFR_AF=0.2837;EUR_AF=0.3996;SAS_AF=0.5348;AA=A|||;VT=SNP
1	200069686	rs2821323	G	T	100	PASS	AC=4426;AF=0.883786;AN=5008;NS=2504;DP=18665;EAS_AF=0.9673;AMR_AF=0.8991;AFR_AF=0.8699;EUR_AF=0.835;SAS_AF=0.8558;AA=T|||;VT=SNP
1	200070765	rs2816989	A	C	100	PASS	AC=2252;AF=0.449681;AN=5008;NS=2504;DP=20698;EAS_AF=0.6696;AMR_AF=0.4006;AFR_AF=0.2829;EUR_AF=0.3996;SAS_AF=0.5348;AA=A|||;VT=SNP
1	200071286	rs2737670	G	A	100	PASS	AC=1929;AF=0.385184;AN=5008;NS=2504;DP=20803;EAS_AF=0.2976;AMR_AF=0.4784;AFR_AF=0.4145;EUR_AF=0.4334;SAS_AF=0.32;AA=G|||;VT=SNP
1	200071345	rs2816988	T	G	100	PASS	AC=2191;AF=0.4375;AN=5008;NS=2504;DP=19676;EAS_AF=0.2976;AMR_AF=0.4971;AFR_AF=0.6006;EUR_AF=0.4354;SAS_AF=0.3211;AA=T|||;VT=SNP
1	200071636	rs2816987	T	C	100	PASS	AC=4432;AF=0.884984;AN=5008;NS=2504;DP=20856;EAS_AF=0.9673;AMR_AF=0.8991;AFR_AF=0.8744;EUR_AF=0.835;SAS_AF=0.8558;AA=C|||;VT=SNP
1	200072168	rs2816986	C	T	100	PASS	AC=2191;AF=0.4375;AN=5008;NS=2504;DP=21241;EAS_AF=0.2976;AMR_AF=0.4971;AFR_AF=0.6006;EUR_AF=0.4354;SAS_AF=0.3211;AA=C|||;VT=SNP
1	200072966	rs2816985	A	G	100	PASS	AC=2118;AF=0.422923;AN=5008;NS=2504;DP=17971;EAS_AF=0.2976;AMR_AF=0.5014;AFR_AF=0.5477;EUR_AF=0.4304;SAS_AF=0.32;AA=A|||;VT=SNP
1	200073730	rs10800666	A	C	100	PASS	AC=2080;AF=0.415335;AN=5008;NS=2504;DP=18488;EAS_AF=0.2956;AMR_AF=0.5072;AFR_AF=0.5144;EUR_AF=0.4314;SAS_AF=0.3231;AA=A|||;VT=SNP
1	200073853	rs2816984	C	T	100	PASS	AC=1710;AF=0.341454;AN=5008;NS=2504;DP=17711;EAS_AF=0.4335;AMR_AF=0.3069;AFR_AF=0.1906;EUR_AF=0.3837;SAS_AF=0.4315;AA=C|||;VT=SNP
1	200074018	rs2816983	C	T	100	PASS	AC=4427;AF=0.883986;AN=5008;NS=2504;DP=17831;EAS_AF=0.9673;AMR_AF=0.9035;AFR_AF=0.8691;EUR_AF=0.835;SAS_AF=0.8548;AA=T|||;VT=SNP
1	200074129	rs6695159	G	A	100	PASS	AC=1774;AF=0.354233;AN=5008;NS=2504;DP=17984;EAS_AF=0.2798;AMR_AF=0.4813;AFR_AF=0.3116;EUR_AF=0.4284;SAS_AF=0.3221;AA=C|||;VT=SNP
1	200074886	rs2816982	T	G	100	PASS	AC=4532;AF=0.904952;AN=5008;NS=2504;DP=15293;EAS_AF=0.9683;AMR_AF=0.9092;AFR_AF=0.9425;EUR_AF=0.835;SAS_AF=0.8579;AA=G|||;VT=SNP
1	200075190	rs9427454	T	C	100	PASS	AC=2253;AF=0.44988;AN=5008;NS=2504;DP=14747;EAS_AF=0.6647;AMR_AF=0.389;AFR_AF=0.3457;EUR_AF=0.4076;SAS_AF=0.456;AA=T|||;VT=SNP
1	200075341	rs7511730	A	C	100	PASS	AC=1114;AF=0.222444;AN=5008;NS=2504;DP=13935;EAS_AF=0.2361;AMR_AF=0.3818;AFR_AF=0.0681;EUR_AF=0.2714;SAS_AF=0.2536;AA=A|||;VT=SNP
1	200075898	rs2816981	C	T	100	PASS	AC=4531;AF=0.904752;AN=5008;NS=2504;DP=16513;EAS_AF=0.9683;AMR_AF=0.9092;AFR_AF=0.9418;EUR_AF=0.835;SAS_AF=0.8579;AA=T|||;VT=SNP
1	200076877	rs12139943	C	T	100	PASS	AC=1855;AF=0.370407;AN=5008;NS=2504;DP=16803;EAS_AF=0.2966;AMR_AF=0.4942;AFR_AF=0.354;EUR_AF=0.4324;SAS_AF=0.317;AA=C|||;VT=SNP
1	200076947	rs113379316	C	T	100	PASS	AC=441;AF=0.0880591;AN=5008;NS=2504;DP=16177;EAS_AF=0.0605;AMR_AF=0.0922;AFR_AF=0.0567;EUR_AF=0.167;SAS_AF=0.0746;AA=C|||;VT=SNP
1	200077043	rs10919810	G	T	100	PASS	AC=2230;AF=0.445288;AN=5008;NS=2504;DP=19573;EAS_AF=0.2966;AMR_AF=0.5173;AFR_AF=0.6233;EUR_AF=0.4344;SAS_AF=0.318;AA=G|||;VT=SNP
1	200078006	rs2821324	G	A	100	PASS	AC=2374;AF=0.474042;AN=5008;NS=2504;DP=20191;EAS_AF=0.6716;AMR_AF=0.4135;AFR_AF=0.3207;EUR_AF=0.4423;SAS_AF=0.5532;AA=G|||;VT=SNP
1	200078035	rs2816980	G	T	100	PASS	AC=4621;AF=0.922724;AN=5008;NS=2504;DP=20199;EAS_AF=0.9692;AMR_AF=0.9294;AFR_AF=0.9561;EUR_AF=0.8777;SAS_AF=0.8712;AA=T|||;VT=SNP
1	200078773	rs2816978	A	G	100	PASS	AC=1965;AF=0.392372;AN=5008;NS=2504;DP=18869;EAS_AF=0.4365;AMR_AF=0.3357;AFR_AF=0.32;EUR_AF=0.4235;SAS_AF=0.453;AA=A|||;VT=SNP
1	200079128	rs2821325	G	A	100	PASS	AC=4602;AF=0.91893;AN=5008;NS=2504;DP=17288;EAS_AF=0.9692;AMR_AF=0.928;AFR_AF=0.9433;EUR_AF=0.8767;SAS_AF=0.8712;AA=A|||;VT=SNP
1	200079293	rs2821326	T	C	100	PASS	AC=4601;AF=0.91873;AN=5008;NS=2504;DP=21586;EAS_AF=0.9692;AMR_AF=0.9265;AFR_AF=0.9433;EUR_AF=0.8767;SAS_AF=0.8712;AA=t|||;VT=SNP
1	200079586	rs2816977	A	G	100	PASS	AC=4602;AF=0.91893;AN=5008;NS=2504;DP=19218;EAS_AF=0.9692;AMR_AF=0.928;AFR_AF=0.9433;EUR_AF=0.8767;SAS_AF=0.8712;AA=G|||;VT=SNP
1	200080463	rs3828110	C	T	100	PASS	AC=2257;AF=0.450679;AN=5008;NS=2504;DP=15742;EAS_AF=0.2937;AMR_AF=0.5216;AFR_AF=0.6467;EUR_AF=0.4324;SAS_AF=0.316;AA=C|||;VT=SNP;EX_TARGET
1	200081021	rs2816976	A	T	100	PASS	AC=2358;AF=0.470847;AN=5008;NS=2504;DP=18159;EAS_AF=0.6756;AMR_AF=0.4107;AFR_AF=0.3298;EUR_AF=0.4443;SAS_AF=0.5204;AA=T|||;VT=SNP
1	200081159	rs2816975	A	G	100	PASS	AC=2359;AF=0.471046;AN=5008;NS=2504;DP=17340;EAS_AF=0.6756;AMR_AF=0.4107;AFR_AF=0.3306;EUR_AF=0.4443;SAS_AF=0.5204;AA=A|||;VT=SNP
1	200081710	rs2737673	T	C	100	PASS	AC=1759;AF=0.351238;AN=5008;NS=2504;DP=20374;EAS_AF=0.4345;AMR_AF=0.3242;AFR_AF=0.1959;EUR_AF=0.4245;SAS_AF=0.4192;AA=T|||;VT=SNP
1	200082051	rs2821328	G	A	100	PASS	AC=2397;AF=0.478634;AN=5008;NS=2504;DP=18016;EAS_AF=0.6756;AMR_AF=0.4179;AFR_AF=0.3555;EUR_AF=0.4443;SAS_AF=0.5204;AA=G|||;VT=SNP
1	200082360	rs2821329	T	C	100	PASS	AC=4506;AF=0.89976;AN=5008;NS=2504;DP=14913;EAS_AF=0.9692;AMR_AF=0.9207;AFR_AF=0.879;EUR_AF=0.8767;SAS_AF=0.865;AA=N|||;VT=SNP
1	200082464	rs2821330	A	G	100	PASS	AC=1758;AF=0.351038;AN=5008;NS=2504;DP=17166;EAS_AF=0.4345;AMR_AF=0.3242;AFR_AF=0.1959;EUR_AF=0.4245;SAS_AF=0.4182;AA=A|||;VT=SNP
1	200082686	rs2816974	G	C	100	PASS	AC=2347;AF=0.46865;AN=5008;NS=2504;DP=16432;EAS_AF=0.6756;AMR_AF=0.4164;AFR_AF=0.3177;EUR_AF=0.4453;SAS_AF=0.5204;AA=G|||;VT=SNP
1	200082855	rs2363571	T	G	100	PASS	AC=1892;AF=0.377796;AN=5008;NS=2504;DP=15993;EAS_AF=0.2937;AMR_AF=0.4899;AFR_AF=0.3669;EUR_AF=0.4324;SAS_AF=0.3436;AA=T|||;VT=SNP
1	200082955	rs2249172	G	A	100	PASS	AC=2398;AF=0.478834;AN=5008;NS=2504;DP=17974;EAS_AF=0.6756;AMR_AF=0.4179;AFR_AF=0.3555;EUR_AF=0.4443;SAS_AF=0.5215;AA=G|||;VT=SNP
1	200083184	rs2363572	G	A	100	PASS	AC=1756;AF=0.350639;AN=5008;NS=2504;DP=12857;EAS_AF=0.4345;AMR_AF=0.3242;AFR_AF=0.1944;EUR_AF=0.4245;SAS_AF=0.4182;AA=g|||;VT=SNP
1	200083541	rs2249156	C	T	100	PASS	AC=2397;AF=0.478634;AN=5008;NS=2504;DP=17226;EAS_AF=0.6756;AMR_AF=0.4179;AFR_AF=0.3555;EUR_AF=0.4443;SAS_AF=0.5204;AA=T|||;VT=SNP
1	200083654	rs2249150	G	A	100	PASS	AC=2397;AF=0.478634;AN=5008;NS=2504;DP=17545;EAS_AF=0.6756;AMR_AF=0.4179;AFR_AF=0.3555;EUR_AF=0.4443;SAS_AF=0.5204;AA=A|||;VT=SNP
1	200084743	rs2816973	C	G	100	PASS	AC=2330;AF=0.465256;AN=5008;NS=2504;DP=21533;EAS_AF=0.6756;AMR_AF=0.4107;AFR_AF=0.3177;EUR_AF=0.4364;SAS_AF=0.5164;AA=C|||;VT=SNP
1	200084893	rs2248967	G	A	100	PASS	AC=2397;AF=0.478634;AN=5008;NS=2504;DP=19820;EAS_AF=0.6756;AMR_AF=0.4179;AFR_AF=0.3555;EUR_AF=0.4443;SAS_AF=0.5204;AA=A|||;VT=SNP
1	200085004	rs2816972	A	G	100	PASS	AC=4505;AF=0.899561;AN=5008;NS=2504;DP=20908;EAS_AF=0.9692;AMR_AF=0.9207;AFR_AF=0.879;EUR_AF=0.8757;SAS_AF=0.865;AA=G|||;VT=SNP
1	200085376	rs2816971	G	A	100	PASS	AC=4346;AF=0.867812;AN=5008;NS=2504;DP=18311;EAS_AF=0.9692;AMR_AF=0.9107;AFR_AF=0.7723;EUR_AF=0.8678;SAS_AF=0.862;AA=G|||;VT=SNP
1	200085714	rs2821332	T	A	100	PASS	AC=2332;AF=0.465655;AN=5008;NS=2504;DP=17523;EAS_AF=0.6756;AMR_AF=0.4107;AFR_AF=0.3185;EUR_AF=0.4364;SAS_AF=0.5174;AA=T|||;VT=SNP
1	200086074	rs2260033	G	A	100	PASS	AC=2330;AF=0.465256;AN=5008;NS=2504;DP=16960;EAS_AF=0.6756;AMR_AF=0.4107;AFR_AF=0.3169;EUR_AF=0.4364;SAS_AF=0.5174;AA=G|||;VT=SNP
1	200086132	rs2885818	T	C	100	PASS	AC=1162;AF=0.232029;AN=5008;NS=2504;DP=16685;EAS_AF=0.2341;AMR_AF=0.3804;AFR_AF=0.093;EUR_AF=0.2724;SAS_AF=0.271;AA=T|||;VT=SNP
1	200086424	rs12041297	A	C	100	PASS	AC=423;AF=0.0844649;AN=5008;NS=2504;DP=17544;EAS_AF=0.0605;AMR_AF=0.085;AFR_AF=0.0567;EUR_AF=0.1561;SAS_AF=0.0726;AA=A|||;VT=SNP
1	200086839	rs2737676	T	C	100	PASS	AC=1743;AF=0.348043;AN=5008;NS=2504;DP=18259;EAS_AF=0.4345;AMR_AF=0.3242;AFR_AF=0.1853;EUR_AF=0.4245;SAS_AF=0.4172;AA=T|||;VT=SNP
1	200087042	rs12138239	A	G	100	PASS	AC=1162;AF=0.232029;AN=5008;NS=2504;DP=16095;EAS_AF=0.2341;AMR_AF=0.3804;AFR_AF=0.093;EUR_AF=0.2724;SAS_AF=0.271;AA=A|||;VT=SNP
1	200087222	rs12131026	G	A	100	PASS	AC=1140;AF=0.227636;AN=5008;NS=2504;DP=15415;EAS_AF=0.2341;AMR_AF=0.3804;AFR_AF=0.0764;EUR_AF=0.2724;SAS_AF=0.271;AA=G|||;VT=SNP
1	200087926	rs3790806	C	T	100	PASS	AC=1911;AF=0.381589;AN=5008;NS=2504;DP=20740;EAS_AF=0.2927;AMR_AF=0.4885;AFR_AF=0.385;EUR_AF=0.4294;SAS_AF=0.3436;AA=C|||;VT=SNP
1	200088041	rs2737678	C	T	100	PASS	AC=1746;AF=0.348642;AN=5008;NS=2504;DP=19125;EAS_AF=0.4355;AMR_AF=0.3242;AFR_AF=0.1853;EUR_AF=0.4245;SAS_AF=0.4192;AA=C|||;VT=SNP
1	200088075	rs3790804	C	T	100	PASS	AC=189;AF=0.0377396;AN=5008;NS=2504;DP=18991;EAS_AF=0.0506;AMR_AF=0.0115;AFR_AF=0.0492;EUR_AF=0.0278;SAS_AF=0.0378;AA=C|||;VT=SNP
1	200088240	rs2737679	T	A	100	PASS	AC=4497;AF=0.897963;AN=5008;NS=2504;DP=19461;EAS_AF=0.9683;AMR_AF=0.9207;AFR_AF=0.879;EUR_AF=0.8688;SAS_AF=0.865;AA=A|||;VT=SNP
1	200088559	rs2737680	C	A	100	PASS	AC=2335;AF=0.466254;AN=5008;NS=2504;DP=16233;EAS_AF=0.6756;AMR_AF=0.4107;AFR_AF=0.3177;EUR_AF=0.4374;SAS_AF=0.5204;AA=C|||;VT=SNP
1	200089274	rs12133107	G	A	100	PASS	AC=1153;AF=0.230232;AN=5008;NS=2504;DP=12854;EAS_AF=0.2321;AMR_AF=0.3804;AFR_AF=0.093;EUR_AF=0.2654;SAS_AF=0.271;AA=G|||;VT=SNP
1	200089668	rs10919811	A	C	100	PASS	AC=1930;AF=0.385383;AN=5008;NS=2504;DP=18353;EAS_AF=0.2927;AMR_AF=0.4914;AFR_AF=0.4047;EUR_AF=0.4235;SAS_AF=0.3405;AA=A|||;VT=SNP
1	200089872	rs10494808	C	T	100	PASS	AC=1846;AF=0.36861;AN=5008;NS=2504;DP=21686;EAS_AF=0.2927;AMR_AF=0.4813;AFR_AF=0.348;EUR_AF=0.4215;SAS_AF=0.3405;AA=C|||;VT=SNP
1	200090120	rs3762398	G	A	100	PASS	AC=1291;AF=0.257788;AN=5008;NS=2504;DP=20965;EAS_AF=0.2321;AMR_AF=0.3919;AFR_AF=0.1899;EUR_AF=0.2664;SAS_AF=0.272;AA=G|||;VT=SNP;EX_TARGET
1	200090219	rs3762397	C	T	100	PASS	AC=1848;AF=0.36901;AN=5008;NS=2504;DP=20231;EAS_AF=0.2927;AMR_AF=0.4813;AFR_AF=0.3495;EUR_AF=0.4215;SAS_AF=0.3405;AA=C|||;VT=SNP
1	200090985	rs2816969	G	A	100	PASS	AC=4475;AF=0.89357;AN=5008;NS=2504;DP=17529;EAS_AF=0.9683;AMR_AF=0.9135;AFR_AF=0.8684;EUR_AF=0.8658;SAS_AF=0.865;AA=A|||;VT=SNP
1	200091548	rs2258675	G	C	100	PASS	AC=1929;AF=0.385184;AN=5008;NS=2504;DP=19523;EAS_AF=0.4345;AMR_AF=0.3386;AFR_AF=0.3169;EUR_AF=0.4245;SAS_AF=0.4192;AA=G|||;VT=SNP
1	200091864	rs2737681	C	T	100	PASS	AC=1929;AF=0.385184;AN=5008;NS=2504;DP=17432;EAS_AF=0.4335;AMR_AF=0.3386;AFR_AF=0.3177;EUR_AF=0.4245;SAS_AF=0.4192;AA=C|||;VT=SNP
1	200092352	rs2737682	A	G	100	PASS	AC=4475;AF=0.89357;AN=5008;NS=2504;DP=20321;EAS_AF=0.9683;AMR_AF=0.9135;AFR_AF=0.8684;EUR_AF=0.8658;SAS_AF=0.865;AA=G|||;VT=SNP
1	200092448	rs2737683	G	A	100	PASS	AC=2472;AF=0.49361;AN=5008;NS=2504;DP=23833;EAS_AF=0.6766;AMR_AF=0.4222;AFR_AF=0.4145;EUR_AF=0.4364;SAS_AF=0.5215;AA=G|||;VT=SNP
1	200092452	rs76610064	G	A	100	PASS	AC=544;AF=0.108626;AN=5008;NS=2504;DP=23681;EAS_AF=0.2411;AMR_AF=0.0836;AFR_AF=0.0976;EUR_AF=0.0149;SAS_AF=0.1012;AA=G|||;VT=SNP
1	200093015	rs150303029	C	T	100	PASS	AC=190;AF=0.0379393;AN=5008;NS=2504;DP=13532;EAS_AF=0.0516;AMR_AF=0.0115;AFR_AF=0.0492;EUR_AF=0.0278;SAS_AF=0.0378;AA=C|||;VT=SNP
1	200093253	rs2821333	A	C	100	PASS	AC=1904;AF=0.380192;AN=5008;NS=2504;DP=16668;EAS_AF=0.4345;AMR_AF=0.3386;AFR_AF=0.298;EUR_AF=0.4235;SAS_AF=0.4202;AA=A|||;VT=SNP
1	200093351	rs2737685	C	T	100	PASS	AC=4495;AF=0.897564;AN=5008;NS=2504;DP=19502;EAS_AF=0.9683;AMR_AF=0.9207;AFR_AF=0.8782;EUR_AF=0.8678;SAS_AF=0.865;AA=T|||;VT=SNP
1	200093887	rs2821334	G	T	100	PASS	AC=2569;AF=0.512979;AN=5008;NS=2504;DP=14666;EAS_AF=0.6756;AMR_AF=0.4294;AFR_AF=0.4758;EUR_AF=0.4453;SAS_AF=0.5245;AA=T|||;VT=SNP
1	200094347	rs2737686	C	T	100	PASS	AC=1751;AF=0.349641;AN=5008;NS=2504;DP=18888;EAS_AF=0.4345;AMR_AF=0.3242;AFR_AF=0.1899;EUR_AF=0.4235;SAS_AF=0.4202;AA=C|||;VT=SNP
1	200094786	rs2821335	T	C	100	PASS	AC=4493;AF=0.897165;AN=5008;NS=2504;DP=17099;EAS_AF=0.9683;AMR_AF=0.9193;AFR_AF=0.8782;EUR_AF=0.8668;SAS_AF=0.865;AA=C|||;VT=SNP
1	200094805	rs2737687	T	A	100	PASS	AC=4494;AF=0.897364;AN=5008;NS=2504;DP=16701;EAS_AF=0.9683;AMR_AF=0.9193;AFR_AF=0.879;EUR_AF=0.8668;SAS_AF=0.865;AA=A|||;VT=SNP
1	200094852	rs2821336	C	T	100	PASS	AC=4473;AF=0.893171;AN=5008;NS=2504;DP=16772;EAS_AF=0.9683;AMR_AF=0.9121;AFR_AF=0.8684;EUR_AF=0.8648;SAS_AF=0.865;AA=T|||;VT=SNP
1	200095244	rs10800671	G	A	100	PASS	AC=1846;AF=0.36861;AN=5008;NS=2504;DP=17140;EAS_AF=0.2917;AMR_AF=0.4813;AFR_AF=0.3472;EUR_AF=0.4215;SAS_AF=0.3425;AA=G|||;VT=SNP
1	200095251	rs10800672	C	T	100	PASS	AC=1847;AF=0.36881;AN=5008;NS=2504;DP=17417;EAS_AF=0.2927;AMR_AF=0.4813;AFR_AF=0.3472;EUR_AF=0.4215;SAS_AF=0.3425;AA=C|||;VT=SNP
1	200095935	rs1986405	C	G	100	PASS	AC=2638;AF=0.526757;AN=5008;NS=2504;DP=16286;EAS_AF=0.6756;AMR_AF=0.438;AFR_AF=0.5234;EUR_AF=0.4463;SAS_AF=0.5235;AA=G|||;VT=SNP
1	200096736	rs7522937	C	T	100	PASS	AC=1840;AF=0.367412;AN=5008;NS=2504;DP=9263;EAS_AF=0.2877;AMR_AF=0.4798;AFR_AF=0.3472;EUR_AF=0.4225;SAS_AF=0.3405;AA=C|||;VT=SNP
1	200097091	rs10753867	G	A	100	PASS	AC=1620;AF=0.323482;AN=5008;NS=2504;DP=12520;EAS_AF=0.2887;AMR_AF=0.4654;AFR_AF=0.1891;EUR_AF=0.4205;SAS_AF=0.3405;AA=G|||;VT=SNP
1	200097130	rs2737617	A	G	100	PASS	AC=840;AF=0.167732;AN=5008;NS=2504;DP=13879;EAS_AF=0.0546;AMR_AF=0.2305;AFR_AF=0.0174;EUR_AF=0.3559;SAS_AF=0.2495;AA=A|||;VT=SNP
1	200097648	rs2258280	G	A	100	PASS	AC=2556;AF=0.510383;AN=5008;NS=2504;DP=19527;EAS_AF=0.6796;AMR_AF=0.4236;AFR_AF=0.475;EUR_AF=0.4364;SAS_AF=0.5215;AA=G|||;VT=SNP
1	200097743	rs2821337	A	G	100	PASS	AC=4499;AF=0.898363;AN=5008;NS=2504;DP=16484;EAS_AF=0.9722;AMR_AF=0.9193;AFR_AF=0.879;EUR_AF=0.8668;SAS_AF=0.8661;AA=G|||;VT=SNP
1	200098059	rs2816968	C	A	100	PASS	AC=4435;AF=0.885583;AN=5008;NS=2504;DP=17986;EAS_AF=0.9722;AMR_AF=0.9078;AFR_AF=0.8775;EUR_AF=0.832;SAS_AF=0.8466;AA=A|||;VT=SNP
1	200098537	rs2821338	G	A	100	PASS	AC=2707;AF=0.540535;AN=5008;NS=2504;DP=22733;EAS_AF=0.6925;AMR_AF=0.4957;AFR_AF=0.4206;EUR_AF=0.5646;SAS_AF=0.5532;AA=G|||;VT=SNP
1	200099007	rs2816967	T	A	100	PASS	AC=2792;AF=0.557508;AN=5008;NS=2504;DP=20236;EAS_AF=0.6935;AMR_AF=0.4971;AFR_AF=0.4834;EUR_AF=0.5646;SAS_AF=0.5532;AA=T|||;VT=SNP
1	200100037	rs12042827	G	C	100	PASS	AC=242;AF=0.0483227;AN=5008;NS=2504;DP=20074;EAS_AF=0.0506;AMR_AF=0.013;AFR_AF=0.0885;EUR_AF=0.0278;SAS_AF=0.0378;AA=G|||;VT=SNP
1	200100159	rs3790800	G	A	100	PASS	AC=1390;AF=0.277556;AN=5008;NS=2504;DP=21963;EAS_AF=0.2788;AMR_AF=0.3919;AFR_AF=0.1815;EUR_AF=0.2922;SAS_AF=0.3098;AA=G|||;VT=SNP
1	200101223	rs2010345	C	T	100	PASS	AC=2635;AF=0.526158;AN=5008;NS=2504;DP=18141;EAS_AF=0.6875;AMR_AF=0.4827;AFR_AF=0.4221;EUR_AF=0.5278;SAS_AF=0.5297;AA=C|||;VT=SNP
1	200101433	rs2001814	C	T	100	PASS	AC=2092;AF=0.417732;AN=5008;NS=2504;DP=18956;EAS_AF=0.4435;AMR_AF=0.3991;AFR_AF=0.3245;EUR_AF=0.5159;SAS_AF=0.4294;AA=c|||;VT=SNP
1	200101481	rs2816959	G	A	100	PASS	AC=4431;AF=0.884784;AN=5008;NS=2504;DP=20190;EAS_AF=0.9722;AMR_AF=0.9063;AFR_AF=0.8775;EUR_AF=0.832;SAS_AF=0.8436;AA=A|||;VT=SNP
1	200101920	rs2816958	A	G	100	PASS	AC=4279;AF=0.854433;AN=5008;NS=2504;DP=20795;EAS_AF=0.9732;AMR_AF=0.9049;AFR_AF=0.7126;EUR_AF=0.8757;SAS_AF=0.8661;AA=a|||;VT=SNP
1	200102549	rs6688544	C	G	100	PASS	AC=2094;AF=0.418131;AN=5008;NS=2504;DP=15307;EAS_AF=0.4435;AMR_AF=0.3991;AFR_AF=0.326;EUR_AF=0.5159;SAS_AF=0.4294;AA=C|||;VT=SNP
1	200103564	rs2816956	T	C	100	PASS	AC=4272;AF=0.853035;AN=5008;NS=2504;DP=18502;EAS_AF=0.9732;AMR_AF=0.9049;AFR_AF=0.708;EUR_AF=0.8748;SAS_AF=0.8661;AA=C|||;VT=SNP
1	200104370	rs3790799	C	T	100	PASS	AC=864;AF=0.172524;AN=5008;NS=2504;DP=17578;EAS_AF=0.2331;AMR_AF=0.3127;AFR_AF=0.0151;EUR_AF=0.2008;SAS_AF=0.1943;AA=C|||;VT=SNP
1	200104762	rs12033023	C	T	100	PASS	AC=236;AF=0.0471246;AN=5008;NS=2504;DP=20671;EAS_AF=0.0486;AMR_AF=0.013;AFR_AF=0.0855;EUR_AF=0.0278;SAS_AF=0.0378;AA=C|||;VT=SNP
1	200104972	rs10919814	A	C	100	PASS	AC=1147;AF=0.229034;AN=5008;NS=2504;DP=19917;EAS_AF=0.2371;AMR_AF=0.3804;AFR_AF=0.0764;EUR_AF=0.2744;SAS_AF=0.273;AA=A|||;VT=SNP
1	200104992	rs2816955	A	T	100	PASS	AC=2695;AF=0.538139;AN=5008;NS=2504;DP=19959;EAS_AF=0.6885;AMR_AF=0.4942;AFR_AF=0.4516;EUR_AF=0.5348;SAS_AF=0.5348;AA=A|||;VT=SNP
1	200104995	rs10919815	T	C	100	PASS	AC=1404;AF=0.280351;AN=5008;NS=2504;DP=19939;EAS_AF=0.2847;AMR_AF=0.3948;AFR_AF=0.1778;EUR_AF=0.3032;SAS_AF=0.3098;AA=T|||;VT=SNP
1	200105746	rs2816954	T	A	100	PASS	AC=4252;AF=0.849042;AN=5008;NS=2504;DP=20411;EAS_AF=0.9722;AMR_AF=0.9006;AFR_AF=0.7383;EUR_AF=0.839;SAS_AF=0.8456;AA=A|||;VT=SNP
1	200107425	rs2737618	G	A	100	PASS	AC=836;AF=0.166933;AN=5008;NS=2504;DP=17823;EAS_AF=0.0556;AMR_AF=0.2305;AFR_AF=0.0182;EUR_AF=0.3549;SAS_AF=0.2444;AA=G|||;VT=SNP
1	200107550	rs2816953	A	G	100	PASS	AC=2499;AF=0.499002;AN=5008;NS=2504;DP=19218;EAS_AF=0.4504;AMR_AF=0.4885;AFR_AF=0.4334;EUR_AF=0.6511;SAS_AF=0.4888;AA=A|||;VT=SNP
1	200107578	rs2737619	T	C	100	PASS	AC=2499;AF=0.499002;AN=5008;NS=2504;DP=18857;EAS_AF=0.4454;AMR_AF=0.4885;AFR_AF=0.4312;EUR_AF=0.6511;SAS_AF=0.4969;AA=T|||;VT=SNP
1	200107610	rs2737620	C	A	100	PASS	AC=2169;AF=0.433107;AN=5008;NS=2504;DP=18101;EAS_AF=0.4454;AMR_AF=0.4625;AFR_AF=0.2027;EUR_AF=0.6501;SAS_AF=0.4877;AA=C|||;VT=SNP
1	200108094	rs12049278	T	C	100	PASS	AC=691;AF=0.137979;AN=5008;NS=2504;DP=16972;EAS_AF=0.379;AMR_AF=0.0893;AFR_AF=0.0076;EUR_AF=0.0656;SAS_AF=0.1748;AA=T|||;VT=SNP
1	200108427	rs2363573	T	C	100	PASS	AC=1406;AF=0.280751;AN=5008;NS=2504;DP=17900;EAS_AF=0.2847;AMR_AF=0.3948;AFR_AF=0.1785;EUR_AF=0.2982;SAS_AF=0.316;AA=T|||;VT=SNP
1	200108546	rs2737622	T	C	100	PASS	AC=4519;AF=0.902356;AN=5008;NS=2504;DP=17195;EAS_AF=0.9752;AMR_AF=0.9726;AFR_AF=0.7526;EUR_AF=0.9692;SAS_AF=0.911;AA=C|||;VT=SNP
1	200109203	rs2816952	A	T	100	PASS	AC=2352;AF=0.469649;AN=5008;NS=2504;DP=17468;EAS_AF=0.4454;AMR_AF=0.4755;AFR_AF=0.3336;EUR_AF=0.6511;SAS_AF=0.4877;AA=A|||;VT=SNP
1	200110117	rs2816951	C	G	100	PASS	AC=2957;AF=0.590455;AN=5008;NS=2504;DP=18537;EAS_AF=0.7232;AMR_AF=0.5576;AFR_AF=0.4539;EUR_AF=0.661;SAS_AF=0.589;AA=C|||;VT=SNP
1	200110118	rs2821341	C	A	100	PASS	AC=2957;AF=0.590455;AN=5008;NS=2504;DP=18932;EAS_AF=0.7232;AMR_AF=0.5576;AFR_AF=0.4539;EUR_AF=0.661;SAS_AF=0.589;AA=C|||;VT=SNP
1	200111641	rs4915194	T	A	100	PASS	AC=3381;AF=0.67512;AN=5008;NS=2504;DP=12195;EAS_AF=0.6974;AMR_AF=0.8012;AFR_AF=0.4062;EUR_AF=0.8718;SAS_AF=0.7239;AA=t|||;VT=SNP
1	200111846	rs2737623	T	C	100	PASS	AC=4548;AF=0.908147;AN=5008;NS=2504;DP=13101;EAS_AF=0.9752;AMR_AF=0.9683;AFR_AF=0.7769;EUR_AF=0.9702;SAS_AF=0.91;AA=A|||;VT=SNP
1	200111929	rs2821342	A	G	100	PASS	AC=872;AF=0.174121;AN=5008;NS=2504;DP=14602;EAS_AF=0.2361;AMR_AF=0.3127;AFR_AF=0.0151;EUR_AF=0.2068;SAS_AF=0.1933;AA=A|||;VT=SNP
1	200112563	rs2363574	C	T	100	PASS	AC=4196;AF=0.837859;AN=5008;NS=2504;DP=17226;EAS_AF=0.9742;AMR_AF=0.9467;AFR_AF=0.534;EUR_AF=0.9682;SAS_AF=0.8967;AA=C|||;VT=SNP
1	200112840	rs11799378	G	A	100	PASS	AC=2165;AF=0.432308;AN=5008;NS=2504;DP=14002;EAS_AF=0.4454;AMR_AF=0.4611;AFR_AF=0.2035;EUR_AF=0.6451;SAS_AF=0.4888;AA=G|||;VT=SNP
1	200112916	rs10919819	C	T	100	PASS	AC=1163;AF=0.232228;AN=5008;NS=2504;DP=14435;EAS_AF=0.2371;AMR_AF=0.379;AFR_AF=0.093;EUR_AF=0.2714;SAS_AF=0.271;AA=C|||;VT=SNP
1	200113003	rs7534666	A	G	100	PASS	AC=4492;AF=0.896965;AN=5008;NS=2504;DP=15853;EAS_AF=0.9752;AMR_AF=0.9654;AFR_AF=0.7443;EUR_AF=0.9662;SAS_AF=0.9029;AA=G|||;VT=SNP
1	200113077	rs7514543	G	A	100	PASS	AC=2774;AF=0.553914;AN=5008;NS=2504;DP=16399;EAS_AF=0.6875;AMR_AF=0.549;AFR_AF=0.348;EUR_AF=0.659;SAS_AF=0.59;AA=G|||;VT=SNP
1	200113244	rs7537087	A	T	100	PASS	AC=4332;AF=0.865016;AN=5008;NS=2504;DP=19850;EAS_AF=0.9752;AMR_AF=0.9539;AFR_AF=0.6286;EUR_AF=0.9672;SAS_AF=0.9029;AA=T|||;VT=SNP
1	200113513	rs2821343	A	G	100	PASS	AC=1416;AF=0.282748;AN=5008;NS=2504;DP=19191;EAS_AF=0.2867;AMR_AF=0.3934;AFR_AF=0.1785;EUR_AF=0.3101;SAS_AF=0.3129;AA=A|||;VT=SNP
1	200113663	rs2737624	T	C	100	PASS	AC=4332;AF=0.865016;AN=5008;NS=2504;DP=19710;EAS_AF=0.9752;AMR_AF=0.9539;AFR_AF=0.6286;EUR_AF=0.9672;SAS_AF=0.9029;AA=C|||;VT=SNP
1	200114378	rs2737626	C	T	100	PASS	AC=2355;AF=0.470248;AN=5008;NS=2504;DP=14905;EAS_AF=0.4504;AMR_AF=0.4755;AFR_AF=0.3313;EUR_AF=0.6521;SAS_AF=0.4877;AA=C|||;VT=SNP
1	200115033	rs2821344	G	A	100	PASS	AC=4360;AF=0.870607;AN=5008;NS=2504;DP=16679;EAS_AF=0.9752;AMR_AF=0.9539;AFR_AF=0.6475;EUR_AF=0.9702;SAS_AF=0.9029;AA=A|||;VT=SNP
1	200115371	rs2816966	C	T	100	PASS	AC=4214;AF=0.841454;AN=5008;NS=2504;DP=17073;EAS_AF=0.9752;AMR_AF=0.9424;AFR_AF=0.5461;EUR_AF=0.9672;SAS_AF=0.9018;AA=C|||;VT=SNP
1	200115407	rs2816965	A	G	100	PASS	AC=3991;AF=0.796925;AN=5008;NS=2504;DP=16301;EAS_AF=0.9603;AMR_AF=0.9294;AFR_AF=0.4425;EUR_AF=0.9414;SAS_AF=0.865;AA=A|||;VT=SNP
1	200116954	rs2737628	C	G	100	PASS	AC=1662;AF=0.331869;AN=5008;NS=2504;DP=15261;EAS_AF=0.5476;AMR_AF=0.4481;AFR_AF=0.1747;EUR_AF=0.2356;SAS_AF=0.3384;AA=C|||;VT=SNP
1	200117310	rs2816964	C	T	100	PASS	AC=4737;AF=0.945887;AN=5008;NS=2504;DP=16836;EAS_AF=0.9405;AMR_AF=0.9813;AFR_AF=0.9834;EUR_AF=0.9433;SAS_AF=0.8783;AA=T|||;VT=SNP
1	200117926	rs2001883	T	C	100	PASS	AC=547;AF=0.109225;AN=5008;NS=2504;DP=15206;EAS_AF=0.2798;AMR_AF=0.0764;AFR_AF=0.0711;EUR_AF=0.0179;SAS_AF=0.1022;AA=T|||;VT=SNP
1	200118240	rs2011274	T	C	100	PASS	AC=4197;AF=0.838059;AN=5008;NS=2504;DP=18283;EAS_AF=0.9623;AMR_AF=0.9092;AFR_AF=0.6982;EUR_AF=0.8867;SAS_AF=0.7986;AA=C|||;VT=SNP
1	200118332	rs72644155	A	G	100	PASS	AC=584;AF=0.116613;AN=5008;NS=2504;DP=18919;EAS_AF=0.2827;AMR_AF=0.0836;AFR_AF=0.1021;EUR_AF=0.0189;SAS_AF=0.089;AA=G|||;VT=SNP
1	200119079	rs3790794	A	T	100	PASS	AC=575;AF=0.114816;AN=5008;NS=2504;DP=23442;EAS_AF=0.2599;AMR_AF=0.0836;AFR_AF=0.1112;EUR_AF=0.0169;SAS_AF=0.093;AA=A|||;VT=SNP
1	200119194	rs2816963	A	T	100	PASS	AC=3107;AF=0.620407;AN=5008;NS=2504;DP=21782;EAS_AF=0.6726;AMR_AF=0.7421;AFR_AF=0.3797;EUR_AF=0.7386;SAS_AF=0.684;AA=A|||;VT=SNP
1	200120473	rs12119319	G	A	100	PASS	AC=771;AF=0.153954;AN=5008;NS=2504;DP=19796;EAS_AF=0.0437;AMR_AF=0.0865;AFR_AF=0.3064;EUR_AF=0.0954;SAS_AF=0.1697;AA=G|||;VT=SNP
1	200121027	rs3828107	A	G	100	PASS	AC=603;AF=0.120407;AN=5008;NS=2504;DP=17954;EAS_AF=0.2758;AMR_AF=0.0865;AFR_AF=0.0726;EUR_AF=0.0437;SAS_AF=0.1278;AA=A|||;VT=SNP
1	200122206	rs3790793	C	T	100	PASS	AC=2089;AF=0.417133;AN=5008;NS=2504;DP=23070;EAS_AF=0.3552;AMR_AF=0.2795;AFR_AF=0.7209;EUR_AF=0.2704;SAS_AF=0.319;AA=T|||;VT=SNP
1	200123430	rs12071085	T	C	100	PASS	AC=2120;AF=0.423323;AN=5008;NS=2504;DP=20852;EAS_AF=0.3631;AMR_AF=0.2781;AFR_AF=0.7345;EUR_AF=0.2714;SAS_AF=0.3241;AA=C|||;VT=SNP
1	200123978	rs10800673	T	C	100	PASS	AC=2113;AF=0.421925;AN=5008;NS=2504;DP=18558;EAS_AF=0.3591;AMR_AF=0.2767;AFR_AF=0.733;EUR_AF=0.2714;SAS_AF=0.3241;AA=C|||;VT=SNP
1	200124965	rs3790792	C	A	100	PASS	AC=780;AF=0.155751;AN=5008;NS=2504;DP=14280;EAS_AF=0.0804;AMR_AF=0.1009;AFR_AF=0.2738;EUR_AF=0.169;SAS_AF=0.0992;AA=C|||;VT=SNP
1	200126127	rs16846142	A	G	100	PASS	AC=614;AF=0.122604;AN=5008;NS=2504;DP=19575;EAS_AF=0.2827;AMR_AF=0.0865;AFR_AF=0.0749;EUR_AF=0.0447;SAS_AF=0.1278;AA=A|||;VT=SNP
1	200126772	rs16846145	A	G	100	PASS	AC=552;AF=0.110224;AN=5008;NS=2504;DP=19666;EAS_AF=0.2599;AMR_AF=0.0836;AFR_AF=0.0499;EUR_AF=0.0427;SAS_AF=0.1258;AA=A|||;VT=SNP
1	200127542	rs16846147	G	A	100	PASS	AC=2117;AF=0.422724;AN=5008;NS=2504;DP=17733;EAS_AF=0.3671;AMR_AF=0.2795;AFR_AF=0.7247;EUR_AF=0.2704;SAS_AF=0.3303;AA=A|||;VT=SNP
1	200128676	rs7551367	A	G	100	PASS	AC=865;AF=0.172724;AN=5008;NS=2504;DP=15326;EAS_AF=0.1071;AMR_AF=0.1052;AFR_AF=0.2965;EUR_AF=0.1789;SAS_AF=0.1145;AA=A|||;VT=SNP
1	200128941	rs59092384	C	T	100	PASS	AC=470;AF=0.0938498;AN=5008;NS=2504;DP=11672;EAS_AF=0.2569;AMR_AF=0.0821;AFR_AF=0.0023;EUR_AF=0.0417;SAS_AF=0.1115;AA=C|||;VT=SNP
1	200129258	rs3790791	G	A	100	PASS	AC=2166;AF=0.432508;AN=5008;NS=2504;DP=18596;EAS_AF=0.3641;AMR_AF=0.2781;AFR_AF=0.7564;EUR_AF=0.2724;SAS_AF=0.3395;AA=A|||;VT=SNP
1	200131308	rs61826184	G	T	100	PASS	AC=1911;AF=0.381589;AN=5008;NS=2504;DP=21695;EAS_AF=0.255;AMR_AF=0.2637;AFR_AF=0.7042;EUR_AF=0.2316;SAS_AF=0.3139;AA=T|||;VT=SNP
1	200131433	rs77686316	C	T	100	PASS	AC=143;AF=0.0285543;AN=5008;NS=2504;DP=20316;EAS_AF=0.0546;AMR_AF=0.0144;AFR_AF=0.0189;EUR_AF=0.0358;SAS_AF=0.0174;AA=C|||;VT=SNP
1	200131651	rs16846165	A	T	100	PASS	AC=2133;AF=0.425919;AN=5008;NS=2504;DP=21461;EAS_AF=0.3304;AMR_AF=0.281;AFR_AF=0.7602;EUR_AF=0.2704;SAS_AF=0.3354;AA=T|||;VT=SNP
1	200132038	rs61826185	G	A	100	PASS	AC=792;AF=0.158147;AN=5008;NS=2504;DP=21669;EAS_AF=0.0188;AMR_AF=0.0922;AFR_AF=0.3585;EUR_AF=0.1392;SAS_AF=0.0971;AA=A|||;VT=SNP
1	200132084	rs10494809	C	T	100	PASS	AC=1870;AF=0.373403;AN=5008;NS=2504;DP=21207;EAS_AF=0.252;AMR_AF=0.2637;AFR_AF=0.6747;EUR_AF=0.2306;SAS_AF=0.316;AA=T|||;VT=SNP
1	200133061	rs61826186	A	G	100	PASS	AC=879;AF=0.175519;AN=5008;NS=2504;DP=19209;EAS_AF=0.0228;AMR_AF=0.0965;AFR_AF=0.4191;EUR_AF=0.1402;SAS_AF=0.0961;AA=a|||;VT=SNP
1	200133978	rs111865734	C	G	100	PASS	AC=798;AF=0.159345;AN=5008;NS=2504;DP=12912;EAS_AF=0.0198;AMR_AF=0.0908;AFR_AF=0.3631;EUR_AF=0.1402;SAS_AF=0.0961;AA=c|||;VT=SNP
1	200135175	rs12131233	A	T	100	PASS	AC=2082;AF=0.415735;AN=5008;NS=2504;DP=19496;EAS_AF=0.3254;AMR_AF=0.268;AFR_AF=0.7368;EUR_AF=0.2684;SAS_AF=0.3313;AA=T|||;VT=SNP
1	200135338	rs16846169	T	C	100	PASS	AC=495;AF=0.0988419;AN=5008;NS=2504;DP=18144;EAS_AF=0.2639;AMR_AF=0.0836;AFR_AF=0.0015;EUR_AF=0.0437;SAS_AF=0.1278;AA=T|||;VT=SNP
1	200135564	rs12138728	C	T	100	PASS	AC=939;AF=0.1875;AN=5008;NS=2504;DP=19595;EAS_AF=0.2381;AMR_AF=0.1556;AFR_AF=0.2186;EUR_AF=0.0905;SAS_AF=0.2157;AA=C|||;VT=SNP
1	200135747	rs12077979	A	G	100	PASS	AC=1243;AF=0.248203;AN=5008;NS=2504;DP=16108;EAS_AF=0.3056;AMR_AF=0.1758;AFR_AF=0.3411;EUR_AF=0.1292;SAS_AF=0.2372;AA=A|||;VT=SNP
1	200135800	rs16846175	C	G	100	PASS	AC=471;AF=0.0940495;AN=5008;NS=2504;DP=15696;EAS_AF=0.2421;AMR_AF=0.0865;AFR_AF=0.0015;EUR_AF=0.0417;SAS_AF=0.1258;AA=C|||;VT=SNP
1	200136068	rs12069085	G	A	100	PASS	AC=1977;AF=0.394768;AN=5008;NS=2504;DP=20918;EAS_AF=0.3046;AMR_AF=0.2637;AFR_AF=0.7231;EUR_AF=0.2584;SAS_AF=0.2771;AA=A|||;VT=SNP
1	200136424	rs12079265	A	G	100	PASS	AC=2192;AF=0.4377;AN=5008;NS=2504;DP=21380;EAS_AF=0.3304;AMR_AF=0.2781;AFR_AF=0.7443;EUR_AF=0.2932;SAS_AF=0.3957;AA=G|||;VT=SNP
1	200136582	rs10494810	G	A	100	PASS	AC=2079;AF=0.415136;AN=5008;NS=2504;DP=20085;EAS_AF=0.3204;AMR_AF=0.2666;AFR_AF=0.7413;EUR_AF=0.2674;SAS_AF=0.3292;AA=A|||;VT=SNP
1	200137338	rs10919824	C	T	100	PASS	AC=1120;AF=0.223642;AN=5008;NS=2504;DP=15609;EAS_AF=0.5536;AMR_AF=0.1254;AFR_AF=0.0227;EUR_AF=0.1491;SAS_AF=0.3016;AA=C|||;VT=SNP
1	200137649	rs2690039	A	C	100	PASS	AC=1921;AF=0.383586;AN=5008;NS=2504;DP=17789;EAS_AF=0.4405;AMR_AF=0.5014;AFR_AF=0.4569;EUR_AF=0.2565;SAS_AF=0.273;AA=A|||;VT=SNP
1	200137983	rs17727243	T	C	100	PASS	AC=335;AF=0.066893;AN=5008;NS=2504;DP=17385;EAS_AF=0.0714;AMR_AF=0.0533;AFR_AF=0.0197;EUR_AF=0.0994;SAS_AF=0.1022;AA=T|||;VT=SNP
1	200138849	rs2247019	C	T	100	PASS	AC=1112;AF=0.222045;AN=5008;NS=2504;DP=16666;EAS_AF=0.37;AMR_AF=0.2176;AFR_AF=0.1044;EUR_AF=0.1779;SAS_AF=0.2771;AA=T|||;VT=SNP
1	200139228	rs2246926	G	T	100	PASS	AC=922;AF=0.184105;AN=5008;NS=2504;DP=16076;EAS_AF=0.371;AMR_AF=0.1902;AFR_AF=0.0507;EUR_AF=0.1173;SAS_AF=0.2362;AA=G|||;VT=SNP
1	200139350	rs2246923	C	T	100	PASS	AC=1812;AF=0.361821;AN=5008;NS=2504;DP=15910;EAS_AF=0.4355;AMR_AF=0.3156;AFR_AF=0.4312;EUR_AF=0.2992;SAS_AF=0.2894;AA=C|||;VT=SNP
1	200139444	rs2246919	T	C	100	PASS	AC=1947;AF=0.388778;AN=5008;NS=2504;DP=17218;EAS_AF=0.4355;AMR_AF=0.3228;AFR_AF=0.5287;EUR_AF=0.3002;SAS_AF=0.2894;AA=C|||;VT=SNP
1	200139489	rs2246917	T	A	100	PASS	AC=1945;AF=0.388379;AN=5008;NS=2504;DP=17971;EAS_AF=0.4355;AMR_AF=0.3228;AFR_AF=0.528;EUR_AF=0.2992;SAS_AF=0.2894;AA=T|||;VT=SNP
1	200139792	rs1524163	G	A	100	PASS	AC=2269;AF=0.453075;AN=5008;NS=2504;DP=18833;EAS_AF=0.4603;AMR_AF=0.3934;AFR_AF=0.5408;EUR_AF=0.3757;SAS_AF=0.4489;AA=A|||;VT=SNP
1	200139864	rs1524162	G	A	100	PASS	AC=2268;AF=0.452875;AN=5008;NS=2504;DP=20450;EAS_AF=0.4603;AMR_AF=0.3919;AFR_AF=0.5408;EUR_AF=0.3757;SAS_AF=0.4489;AA=G|||;VT=SNP
1	200140432	rs3828105	A	G	100	PASS	AC=1351;AF=0.269768;AN=5008;NS=2504;DP=21360;EAS_AF=0.0893;AMR_AF=0.2061;AFR_AF=0.4902;EUR_AF=0.2584;SAS_AF=0.2147;AA=G|||;VT=SNP
1	200140706	rs2816929	A	G	100	PASS	AC=2804;AF=0.559904;AN=5008;NS=2504;DP=16964;EAS_AF=0.4732;AMR_AF=0.4323;AFR_AF=0.8699;EUR_AF=0.3887;SAS_AF=0.4969;AA=G|||;VT=SNP
1	200140773	rs2737630	T	A	100	PASS	AC=2291;AF=0.457468;AN=5008;NS=2504;DP=18006;EAS_AF=0.4732;AMR_AF=0.3963;AFR_AF=0.5424;EUR_AF=0.3757;SAS_AF=0.454;AA=A|||;VT=SNP
1	200141072	rs2690038	A	G	100	PASS	AC=2295;AF=0.458267;AN=5008;NS=2504;DP=17402;EAS_AF=0.4732;AMR_AF=0.3963;AFR_AF=0.5431;EUR_AF=0.3757;SAS_AF=0.4571;AA=A|||;VT=SNP
1	200141648	rs2690037	A	G	100	PASS	AC=2323;AF=0.463858;AN=5008;NS=2504;DP=18238;EAS_AF=0.4633;AMR_AF=0.3977;AFR_AF=0.5658;EUR_AF=0.3777;SAS_AF=0.4622;AA=G|||;VT=SNP
1	200141801	rs2690036	C	T	100	PASS	AC=2092;AF=0.417732;AN=5008;NS=2504;DP=19784;EAS_AF=0.4484;AMR_AF=0.3746;AFR_AF=0.4274;EUR_AF=0.3748;SAS_AF=0.4479;AA=C|||;VT=SNP
1	200142079	rs12145993	C	T	100	PASS	AC=359;AF=0.0716853;AN=5008;NS=2504;DP=18924;EAS_AF=0.0585;AMR_AF=0.0706;AFR_AF=0.0129;EUR_AF=0.0765;SAS_AF=0.1605;AA=C|||;VT=SNP
1	200142177	rs2737631	G	A	100	PASS	AC=2101;AF=0.419529;AN=5008;NS=2504;DP=18512;EAS_AF=0.4583;AMR_AF=0.3732;AFR_AF=0.4281;EUR_AF=0.3767;SAS_AF=0.4448;AA=A|||;VT=SNP
1	200142304	rs16846217	A	G	100	PASS	AC=150;AF=0.0299521;AN=5008;NS=2504;DP=19521;EAS_AF=0.0308;AMR_AF=0.0548;AFR_AF=0.0136;EUR_AF=0.0268;SAS_AF=0.0368;AA=A|||;VT=SNP
1	200142317	rs2690035	C	T	100	PASS	AC=2100;AF=0.419329;AN=5008;NS=2504;DP=19495;EAS_AF=0.4603;AMR_AF=0.3703;AFR_AF=0.4281;EUR_AF=0.3688;SAS_AF=0.4519;AA=C|||;VT=SNP
1	200143281	rs1060060	C	T	100	PASS	AC=1775;AF=0.354433;AN=5008;NS=2504;DP=17133;EAS_AF=0.5179;AMR_AF=0.3213;AFR_AF=0.3669;EUR_AF=0.2913;SAS_AF=0.2577;AA=C|||;VT=SNP;EX_TARGET
1	200143442	rs1060061	T	C	100	PASS	AC=2320;AF=0.463259;AN=5008;NS=2504;DP=18409;EAS_AF=0.0883;AMR_AF=0.5144;AFR_AF=0.6899;EUR_AF=0.5666;SAS_AF=0.4008;AA=C|||;VT=SNP
1	200143844	rs2690034	C	G	100	PASS	AC=2940;AF=0.587061;AN=5008;NS=2504;DP=17642;EAS_AF=0.3284;AMR_AF=0.6729;AFR_AF=0.5749;EUR_AF=0.6978;SAS_AF=0.6953;AA=C|||;VT=SNP
1	200144089	rs2816912	T	G	100	PASS	AC=3083;AF=0.615615;AN=5008;NS=2504;DP=20159;EAS_AF=0.3214;AMR_AF=0.6787;AFR_AF=0.649;EUR_AF=0.6988;SAS_AF=0.7434;AA=T|||;VT=SNP
1	200145506	rs2246211	G	A	100	PASS	AC=637;AF=0.127196;AN=5008;NS=2504;DP=17612;EAS_AF=0.0238;AMR_AF=0.1023;AFR_AF=0.174;EUR_AF=0.1262;SAS_AF=0.1892;AA=G|||;VT=SNP
1	200145509	rs2246210	G	A	100	PASS	AC=2996;AF=0.598243;AN=5008;NS=2504;DP=17764;EAS_AF=0.3393;AMR_AF=0.6484;AFR_AF=0.6422;EUR_AF=0.6561;SAS_AF=0.7106;AA=G|||;VT=SNP
1	200145533	rs2246209	G	A	100	PASS	AC=3019;AF=0.602835;AN=5008;NS=2504;DP=17178;EAS_AF=0.3373;AMR_AF=0.6484;AFR_AF=0.6437;EUR_AF=0.6541;SAS_AF=0.7362;AA=A|||;VT=SNP
1	200145662	rs2690033	G	T	100	PASS	AC=3016;AF=0.602236;AN=5008;NS=2504;DP=17228;EAS_AF=0.3433;AMR_AF=0.6484;AFR_AF=0.6422;EUR_AF=0.6551;SAS_AF=0.728;AA=T|||;VT=SNP
1	200145893	rs2690032	A	G	100	PASS	AC=3069;AF=0.612819;AN=5008;NS=2504;DP=16756;EAS_AF=0.3423;AMR_AF=0.6744;AFR_AF=0.6452;EUR_AF=0.6968;SAS_AF=0.7178;AA=G|||;VT=SNP
1	200146403	rs1056426	T	C	100	PASS	AC=770;AF=0.153754;AN=5008;NS=2504;DP=20260;EAS_AF=0.2599;AMR_AF=0.1657;AFR_AF=0.0605;EUR_AF=0.0765;SAS_AF=0.2413;AA=T|||;VT=SNP
1	200146691	rs2246072	T	C	100	PASS	AC=3086;AF=0.616214;AN=5008;NS=2504;DP=17819;EAS_AF=0.3482;AMR_AF=0.6787;AFR_AF=0.646;EUR_AF=0.6968;SAS_AF=0.7249;AA=T|||;VT=SNP
1	200146928	rs2245987	T	C	100	PASS	AC=3078;AF=0.614617;AN=5008;NS=2504;DP=17539;EAS_AF=0.3423;AMR_AF=0.6787;AFR_AF=0.6467;EUR_AF=0.6968;SAS_AF=0.7219;AA=C|||;VT=SNP
1	200147070	rs2737632	G	A	100	PASS	AC=3001;AF=0.599241;AN=5008;NS=2504;DP=17045;EAS_AF=0.3423;AMR_AF=0.6484;AFR_AF=0.6445;EUR_AF=0.6541;SAS_AF=0.7117;AA=G|||;VT=SNP
1	200147320	rs2737633	G	A	100	PASS	AC=3067;AF=0.61242;AN=5008;NS=2504;DP=13878;EAS_AF=0.3423;AMR_AF=0.6758;AFR_AF=0.6467;EUR_AF=0.6968;SAS_AF=0.7127;AA=G|||;VT=SNP
1	200147594	rs2816991	C	G	100	PASS	AC=3106;AF=0.620208;AN=5008;NS=2504;DP=16523;EAS_AF=0.3522;AMR_AF=0.6772;AFR_AF=0.6483;EUR_AF=0.6968;SAS_AF=0.7393;AA=g|||;VT=SNP
1	200147649	rs2816990	T	C	100	PASS	AC=3106;AF=0.620208;AN=5008;NS=2504;DP=15978;EAS_AF=0.3522;AMR_AF=0.6787;AFR_AF=0.6483;EUR_AF=0.6958;SAS_AF=0.7393;AA=C|||;VT=SNP
1	200147895	rs2737634	C	A	100	PASS	AC=2975;AF=0.59405;AN=5008;NS=2504;DP=18839;EAS_AF=0.3433;AMR_AF=0.6455;AFR_AF=0.6339;EUR_AF=0.6481;SAS_AF=0.7065;AA=C|||;VT=SNP
1	200148031	rs12736965	A	G	100	PASS	AC=1444;AF=0.288339;AN=5008;NS=2504;DP=14901;EAS_AF=0.0367;AMR_AF=0.3963;AFR_AF=0.27;EUR_AF=0.492;SAS_AF=0.2863;AA=A|||;VT=SNP
1	200148319	rs6665426	A	G	100	PASS	AC=3138;AF=0.626597;AN=5008;NS=2504;DP=16109;EAS_AF=0.3363;AMR_AF=0.7161;AFR_AF=0.6755;EUR_AF=0.7485;SAS_AF=0.6708;AA=A|||;VT=SNP
1	200148442	rs2816979	A	G	100	PASS	AC=661;AF=0.131989;AN=5008;NS=2504;DP=15290;EAS_AF=0.0417;AMR_AF=0.121;AFR_AF=0.1407;EUR_AF=0.1382;SAS_AF=0.2147;AA=G|||;VT=SNP
1	200149495	rs41415747	C	G	100	PASS	AC=1214;AF=0.242412;AN=5008;NS=2504;DP=19819;EAS_AF=0.5972;AMR_AF=0.2464;AFR_AF=0.1157;EUR_AF=0.0875;SAS_AF=0.2045;AA=C|||;VT=SNP
1	200150738	rs4915195	G	A	100	PASS	AC=2700;AF=0.539137;AN=5008;NS=2504;DP=18915;EAS_AF=0.7659;AMR_AF=0.6412;AFR_AF=0.4803;EUR_AF=0.3539;SAS_AF=0.5031;AA=G|||;VT=SNP
1	200150890	rs4915197	G	A	100	PASS	AC=2917;AF=0.582468;AN=5008;NS=2504;DP=21287;EAS_AF=0.7659;AMR_AF=0.6484;AFR_AF=0.6407;EUR_AF=0.3539;SAS_AF=0.5031;AA=A|||;VT=SNP
1	200151371	rs4915198	C	T	100	PASS	AC=1114;AF=0.222444;AN=5008;NS=2504;DP=17362;EAS_AF=0.2024;AMR_AF=0.3012;AFR_AF=0.1415;EUR_AF=0.2445;SAS_AF=0.274;AA=C|||;VT=SNP
1	200151755	rs7530378	A	G	100	PASS	AC=1049;AF=0.209465;AN=5008;NS=2504;DP=16606;EAS_AF=0.4663;AMR_AF=0.255;AFR_AF=0.0885;EUR_AF=0.0795;SAS_AF=0.2096;AA=A|||;VT=SNP
1	200151824	rs4551624	T	C	100	PASS	AC=2729;AF=0.544928;AN=5008;NS=2504;DP=18011;EAS_AF=0.7669;AMR_AF=0.6427;AFR_AF=0.5015;EUR_AF=0.3549;SAS_AF=0.501;AA=T|||;VT=SNP
1	200152167	rs2885820	A	G	100	PASS	AC=3060;AF=0.611022;AN=5008;NS=2504;DP=20371;EAS_AF=0.7669;AMR_AF=0.6556;AFR_AF=0.739;EUR_AF=0.3608;SAS_AF=0.5031;AA=G|||;VT=SNP
1	200153210	rs1524161	C	G	100	PASS	AC=3071;AF=0.613219;AN=5008;NS=2504;DP=20857;EAS_AF=0.7649;AMR_AF=0.6585;AFR_AF=0.7458;EUR_AF=0.3628;SAS_AF=0.5031;AA=G|||;VT=SNP
1	200153626	rs11576498	C	T	100	PASS	AC=391;AF=0.0780751;AN=5008;NS=2504;DP=18915;EAS_AF=0.0565;AMR_AF=0.1888;AFR_AF=0.0053;EUR_AF=0.0716;SAS_AF=0.1268;AA=C|||;VT=SNP
1	200153651	rs12089117	A	G	100	PASS	AC=1239;AF=0.247404;AN=5008;NS=2504;DP=18315;EAS_AF=0.4663;AMR_AF=0.2723;AFR_AF=0.1785;EUR_AF=0.1193;SAS_AF=0.229;AA=A|||;VT=SNP
1	200154056	rs10218481	G	T	100	PASS	AC=3098;AF=0.61861;AN=5008;NS=2504;DP=21272;EAS_AF=0.7381;AMR_AF=0.67;AFR_AF=0.7466;EUR_AF=0.3877;SAS_AF=0.5235;AA=T|||;VT=SNP
1	200154474	rs10919830	G	A	100	PASS	AC=1329;AF=0.265375;AN=5008;NS=2504;DP=17195;EAS_AF=0.4722;AMR_AF=0.2781;AFR_AF=0.233;EUR_AF=0.1243;SAS_AF=0.2321;AA=G|||;VT=SNP
1	200154483	rs112129671	C	T	100	PASS	AC=334;AF=0.0666933;AN=5008;NS=2504;DP=17382;EAS_AF=0.1875;AMR_AF=0.0159;AFR_AF=0.0061;EUR_AF=0.0298;SAS_AF=0.0982;AA=G|||;VT=SNP
1	200154569	rs10753869	G	T	100	PASS	AC=3100;AF=0.61901;AN=5008;NS=2504;DP=19561;EAS_AF=0.7401;AMR_AF=0.6686;AFR_AF=0.7398;EUR_AF=0.3917;SAS_AF=0.5297;AA=T|||;VT=SNP
1	200154907	rs145857401	T	C	100	PASS	AC=446;AF=0.0890575;AN=5008;NS=2504;DP=20161;EAS_AF=0.3135;AMR_AF=0.1153;AFR_AF=0.0023;EUR_AF=0.0139;SAS_AF=0.0337;AA=T|||;VT=SNP
1	200155105	rs10919832	C	T	100	PASS	AC=1584;AF=0.316294;AN=5008;NS=2504;DP=22635;EAS_AF=0.2679;AMR_AF=0.3833;AFR_AF=0.3669;EUR_AF=0.2684;SAS_AF=0.2996;AA=C|||;VT=SNP
1	200155399	rs9988613	C	A	100	PASS	AC=1324;AF=0.264377;AN=5008;NS=2504;DP=20469;EAS_AF=0.4712;AMR_AF=0.2795;AFR_AF=0.2322;EUR_AF=0.1233;SAS_AF=0.229;AA=C|||;VT=SNP
1	200155710	rs138885912	C	G	100	PASS	AC=518;AF=0.103435;AN=5008;NS=2504;DP=20539;EAS_AF=0.0526;AMR_AF=0.2003;AFR_AF=0.0862;EUR_AF=0.0835;SAS_AF=0.1309;AA=C|||;VT=SNP
1	200156465	rs114128760	C	T	100	PASS	AC=522;AF=0.104233;AN=5008;NS=2504;DP=19678;EAS_AF=0.0526;AMR_AF=0.1988;AFR_AF=0.09;EUR_AF=0.0835;SAS_AF=0.1309;AA=C|||;VT=SNP
1	200156504	rs113719021	A	G	100	PASS	AC=3100;AF=0.61901;AN=5008;NS=2504;DP=18903;EAS_AF=0.7401;AMR_AF=0.6671;AFR_AF=0.7398;EUR_AF=0.3926;SAS_AF=0.5297;AA=G|||;VT=SNP
1	200158272	rs28755445	A	G	100	PASS	AC=1391;AF=0.277756;AN=5008;NS=2504;DP=21866;EAS_AF=0.4722;AMR_AF=0.2824;AFR_AF=0.2806;EUR_AF=0.1223;SAS_AF=0.2301;AA=A|||;VT=SNP
1	200159327	rs28861702	C	T	100	PASS	AC=1541;AF=0.307708;AN=5008;NS=2504;DP=20346;EAS_AF=0.2679;AMR_AF=0.353;AFR_AF=0.3759;EUR_AF=0.2425;SAS_AF=0.2914;AA=C|||;VT=SNP
1	200160856	rs56205583	G	A	100	PASS	AC=1326;AF=0.264776;AN=5008;NS=2504;DP=12864;EAS_AF=0.4712;AMR_AF=0.281;AFR_AF=0.233;EUR_AF=0.1223;SAS_AF=0.2301;AA=G|||;VT=SNP
1	200160956	rs113573380	T	C	100	PASS	AC=327;AF=0.0652955;AN=5008;NS=2504;DP=12331;EAS_AF=0.1875;AMR_AF=0.0115;AFR_AF=0.003;EUR_AF=0.0298;SAS_AF=0.0982;AA=T|||;VT=SNP
1	200161078	rs76619641	A	G	100	PASS	AC=1332;AF=0.265974;AN=5008;NS=2504;DP=10389;EAS_AF=0.4772;AMR_AF=0.281;AFR_AF=0.2322;EUR_AF=0.1233;SAS_AF=0.2301;AA=G|||;VT=SNP
1	200161148	rs12088130	T	C	100	PASS	AC=3105;AF=0.620008;AN=5008;NS=2504;DP=15529;EAS_AF=0.7401;AMR_AF=0.67;AFR_AF=0.7398;EUR_AF=0.3946;SAS_AF=0.5307;AA=C|||;VT=SNP
1	200161325	rs12042611	T	C	100	PASS	AC=1320;AF=0.263578;AN=5008;NS=2504;DP=16569;EAS_AF=0.4772;AMR_AF=0.2767;AFR_AF=0.2254;EUR_AF=0.1233;SAS_AF=0.2301;AA=C|||;VT=SNP
1	200161458	rs73079382	C	T	100	PASS	AC=519;AF=0.103634;AN=5008;NS=2504;DP=19375;EAS_AF=0.0526;AMR_AF=0.1988;AFR_AF=0.0855;EUR_AF=0.0845;SAS_AF=0.1329;AA=C|||;VT=SNP
1	200161566	rs12088324	T	C	100	PASS	AC=1769;AF=0.353235;AN=5008;NS=2504;DP=19880;EAS_AF=0.2629;AMR_AF=0.389;AFR_AF=0.5068;EUR_AF=0.2694;SAS_AF=0.2996;AA=T|||;VT=SNP
1	200161964	rs12039232	G	A	100	PASS	AC=1537;AF=0.306909;AN=5008;NS=2504;DP=21703;EAS_AF=0.2669;AMR_AF=0.3516;AFR_AF=0.3759;EUR_AF=0.2416;SAS_AF=0.2904;AA=A|||;VT=SNP
1	200162546	rs12567745	T	A	100	PASS	AC=1451;AF=0.289736;AN=5008;NS=2504;DP=20614;EAS_AF=0.2669;AMR_AF=0.3415;AFR_AF=0.3283;EUR_AF=0.2256;SAS_AF=0.2904;AA=A|||;VT=SNP
1	200162670	rs12562944	C	T	100	PASS	AC=1451;AF=0.289736;AN=5008;NS=2504;DP=20651;EAS_AF=0.2669;AMR_AF=0.3415;AFR_AF=0.3283;EUR_AF=0.2256;SAS_AF=0.2904;AA=C|||;VT=SNP
1	200162783	rs2885821	G	A	100	PASS	AC=1167;AF=0.233027;AN=5008;NS=2504;DP=18467;EAS_AF=0.4633;AMR_AF=0.268;AFR_AF=0.1271;EUR_AF=0.1213;SAS_AF=0.229;AA=G|||;VT=SNP
1	200163000	rs4915413	A	T	100	PASS	AC=1323;AF=0.264177;AN=5008;NS=2504;DP=19702;EAS_AF=0.2659;AMR_AF=0.3372;AFR_AF=0.2345;EUR_AF=0.2247;SAS_AF=0.2914;AA=A|||;VT=SNP
1	200163003	rs4915414	G	A	100	PASS	AC=1323;AF=0.264177;AN=5008;NS=2504;DP=19803;EAS_AF=0.2659;AMR_AF=0.3372;AFR_AF=0.2345;EUR_AF=0.2247;SAS_AF=0.2914;AA=A|||;VT=SNP
1	200163639	rs12027000	C	T	100	PASS	AC=799;AF=0.159545;AN=5008;NS=2504;DP=22106;EAS_AF=0.2083;AMR_AF=0.1369;AFR_AF=0.149;EUR_AF=0.1421;SAS_AF=0.1575;AA=c|||;VT=SNP
1	200163696	rs12048017	A	T	100	PASS	AC=3388;AF=0.676518;AN=5008;NS=2504;DP=22614;EAS_AF=0.9187;AMR_AF=0.6729;AFR_AF=0.7315;EUR_AF=0.4115;SAS_AF=0.6278;AA=T|||;VT=SNP
1	200164168	rs113893583	G	A	100	PASS	AC=738;AF=0.147364;AN=5008;NS=2504;DP=19946;EAS_AF=0.0972;AMR_AF=0.2233;AFR_AF=0.1808;EUR_AF=0.0924;SAS_AF=0.1564;AA=g|||;VT=SNP
1	200165884	rs10919835	C	T	100	PASS	AC=2309;AF=0.461062;AN=5008;NS=2504;DP=22505;EAS_AF=0.4226;AMR_AF=0.4697;AFR_AF=0.705;EUR_AF=0.2127;SAS_AF=0.4202;AA=T|||;VT=SNP
1	200166809	rs10919837	T	C	100	PASS	AC=2359;AF=0.471046;AN=5008;NS=2504;DP=13693;EAS_AF=0.4395;AMR_AF=0.4755;AFR_AF=0.7088;EUR_AF=0.2217;SAS_AF=0.4356;AA=C|||;VT=SNP
1	200167465	rs10753870	C	T	100	PASS	AC=2385;AF=0.476238;AN=5008;NS=2504;DP=18631;EAS_AF=0.4425;AMR_AF=0.4769;AFR_AF=0.7247;EUR_AF=0.2237;SAS_AF=0.4346;AA=T|||;VT=SNP
1	200167658	rs6694617	A	G	100	PASS	AC=2102;AF=0.419728;AN=5008;NS=2504;DP=18494;EAS_AF=0.4524;AMR_AF=0.4654;AFR_AF=0.5083;EUR_AF=0.2227;SAS_AF=0.4366;AA=A|||;VT=SNP
1	200168688	rs10919839	A	G	100	PASS	AC=2105;AF=0.420327;AN=5008;NS=2504;DP=18484;EAS_AF=0.4514;AMR_AF=0.464;AFR_AF=0.5144;EUR_AF=0.2217;SAS_AF=0.4346;AA=A|||;VT=SNP
1	200169054	rs10800677	A	T	100	PASS	AC=2100;AF=0.419329;AN=5008;NS=2504;DP=16520;EAS_AF=0.4514;AMR_AF=0.4654;AFR_AF=0.5091;EUR_AF=0.2227;SAS_AF=0.4346;AA=A|||;VT=SNP
1	200169523	rs1524167	G	A	100	PASS	AC=1920;AF=0.383387;AN=5008;NS=2504;DP=18008;EAS_AF=0.4415;AMR_AF=0.4539;AFR_AF=0.3896;EUR_AF=0.2177;SAS_AF=0.4356;AA=G|||;VT=SNP
1	200169563	rs1524165	G	A	100	PASS	AC=2342;AF=0.467652;AN=5008;NS=2504;DP=19076;EAS_AF=0.4415;AMR_AF=0.4741;AFR_AF=0.6952;EUR_AF=0.2217;SAS_AF=0.4356;AA=A|||;VT=SNP
1	200169758	rs61826215	T	A	100	PASS	AC=1933;AF=0.385982;AN=5008;NS=2504;DP=21501;EAS_AF=0.4425;AMR_AF=0.4553;AFR_AF=0.3949;EUR_AF=0.2207;SAS_AF=0.4366;AA=T|||;VT=SNP
1	200170737	rs10800678	A	G	100	PASS	AC=2090;AF=0.417332;AN=5008;NS=2504;DP=21021;EAS_AF=0.4425;AMR_AF=0.4654;AFR_AF=0.5076;EUR_AF=0.2227;SAS_AF=0.4356;AA=A|||;VT=SNP
1	200171235	rs35215220	G	A	100	PASS	AC=2150;AF=0.429313;AN=5008;NS=2504;DP=17141;EAS_AF=0.4405;AMR_AF=0.4683;AFR_AF=0.5537;EUR_AF=0.2217;SAS_AF=0.4356;AA=A|||;VT=SNP
1	200171511	rs12029667	C	T	100	PASS	AC=2112;AF=0.421725;AN=5008;NS=2504;DP=18721;EAS_AF=0.4395;AMR_AF=0.464;AFR_AF=0.528;EUR_AF=0.2217;SAS_AF=0.4356;AA=C|||;VT=SNP
1	200172551	rs6687716	G	A	100	PASS	AC=2267;AF=0.452676;AN=5008;NS=2504;DP=18920;EAS_AF=0.4355;AMR_AF=0.4827;AFR_AF=0.6256;EUR_AF=0.2227;SAS_AF=0.4519;AA=A|||;VT=SNP
1	200172866	rs6700640	T	C	100	PASS	AC=2466;AF=0.492412;AN=5008;NS=2504;DP=21037;EAS_AF=0.4504;AMR_AF=0.4813;AFR_AF=0.7655;EUR_AF=0.2207;SAS_AF=0.454;AA=T|||;VT=SNP
1	200174004	rs6427804	A	T	100	PASS	AC=2113;AF=0.421925;AN=5008;NS=2504;DP=17006;EAS_AF=0.4464;AMR_AF=0.4625;AFR_AF=0.5136;EUR_AF=0.2187;SAS_AF=0.453;AA=A|||;VT=SNP
1	200174695	rs16846260	C	T	100	PASS	AC=2118;AF=0.422923;AN=5008;NS=2504;DP=21366;EAS_AF=0.4464;AMR_AF=0.4625;AFR_AF=0.5174;EUR_AF=0.2187;SAS_AF=0.453;AA=C|||;VT=SNP
1	200175042	rs4915415	C	T	100	PASS	AC=2571;AF=0.513379;AN=5008;NS=2504;DP=19794;EAS_AF=0.6657;AMR_AF=0.5476;AFR_AF=0.5219;EUR_AF=0.3111;SAS_AF=0.5286;AA=C|||;VT=SNP
1	200175320	rs6679506	C	T	100	PASS	AC=2462;AF=0.491613;AN=5008;NS=2504;DP=19518;EAS_AF=0.6637;AMR_AF=0.5389;AFR_AF=0.447;EUR_AF=0.3111;SAS_AF=0.5266;AA=C|||;VT=SNP
1	200176068	rs10919843	G	A	100	PASS	AC=2966;AF=0.592252;AN=5008;NS=2504;DP=15904;EAS_AF=0.6637;AMR_AF=0.5677;AFR_AF=0.8071;EUR_AF=0.3131;SAS_AF=0.5327;AA=A|||;VT=SNP
1	200176152	rs10919844	T	C	100	PASS	AC=3389;AF=0.676717;AN=5008;NS=2504;DP=16187;EAS_AF=0.8462;AMR_AF=0.6081;AFR_AF=0.8911;EUR_AF=0.3479;SAS_AF=0.5992;AA=C|||;VT=SNP
1	200176910	rs2030663	C	T	100	PASS	AC=2929;AF=0.584864;AN=5008;NS=2504;DP=20037;EAS_AF=0.6667;AMR_AF=0.5677;AFR_AF=0.7806;EUR_AF=0.3141;SAS_AF=0.5266;AA=T|||;VT=SNP
1	200177195	rs2363575	A	G	100	PASS	AC=2970;AF=0.593051;AN=5008;NS=2504;DP=19565;EAS_AF=0.6667;AMR_AF=0.5692;AFR_AF=0.8056;EUR_AF=0.3151;SAS_AF=0.5327;AA=T|||;VT=SNP
1	200178439	rs2103118	G	A	100	PASS	AC=2632;AF=0.525559;AN=5008;NS=2504;DP=17144;EAS_AF=0.6627;AMR_AF=0.549;AFR_AF=0.5703;EUR_AF=0.3121;SAS_AF=0.5266;AA=G|||;VT=SNP
1	200178964	rs10919845	C	A	100	PASS	AC=2621;AF=0.523363;AN=5008;NS=2504;DP=20269;EAS_AF=0.6637;AMR_AF=0.5461;AFR_AF=0.5635;EUR_AF=0.3121;SAS_AF=0.5256;AA=C|||;VT=SNP
1	200179938	rs2177493	T	C	100	PASS	AC=2950;AF=0.589058;AN=5008;NS=2504;DP=17755;EAS_AF=0.6647;AMR_AF=0.562;AFR_AF=0.7973;EUR_AF=0.3131;SAS_AF=0.5327;AA=C|||;VT=SNP
1	200179956	rs2177492	T	C	100	PASS	AC=2949;AF=0.588858;AN=5008;NS=2504;DP=17576;EAS_AF=0.6647;AMR_AF=0.562;AFR_AF=0.7973;EUR_AF=0.3121;SAS_AF=0.5327;AA=C|||;VT=SNP
1	200180511	rs10919846	A	G	100	PASS	AC=2951;AF=0.589257;AN=5008;NS=2504;DP=16473;EAS_AF=0.6647;AMR_AF=0.5648;AFR_AF=0.7973;EUR_AF=0.3121;SAS_AF=0.5327;AA=G|||;VT=SNP
1	200180615	rs12074562	C	T	100	PASS	AC=2949;AF=0.588858;AN=5008;NS=2504;DP=15723;EAS_AF=0.6647;AMR_AF=0.562;AFR_AF=0.7973;EUR_AF=0.3121;SAS_AF=0.5327;AA=C|||;VT=SNP
1	200180654	rs4915199	C	T	100	PASS	AC=2949;AF=0.588858;AN=5008;NS=2504;DP=16253;EAS_AF=0.6647;AMR_AF=0.562;AFR_AF=0.7973;EUR_AF=0.3121;SAS_AF=0.5327;AA=T|||;VT=SNP
1	200180794	rs4915416	G	T	100	PASS	AC=3378;AF=0.674521;AN=5008;NS=2504;DP=14810;EAS_AF=0.8472;AMR_AF=0.6009;AFR_AF=0.8843;EUR_AF=0.3469;SAS_AF=0.6022;AA=T|||;VT=SNP
1	200181001	rs4915417	A	T	100	PASS	AC=2621;AF=0.523363;AN=5008;NS=2504;DP=16653;EAS_AF=0.6647;AMR_AF=0.5447;AFR_AF=0.5635;EUR_AF=0.3111;SAS_AF=0.5266;AA=A|||;VT=SNP
1	200181142	rs10800679	C	T	100	PASS	AC=2948;AF=0.588658;AN=5008;NS=2504;DP=20430;EAS_AF=0.6637;AMR_AF=0.562;AFR_AF=0.7973;EUR_AF=0.3121;SAS_AF=0.5327;AA=T|||;VT=SNP
1	200181338	rs10159260	G	A	100	PASS	AC=2620;AF=0.523163;AN=5008;NS=2504;DP=21017;EAS_AF=0.6647;AMR_AF=0.5447;AFR_AF=0.5628;EUR_AF=0.3111;SAS_AF=0.5266;AA=G|||;VT=SNP
1	200182654	rs6427805	T	C	100	PASS	AC=4658;AF=0.930112;AN=5008;NS=2504;DP=15388;EAS_AF=0.9415;AMR_AF=0.9107;AFR_AF=0.997;EUR_AF=0.8976;SAS_AF=0.8753;AA=C|||;VT=SNP
1	200182664	rs6427806	C	T	100	PASS	AC=3328;AF=0.664537;AN=5008;NS=2504;DP=15233;EAS_AF=0.8452;AMR_AF=0.5965;AFR_AF=0.8525;EUR_AF=0.3469;SAS_AF=0.5992;AA=T|||;VT=SNP
1	200182799	rs114847764	G	A	100	PASS	AC=380;AF=0.0758786;AN=5008;NS=2504;DP=16459;EAS_AF=0.1786;AMR_AF=0.0346;AFR_AF=0.056;EUR_AF=0.0338;SAS_AF=0.0695;AA=G|||;VT=SNP
1	200182834	rs12028402	A	G	100	PASS	AC=3194;AF=0.63778;AN=5008;NS=2504;DP=17723;EAS_AF=0.8462;AMR_AF=0.585;AFR_AF=0.7549;EUR_AF=0.3459;SAS_AF=0.6022;AA=G|||;VT=SNP
1	200183398	rs10919847	C	A	100	PASS	AC=3325;AF=0.663938;AN=5008;NS=2504;DP=20883;EAS_AF=0.8452;AMR_AF=0.5965;AFR_AF=0.8525;EUR_AF=0.3439;SAS_AF=0.5992;AA=A|||;VT=SNP;EX_TARGET
1	200183460	rs10919848	C	T	100	PASS	AC=2627;AF=0.524561;AN=5008;NS=2504;DP=21582;EAS_AF=0.6667;AMR_AF=0.5447;AFR_AF=0.5658;EUR_AF=0.3121;SAS_AF=0.5266;AA=C|||;VT=SNP;EX_TARGET
1	200184039	rs10919850	C	T	100	PASS	AC=562;AF=0.11222;AN=5008;NS=2504;DP=14358;EAS_AF=0.1786;AMR_AF=0.0403;AFR_AF=0.1884;EUR_AF=0.0338;SAS_AF=0.0726;AA=C|||;VT=SNP
1	200184233	rs34735365	G	A	100	PASS	AC=2603;AF=0.519768;AN=5008;NS=2504;DP=21331;EAS_AF=0.6667;AMR_AF=0.5403;AFR_AF=0.5643;EUR_AF=0.2962;SAS_AF=0.5235;AA=G|||;VT=SNP
1	200184271	rs17677047	T	C	100	PASS	AC=3192;AF=0.63738;AN=5008;NS=2504;DP=21026;EAS_AF=0.8452;AMR_AF=0.585;AFR_AF=0.7542;EUR_AF=0.3459;SAS_AF=0.6022;AA=T|||;VT=SNP
1	200184332	rs116574439	C	T	100	PASS	AC=334;AF=0.0666933;AN=5008;NS=2504;DP=20689;EAS_AF=0.002;AMR_AF=0.036;AFR_AF=0.1256;EUR_AF=0.0577;SAS_AF=0.0849;AA=C|||;VT=SNP
1	200184333	rs36083650	G	A	100	PASS	AC=2628;AF=0.52476;AN=5008;NS=2504;DP=20639;EAS_AF=0.6667;AMR_AF=0.5447;AFR_AF=0.5666;EUR_AF=0.3121;SAS_AF=0.5266;AA=G|||;VT=SNP
1	200184346	rs16830063	G	A	100	PASS	AC=562;AF=0.11222;AN=5008;NS=2504;DP=20159;EAS_AF=0.1786;AMR_AF=0.0403;AFR_AF=0.1861;EUR_AF=0.0338;SAS_AF=0.0757;AA=G|||;VT=SNP
1	200184533	rs35656575	T	C	100	PASS	AC=2524;AF=0.503994;AN=5008;NS=2504;DP=21243;EAS_AF=0.6111;AMR_AF=0.4798;AFR_AF=0.5658;EUR_AF=0.3121;SAS_AF=0.5245;AA=T|||;VT=SNP
1	200184939	rs7529495	T	C	100	PASS	AC=3192;AF=0.63738;AN=5008;NS=2504;DP=21018;EAS_AF=0.8452;AMR_AF=0.585;AFR_AF=0.7542;EUR_AF=0.3459;SAS_AF=0.6022;AA=C|||;VT=SNP
1	200185109	rs7548202	G	A	100	PASS	AC=3330;AF=0.664936;AN=5008;NS=2504;DP=20164;EAS_AF=0.8442;AMR_AF=0.5965;AFR_AF=0.8525;EUR_AF=0.3469;SAS_AF=0.6022;AA=A|||;VT=SNP
1	200186286	rs11582885	C	T	100	PASS	AC=2218;AF=0.442891;AN=5008;NS=2504;DP=21851;EAS_AF=0.6022;AMR_AF=0.3818;AFR_AF=0.5817;EUR_AF=0.2237;SAS_AF=0.3599;AA=C|||;VT=SNP
1	200187504	rs10919851	T	C	100	PASS	AC=2668;AF=0.532748;AN=5008;NS=2504;DP=18384;EAS_AF=0.7827;AMR_AF=0.4179;AFR_AF=0.6641;EUR_AF=0.2624;SAS_AF=0.4571;AA=C|||;VT=SNP
1	200187645	rs7521914	T	C	100	PASS	AC=2223;AF=0.44389;AN=5008;NS=2504;DP=19007;EAS_AF=0.6052;AMR_AF=0.3818;AFR_AF=0.5794;EUR_AF=0.2247;SAS_AF=0.364;AA=T|||;VT=SNP
1	200188235	rs10919852	A	G	100	PASS	AC=2467;AF=0.492612;AN=5008;NS=2504;DP=16559;EAS_AF=0.7837;AMR_AF=0.3804;AFR_AF=0.5825;EUR_AF=0.2256;SAS_AF=0.4254;AA=G|||;VT=SNP
1	200189220	rs16830066	G	A	100	PASS	AC=522;AF=0.104233;AN=5008;NS=2504;DP=18431;EAS_AF=0.1994;AMR_AF=0.0994;AFR_AF=0.0303;EUR_AF=0.1282;SAS_AF=0.0849;AA=G|||;VT=SNP
1	200189305	rs6427807	C	A	100	PASS	AC=1935;AF=0.386382;AN=5008;NS=2504;DP=18516;EAS_AF=0.1637;AMR_AF=0.4928;AFR_AF=0.2852;EUR_AF=0.6332;SAS_AF=0.4233;AA=C|||;VT=SNP
1	200189321	rs6427808	G	T	100	PASS	AC=1833;AF=0.366014;AN=5008;NS=2504;DP=18233;EAS_AF=0.4206;AMR_AF=0.2867;AFR_AF=0.5893;EUR_AF=0.2197;SAS_AF=0.2147;AA=G|||;VT=SNP
1	200189421	rs6427809	A	G	100	PASS	AC=2950;AF=0.589058;AN=5008;NS=2504;DP=18159;EAS_AF=0.5198;AMR_AF=0.6311;AFR_AF=0.4977;EUR_AF=0.6779;SAS_AF=0.6626;AA=a|||;VT=SNP
1	200189524	rs2885822	A	C	100	PASS	AC=3340;AF=0.666933;AN=5008;NS=2504;DP=18695;EAS_AF=0.6558;AMR_AF=0.7392;AFR_AF=0.6309;EUR_AF=0.669;SAS_AF=0.6738;AA=C|||;VT=SNP
1	200190708	rs1404063	A	C	100	PASS	AC=2780;AF=0.555112;AN=5008;NS=2504;DP=17618;EAS_AF=0.5159;AMR_AF=0.6196;AFR_AF=0.3759;EUR_AF=0.6789;SAS_AF=0.6646;AA=A|||;VT=SNP
1	200191336	rs940394	A	G	100	PASS	AC=2964;AF=0.591853;AN=5008;NS=2504;DP=19200;EAS_AF=0.5169;AMR_AF=0.6282;AFR_AF=0.5121;EUR_AF=0.6759;SAS_AF=0.6646;AA=G|||;VT=SNP
1	200191481	rs940395	A	G	100	PASS	AC=2775;AF=0.554113;AN=5008;NS=2504;DP=19518;EAS_AF=0.5159;AMR_AF=0.6196;AFR_AF=0.3759;EUR_AF=0.6759;SAS_AF=0.6626;AA=A|||;VT=SNP
1	200192024	rs7547703	A	G	100	PASS	AC=2775;AF=0.554113;AN=5008;NS=2504;DP=17957;EAS_AF=0.5159;AMR_AF=0.621;AFR_AF=0.3737;EUR_AF=0.6759;SAS_AF=0.6646;AA=G|||;VT=SNP
1	200193823	rs1111642	A	C	100	PASS	AC=2995;AF=0.598043;AN=5008;NS=2504;DP=20922;EAS_AF=0.5188;AMR_AF=0.6311;AFR_AF=0.5272;EUR_AF=0.6809;SAS_AF=0.6667;AA=C|||;VT=SNP
1	200193865	rs1111643	A	G	100	PASS	AC=2872;AF=0.573482;AN=5008;NS=2504;DP=19792;EAS_AF=0.5188;AMR_AF=0.6282;AFR_AF=0.4365;EUR_AF=0.6809;SAS_AF=0.6656;AA=G|||;VT=SNP
1	200194996	rs4406663	T	C	100	PASS	AC=2786;AF=0.55631;AN=5008;NS=2504;DP=18021;EAS_AF=0.5188;AMR_AF=0.6239;AFR_AF=0.3737;EUR_AF=0.6809;SAS_AF=0.6656;AA=T|||;VT=SNP
1	200196812	rs10919854	G	A	100	PASS	AC=1895;AF=0.378395;AN=5008;NS=2504;DP=16551;EAS_AF=0.0565;AMR_AF=0.5331;AFR_AF=0.2753;EUR_AF=0.673;SAS_AF=0.4366;AA=G|||;VT=SNP
1	200197538	rs12128213	A	G	100	PASS	AC=1112;AF=0.222045;AN=5008;NS=2504;DP=18839;EAS_AF=0.006;AMR_AF=0.379;AFR_AF=0.0242;EUR_AF=0.5149;SAS_AF=0.2996;AA=A|||;VT=SNP
1	200197618	rs12128246	A	C	100	PASS	AC=1895;AF=0.378395;AN=5008;NS=2504;DP=18044;EAS_AF=0.0565;AMR_AF=0.5331;AFR_AF=0.2753;EUR_AF=0.673;SAS_AF=0.4366;AA=A|||;VT=SNP
1	200197763	rs10800681	C	T	100	PASS	AC=2890;AF=0.577077;AN=5008;NS=2504;DP=19920;EAS_AF=0.5188;AMR_AF=0.6282;AFR_AF=0.4508;EUR_AF=0.6809;SAS_AF=0.6646;AA=T|||;VT=SNP
1	200198473	rs10919855	C	T	100	PASS	AC=2892;AF=0.577476;AN=5008;NS=2504;DP=20240;EAS_AF=0.5188;AMR_AF=0.6282;AFR_AF=0.4508;EUR_AF=0.6809;SAS_AF=0.6667;AA=T|||;VT=SNP
1	200198586	rs10919856	G	A	100	PASS	AC=2324;AF=0.464058;AN=5008;NS=2504;DP=22573;EAS_AF=0.3532;AMR_AF=0.5346;AFR_AF=0.2859;EUR_AF=0.6759;SAS_AF=0.5511;AA=G|||;VT=SNP
1	200198946	rs10800682	G	A	100	PASS	AC=1812;AF=0.361821;AN=5008;NS=2504;DP=17449;EAS_AF=0.0565;AMR_AF=0.4942;AFR_AF=0.2731;EUR_AF=0.6352;SAS_AF=0.4213;AA=G|||;VT=SNP
1	200199414	rs3861927	C	T	100	PASS	AC=2182;AF=0.435703;AN=5008;NS=2504;DP=18578;EAS_AF=0.3532;AMR_AF=0.4798;AFR_AF=0.2761;EUR_AF=0.5825;SAS_AF=0.5542;AA=C|||;VT=SNP
1	200199971	rs2204309	C	T	100	PASS	AC=3415;AF=0.681909;AN=5008;NS=2504;DP=20014;EAS_AF=0.7133;AMR_AF=0.6772;AFR_AF=0.5976;EUR_AF=0.7048;SAS_AF=0.7434;AA=T|||;VT=SNP
1	200200191	rs10753872	A	C	100	PASS	AC=2747;AF=0.548522;AN=5008;NS=2504;DP=19218;EAS_AF=0.5188;AMR_AF=0.5735;AFR_AF=0.4433;EUR_AF=0.5875;SAS_AF=0.6636;AA=C|||;VT=SNP
1	200201523	rs10919857	T	A	100	PASS	AC=2183;AF=0.435903;AN=5008;NS=2504;DP=20498;EAS_AF=0.3571;AMR_AF=0.4798;AFR_AF=0.2761;EUR_AF=0.5835;SAS_AF=0.5501;AA=T|||;VT=SNP
1	200201835	rs10737569	C	T	100	PASS	AC=2744;AF=0.547923;AN=5008;NS=2504;DP=19730;EAS_AF=0.5188;AMR_AF=0.5735;AFR_AF=0.441;EUR_AF=0.5875;SAS_AF=0.6636;AA=T|||;VT=SNP
1	200201905	rs10800683	T	C	100	PASS	AC=1659;AF=0.33127;AN=5008;NS=2504;DP=20803;EAS_AF=0.0565;AMR_AF=0.4395;AFR_AF=0.2587;EUR_AF=0.5417;SAS_AF=0.4192;AA=T|||;VT=SNP
1	200202231	rs10753873	A	T	100	PASS	AC=2744;AF=0.547923;AN=5008;NS=2504;DP=19466;EAS_AF=0.5188;AMR_AF=0.5735;AFR_AF=0.441;EUR_AF=0.5875;SAS_AF=0.6636;AA=T|||;VT=SNP
1	200203805	rs2204308	A	G	100	PASS	AC=2660;AF=0.53115;AN=5008;NS=2504;DP=22264;EAS_AF=0.5506;AMR_AF=0.5764;AFR_AF=0.2844;EUR_AF=0.7008;SAS_AF=0.638;AA=A|||;VT=SNP
1	200203841	rs2204307	C	T	100	PASS	AC=989;AF=0.197484;AN=5008;NS=2504;DP=22555;EAS_AF=0.494;AMR_AF=0.1354;AFR_AF=0.0234;EUR_AF=0.159;SAS_AF=0.2106;AA=C|||;VT=SNP
1	200204364	rs10919858	A	C	100	PASS	AC=2654;AF=0.529952;AN=5008;NS=2504;DP=22993;EAS_AF=0.5506;AMR_AF=0.5764;AFR_AF=0.2859;EUR_AF=0.7008;SAS_AF=0.6299;AA=A|||;VT=SNP
1	200204624	rs10919859	T	A	100	PASS	AC=2654;AF=0.529952;AN=5008;NS=2504;DP=17252;EAS_AF=0.5516;AMR_AF=0.5764;AFR_AF=0.2844;EUR_AF=0.7008;SAS_AF=0.6309;AA=T|||;VT=SNP
1	200204667	rs10919860	T	C	100	PASS	AC=3217;AF=0.642372;AN=5008;NS=2504;DP=18306;EAS_AF=0.7133;AMR_AF=0.67;AFR_AF=0.4516;EUR_AF=0.7048;SAS_AF=0.7434;AA=C|||;VT=SNP
1	200205826	rs1339576	C	T	100	PASS	AC=2663;AF=0.531749;AN=5008;NS=2504;DP=19740;EAS_AF=0.5437;AMR_AF=0.5764;AFR_AF=0.2988;EUR_AF=0.6998;SAS_AF=0.6299;AA=T|||;VT=SNP
1	200207194	rs10800684	T	C	100	PASS	AC=3214;AF=0.641773;AN=5008;NS=2504;DP=18456;EAS_AF=0.7093;AMR_AF=0.67;AFR_AF=0.4516;EUR_AF=0.7048;SAS_AF=0.7444;AA=C|||;VT=SNP
1	200208183	rs12071602	G	A	100	PASS	AC=3187;AF=0.636382;AN=5008;NS=2504;DP=16835;EAS_AF=0.7093;AMR_AF=0.67;AFR_AF=0.4319;EUR_AF=0.7048;SAS_AF=0.7434;AA=G|||;VT=SNP
1	200208417	rs12130750	T	C	100	PASS	AC=1085;AF=0.216653;AN=5008;NS=2504;DP=15932;EAS_AF=0.004;AMR_AF=0.33;AFR_AF=0.121;EUR_AF=0.4225;SAS_AF=0.273;AA=T|||;VT=SNP
1	200208903	rs6665819	A	T	100	PASS	AC=3187;AF=0.636382;AN=5008;NS=2504;DP=14612;EAS_AF=0.7093;AMR_AF=0.67;AFR_AF=0.4312;EUR_AF=0.7048;SAS_AF=0.7444;AA=A|||;VT=SNP
1	200209034	rs6668384	A	G	100	PASS	AC=2647;AF=0.528554;AN=5008;NS=2504;DP=13086;EAS_AF=0.5456;AMR_AF=0.5764;AFR_AF=0.2844;EUR_AF=0.6998;SAS_AF=0.6309;AA=A|||;VT=SNP
1	200210394	rs12037069	T	G	100	PASS	AC=1624;AF=0.324281;AN=5008;NS=2504;DP=19144;EAS_AF=0.6508;AMR_AF=0.245;AFR_AF=0.2148;EUR_AF=0.17;SAS_AF=0.3507;AA=G|||;VT=SNP
1	200212659	rs12087689	A	G	100	PASS	AC=1703;AF=0.340056;AN=5008;NS=2504;DP=14136;EAS_AF=0.6518;AMR_AF=0.2464;AFR_AF=0.2708;EUR_AF=0.171;SAS_AF=0.3528;AA=G|||;VT=SNP
1	200212789	rs12087733	A	G	100	PASS	AC=1673;AF=0.334065;AN=5008;NS=2504;DP=16481;EAS_AF=0.6518;AMR_AF=0.2464;AFR_AF=0.2678;EUR_AF=0.171;SAS_AF=0.3262;AA=C|||;VT=SNP
1	200213299	rs11584160	G	A	100	PASS	AC=994;AF=0.198482;AN=5008;NS=2504;DP=19435;EAS_AF=0.495;AMR_AF=0.1441;AFR_AF=0.0151;EUR_AF=0.166;SAS_AF=0.2127;AA=G|||;VT=SNP
1	200213790	rs10800685	G	A	100	PASS	AC=1673;AF=0.334065;AN=5008;NS=2504;DP=17625;EAS_AF=0.6518;AMR_AF=0.2464;AFR_AF=0.2678;EUR_AF=0.171;SAS_AF=0.3262;AA=A|||;VT=SNP
1	200215115	rs10753874	G	T	100	PASS	AC=1740;AF=0.347444;AN=5008;NS=2504;DP=16306;EAS_AF=0.6518;AMR_AF=0.2478;AFR_AF=0.2995;EUR_AF=0.171;SAS_AF=0.3507;AA=T|||;VT=SNP
1	200218581	rs11587704	A	G	100	PASS	AC=1251;AF=0.2498;AN=5008;NS=2504;DP=12124;EAS_AF=0.496;AMR_AF=0.1599;AFR_AF=0.1997;EUR_AF=0.167;SAS_AF=0.2127;AA=A|||;VT=SNP
1	200218981	rs10800686	T	C	100	PASS	AC=1151;AF=0.229832;AN=5008;NS=2504;DP=17234;EAS_AF=0.496;AMR_AF=0.1556;AFR_AF=0.1241;EUR_AF=0.167;SAS_AF=0.2157;AA=C|||;VT=SNP
1	200219020	rs12562086	C	T	100	PASS	AC=996;AF=0.198882;AN=5008;NS=2504;DP=16870;EAS_AF=0.496;AMR_AF=0.1455;AFR_AF=0.0151;EUR_AF=0.166;SAS_AF=0.2127;AA=C|||;VT=SNP
1	200220794	rs12045034	A	C	100	PASS	AC=995;AF=0.198682;AN=5008;NS=2504;DP=14310;EAS_AF=0.495;AMR_AF=0.1441;AFR_AF=0.0159;EUR_AF=0.166;SAS_AF=0.2127;AA=A|||;VT=SNP
1	200221106	rs12045833	A	G	100	PASS	AC=1717;AF=0.342851;AN=5008;NS=2504;DP=14885;EAS_AF=0.6518;AMR_AF=0.2464;AFR_AF=0.298;EUR_AF=0.171;SAS_AF=0.3303;AA=G|||;VT=SNP
1	200221769	rs10919862	A	G	100	PASS	AC=1718;AF=0.343051;AN=5008;NS=2504;DP=14030;EAS_AF=0.6518;AMR_AF=0.2464;AFR_AF=0.2988;EUR_AF=0.171;SAS_AF=0.3303;AA=G|||;VT=SNP
1	200221971	rs55926987	G	A	100	PASS	AC=265;AF=0.0529153;AN=5008;NS=2504;DP=13444;EAS_AF=0.0506;AMR_AF=0.0461;AFR_AF=0.0076;EUR_AF=0.0746;SAS_AF=0.0992;AA=G|||;VT=SNP
1	200222387	rs819633	T	C	100	PASS	AC=4624;AF=0.923323;AN=5008;NS=2504;DP=13310;EAS_AF=0.7649;AMR_AF=0.8718;AFR_AF=0.9955;EUR_AF=0.9761;SAS_AF=0.9714;AA=C|||;VT=SNP
1	200222777	rs12047019	A	G	100	PASS	AC=1205;AF=0.240615;AN=5008;NS=2504;DP=17113;EAS_AF=0.4921;AMR_AF=0.1599;AFR_AF=0.1687;EUR_AF=0.167;SAS_AF=0.2117;AA=A|||;VT=SNP
1	200226041	rs10919863	C	T	100	PASS	AC=1661;AF=0.331669;AN=5008;NS=2504;DP=18383;EAS_AF=0.6329;AMR_AF=0.2464;AFR_AF=0.2716;EUR_AF=0.17;SAS_AF=0.3292;AA=T|||;VT=SNP
1	200226100	rs11587317	T	C	100	PASS	AC=474;AF=0.0946486;AN=5008;NS=2504;DP=23472;EAS_AF=0.2034;AMR_AF=0.0965;AFR_AF=0.0045;EUR_AF=0.1173;SAS_AF=0.0798;AA=T|||;VT=SNP
1	200226398	rs12042253	T	A	100	PASS	AC=1682;AF=0.335863;AN=5008;NS=2504;DP=20397;EAS_AF=0.6528;AMR_AF=0.2464;AFR_AF=0.2716;EUR_AF=0.171;SAS_AF=0.3292;AA=A|||;VT=SNP
1	200226790	rs12024599	C	T	100	PASS	AC=1695;AF=0.338458;AN=5008;NS=2504;DP=17728;EAS_AF=0.6528;AMR_AF=0.2478;AFR_AF=0.2806;EUR_AF=0.171;SAS_AF=0.3292;AA=T|||;VT=SNP
1	200227552	rs12039738	G	C	100	PASS	AC=1016;AF=0.202875;AN=5008;NS=2504;DP=17959;EAS_AF=0.494;AMR_AF=0.1455;AFR_AF=0.0318;EUR_AF=0.167;SAS_AF=0.2117;AA=G|||;VT=SNP
1	200227600	rs12046682	A	G	100	PASS	AC=1013;AF=0.202276;AN=5008;NS=2504;DP=17799;EAS_AF=0.4901;AMR_AF=0.1455;AFR_AF=0.0318;EUR_AF=0.168;SAS_AF=0.2117;AA=G|||;VT=SNP
1	200228949	rs10919864	A	G	100	PASS	AC=1412;AF=0.281949;AN=5008;NS=2504;DP=14548;EAS_AF=0.631;AMR_AF=0.2262;AFR_AF=0.1029;EUR_AF=0.171;SAS_AF=0.318;AA=A|||;VT=SNP
1	200229446	rs4341387	C	T	100	PASS	AC=1036;AF=0.206869;AN=5008;NS=2504;DP=18115;EAS_AF=0.4702;AMR_AF=0.1484;AFR_AF=0.0749;EUR_AF=0.166;SAS_AF=0.1973;AA=T|||;VT=SNP
1	200229920	rs10919865	G	A	100	PASS	AC=1053;AF=0.210264;AN=5008;NS=2504;DP=23699;EAS_AF=0.3661;AMR_AF=0.1484;AFR_AF=0.1725;EUR_AF=0.164;SAS_AF=0.1922;AA=A|||;VT=SNP
1	200230636	rs10919866	C	A	100	PASS	AC=585;AF=0.116813;AN=5008;NS=2504;DP=14765;EAS_AF=0.246;AMR_AF=0.0994;AFR_AF=0.0575;EUR_AF=0.1143;SAS_AF=0.0787;AA=C|||;VT=SNP
1	200230753	rs10919867	A	C	100	PASS	AC=572;AF=0.114217;AN=5008;NS=2504;DP=13697;EAS_AF=0.246;AMR_AF=0.0994;AFR_AF=0.0477;EUR_AF=0.1143;SAS_AF=0.0787;AA=A|||;VT=SNP
1	200234381	rs10919870	A	C	100	PASS	AC=693;AF=0.138379;AN=5008;NS=2504;DP=21239;EAS_AF=0.245;AMR_AF=0.0994;AFR_AF=0.1566;EUR_AF=0.0994;SAS_AF=0.0716;AA=C|||;VT=SNP
1	200236772	rs12029393	C	G	100	PASS	AC=730;AF=0.145767;AN=5008;NS=2504;DP=18397;EAS_AF=0.245;AMR_AF=0.1023;AFR_AF=0.1589;EUR_AF=0.1143;SAS_AF=0.089;AA=G|||;VT=SNP
1	200238124	rs61824876	C	T	100	PASS	AC=589;AF=0.117612;AN=5008;NS=2504;DP=14478;EAS_AF=0.245;AMR_AF=0.0994;AFR_AF=0.0605;EUR_AF=0.1143;SAS_AF=0.0798;AA=C|||;VT=SNP
1	200238816	rs11581501	C	A	100	PASS	AC=719;AF=0.14357;AN=5008;NS=2504;DP=21806;EAS_AF=0.245;AMR_AF=0.1023;AFR_AF=0.1573;EUR_AF=0.1143;SAS_AF=0.0798;AA=A|||;VT=SNP
1	200239052	rs10919872	T	A	100	PASS	AC=589;AF=0.117612;AN=5008;NS=2504;DP=23954;EAS_AF=0.245;AMR_AF=0.0994;AFR_AF=0.0605;EUR_AF=0.1143;SAS_AF=0.0798;AA=T|||;VT=SNP
1	200242632	rs61824877	G	A	100	PASS	AC=589;AF=0.117612;AN=5008;NS=2504;DP=22627;EAS_AF=0.245;AMR_AF=0.0994;AFR_AF=0.0605;EUR_AF=0.1143;SAS_AF=0.0798;AA=G|||;VT=SNP
1	200243986	rs11584219	C	G	100	PASS	AC=918;AF=0.183307;AN=5008;NS=2504;DP=17371;EAS_AF=0.245;AMR_AF=0.1542;AFR_AF=0.233;EUR_AF=0.1581;SAS_AF=0.0992;AA=G|||;VT=SNP
1	200244370	rs61824888	C	T	100	PASS	AC=574;AF=0.114617;AN=5008;NS=2504;DP=19690;EAS_AF=0.245;AMR_AF=0.0994;AFR_AF=0.0492;EUR_AF=0.1143;SAS_AF=0.0798;AA=C|||;VT=SNP
1	200245641	rs10919874	A	T	100	PASS	AC=1835;AF=0.366414;AN=5008;NS=2504;DP=20412;EAS_AF=0.631;AMR_AF=0.2795;AFR_AF=0.264;EUR_AF=0.2823;SAS_AF=0.3804;AA=T|||;VT=SNP
1	200246944	rs16846399	G	A	100	PASS	AC=542;AF=0.108227;AN=5008;NS=2504;DP=16230;EAS_AF=0.1825;AMR_AF=0.0994;AFR_AF=0.0764;EUR_AF=0.1123;SAS_AF=0.0767;AA=G|||;VT=SNP
1	200247025	rs10919876	T	C	100	PASS	AC=1796;AF=0.358626;AN=5008;NS=2504;DP=16286;EAS_AF=0.63;AMR_AF=0.281;AFR_AF=0.2511;EUR_AF=0.2793;SAS_AF=0.3609;AA=C|||;VT=SNP
1	200247702	rs10494811	A	C	100	PASS	AC=585;AF=0.116813;AN=5008;NS=2504;DP=19418;EAS_AF=0.1935;AMR_AF=0.1931;AFR_AF=0.1051;EUR_AF=0.0606;SAS_AF=0.0573;AA=A|||;VT=SNP
1	200247910	rs16846402	G	A	100	PASS	AC=571;AF=0.114018;AN=5008;NS=2504;DP=19933;EAS_AF=0.1815;AMR_AF=0.0994;AFR_AF=0.0976;EUR_AF=0.1143;SAS_AF=0.0767;AA=G|||;VT=SNP
1	200248398	rs12031071	C	A	100	PASS	AC=573;AF=0.114417;AN=5008;NS=2504;DP=19234;EAS_AF=0.1815;AMR_AF=0.0994;AFR_AF=0.0983;EUR_AF=0.1153;SAS_AF=0.0767;AA=C|||;VT=SNP
1	200248538	rs10919877	G	A	100	PASS	AC=1742;AF=0.347843;AN=5008;NS=2504;DP=19690;EAS_AF=0.629;AMR_AF=0.2781;AFR_AF=0.2224;EUR_AF=0.2813;SAS_AF=0.3456;AA=A|||;VT=SNP
1	200249401	rs12120013	A	G	100	PASS	AC=1665;AF=0.332468;AN=5008;NS=2504;DP=20484;EAS_AF=0.629;AMR_AF=0.2752;AFR_AF=0.1528;EUR_AF=0.2833;SAS_AF=0.3609;AA=A|||;VT=SNP
1	200250436	rs6671242	A	G	100	PASS	AC=2518;AF=0.502796;AN=5008;NS=2504;DP=23154;EAS_AF=0.2927;AMR_AF=0.6052;AFR_AF=0.5885;EUR_AF=0.5616;SAS_AF=0.4703;AA=G|||;VT=SNP
1	200251050	rs4915419	C	A	100	PASS	AC=2410;AF=0.48123;AN=5008;NS=2504;DP=20935;EAS_AF=0.3175;AMR_AF=0.5937;AFR_AF=0.4864;EUR_AF=0.5795;SAS_AF=0.4622;AA=C|||;VT=SNP
1	200253612	rs35877733	C	T	100	PASS	AC=4195;AF=0.83766;AN=5008;NS=2504;DP=13622;EAS_AF=0.9613;AMR_AF=0.8718;AFR_AF=0.7383;EUR_AF=0.8429;SAS_AF=0.8149;AA=c|||;VT=SNP
1	200253673	rs58828718	G	T	100	PASS	AC=2384;AF=0.476038;AN=5008;NS=2504;DP=13606;EAS_AF=0.3185;AMR_AF=0.5922;AFR_AF=0.4713;EUR_AF=0.5746;SAS_AF=0.4611;AA=T|||;VT=SNP
1	200254318	rs12132778	C	G	100	PASS	AC=2278;AF=0.454872;AN=5008;NS=2504;DP=17075;EAS_AF=0.3175;AMR_AF=0.5893;AFR_AF=0.4047;EUR_AF=0.5746;SAS_AF=0.4458;AA=C|||;VT=SNP
1	200254384	rs12117937	G	A	100	PASS	AC=2391;AF=0.477436;AN=5008;NS=2504;DP=15336;EAS_AF=0.3175;AMR_AF=0.5922;AFR_AF=0.4773;EUR_AF=0.5746;SAS_AF=0.4611;AA=G|||;VT=SNP
1	200255600	rs6427813	T	G	100	PASS	AC=2356;AF=0.470447;AN=5008;NS=2504;DP=15409;EAS_AF=0.3413;AMR_AF=0.5937;AFR_AF=0.4425;EUR_AF=0.5755;SAS_AF=0.4458;AA=T|||;VT=SNP
1	200255788	rs6427814	C	A	100	PASS	AC=2313;AF=0.461861;AN=5008;NS=2504;DP=15577;EAS_AF=0.3413;AMR_AF=0.5922;AFR_AF=0.4107;EUR_AF=0.5755;SAS_AF=0.4458;AA=C|||;VT=SNP
1	200256422	rs12144219	G	A	100	PASS	AC=2154;AF=0.430112;AN=5008;NS=2504;DP=18929;EAS_AF=0.3413;AMR_AF=0.5778;AFR_AF=0.3011;EUR_AF=0.5726;SAS_AF=0.4448;AA=G|||;VT=SNP
1	200256649	rs10919879	G	C	100	PASS	AC=4235;AF=0.845647;AN=5008;NS=2504;DP=17485;EAS_AF=0.9603;AMR_AF=0.8746;AFR_AF=0.767;EUR_AF=0.8439;SAS_AF=0.8149;AA=C|||;VT=SNP
1	200257679	rs61824892	C	T	100	PASS	AC=422;AF=0.0842652;AN=5008;NS=2504;DP=16886;EAS_AF=0.1647;AMR_AF=0.0879;AFR_AF=0.0098;EUR_AF=0.1064;SAS_AF=0.0767;AA=C|||;VT=SNP
1	200259095	rs12727980	C	T	100	PASS	AC=2850;AF=0.569089;AN=5008;NS=2504;DP=16352;EAS_AF=0.6746;AMR_AF=0.6412;AFR_AF=0.4077;EUR_AF=0.5765;SAS_AF=0.6196;AA=C|||;VT=SNP
1	200259607	rs7515411	G	A	100	PASS	AC=2447;AF=0.488618;AN=5008;NS=2504;DP=19894;EAS_AF=0.3462;AMR_AF=0.6499;AFR_AF=0.4062;EUR_AF=0.664;SAS_AF=0.4519;AA=G|||;VT=SNP
1	200259938	rs34959467	T	C	100	PASS	AC=3567;AF=0.71226;AN=5008;NS=2504;DP=17344;EAS_AF=0.7986;AMR_AF=0.7421;AFR_AF=0.6823;EUR_AF=0.67;SAS_AF=0.6861;AA=T|||;VT=SNP
1	200259948	rs7527628	T	A	100	PASS	AC=2447;AF=0.488618;AN=5008;NS=2504;DP=17339;EAS_AF=0.3452;AMR_AF=0.6499;AFR_AF=0.4077;EUR_AF=0.664;SAS_AF=0.4509;AA=T|||;VT=SNP
1	200260339	rs7518301	G	T	100	PASS	AC=3988;AF=0.796326;AN=5008;NS=2504;DP=17170;EAS_AF=0.9643;AMR_AF=0.8271;AFR_AF=0.6921;EUR_AF=0.7773;SAS_AF=0.7618;AA=T|||;VT=SNP
1	200260443	rs7530358	T	C	100	PASS	AC=3988;AF=0.796326;AN=5008;NS=2504;DP=20117;EAS_AF=0.9643;AMR_AF=0.8271;AFR_AF=0.6921;EUR_AF=0.7773;SAS_AF=0.7618;AA=C|||;VT=SNP
1	200261257	rs956009	C	G	100	PASS	AC=3513;AF=0.701478;AN=5008;NS=2504;DP=14412;EAS_AF=0.7966;AMR_AF=0.7363;AFR_AF=0.6452;EUR_AF=0.671;SAS_AF=0.6861;AA=G|||;VT=SNP
1	200261488	rs2140558	A	T	100	PASS	AC=3707;AF=0.740216;AN=5008;NS=2504;DP=14658;EAS_AF=0.7956;AMR_AF=0.7738;AFR_AF=0.7118;EUR_AF=0.7048;SAS_AF=0.7342;AA=T|||;VT=SNP
1	200261547	rs10429903	A	G	100	PASS	AC=461;AF=0.0920527;AN=5008;NS=2504;DP=17126;EAS_AF=0.1677;AMR_AF=0.0893;AFR_AF=0.0371;EUR_AF=0.1064;SAS_AF=0.0757;AA=A|||;VT=SNP
1	200262897	rs61824893	T	G	100	PASS	AC=460;AF=0.091853;AN=5008;NS=2504;DP=16841;EAS_AF=0.1677;AMR_AF=0.0893;AFR_AF=0.0371;EUR_AF=0.1054;SAS_AF=0.0757;AA=T|||;VT=SNP
1	200263123	rs4915423	G	A	100	PASS	AC=3521;AF=0.703075;AN=5008;NS=2504;DP=16730;EAS_AF=0.7956;AMR_AF=0.7363;AFR_AF=0.6475;EUR_AF=0.673;SAS_AF=0.6902;AA=G|||;VT=SNP
1	200263154	rs4915200	A	G	100	PASS	AC=3978;AF=0.794329;AN=5008;NS=2504;DP=16117;EAS_AF=0.9623;AMR_AF=0.8256;AFR_AF=0.6831;EUR_AF=0.7783;SAS_AF=0.7658;AA=A|||;VT=SNP
1	200263195	rs4915424	C	T	100	PASS	AC=3980;AF=0.794728;AN=5008;NS=2504;DP=17225;EAS_AF=0.9633;AMR_AF=0.8256;AFR_AF=0.6838;EUR_AF=0.7783;SAS_AF=0.7658;AA=C|||;VT=SNP
1	200263321	rs61824894	G	A	100	PASS	AC=427;AF=0.0852636;AN=5008;NS=2504;DP=20634;EAS_AF=0.1677;AMR_AF=0.0879;AFR_AF=0.0121;EUR_AF=0.1064;SAS_AF=0.0757;AA=g|||;VT=SNP
1	200263327	rs4915425	G	T	100	PASS	AC=3979;AF=0.794529;AN=5008;NS=2504;DP=20559;EAS_AF=0.9633;AMR_AF=0.8256;AFR_AF=0.6831;EUR_AF=0.7783;SAS_AF=0.7658;AA=T|||;VT=SNP
1	200263697	rs2153279	C	A	100	PASS	AC=3975;AF=0.79373;AN=5008;NS=2504;DP=21616;EAS_AF=0.9633;AMR_AF=0.8256;AFR_AF=0.6831;EUR_AF=0.7783;SAS_AF=0.7618;AA=C|||;VT=SNP
1	200263794	rs2153278	C	T	100	PASS	AC=3978;AF=0.794329;AN=5008;NS=2504;DP=20308;EAS_AF=0.9633;AMR_AF=0.8242;AFR_AF=0.6831;EUR_AF=0.7783;SAS_AF=0.7658;AA=C|||;VT=SNP
1	200263870	rs2185277	C	T	100	PASS	AC=2428;AF=0.484824;AN=5008;NS=2504;DP=21081;EAS_AF=0.3313;AMR_AF=0.647;AFR_AF=0.407;EUR_AF=0.666;SAS_AF=0.4468;AA=C|||;VT=SNP
1	200264100	rs6689473	T	C	100	PASS	AC=3994;AF=0.797524;AN=5008;NS=2504;DP=21734;EAS_AF=0.9633;AMR_AF=0.8271;AFR_AF=0.6936;EUR_AF=0.7783;SAS_AF=0.7658;AA=C|||;VT=SNP
1	200264441	rs7531171	C	T	100	PASS	AC=3530;AF=0.704872;AN=5008;NS=2504;DP=15960;EAS_AF=0.7966;AMR_AF=0.7378;AFR_AF=0.6566;EUR_AF=0.672;SAS_AF=0.6861;AA=C|||;VT=SNP
1	200264548	rs7543193	T	C	100	PASS	AC=2443;AF=0.487819;AN=5008;NS=2504;DP=14386;EAS_AF=0.3313;AMR_AF=0.6484;AFR_AF=0.4168;EUR_AF=0.666;SAS_AF=0.4479;AA=T|||;VT=SNP
1	200264559	rs7553595	A	G	100	PASS	AC=3991;AF=0.796925;AN=5008;NS=2504;DP=14461;EAS_AF=0.9633;AMR_AF=0.8271;AFR_AF=0.6936;EUR_AF=0.7783;SAS_AF=0.7628;AA=G|||;VT=SNP
1	200264764	rs61824895	G	A	100	PASS	AC=427;AF=0.0852636;AN=5008;NS=2504;DP=14776;EAS_AF=0.1677;AMR_AF=0.0879;AFR_AF=0.0121;EUR_AF=0.1064;SAS_AF=0.0757;AA=g|||;VT=SNP
1	200264925	rs7554011	A	G	100	PASS	AC=3529;AF=0.704673;AN=5008;NS=2504;DP=15499;EAS_AF=0.7956;AMR_AF=0.7378;AFR_AF=0.6566;EUR_AF=0.672;SAS_AF=0.6861;AA=A|||;VT=SNP
1	200265077	rs61824896	G	C	100	PASS	AC=427;AF=0.0852636;AN=5008;NS=2504;DP=21012;EAS_AF=0.1677;AMR_AF=0.0879;AFR_AF=0.0121;EUR_AF=0.1064;SAS_AF=0.0757;AA=G|||;VT=SNP
1	200265140	rs7354861	G	T	100	PASS	AC=2427;AF=0.484625;AN=5008;NS=2504;DP=20635;EAS_AF=0.3313;AMR_AF=0.647;AFR_AF=0.4062;EUR_AF=0.666;SAS_AF=0.4468;AA=G|||;VT=SNP
1	200265274	rs7354985	T	C	100	PASS	AC=3990;AF=0.796725;AN=5008;NS=2504;DP=17784;EAS_AF=0.9633;AMR_AF=0.8271;AFR_AF=0.6936;EUR_AF=0.7783;SAS_AF=0.7618;AA=T|||;VT=SNP
1	200265345	rs7354862	C	T	100	PASS	AC=2401;AF=0.479433;AN=5008;NS=2504;DP=20107;EAS_AF=0.3313;AMR_AF=0.6455;AFR_AF=0.3873;EUR_AF=0.666;SAS_AF=0.4468;AA=C|||;VT=SNP
1	200265618	rs7540115	A	C	100	PASS	AC=4051;AF=0.808906;AN=5008;NS=2504;DP=21050;EAS_AF=0.9633;AMR_AF=0.8501;AFR_AF=0.6831;EUR_AF=0.8231;SAS_AF=0.7761;AA=A|||;VT=SNP
1	200265781	rs7517753	G	A	100	PASS	AC=3977;AF=0.794129;AN=5008;NS=2504;DP=20116;EAS_AF=0.9633;AMR_AF=0.8256;AFR_AF=0.6831;EUR_AF=0.7783;SAS_AF=0.7638;AA=A|||;VT=SNP
1	200265880	rs7517687	C	T	100	PASS	AC=3514;AF=0.701677;AN=5008;NS=2504;DP=22657;EAS_AF=0.7956;AMR_AF=0.7363;AFR_AF=0.646;EUR_AF=0.672;SAS_AF=0.6861;AA=C|||;VT=SNP
1	200265895	rs7517691	C	G	100	PASS	AC=3976;AF=0.79393;AN=5008;NS=2504;DP=22082;EAS_AF=0.9633;AMR_AF=0.8256;AFR_AF=0.6838;EUR_AF=0.7783;SAS_AF=0.7618;AA=G|||;VT=SNP
1	200266079	rs12038331	C	T	100	PASS	AC=462;AF=0.0922524;AN=5008;NS=2504;DP=20823;EAS_AF=0.1677;AMR_AF=0.0893;AFR_AF=0.0371;EUR_AF=0.1064;SAS_AF=0.0767;AA=C|||;VT=SNP
1	200266320	rs61824897	T	C	100	PASS	AC=427;AF=0.0852636;AN=5008;NS=2504;DP=19460;EAS_AF=0.1677;AMR_AF=0.0879;AFR_AF=0.0121;EUR_AF=0.1064;SAS_AF=0.0757;AA=T|||;VT=SNP
1	200266797	rs6427815	A	C	100	PASS	AC=3975;AF=0.79373;AN=5008;NS=2504;DP=17945;EAS_AF=0.9633;AMR_AF=0.8256;AFR_AF=0.6831;EUR_AF=0.7783;SAS_AF=0.7618;AA=C|||;VT=SNP
1	200266855	rs61824898	C	T	100	PASS	AC=520;AF=0.103834;AN=5008;NS=2504;DP=17702;EAS_AF=0.1657;AMR_AF=0.0908;AFR_AF=0.0719;EUR_AF=0.1064;SAS_AF=0.09;AA=C|||;VT=SNP
1	200266881	rs6427816	T	C	100	PASS	AC=3517;AF=0.702276;AN=5008;NS=2504;DP=18277;EAS_AF=0.7976;AMR_AF=0.7363;AFR_AF=0.646;EUR_AF=0.672;SAS_AF=0.6871;AA=T|||;VT=SNP
1	200266889	rs7521057	C	T	100	PASS	AC=3517;AF=0.702276;AN=5008;NS=2504;DP=18578;EAS_AF=0.7976;AMR_AF=0.7363;AFR_AF=0.646;EUR_AF=0.672;SAS_AF=0.6871;AA=C|||;VT=SNP
1	200267124	rs6427817	T	C	100	PASS	AC=3514;AF=0.701677;AN=5008;NS=2504;DP=20214;EAS_AF=0.7956;AMR_AF=0.7363;AFR_AF=0.646;EUR_AF=0.672;SAS_AF=0.6861;AA=T|||;VT=SNP
1	200267231	rs6427818	T	C	100	PASS	AC=2484;AF=0.496006;AN=5008;NS=2504;DP=21389;EAS_AF=0.3482;AMR_AF=0.6484;AFR_AF=0.4357;EUR_AF=0.666;SAS_AF=0.4468;AA=T|||;VT=SNP
1	200267275	rs61824899	T	A	100	PASS	AC=461;AF=0.0920527;AN=5008;NS=2504;DP=20869;EAS_AF=0.1677;AMR_AF=0.0893;AFR_AF=0.0371;EUR_AF=0.1064;SAS_AF=0.0757;AA=A|||;VT=SNP
1	200267608	rs10800693	A	G	100	PASS	AC=3515;AF=0.701877;AN=5008;NS=2504;DP=21220;EAS_AF=0.7956;AMR_AF=0.7363;AFR_AF=0.646;EUR_AF=0.672;SAS_AF=0.6871;AA=G|||;VT=SNP
1	200267661	rs10800694	A	G	100	PASS	AC=3514;AF=0.701677;AN=5008;NS=2504;DP=20101;EAS_AF=0.7956;AMR_AF=0.7363;AFR_AF=0.646;EUR_AF=0.672;SAS_AF=0.6861;AA=A|||;VT=SNP
1	200267791	rs12025408	G	A	100	PASS	AC=461;AF=0.0920527;AN=5008;NS=2504;DP=12022;EAS_AF=0.1677;AMR_AF=0.0893;AFR_AF=0.0371;EUR_AF=0.1064;SAS_AF=0.0757;AA=G|||;VT=SNP
1	200268311	rs12239178	G	C	100	PASS	AC=461;AF=0.0920527;AN=5008;NS=2504;DP=15059;EAS_AF=0.1677;AMR_AF=0.0893;AFR_AF=0.0371;EUR_AF=0.1064;SAS_AF=0.0757;AA=G|||;VT=SNP
1	200268353	rs12239361	T	A	100	PASS	AC=461;AF=0.0920527;AN=5008;NS=2504;DP=17448;EAS_AF=0.1677;AMR_AF=0.0893;AFR_AF=0.0371;EUR_AF=0.1064;SAS_AF=0.0757;AA=T|||;VT=SNP
1	200268415	rs7549328	A	G	100	PASS	AC=3529;AF=0.704673;AN=5008;NS=2504;DP=12895;EAS_AF=0.7956;AMR_AF=0.7378;AFR_AF=0.6566;EUR_AF=0.672;SAS_AF=0.6861;AA=G|||;VT=SNP
1	200268629	rs7549573	A	G	100	PASS	AC=3529;AF=0.704673;AN=5008;NS=2504;DP=18602;EAS_AF=0.7956;AMR_AF=0.7378;AFR_AF=0.6566;EUR_AF=0.672;SAS_AF=0.6861;AA=G|||;VT=SNP
1	200268791	rs7527464	G	T	100	PASS	AC=3990;AF=0.796725;AN=5008;NS=2504;DP=20467;EAS_AF=0.9633;AMR_AF=0.8271;AFR_AF=0.6936;EUR_AF=0.7783;SAS_AF=0.7618;AA=T|||;VT=SNP
1	200268853	rs61824900	T	A	100	PASS	AC=461;AF=0.0920527;AN=5008;NS=2504;DP=21983;EAS_AF=0.1677;AMR_AF=0.0893;AFR_AF=0.0371;EUR_AF=0.1064;SAS_AF=0.0757;AA=T|||;VT=SNP
1	200269134	rs940400	A	C	100	PASS	AC=4347;AF=0.868011;AN=5008;NS=2504;DP=18547;EAS_AF=0.9643;AMR_AF=0.9049;AFR_AF=0.7912;EUR_AF=0.8847;SAS_AF=0.8292;AA=C|||;VT=SNP
1	200269213	rs940399	G	A	100	PASS	AC=3982;AF=0.795128;AN=5008;NS=2504;DP=20662;EAS_AF=0.9633;AMR_AF=0.8271;AFR_AF=0.6936;EUR_AF=0.7793;SAS_AF=0.7526;AA=A|||;VT=SNP
1	200269369	rs940398	T	C	100	PASS	AC=3552;AF=0.709265;AN=5008;NS=2504;DP=21306;EAS_AF=0.7966;AMR_AF=0.7392;AFR_AF=0.6823;EUR_AF=0.673;SAS_AF=0.6718;AA=C|||;VT=SNP
1	200269842	rs12239409	T	A	100	PASS	AC=426;AF=0.0850639;AN=5008;NS=2504;DP=21888;EAS_AF=0.1667;AMR_AF=0.0879;AFR_AF=0.0121;EUR_AF=0.1064;SAS_AF=0.0757;AA=T|||;VT=SNP
1	200269903	rs940397	T	C	100	PASS	AC=3955;AF=0.789736;AN=5008;NS=2504;DP=22550;EAS_AF=0.9633;AMR_AF=0.8271;AFR_AF=0.6762;EUR_AF=0.7793;SAS_AF=0.7485;AA=C|||;VT=SNP
1	200270746	rs819638	G	A	100	PASS	AC=3561;AF=0.711062;AN=5008;NS=2504;DP=14697;EAS_AF=0.7986;AMR_AF=0.7435;AFR_AF=0.6581;EUR_AF=0.6899;SAS_AF=0.6912;AA=A|||;VT=SNP
1	200271103	rs6682695	G	C	100	PASS	AC=4231;AF=0.844848;AN=5008;NS=2504;DP=12431;EAS_AF=0.8958;AMR_AF=0.8617;AFR_AF=0.8593;EUR_AF=0.8201;SAS_AF=0.7863;AA=C|||;VT=SNP
1	200271343	rs819637	G	C	100	PASS	AC=3683;AF=0.735423;AN=5008;NS=2504;DP=13126;EAS_AF=0.6885;AMR_AF=0.7637;AFR_AF=0.795;EUR_AF=0.7227;SAS_AF=0.6963;AA=C|||;VT=SNP
1	200271408	rs819636	C	T	100	PASS	AC=3431;AF=0.685104;AN=5008;NS=2504;DP=13334;EAS_AF=0.6696;AMR_AF=0.7305;AFR_AF=0.7254;EUR_AF=0.664;SAS_AF=0.636;AA=C|||;VT=SNP
1	200271692	rs819635	C	T	100	PASS	AC=3295;AF=0.657947;AN=5008;NS=2504;DP=18443;EAS_AF=0.6558;AMR_AF=0.7378;AFR_AF=0.6301;EUR_AF=0.662;SAS_AF=0.637;AA=T|||;VT=SNP
1	200272654	rs75904654	A	T	100	PASS	AC=338;AF=0.067492;AN=5008;NS=2504;DP=19021;EAS_AF=0.1726;AMR_AF=0.1499;AFR_AF=0.0098;EUR_AF=0.0169;SAS_AF=0.0307;AA=T|||;VT=SNP
1	200281227	rs843925	G	T	100	PASS	AC=3461;AF=0.691094;AN=5008;NS=2504;DP=22530;EAS_AF=0.6855;AMR_AF=0.6816;AFR_AF=0.7194;EUR_AF=0.6789;SAS_AF=0.6779;AA=T|||;VT=SNP
1	200282705	rs2066123	C	G	100	PASS	AC=3459;AF=0.690695;AN=5008;NS=2504;DP=15180;EAS_AF=0.6855;AMR_AF=0.6816;AFR_AF=0.7156;EUR_AF=0.6789;SAS_AF=0.681;AA=G|||;VT=SNP
1	200283634	rs6657571	G	A	100	PASS	AC=1367;AF=0.272963;AN=5008;NS=2504;DP=18787;EAS_AF=0.0645;AMR_AF=0.3991;AFR_AF=0.056;EUR_AF=0.5865;SAS_AF=0.3691;AA=G|||;VT=SNP
1	200284334	rs12079801	G	T	100	PASS	AC=3462;AF=0.691294;AN=5008;NS=2504;DP=17523;EAS_AF=0.6865;AMR_AF=0.6816;AFR_AF=0.7186;EUR_AF=0.6779;SAS_AF=0.68;AA=T|||;VT=SNP
1	200285880	rs2790125	T	C	100	PASS	AC=2687;AF=0.536542;AN=5008;NS=2504;DP=21864;EAS_AF=0.256;AMR_AF=0.6009;AFR_AF=0.6717;EUR_AF=0.672;SAS_AF=0.4581;AA=T|||;VT=SNP
1	200286485	rs2808489	C	T	100	PASS	AC=2744;AF=0.547923;AN=5008;NS=2504;DP=18206;EAS_AF=0.253;AMR_AF=0.6023;AFR_AF=0.7163;EUR_AF=0.672;SAS_AF=0.4581;AA=C|||;VT=SNP
1	200287331	rs1832553	G	A	100	PASS	AC=2722;AF=0.54353;AN=5008;NS=2504;DP=11346;EAS_AF=0.25;AMR_AF=0.5937;AFR_AF=0.7224;EUR_AF=0.662;SAS_AF=0.4468;AA=G|||;VT=SNP
1	200287336	rs2808504	A	G	100	PASS	AC=3461;AF=0.691094;AN=5008;NS=2504;DP=11566;EAS_AF=0.6915;AMR_AF=0.6729;AFR_AF=0.7315;EUR_AF=0.669;SAS_AF=0.6718;AA=G|||;VT=SNP
1	200287492	rs61475316	T	C	100	PASS	AC=1113;AF=0.222244;AN=5008;NS=2504;DP=11681;EAS_AF=0.1845;AMR_AF=0.1844;AFR_AF=0.4909;EUR_AF=0.0755;SAS_AF=0.0757;AA=T|||;VT=SNP
1	200288069	rs2790124	G	A	100	PASS	AC=3460;AF=0.690895;AN=5008;NS=2504;DP=17043;EAS_AF=0.6915;AMR_AF=0.6729;AFR_AF=0.7307;EUR_AF=0.669;SAS_AF=0.6718;AA=A|||;VT=SNP
1	200288749	rs2790123	G	A	100	PASS	AC=3459;AF=0.690695;AN=5008;NS=2504;DP=18577;EAS_AF=0.6915;AMR_AF=0.6729;AFR_AF=0.7307;EUR_AF=0.668;SAS_AF=0.6718;AA=A|||;VT=SNP
1	200289610	rs2015694	C	T	100	PASS	AC=3466;AF=0.692093;AN=5008;NS=2504;DP=15114;EAS_AF=0.6915;AMR_AF=0.6729;AFR_AF=0.7352;EUR_AF=0.669;SAS_AF=0.6718;AA=T|||;VT=SNP
1	200293042	rs2808473	C	T	100	PASS	AC=3668;AF=0.732428;AN=5008;NS=2504;DP=22077;EAS_AF=0.7054;AMR_AF=0.7176;AFR_AF=0.7625;EUR_AF=0.7306;SAS_AF=0.7321;AA=T|||;VT=SNP
1	200293248	rs10733062	G	T	100	PASS	AC=3738;AF=0.746406;AN=5008;NS=2504;DP=23905;EAS_AF=0.7063;AMR_AF=0.719;AFR_AF=0.8139;EUR_AF=0.7316;SAS_AF=0.7311;AA=T|||;VT=SNP
1	200293802	rs11809758	T	G	100	PASS	AC=1520;AF=0.303514;AN=5008;NS=2504;DP=19353;EAS_AF=0.1607;AMR_AF=0.3098;AFR_AF=0.5749;EUR_AF=0.2783;SAS_AF=0.1053;AA=T|||;VT=SNP
1	200296202	rs4915427	T	C	100	PASS	AC=1517;AF=0.302915;AN=5008;NS=2504;DP=19426;EAS_AF=0.1637;AMR_AF=0.317;AFR_AF=0.5658;EUR_AF=0.2793;SAS_AF=0.1053;AA=T|||;VT=SNP
1	200296339	rs2790122	T	C	100	PASS	AC=3732;AF=0.745208;AN=5008;NS=2504;DP=19251;EAS_AF=0.7054;AMR_AF=0.7219;AFR_AF=0.8116;EUR_AF=0.7266;SAS_AF=0.7321;AA=C|||;VT=SNP
1	200297162	rs6668940	G	C	100	PASS	AC=1494;AF=0.298323;AN=5008;NS=2504;DP=19708;EAS_AF=0.1607;AMR_AF=0.3156;AFR_AF=0.559;EUR_AF=0.2783;SAS_AF=0.0961;AA=G|||;VT=SNP
1	200298150	rs2808476	G	A	100	PASS	AC=2729;AF=0.544928;AN=5008;NS=2504;DP=17822;EAS_AF=0.247;AMR_AF=0.6153;AFR_AF=0.7474;EUR_AF=0.67;SAS_AF=0.3998;AA=G|||;VT=SNP
1	200298404	rs2790121	T	C	100	PASS	AC=3729;AF=0.744609;AN=5008;NS=2504;DP=22975;EAS_AF=0.7044;AMR_AF=0.7277;AFR_AF=0.8132;EUR_AF=0.7366;SAS_AF=0.7137;AA=C|||;VT=SNP
1	200298814	rs2790120	C	T	100	PASS	AC=2720;AF=0.543131;AN=5008;NS=2504;DP=18174;EAS_AF=0.2401;AMR_AF=0.6153;AFR_AF=0.7474;EUR_AF=0.669;SAS_AF=0.3988;AA=C|||;VT=SNP
1	200300299	rs2808477	G	A	100	PASS	AC=2725;AF=0.544129;AN=5008;NS=2504;DP=22491;EAS_AF=0.2401;AMR_AF=0.6167;AFR_AF=0.7504;EUR_AF=0.669;SAS_AF=0.3988;AA=G|||;VT=SNP
1	200300464	rs2790119	C	T	100	PASS	AC=3720;AF=0.742812;AN=5008;NS=2504;DP=18375;EAS_AF=0.7044;AMR_AF=0.7277;AFR_AF=0.8071;EUR_AF=0.7366;SAS_AF=0.7127;AA=c|||;VT=SNP
1	200300768	rs1538597	A	G	100	PASS	AC=1516;AF=0.302716;AN=5008;NS=2504;DP=22843;EAS_AF=0.1607;AMR_AF=0.3213;AFR_AF=0.5726;EUR_AF=0.2783;SAS_AF=0.0961;AA=A|||;VT=SNP
1	200301357	rs2808478	G	A	100	PASS	AC=3714;AF=0.741613;AN=5008;NS=2504;DP=13987;EAS_AF=0.7044;AMR_AF=0.7248;AFR_AF=0.8041;EUR_AF=0.7366;SAS_AF=0.7127;AA=G|||;VT=SNP
1	200301584	rs2790118	T	C	100	PASS	AC=3713;AF=0.741414;AN=5008;NS=2504;DP=14717;EAS_AF=0.7044;AMR_AF=0.7233;AFR_AF=0.8041;EUR_AF=0.7366;SAS_AF=0.7127;AA=C|||;VT=SNP
1	200302399	rs2808479	C	T	100	PASS	AC=3721;AF=0.743011;AN=5008;NS=2504;DP=20821;EAS_AF=0.7044;AMR_AF=0.7248;AFR_AF=0.8094;EUR_AF=0.7366;SAS_AF=0.7127;AA=T|||;VT=SNP
1	200303492	rs2790117	C	T	100	PASS	AC=3720;AF=0.742812;AN=5008;NS=2504;DP=18621;EAS_AF=0.7044;AMR_AF=0.7248;AFR_AF=0.8094;EUR_AF=0.7356;SAS_AF=0.7127;AA=T|||;VT=SNP
1	200304087	rs2790116	A	G	100	PASS	AC=3720;AF=0.742812;AN=5008;NS=2504;DP=20030;EAS_AF=0.7044;AMR_AF=0.7248;AFR_AF=0.8094;EUR_AF=0.7356;SAS_AF=0.7127;AA=G|||;VT=SNP
1	200304353	rs7512781	T	C	100	PASS	AC=1457;AF=0.290935;AN=5008;NS=2504;DP=18239;EAS_AF=0.1617;AMR_AF=0.3112;AFR_AF=0.5333;EUR_AF=0.2773;SAS_AF=0.0961;AA=T|||;VT=SNP
1	200304795	rs9660008	A	G	100	PASS	AC=3720;AF=0.742812;AN=5008;NS=2504;DP=7713;EAS_AF=0.7044;AMR_AF=0.7248;AFR_AF=0.8094;EUR_AF=0.7356;SAS_AF=0.7127;AA=a|||;VT=SNP
1	200305137	rs4915428	C	T	100	PASS	AC=3720;AF=0.742812;AN=5008;NS=2504;DP=13553;EAS_AF=0.7044;AMR_AF=0.7248;AFR_AF=0.8094;EUR_AF=0.7356;SAS_AF=0.7127;AA=C|||;VT=SNP
1	200305217	rs4915429	C	T	100	PASS	AC=3720;AF=0.742812;AN=5008;NS=2504;DP=15130;EAS_AF=0.7044;AMR_AF=0.7248;AFR_AF=0.8094;EUR_AF=0.7356;SAS_AF=0.7127;AA=T|||;VT=SNP
1	200306283	rs2808480	G	C	100	PASS	AC=3719;AF=0.742612;AN=5008;NS=2504;DP=20855;EAS_AF=0.7024;AMR_AF=0.7248;AFR_AF=0.8094;EUR_AF=0.7356;SAS_AF=0.7137;AA=C|||;VT=SNP
1	200306324	rs10919901	C	A	100	PASS	AC=1459;AF=0.291334;AN=5008;NS=2504;DP=21319;EAS_AF=0.1597;AMR_AF=0.3141;AFR_AF=0.5348;EUR_AF=0.2773;SAS_AF=0.0961;AA=C|||;VT=SNP
1	200306678	rs2790115	T	C	100	PASS	AC=3728;AF=0.744409;AN=5008;NS=2504;DP=19391;EAS_AF=0.7044;AMR_AF=0.7262;AFR_AF=0.8139;EUR_AF=0.7356;SAS_AF=0.7137;AA=C|||;VT=SNP
1	200308381	rs7553682	T	G	100	PASS	AC=3727;AF=0.744209;AN=5008;NS=2504;DP=19427;EAS_AF=0.7044;AMR_AF=0.7248;AFR_AF=0.8139;EUR_AF=0.7356;SAS_AF=0.7137;AA=G|||;VT=SNP
1	200308474	rs2790114	C	G	100	PASS	AC=3729;AF=0.744609;AN=5008;NS=2504;DP=18745;EAS_AF=0.7044;AMR_AF=0.7248;AFR_AF=0.8154;EUR_AF=0.7356;SAS_AF=0.7137;AA=G|||;VT=SNP
1	200308487	rs2790113	G	A	100	PASS	AC=3727;AF=0.744209;AN=5008;NS=2504;DP=18812;EAS_AF=0.7044;AMR_AF=0.7248;AFR_AF=0.8139;EUR_AF=0.7356;SAS_AF=0.7137;AA=A|||;VT=SNP
1	200309904	rs2790112	A	G	100	PASS	AC=3725;AF=0.74381;AN=5008;NS=2504;DP=13633;EAS_AF=0.7024;AMR_AF=0.7248;AFR_AF=0.8139;EUR_AF=0.7356;SAS_AF=0.7137;AA=A|||;VT=SNP
1	200310902	rs1572770	T	C	100	PASS	AC=1408;AF=0.28115;AN=5008;NS=2504;DP=14119;EAS_AF=0.1587;AMR_AF=0.2911;AFR_AF=0.5068;EUR_AF=0.2753;SAS_AF=0.1012;AA=-|||;VT=SNP
1	200311246	rs56175752	G	C	100	PASS	AC=1269;AF=0.253395;AN=5008;NS=2504;DP=12590;EAS_AF=0.1567;AMR_AF=0.2666;AFR_AF=0.472;EUR_AF=0.2366;SAS_AF=0.0654;AA=G|||;VT=SNP
1	200311514	rs2790111	T	G	100	PASS	AC=3726;AF=0.74401;AN=5008;NS=2504;DP=14934;EAS_AF=0.7024;AMR_AF=0.7248;AFR_AF=0.8147;EUR_AF=0.7356;SAS_AF=0.7137;AA=G|||;VT=SNP
1	200311674	rs2790110	C	A	100	PASS	AC=2287;AF=0.456669;AN=5008;NS=2504;DP=19716;EAS_AF=0.5446;AMR_AF=0.4164;AFR_AF=0.3003;EUR_AF=0.4513;SAS_AF=0.6115;AA=C|||;VT=SNP
1	200311868	rs2790109	C	G	100	PASS	AC=3727;AF=0.744209;AN=5008;NS=2504;DP=17382;EAS_AF=0.7044;AMR_AF=0.7248;AFR_AF=0.8139;EUR_AF=0.7356;SAS_AF=0.7137;AA=C|||;VT=SNP
1	200311910	rs2225986	T	A	100	PASS	AC=1008;AF=0.201278;AN=5008;NS=2504;DP=19257;EAS_AF=0.0804;AMR_AF=0.2839;AFR_AF=0.0325;EUR_AF=0.3897;SAS_AF=0.3016;AA=T|||;VT=SNP
1	200312950	rs2808481	T	C	100	PASS	AC=3728;AF=0.744409;AN=5008;NS=2504;DP=15936;EAS_AF=0.7044;AMR_AF=0.7248;AFR_AF=0.8147;EUR_AF=0.7356;SAS_AF=0.7137;AA=C|||;VT=SNP
1	200313579	rs2808482	G	A	100	PASS	AC=3721;AF=0.743011;AN=5008;NS=2504;DP=16186;EAS_AF=0.7044;AMR_AF=0.7233;AFR_AF=0.8101;EUR_AF=0.7356;SAS_AF=0.7137;AA=G|||;VT=SNP
1	200314618	rs12117979	G	A	100	PASS	AC=1425;AF=0.284545;AN=5008;NS=2504;DP=18146;EAS_AF=0.1607;AMR_AF=0.3098;AFR_AF=0.5061;EUR_AF=0.2783;SAS_AF=0.1012;AA=G|||;VT=SNP
1	200315015	rs10919907	T	G	100	PASS	AC=3721;AF=0.743011;AN=5008;NS=2504;DP=12002;EAS_AF=0.7044;AMR_AF=0.7233;AFR_AF=0.8101;EUR_AF=0.7356;SAS_AF=0.7137;AA=G|||;VT=SNP
1	200315216	rs10800696	G	C	100	PASS	AC=3728;AF=0.744409;AN=5008;NS=2504;DP=14217;EAS_AF=0.7044;AMR_AF=0.7248;AFR_AF=0.8147;EUR_AF=0.7356;SAS_AF=0.7137;AA=-|||;VT=SNP
1	200315532	rs10919908	G	A	100	PASS	AC=1024;AF=0.204473;AN=5008;NS=2504;DP=13896;EAS_AF=0.0804;AMR_AF=0.2867;AFR_AF=0.0484;EUR_AF=0.3887;SAS_AF=0.2955;AA=g|||;VT=SNP
1	200315571	rs12073696	C	T	100	PASS	AC=3721;AF=0.743011;AN=5008;NS=2504;DP=14301;EAS_AF=0.7044;AMR_AF=0.7233;AFR_AF=0.8101;EUR_AF=0.7356;SAS_AF=0.7137;AA=c|||;VT=SNP
1	200315718	rs12058495	T	C	100	PASS	AC=3721;AF=0.743011;AN=5008;NS=2504;DP=13869;EAS_AF=0.7044;AMR_AF=0.7233;AFR_AF=0.8101;EUR_AF=0.7356;SAS_AF=0.7137;AA=N|||;VT=SNP
1	200316305	rs55988700	C	T	100	PASS	AC=1479;AF=0.295327;AN=5008;NS=2504;DP=7786;EAS_AF=0.1607;AMR_AF=0.3156;AFR_AF=0.5439;EUR_AF=0.2783;SAS_AF=0.1012;AA=C|||;VT=SNP
1	200316961	rs6662709	T	C	100	PASS	AC=3718;AF=0.742412;AN=5008;NS=2504;DP=13033;EAS_AF=0.7024;AMR_AF=0.7233;AFR_AF=0.8101;EUR_AF=0.7356;SAS_AF=0.7127;AA=C|||;VT=SNP
1	200317011	rs6698539	G	A	100	PASS	AC=1425;AF=0.284545;AN=5008;NS=2504;DP=13531;EAS_AF=0.1607;AMR_AF=0.3098;AFR_AF=0.5061;EUR_AF=0.2783;SAS_AF=0.1012;AA=G|||;VT=SNP
1	200317843	rs2808483	T	C	100	PASS	AC=3718;AF=0.742412;AN=5008;NS=2504;DP=15512;EAS_AF=0.7024;AMR_AF=0.7233;AFR_AF=0.8101;EUR_AF=0.7356;SAS_AF=0.7127;AA=C|||;VT=SNP
1	200317877	rs7531526	A	G	100	PASS	AC=1273;AF=0.254193;AN=5008;NS=2504;DP=18151;EAS_AF=0.1597;AMR_AF=0.2666;AFR_AF=0.4735;EUR_AF=0.2356;SAS_AF=0.0654;AA=A|||;VT=SNP
1	200318170	rs2808484	C	T	100	PASS	AC=1030;AF=0.205671;AN=5008;NS=2504;DP=20328;EAS_AF=0.0804;AMR_AF=0.2853;AFR_AF=0.0492;EUR_AF=0.3887;SAS_AF=0.3016;AA=C|||;VT=SNP
1	200318460	rs7511799	C	G	100	PASS	AC=3493;AF=0.697484;AN=5008;NS=2504;DP=18801;EAS_AF=0.6944;AMR_AF=0.6888;AFR_AF=0.7405;EUR_AF=0.675;SAS_AF=0.6718;AA=C|||;VT=SNP
1	200319076	rs1572771	C	T	100	PASS	AC=3710;AF=0.740815;AN=5008;NS=2504;DP=21800;EAS_AF=0.7024;AMR_AF=0.7233;AFR_AF=0.8041;EUR_AF=0.7356;SAS_AF=0.7127;AA=C|||;VT=SNP
1	200319194	rs2808485	C	T	100	PASS	AC=1023;AF=0.204273;AN=5008;NS=2504;DP=19832;EAS_AF=0.0804;AMR_AF=0.2853;AFR_AF=0.0484;EUR_AF=0.3887;SAS_AF=0.2955;AA=C|||;VT=SNP
1	200319613	rs61224510	C	G	100	PASS	AC=1426;AF=0.284744;AN=5008;NS=2504;DP=15607;EAS_AF=0.1607;AMR_AF=0.3098;AFR_AF=0.5068;EUR_AF=0.2783;SAS_AF=0.1012;AA=c|||;VT=SNP
1	200320231	rs35306155	G	A	100	PASS	AC=3710;AF=0.740815;AN=5008;NS=2504;DP=15328;EAS_AF=0.7024;AMR_AF=0.7233;AFR_AF=0.8041;EUR_AF=0.7356;SAS_AF=0.7127;AA=A|||;VT=SNP
1	200322151	rs2808486	C	T	100	PASS	AC=3491;AF=0.697085;AN=5008;NS=2504;DP=17363;EAS_AF=0.7024;AMR_AF=0.7104;AFR_AF=0.6452;EUR_AF=0.7356;SAS_AF=0.7127;AA=C|||;VT=SNP
1	200322362	rs2808487	C	T	100	PASS	AC=3491;AF=0.697085;AN=5008;NS=2504;DP=21528;EAS_AF=0.7024;AMR_AF=0.7104;AFR_AF=0.6452;EUR_AF=0.7356;SAS_AF=0.7127;AA=C|||;VT=SNP
1	200322940	rs2808488	T	C	100	PASS	AC=3487;AF=0.696286;AN=5008;NS=2504;DP=17930;EAS_AF=0.7024;AMR_AF=0.7046;AFR_AF=0.6452;EUR_AF=0.7356;SAS_AF=0.7127;AA=T|||;VT=SNP
1	200323144	rs2790126	T	C	100	PASS	AC=3491;AF=0.697085;AN=5008;NS=2504;DP=19441;EAS_AF=0.7024;AMR_AF=0.7104;AFR_AF=0.6452;EUR_AF=0.7356;SAS_AF=0.7127;AA=C|||;VT=SNP
1	200323947	rs2790127	A	C	100	PASS	AC=3492;AF=0.697284;AN=5008;NS=2504;DP=18310;EAS_AF=0.7024;AMR_AF=0.7104;AFR_AF=0.646;EUR_AF=0.7356;SAS_AF=0.7127;AA=a|||;VT=SNP
1	200324128	rs10919909	T	C	100	PASS	AC=3492;AF=0.697284;AN=5008;NS=2504;DP=16479;EAS_AF=0.7024;AMR_AF=0.7104;AFR_AF=0.646;EUR_AF=0.7356;SAS_AF=0.7127;AA=C|||;VT=SNP
1	200324163	rs12086509	C	T	100	PASS	AC=1025;AF=0.204673;AN=5008;NS=2504;DP=16618;EAS_AF=0.0804;AMR_AF=0.2853;AFR_AF=0.0507;EUR_AF=0.3887;SAS_AF=0.2945;AA=C|||;VT=SNP
1	200324744	rs2790129	G	A	100	PASS	AC=3492;AF=0.697284;AN=5008;NS=2504;DP=19667;EAS_AF=0.7024;AMR_AF=0.7104;AFR_AF=0.646;EUR_AF=0.7356;SAS_AF=0.7127;AA=A|||;VT=SNP
1	200325190	rs2790130	T	C	100	PASS	AC=3492;AF=0.697284;AN=5008;NS=2504;DP=22218;EAS_AF=0.7024;AMR_AF=0.7104;AFR_AF=0.646;EUR_AF=0.7356;SAS_AF=0.7127;AA=C|||;VT=SNP
1	200325528	rs2808490	G	C	100	PASS	AC=3492;AF=0.697284;AN=5008;NS=2504;DP=19883;EAS_AF=0.7024;AMR_AF=0.7104;AFR_AF=0.646;EUR_AF=0.7356;SAS_AF=0.7127;AA=C|||;VT=SNP
1	200325691	rs2808491	C	T	100	PASS	AC=3492;AF=0.697284;AN=5008;NS=2504;DP=15330;EAS_AF=0.7024;AMR_AF=0.7104;AFR_AF=0.646;EUR_AF=0.7356;SAS_AF=0.7127;AA=C|||;VT=SNP
1	200325834	rs2790131	C	T	100	PASS	AC=3492;AF=0.697284;AN=5008;NS=2504;DP=13940;EAS_AF=0.7024;AMR_AF=0.7104;AFR_AF=0.646;EUR_AF=0.7356;SAS_AF=0.7127;AA=c|||;VT=SNP
1	200326361	rs2790132	T	C	100	PASS	AC=1008;AF=0.201278;AN=5008;NS=2504;DP=15900;EAS_AF=0.0804;AMR_AF=0.2853;AFR_AF=0.0325;EUR_AF=0.3887;SAS_AF=0.3016;AA=t|||;VT=SNP
1	200326511	rs2808492	C	G	100	PASS	AC=1029;AF=0.205471;AN=5008;NS=2504;DP=17028;EAS_AF=0.0804;AMR_AF=0.2853;AFR_AF=0.0484;EUR_AF=0.3887;SAS_AF=0.3016;AA=c|||;VT=SNP
1	200326680	rs7520828	G	A	100	PASS	AC=3494;AF=0.697684;AN=5008;NS=2504;DP=16890;EAS_AF=0.7024;AMR_AF=0.7104;AFR_AF=0.646;EUR_AF=0.7356;SAS_AF=0.7147;AA=a|||;VT=SNP
1	200326810	rs2790133	C	T	100	PASS	AC=3496;AF=0.698083;AN=5008;NS=2504;DP=14927;EAS_AF=0.7024;AMR_AF=0.7104;AFR_AF=0.649;EUR_AF=0.7356;SAS_AF=0.7127;AA=c|||;VT=SNP
1	200327072	rs2808493	G	A	100	PASS	AC=3492;AF=0.697284;AN=5008;NS=2504;DP=13249;EAS_AF=0.7024;AMR_AF=0.7104;AFR_AF=0.646;EUR_AF=0.7356;SAS_AF=0.7127;AA=g|||;VT=SNP
1	200327223	rs10800697	G	C	100	PASS	AC=3492;AF=0.697284;AN=5008;NS=2504;DP=10984;EAS_AF=0.7024;AMR_AF=0.7104;AFR_AF=0.646;EUR_AF=0.7356;SAS_AF=0.7127;AA=G|||;VT=SNP
1	200328607	rs2790134	C	A	100	PASS	AC=3493;AF=0.697484;AN=5008;NS=2504;DP=14300;EAS_AF=0.7044;AMR_AF=0.7089;AFR_AF=0.6452;EUR_AF=0.7356;SAS_AF=0.7137;AA=A|||;VT=SNP
1	200328713	rs2808494	A	T	100	PASS	AC=3492;AF=0.697284;AN=5008;NS=2504;DP=14746;EAS_AF=0.7024;AMR_AF=0.7104;AFR_AF=0.646;EUR_AF=0.7356;SAS_AF=0.7127;AA=A|||;VT=SNP
1	200328888	rs11801526	G	A	100	PASS	AC=1427;AF=0.284944;AN=5008;NS=2504;DP=15905;EAS_AF=0.1607;AMR_AF=0.3098;AFR_AF=0.5076;EUR_AF=0.2783;SAS_AF=0.1012;AA=G|||;VT=SNP
1	200328971	rs2808495	G	A	100	PASS	AC=3354;AF=0.669728;AN=5008;NS=2504;DP=14517;EAS_AF=0.6944;AMR_AF=0.6772;AFR_AF=0.6415;EUR_AF=0.675;SAS_AF=0.6718;AA=G|||;VT=SNP
1	200329117	rs2808497	G	C	100	PASS	AC=3492;AF=0.697284;AN=5008;NS=2504;DP=17945;EAS_AF=0.7024;AMR_AF=0.7104;AFR_AF=0.646;EUR_AF=0.7356;SAS_AF=0.7127;AA=C|||;VT=SNP
1	200329158	rs2790135	A	G	100	PASS	AC=3493;AF=0.697484;AN=5008;NS=2504;DP=18458;EAS_AF=0.7034;AMR_AF=0.7104;AFR_AF=0.646;EUR_AF=0.7356;SAS_AF=0.7127;AA=A|||;VT=SNP
1	200329475	rs2790136	G	T	100	PASS	AC=3493;AF=0.697484;AN=5008;NS=2504;DP=21144;EAS_AF=0.7024;AMR_AF=0.7104;AFR_AF=0.646;EUR_AF=0.7356;SAS_AF=0.7137;AA=T|||;VT=SNP
1	200329558	rs2808498	C	T	100	PASS	AC=3493;AF=0.697484;AN=5008;NS=2504;DP=23391;EAS_AF=0.7024;AMR_AF=0.7104;AFR_AF=0.646;EUR_AF=0.7356;SAS_AF=0.7137;AA=C|||;VT=SNP
1	200329969	rs2790137	T	C	100	PASS	AC=3356;AF=0.670128;AN=5008;NS=2504;DP=22658;EAS_AF=0.6944;AMR_AF=0.6772;AFR_AF=0.6422;EUR_AF=0.675;SAS_AF=0.6728;AA=T|||;VT=SNP
1	200330010	rs2790138	C	T	100	PASS	AC=3494;AF=0.697684;AN=5008;NS=2504;DP=21164;EAS_AF=0.7024;AMR_AF=0.7104;AFR_AF=0.6467;EUR_AF=0.7356;SAS_AF=0.7137;AA=C|||;VT=SNP
1	200330115	rs2808499	G	A	100	PASS	AC=3493;AF=0.697484;AN=5008;NS=2504;DP=18203;EAS_AF=0.7024;AMR_AF=0.7104;AFR_AF=0.646;EUR_AF=0.7356;SAS_AF=0.7137;AA=G|||;VT=SNP
1	200330479	rs2808500	A	G	100	PASS	AC=1813;AF=0.362021;AN=5008;NS=2504;DP=19953;EAS_AF=0.5337;AMR_AF=0.3588;AFR_AF=0.0514;EUR_AF=0.3966;SAS_AF=0.5716;AA=A|||;VT=SNP
1	200331097	rs2790139	G	C	100	PASS	AC=3494;AF=0.697684;AN=5008;NS=2504;DP=21043;EAS_AF=0.7024;AMR_AF=0.7104;AFR_AF=0.6467;EUR_AF=0.7356;SAS_AF=0.7137;AA=G|||;VT=SNP
1	200331339	rs2808501	C	G	100	PASS	AC=3493;AF=0.697484;AN=5008;NS=2504;DP=21367;EAS_AF=0.7024;AMR_AF=0.7104;AFR_AF=0.646;EUR_AF=0.7356;SAS_AF=0.7137;AA=G|||;VT=SNP
1	200331702	rs2808502	A	G	100	PASS	AC=3354;AF=0.669728;AN=5008;NS=2504;DP=17913;EAS_AF=0.6944;AMR_AF=0.6772;AFR_AF=0.6407;EUR_AF=0.675;SAS_AF=0.6728;AA=A|||;VT=SNP
1	200332205	rs2790140	A	G	100	PASS	AC=3492;AF=0.697284;AN=5008;NS=2504;DP=18281;EAS_AF=0.7024;AMR_AF=0.7104;AFR_AF=0.646;EUR_AF=0.7346;SAS_AF=0.7137;AA=G|||;VT=SNP
1	200332551	rs2790141	G	A	100	PASS	AC=1032;AF=0.20607;AN=5008;NS=2504;DP=19123;EAS_AF=0.0804;AMR_AF=0.2853;AFR_AF=0.0507;EUR_AF=0.3887;SAS_AF=0.3016;AA=G|||;VT=SNP
1	200333925	rs2050770	G	A	100	PASS	AC=3496;AF=0.698083;AN=5008;NS=2504;DP=20460;EAS_AF=0.7024;AMR_AF=0.7104;AFR_AF=0.6483;EUR_AF=0.7356;SAS_AF=0.7137;AA=G|||;VT=SNP
1	200334483	rs2011967	A	G	100	PASS	AC=3498;AF=0.698482;AN=5008;NS=2504;DP=13307;EAS_AF=0.7024;AMR_AF=0.7104;AFR_AF=0.6483;EUR_AF=0.7356;SAS_AF=0.7157;AA=G|||;VT=SNP
1	200334489	rs2011969	T	C	100	PASS	AC=3734;AF=0.745607;AN=5008;NS=2504;DP=13000;EAS_AF=0.7024;AMR_AF=0.7248;AFR_AF=0.8192;EUR_AF=0.7356;SAS_AF=0.7157;AA=C|||;VT=SNP
1	200334580	rs2808506	T	A	100	PASS	AC=653;AF=0.130391;AN=5008;NS=2504;DP=16409;EAS_AF=0.0784;AMR_AF=0.2176;AFR_AF=0.0076;EUR_AF=0.2237;SAS_AF=0.1922;AA=T|||;VT=SNP
1	200335017	rs2808507	C	T	100	PASS	AC=3495;AF=0.697883;AN=5008;NS=2504;DP=22311;EAS_AF=0.7024;AMR_AF=0.7104;AFR_AF=0.6483;EUR_AF=0.7356;SAS_AF=0.7127;AA=C|||;VT=SNP
1	200335576	rs2808509	T	G	100	PASS	AC=3496;AF=0.698083;AN=5008;NS=2504;DP=12444;EAS_AF=0.7024;AMR_AF=0.7104;AFR_AF=0.6483;EUR_AF=0.7356;SAS_AF=0.7137;AA=T|||;VT=SNP
1	200335653	rs2790142	A	C	100	PASS	AC=3495;AF=0.697883;AN=5008;NS=2504;DP=16500;EAS_AF=0.7024;AMR_AF=0.7104;AFR_AF=0.6483;EUR_AF=0.7356;SAS_AF=0.7127;AA=C|||;VT=SNP
1	200335986	rs2050771	C	T	100	PASS	AC=3494;AF=0.697684;AN=5008;NS=2504;DP=18984;EAS_AF=0.7024;AMR_AF=0.7104;AFR_AF=0.6483;EUR_AF=0.7346;SAS_AF=0.7127;AA=C|||;VT=SNP
1	200336075	rs2808510	C	T	100	PASS	AC=1030;AF=0.205671;AN=5008;NS=2504;DP=21026;EAS_AF=0.0804;AMR_AF=0.2839;AFR_AF=0.0507;EUR_AF=0.3877;SAS_AF=0.3016;AA=C|||;VT=SNP
1	200336096	rs2808511	C	T	100	PASS	AC=1027;AF=0.205072;AN=5008;NS=2504;DP=20163;EAS_AF=0.0804;AMR_AF=0.2839;AFR_AF=0.0484;EUR_AF=0.3877;SAS_AF=0.3016;AA=C|||;VT=SNP
1	200336420	rs1339574	C	T	100	PASS	AC=3494;AF=0.697684;AN=5008;NS=2504;DP=16485;EAS_AF=0.7014;AMR_AF=0.7104;AFR_AF=0.6483;EUR_AF=0.7346;SAS_AF=0.7137;AA=T|||;VT=SNP
1	200337141	rs2790143	A	G	100	PASS	AC=3497;AF=0.698283;AN=5008;NS=2504;DP=19044;EAS_AF=0.7024;AMR_AF=0.7104;AFR_AF=0.6483;EUR_AF=0.7366;SAS_AF=0.7137;AA=G|||;VT=SNP
1	200339997	rs2808512	A	G	100	PASS	AC=3495;AF=0.697883;AN=5008;NS=2504;DP=14988;EAS_AF=0.7024;AMR_AF=0.7104;AFR_AF=0.6483;EUR_AF=0.7346;SAS_AF=0.7137;AA=A|||;VT=SNP
1	200340660	rs2790144	G	T	100	PASS	AC=3495;AF=0.697883;AN=5008;NS=2504;DP=13826;EAS_AF=0.7024;AMR_AF=0.7104;AFR_AF=0.6483;EUR_AF=0.7346;SAS_AF=0.7137;AA=G|||;VT=SNP
1	200340903	rs7515399	T	A	100	PASS	AC=1430;AF=0.285543;AN=5008;NS=2504;DP=16513;EAS_AF=0.1607;AMR_AF=0.3098;AFR_AF=0.5098;EUR_AF=0.2783;SAS_AF=0.1012;AA=T|||;VT=SNP
1	200341204	rs2808513	C	G	100	PASS	AC=3723;AF=0.743411;AN=5008;NS=2504;DP=19333;EAS_AF=0.7024;AMR_AF=0.7233;AFR_AF=0.8139;EUR_AF=0.7346;SAS_AF=0.7137;AA=G|||;VT=SNP
1	200342046	rs6677545	A	C	100	PASS	AC=1365;AF=0.272564;AN=5008;NS=2504;DP=18619;EAS_AF=0.1647;AMR_AF=0.2968;AFR_AF=0.4629;EUR_AF=0.2783;SAS_AF=0.1033;AA=A|||;VT=SNP
1	200342825	rs2153280	C	A	100	PASS	AC=3526;AF=0.704073;AN=5008;NS=2504;DP=17196;EAS_AF=0.7054;AMR_AF=0.7147;AFR_AF=0.6694;EUR_AF=0.7356;SAS_AF=0.7096;AA=A|||;VT=SNP
1	200343081	rs2808514	A	G	100	PASS	AC=1009;AF=0.201478;AN=5008;NS=2504;DP=18949;EAS_AF=0.0804;AMR_AF=0.2839;AFR_AF=0.034;EUR_AF=0.3887;SAS_AF=0.3016;AA=A|||;VT=SNP
1	200344518	rs10919917	C	T	100	PASS	AC=1393;AF=0.278155;AN=5008;NS=2504;DP=19663;EAS_AF=0.1617;AMR_AF=0.3012;AFR_AF=0.4849;EUR_AF=0.2793;SAS_AF=0.1012;AA=C|||;VT=SNP
1	200344612	rs10919918	C	T	100	PASS	AC=1394;AF=0.278355;AN=5008;NS=2504;DP=18937;EAS_AF=0.1627;AMR_AF=0.3012;AFR_AF=0.4849;EUR_AF=0.2793;SAS_AF=0.1012;AA=C|||;VT=SNP
1	200346324	rs2808515	A	G	100	PASS	AC=1012;AF=0.202077;AN=5008;NS=2504;DP=20820;EAS_AF=0.0804;AMR_AF=0.2839;AFR_AF=0.034;EUR_AF=0.3887;SAS_AF=0.3047;AA=A|||;VT=SNP
1	200346378	rs11808990	C	G	100	PASS	AC=1442;AF=0.287939;AN=5008;NS=2504;DP=20292;EAS_AF=0.1617;AMR_AF=0.3084;AFR_AF=0.5182;EUR_AF=0.2793;SAS_AF=0.1012;AA=C|||;VT=SNP
1	200347067	rs2790104	A	G	100	PASS	AC=3732;AF=0.745208;AN=5008;NS=2504;DP=16015;EAS_AF=0.7044;AMR_AF=0.7277;AFR_AF=0.8185;EUR_AF=0.7366;SAS_AF=0.7096;AA=a|||;VT=SNP
1	200348975	rs2808516	C	T	100	PASS	AC=3725;AF=0.74381;AN=5008;NS=2504;DP=18345;EAS_AF=0.6984;AMR_AF=0.7277;AFR_AF=0.8185;EUR_AF=0.7366;SAS_AF=0.7086;AA=t|||;VT=SNP
1	200349310	rs7544108	C	A	100	PASS	AC=1280;AF=0.255591;AN=5008;NS=2504;DP=15138;EAS_AF=0.1607;AMR_AF=0.2637;AFR_AF=0.4788;EUR_AF=0.2366;SAS_AF=0.0654;AA=C|||;VT=SNP
1	200349315	rs2790105	A	G	100	PASS	AC=3519;AF=0.702676;AN=5008;NS=2504;DP=15261;EAS_AF=0.6984;AMR_AF=0.7147;AFR_AF=0.6694;EUR_AF=0.7366;SAS_AF=0.7086;AA=G|||;VT=SNP
1	200349421	rs7521670	A	G	100	PASS	AC=3525;AF=0.703874;AN=5008;NS=2504;DP=18719;EAS_AF=0.6984;AMR_AF=0.7233;AFR_AF=0.6694;EUR_AF=0.7366;SAS_AF=0.7086;AA=A|||;VT=SNP
1	200349766	rs2808517	T	C	100	PASS	AC=3683;AF=0.735423;AN=5008;NS=2504;DP=17559;EAS_AF=0.7044;AMR_AF=0.7219;AFR_AF=0.7814;EUR_AF=0.7366;SAS_AF=0.7137;AA=C|||;VT=SNP
1	200351265	rs1934331	C	G	100	PASS	AC=3726;AF=0.74401;AN=5008;NS=2504;DP=10842;EAS_AF=0.6984;AMR_AF=0.7277;AFR_AF=0.8185;EUR_AF=0.7366;SAS_AF=0.7096;AA=G|||;VT=SNP
1	200352717	rs2808518	T	G	100	PASS	AC=3721;AF=0.743011;AN=5008;NS=2504;DP=16639;EAS_AF=0.6984;AMR_AF=0.7277;AFR_AF=0.8147;EUR_AF=0.7366;SAS_AF=0.7096;AA=G|||;VT=SNP
1	200353886	rs56370889	G	A	100	PASS	AC=1388;AF=0.277157;AN=5008;NS=2504;DP=18831;EAS_AF=0.1617;AMR_AF=0.3012;AFR_AF=0.4811;EUR_AF=0.2793;SAS_AF=0.1012;AA=G|||;VT=SNP
1	200354992	rs7538135	A	G	100	PASS	AC=3725;AF=0.74381;AN=5008;NS=2504;DP=18738;EAS_AF=0.6984;AMR_AF=0.7277;AFR_AF=0.8177;EUR_AF=0.7366;SAS_AF=0.7096;AA=G|||;VT=SNP
1	200355526	rs2066122	C	T	100	PASS	AC=3725;AF=0.74381;AN=5008;NS=2504;DP=14453;EAS_AF=0.6984;AMR_AF=0.7277;AFR_AF=0.8169;EUR_AF=0.7366;SAS_AF=0.7106;AA=c|||;VT=SNP
1	200356192	rs4915433	G	A	100	PASS	AC=1387;AF=0.276957;AN=5008;NS=2504;DP=17893;EAS_AF=0.1617;AMR_AF=0.3012;AFR_AF=0.4803;EUR_AF=0.2793;SAS_AF=0.1012;AA=G|||;VT=SNP
1	200361270	rs2790107	A	T	100	PASS	AC=3724;AF=0.74361;AN=5008;NS=2504;DP=19204;EAS_AF=0.6984;AMR_AF=0.7277;AFR_AF=0.8177;EUR_AF=0.7356;SAS_AF=0.7096;AA=T|||;VT=SNP
1	200361914	rs2808519	G	T	100	PASS	AC=3721;AF=0.743011;AN=5008;NS=2504;DP=19579;EAS_AF=0.6944;AMR_AF=0.7262;AFR_AF=0.8132;EUR_AF=0.7425;SAS_AF=0.7106;AA=T|||;VT=SNP
1	200362034	rs2808520	T	A	100	PASS	AC=3513;AF=0.701478;AN=5008;NS=2504;DP=21673;EAS_AF=0.7044;AMR_AF=0.719;AFR_AF=0.6528;EUR_AF=0.7396;SAS_AF=0.7127;AA=T|||;VT=SNP
1	200363468	rs6685394	T	A	100	PASS	AC=3738;AF=0.746406;AN=5008;NS=2504;DP=11637;EAS_AF=0.7054;AMR_AF=0.7305;AFR_AF=0.8169;EUR_AF=0.7396;SAS_AF=0.7117;AA=A|||;VT=SNP
1	200363498	rs6696638	A	G	100	PASS	AC=3738;AF=0.746406;AN=5008;NS=2504;DP=12061;EAS_AF=0.7054;AMR_AF=0.7305;AFR_AF=0.8169;EUR_AF=0.7396;SAS_AF=0.7117;AA=G|||;VT=SNP
1	200363731	rs12121495	C	T	100	PASS	AC=1412;AF=0.281949;AN=5008;NS=2504;DP=16318;EAS_AF=0.1647;AMR_AF=0.304;AFR_AF=0.4788;EUR_AF=0.2863;SAS_AF=0.1166;AA=C|||;VT=SNP
1	200364441	rs2808475	T	C	100	PASS	AC=3505;AF=0.69988;AN=5008;NS=2504;DP=19096;EAS_AF=0.7054;AMR_AF=0.7176;AFR_AF=0.6475;EUR_AF=0.7396;SAS_AF=0.7117;AA=t|||;VT=SNP
1	200364489	rs2790106	G	C	100	PASS	AC=3759;AF=0.750599;AN=5008;NS=2504;DP=19393;EAS_AF=0.6994;AMR_AF=0.732;AFR_AF=0.8366;EUR_AF=0.7396;SAS_AF=0.7117;AA=C|||;VT=SNP
1	200364873	rs12141471	T	C	100	PASS	AC=1411;AF=0.281749;AN=5008;NS=2504;DP=19361;EAS_AF=0.1647;AMR_AF=0.304;AFR_AF=0.4781;EUR_AF=0.2863;SAS_AF=0.1166;AA=T|||;VT=SNP
1	200365655	rs16846614	C	T	100	PASS	AC=518;AF=0.103435;AN=5008;NS=2504;DP=21211;EAS_AF=0.0268;AMR_AF=0.1023;AFR_AF=0.1074;EUR_AF=0.1203;SAS_AF=0.1605;AA=C|||;VT=SNP
1	200365963	rs4915434	T	C	100	PASS	AC=3877;AF=0.774161;AN=5008;NS=2504;DP=19963;EAS_AF=0.7054;AMR_AF=0.7594;AFR_AF=0.8464;EUR_AF=0.7853;SAS_AF=0.7464;AA=C|||;VT=SNP
1	200366091	rs12141206	A	G	100	PASS	AC=1423;AF=0.284145;AN=5008;NS=2504;DP=19334;EAS_AF=0.1647;AMR_AF=0.3055;AFR_AF=0.4841;EUR_AF=0.2893;SAS_AF=0.1166;AA=A|||;VT=SNP
1	200366457	rs6664603	C	T	100	PASS	AC=1015;AF=0.202676;AN=5008;NS=2504;DP=17298;EAS_AF=0.0823;AMR_AF=0.281;AFR_AF=0.0522;EUR_AF=0.3787;SAS_AF=0.2935;AA=C|||;VT=SNP
1	200366942	rs74354146	C	T	100	PASS	AC=424;AF=0.0846645;AN=5008;NS=2504;DP=11235;EAS_AF=0.1607;AMR_AF=0.111;AFR_AF=0.0772;EUR_AF=0.0378;SAS_AF=0.046;AA=C|||;VT=SNP
1	200367088	rs36003362	A	G	100	PASS	AC=1831;AF=0.365615;AN=5008;NS=2504;DP=14742;EAS_AF=0.5347;AMR_AF=0.3646;AFR_AF=0.0938;EUR_AF=0.3887;SAS_AF=0.5358;AA=A|||;VT=SNP
1	200367363	rs75327215	A	T	100	PASS	AC=355;AF=0.0708866;AN=5008;NS=2504;DP=16071;EAS_AF=0.0248;AMR_AF=0.0836;AFR_AF=0.0038;EUR_AF=0.1163;SAS_AF=0.1534;AA=A|||;VT=SNP
1	200367929	rs78114865	G	T	100	PASS	AC=38;AF=0.00758786;AN=5008;NS=2504;DP=17521;EAS_AF=0.002;AMR_AF=0.0101;AFR_AF=0.0023;EUR_AF=0.0258;SAS_AF=0;AA=G|||;VT=SNP
1	200368169	rs6671104	C	A	100	PASS	AC=1736;AF=0.346645;AN=5008;NS=2504;DP=17300;EAS_AF=0.1746;AMR_AF=0.3732;AFR_AF=0.5318;EUR_AF=0.3917;SAS_AF=0.2086;AA=C|||;VT=SNP
1	200368352	rs1572768	G	T	100	PASS	AC=1015;AF=0.202676;AN=5008;NS=2504;DP=17357;EAS_AF=0.0694;AMR_AF=0.2824;AFR_AF=0.0499;EUR_AF=0.3827;SAS_AF=0.3047;AA=G|||;VT=SNP
1	200369620	rs7541353	T	C	100	PASS	AC=1746;AF=0.348642;AN=5008;NS=2504;DP=14429;EAS_AF=0.1746;AMR_AF=0.3746;AFR_AF=0.5378;EUR_AF=0.3926;SAS_AF=0.2086;AA=T|||;VT=SNP
1	200369696	rs2790108	T	C	100	PASS	AC=1018;AF=0.203275;AN=5008;NS=2504;DP=15208;EAS_AF=0.0694;AMR_AF=0.2824;AFR_AF=0.0522;EUR_AF=0.3827;SAS_AF=0.3047;AA=T|||;VT=SNP
1	200369758	rs2808474	C	T	100	PASS	AC=3826;AF=0.763978;AN=5008;NS=2504;DP=15301;EAS_AF=0.7063;AMR_AF=0.7608;AFR_AF=0.8101;EUR_AF=0.7813;SAS_AF=0.7454;AA=T|||;VT=SNP
1	200371401	rs11802690	C	T	100	PASS	AC=1748;AF=0.349042;AN=5008;NS=2504;DP=17942;EAS_AF=0.1746;AMR_AF=0.3761;AFR_AF=0.5393;EUR_AF=0.3917;SAS_AF=0.2086;AA=C|||;VT=SNP
1	200371814	rs12116976	A	C	100	PASS	AC=1651;AF=0.329673;AN=5008;NS=2504;DP=18344;EAS_AF=0.1746;AMR_AF=0.366;AFR_AF=0.472;EUR_AF=0.3907;SAS_AF=0.2086;AA=A|||;VT=SNP
1	200371961	rs6657777	A	G	100	PASS	AC=1397;AF=0.278954;AN=5008;NS=2504;DP=18795;EAS_AF=0.2937;AMR_AF=0.2507;AFR_AF=0.3464;EUR_AF=0.2187;SAS_AF=0.2546;AA=G|||;VT=SNP
1	200375209	rs1128817	G	A	100	PASS	AC=1186;AF=0.236821;AN=5008;NS=2504;DP=17560;EAS_AF=0.2937;AMR_AF=0.2392;AFR_AF=0.1929;EUR_AF=0.2187;SAS_AF=0.2546;AA=G|||;VT=SNP
1	200379969	rs12031931	C	T	100	PASS	AC=1169;AF=0.233427;AN=5008;NS=2504;DP=16778;EAS_AF=0.2937;AMR_AF=0.2478;AFR_AF=0.174;EUR_AF=0.2207;SAS_AF=0.2546;AA=C|||;VT=SNP
1	200380314	rs4244146	T	C	100	PASS	AC=1215;AF=0.242612;AN=5008;NS=2504;DP=16124;EAS_AF=0.3244;AMR_AF=0.2464;AFR_AF=0.1861;EUR_AF=0.2207;SAS_AF=0.2546;AA=T|||;VT=SNP
1	200382889	rs4915435	T	C	100	PASS	AC=3246;AF=0.648163;AN=5008;NS=2504;DP=15579;EAS_AF=0.4921;AMR_AF=0.6427;AFR_AF=0.9206;EUR_AF=0.6113;SAS_AF=0.4826;AA=C|||;VT=SNP
1	200382901	rs4915436	C	T	100	PASS	AC=1864;AF=0.372204;AN=5008;NS=2504;DP=15112;EAS_AF=0.1756;AMR_AF=0.3833;AFR_AF=0.6104;EUR_AF=0.3887;SAS_AF=0.228;AA=C|||;VT=SNP
1	200382942	rs12034835	C	A	100	PASS	AC=1207;AF=0.241014;AN=5008;NS=2504;DP=14243;EAS_AF=0.3175;AMR_AF=0.2507;AFR_AF=0.1815;EUR_AF=0.2227;SAS_AF=0.2546;AA=C|||;VT=SNP
1	200382987	rs4915437	G	A	100	PASS	AC=1805;AF=0.360423;AN=5008;NS=2504;DP=14560;EAS_AF=0.1746;AMR_AF=0.3746;AFR_AF=0.5734;EUR_AF=0.3867;SAS_AF=0.227;AA=G|||;VT=SNP
1	200382991	rs56363621	G	A	100	PASS	AC=1192;AF=0.238019;AN=5008;NS=2504;DP=14576;EAS_AF=0.3175;AMR_AF=0.2507;AFR_AF=0.1702;EUR_AF=0.2227;SAS_AF=0.2546;AA=G|||;VT=SNP
1	200383087	rs4915203	A	G	100	PASS	AC=4027;AF=0.804113;AN=5008;NS=2504;DP=13565;EAS_AF=0.9375;AMR_AF=0.7233;AFR_AF=0.9675;EUR_AF=0.6173;SAS_AF=0.6953;AA=a|||;VT=SNP
1	200387453	rs148842689	C	T	100	PASS	AC=354;AF=0.0706869;AN=5008;NS=2504;DP=18502;EAS_AF=0.0248;AMR_AF=0.085;AFR_AF=0.0038;EUR_AF=0.1153;SAS_AF=0.1524;AA=C|||;VT=SNP
1	200390467	rs12037431	C	G	100	PASS	AC=1196;AF=0.238818;AN=5008;NS=2504;DP=18742;EAS_AF=0.3165;AMR_AF=0.2507;AFR_AF=0.174;EUR_AF=0.2227;SAS_AF=0.2546;AA=C|||;VT=SNP
1	200391561	rs4414069	T	C	100	PASS	AC=1869;AF=0.373203;AN=5008;NS=2504;DP=20833;EAS_AF=0.1746;AMR_AF=0.3833;AFR_AF=0.6165;EUR_AF=0.3867;SAS_AF=0.228;AA=T|||;VT=SNP
1	200392832	rs4256848	C	G	100	PASS	AC=1364;AF=0.272364;AN=5008;NS=2504;DP=18018;EAS_AF=0.3145;AMR_AF=0.2579;AFR_AF=0.3011;EUR_AF=0.2227;SAS_AF=0.2515;AA=G|||;VT=SNP
1	200395660	rs34178183	A	G	100	PASS	AC=1747;AF=0.348842;AN=5008;NS=2504;DP=20170;EAS_AF=0.1736;AMR_AF=0.3761;AFR_AF=0.5287;EUR_AF=0.3847;SAS_AF=0.2301;AA=A|||;VT=SNP
1	200395746	rs6427826	G	A	100	PASS	AC=1368;AF=0.273163;AN=5008;NS=2504;DP=22686;EAS_AF=0.3244;AMR_AF=0.2565;AFR_AF=0.2973;EUR_AF=0.2217;SAS_AF=0.2526;AA=G|||;VT=SNP
1	200396523	rs10800700	C	T	100	PASS	AC=1358;AF=0.271166;AN=5008;NS=2504;DP=14627;EAS_AF=0.3155;AMR_AF=0.2565;AFR_AF=0.2973;EUR_AF=0.2217;SAS_AF=0.2515;AA=t|||;VT=SNP
1	200398387	rs6427827	T	A	100	PASS	AC=3266;AF=0.652157;AN=5008;NS=2504;DP=17122;EAS_AF=0.4881;AMR_AF=0.6455;AFR_AF=0.9418;EUR_AF=0.6074;SAS_AF=0.4806;AA=A|||;VT=SNP
1	200398636	rs17691442	A	C	100	PASS	AC=1877;AF=0.3748;AN=5008;NS=2504;DP=18483;EAS_AF=0.1736;AMR_AF=0.3862;AFR_AF=0.6218;EUR_AF=0.3857;SAS_AF=0.229;AA=A|||;VT=SNP
1	200399706	rs4915438	C	T	100	PASS	AC=1886;AF=0.376597;AN=5008;NS=2504;DP=20097;EAS_AF=0.1736;AMR_AF=0.3862;AFR_AF=0.6286;EUR_AF=0.3857;SAS_AF=0.229;AA=C|||;VT=SNP
1	200399900	rs4915439	A	C	100	PASS	AC=1877;AF=0.3748;AN=5008;NS=2504;DP=12247;EAS_AF=0.1736;AMR_AF=0.3862;AFR_AF=0.6218;EUR_AF=0.3857;SAS_AF=0.229;AA=A|||;VT=SNP
1	200400542	rs6702494	A	G	100	PASS	AC=1878;AF=0.375;AN=5008;NS=2504;DP=17863;EAS_AF=0.1736;AMR_AF=0.3862;AFR_AF=0.6225;EUR_AF=0.3857;SAS_AF=0.229;AA=A|||;VT=SNP
1	200402265	rs10919926	T	C	100	PASS	AC=1358;AF=0.271166;AN=5008;NS=2504;DP=17268;EAS_AF=0.3165;AMR_AF=0.2565;AFR_AF=0.2965;EUR_AF=0.2217;SAS_AF=0.2515;AA=T|||;VT=SNP
1	200402839	rs12132891	A	G	100	PASS	AC=1910;AF=0.38139;AN=5008;NS=2504;DP=17090;EAS_AF=0.1736;AMR_AF=0.3876;AFR_AF=0.6452;EUR_AF=0.3857;SAS_AF=0.2301;AA=A|||;VT=SNP
1	200403095	rs10494814	T	C	100	PASS	AC=1747;AF=0.348842;AN=5008;NS=2504;DP=17388;EAS_AF=0.1736;AMR_AF=0.3761;AFR_AF=0.5295;EUR_AF=0.3837;SAS_AF=0.2301;AA=T|||;VT=SNP
1	200403499	rs10919927	A	G	100	PASS	AC=4027;AF=0.804113;AN=5008;NS=2504;DP=17193;EAS_AF=0.9365;AMR_AF=0.7248;AFR_AF=0.9697;EUR_AF=0.6143;SAS_AF=0.6953;AA=G|||;VT=SNP
1	200404343	rs7544904	C	T	100	PASS	AC=1357;AF=0.270966;AN=5008;NS=2504;DP=20731;EAS_AF=0.3155;AMR_AF=0.2565;AFR_AF=0.2965;EUR_AF=0.2217;SAS_AF=0.2515;AA=T|||;VT=SNP
1	200404939	rs4415602	A	G	100	PASS	AC=1749;AF=0.349241;AN=5008;NS=2504;DP=17577;EAS_AF=0.1746;AMR_AF=0.3761;AFR_AF=0.5295;EUR_AF=0.3847;SAS_AF=0.2301;AA=A|||;VT=SNP
1	200404951	rs4411153	G	C	100	PASS	AC=1748;AF=0.349042;AN=5008;NS=2504;DP=17757;EAS_AF=0.1736;AMR_AF=0.3761;AFR_AF=0.5295;EUR_AF=0.3847;SAS_AF=0.2301;AA=G|||;VT=SNP
1	200405735	rs16846692	A	G	100	PASS	AC=1188;AF=0.23722;AN=5008;NS=2504;DP=17659;EAS_AF=0.3155;AMR_AF=0.2493;AFR_AF=0.1725;EUR_AF=0.2217;SAS_AF=0.2515;AA=A|||;VT=SNP
1	200406928	rs4518934	T	C	100	PASS	AC=4025;AF=0.803714;AN=5008;NS=2504;DP=19421;EAS_AF=0.9365;AMR_AF=0.7248;AFR_AF=0.969;EUR_AF=0.6133;SAS_AF=0.6953;AA=C|||;VT=SNP
1	200407947	rs12125266	G	A	100	PASS	AC=1747;AF=0.348842;AN=5008;NS=2504;DP=15890;EAS_AF=0.1736;AMR_AF=0.3761;AFR_AF=0.5303;EUR_AF=0.3837;SAS_AF=0.229;AA=G|||;VT=SNP
1	200408182	rs12030637	G	A	100	PASS	AC=1190;AF=0.23762;AN=5008;NS=2504;DP=20879;EAS_AF=0.3155;AMR_AF=0.2493;AFR_AF=0.1725;EUR_AF=0.2217;SAS_AF=0.2536;AA=G|||;VT=SNP
1	200409515	rs6666661	A	G	100	PASS	AC=1360;AF=0.271565;AN=5008;NS=2504;DP=16003;EAS_AF=0.3165;AMR_AF=0.2565;AFR_AF=0.2973;EUR_AF=0.2227;SAS_AF=0.2515;AA=G|||;VT=SNP
1	200410560	rs7547315	C	T	100	PASS	AC=1678;AF=0.335064;AN=5008;NS=2504;DP=20465;EAS_AF=0.1706;AMR_AF=0.3703;AFR_AF=0.4826;EUR_AF=0.3847;SAS_AF=0.229;AA=C|||;VT=SNP
1	200410773	rs61824928	C	A	100	PASS	AC=1208;AF=0.241214;AN=5008;NS=2504;DP=22852;EAS_AF=0.3204;AMR_AF=0.2493;AFR_AF=0.1823;EUR_AF=0.2227;SAS_AF=0.2526;AA=C|||;VT=SNP
1	200414060	rs12022405	C	T	100	PASS	AC=658;AF=0.13139;AN=5008;NS=2504;DP=19273;EAS_AF=0.2946;AMR_AF=0.1398;AFR_AF=0.0658;EUR_AF=0.0885;SAS_AF=0.09;AA=C|||;VT=SNP
1	200414959	rs7515363	C	T	100	PASS	AC=4029;AF=0.804513;AN=5008;NS=2504;DP=14611;EAS_AF=0.9365;AMR_AF=0.7248;AFR_AF=0.969;EUR_AF=0.6163;SAS_AF=0.6963;AA=T|||;VT=SNP
1	200418613	rs12131135	G	T	100	PASS	AC=2431;AF=0.485423;AN=5008;NS=2504;DP=15641;EAS_AF=0.1954;AMR_AF=0.4957;AFR_AF=0.7421;EUR_AF=0.5209;SAS_AF=0.3937;AA=G|||;VT=SNP
1	200418805	rs57872228	T	C	100	PASS	AC=864;AF=0.172524;AN=5008;NS=2504;DP=15775;EAS_AF=0.1865;AMR_AF=0.2133;AFR_AF=0.112;EUR_AF=0.171;SAS_AF=0.2127;AA=T|||;VT=SNP
1	200420013	rs57070173	C	T	100	PASS	AC=657;AF=0.13119;AN=5008;NS=2504;DP=20119;EAS_AF=0.2937;AMR_AF=0.1412;AFR_AF=0.0651;EUR_AF=0.0885;SAS_AF=0.09;AA=C|||;VT=SNP
1	200420869	rs12044341	A	G	100	PASS	AC=647;AF=0.129193;AN=5008;NS=2504;DP=12264;EAS_AF=0.2937;AMR_AF=0.1412;AFR_AF=0.0575;EUR_AF=0.0885;SAS_AF=0.09;AA=A|||;VT=SNP
1	200420907	rs10919932	C	T	100	PASS	AC=817;AF=0.163139;AN=5008;NS=2504;DP=11922;EAS_AF=0.2937;AMR_AF=0.1484;AFR_AF=0.1823;EUR_AF=0.0885;SAS_AF=0.09;AA=C|||;VT=SNP
1	200421422	rs10919933	A	G	100	PASS	AC=817;AF=0.163139;AN=5008;NS=2504;DP=16855;EAS_AF=0.2937;AMR_AF=0.1484;AFR_AF=0.1823;EUR_AF=0.0885;SAS_AF=0.09;AA=A|||;VT=SNP
1	200421446	rs4317838	C	A	100	PASS	AC=3276;AF=0.654153;AN=5008;NS=2504;DP=16891;EAS_AF=0.4881;AMR_AF=0.6484;AFR_AF=0.9433;EUR_AF=0.6093;SAS_AF=0.4847;AA=A|||;VT=SNP
1	200421466	rs4427435	A	G	100	PASS	AC=2435;AF=0.486222;AN=5008;NS=2504;DP=17028;EAS_AF=0.1954;AMR_AF=0.5043;AFR_AF=0.7398;EUR_AF=0.5209;SAS_AF=0.3947;AA=A|||;VT=SNP
1	200421491	rs10919934	C	A	100	PASS	AC=817;AF=0.163139;AN=5008;NS=2504;DP=17214;EAS_AF=0.2937;AMR_AF=0.1484;AFR_AF=0.1823;EUR_AF=0.0885;SAS_AF=0.09;AA=C|||;VT=SNP
1	200421747	rs4512680	T	C	100	PASS	AC=1673;AF=0.334065;AN=5008;NS=2504;DP=14202;EAS_AF=0.4792;AMR_AF=0.3602;AFR_AF=0.2897;EUR_AF=0.2594;SAS_AF=0.3027;AA=C|||;VT=SNP
1	200421898	rs12082076	G	A	100	PASS	AC=816;AF=0.162939;AN=5008;NS=2504;DP=15346;EAS_AF=0.2937;AMR_AF=0.1484;AFR_AF=0.1815;EUR_AF=0.0885;SAS_AF=0.09;AA=G|||;VT=SNP
1	200423649	rs7526932	C	T	100	PASS	AC=1439;AF=0.28734;AN=5008;NS=2504;DP=18593;EAS_AF=0.0089;AMR_AF=0.2738;AFR_AF=0.5393;EUR_AF=0.3489;SAS_AF=0.18;AA=c|||;VT=SNP
1	200423841	rs12095036	A	C	100	PASS	AC=817;AF=0.163139;AN=5008;NS=2504;DP=19637;EAS_AF=0.2937;AMR_AF=0.1484;AFR_AF=0.1823;EUR_AF=0.0885;SAS_AF=0.09;AA=C|||;VT=SNP
1	200424472	rs10919936	A	G	100	PASS	AC=818;AF=0.163339;AN=5008;NS=2504;DP=15209;EAS_AF=0.2946;AMR_AF=0.1484;AFR_AF=0.1823;EUR_AF=0.0885;SAS_AF=0.09;AA=G|||;VT=SNP
1	200425176	rs12085230	T	A	100	PASS	AC=820;AF=0.163738;AN=5008;NS=2504;DP=16775;EAS_AF=0.2946;AMR_AF=0.1499;AFR_AF=0.1838;EUR_AF=0.0885;SAS_AF=0.089;AA=T|||;VT=SNP
1	200425212	rs12059187	C	T	100	PASS	AC=820;AF=0.163738;AN=5008;NS=2504;DP=14817;EAS_AF=0.2946;AMR_AF=0.1499;AFR_AF=0.1838;EUR_AF=0.0885;SAS_AF=0.089;AA=C|||;VT=SNP
1	200425398	rs12132868	G	C	100	PASS	AC=1538;AF=0.307109;AN=5008;NS=2504;DP=13982;EAS_AF=0.0089;AMR_AF=0.2767;AFR_AF=0.6082;EUR_AF=0.3489;SAS_AF=0.1861;AA=G|||;VT=SNP
1	200425433	rs12117955	C	A	100	PASS	AC=1444;AF=0.288339;AN=5008;NS=2504;DP=17802;EAS_AF=0.0089;AMR_AF=0.2738;AFR_AF=0.5386;EUR_AF=0.3489;SAS_AF=0.1861;AA=C|||;VT=SNP
1	200425797	rs10218685	A	T	100	PASS	AC=817;AF=0.163139;AN=5008;NS=2504;DP=17651;EAS_AF=0.2946;AMR_AF=0.1484;AFR_AF=0.1823;EUR_AF=0.0885;SAS_AF=0.089;AA=A|||;VT=SNP
1	200426785	rs7531710	T	C	100	PASS	AC=818;AF=0.163339;AN=5008;NS=2504;DP=18152;EAS_AF=0.2946;AMR_AF=0.1484;AFR_AF=0.1831;EUR_AF=0.0885;SAS_AF=0.089;AA=T|||;VT=SNP
1	200427381	rs12566495	G	A	100	PASS	AC=647;AF=0.129193;AN=5008;NS=2504;DP=19771;EAS_AF=0.2996;AMR_AF=0.1412;AFR_AF=0.0537;EUR_AF=0.0885;SAS_AF=0.089;AA=G|||;VT=SNP
1	200427888	rs10157694	C	T	100	PASS	AC=949;AF=0.189497;AN=5008;NS=2504;DP=20593;EAS_AF=0.4187;AMR_AF=0.1484;AFR_AF=0.1846;EUR_AF=0.0895;SAS_AF=0.092;AA=T|||;VT=SNP
1	200429002	rs10919937	T	G	100	PASS	AC=3997;AF=0.798123;AN=5008;NS=2504;DP=18227;EAS_AF=0.9315;AMR_AF=0.7262;AFR_AF=0.969;EUR_AF=0.6103;SAS_AF=0.6738;AA=G|||;VT=SNP
1	200429085	rs12090906	T	C	100	PASS	AC=950;AF=0.189696;AN=5008;NS=2504;DP=17617;EAS_AF=0.4157;AMR_AF=0.1455;AFR_AF=0.1891;EUR_AF=0.0815;SAS_AF=0.1002;AA=C|||;VT=SNP
1	200429181	rs61824932	G	A	100	PASS	AC=768;AF=0.153355;AN=5008;NS=2504;DP=16589;EAS_AF=0.4117;AMR_AF=0.1398;AFR_AF=0.0575;EUR_AF=0.0815;SAS_AF=0.1002;AA=G|||;VT=SNP
1	200429488	rs10919938	A	T	100	PASS	AC=3396;AF=0.678115;AN=5008;NS=2504;DP=17267;EAS_AF=0.621;AMR_AF=0.6455;AFR_AF=0.9418;EUR_AF=0.6024;SAS_AF=0.4816;AA=T|||;VT=SNP
1	200429900	rs10158702	T	G	100	PASS	AC=3447;AF=0.688299;AN=5008;NS=2504;DP=12963;EAS_AF=0.6637;AMR_AF=0.6556;AFR_AF=0.9425;EUR_AF=0.6024;SAS_AF=0.4816;AA=G|||;VT=SNP
1	200431069	rs16846750	T	C	100	PASS	AC=999;AF=0.199481;AN=5008;NS=2504;DP=19027;EAS_AF=0.4583;AMR_AF=0.1556;AFR_AF=0.1876;EUR_AF=0.0815;SAS_AF=0.1012;AA=C|||;VT=SNP
1	200431253	rs10737571	T	C	100	PASS	AC=3991;AF=0.796925;AN=5008;NS=2504;DP=16867;EAS_AF=0.9315;AMR_AF=0.7248;AFR_AF=0.969;EUR_AF=0.6083;SAS_AF=0.6708;AA=C|||;VT=SNP
1	200431643	rs7535801	G	A	100	PASS	AC=1467;AF=0.292931;AN=5008;NS=2504;DP=19002;EAS_AF=0.0099;AMR_AF=0.2695;AFR_AF=0.5688;EUR_AF=0.3499;SAS_AF=0.1697;AA=G|||;VT=SNP
1	200435300	rs4915441	A	C	100	PASS	AC=3992;AF=0.797125;AN=5008;NS=2504;DP=18122;EAS_AF=0.9315;AMR_AF=0.7248;AFR_AF=0.969;EUR_AF=0.6083;SAS_AF=0.6718;AA=C|||;VT=SNP
1	200435809	rs4511151	A	G	100	PASS	AC=997;AF=0.199081;AN=5008;NS=2504;DP=17975;EAS_AF=0.4573;AMR_AF=0.1556;AFR_AF=0.1868;EUR_AF=0.0815;SAS_AF=0.1012;AA=G|||;VT=SNP
1	200436188	rs61824951	C	G	100	PASS	AC=947;AF=0.189097;AN=5008;NS=2504;DP=18122;EAS_AF=0.4157;AMR_AF=0.1455;AFR_AF=0.1861;EUR_AF=0.0815;SAS_AF=0.1012;AA=C|||;VT=SNP
1	200436428	rs12021556	A	G	100	PASS	AC=997;AF=0.199081;AN=5008;NS=2504;DP=17789;EAS_AF=0.4573;AMR_AF=0.1556;AFR_AF=0.1868;EUR_AF=0.0815;SAS_AF=0.1012;AA=G|||;VT=SNP
1	200437121	rs7549170	T	C	100	PASS	AC=997;AF=0.199081;AN=5008;NS=2504;DP=17185;EAS_AF=0.4573;AMR_AF=0.1556;AFR_AF=0.1868;EUR_AF=0.0815;SAS_AF=0.1012;AA=T|||;VT=SNP
1	200437506	rs12058730	A	G	100	PASS	AC=996;AF=0.198882;AN=5008;NS=2504;DP=18633;EAS_AF=0.4573;AMR_AF=0.1556;AFR_AF=0.1868;EUR_AF=0.0805;SAS_AF=0.1012;AA=A|||;VT=SNP
1	200437722	rs12095161	T	C	100	PASS	AC=997;AF=0.199081;AN=5008;NS=2504;DP=19179;EAS_AF=0.4573;AMR_AF=0.1556;AFR_AF=0.1868;EUR_AF=0.0815;SAS_AF=0.1012;AA=C|||;VT=SNP
1	200437998	rs12095255	T	A	100	PASS	AC=997;AF=0.199081;AN=5008;NS=2504;DP=18537;EAS_AF=0.4573;AMR_AF=0.1556;AFR_AF=0.1868;EUR_AF=0.0815;SAS_AF=0.1012;AA=T|||;VT=SNP
1	200438701	rs9287107	A	G	100	PASS	AC=998;AF=0.199281;AN=5008;NS=2504;DP=15955;EAS_AF=0.4583;AMR_AF=0.1556;AFR_AF=0.1868;EUR_AF=0.0815;SAS_AF=0.1012;AA=A|||;VT=SNP
1	200438767	rs10218818	T	A	100	PASS	AC=998;AF=0.199281;AN=5008;NS=2504;DP=15680;EAS_AF=0.4583;AMR_AF=0.1556;AFR_AF=0.1868;EUR_AF=0.0815;SAS_AF=0.1012;AA=A|||;VT=SNP
1	200440040	rs12032584	C	T	100	PASS	AC=998;AF=0.199281;AN=5008;NS=2504;DP=17144;EAS_AF=0.4583;AMR_AF=0.1556;AFR_AF=0.1868;EUR_AF=0.0815;SAS_AF=0.1012;AA=C|||;VT=SNP
1	200440537	rs10800702	T	C	100	PASS	AC=998;AF=0.199281;AN=5008;NS=2504;DP=15057;EAS_AF=0.4583;AMR_AF=0.1556;AFR_AF=0.1868;EUR_AF=0.0815;SAS_AF=0.1012;AA=C|||;VT=SNP
1	200440758	rs12128268	C	G	100	PASS	AC=1473;AF=0.294129;AN=5008;NS=2504;DP=17859;EAS_AF=0.0099;AMR_AF=0.2723;AFR_AF=0.5719;EUR_AF=0.3499;SAS_AF=0.1697;AA=C|||;VT=SNP
1	200440810	rs10919940	C	T	100	PASS	AC=822;AF=0.164137;AN=5008;NS=2504;DP=17334;EAS_AF=0.4583;AMR_AF=0.1484;AFR_AF=0.0575;EUR_AF=0.0815;SAS_AF=0.1012;AA=C|||;VT=SNP
1	200440865	rs10919941	A	G	100	PASS	AC=829;AF=0.165535;AN=5008;NS=2504;DP=17683;EAS_AF=0.4583;AMR_AF=0.1484;AFR_AF=0.0628;EUR_AF=0.0815;SAS_AF=0.1012;AA=A|||;VT=SNP
1	200441048	rs11576960	T	C	100	PASS	AC=877;AF=0.17512;AN=5008;NS=2504;DP=17885;EAS_AF=0.1964;AMR_AF=0.219;AFR_AF=0.115;EUR_AF=0.167;SAS_AF=0.2117;AA=T|||;VT=SNP
1	200441874	rs10494817	G	A	100	PASS	AC=944;AF=0.188498;AN=5008;NS=2504;DP=4268;EAS_AF=0.4583;AMR_AF=0.1542;AFR_AF=0.1467;EUR_AF=0.0815;SAS_AF=0.1012;AA=A|||;VT=SNP
1	200442435	rs4387206	A	G	100	PASS	AC=3477;AF=0.694289;AN=5008;NS=2504;DP=17709;EAS_AF=0.6667;AMR_AF=0.6542;AFR_AF=0.9501;EUR_AF=0.5984;SAS_AF=0.5041;AA=G|||;VT=SNP
1	200442849	rs12130445	C	G	100	PASS	AC=3334;AF=0.665735;AN=5008;NS=2504;DP=20344;EAS_AF=0.5913;AMR_AF=0.6383;AFR_AF=0.9145;EUR_AF=0.5984;SAS_AF=0.4949;AA=C|||;VT=SNP
1	200444823	rs3922560	G	C	100	PASS	AC=1010;AF=0.201677;AN=5008;NS=2504;DP=18234;EAS_AF=0.373;AMR_AF=0.1758;AFR_AF=0.1823;EUR_AF=0.1312;SAS_AF=0.1421;AA=G|||;VT=SNP
1	200445203	rs57765583	T	C	100	PASS	AC=746;AF=0.148962;AN=5008;NS=2504;DP=16905;EAS_AF=0.373;AMR_AF=0.134;AFR_AF=0.0651;EUR_AF=0.0795;SAS_AF=0.1135;AA=C|||;VT=SNP
1	200445500	rs7542515	T	C	100	PASS	AC=3374;AF=0.673722;AN=5008;NS=2504;DP=14491;EAS_AF=0.5883;AMR_AF=0.6354;AFR_AF=0.9486;EUR_AF=0.5984;SAS_AF=0.4949;AA=C|||;VT=SNP
1	200446077	rs6692204	T	G	100	PASS	AC=2152;AF=0.429712;AN=5008;NS=2504;DP=16495;EAS_AF=0.2153;AMR_AF=0.451;AFR_AF=0.6104;EUR_AF=0.4672;SAS_AF=0.3528;AA=T|||;VT=SNP
1	200446692	rs34441513	A	G	100	PASS	AC=1010;AF=0.201677;AN=5008;NS=2504;DP=17394;EAS_AF=0.373;AMR_AF=0.1744;AFR_AF=0.1831;EUR_AF=0.1312;SAS_AF=0.1421;AA=G|||;VT=SNP
1	200446885	rs16846759	C	T	100	PASS	AC=1010;AF=0.201677;AN=5008;NS=2504;DP=19972;EAS_AF=0.373;AMR_AF=0.1744;AFR_AF=0.1808;EUR_AF=0.1332;SAS_AF=0.1431;AA=T|||;VT=SNP
1	200446986	rs16846760	G	A	100	PASS	AC=698;AF=0.139377;AN=5008;NS=2504;DP=20201;EAS_AF=0.372;AMR_AF=0.1311;AFR_AF=0.031;EUR_AF=0.0795;SAS_AF=0.1135;AA=G|||;VT=SNP
1	200447395	rs2589	C	T	100	PASS	AC=3373;AF=0.673522;AN=5008;NS=2504;DP=22509;EAS_AF=0.5883;AMR_AF=0.6326;AFR_AF=0.9493;EUR_AF=0.5984;SAS_AF=0.4949;AA=T|||;VT=SNP
1	200447874	rs12567721	G	C	100	PASS	AC=699;AF=0.139577;AN=5008;NS=2504;DP=15236;EAS_AF=0.372;AMR_AF=0.1326;AFR_AF=0.031;EUR_AF=0.0795;SAS_AF=0.1135;AA=G|||;VT=SNP
1	200449182	rs10800703	T	C	100	PASS	AC=2404;AF=0.480032;AN=5008;NS=2504;DP=19555;EAS_AF=0.2153;AMR_AF=0.4597;AFR_AF=0.7973;EUR_AF=0.4672;SAS_AF=0.3517;AA=T|||;VT=SNP
1	200449258	rs7554949	T	C	100	PASS	AC=2117;AF=0.422724;AN=5008;NS=2504;DP=19446;EAS_AF=0.2153;AMR_AF=0.4438;AFR_AF=0.5877;EUR_AF=0.4682;SAS_AF=0.3517;AA=T|||;VT=SNP
1	200449490	rs61824954	A	G	100	PASS	AC=699;AF=0.139577;AN=5008;NS=2504;DP=17243;EAS_AF=0.372;AMR_AF=0.1311;AFR_AF=0.0318;EUR_AF=0.0795;SAS_AF=0.1135;AA=A|||;VT=SNP
1	200450197	rs7546093	C	A	100	PASS	AC=698;AF=0.139377;AN=5008;NS=2504;DP=22807;EAS_AF=0.371;AMR_AF=0.1311;AFR_AF=0.0318;EUR_AF=0.0795;SAS_AF=0.1135;AA=C|||;VT=SNP
1	200450366	rs12025215	A	G	100	PASS	AC=892;AF=0.178115;AN=5008;NS=2504;DP=20473;EAS_AF=0.3442;AMR_AF=0.1354;AFR_AF=0.1467;EUR_AF=0.0606;SAS_AF=0.2004;AA=A|||;VT=SNP
1	200451645	rs4915442	T	C	100	PASS	AC=3667;AF=0.732228;AN=5008;NS=2504;DP=12079;EAS_AF=0.9315;AMR_AF=0.6758;AFR_AF=0.8132;EUR_AF=0.5557;SAS_AF=0.6391;AA=C|||;VT=SNP
1	200451728	rs4915443	C	T	100	PASS	AC=3013;AF=0.601637;AN=5008;NS=2504;DP=12814;EAS_AF=0.5883;AMR_AF=0.5879;AFR_AF=0.761;EUR_AF=0.5467;SAS_AF=0.4663;AA=C|||;VT=SNP
1	200451943	rs6673000	A	G	100	PASS	AC=3062;AF=0.611422;AN=5008;NS=2504;DP=10506;EAS_AF=0.5883;AMR_AF=0.5836;AFR_AF=0.8018;EUR_AF=0.5457;SAS_AF=0.4652;AA=G|||;VT=SNP
1	200452099	rs4459142	G	A	100	PASS	AC=3062;AF=0.611422;AN=5008;NS=2504;DP=13234;EAS_AF=0.5883;AMR_AF=0.5836;AFR_AF=0.8018;EUR_AF=0.5457;SAS_AF=0.4652;AA=G|||;VT=SNP
1	200452498	rs4567307	G	A	100	PASS	AC=3007;AF=0.600439;AN=5008;NS=2504;DP=19701;EAS_AF=0.5903;AMR_AF=0.5807;AFR_AF=0.7602;EUR_AF=0.5457;SAS_AF=0.4652;AA=G|||;VT=SNP
1	200453004	rs10919944	G	A	100	PASS	AC=3002;AF=0.599441;AN=5008;NS=2504;DP=17955;EAS_AF=0.5903;AMR_AF=0.5764;AFR_AF=0.7602;EUR_AF=0.5437;SAS_AF=0.4652;AA=G|||;VT=SNP
1	200453320	rs4506486	C	T	100	PASS	AC=3378;AF=0.674521;AN=5008;NS=2504;DP=17829;EAS_AF=0.5913;AMR_AF=0.6268;AFR_AF=0.9561;EUR_AF=0.5964;SAS_AF=0.4939;AA=T|||;VT=SNP
1	200453382	rs4356080	A	G	100	PASS	AC=3011;AF=0.601238;AN=5008;NS=2504;DP=16841;EAS_AF=0.5913;AMR_AF=0.5836;AFR_AF=0.761;EUR_AF=0.5457;SAS_AF=0.4652;AA=A|||;VT=SNP
1	200453419	rs4471299	T	C	100	PASS	AC=3009;AF=0.600839;AN=5008;NS=2504;DP=16756;EAS_AF=0.5913;AMR_AF=0.5807;AFR_AF=0.761;EUR_AF=0.5457;SAS_AF=0.4652;AA=C|||;VT=SNP
1	200454340	rs4915444	A	C	100	PASS	AC=3382;AF=0.675319;AN=5008;NS=2504;DP=18526;EAS_AF=0.5913;AMR_AF=0.6311;AFR_AF=0.9561;EUR_AF=0.5984;SAS_AF=0.4928;AA=C|||;VT=SNP
1	200454758	rs7365695	T	A	100	PASS	AC=3383;AF=0.675519;AN=5008;NS=2504;DP=17827;EAS_AF=0.5913;AMR_AF=0.6311;AFR_AF=0.9561;EUR_AF=0.5984;SAS_AF=0.4939;AA=A|||;VT=SNP
1	200455208	rs6427829	C	T	100	PASS	AC=3325;AF=0.663938;AN=5008;NS=2504;DP=18045;EAS_AF=0.5903;AMR_AF=0.621;AFR_AF=0.9183;EUR_AF=0.5964;SAS_AF=0.4959;AA=T|||;VT=SNP
1	200456424	rs10919946	G	A	100	PASS	AC=1029;AF=0.205471;AN=5008;NS=2504;DP=18617;EAS_AF=0.3403;AMR_AF=0.1484;AFR_AF=0.2443;EUR_AF=0.0606;SAS_AF=0.2035;AA=G|||;VT=SNP
1	200456705	rs10919947	G	T	100	PASS	AC=4004;AF=0.799521;AN=5008;NS=2504;DP=9599;EAS_AF=0.9286;AMR_AF=0.7406;AFR_AF=0.9486;EUR_AF=0.6322;SAS_AF=0.6789;AA=T|||;VT=SNP
1	200457488	rs4498832	A	G	100	PASS	AC=3960;AF=0.790735;AN=5008;NS=2504;DP=8799;EAS_AF=0.9196;AMR_AF=0.7392;AFR_AF=0.9274;EUR_AF=0.6302;SAS_AF=0.6748;AA=G|||;VT=SNP
1	200462133	rs4636495	G	A	100	PASS	AC=3997;AF=0.798123;AN=5008;NS=2504;DP=11017;EAS_AF=0.9296;AMR_AF=0.7363;AFR_AF=0.9486;EUR_AF=0.6292;SAS_AF=0.6769;AA=A|||;VT=SNP
1	200463530	rs4297329	C	T	100	PASS	AC=2999;AF=0.598842;AN=5008;NS=2504;DP=18471;EAS_AF=0.5437;AMR_AF=0.6081;AFR_AF=0.7027;EUR_AF=0.6173;SAS_AF=0.4898;AA=C|||;VT=SNP
1	200463931	rs7526387	C	A	100	PASS	AC=4018;AF=0.802316;AN=5008;NS=2504;DP=16771;EAS_AF=0.9296;AMR_AF=0.7277;AFR_AF=0.9705;EUR_AF=0.6272;SAS_AF=0.6769;AA=a|||;VT=SNP
1	200464803	rs6427830	C	T	100	PASS	AC=4065;AF=0.811701;AN=5008;NS=2504;DP=19560;EAS_AF=0.9286;AMR_AF=0.7378;AFR_AF=0.9766;EUR_AF=0.6541;SAS_AF=0.683;AA=T|||;VT=SNP
1	200465271	rs11576723	G	T	100	PASS	AC=659;AF=0.131589;AN=5008;NS=2504;DP=17095;EAS_AF=0.0575;AMR_AF=0.1758;AFR_AF=0.0204;EUR_AF=0.2038;SAS_AF=0.2526;AA=G|||;VT=SNP
1	200465574	rs6427831	G	C	100	PASS	AC=4074;AF=0.813498;AN=5008;NS=2504;DP=17578;EAS_AF=0.4812;AMR_AF=0.8242;AFR_AF=0.9977;EUR_AF=0.9622;SAS_AF=0.7464;AA=C|||;VT=SNP
1	200466004	rs6427832	A	G	100	PASS	AC=3869;AF=0.772564;AN=5008;NS=2504;DP=19003;EAS_AF=0.5823;AMR_AF=0.7219;AFR_AF=0.9221;EUR_AF=0.7753;SAS_AF=0.7996;AA=G|||;VT=SNP
1	200466694	rs7541311	A	G	100	PASS	AC=4091;AF=0.816893;AN=5008;NS=2504;DP=12009;EAS_AF=0.6329;AMR_AF=0.8098;AFR_AF=0.9493;EUR_AF=0.9175;SAS_AF=0.729;AA=G|||;VT=SNP
1	200467316	rs4396147	G	A	100	PASS	AC=2245;AF=0.448283;AN=5008;NS=2504;DP=16980;EAS_AF=0.504;AMR_AF=0.4323;AFR_AF=0.4289;EUR_AF=0.4364;SAS_AF=0.4407;AA=G|||;VT=SNP
1	200467395	rs12739671	A	G	100	PASS	AC=3168;AF=0.632588;AN=5008;NS=2504;DP=20918;EAS_AF=0.63;AMR_AF=0.6657;AFR_AF=0.5265;EUR_AF=0.6998;SAS_AF=0.6861;AA=A|||;VT=SNP
1	200467582	rs10919950	G	A	100	PASS	AC=2181;AF=0.435503;AN=5008;NS=2504;DP=20427;EAS_AF=0.496;AMR_AF=0.4078;AFR_AF=0.4266;EUR_AF=0.3926;SAS_AF=0.4489;AA=g|||;VT=SNP
1	200467678	rs10919951	T	C	100	PASS	AC=2277;AF=0.454673;AN=5008;NS=2504;DP=21887;EAS_AF=0.505;AMR_AF=0.438;AFR_AF=0.438;EUR_AF=0.4364;SAS_AF=0.456;AA=T|||;VT=SNP
1	200468255	rs6670160	C	T	100	PASS	AC=819;AF=0.163538;AN=5008;NS=2504;DP=17977;EAS_AF=0.127;AMR_AF=0.2651;AFR_AF=0.0242;EUR_AF=0.3062;SAS_AF=0.1708;AA=C|||;VT=SNP
1	200468483	rs61826984	T	C	100	PASS	AC=2213;AF=0.441893;AN=5008;NS=2504;DP=17045;EAS_AF=0.6726;AMR_AF=0.2363;AFR_AF=0.4501;EUR_AF=0.2634;SAS_AF=0.5225;AA=T|||;VT=SNP
1	200468618	rs12745825	G	A	100	PASS	AC=912;AF=0.182109;AN=5008;NS=2504;DP=17057;EAS_AF=0.125;AMR_AF=0.3012;AFR_AF=0.0227;EUR_AF=0.338;SAS_AF=0.2117;AA=G|||;VT=SNP
1	200468863	rs79318013	G	A	100	PASS	AC=550;AF=0.109824;AN=5008;NS=2504;DP=17238;EAS_AF=0.2153;AMR_AF=0.0994;AFR_AF=0.062;EUR_AF=0.0149;SAS_AF=0.1708;AA=G|||;VT=SNP
1	200469505	rs6427833	T	C	100	PASS	AC=1232;AF=0.246006;AN=5008;NS=2504;DP=20831;EAS_AF=0.3958;AMR_AF=0.3775;AFR_AF=0.1679;EUR_AF=0.1899;SAS_AF=0.1616;AA=T|||;VT=SNP
1	200469670	rs6674109	G	C	100	PASS	AC=785;AF=0.156749;AN=5008;NS=2504;DP=19565;EAS_AF=0.3224;AMR_AF=0.1499;AFR_AF=0.0976;EUR_AF=0.0159;SAS_AF=0.2157;AA=G|||;VT=SNP
1	200470069	rs7553314	A	G	100	PASS	AC=1667;AF=0.332867;AN=5008;NS=2504;DP=18968;EAS_AF=0.3304;AMR_AF=0.2767;AFR_AF=0.4213;EUR_AF=0.2197;SAS_AF=0.3722;AA=G|||;VT=SNP
1	200470926	rs12087049	C	T	100	PASS	AC=1637;AF=0.326877;AN=5008;NS=2504;DP=17087;EAS_AF=0.3304;AMR_AF=0.2752;AFR_AF=0.4009;EUR_AF=0.2197;SAS_AF=0.3701;AA=C|||;VT=SNP
1	200471096	rs10919952	C	T	100	PASS	AC=4545;AF=0.907548;AN=5008;NS=2504;DP=12093;EAS_AF=0.9444;AMR_AF=0.9424;AFR_AF=0.8865;EUR_AF=0.9076;SAS_AF=0.8732;AA=T|||;VT=SNP
1	200471257	rs10919953	T	C	100	PASS	AC=4546;AF=0.907748;AN=5008;NS=2504;DP=13320;EAS_AF=0.9454;AMR_AF=0.9424;AFR_AF=0.8873;EUR_AF=0.9076;SAS_AF=0.8722;AA=C|||;VT=SNP
1	200471464	rs6680807	C	A	100	PASS	AC=3622;AF=0.723243;AN=5008;NS=2504;DP=15697;EAS_AF=0.62;AMR_AF=0.7795;AFR_AF=0.702;EUR_AF=0.8817;SAS_AF=0.6554;AA=A|||;VT=SNP
1	200472393	rs12132441	A	C	100	PASS	AC=1076;AF=0.214856;AN=5008;NS=2504;DP=19842;EAS_AF=0.1548;AMR_AF=0.2349;AFR_AF=0.0287;EUR_AF=0.4175;SAS_AF=0.3057;AA=A|||;VT=SNP
1	200472990	rs113348968	C	T	100	PASS	AC=1336;AF=0.266773;AN=5008;NS=2504;DP=15952;EAS_AF=0.2946;AMR_AF=0.2853;AFR_AF=0.1906;EUR_AF=0.2177;SAS_AF=0.3783;AA=C|||;VT=SNP
1	200473479	rs10494825	C	T	100	PASS	AC=558;AF=0.111422;AN=5008;NS=2504;DP=17215;EAS_AF=0.004;AMR_AF=0.1643;AFR_AF=0.0113;EUR_AF=0.2694;SAS_AF=0.1575;AA=C|||;VT=SNP
1	200473718	rs4417099	T	G	100	PASS	AC=3825;AF=0.763778;AN=5008;NS=2504;DP=17812;EAS_AF=0.5317;AMR_AF=0.6657;AFR_AF=0.9395;EUR_AF=0.7893;SAS_AF=0.8088;AA=G|||;VT=SNP
1	200473825	rs10919954	G	T	100	PASS	AC=3614;AF=0.721645;AN=5008;NS=2504;DP=16390;EAS_AF=0.5179;AMR_AF=0.6484;AFR_AF=0.8018;EUR_AF=0.7873;SAS_AF=0.8078;AA=T|||;VT=SNP
1	200473967	rs76892418	A	G	100	PASS	AC=1340;AF=0.267572;AN=5008;NS=2504;DP=17956;EAS_AF=0.2956;AMR_AF=0.2954;AFR_AF=0.1641;EUR_AF=0.2406;SAS_AF=0.3865;AA=G|||;VT=SNP
1	200475185	rs74136205	A	G	100	PASS	AC=487;AF=0.0972444;AN=5008;NS=2504;DP=20175;EAS_AF=0.0655;AMR_AF=0.062;AFR_AF=0.1543;EUR_AF=0.0815;SAS_AF=0.0941;AA=A|||;VT=SNP
1	200475235	rs6675963	C	T	100	PASS	AC=2207;AF=0.440695;AN=5008;NS=2504;DP=20067;EAS_AF=0.2183;AMR_AF=0.3314;AFR_AF=0.677;EUR_AF=0.4732;SAS_AF=0.3947;AA=T|||;VT=SNP
1	200476906	rs12138612	C	T	100	PASS	AC=1068;AF=0.213259;AN=5008;NS=2504;DP=14324;EAS_AF=0.1984;AMR_AF=0.2046;AFR_AF=0.0401;EUR_AF=0.3757;SAS_AF=0.3016;AA=T|||;VT=SNP
1	200478129	rs7551486	T	C	100	PASS	AC=3550;AF=0.708866;AN=5008;NS=2504;DP=16790;EAS_AF=0.5942;AMR_AF=0.5807;AFR_AF=0.8283;EUR_AF=0.6759;SAS_AF=0.7904;AA=C|||;VT=SNP
1	200478352	rs10919959	T	C	100	PASS	AC=1441;AF=0.28774;AN=5008;NS=2504;DP=16361;EAS_AF=0.3304;AMR_AF=0.2435;AFR_AF=0.4002;EUR_AF=0.1014;SAS_AF=0.3149;AA=T|||;VT=SNP
1	200478939	rs9943074	A	G	100	PASS	AC=1461;AF=0.291733;AN=5008;NS=2504;DP=9767;EAS_AF=0.3482;AMR_AF=0.2435;AFR_AF=0.4009;EUR_AF=0.1024;SAS_AF=0.3149;AA=A|||;VT=SNP
1	200479973	rs10919960	T	C	100	PASS	AC=1420;AF=0.283546;AN=5008;NS=2504;DP=21961;EAS_AF=0.1964;AMR_AF=0.2637;AFR_AF=0.1694;EUR_AF=0.4821;SAS_AF=0.3374;AA=T|||;VT=SNP
1	200481555	rs7549548	C	T	100	PASS	AC=1666;AF=0.332668;AN=5008;NS=2504;DP=19840;EAS_AF=0.3056;AMR_AF=0.3141;AFR_AF=0.5015;EUR_AF=0.1113;SAS_AF=0.3732;AA=C|||;VT=SNP
1	200481579	rs4568863	C	G	100	PASS	AC=3904;AF=0.779553;AN=5008;NS=2504;DP=20047;EAS_AF=0.6071;AMR_AF=0.7161;AFR_AF=0.9115;EUR_AF=0.7972;SAS_AF=0.8057;AA=G|||;VT=SNP
1	200481756	rs4335405	T	C	100	PASS	AC=3610;AF=0.720847;AN=5008;NS=2504;DP=20458;EAS_AF=0.6081;AMR_AF=0.6383;AFR_AF=0.8298;EUR_AF=0.6789;SAS_AF=0.7914;AA=C|||;VT=SNP
1	200481820	rs4405156	T	C	100	PASS	AC=1242;AF=0.248003;AN=5008;NS=2504;DP=19733;EAS_AF=0.2391;AMR_AF=0.2233;AFR_AF=0.1059;EUR_AF=0.4036;SAS_AF=0.3067;AA=T|||;VT=SNP
1	200481827	rs4612655	A	G	100	PASS	AC=184;AF=0.0367412;AN=5008;NS=2504;DP=19464;EAS_AF=0.002;AMR_AF=0.0259;AFR_AF=0.0045;EUR_AF=0.0567;SAS_AF=0.1033;AA=A|||;VT=SNP
1	200481934	rs4418638	G	A	100	PASS	AC=3898;AF=0.778355;AN=5008;NS=2504;DP=17717;EAS_AF=0.6081;AMR_AF=0.7161;AFR_AF=0.9054;EUR_AF=0.7972;SAS_AF=0.8067;AA=A|||;VT=SNP
1	200482169	rs74136206	T	C	100	PASS	AC=484;AF=0.0966454;AN=5008;NS=2504;DP=18673;EAS_AF=0.0635;AMR_AF=0.062;AFR_AF=0.1664;EUR_AF=0.0825;SAS_AF=0.0757;AA=T|||;VT=SNP
1	200482474	rs12565263	G	A	100	PASS	AC=850;AF=0.169728;AN=5008;NS=2504;DP=19637;EAS_AF=0.2966;AMR_AF=0.2363;AFR_AF=0.0968;EUR_AF=0.0209;SAS_AF=0.2434;AA=G|||;VT=SNP
1	200482897	rs10919961	G	A	100	PASS	AC=1157;AF=0.23103;AN=5008;NS=2504;DP=17812;EAS_AF=0.2381;AMR_AF=0.2205;AFR_AF=0.0446;EUR_AF=0.4026;SAS_AF=0.3067;AA=G|||;VT=SNP
1	200483591	rs9659917	T	G	100	PASS	AC=1242;AF=0.248003;AN=5008;NS=2504;DP=18712;EAS_AF=0.2381;AMR_AF=0.2233;AFR_AF=0.1059;EUR_AF=0.4046;SAS_AF=0.3067;AA=T|||;VT=SNP
1	200484504	rs4453071	A	C	100	PASS	AC=1191;AF=0.237819;AN=5008;NS=2504;DP=18632;EAS_AF=0.2391;AMR_AF=0.219;AFR_AF=0.0703;EUR_AF=0.4006;SAS_AF=0.3088;AA=A|||;VT=SNP
1	200485439	rs77462448	A	G	100	PASS	AC=487;AF=0.0972444;AN=5008;NS=2504;DP=20845;EAS_AF=0.0635;AMR_AF=0.062;AFR_AF=0.1664;EUR_AF=0.0825;SAS_AF=0.0787;AA=A|||;VT=SNP
1	200486677	rs35931746	C	T	100	PASS	AC=484;AF=0.0966454;AN=5008;NS=2504;DP=16555;EAS_AF=0.0645;AMR_AF=0.062;AFR_AF=0.1657;EUR_AF=0.0825;SAS_AF=0.0757;AA=C|||;VT=SNP
1	200486966	rs7515910	T	A	100	PASS	AC=4032;AF=0.805112;AN=5008;NS=2504;DP=14832;EAS_AF=0.6538;AMR_AF=0.7305;AFR_AF=0.9085;EUR_AF=0.7972;SAS_AF=0.8824;AA=A|||;VT=SNP
1	200488004	rs55765447	C	T	100	PASS	AC=485;AF=0.096845;AN=5008;NS=2504;DP=17469;EAS_AF=0.0635;AMR_AF=0.062;AFR_AF=0.1649;EUR_AF=0.0825;SAS_AF=0.0787;AA=C|||;VT=SNP
1	200488658	rs79441867	G	C	100	PASS	AC=482;AF=0.096246;AN=5008;NS=2504;DP=15557;EAS_AF=0.0635;AMR_AF=0.062;AFR_AF=0.1649;EUR_AF=0.0825;SAS_AF=0.0757;AA=G|||;VT=SNP
1	200488995	rs60546151	G	A	100	PASS	AC=483;AF=0.0964457;AN=5008;NS=2504;DP=15419;EAS_AF=0.0635;AMR_AF=0.062;AFR_AF=0.1657;EUR_AF=0.0825;SAS_AF=0.0757;AA=G|||;VT=SNP
1	200489398	rs145409235	C	T	100	PASS	AC=1058;AF=0.211262;AN=5008;NS=2504;DP=15490;EAS_AF=0.3214;AMR_AF=0.2781;AFR_AF=0.1097;EUR_AF=0.0984;SAS_AF=0.3037;AA=C|||;VT=SNP
1	200489641	rs12135766	T	C	100	PASS	AC=1242;AF=0.248003;AN=5008;NS=2504;DP=15830;EAS_AF=0.2381;AMR_AF=0.2233;AFR_AF=0.1059;EUR_AF=0.4056;SAS_AF=0.3057;AA=T|||;VT=SNP
1	200490179	rs12136623	T	C	100	PASS	AC=1240;AF=0.247604;AN=5008;NS=2504;DP=17420;EAS_AF=0.2381;AMR_AF=0.2219;AFR_AF=0.1067;EUR_AF=0.4036;SAS_AF=0.3057;AA=T|||;VT=SNP
1	200490579	rs61350094	C	T	100	PASS	AC=484;AF=0.0966454;AN=5008;NS=2504;DP=14867;EAS_AF=0.0635;AMR_AF=0.062;AFR_AF=0.1657;EUR_AF=0.0835;SAS_AF=0.0757;AA=C|||;VT=SNP
1	200491264	rs7414513	T	A	100	PASS	AC=1802;AF=0.359824;AN=5008;NS=2504;DP=20310;EAS_AF=0.3016;AMR_AF=0.2882;AFR_AF=0.3283;EUR_AF=0.4881;SAS_AF=0.3814;AA=T|||;VT=SNP
1	200492166	rs12082820	G	A	100	PASS	AC=1104;AF=0.220447;AN=5008;NS=2504;DP=18898;EAS_AF=0.0625;AMR_AF=0.1412;AFR_AF=0.4773;EUR_AF=0.2068;SAS_AF=0.1063;AA=A|||;VT=SNP
1	200492174	rs56862910	G	A	100	PASS	AC=489;AF=0.0976438;AN=5008;NS=2504;DP=18253;EAS_AF=0.0625;AMR_AF=0.062;AFR_AF=0.1672;EUR_AF=0.0845;SAS_AF=0.0787;AA=A|||;VT=SNP
1	200492876	rs4402152	G	A	100	PASS	AC=1193;AF=0.238219;AN=5008;NS=2504;DP=15228;EAS_AF=0.252;AMR_AF=0.2161;AFR_AF=0.0643;EUR_AF=0.4006;SAS_AF=0.3078;AA=g|||;VT=SNP
1	200493139	rs60091855	C	T	100	PASS	AC=494;AF=0.0986422;AN=5008;NS=2504;DP=19407;EAS_AF=0.0625;AMR_AF=0.062;AFR_AF=0.1702;EUR_AF=0.0845;SAS_AF=0.0798;AA=C|||;VT=SNP
1	200493187	rs57738516	C	A	100	PASS	AC=1046;AF=0.208866;AN=5008;NS=2504;DP=19733;EAS_AF=0.0635;AMR_AF=0.1182;AFR_AF=0.4599;EUR_AF=0.166;SAS_AF=0.1278;AA=A|||;VT=SNP
1	200493459	rs60705063	A	G	100	PASS	AC=495;AF=0.0988419;AN=5008;NS=2504;DP=18093;EAS_AF=0.0625;AMR_AF=0.062;AFR_AF=0.1702;EUR_AF=0.0845;SAS_AF=0.0808;AA=A|||;VT=SNP
1	200493603	rs6671327	C	T	100	PASS	AC=2237;AF=0.446685;AN=5008;NS=2504;DP=20356;EAS_AF=0.375;AMR_AF=0.3833;AFR_AF=0.6846;EUR_AF=0.2644;SAS_AF=0.4315;AA=T|||;VT=SNP
1	200494188	rs74136209	G	A	100	PASS	AC=498;AF=0.0994409;AN=5008;NS=2504;DP=15833;EAS_AF=0.0625;AMR_AF=0.0648;AFR_AF=0.1702;EUR_AF=0.0845;SAS_AF=0.0818;AA=G|||;VT=SNP
1	200494416	rs12567052	G	A	100	PASS	AC=1166;AF=0.232827;AN=5008;NS=2504;DP=18902;EAS_AF=0.254;AMR_AF=0.2161;AFR_AF=0.0424;EUR_AF=0.4006;SAS_AF=0.3078;AA=G|||;VT=SNP
1	200495487	rs79789509	T	A	100	PASS	AC=285;AF=0.0569089;AN=5008;NS=2504;DP=17490;EAS_AF=0.0625;AMR_AF=0.0504;AFR_AF=0.0182;EUR_AF=0.0835;SAS_AF=0.0808;AA=T|||;VT=SNP
1	200495614	rs9645336	A	G	100	PASS	AC=1194;AF=0.238419;AN=5008;NS=2504;DP=20479;EAS_AF=0.254;AMR_AF=0.2161;AFR_AF=0.0628;EUR_AF=0.4006;SAS_AF=0.3088;AA=A|||;VT=SNP
1	200496095	rs10800706	A	G	100	PASS	AC=3960;AF=0.790735;AN=5008;NS=2504;DP=18139;EAS_AF=0.6776;AMR_AF=0.7003;AFR_AF=0.9092;EUR_AF=0.7942;SAS_AF=0.8078;AA=G|||;VT=SNP
1	200497440	rs58679178	G	A	100	PASS	AC=447;AF=0.0892572;AN=5008;NS=2504;DP=13070;EAS_AF=0.0714;AMR_AF=0.0562;AFR_AF=0.1256;EUR_AF=0.0845;SAS_AF=0.0869;AA=G|||;VT=SNP
1	200497499	rs12134726	G	C	100	PASS	AC=1559;AF=0.311302;AN=5008;NS=2504;DP=13003;EAS_AF=0.2153;AMR_AF=0.2896;AFR_AF=0.2262;EUR_AF=0.5318;SAS_AF=0.3139;AA=G|||;VT=SNP
1	200497541	rs59028869	A	G	100	PASS	AC=447;AF=0.0892572;AN=5008;NS=2504;DP=11505;EAS_AF=0.0714;AMR_AF=0.0562;AFR_AF=0.1256;EUR_AF=0.0845;SAS_AF=0.0869;AA=A|||;VT=SNP
1	200498000	rs10919963	T	C	100	PASS	AC=2471;AF=0.493411;AN=5008;NS=2504;DP=15314;EAS_AF=0.2867;AMR_AF=0.379;AFR_AF=0.6589;EUR_AF=0.6193;SAS_AF=0.4346;AA=C|||;VT=SNP
1	200498428	rs4328101	C	T	100	PASS	AC=2461;AF=0.491414;AN=5008;NS=2504;DP=19052;EAS_AF=0.2847;AMR_AF=0.379;AFR_AF=0.6551;EUR_AF=0.6193;SAS_AF=0.4315;AA=T|||;VT=SNP
1	200499191	rs143727933	G	T	100	PASS	AC=373;AF=0.0744808;AN=5008;NS=2504;DP=17079;EAS_AF=0.0714;AMR_AF=0.0533;AFR_AF=0.0711;EUR_AF=0.0845;SAS_AF=0.0869;AA=G|||;VT=SNP
1	200499206	rs10399815	T	C	100	PASS	AC=2599;AF=0.51897;AN=5008;NS=2504;DP=17198;EAS_AF=0.2867;AMR_AF=0.4135;AFR_AF=0.6558;EUR_AF=0.6968;SAS_AF=0.4652;AA=C|||;VT=SNP
1	200499321	rs7413943	G	A	100	PASS	AC=1152;AF=0.230032;AN=5008;NS=2504;DP=16826;EAS_AF=0.4524;AMR_AF=0.2622;AFR_AF=0.1112;EUR_AF=0.0905;SAS_AF=0.2822;AA=G|||;VT=SNP
1	200500500	rs74136210	G	C	100	PASS	AC=448;AF=0.0894569;AN=5008;NS=2504;DP=17828;EAS_AF=0.0714;AMR_AF=0.0562;AFR_AF=0.1256;EUR_AF=0.0855;SAS_AF=0.0869;AA=G|||;VT=SNP
1	200500570	rs7553749	A	C	100	PASS	AC=1554;AF=0.310304;AN=5008;NS=2504;DP=18240;EAS_AF=0.2153;AMR_AF=0.2911;AFR_AF=0.2262;EUR_AF=0.5268;SAS_AF=0.3129;AA=A|||;VT=SNP
1	200500707	rs7553874	A	G	100	PASS	AC=1553;AF=0.310104;AN=5008;NS=2504;DP=18546;EAS_AF=0.2153;AMR_AF=0.2911;AFR_AF=0.2254;EUR_AF=0.5268;SAS_AF=0.3129;AA=A|||;VT=SNP
1	200501143	rs76847834	A	G	100	PASS	AC=1281;AF=0.255791;AN=5008;NS=2504;DP=19304;EAS_AF=0.4524;AMR_AF=0.2738;AFR_AF=0.152;EUR_AF=0.0984;SAS_AF=0.3425;AA=A|||;VT=SNP
1	200501557	rs60997038	G	T	100	PASS	AC=447;AF=0.0892572;AN=5008;NS=2504;DP=20708;EAS_AF=0.0704;AMR_AF=0.0562;AFR_AF=0.1263;EUR_AF=0.0845;SAS_AF=0.0869;AA=G|||;VT=SNP
1	200502030	rs11811022	T	C	100	PASS	AC=1350;AF=0.269569;AN=5008;NS=2504;DP=19307;EAS_AF=0.4534;AMR_AF=0.281;AFR_AF=0.1982;EUR_AF=0.1004;SAS_AF=0.3425;AA=T|||;VT=SNP
1	200502569	rs10919966	T	C	100	PASS	AC=4329;AF=0.864417;AN=5008;NS=2504;DP=17054;EAS_AF=0.7887;AMR_AF=0.7392;AFR_AF=0.9932;EUR_AF=0.83;SAS_AF=0.8926;AA=C|||;VT=SNP
1	200502595	rs34168128	G	A	100	PASS	AC=1532;AF=0.305911;AN=5008;NS=2504;DP=16918;EAS_AF=0.2143;AMR_AF=0.281;AFR_AF=0.2247;EUR_AF=0.5159;SAS_AF=0.3119;AA=G|||;VT=SNP
1	200502671	rs10919967	A	G	100	PASS	AC=4018;AF=0.802316;AN=5008;NS=2504;DP=18025;EAS_AF=0.7361;AMR_AF=0.6931;AFR_AF=0.9123;EUR_AF=0.7913;SAS_AF=0.8108;AA=G|||;VT=SNP
1	200503317	rs74855840	G	A	100	PASS	AC=444;AF=0.0886581;AN=5008;NS=2504;DP=17333;EAS_AF=0.0694;AMR_AF=0.0562;AFR_AF=0.1248;EUR_AF=0.0845;SAS_AF=0.0869;AA=G|||;VT=SNP
1	200504077	rs76650853	A	G	100	PASS	AC=1276;AF=0.254792;AN=5008;NS=2504;DP=15053;EAS_AF=0.4573;AMR_AF=0.2666;AFR_AF=0.1921;EUR_AF=0.0924;SAS_AF=0.2894;AA=A|||;VT=SNP
1	200505249	rs74437968	G	A	100	PASS	AC=1306;AF=0.260783;AN=5008;NS=2504;DP=12152;EAS_AF=0.4683;AMR_AF=0.2608;AFR_AF=0.239;EUR_AF=0.0805;SAS_AF=0.2618;AA=G|||;VT=SNP
1	200506241	rs11589333	T	C	100	PASS	AC=1373;AF=0.274161;AN=5008;NS=2504;DP=22122;EAS_AF=0.4702;AMR_AF=0.2709;AFR_AF=0.2837;EUR_AF=0.0795;SAS_AF=0.2618;AA=T|||;VT=SNP
1	200506292	rs11591066	A	T	100	PASS	AC=1373;AF=0.274161;AN=5008;NS=2504;DP=21029;EAS_AF=0.4702;AMR_AF=0.2709;AFR_AF=0.2837;EUR_AF=0.0795;SAS_AF=0.2618;AA=A|||;VT=SNP
1	200506580	rs79012714	C	A	100	PASS	AC=284;AF=0.0567093;AN=5008;NS=2504;DP=21137;EAS_AF=0.0585;AMR_AF=0.0576;AFR_AF=0.0061;EUR_AF=0.0954;SAS_AF=0.0828;AA=C|||;VT=SNP
1	200507096	rs6682828	G	A	100	PASS	AC=3569;AF=0.71266;AN=5008;NS=2504;DP=19789;EAS_AF=0.6954;AMR_AF=0.6037;AFR_AF=0.8638;EUR_AF=0.6521;SAS_AF=0.6656;AA=A|||;VT=SNP
1	200507510	rs12404079	C	G	100	PASS	AC=4722;AF=0.942891;AN=5008;NS=2504;DP=20573;EAS_AF=0.9613;AMR_AF=0.9121;AFR_AF=0.997;EUR_AF=0.9066;SAS_AF=0.91;AA=G|||;VT=SNP
1	200508568	rs6686605	C	T	100	PASS	AC=3855;AF=0.769768;AN=5008;NS=2504;DP=19421;EAS_AF=0.7302;AMR_AF=0.6671;AFR_AF=0.8858;EUR_AF=0.7485;SAS_AF=0.7485;AA=-|||;VT=SNP
1	200508928	rs10800707	A	G	100	PASS	AC=3547;AF=0.708267;AN=5008;NS=2504;DP=19990;EAS_AF=0.6706;AMR_AF=0.6066;AFR_AF=0.8638;EUR_AF=0.6531;SAS_AF=0.6656;AA=-|||;VT=SNP
1	200509265	rs11590922	T	C	100	PASS	AC=1306;AF=0.260783;AN=5008;NS=2504;DP=20908;EAS_AF=0.4454;AMR_AF=0.2622;AFR_AF=0.2564;EUR_AF=0.0795;SAS_AF=0.2618;AA=-|||;VT=SNP
1	200509551	rs115468434	G	A	100	PASS	AC=104;AF=0.0207668;AN=5008;NS=2504;DP=18950;EAS_AF=0.0079;AMR_AF=0.0159;AFR_AF=0.0023;EUR_AF=0.0427;SAS_AF=0.0399;AA=-|||;VT=SNP
1	200509911	rs6665988	A	C	100	PASS	AC=2393;AF=0.477835;AN=5008;NS=2504;DP=20790;EAS_AF=0.4454;AMR_AF=0.4135;AFR_AF=0.7322;EUR_AF=0.2962;SAS_AF=0.3998;AA=-|||;VT=SNP
1	200509949	rs6690525	G	A	100	PASS	AC=1284;AF=0.25639;AN=5008;NS=2504;DP=18898;EAS_AF=0.4454;AMR_AF=0.2622;AFR_AF=0.2398;EUR_AF=0.0795;SAS_AF=0.2618;AA=-|||;VT=SNP
1	200510756	rs7546483	C	G	100	PASS	AC=2395;AF=0.478235;AN=5008;NS=2504;DP=20498;EAS_AF=0.4454;AMR_AF=0.4135;AFR_AF=0.7322;EUR_AF=0.2982;SAS_AF=0.3998;AA=N|||;VT=SNP
1	200510896	rs4576681	A	G	100	PASS	AC=1030;AF=0.205671;AN=5008;NS=2504;DP=17034;EAS_AF=0.2282;AMR_AF=0.1873;AFR_AF=0.0378;EUR_AF=0.3569;SAS_AF=0.2669;AA=N|||;VT=SNP
1	200510948	rs10919969	T	C	100	PASS	AC=1748;AF=0.349042;AN=5008;NS=2504;DP=17043;EAS_AF=0.4454;AMR_AF=0.3501;AFR_AF=0.4077;EUR_AF=0.2177;SAS_AF=0.3047;AA=N|||;VT=SNP
1	200511466	rs7516247	T	C	100	PASS	AC=2414;AF=0.482029;AN=5008;NS=2504;DP=18764;EAS_AF=0.4454;AMR_AF=0.4164;AFR_AF=0.7421;EUR_AF=0.2982;SAS_AF=0.4039;AA=N|||;VT=SNP
1	200511522	rs72745026	G	T	100	PASS	AC=104;AF=0.0207668;AN=5008;NS=2504;DP=19702;EAS_AF=0.0079;AMR_AF=0.0144;AFR_AF=0.003;EUR_AF=0.0427;SAS_AF=0.0399;AA=g|||;VT=SNP
1	200512621	rs11801901	A	G	100	PASS	AC=1284;AF=0.25639;AN=5008;NS=2504;DP=12847;EAS_AF=0.4444;AMR_AF=0.2637;AFR_AF=0.239;EUR_AF=0.0795;SAS_AF=0.2628;AA=a|||;VT=SNP
1	200513191	rs6679045	A	G	100	PASS	AC=3879;AF=0.774561;AN=5008;NS=2504;DP=12049;EAS_AF=0.7331;AMR_AF=0.6715;AFR_AF=0.9009;EUR_AF=0.7416;SAS_AF=0.7536;AA=N|||;VT=SNP
1	200513418	rs6703783	G	A	100	PASS	AC=3863;AF=0.771366;AN=5008;NS=2504;DP=18257;EAS_AF=0.7321;AMR_AF=0.6686;AFR_AF=0.8911;EUR_AF=0.7416;SAS_AF=0.7536;AA=a|||;VT=SNP
1	200513508	rs12097905	G	A	100	PASS	AC=370;AF=0.0738818;AN=5008;NS=2504;DP=15849;EAS_AF=0.0595;AMR_AF=0.072;AFR_AF=0.0318;EUR_AF=0.1083;SAS_AF=0.1115;AA=g|||;VT=SNP
1	200513719	rs12067358	A	T	100	PASS	AC=369;AF=0.0736821;AN=5008;NS=2504;DP=19964;EAS_AF=0.0585;AMR_AF=0.072;AFR_AF=0.0318;EUR_AF=0.1083;SAS_AF=0.1115;AA=a|||;VT=SNP
1	200516012	rs9724785	T	C	100	PASS	AC=3115;AF=0.622005;AN=5008;NS=2504;DP=17454;EAS_AF=0.6885;AMR_AF=0.5692;AFR_AF=0.5666;EUR_AF=0.5845;SAS_AF=0.7045;AA=T|||;VT=SNP
1	200517206	rs73070660	A	T	100	PASS	AC=604;AF=0.120607;AN=5008;NS=2504;DP=15367;EAS_AF=0.127;AMR_AF=0.0836;AFR_AF=0.2103;EUR_AF=0.0109;SAS_AF=0.1319;AA=a|||;VT=SNP
1	200517789	rs13376575	G	A	100	PASS	AC=3107;AF=0.620407;AN=5008;NS=2504;DP=10721;EAS_AF=0.6885;AMR_AF=0.5677;AFR_AF=0.5666;EUR_AF=0.5855;SAS_AF=0.6963;AA=G|||;VT=SNP
1	200518686	rs112609256	C	T	100	PASS	AC=1125;AF=0.224641;AN=5008;NS=2504;DP=16871;EAS_AF=0.4008;AMR_AF=0.2536;AFR_AF=0.1679;EUR_AF=0.0785;SAS_AF=0.2495;AA=C|||;VT=SNP
1	200518951	rs12145740	G	T	100	PASS	AC=1093;AF=0.218251;AN=5008;NS=2504;DP=19583;EAS_AF=0.2302;AMR_AF=0.2003;AFR_AF=0.0416;EUR_AF=0.3877;SAS_AF=0.2832;AA=G|||;VT=SNP
1	200519103	rs10919972	A	G	100	PASS	AC=3838;AF=0.766374;AN=5008;NS=2504;DP=20143;EAS_AF=0.6885;AMR_AF=0.67;AFR_AF=0.9017;EUR_AF=0.7475;SAS_AF=0.7515;AA=G|||;VT=SNP
1	200519149	rs12131705	C	T	100	PASS	AC=3111;AF=0.621206;AN=5008;NS=2504;DP=19008;EAS_AF=0.6885;AMR_AF=0.5663;AFR_AF=0.5651;EUR_AF=0.5845;SAS_AF=0.7045;AA=C|||;VT=SNP
1	200520021	rs6660637	G	A	100	PASS	AC=3835;AF=0.765775;AN=5008;NS=2504;DP=22966;EAS_AF=0.6885;AMR_AF=0.6686;AFR_AF=0.9017;EUR_AF=0.7475;SAS_AF=0.7495;AA=G|||;VT=SNP
1	200520443	rs10919973	G	C	100	PASS	AC=3110;AF=0.621006;AN=5008;NS=2504;DP=20690;EAS_AF=0.6885;AMR_AF=0.5663;AFR_AF=0.5658;EUR_AF=0.5845;SAS_AF=0.7025;AA=G|||;VT=SNP
1	200521131	rs10737572	T	C	100	PASS	AC=3836;AF=0.765974;AN=5008;NS=2504;DP=18523;EAS_AF=0.6885;AMR_AF=0.67;AFR_AF=0.9017;EUR_AF=0.7475;SAS_AF=0.7495;AA=C|||;VT=SNP
1	200521412	rs12060793	G	A	100	PASS	AC=2724;AF=0.54393;AN=5008;NS=2504;DP=15090;EAS_AF=0.631;AMR_AF=0.5;AFR_AF=0.4834;EUR_AF=0.493;SAS_AF=0.6196;AA=T|||;VT=SNP
1	200522039	rs4304619	T	G	100	PASS	AC=3533;AF=0.705471;AN=5008;NS=2504;DP=9173;EAS_AF=0.6319;AMR_AF=0.6383;AFR_AF=0.7867;EUR_AF=0.7296;SAS_AF=0.6943;AA=G|||;VT=SNP
1	200522269	rs6667775	G	A	100	PASS	AC=2740;AF=0.547125;AN=5008;NS=2504;DP=11682;EAS_AF=0.631;AMR_AF=0.4986;AFR_AF=0.4962;EUR_AF=0.493;SAS_AF=0.6196;AA=g|||;VT=SNP
1	200522351	rs10800708	A	T	100	PASS	AC=2781;AF=0.555312;AN=5008;NS=2504;DP=13052;EAS_AF=0.6885;AMR_AF=0.5403;AFR_AF=0.3805;EUR_AF=0.5755;SAS_AF=0.6442;AA=A|||;VT=SNP
1	200522566	rs12120084	G	C	100	PASS	AC=1100;AF=0.219649;AN=5008;NS=2504;DP=17288;EAS_AF=0.2302;AMR_AF=0.2017;AFR_AF=0.0424;EUR_AF=0.3917;SAS_AF=0.2843;AA=G|||;VT=SNP;EX_TARGET
1	200523514	rs7548174	A	G	100	PASS	AC=2939;AF=0.586861;AN=5008;NS=2504;DP=14870;EAS_AF=0.6895;AMR_AF=0.5677;AFR_AF=0.4334;EUR_AF=0.6133;SAS_AF=0.6748;AA=a|||;VT=SNP
1	200527304	rs7543922	A	G	100	PASS	AC=2902;AF=0.579473;AN=5008;NS=2504;DP=20633;EAS_AF=0.6895;AMR_AF=0.5663;AFR_AF=0.4062;EUR_AF=0.6133;SAS_AF=0.6748;AA=G|||;VT=SNP
1	200527305	rs7533417	T	C	100	PASS	AC=3841;AF=0.766973;AN=5008;NS=2504;DP=20680;EAS_AF=0.6895;AMR_AF=0.6715;AFR_AF=0.9024;EUR_AF=0.7475;SAS_AF=0.7515;AA=C|||;VT=SNP
1	200528340	rs17448931	A	G	100	PASS	AC=236;AF=0.0471246;AN=5008;NS=2504;DP=16649;EAS_AF=0.0575;AMR_AF=0.0331;AFR_AF=0.0038;EUR_AF=0.0716;SAS_AF=0.0798;AA=A|||;VT=SNP
1	200529259	rs10919976	T	C	100	PASS	AC=1071;AF=0.213858;AN=5008;NS=2504;DP=20485;EAS_AF=0.2321;AMR_AF=0.1988;AFR_AF=0.0212;EUR_AF=0.3917;SAS_AF=0.2832;AA=T|||;VT=SNP
1	200529456	rs7527984	C	A	100	PASS	AC=2783;AF=0.555711;AN=5008;NS=2504;DP=16137;EAS_AF=0.6895;AMR_AF=0.5432;AFR_AF=0.379;EUR_AF=0.5755;SAS_AF=0.6452;AA=C|||;VT=SNP
1	200530406	rs7543059	T	C	100	PASS	AC=1103;AF=0.220248;AN=5008;NS=2504;DP=14612;EAS_AF=0.2321;AMR_AF=0.2032;AFR_AF=0.0424;EUR_AF=0.3917;SAS_AF=0.2843;AA=C|||;VT=SNP
1	200531064	rs6427834	G	A	100	PASS	AC=3839;AF=0.766573;AN=5008;NS=2504;DP=18178;EAS_AF=0.6895;AMR_AF=0.6715;AFR_AF=0.9017;EUR_AF=0.7475;SAS_AF=0.7505;AA=A|||;VT=SNP
1	200531358	rs3890735	G	C	100	PASS	AC=2726;AF=0.544329;AN=5008;NS=2504;DP=19083;EAS_AF=0.6895;AMR_AF=0.5317;AFR_AF=0.3722;EUR_AF=0.5636;SAS_AF=0.6166;AA=G|||;VT=SNP
1	200531923	rs6693825	T	C	100	PASS	AC=2903;AF=0.579673;AN=5008;NS=2504;DP=19533;EAS_AF=0.6895;AMR_AF=0.5663;AFR_AF=0.4085;EUR_AF=0.6133;SAS_AF=0.6728;AA=C|||;VT=SNP
1	200532964	rs12125198	G	A	100	PASS	AC=1129;AF=0.225439;AN=5008;NS=2504;DP=18351;EAS_AF=0.2321;AMR_AF=0.2046;AFR_AF=0.062;EUR_AF=0.3917;SAS_AF=0.2832;AA=G|||;VT=SNP
1	200533607	rs75765225	T	C	100	PASS	AC=219;AF=0.04373;AN=5008;NS=2504;DP=20610;EAS_AF=0.0248;AMR_AF=0.0375;AFR_AF=0.0431;EUR_AF=0.0646;SAS_AF=0.047;AA=T|||;VT=SNP
1	200534009	rs7518491	A	G	100	PASS	AC=2905;AF=0.580072;AN=5008;NS=2504;DP=20182;EAS_AF=0.6895;AMR_AF=0.5663;AFR_AF=0.4085;EUR_AF=0.6133;SAS_AF=0.6748;AA=G|||;VT=SNP
1	200534248	rs7543730	C	T	100	PASS	AC=2822;AF=0.563498;AN=5008;NS=2504;DP=18227;EAS_AF=0.6895;AMR_AF=0.5461;AFR_AF=0.4077;EUR_AF=0.5765;SAS_AF=0.6431;AA=T|||;VT=SNP;EX_TARGET
1	200535458	rs6688907	T	C	100	PASS	AC=2904;AF=0.579872;AN=5008;NS=2504;DP=15273;EAS_AF=0.6895;AMR_AF=0.5663;AFR_AF=0.4085;EUR_AF=0.6123;SAS_AF=0.6748;AA=C|||;VT=SNP
1	200535594	rs12065927	G	A	100	PASS	AC=430;AF=0.0858626;AN=5008;NS=2504;DP=16111;EAS_AF=0.0575;AMR_AF=0.0764;AFR_AF=0.0794;EUR_AF=0.1044;SAS_AF=0.1115;AA=G|||;VT=SNP
1	200536518	rs12077480	A	T	100	PASS	AC=1288;AF=0.257188;AN=5008;NS=2504;DP=13026;EAS_AF=0.3998;AMR_AF=0.2738;AFR_AF=0.2504;EUR_AF=0.0924;SAS_AF=0.2771;AA=A|||;VT=SNP
1	200536616	rs10800709	T	C	100	PASS	AC=3839;AF=0.766573;AN=5008;NS=2504;DP=10737;EAS_AF=0.6895;AMR_AF=0.67;AFR_AF=0.9017;EUR_AF=0.7475;SAS_AF=0.7515;AA=C|||;VT=SNP
1	200537052	rs4915204	T	C	100	PASS	AC=2787;AF=0.55651;AN=5008;NS=2504;DP=15846;EAS_AF=0.6895;AMR_AF=0.5432;AFR_AF=0.382;EUR_AF=0.5755;SAS_AF=0.6452;AA=T|||;VT=SNP
1	200538368	rs10800710	C	T	100	PASS	AC=3839;AF=0.766573;AN=5008;NS=2504;DP=16455;EAS_AF=0.6895;AMR_AF=0.67;AFR_AF=0.9017;EUR_AF=0.7475;SAS_AF=0.7515;AA=T|||;VT=SNP
1	200538885	rs10800711	C	T	100	PASS	AC=3839;AF=0.766573;AN=5008;NS=2504;DP=17922;EAS_AF=0.6895;AMR_AF=0.67;AFR_AF=0.9017;EUR_AF=0.7475;SAS_AF=0.7515;AA=T|||;VT=SNP
1	200539783	rs12092148	C	T	100	PASS	AC=3838;AF=0.766374;AN=5008;NS=2504;DP=19623;EAS_AF=0.6895;AMR_AF=0.6686;AFR_AF=0.9017;EUR_AF=0.7475;SAS_AF=0.7515;AA=T|||;VT=SNP
1	200540317	rs11584015	T	C	100	PASS	AC=1112;AF=0.222045;AN=5008;NS=2504;DP=15176;EAS_AF=0.2321;AMR_AF=0.2046;AFR_AF=0.0492;EUR_AF=0.3917;SAS_AF=0.2832;AA=t|||;VT=SNP
1	200541364	rs11586257	A	G	100	PASS	AC=3839;AF=0.766573;AN=5008;NS=2504;DP=17343;EAS_AF=0.6895;AMR_AF=0.67;AFR_AF=0.9017;EUR_AF=0.7475;SAS_AF=0.7515;AA=G|||;VT=SNP
1	200541573	rs11584563	T	C	100	PASS	AC=2740;AF=0.547125;AN=5008;NS=2504;DP=14247;EAS_AF=0.4593;AMR_AF=0.4683;AFR_AF=0.8593;EUR_AF=0.3569;SAS_AF=0.4673;AA=C|||;VT=SNP
1	200542425	rs55989119	T	A	100	PASS	AC=369;AF=0.0736821;AN=5008;NS=2504;DP=18154;EAS_AF=0.0575;AMR_AF=0.0663;AFR_AF=0.0696;EUR_AF=0.0915;SAS_AF=0.0828;AA=T|||;VT=SNP
1	200542689	rs111502808	C	T	100	PASS	AC=369;AF=0.0736821;AN=5008;NS=2504;DP=14485;EAS_AF=0.0575;AMR_AF=0.0663;AFR_AF=0.0696;EUR_AF=0.0915;SAS_AF=0.0828;AA=-|||;VT=SNP
1	200542709	rs113826656	C	T	100	PASS	AC=1126;AF=0.22484;AN=5008;NS=2504;DP=14644;EAS_AF=0.4008;AMR_AF=0.2522;AFR_AF=0.1702;EUR_AF=0.0775;SAS_AF=0.2495;AA=-|||;VT=SNP
1	200545187	rs10800712	C	T	100	PASS	AC=3838;AF=0.766374;AN=5008;NS=2504;DP=14417;EAS_AF=0.6895;AMR_AF=0.67;AFR_AF=0.9017;EUR_AF=0.7475;SAS_AF=0.7505;AA=T|||;VT=SNP
1	200546051	rs10919978	A	G	100	PASS	AC=3837;AF=0.766174;AN=5008;NS=2504;DP=16822;EAS_AF=0.6885;AMR_AF=0.67;AFR_AF=0.9017;EUR_AF=0.7475;SAS_AF=0.7505;AA=G|||;VT=SNP
1	200546073	rs61827019	G	A	100	PASS	AC=1100;AF=0.219649;AN=5008;NS=2504;DP=16811;EAS_AF=0.2302;AMR_AF=0.2032;AFR_AF=0.0424;EUR_AF=0.3917;SAS_AF=0.2832;AA=g|||;VT=SNP
1	200546446	rs34898810	T	C	100	PASS	AC=1110;AF=0.221645;AN=5008;NS=2504;DP=18676;EAS_AF=0.2302;AMR_AF=0.2046;AFR_AF=0.0492;EUR_AF=0.3917;SAS_AF=0.2832;AA=T|||;VT=SNP
1	200548047	rs59162409	G	A	100	PASS	AC=1519;AF=0.303315;AN=5008;NS=2504;DP=14408;EAS_AF=0.2887;AMR_AF=0.2795;AFR_AF=0.1339;EUR_AF=0.4911;SAS_AF=0.3712;AA=G|||;VT=SNP
1	200548595	rs4915445	G	C	100	PASS	AC=1127;AF=0.22504;AN=5008;NS=2504;DP=13319;EAS_AF=0.3988;AMR_AF=0.2522;AFR_AF=0.171;EUR_AF=0.0785;SAS_AF=0.2505;AA=G|||;VT=SNP
1	200549590	rs10753877	T	C	100	PASS	AC=2790;AF=0.557109;AN=5008;NS=2504;DP=10366;EAS_AF=0.6885;AMR_AF=0.5432;AFR_AF=0.385;EUR_AF=0.5755;SAS_AF=0.6452;AA=T|||;VT=SNP
1	200550166	rs12093062	C	T	100	PASS	AC=1292;AF=0.257987;AN=5008;NS=2504;DP=14386;EAS_AF=0.3988;AMR_AF=0.2723;AFR_AF=0.2534;EUR_AF=0.0924;SAS_AF=0.2791;AA=C|||;VT=SNP
1	200551306	rs4353125	T	C	100	PASS	AC=3838;AF=0.766374;AN=5008;NS=2504;DP=17309;EAS_AF=0.6885;AMR_AF=0.67;AFR_AF=0.9024;EUR_AF=0.7475;SAS_AF=0.7505;AA=C|||;VT=SNP
1	200551752	rs10919979	T	C	100	PASS	AC=3838;AF=0.766374;AN=5008;NS=2504;DP=15110;EAS_AF=0.6885;AMR_AF=0.67;AFR_AF=0.9024;EUR_AF=0.7475;SAS_AF=0.7505;AA=C|||;VT=SNP
1	200552388	rs6699100	C	T	100	PASS	AC=2790;AF=0.557109;AN=5008;NS=2504;DP=17388;EAS_AF=0.6885;AMR_AF=0.5432;AFR_AF=0.385;EUR_AF=0.5755;SAS_AF=0.6452;AA=C|||;VT=SNP
1	200553032	rs12082313	T	G	100	PASS	AC=2790;AF=0.557109;AN=5008;NS=2504;DP=13320;EAS_AF=0.6885;AMR_AF=0.5432;AFR_AF=0.385;EUR_AF=0.5755;SAS_AF=0.6452;AA=T|||;VT=SNP
1	200553202	rs73070696	G	A	100	PASS	AC=371;AF=0.0740815;AN=5008;NS=2504;DP=13959;EAS_AF=0.0595;AMR_AF=0.0663;AFR_AF=0.0696;EUR_AF=0.0915;SAS_AF=0.0828;AA=G|||;VT=SNP
1	200555074	rs12092539	C	G	100	PASS	AC=1291;AF=0.257788;AN=5008;NS=2504;DP=17538;EAS_AF=0.3978;AMR_AF=0.2723;AFR_AF=0.2534;EUR_AF=0.0924;SAS_AF=0.2791;AA=C|||;VT=SNP
1	200555482	rs6691410	C	T	100	PASS	AC=1067;AF=0.213059;AN=5008;NS=2504;DP=16289;EAS_AF=0.2302;AMR_AF=0.1988;AFR_AF=0.0204;EUR_AF=0.3917;SAS_AF=0.2822;AA=C|||;VT=SNP
1	200555737	rs17482636	A	G	100	PASS	AC=1290;AF=0.257588;AN=5008;NS=2504;DP=11105;EAS_AF=0.3978;AMR_AF=0.2723;AFR_AF=0.2526;EUR_AF=0.0924;SAS_AF=0.2791;AA=A|||;VT=SNP
1	200556526	rs12128383	G	A	100	PASS	AC=1100;AF=0.219649;AN=5008;NS=2504;DP=15897;EAS_AF=0.2302;AMR_AF=0.2046;AFR_AF=0.0416;EUR_AF=0.3917;SAS_AF=0.2832;AA=G|||;VT=SNP
1	200556642	rs6670625	A	G	100	PASS	AC=3837;AF=0.766174;AN=5008;NS=2504;DP=15192;EAS_AF=0.6875;AMR_AF=0.67;AFR_AF=0.9024;EUR_AF=0.7475;SAS_AF=0.7505;AA=G|||;VT=SNP
1	200557767	rs4504918	C	T	100	PASS	AC=4101;AF=0.81889;AN=5008;NS=2504;DP=22868;EAS_AF=0.8155;AMR_AF=0.7392;AFR_AF=0.9123;EUR_AF=0.7485;SAS_AF=0.8252;AA=T|||;VT=SNP
1	200558363	rs6665951	T	C	100	PASS	AC=3839;AF=0.766573;AN=5008;NS=2504;DP=19061;EAS_AF=0.6875;AMR_AF=0.67;AFR_AF=0.9032;EUR_AF=0.7475;SAS_AF=0.7515;AA=C|||;VT=SNP;EX_TARGET
1	200560094	rs12117521	C	T	100	PASS	AC=2825;AF=0.564097;AN=5008;NS=2504;DP=17179;EAS_AF=0.6875;AMR_AF=0.5461;AFR_AF=0.4092;EUR_AF=0.5765;SAS_AF=0.6462;AA=C|||;VT=SNP
1	200560516	rs6660241	G	A	100	PASS	AC=2906;AF=0.580272;AN=5008;NS=2504;DP=18944;EAS_AF=0.6875;AMR_AF=0.5663;AFR_AF=0.41;EUR_AF=0.6133;SAS_AF=0.6759;AA=A|||;VT=SNP
1	200560638	rs79638621	T	C	100	PASS	AC=220;AF=0.0439297;AN=5008;NS=2504;DP=22189;EAS_AF=0.0258;AMR_AF=0.0375;AFR_AF=0.0431;EUR_AF=0.0646;SAS_AF=0.047;AA=T|||;VT=SNP
1	200560853	rs6427835	C	T	100	PASS	AC=3840;AF=0.766773;AN=5008;NS=2504;DP=18732;EAS_AF=0.6885;AMR_AF=0.67;AFR_AF=0.9024;EUR_AF=0.7485;SAS_AF=0.7515;AA=T|||;VT=SNP
1	200562117	rs10800714	A	G	100	PASS	AC=2789;AF=0.556909;AN=5008;NS=2504;DP=21041;EAS_AF=0.6875;AMR_AF=0.5432;AFR_AF=0.3843;EUR_AF=0.5755;SAS_AF=0.6462;AA=A|||;VT=SNP
1	200562494	rs6667081	G	A	100	PASS	AC=3838;AF=0.766374;AN=5008;NS=2504;DP=19276;EAS_AF=0.6875;AMR_AF=0.67;AFR_AF=0.9024;EUR_AF=0.7475;SAS_AF=0.7515;AA=A|||;VT=SNP
1	200562513	rs6666919	C	T	100	PASS	AC=1290;AF=0.257588;AN=5008;NS=2504;DP=19122;EAS_AF=0.3978;AMR_AF=0.2723;AFR_AF=0.2526;EUR_AF=0.0924;SAS_AF=0.2791;AA=C|||;VT=SNP
1	200563971	rs10494824	A	G	100	PASS	AC=1291;AF=0.257788;AN=5008;NS=2504;DP=21485;EAS_AF=0.3988;AMR_AF=0.2723;AFR_AF=0.2526;EUR_AF=0.0924;SAS_AF=0.2791;AA=A|||;VT=SNP
1	200564119	rs6673474	G	T	100	PASS	AC=3839;AF=0.766573;AN=5008;NS=2504;DP=19831;EAS_AF=0.6885;AMR_AF=0.67;AFR_AF=0.9024;EUR_AF=0.7475;SAS_AF=0.7515;AA=T|||;VT=SNP
1	200564868	rs12085579	G	C	100	PASS	AC=2823;AF=0.563698;AN=5008;NS=2504;DP=13890;EAS_AF=0.6885;AMR_AF=0.5461;AFR_AF=0.4092;EUR_AF=0.5765;SAS_AF=0.6431;AA=G|||;VT=SNP
1	200565369	rs12117310	C	G	100	PASS	AC=1103;AF=0.220248;AN=5008;NS=2504;DP=15913;EAS_AF=0.2312;AMR_AF=0.2032;AFR_AF=0.0439;EUR_AF=0.3917;SAS_AF=0.2832;AA=C|||;VT=SNP
1	200565753	rs7537187	A	G	100	PASS	AC=2933;AF=0.585663;AN=5008;NS=2504;DP=12736;EAS_AF=0.6885;AMR_AF=0.5663;AFR_AF=0.4289;EUR_AF=0.6133;SAS_AF=0.6769;AA=G|||;VT=SNP
1	200566173	rs73076339	G	T	100	PASS	AC=372;AF=0.0742812;AN=5008;NS=2504;DP=14096;EAS_AF=0.0595;AMR_AF=0.0663;AFR_AF=0.0696;EUR_AF=0.0915;SAS_AF=0.0838;AA=G|||;VT=SNP
1	200566649	rs4596933	G	A	100	PASS	AC=2932;AF=0.585463;AN=5008;NS=2504;DP=18879;EAS_AF=0.6885;AMR_AF=0.5663;AFR_AF=0.4289;EUR_AF=0.6133;SAS_AF=0.6759;AA=A|||;VT=SNP
1	200567596	rs2809358	T	G	100	PASS	AC=1445;AF=0.288538;AN=5008;NS=2504;DP=17333;EAS_AF=0.1825;AMR_AF=0.3213;AFR_AF=0.3442;EUR_AF=0.3519;SAS_AF=0.2342;AA=T|||;VT=SNP
1	200567806	rs4915446	C	T	100	PASS	AC=857;AF=0.171126;AN=5008;NS=2504;DP=14087;EAS_AF=0.374;AMR_AF=0.2133;AFR_AF=0.09;EUR_AF=0.0129;SAS_AF=0.2045;AA=C|||;VT=SNP
1	200568352	rs2794411	C	G	100	PASS	AC=1445;AF=0.288538;AN=5008;NS=2504;DP=20325;EAS_AF=0.1825;AMR_AF=0.3213;AFR_AF=0.3442;EUR_AF=0.3519;SAS_AF=0.2342;AA=C|||;VT=SNP
1	200569392	rs2809357	C	A	100	PASS	AC=4569;AF=0.91234;AN=5008;NS=2504;DP=16189;EAS_AF=0.871;AMR_AF=0.8963;AFR_AF=0.913;EUR_AF=0.9662;SAS_AF=0.91;AA=A|||;VT=SNP
1	200570136	rs2809356	G	A	100	PASS	AC=1623;AF=0.324081;AN=5008;NS=2504;DP=17043;EAS_AF=0.1825;AMR_AF=0.3271;AFR_AF=0.4743;EUR_AF=0.3529;SAS_AF=0.2352;AA=G|||;VT=SNP
1	200570660	rs6689232	T	C	100	PASS	AC=1084;AF=0.216454;AN=5008;NS=2504;DP=21551;EAS_AF=0.2302;AMR_AF=0.1974;AFR_AF=0.0416;EUR_AF=0.3877;SAS_AF=0.2761;AA=T|||;VT=SNP
1	200571862	rs34139472	T	A	100	PASS	AC=1084;AF=0.216454;AN=5008;NS=2504;DP=18203;EAS_AF=0.2302;AMR_AF=0.1974;AFR_AF=0.0416;EUR_AF=0.3877;SAS_AF=0.2761;AA=T|||;VT=SNP
1	200571961	rs10494823	T	C	100	PASS	AC=372;AF=0.0742812;AN=5008;NS=2504;DP=19565;EAS_AF=0.0595;AMR_AF=0.0663;AFR_AF=0.0696;EUR_AF=0.0915;SAS_AF=0.0838;AA=T|||;VT=SNP
1	200572051	rs2809355	A	T	100	PASS	AC=1445;AF=0.288538;AN=5008;NS=2504;DP=19628;EAS_AF=0.1835;AMR_AF=0.3199;AFR_AF=0.3442;EUR_AF=0.3519;SAS_AF=0.2342;AA=A|||;VT=SNP
1	200573258	rs2808237	C	G	100	PASS	AC=4567;AF=0.911941;AN=5008;NS=2504;DP=16428;EAS_AF=0.87;AMR_AF=0.8948;AFR_AF=0.913;EUR_AF=0.9662;SAS_AF=0.91;AA=G|||;VT=SNP
1	200574959	rs2808238	T	C	100	PASS	AC=1447;AF=0.288938;AN=5008;NS=2504;DP=14701;EAS_AF=0.1825;AMR_AF=0.3199;AFR_AF=0.3464;EUR_AF=0.3519;SAS_AF=0.2342;AA=T|||;VT=SNP;EX_TARGET
1	200575256	rs10494822	G	A	100	PASS	AC=1101;AF=0.219848;AN=5008;NS=2504;DP=17931;EAS_AF=0.2302;AMR_AF=0.2032;AFR_AF=0.0431;EUR_AF=0.3917;SAS_AF=0.2832;AA=G|||;VT=SNP
1	200575794	rs2794410	A	G	100	PASS	AC=1444;AF=0.288339;AN=5008;NS=2504;DP=20088;EAS_AF=0.1825;AMR_AF=0.3199;AFR_AF=0.3442;EUR_AF=0.3519;SAS_AF=0.2342;AA=A|||;VT=SNP
1	200577405	rs11580175	C	G	100	PASS	AC=2851;AF=0.569289;AN=5008;NS=2504;DP=12980;EAS_AF=0.6885;AMR_AF=0.5461;AFR_AF=0.4281;EUR_AF=0.5765;SAS_AF=0.6462;AA=C|||;VT=SNP
1	200577480	rs11589701	T	C	100	PASS	AC=1100;AF=0.219649;AN=5008;NS=2504;DP=13066;EAS_AF=0.2302;AMR_AF=0.2046;AFR_AF=0.0416;EUR_AF=0.3917;SAS_AF=0.2832;AA=T|||;VT=SNP
1	200577561	rs55794610	C	T	100	PASS	AC=371;AF=0.0740815;AN=5008;NS=2504;DP=10294;EAS_AF=0.0595;AMR_AF=0.0648;AFR_AF=0.0696;EUR_AF=0.0915;SAS_AF=0.0838;AA=C|||;VT=SNP
1	200578093	rs2794409	G	A	100	PASS	AC=4568;AF=0.912141;AN=5008;NS=2504;DP=14425;EAS_AF=0.871;AMR_AF=0.8948;AFR_AF=0.913;EUR_AF=0.9662;SAS_AF=0.91;AA=A|||;VT=SNP
1	200578219	rs57254772	T	C	100	PASS	AC=1315;AF=0.26258;AN=5008;NS=2504;DP=17416;EAS_AF=0.3988;AMR_AF=0.2723;AFR_AF=0.2708;EUR_AF=0.0924;SAS_AF=0.2791;AA=T|||;VT=SNP
1	200578763	rs2808239	T	C	100	PASS	AC=4568;AF=0.912141;AN=5008;NS=2504;DP=17465;EAS_AF=0.872;AMR_AF=0.8948;AFR_AF=0.913;EUR_AF=0.9662;SAS_AF=0.909;AA=C|||;VT=SNP
1	200578772	rs2794408	A	G	100	PASS	AC=4569;AF=0.91234;AN=5008;NS=2504;DP=17721;EAS_AF=0.872;AMR_AF=0.8948;AFR_AF=0.913;EUR_AF=0.9662;SAS_AF=0.91;AA=A|||;VT=SNP
1	200579378	rs10800715	T	C	100	PASS	AC=2931;AF=0.585264;AN=5008;NS=2504;DP=16321;EAS_AF=0.6885;AMR_AF=0.5663;AFR_AF=0.4281;EUR_AF=0.6133;SAS_AF=0.6759;AA=C|||;VT=SNP
1	200579756	rs2815289	G	A	100	PASS	AC=1055;AF=0.210663;AN=5008;NS=2504;DP=18300;EAS_AF=0.1825;AMR_AF=0.2493;AFR_AF=0.1936;EUR_AF=0.2276;SAS_AF=0.2178;AA=G|||;VT=SNP
1	200579758	rs2251315	A	G	100	PASS	AC=4568;AF=0.912141;AN=5008;NS=2504;DP=18273;EAS_AF=0.871;AMR_AF=0.8948;AFR_AF=0.913;EUR_AF=0.9662;SAS_AF=0.91;AA=G|||;VT=SNP
1	200580709	rs10800716	A	T	100	PASS	AC=2849;AF=0.56889;AN=5008;NS=2504;DP=19725;EAS_AF=0.6885;AMR_AF=0.5461;AFR_AF=0.4266;EUR_AF=0.5765;SAS_AF=0.6462;AA=A|||;VT=SNP
1	200581007	rs2809354	A	C	100	PASS	AC=4568;AF=0.912141;AN=5008;NS=2504;DP=19992;EAS_AF=0.871;AMR_AF=0.8948;AFR_AF=0.913;EUR_AF=0.9662;SAS_AF=0.91;AA=C|||;VT=SNP
1	200581953	rs2808240	C	A	100	PASS	AC=4567;AF=0.911941;AN=5008;NS=2504;DP=17735;EAS_AF=0.871;AMR_AF=0.8948;AFR_AF=0.9123;EUR_AF=0.9662;SAS_AF=0.91;AA=c|||;VT=SNP
1	200582231	rs11590368	G	C	100	PASS	AC=220;AF=0.0439297;AN=5008;NS=2504;DP=16492;EAS_AF=0.0248;AMR_AF=0.0375;AFR_AF=0.0439;EUR_AF=0.0646;SAS_AF=0.047;AA=G|||;VT=SNP
1	200583380	rs2808241	T	G	100	PASS	AC=1647;AF=0.328874;AN=5008;NS=2504;DP=19421;EAS_AF=0.1825;AMR_AF=0.3285;AFR_AF=0.4924;EUR_AF=0.3529;SAS_AF=0.2342;AA=T|||;VT=SNP
1	200584113	rs61825083	C	T	100	PASS	AC=1104;AF=0.220447;AN=5008;NS=2504;DP=16251;EAS_AF=0.2312;AMR_AF=0.2046;AFR_AF=0.0446;EUR_AF=0.3917;SAS_AF=0.2822;AA=C|||;VT=SNP
1	200584147	rs7512848	G	T	100	PASS	AC=2838;AF=0.566693;AN=5008;NS=2504;DP=17524;EAS_AF=0.6885;AMR_AF=0.5461;AFR_AF=0.4183;EUR_AF=0.5765;SAS_AF=0.6462;AA=G|||;VT=SNP
1	200586126	rs114318458	C	T	100	PASS	AC=211;AF=0.0421326;AN=5008;NS=2504;DP=17445;EAS_AF=0.002;AMR_AF=0.0259;AFR_AF=0.0106;EUR_AF=0.0606;SAS_AF=0.1186;AA=C|||;VT=SNP
1	200586376	rs10919983	G	A	100	PASS	AC=2802;AF=0.559505;AN=5008;NS=2504;DP=18046;EAS_AF=0.6885;AMR_AF=0.5432;AFR_AF=0.3933;EUR_AF=0.5755;SAS_AF=0.6462;AA=G|||;VT=SNP
1	200588507	rs2808242	A	G	100	PASS	AC=1629;AF=0.32528;AN=5008;NS=2504;DP=13723;EAS_AF=0.1835;AMR_AF=0.3256;AFR_AF=0.4758;EUR_AF=0.3529;SAS_AF=0.2393;AA=A|||;VT=SNP
1	200589171	rs2809353	G	T	100	PASS	AC=4582;AF=0.914936;AN=5008;NS=2504;DP=18297;EAS_AF=0.88;AMR_AF=0.8991;AFR_AF=0.9138;EUR_AF=0.9682;SAS_AF=0.909;AA=T|||;VT=SNP
1	200589193	rs2808243	T	G	100	PASS	AC=4589;AF=0.916334;AN=5008;NS=2504;DP=17511;EAS_AF=0.881;AMR_AF=0.8991;AFR_AF=0.9145;EUR_AF=0.9732;SAS_AF=0.909;AA=G|||;VT=SNP
1	200589810	rs3806362	C	T	100	PASS	AC=355;AF=0.0708866;AN=5008;NS=2504;DP=13748;EAS_AF=0.0526;AMR_AF=0.0562;AFR_AF=0.0666;EUR_AF=0.0825;SAS_AF=0.0941;AA=C|||;VT=SNP
1	200589813	rs3806361	C	A	100	PASS	AC=1175;AF=0.234625;AN=5008;NS=2504;DP=13832;EAS_AF=0.246;AMR_AF=0.2262;AFR_AF=0.0741;EUR_AF=0.3996;SAS_AF=0.2761;AA=C|||;VT=SNP
1	200589831	rs2808244	G	A	100	PASS	AC=484;AF=0.0966454;AN=5008;NS=2504;DP=14044;EAS_AF=0.0962;AMR_AF=0.1412;AFR_AF=0.0144;EUR_AF=0.0994;SAS_AF=0.1738;AA=G|||;VT=SNP
1	200590852	rs17450217	A	T	100	PASS	AC=1274;AF=0.254393;AN=5008;NS=2504;DP=16725;EAS_AF=0.2847;AMR_AF=0.2363;AFR_AF=0.0779;EUR_AF=0.4205;SAS_AF=0.3037;AA=A|||;VT=SNP
1	200591248	rs2809352	C	A	100	PASS	AC=1882;AF=0.375799;AN=5008;NS=2504;DP=13214;EAS_AF=0.498;AMR_AF=0.3934;AFR_AF=0.4017;EUR_AF=0.1521;SAS_AF=0.4325;AA=C|||;VT=SNP
1	200591915	rs2808245	A	C	100	PASS	AC=1973;AF=0.39397;AN=5008;NS=2504;DP=14804;EAS_AF=0.498;AMR_AF=0.4193;AFR_AF=0.4153;EUR_AF=0.1948;SAS_AF=0.4448;AA=a|||;VT=SNP
1	200591937	rs2808246	A	T	100	PASS	AC=1973;AF=0.39397;AN=5008;NS=2504;DP=15503;EAS_AF=0.498;AMR_AF=0.4193;AFR_AF=0.4153;EUR_AF=0.1948;SAS_AF=0.4448;AA=a|||;VT=SNP
1	200591983	rs2808247	C	T	100	PASS	AC=1973;AF=0.39397;AN=5008;NS=2504;DP=17397;EAS_AF=0.498;AMR_AF=0.4193;AFR_AF=0.4153;EUR_AF=0.1948;SAS_AF=0.4448;AA=T|||;VT=SNP
1	200592275	rs2808248	T	C	100	PASS	AC=3612;AF=0.721246;AN=5008;NS=2504;DP=17608;EAS_AF=0.7173;AMR_AF=0.7594;AFR_AF=0.8328;EUR_AF=0.5755;SAS_AF=0.6973;AA=C|||;VT=SNP
1	200592295	rs11807125	C	T	100	PASS	AC=1638;AF=0.327077;AN=5008;NS=2504;DP=17410;EAS_AF=0.2192;AMR_AF=0.3401;AFR_AF=0.4175;EUR_AF=0.3807;SAS_AF=0.2515;AA=C|||;VT=SNP
1	200592361	rs2808249	A	G	100	PASS	AC=1882;AF=0.375799;AN=5008;NS=2504;DP=16953;EAS_AF=0.498;AMR_AF=0.3948;AFR_AF=0.4009;EUR_AF=0.1521;SAS_AF=0.4325;AA=A|||;VT=SNP
1	200592363	rs7521550	C	G	100	PASS	AC=1276;AF=0.254792;AN=5008;NS=2504;DP=16916;EAS_AF=0.2827;AMR_AF=0.2378;AFR_AF=0.0779;EUR_AF=0.4245;SAS_AF=0.3027;AA=C|||;VT=SNP
1	200592547	rs2808250	A	T	100	PASS	AC=3612;AF=0.721246;AN=5008;NS=2504;DP=15101;EAS_AF=0.7173;AMR_AF=0.7594;AFR_AF=0.8328;EUR_AF=0.5755;SAS_AF=0.6973;AA=T|||;VT=SNP
1	200592795	rs34510201	G	A	100	PASS	AC=1880;AF=0.375399;AN=5008;NS=2504;DP=9582;EAS_AF=0.497;AMR_AF=0.3948;AFR_AF=0.4017;EUR_AF=0.1521;SAS_AF=0.4305;AA=G|||;VT=SNP
1	200592805	rs10919986	T	C	100	PASS	AC=1729;AF=0.345248;AN=5008;NS=2504;DP=9530;EAS_AF=0.2202;AMR_AF=0.3646;AFR_AF=0.4297;EUR_AF=0.4235;SAS_AF=0.2658;AA=T|||;VT=SNP
1	200592841	rs145135351	G	A	100	PASS	AC=1880;AF=0.375399;AN=5008;NS=2504;DP=8226;EAS_AF=0.497;AMR_AF=0.3948;AFR_AF=0.4017;EUR_AF=0.1521;SAS_AF=0.4305;AA=G|||;VT=SNP
1	200593138	rs12744758	G	A	100	PASS	AC=1651;AF=0.329673;AN=5008;NS=2504;DP=13207;EAS_AF=0.2292;AMR_AF=0.3401;AFR_AF=0.4183;EUR_AF=0.3807;SAS_AF=0.2536;AA=-|||;VT=SNP
1	200593274	rs11801179	G	C	100	PASS	AC=1641;AF=0.327676;AN=5008;NS=2504;DP=12392;EAS_AF=0.2212;AMR_AF=0.3401;AFR_AF=0.4183;EUR_AF=0.3807;SAS_AF=0.2515;AA=G|||;VT=SNP
1	200593325	rs12744809	C	T	100	PASS	AC=1731;AF=0.345647;AN=5008;NS=2504;DP=12620;EAS_AF=0.2192;AMR_AF=0.366;AFR_AF=0.4319;EUR_AF=0.4235;SAS_AF=0.2648;AA=C|||;VT=SNP
1	200593468	rs4915447	T	A	100	PASS	AC=1732;AF=0.345847;AN=5008;NS=2504;DP=15641;EAS_AF=0.2202;AMR_AF=0.366;AFR_AF=0.4319;EUR_AF=0.4235;SAS_AF=0.2648;AA=T|||;VT=SNP
1	200593636	rs2809351	C	T	100	PASS	AC=1881;AF=0.375599;AN=5008;NS=2504;DP=14052;EAS_AF=0.498;AMR_AF=0.3934;AFR_AF=0.4009;EUR_AF=0.1521;SAS_AF=0.4325;AA=C|||;VT=SNP
1	200593660	rs2808256	C	T	100	PASS	AC=3170;AF=0.632987;AN=5008;NS=2504;DP=13810;EAS_AF=0.7808;AMR_AF=0.6282;AFR_AF=0.4909;EUR_AF=0.5755;SAS_AF=0.7352;AA=C|||;VT=SNP
1	200594005	rs2808257	C	T	100	PASS	AC=1880;AF=0.375399;AN=5008;NS=2504;DP=18122;EAS_AF=0.497;AMR_AF=0.3934;AFR_AF=0.4002;EUR_AF=0.1521;SAS_AF=0.4335;AA=C|||;VT=SNP;EX_TARGET
1	200594522	rs10919988	T	C	100	PASS	AC=1235;AF=0.246605;AN=5008;NS=2504;DP=16917;EAS_AF=0.4345;AMR_AF=0.2565;AFR_AF=0.2413;EUR_AF=0.0855;SAS_AF=0.2188;AA=T|||;VT=SNP
1	200595273	rs10399615	G	A	100	PASS	AC=1275;AF=0.254593;AN=5008;NS=2504;DP=15076;EAS_AF=0.2837;AMR_AF=0.2363;AFR_AF=0.0779;EUR_AF=0.4235;SAS_AF=0.3027;AA=G|||;VT=SNP
1	200595369	rs10399790	A	T	100	PASS	AC=1268;AF=0.253195;AN=5008;NS=2504;DP=11551;EAS_AF=0.2837;AMR_AF=0.2349;AFR_AF=0.0734;EUR_AF=0.4235;SAS_AF=0.3027;AA=A|||;VT=SNP
1	200595565	rs66717951	T	C	100	PASS	AC=3521;AF=0.703075;AN=5008;NS=2504;DP=15006;EAS_AF=0.7173;AMR_AF=0.7349;AFR_AF=0.8185;EUR_AF=0.5338;SAS_AF=0.684;AA=T|||;VT=SNP
1	200595593	rs67040424	G	A	100	PASS	AC=3521;AF=0.703075;AN=5008;NS=2504;DP=13309;EAS_AF=0.7173;AMR_AF=0.7349;AFR_AF=0.8185;EUR_AF=0.5338;SAS_AF=0.684;AA=A|||;VT=SNP
1	200595657	rs35941344	T	A	100	PASS	AC=3520;AF=0.702875;AN=5008;NS=2504;DP=12180;EAS_AF=0.7163;AMR_AF=0.7349;AFR_AF=0.8185;EUR_AF=0.5338;SAS_AF=0.684;AA=T|||;VT=SNP
1	200595879	rs12728040	G	A	100	PASS	AC=1641;AF=0.327676;AN=5008;NS=2504;DP=17781;EAS_AF=0.2192;AMR_AF=0.3415;AFR_AF=0.4175;EUR_AF=0.3827;SAS_AF=0.2515;AA=G|||;VT=SNP
1	200596204	rs10919990	G	A	100	PASS	AC=1296;AF=0.258786;AN=5008;NS=2504;DP=18300;EAS_AF=0.2837;AMR_AF=0.2363;AFR_AF=0.0953;EUR_AF=0.4235;SAS_AF=0.3006;AA=G|||;VT=SNP
1	200596217	rs2809346	T	C	100	PASS	AC=3522;AF=0.703275;AN=5008;NS=2504;DP=19074;EAS_AF=0.7163;AMR_AF=0.7349;AFR_AF=0.8185;EUR_AF=0.5338;SAS_AF=0.6861;AA=T|||;VT=SNP
1	200596263	rs2809345	T	C	100	PASS	AC=3533;AF=0.705471;AN=5008;NS=2504;DP=20463;EAS_AF=0.7163;AMR_AF=0.7406;AFR_AF=0.823;EUR_AF=0.5338;SAS_AF=0.6871;AA=T|||;VT=SNP
1	200596345	rs10919991	C	A	100	PASS	AC=1267;AF=0.252995;AN=5008;NS=2504;DP=19080;EAS_AF=0.2837;AMR_AF=0.2349;AFR_AF=0.0726;EUR_AF=0.4235;SAS_AF=0.3027;AA=C|||;VT=SNP
1	200596606	rs2809344	C	A	100	PASS	AC=3593;AF=0.717452;AN=5008;NS=2504;DP=15754;EAS_AF=0.7163;AMR_AF=0.7594;AFR_AF=0.8185;EUR_AF=0.5765;SAS_AF=0.6973;AA=A|||;VT=SNP
1	200596977	rs7529962	T	C	100	PASS	AC=1326;AF=0.264776;AN=5008;NS=2504;DP=20804;EAS_AF=0.2837;AMR_AF=0.2378;AFR_AF=0.1135;EUR_AF=0.4235;SAS_AF=0.3057;AA=T|||;VT=SNP
1	200597650	rs2809342	C	T	100	PASS	AC=3106;AF=0.620208;AN=5008;NS=2504;DP=18661;EAS_AF=0.7768;AMR_AF=0.6282;AFR_AF=0.447;EUR_AF=0.5755;SAS_AF=0.7331;AA=C|||;VT=SNP
1	200597688	rs2809341	T	C	100	PASS	AC=3210;AF=0.640974;AN=5008;NS=2504;DP=20161;EAS_AF=0.7758;AMR_AF=0.6542;AFR_AF=0.4675;EUR_AF=0.6213;SAS_AF=0.7474;AA=C|||;VT=SNP
1	200599699	rs4448543	G	A	100	PASS	AC=1152;AF=0.230032;AN=5008;NS=2504;DP=12919;EAS_AF=0.4365;AMR_AF=0.2435;AFR_AF=0.208;EUR_AF=0.0706;SAS_AF=0.2014;AA=G|||;VT=SNP
1	200599951	rs7527539	C	T	100	PASS	AC=1281;AF=0.255791;AN=5008;NS=2504;DP=12324;EAS_AF=0.2827;AMR_AF=0.2363;AFR_AF=0.1135;EUR_AF=0.4056;SAS_AF=0.2802;AA=C|||;VT=SNP
1	200600110	rs2809340	C	T	100	PASS	AC=1825;AF=0.364417;AN=5008;NS=2504;DP=11324;EAS_AF=0.504;AMR_AF=0.402;AFR_AF=0.3162;EUR_AF=0.1819;SAS_AF=0.4468;AA=C|||;VT=SNP
1	200600820	rs12126676	T	C	100	PASS	AC=1643;AF=0.328075;AN=5008;NS=2504;DP=19260;EAS_AF=0.2133;AMR_AF=0.3501;AFR_AF=0.382;EUR_AF=0.4105;SAS_AF=0.273;AA=T|||;VT=SNP
1	200606935	rs2809338	A	T	100	PASS	AC=502;AF=0.10024;AN=5008;NS=2504;DP=18814;EAS_AF=0.0675;AMR_AF=0.1326;AFR_AF=0.0363;EUR_AF=0.0666;SAS_AF=0.2321;AA=A|||;VT=SNP
1	200607466	rs10919992	A	G	100	PASS	AC=1284;AF=0.25639;AN=5008;NS=2504;DP=18707;EAS_AF=0.2837;AMR_AF=0.2378;AFR_AF=0.1135;EUR_AF=0.4066;SAS_AF=0.2802;AA=A|||;VT=SNP
1	200608338	rs7538791	C	T	100	PASS	AC=1589;AF=0.317292;AN=5008;NS=2504;DP=18581;EAS_AF=0.502;AMR_AF=0.3674;AFR_AF=0.261;EUR_AF=0.1243;SAS_AF=0.3661;AA=C|||;VT=SNP
1	200610686	rs3924332	C	A	100	PASS	AC=327;AF=0.0652955;AN=5008;NS=2504;DP=16417;EAS_AF=0.0496;AMR_AF=0.0548;AFR_AF=0.0567;EUR_AF=0.0726;SAS_AF=0.093;AA=C|||;VT=SNP
1	200611710	rs6695836	C	T	100	PASS	AC=3144;AF=0.627796;AN=5008;NS=2504;DP=17200;EAS_AF=0.497;AMR_AF=0.5951;AFR_AF=0.5961;EUR_AF=0.83;SAS_AF=0.6207;AA=C|||;VT=SNP
1	200614471	rs4415604	A	G	100	PASS	AC=3143;AF=0.627596;AN=5008;NS=2504;DP=16653;EAS_AF=0.497;AMR_AF=0.5951;AFR_AF=0.5953;EUR_AF=0.83;SAS_AF=0.6207;AA=A|||;VT=SNP
1	200614555	rs11584055	G	A	100	PASS	AC=1086;AF=0.216853;AN=5008;NS=2504;DP=15867;EAS_AF=0.4355;AMR_AF=0.2392;AFR_AF=0.1596;EUR_AF=0.0726;SAS_AF=0.2014;AA=G|||;VT=SNP
1	200615670	rs4448544	C	A	100	PASS	AC=1084;AF=0.216454;AN=5008;NS=2504;DP=19330;EAS_AF=0.4345;AMR_AF=0.2392;AFR_AF=0.1596;EUR_AF=0.0716;SAS_AF=0.2014;AA=C|||;VT=SNP
1	200619031	rs34428088	C	T	100	PASS	AC=1759;AF=0.351238;AN=5008;NS=2504;DP=10617;EAS_AF=0.2133;AMR_AF=0.3516;AFR_AF=0.4085;EUR_AF=0.4235;SAS_AF=0.3415;AA=C|||;VT=SNP
1	200620516	rs73074945	C	T	100	PASS	AC=1086;AF=0.216853;AN=5008;NS=2504;DP=13083;EAS_AF=0.4365;AMR_AF=0.2392;AFR_AF=0.1596;EUR_AF=0.0716;SAS_AF=0.2014;AA=C|||;VT=SNP
1	200621335	rs2815291	T	C	100	PASS	AC=521;AF=0.104034;AN=5008;NS=2504;DP=14281;EAS_AF=0.0675;AMR_AF=0.1282;AFR_AF=0.1127;EUR_AF=0.0527;SAS_AF=0.1656;AA=C|||;VT=SNP
1	200621984	rs2809360	A	T	100	PASS	AC=504;AF=0.100639;AN=5008;NS=2504;DP=16800;EAS_AF=0.0675;AMR_AF=0.1282;AFR_AF=0.0998;EUR_AF=0.0527;SAS_AF=0.1656;AA=A|||;VT=SNP
1	200622117	rs12562552	C	T	100	PASS	AC=1083;AF=0.216254;AN=5008;NS=2504;DP=6838;EAS_AF=0.4355;AMR_AF=0.2392;AFR_AF=0.1581;EUR_AF=0.0716;SAS_AF=0.2014;AA=C|||;VT=SNP
1	200622353	rs2809361	C	T	100	PASS	AC=504;AF=0.100639;AN=5008;NS=2504;DP=19778;EAS_AF=0.0675;AMR_AF=0.1282;AFR_AF=0.0998;EUR_AF=0.0527;SAS_AF=0.1656;AA=C|||;VT=SNP
1	200623049	rs2809363	T	C	100	PASS	AC=504;AF=0.100639;AN=5008;NS=2504;DP=19737;EAS_AF=0.0675;AMR_AF=0.1282;AFR_AF=0.0998;EUR_AF=0.0527;SAS_AF=0.1656;AA=T|||;VT=SNP
1	200624485	rs12136672	G	C	100	PASS	AC=4427;AF=0.883986;AN=5008;NS=2504;DP=17762;EAS_AF=0.9325;AMR_AF=0.8703;AFR_AF=0.8389;EUR_AF=0.9483;SAS_AF=0.8384;AA=C|||;VT=SNP
1	200624807	rs4915448	T	G	100	PASS	AC=4415;AF=0.881589;AN=5008;NS=2504;DP=17487;EAS_AF=0.9325;AMR_AF=0.8689;AFR_AF=0.8321;EUR_AF=0.9473;SAS_AF=0.8374;AA=T|||;VT=SNP
1	200624821	rs4915449	C	A	100	PASS	AC=4305;AF=0.859625;AN=5008;NS=2504;DP=17252;EAS_AF=0.9325;AMR_AF=0.8631;AFR_AF=0.7519;EUR_AF=0.9473;SAS_AF=0.8374;AA=A|||;VT=SNP
1	200625043	rs35249716	C	G	100	PASS	AC=1767;AF=0.352835;AN=5008;NS=2504;DP=15539;EAS_AF=0.2133;AMR_AF=0.3602;AFR_AF=0.4085;EUR_AF=0.4264;SAS_AF=0.3405;AA=C|||;VT=SNP
1	200625966	rs2809366	G	C	100	PASS	AC=415;AF=0.0828674;AN=5008;NS=2504;DP=20657;EAS_AF=0.0675;AMR_AF=0.1239;AFR_AF=0.0363;EUR_AF=0.0517;SAS_AF=0.1646;AA=G|||;VT=SNP
1	200626749	rs7517557	C	T	100	PASS	AC=3118;AF=0.622604;AN=5008;NS=2504;DP=15213;EAS_AF=0.496;AMR_AF=0.5879;AFR_AF=0.5825;EUR_AF=0.828;SAS_AF=0.6207;AA=C|||;VT=SNP
1	200627312	rs10919993	C	A	100	PASS	AC=1753;AF=0.35004;AN=5008;NS=2504;DP=19963;EAS_AF=0.2133;AMR_AF=0.3487;AFR_AF=0.4085;EUR_AF=0.4205;SAS_AF=0.3405;AA=C|||;VT=SNP
1	200627632	rs3924121	G	T	100	PASS	AC=1043;AF=0.208267;AN=5008;NS=2504;DP=19424;EAS_AF=0.4365;AMR_AF=0.2378;AFR_AF=0.1286;EUR_AF=0.0696;SAS_AF=0.2025;AA=G|||;VT=SNP
1	200629135	rs10919994	G	T	100	PASS	AC=3304;AF=0.659744;AN=5008;NS=2504;DP=20335;EAS_AF=0.496;AMR_AF=0.6182;AFR_AF=0.6634;EUR_AF=0.8728;SAS_AF=0.6339;AA=T|||;VT=SNP
1	200629784	rs7539252	T	C	100	PASS	AC=3078;AF=0.614617;AN=5008;NS=2504;DP=20594;EAS_AF=0.496;AMR_AF=0.5965;AFR_AF=0.5439;EUR_AF=0.833;SAS_AF=0.6207;AA=T|||;VT=SNP
1	200630128	rs7529883	C	T	100	PASS	AC=1055;AF=0.210663;AN=5008;NS=2504;DP=19267;EAS_AF=0.4375;AMR_AF=0.2378;AFR_AF=0.1369;EUR_AF=0.0696;SAS_AF=0.2025;AA=C|||;VT=SNP
1	200630818	rs7530576	C	A	100	PASS	AC=1076;AF=0.214856;AN=5008;NS=2504;DP=21737;EAS_AF=0.4365;AMR_AF=0.2378;AFR_AF=0.1536;EUR_AF=0.0696;SAS_AF=0.2025;AA=C|||;VT=SNP
1	200631005	rs73074965	G	A	100	PASS	AC=1094;AF=0.21845;AN=5008;NS=2504;DP=20984;EAS_AF=0.4365;AMR_AF=0.2392;AFR_AF=0.1664;EUR_AF=0.0696;SAS_AF=0.2025;AA=G|||;VT=SNP
1	200631364	rs57542140	A	G	100	PASS	AC=1094;AF=0.21845;AN=5008;NS=2504;DP=20681;EAS_AF=0.4365;AMR_AF=0.2392;AFR_AF=0.1664;EUR_AF=0.0696;SAS_AF=0.2025;AA=G|||;VT=SNP
1	200631859	rs58787821	C	T	100	PASS	AC=1097;AF=0.21905;AN=5008;NS=2504;DP=18649;EAS_AF=0.4365;AMR_AF=0.2406;AFR_AF=0.1664;EUR_AF=0.0706;SAS_AF=0.2035;AA=C|||;VT=SNP
1	200631885	rs16847099	G	T	100	PASS	AC=1095;AF=0.21865;AN=5008;NS=2504;DP=17987;EAS_AF=0.4345;AMR_AF=0.2406;AFR_AF=0.1664;EUR_AF=0.0706;SAS_AF=0.2035;AA=T|||;VT=SNP
1	200632960	rs57155598	T	C	100	PASS	AC=1094;AF=0.21845;AN=5008;NS=2504;DP=18604;EAS_AF=0.4365;AMR_AF=0.2392;AFR_AF=0.1664;EUR_AF=0.0696;SAS_AF=0.2025;AA=T|||;VT=SNP
1	200632966	rs60572979	A	G	100	PASS	AC=1094;AF=0.21845;AN=5008;NS=2504;DP=18985;EAS_AF=0.4365;AMR_AF=0.2392;AFR_AF=0.1664;EUR_AF=0.0696;SAS_AF=0.2025;AA=G|||;VT=SNP
1	200633825	rs7540106	C	T	100	PASS	AC=1094;AF=0.21845;AN=5008;NS=2504;DP=16212;EAS_AF=0.4365;AMR_AF=0.2392;AFR_AF=0.1664;EUR_AF=0.0696;SAS_AF=0.2025;AA=C|||;VT=SNP
1	200635550	rs3795634	T	C	100	PASS	AC=1094;AF=0.21845;AN=5008;NS=2504;DP=21100;EAS_AF=0.4365;AMR_AF=0.2392;AFR_AF=0.1664;EUR_AF=0.0696;SAS_AF=0.2025;AA=C|||;VT=SNP;EX_TARGET
1	200635560	rs3795633	T	C	100	PASS	AC=1094;AF=0.21845;AN=5008;NS=2504;DP=20274;EAS_AF=0.4365;AMR_AF=0.2392;AFR_AF=0.1664;EUR_AF=0.0696;SAS_AF=0.2025;AA=C|||;VT=SNP;EX_TARGET
1	200636346	rs6427836	T	G	100	PASS	AC=3056;AF=0.610224;AN=5008;NS=2504;DP=18863;EAS_AF=0.496;AMR_AF=0.5965;AFR_AF=0.5257;EUR_AF=0.833;SAS_AF=0.6227;AA=T|||;VT=SNP
1	200636861	rs7544724	T	G	100	PASS	AC=1094;AF=0.21845;AN=5008;NS=2504;DP=17657;EAS_AF=0.4365;AMR_AF=0.2392;AFR_AF=0.1664;EUR_AF=0.0696;SAS_AF=0.2025;AA=T|||;VT=SNP
1	200637543	rs11580174	C	T	100	PASS	AC=1093;AF=0.218251;AN=5008;NS=2504;DP=16255;EAS_AF=0.4365;AMR_AF=0.2392;AFR_AF=0.1657;EUR_AF=0.0696;SAS_AF=0.2025;AA=T|||;VT=SNP
1	200637807	rs73077034	C	T	100	PASS	AC=1094;AF=0.21845;AN=5008;NS=2504;DP=19133;EAS_AF=0.4365;AMR_AF=0.2392;AFR_AF=0.1664;EUR_AF=0.0696;SAS_AF=0.2025;AA=T|||;VT=SNP
1	200638048	rs73077036	C	T	100	PASS	AC=1096;AF=0.21885;AN=5008;NS=2504;DP=18173;EAS_AF=0.4365;AMR_AF=0.2406;AFR_AF=0.1672;EUR_AF=0.0696;SAS_AF=0.2025;AA=T|||;VT=SNP
1	200638135	rs74885666	C	T	100	PASS	AC=1057;AF=0.211062;AN=5008;NS=2504;DP=17429;EAS_AF=0.4365;AMR_AF=0.2392;AFR_AF=0.1384;EUR_AF=0.0696;SAS_AF=0.2025;AA=C|||;VT=SNP
1	200638662	rs11588318	G	A	100	PASS	AC=2379;AF=0.47504;AN=5008;NS=2504;DP=8642;EAS_AF=0.7192;AMR_AF=0.4755;AFR_AF=0.2829;EUR_AF=0.4771;SAS_AF=0.4806;AA=G|||;VT=SNP
1	200638847	rs6661240	A	G	100	PASS	AC=2379;AF=0.47504;AN=5008;NS=2504;DP=10928;EAS_AF=0.7192;AMR_AF=0.4755;AFR_AF=0.2829;EUR_AF=0.4771;SAS_AF=0.4806;AA=G|||;VT=SNP
1	200639683	rs3806358	G	T	100	PASS	AC=2379;AF=0.47504;AN=5008;NS=2504;DP=18237;EAS_AF=0.7192;AMR_AF=0.4755;AFR_AF=0.2829;EUR_AF=0.4771;SAS_AF=0.4806;AA=G|||;VT=SNP
1	200640792	rs6656619	T	C	100	PASS	AC=2378;AF=0.47484;AN=5008;NS=2504;DP=14944;EAS_AF=0.7192;AMR_AF=0.4755;AFR_AF=0.2829;EUR_AF=0.4771;SAS_AF=0.4796;AA=C|||;VT=SNP
1	200640881	rs6427837	G	T	100	PASS	AC=4390;AF=0.876597;AN=5008;NS=2504;DP=12114;EAS_AF=0.9325;AMR_AF=0.8674;AFR_AF=0.8147;EUR_AF=0.9473;SAS_AF=0.8364;AA=T|||;VT=SNP
1	200642022	rs111314574	A	G	100	PASS	AC=1057;AF=0.211062;AN=5008;NS=2504;DP=11742;EAS_AF=0.4365;AMR_AF=0.2392;AFR_AF=0.1384;EUR_AF=0.0696;SAS_AF=0.2025;AA=a|||;VT=SNP
1	200642094	rs12047921	G	C	100	PASS	AC=2378;AF=0.47484;AN=5008;NS=2504;DP=13010;EAS_AF=0.7192;AMR_AF=0.4755;AFR_AF=0.2829;EUR_AF=0.4771;SAS_AF=0.4796;AA=g|||;VT=SNP
1	200642485	rs10494821	T	C	100	PASS	AC=2378;AF=0.47484;AN=5008;NS=2504;DP=17711;EAS_AF=0.7192;AMR_AF=0.4755;AFR_AF=0.2829;EUR_AF=0.4771;SAS_AF=0.4796;AA=T|||;VT=SNP
1	200642667	rs4582832	T	C	100	PASS	AC=4437;AF=0.885982;AN=5008;NS=2504;DP=17941;EAS_AF=0.9325;AMR_AF=0.8689;AFR_AF=0.848;EUR_AF=0.9483;SAS_AF=0.8374;AA=C|||;VT=SNP
1	200643000	rs4405157	G	A	100	PASS	AC=1057;AF=0.211062;AN=5008;NS=2504;DP=19204;EAS_AF=0.4365;AMR_AF=0.2392;AFR_AF=0.1384;EUR_AF=0.0696;SAS_AF=0.2025;AA=G|||;VT=SNP
1	200643385	rs4311922	G	T	100	PASS	AC=2374;AF=0.474042;AN=5008;NS=2504;DP=20192;EAS_AF=0.7183;AMR_AF=0.4755;AFR_AF=0.2821;EUR_AF=0.4751;SAS_AF=0.4796;AA=G|||;VT=SNP
1	200643412	rs4400644	T	G	100	PASS	AC=4388;AF=0.876198;AN=5008;NS=2504;DP=20108;EAS_AF=0.9325;AMR_AF=0.8674;AFR_AF=0.8132;EUR_AF=0.9463;SAS_AF=0.8374;AA=G|||;VT=SNP
1	200643454	rs4265457	T	C	100	PASS	AC=2375;AF=0.474241;AN=5008;NS=2504;DP=19792;EAS_AF=0.7192;AMR_AF=0.4755;AFR_AF=0.2821;EUR_AF=0.4751;SAS_AF=0.4796;AA=C|||;VT=SNP
1	200643522	rs4320808	A	G	100	PASS	AC=4150;AF=0.828674;AN=5008;NS=2504;DP=20863;EAS_AF=0.9325;AMR_AF=0.8357;AFR_AF=0.6929;EUR_AF=0.9026;SAS_AF=0.8241;AA=G|||;VT=SNP
1	200643838	rs6667172	T	C	100	PASS	AC=2378;AF=0.47484;AN=5008;NS=2504;DP=20114;EAS_AF=0.7192;AMR_AF=0.4755;AFR_AF=0.2829;EUR_AF=0.4771;SAS_AF=0.4796;AA=C|||;VT=SNP
1	200644595	rs4915205	A	T	100	PASS	AC=4390;AF=0.876597;AN=5008;NS=2504;DP=20975;EAS_AF=0.9325;AMR_AF=0.866;AFR_AF=0.8124;EUR_AF=0.9473;SAS_AF=0.8405;AA=T|||;VT=SNP
1	200645051	rs4915206	G	A	100	PASS	AC=4150;AF=0.828674;AN=5008;NS=2504;DP=19490;EAS_AF=0.9325;AMR_AF=0.8343;AFR_AF=0.6914;EUR_AF=0.9026;SAS_AF=0.8272;AA=A|||;VT=SNP
1	200645101	rs11582610	C	T	100	PASS	AC=1772;AF=0.353834;AN=5008;NS=2504;DP=18761;EAS_AF=0.2133;AMR_AF=0.3602;AFR_AF=0.41;EUR_AF=0.4254;SAS_AF=0.3446;AA=C|||;VT=SNP
1	200645160	rs11801516	A	T	100	PASS	AC=1057;AF=0.211062;AN=5008;NS=2504;DP=18848;EAS_AF=0.4365;AMR_AF=0.2378;AFR_AF=0.1369;EUR_AF=0.0696;SAS_AF=0.2055;AA=A|||;VT=SNP
1	200645345	rs7527499	A	G	100	PASS	AC=2379;AF=0.47504;AN=5008;NS=2504;DP=19272;EAS_AF=0.7192;AMR_AF=0.4741;AFR_AF=0.2821;EUR_AF=0.4771;SAS_AF=0.4826;AA=A|||;VT=SNP
1	200645437	rs11811204	G	A	100	PASS	AC=1056;AF=0.210863;AN=5008;NS=2504;DP=17913;EAS_AF=0.4365;AMR_AF=0.2378;AFR_AF=0.1369;EUR_AF=0.0696;SAS_AF=0.2045;AA=G|||;VT=SNP
1	200645489	rs7550238	G	A	100	PASS	AC=2374;AF=0.474042;AN=5008;NS=2504;DP=16292;EAS_AF=0.7192;AMR_AF=0.4741;AFR_AF=0.2814;EUR_AF=0.4751;SAS_AF=0.4806;AA=G|||;VT=SNP
1	200645938	rs4387211	A	T	100	PASS	AC=1772;AF=0.353834;AN=5008;NS=2504;DP=19350;EAS_AF=0.2133;AMR_AF=0.3602;AFR_AF=0.41;EUR_AF=0.4254;SAS_AF=0.3446;AA=A|||;VT=SNP
1	200646073	rs6700559	C	T	100	PASS	AC=2378;AF=0.47484;AN=5008;NS=2504;DP=20996;EAS_AF=0.7192;AMR_AF=0.4741;AFR_AF=0.2814;EUR_AF=0.4771;SAS_AF=0.4826;AA=C|||;VT=SNP
1	200646273	rs6665107	T	C	100	PASS	AC=4150;AF=0.828674;AN=5008;NS=2504;DP=16014;EAS_AF=0.9325;AMR_AF=0.8343;AFR_AF=0.6914;EUR_AF=0.9026;SAS_AF=0.8272;AA=C|||;VT=SNP
1	200646359	rs6700859	C	G	100	PASS	AC=2378;AF=0.47484;AN=5008;NS=2504;DP=17419;EAS_AF=0.7192;AMR_AF=0.4741;AFR_AF=0.2814;EUR_AF=0.4771;SAS_AF=0.4826;AA=C|||;VT=SNP
1	200646595	rs10753878	T	C	100	PASS	AC=4148;AF=0.828275;AN=5008;NS=2504;DP=17959;EAS_AF=0.9315;AMR_AF=0.8343;AFR_AF=0.6914;EUR_AF=0.9026;SAS_AF=0.8262;AA=C|||;VT=SNP
1	200646650	rs10919997	C	T	100	PASS	AC=1772;AF=0.353834;AN=5008;NS=2504;DP=18860;EAS_AF=0.2133;AMR_AF=0.3602;AFR_AF=0.41;EUR_AF=0.4254;SAS_AF=0.3446;AA=C|||;VT=SNP
1	200646776	rs12061346	T	C	100	PASS	AC=2378;AF=0.47484;AN=5008;NS=2504;DP=16786;EAS_AF=0.7192;AMR_AF=0.4741;AFR_AF=0.2814;EUR_AF=0.4771;SAS_AF=0.4826;AA=T|||;VT=SNP
1	200647275	rs12760355	A	G	100	PASS	AC=1772;AF=0.353834;AN=5008;NS=2504;DP=15844;EAS_AF=0.2133;AMR_AF=0.3602;AFR_AF=0.41;EUR_AF=0.4254;SAS_AF=0.3446;AA=A|||;VT=SNP
1	200647371	rs7533971	A	G	100	PASS	AC=2378;AF=0.47484;AN=5008;NS=2504;DP=13872;EAS_AF=0.7192;AMR_AF=0.4741;AFR_AF=0.2814;EUR_AF=0.4771;SAS_AF=0.4826;AA=a|||;VT=SNP
1	200648310	rs10919998	G	C	100	PASS	AC=2379;AF=0.47504;AN=5008;NS=2504;DP=13644;EAS_AF=0.7192;AMR_AF=0.4741;AFR_AF=0.2821;EUR_AF=0.4771;SAS_AF=0.4826;AA=G|||;VT=SNP
1	200648439	rs4437908	A	G	100	PASS	AC=1771;AF=0.353634;AN=5008;NS=2504;DP=16385;EAS_AF=0.2133;AMR_AF=0.3602;AFR_AF=0.41;EUR_AF=0.4245;SAS_AF=0.3446;AA=A|||;VT=SNP
1	200648569	rs10800720	T	A	100	PASS	AC=1322;AF=0.263978;AN=5008;NS=2504;DP=17013;EAS_AF=0.2827;AMR_AF=0.2378;AFR_AF=0.1445;EUR_AF=0.4076;SAS_AF=0.2771;AA=T|||;VT=SNP
1	200649121	rs4072551	A	G	100	PASS	AC=1772;AF=0.353834;AN=5008;NS=2504;DP=19178;EAS_AF=0.2133;AMR_AF=0.3602;AFR_AF=0.41;EUR_AF=0.4254;SAS_AF=0.3446;AA=A|||;VT=SNP
1	200649131	rs4072552	A	G	100	PASS	AC=2378;AF=0.47484;AN=5008;NS=2504;DP=19217;EAS_AF=0.7192;AMR_AF=0.4741;AFR_AF=0.2814;EUR_AF=0.4771;SAS_AF=0.4826;AA=A|||;VT=SNP
1	200649164	rs4072553	T	C	100	PASS	AC=1321;AF=0.263778;AN=5008;NS=2504;DP=18035;EAS_AF=0.2827;AMR_AF=0.2363;AFR_AF=0.1445;EUR_AF=0.4076;SAS_AF=0.2771;AA=T|||;VT=SNP
1	200649312	rs4381220	T	C	100	PASS	AC=4150;AF=0.828674;AN=5008;NS=2504;DP=16368;EAS_AF=0.9325;AMR_AF=0.8343;AFR_AF=0.6914;EUR_AF=0.9026;SAS_AF=0.8272;AA=C|||;VT=SNP
1	200649366	rs4072554	A	G	100	PASS	AC=1772;AF=0.353834;AN=5008;NS=2504;DP=16608;EAS_AF=0.2133;AMR_AF=0.3602;AFR_AF=0.41;EUR_AF=0.4254;SAS_AF=0.3446;AA=A|||;VT=SNP
1	200649433	rs4326655	A	T	100	PASS	AC=4150;AF=0.828674;AN=5008;NS=2504;DP=16930;EAS_AF=0.9325;AMR_AF=0.8343;AFR_AF=0.6914;EUR_AF=0.9026;SAS_AF=0.8272;AA=T|||;VT=SNP
1	200649759	rs10919999	G	A	100	PASS	AC=1772;AF=0.353834;AN=5008;NS=2504;DP=13553;EAS_AF=0.2133;AMR_AF=0.3602;AFR_AF=0.41;EUR_AF=0.4254;SAS_AF=0.3446;AA=G|||;VT=SNP
1	200649869	rs6663322	G	A	100	PASS	AC=2841;AF=0.567292;AN=5008;NS=2504;DP=14084;EAS_AF=0.6498;AMR_AF=0.598;AFR_AF=0.5469;EUR_AF=0.495;SAS_AF=0.5624;AA=G|||;VT=SNP
1	200650034	rs6678702	T	C	100	PASS	AC=4150;AF=0.828674;AN=5008;NS=2504;DP=17165;EAS_AF=0.9325;AMR_AF=0.8343;AFR_AF=0.6914;EUR_AF=0.9026;SAS_AF=0.8272;AA=C|||;VT=SNP
1	200650063	rs6665979	G	A	100	PASS	AC=4150;AF=0.828674;AN=5008;NS=2504;DP=17890;EAS_AF=0.9325;AMR_AF=0.8343;AFR_AF=0.6914;EUR_AF=0.9026;SAS_AF=0.8272;AA=G|||;VT=SNP
1	200650239	rs12061556	G	C	100	PASS	AC=1772;AF=0.353834;AN=5008;NS=2504;DP=19185;EAS_AF=0.2133;AMR_AF=0.3602;AFR_AF=0.41;EUR_AF=0.4254;SAS_AF=0.3446;AA=G|||;VT=SNP
1	200650468	rs10800721	T	C	100	PASS	AC=4450;AF=0.888578;AN=5008;NS=2504;DP=21599;EAS_AF=0.9325;AMR_AF=0.8689;AFR_AF=0.8555;EUR_AF=0.9483;SAS_AF=0.8405;AA=C|||;VT=SNP
1	200650490	rs12082129	C	T	100	PASS	AC=1487;AF=0.296925;AN=5008;NS=2504;DP=21830;EAS_AF=0.2133;AMR_AF=0.3084;AFR_AF=0.3086;EUR_AF=0.331;SAS_AF=0.3241;AA=c|||;VT=SNP
1	200650536	rs10753879	A	G	100	PASS	AC=4150;AF=0.828674;AN=5008;NS=2504;DP=20909;EAS_AF=0.9325;AMR_AF=0.8343;AFR_AF=0.6914;EUR_AF=0.9026;SAS_AF=0.8272;AA=G|||;VT=SNP
1	200651209	rs4489589	A	C	100	PASS	AC=4150;AF=0.828674;AN=5008;NS=2504;DP=19957;EAS_AF=0.9325;AMR_AF=0.8329;AFR_AF=0.6921;EUR_AF=0.9026;SAS_AF=0.8272;AA=A|||;VT=SNP
1	200651229	rs4297330	A	G	100	PASS	AC=4150;AF=0.828674;AN=5008;NS=2504;DP=18647;EAS_AF=0.9325;AMR_AF=0.8329;AFR_AF=0.6921;EUR_AF=0.9026;SAS_AF=0.8272;AA=G|||;VT=SNP
1	200651330	rs10920000	C	G	100	PASS	AC=1281;AF=0.255791;AN=5008;NS=2504;DP=15867;EAS_AF=0.2827;AMR_AF=0.2349;AFR_AF=0.115;EUR_AF=0.4076;SAS_AF=0.2771;AA=C|||;VT=SNP
1	200651471	rs4403654	C	G	100	PASS	AC=4150;AF=0.828674;AN=5008;NS=2504;DP=18404;EAS_AF=0.9325;AMR_AF=0.8329;AFR_AF=0.6921;EUR_AF=0.9026;SAS_AF=0.8272;AA=C|||;VT=SNP
1	200651548	rs10920001	C	T	100	PASS	AC=1276;AF=0.254792;AN=5008;NS=2504;DP=17470;EAS_AF=0.2788;AMR_AF=0.2349;AFR_AF=0.1142;EUR_AF=0.4076;SAS_AF=0.2771;AA=C|||;VT=SNP
1	200651666	rs6682744	T	C	100	PASS	AC=4154;AF=0.829473;AN=5008;NS=2504;DP=19865;EAS_AF=0.9325;AMR_AF=0.8343;AFR_AF=0.6936;EUR_AF=0.9026;SAS_AF=0.8282;AA=C|||;VT=SNP
1	200652600	rs4378238	T	C	100	PASS	AC=4087;AF=0.816094;AN=5008;NS=2504;DP=18128;EAS_AF=0.9335;AMR_AF=0.8156;AFR_AF=0.6778;EUR_AF=0.8907;SAS_AF=0.8057;AA=C|||;VT=SNP
1	200652693	rs4498833	A	T	100	PASS	AC=4087;AF=0.816094;AN=5008;NS=2504;DP=17413;EAS_AF=0.9345;AMR_AF=0.8156;AFR_AF=0.6778;EUR_AF=0.8887;SAS_AF=0.8067;AA=T|||;VT=SNP
1	200652824	rs4477309	G	A	100	PASS	AC=4087;AF=0.816094;AN=5008;NS=2504;DP=17064;EAS_AF=0.9345;AMR_AF=0.8156;AFR_AF=0.6778;EUR_AF=0.8887;SAS_AF=0.8067;AA=g|||;VT=SNP
1	200653450	rs6427839	G	A	100	PASS	AC=4087;AF=0.816094;AN=5008;NS=2504;DP=19313;EAS_AF=0.9345;AMR_AF=0.8156;AFR_AF=0.6778;EUR_AF=0.8887;SAS_AF=0.8067;AA=A|||;VT=SNP
1	200654493	rs4431874	T	C	100	PASS	AC=4046;AF=0.807907;AN=5008;NS=2504;DP=14686;EAS_AF=0.9335;AMR_AF=0.8156;AFR_AF=0.6475;EUR_AF=0.8887;SAS_AF=0.8067;AA=C|||;VT=SNP
1	200654760	rs4421617	C	G	100	PASS	AC=4087;AF=0.816094;AN=5008;NS=2504;DP=16143;EAS_AF=0.9345;AMR_AF=0.8156;AFR_AF=0.6785;EUR_AF=0.8887;SAS_AF=0.8057;AA=C|||;VT=SNP
1	200654787	rs6427840	A	G	100	PASS	AC=1287;AF=0.256989;AN=5008;NS=2504;DP=16228;EAS_AF=0.2917;AMR_AF=0.2219;AFR_AF=0.1483;EUR_AF=0.3827;SAS_AF=0.2638;AA=A|||;VT=SNP
1	200655096	rs10800723	G	A	100	PASS	AC=4088;AF=0.816294;AN=5008;NS=2504;DP=14265;EAS_AF=0.9345;AMR_AF=0.817;AFR_AF=0.6778;EUR_AF=0.8887;SAS_AF=0.8067;AA=G|||;VT=SNP
1	200655233	rs11581339	A	G	100	PASS	AC=1748;AF=0.349042;AN=5008;NS=2504;DP=13521;EAS_AF=0.2133;AMR_AF=0.366;AFR_AF=0.3941;EUR_AF=0.4354;SAS_AF=0.3272;AA=A|||;VT=SNP
1	200655272	rs7519923	C	T	100	PASS	AC=4348;AF=0.868211;AN=5008;NS=2504;DP=15209;EAS_AF=0.9345;AMR_AF=0.8516;AFR_AF=0.8169;EUR_AF=0.9274;SAS_AF=0.82;AA=T|||;VT=SNP
1	200655336	rs7520174	G	A	100	PASS	AC=4090;AF=0.816693;AN=5008;NS=2504;DP=14009;EAS_AF=0.9345;AMR_AF=0.8184;AFR_AF=0.6785;EUR_AF=0.8887;SAS_AF=0.8067;AA=A|||;VT=SNP
1	200655346	rs7520024	C	T	100	PASS	AC=4090;AF=0.816693;AN=5008;NS=2504;DP=14241;EAS_AF=0.9345;AMR_AF=0.8184;AFR_AF=0.6785;EUR_AF=0.8887;SAS_AF=0.8067;AA=T|||;VT=SNP
1	200655443	rs7542642	A	G	100	PASS	AC=4088;AF=0.816294;AN=5008;NS=2504;DP=15160;EAS_AF=0.9345;AMR_AF=0.8156;AFR_AF=0.6785;EUR_AF=0.8887;SAS_AF=0.8067;AA=A|||;VT=SNP
1	200655679	rs7532304	T	C	100	PASS	AC=4087;AF=0.816094;AN=5008;NS=2504;DP=17229;EAS_AF=0.9345;AMR_AF=0.8156;AFR_AF=0.6778;EUR_AF=0.8887;SAS_AF=0.8067;AA=C|||;VT=SNP
1	200655686	rs7542840	A	T	100	PASS	AC=1287;AF=0.256989;AN=5008;NS=2504;DP=17063;EAS_AF=0.2917;AMR_AF=0.2219;AFR_AF=0.1483;EUR_AF=0.3827;SAS_AF=0.2638;AA=A|||;VT=SNP
1	200655728	rs7520407	C	T	100	PASS	AC=1748;AF=0.349042;AN=5008;NS=2504;DP=17481;EAS_AF=0.2133;AMR_AF=0.366;AFR_AF=0.3941;EUR_AF=0.4354;SAS_AF=0.3272;AA=C|||;VT=SNP
1	200655749	rs7520413	C	A	100	PASS	AC=1052;AF=0.210064;AN=5008;NS=2504;DP=17322;EAS_AF=0.4296;AMR_AF=0.2277;AFR_AF=0.1354;EUR_AF=0.0706;SAS_AF=0.2157;AA=C|||;VT=SNP
1	200656023	rs6427841	G	A	100	PASS	AC=4087;AF=0.816094;AN=5008;NS=2504;DP=20381;EAS_AF=0.9345;AMR_AF=0.8156;AFR_AF=0.6778;EUR_AF=0.8887;SAS_AF=0.8067;AA=A|||;VT=SNP
1	200656114	rs6427842	G	A	100	PASS	AC=4087;AF=0.816094;AN=5008;NS=2504;DP=19002;EAS_AF=0.9345;AMR_AF=0.8156;AFR_AF=0.6778;EUR_AF=0.8887;SAS_AF=0.8067;AA=A|||;VT=SNP
1	200656370	rs10920003	G	A	100	PASS	AC=4087;AF=0.816094;AN=5008;NS=2504;DP=19857;EAS_AF=0.9345;AMR_AF=0.8156;AFR_AF=0.6778;EUR_AF=0.8887;SAS_AF=0.8067;AA=A|||;VT=SNP
1	200656391	rs9427710	A	G	100	PASS	AC=333;AF=0.0664936;AN=5008;NS=2504;DP=19129;EAS_AF=0.0625;AMR_AF=0.1037;AFR_AF=0.003;EUR_AF=0.0487;SAS_AF=0.1483;AA=A|||;VT=SNP
1	200656428	rs10920004	C	T	100	PASS	AC=4087;AF=0.816094;AN=5008;NS=2504;DP=17063;EAS_AF=0.9345;AMR_AF=0.8156;AFR_AF=0.6778;EUR_AF=0.8887;SAS_AF=0.8067;AA=T|||;VT=SNP
1	200656947	rs7524010	G	A	100	PASS	AC=1290;AF=0.257588;AN=5008;NS=2504;DP=9095;EAS_AF=0.2917;AMR_AF=0.2219;AFR_AF=0.1483;EUR_AF=0.3827;SAS_AF=0.2669;AA=G|||;VT=SNP
1	200656987	rs7524025	G	A	100	PASS	AC=1289;AF=0.257388;AN=5008;NS=2504;DP=10902;EAS_AF=0.2917;AMR_AF=0.2219;AFR_AF=0.1483;EUR_AF=0.3817;SAS_AF=0.2669;AA=G|||;VT=SNP
1	200657039	rs7526136	C	T	100	PASS	AC=1289;AF=0.257388;AN=5008;NS=2504;DP=11164;EAS_AF=0.2927;AMR_AF=0.2219;AFR_AF=0.1467;EUR_AF=0.3837;SAS_AF=0.2658;AA=C|||;VT=SNP
1	200657044	rs7526265	G	A	100	PASS	AC=1289;AF=0.257388;AN=5008;NS=2504;DP=11498;EAS_AF=0.2927;AMR_AF=0.2219;AFR_AF=0.1467;EUR_AF=0.3837;SAS_AF=0.2658;AA=G|||;VT=SNP
1	200657148	rs7526365	G	C	100	PASS	AC=1289;AF=0.257388;AN=5008;NS=2504;DP=15830;EAS_AF=0.2927;AMR_AF=0.2233;AFR_AF=0.1483;EUR_AF=0.3827;SAS_AF=0.2638;AA=c|||;VT=SNP
1	200657153	rs7526367	G	A	100	PASS	AC=1296;AF=0.258786;AN=5008;NS=2504;DP=16230;EAS_AF=0.2917;AMR_AF=0.2233;AFR_AF=0.1483;EUR_AF=0.3887;SAS_AF=0.2658;AA=G|||;VT=SNP
1	200657438	rs7526482	C	T	100	PASS	AC=1288;AF=0.257188;AN=5008;NS=2504;DP=17280;EAS_AF=0.2917;AMR_AF=0.2233;AFR_AF=0.1483;EUR_AF=0.3827;SAS_AF=0.2638;AA=C|||;VT=SNP
1	200657657	rs7526853	G	A	100	PASS	AC=1288;AF=0.257188;AN=5008;NS=2504;DP=19024;EAS_AF=0.2917;AMR_AF=0.2233;AFR_AF=0.1483;EUR_AF=0.3827;SAS_AF=0.2638;AA=A|||;VT=SNP
1	200658395	rs61825137	C	A	100	PASS	AC=1288;AF=0.257188;AN=5008;NS=2504;DP=14338;EAS_AF=0.2917;AMR_AF=0.2233;AFR_AF=0.1483;EUR_AF=0.3827;SAS_AF=0.2638;AA=C|||;VT=SNP
1	200658403	rs61825138	T	C	100	PASS	AC=1278;AF=0.255192;AN=5008;NS=2504;DP=13933;EAS_AF=0.2917;AMR_AF=0.2233;AFR_AF=0.1475;EUR_AF=0.3748;SAS_AF=0.2628;AA=C|||;VT=SNP
1	200659017	rs10920006	C	T	100	PASS	AC=1288;AF=0.257188;AN=5008;NS=2504;DP=12984;EAS_AF=0.2917;AMR_AF=0.2233;AFR_AF=0.1483;EUR_AF=0.3827;SAS_AF=0.2638;AA=C|||;VT=SNP
1	200659854	rs4915451	T	G	100	PASS	AC=2799;AF=0.558906;AN=5008;NS=2504;DP=17060;EAS_AF=0.6419;AMR_AF=0.5937;AFR_AF=0.5295;EUR_AF=0.506;SAS_AF=0.5429;AA=T|||;VT=SNP
1	200659855	rs7545177	T	C	100	PASS	AC=1288;AF=0.257188;AN=5008;NS=2504;DP=17036;EAS_AF=0.2927;AMR_AF=0.2233;AFR_AF=0.1475;EUR_AF=0.3827;SAS_AF=0.2638;AA=c|||;VT=SNP
1	200660895	rs73083234	T	C	100	PASS	AC=201;AF=0.0401358;AN=5008;NS=2504;DP=17542;EAS_AF=0.0288;AMR_AF=0.036;AFR_AF=0.0424;EUR_AF=0.0527;SAS_AF=0.0389;AA=T|||;VT=SNP
1	200661230	rs6427843	A	G	100	PASS	AC=4081;AF=0.814896;AN=5008;NS=2504;DP=19259;EAS_AF=0.9276;AMR_AF=0.817;AFR_AF=0.6778;EUR_AF=0.8887;SAS_AF=0.8067;AA=G|||;VT=SNP
1	200661344	rs6427844	A	G	100	PASS	AC=2799;AF=0.558906;AN=5008;NS=2504;DP=19242;EAS_AF=0.6419;AMR_AF=0.5937;AFR_AF=0.5295;EUR_AF=0.506;SAS_AF=0.5429;AA=A|||;VT=SNP
1	200661554	rs6427845	T	C	100	PASS	AC=4088;AF=0.816294;AN=5008;NS=2504;DP=19635;EAS_AF=0.9345;AMR_AF=0.817;AFR_AF=0.6778;EUR_AF=0.8887;SAS_AF=0.8067;AA=C|||;VT=SNP
1	200661662	rs7539646	G	A	100	PASS	AC=1289;AF=0.257388;AN=5008;NS=2504;DP=17129;EAS_AF=0.2927;AMR_AF=0.2233;AFR_AF=0.1483;EUR_AF=0.3827;SAS_AF=0.2638;AA=G|||;VT=SNP
1	200662096	rs7519383	A	G	100	PASS	AC=1289;AF=0.257388;AN=5008;NS=2504;DP=18479;EAS_AF=0.2927;AMR_AF=0.2233;AFR_AF=0.1483;EUR_AF=0.3827;SAS_AF=0.2638;AA=A|||;VT=SNP
1	200662178	rs1540683	G	T	100	PASS	AC=2798;AF=0.558706;AN=5008;NS=2504;DP=17185;EAS_AF=0.6419;AMR_AF=0.5937;AFR_AF=0.5287;EUR_AF=0.506;SAS_AF=0.5429;AA=G|||;VT=SNP
1	200662215	rs7542210	C	T	100	PASS	AC=1256;AF=0.250799;AN=5008;NS=2504;DP=18169;EAS_AF=0.2927;AMR_AF=0.2233;AFR_AF=0.1483;EUR_AF=0.3787;SAS_AF=0.2342;AA=T|||;VT=SNP
1	200662359	rs1540682	T	A	100	PASS	AC=2799;AF=0.558906;AN=5008;NS=2504;DP=23381;EAS_AF=0.6419;AMR_AF=0.5937;AFR_AF=0.5295;EUR_AF=0.506;SAS_AF=0.5429;AA=T|||;VT=SNP
1	200662517	rs12141497	C	A	100	PASS	AC=1289;AF=0.257388;AN=5008;NS=2504;DP=22922;EAS_AF=0.2927;AMR_AF=0.2233;AFR_AF=0.1483;EUR_AF=0.3827;SAS_AF=0.2638;AA=C|||;VT=SNP
1	200662525	rs12126708	G	A	100	PASS	AC=1288;AF=0.257188;AN=5008;NS=2504;DP=22386;EAS_AF=0.2917;AMR_AF=0.2233;AFR_AF=0.1483;EUR_AF=0.3827;SAS_AF=0.2638;AA=A|||;VT=SNP
1	200662835	rs12076946	T	C	100	PASS	AC=1749;AF=0.349241;AN=5008;NS=2504;DP=16554;EAS_AF=0.2133;AMR_AF=0.366;AFR_AF=0.3941;EUR_AF=0.4354;SAS_AF=0.3282;AA=T|||;VT=SNP
1	200662941	rs4556395	C	A	100	PASS	AC=2801;AF=0.559305;AN=5008;NS=2504;DP=14522;EAS_AF=0.6429;AMR_AF=0.5937;AFR_AF=0.5295;EUR_AF=0.507;SAS_AF=0.5429;AA=-|||;VT=SNP
1	200662983	rs1817889	A	G	100	PASS	AC=4088;AF=0.816294;AN=5008;NS=2504;DP=14763;EAS_AF=0.9345;AMR_AF=0.817;AFR_AF=0.6778;EUR_AF=0.8887;SAS_AF=0.8067;AA=G|||;VT=SNP
1	200663674	rs10920008	A	G	100	PASS	AC=1289;AF=0.257388;AN=5008;NS=2504;DP=16747;EAS_AF=0.2927;AMR_AF=0.2233;AFR_AF=0.1483;EUR_AF=0.3827;SAS_AF=0.2638;AA=G|||;VT=SNP
1	200663909	rs1389641	A	T	100	PASS	AC=4088;AF=0.816294;AN=5008;NS=2504;DP=19114;EAS_AF=0.9345;AMR_AF=0.817;AFR_AF=0.6778;EUR_AF=0.8887;SAS_AF=0.8067;AA=T|||;VT=SNP
1	200664302	rs7526031	A	C	100	PASS	AC=1254;AF=0.250399;AN=5008;NS=2504;DP=19790;EAS_AF=0.2927;AMR_AF=0.2205;AFR_AF=0.1467;EUR_AF=0.3787;SAS_AF=0.2362;AA=A|||;VT=SNP
1	200664589	rs7526286	A	G	100	PASS	AC=4056;AF=0.809904;AN=5008;NS=2504;DP=18225;EAS_AF=0.9345;AMR_AF=0.8156;AFR_AF=0.6778;EUR_AF=0.8847;SAS_AF=0.7791;AA=G|||;VT=SNP
1	200664885	rs35656526	C	A	100	PASS	AC=1234;AF=0.246406;AN=5008;NS=2504;DP=17376;EAS_AF=0.2927;AMR_AF=0.2075;AFR_AF=0.1467;EUR_AF=0.3688;SAS_AF=0.2352;AA=C|||;VT=SNP
1	200665865	rs7535759	G	C	100	PASS	AC=4018;AF=0.802316;AN=5008;NS=2504;DP=14186;EAS_AF=0.9335;AMR_AF=0.8012;AFR_AF=0.6641;EUR_AF=0.8767;SAS_AF=0.7781;AA=C|||;VT=SNP
1	200665977	rs12042992	C	T	100	PASS	AC=1239;AF=0.247404;AN=5008;NS=2504;DP=18894;EAS_AF=0.2917;AMR_AF=0.2061;AFR_AF=0.1483;EUR_AF=0.3688;SAS_AF=0.2403;AA=C|||;VT=SNP
1	200666739	rs1874079	C	T	100	PASS	AC=4187;AF=0.836062;AN=5008;NS=2504;DP=18319;EAS_AF=0.7619;AMR_AF=0.8948;AFR_AF=0.7784;EUR_AF=0.9771;SAS_AF=0.8037;AA=C|||;VT=SNP
1	200668298	rs6427846	C	G	100	PASS	AC=2791;AF=0.557308;AN=5008;NS=2504;DP=15662;EAS_AF=0.5546;AMR_AF=0.6268;AFR_AF=0.5045;EUR_AF=0.5825;SAS_AF=0.5562;AA=C|||;VT=SNP
1	200668399	rs73083253	A	G	100	PASS	AC=183;AF=0.0365415;AN=5008;NS=2504;DP=16556;EAS_AF=0.0119;AMR_AF=0.0331;AFR_AF=0.0416;EUR_AF=0.0457;SAS_AF=0.0481;AA=A|||;VT=SNP
1	200668786	rs141714164	C	T	100	PASS	AC=445;AF=0.0888578;AN=5008;NS=2504;DP=13310;EAS_AF=0.1548;AMR_AF=0.1066;AFR_AF=0.0129;EUR_AF=0.0308;SAS_AF=0.1708;AA=C|||;VT=SNP
1	200669180	rs6427847	A	G	100	PASS	AC=3116;AF=0.622204;AN=5008;NS=2504;DP=14367;EAS_AF=0.5665;AMR_AF=0.6715;AFR_AF=0.646;EUR_AF=0.6302;SAS_AF=0.6043;AA=G|||;VT=SNP
1	200670381	rs6427848	G	A	100	PASS	AC=3148;AF=0.628594;AN=5008;NS=2504;DP=17026;EAS_AF=0.5665;AMR_AF=0.6729;AFR_AF=0.6702;EUR_AF=0.6312;SAS_AF=0.6022;AA=A|||;VT=SNP
1	200670438	rs6427849	A	T	100	PASS	AC=1204;AF=0.240415;AN=5008;NS=2504;DP=16624;EAS_AF=0.3512;AMR_AF=0.2767;AFR_AF=0.1861;EUR_AF=0.0954;SAS_AF=0.3231;AA=A|||;VT=SNP
1	200670819	rs113906106	C	T	100	PASS	AC=84;AF=0.0167732;AN=5008;NS=2504;DP=14387;EAS_AF=0.0129;AMR_AF=0.013;AFR_AF=0.0023;EUR_AF=0.0258;SAS_AF=0.0337;AA=C|||;VT=SNP
1	200671663	rs56949003	G	A	100	PASS	AC=875;AF=0.17472;AN=5008;NS=2504;DP=16802;EAS_AF=0.3472;AMR_AF=0.2522;AFR_AF=0.0166;EUR_AF=0.0696;SAS_AF=0.2638;AA=G|||;VT=SNP
1	200671834	rs57068399	A	G	100	PASS	AC=878;AF=0.175319;AN=5008;NS=2504;DP=15607;EAS_AF=0.3482;AMR_AF=0.2536;AFR_AF=0.0166;EUR_AF=0.0696;SAS_AF=0.2648;AA=A|||;VT=SNP
1	200671993	rs9628674	G	C	100	PASS	AC=1137;AF=0.227037;AN=5008;NS=2504;DP=16639;EAS_AF=0.2044;AMR_AF=0.2853;AFR_AF=0.1271;EUR_AF=0.3787;SAS_AF=0.1881;AA=G|||;VT=SNP
1	200672172	rs59892710	A	G	100	PASS	AC=183;AF=0.0365415;AN=5008;NS=2504;DP=15492;EAS_AF=0.0119;AMR_AF=0.0331;AFR_AF=0.0416;EUR_AF=0.0457;SAS_AF=0.0481;AA=A|||;VT=SNP
1	200672410	rs6427850	T	G	100	PASS	AC=2557;AF=0.510583;AN=5008;NS=2504;DP=19149;EAS_AF=0.5536;AMR_AF=0.572;AFR_AF=0.469;EUR_AF=0.4771;SAS_AF=0.5133;AA=T|||;VT=SNP
1	200672458	rs59172975	G	A	100	PASS	AC=206;AF=0.0411342;AN=5008;NS=2504;DP=17475;EAS_AF=0.0139;AMR_AF=0.0346;AFR_AF=0.0567;EUR_AF=0.0457;SAS_AF=0.0481;AA=G|||;VT=SNP
1	200672699	rs7535122	A	G	100	PASS	AC=2992;AF=0.597444;AN=5008;NS=2504;DP=18869;EAS_AF=0.5665;AMR_AF=0.6614;AFR_AF=0.5598;EUR_AF=0.6282;SAS_AF=0.6033;AA=G|||;VT=SNP
1	200672906	rs7512898	G	T	100	PASS	AC=2782;AF=0.555511;AN=5008;NS=2504;DP=21245;EAS_AF=0.5536;AMR_AF=0.6254;AFR_AF=0.5008;EUR_AF=0.5815;SAS_AF=0.5552;AA=G|||;VT=SNP
1	200673094	rs6684083	A	G	100	PASS	AC=3152;AF=0.629393;AN=5008;NS=2504;DP=17522;EAS_AF=0.5675;AMR_AF=0.6729;AFR_AF=0.671;EUR_AF=0.6312;SAS_AF=0.6043;AA=G|||;VT=SNP
1	200673107	rs112148496	G	A	100	PASS	AC=184;AF=0.0367412;AN=5008;NS=2504;DP=17468;EAS_AF=0.0129;AMR_AF=0.0331;AFR_AF=0.0416;EUR_AF=0.0457;SAS_AF=0.0481;AA=G|||;VT=SNP
1	200673305	rs6427851	C	T	100	PASS	AC=3092;AF=0.617412;AN=5008;NS=2504;DP=22339;EAS_AF=0.5675;AMR_AF=0.67;AFR_AF=0.6301;EUR_AF=0.6282;SAS_AF=0.6033;AA=T|||;VT=SNP
1	200674027	rs7518347	G	A	100	PASS	AC=2560;AF=0.511182;AN=5008;NS=2504;DP=20350;EAS_AF=0.5556;AMR_AF=0.5692;AFR_AF=0.4697;EUR_AF=0.4742;SAS_AF=0.5184;AA=G|||;VT=SNP
1	200674995	rs111521979	T	C	100	PASS	AC=360;AF=0.071885;AN=5008;NS=2504;DP=13283;EAS_AF=0.0129;AMR_AF=0.0836;AFR_AF=0.059;EUR_AF=0.1412;SAS_AF=0.0706;AA=C|||;VT=SNP
1	200675030	rs111735388	A	C	100	PASS	AC=363;AF=0.072484;AN=5008;NS=2504;DP=15994;EAS_AF=0.0129;AMR_AF=0.0836;AFR_AF=0.0613;EUR_AF=0.1412;SAS_AF=0.0706;AA=C|||;VT=SNP
1	200675034	rs73083266	C	T	100	PASS	AC=339;AF=0.0676917;AN=5008;NS=2504;DP=16357;EAS_AF=0.0129;AMR_AF=0.0821;AFR_AF=0.0439;EUR_AF=0.1412;SAS_AF=0.0706;AA=C|||;VT=SNP
1	200675136	rs113308729	A	T	100	PASS	AC=360;AF=0.071885;AN=5008;NS=2504;DP=15402;EAS_AF=0.0129;AMR_AF=0.0836;AFR_AF=0.059;EUR_AF=0.1412;SAS_AF=0.0706;AA=A|||;VT=SNP
1	200675182	rs73084635	G	A	100	PASS	AC=361;AF=0.0720847;AN=5008;NS=2504;DP=15385;EAS_AF=0.0139;AMR_AF=0.0836;AFR_AF=0.059;EUR_AF=0.1412;SAS_AF=0.0706;AA=G|||;VT=SNP
1	200675219	rs111604273	T	A	100	PASS	AC=360;AF=0.071885;AN=5008;NS=2504;DP=16443;EAS_AF=0.0129;AMR_AF=0.0836;AFR_AF=0.059;EUR_AF=0.1412;SAS_AF=0.0706;AA=T|||;VT=SNP
1	200675651	rs35659516	A	C	100	PASS	AC=472;AF=0.0942492;AN=5008;NS=2504;DP=19756;EAS_AF=0.0754;AMR_AF=0.1037;AFR_AF=0.0053;EUR_AF=0.0895;SAS_AF=0.2321;AA=A|||;VT=SNP
1	200675868	rs73084639	G	A	100	PASS	AC=359;AF=0.0716853;AN=5008;NS=2504;DP=20204;EAS_AF=0.0129;AMR_AF=0.0836;AFR_AF=0.0582;EUR_AF=0.1412;SAS_AF=0.0706;AA=A|||;VT=SNP
1	200676032	rs73084640	C	T	100	PASS	AC=359;AF=0.0716853;AN=5008;NS=2504;DP=20005;EAS_AF=0.0129;AMR_AF=0.0836;AFR_AF=0.0582;EUR_AF=0.1412;SAS_AF=0.0706;AA=T|||;VT=SNP
1	200676064	rs73084643	T	C	100	PASS	AC=362;AF=0.0722843;AN=5008;NS=2504;DP=19078;EAS_AF=0.0129;AMR_AF=0.0836;AFR_AF=0.0605;EUR_AF=0.1412;SAS_AF=0.0706;AA=C|||;VT=SNP
1	200676170	rs73084644	G	A	100	PASS	AC=338;AF=0.067492;AN=5008;NS=2504;DP=17909;EAS_AF=0.0129;AMR_AF=0.0821;AFR_AF=0.0431;EUR_AF=0.1412;SAS_AF=0.0706;AA=G|||;VT=SNP
1	200676208	rs6427852	A	T	100	PASS	AC=2610;AF=0.521166;AN=5008;NS=2504;DP=19009;EAS_AF=0.5556;AMR_AF=0.5735;AFR_AF=0.4894;EUR_AF=0.4871;SAS_AF=0.5266;AA=A|||;VT=SNP
1	200676236	rs73084646	A	G	100	PASS	AC=338;AF=0.067492;AN=5008;NS=2504;DP=19941;EAS_AF=0.0129;AMR_AF=0.0821;AFR_AF=0.0431;EUR_AF=0.1412;SAS_AF=0.0706;AA=A|||;VT=SNP
1	200676264	rs73084649	G	C	100	PASS	AC=362;AF=0.0722843;AN=5008;NS=2504;DP=20918;EAS_AF=0.0129;AMR_AF=0.085;AFR_AF=0.0598;EUR_AF=0.1412;SAS_AF=0.0706;AA=C|||;VT=SNP
1	200676356	rs76270480	C	G	100	PASS	AC=359;AF=0.0716853;AN=5008;NS=2504;DP=20065;EAS_AF=0.0129;AMR_AF=0.0836;AFR_AF=0.0582;EUR_AF=0.1412;SAS_AF=0.0706;AA=G|||;VT=SNP
1	200676448	rs73084650	G	T	100	PASS	AC=359;AF=0.0716853;AN=5008;NS=2504;DP=20402;EAS_AF=0.0129;AMR_AF=0.0836;AFR_AF=0.0582;EUR_AF=0.1412;SAS_AF=0.0706;AA=T|||;VT=SNP
1	200677362	rs4915452	G	A	100	PASS	AC=1142;AF=0.228035;AN=5008;NS=2504;DP=13857;EAS_AF=0.2034;AMR_AF=0.2824;AFR_AF=0.1346;EUR_AF=0.3787;SAS_AF=0.1861;AA=G|||;VT=SNP
1	200677406	rs60064080	T	G	100	PASS	AC=361;AF=0.0720847;AN=5008;NS=2504;DP=15557;EAS_AF=0.0129;AMR_AF=0.0836;AFR_AF=0.0582;EUR_AF=0.1421;SAS_AF=0.0716;AA=G|||;VT=SNP
1	200677630	rs7534184	A	T	100	PASS	AC=3502;AF=0.699281;AN=5008;NS=2504;DP=20850;EAS_AF=0.7629;AMR_AF=0.7695;AFR_AF=0.5666;EUR_AF=0.7535;SAS_AF=0.7076;AA=T|||;VT=SNP
1	200677799	rs73084655	C	A	100	PASS	AC=359;AF=0.0716853;AN=5008;NS=2504;DP=19111;EAS_AF=0.0129;AMR_AF=0.0836;AFR_AF=0.0582;EUR_AF=0.1412;SAS_AF=0.0706;AA=C|||;VT=SNP
1	200677940	rs73084657	T	C	100	PASS	AC=359;AF=0.0716853;AN=5008;NS=2504;DP=19746;EAS_AF=0.0129;AMR_AF=0.0836;AFR_AF=0.0582;EUR_AF=0.1412;SAS_AF=0.0706;AA=C|||;VT=SNP
1	200678239	rs73084659	A	C	100	PASS	AC=362;AF=0.0722843;AN=5008;NS=2504;DP=19713;EAS_AF=0.0129;AMR_AF=0.0836;AFR_AF=0.0605;EUR_AF=0.1412;SAS_AF=0.0706;AA=C|||;VT=SNP
1	200678257	rs73084661	T	C	100	PASS	AC=359;AF=0.0716853;AN=5008;NS=2504;DP=20368;EAS_AF=0.0129;AMR_AF=0.0836;AFR_AF=0.0582;EUR_AF=0.1412;SAS_AF=0.0706;AA=T|||;VT=SNP
1	200678413	rs10800724	A	G	100	PASS	AC=3689;AF=0.736621;AN=5008;NS=2504;DP=19312;EAS_AF=0.7629;AMR_AF=0.7839;AFR_AF=0.6967;EUR_AF=0.7565;SAS_AF=0.7096;AA=G|||;VT=SNP
1	200678439	rs111780945	A	G	100	PASS	AC=359;AF=0.0716853;AN=5008;NS=2504;DP=18050;EAS_AF=0.0129;AMR_AF=0.0836;AFR_AF=0.0582;EUR_AF=0.1412;SAS_AF=0.0706;AA=G|||;VT=SNP
1	200678925	rs113895187	C	T	100	PASS	AC=361;AF=0.0720847;AN=5008;NS=2504;DP=16381;EAS_AF=0.0139;AMR_AF=0.085;AFR_AF=0.0582;EUR_AF=0.1412;SAS_AF=0.0706;AA=C|||;VT=SNP
1	200678988	rs56849749	A	G	100	PASS	AC=362;AF=0.0722843;AN=5008;NS=2504;DP=16918;EAS_AF=0.0129;AMR_AF=0.0836;AFR_AF=0.0605;EUR_AF=0.1412;SAS_AF=0.0706;AA=G|||;VT=SNP
1	200678992	rs59505940	A	G	100	PASS	AC=359;AF=0.0716853;AN=5008;NS=2504;DP=17029;EAS_AF=0.0129;AMR_AF=0.0836;AFR_AF=0.0582;EUR_AF=0.1412;SAS_AF=0.0706;AA=G|||;VT=SNP
1	200679076	rs60432871	C	T	100	PASS	AC=359;AF=0.0716853;AN=5008;NS=2504;DP=18840;EAS_AF=0.0129;AMR_AF=0.0836;AFR_AF=0.0582;EUR_AF=0.1412;SAS_AF=0.0706;AA=C|||;VT=SNP
1	200679613	rs12137256	T	C	100	PASS	AC=1137;AF=0.227037;AN=5008;NS=2504;DP=20613;EAS_AF=0.2054;AMR_AF=0.2824;AFR_AF=0.1293;EUR_AF=0.3777;SAS_AF=0.1871;AA=T|||;VT=SNP
1	200679892	rs7530159	T	C	100	PASS	AC=1123;AF=0.224241;AN=5008;NS=2504;DP=19719;EAS_AF=0.2063;AMR_AF=0.2824;AFR_AF=0.118;EUR_AF=0.3777;SAS_AF=0.1871;AA=T|||;VT=SNP
1	200680082	rs12042035	T	G	100	PASS	AC=420;AF=0.0838658;AN=5008;NS=2504;DP=21558;EAS_AF=0.1915;AMR_AF=0.147;AFR_AF=0.0023;EUR_AF=0.0378;SAS_AF=0.0859;AA=T|||;VT=SNP
1	200680102	rs114584448	G	A	100	PASS	AC=336;AF=0.0670927;AN=5008;NS=2504;DP=21241;EAS_AF=0.003;AMR_AF=0.0216;AFR_AF=0.1762;EUR_AF=0.0249;SAS_AF=0.0613;AA=G|||;VT=SNP
1	200680135	rs73084669	C	T	100	PASS	AC=362;AF=0.0722843;AN=5008;NS=2504;DP=20678;EAS_AF=0.0129;AMR_AF=0.0836;AFR_AF=0.0605;EUR_AF=0.1412;SAS_AF=0.0706;AA=T|||;VT=SNP
1	200680194	rs113923269	T	C	100	PASS	AC=363;AF=0.072484;AN=5008;NS=2504;DP=18717;EAS_AF=0.0129;AMR_AF=0.0836;AFR_AF=0.0613;EUR_AF=0.1412;SAS_AF=0.0706;AA=C|||;VT=SNP
1	200680197	rs112390385	G	A	100	PASS	AC=360;AF=0.071885;AN=5008;NS=2504;DP=18355;EAS_AF=0.0129;AMR_AF=0.0836;AFR_AF=0.059;EUR_AF=0.1412;SAS_AF=0.0706;AA=G|||;VT=SNP
1	200680213	rs73084670	G	C	100	PASS	AC=360;AF=0.071885;AN=5008;NS=2504;DP=17530;EAS_AF=0.0129;AMR_AF=0.0836;AFR_AF=0.059;EUR_AF=0.1412;SAS_AF=0.0706;AA=C|||;VT=SNP
1	200680715	rs73084672	A	G	100	PASS	AC=360;AF=0.071885;AN=5008;NS=2504;DP=16710;EAS_AF=0.0129;AMR_AF=0.0836;AFR_AF=0.059;EUR_AF=0.1412;SAS_AF=0.0706;AA=G|||;VT=SNP
1	200680765	rs4539164	G	A	100	PASS	AC=3092;AF=0.617412;AN=5008;NS=2504;DP=15021;EAS_AF=0.7411;AMR_AF=0.6816;AFR_AF=0.4962;EUR_AF=0.5994;SAS_AF=0.6268;AA=G|||;VT=SNP
1	200680811	rs113846534	T	C	100	PASS	AC=360;AF=0.071885;AN=5008;NS=2504;DP=15630;EAS_AF=0.0129;AMR_AF=0.0836;AFR_AF=0.059;EUR_AF=0.1412;SAS_AF=0.0706;AA=t|||;VT=SNP
1	200680950	rs112124897	T	G	100	PASS	AC=360;AF=0.071885;AN=5008;NS=2504;DP=12836;EAS_AF=0.0129;AMR_AF=0.0836;AFR_AF=0.059;EUR_AF=0.1412;SAS_AF=0.0706;AA=G|||;VT=SNP
1	200681010	rs112731838	G	T	100	PASS	AC=361;AF=0.0720847;AN=5008;NS=2504;DP=15911;EAS_AF=0.0129;AMR_AF=0.0836;AFR_AF=0.059;EUR_AF=0.1412;SAS_AF=0.0716;AA=T|||;VT=SNP
1	200681130	rs112476576	T	C	100	PASS	AC=360;AF=0.071885;AN=5008;NS=2504;DP=13686;EAS_AF=0.0129;AMR_AF=0.0836;AFR_AF=0.059;EUR_AF=0.1412;SAS_AF=0.0706;AA=t|||;VT=SNP
1	200681298	rs111957233	G	A	100	PASS	AC=360;AF=0.071885;AN=5008;NS=2504;DP=12123;EAS_AF=0.0129;AMR_AF=0.0836;AFR_AF=0.059;EUR_AF=0.1412;SAS_AF=0.0706;AA=g|||;VT=SNP
1	200681344	rs9726352	G	A	100	PASS	AC=3495;AF=0.697883;AN=5008;NS=2504;DP=14944;EAS_AF=0.755;AMR_AF=0.7709;AFR_AF=0.5666;EUR_AF=0.7545;SAS_AF=0.7065;AA=g|||;VT=SNP
1	200681473	rs113838090	G	A	100	PASS	AC=338;AF=0.067492;AN=5008;NS=2504;DP=16234;EAS_AF=0.0129;AMR_AF=0.0821;AFR_AF=0.0431;EUR_AF=0.1412;SAS_AF=0.0706;AA=g|||;VT=SNP
1	200681967	rs12239970	T	C	100	PASS	AC=1223;AF=0.244209;AN=5008;NS=2504;DP=16866;EAS_AF=0.3502;AMR_AF=0.2767;AFR_AF=0.1959;EUR_AF=0.0964;SAS_AF=0.3292;AA=T|||;VT=SNP
1	200681968	rs111825949	T	C	100	PASS	AC=360;AF=0.071885;AN=5008;NS=2504;DP=16807;EAS_AF=0.0129;AMR_AF=0.0836;AFR_AF=0.059;EUR_AF=0.1412;SAS_AF=0.0706;AA=T|||;VT=SNP
1	200682012	rs111912007	T	G	100	PASS	AC=360;AF=0.071885;AN=5008;NS=2504;DP=15611;EAS_AF=0.0129;AMR_AF=0.0836;AFR_AF=0.059;EUR_AF=0.1412;SAS_AF=0.0706;AA=G|||;VT=SNP
1	200682066	rs111405846	C	T	100	PASS	AC=360;AF=0.071885;AN=5008;NS=2504;DP=16104;EAS_AF=0.0129;AMR_AF=0.0836;AFR_AF=0.059;EUR_AF=0.1412;SAS_AF=0.0706;AA=C|||;VT=SNP
1	200682088	rs12748718	C	T	100	PASS	AC=547;AF=0.109225;AN=5008;NS=2504;DP=15138;EAS_AF=0.1855;AMR_AF=0.1182;AFR_AF=0.0333;EUR_AF=0.1252;SAS_AF=0.1104;AA=T|||;VT=SNP
1	200682215	rs111922669	C	T	100	PASS	AC=360;AF=0.071885;AN=5008;NS=2504;DP=17068;EAS_AF=0.0129;AMR_AF=0.0836;AFR_AF=0.059;EUR_AF=0.1412;SAS_AF=0.0706;AA=T|||;VT=SNP
1	200682273	rs73084681	C	A	100	PASS	AC=360;AF=0.071885;AN=5008;NS=2504;DP=17149;EAS_AF=0.0129;AMR_AF=0.0836;AFR_AF=0.059;EUR_AF=0.1412;SAS_AF=0.0706;AA=A|||;VT=SNP
1	200682274	rs72746826	G	A	100	PASS	AC=1220;AF=0.24361;AN=5008;NS=2504;DP=17223;EAS_AF=0.3502;AMR_AF=0.2752;AFR_AF=0.1959;EUR_AF=0.0944;SAS_AF=0.3292;AA=G|||;VT=SNP
1	200682279	rs73084685	T	A	100	PASS	AC=360;AF=0.071885;AN=5008;NS=2504;DP=17252;EAS_AF=0.0129;AMR_AF=0.0836;AFR_AF=0.059;EUR_AF=0.1412;SAS_AF=0.0706;AA=T|||;VT=SNP
1	200682319	rs73084687	T	A	100	PASS	AC=360;AF=0.071885;AN=5008;NS=2504;DP=17918;EAS_AF=0.0129;AMR_AF=0.0836;AFR_AF=0.059;EUR_AF=0.1412;SAS_AF=0.0706;AA=A|||;VT=SNP
1	200682486	rs2364686	C	T	100	PASS	AC=360;AF=0.071885;AN=5008;NS=2504;DP=17751;EAS_AF=0.0129;AMR_AF=0.0836;AFR_AF=0.059;EUR_AF=0.1412;SAS_AF=0.0706;AA=C|||;VT=SNP
1	200682624	rs1389643	G	C	100	PASS	AC=360;AF=0.071885;AN=5008;NS=2504;DP=19334;EAS_AF=0.0129;AMR_AF=0.0836;AFR_AF=0.059;EUR_AF=0.1412;SAS_AF=0.0706;AA=G|||;VT=SNP
1	200682709	rs116270262	T	A	100	PASS	AC=339;AF=0.0676917;AN=5008;NS=2504;DP=19667;EAS_AF=0.003;AMR_AF=0.0216;AFR_AF=0.1793;EUR_AF=0.0249;SAS_AF=0.0603;AA=T|||;VT=SNP
1	200682721	rs1389644	A	G	100	PASS	AC=361;AF=0.0720847;AN=5008;NS=2504;DP=19409;EAS_AF=0.0129;AMR_AF=0.0836;AFR_AF=0.059;EUR_AF=0.1421;SAS_AF=0.0706;AA=G|||;VT=SNP
1	200682927	rs2220820	C	G	100	PASS	AC=360;AF=0.071885;AN=5008;NS=2504;DP=21977;EAS_AF=0.0129;AMR_AF=0.0836;AFR_AF=0.059;EUR_AF=0.1412;SAS_AF=0.0706;AA=G|||;VT=SNP
1	200683364	rs73084692	T	G	100	PASS	AC=359;AF=0.0716853;AN=5008;NS=2504;DP=18847;EAS_AF=0.0129;AMR_AF=0.0836;AFR_AF=0.059;EUR_AF=0.1402;SAS_AF=0.0706;AA=T|||;VT=SNP
1	200683584	rs73084693	A	T	100	PASS	AC=372;AF=0.0742812;AN=5008;NS=2504;DP=21558;EAS_AF=0.0129;AMR_AF=0.0836;AFR_AF=0.0688;EUR_AF=0.1402;SAS_AF=0.0706;AA=T|||;VT=SNP
1	200684045	rs731077	A	G	100	PASS	AC=363;AF=0.072484;AN=5008;NS=2504;DP=20931;EAS_AF=0.0129;AMR_AF=0.0836;AFR_AF=0.0613;EUR_AF=0.1412;SAS_AF=0.0706;AA=G|||;VT=SNP
1	200684231	rs731078	G	C	100	PASS	AC=3097;AF=0.618411;AN=5008;NS=2504;DP=19830;EAS_AF=0.744;AMR_AF=0.6816;AFR_AF=0.4977;EUR_AF=0.5994;SAS_AF=0.6268;AA=G|||;VT=SNP
1	200684968	rs73084694	C	G	100	PASS	AC=337;AF=0.0672923;AN=5008;NS=2504;DP=20837;EAS_AF=0.0129;AMR_AF=0.0821;AFR_AF=0.0431;EUR_AF=0.1402;SAS_AF=0.0706;AA=C|||;VT=SNP
1	200685057	rs7519783	G	A	100	PASS	AC=3505;AF=0.69988;AN=5008;NS=2504;DP=22099;EAS_AF=0.754;AMR_AF=0.7695;AFR_AF=0.5772;EUR_AF=0.7525;SAS_AF=0.7065;AA=A|||;VT=SNP
1	200686991	rs113856508	C	T	100	PASS	AC=337;AF=0.0672923;AN=5008;NS=2504;DP=17178;EAS_AF=0.0129;AMR_AF=0.0821;AFR_AF=0.0431;EUR_AF=0.1402;SAS_AF=0.0706;AA=c|||;VT=SNP
1	200687234	rs73084698	A	G	100	PASS	AC=338;AF=0.067492;AN=5008;NS=2504;DP=15279;EAS_AF=0.0129;AMR_AF=0.0821;AFR_AF=0.0431;EUR_AF=0.1412;SAS_AF=0.0706;AA=A|||;VT=SNP
1	200687306	rs7538242	T	C	100	PASS	AC=3131;AF=0.6252;AN=5008;NS=2504;DP=16098;EAS_AF=0.746;AMR_AF=0.683;AFR_AF=0.5197;EUR_AF=0.6014;SAS_AF=0.6268;AA=T|||;VT=SNP
1	200687331	rs115852331	G	A	100	PASS	AC=309;AF=0.0617013;AN=5008;NS=2504;DP=16004;EAS_AF=0.003;AMR_AF=0.0202;AFR_AF=0.1566;EUR_AF=0.0249;SAS_AF=0.0613;AA=G|||;VT=SNP
1	200687787	rs12730151	T	A	100	PASS	AC=540;AF=0.107827;AN=5008;NS=2504;DP=19148;EAS_AF=0.1786;AMR_AF=0.1182;AFR_AF=0.0333;EUR_AF=0.1252;SAS_AF=0.1104;AA=T|||;VT=SNP
1	200688488	rs6675463	G	A	100	PASS	AC=1263;AF=0.252196;AN=5008;NS=2504;DP=16504;EAS_AF=0.3502;AMR_AF=0.2781;AFR_AF=0.2284;EUR_AF=0.0954;SAS_AF=0.3262;AA=G|||;VT=SNP
1	200689300	rs7544548	T	C	100	PASS	AC=3119;AF=0.622804;AN=5008;NS=2504;DP=20299;EAS_AF=0.7371;AMR_AF=0.683;AFR_AF=0.5174;EUR_AF=0.6014;SAS_AF=0.6268;AA=T|||;VT=SNP
1	200691154	rs73084702	G	A	100	PASS	AC=339;AF=0.0676917;AN=5008;NS=2504;DP=20309;EAS_AF=0.0139;AMR_AF=0.0821;AFR_AF=0.0431;EUR_AF=0.1412;SAS_AF=0.0706;AA=G|||;VT=SNP
1	200691738	rs10920010	T	C	100	PASS	AC=3169;AF=0.632788;AN=5008;NS=2504;DP=12192;EAS_AF=0.7391;AMR_AF=0.6844;AFR_AF=0.5522;EUR_AF=0.6004;SAS_AF=0.6288;AA=C|||;VT=SNP
1	200691743	rs10920011	G	C	100	PASS	AC=3169;AF=0.632788;AN=5008;NS=2504;DP=11816;EAS_AF=0.7391;AMR_AF=0.6844;AFR_AF=0.5522;EUR_AF=0.6004;SAS_AF=0.6288;AA=C|||;VT=SNP
1	200692168	rs6664413	A	G	100	PASS	AC=3165;AF=0.631989;AN=5008;NS=2504;DP=17924;EAS_AF=0.7371;AMR_AF=0.6844;AFR_AF=0.5522;EUR_AF=0.6004;SAS_AF=0.6268;AA=A|||;VT=SNP
1	200692390	rs2364685	T	C	100	PASS	AC=3165;AF=0.631989;AN=5008;NS=2504;DP=17973;EAS_AF=0.7371;AMR_AF=0.6844;AFR_AF=0.5522;EUR_AF=0.6004;SAS_AF=0.6268;AA=C|||;VT=SNP
1	200692538	rs7554325	T	A	100	PASS	AC=3165;AF=0.631989;AN=5008;NS=2504;DP=15077;EAS_AF=0.7371;AMR_AF=0.6844;AFR_AF=0.5522;EUR_AF=0.6004;SAS_AF=0.6268;AA=T|||;VT=SNP
1	200692704	rs7542613	C	G	100	PASS	AC=3169;AF=0.632788;AN=5008;NS=2504;DP=11743;EAS_AF=0.7371;AMR_AF=0.6844;AFR_AF=0.5552;EUR_AF=0.6004;SAS_AF=0.6268;AA=G|||;VT=SNP
1	200692750	rs7542683	C	A	100	PASS	AC=3166;AF=0.632188;AN=5008;NS=2504;DP=11849;EAS_AF=0.7371;AMR_AF=0.6844;AFR_AF=0.553;EUR_AF=0.6004;SAS_AF=0.6268;AA=C|||;VT=SNP
1	200692869	rs7520106	A	G	100	PASS	AC=3171;AF=0.633187;AN=5008;NS=2504;DP=10362;EAS_AF=0.7371;AMR_AF=0.6844;AFR_AF=0.5537;EUR_AF=0.6024;SAS_AF=0.6288;AA=A|||;VT=SNP
1	200692872	rs7554612	T	C	100	PASS	AC=3171;AF=0.633187;AN=5008;NS=2504;DP=10547;EAS_AF=0.7371;AMR_AF=0.6844;AFR_AF=0.5537;EUR_AF=0.6024;SAS_AF=0.6288;AA=T|||;VT=SNP
1	200692897	rs10920013	A	T	100	PASS	AC=1290;AF=0.257588;AN=5008;NS=2504;DP=11367;EAS_AF=0.3552;AMR_AF=0.2795;AFR_AF=0.2405;EUR_AF=0.0954;SAS_AF=0.3313;AA=A|||;VT=SNP
1	200693169	rs7545387	G	A	100	PASS	AC=3165;AF=0.631989;AN=5008;NS=2504;DP=17538;EAS_AF=0.7371;AMR_AF=0.6844;AFR_AF=0.5522;EUR_AF=0.6004;SAS_AF=0.6268;AA=A|||;VT=SNP
1	200693576	rs73086603	C	T	100	PASS	AC=340;AF=0.0678914;AN=5008;NS=2504;DP=18539;EAS_AF=0.0139;AMR_AF=0.0821;AFR_AF=0.0439;EUR_AF=0.1412;SAS_AF=0.0706;AA=C|||;VT=SNP
1	200694030	rs7548289	C	T	100	PASS	AC=3165;AF=0.631989;AN=5008;NS=2504;DP=14816;EAS_AF=0.7371;AMR_AF=0.6844;AFR_AF=0.5522;EUR_AF=0.6004;SAS_AF=0.6268;AA=C|||;VT=SNP
1	200694154	rs7515230	T	C	100	PASS	AC=3232;AF=0.645367;AN=5008;NS=2504;DP=16477;EAS_AF=0.7371;AMR_AF=0.6945;AFR_AF=0.5961;EUR_AF=0.6014;SAS_AF=0.6278;AA=C|||;VT=SNP
1	200694269	rs7515329	T	A	100	PASS	AC=3165;AF=0.631989;AN=5008;NS=2504;DP=17553;EAS_AF=0.7371;AMR_AF=0.6844;AFR_AF=0.5522;EUR_AF=0.6004;SAS_AF=0.6268;AA=T|||;VT=SNP
1	200694312	rs73086606	A	C	100	PASS	AC=340;AF=0.0678914;AN=5008;NS=2504;DP=17471;EAS_AF=0.0139;AMR_AF=0.0821;AFR_AF=0.0439;EUR_AF=0.1412;SAS_AF=0.0706;AA=A|||;VT=SNP
1	200694596	rs7548907	G	A	100	PASS	AC=3166;AF=0.632188;AN=5008;NS=2504;DP=17708;EAS_AF=0.7371;AMR_AF=0.6844;AFR_AF=0.553;EUR_AF=0.6004;SAS_AF=0.6268;AA=G|||;VT=SNP
1	200694701	rs7526297	A	G	100	PASS	AC=3166;AF=0.632188;AN=5008;NS=2504;DP=15656;EAS_AF=0.7371;AMR_AF=0.6859;AFR_AF=0.5522;EUR_AF=0.6004;SAS_AF=0.6268;AA=G|||;VT=SNP
1	200694973	rs10800725	G	A	100	PASS	AC=3233;AF=0.645567;AN=5008;NS=2504;DP=17519;EAS_AF=0.7371;AMR_AF=0.696;AFR_AF=0.5961;EUR_AF=0.6014;SAS_AF=0.6278;AA=A|||;VT=SNP
1	200695039	rs10800726	G	A	100	PASS	AC=3167;AF=0.632388;AN=5008;NS=2504;DP=16555;EAS_AF=0.7371;AMR_AF=0.6859;AFR_AF=0.553;EUR_AF=0.6004;SAS_AF=0.6268;AA=G|||;VT=SNP
1	200695075	rs10800727	C	T	100	PASS	AC=3167;AF=0.632388;AN=5008;NS=2504;DP=17036;EAS_AF=0.7371;AMR_AF=0.6859;AFR_AF=0.553;EUR_AF=0.6004;SAS_AF=0.6268;AA=T|||;VT=SNP
1	200695147	rs10800728	C	A	100	PASS	AC=3167;AF=0.632388;AN=5008;NS=2504;DP=17175;EAS_AF=0.7371;AMR_AF=0.6844;AFR_AF=0.5537;EUR_AF=0.6004;SAS_AF=0.6268;AA=A|||;VT=SNP
1	200695416	rs55783905	G	T	100	PASS	AC=1137;AF=0.227037;AN=5008;NS=2504;DP=12881;EAS_AF=0.2063;AMR_AF=0.2781;AFR_AF=0.1301;EUR_AF=0.3787;SAS_AF=0.1871;AA=G|||;VT=SNP
1	200696601	rs35796457	A	G	100	PASS	AC=829;AF=0.165535;AN=5008;NS=2504;DP=17755;EAS_AF=0.1954;AMR_AF=0.1398;AFR_AF=0.2103;EUR_AF=0.1392;SAS_AF=0.1196;AA=A|||;VT=SNP
1	200696645	rs34674691	C	T	100	PASS	AC=828;AF=0.165335;AN=5008;NS=2504;DP=17817;EAS_AF=0.1954;AMR_AF=0.1383;AFR_AF=0.2103;EUR_AF=0.1392;SAS_AF=0.1196;AA=C|||;VT=SNP
1	200696648	rs36041093	A	G	100	PASS	AC=828;AF=0.165335;AN=5008;NS=2504;DP=17781;EAS_AF=0.1954;AMR_AF=0.1383;AFR_AF=0.2103;EUR_AF=0.1392;SAS_AF=0.1196;AA=A|||;VT=SNP
1	200696859	rs12047681	T	C	100	PASS	AC=2428;AF=0.484824;AN=5008;NS=2504;DP=17872;EAS_AF=0.5615;AMR_AF=0.5576;AFR_AF=0.3722;EUR_AF=0.4742;SAS_AF=0.5174;AA=T|||;VT=SNP
1	200696953	rs7516036	A	G	100	PASS	AC=3642;AF=0.727236;AN=5008;NS=2504;DP=18217;EAS_AF=0.7708;AMR_AF=0.781;AFR_AF=0.6596;EUR_AF=0.7545;SAS_AF=0.7076;AA=G|||;VT=SNP
1	200697189	rs7518368	A	G	100	PASS	AC=2819;AF=0.562899;AN=5008;NS=2504;DP=17303;EAS_AF=0.5754;AMR_AF=0.6455;AFR_AF=0.4516;EUR_AF=0.6153;SAS_AF=0.5879;AA=a|||;VT=SNP
1	200697265	rs12126250	C	T	100	PASS	AC=1143;AF=0.228235;AN=5008;NS=2504;DP=16515;EAS_AF=0.2063;AMR_AF=0.2781;AFR_AF=0.1346;EUR_AF=0.3787;SAS_AF=0.1871;AA=C|||;VT=SNP
1	200698286	rs2029751	A	C	100	PASS	AC=708;AF=0.141374;AN=5008;NS=2504;DP=16906;EAS_AF=0.1944;AMR_AF=0.1239;AFR_AF=0.1452;EUR_AF=0.1262;SAS_AF=0.1094;AA=A|||;VT=SNP
1	200698597	rs4554747	A	G	100	PASS	AC=711;AF=0.141973;AN=5008;NS=2504;DP=17226;EAS_AF=0.1944;AMR_AF=0.1254;AFR_AF=0.1452;EUR_AF=0.1262;SAS_AF=0.1115;AA=A|||;VT=SNP
1	200699515	rs59624172	T	G	100	PASS	AC=340;AF=0.0678914;AN=5008;NS=2504;DP=17234;EAS_AF=0.0139;AMR_AF=0.0821;AFR_AF=0.0439;EUR_AF=0.1412;SAS_AF=0.0706;AA=T|||;VT=SNP
1	200699625	rs6427853	T	G	100	PASS	AC=3209;AF=0.640775;AN=5008;NS=2504;DP=16473;EAS_AF=0.756;AMR_AF=0.6931;AFR_AF=0.5507;EUR_AF=0.6123;SAS_AF=0.636;AA=G|||;VT=SNP
1	200700374	rs10753880	A	T	100	PASS	AC=3691;AF=0.737021;AN=5008;NS=2504;DP=19278;EAS_AF=0.7708;AMR_AF=0.7824;AFR_AF=0.6959;EUR_AF=0.7545;SAS_AF=0.7076;AA=T|||;VT=SNP
1	200701094	rs965192	T	A	100	PASS	AC=3298;AF=0.658546;AN=5008;NS=2504;DP=21020;EAS_AF=0.7569;AMR_AF=0.6931;AFR_AF=0.6157;EUR_AF=0.6133;SAS_AF=0.637;AA=T|||;VT=SNP
1	200701748	rs10800729	C	T	100	PASS	AC=2475;AF=0.494209;AN=5008;NS=2504;DP=19753;EAS_AF=0.5635;AMR_AF=0.5634;AFR_AF=0.4054;EUR_AF=0.4732;SAS_AF=0.5153;AA=C|||;VT=SNP
1	200702338	rs7512279	G	A	100	PASS	AC=2431;AF=0.485423;AN=5008;NS=2504;DP=11967;EAS_AF=0.5635;AMR_AF=0.562;AFR_AF=0.3722;EUR_AF=0.4751;SAS_AF=0.5143;AA=G|||;VT=SNP
1	200702395	rs35243860	G	A	100	PASS	AC=823;AF=0.164337;AN=5008;NS=2504;DP=12480;EAS_AF=0.1935;AMR_AF=0.1354;AFR_AF=0.2088;EUR_AF=0.1382;SAS_AF=0.1217;AA=G|||;VT=SNP
1	200702431	rs12025389	T	C	100	PASS	AC=1963;AF=0.391973;AN=5008;NS=2504;DP=13185;EAS_AF=0.4008;AMR_AF=0.4135;AFR_AF=0.3396;EUR_AF=0.5179;SAS_AF=0.3088;AA=T|||;VT=SNP
1	200703434	rs10494820	A	T	100	PASS	AC=1990;AF=0.397364;AN=5008;NS=2504;DP=18208;EAS_AF=0.4018;AMR_AF=0.415;AFR_AF=0.3593;EUR_AF=0.5159;SAS_AF=0.3098;AA=A|||;VT=SNP
1	200703541	rs6660197	C	T	100	PASS	AC=739;AF=0.147564;AN=5008;NS=2504;DP=19693;EAS_AF=0.1964;AMR_AF=0.1239;AFR_AF=0.1664;EUR_AF=0.1252;SAS_AF=0.1115;AA=C|||;VT=SNP
1	200703906	rs10449265	T	A	100	PASS	AC=1210;AF=0.241613;AN=5008;NS=2504;DP=20179;EAS_AF=0.2054;AMR_AF=0.2853;AFR_AF=0.18;EUR_AF=0.3797;SAS_AF=0.1892;AA=T|||;VT=SNP
1	200704310	rs12070749	A	G	100	PASS	AC=1339;AF=0.267372;AN=5008;NS=2504;DP=21205;EAS_AF=0.3552;AMR_AF=0.2839;AFR_AF=0.2753;EUR_AF=0.0974;SAS_AF=0.3292;AA=A|||;VT=SNP
1	200704754	rs10494819	C	T	100	PASS	AC=2010;AF=0.401358;AN=5008;NS=2504;DP=21600;EAS_AF=0.4018;AMR_AF=0.4164;AFR_AF=0.3737;EUR_AF=0.5159;SAS_AF=0.3098;AA=T|||;VT=SNP
1	200705510	rs7516821	T	G	100	PASS	AC=2008;AF=0.400958;AN=5008;NS=2504;DP=15057;EAS_AF=0.4018;AMR_AF=0.415;AFR_AF=0.3729;EUR_AF=0.5169;SAS_AF=0.3088;AA=G|||;VT=SNP
1	200705519	rs7550125	G	A	100	PASS	AC=2008;AF=0.400958;AN=5008;NS=2504;DP=15238;EAS_AF=0.4018;AMR_AF=0.415;AFR_AF=0.3729;EUR_AF=0.5169;SAS_AF=0.3088;AA=G|||;VT=SNP
1	200706598	rs12130226	C	T	100	PASS	AC=1144;AF=0.228435;AN=5008;NS=2504;DP=17359;EAS_AF=0.2044;AMR_AF=0.2781;AFR_AF=0.1354;EUR_AF=0.3797;SAS_AF=0.1881;AA=C|||;VT=SNP
1	200706636	rs12145140	G	T	100	PASS	AC=1209;AF=0.241414;AN=5008;NS=2504;DP=17392;EAS_AF=0.2044;AMR_AF=0.2839;AFR_AF=0.18;EUR_AF=0.3807;SAS_AF=0.1892;AA=G|||;VT=SNP
1	200706763	rs10800730	T	G	100	PASS	AC=1296;AF=0.258786;AN=5008;NS=2504;DP=15822;EAS_AF=0.3552;AMR_AF=0.2824;AFR_AF=0.2428;EUR_AF=0.0974;SAS_AF=0.3303;AA=T|||;VT=SNP
1	200706970	rs73086614	T	C	100	PASS	AC=338;AF=0.067492;AN=5008;NS=2504;DP=20892;EAS_AF=0.0139;AMR_AF=0.0821;AFR_AF=0.0431;EUR_AF=0.1412;SAS_AF=0.0695;AA=T|||;VT=SNP
1	200707090	rs10920017	G	A	100	PASS	AC=1295;AF=0.258586;AN=5008;NS=2504;DP=18879;EAS_AF=0.3552;AMR_AF=0.2824;AFR_AF=0.2428;EUR_AF=0.0974;SAS_AF=0.3292;AA=G|||;VT=SNP
1	200707122	rs73086617	G	T	100	PASS	AC=338;AF=0.067492;AN=5008;NS=2504;DP=18292;EAS_AF=0.0139;AMR_AF=0.0821;AFR_AF=0.0431;EUR_AF=0.1412;SAS_AF=0.0695;AA=G|||;VT=SNP
1	200707533	rs58397787	C	A	100	PASS	AC=1675;AF=0.334465;AN=5008;NS=2504;DP=17924;EAS_AF=0.369;AMR_AF=0.3674;AFR_AF=0.32;EUR_AF=0.2336;SAS_AF=0.3988;AA=C|||;VT=SNP
1	200709346	rs60195675	T	C	100	PASS	AC=371;AF=0.0740815;AN=5008;NS=2504;DP=19369;EAS_AF=0.0139;AMR_AF=0.0865;AFR_AF=0.0764;EUR_AF=0.1272;SAS_AF=0.0695;AA=C|||;VT=SNP
1	200709608	rs73086620	C	T	100	PASS	AC=362;AF=0.0722843;AN=5008;NS=2504;DP=19175;EAS_AF=0.0139;AMR_AF=0.0865;AFR_AF=0.0673;EUR_AF=0.1282;SAS_AF=0.0716;AA=C|||;VT=SNP
1	200709635	rs73086621	G	A	100	PASS	AC=374;AF=0.0746805;AN=5008;NS=2504;DP=19117;EAS_AF=0.0139;AMR_AF=0.0865;AFR_AF=0.0764;EUR_AF=0.1282;SAS_AF=0.0716;AA=A|||;VT=SNP
1	200709796	rs7517998	G	A	100	PASS	AC=2465;AF=0.492212;AN=5008;NS=2504;DP=17933;EAS_AF=0.5516;AMR_AF=0.5014;AFR_AF=0.5151;EUR_AF=0.3728;SAS_AF=0.5164;AA=A|||;VT=SNP
1	200709952	rs60070641	T	C	100	PASS	AC=347;AF=0.0692891;AN=5008;NS=2504;DP=17181;EAS_AF=0.0139;AMR_AF=0.085;AFR_AF=0.0567;EUR_AF=0.1282;SAS_AF=0.0716;AA=T|||;VT=SNP
1	200710186	rs7520780	G	A	100	PASS	AC=574;AF=0.114617;AN=5008;NS=2504;DP=17461;EAS_AF=0.1806;AMR_AF=0.1254;AFR_AF=0.0545;EUR_AF=0.1243;SAS_AF=0.1104;AA=G|||;VT=SNP
1	200710318	rs7520984	G	C	100	PASS	AC=3655;AF=0.729832;AN=5008;NS=2504;DP=17753;EAS_AF=0.751;AMR_AF=0.7839;AFR_AF=0.6823;EUR_AF=0.7584;SAS_AF=0.7045;AA=C|||;VT=SNP
1	200710865	rs73086625	A	G	100	PASS	AC=355;AF=0.0708866;AN=5008;NS=2504;DP=21569;EAS_AF=0.0139;AMR_AF=0.0865;AFR_AF=0.0567;EUR_AF=0.1352;SAS_AF=0.0716;AA=A|||;VT=SNP
1	200711146	rs73086626	G	C	100	PASS	AC=355;AF=0.0708866;AN=5008;NS=2504;DP=21008;EAS_AF=0.0139;AMR_AF=0.0865;AFR_AF=0.0567;EUR_AF=0.1352;SAS_AF=0.0716;AA=C|||;VT=SNP
1	200711329	rs73086628	C	T	100	PASS	AC=355;AF=0.0708866;AN=5008;NS=2504;DP=19587;EAS_AF=0.0139;AMR_AF=0.0865;AFR_AF=0.0567;EUR_AF=0.1352;SAS_AF=0.0716;AA=C|||;VT=SNP
1	200711624	rs72746845	C	A	100	PASS	AC=727;AF=0.145168;AN=5008;NS=2504;DP=16105;EAS_AF=0.1806;AMR_AF=0.1282;AFR_AF=0.1679;EUR_AF=0.1252;SAS_AF=0.1104;AA=c|||;VT=SNP
1	200711755	rs73086631	T	C	100	PASS	AC=370;AF=0.0738818;AN=5008;NS=2504;DP=15963;EAS_AF=0.0139;AMR_AF=0.0865;AFR_AF=0.0658;EUR_AF=0.1362;SAS_AF=0.0736;AA=C|||;VT=SNP
1	200711956	rs73086632	A	G	100	PASS	AC=355;AF=0.0708866;AN=5008;NS=2504;DP=16297;EAS_AF=0.0139;AMR_AF=0.0865;AFR_AF=0.0567;EUR_AF=0.1352;SAS_AF=0.0716;AA=A|||;VT=SNP
1	200712581	rs3207096	A	G	100	PASS	AC=354;AF=0.0706869;AN=5008;NS=2504;DP=17121;EAS_AF=0.0139;AMR_AF=0.0865;AFR_AF=0.056;EUR_AF=0.1352;SAS_AF=0.0716;AA=A|||;VT=SNP
1	200713246	rs4915456	G	A	100	PASS	AC=1196;AF=0.238818;AN=5008;NS=2504;DP=14488;EAS_AF=0.2014;AMR_AF=0.2824;AFR_AF=0.1694;EUR_AF=0.3867;SAS_AF=0.1881;AA=G|||;VT=SNP
1	200713263	rs61143976	A	G	100	PASS	AC=355;AF=0.0708866;AN=5008;NS=2504;DP=14678;EAS_AF=0.0139;AMR_AF=0.0865;AFR_AF=0.0567;EUR_AF=0.1352;SAS_AF=0.0716;AA=A|||;VT=SNP
1	200713821	rs80329163	A	G	100	PASS	AC=887;AF=0.177117;AN=5008;NS=2504;DP=20532;EAS_AF=0.3522;AMR_AF=0.2565;AFR_AF=0.0159;EUR_AF=0.0696;SAS_AF=0.2689;AA=A|||;VT=SNP
1	200714355	rs7533592	C	T	100	PASS	AC=355;AF=0.0708866;AN=5008;NS=2504;DP=12590;EAS_AF=0.0139;AMR_AF=0.0865;AFR_AF=0.0567;EUR_AF=0.1352;SAS_AF=0.0716;AA=T|||;VT=SNP
1	200715050	rs73086635	A	G	100	PASS	AC=355;AF=0.0708866;AN=5008;NS=2504;DP=16378;EAS_AF=0.0139;AMR_AF=0.0865;AFR_AF=0.0567;EUR_AF=0.1352;SAS_AF=0.0716;AA=A|||;VT=SNP
1	200715975	rs6665490	C	T	100	PASS	AC=730;AF=0.145767;AN=5008;NS=2504;DP=16562;EAS_AF=0.1806;AMR_AF=0.1282;AFR_AF=0.1687;EUR_AF=0.1252;SAS_AF=0.1125;AA=C|||;VT=SNP
1	200716865	rs150105817	G	A	100	PASS	AC=363;AF=0.072484;AN=5008;NS=2504;DP=15271;EAS_AF=0.003;AMR_AF=0.0216;AFR_AF=0.1967;EUR_AF=0.0308;SAS_AF=0.0552;AA=-|||;VT=SNP
1	200716942	rs12029036	T	A	100	PASS	AC=886;AF=0.176917;AN=5008;NS=2504;DP=14435;EAS_AF=0.3522;AMR_AF=0.2565;AFR_AF=0.0159;EUR_AF=0.0696;SAS_AF=0.2679;AA=-|||;VT=SNP
1	200717686	rs12747799	A	T	100	PASS	AC=755;AF=0.150759;AN=5008;NS=2504;DP=16714;EAS_AF=0.1815;AMR_AF=0.1282;AFR_AF=0.1868;EUR_AF=0.1252;SAS_AF=0.1125;AA=A|||;VT=SNP
1	200718422	rs7529518	C	T	100	PASS	AC=1261;AF=0.251797;AN=5008;NS=2504;DP=19734;EAS_AF=0.3552;AMR_AF=0.2781;AFR_AF=0.2224;EUR_AF=0.0994;SAS_AF=0.3231;AA=C|||;VT=SNP
1	200719186	rs35045998	A	G	100	PASS	AC=730;AF=0.145767;AN=5008;NS=2504;DP=18925;EAS_AF=0.1815;AMR_AF=0.1282;AFR_AF=0.1679;EUR_AF=0.1252;SAS_AF=0.1125;AA=A|||;VT=SNP
1	200719775	rs6703201	A	G	100	PASS	AC=3687;AF=0.736222;AN=5008;NS=2504;DP=12751;EAS_AF=0.751;AMR_AF=0.7867;AFR_AF=0.7042;EUR_AF=0.7594;SAS_AF=0.7045;AA=G|||;VT=SNP
1	200720093	rs12088680	C	T	100	PASS	AC=1318;AF=0.263179;AN=5008;NS=2504;DP=11496;EAS_AF=0.3562;AMR_AF=0.2824;AFR_AF=0.261;EUR_AF=0.1014;SAS_AF=0.3231;AA=C|||;VT=SNP
1	200720116	rs59324679	C	G	100	PASS	AC=576;AF=0.115016;AN=5008;NS=2504;DP=12593;EAS_AF=0.1806;AMR_AF=0.1254;AFR_AF=0.0545;EUR_AF=0.1243;SAS_AF=0.1125;AA=C|||;VT=SNP
1	200720357	rs10920018	T	C	100	PASS	AC=1131;AF=0.225839;AN=5008;NS=2504;DP=13147;EAS_AF=0.2014;AMR_AF=0.2752;AFR_AF=0.1248;EUR_AF=0.3867;SAS_AF=0.1871;AA=T|||;VT=SNP
1	200720819	rs7548165	T	A	100	PASS	AC=1310;AF=0.261581;AN=5008;NS=2504;DP=19469;EAS_AF=0.3562;AMR_AF=0.281;AFR_AF=0.2549;EUR_AF=0.1014;SAS_AF=0.3241;AA=T|||;VT=SNP
1	200721279	rs12037134	A	G	100	PASS	AC=901;AF=0.179912;AN=5008;NS=2504;DP=16105;EAS_AF=0.3532;AMR_AF=0.2565;AFR_AF=0.0257;EUR_AF=0.0706;SAS_AF=0.2679;AA=A|||;VT=SNP
1	200722977	rs12404756	G	A	100	PASS	AC=376;AF=0.0750799;AN=5008;NS=2504;DP=19483;EAS_AF=0.1508;AMR_AF=0.0562;AFR_AF=0.0598;EUR_AF=0.0785;SAS_AF=0.0276;AA=G|||;VT=SNP
1	200723850	rs7523261	A	G	100	PASS	AC=603;AF=0.120407;AN=5008;NS=2504;DP=11396;EAS_AF=0.0159;AMR_AF=0.1772;AFR_AF=0.0159;EUR_AF=0.2962;SAS_AF=0.1483;AA=A|||;VT=SNP
1	200724009	rs56255908	C	T	100	PASS	AC=556;AF=0.111022;AN=5008;NS=2504;DP=18349;EAS_AF=0.1796;AMR_AF=0.1282;AFR_AF=0.0393;EUR_AF=0.1252;SAS_AF=0.1104;AA=C|||;VT=SNP
1	200724801	rs73086639	G	A	100	PASS	AC=333;AF=0.0664936;AN=5008;NS=2504;DP=22332;EAS_AF=0.0139;AMR_AF=0.0821;AFR_AF=0.0431;EUR_AF=0.1342;SAS_AF=0.0716;AA=G|||;VT=SNP
1	200725163	rs35687916	T	C	100	PASS	AC=712;AF=0.142173;AN=5008;NS=2504;DP=22667;EAS_AF=0.1806;AMR_AF=0.1282;AFR_AF=0.1558;EUR_AF=0.1262;SAS_AF=0.1104;AA=T|||;VT=SNP
1	200725224	rs6427854	A	T	100	PASS	AC=1132;AF=0.226038;AN=5008;NS=2504;DP=21665;EAS_AF=0.2014;AMR_AF=0.2767;AFR_AF=0.1248;EUR_AF=0.3867;SAS_AF=0.1871;AA=A|||;VT=SNP
1	200725621	rs2364687	G	A	100	PASS	AC=4238;AF=0.846246;AN=5008;NS=2504;DP=17981;EAS_AF=0.9028;AMR_AF=0.8847;AFR_AF=0.7943;EUR_AF=0.9254;SAS_AF=0.7495;AA=A|||;VT=SNP
1	200725768	rs6656966	A	G	100	PASS	AC=1117;AF=0.223043;AN=5008;NS=2504;DP=15661;EAS_AF=0.2014;AMR_AF=0.2767;AFR_AF=0.1135;EUR_AF=0.3867;SAS_AF=0.1871;AA=A|||;VT=SNP
1	200726579	rs6427855	A	G	100	PASS	AC=2130;AF=0.425319;AN=5008;NS=2504;DP=19106;EAS_AF=0.5367;AMR_AF=0.4193;AFR_AF=0.472;EUR_AF=0.2376;SAS_AF=0.4448;AA=G|||;VT=SNP
1	200727873	rs7519005	A	G	100	PASS	AC=333;AF=0.0664936;AN=5008;NS=2504;DP=19673;EAS_AF=0.0139;AMR_AF=0.0821;AFR_AF=0.0431;EUR_AF=0.1342;SAS_AF=0.0716;AA=A|||;VT=SNP
1	200728769	rs10800731	C	T	100	PASS	AC=1314;AF=0.26238;AN=5008;NS=2504;DP=21782;EAS_AF=0.3552;AMR_AF=0.2781;AFR_AF=0.2602;EUR_AF=0.1004;SAS_AF=0.3252;AA=C|||;VT=SNP
1	200728818	rs4382754	C	A	100	PASS	AC=1082;AF=0.216054;AN=5008;NS=2504;DP=20718;EAS_AF=0.2014;AMR_AF=0.2767;AFR_AF=0.0877;EUR_AF=0.3857;SAS_AF=0.1871;AA=C|||;VT=SNP
1	200730635	rs6427856	G	A	100	PASS	AC=751;AF=0.14996;AN=5008;NS=2504;DP=16512;EAS_AF=0.1806;AMR_AF=0.1282;AFR_AF=0.1853;EUR_AF=0.1262;SAS_AF=0.1104;AA=G|||;VT=SNP
1	200731556	rs16847180	A	T	100	PASS	AC=711;AF=0.141973;AN=5008;NS=2504;DP=18318;EAS_AF=0.1806;AMR_AF=0.1282;AFR_AF=0.1551;EUR_AF=0.1262;SAS_AF=0.1104;AA=A|||;VT=SNP
1	200731955	rs16847183	A	C	100	PASS	AC=728;AF=0.145367;AN=5008;NS=2504;DP=20371;EAS_AF=0.1806;AMR_AF=0.1282;AFR_AF=0.1679;EUR_AF=0.1262;SAS_AF=0.1104;AA=A|||;VT=SNP
1	200732483	rs74689616	A	G	100	PASS	AC=728;AF=0.145367;AN=5008;NS=2504;DP=17750;EAS_AF=0.1806;AMR_AF=0.1282;AFR_AF=0.1679;EUR_AF=0.1262;SAS_AF=0.1104;AA=A|||;VT=SNP
1	200732497	rs12039516	T	C	100	PASS	AC=887;AF=0.177117;AN=5008;NS=2504;DP=17991;EAS_AF=0.3522;AMR_AF=0.255;AFR_AF=0.0159;EUR_AF=0.0696;SAS_AF=0.2699;AA=T|||;VT=SNP
1	200733257	rs6427857	A	T	100	PASS	AC=3679;AF=0.734625;AN=5008;NS=2504;DP=17618;EAS_AF=0.751;AMR_AF=0.7867;AFR_AF=0.6974;EUR_AF=0.7604;SAS_AF=0.7045;AA=T|||;VT=SNP
1	200733547	rs6660092	C	T	100	PASS	AC=1300;AF=0.259585;AN=5008;NS=2504;DP=13819;EAS_AF=0.3552;AMR_AF=0.2767;AFR_AF=0.2504;EUR_AF=0.1004;SAS_AF=0.3252;AA=C|||;VT=SNP
1	200734278	rs79219310	A	C	100	PASS	AC=361;AF=0.0720847;AN=5008;NS=2504;DP=21369;EAS_AF=0.003;AMR_AF=0.0216;AFR_AF=0.1959;EUR_AF=0.0298;SAS_AF=0.0552;AA=A|||;VT=SNP
1	200739337	rs16847193	T	A	100	PASS	AC=753;AF=0.150359;AN=5008;NS=2504;DP=19543;EAS_AF=0.1806;AMR_AF=0.1282;AFR_AF=0.1868;EUR_AF=0.1262;SAS_AF=0.1104;AA=T|||;VT=SNP
1	200739642	rs6427858	T	C	100	PASS	AC=3325;AF=0.663938;AN=5008;NS=2504;DP=15923;EAS_AF=0.7351;AMR_AF=0.7017;AFR_AF=0.6422;EUR_AF=0.6252;SAS_AF=0.6329;AA=C|||;VT=SNP
1	200740278	rs12038475	G	T	100	PASS	AC=891;AF=0.177915;AN=5008;NS=2504;DP=17838;EAS_AF=0.3522;AMR_AF=0.255;AFR_AF=0.0182;EUR_AF=0.0706;SAS_AF=0.2699;AA=G|||;VT=SNP
1	200740870	rs4915457	G	C	100	PASS	AC=3693;AF=0.73742;AN=5008;NS=2504;DP=18271;EAS_AF=0.749;AMR_AF=0.7824;AFR_AF=0.7126;EUR_AF=0.7594;SAS_AF=0.7045;AA=C|||;VT=SNP
1	200741077	rs10800733	C	T	100	PASS	AC=1312;AF=0.261981;AN=5008;NS=2504;DP=18357;EAS_AF=0.3532;AMR_AF=0.2781;AFR_AF=0.2595;EUR_AF=0.1014;SAS_AF=0.3252;AA=C|||;VT=SNP
1	200741713	rs12043133	T	G	100	PASS	AC=2140;AF=0.427316;AN=5008;NS=2504;DP=16025;EAS_AF=0.5337;AMR_AF=0.4193;AFR_AF=0.4811;EUR_AF=0.2386;SAS_AF=0.4448;AA=G|||;VT=SNP
1	200742106	rs11809578	T	C	100	PASS	AC=1327;AF=0.264976;AN=5008;NS=2504;DP=14008;EAS_AF=0.3532;AMR_AF=0.2824;AFR_AF=0.2685;EUR_AF=0.1014;SAS_AF=0.3252;AA=T|||;VT=SNP
1	200742577	rs67214245	G	A	100	PASS	AC=728;AF=0.145367;AN=5008;NS=2504;DP=12413;EAS_AF=0.1806;AMR_AF=0.1282;AFR_AF=0.1679;EUR_AF=0.1262;SAS_AF=0.1104;AA=G|||;VT=SNP
1	200743528	rs17694768	G	A	100	PASS	AC=1131;AF=0.225839;AN=5008;NS=2504;DP=19470;EAS_AF=0.2014;AMR_AF=0.2767;AFR_AF=0.1256;EUR_AF=0.3847;SAS_AF=0.1871;AA=G|||;VT=SNP
1	200744054	rs11810437	T	G	100	PASS	AC=1350;AF=0.269569;AN=5008;NS=2504;DP=19868;EAS_AF=0.3542;AMR_AF=0.2867;AFR_AF=0.2829;EUR_AF=0.1014;SAS_AF=0.3252;AA=G|||;VT=SNP
1	200744092	rs73086648	C	T	100	PASS	AC=333;AF=0.0664936;AN=5008;NS=2504;DP=20902;EAS_AF=0.0139;AMR_AF=0.0821;AFR_AF=0.0431;EUR_AF=0.1342;SAS_AF=0.0716;AA=C|||;VT=SNP
1	200744534	rs12093247	T	A	100	PASS	AC=1348;AF=0.269169;AN=5008;NS=2504;DP=20245;EAS_AF=0.3532;AMR_AF=0.2867;AFR_AF=0.2829;EUR_AF=0.1014;SAS_AF=0.3241;AA=A|||;VT=SNP
1	200744650	rs2047148	C	T	100	PASS	AC=1115;AF=0.222644;AN=5008;NS=2504;DP=19393;EAS_AF=0.2014;AMR_AF=0.2767;AFR_AF=0.1135;EUR_AF=0.3847;SAS_AF=0.1871;AA=C|||;VT=SNP
1	200745215	rs12747569	A	G	100	PASS	AC=728;AF=0.145367;AN=5008;NS=2504;DP=16434;EAS_AF=0.1806;AMR_AF=0.1282;AFR_AF=0.1679;EUR_AF=0.1262;SAS_AF=0.1104;AA=A|||;VT=SNP
1	200746875	rs55735825	G	A	100	PASS	AC=1345;AF=0.26857;AN=5008;NS=2504;DP=16682;EAS_AF=0.3532;AMR_AF=0.2824;AFR_AF=0.2821;EUR_AF=0.1014;SAS_AF=0.3252;AA=A|||;VT=SNP
1	200747867	rs2047147	A	G	100	PASS	AC=1127;AF=0.22504;AN=5008;NS=2504;DP=15239;EAS_AF=0.2014;AMR_AF=0.2767;AFR_AF=0.1225;EUR_AF=0.3847;SAS_AF=0.1871;AA=A|||;VT=SNP
1	200748128	rs10920027	A	G	100	PASS	AC=1264;AF=0.252396;AN=5008;NS=2504;DP=16288;EAS_AF=0.3542;AMR_AF=0.2781;AFR_AF=0.2231;EUR_AF=0.1004;SAS_AF=0.3252;AA=A|||;VT=SNP
1	200748760	rs6658395	C	T	100	PASS	AC=2124;AF=0.424121;AN=5008;NS=2504;DP=18918;EAS_AF=0.5337;AMR_AF=0.415;AFR_AF=0.4713;EUR_AF=0.2386;SAS_AF=0.4448;AA=T|||;VT=SNP
1	200748921	rs6658596	C	T	100	PASS	AC=728;AF=0.145367;AN=5008;NS=2504;DP=17335;EAS_AF=0.1806;AMR_AF=0.1282;AFR_AF=0.1679;EUR_AF=0.1262;SAS_AF=0.1104;AA=C|||;VT=SNP
1	200749160	rs10494818	A	C	100	PASS	AC=712;AF=0.142173;AN=5008;NS=2504;DP=16512;EAS_AF=0.1806;AMR_AF=0.1282;AFR_AF=0.1558;EUR_AF=0.1262;SAS_AF=0.1104;AA=A|||;VT=SNP
1	200749827	rs12037469	G	A	100	PASS	AC=1302;AF=0.259984;AN=5008;NS=2504;DP=20103;EAS_AF=0.3532;AMR_AF=0.2767;AFR_AF=0.2526;EUR_AF=0.1014;SAS_AF=0.3252;AA=G|||;VT=SNP
1	200749922	rs73086650	C	G	100	PASS	AC=333;AF=0.0664936;AN=5008;NS=2504;DP=20791;EAS_AF=0.0139;AMR_AF=0.0821;AFR_AF=0.0431;EUR_AF=0.1342;SAS_AF=0.0716;AA=C|||;VT=SNP
1	200750576	rs7520287	G	A	100	PASS	AC=3687;AF=0.736222;AN=5008;NS=2504;DP=17910;EAS_AF=0.749;AMR_AF=0.7867;AFR_AF=0.7073;EUR_AF=0.7584;SAS_AF=0.7035;AA=A|||;VT=SNP
1	200750830	rs12081920	G	A	100	PASS	AC=1317;AF=0.262979;AN=5008;NS=2504;DP=16705;EAS_AF=0.3532;AMR_AF=0.2824;AFR_AF=0.261;EUR_AF=0.1014;SAS_AF=0.3252;AA=G|||;VT=SNP
1	200751590	rs12039314	G	A	100	PASS	AC=1329;AF=0.265375;AN=5008;NS=2504;DP=16189;EAS_AF=0.3532;AMR_AF=0.2824;AFR_AF=0.27;EUR_AF=0.1014;SAS_AF=0.3252;AA=G|||;VT=SNP
1	200752442	rs7538416	T	C	100	PASS	AC=1328;AF=0.265176;AN=5008;NS=2504;DP=17958;EAS_AF=0.3532;AMR_AF=0.2824;AFR_AF=0.2693;EUR_AF=0.1014;SAS_AF=0.3252;AA=T|||;VT=SNP
1	200754039	rs12087381	G	T	100	PASS	AC=1346;AF=0.26877;AN=5008;NS=2504;DP=19199;EAS_AF=0.3532;AMR_AF=0.2824;AFR_AF=0.2829;EUR_AF=0.1014;SAS_AF=0.3252;AA=T|||;VT=SNP
1	200755824	rs10920032	G	A	100	PASS	AC=1132;AF=0.226038;AN=5008;NS=2504;DP=20136;EAS_AF=0.2014;AMR_AF=0.2767;AFR_AF=0.1256;EUR_AF=0.3857;SAS_AF=0.1871;AA=G|||;VT=SNP
1	200756066	rs6691268	A	C	100	PASS	AC=3687;AF=0.736222;AN=5008;NS=2504;DP=19372;EAS_AF=0.75;AMR_AF=0.7824;AFR_AF=0.7065;EUR_AF=0.7594;SAS_AF=0.7055;AA=C|||;VT=SNP
1	200756098	rs6680058	T	C	100	PASS	AC=334;AF=0.0666933;AN=5008;NS=2504;DP=18567;EAS_AF=0.0139;AMR_AF=0.0821;AFR_AF=0.0431;EUR_AF=0.1342;SAS_AF=0.0726;AA=T|||;VT=SNP
1	200757200	rs66893025	A	G	100	PASS	AC=714;AF=0.142572;AN=5008;NS=2504;DP=18141;EAS_AF=0.1815;AMR_AF=0.1282;AFR_AF=0.1566;EUR_AF=0.1262;SAS_AF=0.1104;AA=A|||;VT=SNP
1	200757512	rs12410302	A	G	100	PASS	AC=1329;AF=0.265375;AN=5008;NS=2504;DP=19243;EAS_AF=0.3532;AMR_AF=0.2824;AFR_AF=0.27;EUR_AF=0.1014;SAS_AF=0.3252;AA=A|||;VT=SNP
1	200757968	rs7526001	C	T	100	PASS	AC=754;AF=0.150559;AN=5008;NS=2504;DP=13567;EAS_AF=0.1815;AMR_AF=0.1282;AFR_AF=0.1868;EUR_AF=0.1262;SAS_AF=0.1104;AA=C|||;VT=SNP
1	200758261	rs12140784	T	C	100	PASS	AC=1131;AF=0.225839;AN=5008;NS=2504;DP=17031;EAS_AF=0.2014;AMR_AF=0.2767;AFR_AF=0.1256;EUR_AF=0.3847;SAS_AF=0.1871;AA=T|||;VT=SNP
1	200758883	rs10920033	G	A	100	PASS	AC=1309;AF=0.261382;AN=5008;NS=2504;DP=18408;EAS_AF=0.3532;AMR_AF=0.281;AFR_AF=0.2549;EUR_AF=0.1014;SAS_AF=0.3262;AA=G|||;VT=SNP
1	200759598	rs73086655	C	T	100	PASS	AC=334;AF=0.0666933;AN=5008;NS=2504;DP=19487;EAS_AF=0.0139;AMR_AF=0.0821;AFR_AF=0.0431;EUR_AF=0.1342;SAS_AF=0.0726;AA=C|||;VT=SNP
1	200760059	rs1963260	G	A	100	PASS	AC=1328;AF=0.265176;AN=5008;NS=2504;DP=19143;EAS_AF=0.3532;AMR_AF=0.2824;AFR_AF=0.2693;EUR_AF=0.1014;SAS_AF=0.3252;AA=G|||;VT=SNP
1	200760211	rs1963261	G	A	100	PASS	AC=1308;AF=0.261182;AN=5008;NS=2504;DP=17757;EAS_AF=0.3532;AMR_AF=0.281;AFR_AF=0.2549;EUR_AF=0.1014;SAS_AF=0.3252;AA=G|||;VT=SNP
1	200761272	rs12022671	A	T	100	PASS	AC=1329;AF=0.265375;AN=5008;NS=2504;DP=17020;EAS_AF=0.3532;AMR_AF=0.2824;AFR_AF=0.27;EUR_AF=0.1014;SAS_AF=0.3252;AA=A|||;VT=SNP
1	200761806	rs12729842	A	G	100	PASS	AC=729;AF=0.145567;AN=5008;NS=2504;DP=19540;EAS_AF=0.1815;AMR_AF=0.1282;AFR_AF=0.1687;EUR_AF=0.1252;SAS_AF=0.1104;AA=A|||;VT=SNP
1	200763042	rs2029750	T	C	100	PASS	AC=1322;AF=0.263978;AN=5008;NS=2504;DP=17441;EAS_AF=0.3522;AMR_AF=0.2867;AFR_AF=0.2829;EUR_AF=0.1014;SAS_AF=0.2986;AA=C|||;VT=SNP
1	200764858	rs16847224	G	A	100	PASS	AC=754;AF=0.150559;AN=5008;NS=2504;DP=20026;EAS_AF=0.1815;AMR_AF=0.1282;AFR_AF=0.1868;EUR_AF=0.1262;SAS_AF=0.1104;AA=G|||;VT=SNP
1	200765313	rs10753881	C	T	100	PASS	AC=3672;AF=0.733227;AN=5008;NS=2504;DP=18941;EAS_AF=0.75;AMR_AF=0.7824;AFR_AF=0.6967;EUR_AF=0.7584;SAS_AF=0.7045;AA=T|||;VT=SNP
1	200765443	rs10800735	C	G	100	PASS	AC=1259;AF=0.251398;AN=5008;NS=2504;DP=20792;EAS_AF=0.3532;AMR_AF=0.2738;AFR_AF=0.2224;EUR_AF=0.1004;SAS_AF=0.3252;AA=C|||;VT=SNP
1	200768521	rs11589092	G	A	100	PASS	AC=499;AF=0.0996406;AN=5008;NS=2504;DP=18774;EAS_AF=0.0992;AMR_AF=0.0908;AFR_AF=0.0234;EUR_AF=0.0746;SAS_AF=0.2352;AA=G|||;VT=SNP
1	200772175	rs4915458	T	C	100	PASS	AC=1133;AF=0.226238;AN=5008;NS=2504;DP=19960;EAS_AF=0.2014;AMR_AF=0.2767;AFR_AF=0.1263;EUR_AF=0.3857;SAS_AF=0.1871;AA=T|||;VT=SNP
1	200772667	rs73086656	C	A	100	PASS	AC=350;AF=0.0698882;AN=5008;NS=2504;DP=16944;EAS_AF=0.0139;AMR_AF=0.085;AFR_AF=0.0537;EUR_AF=0.1342;SAS_AF=0.0726;AA=C|||;VT=SNP
1	200772683	rs73086660	G	A	100	PASS	AC=333;AF=0.0664936;AN=5008;NS=2504;DP=16291;EAS_AF=0.0139;AMR_AF=0.0821;AFR_AF=0.0424;EUR_AF=0.1342;SAS_AF=0.0726;AA=G|||;VT=SNP
1	200773547	rs12748010	T	C	100	PASS	AC=578;AF=0.115415;AN=5008;NS=2504;DP=14203;EAS_AF=0.1825;AMR_AF=0.1254;AFR_AF=0.0552;EUR_AF=0.1252;SAS_AF=0.1104;AA=T|||;VT=SNP
1	200774533	rs11800187	G	A	100	PASS	AC=1261;AF=0.251797;AN=5008;NS=2504;DP=20560;EAS_AF=0.3532;AMR_AF=0.2781;AFR_AF=0.2224;EUR_AF=0.0994;SAS_AF=0.3252;AA=G|||;VT=SNP
1	200776061	rs12048165	G	A	100	PASS	AC=1321;AF=0.263778;AN=5008;NS=2504;DP=18792;EAS_AF=0.3532;AMR_AF=0.2781;AFR_AF=0.267;EUR_AF=0.1004;SAS_AF=0.3252;AA=G|||;VT=SNP
1	200776065	rs12023677	T	A	100	PASS	AC=1321;AF=0.263778;AN=5008;NS=2504;DP=18829;EAS_AF=0.3532;AMR_AF=0.2781;AFR_AF=0.267;EUR_AF=0.1004;SAS_AF=0.3252;AA=T|||;VT=SNP
1	200776641	rs7552353	C	T	100	PASS	AC=1259;AF=0.251398;AN=5008;NS=2504;DP=14960;EAS_AF=0.3552;AMR_AF=0.2738;AFR_AF=0.2216;EUR_AF=0.0994;SAS_AF=0.3252;AA=C|||;VT=SNP;EX_TARGET
1	200776954	rs7552653	C	T	100	PASS	AC=1324;AF=0.264377;AN=5008;NS=2504;DP=14565;EAS_AF=0.3552;AMR_AF=0.2781;AFR_AF=0.2678;EUR_AF=0.1004;SAS_AF=0.3252;AA=C|||;VT=SNP
1	200777011	rs10800737	G	A	100	PASS	AC=1199;AF=0.239417;AN=5008;NS=2504;DP=13900;EAS_AF=0.2014;AMR_AF=0.2824;AFR_AF=0.1717;EUR_AF=0.3867;SAS_AF=0.1881;AA=G|||;VT=SNP
1	200778953	rs4915459	G	A	100	PASS	AC=3326;AF=0.664137;AN=5008;NS=2504;DP=19797;EAS_AF=0.7361;AMR_AF=0.7017;AFR_AF=0.643;EUR_AF=0.6243;SAS_AF=0.6329;AA=A|||;VT=SNP
1	200779143	rs11799980	G	A	100	PASS	AC=1346;AF=0.26877;AN=5008;NS=2504;DP=18033;EAS_AF=0.3532;AMR_AF=0.2867;AFR_AF=0.2814;EUR_AF=0.1004;SAS_AF=0.3252;AA=A|||;VT=SNP
1	200779144	rs35442900	T	C	100	PASS	AC=730;AF=0.145767;AN=5008;NS=2504;DP=18034;EAS_AF=0.1815;AMR_AF=0.1282;AFR_AF=0.1687;EUR_AF=0.1262;SAS_AF=0.1104;AA=T|||;VT=SNP
1	200779848	rs7517047	C	G	100	PASS	AC=555;AF=0.110823;AN=5008;NS=2504;DP=17026;EAS_AF=0.1815;AMR_AF=0.1268;AFR_AF=0.0371;EUR_AF=0.1252;SAS_AF=0.1115;AA=C|||;VT=SNP
1	200780153	rs6427859	C	A	100	PASS	AC=2124;AF=0.424121;AN=5008;NS=2504;DP=21090;EAS_AF=0.5347;AMR_AF=0.415;AFR_AF=0.4705;EUR_AF=0.2386;SAS_AF=0.4448;AA=A|||;VT=SNP
1	200780333	rs12756996	T	C	100	PASS	AC=730;AF=0.145767;AN=5008;NS=2504;DP=20120;EAS_AF=0.1815;AMR_AF=0.1282;AFR_AF=0.1687;EUR_AF=0.1262;SAS_AF=0.1104;AA=T|||;VT=SNP
1	200780420	rs12736722	C	T	100	PASS	AC=553;AF=0.110423;AN=5008;NS=2504;DP=19901;EAS_AF=0.1815;AMR_AF=0.1254;AFR_AF=0.0371;EUR_AF=0.1252;SAS_AF=0.1104;AA=C|||;VT=SNP
1	200782887	rs10920034	A	G	100	PASS	AC=1326;AF=0.264776;AN=5008;NS=2504;DP=17025;EAS_AF=0.3532;AMR_AF=0.2824;AFR_AF=0.2685;EUR_AF=0.1004;SAS_AF=0.3252;AA=A|||;VT=SNP
1	200782904	rs66769776	A	G	100	PASS	AC=553;AF=0.110423;AN=5008;NS=2504;DP=16459;EAS_AF=0.1815;AMR_AF=0.1254;AFR_AF=0.0371;EUR_AF=0.1252;SAS_AF=0.1104;AA=A|||;VT=SNP
1	200782949	rs66530521	G	A	100	PASS	AC=576;AF=0.115016;AN=5008;NS=2504;DP=13941;EAS_AF=0.1815;AMR_AF=0.1254;AFR_AF=0.0545;EUR_AF=0.1252;SAS_AF=0.1104;AA=G|||;VT=SNP
1	200782964	rs9803971	T	C	100	PASS	AC=3341;AF=0.667133;AN=5008;NS=2504;DP=13757;EAS_AF=0.7361;AMR_AF=0.7017;AFR_AF=0.6536;EUR_AF=0.6252;SAS_AF=0.6329;AA=C|||;VT=SNP
1	200783153	rs72746858	T	C	100	PASS	AC=714;AF=0.142572;AN=5008;NS=2504;DP=9954;EAS_AF=0.1815;AMR_AF=0.1282;AFR_AF=0.1566;EUR_AF=0.1262;SAS_AF=0.1104;AA=t|||;VT=SNP
1	200783363	rs6675265	G	A	100	PASS	AC=1324;AF=0.264377;AN=5008;NS=2504;DP=10038;EAS_AF=0.3532;AMR_AF=0.2781;AFR_AF=0.2685;EUR_AF=0.1004;SAS_AF=0.3262;AA=g|||;VT=SNP
1	200783811	rs72746859	A	T	100	PASS	AC=553;AF=0.110423;AN=5008;NS=2504;DP=14237;EAS_AF=0.1815;AMR_AF=0.1254;AFR_AF=0.0371;EUR_AF=0.1252;SAS_AF=0.1104;AA=A|||;VT=SNP
1	200785152	rs78111816	G	A	100	PASS	AC=430;AF=0.0858626;AN=5008;NS=2504;DP=18154;EAS_AF=0.1726;AMR_AF=0.1585;AFR_AF=0.0023;EUR_AF=0.0537;SAS_AF=0.091;AA=G|||;VT=SNP
1	200785330	rs34596352	C	T	100	PASS	AC=732;AF=0.146166;AN=5008;NS=2504;DP=16513;EAS_AF=0.1815;AMR_AF=0.1282;AFR_AF=0.1694;EUR_AF=0.1262;SAS_AF=0.1115;AA=C|||;VT=SNP
1	200785648	rs142712737	G	T	100	PASS	AC=892;AF=0.178115;AN=5008;NS=2504;DP=10039;EAS_AF=0.3492;AMR_AF=0.2536;AFR_AF=0.0234;EUR_AF=0.0696;SAS_AF=0.2689;AA=G|||;VT=SNP
1	200786230	rs115714635	A	T	100	PASS	AC=753;AF=0.150359;AN=5008;NS=2504;DP=21324;EAS_AF=0.1806;AMR_AF=0.1311;AFR_AF=0.1884;EUR_AF=0.1233;SAS_AF=0.1094;AA=A|||;VT=SNP
1	200788077	rs7528217	C	T	100	PASS	AC=2103;AF=0.419928;AN=5008;NS=2504;DP=19061;EAS_AF=0.5347;AMR_AF=0.4107;AFR_AF=0.4569;EUR_AF=0.2366;SAS_AF=0.4468;AA=C|||;VT=SNP
1	200789298	rs10920036	C	T	100	PASS	AC=1323;AF=0.264177;AN=5008;NS=2504;DP=16496;EAS_AF=0.3532;AMR_AF=0.2781;AFR_AF=0.2678;EUR_AF=0.1004;SAS_AF=0.3262;AA=C|||;VT=SNP
1	200790620	rs10753882	A	G	100	PASS	AC=3685;AF=0.735823;AN=5008;NS=2504;DP=18656;EAS_AF=0.75;AMR_AF=0.7824;AFR_AF=0.7073;EUR_AF=0.7575;SAS_AF=0.7045;AA=G|||;VT=SNP
1	200791295	rs7538023	C	T	100	PASS	AC=1635;AF=0.326478;AN=5008;NS=2504;DP=10362;EAS_AF=0.3661;AMR_AF=0.3545;AFR_AF=0.3048;EUR_AF=0.2346;SAS_AF=0.3896;AA=C|||;VT=SNP
1	200791954	rs6697899	T	C	100	PASS	AC=376;AF=0.0750799;AN=5008;NS=2504;DP=20688;EAS_AF=0.1508;AMR_AF=0.0533;AFR_AF=0.0605;EUR_AF=0.0785;SAS_AF=0.0286;AA=T|||;VT=SNP
1	200793469	rs10920040	G	A	100	PASS	AC=1343;AF=0.268171;AN=5008;NS=2504;DP=18322;EAS_AF=0.3532;AMR_AF=0.2824;AFR_AF=0.2814;EUR_AF=0.1004;SAS_AF=0.3252;AA=A|||;VT=SNP
1	200794055	rs10753883	C	T	100	PASS	AC=1323;AF=0.264177;AN=5008;NS=2504;DP=14058;EAS_AF=0.3532;AMR_AF=0.2781;AFR_AF=0.2678;EUR_AF=0.1004;SAS_AF=0.3262;AA=C|||;VT=SNP
1	200794669	rs10800742	C	G	100	PASS	AC=1322;AF=0.263978;AN=5008;NS=2504;DP=13728;EAS_AF=0.3532;AMR_AF=0.2781;AFR_AF=0.2678;EUR_AF=0.1004;SAS_AF=0.3252;AA=C|||;VT=SNP
1	200795183	rs35755401	G	A	100	PASS	AC=754;AF=0.150559;AN=5008;NS=2504;DP=21246;EAS_AF=0.2044;AMR_AF=0.1282;AFR_AF=0.1687;EUR_AF=0.1272;SAS_AF=0.1104;AA=G|||;VT=SNP
1	200795232	rs12567434	C	T	100	PASS	AC=1299;AF=0.259385;AN=5008;NS=2504;DP=19656;EAS_AF=0.3304;AMR_AF=0.2781;AFR_AF=0.2678;EUR_AF=0.1004;SAS_AF=0.3252;AA=C|||;VT=SNP
1	200797111	rs16847242	T	C	100	PASS	AC=374;AF=0.0746805;AN=5008;NS=2504;DP=13374;EAS_AF=0.1508;AMR_AF=0.0533;AFR_AF=0.0605;EUR_AF=0.0775;SAS_AF=0.0276;AA=T|||;VT=SNP
1	200798831	rs11803934	G	T	100	PASS	AC=1319;AF=0.263379;AN=5008;NS=2504;DP=15233;EAS_AF=0.3532;AMR_AF=0.2781;AFR_AF=0.2648;EUR_AF=0.1004;SAS_AF=0.3262;AA=G|||;VT=SNP
1	200798900	rs6690988	G	C	100	PASS	AC=2098;AF=0.41893;AN=5008;NS=2504;DP=13662;EAS_AF=0.5347;AMR_AF=0.4135;AFR_AF=0.4667;EUR_AF=0.2266;SAS_AF=0.4366;AA=C|||;VT=SNP
1	200799542	rs10920043	T	C	100	PASS	AC=888;AF=0.177316;AN=5008;NS=2504;DP=20425;EAS_AF=0.3522;AMR_AF=0.255;AFR_AF=0.0159;EUR_AF=0.0696;SAS_AF=0.271;AA=T|||;VT=SNP
1	200799780	rs7547000	C	T	100	PASS	AC=1196;AF=0.238818;AN=5008;NS=2504;DP=20150;EAS_AF=0.2014;AMR_AF=0.2795;AFR_AF=0.1717;EUR_AF=0.3857;SAS_AF=0.1881;AA=C|||;VT=SNP
1	200800081	rs16847251	G	C	100	PASS	AC=578;AF=0.115415;AN=5008;NS=2504;DP=15418;EAS_AF=0.1815;AMR_AF=0.1282;AFR_AF=0.0545;EUR_AF=0.1252;SAS_AF=0.1104;AA=G|||;VT=SNP
1	200800298	rs6697037	C	T	100	PASS	AC=1341;AF=0.267772;AN=5008;NS=2504;DP=16908;EAS_AF=0.3532;AMR_AF=0.2839;AFR_AF=0.2791;EUR_AF=0.1004;SAS_AF=0.3252;AA=T|||;VT=SNP
1	200800570	rs6661661	T	G	100	PASS	AC=1319;AF=0.263379;AN=5008;NS=2504;DP=17777;EAS_AF=0.3532;AMR_AF=0.2781;AFR_AF=0.2655;EUR_AF=0.1004;SAS_AF=0.3252;AA=T|||;VT=SNP
1	200801028	rs12736176	T	G	100	PASS	AC=718;AF=0.143371;AN=5008;NS=2504;DP=15920;EAS_AF=0.1815;AMR_AF=0.1311;AFR_AF=0.1566;EUR_AF=0.1272;SAS_AF=0.1115;AA=T|||;VT=SNP
1	200801054	rs4915209	G	T	100	PASS	AC=1130;AF=0.225639;AN=5008;NS=2504;DP=15887;EAS_AF=0.2014;AMR_AF=0.2738;AFR_AF=0.1263;EUR_AF=0.3847;SAS_AF=0.1871;AA=G|||;VT=SNP
1	200801621	rs1874080	T	A	100	PASS	AC=1140;AF=0.227636;AN=5008;NS=2504;DP=14363;EAS_AF=0.2014;AMR_AF=0.2752;AFR_AF=0.1331;EUR_AF=0.3847;SAS_AF=0.1871;AA=t|||;VT=SNP
1	200802045	rs78225055	C	T	100	PASS	AC=1317;AF=0.262979;AN=5008;NS=2504;DP=13506;EAS_AF=0.3532;AMR_AF=0.2795;AFR_AF=0.2632;EUR_AF=0.1004;SAS_AF=0.3252;AA=C|||;VT=SNP
1	200802137	rs41304544	G	A	100	PASS	AC=1316;AF=0.26278;AN=5008;NS=2504;DP=13474;EAS_AF=0.3532;AMR_AF=0.2781;AFR_AF=0.2632;EUR_AF=0.1004;SAS_AF=0.3252;AA=G|||;VT=SNP
1	200802901	rs12760892	A	G	100	PASS	AC=733;AF=0.146366;AN=5008;NS=2504;DP=14198;EAS_AF=0.1815;AMR_AF=0.1311;AFR_AF=0.1687;EUR_AF=0.1262;SAS_AF=0.1115;AA=A|||;VT=SNP
1	200803213	rs9287108	T	C	100	PASS	AC=4236;AF=0.845847;AN=5008;NS=2504;DP=18184;EAS_AF=0.9008;AMR_AF=0.8862;AFR_AF=0.7935;EUR_AF=0.9245;SAS_AF=0.7505;AA=C|||;VT=SNP
1	200803289	rs10753884	G	A	100	PASS	AC=1130;AF=0.225639;AN=5008;NS=2504;DP=17337;EAS_AF=0.2014;AMR_AF=0.2738;AFR_AF=0.1263;EUR_AF=0.3847;SAS_AF=0.1871;AA=G|||;VT=SNP
1	200803657	rs6659127	C	T	100	PASS	AC=2121;AF=0.423522;AN=5008;NS=2504;DP=19554;EAS_AF=0.5347;AMR_AF=0.4179;AFR_AF=0.466;EUR_AF=0.2376;SAS_AF=0.4468;AA=T|||;VT=SNP
1	200804171	rs55959343	C	T	100	PASS	AC=1338;AF=0.267173;AN=5008;NS=2504;DP=18661;EAS_AF=0.3532;AMR_AF=0.2824;AFR_AF=0.2769;EUR_AF=0.1004;SAS_AF=0.3262;AA=T|||;VT=SNP
1	200807246	rs12758336	A	G	100	PASS	AC=516;AF=0.103035;AN=5008;NS=2504;DP=18096;EAS_AF=0.0992;AMR_AF=0.0937;AFR_AF=0.034;EUR_AF=0.0746;SAS_AF=0.2362;AA=A|||;VT=SNP
1	200807254	rs79869095	T	G	100	PASS	AC=333;AF=0.0664936;AN=5008;NS=2504;DP=17957;EAS_AF=0.0139;AMR_AF=0.0821;AFR_AF=0.0431;EUR_AF=0.1342;SAS_AF=0.0716;AA=T|||;VT=SNP
1	200807301	rs10920045	A	G	100	PASS	AC=1130;AF=0.225639;AN=5008;NS=2504;DP=17727;EAS_AF=0.2014;AMR_AF=0.2738;AFR_AF=0.1263;EUR_AF=0.3847;SAS_AF=0.1871;AA=A|||;VT=SNP
1	200808306	rs59768598	C	T	100	PASS	AC=350;AF=0.0698882;AN=5008;NS=2504;DP=22513;EAS_AF=0.0139;AMR_AF=0.085;AFR_AF=0.0545;EUR_AF=0.1342;SAS_AF=0.0716;AA=C|||;VT=SNP
1	200809228	rs10920046	T	C	100	PASS	AC=3685;AF=0.735823;AN=5008;NS=2504;DP=18320;EAS_AF=0.75;AMR_AF=0.7824;AFR_AF=0.7065;EUR_AF=0.7575;SAS_AF=0.7055;AA=C|||;VT=SNP
1	200810350	rs34833011	G	T	100	PASS	AC=478;AF=0.0954473;AN=5008;NS=2504;DP=16630;EAS_AF=0.0992;AMR_AF=0.0908;AFR_AF=0.0068;EUR_AF=0.0746;SAS_AF=0.2362;AA=G|||;VT=SNP
1	200810535	rs6664990	C	T	100	PASS	AC=1321;AF=0.263778;AN=5008;NS=2504;DP=15851;EAS_AF=0.3532;AMR_AF=0.2781;AFR_AF=0.267;EUR_AF=0.1004;SAS_AF=0.3252;AA=C|||;VT=SNP
1	200811765	rs12742404	A	G	100	PASS	AC=528;AF=0.105431;AN=5008;NS=2504;DP=16874;EAS_AF=0.1815;AMR_AF=0.1254;AFR_AF=0.0174;EUR_AF=0.1252;SAS_AF=0.1115;AA=A|||;VT=SNP
1	200812491	rs60302916	A	G	100	PASS	AC=1322;AF=0.263978;AN=5008;NS=2504;DP=17378;EAS_AF=0.3532;AMR_AF=0.2781;AFR_AF=0.2678;EUR_AF=0.1004;SAS_AF=0.3252;AA=A|||;VT=SNP
1	200812717	rs57610035	T	G	100	PASS	AC=1322;AF=0.263978;AN=5008;NS=2504;DP=14917;EAS_AF=0.3532;AMR_AF=0.2781;AFR_AF=0.2678;EUR_AF=0.1004;SAS_AF=0.3252;AA=T|||;VT=SNP
1	200813279	rs150439633	G	A	100	PASS	AC=556;AF=0.111022;AN=5008;NS=2504;DP=13637;EAS_AF=0.1815;AMR_AF=0.1282;AFR_AF=0.0371;EUR_AF=0.1252;SAS_AF=0.1115;AA=G|||;VT=SNP
1	200813449	rs184536095	G	A	100	PASS	AC=209;AF=0.0417332;AN=5008;NS=2504;DP=11756;EAS_AF=0.0119;AMR_AF=0.0058;AFR_AF=0.0015;EUR_AF=0.0298;SAS_AF=0.1646;AA=G|||;VT=SNP
1	200813692	rs66530019	A	T	100	PASS	AC=757;AF=0.151158;AN=5008;NS=2504;DP=13432;EAS_AF=0.1815;AMR_AF=0.1311;AFR_AF=0.1868;EUR_AF=0.1262;SAS_AF=0.1115;AA=A|||;VT=SNP
1	200813710	rs4417100	A	T	100	PASS	AC=1343;AF=0.268171;AN=5008;NS=2504;DP=13727;EAS_AF=0.3532;AMR_AF=0.2824;AFR_AF=0.2814;EUR_AF=0.1004;SAS_AF=0.3252;AA=T|||;VT=SNP
1	200814959	rs6691977	T	C	100	PASS	AC=2126;AF=0.424521;AN=5008;NS=2504;DP=15647;EAS_AF=0.5347;AMR_AF=0.4179;AFR_AF=0.4705;EUR_AF=0.2376;SAS_AF=0.4458;AA=C|||;VT=SNP
1	200815927	rs12735702	A	G	100	PASS	AC=346;AF=0.0690895;AN=5008;NS=2504;DP=17012;EAS_AF=0.0813;AMR_AF=0.1124;AFR_AF=0.0023;EUR_AF=0.1153;SAS_AF=0.0685;AA=A|||;VT=SNP
1	200820610	rs10920052	C	A	100	PASS	AC=2100;AF=0.419329;AN=5008;NS=2504;DP=15406;EAS_AF=0.5347;AMR_AF=0.4135;AFR_AF=0.4682;EUR_AF=0.2266;SAS_AF=0.4366;AA=A|||;VT=SNP
1	200820897	rs16847267	C	T	100	PASS	AC=792;AF=0.158147;AN=5008;NS=2504;DP=18686;EAS_AF=0.1825;AMR_AF=0.1354;AFR_AF=0.2103;EUR_AF=0.1262;SAS_AF=0.1115;AA=C|||;VT=SNP
1	200821536	rs10800743	C	T	100	PASS	AC=3667;AF=0.732228;AN=5008;NS=2504;DP=17374;EAS_AF=0.748;AMR_AF=0.781;AFR_AF=0.6974;EUR_AF=0.7545;SAS_AF=0.7055;AA=T|||;VT=SNP
1	200821924	rs2275194	C	T	100	PASS	AC=790;AF=0.157748;AN=5008;NS=2504;DP=14824;EAS_AF=0.1815;AMR_AF=0.1354;AFR_AF=0.2095;EUR_AF=0.1262;SAS_AF=0.1115;AA=T|||;VT=SNP
1	200823436	rs79263210	G	T	100	PASS	AC=329;AF=0.0656949;AN=5008;NS=2504;DP=14314;EAS_AF=0.0139;AMR_AF=0.0807;AFR_AF=0.0431;EUR_AF=0.1312;SAS_AF=0.0716;AA=G|||;VT=SNP
1	200823498	rs16830092	T	C	100	PASS	AC=793;AF=0.158347;AN=5008;NS=2504;DP=14696;EAS_AF=0.1815;AMR_AF=0.1354;AFR_AF=0.211;EUR_AF=0.1262;SAS_AF=0.1125;AA=T|||;VT=SNP
1	200824108	rs2275193	C	T	100	PASS	AC=791;AF=0.157947;AN=5008;NS=2504;DP=17704;EAS_AF=0.1815;AMR_AF=0.1354;AFR_AF=0.2103;EUR_AF=0.1262;SAS_AF=0.1115;AA=T|||;VT=SNP
1	200824186	rs2275192	T	G	100	PASS	AC=780;AF=0.155751;AN=5008;NS=2504;DP=17174;EAS_AF=0.1815;AMR_AF=0.1311;AFR_AF=0.2095;EUR_AF=0.1203;SAS_AF=0.1104;AA=G|||;VT=SNP
1	200826769	rs2292096	A	G	100	PASS	AC=791;AF=0.157947;AN=5008;NS=2504;DP=18117;EAS_AF=0.1815;AMR_AF=0.1354;AFR_AF=0.2103;EUR_AF=0.1262;SAS_AF=0.1115;AA=A|||;VT=SNP
1	200827638	rs16847284	A	G	100	PASS	AC=791;AF=0.157947;AN=5008;NS=2504;DP=17864;EAS_AF=0.1815;AMR_AF=0.1354;AFR_AF=0.2103;EUR_AF=0.1262;SAS_AF=0.1115;AA=G|||;VT=SNP
1	200827806	rs12733378	A	G	100	PASS	AC=580;AF=0.115815;AN=5008;NS=2504;DP=16494;EAS_AF=0.1815;AMR_AF=0.1282;AFR_AF=0.0552;EUR_AF=0.1252;SAS_AF=0.1115;AA=A|||;VT=SNP
1	200828267	rs7520696	A	T	100	PASS	AC=2127;AF=0.42472;AN=5008;NS=2504;DP=15515;EAS_AF=0.5347;AMR_AF=0.4179;AFR_AF=0.4713;EUR_AF=0.2376;SAS_AF=0.4458;AA=T|||;VT=SNP
1	200829359	rs3753953	T	A	100	PASS	AC=733;AF=0.146366;AN=5008;NS=2504;DP=16705;EAS_AF=0.1815;AMR_AF=0.1311;AFR_AF=0.1687;EUR_AF=0.1262;SAS_AF=0.1115;AA=T|||;VT=SNP
1	200829360	rs3753954	T	A	100	PASS	AC=795;AF=0.158746;AN=5008;NS=2504;DP=16745;EAS_AF=0.1815;AMR_AF=0.1369;AFR_AF=0.2103;EUR_AF=0.1292;SAS_AF=0.1115;AA=T|||;VT=SNP
1	200829992	rs7514015	T	C	100	PASS	AC=1198;AF=0.239217;AN=5008;NS=2504;DP=19259;EAS_AF=0.2014;AMR_AF=0.2795;AFR_AF=0.1717;EUR_AF=0.3877;SAS_AF=0.1881;AA=T|||;VT=SNP
1	200830440	rs10920054	A	G	100	PASS	AC=1197;AF=0.239018;AN=5008;NS=2504;DP=16789;EAS_AF=0.2014;AMR_AF=0.2795;AFR_AF=0.1717;EUR_AF=0.3867;SAS_AF=0.1881;AA=A|||;VT=SNP
1	200830443	rs12731136	T	C	100	PASS	AC=791;AF=0.157947;AN=5008;NS=2504;DP=16667;EAS_AF=0.1815;AMR_AF=0.1354;AFR_AF=0.2103;EUR_AF=0.1262;SAS_AF=0.1115;AA=C|||;VT=SNP
1	200830702	rs28695253	C	T	100	PASS	AC=790;AF=0.157748;AN=5008;NS=2504;DP=15051;EAS_AF=0.1806;AMR_AF=0.1354;AFR_AF=0.2103;EUR_AF=0.1262;SAS_AF=0.1115;AA=C|||;VT=SNP
1	200830990	rs6661980	T	G	100	PASS	AC=791;AF=0.157947;AN=5008;NS=2504;DP=15449;EAS_AF=0.1825;AMR_AF=0.1354;AFR_AF=0.2095;EUR_AF=0.1262;SAS_AF=0.1115;AA=G|||;VT=SNP
1	200832537	rs6704302	G	A	100	PASS	AC=375;AF=0.0748802;AN=5008;NS=2504;DP=22466;EAS_AF=0.1508;AMR_AF=0.0533;AFR_AF=0.0605;EUR_AF=0.0785;SAS_AF=0.0276;AA=G|||;VT=SNP
1	200832584	rs7533782	A	G	100	PASS	AC=2102;AF=0.419728;AN=5008;NS=2504;DP=22757;EAS_AF=0.5347;AMR_AF=0.4135;AFR_AF=0.4697;EUR_AF=0.2266;SAS_AF=0.4366;AA=G|||;VT=SNP
1	200832857	rs7511678	G	A	100	PASS	AC=2127;AF=0.42472;AN=5008;NS=2504;DP=20730;EAS_AF=0.5347;AMR_AF=0.4179;AFR_AF=0.4713;EUR_AF=0.2376;SAS_AF=0.4458;AA=A|||;VT=SNP
1	200833217	rs7526103	T	C	100	PASS	AC=772;AF=0.154153;AN=5008;NS=2504;DP=20364;EAS_AF=0.1835;AMR_AF=0.1311;AFR_AF=0.1967;EUR_AF=0.1262;SAS_AF=0.1115;AA=T|||;VT=SNP
1	200833649	rs7514501	C	T	100	PASS	AC=773;AF=0.154353;AN=5008;NS=2504;DP=16505;EAS_AF=0.1835;AMR_AF=0.134;AFR_AF=0.1959;EUR_AF=0.1262;SAS_AF=0.1115;AA=C|||;VT=SNP
1	200833967	rs7537351	A	G	100	PASS	AC=3325;AF=0.663938;AN=5008;NS=2504;DP=19033;EAS_AF=0.7381;AMR_AF=0.6974;AFR_AF=0.6422;EUR_AF=0.6252;SAS_AF=0.6329;AA=G|||;VT=SNP
1	200833995	rs6427860	C	A	100	PASS	AC=792;AF=0.158147;AN=5008;NS=2504;DP=18849;EAS_AF=0.1835;AMR_AF=0.1354;AFR_AF=0.2095;EUR_AF=0.1262;SAS_AF=0.1115;AA=A|||;VT=SNP
1	200834112	rs6427861	C	A	100	PASS	AC=3662;AF=0.73123;AN=5008;NS=2504;DP=19493;EAS_AF=0.752;AMR_AF=0.7781;AFR_AF=0.6891;EUR_AF=0.7584;SAS_AF=0.7055;AA=A|||;VT=SNP
1	200835590	rs12748136	G	A	100	PASS	AC=582;AF=0.116214;AN=5008;NS=2504;DP=16779;EAS_AF=0.1835;AMR_AF=0.1297;AFR_AF=0.0552;EUR_AF=0.1252;SAS_AF=0.1104;AA=G|||;VT=SNP
1	200835725	rs72746883	C	T	100	PASS	AC=1324;AF=0.264377;AN=5008;NS=2504;DP=12707;EAS_AF=0.3532;AMR_AF=0.2795;AFR_AF=0.2685;EUR_AF=0.1004;SAS_AF=0.3252;AA=C|||;VT=SNP
1	200836166	rs10800744	T	C	100	PASS	AC=3678;AF=0.734425;AN=5008;NS=2504;DP=7252;EAS_AF=0.753;AMR_AF=0.7824;AFR_AF=0.6974;EUR_AF=0.7594;SAS_AF=0.7055;AA=C|||;VT=SNP
1	200836673	rs6427862	G	C	100	PASS	AC=1464;AF=0.292332;AN=5008;NS=2504;DP=20144;EAS_AF=0.3552;AMR_AF=0.2824;AFR_AF=0.3707;EUR_AF=0.1014;SAS_AF=0.3252;AA=G|||;VT=SNP
1	200836866	rs7552536	G	A	100	PASS	AC=1126;AF=0.22484;AN=5008;NS=2504;DP=21715;EAS_AF=0.1994;AMR_AF=0.2695;AFR_AF=0.1256;EUR_AF=0.3867;SAS_AF=0.1871;AA=G|||;VT=SNP
1	200837156	rs6678462	A	G	100	PASS	AC=1466;AF=0.292732;AN=5008;NS=2504;DP=12437;EAS_AF=0.3542;AMR_AF=0.2824;AFR_AF=0.3722;EUR_AF=0.1024;SAS_AF=0.3252;AA=G|||;VT=SNP
1	200837318	rs7522087	T	G	100	PASS	AC=1201;AF=0.239816;AN=5008;NS=2504;DP=13472;EAS_AF=0.1994;AMR_AF=0.2781;AFR_AF=0.1762;EUR_AF=0.3877;SAS_AF=0.1881;AA=T|||;VT=SNP
1	200837666	rs7532914	A	G	100	PASS	AC=1260;AF=0.251597;AN=5008;NS=2504;DP=12598;EAS_AF=0.3542;AMR_AF=0.2738;AFR_AF=0.2231;EUR_AF=0.0994;SAS_AF=0.3252;AA=A|||;VT=SNP
1	200838935	rs56047722	C	T	100	PASS	AC=374;AF=0.0746805;AN=5008;NS=2504;DP=18954;EAS_AF=0.1696;AMR_AF=0.0418;AFR_AF=0.0575;EUR_AF=0.0696;SAS_AF=0.0286;AA=C|||;VT=SNP
1	200839895	rs34893530	G	C	100	PASS	AC=558;AF=0.111422;AN=5008;NS=2504;DP=19135;EAS_AF=0.1508;AMR_AF=0.1282;AFR_AF=0.0643;EUR_AF=0.1243;SAS_AF=0.1094;AA=G|||;VT=SNP
1	200840401	rs2131833	C	T	100	PASS	AC=4120;AF=0.822684;AN=5008;NS=2504;DP=18828;EAS_AF=0.88;AMR_AF=0.8804;AFR_AF=0.7602;EUR_AF=0.9235;SAS_AF=0.7035;AA=T|||;VT=SNP
1	200840467	rs12756886	T	C	100	PASS	AC=572;AF=0.114217;AN=5008;NS=2504;DP=19407;EAS_AF=0.1498;AMR_AF=0.1282;AFR_AF=0.0756;EUR_AF=0.1243;SAS_AF=0.1094;AA=T|||;VT=SNP
1	200841258	rs6668056	C	T	100	PASS	AC=2783;AF=0.555711;AN=5008;NS=2504;DP=21804;EAS_AF=0.7034;AMR_AF=0.5893;AFR_AF=0.4395;EUR_AF=0.5348;SAS_AF=0.5583;AA=C|||;VT=SNP
1	200841534	rs12120209	G	A	100	PASS	AC=890;AF=0.177716;AN=5008;NS=2504;DP=16891;EAS_AF=0.1825;AMR_AF=0.1816;AFR_AF=0.1324;EUR_AF=0.2913;SAS_AF=0.1145;AA=G|||;VT=SNP
1	200842006	rs35650485	C	G	100	PASS	AC=1058;AF=0.211262;AN=5008;NS=2504;DP=8858;EAS_AF=0.1806;AMR_AF=0.2695;AFR_AF=0.0847;EUR_AF=0.3877;SAS_AF=0.1912;AA=C|||;VT=SNP
1	200842110	rs968497	G	A	100	PASS	AC=553;AF=0.110423;AN=5008;NS=2504;DP=10702;EAS_AF=0.1677;AMR_AF=0.0937;AFR_AF=0.0825;EUR_AF=0.165;SAS_AF=0.045;AA=G|||;VT=SNP
1	200843305	rs3738250	G	T	100	PASS	AC=969;AF=0.19349;AN=5008;NS=2504;DP=14669;EAS_AF=0.1766;AMR_AF=0.2392;AFR_AF=0.0832;EUR_AF=0.332;SAS_AF=0.1851;AA=G|||;VT=SNP
1	200843374	rs3738251	G	C	100	PASS	AC=486;AF=0.0970447;AN=5008;NS=2504;DP=16548;EAS_AF=0.1776;AMR_AF=0.1023;AFR_AF=0.0136;EUR_AF=0.0358;SAS_AF=0.1861;AA=G|||;VT=SNP
1	200843768	rs2292097	C	T	100	PASS	AC=1258;AF=0.251198;AN=5008;NS=2504;DP=19937;EAS_AF=0.374;AMR_AF=0.2637;AFR_AF=0.2118;EUR_AF=0.1004;SAS_AF=0.3241;AA=C|||;VT=SNP
1	200844340	rs2292099	G	T	100	PASS	AC=4221;AF=0.842851;AN=5008;NS=2504;DP=16293;EAS_AF=0.9018;AMR_AF=0.8847;AFR_AF=0.7821;EUR_AF=0.9264;SAS_AF=0.7485;AA=T|||;VT=SNP
1	200844547	rs6702767	A	G	100	PASS	AC=1766;AF=0.352636;AN=5008;NS=2504;DP=17074;EAS_AF=0.3423;AMR_AF=0.4222;AFR_AF=0.2224;EUR_AF=0.5298;SAS_AF=0.3078;AA=G|||;VT=SNP
1	200845480	rs58750613	C	T	100	PASS	AC=1273;AF=0.254193;AN=5008;NS=2504;DP=21344;EAS_AF=0.374;AMR_AF=0.2651;AFR_AF=0.2216;EUR_AF=0.1004;SAS_AF=0.3252;AA=C|||;VT=SNP
1	200845798	rs4915461	A	G	100	PASS	AC=4260;AF=0.850639;AN=5008;NS=2504;DP=19118;EAS_AF=0.9018;AMR_AF=0.8862;AFR_AF=0.798;EUR_AF=0.9264;SAS_AF=0.7658;AA=G|||;VT=SNP
1	200845942	rs4915462	C	T	100	PASS	AC=3966;AF=0.791933;AN=5008;NS=2504;DP=22767;EAS_AF=0.9018;AMR_AF=0.8732;AFR_AF=0.5968;EUR_AF=0.9254;SAS_AF=0.7474;AA=T|||;VT=SNP
1	200847043	rs1983084	C	G	100	PASS	AC=1261;AF=0.251797;AN=5008;NS=2504;DP=18447;EAS_AF=0.374;AMR_AF=0.2651;AFR_AF=0.2118;EUR_AF=0.1004;SAS_AF=0.3262;AA=C|||;VT=SNP
1	200847224	rs12565385	C	T	100	PASS	AC=901;AF=0.179912;AN=5008;NS=2504;DP=21088;EAS_AF=0.373;AMR_AF=0.2478;AFR_AF=0.0159;EUR_AF=0.0686;SAS_AF=0.2689;AA=C|||;VT=SNP
1	200848001	rs6427863	A	G	100	PASS	AC=4224;AF=0.84345;AN=5008;NS=2504;DP=21591;EAS_AF=0.9008;AMR_AF=0.8862;AFR_AF=0.7852;EUR_AF=0.9264;SAS_AF=0.7474;AA=G|||;VT=SNP
1	200848481	rs4319373	T	C	100	PASS	AC=653;AF=0.130391;AN=5008;NS=2504;DP=15727;EAS_AF=0.1657;AMR_AF=0.1599;AFR_AF=0.0688;EUR_AF=0.174;SAS_AF=0.1115;AA=T|||;VT=SNP
1	200848606	rs144066611	G	A	100	PASS	AC=484;AF=0.0966454;AN=5008;NS=2504;DP=12415;EAS_AF=0.0149;AMR_AF=0.1441;AFR_AF=0.0461;EUR_AF=0.2336;SAS_AF=0.0746;AA=G|||;VT=SNP
1	200848961	rs10920057	T	A	100	PASS	AC=1507;AF=0.300919;AN=5008;NS=2504;DP=8062;EAS_AF=0.374;AMR_AF=0.2781;AFR_AF=0.3896;EUR_AF=0.1024;SAS_AF=0.3262;AA=T|||;VT=SNP
1	200849086	rs12401718	G	C	100	PASS	AC=1391;AF=0.277756;AN=5008;NS=2504;DP=13238;EAS_AF=0.374;AMR_AF=0.2695;AFR_AF=0.3071;EUR_AF=0.1014;SAS_AF=0.3262;AA=G|||;VT=SNP
1	200849360	rs2062847	C	T	100	PASS	AC=2729;AF=0.544928;AN=5008;NS=2504;DP=19756;EAS_AF=0.5585;AMR_AF=0.5461;AFR_AF=0.6233;EUR_AF=0.5139;SAS_AF=0.456;AA=c|||;VT=SNP
1	200849552	rs11806338	C	T	100	PASS	AC=1390;AF=0.277556;AN=5008;NS=2504;DP=18814;EAS_AF=0.374;AMR_AF=0.2695;AFR_AF=0.3056;EUR_AF=0.1024;SAS_AF=0.3262;AA=C|||;VT=SNP
1	200849619	rs11799920	G	T	100	PASS	AC=1390;AF=0.277556;AN=5008;NS=2504;DP=20383;EAS_AF=0.375;AMR_AF=0.2695;AFR_AF=0.3056;EUR_AF=0.1024;SAS_AF=0.3252;AA=G|||;VT=SNP
1	200849676	rs10800745	A	G	100	PASS	AC=1394;AF=0.278355;AN=5008;NS=2504;DP=20300;EAS_AF=0.375;AMR_AF=0.2695;AFR_AF=0.3079;EUR_AF=0.1024;SAS_AF=0.3262;AA=A|||;VT=SNP
1	200850201	rs11584971	C	T	100	PASS	AC=1540;AF=0.307508;AN=5008;NS=2504;DP=15498;EAS_AF=0.3224;AMR_AF=0.3458;AFR_AF=0.2005;EUR_AF=0.4135;SAS_AF=0.3006;AA=C|||;VT=SNP
1	200850699	rs7531238	T	G	100	PASS	AC=2488;AF=0.496805;AN=5008;NS=2504;DP=18363;EAS_AF=0.5615;AMR_AF=0.513;AFR_AF=0.4879;EUR_AF=0.4911;SAS_AF=0.4366;AA=T|||;VT=SNP
1	200850776	rs7519444	G	T	100	PASS	AC=1381;AF=0.275759;AN=5008;NS=2504;DP=19224;EAS_AF=0.373;AMR_AF=0.2709;AFR_AF=0.3071;EUR_AF=0.1014;SAS_AF=0.316;AA=G|||;VT=SNP
1	200851577	rs72746886	G	C	100	PASS	AC=649;AF=0.129593;AN=5008;NS=2504;DP=11586;EAS_AF=0.1429;AMR_AF=0.1556;AFR_AF=0.0703;EUR_AF=0.1829;SAS_AF=0.1227;AA=G|||;VT=SNP
1	200851927	rs112680734	G	A	100	PASS	AC=881;AF=0.175919;AN=5008;NS=2504;DP=11210;EAS_AF=0.1885;AMR_AF=0.1888;AFR_AF=0.1172;EUR_AF=0.3022;SAS_AF=0.1033;AA=G|||;VT=SNP
1	200852142	rs139125083	T	G	100	PASS	AC=41;AF=0.0081869;AN=5008;NS=2504;DP=15266;EAS_AF=0.0248;AMR_AF=0.0101;AFR_AF=0.0008;EUR_AF=0.007;SAS_AF=0.001;AA=T|||;VT=SNP
1	200852290	rs10920058	G	C	100	PASS	AC=1525;AF=0.304513;AN=5008;NS=2504;DP=16987;EAS_AF=0.374;AMR_AF=0.2839;AFR_AF=0.4077;EUR_AF=0.1014;SAS_AF=0.317;AA=G|||;VT=SNP
1	200852487	rs10920059	C	T	100	PASS	AC=895;AF=0.178714;AN=5008;NS=2504;DP=16118;EAS_AF=0.374;AMR_AF=0.2507;AFR_AF=0.0159;EUR_AF=0.0676;SAS_AF=0.2607;AA=C|||;VT=SNP
1	200852790	rs36028379	G	A	100	PASS	AC=639;AF=0.127596;AN=5008;NS=2504;DP=19521;EAS_AF=0.1429;AMR_AF=0.1556;AFR_AF=0.0696;EUR_AF=0.174;SAS_AF=0.1227;AA=G|||;VT=SNP
1	200852820	rs12564878	A	G	100	PASS	AC=1022;AF=0.204073;AN=5008;NS=2504;DP=19015;EAS_AF=0.1885;AMR_AF=0.2349;AFR_AF=0.1233;EUR_AF=0.3867;SAS_AF=0.1196;AA=A|||;VT=SNP
1	200852995	rs10733064	G	A	100	PASS	AC=4202;AF=0.839058;AN=5008;NS=2504;DP=19724;EAS_AF=0.88;AMR_AF=0.8876;AFR_AF=0.7844;EUR_AF=0.9264;SAS_AF=0.7464;AA=G|||;VT=SNP
1	200853063	rs10733065	G	A	100	PASS	AC=4204;AF=0.839457;AN=5008;NS=2504;DP=22784;EAS_AF=0.88;AMR_AF=0.8876;AFR_AF=0.7859;EUR_AF=0.9264;SAS_AF=0.7464;AA=A|||;VT=SNP
1	200853111	rs12565082	A	T	100	PASS	AC=538;AF=0.107428;AN=5008;NS=2504;DP=21116;EAS_AF=0.1716;AMR_AF=0.0937;AFR_AF=0.0726;EUR_AF=0.159;SAS_AF=0.045;AA=A|||;VT=SNP
1	200853257	rs145912392	T	G	100	PASS	AC=41;AF=0.0081869;AN=5008;NS=2504;DP=18181;EAS_AF=0.0248;AMR_AF=0.0101;AFR_AF=0.0008;EUR_AF=0.007;SAS_AF=0.001;AA=T|||;VT=SNP
1	200853503	rs68052659	G	A	100	PASS	AC=1026;AF=0.204872;AN=5008;NS=2504;DP=18459;EAS_AF=0.1885;AMR_AF=0.2349;AFR_AF=0.1241;EUR_AF=0.3897;SAS_AF=0.1196;AA=g|||;VT=SNP
1	200854229	rs66584778	G	A	100	PASS	AC=481;AF=0.0960463;AN=5008;NS=2504;DP=13028;EAS_AF=0.0169;AMR_AF=0.1412;AFR_AF=0.0461;EUR_AF=0.2306;SAS_AF=0.0746;AA=G|||;VT=SNP
1	200854271	rs145212019	C	T	100	PASS	AC=539;AF=0.107628;AN=5008;NS=2504;DP=12413;EAS_AF=0.1716;AMR_AF=0.0937;AFR_AF=0.0726;EUR_AF=0.16;SAS_AF=0.045;AA=C|||;VT=SNP
1	200855549	rs145810386	G	A	100	PASS	AC=1392;AF=0.277955;AN=5008;NS=2504;DP=14718;EAS_AF=0.376;AMR_AF=0.2723;AFR_AF=0.3086;EUR_AF=0.0974;SAS_AF=0.3252;AA=G|||;VT=SNP
1	200855558	rs12060302	G	A	100	PASS	AC=1416;AF=0.282748;AN=5008;NS=2504;DP=14893;EAS_AF=0.376;AMR_AF=0.2738;AFR_AF=0.326;EUR_AF=0.0974;SAS_AF=0.3252;AA=G|||;VT=SNP
1	200856403	rs10920062	C	A	100	PASS	AC=3479;AF=0.694688;AN=5008;NS=2504;DP=15351;EAS_AF=0.7321;AMR_AF=0.7248;AFR_AF=0.6573;EUR_AF=0.7435;SAS_AF=0.635;AA=c|||;VT=SNP
1	200856999	rs12028470	T	G	100	PASS	AC=1501;AF=0.29972;AN=5008;NS=2504;DP=16025;EAS_AF=0.4087;AMR_AF=0.2752;AFR_AF=0.3585;EUR_AF=0.0984;SAS_AF=0.3323;AA=G|||;VT=SNP
1	200857445	rs72746888	G	A	100	PASS	AC=1598;AF=0.319089;AN=5008;NS=2504;DP=20745;EAS_AF=0.4097;AMR_AF=0.2781;AFR_AF=0.4297;EUR_AF=0.0984;SAS_AF=0.3323;AA=G|||;VT=SNP
1	200857774	rs3753955	T	C	100	PASS	AC=503;AF=0.100439;AN=5008;NS=2504;DP=20243;EAS_AF=0.1399;AMR_AF=0.0922;AFR_AF=0.0711;EUR_AF=0.159;SAS_AF=0.045;AA=T|||;VT=SNP
1	200857809	rs3753956	A	G	100	PASS	AC=2693;AF=0.53774;AN=5008;NS=2504;DP=20841;EAS_AF=0.5645;AMR_AF=0.5331;AFR_AF=0.5998;EUR_AF=0.507;SAS_AF=0.4611;AA=G|||;VT=SNP
1	200858315	rs3820419	T	G	100	PASS	AC=2694;AF=0.537939;AN=5008;NS=2504;DP=22145;EAS_AF=0.5645;AMR_AF=0.5346;AFR_AF=0.5998;EUR_AF=0.507;SAS_AF=0.4611;AA=T|||;VT=SNP
1	200858956	rs2134756	G	A	100	PASS	AC=2661;AF=0.53135;AN=5008;NS=2504;DP=21172;EAS_AF=0.5645;AMR_AF=0.5331;AFR_AF=0.5764;EUR_AF=0.506;SAS_AF=0.4611;AA=G|||;VT=SNP
1	200858970	rs59457695	C	T	100	PASS	AC=499;AF=0.0996406;AN=5008;NS=2504;DP=21377;EAS_AF=0.1369;AMR_AF=0.0922;AFR_AF=0.0703;EUR_AF=0.159;SAS_AF=0.045;AA=C|||;VT=SNP
1	200859413	rs6427864	T	C	100	PASS	AC=2663;AF=0.531749;AN=5008;NS=2504;DP=19012;EAS_AF=0.5645;AMR_AF=0.5331;AFR_AF=0.5779;EUR_AF=0.506;SAS_AF=0.4611;AA=C|||;VT=SNP
1	200860210	rs3753957	A	G	100	PASS	AC=4376;AF=0.873802;AN=5008;NS=2504;DP=10589;EAS_AF=0.877;AMR_AF=0.8963;AFR_AF=0.9047;EUR_AF=0.9274;SAS_AF=0.7577;AA=G|||;VT=SNP
1	200861003	rs2271019	A	G	100	PASS	AC=2685;AF=0.536142;AN=5008;NS=2504;DP=18384;EAS_AF=0.5655;AMR_AF=0.5288;AFR_AF=0.5998;EUR_AF=0.505;SAS_AF=0.4571;AA=A|||;VT=SNP
1	200861595	rs968549	C	T	100	PASS	AC=4425;AF=0.883586;AN=5008;NS=2504;DP=17203;EAS_AF=0.8948;AMR_AF=0.8991;AFR_AF=0.9251;EUR_AF=0.9274;SAS_AF=0.7597;AA=T|||;VT=SNP
1	200861793	rs968548	A	G	100	PASS	AC=4469;AF=0.892372;AN=5008;NS=2504;DP=16513;EAS_AF=0.9147;AMR_AF=0.9063;AFR_AF=0.9266;EUR_AF=0.9354;SAS_AF=0.7689;AA=G|||;VT=SNP
1	200862557	rs885197	A	G	100	PASS	AC=2065;AF=0.41234;AN=5008;NS=2504;DP=17386;EAS_AF=0.3393;AMR_AF=0.4654;AFR_AF=0.4448;EUR_AF=0.3519;SAS_AF=0.4683;AA=G|||;VT=SNP
1	200862743	rs885198	G	C	100	PASS	AC=364;AF=0.0726837;AN=5008;NS=2504;DP=15711;EAS_AF=0.1925;AMR_AF=0.1196;AFR_AF=0.0129;EUR_AF=0.0318;SAS_AF=0.0389;AA=G|||;VT=SNP
1	200863055	rs884357	C	T	100	PASS	AC=889;AF=0.177516;AN=5008;NS=2504;DP=14800;EAS_AF=0.0288;AMR_AF=0.281;AFR_AF=0.1233;EUR_AF=0.3509;SAS_AF=0.1524;AA=G|||;VT=SNP
1	200863451	rs867291	G	A	100	PASS	AC=3051;AF=0.609225;AN=5008;NS=2504;DP=18894;EAS_AF=0.6627;AMR_AF=0.4914;AFR_AF=0.708;EUR_AF=0.4414;SAS_AF=0.6769;AA=G|||;VT=SNP
1	200863772	rs3753959	C	T	100	PASS	AC=2051;AF=0.409545;AN=5008;NS=2504;DP=19340;EAS_AF=0.4325;AMR_AF=0.6167;AFR_AF=0.261;EUR_AF=0.4612;SAS_AF=0.3865;AA=C|||;VT=SNP
1	200864267	rs184164	T	C	100	PASS	AC=800;AF=0.159744;AN=5008;NS=2504;DP=14360;EAS_AF=0.0188;AMR_AF=0.2017;AFR_AF=0.0976;EUR_AF=0.34;SAS_AF=0.1738;AA=T|||;VT=SNP
1	200864982	rs296534	C	T	100	PASS	AC=783;AF=0.15635;AN=5008;NS=2504;DP=18541;EAS_AF=0.0188;AMR_AF=0.2061;AFR_AF=0.0809;EUR_AF=0.341;SAS_AF=0.1748;AA=C|||;VT=SNP
1	200865768	rs296533	G	T	100	PASS	AC=783;AF=0.15635;AN=5008;NS=2504;DP=17500;EAS_AF=0.0188;AMR_AF=0.2061;AFR_AF=0.0817;EUR_AF=0.34;SAS_AF=0.1748;AA=G|||;VT=SNP
1	200866131	rs296532	C	T	100	PASS	AC=805;AF=0.160743;AN=5008;NS=2504;DP=16486;EAS_AF=0.0188;AMR_AF=0.2061;AFR_AF=0.0983;EUR_AF=0.34;SAS_AF=0.1748;AA=C|||;VT=SNP
1	200866404	rs78281612	C	T	100	PASS	AC=264;AF=0.0527157;AN=5008;NS=2504;DP=20279;EAS_AF=0.1498;AMR_AF=0.0159;AFR_AF=0.0197;EUR_AF=0.0378;SAS_AF=0.0389;AA=C|||;VT=SNP
1	200867492	rs2271018	C	G	100	PASS	AC=993;AF=0.198283;AN=5008;NS=2504;DP=20525;EAS_AF=0.1577;AMR_AF=0.3112;AFR_AF=0.115;EUR_AF=0.2495;SAS_AF=0.2198;AA=C|||;VT=SNP;EX_TARGET
1	200867552	rs2271017	C	T	100	PASS	AC=258;AF=0.0515176;AN=5008;NS=2504;DP=17963;EAS_AF=0.1478;AMR_AF=0.0159;AFR_AF=0.0174;EUR_AF=0.0378;SAS_AF=0.0378;AA=C|||;VT=SNP;EX_TARGET
1	200868061	rs12045112	C	T	100	PASS	AC=2134;AF=0.426118;AN=5008;NS=2504;DP=20000;EAS_AF=0.4802;AMR_AF=0.3703;AFR_AF=0.4183;EUR_AF=0.2694;SAS_AF=0.5818;AA=c|||;VT=SNP
1	200868862	rs296526	A	G	100	PASS	AC=936;AF=0.186901;AN=5008;NS=2504;DP=18608;EAS_AF=0.0248;AMR_AF=0.2334;AFR_AF=0.1581;EUR_AF=0.3618;SAS_AF=0.18;AA=a|||;VT=SNP
1	200870754	rs296528	C	G	100	PASS	AC=918;AF=0.183307;AN=5008;NS=2504;DP=21733;EAS_AF=0.0248;AMR_AF=0.2305;AFR_AF=0.146;EUR_AF=0.3648;SAS_AF=0.1769;AA=C|||;VT=SNP
1	200871216	rs3767494	G	A	100	PASS	AC=360;AF=0.071885;AN=5008;NS=2504;DP=19684;EAS_AF=0.1349;AMR_AF=0.1124;AFR_AF=0.0242;EUR_AF=0.0497;SAS_AF=0.0654;AA=G|||;VT=SNP
1	200871237	rs3767495	C	T	100	PASS	AC=1591;AF=0.317692;AN=5008;NS=2504;DP=19836;EAS_AF=0.4167;AMR_AF=0.245;AFR_AF=0.2519;EUR_AF=0.2107;SAS_AF=0.4663;AA=C|||;VT=SNP
1	200871876	rs296529	G	A	100	PASS	AC=912;AF=0.182109;AN=5008;NS=2504;DP=20359;EAS_AF=0.0248;AMR_AF=0.2305;AFR_AF=0.1392;EUR_AF=0.3678;SAS_AF=0.1769;AA=G|||;VT=SNP
1	200872484	rs296530	T	C	100	PASS	AC=916;AF=0.182907;AN=5008;NS=2504;DP=17459;EAS_AF=0.0208;AMR_AF=0.2305;AFR_AF=0.1422;EUR_AF=0.3678;SAS_AF=0.181;AA=T|||;VT=SNP
1	200872693	rs141042559	G	A	100	PASS	AC=194;AF=0.038738;AN=5008;NS=2504;DP=18588;EAS_AF=0.126;AMR_AF=0.0086;AFR_AF=0.0015;EUR_AF=0.0268;SAS_AF=0.0327;AA=G|||;VT=SNP
1	200873159	rs56354006	A	G	100	PASS	AC=1660;AF=0.33147;AN=5008;NS=2504;DP=15158;EAS_AF=0.3145;AMR_AF=0.4553;AFR_AF=0.329;EUR_AF=0.3171;SAS_AF=0.2791;AA=A|||;VT=SNP
1	200873170	rs511104	A	G	100	PASS	AC=903;AF=0.180312;AN=5008;NS=2504;DP=14790;EAS_AF=0.0208;AMR_AF=0.2277;AFR_AF=0.1399;EUR_AF=0.3678;SAS_AF=0.1728;AA=A|||;VT=SNP
1	200873309	rs113451121	C	T	100	PASS	AC=383;AF=0.0764776;AN=5008;NS=2504;DP=18978;EAS_AF=0.1528;AMR_AF=0.1124;AFR_AF=0.0295;EUR_AF=0.0477;SAS_AF=0.0654;AA=C|||;VT=SNP
1	200873396	rs57226353	T	C	100	PASS	AC=524;AF=0.104633;AN=5008;NS=2504;DP=20742;EAS_AF=0.1925;AMR_AF=0.1556;AFR_AF=0.003;EUR_AF=0.1044;SAS_AF=0.1155;AA=T|||;VT=SNP
1	200874268	rs75506719	T	C	100	PASS	AC=383;AF=0.0764776;AN=5008;NS=2504;DP=18697;EAS_AF=0.1062;AMR_AF=0.0115;AFR_AF=0.0159;EUR_AF=0.0109;SAS_AF=0.2413;AA=T|||;VT=SNP
1	200874327	rs374827	T	C	100	PASS	AC=2347;AF=0.46865;AN=5008;NS=2504;DP=18121;EAS_AF=0.5456;AMR_AF=0.3732;AFR_AF=0.3109;EUR_AF=0.493;SAS_AF=0.6452;AA=C|||;VT=SNP
1	200874331	rs442905	G	A	100	PASS	AC=1616;AF=0.322684;AN=5008;NS=2504;DP=18169;EAS_AF=0.5367;AMR_AF=0.2133;AFR_AF=0.1483;EUR_AF=0.2167;SAS_AF=0.5245;AA=G|||;VT=SNP
1	200874375	rs2134757	C	A	100	PASS	AC=1094;AF=0.21845;AN=5008;NS=2504;DP=17525;EAS_AF=0.1458;AMR_AF=0.4179;AFR_AF=0.056;EUR_AF=0.3479;SAS_AF=0.2382;AA=C|||;VT=SNP
1	200874847	rs12118246	C	A	100	PASS	AC=312;AF=0.0623003;AN=5008;NS=2504;DP=21639;EAS_AF=0.1171;AMR_AF=0.0476;AFR_AF=0.0121;EUR_AF=0.1064;SAS_AF=0.0389;AA=C|||;VT=SNP
1	200875426	rs78710594	C	T	100	PASS	AC=417;AF=0.0832668;AN=5008;NS=2504;DP=15799;EAS_AF=0.1905;AMR_AF=0.1124;AFR_AF=0.025;EUR_AF=0.0457;SAS_AF=0.0695;AA=C|||;VT=SNP
1	200875596	rs60257241	G	A	100	PASS	AC=331;AF=0.0660942;AN=5008;NS=2504;DP=14390;EAS_AF=0.1171;AMR_AF=0.0476;AFR_AF=0.0265;EUR_AF=0.1064;SAS_AF=0.0389;AA=G|||;VT=SNP
1	200875904	rs61389587	C	A	100	PASS	AC=616;AF=0.123003;AN=5008;NS=2504;DP=20458;EAS_AF=0.1181;AMR_AF=0.0591;AFR_AF=0.2352;EUR_AF=0.1064;SAS_AF=0.0389;AA=C|||;VT=SNP
1	200876628	rs28684993	A	T	100	PASS	AC=306;AF=0.0611022;AN=5008;NS=2504;DP=16876;EAS_AF=0.1181;AMR_AF=0.0461;AFR_AF=0.0076;EUR_AF=0.1064;SAS_AF=0.0389;AA=A|||;VT=SNP
1	200877786	rs2279837	T	C	100	PASS	AC=1131;AF=0.225839;AN=5008;NS=2504;DP=17187;EAS_AF=0.1458;AMR_AF=0.4193;AFR_AF=0.0741;EUR_AF=0.3489;SAS_AF=0.2495;AA=T|||;VT=SNP
1	200879302	rs4915463	A	G	100	PASS	AC=2008;AF=0.400958;AN=5008;NS=2504;DP=23284;EAS_AF=0.1399;AMR_AF=0.5922;AFR_AF=0.3457;EUR_AF=0.6312;SAS_AF=0.3722;AA=g|||;VT=SNP
1	200880036	rs3767496	G	A	100	PASS	AC=412;AF=0.0822684;AN=5008;NS=2504;DP=16554;EAS_AF=0.1895;AMR_AF=0.0519;AFR_AF=0.0779;EUR_AF=0.0179;SAS_AF=0.0654;AA=G|||;VT=SNP
1	200880869	rs45547233	A	C	100	PASS	AC=298;AF=0.0595048;AN=5008;NS=2504;DP=13338;EAS_AF=0.1091;AMR_AF=0.0461;AFR_AF=0.0091;EUR_AF=0.1054;SAS_AF=0.0389;AA=A|||;VT=SNP;EX_TARGET
1	200881392	rs10800746	C	T	100	PASS	AC=1696;AF=0.338658;AN=5008;NS=2504;DP=18052;EAS_AF=0.2341;AMR_AF=0.2032;AFR_AF=0.4047;EUR_AF=0.2932;SAS_AF=0.5;AA=C|||;VT=SNP
1	200881932	rs59757713	G	A	100	PASS	AC=563;AF=0.11242;AN=5008;NS=2504;DP=21849;EAS_AF=0.1875;AMR_AF=0.1254;AFR_AF=0.1248;EUR_AF=0.0497;SAS_AF=0.0736;AA=G|||;VT=SNP
1	200881940	rs296522	T	C	100	PASS	AC=2512;AF=0.501597;AN=5008;NS=2504;DP=21490;EAS_AF=0.2887;AMR_AF=0.7176;AFR_AF=0.3238;EUR_AF=0.8211;SAS_AF=0.4796;AA=T|||;VT=SNP
1	200882238	rs55973213	C	T	100	PASS	AC=310;AF=0.061901;AN=5008;NS=2504;DP=17522;EAS_AF=0.0992;AMR_AF=0.0476;AFR_AF=0.0257;EUR_AF=0.1044;SAS_AF=0.0389;AA=C|||;VT=SNP
1	200882764	rs2275487	G	A	100	PASS	AC=398;AF=0.0794728;AN=5008;NS=2504;DP=16183;EAS_AF=0.1825;AMR_AF=0.111;AFR_AF=0.0204;EUR_AF=0.0388;SAS_AF=0.0726;AA=g|||;VT=SNP;EX_TARGET
1	200883546	rs296523	G	A	100	PASS	AC=1763;AF=0.352037;AN=5008;NS=2504;DP=17692;EAS_AF=0.2738;AMR_AF=0.5605;AFR_AF=0.1611;EUR_AF=0.5268;SAS_AF=0.363;AA=G|||;VT=SNP
1	200883612	rs146152054	G	A	100	PASS	AC=309;AF=0.0617013;AN=5008;NS=2504;DP=18808;EAS_AF=0.1964;AMR_AF=0.0432;AFR_AF=0.0015;EUR_AF=0.0179;SAS_AF=0.0624;AA=G|||;VT=SNP
1	200884985	rs905634	C	T	100	PASS	AC=1481;AF=0.295727;AN=5008;NS=2504;DP=8834;EAS_AF=0.2401;AMR_AF=0.1902;AFR_AF=0.2769;EUR_AF=0.2972;SAS_AF=0.4519;AA=C|||;VT=SNP
1	200885246	rs447284	G	A	100	PASS	AC=1749;AF=0.349241;AN=5008;NS=2504;DP=13557;EAS_AF=0.2718;AMR_AF=0.5562;AFR_AF=0.1573;EUR_AF=0.5229;SAS_AF=0.363;AA=G|||;VT=SNP
1	200885247	rs427466	C	A	100	PASS	AC=1749;AF=0.349241;AN=5008;NS=2504;DP=13652;EAS_AF=0.2718;AMR_AF=0.5562;AFR_AF=0.1573;EUR_AF=0.5229;SAS_AF=0.363;AA=C|||;VT=SNP
1	200885635	rs438443	C	T	100	PASS	AC=537;AF=0.107228;AN=5008;NS=2504;DP=11840;EAS_AF=0.129;AMR_AF=0.1239;AFR_AF=0.0182;EUR_AF=0.1839;SAS_AF=0.1145;AA=C|||;VT=SNP
1	200886333	rs378672	C	G	100	PASS	AC=3128;AF=0.624601;AN=5008;NS=2504;DP=17769;EAS_AF=0.6091;AMR_AF=0.6599;AFR_AF=0.497;EUR_AF=0.6581;SAS_AF=0.7536;AA=C|||;VT=SNP
1	200886891	rs404339	C	G	100	PASS	AC=3964;AF=0.791534;AN=5008;NS=2504;DP=9690;EAS_AF=0.7966;AMR_AF=0.7968;AFR_AF=0.8162;EUR_AF=0.7078;SAS_AF=0.8354;AA=G|||;VT=SNP
1	200887657	rs296539	C	T	100	PASS	AC=2228;AF=0.444888;AN=5008;NS=2504;DP=21442;EAS_AF=0.37;AMR_AF=0.6182;AFR_AF=0.2897;EUR_AF=0.6312;SAS_AF=0.4172;AA=C|||;VT=SNP
1	200888033	rs72749104	A	G	100	PASS	AC=406;AF=0.0810703;AN=5008;NS=2504;DP=19908;EAS_AF=0.1855;AMR_AF=0.111;AFR_AF=0.0204;EUR_AF=0.0388;SAS_AF=0.0777;AA=A|||;VT=SNP
1	200889112	rs296540	C	T	100	PASS	AC=1815;AF=0.36242;AN=5008;NS=2504;DP=16682;EAS_AF=0.2698;AMR_AF=0.5706;AFR_AF=0.18;EUR_AF=0.5358;SAS_AF=0.3783;AA=C|||;VT=SNP
1	200889239	rs6427865	A	G	100	PASS	AC=796;AF=0.158946;AN=5008;NS=2504;DP=16946;EAS_AF=0.1855;AMR_AF=0.1412;AFR_AF=0.2844;EUR_AF=0.0537;SAS_AF=0.0828;AA=A|||;VT=SNP
1	200889643	rs12096763	A	C	100	PASS	AC=798;AF=0.159345;AN=5008;NS=2504;DP=19997;EAS_AF=0.1875;AMR_AF=0.1412;AFR_AF=0.2844;EUR_AF=0.0537;SAS_AF=0.0828;AA=A|||;VT=SNP
1	200889719	rs296542	C	T	100	PASS	AC=544;AF=0.108626;AN=5008;NS=2504;DP=19207;EAS_AF=0.126;AMR_AF=0.1311;AFR_AF=0.028;EUR_AF=0.1769;SAS_AF=0.1135;AA=C|||;VT=SNP
1	200889833	rs296543	T	C	100	PASS	AC=3968;AF=0.792332;AN=5008;NS=2504;DP=17237;EAS_AF=0.7966;AMR_AF=0.7968;AFR_AF=0.8185;EUR_AF=0.7078;SAS_AF=0.8364;AA=C|||;VT=SNP
1	200890353	rs296544	G	T	100	PASS	AC=1676;AF=0.334665;AN=5008;NS=2504;DP=17225;EAS_AF=0.2718;AMR_AF=0.5576;AFR_AF=0.0809;EUR_AF=0.5358;SAS_AF=0.3773;AA=G|||;VT=SNP
1	200890692	rs296545	A	G	100	PASS	AC=3867;AF=0.772165;AN=5008;NS=2504;DP=18298;EAS_AF=0.7966;AMR_AF=0.7954;AFR_AF=0.7428;EUR_AF=0.7078;SAS_AF=0.8364;AA=G|||;VT=SNP
1	200890944	rs71635521	C	T	100	PASS	AC=413;AF=0.0824681;AN=5008;NS=2504;DP=17741;EAS_AF=0.0992;AMR_AF=0.0476;AFR_AF=0.1104;EUR_AF=0.0954;SAS_AF=0.0389;AA=C|||;VT=SNP
1	200891091	rs296546	T	C	100	PASS	AC=3871;AF=0.772963;AN=5008;NS=2504;DP=17051;EAS_AF=0.7966;AMR_AF=0.7954;AFR_AF=0.7458;EUR_AF=0.7078;SAS_AF=0.8364;AA=T|||;VT=SNP
1	200892137	rs296547	T	C	100	PASS	AC=2237;AF=0.446685;AN=5008;NS=2504;DP=20259;EAS_AF=0.38;AMR_AF=0.6182;AFR_AF=0.2897;EUR_AF=0.6312;SAS_AF=0.4162;AA=T|||;VT=SNP
1	200892263	rs370411	C	G	100	PASS	AC=2235;AF=0.446286;AN=5008;NS=2504;DP=20018;EAS_AF=0.38;AMR_AF=0.6182;AFR_AF=0.2874;EUR_AF=0.6312;SAS_AF=0.4172;AA=C|||;VT=SNP
1	200892843	rs296548	A	C	100	PASS	AC=2236;AF=0.446486;AN=5008;NS=2504;DP=17413;EAS_AF=0.38;AMR_AF=0.6182;AFR_AF=0.289;EUR_AF=0.6312;SAS_AF=0.4162;AA=A|||;VT=SNP
1	200893050	rs4915464	G	C	100	PASS	AC=1137;AF=0.227037;AN=5008;NS=2504;DP=15158;EAS_AF=0.1518;AMR_AF=0.428;AFR_AF=0.0522;EUR_AF=0.3588;SAS_AF=0.2628;AA=G|||;VT=SNP
1	200894198	rs59250396	A	G	100	PASS	AC=806;AF=0.160942;AN=5008;NS=2504;DP=12155;EAS_AF=0.2312;AMR_AF=0.0346;AFR_AF=0.1475;EUR_AF=0.0229;SAS_AF=0.3384;AA=A|||;VT=SNP
1	200894218	rs76866914	G	C	100	PASS	AC=421;AF=0.0840655;AN=5008;NS=2504;DP=12053;EAS_AF=0.1062;AMR_AF=0.0476;AFR_AF=0.1112;EUR_AF=0.0954;SAS_AF=0.0389;AA=G|||;VT=SNP
1	200894935	rs11589638	G	A	100	PASS	AC=968;AF=0.193291;AN=5008;NS=2504;DP=15935;EAS_AF=0.2034;AMR_AF=0.2003;AFR_AF=0.1278;EUR_AF=0.2922;SAS_AF=0.1646;AA=G|||;VT=SNP
1	200895458	rs296551	C	T	100	PASS	AC=1816;AF=0.36262;AN=5008;NS=2504;DP=12304;EAS_AF=0.2768;AMR_AF=0.5706;AFR_AF=0.177;EUR_AF=0.5358;SAS_AF=0.3763;AA=C|||;VT=SNP
1	200896297	rs561767	G	A	100	PASS	AC=681;AF=0.135982;AN=5008;NS=2504;DP=13946;EAS_AF=0.126;AMR_AF=0.1427;AFR_AF=0.1256;EUR_AF=0.1769;SAS_AF=0.1135;AA=G|||;VT=SNP
1	200896708	rs7536488	C	T	100	PASS	AC=422;AF=0.0842652;AN=5008;NS=2504;DP=18600;EAS_AF=0.1002;AMR_AF=0.0476;AFR_AF=0.1165;EUR_AF=0.0954;SAS_AF=0.0389;AA=C|||;VT=SNP
1	200896865	rs76131074	C	T	100	PASS	AC=600;AF=0.119808;AN=5008;NS=2504;DP=20768;EAS_AF=0.1855;AMR_AF=0.1225;AFR_AF=0.1604;EUR_AF=0.0398;SAS_AF=0.0777;AA=C|||;VT=SNP
1	200897764	rs7551481	T	C	100	PASS	AC=580;AF=0.115815;AN=5008;NS=2504;DP=18482;EAS_AF=0.1855;AMR_AF=0.1254;AFR_AF=0.1437;EUR_AF=0.0398;SAS_AF=0.0777;AA=T|||;VT=SNP
1	200897828	rs296519	C	T	100	PASS	AC=1099;AF=0.219449;AN=5008;NS=2504;DP=17346;EAS_AF=0.3115;AMR_AF=0.255;AFR_AF=0.1536;EUR_AF=0.2167;SAS_AF=0.1912;AA=C|||;VT=SNP
1	200898139	rs12145340	T	C	100	PASS	AC=416;AF=0.0830671;AN=5008;NS=2504;DP=21083;EAS_AF=0.1002;AMR_AF=0.0476;AFR_AF=0.112;EUR_AF=0.0954;SAS_AF=0.0389;AA=T|||;VT=SNP
1	200899909	rs148181441	G	A	100	PASS	AC=407;AF=0.08127;AN=5008;NS=2504;DP=14369;EAS_AF=0.1845;AMR_AF=0.1124;AFR_AF=0.0212;EUR_AF=0.0388;SAS_AF=0.0777;AA=G|||;VT=SNP
1	200900012	rs12093616	G	C	100	PASS	AC=412;AF=0.0822684;AN=5008;NS=2504;DP=16887;EAS_AF=0.1845;AMR_AF=0.1124;AFR_AF=0.025;EUR_AF=0.0388;SAS_AF=0.0777;AA=G|||;VT=SNP
1	200900014	rs864357	C	T	100	PASS	AC=551;AF=0.110024;AN=5008;NS=2504;DP=17012;EAS_AF=0.127;AMR_AF=0.1282;AFR_AF=0.0318;EUR_AF=0.1799;SAS_AF=0.1135;AA=C|||;VT=SNP
1	200900789	rs578052	C	A	100	PASS	AC=548;AF=0.109425;AN=5008;NS=2504;DP=28064;EAS_AF=0.126;AMR_AF=0.1282;AFR_AF=0.0318;EUR_AF=0.1779;SAS_AF=0.1135;AA=C|||;VT=SNP
1	200901416	rs425079	A	C	100	PASS	AC=3706;AF=0.740016;AN=5008;NS=2504;DP=21481;EAS_AF=0.5794;AMR_AF=0.8545;AFR_AF=0.767;EUR_AF=0.9433;SAS_AF=0.5787;AA=C|||;VT=SNP
1	200901479	rs61742999	G	A	100	PASS	AC=800;AF=0.159744;AN=5008;NS=2504;DP=22777;EAS_AF=0.2351;AMR_AF=0.0303;AFR_AF=0.1422;EUR_AF=0.0179;SAS_AF=0.3436;AA=G|||;VT=SNP
1	200901562	rs387493	A	G	100	PASS	AC=4143;AF=0.827276;AN=5008;NS=2504;DP=20892;EAS_AF=0.7649;AMR_AF=0.9669;AFR_AF=0.8116;EUR_AF=0.9811;SAS_AF=0.6554;AA=G|||;VT=SNP
1	200901734	rs74136277	A	C	100	PASS	AC=801;AF=0.159944;AN=5008;NS=2504;DP=17052;EAS_AF=0.2351;AMR_AF=0.0303;AFR_AF=0.143;EUR_AF=0.0179;SAS_AF=0.3436;AA=A|||;VT=SNP
1	200902699	rs10753885	A	T	100	PASS	AC=3468;AF=0.692492;AN=5008;NS=2504;DP=15669;EAS_AF=0.5565;AMR_AF=0.7305;AFR_AF=0.7133;EUR_AF=0.7783;SAS_AF=0.6892;AA=A|||;VT=SNP
1	200903101	rs11580144	A	T	100	PASS	AC=2894;AF=0.577875;AN=5008;NS=2504;DP=20030;EAS_AF=0.4514;AMR_AF=0.7075;AFR_AF=0.5477;EUR_AF=0.7654;SAS_AF=0.4642;AA=A|||;VT=SNP
1	200903424	rs75807586	A	G	100	PASS	AC=382;AF=0.076278;AN=5008;NS=2504;DP=19434;EAS_AF=0.1052;AMR_AF=0.0115;AFR_AF=0.0265;EUR_AF=0.0139;SAS_AF=0.2239;AA=A|||;VT=SNP
1	200903490	rs75639917	T	C	100	PASS	AC=314;AF=0.0626997;AN=5008;NS=2504;DP=20185;EAS_AF=0.1994;AMR_AF=0.0447;AFR_AF=0.0008;EUR_AF=0.0189;SAS_AF=0.0634;AA=T|||;VT=SNP
1	200904137	rs296514	C	T	100	PASS	AC=4540;AF=0.90655;AN=5008;NS=2504;DP=21086;EAS_AF=0.8948;AMR_AF=0.9856;AFR_AF=0.91;EUR_AF=0.9861;SAS_AF=0.7761;AA=C|||;VT=SNP
1	200904891	rs76208776	G	A	100	PASS	AC=403;AF=0.0804712;AN=5008;NS=2504;DP=17876;EAS_AF=0.1766;AMR_AF=0.1138;AFR_AF=0.0219;EUR_AF=0.0388;SAS_AF=0.0798;AA=G|||;VT=SNP
1	200904899	rs7528977	T	G	100	PASS	AC=317;AF=0.0632987;AN=5008;NS=2504;DP=17547;EAS_AF=0.0982;AMR_AF=0.0461;AFR_AF=0.0408;EUR_AF=0.0934;SAS_AF=0.0389;AA=T|||;VT=SNP
1	200905397	rs12025712	A	G	100	PASS	AC=381;AF=0.0760783;AN=5008;NS=2504;DP=17654;EAS_AF=0.1042;AMR_AF=0.0115;AFR_AF=0.0265;EUR_AF=0.0139;SAS_AF=0.2239;AA=A|||;VT=SNP
1	200905507	rs4915466	C	T	100	PASS	AC=1134;AF=0.226438;AN=5008;NS=2504;DP=15757;EAS_AF=0.1518;AMR_AF=0.4294;AFR_AF=0.0545;EUR_AF=0.3559;SAS_AF=0.2587;AA=C|||;VT=SNP
1	200905872	rs167199	T	A	100	PASS	AC=870;AF=0.173722;AN=5008;NS=2504;DP=14576;EAS_AF=0.2679;AMR_AF=0.1398;AFR_AF=0.0688;EUR_AF=0.1819;SAS_AF=0.2342;AA=T|||;VT=SNP
1	200906473	rs296513	G	A	100	PASS	AC=1272;AF=0.253994;AN=5008;NS=2504;DP=23010;EAS_AF=0.4435;AMR_AF=0.2536;AFR_AF=0.0908;EUR_AF=0.2207;SAS_AF=0.3139;AA=G|||;VT=SNP
1	200906981	rs11811412	G	A	100	PASS	AC=381;AF=0.0760783;AN=5008;NS=2504;DP=19095;EAS_AF=0.1042;AMR_AF=0.0115;AFR_AF=0.0265;EUR_AF=0.0139;SAS_AF=0.2239;AA=g|||;VT=SNP
1	200907034	rs296511	C	T	100	PASS	AC=3631;AF=0.72504;AN=5008;NS=2504;DP=15848;EAS_AF=0.5774;AMR_AF=0.8473;AFR_AF=0.7163;EUR_AF=0.9433;SAS_AF=0.5777;AA=c|||;VT=SNP
1	200907828	rs12565423	C	G	100	PASS	AC=1278;AF=0.255192;AN=5008;NS=2504;DP=14484;EAS_AF=0.4444;AMR_AF=0.2522;AFR_AF=0.0953;EUR_AF=0.2207;SAS_AF=0.3139;AA=C|||;VT=SNP
1	200908260	rs9628680	G	A	100	PASS	AC=3078;AF=0.614617;AN=5008;NS=2504;DP=12004;EAS_AF=0.4514;AMR_AF=0.7205;AFR_AF=0.6815;EUR_AF=0.7654;SAS_AF=0.4622;AA=g|||;VT=SNP
1	200908902	rs7364440	G	A	100	PASS	AC=1133;AF=0.226238;AN=5008;NS=2504;DP=13286;EAS_AF=0.1518;AMR_AF=0.4294;AFR_AF=0.0545;EUR_AF=0.3549;SAS_AF=0.2587;AA=G|||;VT=SNP
1	200908991	rs72749120	G	A	100	PASS	AC=405;AF=0.0808706;AN=5008;NS=2504;DP=13437;EAS_AF=0.1766;AMR_AF=0.1138;AFR_AF=0.0234;EUR_AF=0.0388;SAS_AF=0.0798;AA=G|||;VT=SNP
1	200910015	rs12117995	G	A	100	PASS	AC=318;AF=0.0634984;AN=5008;NS=2504;DP=17243;EAS_AF=0.0982;AMR_AF=0.0461;AFR_AF=0.0408;EUR_AF=0.0934;SAS_AF=0.0399;AA=G|||;VT=SNP
1	200910205	rs78950425	C	A	100	PASS	AC=405;AF=0.0808706;AN=5008;NS=2504;DP=16185;EAS_AF=0.1766;AMR_AF=0.1153;AFR_AF=0.0227;EUR_AF=0.0388;SAS_AF=0.0798;AA=C|||;VT=SNP
1	200911026	rs72749127	T	G	100	PASS	AC=410;AF=0.081869;AN=5008;NS=2504;DP=17033;EAS_AF=0.1766;AMR_AF=0.1153;AFR_AF=0.0265;EUR_AF=0.0388;SAS_AF=0.0798;AA=T|||;VT=SNP
1	200911179	rs668239	C	T	100	PASS	AC=872;AF=0.174121;AN=5008;NS=2504;DP=15842;EAS_AF=0.2649;AMR_AF=0.1398;AFR_AF=0.0734;EUR_AF=0.1809;SAS_AF=0.2342;AA=C|||;VT=SNP
1	200911854	rs10920072	A	C	100	PASS	AC=1044;AF=0.208466;AN=5008;NS=2504;DP=13635;EAS_AF=0.1766;AMR_AF=0.1542;AFR_AF=0.469;EUR_AF=0.0547;SAS_AF=0.0859;AA=A|||;VT=SNP
1	200912285	rs115976102	G	A	100	PASS	AC=411;AF=0.0820687;AN=5008;NS=2504;DP=17007;EAS_AF=0.1766;AMR_AF=0.1153;AFR_AF=0.0265;EUR_AF=0.0388;SAS_AF=0.0808;AA=G|||;VT=SNP
1	200912727	rs10920074	G	T	100	PASS	AC=963;AF=0.192292;AN=5008;NS=2504;DP=12740;EAS_AF=0.2014;AMR_AF=0.2017;AFR_AF=0.1233;EUR_AF=0.2992;SAS_AF=0.1595;AA=G|||;VT=SNP
1	200912880	rs10753886	C	T	100	PASS	AC=3210;AF=0.640974;AN=5008;NS=2504;DP=15897;EAS_AF=0.7351;AMR_AF=0.8055;AFR_AF=0.2723;EUR_AF=0.8012;SAS_AF=0.7607;AA=C|||;VT=SNP
1	200914139	rs58975754	C	T	100	PASS	AC=319;AF=0.0636981;AN=5008;NS=2504;DP=16969;EAS_AF=0.0982;AMR_AF=0.0461;AFR_AF=0.0416;EUR_AF=0.0934;SAS_AF=0.0399;AA=C|||;VT=SNP
1	200914567	rs2050786	C	A	100	PASS	AC=1139;AF=0.227436;AN=5008;NS=2504;DP=19442;EAS_AF=0.1548;AMR_AF=0.4337;AFR_AF=0.0552;EUR_AF=0.3559;SAS_AF=0.2566;AA=C|||;VT=SNP
1	200914785	rs72749130	G	A	100	PASS	AC=406;AF=0.0810703;AN=5008;NS=2504;DP=18497;EAS_AF=0.1766;AMR_AF=0.1138;AFR_AF=0.0234;EUR_AF=0.0388;SAS_AF=0.0808;AA=G|||;VT=SNP
```
