## Supplementary material for "Characterization of shared and ancestry-specific signals driving complex traits using multi-ancestry fine-mapping": mesusiecsinfo

```
*************************************************************

  Multiple Ancestry Sum of Single Effect Model (MESuSiE)          

   Visit http://www.xzlab.org/software.html For Update            

            (C) 2022 Boran Gao, Xiang Zhou                        

              GNU General Public License                          

*************************************************************
# Start data processing for sufficient statistics 
# Create MESuSiE object 
# Start data analysis 

# Data analysis is done, and now generates result 

Potential causal SNPs with PIP > 0.5:  chr1:205271017:A:G 

Credible sets for effects: 
$cs
$cs$L1
[1] 1832 1844

$cs$L3
 [1] 1441 1472 1477 1478 1479 1491 1492 1497 1509 1516 1518 1520 1532 1542 1548
[16] 1557 1568 1587 1588 1592 1600 1601 1605 1606 1613 1619 1620 1639 1643 1646
[31] 1673 1686 1692 1697 1757 1781 1799 1823


$cs_category
       L1        L3 
"eur_afr"     "eur" 

$purity
   min.abs.corr mean.abs.corr median.abs.corr
L1     0.963567     0.9817835       0.9817835
L3     0.778874     0.9415257       0.9558200

$cs_index
[1] 1 3

$coverage
[1] 0.9755926 0.9537479

$requested_coverage
[1] 0.95


 Use MESuSiE_Plot() for visualization
# Total time used for the analysis: 0.2 mins
```
