## Supplementary material for "Characterization of shared and ancestry-specific signals driving complex traits using multi-ancestry fine-mapping": mesusieoutput

```
                 eur          afr      eur_afr
   [1,] 1.708105e-08 8.795808e-08 4.540063e-09
   [2,] 2.144798e-08 6.487614e-08 7.654197e-09
   [3,] 1.923905e-08 8.524027e-08 4.950497e-09
   [4,] 1.910270e-08 8.514589e-08 4.928134e-09
   [5,] 1.442820e-07 6.350870e-08 4.482698e-08
   [6,] 2.166923e-07 2.149310e-07 3.689584e-07
   [7,] 1.905330e-08 8.732627e-08 4.899202e-09
   [8,] 1.572015e-07 6.375142e-08 4.890138e-08
   [9,] 1.301165e-07 7.412990e-08 4.228291e-08
  [10,] 1.931590e-08 8.762755e-08 4.947721e-09
  [11,] 1.770048e-07 2.626158e-07 4.529560e-07
  [12,] 1.856133e-08 8.589993e-08 4.836620e-09
  [13,] 1.902185e-08 8.804970e-08 4.901595e-09
  [14,] 2.269127e-07 1.997105e-07 3.616396e-07
  [15,] 2.154297e-07 2.118993e-07 3.613170e-07
  [16,] 1.854401e-08 8.919315e-08 4.808183e-09
  [17,] 8.253511e-08 7.523855e-08 2.454255e-08
  [18,] 2.089690e-07 2.077407e-07 3.419560e-07
  [19,] 2.012347e-08 8.799389e-08 5.117203e-09
  [20,] 1.832988e-08 8.923253e-08 4.757678e-09
  [21,] 1.924730e-08 8.451871e-08 4.665453e-09
  [22,] 1.661055e-07 7.441459e-08 5.493001e-08
  [23,] 2.255546e-07 2.038352e-07 3.667742e-07
  [24,] 2.022773e-08 7.708840e-08 5.231241e-09
  [25,] 1.913538e-08 8.461775e-08 4.905470e-09
  [26,] 7.229771e-08 9.323505e-08 2.862008e-08
  [27,] 1.610136e-08 6.591342e-08 4.658676e-09
  [28,] 1.483467e-08 8.064812e-08 5.347041e-09
  [29,] 1.478802e-08 7.842424e-08 5.301573e-09
  [30,] 2.482099e-07 4.851673e-07 1.081554e-06
  [31,] 1.490122e-08 8.376493e-08 5.422360e-09
  [32,] 1.523173e-08 8.451898e-08 5.580321e-09
  [33,] 1.482490e-08 6.047662e-08 4.708610e-09
  [34,] 1.516105e-08 6.064763e-08 4.796855e-09
  [35,] 1.510252e-08 6.064039e-08 4.780892e-09
  [36,] 1.464964e-08 6.055001e-08 4.917338e-09
  [37,] 1.947305e-07 8.859745e-08 8.916322e-08
  [38,] 1.556513e-08 8.265536e-08 5.703516e-09
  [39,] 1.630607e-08 8.964585e-08 6.159537e-09
  [40,] 1.556833e-08 8.308547e-08 5.710134e-09
  [41,] 3.281541e-08 9.451846e-08 1.306305e-08
  [42,] 2.865684e-07 1.227742e-07 2.634479e-07
  [43,] 1.806561e-08 7.714611e-08 7.815986e-09
  [44,] 1.392301e-08 6.186572e-08 4.404275e-09
  [45,] 1.513333e-08 6.040328e-08 4.769221e-09
  [46,] 1.420663e-08 7.189747e-08 4.990079e-09
  [47,] 3.822303e-07 5.795470e-07 1.245545e-06
  [48,] 2.017929e-08 2.289324e-07 1.968444e-08
  [49,] 1.457328e-08 5.806032e-08 4.431849e-09
  [50,] 1.610382e-08 7.956582e-08 6.895103e-09
  [51,] 7.164404e-08 9.052372e-08 2.137514e-08
  [52,] 1.300203e-08 6.808632e-08 4.568572e-09
  [53,] 1.291746e-08 6.516162e-08 4.406228e-09
  [54,] 1.260410e-08 5.971771e-08 4.205383e-09
  [55,] 1.536821e-07 1.916926e-07 2.212003e-07
  [56,] 2.609374e-08 6.097449e-08 7.650969e-09
  [57,] 2.408517e-08 5.858655e-08 7.257469e-09
  [58,] 2.746464e-08 5.691740e-08 8.424665e-09
  [59,] 3.846599e-08 1.016384e-07 2.002779e-08
  [60,] 2.869985e-08 5.651337e-08 8.933520e-09
  [61,] 2.912999e-08 5.641717e-08 9.103874e-09
  [62,] 3.383496e-08 5.652580e-08 1.079387e-08
  [63,] 1.365318e-07 7.336472e-08 5.943007e-08
  [64,] 1.003101e-07 7.611141e-08 3.833243e-08
  [65,] 1.348142e-08 5.794470e-08 4.371035e-09
  [66,] 3.016699e-08 5.653779e-08 9.653159e-09
  [67,] 1.391247e-07 7.160226e-08 4.992123e-08
  [68,] 1.284763e-08 5.808796e-08 4.176979e-09
  [69,] 3.052579e-08 5.654788e-08 9.796998e-09
  [70,] 1.311293e-08 5.910156e-08 4.286555e-09
  [71,] 1.302151e-07 7.357393e-08 4.858251e-08
  [72,] 1.303582e-08 5.912327e-08 4.261671e-09
  [73,] 3.781275e-08 1.086622e-07 2.157355e-08
  [74,] 1.334013e-07 7.391754e-08 5.007071e-08
  [75,] 3.130013e-08 5.656558e-08 1.006552e-08
  [76,] 3.688919e-07 8.500586e-08 1.626064e-07
  [77,] 1.134501e-07 7.371172e-08 3.597120e-08
  [78,] 5.852709e-08 2.210601e-07 4.569063e-08
  [79,] 1.495609e-07 6.173320e-08 5.119462e-08
  [80,] 3.318621e-08 5.654291e-08 1.053073e-08
  [81,] 1.281466e-08 6.628958e-08 3.970160e-09
  [82,] 1.379172e-07 7.128779e-08 4.902448e-08
  [83,] 1.545379e-07 7.259612e-08 5.670371e-08
  [84,] 1.287087e-08 5.834349e-08 4.191584e-09
  [85,] 1.516448e-07 7.252784e-08 5.552730e-08
  [86,] 3.171502e-08 8.706529e-08 1.354170e-08
  [87,] 1.459251e-07 7.107983e-08 5.158884e-08
  [88,] 1.881939e-07 8.589870e-08 5.279812e-08
  [89,] 1.114612e-07 9.066776e-08 3.276654e-08
  [90,] 2.657042e-07 1.181385e-07 2.240700e-07
  [91,] 1.503315e-07 8.076598e-08 6.145218e-08
  [92,] 1.262700e-07 6.892178e-08 5.012100e-08
  [93,] 1.465805e-07 8.607793e-08 4.086510e-08
  [94,] 1.411709e-07 8.602013e-08 4.141702e-08
  [95,] 1.219404e-07 7.626254e-08 4.688364e-08
  [96,] 1.132702e-07 6.954364e-08 4.430044e-08
  [97,] 1.324460e-08 6.376630e-08 4.036184e-09
  [98,] 1.101581e-07 7.444055e-08 3.780668e-08
  [99,] 2.674767e-08 9.729625e-08 1.162102e-08
 [100,] 3.963688e-08 9.734903e-08 1.669098e-08
 [101,] 1.286079e-07 7.535186e-08 4.537378e-08
 [102,] 1.369041e-08 7.164042e-08 4.068802e-09
 [103,] 1.285391e-08 7.243494e-08 3.944303e-09
 [104,] 1.959822e-07 7.679204e-08 7.680198e-08
 [105,] 1.049009e-07 5.987616e-08 2.464331e-08
 [106,] 1.090192e-07 5.963527e-08 2.575012e-08
 [107,] 1.069676e-07 5.991477e-08 2.499377e-08
 [108,] 1.178791e-07 6.014634e-08 2.705426e-08
 [109,] 1.385590e-07 7.451259e-08 6.284334e-08
 [110,] 1.323721e-08 6.096152e-08 3.987313e-09
 [111,] 1.353494e-08 6.743052e-08 4.937338e-09
 [112,] 1.121378e-07 8.029494e-08 5.816113e-08
 [113,] 1.138044e-07 7.276426e-08 4.960386e-08
 [114,] 1.294834e-08 2.465367e-07 8.047394e-09
 [115,] 6.538378e-08 5.833339e-08 1.235268e-08
 [116,] 1.612375e-07 9.133801e-08 5.487245e-08
 [117,] 1.826748e-07 9.982212e-08 9.823750e-08
 [118,] 6.044089e-08 6.113095e-08 1.067270e-08
 [119,] 1.551672e-08 6.574075e-08 4.823834e-09
 [120,] 4.801340e-08 6.211544e-08 9.652090e-09
 [121,] 2.616367e-07 2.261691e-06 6.395221e-06
 [122,] 1.251243e-08 8.084814e-08 4.107852e-09
 [123,] 7.517246e-08 9.023682e-08 3.144649e-08
 [124,] 5.442674e-08 8.281073e-08 1.196850e-08
 [125,] 9.699247e-08 9.053994e-08 1.625658e-08
 [126,] 4.230363e-05 1.840881e-07 9.406087e-05
 [127,] 3.386778e-08 7.700161e-08 1.156310e-08
 [128,] 1.633485e-07 1.031560e-07 3.424475e-08
 [129,] 3.279599e-08 9.279675e-08 1.003637e-08
 [130,] 7.011239e-05 1.663997e-07 1.219622e-04
 [131,] 2.853939e-08 8.150283e-08 6.873122e-09
 [132,] 3.649530e-08 9.276187e-08 1.362329e-08
 [133,] 3.527512e-08 7.587563e-08 1.099345e-08
 [134,] 3.795060e-08 1.213152e-07 7.059277e-09
 [135,] 1.056303e-04 1.208680e-07 1.316304e-04
 [136,] 3.608848e-07 6.106073e-08 7.418377e-08
 [137,] 2.042507e-04 3.337836e-07 6.192850e-04
 [138,] 4.963701e-08 1.514473e-07 3.375502e-08
 [139,] 1.356418e-07 1.599556e-07 1.298681e-08
 [140,] 1.199921e-07 9.252641e-08 3.100233e-08
 [141,] 1.050925e-04 1.532861e-07 1.715677e-04
 [142,] 1.288596e-04 1.077802e-07 1.212607e-04
 [143,] 4.436546e-07 6.163676e-08 9.739536e-08
 [144,] 2.703285e-08 8.031241e-08 9.196232e-09
 [145,] 1.147594e-04 1.054638e-07 1.027530e-04
 [146,] 3.617571e-08 1.343796e-07 1.322580e-08
 [147,] 1.421586e-04 1.036414e-07 1.214635e-04
 [148,] 1.584488e-04 1.066403e-07 1.466145e-04
 [149,] 7.103153e-05 1.042603e-07 5.898115e-05
 [150,] 3.494433e-07 5.995324e-08 6.347055e-08
 [151,] 3.196326e-08 1.040316e-07 1.858241e-08
 [152,] 2.564876e-07 7.096451e-08 3.898498e-08
 [153,] 1.289210e-04 2.348138e-07 2.797685e-04
 [154,] 3.030209e-08 1.019418e-07 1.702048e-08
 [155,] 3.891073e-07 5.998933e-08 6.911624e-08
 [156,] 1.115802e-07 7.728198e-08 3.402163e-08
 [157,] 1.002405e-07 7.757783e-08 3.087751e-08
 [158,] 5.325180e-08 1.321349e-07 8.611813e-09
 [159,] 3.071917e-08 9.217922e-08 8.705969e-09
 [160,] 3.801424e-08 1.065334e-07 1.546166e-08
 [161,] 3.659207e-08 1.268982e-07 1.211687e-08
 [162,] 1.148808e-06 2.491301e-07 1.814063e-06
 [163,] 1.316472e-05 6.804261e-08 2.410610e-06
 [164,] 4.378639e-07 6.521366e-08 7.254596e-08
 [165,] 6.425481e-08 6.476465e-08 1.584967e-08
 [166,] 2.767139e-08 1.678342e-07 6.896676e-09
 [167,] 7.120079e-07 6.619885e-08 1.078541e-07
 [168,] 2.491239e-08 9.152098e-08 8.336814e-09
 [169,] 3.070522e-08 9.638624e-08 8.541013e-09
 [170,] 2.950067e-08 9.417659e-08 1.540742e-08
 [171,] 2.922563e-08 9.482460e-08 1.534314e-08
 [172,] 4.097472e-08 8.694155e-08 1.239577e-08
 [173,] 1.163870e-04 6.765892e-08 1.937788e-05
 [174,] 1.178774e-04 6.737600e-08 1.929701e-05
 [175,] 4.451509e-08 8.956837e-08 1.336530e-08
 [176,] 5.321803e-08 7.373686e-08 1.377339e-08
 [177,] 2.933775e-08 8.873815e-08 1.279514e-08
 [178,] 4.677212e-08 7.350485e-08 1.336471e-08
 [179,] 1.215283e-04 6.742852e-08 1.982999e-05
 [180,] 3.987387e-07 6.903489e-08 4.759013e-08
 [181,] 1.277345e-04 6.728340e-08 2.062990e-05
 [182,] 1.210288e-04 6.718339e-08 1.945392e-05
 [183,] 3.258613e-04 3.806410e-07 1.105204e-03
 [184,] 5.637519e-08 6.367723e-08 1.336161e-08
 [185,] 1.197033e-04 6.736629e-08 1.951824e-05
 [186,] 1.247028e-04 6.730895e-08 2.019944e-05
 [187,] 4.665780e-04 1.274928e-07 6.295190e-04
 [188,] 3.859504e-07 6.891457e-08 4.629976e-08
 [189,] 3.800916e-07 6.889587e-08 4.562304e-08
 [190,] 3.625054e-08 2.127990e-07 1.450571e-08
 [191,] 1.153059e-07 8.224990e-08 1.994804e-08
 [192,] 3.621779e-08 2.127990e-07 1.436350e-08
 [193,] 1.038242e-04 6.741172e-08 1.699204e-05
 [194,] 3.488325e-07 7.306576e-08 4.079121e-08
 [195,] 3.863465e-07 6.812453e-08 4.664189e-08
 [196,] 3.807665e-07 6.877529e-08 4.574860e-08
 [197,] 3.789522e-07 6.729616e-08 4.633806e-08
 [198,] 2.800188e-08 8.743857e-08 1.199119e-08
 [199,] 3.814795e-07 6.647105e-08 4.706502e-08
 [200,] 2.881364e-08 8.776845e-08 1.241500e-08
 [201,] 3.882962e-07 6.815284e-08 4.680182e-08
 [202,] 3.818689e-07 6.803798e-08 4.617286e-08
 [203,] 3.941574e-07 6.789260e-08 4.751776e-08
 [204,] 1.050600e-04 6.782745e-08 1.755840e-05
 [205,] 3.125870e-08 8.722448e-08 1.346045e-08
 [206,] 1.911468e-06 5.979976e-08 5.583292e-07
 [207,] 7.631503e-07 5.879273e-08 2.404243e-07
 [208,] 7.625881e-07 5.872157e-08 2.394843e-07
 [209,] 1.029518e-07 6.746458e-08 1.930602e-08
 [210,] 2.001331e-06 5.934752e-08 5.734048e-07
 [211,] 2.281261e-08 1.040874e-07 1.114684e-08
 [212,] 3.841914e-08 7.379344e-08 1.716729e-08
 [213,] 9.255354e-08 7.169250e-08 1.725018e-08
 [214,] 1.016767e-07 7.087886e-08 1.863345e-08
 [215,] 1.772310e-06 6.030240e-08 5.266414e-07
 [216,] 6.308860e-08 6.381403e-08 1.397858e-08
 [217,] 2.478619e-08 7.846515e-08 8.071108e-09
 [218,] 2.632783e-08 9.254314e-08 8.929563e-09
 [219,] 2.507006e-08 8.326894e-08 8.358718e-09
 [220,] 2.073743e-08 1.007893e-07 9.676379e-09
 [221,] 2.042463e-08 9.899099e-08 9.338850e-09
 [222,] 1.660627e-06 5.922463e-08 4.738997e-07
 [223,] 3.204800e-08 9.603839e-08 1.176294e-08
 [224,] 2.014618e-08 7.576881e-08 6.652730e-09
 [225,] 4.745110e-08 7.350873e-08 1.337947e-08
 [226,] 2.295388e-05 7.488070e-08 6.175277e-06
 [227,] 1.145866e-07 6.938438e-08 2.033149e-08
 [228,] 1.327843e-07 6.880351e-08 2.309198e-08
 [229,] 4.447081e-06 6.585637e-08 1.467340e-06
 [230,] 3.335442e-08 8.993091e-08 1.202032e-08
 [231,] 3.384668e-08 1.180889e-07 2.095010e-08
 [232,] 5.607409e-05 1.177603e-07 6.505218e-05
 [233,] 4.738043e-05 9.925724e-08 3.112762e-05
 [234,] 3.151710e-07 7.734985e-08 1.281141e-07
 [235,] 3.676644e-08 9.241712e-08 1.374916e-08
 [236,] 7.636200e-05 2.961677e-07 1.977281e-04
 [237,] 3.543048e-08 9.210815e-08 1.311459e-08
 [238,] 3.037824e-07 8.381025e-08 5.412947e-08
 [239,] 4.241072e-08 9.557670e-08 1.095816e-08
 [240,] 4.473594e-08 9.931622e-08 1.103223e-08
 [241,] 7.446343e-08 9.413985e-08 1.650869e-08
 [242,] 7.654911e-05 1.464480e-06 3.939871e-04
 [243,] 9.095178e-05 2.847089e-07 2.310008e-04
 [244,] 2.357885e-06 5.859007e-08 7.300673e-07
 [245,] 4.919855e-08 7.350121e-08 1.365850e-08
 [246,] 7.838312e-08 9.553254e-08 1.667318e-08
 [247,] 6.332388e-08 6.705274e-08 1.597725e-08
 [248,] 4.633972e-08 9.374125e-08 1.120468e-08
 [249,] 8.036683e-07 5.942424e-08 1.585372e-07
 [250,] 6.097714e-06 5.850372e-08 6.646537e-07
 [251,] 1.092313e-07 1.593011e-07 1.832499e-07
 [252,] 7.170949e-06 5.892923e-08 7.524643e-07
 [253,] 3.593631e-08 1.004326e-07 1.397865e-08
 [254,] 3.816410e-07 9.923670e-08 6.801141e-08
 [255,] 3.780205e-07 9.765104e-08 6.797297e-08
 [256,] 1.806145e-07 6.368791e-08 3.524361e-08
 [257,] 3.196629e-07 9.546051e-08 5.905092e-08
 [258,] 8.897599e-08 6.078044e-08 1.863817e-08
 [259,] 3.189419e-07 9.625249e-08 5.868382e-08
 [260,] 8.202872e-06 6.144692e-08 7.738690e-07
 [261,] 4.173480e-08 8.755392e-08 1.246709e-08
 [262,] 1.433563e-07 5.861350e-08 2.059360e-08
 [263,] 8.531906e-06 6.007034e-08 8.359995e-07
 [264,] 5.671691e-06 5.963917e-08 5.907048e-07
 [265,] 5.036221e-08 7.348852e-08 1.391014e-08
 [266,] 1.144320e-05 6.449898e-08 9.410237e-07
 [267,] 1.430065e-07 5.915211e-08 2.570898e-08
 [268,] 2.777479e-08 5.909542e-08 8.751184e-09
 [269,] 3.444814e-08 2.364326e-07 2.104049e-08
 [270,] 3.049409e-05 1.402930e-06 1.393707e-04
 [271,] 2.823746e-08 5.891176e-08 8.871757e-09
 [272,] 3.213659e-08 1.424111e-07 3.144702e-08
 [273,] 3.240634e-08 1.652098e-07 3.698989e-08
 [274,] 4.475923e-07 1.452301e-07 5.949670e-08
 [275,] 5.701501e-07 1.344797e-07 7.502721e-08
 [276,] 1.273223e-07 1.297380e-07 1.077435e-07
 [277,] 5.000233e-07 7.510487e-08 8.558177e-08
 [278,] 8.170230e-07 7.315615e-08 1.472089e-07
 [279,] 9.246897e-08 7.102880e-08 1.977897e-08
 [280,] 7.837768e-06 7.080162e-08 1.873733e-06
 [281,] 1.939491e-07 1.422827e-07 2.280058e-08
 [282,] 6.227671e-08 1.136585e-07 1.233684e-08
 [283,] 2.171388e-08 7.983390e-08 7.111056e-09
 [284,] 3.327426e-08 8.810078e-08 1.027219e-08
 [285,] 2.044863e-08 8.868674e-08 6.545928e-09
 [286,] 2.285796e-08 7.085827e-08 9.095878e-09
 [287,] 2.223036e-08 7.885415e-08 9.996238e-09
 [288,] 2.348485e-08 9.649109e-08 7.067561e-09
 [289,] 3.121144e-08 8.215063e-08 1.375251e-08
 [290,] 2.512193e-08 8.253291e-08 9.487106e-09
 [291,] 3.180218e-08 1.025596e-07 1.844501e-08
 [292,] 3.159782e-08 1.040613e-07 1.849398e-08
 [293,] 1.956247e-08 6.697246e-08 6.359824e-09
 [294,] 2.259458e-08 1.189941e-07 9.592154e-09
 [295,] 3.037421e-08 8.748287e-08 1.101234e-08
 [296,] 3.406166e-08 7.049635e-08 1.171203e-08
 [297,] 2.141532e-08 1.240653e-07 5.202216e-09
 [298,] 4.292125e-07 7.667007e-08 3.942457e-08
 [299,] 3.929873e-07 8.250910e-08 3.522247e-08
 [300,] 8.204434e-08 8.692831e-08 4.581263e-08
 [301,] 2.231012e-08 8.136553e-08 7.946504e-09
 [302,] 1.847869e-08 7.150426e-08 6.056818e-09
 [303,] 1.504609e-07 5.929858e-08 2.294506e-08
 [304,] 1.317649e-08 1.062214e-07 5.085671e-09
 [305,] 1.357865e-08 2.149939e-07 6.477952e-09
 [306,] 3.049663e-08 1.063170e-07 1.269888e-08
 [307,] 4.217471e-08 8.146373e-08 1.474945e-08
 [308,] 4.513129e-08 7.198234e-08 1.388577e-08
 [309,] 2.004457e-08 8.550348e-08 8.156338e-09
 [310,] 1.950133e-08 8.153265e-08 7.670168e-09
 [311,] 6.269914e-08 8.041412e-08 1.869215e-08
 [312,] 6.030021e-08 8.041412e-08 1.804424e-08
 [313,] 1.789083e-08 7.150345e-08 6.045805e-09
 [314,] 3.406012e-08 7.641599e-08 1.107772e-08
 [315,] 1.662671e-08 7.240681e-08 5.576020e-09
 [316,] 5.676741e-08 6.811205e-08 2.113996e-08
 [317,] 4.300032e-08 8.235796e-08 1.475168e-08
 [318,] 4.380925e-08 8.329161e-08 1.528494e-08
 [319,] 2.959895e-08 1.325319e-07 1.294155e-08
 [320,] 1.633875e-08 9.462893e-08 5.903500e-09
 [321,] 2.429738e-08 6.562940e-08 7.456411e-09
 [322,] 3.443609e-08 7.132189e-08 1.078378e-08
 [323,] 8.831960e-08 7.580181e-08 2.203945e-08
 [324,] 1.836531e-08 1.010969e-07 5.621937e-09
 [325,] 1.283543e-08 7.020285e-08 3.958497e-09
 [326,] 2.386983e-08 1.317614e-07 5.552732e-09
 [327,] 5.490893e-08 8.925730e-08 1.403522e-08
 [328,] 4.620245e-08 7.562695e-08 1.401910e-08
 [329,] 2.527099e-07 6.363413e-08 1.981863e-08
 [330,] 3.164833e-08 1.392419e-07 6.080778e-09
 [331,] 4.394122e-07 1.664618e-07 1.612092e-08
 [332,] 2.903670e-07 6.308987e-08 2.202826e-08
 [333,] 3.719095e-07 6.694775e-08 2.440656e-08
 [334,] 2.995554e-08 1.559189e-07 6.234501e-09
 [335,] 3.588063e-08 1.345477e-07 5.508263e-09
 [336,] 3.938903e-08 7.439959e-08 1.148111e-08
 [337,] 3.669164e-07 6.725521e-08 2.367772e-08
 [338,] 3.041587e-08 1.307313e-07 6.148479e-09
 [339,] 3.667944e-08 7.073874e-08 1.072904e-08
 [340,] 3.118768e-08 6.844345e-08 1.066003e-08
 [341,] 1.679048e-08 6.585800e-08 5.379440e-09
 [342,] 3.616112e-08 7.903905e-08 1.095094e-08
 [343,] 5.361508e-08 9.499314e-08 2.127929e-08
 [344,] 3.456773e-07 9.428492e-08 1.691604e-07
 [345,] 2.474502e-07 6.753202e-08 5.431273e-08
 [346,] 3.040957e-07 9.478536e-08 1.539950e-07
 [347,] 7.448940e-07 1.034611e-07 6.175342e-07
 [348,] 2.411033e-08 1.148294e-07 9.813189e-09
 [349,] 3.623427e-07 9.473308e-08 1.844769e-07
 [350,] 6.885655e-06 7.246412e-08 8.116276e-07
 [351,] 2.246423e-07 6.509072e-08 4.429783e-08
 [352,] 4.010276e-07 9.065062e-08 1.467000e-07
 [353,] 2.710136e-07 6.571492e-08 5.443715e-08
 [354,] 1.967020e-07 7.993467e-08 4.807943e-08
 [355,] 3.318448e-07 9.473884e-08 1.680019e-07
 [356,] 1.701476e-07 8.511108e-08 5.963323e-08
 [357,] 3.542381e-08 8.133670e-08 1.132519e-08
 [358,] 1.703464e-08 3.467548e-07 7.574493e-09
 [359,] 2.606323e-08 1.773670e-07 1.969802e-08
 [360,] 7.977945e-08 9.602981e-08 1.358405e-08
 [361,] 5.944059e-08 4.571149e-07 7.716841e-08
 [362,] 2.376982e-08 1.376791e-07 8.120356e-09
 [363,] 2.927776e-07 7.665604e-08 1.977443e-08
 [364,] 8.588447e-08 6.307428e-08 2.730801e-08
 [365,] 2.050292e-07 7.487036e-08 1.675338e-08
 [366,] 3.108800e-07 1.269035e-07 2.231519e-07
 [367,] 3.417040e-07 1.020938e-07 1.559832e-08
 [368,] 2.891251e-07 8.156975e-08 3.478691e-08
 [369,] 6.950406e-08 4.328896e-07 9.750556e-08
 [370,] 1.478964e-07 5.642812e-08 2.407372e-08
 [371,] 4.520250e-08 9.682018e-08 1.090735e-08
 [372,] 8.736722e-07 1.561507e-07 1.532066e-08
 [373,] 6.199168e-07 5.815808e-08 5.065687e-08
 [374,] 1.789065e-07 3.228616e-07 3.114695e-07
 [375,] 8.521436e-07 1.041722e-07 2.151592e-08
 [376,] 9.214559e-08 7.647591e-08 2.411377e-08
 [377,] 3.351971e-08 8.140655e-08 1.393727e-08
 [378,] 3.238930e-08 8.841999e-08 1.494437e-08
 [379,] 1.108313e-06 7.816562e-08 1.219699e-07
 [380,] 9.293758e-08 7.547714e-08 2.636507e-08
 [381,] 3.518195e-08 7.856650e-08 1.399183e-08
 [382,] 3.979664e-08 5.746088e-08 7.515064e-09
 [383,] 3.313579e-08 8.107351e-08 1.371303e-08
 [384,] 3.476429e-08 9.820596e-08 1.849864e-08
 [385,] 3.519960e-08 1.000118e-07 1.919399e-08
 [386,] 5.733976e-08 1.089383e-07 1.239391e-08
 [387,] 3.103994e-08 8.819461e-08 1.407260e-08
 [388,] 7.599137e-07 6.910922e-08 2.232251e-07
 [389,] 6.247551e-08 9.550386e-08 1.614163e-08
 [390,] 2.878389e-07 8.912643e-08 3.475176e-08
 [391,] 1.772265e-07 8.467986e-08 5.298799e-08
 [392,] 4.427849e-08 8.981844e-08 1.113423e-08
 [393,] 7.129824e-08 1.098145e-07 1.632742e-08
 [394,] 1.014207e-07 7.917514e-08 2.507523e-08
 [395,] 1.040690e-07 7.838709e-08 2.555918e-08
 [396,] 6.326379e-08 6.811121e-08 1.573105e-08
 [397,] 1.330079e-04 1.878288e-07 2.068444e-04
 [398,] 3.960364e-06 6.068898e-08 1.528670e-07
 [399,] 4.030514e-06 6.000169e-08 1.623572e-07
 [400,] 1.296919e-04 1.482291e-07 1.821782e-04
 [401,] 7.302778e-08 1.133243e-07 1.638403e-08
 [402,] 9.218641e-06 7.152258e-08 2.088827e-07
 [403,] 9.628457e-08 9.097551e-08 3.792308e-08
 [404,] 6.516667e-05 2.048172e-07 1.204554e-04
 [405,] 9.133444e-08 7.830915e-08 2.556713e-08
 [406,] 5.705390e-08 1.163756e-07 1.387253e-08
 [407,] 6.682894e-08 3.589567e-07 8.570435e-09
 [408,] 1.063212e-07 7.865058e-08 2.338455e-08
 [409,] 9.416777e-08 7.846727e-08 2.325830e-08
 [410,] 9.638414e-08 7.853205e-08 2.355236e-08
 [411,] 9.745334e-08 7.846638e-08 2.388068e-08
 [412,] 6.151194e-05 1.921092e-07 1.071032e-04
 [413,] 1.261392e-04 1.117872e-07 1.117769e-04
 [414,] 5.751307e-05 1.900587e-07 9.778371e-05
 [415,] 5.875966e-06 6.424823e-08 1.555134e-07
 [416,] 7.009638e-06 6.345895e-08 1.925072e-07
 [417,] 5.132643e-08 6.263957e-08 1.416450e-08
 [418,] 5.191231e-08 6.261209e-08 1.427701e-08
 [419,] 2.631862e-04 7.015814e-08 2.140856e-05
 [420,] 2.073673e-04 7.705051e-08 2.033864e-05
 [421,] 8.178364e-08 7.929333e-08 2.111871e-08
 [422,] 8.713172e-08 7.929333e-08 2.221976e-08
 [423,] 8.136158e-08 7.930819e-08 2.098771e-08
 [424,] 6.111039e-06 5.822943e-08 2.722836e-07
 [425,] 5.151219e-08 6.283606e-08 1.432296e-08
 [426,] 2.298591e-04 7.060648e-08 1.514100e-05
 [427,] 7.084576e-06 5.706930e-08 3.815313e-07
 [428,] 3.913560e-06 5.793097e-08 2.083576e-07
 [429,] 9.764187e-08 5.945369e-08 1.934959e-08
 [430,] 2.029792e-04 7.683903e-08 2.044592e-05
 [431,] 3.755713e-05 5.832023e-08 2.752935e-06
 [432,] 1.319087e-07 6.329552e-08 1.701216e-08
 [433,] 6.278201e-06 6.048939e-08 8.920786e-07
 [434,] 6.159135e-06 5.804832e-08 2.822771e-07
 [435,] 1.529784e-04 8.624278e-08 7.959633e-06
 [436,] 2.866956e-06 5.680929e-08 2.025047e-07
 [437,] 7.151889e-08 5.893196e-08 1.243375e-08
 [438,] 7.398814e-08 5.955480e-08 1.246487e-08
 [439,] 7.011750e-08 5.885301e-08 1.232592e-08
 [440,] 4.354620e-05 8.063576e-08 3.690664e-06
 [441,] 5.035851e-05 8.709427e-08 3.187740e-06
 [442,] 5.029387e-05 8.129518e-08 3.992665e-06
 [443,] 6.585142e-08 7.888535e-08 1.778912e-08
 [444,] 5.168714e-08 5.805380e-08 1.134947e-08
 [445,] 6.262287e-07 6.001684e-08 4.607465e-08
 [446,] 3.107141e-05 8.358798e-08 2.509569e-06
 [447,] 5.069758e-08 5.975250e-08 1.302828e-08
 [448,] 1.217729e-05 7.415554e-08 7.564071e-07
 [449,] 1.150078e-06 5.966521e-08 1.994036e-07
 [450,] 1.221254e-06 8.640157e-08 3.347676e-08
 [451,] 1.253762e-06 8.553319e-08 3.447420e-08
 [452,] 8.608524e-05 8.765182e-08 3.909075e-05
 [453,] 2.925106e-05 8.300476e-08 2.450779e-06
 [454,] 5.826619e-08 7.284399e-08 1.637357e-08
 [455,] 1.155870e-07 6.855378e-08 2.312486e-08
 [456,] 5.453919e-06 1.002138e-07 1.664961e-07
 [457,] 7.629296e-08 6.704748e-08 1.381154e-08
 [458,] 6.535502e-08 7.793866e-08 1.195828e-08
 [459,] 7.486985e-08 6.398026e-08 1.411954e-08
 [460,] 7.544880e-08 6.413938e-08 1.412856e-08
 [461,] 4.936586e-08 8.481179e-08 1.574975e-08
 [462,] 5.082028e-08 6.357924e-08 1.439587e-08
 [463,] 5.080399e-08 6.357924e-08 1.439247e-08
 [464,] 4.992641e-08 5.857502e-08 1.287688e-08
 [465,] 2.284568e-06 7.422261e-08 7.664511e-08
 [466,] 8.676909e-05 7.400758e-08 1.247332e-05
 [467,] 4.872324e-08 2.167370e-07 7.237211e-08
 [468,] 8.027386e-06 6.678448e-08 7.335635e-07
 [469,] 1.260791e-06 7.961488e-08 4.019633e-08
 [470,] 8.173903e-06 7.872511e-08 6.238059e-07
 [471,] 2.987028e-05 9.703812e-08 2.245051e-06
 [472,] 5.040367e-06 9.163945e-08 1.465515e-07
 [473,] 9.839514e-07 7.885813e-08 3.563264e-08
 [474,] 4.234144e-08 8.905606e-08 1.478332e-08
 [475,] 1.887328e-05 8.426569e-08 1.118601e-05
 [476,] 3.481190e-08 6.791537e-08 1.060803e-08
 [477,] 3.390286e-08 6.773796e-08 1.038498e-08
 [478,] 3.388899e-08 7.598650e-08 1.091338e-08
 [479,] 3.451248e-08 7.587034e-08 1.110001e-08
 [480,] 3.406840e-08 7.574744e-08 1.094863e-08
 [481,] 8.385529e-06 2.323065e-07 1.361691e-05
 [482,] 4.530263e-08 8.989916e-08 1.770005e-08
 [483,] 8.125621e-08 6.986368e-08 2.869403e-08
 [484,] 8.425027e-08 7.003340e-08 2.734050e-08
 [485,] 3.421984e-06 1.603533e-07 3.636486e-06
 [486,] 9.247519e-08 1.071936e-07 7.758642e-08
 [487,] 6.208805e-08 6.458857e-08 1.615420e-08
 [488,] 1.303970e-07 1.046278e-07 2.440180e-08
 [489,] 7.958696e-06 6.742323e-08 2.735747e-06
 [490,] 2.505334e-08 5.722164e-08 8.057878e-09
 [491,] 3.424363e-03 7.154791e-08 1.093565e-03
 [492,] 2.247669e-08 5.725282e-08 7.293655e-09
 [493,] 2.305661e-08 5.774544e-08 7.374686e-09
 [494,] 2.556061e-08 5.702391e-08 8.195009e-09
 [495,] 2.422345e-08 6.475704e-08 6.973319e-09
 [496,] 5.332649e-08 7.837568e-08 1.555351e-08
 [497,] 5.680820e-08 7.826993e-08 1.636127e-08
 [498,] 3.285036e-06 1.488591e-07 1.335145e-07
 [499,] 3.146617e-06 1.464935e-07 1.314474e-07
 [500,] 1.392518e-04 1.007557e-07 1.307790e-06
 [501,] 3.076207e-08 5.704102e-08 9.872745e-09
 [502,] 3.570330e-08 5.785788e-08 1.216236e-08
 [503,] 4.759630e-08 9.201367e-08 1.514651e-08
 [504,] 3.992793e-08 1.133720e-07 2.492432e-08
 [505,] 3.966622e-08 1.132581e-07 2.454384e-08
 [506,] 3.874624e-06 1.174361e-07 1.903362e-07
 [507,] 3.958835e-08 1.022753e-07 2.002853e-08
 [508,] 2.655654e-08 5.718406e-08 8.316756e-09
 [509,] 9.813114e-08 6.569963e-08 2.748116e-08
 [510,] 2.702101e-08 5.791521e-08 8.260316e-09
 [511,] 2.132001e-08 6.807313e-07 1.379928e-08
 [512,] 7.726801e-08 8.078247e-08 1.652055e-08
 [513,] 1.951133e-06 1.491760e-07 9.046510e-08
 [514,] 2.472747e-08 7.581561e-08 6.790941e-09
 [515,] 2.660588e-08 5.699913e-08 8.492126e-09
 [516,] 2.179352e-08 9.738331e-07 1.480336e-08
 [517,] 5.871618e-03 1.612610e-07 1.070731e-02
 [518,] 1.825142e-08 7.043430e-08 7.933053e-09
 [519,] 1.726321e-02 1.638304e-07 3.233185e-02
 [520,] 2.191943e-08 5.911165e-08 7.227451e-09
 [521,] 1.934836e-08 6.181320e-08 7.774056e-09
 [522,] 4.934750e-08 8.337015e-08 1.311881e-08
 [523,] 1.419662e-07 6.189885e-08 1.763991e-08
 [524,] 1.247549e-06 1.112340e-07 8.741935e-08
 [525,] 2.027015e-08 5.975962e-08 6.808577e-09
 [526,] 1.755304e-08 6.281903e-08 6.964694e-09
 [527,] 1.979978e-08 6.666250e-08 6.793363e-09
 [528,] 7.544359e-08 6.265303e-08 2.428901e-08
 [529,] 1.934246e-08 6.639539e-08 6.935391e-09
 [530,] 1.889817e-08 6.596117e-08 7.045833e-09
 [531,] 1.777542e-05 3.295684e-07 3.979257e-05
 [532,] 1.777649e-08 6.281896e-08 6.870352e-09
 [533,] 1.959695e-08 6.089173e-08 6.690760e-09
 [534,] 4.390418e-08 1.003973e-07 1.202669e-08
 [535,] 5.762769e-08 7.088008e-08 2.239454e-08
 [536,] 4.199855e-08 1.000306e-07 1.187339e-08
 [537,] 1.904535e-08 5.914174e-08 6.305895e-09
 [538,] 1.885797e-08 6.624171e-08 7.112851e-09
 [539,] 2.219395e-02 2.215189e-07 5.898202e-02
 [540,] 1.796584e-08 6.657796e-08 7.585724e-09
 [541,] 2.162795e-08 6.484303e-08 9.870698e-09
 [542,] 4.177731e-02 1.792038e-07 8.773558e-02
 [543,] 1.824160e-08 6.753813e-08 7.595686e-09
 [544,] 4.479204e-08 8.673952e-08 1.607492e-08
 [545,] 1.848057e-08 5.906679e-08 6.086545e-09
 [546,] 1.784421e-08 6.603541e-08 7.576578e-09
 [547,] 7.238034e-08 9.145848e-08 1.700708e-08
 [548,] 2.865671e-02 1.562944e-07 5.077289e-02
 [549,] 1.040279e-06 1.125092e-07 7.481717e-08
 [550,] 1.076153e-06 1.064458e-07 8.279328e-08
 [551,] 1.041704e-06 1.068547e-07 7.971534e-08
 [552,] 1.820704e-08 6.673433e-08 7.482496e-09
 [553,] 5.888651e-08 6.401174e-08 1.796634e-08
 [554,] 1.812009e-08 6.726484e-08 7.620556e-09
 [555,] 1.834471e-08 6.740619e-08 7.518537e-09
 [556,] 4.694467e-08 1.084404e-07 2.993908e-08
 [557,] 2.031824e-08 5.908504e-08 6.689545e-09
 [558,] 6.154081e-08 6.353667e-08 1.925365e-08
 [559,] 4.846269e-08 1.062822e-07 3.046521e-08
 [560,] 1.840625e-08 6.761413e-08 7.484573e-09
 [561,] 3.037536e-02 1.403101e-07 4.697236e-02
 [562,] 2.842193e-02 1.628953e-07 5.305019e-02
 [563,] 4.768259e-08 1.044395e-07 2.867588e-08
 [564,] 1.892857e-08 6.947300e-08 7.534033e-09
 [565,] 2.028142e-08 5.872976e-08 6.526821e-09
 [566,] 1.642213e-07 6.767522e-08 2.171459e-08
 [567,] 9.923608e-07 1.182623e-07 6.814033e-08
 [568,] 1.944564e-08 5.869156e-08 6.283363e-09
 [569,] 2.728475e-02 1.527640e-07 4.699335e-02
 [570,] 9.433230e-03 7.773230e-08 4.307685e-04
 [571,] 2.192665e-08 6.653251e-08 1.046980e-08
 [572,] 2.292180e-08 5.946633e-08 7.945896e-09
 [573,] 8.015407e-08 6.111764e-08 1.801151e-08
 [574,] 1.793564e-08 6.880268e-08 7.969062e-09
 [575,] 2.153558e-08 6.571322e-08 1.008378e-08
 [576,] 1.932396e-08 5.869319e-08 6.249953e-09
 [577,] 9.634853e-07 9.822058e-08 8.427370e-08
 [578,] 2.239670e-08 6.629901e-08 1.064364e-08
 [579,] 1.841333e-08 6.725740e-08 7.473530e-09
 [580,] 1.748407e-08 6.484176e-08 7.430697e-09
 [581,] 2.412611e-07 5.837146e-08 3.546620e-08
 [582,] 2.660304e-02 1.582442e-07 4.786356e-02
 [583,] 1.758520e-08 6.900629e-08 8.209915e-09
 [584,] 4.378724e-08 8.590770e-08 1.512445e-08
 [585,] 4.045957e-08 1.053236e-07 1.175018e-08
 [586,] 2.388891e-08 4.485361e-07 2.714194e-08
 [587,] 4.162529e-08 1.045127e-07 1.181817e-08
 [588,] 2.029271e-08 6.484804e-08 9.022828e-09
 [589,] 1.073758e-06 1.125692e-07 7.705158e-08
 [590,] 2.012109e-08 6.308565e-08 6.134494e-09
 [591,] 2.360329e-08 4.487127e-07 2.661686e-08
 [592,] 2.021566e-08 6.143650e-08 6.126178e-09
 [593,] 1.993463e-08 6.440105e-08 6.454257e-09
 [594,] 1.758447e-02 1.750819e-07 3.562633e-02
 [595,] 2.038314e-08 6.488094e-08 9.201138e-09
 [596,] 5.328392e-08 1.026608e-07 3.263659e-08
 [597,] 1.905812e-08 6.407085e-08 6.596414e-09
 [598,] 1.151481e-06 1.134367e-07 8.067555e-08
 [599,] 2.384507e-08 4.089938e-07 2.626467e-08
 [600,] 1.153316e-07 7.230407e-08 3.533338e-08
 [601,] 6.295055e-08 8.794212e-08 1.694511e-08
 [602,] 2.045176e-08 6.482669e-08 9.114036e-09
 [603,] 1.967142e-02 1.779640e-07 4.067180e-02
 [604,] 1.246415e-06 1.133708e-07 8.592781e-08
 [605,] 6.491655e-08 8.794387e-08 1.729734e-08
 [606,] 2.243946e-08 2.901573e-07 2.114691e-08
 [607,] 1.467406e-07 1.152099e-07 1.257733e-07
 [608,] 1.737959e-08 6.392460e-08 7.308257e-09
 [609,] 1.984602e-08 5.869656e-08 6.396035e-09
 [610,] 7.156899e-08 6.335960e-08 2.339658e-08
 [611,] 3.216559e-07 1.023525e-07 2.480710e-07
 [612,] 1.744040e-08 6.392144e-08 7.272674e-09
 [613,] 1.662142e-02 1.760380e-07 3.386496e-02
 [614,] 6.490379e-08 6.223617e-08 2.018770e-08
 [615,] 6.411796e-08 6.463252e-08 1.835582e-08
 [616,] 1.518589e-07 1.219716e-07 1.426035e-07
 [617,] 4.555033e-08 1.104047e-07 2.888505e-08
 [618,] 2.488360e-08 5.747519e-07 3.151657e-08
 [619,] 4.381408e-08 1.025210e-07 1.201438e-08
 [620,] 1.744679e-08 6.613423e-08 7.800685e-09
 [621,] 2.145718e-08 6.740388e-08 1.039268e-08
 [622,] 1.166371e-07 7.126675e-08 3.480329e-08
 [623,] 1.698548e-02 1.802391e-07 3.558076e-02
 [624,] 6.485523e-08 8.795086e-08 1.724416e-08
 [625,] 1.772954e-07 5.850067e-08 2.588814e-08
 [626,] 6.511872e-08 6.458038e-08 1.950394e-08
 [627,] 1.762098e-08 6.595926e-08 7.530887e-09
 [628,] 8.226519e-07 1.185730e-07 5.913057e-08
 [629,] 1.757974e-08 6.244586e-08 5.798485e-09
 [630,] 1.798212e-08 6.935250e-08 7.800593e-09
 [631,] 2.010798e-08 6.917668e-08 9.825408e-09
 [632,] 8.325161e-07 1.054870e-07 6.848856e-08
 [633,] 7.364183e-03 2.628549e-07 2.280704e-02
 [634,] 4.535216e-08 1.031249e-07 2.588127e-08
 [635,] 8.074654e-07 8.756637e-08 8.246733e-08
 [636,] 1.794408e-08 6.480710e-08 6.312424e-09
 [637,] 2.068782e-08 2.338588e-07 1.749171e-08
 [638,] 7.215586e-08 9.461753e-08 1.729789e-08
 [639,] 4.881701e-08 1.032396e-07 2.907058e-08
 [640,] 1.270048e-07 1.582925e-07 1.612655e-07
 [641,] 1.053879e-07 6.433854e-08 2.845208e-08
 [642,] 2.189536e-08 7.118104e-08 6.286266e-09
 [643,] 2.227659e-08 7.052985e-08 6.399901e-09
 [644,] 2.268315e-08 7.160654e-08 6.468883e-09
 [645,] 5.061740e-08 9.546383e-08 1.269231e-08
 [646,] 9.739111e-08 8.679904e-08 3.371433e-08
 [647,] 5.711959e-05 2.034876e-06 7.177425e-04
 [648,] 6.153870e-07 9.717487e-08 5.617878e-08
 [649,] 4.269683e-04 1.662163e-07 7.655536e-04
 [650,] 2.481282e-04 7.386029e-08 1.507012e-04
 [651,] 1.318221e-07 8.832884e-08 4.689426e-08
 [652,] 3.479535e-04 1.174929e-07 4.412888e-04
 [653,] 2.195666e-08 7.182229e-08 6.283212e-09
 [654,] 1.057677e-07 8.684994e-08 4.158763e-08
 [655,] 2.054536e-08 7.150394e-08 6.061228e-09
 [656,] 1.602499e-06 6.934786e-08 1.920487e-07
 [657,] 6.361334e-07 9.109543e-08 6.371835e-08
 [658,] 2.145228e-08 7.186267e-08 6.157963e-09
 [659,] 2.131059e-08 6.523057e-08 6.331544e-09
 [660,] 4.757231e-04 1.681834e-07 9.087291e-04
 [661,] 4.643926e-08 1.024806e-07 2.632136e-08
 [662,] 1.344976e-07 8.475179e-08 4.703319e-08
 [663,] 1.418847e-07 1.053939e-07 1.105551e-07
 [664,] 8.923600e-08 7.461259e-08 1.913920e-08
 [665,] 8.338005e-08 7.645911e-08 3.447824e-08
 [666,] 9.454267e-07 6.319247e-08 1.803932e-07
 [667,] 1.477643e-07 8.325118e-08 4.729252e-08
 [668,] 2.169893e-04 2.128585e-07 4.713071e-04
 [669,] 7.403762e-08 7.431261e-08 2.333401e-08
 [670,] 4.007472e-07 7.352139e-08 6.892832e-08
 [671,] 8.766640e-07 6.339293e-08 1.640758e-07
 [672,] 1.411209e-04 2.066336e-07 2.926966e-04
 [673,] 2.144710e-04 2.224888e-07 4.846649e-04
 [674,] 7.564413e-08 7.788400e-08 2.631508e-08
 [675,] 1.345270e-06 6.340102e-08 2.458880e-07
 [676,] 1.384458e-06 6.341075e-08 2.595561e-07
 [677,] 1.157577e-06 6.311977e-08 2.077813e-07
 [678,] 4.975274e-08 7.402681e-08 1.980338e-08
 [679,] 4.265944e-08 6.743759e-08 1.582075e-08
 [680,] 2.877506e-07 7.946716e-08 4.910989e-08
 [681,] 1.401957e-06 6.364690e-08 2.922867e-07
 [682,] 3.746856e-07 8.010161e-08 6.044483e-08
 [683,] 4.751244e-08 1.223047e-07 2.236671e-08
 [684,] 4.677863e-08 9.293303e-08 1.429077e-08
 [685,] 1.391405e-07 1.232911e-07 5.948542e-08
 [686,] 3.135172e-08 5.984194e-08 9.419255e-09
 [687,] 8.759121e-07 7.078750e-08 1.049569e-07
 [688,] 2.529301e-07 7.971157e-08 4.389624e-08
 [689,] 2.452335e-07 7.716887e-08 4.821555e-08
 [690,] 9.718975e-05 2.041129e-07 1.963247e-04
 [691,] 2.282254e-07 8.871501e-08 3.559943e-08
 [692,] 7.411468e-05 1.885162e-07 1.375240e-04
 [693,] 2.253162e-06 5.237682e-07 7.568057e-06
 [694,] 1.559470e-07 1.388851e-07 6.883225e-08
 [695,] 6.605128e-05 4.744057e-07 2.309768e-04
 [696,] 2.624405e-07 9.792616e-08 5.268585e-08
 [697,] 3.484188e-08 6.442561e-08 9.684450e-09
 [698,] 3.100615e-08 9.315081e-08 1.273975e-08
 [699,] 5.500080e-08 8.460143e-08 1.586661e-08
 [700,] 5.268072e-05 3.342580e-07 1.525998e-04
 [701,] 6.073431e-05 3.176149e-07 1.730957e-04
 [702,] 1.875053e-06 5.963875e-08 4.699279e-07
 [703,] 3.422428e-07 8.905895e-08 4.210773e-08
 [704,] 1.468679e-06 5.767569e-08 3.046214e-07
 [705,] 8.702759e-08 8.720596e-08 2.715190e-08
 [706,] 5.148526e-08 6.868592e-08 1.425091e-08
 [707,] 2.244640e-08 5.969905e-08 6.751014e-09
 [708,] 2.805145e-07 7.529759e-08 3.567439e-08
 [709,] 3.682188e-08 8.406427e-08 1.172943e-08
 [710,] 2.410197e-08 5.868488e-08 7.302267e-09
 [711,] 2.177740e-07 7.480557e-08 2.951287e-08
 [712,] 1.562123e-07 8.567757e-08 2.234228e-08
 [713,] 9.530456e-05 1.991051e-07 1.882682e-04
 [714,] 7.842663e-08 9.568454e-08 1.214724e-08
 [715,] 2.355196e-08 9.058635e-08 7.875352e-09
 [716,] 9.004715e-06 4.587364e-07 3.786209e-05
 [717,] 2.440315e-07 7.281775e-08 1.371568e-07
 [718,] 2.377254e-07 8.209095e-08 1.694925e-07
 [719,] 1.587164e-08 7.749092e-08 5.631335e-09
 [720,] 1.980088e-07 8.471674e-08 1.481847e-07
 [721,] 1.971274e-07 8.498603e-08 1.482328e-07
 [722,] 2.297258e-08 9.620125e-08 8.038740e-09
 [723,] 2.336922e-07 7.052016e-08 1.212086e-07
 [724,] 2.116050e-07 8.052692e-08 1.407648e-07
 [725,] 2.439779e-08 8.763046e-08 9.551870e-09
 [726,] 1.825571e-07 3.882228e-07 6.304135e-07
 [727,] 9.144723e-08 6.672040e-08 1.701233e-08
 [728,] 1.225988e-08 1.437755e-07 5.743218e-09
 [729,] 2.094029e-07 1.117919e-07 1.811197e-07
 [730,] 1.800617e-08 6.330559e-08 5.891413e-09
 [731,] 2.661167e-08 2.458582e-06 3.165227e-08
 [732,] 1.216300e-08 2.548253e-07 6.098377e-09
 [733,] 2.378985e-07 1.162927e-07 2.143942e-07
 [734,] 1.220942e-08 3.068944e-07 6.574270e-09
 [735,] 2.347486e-07 1.151614e-07 2.099270e-07
 [736,] 1.214056e-08 5.768663e-07 6.847314e-09
 [737,] 1.214593e-08 5.395712e-07 6.625909e-09
 [738,] 1.214119e-08 6.936276e-07 7.113736e-09
 [739,] 3.363621e-08 9.754823e-08 6.087785e-09
 [740,] 1.215514e-08 6.919380e-07 7.379644e-09
 [741,] 1.220657e-08 2.699614e-07 6.394959e-09
 [742,] 1.219422e-08 2.670390e-07 6.321025e-09
 [743,] 1.221303e-08 2.565451e-07 6.352257e-09
 [744,] 1.222689e-08 2.579839e-07 6.449544e-09
 [745,] 1.344006e-08 6.535828e-08 4.060928e-09
 [746,] 3.940983e-08 5.959632e-08 1.019177e-08
 [747,] 3.231360e-08 7.598560e-08 1.233262e-08
 [748,] 6.578465e-08 1.174704e-07 6.363883e-08
 [749,] 3.834148e-08 1.923248e-06 4.730136e-08
 [750,] 2.977800e-08 9.790890e-08 5.309297e-09
 [751,] 1.834120e-08 1.032031e-07 4.315741e-09
 [752,] 4.258283e-08 1.569772e-07 4.978822e-08
 [753,] 7.178950e-08 1.924486e-07 6.909470e-08
 [754,] 2.992792e-08 7.644423e-08 1.372492e-08
 [755,] 1.545155e-08 8.550080e-08 3.988028e-09
 [756,] 2.614904e-08 7.971698e-08 5.394766e-09
 [757,] 2.406348e-08 7.848009e-08 5.166116e-09
 [758,] 1.517015e-08 7.542164e-08 3.988477e-09
 [759,] 1.976489e-08 5.743542e-08 4.956948e-09
 [760,] 1.552556e-08 7.738452e-08 3.996800e-09
 [761,] 5.089497e-08 6.585767e-07 2.253433e-07
 [762,] 1.370100e-08 7.628983e-08 3.970613e-09
 [763,] 3.663633e-08 9.527647e-08 6.302903e-09
 [764,] 4.769484e-08 6.560946e-08 1.401322e-08
 [765,] 2.474385e-08 1.931830e-06 3.528456e-08
 [766,] 3.670476e-08 1.165050e-07 6.600385e-09
 [767,] 2.754342e-08 8.082845e-07 3.283207e-08
 [768,] 3.804345e-08 8.418328e-08 1.295116e-08
 [769,] 3.990254e-08 5.758763e-08 1.075415e-08
 [770,] 4.076204e-08 5.873107e-08 1.163919e-08
 [771,] 1.401289e-07 6.123402e-08 2.576603e-08
 [772,] 1.767183e-08 7.669109e-08 7.967289e-09
 [773,] 1.549322e-08 7.707341e-08 4.610126e-09
 [774,] 7.224388e-08 7.728456e-08 7.897660e-09
 [775,] 2.763869e-08 7.668842e-08 5.638485e-09
 [776,] 2.765658e-08 7.677021e-08 5.636573e-09
 [777,] 2.717359e-08 7.513110e-08 5.662648e-09
 [778,] 2.758218e-08 7.531587e-08 5.708767e-09
 [779,] 2.710933e-08 7.356811e-08 5.760287e-09
 [780,] 2.769639e-08 7.594662e-08 5.690761e-09
 [781,] 5.163413e-08 6.788642e-08 1.411411e-08
 [782,] 6.569105e-08 6.352095e-08 1.087620e-08
 [783,] 7.846717e-08 3.143861e-07 2.219648e-07
 [784,] 2.657451e-08 7.431218e-08 5.625052e-09
 [785,] 3.451942e-08 7.140951e-08 1.210608e-08
 [786,] 6.910422e-08 6.294815e-08 1.172052e-08
 [787,] 1.629822e-08 4.437072e-07 7.360330e-09
 [788,] 2.316860e-08 7.677466e-08 5.032563e-09
 [789,] 5.083937e-08 6.764878e-08 1.405922e-08
 [790,] 2.642973e-08 7.480728e-08 5.575425e-09
 [791,] 2.790304e-08 7.437171e-08 5.826853e-09
 [792,] 2.547848e-08 7.869142e-08 5.256569e-09
 [793,] 6.955200e-08 6.319659e-08 1.156506e-08
 [794,] 3.392196e-08 1.096477e-07 1.486562e-08
 [795,] 6.904736e-08 6.289085e-08 1.172143e-08
 [796,] 3.378423e-08 1.157354e-07 1.499025e-08
 [797,] 8.559740e-08 2.847498e-07 2.265580e-07
 [798,] 8.646579e-08 1.636332e-07 1.401024e-07
 [799,] 3.187816e-08 9.960624e-08 1.323656e-08
 [800,] 2.267050e-08 9.098928e-08 7.470588e-09
 [801,] 2.805354e-08 1.359334e-07 1.961189e-08
 [802,] 4.010792e-08 7.371950e-08 8.036923e-09
 [803,] 2.650539e-08 2.103017e-07 2.564580e-08
 [804,] 4.234962e-08 7.075890e-08 1.013690e-08
 [805,] 2.198508e-08 5.735447e-08 7.196532e-09
 [806,] 4.342046e-08 8.637398e-08 1.418704e-08
 [807,] 2.349566e-07 2.588874e-07 2.284488e-08
 [808,] 6.680990e-07 7.122241e-08 8.415842e-08
 [809,] 1.587330e-06 7.266823e-08 3.006217e-07
 [810,] 5.195765e-08 1.653460e-06 6.302159e-09
 [811,] 1.972993e-06 7.265267e-08 3.676334e-07
 [812,] 2.002274e-06 7.262161e-08 3.550572e-07
 [813,] 5.161640e-07 1.261076e-05 8.655807e-05
 [814,] 8.523660e-08 1.541612e-06 6.867841e-09
 [815,] 8.789413e-08 1.571968e-06 6.957137e-09
 [816,] 5.202699e-07 1.214259e-05 8.398614e-05
 [817,] 2.258074e-07 5.865139e-06 1.213455e-08
 [818,] 2.585719e-07 1.764925e-06 1.393705e-08
 [819,] 1.905698e-07 9.572754e-07 1.231042e-08
 [820,] 1.802409e-07 6.490162e-06 1.242358e-05
 [821,] 2.791744e-06 7.261982e-08 5.737799e-07
 [822,] 2.925067e-06 7.234192e-08 5.581445e-07
 [823,] 3.126113e-06 7.232449e-08 5.876617e-07
 [824,] 1.657949e-07 1.386413e-06 1.101220e-08
 [825,] 3.080958e-06 7.287838e-08 6.444004e-07
 [826,] 2.600905e-07 3.975319e-06 1.209828e-05
 [827,] 5.765635e-07 2.517035e-06 1.750364e-05
 [828,] 2.416438e-07 4.445290e-06 1.204707e-08
 [829,] 1.257362e-06 7.154259e-08 2.289402e-07
 [830,] 1.814649e-07 1.681027e-06 3.383747e-06
 [831,] 8.507226e-07 7.376967e-08 2.120746e-07
 [832,] 1.102228e-07 3.190550e-06 3.374482e-06
 [833,] 7.519591e-08 2.279573e-06 7.443529e-09
 [834,] 4.686097e-07 7.335163e-08 1.106879e-07
 [835,] 5.289497e-08 2.503071e-07 8.054649e-09
 [836,] 2.201712e-07 3.224393e-06 8.218671e-06
 [837,] 4.570672e-07 7.335131e-08 1.085688e-07
 [838,] 1.700040e-07 3.627971e-06 6.752946e-06
 [839,] 4.132586e-08 2.716185e-07 6.890574e-09
 [840,] 6.470377e-07 7.316035e-08 1.341986e-07
 [841,] 8.924466e-08 1.861050e-07 1.164607e-07
 [842,] 2.434929e-08 5.668432e-08 6.443600e-09
 [843,] 3.130286e-08 5.730586e-08 8.325018e-09
 [844,] 1.750777e-07 1.814527e-07 2.089248e-07
 [845,] 2.610072e-08 5.703554e-08 7.136900e-09
 [846,] 1.654801e-07 9.751204e-08 6.163006e-08
 [847,] 1.567612e-06 9.821468e-08 9.956509e-07
 [848,] 3.165090e-08 5.729432e-08 8.430464e-09
 [849,] 1.184479e-07 1.674741e-07 1.472193e-07
 [850,] 1.600446e-07 1.417052e-07 1.697842e-07
 [851,] 1.404294e-07 1.214095e-07 1.174135e-07
 [852,] 1.903959e-07 1.788820e-07 2.194036e-07
 [853,] 3.491525e-07 1.051254e-07 1.192115e-07
 [854,] 2.680218e-08 6.175377e-08 8.170021e-09
 [855,] 1.108727e-07 7.524338e-08 3.816050e-08
 [856,] 1.304366e-07 8.490012e-08 4.151092e-08
 [857,] 1.090700e-07 7.929194e-08 3.177183e-08
 [858,] 2.338249e-07 7.276439e-08 4.621935e-08
 [859,] 2.761636e-08 5.720524e-08 7.331477e-09
 [860,] 1.135473e-07 7.565151e-08 3.965997e-08
 [861,] 2.154524e-07 1.289383e-07 1.332047e-07
 [862,] 1.659846e-07 9.432455e-08 8.197395e-08
 [863,] 2.249887e-07 1.258020e-07 1.278674e-07
 [864,] 1.880649e-08 1.433037e-07 5.233107e-09
 [865,] 1.777422e-07 8.933407e-08 9.028439e-08
 [866,] 1.815423e-07 8.023699e-08 7.293451e-08
 [867,] 1.524894e-07 7.877744e-08 5.925542e-08
 [868,] 1.203267e-07 7.694491e-08 4.452098e-08
 [869,] 7.803331e-08 7.319676e-08 2.905930e-08
 [870,] 6.002401e-08 7.312743e-08 2.088412e-08
 [871,] 1.368925e-07 8.682400e-08 6.616368e-08
 [872,] 2.614957e-08 5.867592e-08 8.186247e-09
 [873,] 5.110397e-08 1.003308e-07 3.761270e-08
 [874,] 6.246679e-08 7.173861e-08 1.344578e-08
 [875,] 6.706280e-08 5.966603e-08 1.652949e-08
 [876,] 5.517502e-08 6.725834e-08 1.520116e-08
 [877,] 6.335486e-08 6.065335e-08 1.620955e-08
 [878,] 5.232288e-08 7.089857e-08 1.169310e-08
 [879,] 3.673087e-08 6.834831e-08 1.078288e-08
 [880,] 1.717831e-07 5.962504e-08 2.413078e-08
 [881,] 9.294041e-08 6.353807e-08 1.392065e-08
 [882,] 3.711344e-08 6.943181e-08 1.125373e-08
 [883,] 3.794569e-08 5.784125e-08 9.245203e-09
 [884,] 7.253372e-08 6.641592e-08 2.372269e-08
 [885,] 4.264527e-08 8.138199e-08 9.251158e-09
 [886,] 7.306616e-08 6.511238e-08 2.255429e-08
 [887,] 7.371596e-08 6.558960e-08 2.319373e-08
 [888,] 7.018366e-08 6.490922e-08 2.167417e-08
 [889,] 6.976224e-08 6.646007e-08 2.300657e-08
 [890,] 4.211641e-08 8.602231e-08 9.193202e-09
 [891,] 4.103085e-08 5.732549e-08 9.972614e-09
 [892,] 8.020166e-08 6.770742e-08 3.278126e-08
 [893,] 5.644106e-08 7.440917e-08 1.304986e-08
 [894,] 5.576145e-08 6.058858e-08 1.034361e-08
 [895,] 5.486641e-08 7.526746e-08 1.270777e-08
 [896,] 3.855035e-08 1.131931e-07 9.817826e-09
 [897,] 5.638717e-08 6.220387e-08 1.618662e-08
 [898,] 5.152864e-08 1.021731e-07 9.920822e-09
 [899,] 4.394114e-08 7.246288e-08 1.064354e-08
 [900,] 5.199115e-08 8.974957e-08 9.785875e-09
 [901,] 4.783645e-08 1.417062e-07 9.607766e-09
 [902,] 4.151453e-08 9.545661e-08 1.231035e-08
 [903,] 4.064875e-08 1.515585e-07 9.842803e-09
 [904,] 4.036231e-08 1.168405e-07 9.795597e-09
 [905,] 4.043605e-08 1.254348e-07 9.811291e-09
 [906,] 4.113907e-08 1.215569e-07 9.792552e-09
 [907,] 4.111851e-08 1.209274e-07 9.791859e-09
 [908,] 3.803299e-08 7.686785e-08 1.457518e-08
 [909,] 4.259336e-08 1.016662e-07 9.717814e-09
 [910,] 4.836597e-08 7.568494e-08 1.797003e-08
 [911,] 4.712827e-08 1.130745e-07 9.680140e-09
 [912,] 4.303913e-08 6.268079e-08 9.227834e-09
 [913,] 4.363836e-08 6.275532e-08 9.266502e-09
 [914,] 4.177752e-08 1.076696e-07 9.696772e-09
 [915,] 4.127811e-08 1.061301e-07 9.697336e-09
 [916,] 4.076903e-08 1.116728e-07 9.783111e-09
 [917,] 5.546204e-08 6.241145e-08 1.015585e-08
 [918,] 4.449484e-08 6.131773e-08 9.426687e-09
 [919,] 4.525690e-08 6.129846e-08 9.492586e-09
 [920,] 4.496075e-08 6.109705e-08 9.484998e-09
 [921,] 4.245214e-08 6.119202e-08 9.274839e-09
 [922,] 5.771674e-08 8.665230e-08 1.198032e-08
 [923,] 5.824741e-08 6.220678e-08 1.657451e-08
 [924,] 4.140067e-08 8.647935e-08 1.367421e-08
 [925,] 4.584210e-08 6.085363e-08 9.583455e-09
 [926,] 4.338234e-08 6.108074e-08 9.358311e-09
 [927,] 4.318686e-08 6.095357e-08 9.352946e-09
 [928,] 4.484069e-08 6.063737e-08 9.518659e-09
 [929,] 4.459596e-08 6.104550e-08 9.462174e-09
 [930,] 4.097681e-08 6.331164e-08 9.072206e-09
 [931,] 4.068408e-08 6.351955e-08 9.050992e-09
 [932,] 5.632954e-08 6.356615e-08 1.013610e-08
 [933,] 4.213724e-08 9.179229e-08 9.980350e-09
 [934,] 4.566035e-08 7.660222e-08 1.741428e-08
 [935,] 2.292992e-07 9.254204e-08 9.111439e-08
 [936,] 8.251720e-08 5.731984e-08 1.521911e-08
 [937,] 2.232721e-07 9.203392e-08 8.753743e-08
 [938,] 6.745703e-08 5.676945e-08 1.594876e-08
 [939,] 7.223344e-08 5.697754e-08 1.757055e-08
 [940,] 7.425359e-08 5.684049e-08 1.764712e-08
 [941,] 7.384953e-08 5.683842e-08 1.756081e-08
 [942,] 7.660146e-08 5.682899e-08 1.802067e-08
 [943,] 4.676413e-08 7.414401e-08 1.644769e-08
 [944,] 8.717445e-08 8.679085e-08 5.758497e-08
 [945,] 1.053795e-07 5.703510e-08 2.418293e-08
 [946,] 4.990205e-08 7.882945e-08 2.001316e-08
 [947,] 9.755628e-08 5.720878e-08 1.774027e-08
 [948,] 5.685171e-08 8.967079e-08 1.174936e-08
 [949,] 7.409953e-08 5.689172e-08 1.778953e-08
 [950,] 8.504480e-08 5.672578e-08 1.742477e-08
 [951,] 8.432443e-08 5.672033e-08 1.735629e-08
 [952,] 4.012145e-08 1.165074e-07 9.796243e-09
 [953,] 8.065044e-08 7.523327e-08 1.303928e-08
 [954,] 1.041069e-07 5.687956e-08 1.974569e-08
 [955,] 1.047046e-07 5.691822e-08 1.959177e-08
 [956,] 6.550753e-08 7.244216e-08 1.151934e-08
 [957,] 6.538390e-08 7.321491e-08 1.143810e-08
 [958,] 4.153789e-08 8.615433e-08 1.372259e-08
 [959,] 5.548241e-08 8.982016e-08 1.160706e-08
 [960,] 6.627301e-08 6.777608e-08 1.133376e-08
 [961,] 5.049246e-08 7.535207e-08 1.837428e-08
 [962,] 5.698571e-08 7.531171e-08 2.065079e-08
 [963,] 1.018008e-07 8.477897e-08 2.790977e-08
 [964,] 2.898762e-06 9.784221e-08 1.883986e-06
 [965,] 1.402440e-08 6.564870e-08 4.834733e-09
 [966,] 5.148362e-08 8.043402e-08 1.070513e-08
 [967,] 1.561606e-08 6.179358e-08 5.413950e-09
 [968,] 1.340207e-08 6.325179e-08 4.434801e-09
 [969,] 1.792856e-08 6.576432e-08 5.712216e-09
 [970,] 4.132098e-08 8.825894e-08 1.402321e-08
 [971,] 4.166357e-08 8.819183e-08 1.418634e-08
 [972,] 4.359896e-08 8.311156e-08 1.434920e-08
 [973,] 6.730529e-08 6.204852e-08 1.663927e-08
 [974,] 6.530308e-08 6.275668e-08 1.677978e-08
 [975,] 6.803966e-08 6.827384e-08 1.989480e-08
 [976,] 6.798031e-08 6.876060e-08 2.003031e-08
 [977,] 6.856112e-08 6.759602e-08 1.977508e-08
 [978,] 8.601738e-08 7.120986e-08 2.586779e-08
 [979,] 7.062494e-08 6.744428e-08 2.024651e-08
 [980,] 6.982904e-08 6.805015e-08 2.026227e-08
 [981,] 7.076257e-08 6.776261e-08 2.041177e-08
 [982,] 6.600685e-08 6.582633e-08 1.850035e-08
 [983,] 6.505369e-08 6.591396e-08 1.830072e-08
 [984,] 6.548056e-08 6.559559e-08 1.828704e-08
 [985,] 4.214374e-08 8.780313e-08 1.439989e-08
 [986,] 6.438730e-08 6.574676e-08 1.807000e-08
 [987,] 6.474387e-08 6.625138e-08 1.834088e-08
 [988,] 4.212458e-08 8.795876e-08 1.440631e-08
 [989,] 6.617722e-08 6.631067e-08 1.871448e-08
 [990,] 4.284435e-08 9.010407e-08 1.482046e-08
 [991,] 4.202410e-08 8.673709e-08 1.422740e-08
 [992,] 1.508875e-07 8.105046e-08 1.857950e-08
 [993,] 3.148642e-08 9.428474e-08 8.913274e-09
 [994,] 4.223497e-08 8.379963e-08 1.390696e-08
 [995,] 4.337523e-08 8.897675e-08 1.493715e-08
 [996,] 6.339828e-08 6.380291e-08 1.700324e-08
 [997,] 4.171464e-08 8.713453e-08 1.411531e-08
 [998,] 7.452860e-08 6.416127e-08 1.965123e-08
 [999,] 7.076797e-08 6.694528e-08 2.011189e-08
[1000,] 2.533260e-08 1.758901e-06 6.220473e-09
[1001,] 4.393646e-08 8.778428e-08 1.531824e-08
[1002,] 4.183205e-08 8.679257e-08 1.414340e-08
[1003,] 3.281905e-08 8.758823e-08 1.068357e-08
[1004,] 4.155969e-08 8.685967e-08 1.401313e-08
[1005,] 4.384510e-08 8.583922e-08 1.463279e-08
[1006,] 4.705859e-07 1.220020e-07 3.457960e-07
[1007,] 5.926498e-08 7.107538e-08 1.842496e-08
[1008,] 4.225198e-08 8.776435e-08 1.405698e-08
[1009,] 1.653296e-07 1.639028e-07 1.545793e-07
[1010,] 4.444723e-08 8.906070e-08 1.526400e-08
[1011,] 4.484161e-08 8.970250e-08 1.553769e-08
[1012,] 4.308238e-08 7.416562e-08 1.358604e-08
[1013,] 4.655478e-08 7.365518e-08 1.437958e-08
[1014,] 4.215321e-08 7.386829e-08 1.334280e-08
[1015,] 4.509395e-08 8.974452e-08 1.565709e-08
[1016,] 4.106228e-08 7.780037e-08 1.228692e-08
[1017,] 4.522468e-08 8.978297e-08 1.572688e-08
[1018,] 4.226192e-08 7.879248e-08 1.389017e-08
[1019,] 4.104896e-08 7.192503e-08 1.260279e-08
[1020,] 4.277104e-08 9.574700e-08 1.478894e-08
[1021,] 4.023640e-08 7.191265e-08 1.246537e-08
[1022,] 4.002910e-08 7.178064e-08 1.245480e-08
[1023,] 4.037650e-08 7.096346e-08 1.253585e-08
[1024,] 3.988785e-08 7.190544e-08 1.253605e-08
[1025,] 4.002268e-08 7.168544e-08 1.245641e-08
[1026,] 3.994229e-08 7.167742e-08 1.245930e-08
[1027,] 5.010907e-08 1.085610e-07 2.675569e-08
[1028,] 6.466036e-08 8.927285e-08 2.634832e-08
[1029,] 3.654382e-08 8.684871e-08 1.190353e-08
[1030,] 4.862569e-08 8.463249e-08 1.628992e-08
[1031,] 1.910955e-07 9.760513e-08 1.061031e-07
[1032,] 1.831663e-07 9.816444e-08 1.021040e-07
[1033,] 1.915860e-07 9.590903e-08 1.036113e-07
[1034,] 3.931649e-07 6.308356e-08 7.084856e-08
[1035,] 5.656518e-08 1.680152e-07 3.589988e-08
[1036,] 2.905799e-08 8.658914e-08 8.169090e-09
[1037,] 5.091144e-08 1.003026e-07 2.129043e-08
[1038,] 4.935772e-08 1.400067e-07 2.494992e-08
[1039,] 5.545771e-08 8.642956e-08 9.200414e-09
[1040,] 4.972352e-08 8.228885e-08 1.841092e-08
[1041,] 4.870848e-08 8.243506e-08 1.768415e-08
[1042,] 4.900581e-08 8.292545e-08 1.799358e-08
[1043,] 4.917098e-08 8.212513e-08 1.799917e-08
[1044,] 4.958828e-08 8.291619e-08 1.842151e-08
[1045,] 4.788321e-08 7.939807e-08 1.659372e-08
[1046,] 5.296834e-08 9.380282e-08 2.368968e-08
[1047,] 4.249749e-08 6.334919e-08 1.284994e-08
[1048,] 1.462178e-08 8.580583e-08 5.312141e-09
[1049,] 1.726729e-08 1.162684e-07 9.987540e-09
[1050,] 7.539345e-07 1.544683e-07 3.670138e-07
[1051,] 2.005377e-08 1.329618e-07 9.941285e-09
[1052,] 4.366681e-08 6.693845e-08 1.292069e-08
[1053,] 2.984338e-08 1.922868e-07 8.659211e-09
[1054,] 2.873794e-08 7.904628e-08 9.652804e-09
[1055,] 3.432948e-08 7.465742e-08 1.193606e-08
[1056,] 1.970295e-07 2.990026e-07 1.488318e-07
[1057,] 6.155895e-08 7.346643e-08 2.090745e-08
[1058,] 3.527973e-08 6.648881e-08 1.156002e-08
[1059,] 5.087291e-08 1.098888e-07 1.152356e-08
[1060,] 1.116844e-07 8.217046e-08 3.126977e-08
[1061,] 1.179283e-07 2.599601e-07 5.892076e-08
[1062,] 3.362092e-08 6.654306e-08 1.119061e-08
[1063,] 1.891718e-08 1.411976e-07 5.267843e-09
[1064,] 1.879797e-08 1.559417e-07 5.192097e-09
[1065,] 5.795417e-08 1.020940e-07 1.286893e-08
[1066,] 3.656094e-08 1.020151e-07 8.718729e-09
[1067,] 1.835335e-08 1.483321e-07 5.149430e-09
[1068,] 3.528671e-08 6.662161e-08 1.179511e-08
[1069,] 2.993649e-08 9.098419e-08 7.581620e-09
[1070,] 2.905617e-08 8.677294e-08 7.481415e-09
[1071,] 3.014910e-08 8.098698e-08 7.818076e-09
[1072,] 2.526410e-08 6.820855e-08 8.675222e-09
[1073,] 1.576764e-08 8.925201e-08 4.966497e-09
[1074,] 2.875376e-08 9.308099e-08 7.288100e-09
[1075,] 2.858789e-08 8.677935e-08 7.377754e-09
[1076,] 3.111498e-08 9.199909e-08 7.808121e-09
[1077,] 2.992937e-08 9.000776e-08 7.597786e-09
[1078,] 2.464788e-08 1.263748e-07 6.011692e-09
[1079,] 1.750865e-08 1.331635e-07 5.044320e-09
[1080,] 1.985442e-08 1.654761e-07 1.050500e-08
[1081,] 1.787035e-08 1.308338e-07 5.110737e-09
[1082,] 1.778506e-08 1.306427e-07 5.096336e-09
[1083,] 1.820113e-08 1.336262e-07 5.164067e-09
[1084,] 1.857762e-08 1.298420e-07 5.244434e-09
[1085,] 1.858782e-08 1.285644e-07 5.251118e-09
[1086,] 1.739039e-08 8.344174e-08 6.418355e-09
[1087,] 1.826970e-08 1.356536e-07 5.170596e-09
[1088,] 2.340592e-08 9.212923e-08 6.085153e-09
[1089,] 1.872185e-08 1.694215e-07 5.159937e-09
[1090,] 1.869789e-08 1.269846e-07 5.278929e-09
[1091,] 1.874367e-08 1.295533e-07 5.277957e-09
[1092,] 1.866124e-08 1.262322e-07 5.274793e-09
[1093,] 1.896322e-08 1.331196e-07 5.304964e-09
[1094,] 1.906185e-08 9.089620e-08 8.268792e-09
[1095,] 1.677959e-08 6.783774e-08 6.295931e-09
[1096,] 1.956649e-08 9.647065e-08 8.279058e-09
[1097,] 2.079970e-08 7.069434e-08 8.380545e-09
[1098,] 6.820615e-08 1.352446e-07 2.769716e-08
[1099,] 1.744047e-08 1.678275e-07 4.916698e-09
[1100,] 1.769782e-07 4.945285e-07 2.121479e-07
[1101,] 2.835008e-08 2.163165e-07 7.082487e-09
[1102,] 4.327080e-08 7.869024e-08 1.719963e-08
[1103,] 1.540635e-08 9.387739e-08 6.487562e-09
[1104,] 1.507933e-08 6.066087e-08 4.960397e-09
[1105,] 3.872084e-08 8.046247e-08 1.303988e-08
[1106,] 2.351287e-08 9.669935e-08 7.818513e-09
[1107,] 1.571881e-08 8.271139e-08 5.449333e-09
[1108,] 7.891788e-07 1.730964e-07 1.758240e-07
[1109,] 1.051884e-07 7.976753e-08 2.600806e-08
[1110,] 1.812248e-08 7.331556e-08 6.558436e-09
[1111,] 1.278710e-08 6.341775e-08 4.241228e-09
[1112,] 4.532232e-08 6.929781e-08 1.390096e-08
[1113,] 5.848750e-08 7.419891e-08 1.838673e-08
[1114,] 1.543916e-08 6.136734e-08 4.835307e-09
[1115,] 1.290062e-08 6.881334e-08 4.488250e-09
[1116,] 6.766331e-08 5.832601e-08 2.065475e-08
[1117,] 6.653393e-08 5.829270e-08 2.036601e-08
[1118,] 5.631126e-08 6.095043e-08 1.725517e-08
[1119,] 9.703797e-08 6.360368e-08 3.385754e-08
[1120,] 1.499900e-08 7.478910e-08 5.304159e-09
[1121,] 7.091839e-08 5.868580e-08 2.032658e-08
[1122,] 6.808282e-08 5.825668e-08 2.029975e-08
[1123,] 5.984345e-08 5.827363e-08 1.795903e-08
[1124,] 5.589674e-08 6.180995e-08 1.802852e-08
[1125,] 6.553032e-08 5.826074e-08 1.975911e-08
[1126,] 6.619734e-08 5.825560e-08 1.991440e-08
[1127,] 7.038627e-08 5.825939e-08 2.110923e-08
[1128,] 6.899955e-08 5.826648e-08 2.077308e-08
[1129,] 6.573612e-08 5.826903e-08 1.958207e-08
[1130,] 6.436400e-08 5.825896e-08 1.930431e-08
[1131,] 5.840712e-08 7.444908e-08 1.522130e-08
[1132,] 6.838246e-08 5.826332e-08 2.058608e-08
[1133,] 6.712084e-08 5.825743e-08 2.013976e-08
[1134,] 5.360376e-08 7.104147e-08 1.496466e-08
[1135,] 1.857038e-08 6.227979e-08 5.552155e-09
[1136,] 6.509416e-08 5.827278e-08 1.975282e-08
[1137,] 6.219287e-08 5.827658e-08 1.894123e-08
[1138,] 5.247775e-08 6.099505e-08 1.586206e-08
[1139,] 5.699263e-08 7.721029e-08 1.775260e-08
[1140,] 5.945125e-08 5.826014e-08 1.793495e-08
[1141,] 5.377557e-08 6.531776e-08 1.428112e-08
[1142,] 5.314253e-08 6.514007e-08 1.417799e-08
[1143,] 5.314601e-08 6.531776e-08 1.413540e-08
[1144,] 6.160045e-08 7.280393e-08 1.356248e-08
[1145,] 5.018435e-08 6.463577e-08 1.358724e-08
[1146,] 1.494169e-08 7.438213e-08 4.470834e-09
[1147,] 4.944080e-08 7.168713e-08 1.317412e-08
[1148,] 3.984458e-08 9.404286e-08 1.367710e-08
[1149,] 4.113554e-08 9.324166e-08 1.319190e-08
[1150,] 1.643147e-08 6.956401e-08 6.293326e-09
[1151,] 1.551013e-08 6.438666e-08 5.106618e-09
[1152,] 1.736842e-08 6.742513e-08 5.431391e-09
[1153,] 1.549273e-08 6.438547e-08 5.030585e-09
[1154,] 2.136819e-08 5.682839e-08 6.776925e-09
[1155,] 1.736299e-08 7.662177e-08 6.444632e-09
[1156,] 6.362561e-08 6.773670e-08 1.940241e-08
[1157,] 1.515989e-08 6.347675e-08 4.928922e-09
[1158,] 1.406661e-08 7.506076e-08 4.393018e-09
[1159,] 1.535893e-07 3.442504e-07 7.642799e-08
[1160,] 9.848573e-07 1.826674e-07 1.962469e-07
[1161,] 1.458384e-08 7.031045e-08 4.628406e-09
[1162,] 4.884866e-08 7.539310e-08 1.557945e-08
[1163,] 4.888728e-08 7.511582e-08 1.556381e-08
[1164,] 1.191749e-07 6.134775e-08 3.396360e-08
[1165,] 6.310538e-08 7.592525e-08 1.374492e-08
[1166,] 2.676619e-08 7.701788e-08 7.088996e-09
[1167,] 1.702794e-07 1.363779e-07 2.949350e-08
[1168,] 1.417747e-08 6.766158e-08 4.616346e-09
[1169,] 2.954665e-08 1.698515e-07 1.012147e-08
[1170,] 1.366429e-08 8.024843e-08 4.345022e-09
[1171,] 4.826597e-08 7.320702e-08 1.468893e-08
[1172,] 1.724626e-08 6.192647e-08 5.894643e-09
[1173,] 1.070381e-07 6.166709e-08 2.926420e-08
[1174,] 6.422660e-08 5.988300e-08 1.805579e-08
[1175,] 4.837785e-08 7.283126e-08 1.468345e-08
[1176,] 4.878072e-08 7.259490e-08 1.472296e-08
[1177,] 1.335937e-08 2.251434e-07 5.261300e-09
[1178,] 1.350189e-07 6.532919e-08 3.088184e-08
[1179,] 5.277782e-08 6.487228e-08 1.758186e-08
[1180,] 2.002464e-08 6.244239e-08 6.907497e-09
[1181,] 2.017640e-08 6.205074e-08 6.930082e-09
[1182,] 2.144200e-08 6.253100e-08 7.431148e-09
[1183,] 1.990550e-08 6.244009e-08 6.864758e-09
[1184,] 8.755650e-08 2.110414e-07 1.280187e-07
[1185,] 7.294306e-08 1.731639e-07 9.122918e-08
[1186,] 3.841625e-08 9.526266e-08 1.053399e-08
[1187,] 1.586711e-08 6.823546e-08 5.252096e-09
[1188,] 5.050742e-08 1.301388e-07 2.754567e-08
[1189,] 6.031237e-08 7.855592e-08 1.487824e-08
[1190,] 1.670009e-08 9.274691e-08 5.217311e-09
[1191,] 5.025940e-06 9.170237e-08 1.230449e-06
[1192,] 3.667164e-08 9.043600e-08 1.230801e-08
[1193,] 4.714835e-05 6.401861e-08 4.827567e-06
[1194,] 7.793343e-06 1.687847e-06 1.803531e-04
[1195,] 1.210283e-05 2.216018e-06 3.757303e-04
[1196,] 6.008671e-06 8.392325e-07 6.707845e-05
[1197,] 2.164661e-08 1.640433e-07 5.641544e-09
[1198,] 5.706138e-07 7.961347e-08 1.808468e-07
[1199,] 1.205376e-06 1.665561e-06 1.970272e-05
[1200,] 1.204656e-06 1.664113e-06 1.967405e-05
[1201,] 1.191477e-06 1.289030e-05 2.128182e-04
[1202,] 2.608832e-08 8.814124e-08 1.030279e-08
[1203,] 1.028770e-06 7.022314e-06 8.768557e-05
[1204,] 1.087665e-06 2.431421e-06 2.703403e-05
[1205,] 6.937120e-07 7.694240e-08 1.510953e-07
[1206,] 5.632228e-07 1.109484e-05 8.460596e-05
[1207,] 5.239116e-07 1.086370e-05 7.710902e-05
[1208,] 1.059894e-06 4.461251e-05 7.272276e-04
[1209,] 9.240742e-06 1.073543e-04 1.352577e-02
[1210,] 8.797485e-06 1.084725e-04 1.311972e-02
[1211,] 3.630721e-08 6.735571e-08 1.091214e-08
[1212,] 7.097276e-06 1.053690e-04 1.052924e-02
[1213,] 8.383255e-06 1.018719e-04 1.169627e-02
[1214,] 2.899022e-08 6.416545e-08 7.075865e-09
[1215,] 2.645497e-08 5.823416e-08 6.738660e-09
[1216,] 1.296959e-06 9.384661e-05 2.044247e-03
[1217,] 1.957076e-08 1.644989e-07 8.316231e-09
[1218,] 2.422751e-08 7.801564e-08 8.243208e-09
[1219,] 2.203045e-07 1.546741e-07 1.942099e-07
[1220,] 2.399823e-08 1.054663e-07 1.068642e-08
[1221,] 2.032350e-08 1.645582e-07 9.678409e-09
[1222,] 2.014819e-08 1.019005e-07 7.227383e-09
[1223,] 2.020423e-08 9.302702e-08 7.173249e-09
[1224,] 2.266171e-08 7.742070e-08 7.421603e-09
[1225,] 1.952176e-08 1.546031e-07 8.160206e-09
[1226,] 2.777758e-08 1.033361e-07 7.721955e-09
[1227,] 2.727490e-08 9.965826e-08 7.586614e-09
[1228,] 2.430089e-08 7.454306e-08 7.956316e-09
[1229,] 4.733708e-08 6.261224e-08 1.529453e-08
[1230,] 8.840920e-07 1.175249e-07 2.075096e-07
[1231,] 2.010732e-08 8.958521e-08 6.742295e-09
[1232,] 1.497785e-07 1.708453e-07 2.044284e-07
[1233,] 2.418984e-08 6.630954e-08 7.572697e-09
[1234,] 2.405366e-08 6.641338e-08 7.548904e-09
[1235,] 3.570358e-07 1.008675e-07 2.428334e-07
[1236,] 3.471302e-08 5.644357e-08 7.963294e-09
[1237,] 1.495250e-07 2.514687e-07 1.874572e-07
[1238,] 1.425910e-07 2.393086e-07 1.731466e-07
[1239,] 1.554880e-07 2.529173e-07 1.969319e-07
[1240,] 2.340324e-08 6.816636e-08 7.484581e-09
[1241,] 1.709585e-07 1.173999e-07 1.378390e-07
[1242,] 6.937672e-08 5.633199e-08 1.549714e-08
[1243,] 3.910280e-08 9.205800e-08 1.109074e-08
[1244,] 3.082387e-08 1.116895e-07 8.172782e-09
[1245,] 2.359652e-07 8.595121e-08 6.196146e-08
[1246,] 1.635250e-07 8.619497e-08 4.837158e-08
[1247,] 2.274666e-08 1.031752e-07 9.742678e-09
[1248,] 2.521599e-08 9.025289e-08 7.703191e-09
[1249,] 3.811416e-08 1.088897e-07 9.851259e-09
[1250,] 5.949756e-08 1.301839e-07 1.183005e-08
[1251,] 2.023798e-07 9.438705e-08 5.061722e-08
[1252,] 4.443529e-08 8.697339e-08 1.462179e-08
[1253,] 1.500953e-07 2.516396e-07 1.365788e-07
[1254,] 2.418036e-08 6.324858e-08 6.919038e-09
[1255,] 1.324924e-07 7.093167e-08 4.817906e-08
[1256,] 2.533040e-08 8.934894e-08 8.508474e-09
[1257,] 4.425858e-08 8.706216e-08 1.474416e-08
[1258,] 4.092424e-08 8.854813e-08 1.052392e-08
[1259,] 2.902259e-06 7.066666e-08 3.564394e-07
[1260,] 4.300828e-07 2.248552e-07 8.956149e-07
[1261,] 1.598141e-08 6.913481e-08 5.240557e-09
[1262,] 2.400369e-08 3.559629e-07 4.314003e-09
[1263,] 1.959770e-08 1.902303e-07 5.782314e-09
[1264,] 2.262940e-08 2.093613e-07 4.302073e-09
[1265,] 3.802221e-08 9.002404e-08 1.264611e-08
[1266,] 3.796424e-08 8.583488e-08 1.245215e-08
[1267,] 2.957299e-08 8.098266e-08 9.095493e-09
[1268,] 7.492844e-08 7.115094e-08 1.433547e-08
[1269,] 1.029000e-07 7.113808e-08 1.845728e-08
[1270,] 6.655871e-08 6.983857e-08 1.196749e-08
[1271,] 2.871977e-08 8.185158e-08 9.056193e-09
[1272,] 7.443928e-08 7.461815e-08 1.296701e-08
[1273,] 6.364750e-08 7.217092e-08 1.233805e-08
[1274,] 5.652637e-08 7.608764e-08 1.014384e-08
[1275,] 1.777223e-08 2.505979e-07 6.637605e-09
[1276,] 6.332257e-08 7.374689e-08 1.177984e-08
[1277,] 9.406088e-08 7.278207e-08 1.647474e-08
[1278,] 2.762551e-08 7.819168e-08 1.289684e-08
[1279,] 1.015394e-07 7.131209e-08 1.843078e-08
[1280,] 7.693179e-08 7.229488e-08 1.423470e-08
[1281,] 3.885754e-08 7.229971e-08 7.650610e-09
[1282,] 8.616983e-08 7.046337e-08 1.675329e-08
[1283,] 1.104314e-07 7.126937e-08 1.971773e-08
[1284,] 7.032671e-08 7.082524e-08 1.430380e-08
[1285,] 3.180644e-08 6.420654e-08 1.110979e-08
[1286,] 4.428539e-08 8.832248e-08 1.414556e-08
[1287,] 6.681856e-08 7.848750e-08 1.039924e-08
[1288,] 6.810184e-08 7.834564e-08 1.056587e-08
[1289,] 6.219937e-08 7.594452e-08 1.075154e-08
[1290,] 1.913090e-08 5.958181e-08 5.339277e-09
[1291,] 3.325254e-08 3.433551e-07 5.651805e-08
[1292,] 7.075600e-08 5.821286e-08 2.456113e-08
[1293,] 2.181932e-08 7.560343e-08 7.864320e-09
[1294,] 1.895565e-08 6.100122e-08 5.853933e-09
[1295,] 1.248976e-07 7.547794e-08 5.475924e-08
[1296,] 1.225581e-07 7.919709e-08 5.529766e-08
[1297,] 1.003695e-07 5.720621e-07 6.171087e-08
[1298,] 1.303966e-07 7.663920e-08 5.783145e-08
[1299,] 3.572804e-08 9.686802e-08 1.121530e-08
[1300,] 2.148101e-08 8.358609e-08 1.039213e-08
[1301,] 1.471975e-07 6.210483e-07 9.603655e-08
[1302,] 3.478604e-08 8.586273e-08 1.125753e-08
[1303,] 2.104113e-08 9.368656e-08 6.520280e-09
[1304,] 3.286047e-08 6.580364e-07 3.384567e-08
[1305,] 3.422751e-08 9.591681e-08 1.206726e-08
[1306,] 2.450784e-08 8.587472e-08 1.011934e-08
[1307,] 3.517261e-08 8.409250e-08 1.170870e-08
[1308,] 1.778743e-08 1.719250e-07 9.608757e-09
[1309,] 3.487844e-08 8.446761e-08 1.126643e-08
[1310,] 3.722584e-08 7.117151e-08 1.168478e-08
[1311,] 3.837538e-08 7.138675e-08 1.142733e-08
[1312,] 5.663175e-08 5.818697e-08 1.220636e-08
[1313,] 1.062412e-07 6.201143e-07 7.852264e-08
[1314,] 1.245637e-07 6.170478e-07 7.727159e-08
[1315,] 1.060118e-07 1.036718e-07 5.082187e-08
[1316,] 3.750310e-08 7.058815e-08 1.158548e-08
[1317,] 1.564779e-08 9.782111e-08 6.005274e-09
[1318,] 4.476129e-08 1.188154e-07 3.407995e-08
[1319,] 3.423666e-08 9.187714e-08 1.020181e-08
[1320,] 3.715201e-08 1.126969e-07 1.080028e-08
[1321,] 1.280940e-07 1.367092e-07 7.066045e-08
[1322,] 2.985424e-08 9.438220e-08 8.922746e-09
[1323,] 2.807745e-08 9.412192e-08 8.459410e-09
[1324,] 2.289362e-06 1.549388e-07 1.147231e-06
[1325,] 3.718471e-08 7.120869e-08 1.158621e-08
[1326,] 3.013100e-08 7.505748e-08 1.207961e-08
[1327,] 6.380500e-08 3.197451e-07 1.030541e-08
[1328,] 3.641423e-08 9.225874e-08 1.078571e-08
[1329,] 2.594816e-08 1.020178e-07 7.717055e-09
[1330,] 5.008405e-08 9.175116e-08 1.744056e-08
[1331,] 4.993569e-08 9.158454e-08 1.727858e-08
[1332,] 2.349975e-08 7.396719e-08 6.697842e-09
[1333,] 2.224328e-08 7.028867e-08 7.709816e-09
[1334,] 2.142734e-08 1.003639e-07 6.599322e-09
[1335,] 3.558975e-08 7.912712e-08 1.120521e-08
[1336,] 3.917749e-08 1.322315e-07 2.827259e-08
[1337,] 2.070419e-08 1.928092e-06 3.234639e-08
[1338,] 1.908172e-08 6.203740e-08 6.032432e-09
[1339,] 1.525808e-08 2.136267e-06 8.237851e-09
[1340,] 4.556036e-08 1.736443e-07 4.266148e-08
[1341,] 3.840250e-08 8.695547e-08 9.979769e-09
[1342,] 4.781125e-08 1.600264e-07 3.641261e-08
[1343,] 4.704307e-08 1.671246e-07 3.789235e-08
[1344,] 1.383115e-08 1.346628e-07 5.138130e-09
[1345,] 1.508736e-08 2.151300e-07 9.913673e-09
[1346,] 7.478963e-08 1.096386e-07 5.403756e-08
[1347,] 1.536901e-08 2.427883e-07 1.067252e-08
[1348,] 1.624211e-07 9.530332e-08 6.789174e-08
[1349,] 7.144467e-08 9.450891e-08 3.789406e-08
[1350,] 3.696494e-08 8.811813e-08 1.007636e-08
[1351,] 5.666128e-08 1.046186e-07 3.068051e-08
[1352,] 1.716938e-08 8.444580e-08 5.378979e-09
[1353,] 3.721854e-08 8.891468e-08 1.010638e-08
[1354,] 7.435600e-08 8.381267e-08 2.502884e-08
[1355,] 1.498551e-08 3.220261e-06 1.473142e-08
[1356,] 1.997132e-08 1.097890e-07 1.255821e-08
[1357,] 5.793836e-08 9.801628e-08 2.819416e-08
[1358,] 5.909697e-08 1.052573e-07 3.237109e-08
[1359,] 6.276514e-08 1.943159e-07 2.857233e-08
[1360,] 4.712941e-08 2.652994e-07 5.974496e-08
[1361,] 8.824074e-08 1.075315e-07 6.232692e-08
[1362,] 1.571986e-08 6.191869e-07 1.581454e-08
[1363,] 8.873378e-08 1.120363e-07 6.807882e-08
[1364,] 4.931110e-08 8.357239e-08 2.086492e-08
[1365,] 7.158876e-08 7.428912e-08 1.955081e-08
[1366,] 6.831518e-08 7.369942e-08 2.084348e-08
[1367,] 1.479202e-07 8.362663e-08 2.084967e-08
[1368,] 4.297094e-08 1.878272e-07 3.550248e-08
[1369,] 5.196317e-08 6.651052e-08 1.774399e-08
[1370,] 4.660002e-08 7.845791e-08 1.470419e-08
[1371,] 6.474175e-08 7.790446e-08 1.931992e-08
[1372,] 3.847838e-08 1.540753e-07 3.571818e-08
[1373,] 5.561094e-08 7.580356e-08 2.466424e-08
[1374,] 2.200093e-07 1.055887e-07 9.715484e-08
[1375,] 1.019888e-07 6.947759e-08 3.413187e-08
[1376,] 1.785035e-07 7.490656e-08 7.580820e-08
[1377,] 5.122210e-08 8.346283e-08 1.506448e-08
[1378,] 1.848539e-08 9.012499e-08 6.179493e-09
[1379,] 3.739535e-08 8.724032e-08 1.266465e-08
[1380,] 7.906532e-08 7.043896e-08 2.838883e-08
[1381,] 5.262241e-08 8.426510e-08 1.523459e-08
[1382,] 4.967200e-08 9.094911e-08 1.432157e-08
[1383,] 2.325424e-08 6.193955e-08 5.281447e-09
[1384,] 1.542059e-07 6.116757e-07 8.463517e-08
[1385,] 1.064933e-07 7.985647e-08 2.728519e-08
[1386,] 9.869471e-08 8.648137e-08 2.012030e-08
[1387,] 3.041979e-04 9.505809e-08 1.751327e-04
[1388,] 7.847815e-08 7.622228e-08 2.379760e-08
[1389,] 9.458380e-08 8.349788e-08 1.994239e-08
[1390,] 2.450104e-08 1.064287e-07 6.837122e-09
[1391,] 1.792932e-08 8.582371e-08 6.148677e-09
[1392,] 9.695577e-08 1.691719e-07 1.716813e-08
[1393,] 1.813460e-08 8.111721e-08 6.101913e-09
[1394,] 4.667105e-08 5.927134e-08 1.418147e-08
[1395,] 3.871176e-08 9.129380e-08 1.496277e-08
[1396,] 6.589989e-05 7.071948e-08 2.726633e-05
[1397,] 2.863680e-07 6.745168e-08 9.208960e-08
[1398,] 1.987994e-07 1.032129e-07 4.540794e-08
[1399,] 1.486637e-07 6.576185e-08 4.162733e-08
[1400,] 2.941670e-08 1.576958e-07 5.038014e-09
[1401,] 1.881182e-07 8.220855e-08 3.918971e-08
[1402,] 7.568883e-08 8.139869e-08 1.930849e-08
[1403,] 6.483019e-08 8.178768e-08 1.776517e-08
[1404,] 7.269361e-08 8.183130e-08 1.954106e-08
[1405,] 7.093516e-08 8.200392e-08 1.947527e-08
[1406,] 7.988246e-08 8.179997e-08 2.101931e-08
[1407,] 3.425876e-07 8.218693e-08 1.106743e-07
[1408,] 1.789979e-07 9.718619e-08 4.865472e-08
[1409,] 2.776288e-07 8.359014e-08 9.889131e-08
[1410,] 1.828511e-08 1.254449e-07 6.030613e-09
[1411,] 1.837907e-08 1.589493e-07 6.178577e-09
[1412,] 1.848020e-08 1.569043e-07 6.137593e-09
[1413,] 1.891054e-08 1.560204e-07 5.997016e-09
[1414,] 1.891395e-08 1.553401e-07 5.993600e-09
[1415,] 1.773403e-08 1.532283e-07 6.388227e-09
[1416,] 1.856704e-08 1.559587e-07 6.105094e-09
[1417,] 3.500486e-08 1.339631e-07 5.244382e-09
[1418,] 3.440849e-08 1.350308e-07 5.202523e-09
[1419,] 1.854619e-08 1.543033e-07 6.105413e-09
[1420,] 1.869281e-08 1.587313e-07 6.076052e-09
[1421,] 3.222156e-08 1.218110e-07 5.325430e-09
[1422,] 3.276948e-08 1.200963e-07 5.384155e-09
[1423,] 5.149760e-08 7.788140e-08 1.695403e-08
[1424,] 1.940679e-08 1.614531e-07 5.880791e-09
[1425,] 1.859963e-08 1.684184e-07 6.114684e-09
[1426,] 1.850269e-08 1.575180e-07 6.130057e-09
[1427,] 1.937681e-08 1.790695e-07 5.952255e-09
[1428,] 1.913661e-08 1.843468e-07 6.038752e-09
[1429,] 3.813625e-08 7.286318e-08 1.234360e-08
[1430,] 2.089581e-08 1.648257e-07 5.576002e-09
[1431,] 2.081342e-08 1.612747e-07 5.585974e-09
[1432,] 2.081254e-08 1.674545e-07 5.602202e-09
[1433,] 3.848712e-08 7.700226e-08 1.260456e-08
[1434,] 3.216236e-08 2.468677e-07 1.352405e-08
[1435,] 3.359671e-08 1.707521e-07 1.734692e-08
[1436,] 5.451739e-06 7.623695e-08 2.265401e-06
[1437,] 3.261404e-08 7.305670e-08 1.040538e-08
[1438,] 1.917412e-08 6.376140e-08 6.283841e-09
[1439,] 4.263411e-07 9.458673e-08 9.694454e-08
[1440,] 2.286883e-03 1.506831e-07 1.441272e-03
[1441,] 1.198922e-02 9.458431e-08 2.099998e-03
[1442,] 9.242482e-07 1.164356e-07 1.329738e-07
[1443,] 6.100119e-08 8.874381e-08 2.431837e-08
[1444,] 3.460472e-08 1.321744e-07 1.232776e-08
[1445,] 3.362392e-08 7.704928e-07 2.786346e-08
[1446,] 6.715692e-08 1.941454e-07 6.251534e-09
[1447,] 7.397679e-08 2.247746e-07 6.360873e-09
[1448,] 3.398662e-08 1.266717e-07 1.250951e-08
[1449,] 7.807514e-08 8.224746e-08 2.554094e-08
[1450,] 5.405968e-07 1.034129e-07 1.150640e-07
[1451,] 9.405641e-07 8.684008e-08 1.998820e-07
[1452,] 7.342564e-08 2.222344e-07 6.353199e-09
[1453,] 6.373237e-08 1.817938e-07 6.251048e-09
[1454,] 5.649087e-08 9.605567e-08 7.933420e-09
[1455,] 3.532916e-08 1.266249e-07 1.463941e-08
[1456,] 5.847245e-08 8.003822e-08 2.147716e-08
[1457,] 4.889099e-08 7.437804e-08 1.691234e-08
[1458,] 1.686445e-08 1.389645e-07 5.352183e-09
[1459,] 4.602940e-08 7.557160e-08 1.626071e-08
[1460,] 4.585738e-08 7.509527e-08 1.607661e-08
[1461,] 3.871780e-08 1.382882e-07 1.911922e-08
[1462,] 1.050375e-07 8.876046e-08 3.860026e-08
[1463,] 1.907385e-08 1.378153e-07 8.368028e-09
[1464,] 1.635459e-08 1.266755e-07 5.455790e-09
[1465,] 6.997777e-08 8.975885e-08 2.931224e-08
[1466,] 1.665165e-08 6.895409e-08 5.227869e-09
[1467,] 5.192987e-08 7.771594e-08 1.772724e-08
[1468,] 1.714322e-08 6.528051e-08 4.573114e-09
[1469,] 5.722658e-07 8.211463e-08 2.847149e-07
[1470,] 9.901138e-06 7.448896e-08 4.650674e-06
[1471,] 1.577468e-07 9.134773e-08 6.293732e-08
[1472,] 4.380971e-02 1.010257e-07 3.479242e-02
[1473,] 3.708324e-08 8.834854e-08 1.186315e-08
[1474,] 7.926915e-06 7.082871e-08 2.387045e-06
[1475,] 2.272128e-07 4.254371e-06 1.153172e-08
[1476,] 1.891975e-07 8.910393e-08 7.014342e-08
[1477,] 1.924488e-02 1.000564e-07 1.025492e-02
[1478,] 1.612430e-02 8.655710e-08 1.001704e-02
[1479,] 1.362921e-02 9.411923e-08 9.713443e-03
[1480,] 1.659283e-05 6.077726e-08 2.142494e-06
[1481,] 2.267245e-07 1.686820e-07 1.327361e-08
[1482,] 4.523135e-08 9.415809e-08 1.993891e-08
[1483,] 3.690986e-07 6.883085e-08 9.047643e-08
[1484,] 4.031521e-08 7.931813e-08 1.538281e-08
[1485,] 3.402995e-05 6.246682e-08 1.461189e-05
[1486,] 3.583421e-08 7.477366e-08 1.247404e-08
[1487,] 2.198281e-08 9.179105e-08 7.114604e-09
[1488,] 2.141688e-08 7.786981e-08 7.615532e-09
[1489,] 3.539769e-08 1.029917e-07 1.400644e-08
[1490,] 2.655986e-08 6.257326e-08 9.028913e-09
[1491,] 1.715190e-02 8.407028e-08 9.972081e-03
[1492,] 8.784107e-03 9.699592e-08 4.231093e-03
[1493,] 3.848368e-08 6.779261e-08 1.372683e-08
[1494,] 2.271258e-07 8.754237e-08 1.119434e-07
[1495,] 3.907298e-08 6.731931e-08 1.382588e-08
[1496,] 2.106385e-08 7.513727e-08 7.352750e-09
[1497,] 5.770774e-03 5.849597e-08 1.290155e-03
[1498,] 2.308564e-08 7.515604e-08 8.100199e-09
[1499,] 2.294619e-08 7.551137e-08 8.071009e-09
[1500,] 3.330507e-08 5.922361e-08 9.827745e-09
[1501,] 4.133295e-08 6.668566e-08 1.454800e-08
[1502,] 4.390792e-08 7.248257e-08 1.679800e-08
[1503,] 4.826891e-08 9.406101e-08 6.388661e-09
[1504,] 2.263928e-08 7.756489e-08 7.753119e-09
[1505,] 3.459248e-08 5.950724e-08 1.013408e-08
[1506,] 4.247050e-08 6.575594e-08 1.472190e-08
[1507,] 3.556037e-03 5.710664e-08 7.170260e-04
[1508,] 4.151340e-08 6.658978e-08 1.458398e-08
[1509,] 7.298130e-03 5.911953e-08 1.720649e-03
[1510,] 3.765780e-08 7.217475e-08 1.406948e-08
[1511,] 3.791555e-08 1.244169e-07 1.682264e-08
[1512,] 5.850773e-08 1.337512e-07 4.278286e-08
[1513,] 4.987633e-08 1.091269e-07 6.222172e-09
[1514,] 3.777368e-08 5.976939e-08 1.096073e-08
[1515,] 1.779249e-08 1.130883e-07 9.556115e-09
[1516,] 2.483201e-02 8.069784e-08 1.328889e-02
[1517,] 1.673905e-07 8.924409e-08 6.219884e-08
[1518,] 7.318439e-03 5.817924e-08 1.559178e-03
[1519,] 2.581246e-08 8.373834e-08 8.560005e-09
[1520,] 8.770160e-03 5.878785e-08 1.976102e-03
[1521,] 1.567059e-07 8.928596e-08 5.822258e-08
[1522,] 4.774953e-08 6.980605e-08 1.789949e-08
[1523,] 4.487434e-08 7.281900e-08 1.742935e-08
[1524,] 3.693772e-08 6.089734e-08 1.054862e-08
[1525,] 4.414442e-03 5.721943e-08 8.955421e-04
[1526,] 3.859430e-08 1.828822e-07 7.349853e-09
[1527,] 2.392789e-08 7.798068e-08 8.244956e-09
[1528,] 2.378409e-08 7.716115e-08 8.118133e-09
[1529,] 6.503286e-08 9.050097e-08 1.886239e-08
[1530,] 2.856373e-08 5.882202e-08 8.560663e-09
[1531,] 6.023102e-08 6.563214e-08 1.586293e-08
[1532,] 1.041403e-02 5.814644e-08 2.164013e-03
[1533,] 4.559915e-08 1.085812e-07 6.256174e-09
[1534,] 4.316779e-08 1.113141e-07 6.397942e-09
[1535,] 4.519148e-08 6.795340e-08 1.638838e-08
[1536,] 1.607440e-07 8.800668e-08 5.634296e-08
[1537,] 2.492071e-08 6.086725e-08 7.353622e-09
[1538,] 4.575676e-08 7.017010e-08 1.717481e-08
[1539,] 2.021924e-08 1.143766e-07 7.841161e-09
[1540,] 7.639873e-08 7.910026e-08 2.653148e-08
[1541,] 3.753735e-08 7.817539e-08 1.369421e-08
[1542,] 6.652448e-03 5.720152e-08 1.169702e-03
[1543,] 2.530726e-08 6.817419e-08 7.054600e-09
[1544,] 4.512575e-08 7.028251e-08 1.694077e-08
[1545,] 4.543811e-08 7.031087e-08 1.707690e-08
[1546,] 2.243864e-08 1.129713e-07 7.453795e-09
[1547,] 1.702633e-08 1.126250e-07 8.250919e-09
[1548,] 7.231632e-03 5.783820e-08 9.652527e-04
[1549,] 4.517498e-08 6.951494e-08 1.677961e-08
[1550,] 1.853615e-07 7.367989e-08 7.270558e-08
[1551,] 1.686029e-08 1.126459e-07 8.373240e-09
[1552,] 1.551616e-07 8.791196e-08 5.624294e-08
[1553,] 3.975840e-08 1.468783e-07 2.181291e-08
[1554,] 2.411100e-08 7.860722e-08 8.689738e-09
[1555,] 2.023425e-08 1.163738e-07 7.889815e-09
[1556,] 3.126723e-08 8.381284e-08 1.022673e-08
[1557,] 1.289128e-02 5.800228e-08 2.543037e-03
[1558,] 2.246263e-08 6.218336e-08 6.615993e-09
[1559,] 1.657323e-08 1.140461e-07 8.673604e-09
[1560,] 1.705020e-08 1.137497e-07 8.280127e-09
[1561,] 1.518652e-07 8.843823e-08 5.439080e-08
[1562,] 2.355223e-08 6.043641e-08 7.016667e-09
[1563,] 4.190716e-08 6.956766e-08 1.545691e-08
[1564,] 2.561320e-08 7.578836e-08 9.088427e-09
[1565,] 4.493714e-08 7.035545e-08 1.687759e-08
[1566,] 2.638099e-08 7.552323e-08 9.352161e-09
[1567,] 4.532531e-08 6.758282e-08 1.634142e-08
[1568,] 6.333377e-03 5.710665e-08 1.095188e-03
[1569,] 3.902194e-08 7.702469e-08 1.418644e-08
[1570,] 4.586850e-08 6.834218e-08 1.675776e-08
[1571,] 2.220726e-08 1.113649e-07 7.412656e-09
[1572,] 2.402713e-08 6.093131e-08 7.108603e-09
[1573,] 4.537932e-08 7.012014e-08 1.700781e-08
[1574,] 2.502229e-08 7.614704e-08 8.892805e-09
[1575,] 4.554330e-08 7.004205e-08 1.705599e-08
[1576,] 4.487077e-08 7.039677e-08 1.686106e-08
[1577,] 1.910185e-08 1.108572e-07 7.785128e-09
[1578,] 4.519373e-08 6.939243e-08 1.675468e-08
[1579,] 3.849408e-08 7.605840e-08 1.381968e-08
[1580,] 3.847863e-08 7.823847e-08 1.411738e-08
[1581,] 4.520939e-08 7.014978e-08 1.694433e-08
[1582,] 4.515475e-08 6.885605e-08 1.660856e-08
[1583,] 2.431086e-08 7.911493e-08 8.803215e-09
[1584,] 2.187879e-08 1.104274e-07 7.419612e-09
[1585,] 2.135079e-08 1.110192e-07 7.461607e-09
[1586,] 3.833178e-08 6.395303e-08 1.321455e-08
[1587,] 9.996955e-03 5.803405e-08 1.957983e-03
[1588,] 2.955556e-02 7.712586e-08 1.429110e-02
[1589,] 2.799056e-08 8.588731e-08 8.973175e-09
[1590,] 3.152365e-08 6.559891e-08 1.069464e-08
[1591,] 7.328108e-08 7.833761e-08 2.503583e-08
[1592,] 1.598566e-02 6.289786e-08 4.685632e-03
[1593,] 1.744835e-07 8.840881e-08 6.256002e-08
[1594,] 1.547173e-07 8.839321e-08 5.533633e-08
[1595,] 3.145845e-08 9.779212e-08 1.365876e-08
[1596,] 1.900516e-07 8.166578e-08 4.559619e-08
[1597,] 3.350962e-08 1.478322e-07 1.742773e-08
[1598,] 1.166464e-07 7.992188e-08 2.836832e-08
[1599,] 3.433693e-08 8.386054e-08 1.118555e-08
[1600,] 9.568525e-03 6.228347e-08 2.746704e-03
[1601,] 3.104699e-02 1.034621e-07 2.524653e-02
[1602,] 1.479430e-07 8.834599e-08 5.275652e-08
[1603,] 4.127813e-08 8.424364e-08 1.351156e-08
[1604,] 1.695929e-08 1.100624e-07 7.973576e-09
[1605,] 7.988589e-03 5.965636e-08 1.958247e-03
[1606,] 1.351747e-02 5.712825e-08 2.680347e-03
[1607,] 1.434634e-07 1.034889e-07 3.082509e-08
[1608,] 1.722708e-07 9.625282e-08 3.745617e-08
[1609,] 3.588027e-08 8.382529e-08 1.549358e-08
[1610,] 1.794268e-08 2.007663e-06 1.589286e-08
[1611,] 2.027151e-08 9.256225e-08 7.098569e-09
[1612,] 2.143904e-08 1.102192e-07 7.444568e-09
[1613,] 4.338050e-02 1.089137e-07 3.813790e-02
[1614,] 3.842352e-08 1.221554e-07 1.745428e-08
[1615,] 3.970798e-08 9.117095e-08 1.774360e-08
[1616,] 8.591714e-08 7.851682e-08 2.951934e-08
[1617,] 1.594585e-07 8.814361e-08 5.629040e-08
[1618,] 1.611436e-07 7.911401e-08 3.843994e-08
[1619,] 1.440600e-02 6.232657e-08 4.100856e-03
[1620,] 4.089314e-02 1.046145e-07 3.384581e-02
[1621,] 1.850780e-07 8.169350e-08 4.447127e-08
[1622,] 4.372377e-08 1.075671e-07 2.104019e-08
[1623,] 2.347747e-08 1.087997e-07 7.199796e-09
[1624,] 4.114770e-08 1.025770e-07 1.929468e-08
[1625,] 8.889167e-08 7.862154e-08 3.062324e-08
[1626,] 8.850787e-08 7.866674e-08 3.052669e-08
[1627,] 3.878436e-08 9.952033e-08 1.785506e-08
[1628,] 8.507782e-08 7.875117e-08 2.940018e-08
[1629,] 1.799831e-08 1.099161e-07 7.719910e-09
[1630,] 3.752411e-08 9.702356e-08 1.705638e-08
[1631,] 8.480395e-08 7.826276e-08 2.892830e-08
[1632,] 3.689652e-08 9.649366e-08 1.669933e-08
[1633,] 1.789496e-07 8.643686e-08 4.130163e-08
[1634,] 1.689880e-08 1.100576e-07 8.048183e-09
[1635,] 2.697546e-08 8.849862e-08 1.025451e-08
[1636,] 8.603060e-08 7.830183e-08 2.939327e-08
[1637,] 2.862790e-08 8.572653e-08 9.192130e-09
[1638,] 4.625665e-08 8.976236e-08 2.087330e-08
[1639,] 1.420272e-02 6.244007e-08 4.071457e-03
[1640,] 3.929612e-08 7.531488e-08 1.432801e-08
[1641,] 1.261165e-07 8.006991e-08 3.044273e-08
[1642,] 1.750210e-08 1.097413e-07 7.817579e-09
[1643,] 9.819400e-03 6.135166e-08 2.640689e-03
[1644,] 1.347897e-07 7.983528e-08 3.242092e-08
[1645,] 3.670722e-08 9.605068e-08 1.656119e-08
[1646,] 8.731105e-03 6.623400e-08 9.288731e-04
[1647,] 3.636465e-08 1.155252e-07 1.700981e-08
[1648,] 8.398388e-08 7.819127e-08 2.859754e-08
[1649,] 8.736292e-08 7.810928e-08 2.971792e-08
[1650,] 1.303970e-07 7.973971e-08 3.146884e-08
[1651,] 3.745252e-08 1.103631e-07 1.779186e-08
[1652,] 4.648624e-04 9.768027e-08 2.216618e-04
[1653,] 1.552326e-07 7.735507e-08 3.763115e-08
[1654,] 3.706270e-08 9.322754e-08 1.655689e-08
[1655,] 3.849983e-08 9.054466e-08 1.708265e-08
[1656,] 3.160900e-08 1.153481e-07 1.487081e-08
[1657,] 3.939994e-08 6.096920e-08 1.183851e-08
[1658,] 4.055275e-03 5.687772e-08 6.865898e-04
[1659,] 1.355285e-07 1.125148e-07 2.904648e-08
[1660,] 1.482162e-07 8.671929e-08 5.261809e-08
[1661,] 3.978859e-03 5.702259e-08 7.146780e-04
[1662,] 1.691094e-07 1.436104e-07 3.538770e-08
[1663,] 1.762180e-08 6.497122e-07 1.211788e-08
[1664,] 5.521760e-08 4.621167e-07 1.229348e-08
[1665,] 1.446380e-07 8.711123e-08 5.222237e-08
[1666,] 5.634178e-08 4.684785e-07 1.249239e-08
[1667,] 1.663483e-07 1.484908e-07 3.468905e-08
[1668,] 2.016117e-08 4.926047e-07 1.430489e-08
[1669,] 5.809625e-08 4.579181e-07 1.284705e-08
[1670,] 5.804479e-08 4.565342e-07 1.284053e-08
[1671,] 5.488173e-08 4.131103e-07 1.233488e-08
[1672,] 2.148359e-08 9.068689e-08 7.007223e-09
[1673,] 2.315056e-02 1.293224e-07 1.442565e-02
[1674,] 4.448932e-08 8.500212e-08 1.401618e-08
[1675,] 1.291510e-07 1.073155e-07 2.827880e-08
[1676,] 4.182101e-08 8.512565e-08 1.317614e-08
[1677,] 1.670151e-07 1.578430e-07 3.478350e-08
[1678,] 5.694795e-08 4.948364e-07 1.255306e-08
[1679,] 5.922067e-08 4.666851e-07 1.304033e-08
[1680,] 1.376946e-07 8.807183e-08 4.862016e-08
[1681,] 1.318832e-07 1.059637e-07 2.895193e-08
[1682,] 2.189654e-08 9.127457e-08 8.232377e-09
[1683,] 1.471502e-07 1.055382e-07 3.201361e-08
[1684,] 1.549671e-07 1.170296e-07 3.354203e-08
[1685,] 2.230436e-08 8.682995e-08 8.270986e-09
[1686,] 2.654188e-02 1.263637e-07 1.639239e-02
[1687,] 3.707620e-08 1.296038e-07 1.684703e-08
[1688,] 1.289201e-07 8.822250e-08 4.586013e-08
[1689,] 1.690381e-07 1.428258e-07 3.538955e-08
[1690,] 1.777550e-07 1.419325e-07 3.707200e-08
[1691,] 5.871507e-08 4.685563e-07 1.294022e-08
[1692,] 2.123216e-02 9.330906e-08 1.176012e-02
[1693,] 1.773944e-07 1.359850e-07 3.726194e-08
[1694,] 1.758214e-08 5.148362e-07 1.032075e-08
[1695,] 1.702919e-07 1.476121e-07 3.544212e-08
[1696,] 2.953958e-08 8.617835e-08 1.245729e-08
[1697,] 6.384602e-03 7.863177e-08 3.241360e-03
[1698,] 1.417787e-07 8.806043e-08 5.002428e-08
[1699,] 6.022069e-08 4.854183e-07 1.318560e-08
[1700,] 7.228589e-04 1.426177e-07 4.293812e-04
[1701,] 1.383484e-07 1.058792e-07 3.023254e-08
[1702,] 5.935102e-08 4.557797e-07 1.308833e-08
[1703,] 1.382475e-07 1.063759e-07 3.016140e-08
[1704,] 3.456204e-08 7.470637e-08 1.213087e-08
[1705,] 3.098450e-08 8.860583e-08 1.328208e-08
[1706,] 1.436136e-07 8.809637e-08 5.077381e-08
[1707,] 3.053914e-08 8.690517e-08 1.297373e-08
[1708,] 1.733007e-07 1.289811e-07 3.697275e-08
[1709,] 1.426567e-07 1.022415e-07 3.159945e-08
[1710,] 1.401128e-07 8.959827e-08 5.418876e-08
[1711,] 5.427017e-08 1.849023e-07 4.040662e-08
[1712,] 1.428730e-07 1.017924e-07 3.169742e-08
[1713,] 1.807346e-07 1.223518e-07 3.875355e-08
[1714,] 1.732979e-08 8.682916e-08 6.200494e-09
[1715,] 4.275701e-08 8.721896e-08 1.313273e-08
[1716,] 1.507064e-07 1.020536e-07 3.323639e-08
[1717,] 1.592311e-07 1.017112e-07 3.498983e-08
[1718,] 1.758188e-07 1.236149e-07 3.772562e-08
[1719,] 1.713244e-07 1.336867e-07 3.639216e-08
[1720,] 2.080897e-08 9.623999e-08 7.837233e-09
[1721,] 1.498029e-07 1.600502e-07 3.151161e-08
[1722,] 1.416703e-07 1.116320e-07 3.036849e-08
[1723,] 6.782966e-08 2.910206e-07 1.408327e-08
[1724,] 1.473313e-07 8.954887e-08 5.712821e-08
[1725,] 5.561015e-08 4.245268e-07 1.244709e-08
[1726,] 1.684647e-07 1.452771e-07 3.553244e-08
[1727,] 1.767193e-08 3.933275e-07 9.895413e-09
[1728,] 1.198096e-07 8.728561e-08 4.176055e-08
[1729,] 6.407863e-04 9.830164e-08 3.121478e-04
[1730,] 2.741897e-07 2.002165e-07 5.364953e-08
[1731,] 8.989801e-08 4.378567e-07 1.909586e-08
[1732,] 2.291336e-07 1.112075e-07 4.772220e-08
[1733,] 2.541848e-06 5.225109e-07 5.775479e-08
[1734,] 2.159507e-07 1.206637e-07 4.402460e-08
[1735,] 3.441997e-03 7.470639e-08 1.619975e-03
[1736,] 3.503609e-08 8.714077e-07 5.974128e-08
[1737,] 4.098442e-08 8.522011e-08 1.286075e-08
[1738,] 2.887047e-06 4.740466e-07 6.968145e-08
[1739,] 1.981433e-08 8.778106e-08 7.910506e-09
[1740,] 1.269703e-07 8.723041e-08 4.412424e-08
[1741,] 3.976181e-08 8.543737e-08 1.245375e-08
[1742,] 8.733950e-08 7.306931e-08 2.768244e-08
[1743,] 1.539555e-08 8.307764e-08 5.088844e-09
[1744,] 2.511501e-06 4.711475e-07 6.183740e-08
[1745,] 2.155388e-07 1.192834e-07 4.404363e-08
[1746,] 2.183018e-07 1.181711e-07 4.463644e-08
[1747,] 2.537545e-06 5.329006e-07 5.640185e-08
[1748,] 2.294410e-06 5.439933e-07 5.091070e-08
[1749,] 2.357151e-06 5.570994e-07 5.130862e-08
[1750,] 5.500584e-08 8.511803e-08 1.714826e-08
[1751,] 1.046448e-07 8.720752e-08 3.511891e-08
[1752,] 1.292624e-07 8.684337e-08 4.384192e-08
[1753,] 1.037654e-07 7.863776e-08 3.212263e-08
[1754,] 4.228490e-08 8.530218e-08 1.324247e-08
[1755,] 1.196745e-07 8.665507e-08 4.008765e-08
[1756,] 2.839239e-06 5.217218e-07 6.382483e-08
[1757,] 3.191597e-02 1.400709e-07 2.070788e-02
[1758,] 2.342472e-06 5.247026e-07 5.356679e-08
[1759,] 1.205153e-07 8.658142e-08 4.005181e-08
[1760,] 2.361354e-08 8.886958e-08 7.389791e-09
[1761,] 2.386813e-08 8.613655e-08 7.538764e-09
[1762,] 2.735538e-06 5.221040e-07 6.108655e-08
[1763,] 2.185976e-08 7.977605e-08 6.832177e-09
[1764,] 2.980299e-06 5.416813e-07 6.443837e-08
[1765,] 1.026292e-07 8.696240e-08 3.373286e-08
[1766,] 1.051291e-07 8.696240e-08 3.454284e-08
[1767,] 1.384782e-03 5.745263e-08 2.690116e-04
[1768,] 1.800310e-03 1.701031e-07 1.175356e-03
[1769,] 9.090148e-08 2.231209e-07 1.847956e-08
[1770,] 2.750380e-08 8.243699e-08 1.021927e-08
[1771,] 2.238361e-08 8.612063e-08 7.094186e-09
[1772,] 2.842317e-06 5.463638e-07 6.140457e-08
[1773,] 2.683470e-08 8.247404e-08 9.954678e-09
[1774,] 9.397426e-08 2.275287e-07 1.897939e-08
[1775,] 2.237172e-06 5.372061e-07 5.033023e-08
[1776,] 1.072923e-07 8.694723e-08 3.513434e-08
[1777,] 5.534804e-08 1.525383e-07 3.275653e-08
[1778,] 2.043904e-06 5.568573e-07 4.548886e-08
[1779,] 1.062047e-07 8.691976e-08 3.462266e-08
[1780,] 8.845435e-08 2.248031e-07 1.803414e-08
[1781,] 2.283919e-02 1.400709e-07 1.472242e-02
[1782,] 3.142494e-08 2.126733e-07 1.598999e-08
[1783,] 2.400343e-08 8.548162e-08 7.615381e-09
[1784,] 1.181654e-03 5.746198e-08 2.315697e-04
[1785,] 1.214955e-07 7.787321e-08 2.976755e-08
[1786,] 2.783957e-08 8.357554e-08 1.043269e-08
[1787,] 2.653237e-06 5.292773e-07 5.915840e-08
[1788,] 1.687541e-06 5.606515e-07 3.801980e-08
[1789,] 3.126019e-08 2.139793e-07 1.646142e-08
[1790,] 2.388421e-08 2.651117e-07 1.223643e-08
[1791,] 1.106713e-06 4.006060e-07 3.373741e-08
[1792,] 1.237107e-07 8.718860e-08 4.076227e-08
[1793,] 8.922984e-08 8.290820e-08 3.023887e-08
[1794,] 1.066180e-07 8.699557e-08 3.522603e-08
[1795,] 2.437614e-08 8.552166e-08 7.724234e-09
[1796,] 2.125531e-06 5.494805e-07 4.744814e-08
[1797,] 2.546012e-08 8.232395e-08 8.230586e-09
[1798,] 1.045506e-07 8.685802e-08 3.406754e-08
[1799,] 4.678612e-03 7.644255e-08 2.277539e-03
[1800,] 1.217410e-07 7.704228e-08 3.001405e-08
[1801,] 1.205398e-07 7.709206e-08 2.972771e-08
[1802,] 3.062158e-06 8.508494e-08 7.497150e-08
[1803,] 9.456638e-08 8.713177e-08 3.203957e-08
[1804,] 1.075760e-07 8.702799e-08 3.564779e-08
[1805,] 1.244803e-07 7.556217e-08 3.101345e-08
[1806,] 1.205422e-07 7.676678e-08 2.980824e-08
[1807,] 1.109441e-07 9.308370e-08 4.910042e-08
[1808,] 2.385062e-08 8.569838e-08 7.555208e-09
[1809,] 2.364850e-08 8.570000e-08 7.494585e-09
[1810,] 1.166240e-07 7.630400e-08 2.738021e-08
[1811,] 2.349023e-08 8.223272e-08 7.628106e-09
[1812,] 4.817755e-06 8.112429e-08 1.438081e-07
[1813,] 1.732902e-08 8.674849e-08 5.861207e-09
[1814,] 5.519078e-04 7.653326e-08 1.625040e-05
[1815,] 2.405046e-07 6.555231e-08 3.145973e-08
[1816,] 1.102296e-04 7.009367e-08 9.344881e-04
[1817,] 1.109727e-03 7.215595e-08 3.819059e-04
[1818,] 1.143870e-04 7.031875e-08 1.073952e-03
[1819,] 4.964188e-07 2.067835e-07 5.009565e-07
[1820,] 1.777301e-07 6.238915e-08 5.870332e-08
[1821,] 5.969578e-05 6.992188e-08 4.691342e-04
[1822,] 1.203519e-07 8.904632e-08 4.596440e-08
[1823,] 5.878401e-03 1.842081e-07 4.112650e-03
[1824,] 1.181276e-04 6.996425e-08 7.196869e-04
[1825,] 4.818089e-05 3.332376e-07 1.382250e-06
[1826,] 5.243105e-05 4.338804e-07 1.165934e-06
[1827,] 2.941162e-08 7.116418e-08 8.613342e-09
[1828,] 1.247998e-04 7.019109e-08 1.134522e-03
[1829,] 4.985508e-05 3.669780e-07 1.282447e-06
[1830,] 4.596894e-05 4.178055e-07 1.070200e-06
[1831,] 1.156085e-07 8.913444e-08 4.418783e-08
[1832,] 1.649258e-02 7.089118e-08 8.930332e-01
[1833,] 2.600267e-04 6.618864e-08 6.214453e-04
[1834,] 1.204472e-04 7.017284e-08 1.086733e-03
[1835,] 3.054170e-04 1.193674e-07 1.634140e-04
[1836,] 1.633300e-07 6.416276e-08 5.744212e-08
[1837,] 1.466317e-07 8.698497e-08 5.449461e-08
[1838,] 4.450069e-05 4.422351e-07 9.877344e-07
[1839,] 4.567259e-03 6.689592e-08 6.806791e-04
[1840,] 4.359128e-03 6.689428e-08 6.495291e-04
[1841,] 5.414425e-05 1.496045e-07 3.081609e-05
[1842,] 1.462765e-04 8.278655e-08 1.586608e-04
[1843,] 2.900610e-05 6.511957e-07 4.872317e-07
[1844,] 3.788598e-02 7.606719e-08 2.818078e-02
[1845,] 1.322449e-07 8.697037e-08 5.326361e-08
[1846,] 1.028475e-07 8.533164e-08 3.982074e-08
[1847,] 2.985584e-05 6.199378e-07 5.205152e-07
[1848,] 2.199099e-04 1.080580e-07 1.115406e-04
[1849,] 1.767310e-07 9.232923e-08 5.346162e-08
[1850,] 1.082474e-07 8.452517e-08 3.858131e-08
[1851,] 1.883638e-05 7.711090e-07 2.902749e-07
[1852,] 1.998051e-03 5.987644e-08 4.743572e-04
[1853,] 1.312740e-07 7.784004e-08 4.800119e-08
[1854,] 2.516372e-03 5.919735e-08 5.093837e-04
[1855,] 1.955461e-05 7.432823e-07 3.087926e-07
[1856,] 6.150898e-06 5.842703e-08 4.537554e-07
[1857,] 7.909604e-08 8.521870e-08 2.780060e-08
[1858,] 7.878244e-05 5.514849e-08 1.693116e-06
[1859,] 4.368102e-05 6.697558e-07 5.251857e-07
[1860,] 4.541651e-05 8.368428e-07 5.864277e-07
[1861,] 5.584475e-08 6.178901e-08 2.059339e-08
[1862,] 1.382221e-05 6.023181e-08 2.708979e-06
[1863,] 2.173826e-04 1.141299e-07 1.309907e-04
[1864,] 2.280149e-08 7.723078e-08 7.371839e-09
[1865,] 8.566325e-08 5.207914e-07 3.693480e-07
[1866,] 4.838394e-06 7.948520e-08 7.316195e-06
[1867,] 2.739194e-06 5.673757e-07 6.163031e-08
[1868,] 4.249294e-06 7.514374e-08 5.022180e-06
[1869,] 5.815892e-07 7.539844e-08 7.847490e-07
[1870,] 2.689981e-08 6.589333e-08 8.721113e-09
[1871,] 4.868500e-06 8.185636e-07 8.120752e-08
[1872,] 2.189234e-08 8.145094e-08 6.859242e-09
[1873,] 2.163420e-04 1.033158e-07 1.197667e-04
[1874,] 1.096551e-07 6.245737e-08 2.826570e-08
[1875,] 3.729753e-08 5.688377e-08 1.219693e-08
[1876,] 3.908893e-08 1.165547e-07 2.043729e-08
[1877,] 6.850930e-06 9.898122e-07 9.712593e-08
[1878,] 2.196672e-08 8.156267e-08 6.876042e-09
[1879,] 2.391140e-05 7.496012e-08 2.202889e-05
[1880,] 1.749597e-05 1.578668e-07 2.263200e-07
[1881,] 8.435734e-08 1.084813e-07 4.442361e-08
[1882,] 1.192834e-05 6.973315e-07 1.944924e-07
[1883,] 1.634758e-05 7.005707e-07 2.566473e-07
[1884,] 1.264976e-05 7.423368e-07 1.969292e-07
[1885,] 2.654932e-08 6.659966e-08 7.766560e-09
[1886,] 1.913683e-05 7.997074e-07 2.690139e-07
[1887,] 5.747314e-08 6.559274e-08 2.198367e-08
[1888,] 3.284172e-08 1.195651e-07 4.985089e-09
[1889,] 4.290217e-08 9.692608e-08 2.096709e-08
[1890,] 2.093758e-08 8.095213e-08 6.750861e-09
[1891,] 4.016269e-07 8.552905e-08 1.259693e-07
[1892,] 3.566182e-08 6.730628e-08 1.115506e-08
[1893,] 1.747802e-08 6.884565e-08 5.256548e-09
[1894,] 1.985358e-08 6.061362e-08 6.198841e-09
[1895,] 3.558324e-08 6.724690e-08 1.110268e-08
[1896,] 1.553179e-08 6.910751e-08 4.986108e-09
[1897,] 1.425243e-07 5.887103e-08 2.703235e-08
[1898,] 8.772645e-08 6.251794e-08 1.226270e-08
[1899,] 1.827272e-08 1.301039e-07 9.778132e-09
[1900,] 1.891358e-07 6.116676e-08 3.983146e-08
[1901,] 3.521079e-08 8.216573e-08 1.158293e-08
[1902,] 3.665961e-08 8.599049e-08 1.212317e-08
[1903,] 3.633674e-08 8.620967e-08 1.211783e-08
[1904,] 3.712986e-08 8.608152e-08 1.232681e-08
[1905,] 5.269992e-08 6.683279e-08 1.620051e-08
[1906,] 5.980053e-07 7.909127e-08 1.663853e-07
[1907,] 6.596759e-08 1.083749e-07 1.394239e-08
[1908,] 3.342130e-08 8.574411e-08 1.093860e-08
[1909,] 1.345465e-07 7.888026e-08 7.658671e-08
[1910,] 1.213235e-07 8.491763e-08 2.810654e-08
[1911,] 4.399576e-08 1.239344e-07 1.880607e-08
[1912,] 1.221998e-07 8.001752e-08 6.916384e-08
[1913,] 3.418356e-08 8.732352e-08 1.171932e-08
[1914,] 3.718167e-08 8.642623e-08 1.274731e-08
[1915,] 3.732872e-08 8.732984e-08 1.297437e-08
[1916,] 3.564436e-07 9.023660e-08 8.214954e-08
[1917,] 1.643464e-07 6.244379e-08 4.450172e-08
[1918,] 3.680288e-08 8.855434e-08 1.219375e-08
[1919,] 1.597755e-08 1.162204e-07 6.364171e-09
[1920,] 1.548807e-08 6.382348e-08 5.369507e-09
[1921,] 1.964083e-08 9.260379e-08 7.977904e-09
[1922,] 1.460577e-08 1.037752e-07 5.404074e-09
[1923,] 1.864806e-08 9.548382e-08 7.510757e-09
[1924,] 1.509593e-08 1.027987e-07 5.660055e-09
[1925,] 2.072544e-08 9.856558e-08 8.165912e-09
[1926,] 2.108333e-08 9.967257e-08 8.356119e-09
[1927,] 2.083162e-08 9.957063e-08 8.236002e-09
[1928,] 2.050580e-08 8.523186e-08 8.213426e-09
[1929,] 1.490725e-08 1.024677e-07 5.576200e-09
[1930,] 1.484017e-08 8.512555e-08 5.167176e-09
[1931,] 1.466227e-08 1.352219e-07 5.499851e-09
[1932,] 1.474476e-08 1.334454e-07 5.443792e-09
[1933,] 1.483879e-08 1.394530e-07 5.421199e-09
[1934,] 1.492268e-08 1.378162e-07 5.373775e-09
[1935,] 1.698033e-08 1.457257e-07 7.266126e-09
[1936,] 2.305424e-08 9.100991e-08 7.539808e-09
[1937,] 1.676308e-08 1.367702e-07 7.061053e-09
[1938,] 2.798215e-08 1.577999e-07 1.404967e-08
[1939,] 1.945934e-08 1.341491e-07 8.033067e-09
[1940,] 1.732289e-08 1.600373e-07 7.161198e-09
[1941,] 1.601374e-08 7.601099e-08 5.768655e-09
[1942,] 4.309460e-07 9.798533e-08 1.802375e-07
[1943,] 2.407136e-08 7.991025e-08 9.361700e-09
[1944,] 1.033224e-07 1.132481e-06 1.555267e-08
[1945,] 2.645520e-08 7.446116e-08 1.010442e-08
[1946,] 2.454882e-08 7.745587e-08 9.457381e-09
[1947,] 2.887859e-08 7.645713e-08 1.125016e-08
[1948,] 2.891808e-08 7.687168e-08 1.129380e-08
[1949,] 7.718114e-08 7.661468e-08 2.097163e-08
[1950,] 1.716809e-08 1.352982e-07 7.274701e-09
[1951,] 2.687734e-08 8.562900e-08 1.084553e-08
[1952,] 2.797404e-08 7.596346e-08 1.083363e-08
[1953,] 2.942639e-08 7.723152e-08 1.153323e-08
[1954,] 2.859076e-08 7.559246e-08 1.106838e-08
[1955,] 2.883956e-08 7.546841e-08 1.116495e-08
[1956,] 2.872356e-08 7.723281e-08 1.123136e-08
[1957,] 2.864127e-08 7.673249e-08 1.116405e-08
[1958,] 2.907913e-08 7.768769e-08 1.141232e-08
[1959,] 1.772739e-08 1.634000e-07 7.855167e-09
[1960,] 2.852362e-08 7.585428e-08 1.105807e-08
[1961,] 2.848853e-08 7.628267e-08 1.107085e-08
[1962,] 1.782225e-08 9.556796e-08 5.654548e-09
[1963,] 2.199255e-08 1.762347e-07 9.947006e-09
[1964,] 3.595191e-08 8.868367e-08 1.179539e-08
[1965,] 2.824058e-08 7.595515e-08 1.094478e-08
[1966,] 2.789149e-08 7.641972e-08 1.082562e-08
[1967,] 2.801121e-08 7.600132e-08 1.085073e-08
[1968,] 2.788599e-08 7.625564e-08 1.081350e-08
[1969,] 2.872793e-08 7.651817e-08 1.118018e-08
[1970,] 2.867727e-08 7.653364e-08 1.116633e-08
[1971,] 1.931162e-08 9.481866e-08 7.071667e-09
[1972,] 2.233892e-08 1.626493e-07 1.002508e-08
[1973,] 2.993868e-08 8.019012e-08 1.193623e-08
[1974,] 3.102680e-08 1.214025e-07 8.530064e-09
[1975,] 2.264626e-08 1.771615e-07 1.036281e-08
[1976,] 2.290409e-08 1.774625e-07 1.051622e-08
[1977,] 2.422655e-08 1.712311e-07 1.123366e-08
[1978,] 2.336955e-08 1.648613e-07 1.065695e-08
[1979,] 2.333115e-08 1.655013e-07 1.064298e-08
[1980,] 2.758417e-08 1.476953e-07 1.282923e-08
[1981,] 2.689645e-08 1.446958e-07 1.239117e-08
[1982,] 2.337872e-08 1.493262e-07 1.053130e-08
[1983,] 4.236074e-08 2.219998e-07 2.267627e-08
[1984,] 2.359842e-08 1.811057e-07 1.118536e-08
[1985,] 2.538521e-08 1.480062e-07 1.167940e-08
[1986,] 2.501335e-08 1.544663e-07 1.157867e-08
[1987,] 3.785316e-08 1.198810e-07 1.457132e-08
[1988,] 6.848065e-08 9.373483e-08 7.808172e-09
[1989,] 3.854579e-08 9.113082e-08 1.074024e-08
[1990,] 4.078647e-08 8.753177e-08 1.126627e-08
[1991,] 6.049365e-08 1.370079e-07 4.029496e-08
[1992,] 4.534097e-08 9.190932e-08 1.157677e-08
[1993,] 3.335898e-08 6.654953e-08 1.029206e-08
[1994,] 2.690587e-08 8.254302e-08 1.095845e-08
[1995,] 2.147363e-08 1.872075e-07 9.826133e-09
[1996,] 4.664516e-08 9.757513e-08 1.153448e-08
[1997,] 4.762858e-08 9.531420e-08 1.169193e-08
[1998,] 4.477987e-08 9.384843e-08 1.158587e-08
[1999,] 4.431054e-08 8.764296e-08 1.169565e-08
[2000,] 2.083626e-08 3.515856e-07 1.018318e-08
[2001,] 4.339358e-08 6.221462e-08 1.212470e-08
[2002,] 1.537187e-08 7.424362e-08 5.208988e-09
[2003,] 1.540963e-08 7.718775e-08 5.242593e-09
[2004,] 8.251354e-08 7.392502e-08 2.561289e-08
[2005,] 2.549230e-08 9.299354e-08 8.157605e-09
[2006,] 2.724487e-08 9.498237e-08 1.326153e-08
[2007,] 1.532265e-08 7.587545e-08 4.773388e-09
[2008,] 1.678146e-08 7.823749e-08 7.005604e-09
[2009,] 1.891779e-08 5.777765e-08 6.299098e-09
[2010,] 4.071539e-08 9.205413e-08 1.237998e-08
[2011,] 1.684304e-08 7.728697e-08 5.567753e-09
[2012,] 1.630851e-08 6.746894e-08 5.910421e-09
[2013,] 1.648370e-08 7.742481e-08 5.696578e-09
[2014,] 1.651105e-08 7.886604e-08 5.712343e-09
[2015,] 3.457098e-08 9.616486e-08 1.845683e-08
[2016,] 2.793062e-08 1.115575e-07 1.224167e-08
[2017,] 4.247447e-08 8.551832e-08 1.260591e-08
[2018,] 3.838880e-08 8.022161e-08 1.633314e-08
[2019,] 2.564583e-08 1.050245e-07 1.129338e-08
[2020,] 2.400386e-08 1.074622e-07 1.051972e-08
[2021,] 2.464768e-08 1.051801e-07 1.078957e-08
[2022,] 3.613940e-08 6.054598e-08 1.287940e-08
[2023,] 1.616854e-08 6.789520e-08 5.838277e-09
[2024,] 2.552932e-08 7.496858e-08 1.098648e-08
[2025,] 2.124696e-08 9.310740e-08 1.082450e-08
[2026,] 4.315782e-08 8.392657e-08 1.309427e-08
[2027,] 2.292291e-08 8.347571e-08 1.080549e-08
[2028,] 2.294117e-08 7.718277e-08 8.797313e-09
[2029,] 5.505367e-08 1.669179e-07 3.019899e-08
[2030,] 2.666649e-08 8.036967e-08 1.103247e-08
[2031,] 5.856591e-08 1.292071e-07 2.926091e-08
[2032,] 4.162033e-08 1.557776e-07 2.128042e-08
[2033,] 2.240781e-08 7.710919e-08 8.557282e-09
[2034,] 2.252465e-08 7.743202e-08 8.656182e-09
[2035,] 5.385337e-08 1.718740e-07 2.992838e-08
[2036,] 2.292617e-08 7.724170e-08 8.799955e-09
[2037,] 2.347341e-08 7.450491e-08 8.570555e-09
[2038,] 2.134463e-08 7.653580e-08 8.021110e-09
[2039,] 2.019959e-08 1.003475e-07 8.332224e-09
[2040,] 1.998798e-08 9.752631e-08 8.173088e-09
[2041,] 4.601810e-08 2.107856e-07 3.008045e-08
[2042,] 2.506950e-08 7.326003e-08 9.795109e-09
[2043,] 1.795170e-08 1.047770e-07 9.502140e-09
[2044,] 2.319471e-08 4.457358e-06 2.583697e-08
[2045,] 2.391877e-08 1.091077e-07 1.455158e-08
[2046,] 2.712917e-08 1.159393e-07 1.790389e-08
[2047,] 1.255043e-08 6.921517e-08 4.044512e-09
[2048,] 2.453959e-08 9.142004e-08 7.939413e-09
[2049,] 1.490054e-08 6.278992e-08 4.695567e-09
[2050,] 6.074147e-08 8.600068e-08 1.449560e-08
[2051,] 3.271831e-08 1.370661e-07 1.578184e-08
[2052,] 3.206772e-08 1.365001e-07 1.531310e-08
[2053,] 6.806185e-08 8.240628e-08 1.529283e-08
[2054,] 2.137425e-08 1.468881e-07 1.443510e-08
[2055,] 1.893061e-08 1.007782e-07 9.419171e-09
[2056,] 2.285475e-08 6.497541e-08 8.165284e-09
[2057,] 2.386829e-08 7.054541e-08 9.499405e-09
[2058,] 2.451405e-08 7.027846e-08 9.730851e-09
[2059,] 4.018164e-08 8.270904e-08 1.884031e-08
[2060,] 2.567912e-08 7.072144e-08 1.029796e-08
[2061,] 2.550197e-08 6.785794e-08 9.718134e-09
[2062,] 2.515491e-08 7.034732e-08 1.001156e-08
[2063,] 1.663148e-08 2.187282e-07 6.348895e-09
[2064,] 1.710168e-08 1.944173e-07 5.910569e-09
[2065,] 1.534092e-08 6.967402e-08 4.716209e-09
[2066,] 1.488312e-08 6.313161e-08 4.692409e-09
[2067,] 3.102900e-08 1.394431e-07 1.470912e-08
[2068,] 3.074687e-08 1.137549e-07 1.817584e-08
[2069,] 3.372084e-08 1.413311e-07 2.416713e-08
[2070,] 2.994506e-08 1.397232e-07 1.396670e-08
[2071,] 5.127051e-08 6.868233e-08 1.582968e-08
[2072,] 3.168509e-08 1.296516e-07 1.500492e-08
[2073,] 3.224911e-08 1.248278e-07 1.517181e-08
[2074,] 1.234768e-07 5.894591e-08 2.418162e-08
[2075,] 3.302878e-08 1.164843e-07 1.527711e-08
[2076,] 3.519459e-08 1.164843e-07 1.662772e-08
[2077,] 3.578200e-08 1.169122e-07 1.702201e-08
[2078,] 3.971513e-08 1.332512e-07 2.060519e-08
[2079,] 1.763431e-08 2.395860e-07 5.366044e-09
[2080,] 4.053935e-08 8.856608e-08 1.990744e-08
[2081,] 3.575141e-08 1.436768e-07 1.839158e-08
[2082,] 5.992102e-08 7.565815e-08 1.004342e-08
[2083,] 1.736622e-08 1.196937e-07 4.770614e-09
[2084,] 4.616571e-08 8.294127e-08 2.076775e-08
[2085,] 3.048439e-08 1.193213e-07 1.844899e-08
[2086,] 1.605869e-08 1.477782e-07 5.259711e-09
[2087,] 2.819814e-08 7.003006e-08 8.732917e-09
[2088,] 1.316805e-08 9.008413e-08 5.117534e-09
[2089,] 3.566464e-08 1.135939e-07 2.113439e-08
[2090,] 2.108913e-08 7.775206e-08 7.545856e-09
[2091,] 3.614023e-08 1.109552e-07 2.100372e-08
[2092,] 2.593717e-08 6.817563e-08 7.642496e-09
[2093,] 2.156730e-08 1.244656e-07 9.310004e-09
[2094,] 1.341533e-08 8.975985e-08 5.316743e-09
[2095,] 2.630772e-08 6.651489e-08 6.666735e-09
[2096,] 3.853421e-08 7.515067e-08 1.205043e-08
[2097,] 2.410101e-08 6.821341e-08 7.412802e-09
[2098,] 1.386502e-08 8.549388e-08 5.520962e-09
[2099,] 3.809491e-08 9.408879e-08 1.585651e-08
[2100,] 3.647135e-08 9.091195e-08 1.755673e-08
[2101,] 2.230654e-08 8.598471e-08 9.238510e-09
[2102,] 3.615528e-08 9.383517e-08 1.481027e-08
[2103,] 3.555589e-08 9.437614e-08 1.474370e-08
[2104,] 2.865590e-08 2.714426e-07 1.404552e-08
[2105,] 2.814499e-08 6.275658e-08 1.021713e-08
[2106,] 1.858168e-08 1.212213e-07 5.187647e-09
[2107,] 3.188484e-08 6.916334e-08 1.232594e-08
[2108,] 2.560098e-08 9.729919e-08 1.043148e-08
[2109,] 3.473855e-08 6.114232e-08 1.254738e-08
[2110,] 3.009619e-08 2.358107e-07 1.505265e-08
[2111,] 1.974992e-08 8.960022e-08 5.634872e-09
[2112,] 3.285336e-08 9.470590e-08 1.351433e-08
[2113,] 1.945805e-08 1.335294e-07 7.901221e-09
[2114,] 5.631457e-08 9.479180e-08 2.530646e-08
[2115,] 4.133854e-08 6.622495e-08 1.263438e-08
[2116,] 1.999975e-08 2.187077e-07 1.715791e-08
[2117,] 1.256081e-08 5.658945e-08 4.113383e-09
[2118,] 1.451760e-08 6.424432e-08 4.458058e-09
[2119,] 1.245880e-08 5.666724e-08 4.085720e-09
[2120,] 2.479677e-08 1.893392e-07 2.293541e-08
[2121,] 4.734770e-08 9.448849e-08 2.073086e-08
[2122,] 1.414916e-08 1.201100e-07 6.969033e-09
[2123,] 4.479423e-08 9.261094e-08 1.827655e-08
[2124,] 1.445947e-08 4.949724e-07 1.153190e-08
[2125,] 2.342277e-08 1.355257e-07 1.614943e-08
[2126,] 2.492636e-08 1.330194e-07 1.741592e-08
[2127,] 2.494061e-08 1.326434e-07 1.739081e-08
[2128,] 1.330503e-08 5.631741e-08 4.342851e-09
[2129,] 1.407871e-08 6.146331e-08 4.678451e-09
[2130,] 5.320056e-08 4.094157e-07 2.493914e-08
[2131,] 1.666750e-08 1.539682e-07 5.160918e-09
[2132,] 1.829260e-08 1.864196e-07 5.297822e-09
[2133,] 1.840657e-08 2.042800e-07 5.291524e-09
[2134,] 1.732535e-08 1.869967e-07 5.266898e-09
[2135,] 5.668835e-08 9.233780e-08 2.344853e-08
[2136,] 1.709479e-08 1.839247e-07 5.311981e-09
[2137,] 1.653974e-08 1.807691e-07 5.455778e-09
[2138,] 1.648970e-08 1.893498e-07 5.578078e-09
[2139,] 1.650129e-08 1.833824e-07 5.491153e-09
[2140,] 7.013730e-08 1.035292e-07 3.038807e-08
[2141,] 1.363288e-08 6.727726e-08 4.126657e-09
[2142,] 1.971697e-08 2.453679e-07 1.849239e-08
[2143,] 1.682764e-08 1.856781e-07 5.400224e-09
[2144,] 2.060037e-08 2.599594e-07 2.084496e-08
[2145,] 1.719706e-08 1.888861e-07 5.317528e-09
[2146,] 1.699812e-08 1.820650e-07 5.317547e-09
[2147,] 1.780248e-08 2.018751e-07 5.258154e-09
[2148,] 1.853323e-08 3.661699e-07 6.161909e-09
[2149,] 1.687083e-08 1.975474e-07 5.473469e-09
[2150,] 3.278768e-08 9.503211e-08 1.211383e-08
[2151,] 2.074140e-08 1.402795e-07 5.353054e-09
[2152,] 1.700241e-08 1.694636e-07 5.176844e-09
[2153,] 1.578354e-08 1.851496e-07 5.781035e-09
[2154,] 1.699574e-08 1.678227e-07 5.159717e-09
[2155,] 1.727860e-08 1.713660e-07 5.116999e-09
[2156,] 1.679123e-08 1.957427e-07 5.502001e-09
[2157,] 1.847777e-08 2.574248e-07 5.620222e-09
[2158,] 1.698259e-08 1.931809e-07 5.417027e-09
[2159,] 1.755358e-08 1.924034e-07 5.250871e-09
[2160,] 1.699886e-08 1.948583e-07 5.426551e-09
[2161,] 1.729359e-08 1.885821e-07 5.284725e-09
[2162,] 1.730414e-08 1.930468e-07 5.318381e-09
[2163,] 1.704775e-08 1.980282e-07 5.435624e-09
[2164,] 1.688188e-08 1.987261e-07 5.495381e-09
[2165,] 1.764924e-08 1.809646e-07 5.153266e-09
[2166,] 1.671890e-08 2.012755e-07 5.612946e-09
[2167,] 1.585094e-08 1.726680e-07 5.653976e-09
[2168,] 1.678066e-08 1.049623e-07 4.754719e-09
[2169,] 1.742420e-08 1.962853e-07 5.310315e-09
[2170,] 2.497110e-08 1.473465e-07 6.182047e-09
[2171,] 1.318928e-08 7.811151e-08 4.760900e-09
[2172,] 1.681665e-08 2.065390e-07 5.573534e-09
[2173,] 4.538839e-08 1.207715e-07 1.453522e-08
[2174,] 1.599764e-08 2.682894e-07 6.772980e-09
[2175,] 5.130464e-08 9.285248e-08 2.147522e-08
[2176,] 1.599728e-08 2.123912e-07 5.948261e-09
[2177,] 1.573056e-08 3.148654e-07 7.091178e-09
[2178,] 1.588523e-08 2.992129e-07 6.862400e-09
[2179,] 4.809646e-08 9.744069e-08 9.858932e-09
[2180,] 1.507553e-08 2.375911e-07 7.131918e-09
[2181,] 2.081554e-08 1.032575e-07 7.930319e-09
[2182,] 1.815521e-07 9.067564e-08 2.645907e-08
[2183,] 4.747677e-08 7.255536e-08 1.450841e-08
[2184,] 3.883510e-08 1.264588e-07 2.319082e-08
[2185,] 3.596756e-08 8.354225e-08 1.728846e-08
[2186,] 1.609657e-08 1.063895e-07 8.200044e-09
[2187,] 2.169338e-07 9.380404e-08 1.037002e-07
[2188,] 4.303934e-08 1.302878e-07 1.212740e-08
[2189,] 4.738260e-08 8.688171e-08 2.467023e-08
[2190,] 2.490292e-08 6.876869e-08 9.840071e-09
[2191,] 1.605862e-08 1.076155e-07 8.232582e-09
[2192,] 2.900682e-08 1.217297e-07 7.020504e-09
[2193,] 5.398013e-08 9.060750e-08 1.554328e-08
[2194,] 2.588672e-08 7.066949e-08 1.066338e-08
[2195,] 1.042378e-07 1.084652e-07 2.872604e-08
[2196,] 1.870003e-07 5.987567e-08 4.979632e-08
[2197,] 3.283512e-08 9.674229e-08 1.020199e-08
[2198,] 4.343505e-08 7.585963e-08 1.144231e-08
[2199,] 2.930295e-08 1.479280e-07 2.780938e-08
[2200,] 5.666974e-07 9.551101e-08 3.151082e-07
[2201,] 4.395452e-08 8.233682e-08 2.085358e-08
[2202,] 2.168343e-07 8.962190e-08 4.307291e-08
[2203,] 1.861571e-08 8.443522e-08 7.274086e-09
[2204,] 5.374841e-08 8.007744e-08 1.195335e-08
[2205,] 2.110783e-08 1.020435e-07 6.787338e-09
[2206,] 4.743091e-08 7.529877e-08 1.148992e-08
[2207,] 2.371193e-08 9.892215e-08 1.392055e-08
[2208,] 3.913487e-07 9.454530e-08 2.009885e-07
[2209,] 1.492660e-08 6.824147e-08 5.326942e-09
[2210,] 4.874688e-08 7.603235e-08 1.981001e-08
[2211,] 3.361716e-07 7.928659e-08 4.898348e-08
[2212,] 1.991483e-08 1.785441e-07 7.715995e-09
[2213,] 7.319721e-07 9.489332e-08 3.963461e-07
[2214,] 2.153896e-08 1.016318e-07 7.663151e-09
[2215,] 6.794418e-08 8.009711e-08 2.048018e-08
[2216,] 7.981253e-07 9.645863e-08 4.795866e-07
[2217,] 5.965237e-08 2.355648e-07 8.100434e-09
[2218,] 5.673354e-07 9.608071e-08 3.262843e-07
[2219,] 9.164572e-07 8.715231e-08 2.971630e-07
[2220,] 9.157639e-08 1.177539e-07 5.380205e-08
[2221,] 6.167394e-08 7.264570e-08 1.450210e-08
[2222,] 4.381562e-08 2.317641e-07 6.823582e-08
[2223,] 3.159403e-08 9.093930e-08 1.203803e-08
[2224,] 3.459542e-08 6.293291e-08 1.233656e-08
[2225,] 3.055041e-08 5.640054e-08 7.620053e-09
[2226,] 3.214578e-08 2.467966e-07 9.103923e-09
[2227,] 7.276778e-08 2.442358e-07 9.167956e-09
[2228,] 3.320170e-08 1.152458e-07 1.559615e-08
[2229,] 8.386993e-08 2.752255e-07 9.354458e-09
[2230,] 4.739318e-08 7.950372e-08 1.340684e-08
[2231,] 2.088437e-07 6.032226e-08 1.664903e-08
[2232,] 2.224951e-07 6.028453e-08 1.726481e-08
[2233,] 1.516316e-07 6.092856e-08 1.331235e-08
[2234,] 1.426573e-07 6.045032e-08 1.356926e-08
[2235,] 3.415224e-08 1.454909e-06 9.096170e-08
[2236,] 3.710933e-08 1.274289e-07 2.190766e-08
[2237,] 3.586592e-08 9.766968e-08 1.038313e-08
[2238,] 5.424776e-08 8.361944e-08 1.805611e-08
[2239,] 1.596877e-07 6.720500e-08 5.375204e-08
[2240,] 1.417612e-07 5.751659e-08 2.706241e-08
[2241,] 2.644010e-08 7.257478e-08 9.826350e-09
[2242,] 4.791211e-08 1.257684e-07 1.879270e-08
[2243,] 2.723903e-08 9.616516e-08 9.549018e-09
[2244,] 1.273172e-07 1.667636e-07 1.250927e-07
[2245,] 4.763623e-08 1.804991e-07 3.365253e-08
[2246,] 2.907571e-08 8.167843e-08 9.262151e-09
[2247,] 5.635629e-08 1.292620e-07 5.735680e-08
[2248,] 4.128948e-08 8.680536e-08 1.326229e-08
[2249,] 2.125796e-07 8.464297e-08 1.171936e-08
[2250,] 5.343111e-08 8.532966e-08 1.390961e-08
[2251,] 2.005909e-07 9.159559e-08 5.319487e-08
[2252,] 1.179381e-07 6.043284e-08 4.215677e-08
[2253,] 1.415960e-07 8.166442e-08 6.363391e-08
[2254,] 3.152615e-08 9.523147e-08 9.905195e-09
[2255,] 2.858743e-08 8.187911e-08 1.294059e-08
[2256,] 1.265507e-08 1.499394e-07 3.962518e-09
[2257,] 4.283211e-08 1.397930e-07 3.248349e-08
[2258,] 3.525603e-08 1.059230e-07 1.559812e-08
[2259,] 3.061813e-08 1.080169e-07 1.303783e-08
[2260,] 1.461094e-08 5.667351e-08 4.800818e-09
[2261,] 2.988507e-08 1.079716e-07 1.260625e-08
[2262,] 2.964231e-08 9.122007e-08 9.791923e-09
[2263,] 2.410991e-08 6.509418e-08 7.214792e-09
[2264,] 1.385070e-08 7.170081e-08 4.380052e-09
[2265,] 1.414469e-08 8.212820e-08 4.397224e-09
[2266,] 3.057647e-08 7.987421e-08 8.299350e-09
[2267,] 4.903743e-08 7.584021e-08 1.436008e-08
[2268,] 1.310027e-08 7.450395e-08 4.204219e-09
[2269,] 2.893546e-08 1.014132e-07 1.180139e-08
[2270,] 1.477109e-08 6.496721e-08 4.670806e-09
[2271,] 1.641527e-08 6.462049e-08 4.978523e-09
[2272,] 4.672955e-08 1.063517e-07 2.310081e-08
[2273,] 4.389160e-08 6.376581e-08 1.204877e-08
[2274,] 6.745896e-08 6.214864e-08 2.055155e-08
[2275,] 4.135051e-08 7.064823e-08 1.235218e-08
[2276,] 4.461503e-08 6.872454e-08 1.337580e-08
[2277,] 3.348677e-08 9.252656e-08 1.063315e-08
[2278,] 4.282689e-08 1.306276e-07 3.719465e-08
[2279,] 5.390360e-08 1.087092e-07 3.253170e-08
[2280,] 2.114795e-08 7.371472e-08 5.438856e-09
[2281,] 1.855055e-08 7.498357e-08 5.270422e-09
[2282,] 1.784581e-08 7.495434e-08 5.113502e-09
[2283,] 3.622672e-08 9.270858e-08 1.141835e-08
[2284,] 3.392996e-08 9.293944e-08 1.071734e-08
[2285,] 3.373123e-08 9.296637e-08 1.065638e-08
[2286,] 3.376311e-08 9.295070e-08 1.066721e-08
[2287,] 5.606783e-08 7.094404e-08 1.585373e-08
[2288,] 1.468991e-08 1.219967e-07 4.208676e-09
[2289,] 3.385152e-08 9.293230e-08 1.069599e-08
[2290,] 2.289083e-08 8.445162e-08 5.531530e-09
[2291,] 3.305450e-08 9.293887e-08 1.046178e-08
[2292,] 2.422172e-08 1.156651e-07 5.499842e-09
[2293,] 4.094129e-08 2.191106e-07 3.918339e-08
[2294,] 2.299713e-08 1.426799e-07 5.494684e-09
[2295,] 3.349307e-08 9.292803e-08 1.059138e-08
[2296,] 1.792906e-08 1.367760e-07 4.523622e-09
[2297,] 6.688683e-08 7.383739e-08 1.594647e-08
[2298,] 6.845451e-08 7.695746e-08 1.578991e-08
[2299,] 2.254827e-08 9.068163e-08 7.371017e-09
[2300,] 3.902378e-08 1.231034e-07 2.912165e-08
[2301,] 4.321662e-08 6.643640e-08 1.439510e-08
[2302,] 1.984873e-08 6.513449e-08 5.502693e-09
[2303,] 1.214027e-08 6.952959e-08 3.899785e-09
[2304,] 2.263696e-07 7.302756e-08 7.291734e-08
[2305,] 1.881661e-08 5.653860e-08 5.363340e-09
[2306,] 2.653733e-08 9.113591e-08 8.776172e-09
[2307,] 3.181638e-08 1.882553e-07 2.638232e-08
[2308,] 7.860688e-08 6.301006e-08 2.594946e-08
[2309,] 2.646981e-08 4.147916e-07 2.841880e-08
[2310,] 1.993625e-08 5.973591e-08 5.235534e-09
[2311,] 1.297891e-08 6.937277e-08 4.136318e-09
[2312,] 2.626400e-08 5.747824e-08 8.561554e-09
[2313,] 2.723522e-08 5.741608e-08 8.835225e-09
[2314,] 1.648080e-08 6.881436e-08 5.642071e-09
[2315,] 1.901431e-08 5.645931e-08 6.091181e-09
[2316,] 3.243169e-08 1.444041e-07 3.011287e-08
[2317,] 3.533746e-08 9.133407e-08 1.182467e-08
[2318,] 3.429076e-08 1.588650e-07 3.530720e-08
[2319,] 2.795908e-08 3.277421e-07 2.852162e-08
[2320,] 1.962794e-08 8.627781e-08 6.014903e-09
[2321,] 5.823700e-08 1.626779e-07 7.238974e-08
[2322,] 3.568231e-08 9.133211e-08 1.193935e-08
[2323,] 1.866128e-08 1.242420e-06 2.214143e-08
[2324,] 1.839358e-08 1.264293e-06 2.162774e-08
[2325,] 4.261861e-08 8.797523e-08 1.310897e-08
[2326,] 1.766375e-08 7.803942e-08 5.723620e-09
[2327,] 1.542022e-08 8.558128e-08 6.283128e-09
[2328,] 1.387619e-08 6.617383e-08 4.598030e-09
[2329,] 1.377556e-08 1.142686e-07 6.416899e-09
[2330,] 5.192232e-08 9.326993e-08 1.573807e-08
[2331,] 5.571868e-08 9.841580e-08 2.579207e-08
[2332,] 3.340815e-08 9.088943e-08 1.119114e-08
[2333,] 4.074270e-08 1.132736e-07 2.070665e-08
[2334,] 1.650779e-08 7.727815e-08 6.576629e-09
[2335,] 1.344106e-08 1.062133e-07 5.252639e-09
[2336,] 1.437521e-08 9.226629e-08 5.360065e-09
[2337,] 1.413947e-08 1.215334e-07 5.791259e-09
[2338,] 1.429588e-08 9.776374e-08 5.446265e-09
[2339,] 1.468631e-08 9.651980e-08 5.688277e-09
[2340,] 3.706639e-08 9.796662e-08 1.296252e-08
[2341,] 3.868162e-08 8.563288e-08 1.222111e-08
[2342,] 1.502256e-08 9.791367e-08 5.930256e-09
[2343,] 7.399414e-08 7.490590e-08 2.638460e-08
[2344,] 1.325936e-08 6.529560e-08 3.973641e-09
[2345,] 1.995558e-08 7.876854e-08 8.185717e-09
[2346,] 3.980132e-07 9.491286e-08 1.558129e-07
[2347,] 1.314520e-08 5.712488e-08 4.060035e-09
[2348,] 1.240037e-08 6.852727e-08 4.043708e-09
[2349,] 1.618030e-08 7.349355e-08 4.796817e-09
[2350,] 2.393747e-08 1.084222e-07 6.259735e-09
[2351,] 1.248230e-08 2.630100e-07 6.820855e-09
[2352,] 3.392515e-08 6.785539e-08 1.048192e-08
[2353,] 3.101685e-08 9.037485e-08 1.019548e-08
[2354,] 1.613676e-08 1.145335e-07 8.069461e-09
[2355,] 2.921944e-08 9.047491e-08 9.569959e-09
[2356,] 2.075658e-08 8.174674e-08 6.305423e-09
[2357,] 1.307191e-08 2.299873e-07 4.930673e-09
[2358,] 3.527482e-08 6.463807e-08 1.064284e-08
[2359,] 3.659516e-08 6.516036e-08 1.144016e-08
[2360,] 3.893053e-08 7.077217e-08 1.242164e-08
[2361,] 3.311635e-08 6.133191e-08 6.592348e-09
[2362,] 2.054482e-08 8.486912e-08 9.012612e-09
[2363,] 3.691108e-08 6.856801e-08 1.054894e-08
[2364,] 2.330825e-08 6.948172e-08 4.990600e-09
[2365,] 2.969673e-08 6.049066e-08 6.409740e-09
[2366,] 1.956114e-08 7.627042e-08 6.619631e-09
[2367,] 3.490596e-08 1.118915e-07 6.194032e-09
[2368,] 3.327421e-08 7.650262e-08 1.283836e-08
[2369,] 3.694527e-08 7.497197e-08 1.179263e-08
[2370,] 1.723920e-08 1.168486e-07 5.839061e-09
[2371,] 1.742018e-08 8.529783e-08 5.487874e-09
[2372,] 1.740476e-08 8.576728e-08 5.484276e-09
[2373,] 3.744891e-08 7.167272e-08 1.224682e-08
[2374,] 3.406135e-08 9.197439e-08 1.079412e-08
[2375,] 3.282197e-08 9.213365e-08 1.040279e-08
[2376,] 1.728619e-08 8.576672e-08 5.485677e-09
[2377,] 1.957027e-08 7.705393e-08 6.066146e-09
[2378,] 1.732482e-08 8.509870e-08 5.484442e-09
[2379,] 3.737642e-08 9.199118e-08 1.178740e-08
[2380,] 3.503774e-08 9.198216e-08 1.108644e-08
[2381,] 1.728471e-08 8.374690e-08 5.485254e-09
[2382,] 3.392936e-08 9.184461e-08 1.077073e-08
[2383,] 1.376759e-08 1.815179e-07 5.441626e-09
[2384,] 4.132284e-08 9.096492e-08 1.363759e-08
[2385,] 3.617931e-08 7.136647e-08 1.157038e-08
[2386,] 3.385951e-08 9.198216e-08 1.073251e-08
[2387,] 1.805441e-08 1.001304e-07 5.661459e-09
[2388,] 1.733408e-08 8.369982e-08 5.487615e-09
[2389,] 1.771515e-08 7.471316e-08 5.685668e-09
[2390,] 4.789835e-08 9.244704e-08 1.485017e-08
[2391,] 1.382744e-08 6.016744e-08 4.566776e-09
[2392,] 3.467629e-08 9.214349e-08 1.096152e-08
[2393,] 2.420778e-08 8.615663e-08 5.590487e-09
[2394,] 1.933402e-08 7.623471e-08 6.586124e-09
[2395,] 1.933975e-08 8.642246e-08 6.337405e-09
[2396,] 2.312159e-08 8.645736e-08 7.520217e-09
[2397,] 1.496052e-08 6.507994e-08 4.498108e-09
[2398,] 3.651186e-08 9.247605e-08 1.146610e-08
[2399,] 4.992107e-08 6.879275e-08 1.377296e-08
[2400,] 4.444405e-08 7.151488e-08 1.229497e-08
[2401,] 4.422006e-08 8.008241e-08 1.226675e-08
[2402,] 7.534523e-08 7.498814e-08 2.331691e-08
[2403,] 2.978513e-08 7.085400e-08 9.420765e-09
[2404,] 4.878683e-08 8.558681e-08 1.592669e-08
[2405,] 2.674696e-08 7.699109e-08 7.226900e-09
[2406,] 1.841444e-08 6.676585e-08 5.740912e-09
[2407,] 2.110173e-08 9.490546e-08 6.476622e-09
[2408,] 1.583710e-08 7.406145e-08 5.584263e-09
[2409,] 1.517684e-08 7.716137e-08 5.407367e-09
[2410,] 2.413585e-08 8.406132e-08 7.751244e-09
[2411,] 4.882825e-08 7.748653e-08 1.520334e-08
[2412,] 1.576049e-08 1.118153e-07 7.869151e-09
[2413,] 1.297936e-08 5.696219e-08 3.983664e-09
[2414,] 4.993606e-08 7.720407e-08 1.576538e-08
[2415,] 4.718183e-08 8.983013e-08 1.567881e-08
[2416,] 1.443208e-08 1.020155e-07 5.673415e-09
[2417,] 2.066300e-08 1.644554e-07 1.377523e-08
[2418,] 5.749592e-08 1.333391e-07 5.465783e-08
[2419,] 4.108561e-08 8.116311e-08 1.229614e-08
[2420,] 4.703551e-08 8.814491e-08 2.154054e-08
[2421,] 1.741043e-08 6.758199e-08 5.526427e-09
[2422,] 1.374588e-08 8.215067e-08 4.715731e-09
[2423,] 3.770569e-08 7.091115e-08 1.191454e-08
[2424,] 7.533607e-08 8.130752e-08 3.490315e-08
[2425,] 4.190949e-08 6.942080e-08 1.335459e-08
[2426,] 2.617412e-08 6.731840e-08 8.334886e-09
[2427,] 2.075998e-08 8.797028e-08 6.998438e-09
[2428,] 1.259767e-08 7.969481e-08 4.620042e-09
[2429,] 2.104083e-08 8.265372e-08 6.868789e-09
[2430,] 2.618195e-08 7.781918e-08 8.794456e-09
[2431,] 1.831695e-08 1.599192e-07 1.058411e-08
[2432,] 1.343983e-08 9.337783e-08 5.885175e-09
[2433,] 1.957089e-08 1.254411e-07 1.067125e-08
[2434,] 2.772967e-08 1.565298e-07 2.282125e-08
[2435,] 1.861076e-08 7.907777e-08 6.551184e-09
[2436,] 2.701139e-08 1.556578e-07 2.184416e-08
[2437,] 2.106039e-08 1.625854e-07 1.445591e-08
[2438,] 4.098631e-08 8.430844e-08 1.338334e-08
[2439,] 5.288479e-08 6.233223e-08 1.325558e-08
[2440,] 3.258791e-08 7.112718e-08 9.317421e-09
[2441,] 1.333739e-07 6.574306e-08 3.515053e-08
[2442,] 1.215895e-08 5.813045e-08 3.945356e-09
[2443,] 1.497691e-08 1.050263e-07 7.001207e-09
[2444,] 1.297323e-08 1.072731e-07 5.193196e-09
[2445,] 1.633253e-08 1.348249e-07 8.996257e-09
[2446,] 1.502007e-08 1.486178e-07 6.326157e-09
[2447,] 1.275007e-08 1.085906e-07 4.943590e-09
[2448,] 4.834879e-08 9.027653e-08 1.505548e-08
[2449,] 1.534681e-08 1.252426e-07 4.564607e-09
[2450,] 1.774141e-08 8.007476e-08 5.842844e-09
[2451,] 1.328152e-08 7.738399e-08 4.387851e-09
[2452,] 1.222621e-08 5.797182e-08 4.005402e-09
[2453,] 2.676849e-07 8.329926e-08 9.890780e-08
[2454,] 2.966681e-08 8.306422e-08 1.038135e-08
[2455,] 1.795931e-08 8.932128e-08 5.862035e-09
[2456,] 1.290292e-08 6.115317e-08 4.119096e-09
[2457,] 2.950010e-08 8.294897e-08 1.029926e-08
[2458,] 1.383712e-08 5.646627e-08 4.536537e-09
[2459,] 2.927224e-08 6.119627e-08 9.051055e-09
[2460,] 1.386115e-08 5.638197e-08 4.526345e-09
[2461,] 1.436151e-08 5.653289e-08 4.726100e-09
[2462,] 1.383051e-08 5.638363e-08 4.516861e-09
[2463,] 1.737426e-08 6.577138e-08 6.179544e-09
[2464,] 1.329213e-08 5.699978e-08 4.311904e-09
[2465,] 1.305622e-08 6.154417e-08 4.141172e-09
[2466,] 1.357372e-08 6.362651e-08 4.332508e-09
[2467,] 3.214439e-08 6.888078e-08 1.223058e-08
[2468,] 1.380785e-08 5.635159e-08 4.505365e-09
[2469,] 1.316762e-08 5.707070e-08 4.296822e-09
[2470,] 4.155231e-08 9.293911e-08 1.453002e-08
[2471,] 1.416818e-08 5.641189e-08 4.650285e-09
[2472,] 1.606264e-08 6.016748e-08 5.272701e-09
[2473,] 2.185276e-08 5.654299e-08 7.146182e-09
[2474,] 2.036211e-08 5.672592e-08 6.705766e-09
[2475,] 2.067060e-08 5.664732e-08 6.785502e-09
[2476,] 9.978489e-08 7.907325e-08 3.309391e-08
[2477,] 1.342748e-08 5.711849e-08 4.453841e-09
[2478,] 1.384999e-08 5.678008e-08 4.582246e-09
[2479,] 1.395281e-08 5.681914e-08 4.619535e-09
[2480,] 4.629440e-08 8.705382e-08 1.894374e-08
[2481,] 1.339382e-08 5.685609e-08 4.376183e-09
[2482,] 1.371206e-08 5.720801e-08 4.558493e-09
[2483,] 1.412460e-08 5.711809e-08 4.696260e-09
[2484,] 1.409808e-08 5.716479e-08 4.689653e-09
[2485,] 1.333750e-08 5.705373e-08 4.339406e-09
[2486,] 1.331325e-08 6.216569e-08 4.205073e-09
[2487,] 1.332621e-08 5.704215e-08 4.336925e-09
[2488,] 1.336725e-08 5.697151e-08 4.353618e-09
[2489,] 1.354261e-08 5.699342e-08 4.419592e-09
[2490,] 4.120599e-08 1.027939e-07 1.480171e-08
[2491,] 1.812507e-08 8.742322e-08 5.855695e-09
[2492,] 1.326963e-08 5.688188e-08 4.332106e-09
[2493,] 1.264383e-08 6.578953e-08 4.113340e-09
[2494,] 1.324433e-08 5.685497e-08 4.326099e-09
[2495,] 3.499742e-08 7.989367e-08 1.023764e-08
[2496,] 1.314697e-08 5.695540e-08 4.293502e-09
[2497,] 3.497732e-08 7.983924e-08 1.023603e-08
[2498,] 1.380604e-08 5.665763e-08 4.552084e-09
[2499,] 3.176649e-08 7.874759e-08 1.090766e-08
[2500,] 1.324787e-08 6.214894e-08 4.175077e-09
[2501,] 1.390078e-08 5.658543e-08 4.575824e-09
[2502,] 1.863439e-08 8.706699e-08 5.964100e-09
[2503,] 4.196203e-08 9.843057e-08 1.526115e-08
[2504,] 1.368163e-08 6.172715e-08 4.342867e-09
[2505,] 1.372679e-08 6.343004e-08 4.260415e-09
[2506,] 1.396569e-08 5.647451e-08 4.584234e-09
[2507,] 2.539682e-08 8.233584e-08 9.751458e-09
[2508,] 1.328047e-08 6.706359e-08 4.222308e-09
[2509,] 3.110654e-08 7.854088e-08 1.063572e-08
[2510,] 3.167298e-08 5.999233e-08 1.023383e-08
[2511,] 1.374630e-08 6.144199e-08 4.362625e-09
[2512,] 3.477450e-08 8.164408e-08 1.226108e-08
[2513,] 1.401674e-08 5.657282e-08 4.612196e-09
[2514,] 3.216212e-08 6.646101e-08 1.203587e-08
[2515,] 1.410587e-08 8.060720e-08 4.558591e-09
[2516,] 1.363873e-08 6.335370e-08 4.249151e-09
[2517,] 4.210728e-08 1.004111e-07 1.550442e-08
[2518,] 3.339871e-08 9.121847e-08 1.353265e-08
[2519,] 3.244858e-08 9.389359e-08 1.354757e-08
[2520,] 1.430515e-08 6.088237e-08 4.488556e-09
[2521,] 1.422992e-08 6.076307e-08 4.451226e-09
[2522,] 4.591378e-08 8.454575e-08 1.913194e-08
[2523,] 1.339736e-08 8.564213e-08 4.509889e-09
[2524,] 1.915362e-08 9.612674e-08 6.655642e-09
[2525,] 4.109783e-08 1.133430e-07 9.689423e-09
[2526,] 3.924248e-08 6.892647e-08 1.457172e-08
[2527,] 3.646448e-08 8.066381e-08 1.145707e-08
[2528,] 2.810706e-08 8.523697e-08 8.822197e-09
[2529,] 2.845501e-08 9.424851e-08 8.769463e-09
[2530,] 2.934140e-08 8.072247e-08 9.094239e-09
[2531,] 5.265697e-08 7.130586e-08 1.479728e-08
[2532,] 1.450046e-08 9.499584e-08 4.286993e-09
[2533,] 1.252918e-08 7.698660e-08 4.285794e-09
[2534,] 1.256426e-08 7.735792e-08 4.275343e-09
[2535,] 2.362201e-08 6.462312e-08 6.899697e-09
[2536,] 4.937936e-08 5.007808e-07 1.094899e-08
[2537,] 5.794763e-08 7.207524e-08 1.222125e-08
[2538,] 1.654011e-07 1.276980e-07 2.887579e-08
[2539,] 1.876778e-07 1.149966e-07 3.435762e-08
[2540,] 1.947898e-07 1.154658e-07 3.534452e-08
[2541,] 1.762131e-07 1.174133e-07 3.221807e-08
[2542,] 6.991924e-08 1.127588e-06 1.307898e-08
[2543,] 2.367762e-08 5.940309e-08 7.023158e-09
[2544,] 3.470715e-07 1.808484e-07 5.609945e-07
[2545,] 1.398979e-08 5.831618e-08 4.392959e-09
[2546,] 1.871312e-08 6.351510e-08 4.564577e-09
[2547,] 1.531116e-08 5.993060e-08 4.693565e-09
[2548,] 5.031394e-08 6.992758e-07 1.086528e-08
[2549,] 1.878511e-08 6.344254e-08 4.569755e-09
[2550,] 1.258553e-08 1.073356e-07 4.905274e-09
[2551,] 3.293183e-08 4.211357e-07 8.113729e-09
[2552,] 1.902888e-08 6.705974e-08 5.846493e-09
[2553,] 1.720806e-08 1.476757e-07 4.703874e-09
[2554,] 2.487970e-08 7.126626e-08 8.483258e-09
[2555,] 4.153451e-08 1.625016e-06 8.750042e-09
[2556,] 3.558734e-08 6.620374e-08 9.525499e-09
[2557,] 1.740069e-08 1.018889e-07 4.885268e-09
[2558,] 3.516562e-08 7.227572e-08 7.625162e-09
[2559,] 1.799516e-08 7.651407e-08 4.979858e-09
[2560,] 1.801277e-08 7.627302e-08 4.981299e-09
[2561,] 1.076073e-07 6.251815e-07 4.642441e-07
[2562,] 1.857672e-08 7.238522e-08 5.051572e-09
[2563,] 1.866642e-08 7.284360e-08 5.055255e-09
[2564,] 3.293420e-08 8.081708e-08 1.088787e-08
[2565,] 5.509743e-08 2.858038e-06 9.603046e-09
[2566,] 2.014473e-08 7.547126e-08 5.157610e-09
[2567,] 2.345011e-08 1.228223e-07 1.230908e-08
[2568,] 1.247612e-08 5.622406e-08 3.948022e-09
[2569,] 2.606754e-08 6.379155e-08 7.183332e-09
[2570,] 1.591573e-08 6.137383e-08 5.273583e-09
[2571,] 1.997298e-08 7.285212e-08 5.245421e-09
[2572,] 6.129505e-08 6.753164e-08 2.497538e-08
[2573,] 2.169332e-08 7.321346e-08 9.208921e-09
[2574,] 1.948452e-08 7.275354e-08 5.123070e-09
[2575,] 1.431106e-08 1.965744e-07 5.476030e-09
[2576,] 4.605614e-08 9.608967e-08 1.385155e-08
[2577,] 1.605612e-08 8.215695e-08 5.665078e-09
[2578,] 1.965289e-08 6.832436e-08 5.259574e-09
[2579,] 1.778353e-08 5.816439e-08 5.528087e-09
[2580,] 1.870953e-08 1.485404e-07 6.134981e-09
[2581,] 1.595891e-08 1.212018e-07 6.772925e-09
[2582,] 1.649425e-08 7.407003e-08 5.338345e-09
[2583,] 1.957162e-08 9.233485e-08 1.025079e-08
[2584,] 2.039025e-08 7.613003e-08 8.991359e-09
[2585,] 5.938820e-08 1.069565e-07 2.750336e-08
[2586,] 1.356116e-08 6.108687e-08 4.312564e-09
[2587,] 1.822399e-08 1.299510e-07 6.151764e-09
[2588,] 1.430215e-08 6.402191e-08 4.483823e-09
[2589,] 1.592184e-08 8.091300e-08 4.938551e-09
[2590,] 1.647574e-08 7.276419e-08 5.330774e-09
[2591,] 1.384963e-08 6.347993e-08 4.373545e-09
[2592,] 1.391540e-08 6.320067e-08 4.396597e-09
[2593,] 5.577020e-08 1.100683e-07 2.646275e-08
[2594,] 8.263596e-08 8.179897e-08 3.187200e-08
[2595,] 1.367354e-08 6.342658e-08 4.329862e-09
[2596,] 7.947288e-08 8.071624e-08 2.987224e-08
[2597,] 8.364343e-08 8.088038e-08 3.165102e-08
[2598,] 8.297875e-08 8.204358e-08 3.215915e-08
[2599,] 1.397181e-08 6.318320e-08 4.410743e-09
[2600,] 1.398163e-08 6.352125e-08 4.407388e-09
[2601,] 8.065498e-08 8.212982e-08 3.125545e-08
[2602,] 2.082814e-08 7.077218e-08 7.252075e-09
[2603,] 5.878742e-08 1.037361e-07 2.576477e-08
[2604,] 1.676582e-08 7.210628e-08 5.360997e-09
[2605,] 7.983385e-08 8.205122e-08 3.084353e-08
[2606,] 2.140663e-08 1.006003e-07 8.037381e-09
[2607,] 1.244978e-08 9.145951e-08 3.915308e-09
[2608,] 1.164457e-07 1.195944e-07 8.260424e-08
[2609,] 2.111458e-08 1.013305e-07 7.900762e-09
[2610,] 1.524859e-08 7.118190e-08 5.304357e-09
[2611,] 2.152079e-08 7.699683e-08 7.856684e-09
[2612,] 2.087925e-08 7.657037e-08 7.537194e-09
[2613,] 5.977934e-08 1.023732e-07 2.576668e-08
[2614,] 1.700467e-08 7.370452e-08 5.464319e-09
[2615,] 1.545681e-08 8.949288e-08 6.049275e-09
[2616,] 1.385884e-08 1.094194e-07 5.897075e-09
[2617,] 1.573722e-08 9.016501e-08 6.258959e-09
[2618,] 1.551420e-08 9.100970e-08 6.148897e-09
[2619,] 1.846059e-08 6.925115e-08 6.859512e-09
[2620,] 1.444327e-08 7.308204e-08 4.401591e-09
[2621,] 1.445045e-08 7.145062e-08 4.750436e-09
[2622,] 1.955156e-08 8.485704e-08 6.412991e-09
[2623,] 1.390133e-08 7.243394e-08 4.676775e-09
[2624,] 4.494343e-08 6.552029e-08 1.541257e-08
[2625,] 2.160871e-08 8.900834e-08 7.523154e-09
[2626,] 1.370836e-08 7.721087e-08 4.846188e-09
[2627,] 4.958105e-07 1.375125e-07 5.100828e-07
[2628,] 4.758140e-08 9.750518e-08 3.161818e-08
[2629,] 5.117990e-08 6.941140e-08 1.641182e-08
[2630,] 3.608928e-07 1.385276e-07 3.735015e-07
[2631,] 3.469119e-08 8.282803e-08 1.048172e-08
[2632,] 2.343535e-08 8.967945e-08 1.072561e-08
[2633,] 3.629423e-07 1.362119e-07 3.695713e-07
[2634,] 3.011744e-08 4.720885e-07 1.901709e-08
[2635,] 4.006790e-07 9.566567e-08 1.597965e-07
[2636,] 1.813802e-08 1.515892e-07 5.404085e-09
[2637,] 2.105404e-08 6.956610e-08 6.894815e-09
[2638,] 3.898502e-08 6.529006e-08 1.191241e-08
[2639,] 2.427698e-08 1.194693e-07 1.487054e-08
[2640,] 2.114453e-08 6.954207e-08 6.924516e-09
[2641,] 6.530709e-08 8.376974e-08 2.728986e-08
[2642,] 2.280715e-08 9.347852e-08 1.080366e-08
[2643,] 2.070612e-08 6.956343e-08 6.795757e-09
[2644,] 2.103259e-08 6.991760e-08 6.960103e-09
[2645,] 2.095632e-08 6.969826e-08 6.909324e-09
[2646,] 2.108277e-08 6.958680e-08 6.933903e-09
[2647,] 2.071272e-08 7.009353e-08 6.870350e-09
[2648,] 2.351755e-08 9.136227e-08 1.104776e-08
[2649,] 6.011317e-07 1.423209e-07 6.426521e-07
[2650,] 6.349107e-07 1.407879e-07 6.689041e-07
[2651,] 2.157725e-08 7.723811e-08 7.249403e-09
[2652,] 6.106882e-07 1.415252e-07 6.480722e-07
[2653,] 1.986496e-08 6.952510e-08 6.520158e-09
[2654,] 1.996317e-08 7.040687e-08 6.638611e-09
[2655,] 1.962513e-08 7.039245e-08 6.511224e-09
[2656,] 5.408208e-07 1.514516e-07 6.312878e-07
[2657,] 8.528274e-08 1.152266e-07 4.679297e-08
[2658,] 2.789702e-08 6.071667e-08 6.602565e-09
[2659,] 4.574469e-08 1.008874e-07 1.256284e-08
[2660,] 8.703640e-08 1.033408e-07 4.590310e-08
[2661,] 4.645744e-08 8.297132e-08 1.452778e-08
[2662,] 1.276907e-08 7.618955e-08 4.321861e-09
[2663,] 1.319229e-08 8.365933e-07 6.629749e-09
[2664,] 3.494546e-08 8.202179e-08 1.062943e-08
[2665,] 1.695416e-07 9.127514e-08 5.917873e-08
[2666,] 3.072138e-08 8.168476e-08 9.405249e-09
[2667,] 4.061936e-08 7.017093e-08 1.310536e-08
[2668,] 3.392895e-08 6.790371e-08 7.646063e-09
[2669,] 2.912080e-08 1.735468e-07 3.051584e-08
[2670,] 2.072354e-08 8.046799e-08 6.919363e-09
[2671,] 1.352490e-08 5.888430e-08 4.280367e-09
[2672,] 1.257696e-08 7.826428e-08 4.244987e-09
[2673,] 1.836350e-08 8.460504e-08 5.919256e-09
[2674,] 7.442629e-08 2.266657e-07 7.495873e-08
[2675,] 1.837953e-08 8.536018e-08 5.925290e-09
[2676,] 1.836725e-08 8.477468e-08 5.925715e-09
[2677,] 1.449601e-08 8.498096e-08 4.221841e-09
[2678,] 2.220407e-08 1.165138e-07 6.753659e-09
[2679,] 1.898222e-08 9.984110e-08 6.054666e-09
[2680,] 1.906340e-08 8.049018e-08 6.002663e-09
[2681,] 1.402689e-08 6.409778e-08 4.251817e-09
[2682,] 3.200196e-08 8.102748e-08 8.501780e-09
[2683,] 1.235460e-08 8.940132e-08 3.938387e-09
[2684,] 1.274681e-08 7.572867e-08 4.464436e-09
[2685,] 1.403338e-08 1.182553e-07 6.979597e-09
[2686,] 1.278534e-08 7.611107e-08 4.511620e-09
[2687,] 3.024109e-08 8.665770e-08 7.972531e-09
[2688,] 1.286749e-08 7.013318e-08 4.409663e-09
[2689,] 2.181500e-08 9.553152e-08 8.138074e-09
[2690,] 1.436614e-08 7.974508e-08 5.695528e-09
[2691,] 1.372238e-08 6.138348e-08 4.318953e-09
[2692,] 1.277884e-08 7.669327e-08 4.521166e-09
[2693,] 1.263716e-08 6.942873e-08 4.174142e-09
[2694,] 1.287322e-08 6.930934e-08 4.365863e-09
[2695,] 1.390195e-08 1.022179e-07 6.299022e-09
[2696,] 1.473387e-08 1.072981e-07 5.708169e-09
[2697,] 1.294615e-08 7.270578e-08 4.526250e-09
[2698,] 1.295346e-08 7.615052e-08 4.637914e-09
[2699,] 1.200816e-08 1.562089e-07 5.166964e-09
[2700,] 1.292155e-08 7.358620e-08 4.548815e-09
[2701,] 1.261732e-08 6.558927e-08 4.091251e-09
[2702,] 4.366034e-08 8.463916e-08 1.382061e-08
[2703,] 1.947216e-08 7.615141e-08 6.374717e-09
[2704,] 2.518001e-08 8.854045e-08 9.003040e-09
[2705,] 1.361330e-08 8.223256e-07 7.132641e-09
[2706,] 2.663533e-08 7.367418e-08 8.111685e-09
[2707,] 1.945661e-08 7.604814e-08 6.379345e-09
[2708,] 1.951753e-08 7.609322e-08 6.354956e-09
[2709,] 7.058762e-08 1.995921e-07 5.571788e-08
[2710,] 1.938689e-08 7.541908e-08 6.404131e-09
[2711,] 3.695671e-08 8.188742e-08 1.218723e-08
[2712,] 8.591793e-08 8.690789e-08 2.847264e-08
[2713,] 2.398485e-08 8.766393e-08 8.372973e-09
[2714,] 1.261422e-08 7.487021e-08 4.253802e-09
[2715,] 1.463853e-08 8.430219e-08 5.011200e-09
[2716,] 1.960277e-08 8.478789e-08 5.950746e-09
[2717,] 6.995111e-08 2.091823e-07 5.665269e-08
[2718,] 7.436540e-08 2.011187e-07 6.043553e-08
[2719,] 1.260636e-08 8.738205e-08 4.301142e-09
[2720,] 3.195912e-08 8.530174e-08 8.272476e-09
[2721,] 3.110236e-08 9.255647e-08 7.967781e-09
[2722,] 1.206396e-08 6.924534e-08 4.001189e-09
[2723,] 1.954817e-08 7.510598e-08 6.337121e-09
[2724,] 2.552758e-08 1.557190e-06 7.197413e-09
[2725,] 2.805177e-08 7.358707e-08 8.488305e-09
[2726,] 1.332223e-08 6.750549e-08 4.250893e-09
[2727,] 1.964350e-08 7.512444e-08 6.326398e-09
[2728,] 6.967039e-08 2.298216e-07 6.000339e-08
[2729,] 9.127512e-08 9.198230e-08 3.220139e-08
[2730,] 5.907356e-08 2.169383e-07 4.449060e-08
[2731,] 3.264565e-08 9.077117e-08 8.243603e-09
[2732,] 2.846735e-08 1.372286e-07 1.326662e-08
[2733,] 3.427404e-08 8.902354e-08 1.018215e-08
[2734,] 1.296226e-08 8.692087e-08 4.312103e-09
[2735,] 4.775454e-08 8.654239e-08 1.499059e-08
[2736,] 5.584235e-07 7.574153e-08 8.703084e-08
[2737,] 2.891159e-08 8.433464e-08 8.942568e-09
[2738,] 1.673737e-08 6.080762e-07 1.193662e-08
[2739,] 7.375947e-07 7.774471e-08 2.039203e-07
[2740,] 4.855637e-08 1.131744e-07 1.381736e-08
[2741,] 5.456075e-08 7.700206e-08 1.525253e-08
[2742,] 6.106832e-08 7.515460e-08 1.704887e-08
[2743,] 7.835483e-07 7.828194e-08 2.286133e-07
[2744,] 4.001969e-08 6.509763e-08 1.258252e-08
[2745,] 3.371786e-08 1.050873e-07 1.480753e-08
[2746,] 7.669682e-07 7.757076e-08 2.093126e-07
[2747,] 8.993597e-08 7.662017e-08 2.799050e-08
[2748,] 1.256502e-07 7.668980e-08 3.889954e-08
[2749,] 8.795212e-07 7.749627e-08 2.359212e-07
[2750,] 9.729339e-07 7.772522e-08 2.671655e-07
[2751,] 4.111245e-08 8.341208e-08 1.181964e-08
[2752,] 5.372375e-08 6.962448e-08 1.547908e-08
[2753,] 4.243109e-08 8.233253e-08 1.223012e-08
[2754,] 2.388284e-08 8.261866e-08 1.117990e-08
[2755,] 1.309496e-06 7.724626e-08 2.604514e-07
[2756,] 2.216771e-06 8.464641e-08 9.618713e-07
[2757,] 6.044681e-06 5.764071e-08 1.167863e-06
[2758,] 1.840707e-06 6.169799e-08 1.794527e-07
[2759,] 6.755471e-08 1.034407e-07 3.081018e-08
[2760,] 1.495072e-08 6.550515e-08 4.797058e-09
[2761,] 1.498639e-08 5.651058e-08 4.866824e-09
[2762,] 1.590111e-07 1.038840e-07 1.165341e-07
[2763,] 6.763794e-08 8.032110e-08 2.392467e-08
[2764,] 1.357410e-08 8.967713e-08 4.279633e-09
[2765,] 1.338973e-08 7.313782e-08 4.380565e-09
[2766,] 2.308994e-07 7.706137e-08 5.095092e-08
[2767,] 3.374995e-08 9.057683e-08 1.129636e-08
[2768,] 2.430529e-07 7.820675e-08 5.286133e-08
[2769,] 4.764931e-08 9.255659e-08 1.942416e-08
[2770,] 2.290663e-07 8.417771e-08 4.785310e-08
[2771,] 3.108099e-07 8.511221e-08 6.273226e-08
[2772,] 2.361824e-07 8.877647e-08 4.707266e-08
[2773,] 1.263508e-08 9.141506e-08 4.108332e-09
[2774,] 2.233351e-07 8.561115e-08 4.570749e-08
[2775,] 2.190738e-07 8.836801e-08 4.410396e-08
[2776,] 7.550712e-07 8.501323e-08 1.335801e-07
[2777,] 1.300446e-08 7.592565e-08 4.190806e-09
[2778,] 1.873027e-07 9.432213e-08 4.116577e-08
[2779,] 2.153371e-07 8.917402e-08 4.322374e-08
[2780,] 1.250124e-08 8.514645e-08 4.112415e-09
[2781,] 3.149671e-08 9.050140e-08 1.050398e-08
[2782,] 2.319647e-07 7.305596e-08 5.185862e-08
[2783,] 1.704240e-08 7.219318e-08 5.163889e-09
[2784,] 1.745063e-07 9.893204e-08 4.026353e-08
[2785,] 1.249414e-08 9.124166e-08 4.133556e-09
[2786,] 5.070322e-06 1.154299e-07 4.315503e-07
[2787,] 6.692519e-08 1.075787e-07 1.881856e-08
[2788,] 1.583901e-07 5.865967e-08 4.420764e-08
[2789,] 3.191156e-05 6.361225e-08 7.146701e-06
[2790,] 1.689063e-08 1.128433e-07 6.709973e-09
[2791,] 1.137194e-05 5.905256e-08 2.190676e-06
[2792,] 2.798565e-07 5.951795e-08 8.414556e-08
[2793,] 6.287864e-07 5.954915e-08 1.376228e-07
[2794,] 7.415693e-07 5.868561e-08 1.976625e-07
[2795,] 1.275848e-04 6.821729e-08 1.116079e-05
[2796,] 1.666647e-08 9.526631e-08 5.820453e-09
[2797,] 3.075876e-05 5.987867e-08 5.235625e-06
[2798,] 3.909742e-05 6.031514e-08 6.263873e-06
[2799,] 9.918139e-08 8.863216e-08 2.008046e-08
[2800,] 1.254012e-08 6.698369e-08 4.074969e-09
[2801,] 9.393693e-08 8.932668e-08 1.933317e-08
[2802,] 9.543597e-08 8.874877e-08 1.960533e-08
[2803,] 9.819617e-08 8.766343e-08 2.013869e-08
[2804,] 9.826504e-08 8.766343e-08 2.014731e-08
[2805,] 1.365262e-08 1.026489e-07 4.269450e-09
[2806,] 9.454980e-08 8.844904e-08 1.909786e-08
[2807,] 8.859311e-08 9.325502e-08 1.792368e-08
[2808,] 4.206608e-08 6.227437e-08 1.209607e-08
[2809,] 6.541294e-08 7.137576e-08 2.704792e-08
[2810,] 1.072525e-07 1.114054e-07 2.018178e-08
[2811,] 5.724546e-08 6.318821e-08 1.476575e-08
[2812,] 1.579622e-07 9.099870e-08 5.376010e-08
[2813,] 1.293483e-08 1.631716e-07 4.122893e-09
[2814,] 1.367378e-08 1.679646e-07 4.196739e-09
[2815,] 1.771000e-08 1.444194e-07 7.192088e-09
[2816,] 1.701637e-08 8.938653e-08 5.738787e-09
[2817,] 4.092249e-08 9.319001e-08 1.379445e-08
[2818,] 1.368609e-07 9.664121e-08 3.237865e-08
[2819,] 9.884771e-05 8.472780e-08 2.527941e-05
[2820,] 2.178270e-04 9.105258e-08 6.253276e-05
[2821,] 2.166674e-08 7.684866e-08 5.796917e-09
[2822,] 4.125769e-08 9.087758e-08 1.396912e-08
[2823,] 2.136480e-08 7.661387e-08 5.737372e-09
[2824,] 2.009225e-08 2.716623e-07 8.711394e-09
[2825,] 3.514922e-08 1.515241e-07 1.493604e-08
[2826,] 1.256128e-07 9.734947e-08 2.982186e-08
[2827,] 4.115696e-08 9.092620e-08 1.391327e-08
[2828,] 3.709113e-08 6.361007e-08 1.206240e-08
[2829,] 3.994191e-08 8.392776e-08 1.298676e-08
[2830,] 8.777816e-06 8.144042e-08 1.514409e-06
[2831,] 6.383269e-08 5.989779e-08 1.526893e-08
[2832,] 2.281164e-05 7.155111e-08 4.236224e-06
[2833,] 2.198658e-08 7.733621e-08 5.855551e-09
[2834,] 3.614739e-08 6.437015e-08 1.214535e-08
[2835,] 3.746756e-08 6.545700e-08 1.351387e-08
[2836,] 3.070759e-08 8.505993e-08 8.759411e-09
[2837,] 7.273224e-08 6.012073e-08 1.662867e-08
[2838,] 8.352342e-06 8.615653e-08 2.833887e-06
[2839,] 3.143847e-08 8.618665e-08 8.904629e-09
[2840,] 1.598030e-08 6.075842e-08 5.346183e-09
[2841,] 7.639320e-08 6.171380e-08 1.630168e-08
[2842,] 2.387358e-08 7.716984e-08 6.243055e-09
[2843,] 7.055496e-08 6.004833e-08 1.625734e-08
[2844,] 6.924005e-08 6.020950e-08 1.589308e-08
[2845,] 3.124274e-08 8.582976e-08 8.867279e-09
[2846,] 4.115737e-08 9.107093e-08 1.391493e-08
[2847,] 3.500229e-08 7.700608e-08 1.127932e-08
[2848,] 6.628492e-08 5.997429e-08 1.563564e-08
[2849,] 2.177839e-08 7.733577e-08 5.812830e-09
[2850,] 7.561861e-08 8.939390e-08 2.562069e-08
[2851,] 4.101192e-08 9.125124e-08 1.381082e-08
[2852,] 2.171006e-08 7.764704e-08 5.789755e-09
[2853,] 4.142376e-08 9.075434e-08 1.406535e-08
[2854,] 4.135570e-08 9.123580e-08 1.405959e-08
[2855,] 2.015646e-08 3.747766e-07 6.315560e-09
[2856,] 1.110563e-07 8.108517e-08 2.824010e-08
[2857,] 4.139399e-08 9.146680e-08 1.409976e-08
[2858,] 1.449709e-05 8.012683e-08 4.949104e-06
[2859,] 2.104496e-08 7.537922e-08 5.714497e-09
[2860,] 4.144342e-08 9.120719e-08 1.411245e-08
[2861,] 1.438722e-05 8.018254e-08 4.930511e-06
[2862,] 1.728244e-08 8.754815e-08 5.838307e-09
[2863,] 3.112918e-08 8.561366e-08 8.841884e-09
[2864,] 6.521364e-08 6.091320e-08 1.478482e-08
[2865,] 4.442280e-08 6.484397e-08 1.362898e-08
[2866,] 3.175894e-08 8.586284e-08 8.993257e-09
[2867,] 4.118123e-08 9.121668e-08 1.393533e-08
[2868,] 1.733181e-08 8.744410e-08 5.852749e-09
[2869,] 5.782942e-07 9.203918e-08 2.870483e-07
[2870,] 9.223201e-06 7.702904e-08 2.352194e-06
[2871,] 9.493185e-08 8.118800e-08 2.377341e-08
[2872,] 3.497806e-08 6.452986e-08 1.184120e-08
[2873,] 1.754371e-08 7.752462e-08 5.134200e-09
[2874,] 6.497921e-08 6.013817e-08 1.491225e-08
[2875,] 6.808922e-08 5.998907e-08 1.561211e-08
[2876,] 1.721729e-08 8.713071e-08 5.763081e-09
[2877,] 1.720529e-08 7.872547e-08 5.027468e-09
[2878,] 4.225923e-08 6.819873e-08 1.630046e-08
[2879,] 4.225487e-08 7.025807e-08 1.598339e-08
[2880,] 6.014639e-08 6.013882e-08 1.389740e-08
[2881,] 1.704685e-08 1.157691e-07 4.734301e-09
[2882,] 6.800645e-08 6.093998e-08 1.827750e-08
[2883,] 5.509643e-08 1.044774e-07 1.604012e-08
[2884,] 2.460448e-08 9.774934e-08 6.922893e-09
[2885,] 4.747617e-08 7.718559e-08 2.033756e-08
[2886,] 4.244162e-08 7.888013e-08 2.017695e-08
[2887,] 4.579254e-08 7.930046e-08 2.055568e-08
[2888,] 4.585972e-08 7.675204e-08 1.943915e-08
[2889,] 4.274406e-08 7.374257e-08 1.765376e-08
[2890,] 4.180639e-08 7.353807e-08 1.718405e-08
[2891,] 4.247114e-08 7.321723e-08 1.731401e-08
[2892,] 6.011484e-08 9.223880e-08 2.196947e-08
[2893,] 2.230431e-08 1.007245e-07 6.334148e-09
[2894,] 5.163623e-08 8.305703e-08 1.765755e-08
[2895,] 1.268355e-05 7.806194e-08 3.226703e-06
[2896,] 7.545686e-08 1.235984e-07 7.187779e-08
[2897,] 8.757244e-08 6.040615e-08 1.812024e-08
[2898,] 8.349711e-08 6.005741e-08 1.774906e-08
[2899,] 8.810751e-08 5.935718e-08 2.077111e-08
[2900,] 9.998141e-08 6.577092e-08 2.923668e-08
[2901,] 1.279402e-08 7.184447e-08 4.165822e-09
[2902,] 6.610638e-08 7.952399e-08 1.725675e-08
[2903,] 1.284704e-08 7.326186e-08 4.171060e-09
[2904,] 1.585355e-08 2.817326e-07 4.542423e-09
[2905,] 9.001256e-08 5.937841e-08 2.102493e-08
[2906,] 8.654194e-08 5.976825e-08 2.144804e-08
[2907,] 9.616409e-08 5.969997e-08 2.336256e-08
[2908,] 1.699660e-08 8.721825e-08 5.667809e-09
[2909,] 8.875091e-08 5.966903e-08 2.170019e-08
[2910,] 9.022746e-08 5.942900e-08 2.132776e-08
[2911,] 6.660451e-08 9.222428e-08 2.080311e-08
[2912,] 8.647474e-08 5.982788e-08 2.155028e-08
[2913,] 2.019977e-08 9.435176e-08 5.916428e-09
[2914,] 5.287910e-06 7.621300e-08 1.108208e-06
[2915,] 9.189121e-08 5.960118e-08 2.231828e-08
[2916,] 3.953486e-06 7.624008e-08 8.434968e-07
[2917,] 1.616674e-08 9.168185e-08 4.638519e-09
[2918,] 4.573120e-08 1.199036e-07 9.195180e-09
```
