## Supplementary material for "Characterization of shared and ancestry-specific signals driving complex traits using multi-ancestry fine-mapping": s1_data.bim

```
1	chr1:204233834:T:C	0	204233834	C	T
1	chr1:204235179:A:G	0	204235179	G	A
1	chr1:204235610:C:T	0	204235610	T	C
1	chr1:204235616:T:C	0	204235616	C	T
1	chr1:204237081:T:C	0	204237081	C	T
1	chr1:204237152:G:T	0	204237152	T	G
1	chr1:204237167:G:A	0	204237167	A	G
1	chr1:204237524:G:T	0	204237524	T	G
1	chr1:204238780:C:T	0	204238780	T	C
1	chr1:204238836:A:G	0	204238836	G	A
1	chr1:204239414:T:C	0	204239414	C	T
1	chr1:204240391:T:A	0	204240391	A	T
1	chr1:204240561:A:C	0	204240561	C	A
1	chr1:204241622:C:A	0	204241622	A	C
1	chr1:204241663:G:A	0	204241663	A	G
1	chr1:204242120:T:G	0	204242120	G	T
1	chr1:204242797:T:C	0	204242797	C	T
1	chr1:204242968:A:G	0	204242968	G	A
1	chr1:204243433:C:T	0	204243433	T	C
1	chr1:204243575:C:T	0	204243575	T	C
1	chr1:204243843:T:C	0	204243843	C	T
1	chr1:204243881:C:T	0	204243881	T	C
1	chr1:204243930:C:T	0	204243930	T	C
1	chr1:204244164:C:A	0	204244164	A	C
1	chr1:204244278:C:T	0	204244278	T	C
1	chr1:204244384:A:AC	0	204244384	AC	A
1	chr1:204244586:G:C	0	204244586	C	G
1	chr1:204245230:C:A	0	204245230	A	C
1	chr1:204246197:C:T	0	204246197	T	C
1	chr1:204246302:T:C	0	204246302	C	T
1	chr1:204246761:C:T	0	204246761	T	C
1	chr1:204247282:C:T	0	204247282	T	C
1	chr1:204247340:C:T	0	204247340	T	C
1	chr1:204247473:G:A	0	204247473	A	G
1	chr1:204247634:C:T	0	204247634	T	C
1	chr1:204248018:A:G	0	204248018	G	A
1	chr1:204248059:G:A	0	204248059	A	G
1	chr1:204249505:G:C	0	204249505	C	G
1	chr1:204249724:A:G	0	204249724	G	A
1	chr1:204250129:C:G	0	204250129	G	C
1	chr1:204250350:TGAG:T	0	204250350	T	TGAG
1	chr1:204250693:C:T	0	204250693	T	C
1	chr1:204251104:T:C	0	204251104	C	T
1	chr1:204251234:G:A	0	204251234	A	G
1	chr1:204251904:C:T	0	204251904	T	C
1	chr1:204252714:C:A	0	204252714	A	C
1	chr1:204252890:T:C	0	204252890	C	T
1	chr1:204254167:C:T	0	204254167	T	C
1	chr1:204260924:A:G	0	204260924	G	A
1	chr1:204261453:G:A	0	204261453	A	G
1	chr1:204261833:A:C	0	204261833	C	A
1	chr1:204264326:A:G	0	204264326	G	A
1	chr1:204264582:T:C	0	204264582	C	T
1	chr1:204264611:T:C	0	204264611	C	T
1	chr1:204264648:A:G	0	204264648	G	A
1	chr1:204266495:T:C	0	204266495	C	T
1	chr1:204267092:A:G	0	204267092	G	A
1	chr1:204267232:G:A	0	204267232	A	G
1	chr1:204267249:A:G	0	204267249	G	A
1	chr1:204267985:TC:T	0	204267985	T	TC
1	chr1:204268288:C:T	0	204268288	T	C
1	chr1:204268819:A:C	0	204268819	C	A
1	chr1:204269275:G:A	0	204269275	A	G
1	chr1:204269377:C:T	0	204269377	T	C
1	chr1:204269569:C:T	0	204269569	T	C
1	chr1:204270399:G:A	0	204270399	A	G
1	chr1:204270441:C:A	0	204270441	A	C
1	chr1:204270475:T:C	0	204270475	C	T
1	chr1:204270673:C:T	0	204270673	T	C
1	chr1:204270993:G:A	0	204270993	A	G
1	chr1:204271024:C:G	0	204271024	G	C
1	chr1:204271054:C:T	0	204271054	T	C
1	chr1:204271189:C:T	0	204271189	T	C
1	chr1:204271523:T:C	0	204271523	C	T
1	chr1:204271646:G:A	0	204271646	A	G
1	chr1:204271996:C:A	0	204271996	A	C
1	chr1:204272044:C:T	0	204272044	T	C
1	chr1:204272379:C:T	0	204272379	T	C
1	chr1:204272597:C:T	0	204272597	T	C
1	chr1:204272928:G:A	0	204272928	A	G
1	chr1:204273134:C:T	0	204273134	T	C
1	chr1:204273603:C:A	0	204273603	A	C
1	chr1:204273710:A:C	0	204273710	C	A
1	chr1:204273996:C:A	0	204273996	A	C
1	chr1:204274069:G:A	0	204274069	A	G
1	chr1:204274604:C:G	0	204274604	G	C
1	chr1:204275345:C:T	0	204275345	T	C
1	chr1:204275433:T:C	0	204275433	C	T
1	chr1:204275582:G:A	0	204275582	A	G
1	chr1:204277152:T:C	0	204277152	C	T
1	chr1:204277814:G:A	0	204277814	A	G
1	chr1:204277838:A:G	0	204277838	G	A
1	chr1:204278260:T:C	0	204278260	C	T
1	chr1:204278650:T:G	0	204278650	G	T
1	chr1:204280591:T:C	0	204280591	C	T
1	chr1:204280949:C:T	0	204280949	T	C
1	chr1:204281120:G:A	0	204281120	A	G
1	chr1:204281626:G:A	0	204281626	A	G
1	chr1:204281766:C:G	0	204281766	G	C
1	chr1:204281864:T:G	0	204281864	G	T
1	chr1:204282626:A:G	0	204282626	G	A
1	chr1:204283775:G:A	0	204283775	A	G
1	chr1:204284078:G:A	0	204284078	A	G
1	chr1:204284754:G:A	0	204284754	A	G
1	chr1:204285160:T:C	0	204285160	C	T
1	chr1:204285327:A:G	0	204285327	G	A
1	chr1:204285365:G:A	0	204285365	A	G
1	chr1:204285542:T:C	0	204285542	C	T
1	chr1:204285562:G:A	0	204285562	A	G
1	chr1:204285634:C:T	0	204285634	T	C
1	chr1:204285667:C:T	0	204285667	T	C
1	chr1:204285852:G:A	0	204285852	A	G
1	chr1:204286107:CA:C	0	204286107	C	CA
1	chr1:204286720:A:G	0	204286720	G	A
1	chr1:204288891:T:C	0	204288891	C	T
1	chr1:204289080:C:T	0	204289080	T	C
1	chr1:204289973:T:A	0	204289973	A	T
1	chr1:204290225:T:C	0	204290225	C	T
1	chr1:204290635:C:T	0	204290635	T	C
1	chr1:204291041:C:CAG	0	204291041	CAG	C
1	chr1:204291491:C:T	0	204291491	T	C
1	chr1:204291582:A:G	0	204291582	G	A
1	chr1:204291646:T:C	0	204291646	C	T
1	chr1:204291682:A:C	0	204291682	C	A
1	chr1:204291932:A:G	0	204291932	G	A
1	chr1:204292903:CTGTTAG:C	0	204292903	C	CTGTTAG
1	chr1:204293132:T:C	0	204293132	C	T
1	chr1:204293633:A:G	0	204293633	G	A
1	chr1:204293705:T:C	0	204293705	C	T
1	chr1:204293907:G:C	0	204293907	C	G
1	chr1:204294056:C:T	0	204294056	T	C
1	chr1:204294431:G:A	0	204294431	A	G
1	chr1:204294681:G:A	0	204294681	A	G
1	chr1:204294736:C:T	0	204294736	T	C
1	chr1:204294919:G:A	0	204294919	A	G
1	chr1:204295231:C:T	0	204295231	T	C
1	chr1:204295414:C:T	0	204295414	T	C
1	chr1:204295999:C:T	0	204295999	T	C
1	chr1:204296000:A:G	0	204296000	G	A
1	chr1:204296048:GC:G	0	204296048	G	GC
1	chr1:204296894:A:G	0	204296894	G	A
1	chr1:204296900:T:A	0	204296900	A	T
1	chr1:204298000:A:G	0	204298000	G	A
1	chr1:204298413:G:A	0	204298413	A	G
1	chr1:204298690:C:T	0	204298690	T	C
1	chr1:204299865:C:T	0	204299865	T	C
1	chr1:204300031:C:T	0	204300031	T	C
1	chr1:204300057:G:A	0	204300057	A	G
1	chr1:204300255:A:G	0	204300255	G	A
1	chr1:204300996:A:T	0	204300996	T	A
1	chr1:204301845:T:C	0	204301845	C	T
1	chr1:204302786:G:A	0	204302786	A	G
1	chr1:204304060:T:C	0	204304060	C	T
1	chr1:204304618:A:G	0	204304618	G	A
1	chr1:204305128:G:T	0	204305128	T	G
1	chr1:204305388:C:A	0	204305388	A	C
1	chr1:204305391:T:C	0	204305391	C	T
1	chr1:204305798:CA:C	0	204305798	C	CA
1	chr1:204306470:C:A	0	204306470	A	C
1	chr1:204306536:C:T	0	204306536	T	C
1	chr1:204306717:T:G	0	204306717	G	T
1	chr1:204306912:A:C	0	204306912	C	A
1	chr1:204307044:T:C	0	204307044	C	T
1	chr1:204307299:A:T	0	204307299	T	A
1	chr1:204308164:T:C	0	204308164	C	T
1	chr1:204308405:G:A	0	204308405	A	G
1	chr1:204308533:T:C	0	204308533	C	T
1	chr1:204308890:T:C	0	204308890	C	T
1	chr1:204309022:T:C	0	204309022	C	T
1	chr1:204309814:G:A	0	204309814	A	G
1	chr1:204309899:C:T	0	204309899	T	C
1	chr1:204309970:C:T	0	204309970	T	C
1	chr1:204311319:T:C	0	204311319	C	T
1	chr1:204311652:A:AAC	0	204311652	AAC	A
1	chr1:204311708:T:C	0	204311708	C	T
1	chr1:204311947:G:T	0	204311947	T	G
1	chr1:204313643:T:G	0	204313643	G	T
1	chr1:204313756:G:A	0	204313756	A	G
1	chr1:204313808:T:C	0	204313808	C	T
1	chr1:204314068:A:T	0	204314068	T	A
1	chr1:204314231:A:G	0	204314231	G	A
1	chr1:204314447:T:C	0	204314447	C	T
1	chr1:204314679:T:C	0	204314679	C	T
1	chr1:204314692:C:A	0	204314692	A	C
1	chr1:204314834:AT:A	0	204314834	A	AT
1	chr1:204314836:T:C	0	204314836	C	T
1	chr1:204314962:C:T	0	204314962	T	C
1	chr1:204314978:C:T	0	204314978	T	C
1	chr1:204315764:G:A	0	204315764	A	G
1	chr1:204315924:A:C	0	204315924	C	A
1	chr1:204315947:G:A	0	204315947	A	G
1	chr1:204316253:T:C	0	204316253	C	T
1	chr1:204316347:G:A	0	204316347	A	G
1	chr1:204316386:C:T	0	204316386	T	C
1	chr1:204316578:G:A	0	204316578	A	G
1	chr1:204316631:G:A	0	204316631	A	G
1	chr1:204316902:A:G	0	204316902	G	A
1	chr1:204316918:A:G	0	204316918	G	A
1	chr1:204316920:A:G	0	204316920	G	A
1	chr1:204316933:C:T	0	204316933	T	C
1	chr1:204317169:G:A	0	204317169	A	G
1	chr1:204317184:G:A	0	204317184	A	G
1	chr1:204317195:A:G	0	204317195	G	A
1	chr1:204317412:G:A	0	204317412	A	G
1	chr1:204317918:A:G	0	204317918	G	A
1	chr1:204318635:GA:G	0	204318635	G	GA
1	chr1:204318948:G:A	0	204318948	A	G
1	chr1:204318961:C:G	0	204318961	G	C
1	chr1:204319276:T:C	0	204319276	C	T
1	chr1:204319399:C:T	0	204319399	T	C
1	chr1:204319923:A:G	0	204319923	G	A
1	chr1:204320071:A:G	0	204320071	G	A
1	chr1:204320265:G:A	0	204320265	A	G
1	chr1:204320489:T:C	0	204320489	C	T
1	chr1:204320652:T:G	0	204320652	G	T
1	chr1:204321470:G:T	0	204321470	T	G
1	chr1:204321672:G:A	0	204321672	A	G
1	chr1:204322187:GA:G	0	204322187	G	GA
1	chr1:204322315:G:A	0	204322315	A	G
1	chr1:204322605:G:A	0	204322605	A	G
1	chr1:204324114:A:G	0	204324114	G	A
1	chr1:204324979:G:A	0	204324979	A	G
1	chr1:204325378:T:C	0	204325378	C	T
1	chr1:204328272:G:A	0	204328272	A	G
1	chr1:204328951:G:A	0	204328951	A	G
1	chr1:204328995:T:C	0	204328995	C	T
1	chr1:204329220:A:T	0	204329220	T	A
1	chr1:204329298:C:A	0	204329298	A	C
1	chr1:204330738:AGCCCTCCCAAG:A	0	204330738	A	AGCCCTCCCAAG
1	chr1:204331900:C:A	0	204331900	A	C
1	chr1:204332356:G:A	0	204332356	A	G
1	chr1:204332694:T:C	0	204332694	C	T
1	chr1:204333692:C:T	0	204333692	T	C
1	chr1:204334737:G:A	0	204334737	A	G
1	chr1:204336501:G:A	0	204336501	A	G
1	chr1:204336981:T:C	0	204336981	C	T
1	chr1:204337086:G:T	0	204337086	T	G
1	chr1:204337334:C:T	0	204337334	T	C
1	chr1:204337793:A:G	0	204337793	G	A
1	chr1:204337959:T:C	0	204337959	C	T
1	chr1:204338374:G:A	0	204338374	A	G
1	chr1:204339687:T:C	0	204339687	C	T
1	chr1:204340006:T:C	0	204340006	C	T
1	chr1:204341396:A:G	0	204341396	G	A
1	chr1:204342227:C:A	0	204342227	A	C
1	chr1:204342905:G:A	0	204342905	A	G
1	chr1:204343540:C:T	0	204343540	T	C
1	chr1:204345091:C:T	0	204345091	T	C
1	chr1:204345413:T:C	0	204345413	C	T
1	chr1:204346954:C:T	0	204346954	T	C
1	chr1:204347956:G:A	0	204347956	A	G
1	chr1:204348027:A:C	0	204348027	C	A
1	chr1:204348201:G:A	0	204348201	A	G
1	chr1:204348474:T:G	0	204348474	G	T
1	chr1:204348522:G:A	0	204348522	A	G
1	chr1:204349261:G:A	0	204349261	A	G
1	chr1:204349313:C:T	0	204349313	T	C
1	chr1:204349323:G:A	0	204349323	A	G
1	chr1:204349855:C:T	0	204349855	T	C
1	chr1:204349869:C:T	0	204349869	T	C
1	chr1:204350012:T:C	0	204350012	C	T
1	chr1:204350149:G:A	0	204350149	A	G
1	chr1:204350190:A:G	0	204350190	G	A
1	chr1:204350371:A:C	0	204350371	C	A
1	chr1:204350435:A:G	0	204350435	G	A
1	chr1:204350779:C:T	0	204350779	T	C
1	chr1:204351304:G:A	0	204351304	A	G
1	chr1:204352262:C:T	0	204352262	T	C
1	chr1:204352461:C:T	0	204352461	T	C
1	chr1:204352636:A:G	0	204352636	G	A
1	chr1:204352791:C:A	0	204352791	A	C
1	chr1:204352837:C:T	0	204352837	T	C
1	chr1:204353807:A:G	0	204353807	G	A
1	chr1:204354111:T:C	0	204354111	C	T
1	chr1:204354146:A:G	0	204354146	G	A
1	chr1:204354235:G:A	0	204354235	A	G
1	chr1:204354664:A:G	0	204354664	G	A
1	chr1:204354746:G:A	0	204354746	A	G
1	chr1:204357351:G:A	0	204357351	A	G
1	chr1:204358476:A:G	0	204358476	G	A
1	chr1:204358766:G:A	0	204358766	A	G
1	chr1:204359613:A:T	0	204359613	T	A
1	chr1:204360683:A:G	0	204360683	G	A
1	chr1:204362248:G:A	0	204362248	A	G
1	chr1:204362957:T:C	0	204362957	C	T
1	chr1:204364948:C:A	0	204364948	A	C
1	chr1:204365637:A:G	0	204365637	G	A
1	chr1:204367503:A:G	0	204367503	G	A
1	chr1:204368934:T:C	0	204368934	C	T
1	chr1:204369037:T:C	0	204369037	C	T
1	chr1:204369059:T:C	0	204369059	C	T
1	chr1:204370872:G:T	0	204370872	T	G
1	chr1:204374984:C:T	0	204374984	T	C
1	chr1:204375247:T:C	0	204375247	C	T
1	chr1:204375408:C:T	0	204375408	T	C
1	chr1:204375453:A:T	0	204375453	T	A
1	chr1:204375557:T:G	0	204375557	G	T
1	chr1:204375668:C:T	0	204375668	T	C
1	chr1:204375670:C:T	0	204375670	T	C
1	chr1:204375825:G:A	0	204375825	A	G
1	chr1:204375979:T:C	0	204375979	C	T
1	chr1:204376408:C:T	0	204376408	T	C
1	chr1:204376795:G:T	0	204376795	T	G
1	chr1:204378816:C:A	0	204378816	A	C
1	chr1:204379583:G:A	0	204379583	A	G
1	chr1:204379782:A:G	0	204379782	G	A
1	chr1:204380642:C:T	0	204380642	T	C
1	chr1:204380940:G:A	0	204380940	A	G
1	chr1:204382021:C:T	0	204382021	T	C
1	chr1:204382135:C:T	0	204382135	T	C
1	chr1:204382965:C:A	0	204382965	A	C
1	chr1:204383121:C:T	0	204383121	T	C
1	chr1:204383738:A:G	0	204383738	G	A
1	chr1:204385420:T:C	0	204385420	C	T
1	chr1:204385827:G:C	0	204385827	C	G
1	chr1:204386116:T:G	0	204386116	G	T
1	chr1:204386518:A:G	0	204386518	G	A
1	chr1:204386813:C:T	0	204386813	T	C
1	chr1:204387951:C:G	0	204387951	G	C
1	chr1:204388918:G:A	0	204388918	A	G
1	chr1:204389779:GA:G	0	204389779	G	GA
1	chr1:204389868:A:G	0	204389868	G	A
1	chr1:204389944:T:C	0	204389944	C	T
1	chr1:204390049:T:G	0	204390049	G	T
1	chr1:204390205:A:C	0	204390205	C	A
1	chr1:204390469:T:C	0	204390469	C	T
1	chr1:204392359:A:C	0	204392359	C	A
1	chr1:204396539:A:C	0	204396539	C	A
1	chr1:204396621:C:T	0	204396621	T	C
1	chr1:204396865:G:A	0	204396865	A	G
1	chr1:204397309:G:C	0	204397309	C	G
1	chr1:204397585:G:A	0	204397585	A	G
1	chr1:204398079:A:G	0	204398079	G	A
1	chr1:204398540:G:C	0	204398540	C	G
1	chr1:204399352:A:G	0	204399352	G	A
1	chr1:204399702:C:G	0	204399702	G	C
1	chr1:204399849:T:C	0	204399849	C	T
1	chr1:204400349:A:T	0	204400349	T	A
1	chr1:204401286:C:T	0	204401286	T	C
1	chr1:204402594:T:G	0	204402594	G	T
1	chr1:204402619:A:G	0	204402619	G	A
1	chr1:204403489:T:C	0	204403489	C	T
1	chr1:204403584:TAA:T	0	204403584	T	TAA
1	chr1:204404272:A:G	0	204404272	G	A
1	chr1:204404708:A:G	0	204404708	G	A
1	chr1:204404935:A:G	0	204404935	G	A
1	chr1:204405553:C:T	0	204405553	T	C
1	chr1:204406488:G:A	0	204406488	A	G
1	chr1:204406713:C:A	0	204406713	A	C
1	chr1:204406905:A:C	0	204406905	C	A
1	chr1:204407108:A:T	0	204407108	T	A
1	chr1:204407379:CATA:C	0	204407379	C	CATA
1	chr1:204409082:A:G	0	204409082	G	A
1	chr1:204410324:T:C	0	204410324	C	T
1	chr1:204410404:T:C	0	204410404	C	T
1	chr1:204411355:C:G	0	204411355	G	C
1	chr1:204412475:A:G	0	204412475	G	A
1	chr1:204415772:C:T	0	204415772	T	C
1	chr1:204417137:A:G	0	204417137	G	A
1	chr1:204417568:A:C	0	204417568	C	A
1	chr1:204418335:C:A	0	204418335	A	C
1	chr1:204419052:C:T	0	204419052	T	C
1	chr1:204419816:G:A	0	204419816	A	G
1	chr1:204419868:G:C	0	204419868	C	G
1	chr1:204420027:G:C	0	204420027	C	G
1	chr1:204420042:G:A	0	204420042	A	G
1	chr1:204421076:G:A	0	204421076	A	G
1	chr1:204421118:G:C	0	204421118	C	G
1	chr1:204422243:G:A	0	204422243	A	G
1	chr1:204422258:T:C	0	204422258	C	T
1	chr1:204422393:A:G	0	204422393	G	A
1	chr1:204423129:G:A	0	204423129	A	G
1	chr1:204423314:G:A	0	204423314	A	G
1	chr1:204425219:C:A	0	204425219	A	C
1	chr1:204426351:C:T	0	204426351	T	C
1	chr1:204426691:C:T	0	204426691	T	C
1	chr1:204427070:G:A	0	204427070	A	G
1	chr1:204427702:G:A	0	204427702	A	G
1	chr1:204428299:G:T	0	204428299	T	G
1	chr1:204428591:T:A	0	204428591	A	T
1	chr1:204428945:C:T	0	204428945	T	C
1	chr1:204429044:A:G	0	204429044	G	A
1	chr1:204429416:C:T	0	204429416	T	C
1	chr1:204429628:T:C	0	204429628	C	T
1	chr1:204429810:G:A	0	204429810	A	G
1	chr1:204430407:G:A	0	204430407	A	G
1	chr1:204430449:G:A	0	204430449	A	G
1	chr1:204430938:A:G	0	204430938	G	A
1	chr1:204431029:T:C	0	204431029	C	T
1	chr1:204431522:A:C	0	204431522	C	A
1	chr1:204431655:A:G	0	204431655	G	A
1	chr1:204431931:A:G	0	204431931	G	A
1	chr1:204433039:T:C	0	204433039	C	T
1	chr1:204433372:C:T	0	204433372	T	C
1	chr1:204433770:C:T	0	204433770	T	C
1	chr1:204434022:G:A	0	204434022	A	G
1	chr1:204434183:T:C	0	204434183	C	T
1	chr1:204434531:A:G	0	204434531	G	A
1	chr1:204434728:T:C	0	204434728	C	T
1	chr1:204435205:G:GA	0	204435205	GA	G
1	chr1:204435783:G:A	0	204435783	A	G
1	chr1:204436906:C:T	0	204436906	T	C
1	chr1:204437853:G:A	0	204437853	A	G
1	chr1:204438170:T:C	0	204438170	C	T
1	chr1:204439007:G:A	0	204439007	A	G
1	chr1:204439258:T:C	0	204439258	C	T
1	chr1:204439640:A:C	0	204439640	C	A
1	chr1:204440160:C:A	0	204440160	A	C
1	chr1:204441274:A:G	0	204441274	G	A
1	chr1:204441404:T:C	0	204441404	C	T
1	chr1:204441667:G:A	0	204441667	A	G
1	chr1:204441935:T:C	0	204441935	C	T
1	chr1:204442016:C:T	0	204442016	T	C
1	chr1:204442814:C:T	0	204442814	T	C
1	chr1:204444169:C:T	0	204444169	T	C
1	chr1:204444171:G:A	0	204444171	A	G
1	chr1:204444612:C:T	0	204444612	T	C
1	chr1:204444717:G:A	0	204444717	A	G
1	chr1:204444858:T:C	0	204444858	C	T
1	chr1:204445641:T:C	0	204445641	C	T
1	chr1:204446365:G:A	0	204446365	A	G
1	chr1:204446481:G:A	0	204446481	A	G
1	chr1:204446622:A:AG	0	204446622	AG	A
1	chr1:204446886:G:A	0	204446886	A	G
1	chr1:204446983:A:G	0	204446983	G	A
1	chr1:204447373:C:T	0	204447373	T	C
1	chr1:204447896:G:A	0	204447896	A	G
1	chr1:204448844:G:A	0	204448844	A	G
1	chr1:204448858:C:A	0	204448858	A	C
1	chr1:204449017:C:T	0	204449017	T	C
1	chr1:204449070:T:C	0	204449070	C	T
1	chr1:204449517:C:T	0	204449517	T	C
1	chr1:204449761:C:T	0	204449761	T	C
1	chr1:204449811:C:T	0	204449811	T	C
1	chr1:204450487:C:T	0	204450487	T	C
1	chr1:204450939:G:A	0	204450939	A	G
1	chr1:204451501:G:A	0	204451501	A	G
1	chr1:204451533:C:A	0	204451533	A	C
1	chr1:204451597:C:T	0	204451597	T	C
1	chr1:204451646:TCA:T	0	204451646	T	TCA
1	chr1:204451775:C:T	0	204451775	T	C
1	chr1:204452016:C:T	0	204452016	T	C
1	chr1:204452019:T:C	0	204452019	C	T
1	chr1:204452413:A:G	0	204452413	G	A
1	chr1:204452624:G:A	0	204452624	A	G
1	chr1:204453245:A:G	0	204453245	G	A
1	chr1:204453403:T:C	0	204453403	C	T
1	chr1:204454039:C:T	0	204454039	T	C
1	chr1:204454055:G:A	0	204454055	A	G
1	chr1:204456303:C:T	0	204456303	T	C
1	chr1:204456333:T:C	0	204456333	C	T
1	chr1:204457167:A:G	0	204457167	G	A
1	chr1:204457245:C:T	0	204457245	T	C
1	chr1:204457652:T:C	0	204457652	C	T
1	chr1:204457979:G:C	0	204457979	C	G
1	chr1:204458233:T:C	0	204458233	C	T
1	chr1:204458489:T:C	0	204458489	C	T
1	chr1:204458805:G:A	0	204458805	A	G
1	chr1:204459091:TAC:T	0	204459091	T	TAC
1	chr1:204459324:A:G	0	204459324	G	A
1	chr1:204460007:C:G	0	204460007	G	C
1	chr1:204460084:A:T	0	204460084	T	A
1	chr1:204460085:T:G	0	204460085	G	T
1	chr1:204461066:A:G	0	204461066	G	A
1	chr1:204461334:G:T	0	204461334	T	G
1	chr1:204461706:C:T	0	204461706	T	C
1	chr1:204461735:T:C	0	204461735	C	T
1	chr1:204462923:T:C	0	204462923	C	T
1	chr1:204462945:T:C	0	204462945	C	T
1	chr1:204463108:A:C	0	204463108	C	A
1	chr1:204463282:G:A	0	204463282	A	G
1	chr1:204463369:CCT:C	0	204463369	C	CCT
1	chr1:204463965:A:C	0	204463965	C	A
1	chr1:204465902:A:C	0	204465902	C	A
1	chr1:204466938:G:A	0	204466938	A	G
1	chr1:204467392:G:C	0	204467392	C	G
1	chr1:204467512:A:G	0	204467512	G	A
1	chr1:204467820:T:C	0	204467820	C	T
1	chr1:204467828:T:C	0	204467828	C	T
1	chr1:204468295:C:G	0	204468295	G	C
1	chr1:204468443:G:C	0	204468443	C	G
1	chr1:204468631:C:G	0	204468631	G	C
1	chr1:204471048:C:T	0	204471048	T	C
1	chr1:204473166:A:T	0	204473166	T	A
1	chr1:204476531:G:A	0	204476531	A	G
1	chr1:204477185:T:C	0	204477185	C	T
1	chr1:204477560:A:G	0	204477560	G	A
1	chr1:204478934:G:C	0	204478934	C	G
1	chr1:204480306:A:G	0	204480306	G	A
1	chr1:204480824:T:C	0	204480824	C	T
1	chr1:204481213:C:G	0	204481213	G	C
1	chr1:204481339:C:T	0	204481339	T	C
1	chr1:204481354:A:G	0	204481354	G	A
1	chr1:204481958:C:T	0	204481958	T	C
1	chr1:204482367:T:C	0	204482367	C	T
1	chr1:204483000:G:A	0	204483000	A	G
1	chr1:204483119:C:T	0	204483119	T	C
1	chr1:204483150:A:G	0	204483150	G	A
1	chr1:204483651:G:A	0	204483651	A	G
1	chr1:204484192:C:T	0	204484192	T	C
1	chr1:204484565:C:T	0	204484565	T	C
1	chr1:204484656:A:C	0	204484656	C	A
1	chr1:204485223:G:A	0	204485223	A	G
1	chr1:204485401:CT:C	0	204485401	C	CT
1	chr1:204485404:A:G	0	204485404	G	A
1	chr1:204485613:G:A	0	204485613	A	G
1	chr1:204485823:G:A	0	204485823	A	G
1	chr1:204487154:G:A	0	204487154	A	G
1	chr1:204487855:T:G	0	204487855	G	T
1	chr1:204488208:G:A	0	204488208	A	G
1	chr1:204488658:C:T	0	204488658	T	C
1	chr1:204490400:C:T	0	204490400	T	C
1	chr1:204490658:T:C	0	204490658	C	T
1	chr1:204491553:T:C	0	204491553	C	T
1	chr1:204492494:C:T	0	204492494	T	C
1	chr1:204492922:A:G	0	204492922	G	A
1	chr1:204493484:G:A	0	204493484	A	G
1	chr1:204497048:G:A	0	204497048	A	G
1	chr1:204500186:T:C	0	204500186	C	T
1	chr1:204501001:G:C	0	204501001	C	G
1	chr1:204501914:TC:T	0	204501914	T	TC
1	chr1:204503011:A:G	0	204503011	G	A
1	chr1:204503151:C:T	0	204503151	T	C
1	chr1:204508397:T:A	0	204508397	A	T
1	chr1:204508849:A:G	0	204508849	G	A
1	chr1:204509521:C:T	0	204509521	T	C
1	chr1:204510048:T:C	0	204510048	C	T
1	chr1:204511614:T:A	0	204511614	A	T
1	chr1:204512081:G:A	0	204512081	A	G
1	chr1:204512240:T:C	0	204512240	C	T
1	chr1:204512268:A:G	0	204512268	G	A
1	chr1:204513134:G:A	0	204513134	A	G
1	chr1:204513466:C:T	0	204513466	T	C
1	chr1:204515185:C:G	0	204515185	G	C
1	chr1:204515429:A:G	0	204515429	G	A
1	chr1:204516697:G:A	0	204516697	A	G
1	chr1:204517077:G:C	0	204517077	C	G
1	chr1:204519150:G:C	0	204519150	C	G
1	chr1:204519559:A:G	0	204519559	G	A
1	chr1:204520015:T:C	0	204520015	C	T
1	chr1:204520429:C:A	0	204520429	A	C
1	chr1:204521546:C:T	0	204521546	T	C
1	chr1:204522484:G:A	0	204522484	A	G
1	chr1:204522500:C:T	0	204522500	T	C
1	chr1:204522674:A:G	0	204522674	G	A
1	chr1:204523025:C:G	0	204523025	G	C
1	chr1:204523159:G:A	0	204523159	A	G
1	chr1:204523394:G:A	0	204523394	A	G
1	chr1:204523656:T:C	0	204523656	C	T
1	chr1:204525155:C:T	0	204525155	T	C
1	chr1:204525308:C:T	0	204525308	T	C
1	chr1:204526125:G:A	0	204526125	A	G
1	chr1:204527701:C:CTT	0	204527701	CTT	C
1	chr1:204527728:C:A	0	204527728	A	C
1	chr1:204527767:A:G	0	204527767	G	A
1	chr1:204528228:A:G	0	204528228	G	A
1	chr1:204528285:A:G	0	204528285	G	A
1	chr1:204528785:G:C	0	204528785	C	G
1	chr1:204529236:C:T	0	204529236	T	C
1	chr1:204529928:A:G	0	204529928	G	A
1	chr1:204531129:G:A	0	204531129	A	G
1	chr1:204532255:C:T	0	204532255	T	C
1	chr1:204534688:C:G	0	204534688	G	C
1	chr1:204535359:G:A	0	204535359	A	G
1	chr1:204535399:T:C	0	204535399	C	T
1	chr1:204536028:G:A	0	204536028	A	G
1	chr1:204536359:T:C	0	204536359	C	T
1	chr1:204536979:C:T	0	204536979	T	C
1	chr1:204537046:CT:C	0	204537046	C	CT
1	chr1:204539019:G:A	0	204539019	A	G
1	chr1:204539031:G:A	0	204539031	A	G
1	chr1:204542474:C:A	0	204542474	A	C
1	chr1:204542576:T:C	0	204542576	C	T
1	chr1:204542972:T:C	0	204542972	C	T
1	chr1:204543067:A:T	0	204543067	T	A
1	chr1:204544128:A:G	0	204544128	G	A
1	chr1:204544274:G:A	0	204544274	A	G
1	chr1:204546171:G:C	0	204546171	C	G
1	chr1:204546735:C:T	0	204546735	T	C
1	chr1:204546897:A:G	0	204546897	G	A
1	chr1:204547357:T:G	0	204547357	G	T
1	chr1:204547790:C:T	0	204547790	T	C
1	chr1:204547969:G:A	0	204547969	A	G
1	chr1:204550633:C:A	0	204550633	A	C
1	chr1:204551844:T:C	0	204551844	C	T
1	chr1:204553361:C:T	0	204553361	T	C
1	chr1:204554135:C:A	0	204554135	A	C
1	chr1:204555346:G:T	0	204555346	T	G
1	chr1:204557593:G:A	0	204557593	A	G
1	chr1:204558251:A:G	0	204558251	G	A
1	chr1:204559128:G:A	0	204559128	A	G
1	chr1:204559216:A:C	0	204559216	C	A
1	chr1:204559841:G:C	0	204559841	C	G
1	chr1:204559956:G:A	0	204559956	A	G
1	chr1:204560174:A:C	0	204560174	C	A
1	chr1:204560680:T:C	0	204560680	C	T
1	chr1:204561377:A:G	0	204561377	G	A
1	chr1:204561796:C:T	0	204561796	T	C
1	chr1:204562439:C:T	0	204562439	T	C
1	chr1:204562495:C:T	0	204562495	T	C
1	chr1:204562712:C:T	0	204562712	T	C
1	chr1:204562748:T:C	0	204562748	C	T
1	chr1:204563195:G:A	0	204563195	A	G
1	chr1:204563531:C:T	0	204563531	T	C
1	chr1:204563811:AG:A	0	204563811	A	AG
1	chr1:204564156:A:G	0	204564156	G	A
1	chr1:204566247:T:C	0	204566247	C	T
1	chr1:204566661:T:G	0	204566661	G	T
1	chr1:204567069:A:G	0	204567069	G	A
1	chr1:204568520:G:A	0	204568520	A	G
1	chr1:204569296:C:T	0	204569296	T	C
1	chr1:204570113:T:G	0	204570113	G	T
1	chr1:204570163:A:G	0	204570163	G	A
1	chr1:204572069:G:A	0	204572069	A	G
1	chr1:204572214:G:C	0	204572214	C	G
1	chr1:204572333:A:G	0	204572333	G	A
1	chr1:204572398:T:C	0	204572398	C	T
1	chr1:204572815:T:C	0	204572815	C	T
1	chr1:204573360:A:G	0	204573360	G	A
1	chr1:204573393:G:A	0	204573393	A	G
1	chr1:204573452:T:C	0	204573452	C	T
1	chr1:204573870:AAT:A	0	204573870	A	AAT
1	chr1:204574451:G:A	0	204574451	A	G
1	chr1:204574742:C:T	0	204574742	T	C
1	chr1:204576006:TG:T	0	204576006	T	TG
1	chr1:204577819:T:C	0	204577819	C	T
1	chr1:204578140:A:G	0	204578140	G	A
1	chr1:204579004:C:A	0	204579004	A	C
1	chr1:204580247:A:G	0	204580247	G	A
1	chr1:204580368:C:T	0	204580368	T	C
1	chr1:204580436:A:C	0	204580436	C	A
1	chr1:204582279:G:A	0	204582279	A	G
1	chr1:204582702:T:C	0	204582702	C	T
1	chr1:204584598:A:G	0	204584598	G	A
1	chr1:204587095:C:T	0	204587095	T	C
1	chr1:204587350:T:A	0	204587350	A	T
1	chr1:204587830:C:T	0	204587830	T	C
1	chr1:204588857:G:A	0	204588857	A	G
1	chr1:204589344:G:A	0	204589344	A	G
1	chr1:204590243:A:T	0	204590243	T	A
1	chr1:204590548:T:C	0	204590548	C	T
1	chr1:204591303:TCAAA:T	0	204591303	T	TCAAA
1	chr1:204591549:A:G	0	204591549	G	A
1	chr1:204592489:C:T	0	204592489	T	C
1	chr1:204593216:A:G	0	204593216	G	A
1	chr1:204594083:C:T	0	204594083	T	C
1	chr1:204594218:C:T	0	204594218	T	C
1	chr1:204594689:G:A	0	204594689	A	G
1	chr1:204595430:G:A	0	204595430	A	G
1	chr1:204595586:A:G	0	204595586	G	A
1	chr1:204595632:G:A	0	204595632	A	G
1	chr1:204595634:G:A	0	204595634	A	G
1	chr1:204595858:C:T	0	204595858	T	C
1	chr1:204597024:G:A	0	204597024	A	G
1	chr1:204597055:T:C	0	204597055	C	T
1	chr1:204597871:C:T	0	204597871	T	C
1	chr1:204598634:C:T	0	204598634	T	C
1	chr1:204599024:A:G	0	204599024	G	A
1	chr1:204599482:T:C	0	204599482	C	T
1	chr1:204601219:G:A	0	204601219	A	G
1	chr1:204601388:ACT:A	0	204601388	A	ACT
1	chr1:204601788:T:G	0	204601788	G	T
1	chr1:204602726:C:G	0	204602726	G	C
1	chr1:204602784:GC:G	0	204602784	G	GC
1	chr1:204602922:A:G	0	204602922	G	A
1	chr1:204602943:G:A	0	204602943	A	G
1	chr1:204603758:T:C	0	204603758	C	T
1	chr1:204604353:G:A	0	204604353	A	G
1	chr1:204604551:T:C	0	204604551	C	T
1	chr1:204606353:T:C	0	204606353	C	T
1	chr1:204606679:G:A	0	204606679	A	G
1	chr1:204607394:C:T	0	204607394	T	C
1	chr1:204607855:A:G	0	204607855	G	A
1	chr1:204607957:G:A	0	204607957	A	G
1	chr1:204608704:G:A	0	204608704	A	G
1	chr1:204609180:C:A	0	204609180	A	C
1	chr1:204610011:G:A	0	204610011	A	G
1	chr1:204610245:G:A	0	204610245	A	G
1	chr1:204610569:A:G	0	204610569	G	A
1	chr1:204610732:A:G	0	204610732	G	A
1	chr1:204611011:C:T	0	204611011	T	C
1	chr1:204611886:A:G	0	204611886	G	A
1	chr1:204613602:A:G	0	204613602	G	A
1	chr1:204614094:T:A	0	204614094	A	T
1	chr1:204614334:C:T	0	204614334	T	C
1	chr1:204615257:G:C	0	204615257	C	G
1	chr1:204616610:A:G	0	204616610	G	A
1	chr1:204617056:A:G	0	204617056	G	A
1	chr1:204617677:G:A	0	204617677	A	G
1	chr1:204617684:C:T	0	204617684	T	C
1	chr1:204618112:G:A	0	204618112	A	G
1	chr1:204618441:G:C	0	204618441	C	G
1	chr1:204619012:G:A	0	204619012	A	G
1	chr1:204619938:C:T	0	204619938	T	C
1	chr1:204619973:G:A	0	204619973	A	G
1	chr1:204620495:G:A	0	204620495	A	G
1	chr1:204620916:G:A	0	204620916	A	G
1	chr1:204622109:A:G	0	204622109	G	A
1	chr1:204622752:C:T	0	204622752	T	C
1	chr1:204624568:G:A	0	204624568	A	G
1	chr1:204625500:T:TA	0	204625500	TA	T
1	chr1:204626464:G:A	0	204626464	A	G
1	chr1:204626771:C:T	0	204626771	T	C
1	chr1:204627326:C:T	0	204627326	T	C
1	chr1:204627684:G:A	0	204627684	A	G
1	chr1:204629047:G:C	0	204629047	C	G
1	chr1:204630167:G:A	0	204630167	A	G
1	chr1:204630197:C:T	0	204630197	T	C
1	chr1:204630272:C:T	0	204630272	T	C
1	chr1:204630333:G:A	0	204630333	A	G
1	chr1:204630564:T:A	0	204630564	A	T
1	chr1:204630721:C:T	0	204630721	T	C
1	chr1:204631108:C:CCTAGT	0	204631108	CCTAGT	C
1	chr1:204632459:G:A	0	204632459	A	G
1	chr1:204632657:C:T	0	204632657	T	C
1	chr1:204632747:C:T	0	204632747	T	C
1	chr1:204632835:G:A	0	204632835	A	G
1	chr1:204632912:C:T	0	204632912	T	C
1	chr1:204633746:T:C	0	204633746	C	T
1	chr1:204634254:T:C	0	204634254	C	T
1	chr1:204634388:A:G	0	204634388	G	A
1	chr1:204634817:A:G	0	204634817	G	A
1	chr1:204637446:G:A	0	204637446	A	G
1	chr1:204637714:GGT:G	0	204637714	G	GGT
1	chr1:204637846:C:G	0	204637846	G	C
1	chr1:204638295:T:C	0	204638295	C	T
1	chr1:204638388:T:A	0	204638388	A	T
1	chr1:204638746:T:C	0	204638746	C	T
1	chr1:204639066:G:A	0	204639066	A	G
1	chr1:204639457:AC:A	0	204639457	A	AC
1	chr1:204639515:T:C	0	204639515	C	T
1	chr1:204640066:A:G	0	204640066	G	A
1	chr1:204640924:G:C	0	204640924	C	G
1	chr1:204641347:G:A	0	204641347	A	G
1	chr1:204641528:T:C	0	204641528	C	T
1	chr1:204641652:T:C	0	204641652	C	T
1	chr1:204641770:T:C	0	204641770	C	T
1	chr1:204642530:C:CAAGGGAGGG	0	204642530	CAAGGGAGGG	C
1	chr1:204642614:C:T	0	204642614	T	C
1	chr1:204643072:T:C	0	204643072	C	T
1	chr1:204643335:T:G	0	204643335	G	T
1	chr1:204643390:A:G	0	204643390	G	A
1	chr1:204643409:T:C	0	204643409	C	T
1	chr1:204643676:A:G	0	204643676	G	A
1	chr1:204644636:A:G	0	204644636	G	A
1	chr1:204645347:A:G	0	204645347	G	A
1	chr1:204646104:G:A	0	204646104	A	G
1	chr1:204646164:G:T	0	204646164	T	G
1	chr1:204646272:T:A	0	204646272	A	T
1	chr1:204647052:G:A	0	204647052	A	G
1	chr1:204647262:A:G	0	204647262	G	A
1	chr1:204647377:T:C	0	204647377	C	T
1	chr1:204648112:G:A	0	204648112	A	G
1	chr1:204648155:G:A	0	204648155	A	G
1	chr1:204648815:T:C	0	204648815	C	T
1	chr1:204648876:C:A	0	204648876	A	C
1	chr1:204649405:C:T	0	204649405	T	C
1	chr1:204649412:A:C	0	204649412	C	A
1	chr1:204649686:C:T	0	204649686	T	C
1	chr1:204649733:A:G	0	204649733	G	A
1	chr1:204651165:A:G	0	204651165	G	A
1	chr1:204651226:A:G	0	204651226	G	A
1	chr1:204651928:T:C	0	204651928	C	T
1	chr1:204651941:T:C	0	204651941	C	T
1	chr1:204652050:A:G	0	204652050	G	A
1	chr1:204652113:G:A	0	204652113	A	G
1	chr1:204652119:G:A	0	204652119	A	G
1	chr1:204652691:A:C	0	204652691	C	A
1	chr1:204652697:G:A	0	204652697	A	G
1	chr1:204652765:G:A	0	204652765	A	G
1	chr1:204652936:C:A	0	204652936	A	C
1	chr1:204653086:C:G	0	204653086	G	C
1	chr1:204653949:T:G	0	204653949	G	T
1	chr1:204654288:T:C	0	204654288	C	T
1	chr1:204654485:T:C	0	204654485	C	T
1	chr1:204654487:A:G	0	204654487	G	A
1	chr1:204654777:T:C	0	204654777	C	T
1	chr1:204654780:T:C	0	204654780	C	T
1	chr1:204655151:G:A	0	204655151	A	G
1	chr1:204655168:A:G	0	204655168	G	A
1	chr1:204655307:AG:A	0	204655307	A	AG
1	chr1:204655310:C:T	0	204655310	T	C
1	chr1:204655801:G:A	0	204655801	A	G
1	chr1:204655870:C:T	0	204655870	T	C
1	chr1:204655879:T:C	0	204655879	C	T
1	chr1:204655949:G:A	0	204655949	A	G
1	chr1:204656002:C:T	0	204656002	T	C
1	chr1:204656145:A:G	0	204656145	G	A
1	chr1:204656319:G:A	0	204656319	A	G
1	chr1:204656327:A:G	0	204656327	G	A
1	chr1:204657240:G:A	0	204657240	A	G
1	chr1:204657421:C:T	0	204657421	T	C
1	chr1:204657572:TG:T	0	204657572	T	TG
1	chr1:204657614:A:G	0	204657614	G	A
1	chr1:204657678:G:A	0	204657678	A	G
1	chr1:204657924:C:T	0	204657924	T	C
1	chr1:204658973:G:A	0	204658973	A	G
1	chr1:204659473:G:T	0	204659473	T	G
1	chr1:204661393:G:A	0	204661393	A	G
1	chr1:204661555:G:A	0	204661555	A	G
1	chr1:204662937:A:G	0	204662937	G	A
1	chr1:204663205:T:C	0	204663205	C	T
1	chr1:204663353:A:G	0	204663353	G	A
1	chr1:204664269:A:G	0	204664269	G	A
1	chr1:204664398:C:T	0	204664398	T	C
1	chr1:204664566:C:T	0	204664566	T	C
1	chr1:204664730:G:A	0	204664730	A	G
1	chr1:204665016:G:A	0	204665016	A	G
1	chr1:204667101:C:T	0	204667101	T	C
1	chr1:204667742:G:A	0	204667742	A	G
1	chr1:204667769:C:T	0	204667769	T	C
1	chr1:204668060:C:T	0	204668060	T	C
1	chr1:204669142:C:T	0	204669142	T	C
1	chr1:204669706:G:A	0	204669706	A	G
1	chr1:204669742:C:CAA	0	204669742	CAA	C
1	chr1:204671355:C:T	0	204671355	T	C
1	chr1:204673316:G:T	0	204673316	T	G
1	chr1:204673463:C:T	0	204673463	T	C
1	chr1:204675490:C:T	0	204675490	T	C
1	chr1:204676377:T:G	0	204676377	G	T
1	chr1:204677133:G:A	0	204677133	A	G
1	chr1:204677167:G:A	0	204677167	A	G
1	chr1:204678365:G:A	0	204678365	A	G
1	chr1:204679047:C:A	0	204679047	A	C
1	chr1:204680506:G:A	0	204680506	A	G
1	chr1:204682199:A:G	0	204682199	G	A
1	chr1:204682719:T:C	0	204682719	C	T
1	chr1:204683229:A:G	0	204683229	G	A
1	chr1:204685882:A:G	0	204685882	G	A
1	chr1:204686279:G:A	0	204686279	A	G
1	chr1:204686625:AG:A	0	204686625	A	AG
1	chr1:204686955:A:G	0	204686955	G	A
1	chr1:204687675:A:C	0	204687675	C	A
1	chr1:204687819:A:T	0	204687819	T	A
1	chr1:204688055:A:G	0	204688055	G	A
1	chr1:204690161:T:C	0	204690161	C	T
1	chr1:204690382:G:A	0	204690382	A	G
1	chr1:204692273:C:T	0	204692273	T	C
1	chr1:204695129:A:T	0	204695129	T	A
1	chr1:204696401:T:G	0	204696401	G	T
1	chr1:204698686:T:C	0	204698686	C	T
1	chr1:204699014:C:T	0	204699014	T	C
1	chr1:204699152:C:T	0	204699152	T	C
1	chr1:204700329:C:T	0	204700329	T	C
1	chr1:204700435:T:C	0	204700435	C	T
1	chr1:204700517:A:T	0	204700517	T	A
1	chr1:204700740:C:T	0	204700740	T	C
1	chr1:204701101:C:T	0	204701101	T	C
1	chr1:204701455:G:A	0	204701455	A	G
1	chr1:204701543:C:T	0	204701543	T	C
1	chr1:204701797:C:T	0	204701797	T	C
1	chr1:204702155:G:A	0	204702155	A	G
1	chr1:204702645:A:G	0	204702645	G	A
1	chr1:204702747:C:T	0	204702747	T	C
1	chr1:204703258:G:A	0	204703258	A	G
1	chr1:204703615:C:T	0	204703615	T	C
1	chr1:204704898:C:T	0	204704898	T	C
1	chr1:204705540:G:A	0	204705540	A	G
1	chr1:204706049:C:A	0	204706049	A	C
1	chr1:204706050:G:A	0	204706050	A	G
1	chr1:204706225:A:T	0	204706225	T	A
1	chr1:204706553:G:A	0	204706553	A	G
1	chr1:204708481:C:T	0	204708481	T	C
1	chr1:204709075:G:T	0	204709075	T	G
1	chr1:204709105:G:T	0	204709105	T	G
1	chr1:204709124:A:G	0	204709124	G	A
1	chr1:204709763:C:G	0	204709763	G	C
1	chr1:204709774:C:T	0	204709774	T	C
1	chr1:204710120:G:A	0	204710120	A	G
1	chr1:204711204:C:T	0	204711204	T	C
1	chr1:204711727:C:T	0	204711727	T	C
1	chr1:204711882:C:T	0	204711882	T	C
1	chr1:204712883:C:T	0	204712883	T	C
1	chr1:204713109:C:T	0	204713109	T	C
1	chr1:204713139:A:C	0	204713139	C	A
1	chr1:204713283:T:G	0	204713283	G	T
1	chr1:204713591:T:C	0	204713591	C	T
1	chr1:204713635:G:A	0	204713635	A	G
1	chr1:204714274:C:T	0	204714274	T	C
1	chr1:204714785:A:C	0	204714785	C	A
1	chr1:204715109:T:C	0	204715109	C	T
1	chr1:204715606:C:T	0	204715606	T	C
1	chr1:204716076:T:G	0	204716076	G	T
1	chr1:204716339:A:G	0	204716339	G	A
1	chr1:204716496:C:T	0	204716496	T	C
1	chr1:204716636:G:A	0	204716636	A	G
1	chr1:204716732:T:G	0	204716732	G	T
1	chr1:204716878:C:T	0	204716878	T	C
1	chr1:204717951:C:T	0	204717951	T	C
1	chr1:204717957:G:T	0	204717957	T	G
1	chr1:204718246:G:GC	0	204718246	GC	G
1	chr1:204719237:T:C	0	204719237	C	T
1	chr1:204719974:G:A	0	204719974	A	G
1	chr1:204719976:T:C	0	204719976	C	T
1	chr1:204720712:C:T	0	204720712	T	C
1	chr1:204720775:C:T	0	204720775	T	C
1	chr1:204721220:A:G	0	204721220	G	A
1	chr1:204721228:A:G	0	204721228	G	A
1	chr1:204722197:G:A	0	204722197	A	G
1	chr1:204722755:TG:T	0	204722755	T	TG
1	chr1:204723908:T:C	0	204723908	C	T
1	chr1:204724438:C:G	0	204724438	G	C
1	chr1:204724604:T:C	0	204724604	C	T
1	chr1:204725060:G:A	0	204725060	A	G
1	chr1:204725581:A:T	0	204725581	T	A
1	chr1:204726217:C:T	0	204726217	T	C
1	chr1:204726218:T:A	0	204726218	A	T
1	chr1:204726580:T:C	0	204726580	C	T
1	chr1:204726885:A:G	0	204726885	G	A
1	chr1:204727051:C:T	0	204727051	T	C
1	chr1:204727192:T:C	0	204727192	C	T
1	chr1:204727344:T:G	0	204727344	G	T
1	chr1:204727416:G:A	0	204727416	A	G
1	chr1:204727473:C:A	0	204727473	A	C
1	chr1:204727499:A:G	0	204727499	G	A
1	chr1:204728449:T:C	0	204728449	C	T
1	chr1:204728580:A:G	0	204728580	G	A
1	chr1:204729333:G:A	0	204729333	A	G
1	chr1:204729402:G:A	0	204729402	A	G
1	chr1:204729441:A:G	0	204729441	G	A
1	chr1:204729513:G:A	0	204729513	A	G
1	chr1:204729554:C:T	0	204729554	T	C
1	chr1:204729926:A:AC	0	204729926	AC	A
1	chr1:204730371:C:T	0	204730371	T	C
1	chr1:204730372:A:G	0	204730372	G	A
1	chr1:204730416:A:G	0	204730416	G	A
1	chr1:204730417:A:G	0	204730417	G	A
1	chr1:204730654:GCGC:G	0	204730654	G	GCGC
1	chr1:204730682:T:G	0	204730682	G	T
1	chr1:204730837:A:AG	0	204730837	AG	A
1	chr1:204731282:C:A	0	204731282	A	C
1	chr1:204731940:A:G	0	204731940	G	A
1	chr1:204732651:T:C	0	204732651	C	T
1	chr1:204733112:T:C	0	204733112	C	T
1	chr1:204733124:G:A	0	204733124	A	G
1	chr1:204733514:C:T	0	204733514	T	C
1	chr1:204733938:G:A	0	204733938	A	G
1	chr1:204734352:A:G	0	204734352	G	A
1	chr1:204734741:T:G	0	204734741	G	T
1	chr1:204735049:G:C	0	204735049	C	G
1	chr1:204735059:G:A	0	204735059	A	G
1	chr1:204735559:G:A	0	204735559	A	G
1	chr1:204737104:A:G	0	204737104	G	A
1	chr1:204737456:T:C	0	204737456	C	T
1	chr1:204738118:G:T	0	204738118	T	G
1	chr1:204738354:G:A	0	204738354	A	G
1	chr1:204739314:A:G	0	204739314	G	A
1	chr1:204740469:A:G	0	204740469	G	A
1	chr1:204740834:G:A	0	204740834	A	G
1	chr1:204741651:C:T	0	204741651	T	C
1	chr1:204741658:A:G	0	204741658	G	A
1	chr1:204742332:A:G	0	204742332	G	A
1	chr1:204742446:A:G	0	204742446	G	A
1	chr1:204742731:T:C	0	204742731	C	T
1	chr1:204743142:T:G	0	204743142	G	T
1	chr1:204743675:T:A	0	204743675	A	T
1	chr1:204743941:C:G	0	204743941	G	C
1	chr1:204744030:C:T	0	204744030	T	C
1	chr1:204744532:A:G	0	204744532	G	A
1	chr1:204745445:T:C	0	204745445	C	T
1	chr1:204745522:C:A	0	204745522	A	C
1	chr1:204746134:A:C	0	204746134	C	A
1	chr1:204746371:G:A	0	204746371	A	G
1	chr1:204746383:C:T	0	204746383	T	C
1	chr1:204747407:G:T	0	204747407	T	G
1	chr1:204747436:G:C	0	204747436	C	G
1	chr1:204748083:C:T	0	204748083	T	C
1	chr1:204749134:G:C	0	204749134	C	G
1	chr1:204751423:T:C	0	204751423	C	T
1	chr1:204752230:A:G	0	204752230	G	A
1	chr1:204754543:C:G	0	204754543	G	C
1	chr1:204755480:G:A	0	204755480	A	G
1	chr1:204758254:T:C	0	204758254	C	T
1	chr1:204760070:A:G	0	204760070	G	A
1	chr1:204763831:T:C	0	204763831	C	T
1	chr1:204765145:G:A	0	204765145	A	G
1	chr1:204765468:C:T	0	204765468	T	C
1	chr1:204765869:C:G	0	204765869	G	C
1	chr1:204766149:A:G	0	204766149	G	A
1	chr1:204766403:C:T	0	204766403	T	C
1	chr1:204766847:T:C	0	204766847	C	T
1	chr1:204767212:G:A	0	204767212	A	G
1	chr1:204767577:A:G	0	204767577	G	A
1	chr1:204767939:T:C	0	204767939	C	T
1	chr1:204768558:C:T	0	204768558	T	C
1	chr1:204768898:T:G	0	204768898	G	T
1	chr1:204769417:A:G	0	204769417	G	A
1	chr1:204770494:T:A	0	204770494	A	T
1	chr1:204770687:A:G	0	204770687	G	A
1	chr1:204771759:G:A	0	204771759	A	G
1	chr1:204773163:C:A	0	204773163	A	C
1	chr1:204774836:G:A	0	204774836	A	G
1	chr1:204775122:C:T	0	204775122	T	C
1	chr1:204775220:C:T	0	204775220	T	C
1	chr1:204778810:A:G	0	204778810	G	A
1	chr1:204779267:G:A	0	204779267	A	G
1	chr1:204779401:A:G	0	204779401	G	A
1	chr1:204779522:ACATCT:A	0	204779522	A	ACATCT
1	chr1:204780339:T:C	0	204780339	C	T
1	chr1:204784411:T:C	0	204784411	C	T
1	chr1:204785567:G:A	0	204785567	A	G
1	chr1:204786975:A:C	0	204786975	C	A
1	chr1:204787046:C:T	0	204787046	T	C
1	chr1:204788227:G:C	0	204788227	C	G
1	chr1:204790022:C:T	0	204790022	T	C
1	chr1:204790788:C:T	0	204790788	T	C
1	chr1:204790960:A:C	0	204790960	C	A
1	chr1:204792498:C:A	0	204792498	A	C
1	chr1:204793323:C:T	0	204793323	T	C
1	chr1:204793492:A:C	0	204793492	C	A
1	chr1:204798048:G:A	0	204798048	A	G
1	chr1:204798058:G:C	0	204798058	C	G
1	chr1:204799066:T:A	0	204799066	A	T
1	chr1:204799179:T:C	0	204799179	C	T
1	chr1:204799316:T:C	0	204799316	C	T
1	chr1:204801460:G:A	0	204801460	A	G
1	chr1:204801693:G:A	0	204801693	A	G
1	chr1:204815865:C:T	0	204815865	T	C
1	chr1:204816260:G:A	0	204816260	A	G
1	chr1:204816461:C:T	0	204816461	T	C
1	chr1:204817329:T:C	0	204817329	C	T
1	chr1:204817433:A:C	0	204817433	C	A
1	chr1:204818873:G:A	0	204818873	A	G
1	chr1:204820201:G:A	0	204820201	A	G
1	chr1:204821297:A:G	0	204821297	G	A
1	chr1:204824171:G:A	0	204824171	A	G
1	chr1:204829602:T:C	0	204829602	C	T
1	chr1:204831794:C:T	0	204831794	T	C
1	chr1:204832380:G:A	0	204832380	A	G
1	chr1:204833265:CA:C	0	204833265	C	CA
1	chr1:204845613:A:G	0	204845613	G	A
1	chr1:204845765:A:G	0	204845765	G	A
1	chr1:204845910:A:T	0	204845910	T	A
1	chr1:204858807:G:A	0	204858807	A	G
1	chr1:204858822:A:T	0	204858822	T	A
1	chr1:204864723:C:G	0	204864723	G	C
1	chr1:204867524:A:G	0	204867524	G	A
1	chr1:204867733:G:A	0	204867733	A	G
1	chr1:204877644:C:T	0	204877644	T	C
1	chr1:204882242:T:C	0	204882242	C	T
1	chr1:204882815:G:A	0	204882815	A	G
1	chr1:204883498:A:G	0	204883498	G	A
1	chr1:204883715:T:C	0	204883715	C	T
1	chr1:204884210:A:G	0	204884210	G	A
1	chr1:204884255:C:T	0	204884255	T	C
1	chr1:204886838:G:A	0	204886838	A	G
1	chr1:204899369:G:C	0	204899369	C	G
1	chr1:204901860:G:A	0	204901860	A	G
1	chr1:204901930:C:G	0	204901930	G	C
1	chr1:204902702:T:C	0	204902702	C	T
1	chr1:204902853:G:A	0	204902853	A	G
1	chr1:204902940:A:G	0	204902940	G	A
1	chr1:204903359:C:T	0	204903359	T	C
1	chr1:204903714:G:A	0	204903714	A	G
1	chr1:204904819:T:C	0	204904819	C	T
1	chr1:204904883:TC:T	0	204904883	T	TC
1	chr1:204906202:A:T	0	204906202	T	A
1	chr1:204907838:T:G	0	204907838	G	T
1	chr1:204907941:T:C	0	204907941	C	T
1	chr1:204908014:T:C	0	204908014	C	T
1	chr1:204908524:G:A	0	204908524	A	G
1	chr1:204908917:A:G	0	204908917	G	A
1	chr1:204909576:A:G	0	204909576	G	A
1	chr1:204909961:A:G	0	204909961	G	A
1	chr1:204910695:A:T	0	204910695	T	A
1	chr1:204910906:G:C	0	204910906	C	G
1	chr1:204910947:A:G	0	204910947	G	A
1	chr1:204911260:T:C	0	204911260	C	T
1	chr1:204912077:A:G	0	204912077	G	A
1	chr1:204912079:G:A	0	204912079	A	G
1	chr1:204912210:C:T	0	204912210	T	C
1	chr1:204912571:C:G	0	204912571	G	C
1	chr1:204912880:T:C	0	204912880	C	T
1	chr1:204913100:A:C	0	204913100	C	A
1	chr1:204913164:C:T	0	204913164	T	C
1	chr1:204913382:G:A	0	204913382	A	G
1	chr1:204913405:A:G	0	204913405	G	A
1	chr1:204913823:A:G	0	204913823	G	A
1	chr1:204914283:A:G	0	204914283	G	A
1	chr1:204914825:T:A	0	204914825	A	T
1	chr1:204914976:A:G	0	204914976	G	A
1	chr1:204915049:A:G	0	204915049	G	A
1	chr1:204915163:C:T	0	204915163	T	C
1	chr1:204915302:A:T	0	204915302	T	A
1	chr1:204915471:A:G	0	204915471	G	A
1	chr1:204915581:G:A	0	204915581	A	G
1	chr1:204915693:T:G	0	204915693	G	T
1	chr1:204915708:T:A	0	204915708	A	T
1	chr1:204915743:G:A	0	204915743	A	G
1	chr1:204916006:G:A	0	204916006	A	G
1	chr1:204916082:G:A	0	204916082	A	G
1	chr1:204916356:G:A	0	204916356	A	G
1	chr1:204916830:T:C	0	204916830	C	T
1	chr1:204919216:G:T	0	204919216	T	G
1	chr1:204919408:G:A	0	204919408	A	G
1	chr1:204919626:G:T	0	204919626	T	G
1	chr1:204920404:C:T	0	204920404	T	C
1	chr1:204920781:G:A	0	204920781	A	G
1	chr1:204921603:A:G	0	204921603	G	A
1	chr1:204922107:C:T	0	204922107	T	C
1	chr1:204923201:C:T	0	204923201	T	C
1	chr1:204924757:A:C	0	204924757	C	A
1	chr1:204926088:G:A	0	204926088	A	G
1	chr1:204928444:G:C	0	204928444	C	G
1	chr1:204930650:G:A	0	204930650	A	G
1	chr1:204930789:C:T	0	204930789	T	C
1	chr1:204933473:A:G	0	204933473	G	A
1	chr1:204934069:C:T	0	204934069	T	C
1	chr1:204934294:G:T	0	204934294	T	G
1	chr1:204934695:A:G	0	204934695	G	A
1	chr1:204934746:C:T	0	204934746	T	C
1	chr1:204934830:T:C	0	204934830	C	T
1	chr1:204935575:T:C	0	204935575	C	T
1	chr1:204935707:G:A	0	204935707	A	G
1	chr1:204935892:T:A	0	204935892	A	T
1	chr1:204936418:C:T	0	204936418	T	C
1	chr1:204936716:T:C	0	204936716	C	T
1	chr1:204936792:G:A	0	204936792	A	G
1	chr1:204936925:A:G	0	204936925	G	A
1	chr1:204937047:T:TA	0	204937047	TA	T
1	chr1:204937071:G:T	0	204937071	T	G
1	chr1:204937106:G:A	0	204937106	A	G
1	chr1:204937170:C:G	0	204937170	G	C
1	chr1:204937385:A:G	0	204937385	G	A
1	chr1:204937466:T:C	0	204937466	C	T
1	chr1:204937472:T:C	0	204937472	C	T
1	chr1:204937486:C:T	0	204937486	T	C
1	chr1:204937501:G:C	0	204937501	C	G
1	chr1:204937604:T:C	0	204937604	C	T
1	chr1:204937794:T:C	0	204937794	C	T
1	chr1:204937811:G:T	0	204937811	T	G
1	chr1:204937869:A:G	0	204937869	G	A
1	chr1:204937915:A:G	0	204937915	G	A
1	chr1:204938561:A:T	0	204938561	T	A
1	chr1:204938656:A:G	0	204938656	G	A
1	chr1:204938844:T:A	0	204938844	A	T
1	chr1:204938862:T:C	0	204938862	C	T
1	chr1:204939288:A:G	0	204939288	G	A
1	chr1:204939741:G:A	0	204939741	A	G
1	chr1:204939930:T:C	0	204939930	C	T
1	chr1:204940580:G:A	0	204940580	A	G
1	chr1:204940588:CCTT:C	0	204940588	C	CCTT
1	chr1:204940601:C:T	0	204940601	T	C
1	chr1:204940643:G:A	0	204940643	A	G
1	chr1:204940644:T:C	0	204940644	C	T
1	chr1:204941228:T:A	0	204941228	A	T
1	chr1:204941233:T:A	0	204941233	A	T
1	chr1:204941448:A:G	0	204941448	G	A
1	chr1:204941560:T:C	0	204941560	C	T
1	chr1:204942966:C:T	0	204942966	T	C
1	chr1:204942972:C:T	0	204942972	T	C
1	chr1:204943700:C:G	0	204943700	G	C
1	chr1:204943715:G:A	0	204943715	A	G
1	chr1:204944143:C:G	0	204944143	G	C
1	chr1:204945514:GCTGCCC:G	0	204945514	G	GCTGCCC
1	chr1:204946629:G:A	0	204946629	A	G
1	chr1:204946811:T:C	0	204946811	C	T
1	chr1:204947844:A:G	0	204947844	G	A
1	chr1:204947980:G:A	0	204947980	A	G
1	chr1:204948452:T:G	0	204948452	G	T
1	chr1:204948552:C:T	0	204948552	T	C
1	chr1:204948571:G:A	0	204948571	A	G
1	chr1:204948572:G:T	0	204948572	T	G
1	chr1:204948781:T:C	0	204948781	C	T
1	chr1:204949942:T:C	0	204949942	C	T
1	chr1:204950104:G:A	0	204950104	A	G
1	chr1:204950366:C:T	0	204950366	T	C
1	chr1:204951194:G:C	0	204951194	C	G
1	chr1:204951507:C:T	0	204951507	T	C
1	chr1:204952130:A:G	0	204952130	G	A
1	chr1:204952154:G:A	0	204952154	A	G
1	chr1:204952403:T:C	0	204952403	C	T
1	chr1:204952457:TC:T	0	204952457	T	TC
1	chr1:204952681:G:A	0	204952681	A	G
1	chr1:204952699:C:T	0	204952699	T	C
1	chr1:204953000:T:A	0	204953000	A	T
1	chr1:204953863:A:G	0	204953863	G	A
1	chr1:204953898:C:G	0	204953898	G	C
1	chr1:204955557:G:A	0	204955557	A	G
1	chr1:204957245:A:G	0	204957245	G	A
1	chr1:204957852:C:T	0	204957852	T	C
1	chr1:204958008:A:G	0	204958008	G	A
1	chr1:204958290:A:G	0	204958290	G	A
1	chr1:204959027:A:G	0	204959027	G	A
1	chr1:204959331:C:T	0	204959331	T	C
1	chr1:204959554:G:A	0	204959554	A	G
1	chr1:204959580:C:T	0	204959580	T	C
1	chr1:204959622:C:G	0	204959622	G	C
1	chr1:204960007:G:A	0	204960007	A	G
1	chr1:204961015:T:C	0	204961015	C	T
1	chr1:204961147:A:G	0	204961147	G	A
1	chr1:204961540:C:T	0	204961540	T	C
1	chr1:204962009:A:G	0	204962009	G	A
1	chr1:204963483:A:G	0	204963483	G	A
1	chr1:204963493:G:A	0	204963493	A	G
1	chr1:204963677:C:T	0	204963677	T	C
1	chr1:204967479:A:G	0	204967479	G	A
1	chr1:204970208:T:A	0	204970208	A	T
1	chr1:204970771:T:C	0	204970771	C	T
1	chr1:204970789:G:C	0	204970789	C	G
1	chr1:204971432:A:T	0	204971432	T	A
1	chr1:204971487:G:A	0	204971487	A	G
1	chr1:204971652:T:G	0	204971652	G	T
1	chr1:204971833:A:G	0	204971833	G	A
1	chr1:204971844:C:T	0	204971844	T	C
1	chr1:204971915:T:C	0	204971915	C	T
1	chr1:204971999:T:A	0	204971999	A	T
1	chr1:204972403:T:C	0	204972403	C	T
1	chr1:204973800:C:T	0	204973800	T	C
1	chr1:204973851:G:A	0	204973851	A	G
1	chr1:204973988:G:A	0	204973988	A	G
1	chr1:204973993:C:T	0	204973993	T	C
1	chr1:204974157:A:T	0	204974157	T	A
1	chr1:204974819:C:A	0	204974819	A	C
1	chr1:204974863:C:T	0	204974863	T	C
1	chr1:204974864:A:G	0	204974864	G	A
1	chr1:204976188:T:C	0	204976188	C	T
1	chr1:204976330:T:C	0	204976330	C	T
1	chr1:204976490:G:A	0	204976490	A	G
1	chr1:204976537:G:A	0	204976537	A	G
1	chr1:204976618:G:C	0	204976618	C	G
1	chr1:204976806:A:G	0	204976806	G	A
1	chr1:204977259:C:T	0	204977259	T	C
1	chr1:204977540:T:C	0	204977540	C	T
1	chr1:204977636:T:C	0	204977636	C	T
1	chr1:204977879:C:T	0	204977879	T	C
1	chr1:204978574:G:A	0	204978574	A	G
1	chr1:204979607:A:G	0	204979607	G	A
1	chr1:204980639:T:C	0	204980639	C	T
1	chr1:204980698:T:C	0	204980698	C	T
1	chr1:204982056:CT:C	0	204982056	C	CT
1	chr1:204983609:T:C	0	204983609	C	T
1	chr1:204984316:A:T	0	204984316	T	A
1	chr1:204984523:C:T	0	204984523	T	C
1	chr1:204984599:C:T	0	204984599	T	C
1	chr1:204985865:A:G	0	204985865	G	A
1	chr1:204986191:G:A	0	204986191	A	G
1	chr1:204986201:A:G	0	204986201	G	A
1	chr1:204986288:G:A	0	204986288	A	G
1	chr1:204986588:G:A	0	204986588	A	G
1	chr1:204987197:G:C	0	204987197	C	G
1	chr1:204987917:C:CACAG	0	204987917	CACAG	C
1	chr1:204987927:A:T	0	204987927	T	A
1	chr1:204988045:A:G	0	204988045	G	A
1	chr1:204989514:C:T	0	204989514	T	C
1	chr1:204989886:T:C	0	204989886	C	T
1	chr1:204990147:C:T	0	204990147	T	C
1	chr1:204990430:C:T	0	204990430	T	C
1	chr1:204991645:C:T	0	204991645	T	C
1	chr1:204991802:G:A	0	204991802	A	G
1	chr1:204993222:C:T	0	204993222	T	C
1	chr1:204993243:T:C	0	204993243	C	T
1	chr1:204993532:G:A	0	204993532	A	G
1	chr1:204993534:A:G	0	204993534	G	A
1	chr1:204994474:T:C	0	204994474	C	T
1	chr1:204994949:C:T	0	204994949	T	C
1	chr1:204996396:T:C	0	204996396	C	T
1	chr1:204996626:T:C	0	204996626	C	T
1	chr1:204997042:T:C	0	204997042	C	T
1	chr1:204997562:G:A	0	204997562	A	G
1	chr1:204997621:A:G	0	204997621	G	A
1	chr1:204998032:CA:C	0	204998032	C	CA
1	chr1:204998058:A:T	0	204998058	T	A
1	chr1:204998128:G:A	0	204998128	A	G
1	chr1:204998527:G:T	0	204998527	T	G
1	chr1:204998730:TAA:T	0	204998730	T	TAA
1	chr1:204999063:T:C	0	204999063	C	T
1	chr1:204999130:C:A	0	204999130	A	C
1	chr1:204999211:C:T	0	204999211	T	C
1	chr1:204999264:C:T	0	204999264	T	C
1	chr1:204999414:G:A	0	204999414	A	G
1	chr1:204999659:T:C	0	204999659	C	T
1	chr1:204999817:A:G	0	204999817	G	A
1	chr1:204999938:A:G	0	204999938	G	A
1	chr1:204999963:T:A	0	204999963	A	T
1	chr1:205000189:G:A	0	205000189	A	G
1	chr1:205000291:C:T	0	205000291	T	C
1	chr1:205000561:G:A	0	205000561	A	G
1	chr1:205001020:TC:T	0	205001020	T	TC
1	chr1:205001115:A:G	0	205001115	G	A
1	chr1:205001174:T:C	0	205001174	C	T
1	chr1:205001367:C:A	0	205001367	A	C
1	chr1:205001580:G:A	0	205001580	A	G
1	chr1:205001649:T:A	0	205001649	A	T
1	chr1:205002214:A:G	0	205002214	G	A
1	chr1:205002266:G:A	0	205002266	A	G
1	chr1:205002285:A:G	0	205002285	G	A
1	chr1:205002324:A:G	0	205002324	G	A
1	chr1:205002425:A:G	0	205002425	G	A
1	chr1:205003160:G:T	0	205003160	T	G
1	chr1:205003528:A:T	0	205003528	T	A
1	chr1:205004010:A:G	0	205004010	G	A
1	chr1:205004046:T:C	0	205004046	C	T
1	chr1:205004481:G:A	0	205004481	A	G
1	chr1:205004753:C:T	0	205004753	T	C
1	chr1:205004794:G:A	0	205004794	A	G
1	chr1:205004883:G:A	0	205004883	A	G
1	chr1:205005057:G:A	0	205005057	A	G
1	chr1:205005270:ATTC:A	0	205005270	A	ATTC
1	chr1:205006240:T:G	0	205006240	G	T
1	chr1:205006607:G:A	0	205006607	A	G
1	chr1:205006810:T:G	0	205006810	G	T
1	chr1:205006852:A:G	0	205006852	G	A
1	chr1:205007010:G:A	0	205007010	A	G
1	chr1:205007078:T:C	0	205007078	C	T
1	chr1:205007136:G:C	0	205007136	C	G
1	chr1:205007230:T:TA	0	205007230	TA	T
1	chr1:205007235:T:A	0	205007235	A	T
1	chr1:205007244:C:A	0	205007244	A	C
1	chr1:205007350:A:AAC	0	205007350	AAC	A
1	chr1:205007655:A:G	0	205007655	G	A
1	chr1:205007782:A:G	0	205007782	G	A
1	chr1:205008543:C:T	0	205008543	T	C
1	chr1:205008559:G:A	0	205008559	A	G
1	chr1:205008628:T:C	0	205008628	C	T
1	chr1:205008640:C:T	0	205008640	T	C
1	chr1:205008671:A:G	0	205008671	G	A
1	chr1:205009314:T:TCTG	0	205009314	TCTG	T
1	chr1:205009317:G:GCTT	0	205009317	GCTT	G
1	chr1:205009576:G:A	0	205009576	A	G
1	chr1:205009943:A:G	0	205009943	G	A
1	chr1:205010325:C:T	0	205010325	T	C
1	chr1:205010564:G:A	0	205010564	A	G
1	chr1:205010624:G:A	0	205010624	A	G
1	chr1:205011448:G:A	0	205011448	A	G
1	chr1:205011779:G:A	0	205011779	A	G
1	chr1:205011807:C:T	0	205011807	T	C
1	chr1:205012004:G:A	0	205012004	A	G
1	chr1:205012123:A:G	0	205012123	G	A
1	chr1:205012926:C:T	0	205012926	T	C
1	chr1:205013347:G:A	0	205013347	A	G
1	chr1:205013585:A:G	0	205013585	G	A
1	chr1:205014275:G:C	0	205014275	C	G
1	chr1:205014367:A:G	0	205014367	G	A
1	chr1:205014696:A:C	0	205014696	C	A
1	chr1:205014877:G:A	0	205014877	A	G
1	chr1:205015444:G:A	0	205015444	A	G
1	chr1:205016022:C:G	0	205016022	G	C
1	chr1:205016098:A:C	0	205016098	C	A
1	chr1:205017231:C:T	0	205017231	T	C
1	chr1:205017458:T:C	0	205017458	C	T
1	chr1:205017991:G:A	0	205017991	A	G
1	chr1:205018501:T:G	0	205018501	G	T
1	chr1:205019055:C:A	0	205019055	A	C
1	chr1:205019407:T:C	0	205019407	C	T
1	chr1:205019854:T:C	0	205019854	C	T
1	chr1:205020035:T:G	0	205020035	G	T
1	chr1:205020488:AGAG:A	0	205020488	A	AGAG
1	chr1:205020783:C:A	0	205020783	A	C
1	chr1:205021732:G:C	0	205021732	C	G
1	chr1:205022132:T:C	0	205022132	C	T
1	chr1:205022642:C:T	0	205022642	T	C
1	chr1:205022984:G:GTCC	0	205022984	GTCC	G
1	chr1:205023365:T:C	0	205023365	C	T
1	chr1:205024807:A:G	0	205024807	G	A
1	chr1:205024982:C:A	0	205024982	A	C
1	chr1:205025103:A:G	0	205025103	G	A
1	chr1:205025885:C:T	0	205025885	T	C
1	chr1:205026905:G:A	0	205026905	A	G
1	chr1:205027156:AG:A	0	205027156	A	AG
1	chr1:205027167:A:G	0	205027167	G	A
1	chr1:205027968:C:T	0	205027968	T	C
1	chr1:205028510:T:C	0	205028510	C	T
1	chr1:205028800:A:G	0	205028800	G	A
1	chr1:205029822:A:T	0	205029822	T	A
1	chr1:205029851:T:TG	0	205029851	TG	T
1	chr1:205030164:C:T	0	205030164	T	C
1	chr1:205030215:C:T	0	205030215	T	C
1	chr1:205031010:C:T	0	205031010	T	C
1	chr1:205031074:A:AG	0	205031074	AG	A
1	chr1:205031187:C:T	0	205031187	T	C
1	chr1:205031348:G:A	0	205031348	A	G
1	chr1:205031515:A:G	0	205031515	G	A
1	chr1:205031935:T:C	0	205031935	C	T
1	chr1:205032204:C:T	0	205032204	T	C
1	chr1:205033228:G:A	0	205033228	A	G
1	chr1:205034489:ACT:A	0	205034489	A	ACT
1	chr1:205034526:T:C	0	205034526	C	T
1	chr1:205035144:C:A	0	205035144	A	C
1	chr1:205035871:G:A	0	205035871	A	G
1	chr1:205036099:C:T	0	205036099	T	C
1	chr1:205036452:T:C	0	205036452	C	T
1	chr1:205038822:C:A	0	205038822	A	C
1	chr1:205040260:T:C	0	205040260	C	T
1	chr1:205040428:T:C	0	205040428	C	T
1	chr1:205041251:TGA:T	0	205041251	T	TGA
1	chr1:205041795:A:G	0	205041795	G	A
1	chr1:205041797:G:C	0	205041797	C	G
1	chr1:205041895:T:C	0	205041895	C	T
1	chr1:205042074:G:A	0	205042074	A	G
1	chr1:205042531:T:C	0	205042531	C	T
1	chr1:205043956:G:T	0	205043956	T	G
1	chr1:205044634:T:C	0	205044634	C	T
1	chr1:205045488:C:A	0	205045488	A	C
1	chr1:205045674:A:G	0	205045674	G	A
1	chr1:205045802:T:C	0	205045802	C	T
1	chr1:205046156:T:C	0	205046156	C	T
1	chr1:205046589:C:T	0	205046589	T	C
1	chr1:205046671:A:T	0	205046671	T	A
1	chr1:205046696:G:A	0	205046696	A	G
1	chr1:205046792:C:T	0	205046792	T	C
1	chr1:205046890:G:T	0	205046890	T	G
1	chr1:205047298:A:G	0	205047298	G	A
1	chr1:205047431:G:A	0	205047431	A	G
1	chr1:205048075:A:G	0	205048075	G	A
1	chr1:205048300:C:T	0	205048300	T	C
1	chr1:205048411:A:G	0	205048411	G	A
1	chr1:205048726:T:C	0	205048726	C	T
1	chr1:205048834:G:A	0	205048834	A	G
1	chr1:205049133:G:A	0	205049133	A	G
1	chr1:205049446:A:AACAG	0	205049446	AACAG	A
1	chr1:205049570:T:C	0	205049570	C	T
1	chr1:205049707:A:G	0	205049707	G	A
1	chr1:205049971:C:T	0	205049971	T	C
1	chr1:205050022:CT:C	0	205050022	C	CT
1	chr1:205050051:T:C	0	205050051	C	T
1	chr1:205050098:C:A	0	205050098	A	C
1	chr1:205050252:G:T	0	205050252	T	G
1	chr1:205050360:A:C	0	205050360	C	A
1	chr1:205050431:T:G	0	205050431	G	T
1	chr1:205050443:G:A	0	205050443	A	G
1	chr1:205050855:G:A	0	205050855	A	G
1	chr1:205050915:G:A	0	205050915	A	G
1	chr1:205050932:G:T	0	205050932	T	G
1	chr1:205050968:A:T	0	205050968	T	A
1	chr1:205050997:T:C	0	205050997	C	T
1	chr1:205051438:G:A	0	205051438	A	G
1	chr1:205051650:G:A	0	205051650	A	G
1	chr1:205051769:T:G	0	205051769	G	T
1	chr1:205052151:G:A	0	205052151	A	G
1	chr1:205052326:C:T	0	205052326	T	C
1	chr1:205052353:A:G	0	205052353	G	A
1	chr1:205052541:A:G	0	205052541	G	A
1	chr1:205052966:C:T	0	205052966	T	C
1	chr1:205053063:C:G	0	205053063	G	C
1	chr1:205053886:G:A	0	205053886	A	G
1	chr1:205053900:TCTC:T	0	205053900	T	TCTC
1	chr1:205054188:T:C	0	205054188	C	T
1	chr1:205054221:C:T	0	205054221	T	C
1	chr1:205054636:T:C	0	205054636	C	T
1	chr1:205054884:C:T	0	205054884	T	C
1	chr1:205055729:C:T	0	205055729	T	C
1	chr1:205056146:G:C	0	205056146	C	G
1	chr1:205056367:GC:G	0	205056367	G	GC
1	chr1:205058262:C:T	0	205058262	T	C
1	chr1:205058433:G:T	0	205058433	T	G
1	chr1:205058609:G:A	0	205058609	A	G
1	chr1:205058662:A:C	0	205058662	C	A
1	chr1:205059024:A:AC	0	205059024	AC	A
1	chr1:205059755:CAG:C	0	205059755	C	CAG
1	chr1:205059787:C:T	0	205059787	T	C
1	chr1:205059846:C:A	0	205059846	A	C
1	chr1:205060943:G:A	0	205060943	A	G
1	chr1:205060993:G:A	0	205060993	A	G
1	chr1:205061459:C:T	0	205061459	T	C
1	chr1:205061689:C:T	0	205061689	T	C
1	chr1:205061734:C:T	0	205061734	T	C
1	chr1:205061988:C:T	0	205061988	T	C
1	chr1:205062616:G:A	0	205062616	A	G
1	chr1:205062641:G:A	0	205062641	A	G
1	chr1:205063978:G:A	0	205063978	A	G
1	chr1:205063983:G:A	0	205063983	A	G
1	chr1:205064155:G:A	0	205064155	A	G
1	chr1:205064246:T:C	0	205064246	C	T
1	chr1:205065306:G:T	0	205065306	T	G
1	chr1:205065360:A:G	0	205065360	G	A
1	chr1:205065421:T:C	0	205065421	C	T
1	chr1:205065595:C:T	0	205065595	T	C
1	chr1:205066327:A:G	0	205066327	G	A
1	chr1:205066912:T:TG	0	205066912	TG	T
1	chr1:205067555:T:C	0	205067555	C	T
1	chr1:205067698:A:G	0	205067698	G	A
1	chr1:205068065:G:C	0	205068065	C	G
1	chr1:205068548:T:G	0	205068548	G	T
1	chr1:205070160:T:C	0	205070160	C	T
1	chr1:205071090:T:C	0	205071090	C	T
1	chr1:205071100:A:G	0	205071100	G	A
1	chr1:205071598:A:G	0	205071598	G	A
1	chr1:205071707:A:G	0	205071707	G	A
1	chr1:205071815:C:G	0	205071815	G	C
1	chr1:205071887:G:A	0	205071887	A	G
1	chr1:205072030:C:T	0	205072030	T	C
1	chr1:205072337:T:C	0	205072337	C	T
1	chr1:205072414:T:C	0	205072414	C	T
1	chr1:205072824:C:T	0	205072824	T	C
1	chr1:205072914:C:A	0	205072914	A	C
1	chr1:205072987:C:T	0	205072987	T	C
1	chr1:205073455:C:T	0	205073455	T	C
1	chr1:205073712:G:A	0	205073712	A	G
1	chr1:205073811:C:T	0	205073811	T	C
1	chr1:205075226:G:A	0	205075226	A	G
1	chr1:205075288:C:A	0	205075288	A	C
1	chr1:205075374:A:G	0	205075374	G	A
1	chr1:205075959:G:A	0	205075959	A	G
1	chr1:205076212:G:A	0	205076212	A	G
1	chr1:205077766:T:C	0	205077766	C	T
1	chr1:205079255:T:C	0	205079255	C	T
1	chr1:205079354:A:G	0	205079354	G	A
1	chr1:205079488:C:G	0	205079488	G	C
1	chr1:205080255:A:G	0	205080255	G	A
1	chr1:205080272:T:C	0	205080272	C	T
1	chr1:205080580:C:T	0	205080580	T	C
1	chr1:205082583:G:C	0	205082583	C	G
1	chr1:205082700:TC:T	0	205082700	T	TC
1	chr1:205082743:C:T	0	205082743	T	C
1	chr1:205083595:C:T	0	205083595	T	C
1	chr1:205083811:G:A	0	205083811	A	G
1	chr1:205084022:A:G	0	205084022	G	A
1	chr1:205084091:C:T	0	205084091	T	C
1	chr1:205084548:A:T	0	205084548	T	A
1	chr1:205084580:T:C	0	205084580	C	T
1	chr1:205084954:A:G	0	205084954	G	A
1	chr1:205084986:A:G	0	205084986	G	A
1	chr1:205085278:C:T	0	205085278	T	C
1	chr1:205085751:A:C	0	205085751	C	A
1	chr1:205086034:T:C	0	205086034	C	T
1	chr1:205086386:G:A	0	205086386	A	G
1	chr1:205086821:G:A	0	205086821	A	G
1	chr1:205087173:A:G	0	205087173	G	A
1	chr1:205087348:T:C	0	205087348	C	T
1	chr1:205088277:C:G	0	205088277	G	C
1	chr1:205088354:A:T	0	205088354	T	A
1	chr1:205089690:T:G	0	205089690	G	T
1	chr1:205089938:G:A	0	205089938	A	G
1	chr1:205090154:A:G	0	205090154	G	A
1	chr1:205092064:C:T	0	205092064	T	C
1	chr1:205092406:C:A	0	205092406	A	C
1	chr1:205093305:C:T	0	205093305	T	C
1	chr1:205093338:G:A	0	205093338	A	G
1	chr1:205093733:A:G	0	205093733	G	A
1	chr1:205094821:C:T	0	205094821	T	C
1	chr1:205095312:T:C	0	205095312	C	T
1	chr1:205095548:G:A	0	205095548	A	G
1	chr1:205096170:G:A	0	205096170	A	G
1	chr1:205097906:C:T	0	205097906	T	C
1	chr1:205099381:T:C	0	205099381	C	T
1	chr1:205101050:T:C	0	205101050	C	T
1	chr1:205102016:C:T	0	205102016	T	C
1	chr1:205102039:C:T	0	205102039	T	C
1	chr1:205103189:A:C	0	205103189	C	A
1	chr1:205103497:A:G	0	205103497	G	A
1	chr1:205104890:T:C	0	205104890	C	T
1	chr1:205104891:G:A	0	205104891	A	G
1	chr1:205104898:T:C	0	205104898	C	T
1	chr1:205104992:A:C	0	205104992	C	A
1	chr1:205105296:C:T	0	205105296	T	C
1	chr1:205105726:C:A	0	205105726	A	C
1	chr1:205106231:G:C	0	205106231	C	G
1	chr1:205106424:G:A	0	205106424	A	G
1	chr1:205106513:G:A	0	205106513	A	G
1	chr1:205106579:CA:C	0	205106579	C	CA
1	chr1:205107317:G:A	0	205107317	A	G
1	chr1:205107623:A:G	0	205107623	G	A
1	chr1:205107905:T:C	0	205107905	C	T
1	chr1:205108204:T:C	0	205108204	C	T
1	chr1:205109039:G:A	0	205109039	A	G
1	chr1:205109119:T:C	0	205109119	C	T
1	chr1:205109532:T:C	0	205109532	C	T
1	chr1:205109597:T:C	0	205109597	C	T
1	chr1:205110075:G:A	0	205110075	A	G
1	chr1:205110363:C:T	0	205110363	T	C
1	chr1:205110787:A:G	0	205110787	G	A
1	chr1:205111830:C:T	0	205111830	T	C
1	chr1:205111835:T:C	0	205111835	C	T
1	chr1:205112195:G:A	0	205112195	A	G
1	chr1:205112455:T:C	0	205112455	C	T
1	chr1:205113059:C:T	0	205113059	T	C
1	chr1:205113197:C:T	0	205113197	T	C
1	chr1:205113352:C:T	0	205113352	T	C
1	chr1:205113413:C:T	0	205113413	T	C
1	chr1:205114737:T:C	0	205114737	C	T
1	chr1:205114992:G:A	0	205114992	A	G
1	chr1:205115575:C:T	0	205115575	T	C
1	chr1:205116230:T:C	0	205116230	C	T
1	chr1:205116557:G:A	0	205116557	A	G
1	chr1:205116656:A:G	0	205116656	G	A
1	chr1:205117345:C:T	0	205117345	T	C
1	chr1:205119985:C:T	0	205119985	T	C
1	chr1:205120345:G:A	0	205120345	A	G
1	chr1:205120378:G:A	0	205120378	A	G
1	chr1:205120482:T:C	0	205120482	C	T
1	chr1:205121029:T:C	0	205121029	C	T
1	chr1:205121305:G:A	0	205121305	A	G
1	chr1:205121757:C:G	0	205121757	G	C
1	chr1:205122299:T:G	0	205122299	G	T
1	chr1:205122522:G:A	0	205122522	A	G
1	chr1:205123246:A:G	0	205123246	G	A
1	chr1:205123717:G:A	0	205123717	A	G
1	chr1:205124125:G:A	0	205124125	A	G
1	chr1:205124401:T:C	0	205124401	C	T
1	chr1:205125323:G:A	0	205125323	A	G
1	chr1:205126279:T:C	0	205126279	C	T
1	chr1:205126354:G:A	0	205126354	A	G
1	chr1:205129788:C:A	0	205129788	A	C
1	chr1:205130831:C:A	0	205130831	A	C
1	chr1:205131352:G:A	0	205131352	A	G
1	chr1:205131547:T:C	0	205131547	C	T
1	chr1:205133785:AT:A	0	205133785	A	AT
1	chr1:205133895:T:C	0	205133895	C	T
1	chr1:205134281:T:C	0	205134281	C	T
1	chr1:205134334:A:G	0	205134334	G	A
1	chr1:205135933:C:T	0	205135933	T	C
1	chr1:205136666:G:A	0	205136666	A	G
1	chr1:205136853:A:G	0	205136853	G	A
1	chr1:205136902:C:A	0	205136902	A	C
1	chr1:205137154:A:G	0	205137154	G	A
1	chr1:205138350:C:T	0	205138350	T	C
1	chr1:205138369:A:G	0	205138369	G	A
1	chr1:205138665:G:A	0	205138665	A	G
1	chr1:205138955:C:T	0	205138955	T	C
1	chr1:205139041:G:A	0	205139041	A	G
1	chr1:205139265:T:G	0	205139265	G	T
1	chr1:205139423:A:G	0	205139423	G	A
1	chr1:205139726:T:A	0	205139726	A	T
1	chr1:205139891:T:A	0	205139891	A	T
1	chr1:205139954:G:A	0	205139954	A	G
1	chr1:205140986:G:A	0	205140986	A	G
1	chr1:205141324:T:C	0	205141324	C	T
1	chr1:205141789:C:A	0	205141789	A	C
1	chr1:205141801:T:C	0	205141801	C	T
1	chr1:205141818:T:C	0	205141818	C	T
1	chr1:205142147:T:C	0	205142147	C	T
1	chr1:205142633:A:C	0	205142633	C	A
1	chr1:205143783:T:C	0	205143783	C	T
1	chr1:205144467:A:C	0	205144467	C	A
1	chr1:205144468:G:A	0	205144468	A	G
1	chr1:205144705:A:G	0	205144705	G	A
1	chr1:205145365:TATC:T	0	205145365	T	TATC
1	chr1:205145971:G:A	0	205145971	A	G
1	chr1:205146022:C:A	0	205146022	A	C
1	chr1:205146300:C:T	0	205146300	T	C
1	chr1:205146611:G:A	0	205146611	A	G
1	chr1:205149059:C:T	0	205149059	T	C
1	chr1:205149208:T:G	0	205149208	G	T
1	chr1:205149985:T:C	0	205149985	C	T
1	chr1:205150434:GC:G	0	205150434	G	GC
1	chr1:205150853:C:T	0	205150853	T	C
1	chr1:205151512:C:T	0	205151512	T	C
1	chr1:205152420:A:G	0	205152420	G	A
1	chr1:205153108:C:T	0	205153108	T	C
1	chr1:205153401:A:G	0	205153401	G	A
1	chr1:205153767:G:A	0	205153767	A	G
1	chr1:205153893:C:T	0	205153893	T	C
1	chr1:205154406:T:C	0	205154406	C	T
1	chr1:205155046:G:A	0	205155046	A	G
1	chr1:205155416:T:C	0	205155416	C	T
1	chr1:205156534:T:C	0	205156534	C	T
1	chr1:205156731:G:A	0	205156731	A	G
1	chr1:205157920:G:T	0	205157920	T	G
1	chr1:205158931:C:T	0	205158931	T	C
1	chr1:205160191:G:A	0	205160191	A	G
1	chr1:205161285:A:G	0	205161285	G	A
1	chr1:205163369:A:G	0	205163369	G	A
1	chr1:205164962:T:C	0	205164962	C	T
1	chr1:205165701:T:C	0	205165701	C	T
1	chr1:205165859:T:C	0	205165859	C	T
1	chr1:205166306:A:G	0	205166306	G	A
1	chr1:205167800:T:C	0	205167800	C	T
1	chr1:205168450:G:A	0	205168450	A	G
1	chr1:205169862:G:A	0	205169862	A	G
1	chr1:205170676:A:G	0	205170676	G	A
1	chr1:205171177:C:T	0	205171177	T	C
1	chr1:205171308:G:A	0	205171308	A	G
1	chr1:205172104:G:A	0	205172104	A	G
1	chr1:205172245:C:T	0	205172245	T	C
1	chr1:205172464:TA:T	0	205172464	T	TA
1	chr1:205174341:T:C	0	205174341	C	T
1	chr1:205175235:G:T	0	205175235	T	G
1	chr1:205175877:C:T	0	205175877	T	C
1	chr1:205177332:A:G	0	205177332	G	A
1	chr1:205177598:G:A	0	205177598	A	G
1	chr1:205177671:A:G	0	205177671	G	A
1	chr1:205178456:C:G	0	205178456	G	C
1	chr1:205180197:CA:C	0	205180197	C	CA
1	chr1:205180380:C:T	0	205180380	T	C
1	chr1:205180462:C:T	0	205180462	T	C
1	chr1:205180529:G:T	0	205180529	T	G
1	chr1:205181298:GA:G	0	205181298	G	GA
1	chr1:205182165:C:T	0	205182165	T	C
1	chr1:205182685:GA:G	0	205182685	G	GA
1	chr1:205182749:C:T	0	205182749	T	C
1	chr1:205183468:C:T	0	205183468	T	C
1	chr1:205183804:T:C	0	205183804	C	T
1	chr1:205184184:G:A	0	205184184	A	G
1	chr1:205184326:A:G	0	205184326	G	A
1	chr1:205184389:C:T	0	205184389	T	C
1	chr1:205184565:C:G	0	205184565	G	C
1	chr1:205185597:C:T	0	205185597	T	C
1	chr1:205186625:C:T	0	205186625	T	C
1	chr1:205186952:A:T	0	205186952	T	A
1	chr1:205187972:T:C	0	205187972	C	T
1	chr1:205188775:G:A	0	205188775	A	G
1	chr1:205189055:C:T	0	205189055	T	C
1	chr1:205189433:G:T	0	205189433	T	G
1	chr1:205190946:G:A	0	205190946	A	G
1	chr1:205192821:C:T	0	205192821	T	C
1	chr1:205193306:C:G	0	205193306	G	C
1	chr1:205193537:C:T	0	205193537	T	C
1	chr1:205193929:A:G	0	205193929	G	A
1	chr1:205194670:G:A	0	205194670	A	G
1	chr1:205194818:CCCAAGTA:C	0	205194818	C	CCCAAGTA
1	chr1:205195452:C:T	0	205195452	T	C
1	chr1:205195522:A:G	0	205195522	G	A
1	chr1:205196026:A:C	0	205196026	C	A
1	chr1:205196194:A:C	0	205196194	C	A
1	chr1:205196222:T:C	0	205196222	C	T
1	chr1:205198671:C:G	0	205198671	G	C
1	chr1:205199441:A:G	0	205199441	G	A
1	chr1:205199486:C:T	0	205199486	T	C
1	chr1:205200201:T:G	0	205200201	G	T
1	chr1:205200424:T:G	0	205200424	G	T
1	chr1:205200485:C:T	0	205200485	T	C
1	chr1:205201155:T:C	0	205201155	C	T
1	chr1:205201499:ATG:A	0	205201499	A	ATG
1	chr1:205201635:T:G	0	205201635	G	T
1	chr1:205203047:C:T	0	205203047	T	C
1	chr1:205203973:A:G	0	205203973	G	A
1	chr1:205204006:A:G	0	205204006	G	A
1	chr1:205204391:T:G	0	205204391	G	T
1	chr1:205204738:C:G	0	205204738	G	C
1	chr1:205206399:C:A	0	205206399	A	C
1	chr1:205208489:G:A	0	205208489	A	G
1	chr1:205209482:T:C	0	205209482	C	T
1	chr1:205209813:C:T	0	205209813	T	C
1	chr1:205210002:G:A	0	205210002	A	G
1	chr1:205210329:A:G	0	205210329	G	A
1	chr1:205210869:A:G	0	205210869	G	A
1	chr1:205211346:G:A	0	205211346	A	G
1	chr1:205211934:T:C	0	205211934	C	T
1	chr1:205212398:T:C	0	205212398	C	T
1	chr1:205212903:A:G	0	205212903	G	A
1	chr1:205213435:T:C	0	205213435	C	T
1	chr1:205213737:G:C	0	205213737	C	G
1	chr1:205213744:A:C	0	205213744	C	A
1	chr1:205214160:A:G	0	205214160	G	A
1	chr1:205215334:A:G	0	205215334	G	A
1	chr1:205215603:A:G	0	205215603	G	A
1	chr1:205215976:C:T	0	205215976	T	C
1	chr1:205216455:C:T	0	205216455	T	C
1	chr1:205217466:T:C	0	205217466	C	T
1	chr1:205217745:G:A	0	205217745	A	G
1	chr1:205218090:C:A	0	205218090	A	C
1	chr1:205218143:G:A	0	205218143	A	G
1	chr1:205218853:G:A	0	205218853	A	G
1	chr1:205219556:T:C	0	205219556	C	T
1	chr1:205220249:T:C	0	205220249	C	T
1	chr1:205221262:G:A	0	205221262	A	G
1	chr1:205222074:T:G	0	205222074	G	T
1	chr1:205222673:A:G	0	205222673	G	A
1	chr1:205223873:C:T	0	205223873	T	C
1	chr1:205223929:C:T	0	205223929	T	C
1	chr1:205224637:T:C	0	205224637	C	T
1	chr1:205226103:C:T	0	205226103	T	C
1	chr1:205226703:C:T	0	205226703	T	C
1	chr1:205228229:G:T	0	205228229	T	G
1	chr1:205230014:A:G	0	205230014	G	A
1	chr1:205230072:A:G	0	205230072	G	A
1	chr1:205230312:C:T	0	205230312	T	C
1	chr1:205230463:G:A	0	205230463	A	G
1	chr1:205230716:T:C	0	205230716	C	T
1	chr1:205230891:T:A	0	205230891	A	T
1	chr1:205231592:C:T	0	205231592	T	C
1	chr1:205231762:A:AC	0	205231762	AC	A
1	chr1:205234225:C:T	0	205234225	T	C
1	chr1:205235386:T:G	0	205235386	G	T
1	chr1:205235671:G:T	0	205235671	T	G
1	chr1:205235953:T:C	0	205235953	C	T
1	chr1:205236523:G:T	0	205236523	T	G
1	chr1:205236656:A:G	0	205236656	G	A
1	chr1:205236783:A:G	0	205236783	G	A
1	chr1:205237079:A:G	0	205237079	G	A
1	chr1:205237367:C:T	0	205237367	T	C
1	chr1:205237832:G:T	0	205237832	T	G
1	chr1:205237887:G:A	0	205237887	A	G
1	chr1:205238384:T:C	0	205238384	C	T
1	chr1:205239049:G:A	0	205239049	A	G
1	chr1:205239462:G:A	0	205239462	A	G
1	chr1:205239820:G:A	0	205239820	A	G
1	chr1:205240033:C:A	0	205240033	A	C
1	chr1:205240402:A:G	0	205240402	G	A
1	chr1:205240617:A:G	0	205240617	G	A
1	chr1:205240925:G:A	0	205240925	A	G
1	chr1:205241176:A:G	0	205241176	G	A
1	chr1:205243140:C:T	0	205243140	T	C
1	chr1:205243896:G:A	0	205243896	A	G
1	chr1:205244452:A:C	0	205244452	C	A
1	chr1:205244834:G:A	0	205244834	A	G
1	chr1:205245664:C:T	0	205245664	T	C
1	chr1:205246097:G:T	0	205246097	T	G
1	chr1:205246982:A:G	0	205246982	G	A
1	chr1:205247445:G:A	0	205247445	A	G
1	chr1:205247489:C:T	0	205247489	T	C
1	chr1:205247608:G:A	0	205247608	A	G
1	chr1:205247975:G:A	0	205247975	A	G
1	chr1:205248116:A:G	0	205248116	G	A
1	chr1:205249297:C:A	0	205249297	A	C
1	chr1:205249398:G:C	0	205249398	C	G
1	chr1:205249636:C:T	0	205249636	T	C
1	chr1:205251113:T:C	0	205251113	C	T
1	chr1:205251511:T:G	0	205251511	G	T
1	chr1:205251533:T:C	0	205251533	C	T
1	chr1:205251590:T:A	0	205251590	A	T
1	chr1:205252033:A:C	0	205252033	C	A
1	chr1:205252403:C:T	0	205252403	T	C
1	chr1:205252531:T:G	0	205252531	G	T
1	chr1:205252733:A:G	0	205252733	G	A
1	chr1:205252970:AT:A	0	205252970	A	AT
1	chr1:205253531:A:G	0	205253531	G	A
1	chr1:205253817:C:T	0	205253817	T	C
1	chr1:205255630:A:G	0	205255630	G	A
1	chr1:205256157:G:A	0	205256157	A	G
1	chr1:205256329:G:A	0	205256329	A	G
1	chr1:205256765:C:T	0	205256765	T	C
1	chr1:205257160:T:C	0	205257160	C	T
1	chr1:205258769:A:G	0	205258769	G	A
1	chr1:205263568:T:C	0	205263568	C	T
1	chr1:205263686:G:A	0	205263686	A	G
1	chr1:205263852:G:A	0	205263852	A	G
1	chr1:205265265:C:T	0	205265265	T	C
1	chr1:205265300:C:T	0	205265300	T	C
1	chr1:205266110:A:G	0	205266110	G	A
1	chr1:205266427:C:A	0	205266427	A	C
1	chr1:205266653:A:G	0	205266653	G	A
1	chr1:205266862:G:A	0	205266862	A	G
1	chr1:205266941:G:A	0	205266941	A	G
1	chr1:205267304:C:T	0	205267304	T	C
1	chr1:205268416:C:A	0	205268416	A	C
1	chr1:205269147:A:G	0	205269147	G	A
1	chr1:205269903:C:G	0	205269903	G	C
1	chr1:205270057:A:AT	0	205270057	AT	A
1	chr1:205270600:G:A	0	205270600	A	G
1	chr1:205271017:A:G	0	205271017	G	A
1	chr1:205271123:C:T	0	205271123	T	C
1	chr1:205271531:T:A	0	205271531	A	T
1	chr1:205272531:T:C	0	205272531	C	T
1	chr1:205273773:A:G	0	205273773	G	A
1	chr1:205274293:C:T	0	205274293	T	C
1	chr1:205275030:AAAC:A	0	205275030	A	AAAC
1	chr1:205275825:G:A	0	205275825	A	G
1	chr1:205275844:T:A	0	205275844	A	T
1	chr1:205276105:A:G	0	205276105	G	A
1	chr1:205276140:G:A	0	205276140	A	G
1	chr1:205276891:G:A	0	205276891	A	G
1	chr1:205276933:G:T	0	205276933	T	G
1	chr1:205277163:C:G	0	205277163	G	C
1	chr1:205278027:G:A	0	205278027	A	G
1	chr1:205278197:CT:C	0	205278197	C	CT
1	chr1:205278904:A:G	0	205278904	G	A
1	chr1:205278960:C:T	0	205278960	T	C
1	chr1:205279309:C:T	0	205279309	T	C
1	chr1:205279671:T:C	0	205279671	C	T
1	chr1:205279789:A:G	0	205279789	G	A
1	chr1:205279829:G:A	0	205279829	A	G
1	chr1:205280322:A:G	0	205280322	G	A
1	chr1:205280686:G:A	0	205280686	A	G
1	chr1:205281347:T:C	0	205281347	C	T
1	chr1:205281747:G:A	0	205281747	A	G
1	chr1:205282752:T:C	0	205282752	C	T
1	chr1:205282863:C:G	0	205282863	G	C
1	chr1:205285110:G:A	0	205285110	A	G
1	chr1:205285843:C:T	0	205285843	T	C
1	chr1:205286310:T:C	0	205286310	C	T
1	chr1:205288028:C:G	0	205288028	G	C
1	chr1:205288210:T:C	0	205288210	C	T
1	chr1:205288319:A:G	0	205288319	G	A
1	chr1:205289314:A:T	0	205289314	T	A
1	chr1:205289604:G:A	0	205289604	A	G
1	chr1:205290274:G:A	0	205290274	A	G
1	chr1:205291037:A:G	0	205291037	G	A
1	chr1:205291186:C:G	0	205291186	G	C
1	chr1:205291888:G:A	0	205291888	A	G
1	chr1:205292029:C:T	0	205292029	T	C
1	chr1:205292046:T:C	0	205292046	C	T
1	chr1:205292835:T:C	0	205292835	C	T
1	chr1:205292889:A:G	0	205292889	G	A
1	chr1:205292993:G:A	0	205292993	A	G
1	chr1:205293209:G:A	0	205293209	A	G
1	chr1:205293375:C:T	0	205293375	T	C
1	chr1:205295408:A:T	0	205295408	T	A
1	chr1:205296322:G:A	0	205296322	A	G
1	chr1:205296462:C:T	0	205296462	T	C
1	chr1:205297254:A:G	0	205297254	G	A
1	chr1:205298886:C:A	0	205298886	A	C
1	chr1:205298969:C:T	0	205298969	T	C
1	chr1:205299452:A:C	0	205299452	C	A
1	chr1:205299675:G:A	0	205299675	A	G
1	chr1:205300373:G:A	0	205300373	A	G
1	chr1:205301197:C:T	0	205301197	T	C
1	chr1:205301879:C:T	0	205301879	T	C
1	chr1:205302757:G:A	0	205302757	A	G
1	chr1:205303219:C:T	0	205303219	T	C
1	chr1:205303790:G:A	0	205303790	A	G
1	chr1:205303855:C:G	0	205303855	G	C
1	chr1:205305046:A:G	0	205305046	G	A
1	chr1:205305478:G:A	0	205305478	A	G
1	chr1:205305547:C:T	0	205305547	T	C
1	chr1:205306844:A:G	0	205306844	G	A
1	chr1:205306897:G:A	0	205306897	A	G
1	chr1:205307119:T:G	0	205307119	G	T
1	chr1:205307673:C:A	0	205307673	A	C
1	chr1:205307810:C:T	0	205307810	T	C
1	chr1:205308653:C:T	0	205308653	T	C
1	chr1:205309268:G:A	0	205309268	A	G
1	chr1:205310007:C:T	0	205310007	T	C
1	chr1:205310484:C:T	0	205310484	T	C
1	chr1:205310848:TCTTAAGGCTCTACC:T	0	205310848	T	TCTTAAGGCTCTACC
1	chr1:205312473:A:G	0	205312473	G	A
1	chr1:205313803:GT:G	0	205313803	G	GT
1	chr1:205314413:C:T	0	205314413	T	C
1	chr1:205314715:G:A	0	205314715	A	G
1	chr1:205314954:C:T	0	205314954	T	C
1	chr1:205315266:A:C	0	205315266	C	A
1	chr1:205315367:A:G	0	205315367	G	A
1	chr1:205315554:C:T	0	205315554	T	C
1	chr1:205316291:C:T	0	205316291	T	C
1	chr1:205318196:T:C	0	205318196	C	T
1	chr1:205318307:A:G	0	205318307	G	A
1	chr1:205319443:A:T	0	205319443	T	A
1	chr1:205320411:T:C	0	205320411	C	T
1	chr1:205320737:G:A	0	205320737	A	G
1	chr1:205321666:G:A	0	205321666	A	G
1	chr1:205322468:T:C	0	205322468	C	T
1	chr1:205322540:T:C	0	205322540	C	T
1	chr1:205323292:T:C	0	205323292	C	T
1	chr1:205323562:G:A	0	205323562	A	G
1	chr1:205323585:C:T	0	205323585	T	C
1	chr1:205323647:A:G	0	205323647	G	A
1	chr1:205323836:A:G	0	205323836	G	A
1	chr1:205324772:GA:G	0	205324772	G	GA
1	chr1:205324944:G:A	0	205324944	A	G
1	chr1:205326033:C:T	0	205326033	T	C
1	chr1:205326037:G:C	0	205326037	C	G
1	chr1:205326095:G:A	0	205326095	A	G
1	chr1:205326098:A:G	0	205326098	G	A
1	chr1:205326341:T:C	0	205326341	C	T
1	chr1:205326779:C:T	0	205326779	T	C
1	chr1:205326871:A:G	0	205326871	G	A
1	chr1:205327427:C:T	0	205327427	T	C
1	chr1:205327435:C:T	0	205327435	T	C
1	chr1:205328103:A:T	0	205328103	T	A
1	chr1:205328643:A:G	0	205328643	G	A
1	chr1:205328752:G:A	0	205328752	A	G
1	chr1:205329388:C:T	0	205329388	T	C
1	chr1:205329446:C:G	0	205329446	G	C
1	chr1:205329669:C:G	0	205329669	G	C
1	chr1:205329731:G:C	0	205329731	C	G
1	chr1:205329878:A:G	0	205329878	G	A
1	chr1:205330305:A:G	0	205330305	G	A
1	chr1:205330402:C:T	0	205330402	T	C
1	chr1:205330509:G:A	0	205330509	A	G
1	chr1:205331284:G:A	0	205331284	A	G
1	chr1:205331384:G:A	0	205331384	A	G
1	chr1:205331780:T:C	0	205331780	C	T
1	chr1:205332099:A:G	0	205332099	G	A
1	chr1:205332102:A:G	0	205332102	G	A
1	chr1:205332339:T:C	0	205332339	C	T
1	chr1:205332583:CATGG:C	0	205332583	C	CATGG
1	chr1:205332619:G:C	0	205332619	C	G
1	chr1:205332894:A:G	0	205332894	G	A
1	chr1:205333442:T:A	0	205333442	A	T
1	chr1:205333546:A:G	0	205333546	G	A
1	chr1:205333952:CTCTT:C	0	205333952	C	CTCTT
1	chr1:205334224:C:T	0	205334224	T	C
1	chr1:205334544:T:C	0	205334544	C	T
1	chr1:205334638:C:T	0	205334638	T	C
1	chr1:205335020:T:C	0	205335020	C	T
1	chr1:205335195:G:T	0	205335195	T	G
1	chr1:205335202:A:G	0	205335202	G	A
1	chr1:205335441:C:T	0	205335441	T	C
1	chr1:205335571:T:C	0	205335571	C	T
1	chr1:205335678:A:G	0	205335678	G	A
1	chr1:205335920:A:C	0	205335920	C	A
1	chr1:205336321:C:T	0	205336321	T	C
1	chr1:205336556:A:G	0	205336556	G	A
1	chr1:205336797:G:A	0	205336797	A	G
1	chr1:205336974:C:T	0	205336974	T	C
1	chr1:205337317:C:T	0	205337317	T	C
1	chr1:205338661:G:A	0	205338661	A	G
1	chr1:205338949:G:A	0	205338949	A	G
1	chr1:205339207:G:A	0	205339207	A	G
1	chr1:205339240:C:T	0	205339240	T	C
1	chr1:205339463:C:T	0	205339463	T	C
1	chr1:205339464:G:A	0	205339464	A	G
1	chr1:205340083:T:C	0	205340083	C	T
1	chr1:205340254:A:G	0	205340254	G	A
1	chr1:205340266:C:T	0	205340266	T	C
1	chr1:205341078:T:C	0	205341078	C	T
1	chr1:205341736:T:C	0	205341736	C	T
1	chr1:205341807:T:C	0	205341807	C	T
1	chr1:205341851:A:G	0	205341851	G	A
1	chr1:205341938:C:T	0	205341938	T	C
1	chr1:205341993:T:G	0	205341993	G	T
1	chr1:205342502:G:A	0	205342502	A	G
1	chr1:205342823:AGGACTTAGTGAAACGC:A	0	205342823	A	AGGACTTAGTGAAACGC
1	chr1:205343639:G:T	0	205343639	T	G
1	chr1:205344793:T:C	0	205344793	C	T
1	chr1:205345437:A:C	0	205345437	C	A
1	chr1:205345957:C:T	0	205345957	T	C
1	chr1:205346034:A:G	0	205346034	G	A
1	chr1:205346114:C:G	0	205346114	G	C
1	chr1:205346695:A:G	0	205346695	G	A
1	chr1:205346881:T:C	0	205346881	C	T
1	chr1:205347342:C:T	0	205347342	T	C
1	chr1:205347535:A:G	0	205347535	G	A
1	chr1:205348264:T:A	0	205348264	A	T
1	chr1:205348375:C:T	0	205348375	T	C
1	chr1:205348548:T:C	0	205348548	C	T
1	chr1:205349193:T:C	0	205349193	C	T
1	chr1:205349396:C:T	0	205349396	T	C
1	chr1:205349548:T:C	0	205349548	C	T
1	chr1:205349855:C:T	0	205349855	T	C
1	chr1:205350099:G:A	0	205350099	A	G
1	chr1:205350218:C:A	0	205350218	A	C
1	chr1:205350334:C:T	0	205350334	T	C
1	chr1:205351242:A:G	0	205351242	G	A
1	chr1:205351341:G:A	0	205351341	A	G
1	chr1:205351582:A:G	0	205351582	G	A
1	chr1:205351689:C:T	0	205351689	T	C
1	chr1:205351730:T:C	0	205351730	C	T
1	chr1:205351744:C:T	0	205351744	T	C
1	chr1:205351747:C:T	0	205351747	T	C
1	chr1:205351846:G:C	0	205351846	C	G
1	chr1:205351956:C:T	0	205351956	T	C
1	chr1:205352705:T:C	0	205352705	C	T
1	chr1:205353000:G:C	0	205353000	C	G
1	chr1:205353213:A:G	0	205353213	G	A
1	chr1:205353391:T:C	0	205353391	C	T
1	chr1:205353649:T:C	0	205353649	C	T
1	chr1:205353661:C:T	0	205353661	T	C
1	chr1:205353681:C:T	0	205353681	T	C
1	chr1:205353806:C:T	0	205353806	T	C
1	chr1:205353846:A:G	0	205353846	G	A
1	chr1:205353948:T:C	0	205353948	C	T
1	chr1:205354559:G:A	0	205354559	A	G
1	chr1:205354619:G:A	0	205354619	A	G
1	chr1:205354897:G:A	0	205354897	A	G
1	chr1:205354925:G:A	0	205354925	A	G
1	chr1:205355155:T:C	0	205355155	C	T
1	chr1:205355597:G:A	0	205355597	A	G
1	chr1:205355619:G:A	0	205355619	A	G
1	chr1:205356330:G:A	0	205356330	A	G
1	chr1:205356481:C:A	0	205356481	A	C
1	chr1:205357695:T:C	0	205357695	C	T
1	chr1:205357955:G:C	0	205357955	C	G
1	chr1:205358019:C:T	0	205358019	T	C
1	chr1:205358109:A:G	0	205358109	G	A
1	chr1:205358153:A:G	0	205358153	G	A
1	chr1:205361449:T:C	0	205361449	C	T
1	chr1:205362354:T:A	0	205362354	A	T
1	chr1:205362746:G:A	0	205362746	A	G
1	chr1:205362871:A:G	0	205362871	G	A
1	chr1:205363401:C:T	0	205363401	T	C
1	chr1:205363804:T:A	0	205363804	A	T
1	chr1:205365281:T:C	0	205365281	C	T
1	chr1:205365348:T:C	0	205365348	C	T
1	chr1:205365375:T:A	0	205365375	A	T
1	chr1:205365682:T:TAA	0	205365682	TAA	T
1	chr1:205365811:G:C	0	205365811	C	G
1	chr1:205366077:T:C	0	205366077	C	T
1	chr1:205367312:T:C	0	205367312	C	T
1	chr1:205367415:C:G	0	205367415	G	C
1	chr1:205367747:C:T	0	205367747	T	C
1	chr1:205368686:T:G	0	205368686	G	T
1	chr1:205368708:T:C	0	205368708	C	T
1	chr1:205369215:A:G	0	205369215	G	A
1	chr1:205369555:G:T	0	205369555	T	G
1	chr1:205369840:C:T	0	205369840	T	C
1	chr1:205369991:G:A	0	205369991	A	G
1	chr1:205370389:A:G	0	205370389	G	A
1	chr1:205370414:A:G	0	205370414	G	A
1	chr1:205371141:G:A	0	205371141	A	G
1	chr1:205371637:G:A	0	205371637	A	G
1	chr1:205372255:C:T	0	205372255	T	C
1	chr1:205373220:A:C	0	205373220	C	A
1	chr1:205373223:G:A	0	205373223	A	G
1	chr1:205373322:T:G	0	205373322	G	T
1	chr1:205373524:T:G	0	205373524	G	T
1	chr1:205374500:T:C	0	205374500	C	T
1	chr1:205374520:G:A	0	205374520	A	G
1	chr1:205374712:G:C	0	205374712	C	G
1	chr1:205374933:T:C	0	205374933	C	T
1	chr1:205375269:C:T	0	205375269	T	C
1	chr1:205375544:G:A	0	205375544	A	G
1	chr1:205376081:C:T	0	205376081	T	C
1	chr1:205377201:ATTTG:A	0	205377201	A	ATTTG
1	chr1:205377605:A:G	0	205377605	G	A
1	chr1:205378761:C:T	0	205378761	T	C
1	chr1:205379087:C:A	0	205379087	A	C
1	chr1:205379147:C:T	0	205379147	T	C
1	chr1:205379148:G:A	0	205379148	A	G
1	chr1:205380274:C:T	0	205380274	T	C
1	chr1:205380275:C:T	0	205380275	T	C
1	chr1:205380542:C:T	0	205380542	T	C
1	chr1:205381100:C:T	0	205381100	T	C
1	chr1:205381996:G:A	0	205381996	A	G
1	chr1:205382656:G:A	0	205382656	A	G
1	chr1:205382989:C:A	0	205382989	A	C
1	chr1:205384087:C:T	0	205384087	T	C
1	chr1:205384364:A:C	0	205384364	C	A
1	chr1:205384897:T:C	0	205384897	C	T
1	chr1:205384945:G:A	0	205384945	A	G
1	chr1:205385567:C:T	0	205385567	T	C
1	chr1:205386775:C:T	0	205386775	T	C
1	chr1:205388224:A:G	0	205388224	G	A
1	chr1:205388440:C:T	0	205388440	T	C
1	chr1:205388762:C:T	0	205388762	T	C
1	chr1:205388828:G:A	0	205388828	A	G
1	chr1:205389466:T:C	0	205389466	C	T
1	chr1:205389494:G:A	0	205389494	A	G
1	chr1:205389587:G:A	0	205389587	A	G
1	chr1:205389613:T:C	0	205389613	C	T
1	chr1:205390057:T:TA	0	205390057	TA	T
1	chr1:205391197:T:C	0	205391197	C	T
1	chr1:205391829:C:T	0	205391829	T	C
1	chr1:205391994:C:G	0	205391994	G	C
1	chr1:205393108:A:G	0	205393108	G	A
1	chr1:205393121:A:G	0	205393121	G	A
1	chr1:205393389:AG:A	0	205393389	A	AG
1	chr1:205394425:C:A	0	205394425	A	C
1	chr1:205394631:C:T	0	205394631	T	C
1	chr1:205394770:C:T	0	205394770	T	C
1	chr1:205394784:T:C	0	205394784	C	T
1	chr1:205394844:G:A	0	205394844	A	G
1	chr1:205395356:A:G	0	205395356	G	A
1	chr1:205396593:CT:C	0	205396593	C	CT
1	chr1:205396596:T:A	0	205396596	A	T
1	chr1:205396598:T:A	0	205396598	A	T
1	chr1:205396720:C:T	0	205396720	T	C
1	chr1:205398134:C:T	0	205398134	T	C
1	chr1:205398763:G:A	0	205398763	A	G
1	chr1:205399428:T:C	0	205399428	C	T
1	chr1:205399947:C:T	0	205399947	T	C
1	chr1:205400203:G:A	0	205400203	A	G
1	chr1:205400602:C:T	0	205400602	T	C
1	chr1:205401341:C:A	0	205401341	A	C
1	chr1:205401463:T:TGTGTC	0	205401463	TGTGTC	T
1	chr1:205401465:T:TTTGGCTG	0	205401465	TTTGGCTG	T
1	chr1:205401529:C:A	0	205401529	A	C
1	chr1:205401664:G:A	0	205401664	A	G
1	chr1:205402122:G:A	0	205402122	A	G
1	chr1:205402144:T:C	0	205402144	C	T
1	chr1:205402363:T:A	0	205402363	A	T
1	chr1:205403099:G:T	0	205403099	T	G
1	chr1:205403445:G:A	0	205403445	A	G
1	chr1:205404211:A:G	0	205404211	G	A
1	chr1:205404410:G:A	0	205404410	A	G
1	chr1:205404524:C:T	0	205404524	T	C
1	chr1:205404737:T:C	0	205404737	C	T
1	chr1:205404954:C:T	0	205404954	T	C
1	chr1:205404974:T:C	0	205404974	C	T
1	chr1:205406086:G:A	0	205406086	A	G
1	chr1:205406175:G:A	0	205406175	A	G
1	chr1:205406206:G:A	0	205406206	A	G
1	chr1:205406505:A:C	0	205406505	C	A
1	chr1:205406508:T:G	0	205406508	G	T
1	chr1:205406587:C:T	0	205406587	T	C
1	chr1:205406603:A:G	0	205406603	G	A
1	chr1:205406686:T:C	0	205406686	C	T
1	chr1:205406702:C:T	0	205406702	T	C
1	chr1:205406734:A:G	0	205406734	G	A
1	chr1:205406797:T:C	0	205406797	C	T
1	chr1:205407187:A:G	0	205407187	G	A
1	chr1:205407196:A:G	0	205407196	G	A
1	chr1:205407227:G:A	0	205407227	A	G
1	chr1:205407286:C:T	0	205407286	T	C
1	chr1:205407322:C:T	0	205407322	T	C
1	chr1:205407368:C:A	0	205407368	A	C
1	chr1:205407826:G:T	0	205407826	T	G
1	chr1:205407861:T:C	0	205407861	C	T
1	chr1:205408074:TAA:T	0	205408074	T	TAA
1	chr1:205408837:C:T	0	205408837	T	C
1	chr1:205408860:C:CAAA	0	205408860	CAAA	C
1	chr1:205409182:C:T	0	205409182	T	C
1	chr1:205409336:G:T	0	205409336	T	G
1	chr1:205409364:C:T	0	205409364	T	C
1	chr1:205409865:T:C	0	205409865	C	T
1	chr1:205410019:A:G	0	205410019	G	A
1	chr1:205410318:T:A	0	205410318	A	T
1	chr1:205410823:T:C	0	205410823	C	T
1	chr1:205410943:G:A	0	205410943	A	G
1	chr1:205411346:T:A	0	205411346	A	T
1	chr1:205411488:G:A	0	205411488	A	G
1	chr1:205411781:G:A	0	205411781	A	G
1	chr1:205412000:C:A	0	205412000	A	C
1	chr1:205412150:T:C	0	205412150	C	T
1	chr1:205412812:G:A	0	205412812	A	G
1	chr1:205413004:T:C	0	205413004	C	T
1	chr1:205413657:T:A	0	205413657	A	T
1	chr1:205414309:A:G	0	205414309	G	A
1	chr1:205414321:G:A	0	205414321	A	G
1	chr1:205415466:CAG:C	0	205415466	C	CAG
1	chr1:205415653:C:T	0	205415653	T	C
1	chr1:205416284:A:G	0	205416284	G	A
1	chr1:205416370:C:T	0	205416370	T	C
1	chr1:205417243:C:T	0	205417243	T	C
1	chr1:205417360:G:A	0	205417360	A	G
1	chr1:205417364:C:T	0	205417364	T	C
1	chr1:205417941:A:G	0	205417941	G	A
1	chr1:205418895:A:G	0	205418895	G	A
1	chr1:205419047:A:G	0	205419047	G	A
1	chr1:205419559:T:G	0	205419559	G	T
1	chr1:205419609:T:C	0	205419609	C	T
1	chr1:205420332:T:C	0	205420332	C	T
1	chr1:205420464:G:A	0	205420464	A	G
1	chr1:205422549:T:C	0	205422549	C	T
1	chr1:205423145:T:C	0	205423145	C	T
1	chr1:205423280:T:C	0	205423280	C	T
1	chr1:205424610:A:G	0	205424610	G	A
1	chr1:205425912:TTTCCTAGCAATTTTTG:T	0	205425912	T	TTTCCTAGCAATTTTTG
1	chr1:205426549:A:G	0	205426549	G	A
1	chr1:205426808:T:C	0	205426808	C	T
1	chr1:205428180:C:T	0	205428180	T	C
1	chr1:205429436:G:A	0	205429436	A	G
1	chr1:205432177:G:A	0	205432177	A	G
1	chr1:205432668:G:C	0	205432668	C	G
1	chr1:205432712:G:A	0	205432712	A	G
1	chr1:205432881:T:C	0	205432881	C	T
1	chr1:205433127:T:C	0	205433127	C	T
1	chr1:205433325:C:T	0	205433325	T	C
1	chr1:205433430:C:T	0	205433430	T	C
1	chr1:205433850:A:ATT	0	205433850	ATT	A
1	chr1:205435109:G:A	0	205435109	A	G
1	chr1:205435158:G:A	0	205435158	A	G
1	chr1:205435419:A:G	0	205435419	G	A
1	chr1:205435750:T:C	0	205435750	C	T
1	chr1:205436484:G:A	0	205436484	A	G
1	chr1:205436555:C:T	0	205436555	T	C
1	chr1:205436751:A:C	0	205436751	C	A
1	chr1:205437362:A:C	0	205437362	C	A
1	chr1:205438887:C:T	0	205438887	T	C
1	chr1:205439757:T:C	0	205439757	C	T
1	chr1:205439813:T:C	0	205439813	C	T
1	chr1:205440010:C:T	0	205440010	T	C
1	chr1:205440043:T:C	0	205440043	C	T
1	chr1:205440738:T:G	0	205440738	G	T
1	chr1:205440886:G:A	0	205440886	A	G
1	chr1:205441295:G:A	0	205441295	A	G
1	chr1:205443346:A:G	0	205443346	G	A
1	chr1:205443397:T:TG	0	205443397	TG	T
1	chr1:205443833:C:A	0	205443833	A	C
1	chr1:205444351:C:T	0	205444351	T	C
1	chr1:205444432:G:A	0	205444432	A	G
1	chr1:205444499:ATC:A	0	205444499	A	ATC
1	chr1:205445595:C:CT	0	205445595	CT	C
1	chr1:205445638:G:C	0	205445638	C	G
1	chr1:205446144:G:A	0	205446144	A	G
1	chr1:205446220:T:C	0	205446220	C	T
1	chr1:205446286:G:C	0	205446286	C	G
1	chr1:205446689:C:T	0	205446689	T	C
1	chr1:205447086:A:G	0	205447086	G	A
1	chr1:205447536:C:A	0	205447536	A	C
1	chr1:205448103:T:C	0	205448103	C	T
1	chr1:205449006:A:G	0	205449006	G	A
1	chr1:205450452:C:T	0	205450452	T	C
1	chr1:205451841:G:T	0	205451841	T	G
1	chr1:205454103:T:C	0	205454103	C	T
1	chr1:205455110:C:G	0	205455110	G	C
1	chr1:205458274:T:C	0	205458274	C	T
1	chr1:205458516:A:G	0	205458516	G	A
1	chr1:205458938:C:T	0	205458938	T	C
1	chr1:205459299:G:C	0	205459299	C	G
1	chr1:205462053:C:T	0	205462053	T	C
1	chr1:205464125:A:C	0	205464125	C	A
1	chr1:205464323:T:C	0	205464323	C	T
1	chr1:205465615:G:A	0	205465615	A	G
1	chr1:205466219:G:A	0	205466219	A	G
1	chr1:205467783:A:G	0	205467783	G	A
1	chr1:205468409:T:A	0	205468409	A	T
1	chr1:205468972:G:A	0	205468972	A	G
1	chr1:205469309:C:T	0	205469309	T	C
1	chr1:205469786:A:G	0	205469786	G	A
1	chr1:205470256:C:T	0	205470256	T	C
1	chr1:205470366:T:C	0	205470366	C	T
1	chr1:205470641:G:A	0	205470641	A	G
1	chr1:205470648:A:T	0	205470648	T	A
1	chr1:205470812:G:T	0	205470812	T	G
1	chr1:205471194:G:A	0	205471194	A	G
1	chr1:205471342:A:G	0	205471342	G	A
1	chr1:205471347:A:T	0	205471347	T	A
1	chr1:205471931:T:C	0	205471931	C	T
1	chr1:205472134:T:G	0	205472134	G	T
1	chr1:205472215:C:T	0	205472215	T	C
1	chr1:205472779:G:A	0	205472779	A	G
1	chr1:205473350:C:T	0	205473350	T	C
1	chr1:205473429:C:T	0	205473429	T	C
1	chr1:205473484:C:G	0	205473484	G	C
1	chr1:205473602:A:G	0	205473602	G	A
1	chr1:205473757:T:C	0	205473757	C	T
1	chr1:205473871:G:A	0	205473871	A	G
1	chr1:205474099:G:C	0	205474099	C	G
1	chr1:205474321:ATGG:A	0	205474321	A	ATGG
1	chr1:205475059:A:G	0	205475059	G	A
1	chr1:205475525:G:A	0	205475525	A	G
1	chr1:205475552:C:T	0	205475552	T	C
1	chr1:205475668:T:A	0	205475668	A	T
1	chr1:205476096:A:G	0	205476096	G	A
1	chr1:205476193:C:T	0	205476193	T	C
1	chr1:205476266:A:G	0	205476266	G	A
1	chr1:205477073:C:T	0	205477073	T	C
1	chr1:205477942:T:C	0	205477942	C	T
1	chr1:205477960:A:G	0	205477960	G	A
1	chr1:205478380:G:A	0	205478380	A	G
1	chr1:205478872:G:A	0	205478872	A	G
1	chr1:205479012:A:G	0	205479012	G	A
1	chr1:205479428:G:T	0	205479428	T	G
1	chr1:205479884:C:T	0	205479884	T	C
1	chr1:205480467:T:C	0	205480467	C	T
1	chr1:205481171:T:G	0	205481171	G	T
1	chr1:205481554:A:G	0	205481554	G	A
1	chr1:205481721:T:C	0	205481721	C	T
1	chr1:205481722:G:A	0	205481722	A	G
1	chr1:205482427:C:T	0	205482427	T	C
1	chr1:205482531:T:C	0	205482531	C	T
1	chr1:205482844:T:C	0	205482844	C	T
1	chr1:205483096:G:C	0	205483096	C	G
1	chr1:205485776:A:G	0	205485776	G	A
1	chr1:205486274:C:T	0	205486274	T	C
1	chr1:205486308:A:G	0	205486308	G	A
1	chr1:205486900:A:T	0	205486900	T	A
1	chr1:205487000:C:A	0	205487000	A	C
1	chr1:205487046:C:G	0	205487046	G	C
1	chr1:205487623:G:A	0	205487623	A	G
1	chr1:205488438:T:C	0	205488438	C	T
1	chr1:205488572:T:C	0	205488572	C	T
1	chr1:205489126:A:G	0	205489126	G	A
1	chr1:205489136:C:A	0	205489136	A	C
1	chr1:205489222:G:A	0	205489222	A	G
1	chr1:205490383:T:C	0	205490383	C	T
1	chr1:205490761:A:C	0	205490761	C	A
1	chr1:205490782:T:G	0	205490782	G	T
1	chr1:205490932:G:A	0	205490932	A	G
1	chr1:205491250:C:T	0	205491250	T	C
1	chr1:205491660:C:T	0	205491660	T	C
1	chr1:205492122:C:T	0	205492122	T	C
1	chr1:205492351:A:G	0	205492351	G	A
1	chr1:205492939:C:T	0	205492939	T	C
1	chr1:205493044:C:T	0	205493044	T	C
1	chr1:205493786:T:C	0	205493786	C	T
1	chr1:205493880:C:T	0	205493880	T	C
1	chr1:205494322:G:A	0	205494322	A	G
1	chr1:205494335:TG:T	0	205494335	T	TG
1	chr1:205494917:A:T	0	205494917	T	A
1	chr1:205495738:C:T	0	205495738	T	C
1	chr1:205495863:A:G	0	205495863	G	A
1	chr1:205496049:C:T	0	205496049	T	C
1	chr1:205496436:C:T	0	205496436	T	C
1	chr1:205497251:C:T	0	205497251	T	C
1	chr1:205498711:G:A	0	205498711	A	G
1	chr1:205498763:G:A	0	205498763	A	G
1	chr1:205499039:C:T	0	205499039	T	C
1	chr1:205499484:G:A	0	205499484	A	G
1	chr1:205500275:A:C	0	205500275	C	A
1	chr1:205500628:A:G	0	205500628	G	A
1	chr1:205500828:A:G	0	205500828	G	A
1	chr1:205501147:C:T	0	205501147	T	C
1	chr1:205501505:A:G	0	205501505	G	A
1	chr1:205501636:C:T	0	205501636	T	C
1	chr1:205501708:T:C	0	205501708	C	T
1	chr1:205502238:G:C	0	205502238	C	G
1	chr1:205502671:C:T	0	205502671	T	C
1	chr1:205503056:C:T	0	205503056	T	C
1	chr1:205503705:C:G	0	205503705	G	C
1	chr1:205503884:G:T	0	205503884	T	G
1	chr1:205504079:A:C	0	205504079	C	A
1	chr1:205504306:T:A	0	205504306	A	T
1	chr1:205504644:T:C	0	205504644	C	T
1	chr1:205505180:G:C	0	205505180	C	G
1	chr1:205505450:CAAAGGGGCAGTG:C	0	205505450	C	CAAAGGGGCAGTG
1	chr1:205505668:G:T	0	205505668	T	G
1	chr1:205505910:C:T	0	205505910	T	C
1	chr1:205506423:A:G	0	205506423	G	A
1	chr1:205506511:A:G	0	205506511	G	A
1	chr1:205506856:C:A	0	205506856	A	C
1	chr1:205506873:A:T	0	205506873	T	A
1	chr1:205507397:C:T	0	205507397	T	C
1	chr1:205507495:T:C	0	205507495	C	T
1	chr1:205507653:A:T	0	205507653	T	A
1	chr1:205508024:T:C	0	205508024	C	T
1	chr1:205508279:AG:A	0	205508279	A	AG
1	chr1:205508335:A:T	0	205508335	T	A
1	chr1:205508398:G:A	0	205508398	A	G
1	chr1:205509157:G:A	0	205509157	A	G
1	chr1:205509473:G:C	0	205509473	C	G
1	chr1:205509998:T:C	0	205509998	C	T
1	chr1:205510614:G:A	0	205510614	A	G
1	chr1:205510642:C:T	0	205510642	T	C
1	chr1:205510668:T:A	0	205510668	A	T
1	chr1:205510745:T:C	0	205510745	C	T
1	chr1:205511122:G:A	0	205511122	A	G
1	chr1:205512084:TGGGGGAC:T	0	205512084	T	TGGGGGAC
1	chr1:205513061:G:A	0	205513061	A	G
1	chr1:205514467:C:G	0	205514467	G	C
1	chr1:205514667:A:G	0	205514667	G	A
1	chr1:205514945:G:A	0	205514945	A	G
1	chr1:205515246:G:A	0	205515246	A	G
1	chr1:205515297:C:T	0	205515297	T	C
1	chr1:205515438:C:A	0	205515438	A	C
1	chr1:205515457:A:G	0	205515457	G	A
1	chr1:205516535:G:A	0	205516535	A	G
1	chr1:205516899:G:A	0	205516899	A	G
1	chr1:205518391:G:A	0	205518391	A	G
1	chr1:205518516:G:A	0	205518516	A	G
1	chr1:205518594:T:C	0	205518594	C	T
1	chr1:205518627:G:A	0	205518627	A	G
1	chr1:205518710:C:T	0	205518710	T	C
1	chr1:205519338:C:CCTG	0	205519338	CCTG	C
1	chr1:205519359:G:A	0	205519359	A	G
1	chr1:205519626:C:T	0	205519626	T	C
1	chr1:205519746:G:T	0	205519746	T	G
1	chr1:205519855:G:A	0	205519855	A	G
1	chr1:205520177:G:A	0	205520177	A	G
1	chr1:205520344:G:A	0	205520344	A	G
1	chr1:205520787:G:A	0	205520787	A	G
1	chr1:205520970:G:A	0	205520970	A	G
1	chr1:205520988:G:T	0	205520988	T	G
1	chr1:205521591:G:A	0	205521591	A	G
1	chr1:205522124:C:A	0	205522124	A	C
1	chr1:205523551:G:A	0	205523551	A	G
1	chr1:205523628:A:G	0	205523628	G	A
1	chr1:205524118:T:C	0	205524118	C	T
1	chr1:205525380:G:A	0	205525380	A	G
1	chr1:205525384:A:G	0	205525384	G	A
1	chr1:205526264:A:G	0	205526264	G	A
1	chr1:205527938:G:A	0	205527938	A	G
1	chr1:205528324:G:A	0	205528324	A	G
1	chr1:205528471:C:T	0	205528471	T	C
1	chr1:205528634:GAGA:G	0	205528634	G	GAGA
1	chr1:205528893:T:C	0	205528893	C	T
1	chr1:205529215:C:G	0	205529215	G	C
1	chr1:205529715:G:T	0	205529715	T	G
1	chr1:205530367:G:A	0	205530367	A	G
1	chr1:205530449:C:G	0	205530449	G	C
1	chr1:205530467:G:A	0	205530467	A	G
1	chr1:205530483:C:T	0	205530483	T	C
1	chr1:205530532:C:T	0	205530532	T	C
1	chr1:205530573:T:C	0	205530573	C	T
1	chr1:205531075:A:T	0	205531075	T	A
1	chr1:205531214:C:T	0	205531214	T	C
1	chr1:205531591:T:A	0	205531591	A	T
1	chr1:205531701:C:T	0	205531701	T	C
1	chr1:205532045:C:T	0	205532045	T	C
1	chr1:205532053:T:C	0	205532053	C	T
1	chr1:205532341:A:G	0	205532341	G	A
1	chr1:205532393:A:G	0	205532393	G	A
1	chr1:205532715:A:G	0	205532715	G	A
1	chr1:205533639:TGCC:T	0	205533639	T	TGCC
1	chr1:205534040:T:C	0	205534040	C	T
1	chr1:205534639:C:T	0	205534639	T	C
1	chr1:205534749:A:G	0	205534749	G	A
1	chr1:205535031:T:C	0	205535031	C	T
1	chr1:205535300:G:A	0	205535300	A	G
1	chr1:205536349:G:A	0	205536349	A	G
1	chr1:205536935:G:A	0	205536935	A	G
1	chr1:205537255:C:A	0	205537255	A	C
1	chr1:205537824:A:G	0	205537824	G	A
1	chr1:205537833:A:G	0	205537833	G	A
1	chr1:205537922:G:A	0	205537922	A	G
1	chr1:205538207:C:A	0	205538207	A	C
1	chr1:205538559:T:C	0	205538559	C	T
1	chr1:205538793:C:T	0	205538793	T	C
1	chr1:205539234:G:T	0	205539234	T	G
1	chr1:205539362:C:T	0	205539362	T	C
1	chr1:205539452:T:C	0	205539452	C	T
1	chr1:205539725:GCCAA:G	0	205539725	G	GCCAA
1	chr1:205539747:C:T	0	205539747	T	C
1	chr1:205539899:C:T	0	205539899	T	C
1	chr1:205540137:G:C	0	205540137	C	G
1	chr1:205540594:G:A	0	205540594	A	G
1	chr1:205540681:G:A	0	205540681	A	G
1	chr1:205540806:C:T	0	205540806	T	C
1	chr1:205541114:C:T	0	205541114	T	C
1	chr1:205541248:G:A	0	205541248	A	G
1	chr1:205542426:C:T	0	205542426	T	C
1	chr1:205542620:A:G	0	205542620	G	A
1	chr1:205543190:A:G	0	205543190	G	A
1	chr1:205543350:T:C	0	205543350	C	T
1	chr1:205543563:T:C	0	205543563	C	T
1	chr1:205543789:A:G	0	205543789	G	A
1	chr1:205544054:T:A	0	205544054	A	T
1	chr1:205544256:T:C	0	205544256	C	T
1	chr1:205544734:T:G	0	205544734	G	T
1	chr1:205545098:G:A	0	205545098	A	G
1	chr1:205545194:G:A	0	205545194	A	G
1	chr1:205545618:A:G	0	205545618	G	A
1	chr1:205546160:C:A	0	205546160	A	C
1	chr1:205546708:C:G	0	205546708	G	C
1	chr1:205546793:C:T	0	205546793	T	C
1	chr1:205546827:A:G	0	205546827	G	A
1	chr1:205547569:A:G	0	205547569	G	A
1	chr1:205547619:G:A	0	205547619	A	G
1	chr1:205547679:C:G	0	205547679	G	C
1	chr1:205547741:G:T	0	205547741	T	G
1	chr1:205547799:C:T	0	205547799	T	C
1	chr1:205548042:A:T	0	205548042	T	A
1	chr1:205548171:T:C	0	205548171	C	T
1	chr1:205548482:A:G	0	205548482	G	A
1	chr1:205548627:T:C	0	205548627	C	T
1	chr1:205548702:A:G	0	205548702	G	A
1	chr1:205549286:T:C	0	205549286	C	T
1	chr1:205549477:G:A	0	205549477	A	G
1	chr1:205551209:AT:A	0	205551209	A	AT
1	chr1:205553598:G:C	0	205553598	C	G
1	chr1:205554778:C:T	0	205554778	T	C
1	chr1:205554978:A:G	0	205554978	G	A
1	chr1:205555206:A:G	0	205555206	G	A
1	chr1:205555467:G:A	0	205555467	A	G
1	chr1:205555965:G:A	0	205555965	A	G
1	chr1:205556310:A:G	0	205556310	G	A
1	chr1:205556624:G:A	0	205556624	A	G
1	chr1:205556670:C:T	0	205556670	T	C
1	chr1:205557069:A:G	0	205557069	G	A
1	chr1:205557509:G:A	0	205557509	A	G
1	chr1:205558786:T:C	0	205558786	C	T
1	chr1:205559398:AAAAATGAG:A	0	205559398	A	AAAAATGAG
1	chr1:205559506:G:T	0	205559506	T	G
1	chr1:205560175:C:T	0	205560175	T	C
1	chr1:205562390:A:G	0	205562390	G	A
1	chr1:205562890:C:G	0	205562890	G	C
1	chr1:205563748:C:T	0	205563748	T	C
1	chr1:205563877:A:G	0	205563877	G	A
1	chr1:205563954:T:C	0	205563954	C	T
1	chr1:205564211:G:A	0	205564211	A	G
1	chr1:205564990:G:A	0	205564990	A	G
1	chr1:205565001:C:T	0	205565001	T	C
1	chr1:205565196:AC:A	0	205565196	A	AC
1	chr1:205565291:C:T	0	205565291	T	C
1	chr1:205566505:T:C	0	205566505	C	T
1	chr1:205566556:C:T	0	205566556	T	C
1	chr1:205567580:C:G	0	205567580	G	C
1	chr1:205567665:T:C	0	205567665	C	T
1	chr1:205568730:G:A	0	205568730	A	G
1	chr1:205570020:C:T	0	205570020	T	C
1	chr1:205571046:G:A	0	205571046	A	G
1	chr1:205571047:C:A	0	205571047	A	C
1	chr1:205571290:T:C	0	205571290	C	T
1	chr1:205572280:C:T	0	205572280	T	C
1	chr1:205572387:C:A	0	205572387	A	C
1	chr1:205572757:G:A	0	205572757	A	G
1	chr1:205572935:A:G	0	205572935	G	A
1	chr1:205573039:G:A	0	205573039	A	G
1	chr1:205573799:C:G	0	205573799	G	C
1	chr1:205574195:C:T	0	205574195	T	C
1	chr1:205574264:C:A	0	205574264	A	C
1	chr1:205574324:A:G	0	205574324	G	A
1	chr1:205574639:C:T	0	205574639	T	C
1	chr1:205574734:G:A	0	205574734	A	G
1	chr1:205575222:C:T	0	205575222	T	C
1	chr1:205575406:T:G	0	205575406	G	T
1	chr1:205575566:G:A	0	205575566	A	G
1	chr1:205576322:C:T	0	205576322	T	C
1	chr1:205576857:G:A	0	205576857	A	G
1	chr1:205577299:AC:A	0	205577299	A	AC
1	chr1:205578683:G:A	0	205578683	A	G
1	chr1:205578689:CCT:C	0	205578689	C	CCT
1	chr1:205578804:C:G	0	205578804	G	C
1	chr1:205579201:T:C	0	205579201	C	T
1	chr1:205579326:CTG:C	0	205579326	C	CTG
1	chr1:205579491:G:A	0	205579491	A	G
1	chr1:205579994:T:A	0	205579994	A	T
1	chr1:205580146:C:T	0	205580146	T	C
1	chr1:205581649:C:T	0	205581649	T	C
1	chr1:205581770:A:G	0	205581770	G	A
1	chr1:205582367:C:T	0	205582367	T	C
1	chr1:205582710:A:T	0	205582710	T	A
1	chr1:205583736:G:A	0	205583736	A	G
1	chr1:205584332:C:T	0	205584332	T	C
1	chr1:205584575:T:C	0	205584575	C	T
1	chr1:205584967:A:C	0	205584967	C	A
1	chr1:205586017:G:A	0	205586017	A	G
1	chr1:205586638:G:A	0	205586638	A	G
1	chr1:205586679:G:T	0	205586679	T	G
1	chr1:205586697:C:T	0	205586697	T	C
1	chr1:205586899:G:A	0	205586899	A	G
1	chr1:205587225:G:T	0	205587225	T	G
1	chr1:205587298:T:C	0	205587298	C	T
1	chr1:205588529:T:G	0	205588529	G	T
1	chr1:205589274:T:G	0	205589274	G	T
1	chr1:205589547:A:G	0	205589547	G	A
1	chr1:205590423:C:G	0	205590423	G	C
1	chr1:205590991:T:C	0	205590991	C	T
1	chr1:205592244:C:T	0	205592244	T	C
1	chr1:205592785:T:TC	0	205592785	TC	T
1	chr1:205592967:C:T	0	205592967	T	C
1	chr1:205593074:G:A	0	205593074	A	G
1	chr1:205593522:G:A	0	205593522	A	G
1	chr1:205594034:C:T	0	205594034	T	C
1	chr1:205594248:G:A	0	205594248	A	G
1	chr1:205594377:T:C	0	205594377	C	T
1	chr1:205594485:A:G	0	205594485	G	A
1	chr1:205594916:A:G	0	205594916	G	A
1	chr1:205594926:T:C	0	205594926	C	T
1	chr1:205595068:T:A	0	205595068	A	T
1	chr1:205595143:A:C	0	205595143	C	A
1	chr1:205595205:C:T	0	205595205	T	C
1	chr1:205595335:A:G	0	205595335	G	A
1	chr1:205595558:AG:A	0	205595558	A	AG
1	chr1:205595563:AAGAGCACGGGCTGTG:A	0	205595563	A	AAGAGCACGGGCTGTG
1	chr1:205596031:T:C	0	205596031	C	T
1	chr1:205596213:A:T	0	205596213	T	A
1	chr1:205596301:A:G	0	205596301	G	A
1	chr1:205596905:C:T	0	205596905	T	C
1	chr1:205597108:G:A	0	205597108	A	G
1	chr1:205597224:C:T	0	205597224	T	C
1	chr1:205597279:C:T	0	205597279	T	C
1	chr1:205597494:C:T	0	205597494	T	C
1	chr1:205598625:C:T	0	205598625	T	C
1	chr1:205598862:C:T	0	205598862	T	C
1	chr1:205598907:T:G	0	205598907	G	T
1	chr1:205599630:C:T	0	205599630	T	C
1	chr1:205599928:AT:A	0	205599928	A	AT
1	chr1:205600042:T:C	0	205600042	C	T
1	chr1:205600062:A:G	0	205600062	G	A
1	chr1:205600119:T:G	0	205600119	G	T
1	chr1:205601642:G:A	0	205601642	A	G
1	chr1:205601831:T:C	0	205601831	C	T
1	chr1:205601835:G:A	0	205601835	A	G
1	chr1:205602339:C:T	0	205602339	T	C
1	chr1:205602665:A:G	0	205602665	G	A
1	chr1:205603702:CAA:C	0	205603702	C	CAA
1	chr1:205604667:C:T	0	205604667	T	C
1	chr1:205604832:T:G	0	205604832	G	T
1	chr1:205605364:G:C	0	205605364	C	G
1	chr1:205606097:A:G	0	205606097	G	A
1	chr1:205606407:G:A	0	205606407	A	G
1	chr1:205606765:C:T	0	205606765	T	C
1	chr1:205607789:A:G	0	205607789	G	A
1	chr1:205610760:AAC:A	0	205610760	A	AAC
1	chr1:205611188:T:C	0	205611188	C	T
1	chr1:205612393:G:A	0	205612393	A	G
1	chr1:205612725:C:T	0	205612725	T	C
1	chr1:205613123:G:A	0	205613123	A	G
1	chr1:205613358:G:T	0	205613358	T	G
1	chr1:205615022:G:C	0	205615022	C	G
1	chr1:205615270:A:G	0	205615270	G	A
1	chr1:205617121:G:C	0	205617121	C	G
1	chr1:205617507:A:T	0	205617507	T	A
1	chr1:205617885:G:A	0	205617885	A	G
1	chr1:205618721:G:A	0	205618721	A	G
1	chr1:205619509:C:T	0	205619509	T	C
1	chr1:205620446:C:T	0	205620446	T	C
1	chr1:205621024:G:A	0	205621024	A	G
1	chr1:205622180:T:C	0	205622180	C	T
1	chr1:205623317:T:C	0	205623317	C	T
1	chr1:205623570:C:T	0	205623570	T	C
1	chr1:205624376:TA:T	0	205624376	T	TA
1	chr1:205625489:T:C	0	205625489	C	T
1	chr1:205625808:A:T	0	205625808	T	A
1	chr1:205625940:A:G	0	205625940	G	A
1	chr1:205626025:G:A	0	205626025	A	G
1	chr1:205626306:G:A	0	205626306	A	G
1	chr1:205626625:T:C	0	205626625	C	T
1	chr1:205626689:T:C	0	205626689	C	T
1	chr1:205627199:T:C	0	205627199	C	T
1	chr1:205627742:T:C	0	205627742	C	T
1	chr1:205629282:T:C	0	205629282	C	T
1	chr1:205629546:G:A	0	205629546	A	G
1	chr1:205629784:T:C	0	205629784	C	T
1	chr1:205629851:A:G	0	205629851	G	A
1	chr1:205630793:C:T	0	205630793	T	C
1	chr1:205631216:C:T	0	205631216	T	C
1	chr1:205631849:C:A	0	205631849	A	C
1	chr1:205633425:A:G	0	205633425	G	A
1	chr1:205633549:G:A	0	205633549	A	G
1	chr1:205634296:C:T	0	205634296	T	C
1	chr1:205634363:A:AT	0	205634363	AT	A
1	chr1:205634406:TTTTTTG:T	0	205634406	T	TTTTTTG
1	chr1:205636415:G:A	0	205636415	A	G
1	chr1:205636945:A:G	0	205636945	G	A
1	chr1:205637044:A:G	0	205637044	G	A
1	chr1:205637702:G:A	0	205637702	A	G
1	chr1:205637722:T:C	0	205637722	C	T
1	chr1:205638099:T:C	0	205638099	C	T
1	chr1:205638386:C:T	0	205638386	T	C
1	chr1:205638641:A:G	0	205638641	G	A
1	chr1:205638804:T:C	0	205638804	C	T
1	chr1:205639004:T:A	0	205639004	A	T
1	chr1:205639856:A:G	0	205639856	G	A
1	chr1:205639882:C:T	0	205639882	T	C
1	chr1:205640282:A:G	0	205640282	G	A
1	chr1:205641021:A:G	0	205641021	G	A
1	chr1:205641031:TG:T	0	205641031	T	TG
1	chr1:205641628:ACC:A	0	205641628	A	ACC
1	chr1:205641646:C:T	0	205641646	T	C
1	chr1:205642400:C:T	0	205642400	T	C
1	chr1:205642549:A:G	0	205642549	G	A
1	chr1:205642575:G:C	0	205642575	C	G
1	chr1:205642952:T:G	0	205642952	G	T
1	chr1:205642998:A:G	0	205642998	G	A
1	chr1:205643335:T:G	0	205643335	G	T
1	chr1:205643877:C:T	0	205643877	T	C
1	chr1:205644106:G:C	0	205644106	C	G
1	chr1:205644248:T:C	0	205644248	C	T
1	chr1:205644731:G:A	0	205644731	A	G
1	chr1:205644876:C:T	0	205644876	T	C
1	chr1:205644989:A:G	0	205644989	G	A
1	chr1:205645027:C:A	0	205645027	A	C
1	chr1:205646314:T:C	0	205646314	C	T
1	chr1:205646439:G:A	0	205646439	A	G
1	chr1:205646466:T:C	0	205646466	C	T
1	chr1:205646663:A:G	0	205646663	G	A
1	chr1:205647191:A:AC	0	205647191	AC	A
1	chr1:205648238:G:A	0	205648238	A	G
1	chr1:205648702:C:T	0	205648702	T	C
1	chr1:205649001:C:CT	0	205649001	CT	C
1	chr1:205649436:A:C	0	205649436	C	A
1	chr1:205649531:G:A	0	205649531	A	G
1	chr1:205649544:C:T	0	205649544	T	C
1	chr1:205650196:T:C	0	205650196	C	T
1	chr1:205651366:C:T	0	205651366	T	C
1	chr1:205651618:C:T	0	205651618	T	C
1	chr1:205651756:A:G	0	205651756	G	A
1	chr1:205651815:AATGATAGAATATCCTATGATAGAT:A	0	205651815	A	AATGATAGAATATCCTATGATAGAT
1	chr1:205652041:A:G	0	205652041	G	A
1	chr1:205652301:G:A	0	205652301	A	G
1	chr1:205653125:G:A	0	205653125	A	G
1	chr1:205653147:C:T	0	205653147	T	C
1	chr1:205653253:T:A	0	205653253	A	T
1	chr1:205653257:C:T	0	205653257	T	C
1	chr1:205653671:A:G	0	205653671	G	A
1	chr1:205654011:C:T	0	205654011	T	C
1	chr1:205654552:G:A	0	205654552	A	G
1	chr1:205654810:T:C	0	205654810	C	T
1	chr1:205655495:C:CA	0	205655495	CA	C
1	chr1:205655628:G:A	0	205655628	A	G
1	chr1:205655857:C:G	0	205655857	G	C
1	chr1:205656058:G:A	0	205656058	A	G
1	chr1:205656065:TA:T	0	205656065	T	TA
1	chr1:205656985:T:A	0	205656985	A	T
1	chr1:205657204:G:A	0	205657204	A	G
1	chr1:205657420:C:T	0	205657420	T	C
1	chr1:205657776:G:A	0	205657776	A	G
1	chr1:205658758:A:T	0	205658758	T	A
1	chr1:205658945:G:A	0	205658945	A	G
1	chr1:205661765:A:G	0	205661765	G	A
1	chr1:205661930:G:A	0	205661930	A	G
1	chr1:205662328:G:A	0	205662328	A	G
1	chr1:205662639:A:G	0	205662639	G	A
1	chr1:205663804:A:G	0	205663804	G	A
1	chr1:205664445:T:C	0	205664445	C	T
1	chr1:205665378:C:G	0	205665378	G	C
1	chr1:205665543:A:G	0	205665543	G	A
1	chr1:205665725:G:T	0	205665725	T	G
1	chr1:205666164:G:T	0	205666164	T	G
1	chr1:205666820:A:G	0	205666820	G	A
1	chr1:205667206:A:C	0	205667206	C	A
1	chr1:205667226:C:T	0	205667226	T	C
1	chr1:205667528:T:TA	0	205667528	TA	T
1	chr1:205667992:G:A	0	205667992	A	G
1	chr1:205668238:T:C	0	205668238	C	T
1	chr1:205668531:T:C	0	205668531	C	T
1	chr1:205668838:C:T	0	205668838	T	C
1	chr1:205669094:G:A	0	205669094	A	G
1	chr1:205669336:C:T	0	205669336	T	C
1	chr1:205669917:A:G	0	205669917	G	A
1	chr1:205670114:C:T	0	205670114	T	C
1	chr1:205670483:C:A	0	205670483	A	C
1	chr1:205671688:C:T	0	205671688	T	C
1	chr1:205671890:G:A	0	205671890	A	G
1	chr1:205671987:C:T	0	205671987	T	C
1	chr1:205673262:T:C	0	205673262	C	T
1	chr1:205673662:T:G	0	205673662	G	T
1	chr1:205674237:C:T	0	205674237	T	C
1	chr1:205676212:T:C	0	205676212	C	T
1	chr1:205677150:C:A	0	205677150	A	C
1	chr1:205678027:T:G	0	205678027	G	T
1	chr1:205680199:C:T	0	205680199	T	C
1	chr1:205680319:G:A	0	205680319	A	G
1	chr1:205681010:T:C	0	205681010	C	T
1	chr1:205682206:C:T	0	205682206	T	C
1	chr1:205682355:C:T	0	205682355	T	C
1	chr1:205682682:T:C	0	205682682	C	T
1	chr1:205683577:T:C	0	205683577	C	T
1	chr1:205683928:C:T	0	205683928	T	C
1	chr1:205684133:T:C	0	205684133	C	T
1	chr1:205684452:C:T	0	205684452	T	C
1	chr1:205684628:T:C	0	205684628	C	T
1	chr1:205684850:T:A	0	205684850	A	T
1	chr1:205684933:G:C	0	205684933	C	G
1	chr1:205685945:C:T	0	205685945	T	C
1	chr1:205686250:G:A	0	205686250	A	G
1	chr1:205686421:G:T	0	205686421	T	G
1	chr1:205686894:G:A	0	205686894	A	G
1	chr1:205687325:G:C	0	205687325	C	G
1	chr1:205687455:T:C	0	205687455	C	T
1	chr1:205688442:G:A	0	205688442	A	G
1	chr1:205688763:T:C	0	205688763	C	T
1	chr1:205689696:G:C	0	205689696	C	G
1	chr1:205689811:C:T	0	205689811	T	C
1	chr1:205690363:G:A	0	205690363	A	G
1	chr1:205691812:C:T	0	205691812	T	C
1	chr1:205692277:G:A	0	205692277	A	G
1	chr1:205692486:A:C	0	205692486	C	A
1	chr1:205693209:A:C	0	205693209	C	A
1	chr1:205693849:G:A	0	205693849	A	G
1	chr1:205694085:T:C	0	205694085	C	T
1	chr1:205694350:A:G	0	205694350	G	A
1	chr1:205694828:G:A	0	205694828	A	G
1	chr1:205695416:C:T	0	205695416	T	C
1	chr1:205695956:C:T	0	205695956	T	C
1	chr1:205696039:A:T	0	205696039	T	A
1	chr1:205696315:G:A	0	205696315	A	G
1	chr1:205696700:AC:A	0	205696700	A	AC
1	chr1:205696989:G:A	0	205696989	A	G
1	chr1:205696990:C:A	0	205696990	A	C
1	chr1:205697878:T:C	0	205697878	C	T
1	chr1:205698213:A:G	0	205698213	G	A
1	chr1:205699404:T:G	0	205699404	G	T
1	chr1:205701598:A:G	0	205701598	G	A
1	chr1:205702516:C:T	0	205702516	T	C
1	chr1:205703229:C:G	0	205703229	G	C
1	chr1:205703354:A:G	0	205703354	G	A
1	chr1:205704124:C:T	0	205704124	T	C
1	chr1:205706112:C:T	0	205706112	T	C
1	chr1:205706960:G:C	0	205706960	C	G
1	chr1:205707135:T:C	0	205707135	C	T
1	chr1:205708207:C:T	0	205708207	T	C
1	chr1:205708656:C:T	0	205708656	T	C
1	chr1:205708915:G:C	0	205708915	C	G
1	chr1:205708998:T:G	0	205708998	G	T
1	chr1:205710085:C:T	0	205710085	T	C
1	chr1:205710111:G:A	0	205710111	A	G
1	chr1:205711286:A:G	0	205711286	G	A
1	chr1:205712242:G:A	0	205712242	A	G
1	chr1:205712467:C:G	0	205712467	G	C
1	chr1:205712544:AG:A	0	205712544	A	AG
1	chr1:205714939:T:C	0	205714939	C	T
1	chr1:205716067:A:G	0	205716067	G	A
1	chr1:205716224:T:C	0	205716224	C	T
1	chr1:205716426:T:C	0	205716426	C	T
1	chr1:205719162:T:C	0	205719162	C	T
1	chr1:205720099:G:A	0	205720099	A	G
1	chr1:205721813:T:C	0	205721813	C	T
1	chr1:205722033:AAAAAATTTACTT:A	0	205722033	A	AAAAAATTTACTT
1	chr1:205722188:G:A	0	205722188	A	G
1	chr1:205722418:G:A	0	205722418	A	G
1	chr1:205722956:C:A	0	205722956	A	C
1	chr1:205724473:T:C	0	205724473	C	T
1	chr1:205725131:C:T	0	205725131	T	C
1	chr1:205725592:G:A	0	205725592	A	G
1	chr1:205726567:C:T	0	205726567	T	C
1	chr1:205727393:G:T	0	205727393	T	G
1	chr1:205727487:T:A	0	205727487	A	T
1	chr1:205727543:G:A	0	205727543	A	G
1	chr1:205728717:C:T	0	205728717	T	C
1	chr1:205728898:G:A	0	205728898	A	G
1	chr1:205729262:A:C	0	205729262	C	A
1	chr1:205731620:A:G	0	205731620	G	A
1	chr1:205731634:A:G	0	205731634	G	A
1	chr1:205731950:G:C	0	205731950	C	G
1	chr1:205733182:C:T	0	205733182	T	C
1	chr1:205734988:C:T	0	205734988	T	C
1	chr1:205735452:A:T	0	205735452	T	A
1	chr1:205736948:AT:A	0	205736948	A	AT
1	chr1:205737925:C:T	0	205737925	T	C
1	chr1:205738014:T:A	0	205738014	A	T
1	chr1:205738118:C:T	0	205738118	T	C
1	chr1:205740384:A:G	0	205740384	G	A
1	chr1:205741029:C:T	0	205741029	T	C
1	chr1:205741205:CAGG:C	0	205741205	C	CAGG
1	chr1:205741747:A:C	0	205741747	C	A
1	chr1:205742497:T:A	0	205742497	A	T
1	chr1:205743068:CATGCAGACTGT:C	0	205743068	C	CATGCAGACTGT
1	chr1:205743829:T:G	0	205743829	G	T
1	chr1:205744250:G:A	0	205744250	A	G
1	chr1:205745309:A:G	0	205745309	G	A
1	chr1:205745350:G:A	0	205745350	A	G
1	chr1:205746128:C:T	0	205746128	T	C
1	chr1:205746141:CAA:C	0	205746141	C	CAA
1	chr1:205746484:CACACTA:C	0	205746484	C	CACACTA
1	chr1:205748047:A:C	0	205748047	C	A
1	chr1:205748548:T:C	0	205748548	C	T
1	chr1:205748695:A:C	0	205748695	C	A
1	chr1:205750404:G:A	0	205750404	A	G
1	chr1:205750729:A:T	0	205750729	T	A
1	chr1:205750950:G:A	0	205750950	A	G
1	chr1:205751084:C:G	0	205751084	G	C
1	chr1:205751355:G:A	0	205751355	A	G
1	chr1:205753830:C:T	0	205753830	T	C
1	chr1:205754175:CT:C	0	205754175	C	CT
1	chr1:205754385:T:A	0	205754385	A	T
1	chr1:205754444:C:T	0	205754444	T	C
1	chr1:205754510:A:T	0	205754510	T	A
1	chr1:205754650:G:A	0	205754650	A	G
1	chr1:205754770:AT:A	0	205754770	A	AT
1	chr1:205754922:C:T	0	205754922	T	C
1	chr1:205755900:C:T	0	205755900	T	C
1	chr1:205756218:C:T	0	205756218	T	C
1	chr1:205757208:C:T	0	205757208	T	C
1	chr1:205758338:C:A	0	205758338	A	C
1	chr1:205758340:G:A	0	205758340	A	G
1	chr1:205759241:C:G	0	205759241	G	C
1	chr1:205759446:G:T	0	205759446	T	G
1	chr1:205761445:G:T	0	205761445	T	G
1	chr1:205761688:G:A	0	205761688	A	G
1	chr1:205762696:C:T	0	205762696	T	C
1	chr1:205763384:T:C	0	205763384	C	T
1	chr1:205764010:A:G	0	205764010	G	A
1	chr1:205765993:A:G	0	205765993	G	A
1	chr1:205766358:C:T	0	205766358	T	C
1	chr1:205766389:T:C	0	205766389	C	T
1	chr1:205766484:G:A	0	205766484	A	G
1	chr1:205766736:G:A	0	205766736	A	G
1	chr1:205766763:G:A	0	205766763	A	G
1	chr1:205767157:G:A	0	205767157	A	G
1	chr1:205767435:A:G	0	205767435	G	A
1	chr1:205767535:C:A	0	205767535	A	C
1	chr1:205768322:T:C	0	205768322	C	T
1	chr1:205768611:G:A	0	205768611	A	G
1	chr1:205768653:T:C	0	205768653	C	T
1	chr1:205768828:G:C	0	205768828	C	G
1	chr1:205768982:C:T	0	205768982	T	C
1	chr1:205769038:T:C	0	205769038	C	T
1	chr1:205769199:GGTT:G	0	205769199	G	GGTT
1	chr1:205769715:C:T	0	205769715	T	C
1	chr1:205769847:AC:A	0	205769847	A	AC
1	chr1:205770072:C:T	0	205770072	T	C
1	chr1:205770138:C:T	0	205770138	T	C
1	chr1:205770268:T:G	0	205770268	G	T
```
