## Supplementary material for "Characterization of shared and ancestry-specific signals driving complex traits using multi-ancestry fine-mapping": mesusieoutput

```
                 eur          afr      eur_afr
   [1,] 0.0002596875 0.0003391212 9.322769e-05
   [2,] 0.0002742069 0.0003422238 1.129305e-04
   [3,] 0.0004505835 0.0003101389 1.927133e-04
   [4,] 0.0002722098 0.0003306782 1.059793e-04
   [5,] 0.0002727964 0.0003368602 1.091843e-04
   [6,] 0.0003164625 0.0003095929 1.085169e-04
   [7,] 0.0002568701 0.0003505098 1.032757e-04
   [8,] 0.0002695027 0.0003097800 8.943565e-05
   [9,] 0.0002730269 0.0003198170 1.040480e-04
  [10,] 0.0003382247 0.0003094022 1.150480e-04
  [11,] 0.0003976796 0.0003100646 1.321610e-04
  [12,] 0.0002842470 0.0003094924 9.486788e-05
  [13,] 0.0002751093 0.0003370743 1.123615e-04
  [14,] 0.0005968836 0.0003092904 1.995436e-04
  [15,] 0.0002725849 0.0003097305 9.045919e-05
  [16,] 0.0002710739 0.0003097632 8.993795e-05
  [17,] 0.0002714065 0.0003097732 9.001844e-05
  [18,] 0.0002731122 0.0003367921 1.095907e-04
  [19,] 0.0002711520 0.0003097669 8.995419e-05
  [20,] 0.0002737159 0.0003182679 1.046479e-04
  [21,] 0.0003506942 0.0003093477 1.189799e-04
  [22,] 0.0010316593 0.0003100233 3.696961e-04
  [23,] 0.0003216761 0.0003106067 1.127557e-04
  [24,] 0.0002213876 0.0003100132 7.395892e-05
  [25,] 0.0004334687 0.0003095760 1.426915e-04
  [26,] 0.0003546625 0.0003098428 1.230940e-04
  [27,] 0.0003529599 0.0003100156 1.233656e-04
  [28,] 0.0007350387 0.0003100231 2.968211e-04
  [29,] 0.0003576752 0.0003499481 1.223075e-04
  [30,] 0.0002805130 0.0003103285 9.694429e-05
  [31,] 0.0004053635 0.0003098941 1.351069e-04
  [32,] 0.0002753020 0.0003349358 1.116772e-04
  [33,] 0.0003954456 0.0003096036 1.297525e-04
  [34,] 0.0002227738 0.0003099537 7.412050e-05
  [35,] 0.0008623126 0.0003096014 2.987476e-04
  [36,] 0.0002451712 0.0003097088 8.230778e-05
  [37,] 0.0006595716 0.0003100452 2.189387e-04
  [38,] 0.0005918610 0.0003099851 1.923536e-04
  [39,] 0.0003297235 0.0003103441 1.151388e-04
  [40,] 0.0002678604 0.0003094853 8.897192e-05
  [41,] 0.0010439565 0.0003094730 3.571144e-04
  [42,] 0.0012686751 0.0003093297 4.202539e-04
  [43,] 0.0002749422 0.0003101395 9.629593e-05
  [44,] 0.0011936859 0.0003093300 3.952493e-04
  [45,] 0.0008729558 0.0003094677 2.982501e-04
  [46,] 0.0008676576 0.0003094655 2.963419e-04
  [47,] 0.0012436570 0.0003093300 4.133441e-04
  [48,] 0.0002751744 0.0003101391 9.637654e-05
  [49,] 0.0011324476 0.0003099103 4.040942e-04
  [50,] 0.0008011866 0.0003094224 2.717819e-04
  [51,] 0.0008056628 0.0003094684 2.751126e-04
  [52,] 0.0005838327 0.0003099484 1.886682e-04
  [53,] 0.0008559461 0.0003093265 2.849803e-04
  [54,] 0.0002872323 0.0003102267 9.508772e-05
  [55,] 0.0002687589 0.0003095613 8.971004e-05
  [56,] 0.0002639170 0.0003095957 8.798762e-05
  [57,] 0.0002639229 0.0003095957 8.798997e-05
  [58,] 0.0002636823 0.0003095725 8.782628e-05
  [59,] 0.0002630161 0.0003095352 8.755702e-05
  [60,] 0.0005725082 0.0003756540 2.036621e-04
  [61,] 0.0002650316 0.0003094811 8.836876e-05
  [62,] 0.0002629766 0.0003095075 8.770838e-05
  [63,] 0.0003843733 0.0003101315 1.594014e-04
  [64,] 0.0002637058 0.0003094862 8.796716e-05
  [65,] 0.0006043377 0.0003096475 2.078281e-04
  [66,] 0.0002627474 0.0003094798 8.757298e-05
  [67,] 0.0002635117 0.0003094970 8.791176e-05
  [68,] 0.0001972210 0.0003099704 6.507710e-05
  [69,] 0.0002630916 0.0003094796 8.770641e-05
  [70,] 0.0002634310 0.0003095157 8.790760e-05
  [71,] 0.0005266142 0.0004401011 1.879875e-04
  [72,] 0.0002635977 0.0003094362 8.763122e-05
  [73,] 0.0005578661 0.0004427283 1.996291e-04
  [74,] 0.0001991953 0.0003100535 6.698945e-05
  [75,] 0.0004096624 0.0003097160 1.417195e-04
  [76,] 0.0006271473 0.0003093327 2.107089e-04
  [77,] 0.0004209901 0.0003098923 1.468646e-04
  [78,] 0.0002636505 0.0003094642 8.786103e-05
  [79,] 0.0004257939 0.0003098764 1.485168e-04
  [80,] 0.0002012195 0.0003100974 7.024987e-05
  [81,] 0.0002096908 0.0003100955 6.830735e-05
  [82,] 0.0002639229 0.0003094663 8.796634e-05
  [83,] 0.0002639075 0.0003094814 8.799428e-05
  [84,] 0.0002637703 0.0003094826 8.794548e-05
  [85,] 0.0003665903 0.0004735906 1.295266e-04
  [86,] 0.0003047930 0.0003342492 1.033942e-04
  [87,] 0.0002645570 0.0003094734 8.821160e-05
  [88,] 0.0002631349 0.0003094828 8.770007e-05
  [89,] 0.0002064806 0.0003103250 8.546761e-05
  [90,] 0.0002701893 0.0003097299 8.976400e-05
  [91,] 0.0002687544 0.0003097479 8.929527e-05
  [92,] 0.0002724067 0.0003096867 9.040029e-05
  [93,] 0.0003241192 0.0003096560 1.063786e-04
  [94,] 0.0002189926 0.0003099870 7.302343e-05
  [95,] 0.0004073898 0.0003101501 1.799502e-04
  [96,] 0.0008617377 0.0003095793 2.720410e-04
  [97,] 0.0002687811 0.0003097384 8.931847e-05
  [98,] 0.0002735400 0.0003096868 9.074850e-05
  [99,] 0.0002632678 0.0003092801 8.749235e-05
 [100,] 0.0005938074 0.0003094541 1.950633e-04
 [101,] 0.0002656117 0.0003439878 8.997535e-05
 [102,] 0.0003006748 0.0003098723 9.644826e-05
 [103,] 0.0002123926 0.0003094799 6.985066e-05
 [104,] 0.0001982734 0.0003094564 6.589026e-05
 [105,] 0.0001948618 0.0003095304 6.465211e-05
 [106,] 0.0002778137 0.0003094987 9.386275e-05
 [107,] 0.0002757845 0.0003100822 9.252050e-05
 [108,] 0.0002594986 0.0005565277 9.525511e-05
 [109,] 0.0002780802 0.0003100846 9.292998e-05
 [110,] 0.0002592806 0.0005473061 9.447601e-05
 [111,] 0.0002552021 0.0003103788 8.823530e-05
 [112,] 0.0002769580 0.0004041893 1.355014e-04
 [113,] 0.0004416711 0.0003101222 1.496922e-04
 [114,] 0.0003392798 0.0003098965 1.123648e-04
 [115,] 0.0002770090 0.0003100464 9.254818e-05
 [116,] 0.0003692536 0.0003100024 1.226335e-04
 [117,] 0.0015405230 0.0005290676 6.123494e-04
 [118,] 0.0002572383 0.0003100517 8.771467e-05
 [119,] 0.0002726859 0.0003101802 9.057203e-05
 [120,] 0.0002782243 0.0003100517 9.306383e-05
 [121,] 0.0002721405 0.0003100495 9.097016e-05
 [122,] 0.0002728809 0.0003100640 9.135700e-05
 [123,] 0.0002206395 0.0003103612 7.502106e-05
 [124,] 0.0002861852 0.0003101081 9.563729e-05
 [125,] 0.0002915745 0.0003628749 1.013280e-04
 [126,] 0.0002803331 0.0003100902 9.311389e-05
 [127,] 0.0002327010 0.0003100236 7.797327e-05
 [128,] 0.0002154108 0.0003102823 7.284144e-05
 [129,] 0.0002806574 0.0003100716 9.331811e-05
 [130,] 0.0002331776 0.0003101829 7.832734e-05
 [131,] 0.0002221280 0.0003100149 7.506173e-05
 [132,] 0.0003292963 0.0003099476 1.080414e-04
 [133,] 0.0002708176 0.0003100525 9.049864e-05
 [134,] 0.0002786276 0.0003100709 9.355044e-05
 [135,] 0.0002839032 0.0003100546 9.439314e-05
 [136,] 0.0002340006 0.0003098131 7.943188e-05
 [137,] 0.0002665125 0.0003891805 1.196488e-04
 [138,] 0.0002728030 0.0004650353 1.291652e-04
 [139,] 0.0003023225 0.0003101133 1.017658e-04
 [140,] 0.0002751184 0.0003100860 9.178303e-05
 [141,] 0.0002753832 0.0003101218 9.192819e-05
 [142,] 0.0002430179 0.0003097576 8.177843e-05
 [143,] 0.0002805946 0.0003100189 9.413860e-05
 [144,] 0.0002725216 0.0003231273 9.992262e-05
 [145,] 0.0002549143 0.0003100414 8.539844e-05
 [146,] 0.0002655329 0.0003094195 8.813095e-05
 [147,] 0.0002867662 0.0003101084 9.630889e-05
 [148,] 0.0002742421 0.0003100816 9.094642e-05
 [149,] 0.0002644059 0.0003131090 8.910889e-05
 [150,] 0.0002737719 0.0003100872 9.082094e-05
 [151,] 0.0002564263 0.0003095541 8.662322e-05
 [152,] 0.0003084538 0.0003101085 1.035301e-04
 [153,] 0.0003082293 0.0003101086 1.034532e-04
 [154,] 0.0003634915 0.0003093165 1.227861e-04
 [155,] 0.0003192165 0.0003100505 1.065120e-04
 [156,] 0.0002202030 0.0003098426 7.341018e-05
 [157,] 0.0003305420 0.0003095870 1.074431e-04
 [158,] 0.0013197764 0.0003097517 4.227604e-04
 [159,] 0.0002804331 0.0003196239 9.379781e-05
 [160,] 0.0003082054 0.0003102358 1.049834e-04
 [161,] 0.0001900193 0.0003103888 6.422408e-05
 [162,] 0.0001969330 0.0003096716 6.628763e-05
 [163,] 0.0002376847 0.0003094095 7.904060e-05
 [164,] 0.0002105816 0.0003097215 7.040784e-05
 [165,] 0.0002008217 0.0003094842 6.626287e-05
 [166,] 0.0002091674 0.0003097229 6.993799e-05
 [167,] 0.0002976175 0.0003101192 9.891513e-05
 [168,] 0.0002790602 0.0003134306 9.425276e-05
 [169,] 0.0001987109 0.0003097287 6.629617e-05
 [170,] 0.0002016282 0.0003094773 6.707553e-05
 [171,] 0.0002979472 0.0003099767 9.915716e-05
 [172,] 0.0002342117 0.0003097764 7.770990e-05
 [173,] 0.0002318215 0.0003097704 7.710453e-05
 [174,] 0.0002332106 0.0003097968 7.742684e-05
 [175,] 0.0001889961 0.0003097018 6.343171e-05
 [176,] 0.0001857622 0.0003097160 6.217356e-05
 [177,] 0.0002412021 0.0003094208 8.061160e-05
 [178,] 0.0003000638 0.0003100641 9.999924e-05
 [179,] 0.0002383108 0.0003100962 7.922711e-05
 [180,] 0.0002340317 0.0003094117 7.794028e-05
 [181,] 0.0002334831 0.0003097061 7.755635e-05
 [182,] 0.0001869172 0.0003096159 6.236929e-05
 [183,] 0.0002996027 0.0003100638 9.986403e-05
 [184,] 0.0002607141 0.0003100306 8.656353e-05
 [185,] 0.0002996552 0.0003100645 9.985599e-05
 [186,] 0.0002995792 0.0003100645 9.983168e-05
 [187,] 0.0002395448 0.0003096667 7.917788e-05
 [188,] 0.0002995876 0.0003100645 9.983471e-05
 [189,] 0.0002908590 0.0003101263 1.103644e-04
 [190,] 0.0002382795 0.0003096535 7.886482e-05
 [191,] 0.0001848755 0.0003096165 6.163535e-05
 [192,] 0.0002251491 0.0003093768 7.514595e-05
 [193,] 0.0002241898 0.0003093631 7.477184e-05
 [194,] 0.0002336165 0.0003095448 7.800510e-05
 [195,] 0.0002502059 0.0003104195 9.775132e-05
 [196,] 0.0001849203 0.0003095559 6.155811e-05
 [197,] 0.0002760464 0.0003100509 9.203064e-05
 [198,] 0.0002745389 0.0003524310 1.381944e-04
 [199,] 0.0002459406 0.0003101805 8.077211e-05
 [200,] 0.0002971457 0.0003098231 9.918765e-05
 [201,] 0.0002967666 0.0003098171 9.902797e-05
 [202,] 0.0002216236 0.0003100173 7.395229e-05
 [203,] 0.0002964062 0.0003098592 9.890438e-05
 [204,] 0.0002753162 0.0003100511 9.178475e-05
 [205,] 0.0002562147 0.0003098053 8.388272e-05
 [206,] 0.0002759645 0.0003100509 9.200340e-05
 [207,] 0.0002339005 0.0003093192 7.750783e-05
 [208,] 0.0002563651 0.0003096662 8.421407e-05
 [209,] 0.0002292105 0.0003093187 7.600278e-05
 [210,] 0.0002532816 0.0003097196 8.314009e-05
 [211,] 0.0002787219 0.0003100508 9.291697e-05
 [212,] 0.0002789747 0.0003100511 9.300803e-05
 [213,] 0.0002740824 0.0003098692 9.110950e-05
 [214,] 0.0003570416 0.0003100068 1.187142e-04
 [215,] 0.0002309051 0.0003093015 7.662624e-05
 [216,] 0.0002287796 0.0003093868 7.555462e-05
 [217,] 0.0002514909 0.0003096495 8.274028e-05
 [218,] 0.0002392184 0.0003092935 7.988336e-05
 [219,] 0.0002304414 0.0003093458 7.658038e-05
 [220,] 0.0002495318 0.0003097607 8.192374e-05
 [221,] 0.0002777859 0.0003100519 9.263634e-05
 [222,] 0.0002644742 0.0003093872 8.741536e-05
 [223,] 0.0001840133 0.0003095668 6.127666e-05
 [224,] 0.0002797236 0.0003100528 9.330807e-05
 [225,] 0.0002294999 0.0003093278 7.628820e-05
 [226,] 0.0002788377 0.0003100507 9.297776e-05
 [227,] 0.0002523575 0.0003100561 8.411746e-05
 [228,] 0.0002786795 0.0003100511 9.293230e-05
 [229,] 0.0002785401 0.0003100527 9.286188e-05
 [230,] 0.0002962486 0.0003100669 9.880445e-05
 [231,] 0.0002783078 0.0003100512 9.280873e-05
 [232,] 0.0002775975 0.0003100523 9.253723e-05
 [233,] 0.0001931477 0.0003101273 6.490902e-05
 [234,] 0.0001862078 0.0003092575 6.199407e-05
 [235,] 0.0002447919 0.0003093294 8.193260e-05
 [236,] 0.0003074802 0.0003939467 1.570611e-04
 [237,] 0.0002555412 0.0003100702 8.528063e-05
 [238,] 0.0001859208 0.0003092376 6.190714e-05
 [239,] 0.0002871159 0.0003099967 9.543682e-05
 [240,] 0.0002582918 0.0003100685 8.600676e-05
 [241,] 0.0001863558 0.0003093065 6.204498e-05
 [242,] 0.0002993498 0.0003100671 9.975155e-05
 [243,] 0.0001868936 0.0003093084 6.223907e-05
 [244,] 0.0002991498 0.0003100671 9.969023e-05
 [245,] 0.0001894015 0.0003108689 6.405904e-05
 [246,] 0.0001867166 0.0003808611 9.010164e-05
 [247,] 0.0001858695 0.0003109964 6.749475e-05
 [248,] 0.0001863229 0.0003093157 6.202966e-05
 [249,] 0.0001858268 0.0003110413 6.869503e-05
 [250,] 0.0003478080 0.0003105904 1.211752e-04
 [251,] 0.0002490957 0.0003515524 9.465134e-05
 [252,] 0.0002993638 0.0003100670 9.975586e-05
 [253,] 0.0001859303 0.0003110625 6.895916e-05
 [254,] 0.0003962881 0.0003100866 1.335805e-04
 [255,] 0.0001852378 0.0003109525 7.088869e-05
 [256,] 0.0001991917 0.0003094114 6.633282e-05
 [257,] 0.0001863686 0.0003093077 6.204575e-05
 [258,] 0.0002993947 0.0003100689 9.975880e-05
 [259,] 0.0001980982 0.0003095340 6.641223e-05
 [260,] 0.0001981981 0.0003095165 6.641642e-05
 [261,] 0.0001849006 0.0003100578 6.166677e-05
 [262,] 0.0002742074 0.0003101282 1.072680e-04
 [263,] 0.0001865294 0.0003093228 6.208436e-05
 [264,] 0.0004011173 0.0003100675 1.346579e-04
 [265,] 0.0002996116 0.0003100672 9.983128e-05
 [266,] 0.0003061625 0.0003101089 1.036121e-04
 [267,] 0.0003000844 0.0003100691 9.997173e-05
 [268,] 0.0001849448 0.0003101342 6.172674e-05
 [269,] 0.0001865728 0.0003093126 6.210440e-05
 [270,] 0.0002058591 0.0003095123 6.907175e-05
 [271,] 0.0001864290 0.0003093186 6.205718e-05
 [272,] 0.0001863785 0.0003093271 6.203837e-05
 [273,] 0.0001867336 0.0003093157 6.215106e-05
 [274,] 0.0001867313 0.0003093211 6.214563e-05
 [275,] 0.0002995887 0.0003100691 9.981573e-05
 [276,] 0.0002960822 0.0003101569 1.045350e-04
 [277,] 0.0001848764 0.0003100770 6.165010e-05
 [278,] 0.0003051669 0.0003101539 1.032594e-04
 [279,] 0.0001876357 0.0003094443 6.240338e-05
 [280,] 0.0003001458 0.0003100904 9.992407e-05
 [281,] 0.0001870484 0.0003093432 6.224767e-05
 [282,] 0.0002258736 0.0003101658 8.793529e-05
 [283,] 0.0001867078 0.0003093308 6.213268e-05
 [284,] 0.0002739559 0.0003100984 9.128046e-05
 [285,] 0.0001849335 0.0003100588 6.168922e-05
 [286,] 0.0002093759 0.0003095550 7.037522e-05
 [287,] 0.0002993009 0.0003100679 9.973203e-05
 [288,] 0.0001849391 0.0003101343 6.172289e-05
 [289,] 0.0001870529 0.0003095211 6.220876e-05
 [290,] 0.0003056050 0.0003102430 1.035735e-04
 [291,] 0.0002088139 0.0004345534 8.525931e-05
 [292,] 0.0004014330 0.0003776869 1.386796e-04
 [293,] 0.0002060457 0.0004576225 8.936537e-05
 [294,] 0.0002025864 0.0003101620 6.748627e-05
 [295,] 0.0003223068 0.0003103824 1.561105e-04
 [296,] 0.0002065720 0.0003097449 6.920798e-05
 [297,] 0.0002016631 0.0003097066 6.735521e-05
 [298,] 0.0002105054 0.0003100871 7.168336e-05
 [299,] 0.0002014467 0.0003097431 6.727332e-05
 [300,] 0.0002022243 0.0003097679 6.761804e-05
 [301,] 0.0002457030 0.0004010334 1.049145e-04
 [302,] 0.0004222079 0.0003095224 1.404715e-04
 [303,] 0.0001976313 0.0003941203 1.003732e-04
 [304,] 0.0002973096 0.0003098494 9.913124e-05
 [305,] 0.0001976330 0.0003778224 9.324811e-05
 [306,] 0.0002458548 0.0004110409 1.077467e-04
 [307,] 0.0002564951 0.0003100945 8.564057e-05
 [308,] 0.0002591536 0.0003504070 8.688931e-05
 [309,] 0.0002524149 0.0003098696 8.365472e-05
 [310,] 0.0002987700 0.0003102107 1.002594e-04
 [311,] 0.0002004437 0.0005592165 1.467815e-04
 [312,] 0.0002064132 0.0003096664 6.836320e-05
 [313,] 0.0002611671 0.0003096426 8.806283e-05
 [314,] 0.0002458089 0.0003825504 9.606562e-05
 [315,] 0.0002621926 0.0003098784 8.773100e-05
 [316,] 0.0001892956 0.0003418029 8.000096e-05
 [317,] 0.0001836078 0.0003104314 6.140555e-05
 [318,] 0.0002630635 0.0003098404 8.754593e-05
 [319,] 0.0001891809 0.0003108445 6.608638e-05
 [320,] 0.0003169805 0.0003103395 1.448018e-04
 [321,] 0.0003003786 0.0003099971 1.001527e-04
 [322,] 0.0001894963 0.0006360524 1.321240e-04
 [323,] 0.0003052697 0.0003100551 1.015637e-04
 [324,] 0.0002590010 0.0003099409 8.607260e-05
 [325,] 0.0002937183 0.0005195596 1.477013e-04
 [326,] 0.0002944750 0.0004924274 1.386147e-04
 [327,] 0.0002636725 0.0003095799 8.836374e-05
 [328,] 0.0001899181 0.0003148621 7.452853e-05
 [329,] 0.0003379311 0.0003095621 1.104767e-04
 [330,] 0.0002102077 0.0003097385 6.970671e-05
 [331,] 0.0002479957 0.0003099871 8.257554e-05
 [332,] 0.0002451139 0.0003099765 8.153738e-05
 [333,] 0.0002420730 0.0003100544 8.074059e-05
 [334,] 0.0001910698 0.0003092430 6.362548e-05
 [335,] 0.0002981108 0.0003101456 1.140901e-04
 [336,] 0.0002038524 0.0003092455 6.791365e-05
 [337,] 0.0001911266 0.0003092468 6.363744e-05
 [338,] 0.0002119290 0.0003093012 7.064383e-05
 [339,] 0.0001945928 0.0003095261 6.492676e-05
 [340,] 0.0002387075 0.0003099768 7.977450e-05
 [341,] 0.0002380287 0.0003099400 7.746849e-05
 [342,] 0.0002393913 0.0003098234 7.800164e-05
 [343,] 0.0003215074 0.0003100482 1.059965e-04
 [344,] 0.0002411346 0.0003098516 7.849097e-05
 [345,] 0.0001932448 0.0003093560 6.429839e-05
 [346,] 0.0002464738 0.0003098714 8.213931e-05
 [347,] 0.0001949339 0.0003093981 6.505687e-05
 [348,] 0.0002420040 0.0003099658 8.064371e-05
 [349,] 0.0002479959 0.0003275720 9.267114e-05
 [350,] 0.0002468390 0.0003100289 8.230063e-05
 [351,] 0.0002469177 0.0003101024 8.223310e-05
 [352,] 0.0002727430 0.0003100385 9.029902e-05
 [353,] 0.0002448871 0.0003102976 1.006229e-04
 [354,] 0.0002152962 0.0003097066 7.205942e-05
 [355,] 0.0002026078 0.0003094307 6.755403e-05
 [356,] 0.0002108100 0.0003093274 7.018823e-05
 [357,] 0.0002130154 0.0003102745 7.482553e-05
 [358,] 0.0002473275 0.0004248330 1.113968e-04
 [359,] 0.0002144928 0.0003096158 7.136498e-05
 [360,] 0.0002616326 0.0003096543 8.655287e-05
 [361,] 0.0002164096 0.0003093398 7.223337e-05
 [362,] 0.0002342413 0.0003097577 7.651744e-05
 [363,] 0.0002837521 0.0003103448 1.168234e-04
 [364,] 0.0002434912 0.0003100315 7.890637e-05
 [365,] 0.0002468791 0.0003101337 8.235834e-05
 [366,] 0.0003015001 0.0003098787 1.000751e-04
 [367,] 0.0002476799 0.0004526755 1.194455e-04
 [368,] 0.0002464884 0.0003098535 8.013145e-05
 [369,] 0.0002470071 0.0003101145 8.239581e-05
 [370,] 0.0002552016 0.0003097575 8.310683e-05
 [371,] 0.0002899578 0.0003100087 9.286856e-05
 [372,] 0.0002488987 0.0003101047 8.280572e-05
 [373,] 0.0002153761 0.0004309501 1.106570e-04
 [374,] 0.0002422399 0.0003092901 7.991331e-05
 [375,] 0.0003050765 0.0003099200 1.015759e-04
 [376,] 0.0002089430 0.0003099979 6.973197e-05
 [377,] 0.0002105521 0.0003099397 7.023131e-05
 [378,] 0.0002382765 0.0003504463 1.083019e-04
 [379,] 0.0002220971 0.0003093202 7.329322e-05
 [380,] 0.0002222249 0.0003098047 7.417753e-05
 [381,] 0.0001984618 0.0003095766 6.560216e-05
 [382,] 0.0002690891 0.0003099787 8.842260e-05
 [383,] 0.0002699420 0.0003100656 8.986513e-05
 [384,] 0.0002524655 0.0003100040 8.726080e-05
 [385,] 0.0002272744 0.0004057674 1.321752e-04
 [386,] 0.0002319757 0.0003838985 1.040475e-04
 [387,] 0.0002491199 0.0003097116 8.292201e-05
 [388,] 0.0002320723 0.0003098311 7.544980e-05
 [389,] 0.0002752700 0.0003099596 9.048384e-05
 [390,] 0.0002086508 0.0003099344 6.947558e-05
 [391,] 0.0002320516 0.0003095189 7.590799e-05
 [392,] 0.0002203559 0.0003098672 7.334548e-05
 [393,] 0.0002211863 0.0003097496 7.367746e-05
 [394,] 0.0001890766 0.0003098174 6.264943e-05
 [395,] 0.0002313126 0.0003095690 7.557174e-05
 [396,] 0.0002321787 0.0003093486 7.641322e-05
 [397,] 0.0002662354 0.0003100163 9.200889e-05
 [398,] 0.0002202443 0.0003097510 7.335844e-05
 [399,] 0.0002085579 0.0003099114 6.948246e-05
 [400,] 0.0001900651 0.0003098165 6.291845e-05
 [401,] 0.0002264010 0.0003096135 7.395625e-05
 [402,] 0.0002783085 0.0003093559 9.135967e-05
 [403,] 0.0002743771 0.0003099633 9.017357e-05
 [404,] 0.0001856104 0.0003092520 6.180230e-05
 [405,] 0.0002689681 0.0003099824 8.836519e-05
 [406,] 0.0002736963 0.0003099809 8.987677e-05
 [407,] 0.0002738205 0.0003100860 9.102091e-05
 [408,] 0.0002774432 0.0003099434 9.126348e-05
 [409,] 0.0002500981 0.0003097044 8.324581e-05
 [410,] 0.0001916825 0.0003097573 6.340301e-05
 [411,] 0.0002206757 0.0003098606 7.349553e-05
 [412,] 0.0002169747 0.0003095078 7.142526e-05
 [413,] 0.0002725375 0.0003099327 8.974623e-05
 [414,] 0.0002776687 0.0003099283 9.142179e-05
 [415,] 0.0001907685 0.0003097850 6.313069e-05
 [416,] 0.0002693681 0.0003099440 8.866990e-05
 [417,] 0.0002690161 0.0003099555 8.850877e-05
 [418,] 0.0002335303 0.0004058490 1.136736e-04
 [419,] 0.0001910411 0.0003097605 6.321966e-05
 [420,] 0.0001928199 0.0003097891 6.372451e-05
 [421,] 0.0002343578 0.0003095688 7.652553e-05
 [422,] 0.0002311602 0.0003095159 7.563556e-05
 [423,] 0.0002850036 0.0003098235 9.188365e-05
 [424,] 0.0001902293 0.0003096942 6.301718e-05
 [425,] 0.0002347891 0.0003093250 7.733340e-05
 [426,] 0.0002173117 0.0003096755 7.105204e-05
 [427,] 0.0002206284 0.0003097503 7.352034e-05
 [428,] 0.0002196053 0.0003098586 7.316904e-05
 [429,] 0.0002327311 0.0004230655 1.150939e-04
 [430,] 0.0002292659 0.0003095280 7.501505e-05
 [431,] 0.0002264181 0.0003095422 7.409453e-05
 [432,] 0.0002738320 0.0003099865 9.006370e-05
 [433,] 0.0002086290 0.0003099337 6.951691e-05
 [434,] 0.0002196100 0.0003097504 7.316974e-05
 [435,] 0.0002737060 0.0003099605 8.997196e-05
 [436,] 0.0002204505 0.0003097510 7.347641e-05
 [437,] 0.0002220923 0.0003097503 7.402090e-05
 [438,] 0.0002550123 0.0003099577 8.409533e-05
 [439,] 0.0002604803 0.0003093250 8.604736e-05
 [440,] 0.0002634387 0.0003100413 8.717351e-05
 [441,] 0.0002314735 0.0003399711 8.671260e-05
 [442,] 0.0002109584 0.0003097410 7.050197e-05
 [443,] 0.0002338748 0.0003094114 7.820090e-05
 [444,] 0.0002888711 0.0003098703 9.514636e-05
 [445,] 0.0002093527 0.0003093071 6.922445e-05
 [446,] 0.0002316435 0.0003449088 8.658012e-05
 [447,] 0.0002028265 0.0003095495 6.679390e-05
 [448,] 0.0002179142 0.0003098669 7.293894e-05
 [449,] 0.0002042602 0.0003093370 6.754283e-05
 [450,] 0.0002706518 0.0003098339 8.955001e-05
 [451,] 0.0002573195 0.0003098455 8.509269e-05
 [452,] 0.0002023405 0.0003092900 6.702004e-05
 [453,] 0.0002754075 0.0003098429 9.100226e-05
 [454,] 0.0001967172 0.0003092858 6.540524e-05
 [455,] 0.0001910568 0.0003093422 6.362620e-05
 [456,] 0.0002405639 0.0003096818 8.064198e-05
 [457,] 0.0001957965 0.0003095751 6.463673e-05
 [458,] 0.0002496654 0.0003096392 8.365446e-05
 [459,] 0.0002732899 0.0003100897 9.083388e-05
 [460,] 0.0002853818 0.0003098890 9.389115e-05
 [461,] 0.0001964735 0.0003095690 6.482670e-05
 [462,] 0.0002781976 0.0003098578 9.177435e-05
 [463,] 0.0002535433 0.0003100543 8.538671e-05
 [464,] 0.0002368356 0.0003097053 7.943889e-05
 [465,] 0.0002691467 0.0003098013 8.982463e-05
 [466,] 0.0001945512 0.0003093519 6.446615e-05
 [467,] 0.0002159525 0.0003094231 7.110686e-05
 [468,] 0.0003279828 0.0003101181 1.363385e-04
 [469,] 0.0003228802 0.0003099541 1.052301e-04
 [470,] 0.0001847238 0.0003094483 6.170719e-05
 [471,] 0.0001843848 0.0003094409 6.156401e-05
 [472,] 0.0001854855 0.0003093472 6.194504e-05
 [473,] 0.0002077839 0.0003092403 6.943926e-05
 [474,] 0.0002089789 0.0003092361 6.982062e-05
 [475,] 0.0002011797 0.0003092212 6.695794e-05
 [476,] 0.0002013843 0.0003092210 6.703454e-05
 [477,] 0.0002276663 0.0003102847 7.591203e-05
 [478,] 0.0002121483 0.0003093602 7.131855e-05
 [479,] 0.0002309622 0.0003093441 7.777119e-05
 [480,] 0.0002296257 0.0003103224 7.822348e-05
 [481,] 0.0002307387 0.0003104256 7.435114e-05
 [482,] 0.0003148781 0.0003100852 1.056581e-04
 [483,] 0.0002286266 0.0003102605 7.516330e-05
 [484,] 0.0002885945 0.0003100791 9.567957e-05
 [485,] 0.0004404724 0.0003100600 1.459078e-04
 [486,] 0.0003176593 0.0003094411 1.035706e-04
 [487,] 0.0002163361 0.0003092910 7.234567e-05
 [488,] 0.0002409271 0.0003100919 7.809050e-05
 [489,] 0.0002368827 0.0003102423 7.722969e-05
 [490,] 0.0006718918 0.0003098552 2.117547e-04
 [491,] 0.0006515014 0.0003101083 2.130753e-04
 [492,] 0.0002388516 0.0003104421 8.823875e-05
 [493,] 0.0002497625 0.0003093233 8.412484e-05
 [494,] 0.0002653545 0.0003101059 8.957046e-05
 [495,] 0.0002415128 0.0003100053 7.837043e-05
 [496,] 0.0002313488 0.0003102214 7.499842e-05
 [497,] 0.0002602783 0.0003102212 8.350284e-05
 [498,] 0.0002307125 0.0003102751 7.640094e-05
 [499,] 0.0002333417 0.0003101068 7.546147e-05
 [500,] 0.0002313272 0.0003092540 7.745600e-05
 [501,] 0.0002855272 0.0003095951 9.475073e-05
 [502,] 0.0002710107 0.0003100933 9.010213e-05
 [503,] 0.0006699336 0.0003103830 3.130748e-04
 [504,] 0.0006352196 0.0003100909 2.037630e-04
 [505,] 0.0002750751 0.0003093662 9.304130e-05
 [506,] 0.0003088223 0.0003099694 1.025704e-04
 [507,] 0.0002483848 0.0003094511 8.399819e-05
 [508,] 0.0007279276 0.0003095224 2.421293e-04
 [509,] 0.0002339279 0.0003102653 7.556388e-05
 [510,] 0.0004301541 0.0003100533 1.453324e-04
 [511,] 0.0002244501 0.0003099459 7.299073e-05
 [512,] 0.0002351033 0.0003098061 7.651661e-05
 [513,] 0.0002623040 0.0003100817 8.771459e-05
 [514,] 0.0002201452 0.0003099500 7.195080e-05
 [515,] 0.0001995306 0.0003100146 6.568217e-05
 [516,] 0.0007162114 0.0003100742 2.263218e-04
 [517,] 0.0002802261 0.0003100738 9.367554e-05
 [518,] 0.0002068944 0.0003105905 7.814445e-05
 [519,] 0.0006049623 0.0003098970 1.935946e-04
 [520,] 0.0002691563 0.0003100915 9.087021e-05
 [521,] 0.0002256597 0.0003099772 7.331855e-05
 [522,] 0.0002172507 0.0003101880 7.083723e-05
 [523,] 0.0002088153 0.0003100232 6.847058e-05
 [524,] 0.0002432392 0.0003092777 8.165299e-05
 [525,] 0.0002197625 0.0003100980 7.166941e-05
 [526,] 0.0002331787 0.0003099179 7.565370e-05
 [527,] 0.0006133402 0.0003101453 2.060181e-04
 [528,] 0.0002862045 0.0003094592 9.713613e-05
 [529,] 0.0002595811 0.0003095198 8.649460e-05
 [530,] 0.0006749582 0.0003101146 2.205499e-04
 [531,] 0.0002206334 0.0003099471 7.210408e-05
 [532,] 0.0002191229 0.0004255275 8.392099e-05
 [533,] 0.0002630257 0.0003101100 8.874965e-05
 [534,] 0.0003323969 0.0003095432 1.106990e-04
 [535,] 0.0002732027 0.0003100899 9.081057e-05
 [536,] 0.0002096801 0.0003102493 6.855272e-05
 [537,] 0.0002220929 0.0003102758 7.321835e-05
 [538,] 0.0002209194 0.0003102399 7.188152e-05
 [539,] 0.0003023300 0.0003099264 9.966042e-05
 [540,] 0.0006671330 0.0003102962 2.732238e-04
 [541,] 0.0002196196 0.0003100926 7.164018e-05
 [542,] 0.0002321032 0.0003102036 7.499761e-05
 [543,] 0.0002150448 0.0003659992 8.391119e-05
 [544,] 0.0006439278 0.0003102610 2.498499e-04
 [545,] 0.0005185642 0.0003093274 1.684772e-04
 [546,] 0.0002016220 0.0003102774 6.759421e-05
 [547,] 0.0001992000 0.0003102744 6.553308e-05
 [548,] 0.0002942987 0.0003094273 9.974513e-05
 [549,] 0.0002439299 0.0003101742 8.205571e-05
 [550,] 0.0002919411 0.0003099028 9.676035e-05
 [551,] 0.0002066825 0.0003100545 6.780239e-05
 [552,] 0.0002120372 0.0003096961 6.951767e-05
 [553,] 0.0005198485 0.0005346194 5.614531e-04
 [554,] 0.0002669106 0.0003353092 1.693321e-04
 [555,] 0.0002400033 0.0004049996 1.810021e-04
 [556,] 0.0002091219 0.0003096258 6.961872e-05
 [557,] 0.0002724483 0.0003100851 9.062615e-05
 [558,] 0.0002129668 0.0003095980 6.978320e-05
 [559,] 0.0002777425 0.0003093041 9.301696e-05
 [560,] 0.0002990658 0.0003095010 9.845262e-05
 [561,] 0.0002307680 0.0003093356 7.603087e-05
 [562,] 0.0002889459 0.0003101802 9.772778e-05
 [563,] 0.0002761666 0.0003094728 9.125183e-05
 [564,] 0.0002135539 0.0003093588 7.038891e-05
 [565,] 0.0002092840 0.0003093740 6.908382e-05
 [566,] 0.0003627494 0.0003094143 1.225535e-04
 [567,] 0.0002114516 0.0003101036 7.066697e-05
 [568,] 0.0003806713 0.0003098311 1.233398e-04
 [569,] 0.0003841646 0.0003101372 1.641727e-04
 [570,] 0.0002153862 0.0003096746 7.042388e-05
 [571,] 0.0002131866 0.0003096390 6.979819e-05
 [572,] 0.0004168200 0.0003106946 1.609386e-04
 [573,] 0.0002401892 0.0004738566 2.088625e-04
 [574,] 0.0002048799 0.0003098760 6.803368e-05
 [575,] 0.0002046530 0.0003098584 6.798008e-05
 [576,] 0.0002630683 0.0010509398 5.482595e-04
 [577,] 0.0002740702 0.0003093680 9.080398e-05
 [578,] 0.0002528797 0.0003098823 8.402900e-05
 [579,] 0.0001909887 0.0003093043 6.367783e-05
 [580,] 0.0002223918 0.0003095158 7.355840e-05
 [581,] 0.0001887232 0.0003095542 6.261638e-05
 [582,] 0.0625135735 0.0003101222 3.880400e-02
 [583,] 0.0002299040 0.0003093571 7.615612e-05
 [584,] 0.1127703290 0.0003101493 8.147135e-02
 [585,] 0.0002369490 0.0003098644 7.755792e-05
 [586,] 0.0002538509 0.0003645625 1.333561e-04
 [587,] 0.0002921021 0.0003094850 6.566349e-05
 [588,] 0.0001938391 0.0003097083 6.395492e-05
 [589,] 0.0002179050 0.0003094216 7.232880e-05
 [590,] 0.0002189607 0.0003094240 7.261994e-05
 [591,] 0.0002232865 0.0003093237 7.416421e-05
 [592,] 0.0001884255 0.0003101888 6.304824e-05
 [593,] 0.0608518018 0.0003100870 3.720672e-02
 [594,] 0.0476334713 0.0003100721 2.786760e-02
 [595,] 0.0003671483 0.0003096380 6.544729e-05
 [596,] 0.0003520824 0.0003097475 6.561089e-05
 [597,] 0.0002137464 0.0007335582 1.872363e-04
 [598,] 0.0002200844 0.0006829241 1.962832e-04
 [599,] 0.0002211365 0.0003094062 7.338019e-05
 [600,] 0.0002177673 0.0003093422 7.240841e-05
 [601,] 0.0058504095 0.0003098295 5.915700e-04
 [602,] 0.0002182328 0.0003093532 7.253677e-05
 [603,] 0.0002926058 0.0003100203 9.715012e-05
 [604,] 0.0003742553 0.0003100439 1.244101e-04
 [605,] 0.0566102988 0.0003100240 2.855754e-02
 [606,] 0.0001905537 0.0003095244 6.362931e-05
 [607,] 0.0002183099 0.0003093923 7.252349e-05
 [608,] 0.0001904554 0.0003095292 6.365711e-05
 [609,] 0.0001971772 0.0003093829 6.542876e-05
 [610,] 0.0001900989 0.0003095951 6.354892e-05
 [611,] 0.0002199000 0.0003093980 7.301204e-05
 [612,] 0.0002193129 0.0003093264 7.291988e-05
 [613,] 0.0090029173 0.0003096950 1.220855e-03
 [614,] 0.0101376756 0.0003097828 1.333617e-03
 [615,] 0.0002909681 0.0003098582 9.595203e-05
 [616,] 0.0001886904 0.0003098088 6.291120e-05
 [617,] 0.0063351925 0.0003096874 7.155323e-04
 [618,] 0.0002193842 0.0003093954 7.284303e-05
 [619,] 0.0002951761 0.0003098560 9.733043e-05
 [620,] 0.0002921360 0.0003098580 9.632914e-05
 [621,] 0.0002167616 0.0003093972 7.206665e-05
 [622,] 0.0102531989 0.0003098029 1.282612e-03
 [623,] 0.0469124657 0.0003097808 1.063785e-02
 [624,] 0.0001895915 0.0003098079 6.291140e-05
 [625,] 0.0002162634 0.0003094023 7.197706e-05
 [626,] 0.0002192105 0.0003095384 7.263400e-05
 [627,] 0.0002941951 0.0003098792 9.683113e-05
 [628,] 0.0093009223 0.0003096929 1.279436e-03
 [629,] 0.0002163730 0.0003094013 7.197191e-05
 [630,] 0.0002189258 0.0003094916 7.258272e-05
 [631,] 0.0489077446 0.0003100212 1.998412e-02
 [632,] 0.0002170081 0.0003094040 7.212617e-05
 [633,] 0.0002162283 0.0007213926 1.936452e-04
 [634,] 0.0004541750 0.0003099140 1.494468e-04
 [635,] 0.0002166567 0.0003094088 7.203482e-05
 [636,] 0.0002186381 0.0003099986 7.288985e-05
 [637,] 0.0002164766 0.0003093687 7.200044e-05
 [638,] 0.0002167367 0.0003094292 7.204693e-05
 [639,] 0.0002164208 0.0003094439 7.197268e-05
 [640,] 0.0001980592 0.0003092646 6.602732e-05
 [641,] 0.0001886708 0.0003097051 6.283929e-05
 [642,] 0.0095905843 0.0003097750 1.304235e-03
 [643,] 0.0002164512 0.0003093966 7.198847e-05
 [644,] 0.0002470515 0.0003100681 8.210885e-05
 [645,] 0.0002488253 0.0003100701 8.274981e-05
 [646,] 0.0001896458 0.0003094087 6.328240e-05
 [647,] 0.0002201434 0.0003094251 7.303694e-05
 [648,] 0.0002211131 0.0003095290 7.317638e-05
 [649,] 0.0002186066 0.0007320343 2.033163e-04
 [650,] 0.0160641003 0.0003095229 3.018370e-03
 [651,] 0.0419040538 0.0003097987 4.573183e-03
 [652,] 0.0002195759 0.0003095201 7.274763e-05
 [653,] 0.0002183365 0.0003095188 7.240632e-05
 [654,] 0.0002169372 0.0003094064 7.210711e-05
 [655,] 0.0001894987 0.0003093935 6.321734e-05
 [656,] 0.0002166336 0.0003094096 7.202973e-05
 [657,] 0.0002171183 0.0003094254 7.214457e-05
 [658,] 0.0001888177 0.0003096985 6.282270e-05
 [659,] 0.0002196220 0.0003095199 7.276039e-05
 [660,] 0.0002187785 0.0003095180 7.252726e-05
 [661,] 0.0454336225 0.0003098100 1.325547e-02
 [662,] 0.0002168068 0.0003094098 7.207283e-05
 [663,] 0.0002172510 0.0003094292 7.218064e-05
 [664,] 0.0051573277 0.0003097848 1.396396e-03
 [665,] 0.0002636349 0.0003936084 1.002166e-04
 [666,] 0.0002178827 0.0003094032 7.236759e-05
 [667,] 0.0002187719 0.0003099741 7.288596e-05
 [668,] 0.0019549463 0.0003094964 3.425601e-04
 [669,] 0.0043356991 0.0003097879 7.184152e-04
 [670,] 0.0078529899 0.0003099756 3.277168e-03
 [671,] 0.0002247257 0.0003095246 7.423967e-05
 [672,] 0.0002233460 0.0003095019 7.385521e-05
 [673,] 0.0001961844 0.0003099390 6.464799e-05
 [674,] 0.0002016762 0.0003099502 6.626883e-05
 [675,] 0.0002173765 0.0003094245 7.222247e-05
 [676,] 0.0013111549 0.0003095899 1.304916e-04
 [677,] 0.0002178890 0.0003092926 7.244840e-05
 [678,] 0.0002180604 0.0003094363 7.240288e-05
 [679,] 0.0025593689 0.0003095854 2.868923e-04
 [680,] 0.0001940321 0.0003098495 6.408206e-05
 [681,] 0.0002178912 0.0003094415 7.235364e-05
 [682,] 0.0001938685 0.0003098571 6.403295e-05
 [683,] 0.0001940810 0.0003098812 6.408213e-05
 [684,] 0.0002178685 0.0003093683 7.237305e-05
 [685,] 0.0001948047 0.0003098749 6.428740e-05
 [686,] 0.0001957216 0.0003104399 7.059822e-05
 [687,] 0.0001960150 0.0003104088 6.982167e-05
 [688,] 0.0001948985 0.0003104199 6.926290e-05
 [689,] 0.0016999265 0.0003095278 1.784279e-04
 [690,] 0.0001950375 0.0003104373 6.992155e-05
 [691,] 0.0001933978 0.0003104061 6.752439e-05
 [692,] 0.0003597967 0.0003100516 1.193335e-04
 [693,] 0.0001943502 0.0003104435 6.952225e-05
 [694,] 0.0001991253 0.0003103639 7.078226e-05
 [695,] 0.0002182132 0.0003098127 7.229325e-05
 [696,] 0.0002020075 0.0003103889 7.355617e-05
 [697,] 0.0002009370 0.0003103587 7.182964e-05
 [698,] 0.0002173353 0.0003097403 7.211196e-05
 [699,] 0.0002006054 0.0003103889 7.265758e-05
 [700,] 0.0002011832 0.0003103353 7.116060e-05
 [701,] 0.0002011532 0.0003103344 7.114852e-05
 [702,] 0.0002022094 0.0003103417 7.205125e-05
 [703,] 0.0002010689 0.0003102885 7.019381e-05
 [704,] 0.0002038054 0.0003103337 7.330224e-05
 [705,] 0.0002022745 0.0003101824 6.712417e-05
 [706,] 0.0002021501 0.0003102052 6.783716e-05
 [707,] 0.0001969123 0.0003098894 6.488747e-05
 [708,] 0.0002057490 0.0003097262 6.756700e-05
 [709,] 0.0004756876 0.0003100568 7.595429e-05
 [710,] 0.0002162723 0.0003092321 7.196987e-05
 [711,] 0.0002106883 0.0003100317 6.989496e-05
 [712,] 0.0012803793 0.0003099604 5.318739e-04
 [713,] 0.0002077374 0.0003100725 6.901586e-05
 [714,] 0.0002075468 0.0003100585 6.897090e-05
 [715,] 0.0002079140 0.0003100627 6.906699e-05
 [716,] 0.0002079952 0.0003100639 6.908559e-05
 [717,] 0.0010140416 0.0003098175 2.087048e-04
 [718,] 0.0002509250 0.0003143708 1.206016e-04
 [719,] 0.0002510407 0.0003180109 1.222035e-04
 [720,] 0.0002551078 0.0003280677 1.296571e-04
 [721,] 0.0002504564 0.0003162119 1.209887e-04
 [722,] 0.0002506377 0.0003102959 1.171769e-04
 [723,] 0.0002490222 0.0003565999 1.347161e-04
 [724,] 0.0003736765 0.0003100103 1.241173e-04
 [725,] 0.0002531217 0.0003102245 1.092155e-04
 [726,] 0.0001965040 0.0003095553 6.562380e-05
 [727,] 0.0001942983 0.0003092247 6.464155e-05
 [728,] 0.0002767756 0.0003096773 9.216986e-05
 [729,] 0.0002180998 0.0014954157 1.688776e-04
 [730,] 0.0002385721 0.0003096864 7.965490e-05
 [731,] 0.0002349772 0.0003097069 7.862617e-05
 [732,] 0.0002495526 0.0003099135 8.511529e-05
 [733,] 0.0002016818 0.0003098172 6.804580e-05
 [734,] 0.0002545175 0.0003099902 8.708179e-05
 [735,] 0.0002537099 0.0003099542 8.671223e-05
 [736,] 0.0003398112 0.0003102812 1.194716e-04
 [737,] 0.0001955751 0.0003092936 6.499764e-05
 [738,] 0.0002901709 0.0003093295 9.311630e-05
 [739,] 0.0003376291 0.0003097841 1.142641e-04
 [740,] 0.0002057874 0.0006197740 1.333049e-04
 [741,] 0.0002504379 0.0016540878 2.818431e-04
 [742,] 0.0003669394 0.0003097054 1.257893e-04
 [743,] 0.0002911797 0.0003096543 9.762479e-05
 [744,] 0.0002218007 0.0003100165 8.257661e-05
 [745,] 0.0002794594 0.0018515304 1.174425e-03
 [746,] 0.0002814605 0.0018017123 1.156509e-03
 [747,] 0.0002794576 0.0012418698 7.823105e-04
 [748,] 0.0003070434 0.0012639606 9.226420e-04
 [749,] 0.0002989660 0.0017196590 1.218665e-03
 [750,] 0.0003201641 0.0003101595 1.090884e-04
 [751,] 0.0003019037 0.0016337001 1.174156e-03
 [752,] 0.0003077295 0.0016177936 1.197750e-03
 [753,] 0.0002710153 0.0004213892 2.380785e-04
 [754,] 0.0002874944 0.0009548048 6.225956e-04
 [755,] 0.0002727454 0.0004404557 2.520889e-04
 [756,] 0.0003067779 0.0016263093 1.198441e-03
 [757,] 0.0002763756 0.0017294958 1.075438e-03
 [758,] 0.0002970595 0.0016236490 1.136935e-03
 [759,] 0.0002071258 0.0003096892 6.844697e-05
 [760,] 0.0003015723 0.0019930465 1.437523e-03
 [761,] 0.0003057780 0.0017207447 1.264057e-03
 [762,] 0.0003025912 0.0018929968 1.371440e-03
 [763,] 0.0002734140 0.0004727256 2.732909e-04
 [764,] 0.0003125801 0.0030450898 2.350601e-03
 [765,] 0.0004380216 0.0003526265 3.352190e-04
 [766,] 0.0003179133 0.0030431481 2.416321e-03
 [767,] 0.0003090573 0.0031776398 2.407736e-03
 [768,] 0.0003118992 0.0006145692 4.352332e-04
 [769,] 0.0003542233 0.0035665080 3.386947e-03
 [770,] 0.0003590288 0.0036948831 3.588450e-03
 [771,] 0.0003064887 0.0006675900 4.656714e-04
 [772,] 0.0003503131 0.0030711788 2.851321e-03
 [773,] 0.0003444600 0.0033917962 3.076536e-03
 [774,] 0.0003489690 0.0031473271 2.907055e-03
 [775,] 0.0003513368 0.0032352880 3.023054e-03
 [776,] 0.0003533038 0.0033351863 3.147148e-03
 [777,] 0.0003533860 0.0033968353 3.208533e-03
 [778,] 0.0003633820 0.0033627918 3.316161e-03
 [779,] 0.0003527940 0.0028137357 2.631998e-03
 [780,] 0.0005434747 0.0003820617 4.622816e-04
 [781,] 0.0003604230 0.0030992183 3.007995e-03
 [782,] 0.0003609903 0.0034949111 3.416402e-03
 [783,] 0.0002797805 0.0003407332 9.492698e-05
 [784,] 0.0003604841 0.0031780324 3.088472e-03
 [785,] 0.0003580717 0.0034902441 3.368734e-03
 [786,] 0.0003646403 0.0034182349 3.391083e-03
 [787,] 0.0002815473 0.0003281372 9.564878e-05
 [788,] 0.0004460091 0.0004868741 5.187272e-04
 [789,] 0.0003569624 0.0034062910 3.268936e-03
 [790,] 0.0003574350 0.0032911292 3.160924e-03
 [791,] 0.0003525807 0.0031913258 2.997044e-03
 [792,] 0.0003436304 0.0003097453 1.167378e-04
 [793,] 0.0005590023 0.0004130650 5.276671e-04
 [794,] 0.0002264523 0.0003095715 7.461199e-05
 [795,] 0.0003565265 0.0031300774 2.988634e-03
 [796,] 0.0003401730 0.0040808500 3.644381e-03
 [797,] 0.0003536322 0.0047069731 4.493141e-03
 [798,] 0.0003493802 0.0025629094 2.352677e-03
 [799,] 0.0003455601 0.0047082718 4.327368e-03
 [800,] 0.0007472795 0.0003099264 2.439373e-04
 [801,] 0.0002917697 0.0004718584 1.371912e-04
 [802,] 0.0003701259 0.0043745168 4.482511e-03
 [803,] 0.0002982378 0.0004498819 1.035421e-04
 [804,] 0.0002968465 0.0004627357 1.064503e-04
 [805,] 0.0002124879 0.0010441856 1.388289e-04
 [806,] 0.0002984614 0.0005069667 1.139574e-04
 [807,] 0.0002941788 0.0004811809 1.113939e-04
 [808,] 0.0003836935 0.0003095670 1.253215e-04
 [809,] 0.0002432234 0.0009975343 4.411907e-04
 [810,] 0.0002161058 0.0003098363 7.203439e-05
 [811,] 0.0002303460 0.0003094246 7.612457e-05
 [812,] 0.0004361940 0.0003099372 1.429620e-04
 [813,] 0.0002355893 0.0003094801 7.760785e-05
 [814,] 0.0002812075 0.0003097606 9.381194e-05
 [815,] 0.0002115141 0.0003104148 9.821319e-05
 [816,] 0.0002100605 0.0003289312 1.042314e-04
 [817,] 0.0002682290 0.0005218080 2.673201e-04
 [818,] 0.0002096488 0.0003094314 6.959280e-05
 [819,] 0.0002087568 0.0003093433 6.940041e-05
 [820,] 0.0002426058 0.0003100181 8.075254e-05
 [821,] 0.0002115468 0.0003105918 7.174142e-05
 [822,] 0.0001894874 0.0003094135 6.228456e-05
 [823,] 0.0001980742 0.0003094466 6.469348e-05
 [824,] 0.0002713587 0.0004104942 1.282035e-04
 [825,] 0.0001950663 0.0003096920 6.369073e-05
 [826,] 0.0001844059 0.0003095711 6.156103e-05
 [827,] 0.0002293374 0.0003106430 7.571869e-05
 [828,] 0.0002617271 0.0004616552 2.272672e-04
 [829,] 0.0002275598 0.0003110476 9.225925e-05
 [830,] 0.0002710476 0.0003938813 1.189131e-04
 [831,] 0.0002847096 0.0014805356 5.954922e-04
 [832,] 0.0001949918 0.0003093578 6.497387e-05
 [833,] 0.0001883778 0.0003102713 6.292489e-05
 [834,] 0.0002713734 0.0003319472 1.025178e-04
 [835,] 0.0001993593 0.0003105465 6.636318e-05
 [836,] 0.0002656613 0.0003102097 1.260942e-04
 [837,] 0.0002283061 0.0003107801 8.416535e-05
 [838,] 0.0002614667 0.0003101432 1.148862e-04
 [839,] 0.0002453555 0.0006860112 2.908881e-04
 [840,] 0.0002986355 0.0003294446 1.287920e-04
 [841,] 0.0001937733 0.0003094234 6.468103e-05
 [842,] 0.0002883236 0.0003100481 9.527576e-05
 [843,] 0.0001951722 0.0003093084 6.514263e-05
 [844,] 0.0002622047 0.0003094448 8.725109e-05
 [845,] 0.0002641701 0.0020500650 9.748068e-04
 [846,] 0.0002428054 0.0003099262 8.083275e-05
 [847,] 0.0002425336 0.0003099235 8.078503e-05
 [848,] 0.0002174329 0.0003097003 7.291831e-05
 [849,] 0.0003716043 0.0004646834 3.582432e-04
 [850,] 0.0002145736 0.0004119072 7.303583e-05
 [851,] 0.0003507877 0.0004433154 3.133502e-04
 [852,] 0.0002824833 0.0003098868 9.747686e-05
 [853,] 0.0001988171 0.0003099361 6.637771e-05
 [854,] 0.0002668583 0.0003100936 8.922563e-05
 [855,] 0.0002412120 0.0003101314 8.415027e-05
 [856,] 0.0002426766 0.0003094460 8.051021e-05
 [857,] 0.0002394378 0.0003094440 7.947541e-05
 [858,] 0.0001990404 0.0003101680 6.632532e-05
 [859,] 0.0001987353 0.0003093969 6.620821e-05
 [860,] 0.0002423026 0.0006807015 8.625677e-05
 [861,] 0.0004280137 0.0003096976 1.468129e-04
 [862,] 0.0003327895 0.0003096578 1.112016e-04
 [863,] 0.0003371637 0.0007359595 4.535115e-04
 [864,] 0.0002266007 0.0011603976 9.827722e-05
 [865,] 0.0006034781 0.0003096370 2.052558e-04
 [866,] 0.0002816818 0.0003101184 9.360611e-05
 [867,] 0.0002290689 0.0008911692 8.373277e-05
 [868,] 0.0002294716 0.0008812178 8.307492e-05
 [869,] 0.0002287770 0.0008832701 8.348330e-05
 [870,] 0.0003200294 0.0004756598 2.639342e-04
 [871,] 0.0002522045 0.0005062834 2.050564e-04
 [872,] 0.0002529286 0.0003105073 8.678946e-05
 [873,] 0.0002517378 0.0003096929 8.399796e-05
 [874,] 0.0002538955 0.0003098826 8.458832e-05
 [875,] 0.0002517916 0.0003100606 8.392334e-05
 [876,] 0.0002181337 0.0010211857 9.577644e-05
 [877,] 0.0002492467 0.0003098156 8.376044e-05
 [878,] 0.0003751349 0.0005232069 1.330815e-04
 [879,] 0.0002481099 0.0003100190 8.249969e-05
 [880,] 0.0003121932 0.0003095424 1.033631e-04
 [881,] 0.0002540538 0.0003098109 8.467516e-05
 [882,] 0.0005341946 0.0003093284 1.781578e-04
 [883,] 0.0002046486 0.0003101548 6.749439e-05
 [884,] 0.0002537317 0.0003098745 8.455988e-05
 [885,] 0.0007224185 0.0003095973 2.437656e-04
 [886,] 0.0002715897 0.0003097036 9.084608e-05
 [887,] 0.0003372028 0.0003099614 1.121214e-04
 [888,] 0.0002077855 0.0003094255 6.905270e-05
 [889,] 0.0002584722 0.0003364131 9.412833e-05
 [890,] 0.0002240571 0.0003102354 9.928199e-05
 [891,] 0.0002041659 0.0003095215 6.816469e-05
 [892,] 0.0002118971 0.0005300995 8.899707e-05
 [893,] 0.0002051932 0.0003092839 6.821384e-05
 [894,] 0.0002690010 0.0003099676 9.066865e-05
 [895,] 0.0001910912 0.0003096126 6.379290e-05
 [896,] 0.0002855800 0.0003096095 9.511112e-05
 [897,] 0.0002638991 0.0003099070 8.795872e-05
 [898,] 0.0002010840 0.0003093508 6.683392e-05
 [899,] 0.0002699032 0.0003099072 8.985905e-05
 [900,] 0.0001998465 0.0003093977 6.634748e-05
 [901,] 0.0001983782 0.0003094413 6.571532e-05
 [902,] 0.0002587194 0.0003099068 8.615651e-05
 [903,] 0.0002099304 0.0003097508 6.987618e-05
 [904,] 0.0002507146 0.0003092475 8.380648e-05
 [905,] 0.0003392017 0.0003096778 1.123676e-04
 [906,] 0.0002257693 0.0003101186 7.696015e-05
 [907,] 0.0002912780 0.0003100714 9.707078e-05
 [908,] 0.0003196825 0.0003093542 1.066446e-04
 [909,] 0.0002149584 0.0003102674 7.772610e-05
 [910,] 0.0002527553 0.0003100512 8.427729e-05
 [911,] 0.0003575904 0.0003101712 1.646706e-04
 [912,] 0.0001971764 0.0003097824 6.591699e-05
 [913,] 0.0002640731 0.0003100510 8.807980e-05
 [914,] 0.0002697279 0.0003096685 8.763792e-05
 [915,] 0.0003017109 0.0003100265 1.002494e-04
 [916,] 0.0002775008 0.0003099127 9.407264e-05
 [917,] 0.0002892371 0.0003094361 9.470920e-05
 [918,] 0.0002675827 0.0003098246 9.013363e-05
 [919,] 0.0002085909 0.0003103680 7.022958e-05
 [920,] 0.0002761139 0.0003098610 9.327567e-05
 [921,] 0.0002819749 0.0003095696 9.177912e-05
 [922,] 0.0002146440 0.0004552661 7.874894e-05
 [923,] 0.0002824946 0.0003096663 9.160441e-05
 [924,] 0.0002014781 0.0003098878 6.710268e-05
 [925,] 0.0003067809 0.0003094527 1.016930e-04
 [926,] 0.0003410853 0.0003097230 1.145221e-04
 [927,] 0.0003048043 0.0003099946 1.013793e-04
 [928,] 0.0002089249 0.0008236355 1.459038e-04
 [929,] 0.0002764237 0.0003098510 9.330520e-05
 [930,] 0.0002099578 0.0007051332 1.139040e-04
 [931,] 0.0002828077 0.0003098399 9.618955e-05
 [932,] 0.0002133251 0.0003378272 7.229505e-05
 [933,] 0.0002099019 0.0006414292 1.073961e-04
 [934,] 0.0003678499 0.0003099794 1.276647e-04
 [935,] 0.0002065469 0.0003106408 6.933542e-05
 [936,] 0.0003725619 0.0003098859 1.253649e-04
 [937,] 0.0003126458 0.0003100670 1.045167e-04
 [938,] 0.0003127536 0.0003100644 1.045268e-04
 [939,] 0.0002051153 0.0003098517 6.840280e-05
 [940,] 0.0002303836 0.0003099806 7.707380e-05
 [941,] 0.0003843063 0.0003097302 1.318614e-04
 [942,] 0.0002972851 0.0003099087 9.981058e-05
 [943,] 0.0002486148 0.0003100369 8.368904e-05
 [944,] 0.0002783416 0.0003100388 1.005676e-04
 [945,] 0.0003816218 0.0003095804 1.291514e-04
 [946,] 0.0002325613 0.0003096344 7.763587e-05
 [947,] 0.0003847862 0.0003096117 1.306349e-04
 [948,] 0.0003813776 0.0003096426 1.298057e-04
 [949,] 0.0002376080 0.0003565804 8.109468e-05
 [950,] 0.0002379098 0.0003104208 8.030917e-05
 [951,] 0.0002337571 0.0003098755 7.865042e-05
 [952,] 0.0002387212 0.0003104199 8.063702e-05
 [953,] 0.0002301909 0.0003097718 7.670962e-05
 [954,] 0.0004760922 0.0003094641 1.555515e-04
 [955,] 0.0003283098 0.0003094808 1.120813e-04
 [956,] 0.0004099916 0.0003094002 1.392968e-04
 [957,] 0.0003583183 0.0003100689 1.199489e-04
 [958,] 0.0002306685 0.0003097906 7.689654e-05
 [959,] 0.0003694958 0.0003095889 1.193572e-04
 [960,] 0.0004294559 0.0003094072 1.439655e-04
 [961,] 0.0003073429 0.0003096387 1.020823e-04
 [962,] 0.0002767032 0.0003958235 9.567255e-05
 [963,] 0.0002750180 0.0003100510 9.137207e-05
 [964,] 0.0004038824 0.0003095039 1.363854e-04
 [965,] 0.0002762067 0.0003092826 9.114539e-05
 [966,] 0.0003111767 0.0003096292 1.037656e-04
 [967,] 0.0003115213 0.0003096292 1.038820e-04
 [968,] 0.0003426682 0.0003093617 1.156450e-04
 [969,] 0.0003534826 0.0003093562 1.193135e-04
 [970,] 0.0003183702 0.0003095702 1.063746e-04
 [971,] 0.0003112748 0.0003101085 1.043503e-04
 [972,] 0.0002236860 0.0003093564 7.447407e-05
 [973,] 0.0003115576 0.0003101139 1.044783e-04
 [974,] 0.0003189790 0.0003097263 1.068991e-04
 [975,] 0.0003556451 0.0003982913 1.230634e-04
 [976,] 0.0002717755 0.0003099505 9.063615e-05
 [977,] 0.0003013819 0.0003101074 1.007856e-04
 [978,] 0.0002140624 0.0003092978 7.135042e-05
 [979,] 0.0002279654 0.0003100759 7.616685e-05
 [980,] 0.0002802870 0.0003099021 9.357159e-05
 [981,] 0.0002263192 0.0003102198 7.472741e-05
 [982,] 0.0003379888 0.0003098773 1.141773e-04
 [983,] 0.0002965314 0.0003100124 9.931551e-05
 [984,] 0.0002921910 0.0003100521 9.773402e-05
 [985,] 0.0002497920 0.0003097901 8.290962e-05
 [986,] 0.0002622767 0.0003101947 8.636578e-05
 [987,] 0.0002641445 0.0003663977 9.500443e-05
 [988,] 0.0002583463 0.0003542021 1.030960e-04
 [989,] 0.0003607453 0.0003100071 1.191446e-04
 [990,] 0.0002883317 0.0003098524 9.273762e-05
 [991,] 0.0002993756 0.0003100484 1.001455e-04
 [992,] 0.0002915068 0.0003100525 9.750372e-05
 [993,] 0.0003041073 0.0003093495 1.004560e-04
 [994,] 0.0002576155 0.0003100128 8.538569e-05
 [995,] 0.0002896654 0.0003099861 9.724854e-05
 [996,] 0.0002648672 0.0003100505 8.891556e-05
 [997,] 0.0002952370 0.0003099725 9.902361e-05
 [998,] 0.0002610658 0.0003105992 9.041704e-05
 [999,] 0.0002751524 0.0003323200 9.570131e-05
[1000,] 0.0002777244 0.0003225788 9.655777e-05
[1001,] 0.0002884526 0.0003101652 1.001449e-04
[1002,] 0.0002792367 0.0003102060 9.439605e-05
[1003,] 0.0002884954 0.0003102664 9.790998e-05
[1004,] 0.0004818425 0.0003096270 1.664970e-04
[1005,] 0.0002211541 0.0003105097 7.556411e-05
[1006,] 0.0002365281 0.0003098856 7.867308e-05
[1007,] 0.0002218182 0.0003116932 8.710909e-05
[1008,] 0.0002754959 0.0003095752 9.406422e-05
[1009,] 0.0002208600 0.0004771798 7.605860e-05
[1010,] 0.0002222021 0.0003100864 7.319631e-05
[1011,] 0.0002887227 0.0003100457 9.646479e-05
[1012,] 0.0002636839 0.0003101353 8.825812e-05
[1013,] 0.0002728413 0.0003092633 9.157705e-05
[1014,] 0.0002130563 0.0003314353 7.270085e-05
[1015,] 0.0002213145 0.0003559588 7.592450e-05
[1016,] 0.0002938736 0.0003096595 1.008417e-04
[1017,] 0.0002284363 0.0003098717 7.489785e-05
[1018,] 0.0002210524 0.0003582609 7.583157e-05
[1019,] 0.0002267283 0.0003752283 7.803509e-05
[1020,] 0.0003540224 0.0003096164 1.218806e-04
[1021,] 0.0002203142 0.0003687076 7.559789e-05
[1022,] 0.0002959330 0.0003099790 9.552063e-05
[1023,] 0.0002889327 0.0003100402 9.647010e-05
[1024,] 0.0002316814 0.0006024666 8.052980e-05
[1025,] 0.0002607353 0.0003096515 8.542519e-05
[1026,] 0.0002572896 0.0003901110 1.050498e-04
[1027,] 0.0002793849 0.0003100990 9.573263e-05
[1028,] 0.0002225837 0.0005694759 7.695908e-05
[1029,] 0.0003894134 0.0003095439 1.338668e-04
[1030,] 0.0004115386 0.0003096690 1.425156e-04
[1031,] 0.0004188445 0.0003096813 1.451883e-04
[1032,] 0.0002877504 0.0003100538 9.622409e-05
[1033,] 0.0002499280 0.0003096124 8.168459e-05
[1034,] 0.0003808504 0.0003093559 1.293308e-04
[1035,] 0.0004915107 0.0003100646 1.592830e-04
[1036,] 0.0002382375 0.0003107523 9.995811e-05
[1037,] 0.0005592812 0.0003094914 1.927896e-04
[1038,] 0.0002489778 0.0005800788 2.280475e-04
[1039,] 0.0002870992 0.0004569128 1.017286e-04
[1040,] 0.0004852634 0.0003093199 1.608275e-04
[1041,] 0.0004766356 0.0006548839 1.800791e-04
[1042,] 0.0004482137 0.0003108050 1.616453e-04
[1043,] 0.0003008109 0.0003100669 1.000098e-04
[1044,] 0.0002749000 0.0003096811 9.222797e-05
[1045,] 0.0002948436 0.0003100354 9.836116e-05
[1046,] 0.0004338298 0.0003638182 1.553762e-04
[1047,] 0.0007614526 0.0003093157 2.512254e-04
[1048,] 0.0002941104 0.0003100361 9.814255e-05
[1049,] 0.0002750876 0.0003100498 9.179812e-05
[1050,] 0.0002228655 0.0003100862 7.330906e-05
[1051,] 0.0002233534 0.0003096919 7.362533e-05
[1052,] 0.0003657040 0.0003094429 1.205203e-04
[1053,] 0.0002252395 0.0003100689 7.649235e-05
[1054,] 0.0003251508 0.0003295026 1.868770e-04
[1055,] 0.0006800721 0.0003093151 2.268500e-04
[1056,] 0.0002594969 0.0005038572 9.105187e-05
[1057,] 0.0002820818 0.0003096377 9.146709e-05
[1058,] 0.0008328834 0.0003094208 2.787714e-04
[1059,] 0.0002140809 0.0003110386 1.080346e-04
[1060,] 0.0002925421 0.0003855745 2.056518e-04
[1061,] 0.0002234436 0.0003102397 7.243984e-05
[1062,] 0.0002192356 0.0003105530 8.204863e-05
[1063,] 0.0002159202 0.0003104288 7.582988e-05
[1064,] 0.0003042494 0.0003100556 1.018984e-04
[1065,] 0.0002156760 0.0003103312 7.236135e-05
[1066,] 0.0002419286 0.0003099636 8.063174e-05
[1067,] 0.0002126359 0.0003108831 9.157200e-05
[1068,] 0.0002880885 0.0003100633 9.640283e-05
[1069,] 0.0004715748 0.0003093843 1.547672e-04
[1070,] 0.0002155602 0.0003111594 1.060507e-04
[1071,] 0.0004524444 0.0003095753 1.496720e-04
[1072,] 0.0002485516 0.0003098887 8.403977e-05
[1073,] 0.0002476713 0.0003093681 8.241193e-05
[1074,] 0.0003019469 0.0003101028 1.016014e-04
[1075,] 0.0002172358 0.0003100294 7.267470e-05
[1076,] 0.0002261353 0.0003097392 7.556174e-05
[1077,] 0.0002378834 0.0003093997 7.868121e-05
[1078,] 0.0002276909 0.0003099226 7.658119e-05
[1079,] 0.0002224499 0.0003099699 7.468441e-05
[1080,] 0.0002226082 0.0003096331 7.464996e-05
[1081,] 0.0002379346 0.0003095922 7.958076e-05
[1082,] 0.0003697546 0.0003096945 1.251676e-04
[1083,] 0.0002833462 0.0003100599 9.442495e-05
[1084,] 0.0002729142 0.0003099164 9.094382e-05
[1085,] 0.0006805548 0.0003092488 2.291788e-04
[1086,] 0.0005929818 0.0003093854 1.918421e-04
[1087,] 0.0002638463 0.0003101084 8.877147e-05
[1088,] 0.0002831009 0.0003100717 9.432015e-05
[1089,] 0.0003050951 0.0003098367 1.005662e-04
[1090,] 0.0002959321 0.0003100807 9.839398e-05
[1091,] 0.0002882814 0.0003100877 9.585311e-05
[1092,] 0.0002870888 0.0003100873 9.548699e-05
[1093,] 0.0001901418 0.0003093421 6.336982e-05
[1094,] 0.0002478637 0.0003099507 8.099911e-05
[1095,] 0.0002710614 0.0004462608 2.076108e-04
[1096,] 0.0002372625 0.0003101233 8.099235e-05
[1097,] 0.0001903440 0.0003106736 6.956420e-05
[1098,] 0.0001961945 0.0003097065 6.473360e-05
[1099,] 0.0006471866 0.0003099579 2.085130e-04
[1100,] 0.0002014028 0.0003094055 6.723717e-05
[1101,] 0.0002823834 0.0003100647 9.529546e-05
[1102,] 0.0002568957 0.0003093670 8.507004e-05
[1103,] 0.0005305117 0.0003097949 1.716741e-04
[1104,] 0.0002864189 0.0003100866 9.560662e-05
[1105,] 0.0002868452 0.0003100902 9.578248e-05
[1106,] 0.0002645430 0.0003100041 8.874306e-05
[1107,] 0.0005631042 0.0003098822 1.832878e-04
[1108,] 0.0003341445 0.0003095841 1.145823e-04
[1109,] 0.0002317865 0.0003096555 7.688154e-05
[1110,] 0.0005325608 0.0003100417 1.725885e-04
[1111,] 0.0002860597 0.0003100850 9.547223e-05
[1112,] 0.0003069451 0.0003097765 1.057893e-04
[1113,] 0.0002850511 0.0003100939 9.509922e-05
[1114,] 0.0005100109 0.0003099192 1.688133e-04
[1115,] 0.0002197732 0.0003105109 7.549902e-05
[1116,] 0.0005219125 0.0003099405 1.716124e-04
[1117,] 0.0005174275 0.0003101022 1.762242e-04
[1118,] 0.0002291930 0.0003096166 7.656662e-05
[1119,] 0.0004597431 0.0003098775 1.505188e-04
[1120,] 0.0002235470 0.0003097121 7.422956e-05
[1121,] 0.0004587900 0.0003097744 1.520848e-04
[1122,] 0.0002180100 0.0003100938 7.261925e-05
[1123,] 0.0002185262 0.0003098915 7.296410e-05
[1124,] 0.0002890159 0.0003100711 9.645172e-05
[1125,] 0.0004413407 0.0003097730 1.463338e-04
[1126,] 0.0002872642 0.0003100783 9.588119e-05
[1127,] 0.0003485717 0.0003098988 1.187180e-04
[1128,] 0.0002173710 0.0003098868 7.223153e-05
[1129,] 0.0002908082 0.0003100799 9.713914e-05
[1130,] 0.0002917531 0.0003100798 9.746921e-05
[1131,] 0.0002921963 0.0003100799 9.762412e-05
[1132,] 0.0002900833 0.0003100714 9.682497e-05
[1133,] 0.0002948600 0.0003100141 9.916294e-05
[1134,] 0.0002182173 0.0003097978 7.246625e-05
[1135,] 0.0003742787 0.0003097809 1.239143e-04
[1136,] 0.0002329613 0.0003095303 7.815177e-05
[1137,] 0.0003234628 0.0003101506 1.092067e-04
[1138,] 0.0003133777 0.0003093565 1.047109e-04
[1139,] 0.0004049150 0.0003093634 1.356689e-04
[1140,] 0.0002923960 0.0003093329 9.705681e-05
[1141,] 0.0003315621 0.0003099912 1.107444e-04
[1142,] 0.0003317523 0.0003093431 1.110380e-04
[1143,] 0.0002253488 0.0003099507 7.534032e-05
[1144,] 0.0002283870 0.0003099429 7.632249e-05
[1145,] 0.0002295377 0.0003099040 7.671105e-05
[1146,] 0.0003789762 0.0003101145 1.291280e-04
[1147,] 0.0002535683 0.0003103957 1.109558e-04
[1148,] 0.0003288484 0.0003093682 1.101412e-04
[1149,] 0.0003099411 0.0003093434 1.033712e-04
[1150,] 0.0004172672 0.0003101435 1.427449e-04
[1151,] 0.0002316313 0.0003099958 7.633179e-05
[1152,] 0.0002334414 0.0003099454 7.691284e-05
[1153,] 0.0002483479 0.0003097571 8.159879e-05
[1154,] 0.0003139143 0.0003098964 1.059944e-04
[1155,] 0.0002520604 0.0003097430 8.280994e-05
[1156,] 0.0002513383 0.0003096921 8.275675e-05
[1157,] 0.0002530746 0.0003097586 8.308181e-05
[1158,] 0.0002514751 0.0003097746 8.253224e-05
[1159,] 0.0003060453 0.0003099918 1.034457e-04
[1160,] 0.0002946189 0.0003100584 9.826732e-05
[1161,] 0.0002971049 0.0003100796 9.923037e-05
[1162,] 0.0002500471 0.0003907750 8.478849e-05
[1163,] 0.0002937739 0.0003100633 9.801515e-05
[1164,] 0.0002647699 0.0003101416 8.868307e-05
[1165,] 0.0002801938 0.0003093418 9.363138e-05
[1166,] 0.0002114026 0.0003099395 7.052646e-05
[1167,] 0.0002474461 0.0003103299 1.017734e-04
[1168,] 0.0002582553 0.0003216895 1.278189e-04
[1169,] 0.0002896320 0.0003100927 9.701613e-05
[1170,] 0.0002507171 0.0003103849 1.083966e-04
[1171,] 0.0003314380 0.0003094292 1.118561e-04
[1172,] 0.0003035912 0.0003093578 1.015691e-04
[1173,] 0.0002738303 0.0003093387 9.142359e-05
[1174,] 0.0002292106 0.0003100198 7.561660e-05
[1175,] 0.0003183362 0.0003094054 1.071281e-04
[1176,] 0.0002281103 0.0003099169 7.618316e-05
[1177,] 0.0002353516 0.0003093978 7.891463e-05
[1178,] 0.0002376034 0.0003093775 7.960358e-05
[1179,] 0.0002267869 0.0003359698 8.137744e-05
[1180,] 0.0002962193 0.0003093983 9.955867e-05
[1181,] 0.0002375772 0.0003093740 7.973964e-05
[1182,] 0.0002621168 0.0003093755 8.792384e-05
[1183,] 0.0002422905 0.0003100892 8.075564e-05
[1184,] 0.0002380173 0.0003100353 7.795375e-05
[1185,] 0.0002184584 0.0003099561 7.246623e-05
[1186,] 0.0002285517 0.0003101508 7.583881e-05
[1187,] 0.0003102807 0.0003099319 1.044687e-04
[1188,] 0.0003051940 0.0003101558 1.036655e-04
[1189,] 0.0003147561 0.0003100817 1.059381e-04
[1190,] 0.0002058309 0.0003099677 6.833331e-05
[1191,] 0.0002865236 0.0003105670 9.569197e-05
[1192,] 0.0002095668 0.0003099514 6.959826e-05
[1193,] 0.0002121749 0.0003099790 7.066567e-05
[1194,] 0.0002709209 0.0003104384 9.451186e-05
[1195,] 0.0002591974 0.0003096455 8.641773e-05
[1196,] 0.0002683846 0.0003100493 8.969090e-05
[1197,] 0.0002755509 0.0003100608 9.189214e-05
[1198,] 0.0003302825 0.0003096264 1.102355e-04
[1199,] 0.0003220999 0.0003096325 1.077306e-04
[1200,] 0.0002358486 0.0003541091 8.177144e-05
[1201,] 0.0004900980 0.0003100175 1.729714e-04
[1202,] 0.0002974799 0.0003100302 9.823394e-05
[1203,] 0.0006131104 0.0003099746 1.987819e-04
[1204,] 0.0003352657 0.0003095430 1.137731e-04
[1205,] 0.0002992071 0.0003096124 9.765572e-05
[1206,] 0.0004318314 0.0003104102 1.537665e-04
[1207,] 0.0002074302 0.0003099195 7.034599e-05
[1208,] 0.0002925736 0.0003100290 9.751613e-05
[1209,] 0.0004883956 0.0003106211 1.757290e-04
[1210,] 0.0002780809 0.0003100904 9.239595e-05
[1211,] 0.0013447421 0.0003104287 4.920003e-04
[1212,] 0.0006510940 0.0003098381 2.271341e-04
[1213,] 0.0002191518 0.0003101643 7.364859e-05
[1214,] 0.0003237137 0.0003104511 1.140786e-04
[1215,] 0.0049926640 0.0003100612 1.826263e-03
[1216,] 0.0005683902 0.0003098467 1.964364e-04
[1217,] 0.0003222186 0.0003106750 1.140714e-04
[1218,] 0.0048808644 0.0003095144 1.688607e-03
[1219,] 0.0006141973 0.0003097786 2.112146e-04
[1220,] 0.0003426201 0.0003099028 1.144621e-04
[1221,] 0.0056445329 0.0003094885 1.930996e-03
[1222,] 0.0050825000 0.0003095260 1.747966e-03
[1223,] 0.0002667250 0.0003103563 9.282838e-05
[1224,] 0.0005850705 0.0003098724 2.027040e-04
[1225,] 0.0002983920 0.0007135750 2.749990e-04
[1226,] 0.0002663299 0.0003094322 8.718068e-05
[1227,] 0.0003206054 0.0003101284 1.018241e-04
[1228,] 0.0003337002 0.0003100394 1.104866e-04
[1229,] 0.0002962982 0.0003100339 9.862438e-05
[1230,] 0.0002916169 0.0003094222 9.728181e-05
[1231,] 0.0003061964 0.0003100892 9.755353e-05
[1232,] 0.0003544800 0.0003094244 1.183812e-04
[1233,] 0.0002780110 0.0003099228 9.312175e-05
[1234,] 0.0003938779 0.0003100430 1.243680e-04
[1235,] 0.0003819155 0.0003094199 1.271593e-04
[1236,] 0.0004389002 0.0003095973 1.419490e-04
[1237,] 0.0012947635 0.0003100897 3.117408e-04
[1238,] 0.0003310410 0.0003099423 1.084740e-04
[1239,] 0.0004037064 0.0003103322 1.349641e-04
[1240,] 0.0002024695 0.0003095914 6.744266e-05
[1241,] 0.0003977670 0.0003099644 1.269699e-04
[1242,] 0.0004138524 0.0003099338 1.321230e-04
[1243,] 0.0002892296 0.0003097265 9.619433e-05
[1244,] 0.0003941079 0.0003098942 1.306831e-04
[1245,] 0.0004710642 0.0003105737 1.678803e-04
[1246,] 0.0004369430 0.0003099416 1.394058e-04
[1247,] 0.0004300974 0.0003101644 1.492552e-04
[1248,] 0.0002927077 0.0003100653 9.749112e-05
[1249,] 0.0002895483 0.0003100397 9.640740e-05
[1250,] 0.0001987348 0.0003098434 6.620148e-05
[1251,] 0.0002044572 0.0003096673 6.819291e-05
[1252,] 0.0018981009 0.0003093762 6.241092e-04
[1253,] 0.0018521147 0.0003101978 6.687312e-04
[1254,] 0.0019459811 0.0003101170 6.994509e-04
[1255,] 0.0018472733 0.0003093814 6.057470e-04
[1256,] 0.0018811486 0.0003093773 6.182352e-04
[1257,] 0.0003449772 0.0003099740 1.132636e-04
[1258,] 0.0012336021 0.0003094129 4.001657e-04
[1259,] 0.0016854945 0.0003094224 5.452063e-04
[1260,] 0.0017850845 0.0003096714 6.140870e-04
[1261,] 0.0003805064 0.0003099225 1.277174e-04
[1262,] 0.0004676826 0.0003102480 1.635992e-04
[1263,] 0.0018246195 0.0003098232 6.417409e-04
[1264,] 0.0002036004 0.0003097369 6.791976e-05
[1265,] 0.0018878666 0.0003101308 6.788549e-04
[1266,] 0.0003671970 0.0003099393 1.235009e-04
[1267,] 0.0017474050 0.0003096871 6.051385e-04
[1268,] 0.0015442035 0.0003096812 5.338217e-04
[1269,] 0.0017997199 0.0003094437 5.795328e-04
[1270,] 0.0002125532 0.0003098532 7.048765e-05
[1271,] 0.0002249201 0.0003100514 7.503635e-05
[1272,] 0.0002931008 0.0003101091 9.805570e-05
[1273,] 0.0002861604 0.0003097333 9.540455e-05
[1274,] 0.0003707657 0.0003094845 1.269643e-04
[1275,] 0.0003995708 0.0003096564 1.381355e-04
[1276,] 0.0002861379 0.0003097193 9.535571e-05
[1277,] 0.0003053553 0.0003096723 1.014679e-04
[1278,] 0.0003727197 0.0003096835 1.281882e-04
[1279,] 0.0002568968 0.0003101271 1.033817e-04
[1280,] 0.0001919847 0.0003100646 6.391870e-05
[1281,] 0.0002329921 0.0003097198 7.900657e-05
[1282,] 0.0002847564 0.0003105606 9.953830e-05
[1283,] 0.0002154089 0.0003099738 7.239200e-05
[1284,] 0.0006418210 0.0003883373 2.366192e-04
[1285,] 0.0002252247 0.0003095919 7.504100e-05
[1286,] 0.0002831840 0.0003098885 9.730688e-05
[1287,] 0.0003063756 0.0003095105 1.036152e-04
[1288,] 0.0002925393 0.0003100071 9.748624e-05
[1289,] 0.0004093434 0.0003094542 1.339584e-04
[1290,] 0.0002762990 0.0003101804 9.029551e-05
[1291,] 0.0002384124 0.0003101178 8.185682e-05
[1292,] 0.0003872862 0.0003096957 1.289074e-04
[1293,] 0.0003783712 0.0003098745 1.264055e-04
[1294,] 0.0004810135 0.0003098699 1.618859e-04
[1295,] 0.0005183381 0.0003098600 1.735964e-04
[1296,] 0.0002813224 0.0003600799 1.013457e-04
[1297,] 0.0006689992 0.0003095795 2.221870e-04
[1298,] 0.0007803671 0.0003100546 2.702098e-04
[1299,] 0.0002573332 0.0003098833 8.529670e-05
[1300,] 0.0002451060 0.0003098774 8.138027e-05
[1301,] 0.0003076690 0.0003099124 1.011613e-04
[1302,] 0.0002784438 0.0003104480 9.332262e-05
[1303,] 0.0002790045 0.0003104744 9.362908e-05
[1304,] 0.0002345303 0.0003098765 7.789228e-05
[1305,] 0.0002806719 0.0003103145 9.424459e-05
[1306,] 0.0002786598 0.0003100008 9.303115e-05
[1307,] 0.0008191596 0.0003099955 2.819249e-04
[1308,] 0.0003296060 0.0003100392 1.114022e-04
[1309,] 0.0002315144 0.0003092525 7.743253e-05
[1310,] 0.0008060823 0.0003102397 2.845234e-04
[1311,] 0.0003317823 0.0003100024 1.116663e-04
[1312,] 0.0003281108 0.0003100212 1.106564e-04
[1313,] 0.0007447871 0.0003096828 2.480157e-04
[1314,] 0.0002820422 0.0003106415 9.843020e-05
[1315,] 0.0002306706 0.0003092359 7.695023e-05
[1316,] 0.0003256536 0.0003094626 1.096906e-04
[1317,] 0.0014412161 0.0003099799 4.776096e-04
[1318,] 0.0002783717 0.0003099314 9.281782e-05
[1319,] 0.0002840411 0.0003178869 9.948701e-05
[1320,] 0.0007894030 0.0003099958 2.716369e-04
[1321,] 0.0007931780 0.0003099968 2.729830e-04
[1322,] 0.0002782810 0.0003099238 9.262735e-05
[1323,] 0.0002287843 0.0003092333 7.626632e-05
[1324,] 0.0003272324 0.0003099998 1.100589e-04
[1325,] 0.0007087434 0.0003100034 2.437412e-04
[1326,] 0.0002227961 0.0003092553 7.451870e-05
[1327,] 0.0002753813 0.0003107309 9.610349e-05
[1328,] 0.0002241364 0.0003092560 7.495497e-05
[1329,] 0.0002492041 0.0003095378 8.151443e-05
[1330,] 0.0002694919 0.0003100964 8.966425e-05
[1331,] 0.0002756046 0.0003096025 9.086591e-05
[1332,] 0.0002715981 0.0003096254 8.942093e-05
[1333,] 0.0002720807 0.0003096047 8.970912e-05
[1334,] 0.0003290447 0.0003096089 1.080930e-04
[1335,] 0.0002193398 0.0003094641 7.404699e-05
[1336,] 0.0007164008 0.0003395758 4.382622e-04
[1337,] 0.0003038774 0.0003101762 1.050621e-04
[1338,] 0.0003146669 0.0003100605 1.064502e-04
[1339,] 0.0006620306 0.0003097429 2.136214e-04
[1340,] 0.0007006330 0.0003094079 2.351421e-04
[1341,] 0.0006720330 0.0003093997 2.248452e-04
[1342,] 0.0008098655 0.0003099797 2.657294e-04
[1343,] 0.0002991011 0.0003100538 1.010329e-04
[1344,] 0.0002782686 0.0003100223 9.269681e-05
[1345,] 0.0002155943 0.0003096273 7.302672e-05
[1346,] 0.0002883644 0.0003094740 9.482267e-05
[1347,] 0.0002967854 0.0003100366 1.000741e-04
[1348,] 0.0003040521 0.0003101940 1.073260e-04
[1349,] 0.0002731651 0.0003100996 9.079518e-05
[1350,] 0.0002205639 0.0003095483 7.465506e-05
[1351,] 0.0002947646 0.0003100192 9.921360e-05
[1352,] 0.0006800016 0.0003097892 2.232357e-04
[1353,] 0.0003015148 0.0003100091 1.004838e-04
```
