## Supplementary material for "Characterization of shared and ancestry-specific signals driving complex traits using multi-ancestry fine-mapping": s1_data.bim

```
1	chr1:225850359:CCTT:C	0	225850359	C	CCTT
1	chr1:225852418:G:A	0	225852418	A	G
1	chr1:225852703:C:T	0	225852703	T	C
1	chr1:225853737:C:T	0	225853737	T	C
1	chr1:225854609:T:C	0	225854609	C	T
1	chr1:225854872:C:A	0	225854872	A	C
1	chr1:225854895:T:G	0	225854895	G	T
1	chr1:225855069:T:C	0	225855069	C	T
1	chr1:225855773:A:G	0	225855773	G	A
1	chr1:225857066:G:A	0	225857066	A	G
1	chr1:225857279:T:C	0	225857279	C	T
1	chr1:225857356:C:T	0	225857356	T	C
1	chr1:225857685:T:C	0	225857685	C	T
1	chr1:225858317:TG:T	0	225858317	T	TG
1	chr1:225859274:T:C	0	225859274	C	T
1	chr1:225859556:A:G	0	225859556	G	A
1	chr1:225861374:T:G	0	225861374	G	T
1	chr1:225861611:G:A	0	225861611	A	G
1	chr1:225862209:T:C	0	225862209	C	T
1	chr1:225862978:G:A	0	225862978	A	G
1	chr1:225864938:T:C	0	225864938	C	T
1	chr1:225865130:A:G	0	225865130	G	A
1	chr1:225866105:G:A	0	225866105	A	G
1	chr1:225866633:G:A	0	225866633	A	G
1	chr1:225866956:G:A	0	225866956	A	G
1	chr1:225867014:G:A	0	225867014	A	G
1	chr1:225867895:G:A	0	225867895	A	G
1	chr1:225868768:A:G	0	225868768	G	A
1	chr1:225868963:G:A	0	225868963	A	G
1	chr1:225869093:C:T	0	225869093	T	C
1	chr1:225869213:A:G	0	225869213	G	A
1	chr1:225869764:G:A	0	225869764	A	G
1	chr1:225870155:G:A	0	225870155	A	G
1	chr1:225870277:G:A	0	225870277	A	G
1	chr1:225870284:G:A	0	225870284	A	G
1	chr1:225870371:A:G	0	225870371	G	A
1	chr1:225870834:C:G	0	225870834	G	C
1	chr1:225873366:A:G	0	225873366	G	A
1	chr1:225873958:G:A	0	225873958	A	G
1	chr1:225875939:G:A	0	225875939	A	G
1	chr1:225876653:TTTGG:T	0	225876653	T	TTTGG
1	chr1:225877045:G:T	0	225877045	T	G
1	chr1:225877050:A:G	0	225877050	G	A
1	chr1:225877146:A:G	0	225877146	G	A
1	chr1:225877709:G:A	0	225877709	A	G
1	chr1:225877838:G:A	0	225877838	A	G
1	chr1:225878055:C:A	0	225878055	A	C
1	chr1:225878223:AGGTTAAGGAGCT:A	0	225878223	A	AGGTTAAGGAGCT
1	chr1:225878990:G:C	0	225878990	C	G
1	chr1:225880099:G:A	0	225880099	A	G
1	chr1:225880162:G:A	0	225880162	A	G
1	chr1:225881135:TC:T	0	225881135	T	TC
1	chr1:225881227:G:A	0	225881227	A	G
1	chr1:225881769:C:A	0	225881769	A	C
1	chr1:225881883:AG:A	0	225881883	A	AG
1	chr1:225882492:C:G	0	225882492	G	C
1	chr1:225882494:C:T	0	225882494	T	C
1	chr1:225882729:G:A	0	225882729	A	G
1	chr1:225882877:A:G	0	225882877	G	A
1	chr1:225882982:C:T	0	225882982	T	C
1	chr1:225883781:A:G	0	225883781	G	A
1	chr1:225884054:T:C	0	225884054	C	T
1	chr1:225884294:G:A	0	225884294	A	G
1	chr1:225884390:C:G	0	225884390	G	C
1	chr1:225885320:T:C	0	225885320	C	T
1	chr1:225885553:C:T	0	225885553	T	C
1	chr1:225886169:A:G	0	225886169	G	A
1	chr1:225886863:T:G	0	225886863	G	T
1	chr1:225887285:T:C	0	225887285	C	T
1	chr1:225887773:C:G	0	225887773	G	C
1	chr1:225887908:G:A	0	225887908	A	G
1	chr1:225888008:A:G	0	225888008	G	A
1	chr1:225888614:C:T	0	225888614	T	C
1	chr1:225889432:G:A	0	225889432	A	G
1	chr1:225889531:A:G	0	225889531	G	A
1	chr1:225890637:A:G	0	225890637	G	A
1	chr1:225890703:C:T	0	225890703	T	C
1	chr1:225891066:G:C	0	225891066	C	G
1	chr1:225891215:A:G	0	225891215	G	A
1	chr1:225892060:G:C	0	225892060	C	G
1	chr1:225892682:C:G	0	225892682	G	C
1	chr1:225893320:TTTTTGAG:T	0	225893320	T	TTTTTGAG
1	chr1:225893329:C:A	0	225893329	A	C
1	chr1:225893451:T:C	0	225893451	C	T
1	chr1:225894021:C:A	0	225894021	A	C
1	chr1:225895109:G:A	0	225895109	A	G
1	chr1:225895268:A:G	0	225895268	G	A
1	chr1:225895497:C:G	0	225895497	G	C
1	chr1:225896277:G:A	0	225896277	A	G
1	chr1:225896378:C:A	0	225896378	A	C
1	chr1:225896415:C:T	0	225896415	T	C
1	chr1:225897067:T:C	0	225897067	C	T
1	chr1:225897214:A:G	0	225897214	G	A
1	chr1:225898438:G:T	0	225898438	T	G
1	chr1:225898446:G:T	0	225898446	T	G
1	chr1:225898636:C:G	0	225898636	G	C
1	chr1:225898994:C:T	0	225898994	T	C
1	chr1:225899118:T:C	0	225899118	C	T
1	chr1:225899359:T:C	0	225899359	C	T
1	chr1:225900580:G:A	0	225900580	A	G
1	chr1:225902085:G:A	0	225902085	A	G
1	chr1:225903506:A:G	0	225903506	G	A
1	chr1:225904035:T:C	0	225904035	C	T
1	chr1:225907107:G:C	0	225907107	C	G
1	chr1:225907348:C:T	0	225907348	T	C
1	chr1:225907905:A:T	0	225907905	T	A
1	chr1:225912195:T:C	0	225912195	C	T
1	chr1:225913277:T:G	0	225913277	G	T
1	chr1:225914207:A:G	0	225914207	G	A
1	chr1:225914364:T:C	0	225914364	C	T
1	chr1:225916791:A:C	0	225916791	C	A
1	chr1:225916929:C:T	0	225916929	T	C
1	chr1:225917365:C:T	0	225917365	T	C
1	chr1:225918985:G:T	0	225918985	T	G
1	chr1:225919635:C:T	0	225919635	T	C
1	chr1:225920087:T:C	0	225920087	C	T
1	chr1:225920500:C:T	0	225920500	T	C
1	chr1:225921194:C:T	0	225921194	T	C
1	chr1:225923261:C:T	0	225923261	T	C
1	chr1:225925202:A:G	0	225925202	G	A
1	chr1:225928126:C:T	0	225928126	T	C
1	chr1:225929010:G:A	0	225929010	A	G
1	chr1:225930102:A:G	0	225930102	G	A
1	chr1:225930636:C:T	0	225930636	T	C
1	chr1:225930768:C:T	0	225930768	T	C
1	chr1:225932793:G:T	0	225932793	T	G
1	chr1:225934208:T:C	0	225934208	C	T
1	chr1:225935461:T:C	0	225935461	C	T
1	chr1:225935547:C:T	0	225935547	T	C
1	chr1:225936062:C:T	0	225936062	T	C
1	chr1:225936441:G:A	0	225936441	A	G
1	chr1:225937917:A:G	0	225937917	G	A
1	chr1:225939028:C:T	0	225939028	T	C
1	chr1:225940424:G:A	0	225940424	A	G
1	chr1:225941740:A:G	0	225941740	G	A
1	chr1:225943991:C:T	0	225943991	T	C
1	chr1:225944343:C:T	0	225944343	T	C
1	chr1:225945301:A:G	0	225945301	G	A
1	chr1:225945771:GT:G	0	225945771	G	GT
1	chr1:225945934:G:C	0	225945934	C	G
1	chr1:225946767:A:T	0	225946767	T	A
1	chr1:225947432:A:C	0	225947432	C	A
1	chr1:225947864:C:T	0	225947864	T	C
1	chr1:225952370:G:A	0	225952370	A	G
1	chr1:225952506:C:T	0	225952506	T	C
1	chr1:225956547:G:A	0	225956547	A	G
1	chr1:225957397:G:A	0	225957397	A	G
1	chr1:225959389:A:C	0	225959389	C	A
1	chr1:225959945:A:G	0	225959945	G	A
1	chr1:225960129:A:T	0	225960129	T	A
1	chr1:225962915:C:T	0	225962915	T	C
1	chr1:225963561:AG:A	0	225963561	A	AG
1	chr1:225963563:C:A	0	225963563	A	C
1	chr1:225964122:T:A	0	225964122	A	T
1	chr1:225965032:G:C	0	225965032	C	G
1	chr1:225965284:G:A	0	225965284	A	G
1	chr1:225965296:A:G	0	225965296	G	A
1	chr1:225965488:T:C	0	225965488	C	T
1	chr1:225966527:A:G	0	225966527	G	A
1	chr1:225966632:T:C	0	225966632	C	T
1	chr1:225966726:A:G	0	225966726	G	A
1	chr1:225966738:A:G	0	225966738	G	A
1	chr1:225967162:G:C	0	225967162	C	G
1	chr1:225968124:G:A	0	225968124	A	G
1	chr1:225968208:T:C	0	225968208	C	T
1	chr1:225968409:G:A	0	225968409	A	G
1	chr1:225968819:T:C	0	225968819	C	T
1	chr1:225970243:A:C	0	225970243	C	A
1	chr1:225972811:C:T	0	225972811	T	C
1	chr1:225973182:C:T	0	225973182	T	C
1	chr1:225975455:C:G	0	225975455	G	C
1	chr1:225976444:A:G	0	225976444	G	A
1	chr1:225976649:G:C	0	225976649	C	G
1	chr1:225977598:A:G	0	225977598	G	A
1	chr1:225978326:G:A	0	225978326	A	G
1	chr1:225978796:G:C	0	225978796	C	G
1	chr1:225979619:T:C	0	225979619	C	T
1	chr1:225979882:G:C	0	225979882	C	G
1	chr1:225981616:G:C	0	225981616	C	G
1	chr1:225982265:G:A	0	225982265	A	G
1	chr1:225982375:A:G	0	225982375	G	A
1	chr1:225983774:G:C	0	225983774	C	G
1	chr1:225987041:C:T	0	225987041	T	C
1	chr1:225989206:A:AG	0	225989206	AG	A
1	chr1:225989871:T:C	0	225989871	C	T
1	chr1:225990456:T:C	0	225990456	C	T
1	chr1:225990911:A:AAAG	0	225990911	AAAG	A
1	chr1:225991579:T:C	0	225991579	C	T
1	chr1:225991884:C:T	0	225991884	T	C
1	chr1:225992208:A:G	0	225992208	G	A
1	chr1:225995099:A:G	0	225995099	G	A
1	chr1:225995656:G:A	0	225995656	A	G
1	chr1:225995893:G:A	0	225995893	A	G
1	chr1:225996737:C:T	0	225996737	T	C
1	chr1:225999428:C:T	0	225999428	T	C
1	chr1:226000198:C:T	0	226000198	T	C
1	chr1:226000199:A:G	0	226000199	G	A
1	chr1:226000850:A:G	0	226000850	G	A
1	chr1:226000929:G:C	0	226000929	C	G
1	chr1:226001890:T:C	0	226001890	C	T
1	chr1:226003833:G:A	0	226003833	A	G
1	chr1:226004578:G:A	0	226004578	A	G
1	chr1:226005350:G:C	0	226005350	C	G
1	chr1:226006631:A:G	0	226006631	G	A
1	chr1:226006915:A:T	0	226006915	T	A
1	chr1:226007275:A:G	0	226007275	G	A
1	chr1:226007748:A:G	0	226007748	G	A
1	chr1:226008245:T:C	0	226008245	C	T
1	chr1:226008688:T:C	0	226008688	C	T
1	chr1:226008923:A:G	0	226008923	G	A
1	chr1:226009459:T:C	0	226009459	C	T
1	chr1:226010089:T:G	0	226010089	G	T
1	chr1:226010263:A:G	0	226010263	G	A
1	chr1:226010805:A:T	0	226010805	T	A
1	chr1:226011147:G:A	0	226011147	A	G
1	chr1:226012134:G:A	0	226012134	A	G
1	chr1:226012559:A:G	0	226012559	G	A
1	chr1:226014015:A:G	0	226014015	G	A
1	chr1:226014633:C:T	0	226014633	T	C
1	chr1:226015352:A:G	0	226015352	G	A
1	chr1:226015457:G:A	0	226015457	A	G
1	chr1:226017045:C:T	0	226017045	T	C
1	chr1:226018268:T:A	0	226018268	A	T
1	chr1:226018875:A:G	0	226018875	G	A
1	chr1:226019023:A:C	0	226019023	C	A
1	chr1:226020797:A:G	0	226020797	G	A
1	chr1:226020937:T:C	0	226020937	C	T
1	chr1:226022778:T:C	0	226022778	C	T
1	chr1:226022952:C:T	0	226022952	T	C
1	chr1:226023529:C:T	0	226023529	T	C
1	chr1:226024897:A:G	0	226024897	G	A
1	chr1:226025195:T:C	0	226025195	C	T
1	chr1:226025830:C:G	0	226025830	G	C
1	chr1:226025914:G:A	0	226025914	A	G
1	chr1:226026062:T:C	0	226026062	C	T
1	chr1:226026104:T:C	0	226026104	C	T
1	chr1:226026358:G:A	0	226026358	A	G
1	chr1:226027181:A:G	0	226027181	G	A
1	chr1:226030292:T:C	0	226030292	C	T
1	chr1:226031431:G:A	0	226031431	A	G
1	chr1:226032857:G:C	0	226032857	C	G
1	chr1:226032945:G:T	0	226032945	T	G
1	chr1:226033158:G:GT	0	226033158	GT	G
1	chr1:226033416:C:T	0	226033416	T	C
1	chr1:226033689:T:C	0	226033689	C	T
1	chr1:226034351:A:G	0	226034351	G	A
1	chr1:226034956:G:A	0	226034956	A	G
1	chr1:226035117:C:A	0	226035117	A	C
1	chr1:226036374:C:T	0	226036374	T	C
1	chr1:226037529:A:T	0	226037529	T	A
1	chr1:226037959:A:G	0	226037959	G	A
1	chr1:226038645:G:A	0	226038645	A	G
1	chr1:226038916:C:T	0	226038916	T	C
1	chr1:226039291:A:G	0	226039291	G	A
1	chr1:226039399:C:G	0	226039399	G	C
1	chr1:226040926:C:T	0	226040926	T	C
1	chr1:226041488:T:C	0	226041488	C	T
1	chr1:226041494:A:G	0	226041494	G	A
1	chr1:226042146:C:T	0	226042146	T	C
1	chr1:226042314:C:T	0	226042314	T	C
1	chr1:226043093:C:T	0	226043093	T	C
1	chr1:226043290:C:T	0	226043290	T	C
1	chr1:226043669:A:G	0	226043669	G	A
1	chr1:226044027:CAG:C	0	226044027	C	CAG
1	chr1:226044729:G:C	0	226044729	C	G
1	chr1:226045382:A:G	0	226045382	G	A
1	chr1:226045604:C:G	0	226045604	G	C
1	chr1:226046133:C:A	0	226046133	A	C
1	chr1:226046409:C:G	0	226046409	G	C
1	chr1:226046852:A:G	0	226046852	G	A
1	chr1:226047162:T:C	0	226047162	C	T
1	chr1:226047182:C:T	0	226047182	T	C
1	chr1:226049011:T:C	0	226049011	C	T
1	chr1:226049848:C:T	0	226049848	T	C
1	chr1:226049917:T:C	0	226049917	C	T
1	chr1:226050221:G:A	0	226050221	A	G
1	chr1:226050449:G:A	0	226050449	A	G
1	chr1:226051136:C:G	0	226051136	G	C
1	chr1:226051512:CCTGGGCTA:C	0	226051512	C	CCTGGGCTA
1	chr1:226052004:C:T	0	226052004	T	C
1	chr1:226052129:C:T	0	226052129	T	C
1	chr1:226053204:G:A	0	226053204	A	G
1	chr1:226053386:AG:A	0	226053386	A	AG
1	chr1:226053436:G:C	0	226053436	C	G
1	chr1:226057006:G:A	0	226057006	A	G
1	chr1:226058228:G:A	0	226058228	A	G
1	chr1:226058341:T:C	0	226058341	C	T
1	chr1:226058962:G:A	0	226058962	A	G
1	chr1:226059070:A:G	0	226059070	G	A
1	chr1:226060569:C:G	0	226060569	G	C
1	chr1:226066225:T:C	0	226066225	C	T
1	chr1:226070021:A:G	0	226070021	G	A
1	chr1:226070308:C:T	0	226070308	T	C
1	chr1:226073566:A:G	0	226073566	G	A
1	chr1:226077422:A:G	0	226077422	G	A
1	chr1:226077828:T:G	0	226077828	G	T
1	chr1:226078391:G:A	0	226078391	A	G
1	chr1:226079773:T:C	0	226079773	C	T
1	chr1:226079844:T:C	0	226079844	C	T
1	chr1:226080052:G:T	0	226080052	T	G
1	chr1:226082841:G:A	0	226082841	A	G
1	chr1:226083078:G:A	0	226083078	A	G
1	chr1:226083589:C:A	0	226083589	A	C
1	chr1:226083923:T:C	0	226083923	C	T
1	chr1:226084651:A:G	0	226084651	G	A
1	chr1:226085649:G:T	0	226085649	T	G
1	chr1:226086674:G:A	0	226086674	A	G
1	chr1:226088149:C:T	0	226088149	T	C
1	chr1:226088364:G:T	0	226088364	T	G
1	chr1:226089580:A:G	0	226089580	G	A
1	chr1:226090484:G:A	0	226090484	A	G
1	chr1:226090930:G:A	0	226090930	A	G
1	chr1:226091349:G:A	0	226091349	A	G
1	chr1:226092557:G:A	0	226092557	A	G
1	chr1:226093214:C:A	0	226093214	A	C
1	chr1:226094183:G:A	0	226094183	A	G
1	chr1:226094554:G:A	0	226094554	A	G
1	chr1:226095121:A:G	0	226095121	G	A
1	chr1:226096979:A:C	0	226096979	C	A
1	chr1:226098419:T:C	0	226098419	C	T
1	chr1:226098651:C:T	0	226098651	T	C
1	chr1:226098821:T:C	0	226098821	C	T
1	chr1:226099465:C:T	0	226099465	T	C
1	chr1:226099904:A:G	0	226099904	G	A
1	chr1:226100803:C:G	0	226100803	G	C
1	chr1:226101166:T:C	0	226101166	C	T
1	chr1:226102237:C:T	0	226102237	T	C
1	chr1:226102974:A:G	0	226102974	G	A
1	chr1:226104684:C:T	0	226104684	T	C
1	chr1:226104884:T:C	0	226104884	C	T
1	chr1:226105882:A:G	0	226105882	G	A
1	chr1:226107091:G:A	0	226107091	A	G
1	chr1:226108273:G:C	0	226108273	C	G
1	chr1:226108667:AT:A	0	226108667	A	AT
1	chr1:226108898:G:A	0	226108898	A	G
1	chr1:226108902:G:A	0	226108902	A	G
1	chr1:226111462:CTG:C	0	226111462	C	CTG
1	chr1:226112029:A:G	0	226112029	G	A
1	chr1:226112787:C:T	0	226112787	T	C
1	chr1:226113183:G:T	0	226113183	T	G
1	chr1:226113779:A:T	0	226113779	T	A
1	chr1:226113882:T:C	0	226113882	C	T
1	chr1:226114034:A:T	0	226114034	T	A
1	chr1:226114151:C:T	0	226114151	T	C
1	chr1:226114313:T:A	0	226114313	A	T
1	chr1:226115821:C:T	0	226115821	T	C
1	chr1:226117498:G:A	0	226117498	A	G
1	chr1:226118040:A:G	0	226118040	G	A
1	chr1:226119681:G:A	0	226119681	A	G
1	chr1:226120051:C:CT	0	226120051	CT	C
1	chr1:226124413:C:G	0	226124413	G	C
1	chr1:226125232:A:G	0	226125232	G	A
1	chr1:226125824:T:C	0	226125824	C	T
1	chr1:226126656:C:T	0	226126656	T	C
1	chr1:226127247:G:A	0	226127247	A	G
1	chr1:226127531:G:T	0	226127531	T	G
1	chr1:226128103:CAAACGG:C	0	226128103	C	CAAACGG
1	chr1:226128411:C:T	0	226128411	T	C
1	chr1:226129378:T:A	0	226129378	A	T
1	chr1:226129379:G:A	0	226129379	A	G
1	chr1:226129783:C:T	0	226129783	T	C
1	chr1:226130140:G:T	0	226130140	T	G
1	chr1:226130285:C:T	0	226130285	T	C
1	chr1:226131819:A:G	0	226131819	G	A
1	chr1:226132549:T:C	0	226132549	C	T
1	chr1:226132610:C:T	0	226132610	T	C
1	chr1:226132632:A:G	0	226132632	G	A
1	chr1:226133350:A:G	0	226133350	G	A
1	chr1:226137250:G:T	0	226137250	T	G
1	chr1:226137452:A:G	0	226137452	G	A
1	chr1:226138000:TACTC:T	0	226138000	T	TACTC
1	chr1:226138578:A:G	0	226138578	G	A
1	chr1:226139367:C:T	0	226139367	T	C
1	chr1:226139688:T:A	0	226139688	A	T
1	chr1:226140321:G:A	0	226140321	A	G
1	chr1:226140392:C:T	0	226140392	T	C
1	chr1:226140471:T:A	0	226140471	A	T
1	chr1:226141026:A:C	0	226141026	C	A
1	chr1:226141039:G:A	0	226141039	A	G
1	chr1:226141716:G:A	0	226141716	A	G
1	chr1:226142027:C:G	0	226142027	G	C
1	chr1:226142481:C:T	0	226142481	T	C
1	chr1:226143563:G:A	0	226143563	A	G
1	chr1:226144071:G:A	0	226144071	A	G
1	chr1:226144152:G:C	0	226144152	C	G
1	chr1:226146904:T:C	0	226146904	C	T
1	chr1:226147180:G:A	0	226147180	A	G
1	chr1:226148462:A:G	0	226148462	G	A
1	chr1:226150539:C:T	0	226150539	T	C
1	chr1:226150571:G:A	0	226150571	A	G
1	chr1:226154362:T:C	0	226154362	C	T
1	chr1:226155348:C:T	0	226155348	T	C
1	chr1:226155884:T:C	0	226155884	C	T
1	chr1:226157125:A:G	0	226157125	G	A
1	chr1:226157651:C:T	0	226157651	T	C
1	chr1:226159756:G:C	0	226159756	C	G
1	chr1:226160091:T:G	0	226160091	G	T
1	chr1:226160654:C:T	0	226160654	T	C
1	chr1:226162666:T:C	0	226162666	C	T
1	chr1:226162682:A:G	0	226162682	G	A
1	chr1:226163272:C:T	0	226163272	T	C
1	chr1:226163553:T:G	0	226163553	G	T
1	chr1:226164270:A:T	0	226164270	T	A
1	chr1:226164797:T:G	0	226164797	G	T
1	chr1:226165111:T:C	0	226165111	C	T
1	chr1:226165129:A:C	0	226165129	C	A
1	chr1:226166413:G:A	0	226166413	A	G
1	chr1:226167672:G:A	0	226167672	A	G
1	chr1:226168401:G:C	0	226168401	C	G
1	chr1:226168517:A:G	0	226168517	G	A
1	chr1:226169761:C:T	0	226169761	T	C
1	chr1:226169764:G:C	0	226169764	C	G
1	chr1:226170091:C:A	0	226170091	A	C
1	chr1:226170092:C:A	0	226170092	A	C
1	chr1:226170494:C:T	0	226170494	T	C
1	chr1:226170999:G:A	0	226170999	A	G
1	chr1:226171112:G:A	0	226171112	A	G
1	chr1:226171348:C:T	0	226171348	T	C
1	chr1:226171396:A:G	0	226171396	G	A
1	chr1:226171562:A:G	0	226171562	G	A
1	chr1:226173094:T:C	0	226173094	C	T
1	chr1:226173232:C:T	0	226173232	T	C
1	chr1:226173829:C:T	0	226173829	T	C
1	chr1:226174439:A:C	0	226174439	C	A
1	chr1:226174531:A:G	0	226174531	G	A
1	chr1:226174627:T:C	0	226174627	C	T
1	chr1:226175282:G:A	0	226175282	A	G
1	chr1:226175454:G:A	0	226175454	A	G
1	chr1:226179294:G:C	0	226179294	C	G
1	chr1:226180619:G:A	0	226180619	A	G
1	chr1:226181901:G:T	0	226181901	T	G
1	chr1:226182093:T:C	0	226182093	C	T
1	chr1:226183282:T:A	0	226183282	A	T
1	chr1:226183384:G:A	0	226183384	A	G
1	chr1:226184565:A:G	0	226184565	G	A
1	chr1:226185385:T:G	0	226185385	G	T
1	chr1:226185741:T:C	0	226185741	C	T
1	chr1:226186903:TC:T	0	226186903	T	TC
1	chr1:226187566:C:A	0	226187566	A	C
1	chr1:226189182:T:C	0	226189182	C	T
1	chr1:226189549:C:G	0	226189549	G	C
1	chr1:226190735:G:A	0	226190735	A	G
1	chr1:226192894:T:A	0	226192894	A	T
1	chr1:226194921:G:C	0	226194921	C	G
1	chr1:226194939:G:A	0	226194939	A	G
1	chr1:226195221:A:G	0	226195221	G	A
1	chr1:226197922:T:C	0	226197922	C	T
1	chr1:226198725:C:T	0	226198725	T	C
1	chr1:226198995:C:T	0	226198995	T	C
1	chr1:226199011:T:C	0	226199011	C	T
1	chr1:226199376:AT:A	0	226199376	A	AT
1	chr1:226200177:C:T	0	226200177	T	C
1	chr1:226201594:G:A	0	226201594	A	G
1	chr1:226201954:G:A	0	226201954	A	G
1	chr1:226203057:C:T	0	226203057	T	C
1	chr1:226204319:T:A	0	226204319	A	T
1	chr1:226205023:A:G	0	226205023	G	A
1	chr1:226207503:A:G	0	226207503	G	A
1	chr1:226207756:C:G	0	226207756	G	C
1	chr1:226208741:C:T	0	226208741	T	C
1	chr1:226208790:T:A	0	226208790	A	T
1	chr1:226209301:T:C	0	226209301	C	T
1	chr1:226209630:G:A	0	226209630	A	G
1	chr1:226209783:G:A	0	226209783	A	G
1	chr1:226209816:AGG:A	0	226209816	A	AGG
1	chr1:226211454:G:A	0	226211454	A	G
1	chr1:226212840:A:G	0	226212840	G	A
1	chr1:226213719:A:G	0	226213719	G	A
1	chr1:226214213:G:A	0	226214213	A	G
1	chr1:226214274:G:A	0	226214274	A	G
1	chr1:226214383:T:C	0	226214383	C	T
1	chr1:226215486:T:G	0	226215486	G	T
1	chr1:226216756:C:T	0	226216756	T	C
1	chr1:226216830:C:T	0	226216830	T	C
1	chr1:226218042:T:A	0	226218042	A	T
1	chr1:226218046:T:C	0	226218046	C	T
1	chr1:226219624:G:A	0	226219624	A	G
1	chr1:226219935:T:C	0	226219935	C	T
1	chr1:226220570:A:G	0	226220570	G	A
1	chr1:226220750:G:A	0	226220750	A	G
1	chr1:226223616:C:T	0	226223616	T	C
1	chr1:226228693:T:C	0	226228693	C	T
1	chr1:226231465:G:C	0	226231465	C	G
1	chr1:226231827:CCT:C	0	226231827	C	CCT
1	chr1:226232339:T:C	0	226232339	C	T
1	chr1:226232835:C:G	0	226232835	G	C
1	chr1:226233021:A:G	0	226233021	G	A
1	chr1:226233979:T:C	0	226233979	C	T
1	chr1:226235871:C:T	0	226235871	T	C
1	chr1:226236776:C:A	0	226236776	A	C
1	chr1:226236933:G:A	0	226236933	A	G
1	chr1:226238636:T:A	0	226238636	A	T
1	chr1:226239612:T:C	0	226239612	C	T
1	chr1:226243899:G:C	0	226243899	C	G
1	chr1:226244304:T:C	0	226244304	C	T
1	chr1:226244820:G:A	0	226244820	A	G
1	chr1:226245551:G:T	0	226245551	T	G
1	chr1:226245675:CCTCT:C	0	226245675	C	CCTCT
1	chr1:226246007:T:C	0	226246007	C	T
1	chr1:226247728:G:C	0	226247728	C	G
1	chr1:226250748:T:C	0	226250748	C	T
1	chr1:226250783:TCTCA:T	0	226250783	T	TCTCA
1	chr1:226253492:C:T	0	226253492	T	C
1	chr1:226254184:C:T	0	226254184	T	C
1	chr1:226254694:G:A	0	226254694	A	G
1	chr1:226256560:T:G	0	226256560	G	T
1	chr1:226257827:C:A	0	226257827	A	C
1	chr1:226257950:G:A	0	226257950	A	G
1	chr1:226259945:A:AAATT	0	226259945	AAATT	A
1	chr1:226262163:T:C	0	226262163	C	T
1	chr1:226265880:T:C	0	226265880	C	T
1	chr1:226265917:T:C	0	226265917	C	T
1	chr1:226268233:C:T	0	226268233	T	C
1	chr1:226271876:G:A	0	226271876	A	G
1	chr1:226272487:G:C	0	226272487	C	G
1	chr1:226275740:G:A	0	226275740	A	G
1	chr1:226276838:C:A	0	226276838	A	C
1	chr1:226278649:T:C	0	226278649	C	T
1	chr1:226281414:TTAA:T	0	226281414	T	TTAA
1	chr1:226282526:A:G	0	226282526	G	A
1	chr1:226282673:T:C	0	226282673	C	T
1	chr1:226284831:T:C	0	226284831	C	T
1	chr1:226284890:C:T	0	226284890	T	C
1	chr1:226285595:A:G	0	226285595	G	A
1	chr1:226286431:G:A	0	226286431	A	G
1	chr1:226286778:A:G	0	226286778	G	A
1	chr1:226288752:T:C	0	226288752	C	T
1	chr1:226288964:C:T	0	226288964	T	C
1	chr1:226289921:G:A	0	226289921	A	G
1	chr1:226291025:G:C	0	226291025	C	G
1	chr1:226294441:A:G	0	226294441	G	A
1	chr1:226294464:C:T	0	226294464	T	C
1	chr1:226294869:G:A	0	226294869	A	G
1	chr1:226295221:G:A	0	226295221	A	G
1	chr1:226295236:G:C	0	226295236	C	G
1	chr1:226298631:T:C	0	226298631	C	T
1	chr1:226298730:A:G	0	226298730	G	A
1	chr1:226299186:C:T	0	226299186	T	C
1	chr1:226300831:G:A	0	226300831	A	G
1	chr1:226301125:A:G	0	226301125	G	A
1	chr1:226301940:G:A	0	226301940	A	G
1	chr1:226302421:T:C	0	226302421	C	T
1	chr1:226302978:ACT:A	0	226302978	A	ACT
1	chr1:226303955:G:A	0	226303955	A	G
1	chr1:226304453:A:T	0	226304453	T	A
1	chr1:226304579:T:C	0	226304579	C	T
1	chr1:226305728:T:C	0	226305728	C	T
1	chr1:226306814:C:T	0	226306814	T	C
1	chr1:226309718:G:A	0	226309718	A	G
1	chr1:226310911:A:G	0	226310911	G	A
1	chr1:226312626:G:A	0	226312626	A	G
1	chr1:226313130:T:C	0	226313130	C	T
1	chr1:226318352:C:T	0	226318352	T	C
1	chr1:226318970:C:T	0	226318970	T	C
1	chr1:226319431:G:T	0	226319431	T	G
1	chr1:226320944:C:T	0	226320944	T	C
1	chr1:226321925:A:G	0	226321925	G	A
1	chr1:226324001:A:G	0	226324001	G	A
1	chr1:226327495:G:A	0	226327495	A	G
1	chr1:226330201:G:T	0	226330201	T	G
1	chr1:226332489:TATA:T	0	226332489	T	TATA
1	chr1:226332588:A:G	0	226332588	G	A
1	chr1:226334099:C:T	0	226334099	T	C
1	chr1:226335257:C:T	0	226335257	T	C
1	chr1:226335665:C:T	0	226335665	T	C
1	chr1:226336870:T:TC	0	226336870	TC	T
1	chr1:226336879:C:T	0	226336879	T	C
1	chr1:226340004:T:C	0	226340004	C	T
1	chr1:226340082:C:T	0	226340082	T	C
1	chr1:226340621:C:T	0	226340621	T	C
1	chr1:226342346:C:T	0	226342346	T	C
1	chr1:226345147:T:C	0	226345147	C	T
1	chr1:226345654:CA:C	0	226345654	C	CA
1	chr1:226346962:C:G	0	226346962	G	C
1	chr1:226346969:C:T	0	226346969	T	C
1	chr1:226347052:C:T	0	226347052	T	C
1	chr1:226348944:C:T	0	226348944	T	C
1	chr1:226349607:T:G	0	226349607	G	T
1	chr1:226349667:T:A	0	226349667	A	T
1	chr1:226349821:C:T	0	226349821	T	C
1	chr1:226350167:C:T	0	226350167	T	C
1	chr1:226350353:C:A	0	226350353	A	C
1	chr1:226351326:G:A	0	226351326	A	G
1	chr1:226351652:T:C	0	226351652	C	T
1	chr1:226352049:C:T	0	226352049	T	C
1	chr1:226352489:AGTTGTG:A	0	226352489	A	AGTTGTG
1	chr1:226352626:A:C	0	226352626	C	A
1	chr1:226355412:C:T	0	226355412	T	C
1	chr1:226355990:C:A	0	226355990	A	C
1	chr1:226356208:A:G	0	226356208	G	A
1	chr1:226356281:A:C	0	226356281	C	A
1	chr1:226357130:C:T	0	226357130	T	C
1	chr1:226357732:A:C	0	226357732	C	A
1	chr1:226358084:G:C	0	226358084	C	G
1	chr1:226358165:C:A	0	226358165	A	C
1	chr1:226359473:C:T	0	226359473	T	C
1	chr1:226360853:A:G	0	226360853	G	A
1	chr1:226361797:G:A	0	226361797	A	G
1	chr1:226362490:C:T	0	226362490	T	C
1	chr1:226363477:A:G	0	226363477	G	A
1	chr1:226363759:T:C	0	226363759	C	T
1	chr1:226363805:T:C	0	226363805	C	T
1	chr1:226365341:C:T	0	226365341	T	C
1	chr1:226367250:T:C	0	226367250	C	T
1	chr1:226367601:A:G	0	226367601	G	A
1	chr1:226368742:A:T	0	226368742	T	A
1	chr1:226369240:C:T	0	226369240	T	C
1	chr1:226369803:A:C	0	226369803	C	A
1	chr1:226370177:T:C	0	226370177	C	T
1	chr1:226371871:TA:T	0	226371871	T	TA
1	chr1:226373364:A:G	0	226373364	G	A
1	chr1:226373702:A:T	0	226373702	T	A
1	chr1:226373847:A:G	0	226373847	G	A
1	chr1:226376158:C:T	0	226376158	T	C
1	chr1:226376181:T:C	0	226376181	C	T
1	chr1:226376990:T:C	0	226376990	C	T
1	chr1:226379025:A:C	0	226379025	C	A
1	chr1:226379307:C:G	0	226379307	G	C
1	chr1:226379471:A:C	0	226379471	C	A
1	chr1:226380964:T:C	0	226380964	C	T
1	chr1:226381557:GA:G	0	226381557	G	GA
1	chr1:226382510:C:T	0	226382510	T	C
1	chr1:226383139:T:C	0	226383139	C	T
1	chr1:226385663:A:G	0	226385663	G	A
1	chr1:226386853:C:T	0	226386853	T	C
1	chr1:226387021:T:C	0	226387021	C	T
1	chr1:226388426:T:C	0	226388426	C	T
1	chr1:226388569:A:G	0	226388569	G	A
1	chr1:226388595:G:A	0	226388595	A	G
1	chr1:226389205:T:C	0	226389205	C	T
1	chr1:226389605:C:T	0	226389605	T	C
1	chr1:226389893:T:C	0	226389893	C	T
1	chr1:226390398:T:C	0	226390398	C	T
1	chr1:226391108:C:T	0	226391108	T	C
1	chr1:226392320:G:T	0	226392320	T	G
1	chr1:226392392:C:T	0	226392392	T	C
1	chr1:226392486:T:C	0	226392486	C	T
1	chr1:226392686:T:G	0	226392686	G	T
1	chr1:226393373:T:C	0	226393373	C	T
1	chr1:226394624:A:G	0	226394624	G	A
1	chr1:226395306:G:C	0	226395306	C	G
1	chr1:226395441:A:G	0	226395441	G	A
1	chr1:226395782:C:T	0	226395782	T	C
1	chr1:226395993:T:A	0	226395993	A	T
1	chr1:226395994:G:T	0	226395994	T	G
1	chr1:226397464:C:CAAG	0	226397464	CAAG	C
1	chr1:226397579:A:G	0	226397579	G	A
1	chr1:226397602:T:C	0	226397602	C	T
1	chr1:226398121:A:AAAC	0	226398121	AAAC	A
1	chr1:226399219:C:T	0	226399219	T	C
1	chr1:226399741:A:G	0	226399741	G	A
1	chr1:226401695:C:T	0	226401695	T	C
1	chr1:226402132:T:C	0	226402132	C	T
1	chr1:226402712:G:A	0	226402712	A	G
1	chr1:226403271:T:C	0	226403271	C	T
1	chr1:226403355:T:C	0	226403355	C	T
1	chr1:226403420:C:T	0	226403420	T	C
1	chr1:226403542:T:G	0	226403542	G	T
1	chr1:226405044:G:A	0	226405044	A	G
1	chr1:226405153:T:C	0	226405153	C	T
1	chr1:226405440:A:C	0	226405440	C	A
1	chr1:226405567:A:C	0	226405567	C	A
1	chr1:226405570:T:G	0	226405570	G	T
1	chr1:226406337:T:G	0	226406337	G	T
1	chr1:226406671:C:T	0	226406671	T	C
1	chr1:226406912:G:A	0	226406912	A	G
1	chr1:226407156:C:T	0	226407156	T	C
1	chr1:226407381:A:AG	0	226407381	AG	A
1	chr1:226407676:C:G	0	226407676	G	C
1	chr1:226407946:C:G	0	226407946	G	C
1	chr1:226408318:A:T	0	226408318	T	A
1	chr1:226408378:C:T	0	226408378	T	C
1	chr1:226408688:A:G	0	226408688	G	A
1	chr1:226409640:A:G	0	226409640	G	A
1	chr1:226409892:T:C	0	226409892	C	T
1	chr1:226410613:T:C	0	226410613	C	T
1	chr1:226411673:C:T	0	226411673	T	C
1	chr1:226412653:G:A	0	226412653	A	G
1	chr1:226412853:C:A	0	226412853	A	C
1	chr1:226412938:T:C	0	226412938	C	T
1	chr1:226413246:T:C	0	226413246	C	T
1	chr1:226413541:T:C	0	226413541	C	T
1	chr1:226413700:A:G	0	226413700	G	A
1	chr1:226413980:G:A	0	226413980	A	G
1	chr1:226414173:G:A	0	226414173	A	G
1	chr1:226414183:A:C	0	226414183	C	A
1	chr1:226414273:G:T	0	226414273	T	G
1	chr1:226414585:T:C	0	226414585	C	T
1	chr1:226414809:T:C	0	226414809	C	T
1	chr1:226414855:A:G	0	226414855	G	A
1	chr1:226415220:A:G	0	226415220	G	A
1	chr1:226415223:A:C	0	226415223	C	A
1	chr1:226415302:T:C	0	226415302	C	T
1	chr1:226415934:T:C	0	226415934	C	T
1	chr1:226416044:C:T	0	226416044	T	C
1	chr1:226416535:CT:C	0	226416535	C	CT
1	chr1:226416937:A:G	0	226416937	G	A
1	chr1:226417192:C:T	0	226417192	T	C
1	chr1:226417323:A:G	0	226417323	G	A
1	chr1:226417380:C:T	0	226417380	T	C
1	chr1:226417526:T:C	0	226417526	C	T
1	chr1:226417672:T:C	0	226417672	C	T
1	chr1:226418064:T:C	0	226418064	C	T
1	chr1:226418835:G:A	0	226418835	A	G
1	chr1:226419635:T:C	0	226419635	C	T
1	chr1:226419684:T:C	0	226419684	C	T
1	chr1:226420073:A:G	0	226420073	G	A
1	chr1:226420403:C:A	0	226420403	A	C
1	chr1:226421638:A:C	0	226421638	C	A
1	chr1:226421735:C:T	0	226421735	T	C
1	chr1:226422763:A:G	0	226422763	G	A
1	chr1:226422811:C:G	0	226422811	G	C
1	chr1:226422937:G:A	0	226422937	A	G
1	chr1:226423050:T:G	0	226423050	G	T
1	chr1:226423058:A:G	0	226423058	G	A
1	chr1:226423303:A:C	0	226423303	C	A
1	chr1:226423662:C:T	0	226423662	T	C
1	chr1:226423781:C:G	0	226423781	G	C
1	chr1:226423934:G:A	0	226423934	A	G
1	chr1:226423938:G:A	0	226423938	A	G
1	chr1:226424115:T:A	0	226424115	A	T
1	chr1:226424200:A:G	0	226424200	G	A
1	chr1:226424322:G:A	0	226424322	A	G
1	chr1:226424585:C:T	0	226424585	T	C
1	chr1:226424696:T:A	0	226424696	A	T
1	chr1:226425248:A:G	0	226425248	G	A
1	chr1:226425532:T:C	0	226425532	C	T
1	chr1:226425586:A:G	0	226425586	G	A
1	chr1:226425791:T:C	0	226425791	C	T
1	chr1:226426371:C:T	0	226426371	T	C
1	chr1:226427216:A:T	0	226427216	T	A
1	chr1:226429768:T:C	0	226429768	C	T
1	chr1:226430681:A:C	0	226430681	C	A
1	chr1:226431456:CA:C	0	226431456	C	CA
1	chr1:226431526:A:T	0	226431526	T	A
1	chr1:226432166:G:A	0	226432166	A	G
1	chr1:226434077:C:T	0	226434077	T	C
1	chr1:226434520:A:G	0	226434520	G	A
1	chr1:226434760:A:G	0	226434760	G	A
1	chr1:226435150:G:A	0	226435150	A	G
1	chr1:226436065:T:C	0	226436065	C	T
1	chr1:226436534:A:G	0	226436534	G	A
1	chr1:226437209:G:A	0	226437209	A	G
1	chr1:226438190:T:C	0	226438190	C	T
1	chr1:226438373:T:C	0	226438373	C	T
1	chr1:226438576:A:G	0	226438576	G	A
1	chr1:226438873:C:T	0	226438873	T	C
1	chr1:226439373:A:G	0	226439373	G	A
1	chr1:226440003:T:C	0	226440003	C	T
1	chr1:226440597:G:A	0	226440597	A	G
1	chr1:226440773:G:A	0	226440773	A	G
1	chr1:226440819:T:C	0	226440819	C	T
1	chr1:226440992:T:G	0	226440992	G	T
1	chr1:226441803:T:C	0	226441803	C	T
1	chr1:226441955:A:G	0	226441955	G	A
1	chr1:226442213:G:A	0	226442213	A	G
1	chr1:226442433:C:T	0	226442433	T	C
1	chr1:226443115:C:T	0	226443115	T	C
1	chr1:226443172:G:A	0	226443172	A	G
1	chr1:226443571:C:T	0	226443571	T	C
1	chr1:226443753:T:C	0	226443753	C	T
1	chr1:226444267:C:T	0	226444267	T	C
1	chr1:226444611:CT:C	0	226444611	C	CT
1	chr1:226445371:A:G	0	226445371	G	A
1	chr1:226445376:C:A	0	226445376	A	C
1	chr1:226445501:A:C	0	226445501	C	A
1	chr1:226445825:A:G	0	226445825	G	A
1	chr1:226446323:A:G	0	226446323	G	A
1	chr1:226446518:T:G	0	226446518	G	T
1	chr1:226447572:T:C	0	226447572	C	T
1	chr1:226447628:C:T	0	226447628	T	C
1	chr1:226447790:C:A	0	226447790	A	C
1	chr1:226447857:C:G	0	226447857	G	C
1	chr1:226447871:A:G	0	226447871	G	A
1	chr1:226448152:C:T	0	226448152	T	C
1	chr1:226448153:A:G	0	226448153	G	A
1	chr1:226448190:G:A	0	226448190	A	G
1	chr1:226448206:C:T	0	226448206	T	C
1	chr1:226448359:G:T	0	226448359	T	G
1	chr1:226448892:C:T	0	226448892	T	C
1	chr1:226448924:T:A	0	226448924	A	T
1	chr1:226449306:A:G	0	226449306	G	A
1	chr1:226449394:G:A	0	226449394	A	G
1	chr1:226449499:A:G	0	226449499	G	A
1	chr1:226449625:C:A	0	226449625	A	C
1	chr1:226449684:G:A	0	226449684	A	G
1	chr1:226449852:C:A	0	226449852	A	C
1	chr1:226449870:T:G	0	226449870	G	T
1	chr1:226449899:A:G	0	226449899	G	A
1	chr1:226450079:C:T	0	226450079	T	C
1	chr1:226450088:G:A	0	226450088	A	G
1	chr1:226450392:A:C	0	226450392	C	A
1	chr1:226450418:G:A	0	226450418	A	G
1	chr1:226450488:G:A	0	226450488	A	G
1	chr1:226450750:T:G	0	226450750	G	T
1	chr1:226451089:T:C	0	226451089	C	T
1	chr1:226451253:C:T	0	226451253	T	C
1	chr1:226451310:T:G	0	226451310	G	T
1	chr1:226451322:A:T	0	226451322	T	A
1	chr1:226451361:G:A	0	226451361	A	G
1	chr1:226451524:C:A	0	226451524	A	C
1	chr1:226451945:C:T	0	226451945	T	C
1	chr1:226452363:A:C	0	226452363	C	A
1	chr1:226452462:T:C	0	226452462	C	T
1	chr1:226452467:C:T	0	226452467	T	C
1	chr1:226452540:G:A	0	226452540	A	G
1	chr1:226452976:T:C	0	226452976	C	T
1	chr1:226455134:A:G	0	226455134	G	A
1	chr1:226457644:TC:T	0	226457644	T	TC
1	chr1:226460962:G:A	0	226460962	A	G
1	chr1:226462136:G:A	0	226462136	A	G
1	chr1:226462880:T:C	0	226462880	C	T
1	chr1:226463311:T:C	0	226463311	C	T
1	chr1:226464890:C:T	0	226464890	T	C
1	chr1:226467310:A:G	0	226467310	G	A
1	chr1:226467413:G:A	0	226467413	A	G
1	chr1:226472100:C:G	0	226472100	G	C
1	chr1:226472224:C:T	0	226472224	T	C
1	chr1:226473678:T:C	0	226473678	C	T
1	chr1:226475098:G:A	0	226475098	A	G
1	chr1:226476193:T:G	0	226476193	G	T
1	chr1:226477041:A:G	0	226477041	G	A
1	chr1:226477583:G:A	0	226477583	A	G
1	chr1:226477881:C:T	0	226477881	T	C
1	chr1:226478432:A:G	0	226478432	G	A
1	chr1:226478546:C:G	0	226478546	G	C
1	chr1:226479061:C:T	0	226479061	T	C
1	chr1:226479210:T:G	0	226479210	G	T
1	chr1:226479317:C:T	0	226479317	T	C
1	chr1:226479572:C:T	0	226479572	T	C
1	chr1:226480563:T:G	0	226480563	G	T
1	chr1:226480645:C:A	0	226480645	A	C
1	chr1:226481522:G:A	0	226481522	A	G
1	chr1:226482109:G:A	0	226482109	A	G
1	chr1:226483298:C:T	0	226483298	T	C
1	chr1:226484205:T:C	0	226484205	C	T
1	chr1:226484538:G:C	0	226484538	C	G
1	chr1:226484670:G:C	0	226484670	C	G
1	chr1:226485324:G:A	0	226485324	A	G
1	chr1:226486834:C:T	0	226486834	T	C
1	chr1:226487024:CTCTAT:C	0	226487024	C	CTCTAT
1	chr1:226487244:T:A	0	226487244	A	T
1	chr1:226487466:A:G	0	226487466	G	A
1	chr1:226487565:G:A	0	226487565	A	G
1	chr1:226487622:G:A	0	226487622	A	G
1	chr1:226488598:T:C	0	226488598	C	T
1	chr1:226488956:C:T	0	226488956	T	C
1	chr1:226489035:G:A	0	226489035	A	G
1	chr1:226489093:C:T	0	226489093	T	C
1	chr1:226489917:A:T	0	226489917	T	A
1	chr1:226490117:G:A	0	226490117	A	G
1	chr1:226490468:G:A	0	226490468	A	G
1	chr1:226490683:C:T	0	226490683	T	C
1	chr1:226490767:G:A	0	226490767	A	G
1	chr1:226490862:C:T	0	226490862	T	C
1	chr1:226492296:C:T	0	226492296	T	C
1	chr1:226492302:T:C	0	226492302	C	T
1	chr1:226492776:C:T	0	226492776	T	C
1	chr1:226494126:A:G	0	226494126	G	A
1	chr1:226494595:C:G	0	226494595	G	C
1	chr1:226495550:T:C	0	226495550	C	T
1	chr1:226496721:C:T	0	226496721	T	C
1	chr1:226497642:C:T	0	226497642	T	C
1	chr1:226500652:A:C	0	226500652	C	A
1	chr1:226501249:C:A	0	226501249	A	C
1	chr1:226502243:G:A	0	226502243	A	G
1	chr1:226502912:A:G	0	226502912	G	A
1	chr1:226503005:A:G	0	226503005	G	A
1	chr1:226503394:A:T	0	226503394	T	A
1	chr1:226504672:G:T	0	226504672	T	G
1	chr1:226505147:G:A	0	226505147	A	G
1	chr1:226505841:T:C	0	226505841	C	T
1	chr1:226506055:T:C	0	226506055	C	T
1	chr1:226506549:T:A	0	226506549	A	T
1	chr1:226506921:A:G	0	226506921	G	A
1	chr1:226507038:T:C	0	226507038	C	T
1	chr1:226507148:A:G	0	226507148	G	A
1	chr1:226508745:T:C	0	226508745	C	T
1	chr1:226508761:C:T	0	226508761	T	C
1	chr1:226509509:T:C	0	226509509	C	T
1	chr1:226509760:A:G	0	226509760	G	A
1	chr1:226509828:C:G	0	226509828	G	C
1	chr1:226510254:C:T	0	226510254	T	C
1	chr1:226510859:A:G	0	226510859	G	A
1	chr1:226511984:G:A	0	226511984	A	G
1	chr1:226514295:A:G	0	226514295	G	A
1	chr1:226515506:A:G	0	226515506	G	A
1	chr1:226515766:C:T	0	226515766	T	C
1	chr1:226516024:G:C	0	226516024	C	G
1	chr1:226516841:T:C	0	226516841	C	T
1	chr1:226516923:T:C	0	226516923	C	T
1	chr1:226517124:C:T	0	226517124	T	C
1	chr1:226517671:A:G	0	226517671	G	A
1	chr1:226517931:C:T	0	226517931	T	C
1	chr1:226517989:A:G	0	226517989	G	A
1	chr1:226519495:C:T	0	226519495	T	C
1	chr1:226520544:T:C	0	226520544	C	T
1	chr1:226520601:T:G	0	226520601	G	T
1	chr1:226520688:C:T	0	226520688	T	C
1	chr1:226520697:G:A	0	226520697	A	G
1	chr1:226520989:A:G	0	226520989	G	A
1	chr1:226521310:C:T	0	226521310	T	C
1	chr1:226522172:G:A	0	226522172	A	G
1	chr1:226522194:G:A	0	226522194	A	G
1	chr1:226522223:T:C	0	226522223	C	T
1	chr1:226523169:A:G	0	226523169	G	A
1	chr1:226523456:C:T	0	226523456	T	C
1	chr1:226526503:A:G	0	226526503	G	A
1	chr1:226527447:TGC:T	0	226527447	T	TGC
1	chr1:226527663:A:G	0	226527663	G	A
1	chr1:226528047:C:T	0	226528047	T	C
1	chr1:226528247:T:G	0	226528247	G	T
1	chr1:226528778:C:T	0	226528778	T	C
1	chr1:226530241:C:A	0	226530241	A	C
1	chr1:226532277:T:C	0	226532277	C	T
1	chr1:226532359:CCACCAAGGACTCCTAGACTGTG:C	0	226532359	C	CCACCAAGGACTCCTAGACTGTG
1	chr1:226533770:C:T	0	226533770	T	C
1	chr1:226533801:A:G	0	226533801	G	A
1	chr1:226535287:A:G	0	226535287	G	A
1	chr1:226535386:C:T	0	226535386	T	C
1	chr1:226535461:C:T	0	226535461	T	C
1	chr1:226536501:T:C	0	226536501	C	T
1	chr1:226536616:C:T	0	226536616	T	C
1	chr1:226536768:C:A	0	226536768	A	C
1	chr1:226537305:T:G	0	226537305	G	T
1	chr1:226538113:G:A	0	226538113	A	G
1	chr1:226538365:G:A	0	226538365	A	G
1	chr1:226539407:A:G	0	226539407	G	A
1	chr1:226541791:C:A	0	226541791	A	C
1	chr1:226541822:T:C	0	226541822	C	T
1	chr1:226542092:C:T	0	226542092	T	C
1	chr1:226543747:T:C	0	226543747	C	T
1	chr1:226543878:A:G	0	226543878	G	A
1	chr1:226544175:A:G	0	226544175	G	A
1	chr1:226545363:G:A	0	226545363	A	G
1	chr1:226546274:A:G	0	226546274	G	A
1	chr1:226547144:C:G	0	226547144	G	C
1	chr1:226547605:C:T	0	226547605	T	C
1	chr1:226549465:T:A	0	226549465	A	T
1	chr1:226550144:A:G	0	226550144	G	A
1	chr1:226550214:G:C	0	226550214	C	G
1	chr1:226550845:C:T	0	226550845	T	C
1	chr1:226553175:C:A	0	226553175	A	C
1	chr1:226553583:A:T	0	226553583	T	A
1	chr1:226553760:G:T	0	226553760	T	G
1	chr1:226554175:C:G	0	226554175	G	C
1	chr1:226554657:G:T	0	226554657	T	G
1	chr1:226554672:A:T	0	226554672	T	A
1	chr1:226555219:A:T	0	226555219	T	A
1	chr1:226555462:A:G	0	226555462	G	A
1	chr1:226556126:G:A	0	226556126	A	G
1	chr1:226556438:T:C	0	226556438	C	T
1	chr1:226557645:C:A	0	226557645	A	C
1	chr1:226559387:G:C	0	226559387	C	G
1	chr1:226559628:G:A	0	226559628	A	G
1	chr1:226559961:A:G	0	226559961	G	A
1	chr1:226560396:G:A	0	226560396	A	G
1	chr1:226560642:A:G	0	226560642	G	A
1	chr1:226560850:T:C	0	226560850	C	T
1	chr1:226560862:T:C	0	226560862	C	T
1	chr1:226561750:T:C	0	226561750	C	T
1	chr1:226562347:T:C	0	226562347	C	T
1	chr1:226563719:T:C	0	226563719	C	T
1	chr1:226564746:G:A	0	226564746	A	G
1	chr1:226565248:G:A	0	226565248	A	G
1	chr1:226567696:A:C	0	226567696	C	A
1	chr1:226567702:T:G	0	226567702	G	T
1	chr1:226568252:T:C	0	226568252	C	T
1	chr1:226568270:C:T	0	226568270	T	C
1	chr1:226568703:A:G	0	226568703	G	A
1	chr1:226569485:G:T	0	226569485	T	G
1	chr1:226570660:T:C	0	226570660	C	T
1	chr1:226570686:C:T	0	226570686	T	C
1	chr1:226571557:T:A	0	226571557	A	T
1	chr1:226571801:A:G	0	226571801	G	A
1	chr1:226571841:T:C	0	226571841	C	T
1	chr1:226571916:C:T	0	226571916	T	C
1	chr1:226571920:C:T	0	226571920	T	C
1	chr1:226571970:C:G	0	226571970	G	C
1	chr1:226572160:T:C	0	226572160	C	T
1	chr1:226572325:A:G	0	226572325	G	A
1	chr1:226572737:C:G	0	226572737	G	C
1	chr1:226573091:G:A	0	226573091	A	G
1	chr1:226574219:G:A	0	226574219	A	G
1	chr1:226574257:G:C	0	226574257	C	G
1	chr1:226574667:A:G	0	226574667	G	A
1	chr1:226574947:G:T	0	226574947	T	G
1	chr1:226575302:A:T	0	226575302	T	A
1	chr1:226575410:C:T	0	226575410	T	C
1	chr1:226575977:A:G	0	226575977	G	A
1	chr1:226576582:G:A	0	226576582	A	G
1	chr1:226576838:T:C	0	226576838	C	T
1	chr1:226576966:C:T	0	226576966	T	C
1	chr1:226577185:T:C	0	226577185	C	T
1	chr1:226578109:G:A	0	226578109	A	G
1	chr1:226578344:C:T	0	226578344	T	C
1	chr1:226578349:CA:C	0	226578349	C	CA
1	chr1:226578840:C:T	0	226578840	T	C
1	chr1:226578880:C:T	0	226578880	T	C
1	chr1:226578911:A:G	0	226578911	G	A
1	chr1:226579326:G:A	0	226579326	A	G
1	chr1:226579546:G:A	0	226579546	A	G
1	chr1:226579550:A:G	0	226579550	G	A
1	chr1:226579559:C:A	0	226579559	A	C
1	chr1:226581134:C:A	0	226581134	A	C
1	chr1:226581324:G:A	0	226581324	A	G
1	chr1:226581828:C:T	0	226581828	T	C
1	chr1:226582097:G:A	0	226582097	A	G
1	chr1:226582455:T:C	0	226582455	C	T
1	chr1:226582459:G:A	0	226582459	A	G
1	chr1:226582463:C:T	0	226582463	T	C
1	chr1:226583585:T:C	0	226583585	C	T
1	chr1:226583893:C:T	0	226583893	T	C
1	chr1:226584051:G:A	0	226584051	A	G
1	chr1:226585011:C:T	0	226585011	T	C
1	chr1:226585132:T:G	0	226585132	G	T
1	chr1:226585188:G:A	0	226585188	A	G
1	chr1:226585997:GAA:G	0	226585997	G	GAA
1	chr1:226586308:T:C	0	226586308	C	T
1	chr1:226586929:G:A	0	226586929	A	G
1	chr1:226587175:G:A	0	226587175	A	G
1	chr1:226587215:G:A	0	226587215	A	G
1	chr1:226588223:G:T	0	226588223	T	G
1	chr1:226588280:T:C	0	226588280	C	T
1	chr1:226588523:G:A	0	226588523	A	G
1	chr1:226589569:C:G	0	226589569	G	C
1	chr1:226589611:A:G	0	226589611	G	A
1	chr1:226589673:T:C	0	226589673	C	T
1	chr1:226590087:TC:T	0	226590087	T	TC
1	chr1:226590457:C:T	0	226590457	T	C
1	chr1:226590830:C:T	0	226590830	T	C
1	chr1:226590885:G:T	0	226590885	T	G
1	chr1:226591748:C:T	0	226591748	T	C
1	chr1:226591846:G:C	0	226591846	C	G
1	chr1:226592195:G:A	0	226592195	A	G
1	chr1:226592607:A:G	0	226592607	G	A
1	chr1:226592645:T:C	0	226592645	C	T
1	chr1:226593061:C:T	0	226593061	T	C
1	chr1:226595638:T:C	0	226595638	C	T
1	chr1:226596487:T:C	0	226596487	C	T
1	chr1:226597689:C:G	0	226597689	G	C
1	chr1:226597829:A:G	0	226597829	G	A
1	chr1:226598311:A:G	0	226598311	G	A
1	chr1:226598882:G:A	0	226598882	A	G
1	chr1:226599037:C:T	0	226599037	T	C
1	chr1:226599395:T:C	0	226599395	C	T
1	chr1:226601305:C:T	0	226601305	T	C
1	chr1:226601863:A:G	0	226601863	G	A
1	chr1:226602300:C:T	0	226602300	T	C
1	chr1:226602402:G:A	0	226602402	A	G
1	chr1:226602496:G:A	0	226602496	A	G
1	chr1:226602702:G:A	0	226602702	A	G
1	chr1:226602920:T:C	0	226602920	C	T
1	chr1:226603250:A:G	0	226603250	G	A
1	chr1:226603537:C:T	0	226603537	T	C
1	chr1:226603868:G:C	0	226603868	C	G
1	chr1:226605727:C:T	0	226605727	T	C
1	chr1:226606198:T:TGAG	0	226606198	TGAG	T
1	chr1:226608274:T:C	0	226608274	C	T
1	chr1:226608836:T:C	0	226608836	C	T
1	chr1:226609267:T:TCTGA	0	226609267	TCTGA	T
1	chr1:226609633:T:C	0	226609633	C	T
1	chr1:226609725:T:C	0	226609725	C	T
1	chr1:226609953:C:T	0	226609953	T	C
1	chr1:226609971:T:C	0	226609971	C	T
1	chr1:226610356:A:G	0	226610356	G	A
1	chr1:226610627:T:C	0	226610627	C	T
1	chr1:226610631:C:G	0	226610631	G	C
1	chr1:226610711:C:CAG	0	226610711	CAG	C
1	chr1:226610765:T:A	0	226610765	A	T
1	chr1:226611974:A:G	0	226611974	G	A
1	chr1:226612991:G:A	0	226612991	A	G
1	chr1:226613224:C:T	0	226613224	T	C
1	chr1:226615010:A:G	0	226615010	G	A
1	chr1:226615495:C:T	0	226615495	T	C
1	chr1:226616412:G:A	0	226616412	A	G
1	chr1:226616902:A:G	0	226616902	G	A
1	chr1:226619166:C:T	0	226619166	T	C
1	chr1:226619416:G:T	0	226619416	T	G
1	chr1:226619811:C:T	0	226619811	T	C
1	chr1:226620593:G:A	0	226620593	A	G
1	chr1:226622445:G:A	0	226622445	A	G
1	chr1:226623727:T:G	0	226623727	G	T
1	chr1:226624199:G:A	0	226624199	A	G
1	chr1:226625007:C:T	0	226625007	T	C
1	chr1:226625360:T:C	0	226625360	C	T
1	chr1:226626407:C:T	0	226626407	T	C
1	chr1:226626440:T:C	0	226626440	C	T
1	chr1:226627060:G:A	0	226627060	A	G
1	chr1:226627246:T:C	0	226627246	C	T
1	chr1:226628500:C:T	0	226628500	T	C
1	chr1:226628684:A:G	0	226628684	G	A
1	chr1:226629766:T:C	0	226629766	C	T
1	chr1:226629855:T:C	0	226629855	C	T
1	chr1:226629998:A:G	0	226629998	G	A
1	chr1:226630314:A:G	0	226630314	G	A
1	chr1:226630713:A:G	0	226630713	G	A
1	chr1:226631372:G:A	0	226631372	A	G
1	chr1:226632132:A:G	0	226632132	G	A
1	chr1:226632799:G:A	0	226632799	A	G
1	chr1:226633236:C:T	0	226633236	T	C
1	chr1:226633438:T:A	0	226633438	A	T
1	chr1:226633605:A:G	0	226633605	G	A
1	chr1:226634219:G:A	0	226634219	A	G
1	chr1:226635276:A:G	0	226635276	G	A
1	chr1:226636055:A:G	0	226636055	G	A
1	chr1:226636516:C:T	0	226636516	T	C
1	chr1:226636905:C:T	0	226636905	T	C
1	chr1:226637640:G:A	0	226637640	A	G
1	chr1:226638783:C:A	0	226638783	A	C
1	chr1:226639918:G:A	0	226639918	A	G
1	chr1:226640337:A:G	0	226640337	G	A
1	chr1:226641339:CCACAAA:C	0	226641339	C	CCACAAA
1	chr1:226642289:T:C	0	226642289	C	T
1	chr1:226643247:G:A	0	226643247	A	G
1	chr1:226643816:CAT:C	0	226643816	C	CAT
1	chr1:226644510:G:A	0	226644510	A	G
1	chr1:226644622:G:A	0	226644622	A	G
1	chr1:226645603:A:G	0	226645603	G	A
1	chr1:226645907:G:A	0	226645907	A	G
1	chr1:226647513:A:G	0	226647513	G	A
1	chr1:226648335:C:T	0	226648335	T	C
1	chr1:226649315:A:G	0	226649315	G	A
1	chr1:226649646:C:T	0	226649646	T	C
1	chr1:226649700:CT:C	0	226649700	C	CT
1	chr1:226650156:C:T	0	226650156	T	C
1	chr1:226651254:T:C	0	226651254	C	T
1	chr1:226653646:A:G	0	226653646	G	A
1	chr1:226654598:C:T	0	226654598	T	C
1	chr1:226655551:G:A	0	226655551	A	G
1	chr1:226656308:G:A	0	226656308	A	G
1	chr1:226656453:C:T	0	226656453	T	C
1	chr1:226656790:C:T	0	226656790	T	C
1	chr1:226656977:C:T	0	226656977	T	C
1	chr1:226657368:T:C	0	226657368	C	T
1	chr1:226657805:A:G	0	226657805	G	A
1	chr1:226659012:T:C	0	226659012	C	T
1	chr1:226660041:G:A	0	226660041	A	G
1	chr1:226660359:A:G	0	226660359	G	A
1	chr1:226661902:A:G	0	226661902	G	A
1	chr1:226662290:C:G	0	226662290	G	C
1	chr1:226662819:A:G	0	226662819	G	A
1	chr1:226664262:G:A	0	226664262	A	G
1	chr1:226664454:C:T	0	226664454	T	C
1	chr1:226665034:C:G	0	226665034	G	C
1	chr1:226668188:G:C	0	226668188	C	G
1	chr1:226670583:T:C	0	226670583	C	T
1	chr1:226671975:G:T	0	226671975	T	G
1	chr1:226673243:G:A	0	226673243	A	G
1	chr1:226674312:G:A	0	226674312	A	G
1	chr1:226677257:G:A	0	226677257	A	G
1	chr1:226677553:A:C	0	226677553	C	A
1	chr1:226677614:T:C	0	226677614	C	T
1	chr1:226677813:C:T	0	226677813	T	C
1	chr1:226678339:G:A	0	226678339	A	G
1	chr1:226678435:G:T	0	226678435	T	G
1	chr1:226678935:A:G	0	226678935	G	A
1	chr1:226679758:T:C	0	226679758	C	T
1	chr1:226680287:A:G	0	226680287	G	A
1	chr1:226680288:T:C	0	226680288	C	T
1	chr1:226681110:C:T	0	226681110	T	C
1	chr1:226681217:T:C	0	226681217	C	T
1	chr1:226681516:A:G	0	226681516	G	A
1	chr1:226684783:A:G	0	226684783	G	A
1	chr1:226684814:C:G	0	226684814	G	C
1	chr1:226685008:C:A	0	226685008	A	C
1	chr1:226687851:T:C	0	226687851	C	T
1	chr1:226689476:A:G	0	226689476	G	A
1	chr1:226689536:T:C	0	226689536	C	T
1	chr1:226690531:CCTA:C	0	226690531	C	CCTA
1	chr1:226691355:C:T	0	226691355	T	C
1	chr1:226692380:G:A	0	226692380	A	G
1	chr1:226693229:A:G	0	226693229	G	A
1	chr1:226694756:A:C	0	226694756	C	A
1	chr1:226694851:A:G	0	226694851	G	A
1	chr1:226694959:G:A	0	226694959	A	G
1	chr1:226695585:G:A	0	226695585	A	G
1	chr1:226695624:T:G	0	226695624	G	T
1	chr1:226696592:C:G	0	226696592	G	C
1	chr1:226696826:A:G	0	226696826	G	A
1	chr1:226697054:T:C	0	226697054	C	T
1	chr1:226697448:T:C	0	226697448	C	T
1	chr1:226703136:G:A	0	226703136	A	G
1	chr1:226705249:G:C	0	226705249	C	G
1	chr1:226705342:CA:C	0	226705342	C	CA
1	chr1:226705380:T:C	0	226705380	C	T
1	chr1:226707644:C:A	0	226707644	A	C
1	chr1:226707712:C:T	0	226707712	T	C
1	chr1:226709034:T:C	0	226709034	C	T
1	chr1:226711291:A:G	0	226711291	G	A
1	chr1:226712600:A:G	0	226712600	G	A
1	chr1:226712642:C:T	0	226712642	T	C
1	chr1:226712714:G:A	0	226712714	A	G
1	chr1:226715834:G:C	0	226715834	C	G
1	chr1:226715850:G:A	0	226715850	A	G
1	chr1:226716287:G:A	0	226716287	A	G
1	chr1:226717680:G:A	0	226717680	A	G
1	chr1:226718218:C:G	0	226718218	G	C
1	chr1:226718226:G:A	0	226718226	A	G
1	chr1:226721532:A:G	0	226721532	G	A
1	chr1:226721663:T:C	0	226721663	C	T
1	chr1:226721772:G:A	0	226721772	A	G
1	chr1:226722172:A:T	0	226722172	T	A
1	chr1:226722639:C:T	0	226722639	T	C
1	chr1:226722685:C:CA	0	226722685	CA	C
1	chr1:226722866:AG:A	0	226722866	A	AG
1	chr1:226722869:T:C	0	226722869	C	T
1	chr1:226723978:G:A	0	226723978	A	G
1	chr1:226724434:G:A	0	226724434	A	G
1	chr1:226724835:C:T	0	226724835	T	C
1	chr1:226725055:CACA:C	0	226725055	C	CACA
1	chr1:226725190:T:C	0	226725190	C	T
1	chr1:226727033:G:A	0	226727033	A	G
1	chr1:226727624:A:G	0	226727624	G	A
1	chr1:226728377:T:C	0	226728377	C	T
1	chr1:226728684:C:T	0	226728684	T	C
1	chr1:226730197:A:G	0	226730197	G	A
1	chr1:226732207:C:T	0	226732207	T	C
1	chr1:226732579:C:A	0	226732579	A	C
1	chr1:226732730:T:G	0	226732730	G	T
1	chr1:226733029:T:C	0	226733029	C	T
1	chr1:226735563:G:A	0	226735563	A	G
1	chr1:226736237:A:C	0	226736237	C	A
1	chr1:226736941:C:T	0	226736941	T	C
1	chr1:226738305:A:G	0	226738305	G	A
1	chr1:226739756:G:A	0	226739756	A	G
1	chr1:226741163:G:A	0	226741163	A	G
1	chr1:226741663:G:A	0	226741663	A	G
1	chr1:226743022:A:G	0	226743022	G	A
1	chr1:226744734:G:A	0	226744734	A	G
1	chr1:226744910:A:G	0	226744910	G	A
1	chr1:226746021:G:A	0	226746021	A	G
1	chr1:226747490:A:G	0	226747490	G	A
1	chr1:226748607:C:T	0	226748607	T	C
1	chr1:226749768:G:C	0	226749768	C	G
1	chr1:226750448:G:T	0	226750448	T	G
1	chr1:226753177:G:A	0	226753177	A	G
1	chr1:226753387:G:A	0	226753387	A	G
1	chr1:226753889:C:T	0	226753889	T	C
1	chr1:226754854:T:C	0	226754854	C	T
1	chr1:226756901:A:G	0	226756901	G	A
1	chr1:226756910:T:C	0	226756910	C	T
1	chr1:226758450:C:T	0	226758450	T	C
1	chr1:226758652:C:T	0	226758652	T	C
1	chr1:226759767:C:T	0	226759767	T	C
1	chr1:226760277:A:G	0	226760277	G	A
1	chr1:226761025:G:A	0	226761025	A	G
1	chr1:226761868:T:A	0	226761868	A	T
1	chr1:226762770:T:C	0	226762770	C	T
1	chr1:226764614:T:C	0	226764614	C	T
1	chr1:226765545:A:G	0	226765545	G	A
1	chr1:226767178:A:T	0	226767178	T	A
1	chr1:226768271:G:A	0	226768271	A	G
1	chr1:226768317:CAGAG:C	0	226768317	C	CAGAG
1	chr1:226768480:C:T	0	226768480	T	C
1	chr1:226768840:C:G	0	226768840	G	C
1	chr1:226770635:A:G	0	226770635	G	A
1	chr1:226770837:T:C	0	226770837	C	T
1	chr1:226770905:A:C	0	226770905	C	A
1	chr1:226771284:C:G	0	226771284	G	C
1	chr1:226771600:G:T	0	226771600	T	G
1	chr1:226771899:GC:G	0	226771899	G	GC
1	chr1:226771979:G:A	0	226771979	A	G
1	chr1:226772324:T:C	0	226772324	C	T
1	chr1:226772656:A:G	0	226772656	G	A
1	chr1:226774579:TA:T	0	226774579	T	TA
1	chr1:226776798:C:T	0	226776798	T	C
1	chr1:226777473:G:A	0	226777473	A	G
1	chr1:226777633:A:G	0	226777633	G	A
1	chr1:226781113:T:C	0	226781113	C	T
1	chr1:226782323:T:C	0	226782323	C	T
1	chr1:226782838:TG:T	0	226782838	T	TG
1	chr1:226783023:A:G	0	226783023	G	A
1	chr1:226783328:C:T	0	226783328	T	C
1	chr1:226783400:TCA:T	0	226783400	T	TCA
1	chr1:226783562:T:C	0	226783562	C	T
1	chr1:226783647:A:G	0	226783647	G	A
1	chr1:226783765:G:A	0	226783765	A	G
1	chr1:226784477:A:T	0	226784477	T	A
1	chr1:226784721:G:A	0	226784721	A	G
1	chr1:226784850:T:C	0	226784850	C	T
1	chr1:226785680:G:A	0	226785680	A	G
1	chr1:226788868:A:C	0	226788868	C	A
1	chr1:226789924:A:T	0	226789924	T	A
1	chr1:226790243:T:C	0	226790243	C	T
1	chr1:226790631:C:T	0	226790631	T	C
1	chr1:226792080:G:A	0	226792080	A	G
1	chr1:226792816:A:G	0	226792816	G	A
1	chr1:226795166:G:A	0	226795166	A	G
1	chr1:226795268:T:A	0	226795268	A	T
1	chr1:226795362:A:G	0	226795362	G	A
1	chr1:226796407:C:T	0	226796407	T	C
1	chr1:226796726:A:T	0	226796726	T	A
1	chr1:226799156:C:T	0	226799156	T	C
1	chr1:226799249:G:A	0	226799249	A	G
1	chr1:226799540:G:A	0	226799540	A	G
1	chr1:226799625:T:C	0	226799625	C	T
1	chr1:226800448:C:T	0	226800448	T	C
1	chr1:226801457:A:G	0	226801457	G	A
1	chr1:226803176:C:T	0	226803176	T	C
1	chr1:226803539:G:A	0	226803539	A	G
1	chr1:226804069:C:T	0	226804069	T	C
1	chr1:226805265:C:T	0	226805265	T	C
1	chr1:226805680:C:T	0	226805680	T	C
1	chr1:226808711:G:A	0	226808711	A	G
1	chr1:226810772:C:T	0	226810772	T	C
1	chr1:226811139:C:T	0	226811139	T	C
1	chr1:226812054:T:C	0	226812054	C	T
1	chr1:226812310:C:G	0	226812310	G	C
1	chr1:226812988:T:C	0	226812988	C	T
1	chr1:226815177:C:T	0	226815177	T	C
1	chr1:226815655:C:T	0	226815655	T	C
1	chr1:226816012:C:A	0	226816012	A	C
1	chr1:226819271:G:A	0	226819271	A	G
1	chr1:226819481:A:G	0	226819481	G	A
1	chr1:226819752:T:C	0	226819752	C	T
1	chr1:226819948:C:T	0	226819948	T	C
1	chr1:226819989:G:A	0	226819989	A	G
1	chr1:226820269:G:A	0	226820269	A	G
1	chr1:226820685:G:A	0	226820685	A	G
1	chr1:226820801:C:A	0	226820801	A	C
1	chr1:226821147:A:G	0	226821147	G	A
1	chr1:226823029:A:T	0	226823029	T	A
1	chr1:226824710:C:T	0	226824710	T	C
1	chr1:226825628:G:A	0	226825628	A	G
1	chr1:226826177:C:T	0	226826177	T	C
1	chr1:226826596:A:G	0	226826596	G	A
1	chr1:226827497:C:T	0	226827497	T	C
1	chr1:226827554:CAT:C	0	226827554	C	CAT
1	chr1:226828805:T:A	0	226828805	A	T
1	chr1:226829330:T:C	0	226829330	C	T
1	chr1:226829899:C:T	0	226829899	T	C
1	chr1:226829934:G:T	0	226829934	T	G
1	chr1:226830554:C:T	0	226830554	T	C
1	chr1:226831218:C:T	0	226831218	T	C
1	chr1:226831274:T:C	0	226831274	C	T
1	chr1:226833103:A:G	0	226833103	G	A
1	chr1:226833587:A:T	0	226833587	T	A
1	chr1:226834008:C:T	0	226834008	T	C
1	chr1:226836061:C:T	0	226836061	T	C
1	chr1:226836344:C:A	0	226836344	A	C
1	chr1:226839603:C:T	0	226839603	T	C
1	chr1:226842575:C:T	0	226842575	T	C
1	chr1:226844143:G:A	0	226844143	A	G
1	chr1:226844970:A:G	0	226844970	G	A
1	chr1:226846112:A:G	0	226846112	G	A
1	chr1:226846245:C:T	0	226846245	T	C
1	chr1:226846311:T:C	0	226846311	C	T
1	chr1:226847404:C:T	0	226847404	T	C
1	chr1:226848855:C:T	0	226848855	T	C
1	chr1:226849522:T:C	0	226849522	C	T
1	chr1:226850041:T:C	0	226850041	C	T
1	chr1:226850098:T:A	0	226850098	A	T
```
