## Supplementary material for "Characterization of shared and ancestry-specific signals driving complex traits using multi-ancestry fine-mapping": mesusieoutput

```
                 eur          afr      eur_afr
   [1,] 0.0010203583 0.0001758992 3.276316e-04
   [2,] 0.0009205805 0.0003990095 7.777494e-04
   [3,] 0.0009104660 0.0004012071 7.735227e-04
   [4,] 0.0010231041 0.0001766897 3.304852e-04
   [5,] 0.0010333093 0.0003477783 7.522321e-04
   [6,] 0.0008370356 0.0002260263 3.654765e-04
   [7,] 0.0008215789 0.0001948358 2.977445e-04
   [8,] 0.0011091420 0.0001812282 3.711245e-04
   [9,] 0.0001549261 0.0001963214 5.005313e-05
  [10,] 0.0010175755 0.0003773700 8.121467e-04
  [11,] 0.0009506001 0.0002756989 5.266545e-04
  [12,] 0.0013632879 0.0001638004 3.981970e-04
  [13,] 0.0011482867 0.0001763720 3.708288e-04
  [14,] 0.0001502747 0.0001937258 4.835248e-05
  [15,] 0.0007340618 0.0001570665 1.984594e-04
  [16,] 0.0001556104 0.0002106039 5.498126e-05
  [17,] 0.0001639532 0.0001799384 4.581466e-05
  [18,] 0.0005226933 0.0001599520 1.356521e-04
  [19,] 0.0001732379 0.0001404752 3.982297e-05
  [20,] 0.0001619109 0.0001581892 4.259594e-05
  [21,] 0.0001520083 0.0001425471 3.490197e-05
  [22,] 0.0001582457 0.0002164800 5.298752e-05
  [23,] 0.0001565590 0.0001423933 3.585450e-05
  [24,] 0.0001621411 0.0002047887 5.561615e-05
  [25,] 0.0001591072 0.0001425664 3.643300e-05
  [26,] 0.0001634701 0.0004101116 9.758728e-05
  [27,] 0.0001713993 0.0002002579 6.002727e-05
  [28,] 0.0001972354 0.0001872946 6.065687e-05
  [29,] 0.0001967501 0.0001868492 6.030159e-05
  [30,] 0.0001605276 0.0001885416 5.071554e-05
  [31,] 0.0001967047 0.0001846172 5.860093e-05
  [32,] 0.0001824680 0.0002322371 6.264092e-05
  [33,] 0.0004889492 0.0001606210 1.292924e-04
  [34,] 0.0005137965 0.0001563306 1.215043e-04
  [35,] 0.0004737138 0.0001601789 1.243235e-04
  [36,] 0.0001689714 0.0001566511 4.401453e-05
  [37,] 0.0002082517 0.0001939105 7.143022e-05
  [38,] 0.0004628849 0.0001553177 1.095840e-04
  [39,] 0.0004981827 0.0001593942 1.269268e-04
  [40,] 0.0001870495 0.0002160546 6.765387e-05
  [41,] 0.0001677798 0.0001933554 5.481677e-05
  [42,] 0.0004487207 0.0001593299 1.146823e-04
  [43,] 0.0001622534 0.0003532766 8.463328e-05
  [44,] 0.0005293039 0.0001654984 1.494020e-04
  [45,] 0.0002246401 0.0002708097 8.503241e-05
  [46,] 0.0002378290 0.0001840719 6.452889e-05
  [47,] 0.0004702941 0.0001909484 1.640100e-04
  [48,] 0.0002487202 0.0001397858 5.660611e-05
  [49,] 0.0001884286 0.0002112597 5.863006e-05
  [50,] 0.0004175436 0.0001667793 1.190371e-04
  [51,] 0.0004657193 0.0001651580 1.308384e-04
  [52,] 0.0004342763 0.0001781555 1.372140e-04
  [53,] 0.0001545728 0.0002015782 5.027439e-05
  [54,] 0.0001554010 0.0001980407 5.017197e-05
  [55,] 0.0002249238 0.0001942947 7.716811e-05
  [56,] 0.0003392767 0.0001645188 9.803678e-05
  [57,] 0.0001681031 0.0001901128 5.512508e-05
  [58,] 0.0002063835 0.0001901671 6.505627e-05
  [59,] 0.0002032465 0.0001875887 6.278798e-05
  [60,] 0.0003038747 0.0001460462 7.495487e-05
  [61,] 0.0003273465 0.0001855559 8.736981e-05
  [62,] 0.0003020544 0.0001800347 7.894788e-05
  [63,] 0.0003198939 0.0001851295 8.536387e-05
  [64,] 0.0003151207 0.0001596985 7.549053e-05
  [65,] 0.0002711200 0.0002361548 8.933166e-05
  [66,] 0.0002912388 0.0001824728 7.737416e-05
  [67,] 0.0004325588 0.0001895104 1.293054e-04
  [68,] 0.0007450074 0.0001607529 1.989719e-04
  [69,] 0.0005282566 0.0001667274 1.273834e-04
  [70,] 0.0005580213 0.0001663948 1.340503e-04
  [71,] 0.0005568206 0.0001700088 1.356671e-04
  [72,] 0.0005360376 0.0001708627 1.312820e-04
  [73,] 0.0005396046 0.0001695355 1.314260e-04
  [74,] 0.0001417439 0.0002286626 5.393711e-05
  [75,] 0.0005297123 0.0001689070 1.288125e-04
  [76,] 0.0005280369 0.0001691031 1.285230e-04
  [77,] 0.0002124170 0.0001982066 6.453653e-05
  [78,] 0.0003048878 0.0001548280 7.823402e-05
  [79,] 0.0004852329 0.0001676553 1.179021e-04
  [80,] 0.0005241406 0.0001651385 1.256487e-04
  [81,] 0.0005563393 0.0001743094 1.378433e-04
  [82,] 0.0004730772 0.0001814211 1.216390e-04
  [83,] 0.0005717548 0.0001768739 1.429056e-04
  [84,] 0.0005773213 0.0001754849 1.434451e-04
  [85,] 0.0005556298 0.0001738839 1.374418e-04
  [86,] 0.0001678687 0.0002488830 6.695163e-05
  [87,] 0.0004544901 0.0001624327 1.304559e-04
  [88,] 0.0004548592 0.0001449836 1.117890e-04
  [89,] 0.0004420361 0.0001475814 1.115259e-04
  [90,] 0.0001465596 0.0002069790 5.113200e-05
  [91,] 0.0001471055 0.0001997931 4.904738e-05
  [92,] 0.0001443072 0.0004263962 1.046240e-04
  [93,] 0.0001398429 0.0002225881 5.208850e-05
  [94,] 0.0001438000 0.0003671465 8.946604e-05
  [95,] 0.0008121500 0.0002260218 3.547184e-04
  [96,] 0.0001395665 0.0001720111 3.985746e-05
  [97,] 0.0001398713 0.0001501546 3.442325e-05
  [98,] 0.0001445808 0.0001883944 4.552770e-05
  [99,] 0.0001527708 0.0002054784 5.227615e-05
 [100,] 0.0003594672 0.0001761638 1.129898e-04
 [101,] 0.0001744675 0.0002054286 5.877389e-05
 [102,] 0.0001888647 0.0001965046 6.017647e-05
 [103,] 0.0001597131 0.0001801687 4.743274e-05
 [104,] 0.0001604266 0.0001753385 4.324272e-05
 [105,] 0.0001705932 0.0001829750 4.740076e-05
 [106,] 0.0003324101 0.0001737270 8.653674e-05
 [107,] 0.0001510617 0.0001921800 4.637311e-05
 [108,] 0.0002015854 0.0001693309 5.180839e-05
 [109,] 0.0001646795 0.0002034366 5.419717e-05
 [110,] 0.0001647207 0.0002044998 5.449331e-05
 [111,] 0.0001816461 0.0001602946 4.507565e-05
 [112,] 0.0001581754 0.0002356053 5.697378e-05
 [113,] 0.0001662898 0.0001798829 4.936352e-05
 [114,] 0.0001532135 0.0001664796 4.256541e-05
 [115,] 0.0001588770 0.0001943642 4.891498e-05
 [116,] 0.0001892625 0.0001982347 6.093619e-05
 [117,] 0.0008041287 0.0001668787 1.882405e-04
 [118,] 0.0002106798 0.0002849963 8.979299e-05
 [119,] 0.0002083706 0.0002012434 6.831810e-05
 [120,] 0.0001457031 0.0002194656 5.064855e-05
 [121,] 0.0002206089 0.0001765690 5.971072e-05
 [122,] 0.0006273522 0.0001732842 1.959395e-04
 [123,] 0.0001518477 0.0002096650 5.134861e-05
 [124,] 0.0002206253 0.0001803481 6.591350e-05
 [125,] 0.0002152423 0.0003685335 1.153801e-04
 [126,] 0.0002151966 0.0003267814 1.030481e-04
 [127,] 0.0002103708 0.0003300734 1.031896e-04
 [128,] 0.0001893753 0.0001933254 6.030394e-05
 [129,] 0.0002092788 0.0003747468 1.162350e-04
 [130,] 0.0002117040 0.0003690025 1.149101e-04
 [131,] 0.0002119130 0.0003732073 1.161852e-04
 [132,] 0.0001873407 0.0002010493 6.091630e-05
 [133,] 0.0002410741 0.0003034983 9.991170e-05
 [134,] 0.0002097207 0.0003366668 1.050355e-04
 [135,] 0.0002105833 0.0003312377 1.035691e-04
 [136,] 0.0002100051 0.0003278602 1.024747e-04
 [137,] 0.0002100018 0.0003288763 1.027746e-04
 [138,] 0.0002609352 0.0001795724 7.730913e-05
 [139,] 0.0006179989 0.0001491524 1.542978e-04
 [140,] 0.0002178007 0.0002177326 7.138591e-05
 [141,] 0.0002146966 0.0004891411 1.505960e-04
 [142,] 0.0004617824 0.0001521062 1.164235e-04
 [143,] 0.0004334092 0.0001517732 1.082637e-04
 [144,] 0.0001434601 0.0002022994 4.592459e-05
 [145,] 0.0001431445 0.0001649035 3.806096e-05
 [146,] 0.0002397763 0.0001704276 6.327425e-05
 [147,] 0.0002052609 0.0002008095 6.722215e-05
 [148,] 0.0002449724 0.0001696460 6.321179e-05
 [149,] 0.0001927435 0.0002087326 6.327666e-05
 [150,] 0.0001169815 0.0001668597 3.192503e-05
 [151,] 0.0001582155 0.0001593791 4.149452e-05
 [152,] 0.0002302807 0.0001905959 6.542023e-05
 [153,] 0.0001427954 0.0001645483 3.824686e-05
 [154,] 0.0001171661 0.0001651399 3.171675e-05
 [155,] 0.0001170106 0.0001738587 3.326392e-05
 [156,] 0.0001620490 0.0001896106 5.044857e-05
 [157,] 0.0001438539 0.0001627225 3.860886e-05
 [158,] 0.0002146752 0.0002617119 8.120200e-05
 [159,] 0.0002239509 0.0003101748 9.698440e-05
 [160,] 0.0001431940 0.0001607656 3.782330e-05
 [161,] 0.0001510431 0.0002083815 5.108345e-05
 [162,] 0.0006343089 0.0001729210 1.627905e-04
 [163,] 0.0001170791 0.0002095440 3.970812e-05
 [164,] 0.0002129344 0.0002010194 6.799001e-05
 [165,] 0.0002393976 0.0002033929 7.628399e-05
 [166,] 0.0001543827 0.0001529391 3.842545e-05
 [167,] 0.0002522926 0.0001992617 8.137510e-05
 [168,] 0.0001286031 0.0001971198 3.971511e-05
 [169,] 0.0002734583 0.0001625091 6.750512e-05
 [170,] 0.0001980735 0.0001722111 5.583252e-05
 [171,] 0.0001975234 0.0001583813 5.062493e-05
 [172,] 0.0002279359 0.0002759455 8.715844e-05
 [173,] 0.0001474022 0.0002309335 5.182574e-05
 [174,] 0.0002289708 0.0003893446 1.193021e-04
 [175,] 0.0002265631 0.0003887583 1.179655e-04
 [176,] 0.0002343788 0.0003842628 1.203041e-04
 [177,] 0.0001939942 0.0001683465 5.246940e-05
 [178,] 0.0002188257 0.0002608542 8.023237e-05
 [179,] 0.0004965886 0.0001932499 1.629534e-04
 [180,] 0.0002149656 0.0002699339 8.126959e-05
 [181,] 0.0002157143 0.0002699339 8.151888e-05
 [182,] 0.0001940993 0.0001658243 5.170546e-05
 [183,] 0.0001941084 0.0001639066 5.112521e-05
 [184,] 0.0001937088 0.0001631355 5.090516e-05
 [185,] 0.0001940662 0.0001623462 5.065421e-05
 [186,] 0.0001943812 0.0001657403 5.167411e-05
 [187,] 0.0001981218 0.0001819397 5.770878e-05
 [188,] 0.0002210160 0.0002684810 8.290954e-05
 [189,] 0.0001942623 0.0001619777 5.054378e-05
 [190,] 0.0001940771 0.0001642405 5.122698e-05
 [191,] 0.0001980702 0.0001781607 5.654400e-05
 [192,] 0.0001980783 0.0001792933 5.689229e-05
 [193,] 0.0001944402 0.0001631595 5.090054e-05
 [194,] 0.0001942567 0.0001629647 5.082655e-05
 [195,] 0.0002024072 0.0002804128 7.957422e-05
 [196,] 0.0001939621 0.0001598714 4.990018e-05
 [197,] 0.0001939760 0.0001600327 4.994784e-05
 [198,] 0.0002201849 0.0003785301 1.123979e-04
 [199,] 0.0001936951 0.0001634479 5.100278e-05
 [200,] 0.0001939833 0.0001635813 5.102150e-05
 [201,] 0.0001941608 0.0002921634 7.945843e-05
 [202,] 0.0001941628 0.0001628388 5.079439e-05
 [203,] 0.0001940129 0.0001634595 5.098425e-05
 [204,] 0.0001939791 0.0001630863 5.087182e-05
 [205,] 0.0001981699 0.0001834498 5.819343e-05
 [206,] 0.0001838012 0.0002791974 7.293195e-05
 [207,] 0.0001940185 0.0001627403 5.076680e-05
 [208,] 0.0001931187 0.0003612343 9.643959e-05
 [209,] 0.0001981334 0.0001762153 5.593798e-05
 [210,] 0.0001938900 0.0001657372 5.165256e-05
 [211,] 0.0001896251 0.0002762731 7.425650e-05
 [212,] 0.0001884179 0.0003450062 9.061240e-05
 [213,] 0.0001978038 0.0001757806 5.583030e-05
 [214,] 0.0001936182 0.0001628660 5.079743e-05
 [215,] 0.0001986514 0.0001773295 5.625568e-05
 [216,] 0.0001818117 0.0002954339 7.582647e-05
 [217,] 0.0001939740 0.0001587717 4.956471e-05
 [218,] 0.0001941002 0.0001587601 4.956089e-05
 [219,] 0.0001939829 0.0001586985 4.954206e-05
 [220,] 0.0001357363 0.0001488937 3.276742e-05
 [221,] 0.0001979780 0.0001732279 5.502436e-05
 [222,] 0.0001980065 0.0001760610 5.592496e-05
 [223,] 0.0001859133 0.0002774999 7.366853e-05
 [224,] 0.0001933899 0.0001480832 4.629552e-05
 [225,] 0.0001882411 0.0002688737 7.239991e-05
 [226,] 0.0001839307 0.0002010562 5.508259e-05
 [227,] 0.0001683172 0.0002965943 7.129095e-05
 [228,] 0.0001723135 0.0002774363 6.864396e-05
 [229,] 0.0001794941 0.0002434230 6.359229e-05
 [230,] 0.0001633627 0.0001994555 5.310959e-05
 [231,] 0.0001475443 0.0002516179 5.532360e-05
 [232,] 0.0001509005 0.0003258957 7.097695e-05
 [233,] 0.0001957826 0.0001418186 4.484070e-05
 [234,] 0.0001441863 0.0002092230 4.623440e-05
 [235,] 0.0001166259 0.0001588443 3.009061e-05
 [236,] 0.0001968772 0.0001414244 4.496070e-05
 [237,] 0.0001171745 0.0002553600 4.700620e-05
 [238,] 0.0001455433 0.0002153048 4.776496e-05
 [239,] 0.0001445184 0.0002509225 5.425692e-05
 [240,] 0.0002206600 0.0002008826 7.131507e-05
 [241,] 0.0001468491 0.0002140224 4.788880e-05
 [242,] 0.0001471443 0.0002142344 4.801243e-05
 [243,] 0.0001479506 0.0002414221 5.347794e-05
 [244,] 0.0001472567 0.0002161672 4.841390e-05
 [245,] 0.0001468518 0.0002143012 4.794280e-05
 [246,] 0.0001460647 0.0002232849 4.943491e-05
 [247,] 0.0001466017 0.0002083702 4.674045e-05
 [248,] 0.0001466590 0.0002171741 4.843741e-05
 [249,] 0.0001459952 0.0002014799 4.527156e-05
 [250,] 0.0001458982 0.0002036426 4.565291e-05
 [251,] 0.0001576709 0.0002006034 4.786825e-05
 [252,] 0.0002048631 0.0001745506 5.596627e-05
 [253,] 0.0001426307 0.0002489497 5.330242e-05
 [254,] 0.0001548111 0.0001976003 4.648575e-05
 [255,] 0.0001467179 0.0001963365 4.445688e-05
 [256,] 0.0001415941 0.0002465603 5.253865e-05
 [257,] 0.0001549643 0.0001840907 4.372061e-05
 [258,] 0.0001985146 0.0001996918 6.326565e-05
 [259,] 0.0001646020 0.0001886941 4.715150e-05
 [260,] 0.0002040951 0.0001498535 4.900489e-05
 [261,] 0.0002043382 0.0001499791 4.907728e-05
 [262,] 0.0002075396 0.0001599003 5.251793e-05
 [263,] 0.0002043534 0.0001491439 4.887246e-05
 [264,] 0.0001620621 0.0002908518 6.818925e-05
 [265,] 0.0002025752 0.0001489021 4.846791e-05
 [266,] 0.0002031967 0.0001646510 5.284970e-05
 [267,] 0.0002031131 0.0001639164 5.262272e-05
 [268,] 0.0001588093 0.0004545811 1.004071e-04
 [269,] 0.0002031878 0.0001636928 5.256918e-05
 [270,] 0.0002522936 0.0002050183 8.873266e-05
 [271,] 0.0001786364 0.0005542074 1.332746e-04
 [272,] 0.0002047359 0.0001593937 5.185049e-05
 [273,] 0.0001815893 0.0002074446 5.875455e-05
 [274,] 0.0002045535 0.0001592010 5.175896e-05
 [275,] 0.0002029442 0.0001505341 4.895498e-05
 [276,] 0.0002025477 0.0001509564 4.899269e-05
 [277,] 0.0002058025 0.0001492338 4.922069e-05
 [278,] 0.0002061943 0.0001494579 4.935414e-05
 [279,] 0.0002019518 0.0001508714 4.888441e-05
 [280,] 0.0002021319 0.0001533588 4.957706e-05
 [281,] 0.0002185464 0.0001686306 5.726073e-05
 [282,] 0.0002047264 0.0001589287 5.175148e-05
 [283,] 0.0001827826 0.0003263476 8.291400e-05
 [284,] 0.0001983890 0.0006476395 1.672583e-04
 [285,] 0.0001424648 0.0003591976 7.486592e-05
 [286,] 0.0001396406 0.0013271711 2.515096e-04
 [287,] 0.0001330132 0.0004224081 8.271929e-05
 [288,] 0.0001329071 0.0006258787 1.198175e-04
 [289,] 0.0001319349 0.0003518430 6.925989e-05
 [290,] 0.0001312358 0.0003439237 6.753737e-05
 [291,] 0.0001310841 0.0009007252 1.675908e-04
 [292,] 0.0001300737 0.0005587600 1.061322e-04
 [293,] 0.0001327108 0.0008628301 1.619353e-04
 [294,] 0.0001264834 0.0004367164 8.195477e-05
 [295,] 0.0001481491 0.0002094846 4.918605e-05
 [296,] 0.0001380424 0.0009577131 1.832480e-04
 [297,] 0.0001247218 0.0004591716 8.520412e-05
 [298,] 0.0001307240 0.0005626027 1.071595e-04
 [299,] 0.0002073614 0.0008517599 3.198391e-04
 [300,] 0.0002356064 0.0005805325 2.736698e-04
 [301,] 0.0002345139 0.0005876298 2.716721e-04
 [302,] 0.0002349224 0.0006204106 2.940084e-04
 [303,] 0.0002332382 0.0005695351 2.539657e-04
 [304,] 0.0001999662 0.0001594462 5.236847e-05
 [305,] 0.0002345045 0.0006375456 3.018220e-04
 [306,] 0.0002007672 0.0001604429 5.301288e-05
 [307,] 0.0002023446 0.0001484138 4.920775e-05
 [308,] 0.0002316376 0.0005726993 2.527717e-04
 [309,] 0.0002350876 0.0006283811 2.999592e-04
 [310,] 0.0002379369 0.0006422956 3.276600e-04
 [311,] 0.0002367854 0.0006411648 3.191506e-04
 [312,] 0.0002333486 0.0004581328 2.011605e-04
 [313,] 0.0001183289 0.0002298714 4.310771e-05
 [314,] 0.0002204377 0.0002617185 1.022483e-04
 [315,] 0.0002259432 0.0002752675 1.115672e-04
 [316,] 0.0001939857 0.0002448898 7.923933e-05
 [317,] 0.0001967062 0.0002026069 6.655119e-05
 [318,] 0.0001963152 0.0002015461 6.597270e-05
 [319,] 0.0001635550 0.0002103182 5.706759e-05
 [320,] 0.0002528624 0.0002292446 1.033031e-04
 [321,] 0.0002133982 0.0001995656 6.879819e-05
 [322,] 0.0002243383 0.0002863005 1.152767e-04
 [323,] 0.0002219169 0.0002984662 1.187334e-04
 [324,] 0.0002226591 0.0002994093 1.196833e-04
 [325,] 0.0001964169 0.0003564888 1.188776e-04
 [326,] 0.0001990918 0.0003835881 1.315683e-04
 [327,] 0.0002231162 0.0002333008 9.173485e-05
 [328,] 0.0002003145 0.0001952325 6.590901e-05
 [329,] 0.0002010269 0.0001949856 6.615191e-05
 [330,] 0.0001970927 0.0002462186 7.899457e-05
 [331,] 0.0001938912 0.0002368335 7.358233e-05
 [332,] 0.0001939213 0.0002346274 7.288578e-05
 [333,] 0.0004522395 0.0001920470 1.297686e-04
 [334,] 0.0001971191 0.0002494563 7.939882e-05
 [335,] 0.0001974354 0.0002073279 6.677194e-05
 [336,] 0.0002029857 0.0001511579 5.055305e-05
 [337,] 0.0002557542 0.0001786454 7.315050e-05
 [338,] 0.0001319500 0.0002398638 4.894626e-05
 [339,] 0.0001991011 0.0002213021 6.880732e-05
 [340,] 0.0002495626 0.0001990235 8.087964e-05
 [341,] 0.0001962074 0.0002086182 6.587654e-05
 [342,] 0.0001961273 0.0002560828 7.776725e-05
 [343,] 0.0001960614 0.0002119161 6.723108e-05
 [344,] 0.0001963073 0.0002164540 6.823537e-05
 [345,] 0.0002005971 0.0002086254 6.521509e-05
 [346,] 0.0001300712 0.0002006613 4.193194e-05
 [347,] 0.0001971235 0.0002035948 6.409094e-05
 [348,] 0.0002015605 0.0002053484 7.287634e-05
 [349,] 0.0002011337 0.0002175699 6.798331e-05
 [350,] 0.0003701463 0.0002181481 1.162093e-04
 [351,] 0.0001271764 0.0001895749 3.916147e-05
 [352,] 0.0002014745 0.0001651108 5.486954e-05
 [353,] 0.0003855907 0.0002132958 1.196503e-04
 [354,] 0.0001655726 0.0001460261 4.018574e-05
 [355,] 0.0001965099 0.0001471410 4.686906e-05
 [356,] 0.0001971485 0.0001462515 4.680404e-05
 [357,] 0.0002033005 0.0001542196 5.175152e-05
 [358,] 0.0003904439 0.0002069127 1.393782e-04
 [359,] 0.0001402079 0.0002166456 4.713042e-05
 [360,] 0.0001937595 0.0002331646 7.415140e-05
 [361,] 0.0002023793 0.0001507871 5.009744e-05
 [362,] 0.0003987244 0.0002033605 1.238333e-04
 [363,] 0.0002118628 0.0003525510 1.397339e-04
 [364,] 0.0001944609 0.0003298413 1.063030e-04
 [365,] 0.0002120826 0.0003019138 1.124326e-04
 [366,] 0.0002130791 0.0002946984 1.103708e-04
 [367,] 0.0001937264 0.0002439367 7.620588e-05
 [368,] 0.0001937947 0.0003073232 9.655755e-05
 [369,] 0.0001754851 0.0002072016 5.770192e-05
 [370,] 0.0001743954 0.0001912613 5.352309e-05
 [371,] 0.0001817841 0.0002319408 6.646120e-05
 [372,] 0.0001962798 0.0001524186 4.874571e-05
 [373,] 0.0001819522 0.0002320188 6.648464e-05
 [374,] 0.0001827359 0.0002039372 5.899158e-05
 [375,] 0.0001740120 0.0002014436 5.730267e-05
 [376,] 0.0001817409 0.0002254176 6.468634e-05
 [377,] 0.0001601967 0.0001698683 4.495508e-05
 [378,] 0.0001816867 0.0002224199 6.386704e-05
 [379,] 0.0001819817 0.0002234475 6.416776e-05
 [380,] 0.0001873617 0.0001846916 5.599073e-05
 [381,] 0.0001817727 0.0002226867 6.394256e-05
 [382,] 0.0001819437 0.0002220593 6.378536e-05
 [383,] 0.0001819962 0.0002204109 6.322622e-05
 [384,] 0.0002064131 0.0001684732 5.361092e-05
 [385,] 0.0001718429 0.0002131007 5.911814e-05
 [386,] 0.0001827895 0.0002167036 6.242404e-05
 [387,] 0.0001731345 0.0002768628 7.620546e-05
 [388,] 0.0001818448 0.0002156290 6.204160e-05
 [389,] 0.0001820076 0.0002161153 6.218579e-05
 [390,] 0.0001816905 0.0002158814 6.210006e-05
 [391,] 0.0001737112 0.0002821208 7.746231e-05
 [392,] 0.0001795710 0.0001885352 5.447193e-05
 [393,] 0.0001820528 0.0002180458 6.271268e-05
 [394,] 0.0002000824 0.0001583927 4.973109e-05
 [395,] 0.0002017126 0.0001563161 4.957223e-05
 [396,] 0.0002039818 0.0001709526 5.368014e-05
 [397,] 0.0002010715 0.0001583996 4.994277e-05
 [398,] 0.0002070339 0.0001661855 5.316825e-05
 [399,] 0.0001993189 0.0002383804 7.092364e-05
 [400,] 0.0002099501 0.0001648488 5.343012e-05
 [401,] 0.0002069951 0.0001654117 5.294361e-05
 [402,] 0.0001926014 0.0001652965 5.004295e-05
 [403,] 0.0001819090 0.0002116316 6.095007e-05
 [404,] 0.0001743285 0.0001763568 4.943754e-05
 [405,] 0.0001936266 0.0001593166 5.156229e-05
 [406,] 0.0001818506 0.0002060170 5.945409e-05
 [407,] 0.0001815490 0.0002083268 6.005073e-05
 [408,] 0.0001927049 0.0001864141 5.561104e-05
 [409,] 0.0001817294 0.0002145185 6.178762e-05
 [410,] 0.0002520035 0.0001987657 8.225104e-05
 [411,] 0.0001735972 0.0001967971 5.520764e-05
 [412,] 0.0001740551 0.0002332687 6.643419e-05
 [413,] 0.0001736261 0.0001948300 5.464038e-05
 [414,] 0.0001800880 0.0002100825 6.104807e-05
 [415,] 0.0001779213 0.0002256531 6.654976e-05
 [416,] 0.0001735563 0.0001972817 5.530334e-05
 [417,] 0.0001859102 0.0002017986 6.022995e-05
 [418,] 0.0001805469 0.0001908350 5.544032e-05
 [419,] 0.0001876584 0.0001921212 5.863643e-05
 [420,] 0.0001808110 0.0001891512 5.497561e-05
 [421,] 0.0001819758 0.0001802792 5.272364e-05
 [422,] 0.0001742068 0.0002433419 6.773748e-05
 [423,] 0.0001757987 0.0001673122 4.526475e-05
 [424,] 0.0001857861 0.0002167512 6.656940e-05
 [425,] 0.0001298482 0.0001442685 3.074146e-05
 [426,] 0.0001168052 0.0001850886 3.541221e-05
 [427,] 0.0002499965 0.0003507484 1.149853e-04
 [428,] 0.0003500847 0.0001591627 8.233024e-05
 [429,] 0.0001662912 0.0001932022 5.016419e-05
 [430,] 0.0001888770 0.0002013035 6.627172e-05
 [431,] 0.0001555000 0.0001835460 4.552725e-05
 [432,] 0.0001602388 0.0002349810 5.906321e-05
 [433,] 0.0001618930 0.0002210322 5.601206e-05
 [434,] 0.0001755472 0.0002054588 5.939501e-05
 [435,] 0.0001777323 0.0002115754 6.052320e-05
 [436,] 0.0001569340 0.0001954903 4.977944e-05
 [437,] 0.0001565074 0.0002704149 6.842031e-05
 [438,] 0.0001535526 0.0001609761 4.043571e-05
 [439,] 0.0002532830 0.0001429837 5.912269e-05
 [440,] 0.0001569653 0.0002117530 5.391552e-05
 [441,] 0.0001483083 0.0002143331 5.102942e-05
 [442,] 0.0001535703 0.0001445662 3.621668e-05
 [443,] 0.0001536017 0.0001445664 3.622717e-05
 [444,] 0.0001535343 0.0001445888 3.621633e-05
 [445,] 0.0002033297 0.0002344542 8.569806e-05
 [446,] 0.0001969259 0.0001959122 6.198216e-05
 [447,] 0.0001569938 0.0002193464 5.580476e-05
 [448,] 0.0001537700 0.0001447865 3.632974e-05
 [449,] 0.0003207944 0.0001674282 8.263182e-05
 [450,] 0.0001533235 0.0001732443 4.334699e-05
 [451,] 0.0001969044 0.0002142342 6.781608e-05
 [452,] 0.0001652554 0.0002026548 5.475853e-05
 [453,] 0.0003565502 0.0001677327 9.012324e-05
 [454,] 0.0002598344 0.0001430304 6.067134e-05
 [455,] 0.0001975391 0.0002180619 6.862492e-05
 [456,] 0.0001569994 0.0002189454 5.562637e-05
 [457,] 0.0001983209 0.0002002659 6.367528e-05
 [458,] 0.0001978323 0.0001884663 6.003245e-05
 [459,] 0.0002429389 0.0002217386 9.789507e-05
 [460,] 0.0001576300 0.0001835531 4.767581e-05
 [461,] 0.0001558891 0.0001849491 4.693037e-05
 [462,] 0.0001558987 0.0001851694 4.700433e-05
 [463,] 0.0001557174 0.0002034804 5.160379e-05
 [464,] 0.0002851112 0.0001395100 6.460828e-05
 [465,] 0.0001558175 0.0001722845 4.380435e-05
 [466,] 0.0002669688 0.0002407729 1.186227e-04
 [467,] 0.0001585097 0.0003980430 9.729278e-05
 [468,] 0.0001560986 0.0001999642 5.076565e-05
 [469,] 0.0001572604 0.0003199363 8.230768e-05
 [470,] 0.0003708725 0.0001621684 9.931882e-05
 [471,] 0.0002626214 0.0001505689 6.738789e-05
 [472,] 0.0001953436 0.0001722722 5.486245e-05
 [473,] 0.0002863256 0.0001580568 7.827352e-05
 [474,] 0.0002853195 0.0001520319 7.402141e-05
 [475,] 0.0001561503 0.0001886585 4.787566e-05
 [476,] 0.0003982920 0.0001510413 9.087972e-05
 [477,] 0.0003111598 0.0001585667 8.571950e-05
 [478,] 0.0001483538 0.0002108896 5.026569e-05
 [479,] 0.0001676674 0.0002116672 5.648772e-05
 [480,] 0.0004289376 0.0001448416 9.685072e-05
 [481,] 0.0004316803 0.0001615888 1.129950e-04
 [482,] 0.0004145146 0.0001493547 9.401561e-05
 [483,] 0.0004073669 0.0001493203 9.245831e-05
 [484,] 0.0003925832 0.0001491215 8.920498e-05
 [485,] 0.0002938905 0.0001452045 7.176659e-05
 [486,] 0.0003934619 0.0001502686 8.962903e-05
 [487,] 0.0003107912 0.0001599961 8.656362e-05
 [488,] 0.0002985484 0.0001561615 8.043180e-05
 [489,] 0.0001565740 0.0004327733 1.094723e-04
 [490,] 0.0002017731 0.0001789469 5.683507e-05
 [491,] 0.0001959145 0.0001597941 5.071560e-05
 [492,] 0.0003834441 0.0001647969 1.048398e-04
 [493,] 0.0001565189 0.0002744632 6.944767e-05
 [494,] 0.0002270073 0.0003663563 1.569848e-04
 [495,] 0.0001962862 0.0001825452 5.819182e-05
 [496,] 0.0001961025 0.0001675536 5.325297e-05
 [497,] 0.0002049501 0.0001692050 5.463878e-05
 [498,] 0.0002391336 0.0003627612 1.647783e-04
 [499,] 0.0002375696 0.0003499955 1.573834e-04
 [500,] 0.0001962648 0.0001779882 5.677341e-05
 [501,] 0.0001569061 0.0002566923 6.547461e-05
 [502,] 0.0002380753 0.0003533634 1.593943e-04
 [503,] 0.0001960878 0.0001660302 5.273699e-05
 [504,] 0.0001960778 0.0001654638 5.256193e-05
 [505,] 0.0002016907 0.0001803647 5.724480e-05
 [506,] 0.0002022284 0.0001808069 5.745952e-05
 [507,] 0.0002016942 0.0001701114 5.431296e-05
 [508,] 0.0001962469 0.0001803422 5.743935e-05
 [509,] 0.0001967541 0.0001812638 5.820328e-05
 [510,] 0.0004392219 0.0001590059 1.171121e-04
 [511,] 0.0001566781 0.0002657033 6.776781e-05
 [512,] 0.0002639850 0.0003396321 1.714684e-04
 [513,] 0.0004133606 0.0001644657 1.163748e-04
 [514,] 0.0004224578 0.0001785712 1.121321e-04
 [515,] 0.0003333424 0.0001925062 1.167894e-04
 [516,] 0.0002287230 0.0003131807 1.338905e-04
 [517,] 0.0001609980 0.0002427712 6.570881e-05
 [518,] 0.0001584332 0.0002272249 5.989618e-05
 [519,] 0.0004462671 0.0001866345 1.198843e-04
 [520,] 0.0001513998 0.0001479871 3.662013e-05
 [521,] 0.0001553304 0.0002306169 5.880565e-05
 [522,] 0.0001870019 0.0001642962 5.043696e-05
 [523,] 0.0001640935 0.0001594768 4.410294e-05
 [524,] 0.0001595468 0.0001946028 5.341882e-05
 [525,] 0.0001593376 0.0001565762 4.183387e-05
 [526,] 0.0001551309 0.0001559465 4.047588e-05
 [527,] 0.0001557294 0.0001579612 4.125428e-05
 [528,] 0.0001500338 0.0001502458 3.701802e-05
 [529,] 0.0001685996 0.0003131436 9.415761e-05
 [530,] 0.0001900161 0.0002040729 6.205916e-05
 [531,] 0.0001553668 0.0001631313 4.270262e-05
 [532,] 0.0001628949 0.0001884525 5.280582e-05
 [533,] 0.0001555746 0.0001580191 4.122883e-05
 [534,] 0.0001783129 0.0003103220 8.034848e-05
 [535,] 0.0001437548 0.0001501099 3.514561e-05
 [536,] 0.0001469421 0.0001522935 3.715035e-05
 [537,] 0.0001874836 0.0001693142 5.101759e-05
 [538,] 0.0004247272 0.0001731859 1.178317e-04
 [539,] 0.0002116272 0.0004551891 1.272383e-04
 [540,] 0.0001536684 0.0001547733 3.970135e-05
 [541,] 0.0001528360 0.0001558347 3.979196e-05
 [542,] 0.0002099407 0.0004814684 1.329970e-04
 [543,] 0.0004394348 0.0001731871 1.244404e-04
 [544,] 0.0001518325 0.0001518143 3.830488e-05
 [545,] 0.0001777769 0.0001436412 4.087386e-05
 [546,] 0.0001778578 0.0001436180 4.088797e-05
 [547,] 0.0001995050 0.0004801018 1.280103e-04
 [548,] 0.0003777318 0.0001730617 1.087520e-04
 [549,] 0.0003949504 0.0001733422 1.141957e-04
 [550,] 0.0004314933 0.0001732268 1.192016e-04
 [551,] 0.0001528215 0.0001521813 3.867741e-05
 [552,] 0.0001938234 0.0004317818 1.264314e-04
 [553,] 0.0001786108 0.0001403520 4.059765e-05
 [554,] 0.0001555780 0.0001522606 3.943403e-05
 [555,] 0.0001875036 0.0001411416 4.259758e-05
 [556,] 0.0001870640 0.0001438871 4.470938e-05
 [557,] 0.0001693489 0.0001432226 3.927998e-05
 [558,] 0.0001827953 0.0001985825 5.845068e-05
 [559,] 0.0002472223 0.0001747521 6.752791e-05
 [560,] 0.0001336349 0.0001490974 3.283230e-05
 [561,] 0.0001941120 0.0001810685 5.364031e-05
 [562,] 0.0001642295 0.0002775127 6.837165e-05
 [563,] 0.0001958966 0.0002336581 7.729015e-05
 [564,] 0.0001739485 0.0002931826 7.488792e-05
 [565,] 0.0001772710 0.0003066391 7.907991e-05
 [566,] 0.0001961268 0.0002383525 6.860477e-05
 [567,] 0.0001923318 0.0001950005 6.171349e-05
 [568,] 0.0001760123 0.0003208507 8.199763e-05
 [569,] 0.0001709246 0.0003926219 9.703200e-05
 [570,] 0.0001708942 0.0003693408 9.166054e-05
 [571,] 0.0001989360 0.0002456999 8.783896e-05
 [572,] 0.0001715193 0.0003899843 9.661593e-05
 [573,] 0.0001688496 0.0003761747 9.253644e-05
 [574,] 0.0001659171 0.0002745490 6.820391e-05
 [575,] 0.0005360989 0.0001830095 1.574598e-04
 [576,] 0.0001719049 0.0002639124 6.744373e-05
 [577,] 0.0001735908 0.0002529790 6.684946e-05
 [578,] 0.0001904418 0.0002016675 6.289915e-05
 [579,] 0.0004036622 0.0002018872 1.452111e-04
 [580,] 0.0001699993 0.0002522979 6.571233e-05
 [581,] 0.0001496892 0.0002705711 6.419976e-05
 [582,] 0.0003779907 0.0001941015 1.274663e-04
 [583,] 0.0001668775 0.0002436822 6.370437e-05
 [584,] 0.0001643195 0.0001573909 4.358603e-05
 [585,] 0.0001542820 0.0001473701 3.720975e-05
 [586,] 0.0001497043 0.0002130247 5.274376e-05
 [587,] 0.0001264500 0.0001400764 2.916260e-05
 [588,] 0.0002021207 0.0001545304 5.289215e-05
 [589,] 0.0001934007 0.0001872442 5.905356e-05
 [590,] 0.0001743183 0.0001503549 4.271325e-05
 [591,] 0.0001689381 0.0002569173 6.829975e-05
 [592,] 0.0001923133 0.0002150545 6.940115e-05
 [593,] 0.0002173048 0.0001941848 6.409802e-05
 [594,] 0.0001711879 0.0002257342 5.941799e-05
 [595,] 0.0001822210 0.0001837611 5.454730e-05
 [596,] 0.0001787805 0.0001756990 4.962999e-05
 [597,] 0.0002123742 0.0002097171 7.595324e-05
 [598,] 0.0001990861 0.0001828853 5.952478e-05
 [599,] 0.0001777518 0.0001831539 5.285903e-05
 [600,] 0.0002207352 0.0001897581 6.786409e-05
 [601,] 0.0003334047 0.0001674981 9.041571e-05
 [602,] 0.0002171179 0.0001908451 6.864443e-05
 [603,] 0.0002155281 0.0001913124 6.837139e-05
 [604,] 0.0002165636 0.0001913138 6.873698e-05
 [605,] 0.0004351082 0.0001914247 1.617912e-04
 [606,] 0.0001740289 0.0002164174 6.543566e-05
 [607,] 0.0001452706 0.0001879380 4.400799e-05
 [608,] 0.0002245127 0.0001525945 5.536431e-05
 [609,] 0.0002203648 0.0001530741 5.418485e-05
 [610,] 0.0002349812 0.0001537084 5.770260e-05
 [611,] 0.0002174200 0.0001395075 4.987839e-05
 [612,] 0.0001523025 0.0001508353 3.867271e-05
 [613,] 0.0001545784 0.0001732868 4.197768e-05
 [614,] 0.0001258413 0.0001439162 2.963970e-05
 [615,] 0.0001651680 0.0001554121 4.357710e-05
 [616,] 0.0001874894 0.0001685597 4.898043e-05
 [617,] 0.0004150698 0.0001969523 1.335777e-04
 [618,] 0.0001645541 0.0001520645 4.232103e-05
 [619,] 0.0001241626 0.0001436207 2.919192e-05
 [620,] 0.0002025030 0.0001391290 4.613184e-05
 [621,] 0.0002058858 0.0001398221 4.752477e-05
 [622,] 0.0002340979 0.0001388990 5.249980e-05
 [623,] 0.0002007279 0.0002121997 7.291082e-05
 [624,] 0.0001237347 0.0001436240 2.909322e-05
 [625,] 0.0002085478 0.0001394703 4.704002e-05
 [626,] 0.0002275880 0.0001394904 5.137848e-05
 [627,] 0.0002051776 0.0001388769 4.661827e-05
 [628,] 0.0002071538 0.0001388216 4.699348e-05
 [629,] 0.0001879433 0.0001610959 4.725201e-05
 [630,] 0.0002352292 0.0002050503 6.991796e-05
 [631,] 0.0001237522 0.0001448902 2.937223e-05
 [632,] 0.0001989637 0.0001920234 5.679819e-05
 [633,] 0.0001440675 0.0001719113 4.028093e-05
 [634,] 0.0001896777 0.0001895668 5.379564e-05
 [635,] 0.0001697784 0.0002216798 5.668202e-05
 [636,] 0.0001901721 0.0001869732 5.330587e-05
 [637,] 0.0001248255 0.0001447900 2.963856e-05
 [638,] 0.0002269315 0.0001389313 5.147879e-05
 [639,] 0.0002287081 0.0001394113 5.240942e-05
 [640,] 0.0002413561 0.0001404020 5.520081e-05
 [641,] 0.0002176914 0.0001395188 4.999701e-05
 [642,] 0.0002328251 0.0001387423 5.255568e-05
 [643,] 0.0001613266 0.0002215882 5.426477e-05
 [644,] 0.0001256852 0.0001437378 2.956232e-05
 [645,] 0.0001974539 0.0001824456 6.168488e-05
 [646,] 0.0001565478 0.0002404029 5.658880e-05
 [647,] 0.0002118168 0.0001388061 4.793714e-05
 [648,] 0.0001380228 0.0001699874 3.772924e-05
 [649,] 0.0001912609 0.0002024414 6.341395e-05
 [650,] 0.0001488103 0.0001703196 4.149107e-05
 [651,] 0.0001891944 0.0001897467 5.766270e-05
 [652,] 0.0002119713 0.0002119265 7.733667e-05
 [653,] 0.0002185164 0.0001392918 5.000589e-05
 [654,] 0.0001550196 0.0002278526 5.360986e-05
 [655,] 0.0001517587 0.0002202872 5.129377e-05
 [656,] 0.0002176931 0.0001393300 4.984760e-05
 [657,] 0.0002165256 0.0001394138 4.963497e-05
 [658,] 0.0002151556 0.0001393269 4.926378e-05
 [659,] 0.0001449438 0.0001691321 4.105918e-05
 [660,] 0.0001465151 0.0001881251 4.454429e-05
 [661,] 0.0001893137 0.0001697557 4.963342e-05
 [662,] 0.0002159770 0.0001393735 4.948705e-05
 [663,] 0.0002217797 0.0001394190 5.084248e-05
 [664,] 0.0002332685 0.0001400360 5.383150e-05
 [665,] 0.0002156051 0.0001391858 4.924803e-05
 [666,] 0.0001473013 0.0001697314 4.077684e-05
 [667,] 0.0001256640 0.0001441414 2.969339e-05
 [668,] 0.0002146840 0.0001395298 4.932076e-05
 [669,] 0.0001427558 0.0001701632 4.064187e-05
 [670,] 0.0002333507 0.0001388912 5.295518e-05
 [671,] 0.0001720130 0.0001715099 4.583506e-05
 [672,] 0.0002365612 0.0001405240 5.494903e-05
 [673,] 0.0001954778 0.0002042982 6.408305e-05
 [674,] 0.0001955464 0.0001395578 4.478335e-05
 [675,] 0.0002369466 0.0001402740 5.485982e-05
 [676,] 0.0001941824 0.0001526510 4.884978e-05
 [677,] 0.0002395941 0.0001405064 5.564822e-05
 [678,] 0.0002373443 0.0001406567 5.523465e-05
 [679,] 0.0002489414 0.0001414243 5.849347e-05
 [680,] 0.0001415593 0.0001689994 3.901678e-05
 [681,] 0.0002519568 0.0001418170 5.947649e-05
 [682,] 0.0001846032 0.0002148423 5.950599e-05
 [683,] 0.0001260428 0.0001741485 3.603527e-05
 [684,] 0.0001267925 0.0001758963 3.668685e-05
 [685,] 0.0002151900 0.0001564753 5.740233e-05
 [686,] 0.0001369744 0.0001692925 3.780947e-05
 [687,] 0.0001387963 0.0001690594 3.819610e-05
 [688,] 0.0001698439 0.0002071576 5.741066e-05
 [689,] 0.0001420995 0.0001693967 3.913291e-05
 [690,] 0.0001411392 0.0001693930 3.887697e-05
 [691,] 0.0001450289 0.0001908627 4.495326e-05
 [692,] 0.0001701843 0.0002110256 5.970759e-05
 [693,] 0.0001703830 0.0002110073 5.978251e-05
 [694,] 0.0001527537 0.0001469394 3.724481e-05
 [695,] 0.0001409719 0.0001697949 3.885590e-05
 [696,] 0.0001908800 0.0001448803 4.449210e-05
 [697,] 0.0002092399 0.0001885898 6.754372e-05
 [698,] 0.0002042631 0.0001487685 5.085195e-05
 [699,] 0.0001950440 0.0001454881 4.641989e-05
 [700,] 0.0001903226 0.0001521826 4.848384e-05
 [701,] 0.0002108161 0.0001619726 5.211293e-05
 [702,] 0.0001139209 0.0001519322 2.837156e-05
 [703,] 0.0002069263 0.0001495097 5.188845e-05
 [704,] 0.0002071132 0.0001483733 5.137979e-05
 [705,] 0.0001720968 0.0002131170 6.040864e-05
 [706,] 0.0001259747 0.0001575743 3.205706e-05
 [707,] 0.0002505628 0.0001999889 8.439972e-05
 [708,] 0.0002341682 0.0001463316 5.429642e-05
 [709,] 0.0001698613 0.0001991741 5.759343e-05
 [710,] 0.0002286958 0.0002369383 7.717778e-05
 [711,] 0.0001687227 0.0002037852 5.865727e-05
 [712,] 0.0001255714 0.0001872834 3.820198e-05
 [713,] 0.0001892434 0.0001989497 6.158553e-05
 [714,] 0.0002559631 0.0001455648 5.910136e-05
 [715,] 0.0002169096 0.0002047774 6.578026e-05
 [716,] 0.0001660362 0.0002038574 5.761014e-05
 [717,] 0.0001632547 0.0002060384 5.716400e-05
 [718,] 0.0001268824 0.0001734477 3.580055e-05
 [719,] 0.0003119724 0.0001847805 9.639632e-05
 [720,] 0.0001661390 0.0002070464 5.865654e-05
 [721,] 0.0001687314 0.0002069190 5.967197e-05
 [722,] 0.0001665684 0.0002109055 6.004876e-05
 [723,] 0.0001264697 0.0002069216 4.229095e-05
 [724,] 0.0001948383 0.0001753543 5.477836e-05
 [725,] 0.0001185066 0.0001502471 2.944705e-05
 [726,] 0.0001314850 0.0001486353 3.253322e-05
 [727,] 0.0001514266 0.0001499274 3.668660e-05
 [728,] 0.0001504269 0.0001496464 3.635290e-05
 [729,] 0.0001648173 0.0001836555 4.714682e-05
 [730,] 0.0001316531 0.0001424125 3.099659e-05
 [731,] 0.0001167448 0.0001831287 3.508132e-05
 [732,] 0.0002173802 0.0002018319 7.002307e-05
 [733,] 0.0001149690 0.0002325596 4.333165e-05
 [734,] 0.0001716743 0.0002156117 6.008698e-05
 [735,] 0.0001482268 0.0002064177 4.941758e-05
 [736,] 0.0001321948 0.0001882731 4.043275e-05
 [737,] 0.0001671448 0.0002166644 5.945903e-05
 [738,] 0.0001170930 0.0003892053 7.167888e-05
 [739,] 0.0001618802 0.0001731941 4.549834e-05
 [740,] 0.0001630882 0.0001731787 4.595769e-05
 [741,] 0.0001495312 0.0001734616 4.221696e-05
 [742,] 0.0001758246 0.0002020691 5.876860e-05
 [743,] 0.0001764507 0.0002297586 6.372534e-05
 [744,] 0.0001456714 0.0001559291 3.642338e-05
 [745,] 0.0001809381 0.0002016081 6.040077e-05
 [746,] 0.0001451711 0.0001475827 3.469063e-05
 [747,] 0.0001700901 0.0003981153 9.384820e-05
 [748,] 0.0001294177 0.0002192688 4.729785e-05
 [749,] 0.0001346884 0.0001702173 3.787299e-05
 [750,] 0.0001354765 0.0001713302 3.840821e-05
 [751,] 0.0001368110 0.0001710124 3.913902e-05
 [752,] 0.0001684217 0.0001590228 4.232668e-05
 [753,] 0.0001362262 0.0002161731 4.909376e-05
 [754,] 0.0001369942 0.0001741948 3.977794e-05
 [755,] 0.0001366391 0.0001803119 4.094791e-05
 [756,] 0.0001374300 0.0001717240 4.173031e-05
 [757,] 0.0001366512 0.0001727485 3.915823e-05
 [758,] 0.0001530960 0.0001749806 4.299452e-05
 [759,] 0.0001466751 0.0001832399 4.473289e-05
 [760,] 0.0001356158 0.0002053011 4.628426e-05
 [761,] 0.0001465991 0.0001815820 4.424760e-05
 [762,] 0.0001362377 0.0002061312 4.676162e-05
 [763,] 0.0001364240 0.0002023399 4.596525e-05
 [764,] 0.0001818223 0.0002000785 5.867472e-05
 [765,] 0.0001948547 0.0001642423 5.188148e-05
 [766,] 0.0001312225 0.0002234765 4.710910e-05
 [767,] 0.0001529454 0.0001849494 4.650923e-05
 [768,] 0.0002168971 0.0001927633 6.827699e-05
 [769,] 0.0001362787 0.0002177814 4.948875e-05
 [770,] 0.0002142283 0.0001947425 6.665540e-05
 [771,] 0.0001376040 0.0001771086 4.225339e-05
 [772,] 0.0001947405 0.0001775295 6.027970e-05
 [773,] 0.0001439847 0.0002093727 4.855305e-05
 [774,] 0.0001485389 0.0001846651 4.576777e-05
 [775,] 0.0001377784 0.0002091943 4.818519e-05
 [776,] 0.0043525783 0.0001753713 1.589753e-03
 [777,] 0.0001557347 0.0001784730 4.821157e-05
 [778,] 0.0001553184 0.0002007751 5.137753e-05
 [779,] 0.0001545934 0.0001534491 3.808646e-05
 [780,] 0.0001687740 0.0001685236 5.321645e-05
 [781,] 0.7003730302 0.0001436733 2.349510e-01
 [782,] 0.0024569884 0.0001809125 9.008921e-04
 [783,] 0.0001974723 0.0001872984 5.909550e-05
 [784,] 0.0002223945 0.0002004014 6.977876e-05
 [785,] 0.0002003508 0.0001825305 5.916566e-05
 [786,] 0.0001445237 0.0001900670 4.580638e-05
 [787,] 0.0001444079 0.0001978533 4.779667e-05
 [788,] 0.0002194353 0.0002003369 6.889227e-05
 [789,] 0.0001235570 0.0001540437 3.091424e-05
 [790,] 0.0002373766 0.0002499778 8.309902e-05
 [791,] 0.0003036886 0.0001885570 8.276744e-05
 [792,] 0.0006788841 0.0001930877 2.295385e-04
 [793,] 0.0007219866 0.0001724404 1.909508e-04
 [794,] 0.0007109354 0.0001732058 1.852707e-04
 [795,] 0.0004628246 0.0001811982 1.436472e-04
 [796,] 0.0017086064 0.0001675435 5.745815e-04
 [797,] 0.0015247142 0.0001733123 5.250562e-04
 [798,] 0.0007063022 0.0001934354 2.392609e-04
 [799,] 0.0008967551 0.0001761135 3.018048e-04
 [800,] 0.0009069309 0.0001752006 3.091932e-04
 [801,] 0.0001521099 0.0001870651 4.569780e-05
 [802,] 0.0005365114 0.0001792276 1.671756e-04
 [803,] 0.0005177106 0.0001529058 1.643343e-04
 [804,] 0.0008492662 0.0001759451 2.638537e-04
 [805,] 0.0112240024 0.0001609746 3.857376e-03
 [806,] 0.0005201627 0.0001773438 1.627469e-04
 [807,] 0.0004303662 0.0001790357 1.343131e-04
 [808,] 0.0004793128 0.0001795316 1.493571e-04
 [809,] 0.0004928539 0.0001498492 1.572603e-04
 [810,] 0.0002142781 0.0001904839 6.105859e-05
 [811,] 0.0010520104 0.0001744785 3.171520e-04
 [812,] 0.0002511617 0.0001414570 5.888330e-05
 [813,] 0.0001966753 0.0001503808 4.925232e-05
 [814,] 0.0008444451 0.0001751467 2.631395e-04
 [815,] 0.0001729262 0.0002866107 7.159464e-05
 [816,] 0.0011164200 0.0001854484 3.942638e-04
 [817,] 0.0009749195 0.0001829931 3.418648e-04
 [818,] 0.0010746077 0.0001839073 3.900597e-04
 [819,] 0.0009784740 0.0001926810 3.580009e-04
 [820,] 0.0009403454 0.0001928263 3.440215e-04
 [821,] 0.0009966474 0.0001877835 3.629953e-04
 [822,] 0.0001742351 0.0001471458 4.153680e-05
 [823,] 0.0008956306 0.0001894566 3.265354e-04
 [824,] 0.0005919227 0.0001725364 1.451426e-04
 [825,] 0.0004689309 0.0001600483 1.128606e-04
 [826,] 0.0001703201 0.0001607238 4.371878e-05
 [827,] 0.0001942321 0.0001722617 5.087730e-05
 [828,] 0.0001794915 0.0001592987 4.507765e-05
 [829,] 0.0001927847 0.0001702850 5.417949e-05
 [830,] 0.0001751208 0.0001888392 5.437051e-05
 [831,] 0.0001695979 0.0001601400 4.408707e-05
 [832,] 0.0001333860 0.0001679951 3.620076e-05
 [833,] 0.0001890824 0.0001678492 5.308931e-05
 [834,] 0.0001822362 0.0002165448 6.776095e-05
 [835,] 0.0001261309 0.0001551674 3.235904e-05
 [836,] 0.0002280756 0.0001811632 7.118712e-05
 [837,] 0.0002186012 0.0001408061 4.997155e-05
 [838,] 0.0001974915 0.0001665761 5.333467e-05
 [839,] 0.0002131000 0.0001424316 5.003395e-05
 [840,] 0.0001973066 0.0001666475 5.331965e-05
 [841,] 0.0001835692 0.0001538005 4.568951e-05
 [842,] 0.0001434569 0.0001604069 3.791297e-05
 [843,] 0.0001414268 0.0001565081 3.723031e-05
 [844,] 0.0002200280 0.0001409463 5.036409e-05
 [845,] 0.0002228254 0.0001409352 5.096872e-05
 [846,] 0.0001567797 0.0002016930 5.214302e-05
 [847,] 0.0001651479 0.0001638647 4.354507e-05
 [848,] 0.0002142731 0.0001406965 4.904410e-05
 [849,] 0.0001593818 0.0002006062 5.288363e-05
 [850,] 0.0002198078 0.0001409544 5.028676e-05
 [851,] 0.0002090674 0.0001409415 4.782093e-05
 [852,] 0.0001845042 0.0001846923 5.400973e-05
 [853,] 0.0002186076 0.0001409490 4.969034e-05
 [854,] 0.0001574857 0.0001641480 4.199487e-05
 [855,] 0.0001579104 0.0001882457 4.828346e-05
 [856,] 0.0002202222 0.0001422940 4.989837e-05
 [857,] 0.0002204163 0.0001419575 4.991971e-05
 [858,] 0.0002247005 0.0001428393 5.093089e-05
 [859,] 0.0002192906 0.0001425359 4.972128e-05
 [860,] 0.0002197216 0.0001421265 4.978215e-05
 [861,] 0.0002429821 0.0001629826 6.692041e-05
 [862,] 0.0002272480 0.0001424900 5.144979e-05
 [863,] 0.0001578750 0.0001914283 4.902516e-05
 [864,] 0.0002160792 0.0001392517 4.845155e-05
 [865,] 0.0002043415 0.0001394562 4.587128e-05
 [866,] 0.0002293319 0.0001430195 5.195715e-05
 [867,] 0.0002237885 0.0001429409 5.074205e-05
 [868,] 0.0001579311 0.0001872111 4.786127e-05
 [869,] 0.0002142521 0.0001391990 4.806049e-05
 [870,] 0.0002178805 0.0001426231 4.942135e-05
 [871,] 0.0002152326 0.0001424173 4.882405e-05
 [872,] 0.0001596188 0.0001878291 4.823713e-05
 [873,] 0.0003021868 0.0001397420 6.773779e-05
 [874,] 0.0002164724 0.0001431658 4.917626e-05
 [875,] 0.0001721391 0.0002232491 6.542635e-05
 [876,] 0.0002217105 0.0001425132 5.024445e-05
 [877,] 0.0002231080 0.0001437760 5.068714e-05
 [878,] 0.0001591987 0.0001677926 4.385165e-05
 [879,] 0.0001690946 0.0002240810 6.429874e-05
 [880,] 0.0001896561 0.0001431298 4.334912e-05
 [881,] 0.0002620444 0.0001748588 7.874976e-05
 [882,] 0.0001575395 0.0001680092 4.345399e-05
 [883,] 0.0001701328 0.0001679341 4.692115e-05
 [884,] 0.0001635090 0.0002009982 5.322973e-05
 [885,] 0.0002213029 0.0001425377 5.016299e-05
 [886,] 0.0002321953 0.0001431283 5.259795e-05
 [887,] 0.0002266884 0.0001442278 5.159318e-05
 [888,] 0.0003344300 0.0001623682 8.827620e-05
 [889,] 0.0001763897 0.0001447881 4.065533e-05
 [890,] 0.0001991551 0.0001427667 4.724929e-05
 [891,] 0.0001933063 0.0001781359 5.442215e-05
 [892,] 0.0001935505 0.0001422432 4.409805e-05
 [893,] 0.0001597282 0.0001942470 5.086067e-05
 [894,] 0.0001371667 0.0002041084 4.554334e-05
 [895,] 0.0001798023 0.0002247055 6.973502e-05
 [896,] 0.0001478342 0.0001521254 3.656063e-05
 [897,] 0.0001424268 0.0001606331 3.679278e-05
 [898,] 0.0002582730 0.0001395279 5.780590e-05
 [899,] 0.0002578096 0.0001837530 7.059592e-05
 [900,] 0.0001319422 0.0002212997 4.875577e-05
 [901,] 0.0001984972 0.0004811476 1.658541e-04
 [902,] 0.0002759773 0.0001919502 7.615601e-05
 [903,] 0.0001536107 0.0002953543 6.880291e-05
 [904,] 0.0002638322 0.0001904381 7.260861e-05
 [905,] 0.0001525598 0.0001464617 3.701180e-05
 [906,] 0.0002293916 0.0001913272 6.431534e-05
 [907,] 0.0002619392 0.0001866126 7.100321e-05
 [908,] 0.0002372865 0.0001713082 6.244191e-05
 [909,] 0.0001682660 0.0002002243 5.457461e-05
 [910,] 0.0001878312 0.0003266734 8.679904e-05
 [911,] 0.0001843597 0.0001947548 5.479129e-05
 [912,] 0.0001379891 0.0002055648 4.732012e-05
 [913,] 0.0001831282 0.0002942865 8.776741e-05
 [914,] 0.0001688999 0.0002003836 5.485614e-05
 [915,] 0.0001706440 0.0001981671 5.478314e-05
 [916,] 0.0001561590 0.0001957336 4.939895e-05
 [917,] 0.0001690024 0.0001993422 5.464620e-05
 [918,] 0.0001824507 0.0004532498 1.125789e-04
 [919,] 0.0001838978 0.0002956771 8.954555e-05
 [920,] 0.0001818638 0.0004723315 1.165775e-04
 [921,] 0.0001692694 0.0001993824 5.477084e-05
 [922,] 0.0001796586 0.0001764147 5.244042e-05
 [923,] 0.0001920986 0.0003263592 1.081649e-04
 [924,] 0.0001894633 0.0001710885 5.443582e-05
 [925,] 0.0013047092 0.0001914644 3.078980e-04
 [926,] 0.0001397870 0.0002195523 4.696603e-05
 [927,] 0.0001880874 0.0002097887 5.850215e-05
 [928,] 0.0001905587 0.0002660872 8.633619e-05
 [929,] 0.0001386451 0.0002664602 5.576559e-05
 [930,] 0.0001693972 0.0001997747 5.495601e-05
 [931,] 0.0001954397 0.0002039787 5.921364e-05
 [932,] 0.0001896284 0.0003003515 9.712584e-05
 [933,] 0.0009087598 0.0001916322 2.605775e-04
 [934,] 0.0001839077 0.0002109170 5.877657e-05
 [935,] 0.0001370013 0.0002287885 4.799410e-05
 [936,] 0.0001937981 0.0003039388 8.339125e-05
 [937,] 0.0002167718 0.0001931039 6.475103e-05
 [938,] 0.0002178706 0.0001922686 6.478198e-05
 [939,] 0.0001832804 0.0002837878 8.463116e-05
 [940,] 0.0001728611 0.0002162628 5.561985e-05
 [941,] 0.0001836183 0.0002559991 7.774989e-05
 [942,] 0.0001838681 0.0002575912 7.776513e-05
 [943,] 0.0001593171 0.0002760518 6.456392e-05
 [944,] 0.0001824296 0.0002530539 7.549397e-05
 [945,] 0.0001335823 0.0002241719 5.004432e-05
 [946,] 0.0001688605 0.0001995747 5.467742e-05
 [947,] 0.0001833200 0.0002650178 7.947432e-05
 [948,] 0.0001427463 0.0001732381 4.026380e-05
 [949,] 0.0001684898 0.0001998075 5.460390e-05
 [950,] 0.0001686081 0.0001996816 5.459784e-05
 [951,] 0.0001997390 0.0003393440 9.415438e-05
 [952,] 0.0001940525 0.0003418708 9.273543e-05
 [953,] 0.0001941328 0.0003417157 9.272691e-05
 [954,] 0.0001684892 0.0002006006 5.481326e-05
 [955,] 0.0001833604 0.0003262949 9.680141e-05
 [956,] 0.0002185793 0.0001932047 6.519008e-05
 [957,] 0.0001908145 0.0002219625 6.207879e-05
 [958,] 0.0001838086 0.0002255035 6.083581e-05
 [959,] 0.0001929603 0.0002206810 6.240666e-05
 [960,] 0.0001977830 0.0003328547 9.185137e-05
 [961,] 0.0001832278 0.0003152079 9.382765e-05
 [962,] 0.0001934452 0.0002146359 6.113621e-05
 [963,] 0.0001951462 0.0002146359 6.162124e-05
 [964,] 0.0001597173 0.0002727689 6.401445e-05
 [965,] 0.0001685907 0.0001930252 5.269213e-05
 [966,] 0.0001683762 0.0002000062 5.456787e-05
 [967,] 0.0001686439 0.0001850042 5.063452e-05
 [968,] 0.0001835115 0.0002660419 8.002403e-05
 [969,] 0.0001875740 0.0002114693 5.988823e-05
 [970,] 0.0001682658 0.0001930050 5.262695e-05
 [971,] 0.0001683657 0.0001999548 5.454179e-05
 [972,] 0.0001910031 0.0002219810 6.213913e-05
 [973,] 0.0001686647 0.0001931808 5.274359e-05
 [974,] 0.0001926475 0.0002779481 9.198079e-05
 [975,] 0.0001571311 0.0002837066 6.548384e-05
 [976,] 0.0001684806 0.0002000062 5.463377e-05
 [977,] 0.0002143040 0.0001939711 6.442533e-05
 [978,] 0.0001688180 0.0001930385 5.275238e-05
 [979,] 0.0002148386 0.0002143632 6.716393e-05
 [980,] 0.0001597127 0.0002809884 6.576458e-05
 [981,] 0.0001839154 0.0003262733 9.846836e-05
 [982,] 0.0001581783 0.0002829698 6.567693e-05
 [983,] 0.0002029078 0.0001947391 5.897723e-05
 [984,] 0.0001685911 0.0002000160 5.469404e-05
 [985,] 0.0001687760 0.0001847442 5.058756e-05
 [986,] 0.0001451136 0.0002672136 5.793878e-05
 [987,] 0.0001450377 0.0002623237 5.694078e-05
 [988,] 0.0001636537 0.0002711829 6.493203e-05
 [989,] 0.0001498562 0.0002617045 5.832141e-05
 [990,] 0.0001683855 0.0002000156 5.459312e-05
 [991,] 0.0001683751 0.0002001898 5.462842e-05
 [992,] 0.0001684915 0.0001997857 5.457642e-05
 [993,] 0.0001945208 0.0001939120 5.654360e-05
 [994,] 0.0001840231 0.0002494493 7.611829e-05
 [995,] 0.0001837796 0.0001929773 5.480240e-05
 [996,] 0.0001694738 0.0001865861 5.118675e-05
 [997,] 0.0002091578 0.0001932100 6.027039e-05
 [998,] 0.0002201778 0.0001916492 6.515010e-05
 [999,] 0.0002159888 0.0001872531 6.302196e-05
[1000,] 0.0002191244 0.0001927188 6.518901e-05
[1001,] 0.0001683931 0.0002000209 5.453925e-05
[1002,] 0.0002453736 0.0002120771 7.520371e-05
[1003,] 0.0002049113 0.0003295638 9.350961e-05
[1004,] 0.0001684199 0.0002002264 5.458998e-05
[1005,] 0.0001684081 0.0002000106 5.454664e-05
[1006,] 0.0010103204 0.0001931403 2.884973e-04
[1007,] 0.0001429026 0.0001732972 4.033491e-05
[1008,] 0.0004026117 0.0001953969 1.217415e-04
[1009,] 0.0001485881 0.0002499733 5.555459e-05
[1010,] 0.0001921109 0.0005871554 1.493829e-04
[1011,] 0.0001684177 0.0001996666 5.443778e-05
[1012,] 0.0009315553 0.0001893108 2.664808e-04
[1013,] 0.0002306317 0.0003283827 1.019907e-04
[1014,] 0.0001367565 0.0002398339 5.534427e-05
[1015,] 0.0001661002 0.0002267460 5.599684e-05
[1016,] 0.0002117561 0.0002205280 6.782369e-05
[1017,] 0.0001871354 0.0002487779 7.659963e-05
[1018,] 0.0001687676 0.0002001576 5.460712e-05
[1019,] 0.0002214825 0.0002017467 6.814844e-05
[1020,] 0.0002238356 0.0003235655 1.032289e-04
[1021,] 0.0001590245 0.0002304042 5.476495e-05
[1022,] 0.0002063565 0.0002801307 8.149274e-05
[1023,] 0.0001688518 0.0001996675 5.451200e-05
[1024,] 0.0002965995 0.0002155501 9.070929e-05
[1025,] 0.0001684826 0.0001996976 5.445311e-05
[1026,] 0.0001682983 0.0002051270 5.583327e-05
[1027,] 0.0006432977 0.0002051292 1.707660e-04
[1028,] 0.0002046309 0.0002595354 7.573453e-05
[1029,] 0.0010512662 0.0001894736 2.976758e-04
[1030,] 0.0002049408 0.0001789947 5.829605e-05
[1031,] 0.0001684199 0.0001990274 5.428598e-05
[1032,] 0.0002069264 0.0002610242 7.680201e-05
[1033,] 0.0001955815 0.0003921547 1.050282e-04
[1034,] 0.0002061857 0.0002644017 7.743839e-05
[1035,] 0.0001910152 0.0003118579 1.021663e-04
[1036,] 0.0001923861 0.0003540772 1.179453e-04
[1037,] 0.0002092310 0.0002123473 6.507363e-05
[1038,] 0.0001684215 0.0001988244 5.423170e-05
[1039,] 0.0001436410 0.0001958281 4.558749e-05
[1040,] 0.0006937072 0.0002050864 1.772811e-04
[1041,] 0.0002284101 0.0001751010 6.076106e-05
[1042,] 0.0002045201 0.0002654620 7.720117e-05
[1043,] 0.0002186484 0.0001992001 6.680794e-05
[1044,] 0.0001684274 0.0001987632 5.424745e-05
[1045,] 0.0001683952 0.0001989757 5.428288e-05
[1046,] 0.0001728090 0.0002967090 7.350238e-05
[1047,] 0.0001515273 0.0002244138 5.790694e-05
[1048,] 0.0001476058 0.0001977315 4.698133e-05
[1049,] 0.0002081255 0.0001477712 4.845989e-05
[1050,] 0.0001633589 0.0001600237 4.188885e-05
[1051,] 0.0001697707 0.0002830914 7.805961e-05
[1052,] 0.0001756713 0.0001986609 5.609566e-05
[1053,] 0.0001705977 0.0002017695 5.590864e-05
[1054,] 0.0001979203 0.0003699036 1.216133e-04
[1055,] 0.0001894162 0.0001998907 6.041850e-05
[1056,] 0.0001991509 0.0001719842 5.940559e-05
[1057,] 0.0002638187 0.0002369731 1.150639e-04
[1058,] 0.0001888932 0.0001997012 6.024218e-05
[1059,] 0.0001875200 0.0002000576 5.987232e-05
[1060,] 0.0001868258 0.0002000258 5.966366e-05
[1061,] 0.0001682397 0.0002119721 5.674987e-05
[1062,] 0.0001704675 0.0001646505 4.795776e-05
[1063,] 0.0001618180 0.0002086234 5.096261e-05
[1064,] 0.0001760114 0.0002021216 5.715707e-05
[1065,] 0.0001736592 0.0001621222 4.602568e-05
[1066,] 0.0001693924 0.0002108884 5.673308e-05
[1067,] 0.0001500116 0.0001861089 4.584960e-05
[1068,] 0.0001881508 0.0002192499 6.364261e-05
[1069,] 0.0001939490 0.0004183891 1.175714e-04
[1070,] 0.0004983531 0.0001998685 1.351870e-04
[1071,] 0.0001661831 0.0001820736 4.901936e-05
[1072,] 0.0005950574 0.0001888251 1.707623e-04
[1073,] 0.0001638165 0.0001799368 4.949224e-05
[1074,] 0.0001439890 0.0001888259 4.537210e-05
[1075,] 0.0002071960 0.0001818249 6.269473e-05
[1076,] 0.0001317333 0.0001630221 3.519387e-05
[1077,] 0.0002015435 0.0001408475 4.605203e-05
[1078,] 0.0004047084 0.0001903195 1.406739e-04
[1079,] 0.0001770079 0.0001875553 5.373741e-05
[1080,] 0.0001766871 0.0001876100 5.363017e-05
[1081,] 0.0002109728 0.0001924746 6.128190e-05
[1082,] 0.0001433140 0.0002130168 4.759878e-05
[1083,] 0.0001524437 0.0001409186 3.480783e-05
[1084,] 0.0001477098 0.0002994545 7.612876e-05
[1085,] 0.0001488937 0.0002996794 7.697894e-05
[1086,] 0.0001336521 0.0002090171 4.421496e-05
[1087,] 0.0001970542 0.0002013570 6.291025e-05
[1088,] 0.0010566158 0.0001901245 4.413063e-04
[1089,] 0.0001663936 0.0001936536 5.142187e-05
[1090,] 0.0002133014 0.0001686755 6.011731e-05
[1091,] 0.0003010409 0.0001530724 7.817129e-05
[1092,] 0.0001325181 0.0001781105 3.809826e-05
[1093,] 0.0002279316 0.0001872014 7.458858e-05
[1094,] 0.0001367174 0.0001559898 3.501221e-05
[1095,] 0.0001529488 0.0001758483 4.148657e-05
[1096,] 0.0014625298 0.0001910978 4.378543e-04
[1097,] 0.0004435613 0.0002649678 1.497662e-04
[1098,] 0.0001613242 0.0001549770 4.096458e-05
[1099,] 0.0001243533 0.0001583453 3.236255e-05
[1100,] 0.0001254762 0.0001586265 3.273918e-05
[1101,] 0.0001483139 0.0002063766 5.045451e-05
[1102,] 0.0001777477 0.0001798742 4.936636e-05
[1103,] 0.0001217016 0.0001569383 3.140520e-05
[1104,] 0.0001165194 0.0001397271 2.672516e-05
[1105,] 0.0001161357 0.0001398229 2.663795e-05
[1106,] 0.0001161639 0.0001400795 2.669530e-05
[1107,] 0.0001266426 0.0001578404 3.263025e-05
[1108,] 0.0001677565 0.0001491913 4.036784e-05
[1109,] 0.0001632195 0.0001466448 3.864758e-05
[1110,] 0.0001380451 0.0002269463 4.873624e-05
[1111,] 0.0001647052 0.0001489623 3.976788e-05
[1112,] 0.0001654761 0.0001493015 3.986814e-05
[1113,] 0.0001493747 0.0001723210 4.147115e-05
[1114,] 0.0001468607 0.0001467791 3.564116e-05
[1115,] 0.0001779748 0.0001808317 5.141998e-05
[1116,] 0.0001468730 0.0001727109 4.083231e-05
[1117,] 0.0002162292 0.0001632012 5.810276e-05
[1118,] 0.0001634385 0.0001528871 3.988716e-05
[1119,] 0.0001763729 0.0001790405 5.091840e-05
[1120,] 0.0001190913 0.0001418325 2.767796e-05
[1121,] 0.0001645895 0.0001551343 4.059893e-05
[1122,] 0.0001582837 0.0001573840 3.966575e-05
[1123,] 0.0001925031 0.0001993496 6.140486e-05
[1124,] 0.0001772358 0.0001822758 5.177405e-05
[1125,] 0.0001665941 0.0001544062 4.086893e-05
[1126,] 0.0001828555 0.0002464174 6.993746e-05
[1127,] 0.0001257598 0.0001591936 3.320984e-05
[1128,] 0.0001630108 0.0001563350 4.067938e-05
[1129,] 0.0002055130 0.0001974188 6.083344e-05
[1130,] 0.0001250925 0.0001586151 3.240494e-05
[1131,] 0.0002554893 0.0001687947 7.252234e-05
[1132,] 0.0001608900 0.0001913393 4.975229e-05
[1133,] 0.0002489825 0.0001770567 7.509703e-05
[1134,] 0.0002432342 0.0001811927 7.566878e-05
[1135,] 0.0001254860 0.0002185863 4.471395e-05
[1136,] 0.0002396065 0.0001667357 6.687515e-05
[1137,] 0.0001707064 0.0001977238 5.879833e-05
[1138,] 0.0001980360 0.0001981028 6.319155e-05
[1139,] 0.0001684174 0.0002055084 6.047177e-05
[1140,] 0.0001701408 0.0002163842 6.466685e-05
[1141,] 0.0002434501 0.0001640915 6.752611e-05
[1142,] 0.0001598186 0.0001985175 5.500036e-05
[1143,] 0.0001810318 0.0001910555 5.603925e-05
[1144,] 0.0002337383 0.0001795528 6.986851e-05
[1145,] 0.0001255301 0.0001963402 4.017438e-05
[1146,] 0.0002118180 0.0004818544 1.399570e-04
[1147,] 0.0002094401 0.0004923617 1.418861e-04
[1148,] 0.0001436055 0.0001762366 4.050162e-05
[1149,] 0.0002038474 0.0002076031 6.712934e-05
[1150,] 0.0001239474 0.0001604676 3.181161e-05
[1151,] 0.0001773418 0.0001663705 4.531709e-05
[1152,] 0.0001786278 0.0001659562 4.552592e-05
[1153,] 0.0002136225 0.0004881542 1.423421e-04
[1154,] 0.0002018896 0.0002008354 6.947249e-05
[1155,] 0.0002183142 0.0004995991 1.472356e-04
[1156,] 0.0001212678 0.0001797722 3.633642e-05
[1157,] 0.0002594441 0.0001739825 7.319882e-05
[1158,] 0.0001299180 0.0001584484 3.273665e-05
[1159,] 0.0001251838 0.0001407955 2.877861e-05
[1160,] 0.0002166104 0.0001412286 4.878099e-05
[1161,] 0.0002046587 0.0001816267 5.554798e-05
[1162,] 0.0001145397 0.0001484465 2.779287e-05
[1163,] 0.0001153883 0.0001428570 2.706529e-05
[1164,] 0.0001498234 0.0001620131 3.952046e-05
[1165,] 0.0003078744 0.0001817025 9.331781e-05
[1166,] 0.0001558409 0.0002030366 5.315312e-05
[1167,] 0.0001443210 0.0007000433 1.402221e-04
[1168,] 0.0001421665 0.0002140113 4.713560e-05
[1169,] 0.0030119780 0.0002016005 6.122959e-04
[1170,] 0.0001224507 0.0002023287 3.970396e-05
[1171,] 0.0002168456 0.0002028820 7.000227e-05
[1172,] 0.0001961574 0.0001960194 6.177916e-05
[1173,] 0.0001148898 0.0001410240 2.655766e-05
[1174,] 0.0003160797 0.0001834726 8.860642e-05
[1175,] 0.0001325639 0.0002169574 4.874377e-05
[1176,] 0.0001180833 0.0001403779 2.722421e-05
[1177,] 0.0001994695 0.0001912449 6.450904e-05
[1178,] 0.0001412103 0.0001564357 3.671353e-05
[1179,] 0.0001212982 0.0001890990 3.825277e-05
[1180,] 0.0001866174 0.0002458282 6.891281e-05
[1181,] 0.0001887360 0.0001897966 5.860374e-05
[1182,] 0.0001342174 0.0001434179 3.114955e-05
[1183,] 0.0001929685 0.0001914146 6.093434e-05
[1184,] 0.0001697646 0.0002023619 5.554240e-05
[1185,] 0.0001641930 0.0001664346 4.508702e-05
[1186,] 0.0002050413 0.0001714327 5.830405e-05
[1187,] 0.0001394830 0.0001665151 3.807054e-05
[1188,] 0.0001537012 0.0001786293 4.682084e-05
[1189,] 0.0001708625 0.0002047569 5.625853e-05
[1190,] 0.0002107749 0.0001858672 6.616915e-05
[1191,] 0.0001869037 0.0001477032 4.609171e-05
[1192,] 0.0002962313 0.0001465054 7.010358e-05
[1193,] 0.0001596819 0.0001738169 4.737849e-05
[1194,] 0.0001432453 0.0001636161 3.834501e-05
[1195,] 0.0001185955 0.0002368343 4.415421e-05
[1196,] 0.0003712953 0.0001808685 1.132010e-04
[1197,] 0.0001519832 0.0001649388 4.085647e-05
[1198,] 0.0003612260 0.0001463827 8.480305e-05
[1199,] 0.0001767094 0.0001444528 4.251517e-05
[1200,] 0.0002183235 0.0001915664 7.129984e-05
[1201,] 0.0001694663 0.0001995889 5.481614e-05
[1202,] 0.0001705546 0.0002011234 5.554898e-05
[1203,] 0.0001202019 0.0003107196 5.759516e-05
[1204,] 0.0001728906 0.0001483801 4.062883e-05
[1205,] 0.0002128897 0.0001768919 5.888873e-05
[1206,] 0.0001915225 0.0001644396 5.097845e-05
[1207,] 0.0002146412 0.0002118136 7.741924e-05
[1208,] 0.0001296230 0.0001808619 3.739789e-05
[1209,] 0.0001945851 0.0001992693 6.297618e-05
[1210,] 0.0002227893 0.0001567476 5.393716e-05
[1211,] 0.0001385201 0.0001806209 3.929332e-05
[1212,] 0.0001969565 0.0001937467 6.180322e-05
[1213,] 0.0001144177 0.0001685198 3.137368e-05
[1214,] 0.0001405734 0.0001652078 3.824235e-05
[1215,] 0.0001876181 0.0001972841 5.896208e-05
[1216,] 0.0001795453 0.0002046646 5.773876e-05
[1217,] 0.0001198259 0.0002977019 5.492800e-05
[1218,] 0.0002244403 0.0001988189 7.028982e-05
[1219,] 0.0002047478 0.0001560219 5.290987e-05
[1220,] 0.0001614134 0.0001683856 4.247848e-05
[1221,] 0.0001769957 0.0001554951 4.439416e-05
[1222,] 0.0001216718 0.0002417293 4.576753e-05
[1223,] 0.0001771811 0.0002244701 6.277711e-05
[1224,] 0.0001192032 0.0001664479 3.187412e-05
[1225,] 0.0001831813 0.0001979504 5.881803e-05
[1226,] 0.0001420648 0.0001631493 3.791334e-05
[1227,] 0.0001833036 0.0001997289 5.949228e-05
[1228,] 0.0001437520 0.0003068634 6.439182e-05
[1229,] 0.0001834892 0.0001969168 5.877129e-05
[1230,] 0.0001934958 0.0002087662 7.115658e-05
[1231,] 0.0001401087 0.0001700277 3.860804e-05
[1232,] 0.0001740255 0.0001986969 5.639270e-05
[1233,] 0.0001921472 0.0002022045 6.202693e-05
[1234,] 0.0001782059 0.0001652152 4.758850e-05
[1235,] 0.0001144329 0.0002366951 4.375863e-05
[1236,] 0.0001145709 0.0002636727 4.844463e-05
[1237,] 0.0003513359 0.0001691565 9.226380e-05
[1238,] 0.0001147505 0.0001511097 2.823847e-05
[1239,] 0.0001499035 0.0002121243 5.188461e-05
[1240,] 0.0001141305 0.0002186723 4.060275e-05
[1241,] 0.0001539585 0.0001807546 4.609383e-05
[1242,] 0.0001208964 0.0002685654 5.026449e-05
[1243,] 0.0002951551 0.0001681442 7.791845e-05
[1244,] 0.0002124707 0.0001785008 6.049871e-05
[1245,] 0.0001997268 0.0001618385 5.311887e-05
[1246,] 0.0001163142 0.0002015470 3.745208e-05
[1247,] 0.0001779180 0.0001776846 5.189722e-05
[1248,] 0.0001996806 0.0001615329 5.300203e-05
[1249,] 0.0001801893 0.0002017319 5.852732e-05
[1250,] 0.0002035617 0.0001910425 6.364850e-05
[1251,] 0.0003426319 0.0001720631 9.819371e-05
[1252,] 0.0002589094 0.0001690832 7.275619e-05
[1253,] 0.0002087582 0.0001933319 6.324101e-05
[1254,] 0.0001379066 0.0004191247 8.733381e-05
[1255,] 0.0001538852 0.0002090636 5.021450e-05
[1256,] 0.0001538887 0.0001886491 4.716400e-05
[1257,] 0.0002102415 0.0001978420 6.370214e-05
[1258,] 0.0002007093 0.0002048868 6.501455e-05
[1259,] 0.0002144985 0.0002297660 7.358978e-05
[1260,] 0.0001150199 0.0009178193 1.696146e-04
[1261,] 0.0002528228 0.0002624907 9.133921e-05
[1262,] 0.0002151999 0.0012199929 3.541596e-04
[1263,] 0.0002122700 0.0002097280 6.731033e-05
[1264,] 0.0002144748 0.0002387190 7.620513e-05
[1265,] 0.0002133233 0.0002381171 7.578685e-05
[1266,] 0.0002099797 0.0012917014 3.722452e-04
[1267,] 0.0002118627 0.0012563602 3.630631e-04
[1268,] 0.0002223689 0.0002865933 1.580536e-04
[1269,] 0.0003385683 0.0001673083 9.589636e-05
[1270,] 0.0001835567 0.0008282380 2.150413e-04
[1271,] 0.0001759474 0.0006702458 1.739974e-04
[1272,] 0.0001712321 0.0006436087 1.676699e-04
[1273,] 0.0001707340 0.0006527545 1.702156e-04
[1274,] 0.0001329818 0.0001904471 4.021711e-05
[1275,] 0.0001704690 0.0006964333 1.814282e-04
[1276,] 0.0001712992 0.0006631092 1.725939e-04
[1277,] 0.0001719698 0.0006927471 1.798204e-04
[1278,] 0.0024148464 0.0002371978 2.267840e-03
[1279,] 0.0036450892 0.0002420767 3.681433e-03
[1280,] 0.0001712080 0.0006545076 1.704363e-04
[1281,] 0.0034890038 0.0001846182 2.117773e-03
[1282,] 0.0025692530 0.0002448515 1.608691e-04
[1283,] 0.0039792621 0.0002183173 3.385302e-03
[1284,] 0.0001710540 0.0006245745 1.629767e-04
[1285,] 0.0071249948 0.0001747605 5.902443e-04
[1286,] 0.0043721195 0.0002184826 3.738478e-03
[1287,] 0.0001748559 0.0002014391 5.763907e-05
[1288,] 0.0068494170 0.0002019131 3.456373e-04
[1289,] 0.0046405946 0.0001982251 2.649561e-04
[1290,] 0.0001747678 0.0002020265 5.777768e-05
[1291,] 0.0076916449 0.0002004155 3.821850e-04
[1292,] 0.0077606632 0.0002100874 3.578982e-04
[1293,] 0.0069347179 0.0001991266 3.566675e-04
[1294,] 0.0073460615 0.0001966662 3.881568e-04
[1295,] 0.0002528334 0.0002023365 8.079313e-05
[1296,] 0.0047339998 0.0002061847 3.634363e-03
[1297,] 0.0101648438 0.0001965621 4.908855e-04
[1298,] 0.0086925707 0.0002027936 4.123237e-04
[1299,] 0.0088279678 0.0001921634 4.576859e-04
[1300,] 0.0049526719 0.0002057586 3.790212e-03
[1301,] 0.0086403530 0.0002043699 4.055133e-04
[1302,] 0.0001739238 0.0001956033 5.540971e-05
[1303,] 0.0001489402 0.0001892568 4.580189e-05
[1304,] 0.0052187361 0.0002246937 4.728957e-03
[1305,] 0.0079679838 0.0001926528 4.194667e-04
[1306,] 0.0082963465 0.0001900885 4.428351e-04
[1307,] 0.0078689475 0.0001808117 4.653842e-04
[1308,] 0.0080269555 0.0001808117 4.726643e-04
[1309,] 0.0001225757 0.0001625703 3.197155e-05
[1310,] 0.0001372672 0.0002008922 4.316740e-05
[1311,] 0.0082705852 0.0002205917 7.340426e-03
[1312,] 0.0075286275 0.0001715011 4.946860e-04
[1313,] 0.0077990777 0.0001793080 4.695620e-04
[1314,] 0.0077255979 0.0001793377 4.659836e-04
[1315,] 0.0001769390 0.0001961255 5.676508e-05
[1316,] 0.0002214501 0.0002078593 7.134743e-05
[1317,] 0.0002019507 0.0002033248 6.288419e-05
[1318,] 0.0070468077 0.0002066955 5.511725e-03
[1319,] 0.0074370760 0.0002050426 5.726808e-03
[1320,] 0.0066722995 0.0002065477 5.205507e-03
[1321,] 0.0068064389 0.0002168351 5.811583e-03
[1322,] 0.0001733484 0.0001990805 5.527131e-05
[1323,] 0.0066485667 0.0002209417 5.880120e-03
[1324,] 0.0001770664 0.0001999019 5.810565e-05
[1325,] 0.0067611950 0.0002197755 5.923547e-03
[1326,] 0.0065681253 0.0002192019 5.719948e-03
[1327,] 0.0077378677 0.0002075598 6.115494e-03
[1328,] 0.0087067352 0.0002067872 6.842434e-03
[1329,] 0.0082686686 0.0002039809 6.309121e-03
[1330,] 0.0002486937 0.0001984431 1.555259e-04
[1331,] 0.0076957514 0.0002057994 5.975360e-03
[1332,] 0.0081521667 0.0002070657 6.417330e-03
[1333,] 0.0091077225 0.0002079181 7.245129e-03
[1334,] 0.0087641704 0.0002263243 8.183465e-03
[1335,] 0.0001980330 0.0005641832 1.748976e-04
[1336,] 0.0081896813 0.0002071008 6.449725e-03
[1337,] 0.0075190597 0.0002094760 6.051675e-03
[1338,] 0.0078482530 0.0002210320 6.981242e-03
[1339,] 0.0072155103 0.0002037619 5.480713e-03
[1340,] 0.0079273776 0.0002169150 6.800825e-03
[1341,] 0.0001262245 0.0002001533 4.002363e-05
[1342,] 0.0001763756 0.0002476793 7.274840e-05
[1343,] 0.0046927426 0.0001979165 3.330959e-03
[1344,] 0.0001461442 0.0002248888 5.681686e-05
[1345,] 0.0001459744 0.0002115262 5.320630e-05
[1346,] 0.0001975223 0.0004394490 1.408216e-04
[1347,] 0.0001472510 0.0001881436 4.376299e-05
[1348,] 0.0001706026 0.0001563390 4.344031e-05
[1349,] 0.0001453305 0.0001982074 4.455949e-05
[1350,] 0.0001791319 0.0002419682 7.281829e-05
[1351,] 0.0001709250 0.0001620668 4.489144e-05
[1352,] 0.0001979192 0.0004948276 1.544591e-04
[1353,] 0.0001234212 0.0002042821 4.001163e-05
[1354,] 0.0060020299 0.0002272072 5.573080e-03
[1355,] 0.0001246825 0.0001971563 4.039580e-05
[1356,] 0.0001230463 0.0001860057 3.672705e-05
[1357,] 0.0037742990 0.0002100511 2.964789e-03
[1358,] 0.0001797725 0.0001997343 5.921479e-05
[1359,] 0.0001245098 0.0002021126 3.991473e-05
[1360,] 0.0001242724 0.0002011227 3.968316e-05
[1361,] 0.0002631440 0.0002010545 9.304202e-05
[1362,] 0.0001705588 0.0001582806 4.395123e-05
[1363,] 0.0002385499 0.0002080430 7.629619e-05
[1364,] 0.0001707912 0.0001597403 4.446031e-05
[1365,] 0.0001785309 0.0002510935 6.528104e-05
[1366,] 0.0001716918 0.0001655914 4.590598e-05
[1367,] 0.0001783589 0.0002497879 6.494979e-05
[1368,] 0.0001711873 0.0001630493 4.518459e-05
[1369,] 0.0001710344 0.0001555634 4.330061e-05
[1370,] 0.0001710284 0.0001582460 4.408510e-05
[1371,] 0.0001790071 0.0001514018 4.408048e-05
[1372,] 0.0001779226 0.0002508436 6.503583e-05
[1373,] 0.0001797994 0.0001557707 4.520984e-05
[1374,] 0.0001797465 0.0001592484 4.598497e-05
[1375,] 0.0001786866 0.0001594489 4.578064e-05
[1376,] 0.0001773132 0.0001655277 4.682748e-05
[1377,] 0.0002608375 0.0001579402 6.543226e-05
[1378,] 0.0001480340 0.0001862217 4.428994e-05
[1379,] 0.0001770712 0.0003301629 8.192978e-05
[1380,] 0.0001275423 0.0003711418 7.782674e-05
[1381,] 0.0003877465 0.0002436126 8.852404e-05
[1382,] 0.0001698337 0.0003015733 8.260694e-05
[1383,] 0.0002376323 0.0002070557 7.579095e-05
[1384,] 0.0001607600 0.0002613822 6.145882e-05
[1385,] 0.0001698298 0.0003030562 8.298074e-05
[1386,] 0.0001579418 0.0002664394 6.158056e-05
[1387,] 0.0001625899 0.0002637299 6.254227e-05
[1388,] 0.0002293771 0.0001974341 7.281679e-05
[1389,] 0.0001482630 0.0003093042 6.681105e-05
[1390,] 0.0001974731 0.0005465793 1.747972e-04
[1391,] 0.0003371063 0.0002531544 8.625877e-05
[1392,] 0.0002063491 0.0002587859 9.435357e-05
[1393,] 0.0002385203 0.0001972953 7.317604e-05
[1394,] 0.0003021582 0.0002483516 8.113645e-05
[1395,] 0.0001698302 0.0003056910 8.367899e-05
[1396,] 0.0001370121 0.0005063232 1.200382e-04
[1397,] 0.0001475571 0.0002033801 4.873520e-05
[1398,] 0.0002465223 0.0002065765 7.824899e-05
[1399,] 0.0001978343 0.0005009989 1.562949e-04
[1400,] 0.0001309466 0.0007078190 1.576935e-04
[1401,] 0.0001694567 0.0003082938 8.425352e-05
[1402,] 0.0002489353 0.0002070435 7.907361e-05
[1403,] 0.0003152303 0.0002676364 1.120293e-04
[1404,] 0.0001320649 0.0007870196 1.775764e-04
[1405,] 0.0029933531 0.0002098108 2.330740e-03
[1406,] 0.0001697171 0.0003061239 8.367519e-05
[1407,] 0.0001207767 0.0003425624 6.934457e-05
[1408,] 0.0001897843 0.0002055978 6.273482e-05
[1409,] 0.0001168119 0.0002844116 5.486545e-05
[1410,] 0.0001768984 0.0001966962 1.041699e-04
[1411,] 0.0001651887 0.0001743120 4.484782e-05
[1412,] 0.0001165103 0.0002455865 4.603232e-05
[1413,] 0.0002165526 0.0001958360 6.892388e-05
[1414,] 0.0001247911 0.0002422104 4.675770e-05
[1415,] 0.0001166062 0.0002439469 4.597620e-05
[1416,] 0.0001900642 0.0002032812 6.213224e-05
[1417,] 0.0001735498 0.0002218033 6.480712e-05
[1418,] 0.0001710046 0.0001913385 5.395778e-05
[1419,] 0.0001690021 0.0002047790 5.682247e-05
[1420,] 0.0001740173 0.0002007463 5.623694e-05
[1421,] 0.0001379910 0.0001914588 4.171647e-05
[1422,] 0.0001743694 0.0002035207 5.700274e-05
[1423,] 0.0001373131 0.0001937123 4.198524e-05
[1424,] 0.0001923370 0.0002362859 6.675821e-05
[1425,] 0.0001921425 0.0002354173 6.649286e-05
[1426,] 0.0001745172 0.0001957631 5.542008e-05
[1427,] 0.0001489790 0.0001670923 4.079665e-05
[1428,] 0.0001934128 0.0001673773 5.402799e-05
[1429,] 0.0002197845 0.0002017329 7.328070e-05
[1430,] 0.0002103509 0.0001772857 6.337321e-05
[1431,] 0.0002129722 0.0001754400 6.339806e-05
[1432,] 0.0001698806 0.0001909758 5.405712e-05
[1433,] 0.0002588930 0.0001735174 6.712873e-05
[1434,] 0.0001780707 0.0001721936 4.893951e-05
[1435,] 0.0002259670 0.0002015614 7.096309e-05
[1436,] 0.0001702125 0.0002026212 5.535089e-05
[1437,] 0.0001393998 0.0001605792 3.708956e-05
[1438,] 0.0001722359 0.0001884177 5.399045e-05
[1439,] 0.0001740258 0.0001824567 5.060928e-05
[1440,] 0.0001406804 0.0001657807 3.873410e-05
[1441,] 0.0001783680 0.0002011072 5.837931e-05
[1442,] 0.0001757458 0.0001702716 4.798613e-05
[1443,] 0.0001751128 0.0001741075 4.876385e-05
[1444,] 0.0001489680 0.0001819351 4.566678e-05
[1445,] 0.0001717305 0.0001739567 4.827909e-05
[1446,] 0.0001763031 0.0001698718 4.799987e-05
[1447,] 0.0006618546 0.0001988468 2.084704e-04
[1448,] 0.0001392204 0.0001582451 3.645886e-05
[1449,] 0.0002833370 0.0002312879 9.418889e-05
[1450,] 0.0001703250 0.0001869867 5.283365e-05
[1451,] 0.0001422998 0.0001555154 3.672324e-05
[1452,] 0.0001393798 0.0001593869 3.678762e-05
[1453,] 0.0001436750 0.0001588932 3.791348e-05
[1454,] 0.0001805673 0.0001971325 5.807919e-05
[1455,] 0.0002719275 0.0001650072 6.796236e-05
[1456,] 0.0001670904 0.0002019604 5.457973e-05
[1457,] 0.0002714145 0.0001650232 6.784433e-05
[1458,] 0.0001750214 0.0002021853 5.665981e-05
[1459,] 0.0002481033 0.0001577761 6.015766e-05
[1460,] 0.0002863610 0.0001696179 7.976140e-05
[1461,] 0.0002840711 0.0001690998 7.794537e-05
[1462,] 0.0001952554 0.0002089951 6.779936e-05
[1463,] 0.0004662350 0.0002291041 1.474883e-04
[1464,] 0.0001803026 0.0001940484 5.675937e-05
[1465,] 0.0001802618 0.0001942690 5.693625e-05
[1466,] 0.0008264309 0.0001826838 2.688775e-04
[1467,] 0.0012271421 0.0002157745 6.797560e-04
[1468,] 0.0001780260 0.0001934573 5.606484e-05
[1469,] 0.0021281666 0.0001536024 5.963083e-04
[1470,] 0.0013095420 0.0001751515 3.520934e-04
[1471,] 0.0018493856 0.0001536923 5.246358e-04
[1472,] 0.0013812075 0.0001751319 3.722489e-04
[1473,] 0.0015257196 0.0001517709 4.455970e-04
[1474,] 0.0002022596 0.0001957290 6.387988e-05
[1475,] 0.0014002690 0.0001773858 3.502641e-04
[1476,] 0.0014968813 0.0001512882 3.479440e-04
[1477,] 0.0002012625 0.0001934687 6.034095e-05
[1478,] 0.0006465744 0.0001855537 2.439121e-04
[1479,] 0.0001779988 0.0003304779 8.636172e-05
[1480,] 0.0011103004 0.0001580379 3.928393e-04
[1481,] 0.0003345691 0.0001758750 1.276783e-04
[1482,] 0.0010062645 0.0001612040 3.798876e-04
[1483,] 0.0006082516 0.0001879232 2.455515e-04
[1484,] 0.0003277394 0.0002473081 1.115001e-04
[1485,] 0.0004632168 0.0001805111 1.908059e-04
[1486,] 0.0005877202 0.0001831917 2.155286e-04
[1487,] 0.0009794219 0.0001602762 3.090618e-04
[1488,] 0.0001566019 0.0001740090 4.221084e-05
[1489,] 0.0001797189 0.0001964087 5.625545e-05
[1490,] 0.0001203651 0.0001527639 2.988331e-05
[1491,] 0.0017079761 0.0001647557 4.431610e-04
[1492,] 0.0001836345 0.0001940698 6.176818e-05
[1493,] 0.0003004433 0.0002004754 1.263042e-04
[1494,] 0.0010805325 0.0001805416 3.985167e-04
[1495,] 0.0001173783 0.0001553902 2.977964e-05
[1496,] 0.0001177188 0.0001747641 3.380557e-05
[1497,] 0.0011783153 0.0001795377 4.238923e-04
[1498,] 0.0010927216 0.0001780383 3.761904e-04
[1499,] 0.0001170320 0.0001587428 3.032451e-05
[1500,] 0.0002141262 0.0001583442 5.423534e-05
[1501,] 0.0001812487 0.0001899785 5.524955e-05
[1502,] 0.0001836162 0.0001957918 5.826220e-05
[1503,] 0.0001706278 0.0001964385 5.431809e-05
[1504,] 0.0002228176 0.0002054670 7.149881e-05
[1505,] 0.0001734009 0.0001949791 5.500365e-05
[1506,] 0.0001911796 0.0001389555 4.349009e-05
[1507,] 0.0012533701 0.0002343227 8.805725e-04
[1508,] 0.0001759862 0.0002009356 5.738487e-05
[1509,] 0.0003865469 0.0001777309 9.528594e-05
[1510,] 0.0003853294 0.0001768124 9.500510e-05
[1511,] 0.0001779615 0.0003775246 1.220209e-04
[1512,] 0.0002011256 0.0001719499 5.960090e-05
[1513,] 0.0084231984 0.0001917009 4.946715e-03
[1514,] 0.0047065914 0.0001585887 1.795938e-03
[1515,] 0.0002625617 0.0003299430 1.670836e-04
[1516,] 0.0002657117 0.0003252028 1.666885e-04
[1517,] 0.0014604816 0.0001897324 6.346526e-04
[1518,] 0.0071437527 0.0001512719 2.286958e-03
[1519,] 0.0001710924 0.0002901376 8.795035e-05
[1520,] 0.0002080357 0.0003323530 1.281695e-04
[1521,] 0.0002046548 0.0001650225 5.775099e-05
[1522,] 0.0068870603 0.0001510546 2.198183e-03
[1523,] 0.0001631098 0.0001392906 3.733704e-05
[1524,] 0.0015028726 0.0001916422 6.710978e-04
[1525,] 0.0036203338 0.0001572886 1.303425e-03
[1526,] 0.0074340530 0.0001424510 1.689313e-03
[1527,] 0.0001737273 0.0001942994 5.504632e-05
[1528,] 0.0016283158 0.0001532004 5.669800e-04
[1529,] 0.0002485223 0.0002812092 1.312285e-04
[1530,] 0.0039159035 0.0001486182 1.155545e-03
[1531,] 0.0001922314 0.0001652226 5.415869e-05
[1532,] 0.0003933974 0.0001736443 9.436811e-05
[1533,] 0.0003747549 0.0001850516 9.453723e-05
[1534,] 0.0004196941 0.0002099401 2.001794e-04
[1535,] 0.0003514700 0.0001842649 1.078597e-04
[1536,] 0.0001722216 0.0002011735 5.609871e-05
[1537,] 0.0010904367 0.0002120262 6.224476e-04
[1538,] 0.0001255774 0.0001975657 4.019670e-05
[1539,] 0.0001537852 0.0001749687 4.568895e-05
[1540,] 0.0001378005 0.0002134341 4.631539e-05
[1541,] 0.0001841103 0.0002270253 6.494438e-05
[1542,] 0.0001567493 0.0001584097 4.037318e-05
[1543,] 0.0001312219 0.0001723319 3.712943e-05
[1544,] 0.0001403237 0.0002150160 4.961857e-05
[1545,] 0.0001945508 0.0001728154 5.550387e-05
[1546,] 0.0001158138 0.0001786024 3.395515e-05
[1547,] 0.0001301458 0.0001760623 3.779355e-05
[1548,] 0.0001664319 0.0002075736 5.565533e-05
[1549,] 0.0001756613 0.0001829768 5.210519e-05
[1550,] 0.0001976440 0.0001469278 4.728013e-05
[1551,] 0.0001380251 0.0001707927 3.793700e-05
[1552,] 0.0001379052 0.0001715679 3.806459e-05
[1553,] 0.0001350012 0.0001701577 3.722751e-05
[1554,] 0.0001331939 0.0001421123 3.107932e-05
[1555,] 0.0001930045 0.0001563787 4.846914e-05
[1556,] 0.0001354030 0.0002265833 4.683854e-05
[1557,] 0.0001432945 0.0002084058 4.972830e-05
[1558,] 0.0001305917 0.0002082093 4.213832e-05
[1559,] 0.0001877581 0.0001995166 6.100414e-05
[1560,] 0.0001236655 0.0003045986 6.347167e-05
[1561,] 0.0001985682 0.0001854218 6.024912e-05
[1562,] 0.0002020240 0.0001957501 6.523945e-05
[1563,] 0.0001821675 0.0002031173 5.847136e-05
[1564,] 0.0001209256 0.0004723815 9.233172e-05
[1565,] 0.0001507712 0.0002463746 6.280565e-05
[1566,] 0.0001234567 0.0003590333 7.373527e-05
[1567,] 0.0001242304 0.0003760749 7.798825e-05
[1568,] 0.0001438915 0.0002107631 5.005770e-05
[1569,] 0.0001999084 0.0001839935 6.011949e-05
[1570,] 0.0001428163 0.0002037245 4.773050e-05
[1571,] 0.0001217692 0.0002569501 5.189304e-05
[1572,] 0.0001372656 0.0001785887 3.978593e-05
[1573,] 0.0001194848 0.0002126155 4.210420e-05
[1574,] 0.0001727724 0.0001869329 5.281901e-05
[1575,] 0.0001795145 0.0001891023 5.330154e-05
[1576,] 0.0001323022 0.0001678503 3.634724e-05
[1577,] 0.0001669529 0.0002230901 6.037981e-05
[1578,] 0.0001218054 0.0001523857 3.051455e-05
[1579,] 0.0001177145 0.0001418599 2.738498e-05
[1580,] 0.0001507933 0.0002379206 5.917795e-05
[1581,] 0.0001381913 0.0001589528 3.558801e-05
[1582,] 0.0001354720 0.0002164358 4.995344e-05
[1583,] 0.0001889986 0.0001930292 5.638434e-05
[1584,] 0.0001176441 0.0001700108 3.241245e-05
[1585,] 0.0001410553 0.0001660489 3.757575e-05
[1586,] 0.0001993132 0.0001976926 6.511304e-05
[1587,] 0.0001449729 0.0001909680 4.578351e-05
[1588,] 0.0001721283 0.0001819792 5.105372e-05
[1589,] 0.0001526730 0.0002368990 6.001371e-05
[1590,] 0.0002009336 0.0001883700 6.228925e-05
[1591,] 0.0001414309 0.0001681065 3.805705e-05
[1592,] 0.0001396173 0.0002060881 4.712292e-05
[1593,] 0.0001726285 0.0001822148 5.130641e-05
[1594,] 0.0001725456 0.0001813430 5.099199e-05
[1595,] 0.0001427501 0.0001756099 4.108214e-05
[1596,] 0.0001721183 0.0001818043 5.099302e-05
[1597,] 0.0001516578 0.0002460999 6.177551e-05
[1598,] 0.0001398932 0.0001594116 3.613251e-05
[1599,] 0.0001732460 0.0001816614 5.135024e-05
[1600,] 0.0001964067 0.0001963605 6.379965e-05
[1601,] 0.0001502849 0.0002455189 6.081315e-05
[1602,] 0.0001502540 0.0001639964 4.186233e-05
[1603,] 0.0001475095 0.0001621596 3.965564e-05
[1604,] 0.0001853226 0.0002237513 6.176723e-05
[1605,] 0.0001615672 0.0002125173 5.498002e-05
[1606,] 0.0001747465 0.0002241718 5.891490e-05
[1607,] 0.0001758629 0.0002005973 5.409776e-05
[1608,] 0.0001394342 0.0002028222 4.622352e-05
[1609,] 0.0001233081 0.0001480677 3.002748e-05
[1610,] 0.0001810784 0.0002127695 5.815403e-05
[1611,] 0.0001415653 0.0001451866 3.420709e-05
[1612,] 0.0001437453 0.0001988586 4.709799e-05
[1613,] 0.0001969514 0.0001904119 6.191683e-05
[1614,] 0.0002725557 0.0001699003 6.853178e-05
[1615,] 0.0001652377 0.0001670550 4.514290e-05
[1616,] 0.0001864251 0.0002045642 6.302746e-05
[1617,] 0.0001548558 0.0001653058 4.164202e-05
[1618,] 0.0001502268 0.0003267254 7.290114e-05
[1619,] 0.0001219826 0.0002137667 4.362877e-05
[1620,] 0.0001312897 0.0001524690 3.245340e-05
[1621,] 0.0001752138 0.0001716384 4.962325e-05
[1622,] 0.0001746014 0.0001718120 4.946859e-05
[1623,] 0.0001623264 0.0002045982 5.558923e-05
[1624,] 0.0001195237 0.0004699756 9.308132e-05
[1625,] 0.0001158402 0.0001450166 2.755409e-05
[1626,] 0.0001811059 0.0002091872 6.277894e-05
[1627,] 0.0001414603 0.0001487952 3.447538e-05
[1628,] 0.0001579637 0.0003281458 8.047146e-05
[1629,] 0.0001664417 0.0002014623 5.476038e-05
[1630,] 0.0001435287 0.0001621695 3.759811e-05
[1631,] 0.0001818444 0.0001922939 5.657655e-05
[1632,] 0.0001364362 0.0002201388 4.869656e-05
[1633,] 0.0001560651 0.0003312759 8.600041e-05
[1634,] 0.0001444370 0.0001595001 3.745719e-05
[1635,] 0.0001253858 0.0001409844 2.893078e-05
[1636,] 0.0001213950 0.0002326481 4.718195e-05
[1637,] 0.0001667253 0.0002006121 5.418145e-05
[1638,] 0.0001733656 0.0001901094 5.349859e-05
[1639,] 0.0001703853 0.0002013251 5.537587e-05
[1640,] 0.0001756532 0.0001923800 5.462497e-05
[1641,] 0.0001764139 0.0001924543 5.483945e-05
[1642,] 0.0001804617 0.0002077867 6.201436e-05
[1643,] 0.0001791346 0.0002069831 6.118094e-05
[1644,] 0.0001645775 0.0002079711 5.622222e-05
[1645,] 0.0001165181 0.0001985085 3.756698e-05
[1646,] 0.0001817442 0.0001825831 5.297235e-05
[1647,] 0.0001310137 0.0001783154 3.833341e-05
[1648,] 0.0001505760 0.0001733726 4.224852e-05
[1649,] 0.0001582652 0.0003996866 1.067034e-04
[1650,] 0.0001166714 0.0002777534 5.292668e-05
[1651,] 0.0001571929 0.0001835848 4.756784e-05
[1652,] 0.0001592829 0.0001879750 4.959401e-05
[1653,] 0.0001603542 0.0003239822 8.816345e-05
[1654,] 0.0001897174 0.0001882321 5.597031e-05
[1655,] 0.0001739575 0.0001860763 5.192337e-05
[1656,] 0.0001690467 0.0002398255 6.967306e-05
[1657,] 0.0001162100 0.0002649824 4.997573e-05
[1658,] 0.0001170075 0.0002965995 5.682041e-05
[1659,] 0.0001722377 0.0001865451 5.156117e-05
[1660,] 0.0001271424 0.0002098835 4.484656e-05
[1661,] 0.0001708264 0.0003056638 9.122707e-05
[1662,] 0.0001293513 0.0002104051 4.592836e-05
[1663,] 0.0001312170 0.0002070218 4.596005e-05
[1664,] 0.0001334812 0.0002044154 4.470207e-05
[1665,] 0.0001282444 0.0002009467 4.335456e-05
[1666,] 0.0001296602 0.0002035189 4.451505e-05
[1667,] 0.0001300484 0.0002057456 4.517901e-05
[1668,] 0.0001335712 0.0002571702 5.865797e-05
[1669,] 0.0001691731 0.0002051165 5.660985e-05
[1670,] 0.0001962023 0.0003109910 1.115893e-04
[1671,] 0.0001450283 0.0003455324 8.821617e-05
[1672,] 0.0001419190 0.0002922610 7.234879e-05
[1673,] 0.0001406239 0.0002957530 7.245237e-05
[1674,] 0.0001472803 0.0001903019 4.487978e-05
[1675,] 0.0001298993 0.0002132871 4.709895e-05
[1676,] 0.0001301242 0.0002143761 4.744359e-05
[1677,] 0.0001278724 0.0002162343 4.688860e-05
[1678,] 0.0001322272 0.0002111120 4.757857e-05
[1679,] 0.0001327205 0.0002014274 4.551003e-05
[1680,] 0.0001457232 0.0001847196 4.439193e-05
[1681,] 0.0001313250 0.0002052390 4.584246e-05
[1682,] 0.0001923615 0.0002738886 9.509555e-05
[1683,] 0.0001732665 0.0003803754 1.199117e-04
[1684,] 0.0001862424 0.0002287625 6.621261e-05
[1685,] 0.0002007024 0.0001571151 5.316692e-05
[1686,] 0.0001975422 0.0001572495 5.237965e-05
[1687,] 0.0002044974 0.0001711191 6.035045e-05
[1688,] 0.0001970448 0.0001585556 5.280909e-05
[1689,] 0.0002002380 0.0001582445 5.356316e-05
[1690,] 0.0001927961 0.0002278604 6.712689e-05
[1691,] 0.0001375396 0.0001920954 4.263941e-05
[1692,] 0.0001598630 0.0001968054 5.095804e-05
[1693,] 0.0002034503 0.0001569144 5.383701e-05
[1694,] 0.0001560127 0.0003534708 9.842252e-05
[1695,] 0.0001945002 0.0002194191 6.524850e-05
[1696,] 0.0001751794 0.0001811370 5.367141e-05
[1697,] 0.0001381568 0.0001764080 3.988261e-05
[1698,] 0.0001516149 0.0002855710 7.573495e-05
[1699,] 0.0001695517 0.0002178944 6.396364e-05
[1700,] 0.0001376896 0.0001905157 4.233995e-05
[1701,] 0.0001435800 0.0002910630 7.224447e-05
[1702,] 0.0001395920 0.0001541836 3.530553e-05
[1703,] 0.0001481001 0.0002606498 6.693038e-05
[1704,] 0.0001726385 0.0002002124 5.937634e-05
[1705,] 0.0001466128 0.0002802329 7.195135e-05
[1706,] 0.0001558399 0.0003372058 9.360594e-05
[1707,] 0.0001546915 0.0003253047 8.938920e-05
[1708,] 0.0001632908 0.0003599906 1.057665e-04
[1709,] 0.0001558810 0.0003233711 8.962782e-05
[1710,] 0.0001563975 0.0003002160 8.327487e-05
[1711,] 0.0001549323 0.0003229125 8.886516e-05
[1712,] 0.0001741515 0.0002253666 6.873171e-05
[1713,] 0.0001490132 0.0002973988 7.799281e-05
[1714,] 0.0001455401 0.0003095019 7.907357e-05
[1715,] 0.0001979103 0.0002491958 7.442271e-05
[1716,] 0.0001439509 0.0003380285 8.548426e-05
[1717,] 0.0001533832 0.0002455744 6.602061e-05
[1718,] 0.0002026865 0.0001680644 5.624043e-05
[1719,] 0.0001429720 0.0001830089 4.246431e-05
[1720,] 0.0002512785 0.0002015823 7.978331e-05
[1721,] 0.0002447027 0.0001992536 7.812602e-05
[1722,] 0.0002610230 0.0001997536 8.269892e-05
[1723,] 0.0001444240 0.0001394817 3.275446e-05
[1724,] 0.0001318055 0.0001621715 3.487926e-05
[1725,] 0.0001679567 0.0002430364 7.218278e-05
[1726,] 0.0001724371 0.0001941922 5.699944e-05
[1727,] 0.0001884818 0.0001757822 5.311512e-05
[1728,] 0.0002064822 0.0001986207 6.584960e-05
[1729,] 0.0001489475 0.0001792484 4.352233e-05
[1730,] 0.0001466543 0.0002439138 6.120811e-05
[1731,] 0.0001427132 0.0002015101 4.710694e-05
[1732,] 0.0001468669 0.0002442852 6.141481e-05
[1733,] 0.0001705005 0.0002306678 6.266960e-05
[1734,] 0.0001506365 0.0002443652 6.332944e-05
[1735,] 0.0002407051 0.0001984261 7.665971e-05
[1736,] 0.0001864161 0.0001537179 4.873310e-05
[1737,] 0.0001707102 0.0002306089 6.266168e-05
[1738,] 0.0001477396 0.0002469975 6.258279e-05
[1739,] 0.0001566254 0.0001438528 3.616157e-05
[1740,] 0.0001514279 0.0002501670 6.533797e-05
[1741,] 0.0001574184 0.0002156295 5.785681e-05
[1742,] 0.0001562971 0.0002126308 5.649943e-05
[1743,] 0.0001525204 0.0001676600 4.153162e-05
[1744,] 0.0001546495 0.0001677330 4.206832e-05
[1745,] 0.0001431272 0.0001709610 3.956936e-05
[1746,] 0.0001521304 0.0001677033 4.140509e-05
[1747,] 0.0001431902 0.0001710163 3.959184e-05
[1748,] 0.0001978087 0.0001526090 5.135226e-05
[1749,] 0.0001945663 0.0001934536 6.108311e-05
[1750,] 0.0001508399 0.0001811102 4.572128e-05
[1751,] 0.0001858197 0.0002081836 6.138295e-05
[1752,] 0.0002442107 0.0001986568 7.777478e-05
[1753,] 0.0002079309 0.0001522915 5.389605e-05
[1754,] 0.0001609239 0.0001650130 4.344124e-05
[1755,] 0.0001519025 0.0001838713 4.705902e-05
[1756,] 0.0002523531 0.0001625508 6.730072e-05
[1757,] 0.0002075477 0.0001509991 5.322409e-05
[1758,] 0.0001546415 0.0002561054 6.874983e-05
[1759,] 0.0002831162 0.0001459598 6.432999e-05
[1760,] 0.0001426449 0.0001687369 3.905735e-05
[1761,] 0.0001987428 0.0001647844 5.047416e-05
[1762,] 0.0001540357 0.0002556186 6.829059e-05
[1763,] 0.0001537039 0.0001989337 5.016821e-05
[1764,] 0.0002522465 0.0001989075 8.039139e-05
[1765,] 0.0002505405 0.0001623576 6.664305e-05
[1766,] 0.0002117574 0.0001498438 5.380279e-05
[1767,] 0.0001704881 0.0002289281 6.223480e-05
[1768,] 0.0001745670 0.0002062782 5.817388e-05
[1769,] 0.0001745891 0.0002062848 5.817599e-05
[1770,] 0.0002245043 0.0001606321 6.222851e-05
[1771,] 0.0001545057 0.0001807385 4.694687e-05
[1772,] 0.0002106612 0.0001513037 5.417929e-05
[1773,] 0.0001434734 0.0001832470 4.264302e-05
[1774,] 0.0001747040 0.0002020391 5.708732e-05
[1775,] 0.0001570451 0.0001650228 4.239209e-05
[1776,] 0.0001919705 0.0002319765 6.870784e-05
[1777,] 0.0002001014 0.0002104272 6.406341e-05
[1778,] 0.0001571445 0.0001653244 4.266943e-05
[1779,] 0.0002445960 0.0001981549 7.842978e-05
[1780,] 0.0002491859 0.0001627468 6.685198e-05
[1781,] 0.0003650833 0.0001625283 8.887221e-05
[1782,] 0.0002404104 0.0002061628 7.595034e-05
[1783,] 0.0001435419 0.0001689323 3.926861e-05
[1784,] 0.0001613805 0.0001868134 5.116836e-05
[1785,] 0.0002427673 0.0001982073 7.814591e-05
[1786,] 0.0001892724 0.0002206882 6.521117e-05
[1787,] 0.0002408270 0.0001989122 7.614687e-05
[1788,] 0.0002416096 0.0001981465 7.750943e-05
[1789,] 0.0003525209 0.0001534950 8.256039e-05
[1790,] 0.0002266616 0.0001411744 5.305951e-05
[1791,] 0.0001558968 0.0001904178 5.065863e-05
[1792,] 0.0002569860 0.0001585099 6.782964e-05
[1793,] 0.0001444124 0.0001751549 4.089429e-05
[1794,] 0.0002472388 0.0001592838 6.578159e-05
[1795,] 0.0002677707 0.0001586160 7.078043e-05
[1796,] 0.0001578103 0.0001628112 4.274557e-05
[1797,] 0.0001367266 0.0001731657 3.809456e-05
[1798,] 0.0002500305 0.0001592128 6.648064e-05
[1799,] 0.0002593809 0.0001588971 6.875367e-05
[1800,] 0.0002610966 0.0001596917 6.980360e-05
[1801,] 0.0002714752 0.0001586589 7.173331e-05
[1802,] 0.0001511534 0.0002621860 6.858584e-05
[1803,] 0.0003830921 0.0001554445 9.006750e-05
[1804,] 0.0001673892 0.0002248731 6.516680e-05
[1805,] 0.0001558734 0.0002671010 7.257692e-05
[1806,] 0.0002820734 0.0001604562 7.606768e-05
[1807,] 0.0001885425 0.0002199421 6.486345e-05
[1808,] 0.0001545557 0.0001605631 4.104470e-05
[1809,] 0.0002527566 0.0001985110 8.106801e-05
[1810,] 0.0001997136 0.0002030900 6.205716e-05
[1811,] 0.0002554347 0.0001985556 8.178066e-05
[1812,] 0.0002714201 0.0001397967 6.269804e-05
[1813,] 0.0002559777 0.0001985801 8.190986e-05
[1814,] 0.0003699841 0.0002375555 1.164335e-04
[1815,] 0.0001702142 0.0001935270 5.293994e-05
[1816,] 0.0001721907 0.0001675691 4.599094e-05
[1817,] 0.0001727902 0.0001678634 4.617785e-05
[1818,] 0.0001744136 0.0001688823 4.676431e-05
[1819,] 0.0001293256 0.0003022196 6.606077e-05
[1820,] 0.0001711441 0.0001684152 4.599975e-05
[1821,] 0.0002239962 0.0001402110 5.196409e-05
[1822,] 0.0002438123 0.0004252180 1.335931e-04
[1823,] 0.0001553769 0.0002069823 5.466292e-05
[1824,] 0.0001464336 0.0001781408 4.275950e-05
[1825,] 0.0001440361 0.0001652549 3.874105e-05
[1826,] 0.0001620892 0.0001848133 5.169713e-05
[1827,] 0.0001372528 0.0002042033 4.679556e-05
[1828,] 0.0001812689 0.0001620829 4.771142e-05
[1829,] 0.0001753424 0.0002134658 6.005296e-05
[1830,] 0.0001622207 0.0001965124 5.253031e-05
[1831,] 0.0001392678 0.0001438954 3.277429e-05
[1832,] 0.0001767193 0.0001895377 5.619981e-05
[1833,] 0.0001458991 0.0001924660 4.827861e-05
[1834,] 0.0001873072 0.0001851529 6.047621e-05
[1835,] 0.0001242625 0.0001572476 3.233372e-05
[1836,] 0.0001580554 0.0001995461 5.238633e-05
[1837,] 0.0001789307 0.0001983411 5.743824e-05
[1838,] 0.0001456296 0.0001806710 4.279731e-05
[1839,] 0.0001570101 0.0002088761 5.537067e-05
[1840,] 0.0001782637 0.0002129109 5.949666e-05
[1841,] 0.0001331751 0.0001441774 3.138504e-05
[1842,] 0.0001935430 0.0001869647 6.328496e-05
[1843,] 0.0001455651 0.0001790859 4.238112e-05
[1844,] 0.0001729327 0.0001754286 5.036459e-05
[1845,] 0.0002091583 0.0001872807 6.883596e-05
[1846,] 0.0002288177 0.0001889143 7.643641e-05
[1847,] 0.0001383114 0.0001555118 3.510052e-05
[1848,] 0.0001584089 0.0001910876 5.050713e-05
[1849,] 0.0002154471 0.0002366900 9.212873e-05
[1850,] 0.0001554913 0.0004101602 1.023429e-04
[1851,] 0.0001410032 0.0002370049 5.166323e-05
[1852,] 0.0001395171 0.0002132960 4.649613e-05
[1853,] 0.0001383854 0.0001934403 4.227847e-05
[1854,] 0.0001390102 0.0001936222 4.245191e-05
[1855,] 0.0002076191 0.0002149650 7.957101e-05
[1856,] 0.0001556811 0.0003778747 9.665596e-05
[1857,] 0.0001573618 0.0007625444 2.023430e-04
[1858,] 0.0001326575 0.0001976018 4.199229e-05
[1859,] 0.0001600296 0.0002042725 5.322548e-05
[1860,] 0.0001597431 0.0001830403 4.625050e-05
[1861,] 0.0001447777 0.0001602491 3.767989e-05
[1862,] 0.0001653147 0.0001709269 4.573232e-05
[1863,] 0.0001649669 0.0001711313 4.572393e-05
[1864,] 0.0001425471 0.0001588985 3.694120e-05
[1865,] 0.0001654460 0.0001811147 4.892149e-05
[1866,] 0.0003241142 0.0002066144 1.158812e-04
[1867,] 0.0001427692 0.0004955435 1.159105e-04
[1868,] 0.0001357321 0.0002819757 6.447803e-05
[1869,] 0.0001346391 0.0001825944 4.010541e-05
[1870,] 0.0001255523 0.0001746820 3.580228e-05
[1871,] 0.0002517645 0.0003793073 1.923333e-04
[1872,] 0.0001535689 0.0001669872 4.373417e-05
[1873,] 0.0001269444 0.0001710393 3.508057e-05
[1874,] 0.0001262391 0.0001723724 3.599281e-05
[1875,] 0.0001438657 0.0001538017 3.678838e-05
[1876,] 0.0001465811 0.0001596841 3.916447e-05
[1877,] 0.0003756582 0.0001939186 1.834588e-04
[1878,] 0.0001249411 0.0001611355 3.218253e-05
[1879,] 0.0001623142 0.0001674225 4.653043e-05
[1880,] 0.0001686386 0.0001842083 5.035958e-05
[1881,] 0.0001845901 0.0001985353 6.155381e-05
[1882,] 0.0001686310 0.0001843515 5.038341e-05
[1883,] 0.0001688649 0.0001840976 5.039734e-05
[1884,] 0.0001687206 0.0001843278 5.040204e-05
[1885,] 0.0001686899 0.0001841316 5.035696e-05
[1886,] 0.0001687032 0.0001840298 5.034379e-05
[1887,] 0.0001243887 0.0001529832 3.116596e-05
[1888,] 0.0002578304 0.0003832962 2.190276e-04
[1889,] 0.0001264615 0.0001699476 3.552996e-05
[1890,] 0.0002500123 0.0003644433 1.773015e-04
[1891,] 0.0003336400 0.0002064787 1.045063e-04
[1892,] 0.0001855263 0.0001981130 6.174041e-05
[1893,] 0.0001185399 0.0001692330 3.218333e-05
[1894,] 0.0002651588 0.0003864357 2.487084e-04
[1895,] 0.0001681973 0.0001841978 5.024814e-05
[1896,] 0.0001218885 0.0002190990 4.243114e-05
[1897,] 0.0001683432 0.0001847736 5.041339e-05
[1898,] 0.0001682896 0.0001845993 5.035887e-05
[1899,] 0.0001685076 0.0001843132 5.034293e-05
[1900,] 0.0002615438 0.0003834477 2.322715e-04
[1901,] 0.0002505116 0.0003616073 1.767245e-04
[1902,] 0.0001669999 0.0002006521 5.448960e-05
[1903,] 0.0001814683 0.0001993328 6.078714e-05
[1904,] 0.0001352046 0.0001909905 4.191855e-05
[1905,] 0.0001837637 0.0001984113 6.124736e-05
[1906,] 0.0001325700 0.0001903432 4.103886e-05
[1907,] 0.0001214827 0.0001773690 3.427785e-05
[1908,] 0.0001617608 0.0001997524 5.190956e-05
[1909,] 0.0002501501 0.0003695296 1.814798e-04
[1910,] 0.0001681981 0.0001856534 5.062268e-05
[1911,] 0.0002209971 0.0002490658 9.711368e-05
[1912,] 0.0001351446 0.0001912413 4.194699e-05
[1913,] 0.0001682732 0.0001843288 5.029094e-05
[1914,] 0.0001175202 0.0001973756 3.697970e-05
[1915,] 0.0001248939 0.0001501857 3.064666e-05
[1916,] 0.0001241489 0.0001846558 3.619890e-05
```
