## Supplementary material for "Characterization of shared and ancestry-specific signals driving complex traits using multi-ancestry fine-mapping": s1_data.bim

```
1	chr1:229660524:T:C	0	229660524	C	T
1	chr1:229660719:G:A	0	229660719	A	G
1	chr1:229660777:G:A	0	229660777	A	G
1	chr1:229661172:C:A	0	229661172	A	C
1	chr1:229661293:A:C	0	229661293	C	A
1	chr1:229661892:G:C	0	229661892	C	G
1	chr1:229662663:C:T	0	229662663	T	C
1	chr1:229663127:C:T	0	229663127	T	C
1	chr1:229663467:T:C	0	229663467	C	T
1	chr1:229663891:T:C	0	229663891	C	T
1	chr1:229665078:T:C	0	229665078	C	T
1	chr1:229665353:G:C	0	229665353	C	G
1	chr1:229665600:TATG:T	0	229665600	T	TATG
1	chr1:229666804:T:C	0	229666804	C	T
1	chr1:229667249:C:T	0	229667249	T	C
1	chr1:229667907:C:T	0	229667907	T	C
1	chr1:229669145:T:C	0	229669145	C	T
1	chr1:229669146:G:A	0	229669146	A	G
1	chr1:229670915:C:A	0	229670915	A	C
1	chr1:229671262:C:T	0	229671262	T	C
1	chr1:229672745:T:C	0	229672745	C	T
1	chr1:229673660:T:A	0	229673660	A	T
1	chr1:229674039:G:A	0	229674039	A	G
1	chr1:229674151:TC:T	0	229674151	T	TC
1	chr1:229674156:A:G	0	229674156	G	A
1	chr1:229674513:A:G	0	229674513	G	A
1	chr1:229675059:A:G	0	229675059	G	A
1	chr1:229676023:G:C	0	229676023	C	G
1	chr1:229676093:A:C	0	229676093	C	A
1	chr1:229676190:C:G	0	229676190	G	C
1	chr1:229676239:TATC:T	0	229676239	T	TATC
1	chr1:229676242:C:T	0	229676242	T	C
1	chr1:229676513:G:A	0	229676513	A	G
1	chr1:229685136:C:T	0	229685136	T	C
1	chr1:229686475:G:T	0	229686475	T	G
1	chr1:229686532:C:T	0	229686532	T	C
1	chr1:229687432:G:A	0	229687432	A	G
1	chr1:229687651:A:G	0	229687651	G	A
1	chr1:229688219:G:A	0	229688219	A	G
1	chr1:229688925:G:T	0	229688925	T	G
1	chr1:229689231:C:T	0	229689231	T	C
1	chr1:229689304:T:G	0	229689304	G	T
1	chr1:229689963:C:G	0	229689963	G	C
1	chr1:229691471:A:C	0	229691471	C	A
1	chr1:229691553:T:G	0	229691553	G	T
1	chr1:229691636:G:T	0	229691636	T	G
1	chr1:229692543:G:T	0	229692543	T	G
1	chr1:229692816:C:T	0	229692816	T	C
1	chr1:229693111:G:A	0	229693111	A	G
1	chr1:229693152:A:AT	0	229693152	AT	A
1	chr1:229693387:A:C	0	229693387	C	A
1	chr1:229693557:T:C	0	229693557	C	T
1	chr1:229694393:A:C	0	229694393	C	A
1	chr1:229695012:T:C	0	229695012	C	T
1	chr1:229695856:T:C	0	229695856	C	T
1	chr1:229695857:G:A	0	229695857	A	G
1	chr1:229696063:G:A	0	229696063	A	G
1	chr1:229696414:C:T	0	229696414	T	C
1	chr1:229697209:G:A	0	229697209	A	G
1	chr1:229697323:G:A	0	229697323	A	G
1	chr1:229697474:A:G	0	229697474	G	A
1	chr1:229697513:T:C	0	229697513	C	T
1	chr1:229698554:C:T	0	229698554	T	C
1	chr1:229698787:T:C	0	229698787	C	T
1	chr1:229698975:A:G	0	229698975	G	A
1	chr1:229699666:T:C	0	229699666	C	T
1	chr1:229699984:T:G	0	229699984	G	T
1	chr1:229700419:A:G	0	229700419	G	A
1	chr1:229700466:T:C	0	229700466	C	T
1	chr1:229700507:C:T	0	229700507	T	C
1	chr1:229700691:G:A	0	229700691	A	G
1	chr1:229700785:T:C	0	229700785	C	T
1	chr1:229700832:G:A	0	229700832	A	G
1	chr1:229701516:G:A	0	229701516	A	G
1	chr1:229702329:C:T	0	229702329	T	C
1	chr1:229702348:C:T	0	229702348	T	C
1	chr1:229702658:T:C	0	229702658	C	T
1	chr1:229702712:A:G	0	229702712	G	A
1	chr1:229702823:A:C	0	229702823	C	A
1	chr1:229703171:C:T	0	229703171	T	C
1	chr1:229703209:A:G	0	229703209	G	A
1	chr1:229703839:A:G	0	229703839	G	A
1	chr1:229704379:T:A	0	229704379	A	T
1	chr1:229704386:A:G	0	229704386	G	A
1	chr1:229704678:A:G	0	229704678	G	A
1	chr1:229704756:GAATA:G	0	229704756	G	GAATA
1	chr1:229705174:A:C	0	229705174	C	A
1	chr1:229705392:C:T	0	229705392	T	C
1	chr1:229705685:A:G	0	229705685	G	A
1	chr1:229707292:A:T	0	229707292	T	A
1	chr1:229707625:G:A	0	229707625	A	G
1	chr1:229707670:G:A	0	229707670	A	G
1	chr1:229708047:T:TG	0	229708047	TG	T
1	chr1:229709434:C:T	0	229709434	T	C
1	chr1:229710052:T:C	0	229710052	C	T
1	chr1:229711959:A:G	0	229711959	G	A
1	chr1:229713190:A:G	0	229713190	G	A
1	chr1:229714909:C:T	0	229714909	T	C
1	chr1:229715385:A:T	0	229715385	T	A
1	chr1:229715664:G:T	0	229715664	T	G
1	chr1:229717564:C:T	0	229717564	T	C
1	chr1:229718776:G:T	0	229718776	T	G
1	chr1:229719243:G:A	0	229719243	A	G
1	chr1:229719374:T:A	0	229719374	A	T
1	chr1:229720064:T:C	0	229720064	C	T
1	chr1:229722520:A:G	0	229722520	G	A
1	chr1:229722875:T:G	0	229722875	G	T
1	chr1:229723953:G:A	0	229723953	A	G
1	chr1:229724195:G:A	0	229724195	A	G
1	chr1:229725698:AT:A	0	229725698	A	AT
1	chr1:229725739:G:A	0	229725739	A	G
1	chr1:229726565:G:A	0	229726565	A	G
1	chr1:229726829:G:A	0	229726829	A	G
1	chr1:229726863:A:G	0	229726863	G	A
1	chr1:229727260:G:A	0	229727260	A	G
1	chr1:229727933:C:A	0	229727933	A	C
1	chr1:229728476:C:T	0	229728476	T	C
1	chr1:229729488:A:G	0	229729488	G	A
1	chr1:229731127:C:G	0	229731127	G	C
1	chr1:229731720:C:T	0	229731720	T	C
1	chr1:229733922:A:G	0	229733922	G	A
1	chr1:229735541:A:C	0	229735541	C	A
1	chr1:229736551:T:C	0	229736551	C	T
1	chr1:229738925:A:G	0	229738925	G	A
1	chr1:229741976:TC:T	0	229741976	T	TC
1	chr1:229742722:A:G	0	229742722	G	A
1	chr1:229743012:T:C	0	229743012	C	T
1	chr1:229743760:G:A	0	229743760	A	G
1	chr1:229744142:T:A	0	229744142	A	T
1	chr1:229744501:T:TTC	0	229744501	TTC	T
1	chr1:229744894:T:C	0	229744894	C	T
1	chr1:229748697:T:C	0	229748697	C	T
1	chr1:229749270:T:C	0	229749270	C	T
1	chr1:229750651:A:C	0	229750651	C	A
1	chr1:229751565:A:G	0	229751565	G	A
1	chr1:229752162:G:T	0	229752162	T	G
1	chr1:229752179:G:T	0	229752179	T	G
1	chr1:229752343:G:T	0	229752343	T	G
1	chr1:229752590:C:A	0	229752590	A	C
1	chr1:229755956:G:A	0	229755956	A	G
1	chr1:229756748:T:C	0	229756748	C	T
1	chr1:229758448:G:A	0	229758448	A	G
1	chr1:229758484:C:T	0	229758484	T	C
1	chr1:229758677:AG:A	0	229758677	A	AG
1	chr1:229758909:G:A	0	229758909	A	G
1	chr1:229761494:G:A	0	229761494	A	G
1	chr1:229762223:C:T	0	229762223	T	C
1	chr1:229763477:C:G	0	229763477	G	C
1	chr1:229764343:T:C	0	229764343	C	T
1	chr1:229764748:G:T	0	229764748	T	G
1	chr1:229765198:T:C	0	229765198	C	T
1	chr1:229766124:T:C	0	229766124	C	T
1	chr1:229766465:T:C	0	229766465	C	T
1	chr1:229766757:C:G	0	229766757	G	C
1	chr1:229767247:G:A	0	229767247	A	G
1	chr1:229768077:TTTA:T	0	229768077	T	TTTA
1	chr1:229770790:T:C	0	229770790	C	T
1	chr1:229772483:C:A	0	229772483	A	C
1	chr1:229773023:C:G	0	229773023	G	C
1	chr1:229773199:T:C	0	229773199	C	T
1	chr1:229774531:T:C	0	229774531	C	T
1	chr1:229774664:G:A	0	229774664	A	G
1	chr1:229774990:G:A	0	229774990	A	G
1	chr1:229776041:T:C	0	229776041	C	T
1	chr1:229776429:A:G	0	229776429	G	A
1	chr1:229776635:T:C	0	229776635	C	T
1	chr1:229776648:C:T	0	229776648	T	C
1	chr1:229776922:T:C	0	229776922	C	T
1	chr1:229777353:G:A	0	229777353	A	G
1	chr1:229777416:G:A	0	229777416	A	G
1	chr1:229778379:G:A	0	229778379	A	G
1	chr1:229778821:T:C	0	229778821	C	T
1	chr1:229778852:G:A	0	229778852	A	G
1	chr1:229780913:T:C	0	229780913	C	T
1	chr1:229780935:G:A	0	229780935	A	G
1	chr1:229781323:C:T	0	229781323	T	C
1	chr1:229781593:C:T	0	229781593	T	C
1	chr1:229781721:T:C	0	229781721	C	T
1	chr1:229781725:C:T	0	229781725	T	C
1	chr1:229781929:C:T	0	229781929	T	C
1	chr1:229781931:A:G	0	229781931	G	A
1	chr1:229782199:G:C	0	229782199	C	G
1	chr1:229782202:A:T	0	229782202	T	A
1	chr1:229782254:G:A	0	229782254	A	G
1	chr1:229782392:C:T	0	229782392	T	C
1	chr1:229782393:A:G	0	229782393	G	A
1	chr1:229782428:G:T	0	229782428	T	G
1	chr1:229782481:G:A	0	229782481	A	G
1	chr1:229782521:G:A	0	229782521	A	G
1	chr1:229782550:A:G	0	229782550	G	A
1	chr1:229783209:G:T	0	229783209	T	G
1	chr1:229783401:G:C	0	229783401	C	G
1	chr1:229783411:T:C	0	229783411	C	T
1	chr1:229783457:C:T	0	229783457	T	C
1	chr1:229783506:A:G	0	229783506	G	A
1	chr1:229784168:T:G	0	229784168	G	T
1	chr1:229784279:A:G	0	229784279	G	A
1	chr1:229784468:A:G	0	229784468	G	A
1	chr1:229784784:T:TA	0	229784784	TA	T
1	chr1:229784800:C:T	0	229784800	T	C
1	chr1:229784841:A:G	0	229784841	G	A
1	chr1:229785166:C:G	0	229785166	G	C
1	chr1:229785409:C:A	0	229785409	A	C
1	chr1:229785517:T:C	0	229785517	C	T
1	chr1:229786086:C:T	0	229786086	T	C
1	chr1:229786180:T:C	0	229786180	C	T
1	chr1:229786621:G:A	0	229786621	A	G
1	chr1:229786850:CCTT:C	0	229786850	C	CCTT
1	chr1:229787646:C:A	0	229787646	A	C
1	chr1:229787731:A:G	0	229787731	G	A
1	chr1:229788750:T:G	0	229788750	G	T
1	chr1:229789025:T:C	0	229789025	C	T
1	chr1:229789304:C:T	0	229789304	T	C
1	chr1:229789343:T:C	0	229789343	C	T
1	chr1:229789460:G:A	0	229789460	A	G
1	chr1:229790217:A:C	0	229790217	C	A
1	chr1:229790341:TAG:T	0	229790341	T	TAG
1	chr1:229790345:G:C	0	229790345	C	G
1	chr1:229790376:A:G	0	229790376	G	A
1	chr1:229791098:G:A	0	229791098	A	G
1	chr1:229791475:T:C	0	229791475	C	T
1	chr1:229791686:T:A	0	229791686	A	T
1	chr1:229792051:T:C	0	229792051	C	T
1	chr1:229792409:G:A	0	229792409	A	G
1	chr1:229793043:A:G	0	229793043	G	A
1	chr1:229793551:A:G	0	229793551	G	A
1	chr1:229795031:T:C	0	229795031	C	T
1	chr1:229796015:A:G	0	229796015	G	A
1	chr1:229796794:G:A	0	229796794	A	G
1	chr1:229797291:G:A	0	229797291	A	G
1	chr1:229797508:T:A	0	229797508	A	T
1	chr1:229797714:G:A	0	229797714	A	G
1	chr1:229798365:C:T	0	229798365	T	C
1	chr1:229798984:G:A	0	229798984	A	G
1	chr1:229799009:C:T	0	229799009	T	C
1	chr1:229799055:G:A	0	229799055	A	G
1	chr1:229799091:A:T	0	229799091	T	A
1	chr1:229799545:C:A	0	229799545	A	C
1	chr1:229799734:A:G	0	229799734	G	A
1	chr1:229799806:A:G	0	229799806	G	A
1	chr1:229799875:C:T	0	229799875	T	C
1	chr1:229799880:T:G	0	229799880	G	T
1	chr1:229799930:A:G	0	229799930	G	A
1	chr1:229799959:A:G	0	229799959	G	A
1	chr1:229800471:C:T	0	229800471	T	C
1	chr1:229800820:A:G	0	229800820	G	A
1	chr1:229800892:C:T	0	229800892	T	C
1	chr1:229801046:G:C	0	229801046	C	G
1	chr1:229802017:CG:C	0	229802017	C	CG
1	chr1:229802022:G:C	0	229802022	C	G
1	chr1:229802092:A:C	0	229802092	C	A
1	chr1:229802117:A:G	0	229802117	G	A
1	chr1:229803245:C:A	0	229803245	A	C
1	chr1:229804234:T:A	0	229804234	A	T
1	chr1:229809299:A:G	0	229809299	G	A
1	chr1:229809808:A:G	0	229809808	G	A
1	chr1:229811586:A:G	0	229811586	G	A
1	chr1:229813863:C:T	0	229813863	T	C
1	chr1:229815275:T:C	0	229815275	C	T
1	chr1:229818027:T:A	0	229818027	A	T
1	chr1:229819566:A:C	0	229819566	C	A
1	chr1:229819622:A:G	0	229819622	G	A
1	chr1:229819654:C:G	0	229819654	G	C
1	chr1:229820733:C:T	0	229820733	T	C
1	chr1:229821076:G:A	0	229821076	A	G
1	chr1:229821244:G:A	0	229821244	A	G
1	chr1:229821675:C:G	0	229821675	G	C
1	chr1:229822122:T:G	0	229822122	G	T
1	chr1:229822465:T:A	0	229822465	A	T
1	chr1:229822774:C:T	0	229822774	T	C
1	chr1:229823174:C:T	0	229823174	T	C
1	chr1:229824593:C:T	0	229824593	T	C
1	chr1:229824748:AG:A	0	229824748	A	AG
1	chr1:229825579:T:C	0	229825579	C	T
1	chr1:229826398:A:G	0	229826398	G	A
1	chr1:229826669:A:C	0	229826669	C	A
1	chr1:229828431:AAAT:A	0	229828431	A	AAAT
1	chr1:229828436:CCT:C	0	229828436	C	CCT
1	chr1:229828872:TTC:T	0	229828872	T	TTC
1	chr1:229829344:A:AC	0	229829344	AC	A
1	chr1:229829482:T:A	0	229829482	A	T
1	chr1:229830370:C:T	0	229830370	T	C
1	chr1:229830384:T:G	0	229830384	G	T
1	chr1:229835350:G:C	0	229835350	C	G
1	chr1:229838601:A:G	0	229838601	G	A
1	chr1:229839214:A:G	0	229839214	G	A
1	chr1:229839710:G:A	0	229839710	A	G
1	chr1:229839912:C:G	0	229839912	G	C
1	chr1:229840304:C:T	0	229840304	T	C
1	chr1:229840647:G:A	0	229840647	A	G
1	chr1:229841204:G:C	0	229841204	C	G
1	chr1:229841665:GT:G	0	229841665	G	GT
1	chr1:229841861:A:C	0	229841861	C	A
1	chr1:229842961:A:G	0	229842961	G	A
1	chr1:229844494:C:T	0	229844494	T	C
1	chr1:229844863:G:T	0	229844863	T	G
1	chr1:229845876:G:T	0	229845876	T	G
1	chr1:229846432:G:A	0	229846432	A	G
1	chr1:229848159:A:G	0	229848159	G	A
1	chr1:229848600:A:G	0	229848600	G	A
1	chr1:229849166:A:G	0	229849166	G	A
1	chr1:229849229:AT:A	0	229849229	A	AT
1	chr1:229849629:G:A	0	229849629	A	G
1	chr1:229849648:G:A	0	229849648	A	G
1	chr1:229849914:A:G	0	229849914	G	A
1	chr1:229850063:G:T	0	229850063	T	G
1	chr1:229850819:T:C	0	229850819	C	T
1	chr1:229850834:G:A	0	229850834	A	G
1	chr1:229851042:A:G	0	229851042	G	A
1	chr1:229851263:C:A	0	229851263	A	C
1	chr1:229851392:C:T	0	229851392	T	C
1	chr1:229854248:A:G	0	229854248	G	A
1	chr1:229855473:A:ATG	0	229855473	ATG	A
1	chr1:229856020:T:C	0	229856020	C	T
1	chr1:229858250:C:T	0	229858250	T	C
1	chr1:229860161:C:T	0	229860161	T	C
1	chr1:229860209:G:A	0	229860209	A	G
1	chr1:229861007:C:T	0	229861007	T	C
1	chr1:229862211:C:T	0	229862211	T	C
1	chr1:229863567:C:T	0	229863567	T	C
1	chr1:229863762:G:A	0	229863762	A	G
1	chr1:229864678:G:A	0	229864678	A	G
1	chr1:229867775:C:T	0	229867775	T	C
1	chr1:229867813:C:T	0	229867813	T	C
1	chr1:229869502:G:A	0	229869502	A	G
1	chr1:229870659:T:G	0	229870659	G	T
1	chr1:229873176:C:T	0	229873176	T	C
1	chr1:229874808:G:A	0	229874808	A	G
1	chr1:229875117:T:A	0	229875117	A	T
1	chr1:229877162:A:G	0	229877162	G	A
1	chr1:229877599:C:T	0	229877599	T	C
1	chr1:229877737:A:T	0	229877737	T	A
1	chr1:229878191:G:A	0	229878191	A	G
1	chr1:229879180:T:C	0	229879180	C	T
1	chr1:229880038:C:G	0	229880038	G	C
1	chr1:229880608:A:G	0	229880608	G	A
1	chr1:229881528:G:A	0	229881528	A	G
1	chr1:229882726:A:G	0	229882726	G	A
1	chr1:229886984:A:G	0	229886984	G	A
1	chr1:229887320:T:TG	0	229887320	TG	T
1	chr1:229889427:A:G	0	229889427	G	A
1	chr1:229890022:C:T	0	229890022	T	C
1	chr1:229890601:A:C	0	229890601	C	A
1	chr1:229893489:A:C	0	229893489	C	A
1	chr1:229901671:A:G	0	229901671	G	A
1	chr1:229901839:T:A	0	229901839	A	T
1	chr1:229910769:T:C	0	229910769	C	T
1	chr1:229911047:T:C	0	229911047	C	T
1	chr1:229915310:G:T	0	229915310	T	G
1	chr1:229918150:C:T	0	229918150	T	C
1	chr1:229918250:A:C	0	229918250	C	A
1	chr1:229918501:C:CT	0	229918501	CT	C
1	chr1:229919477:C:T	0	229919477	T	C
1	chr1:229921034:A:C	0	229921034	C	A
1	chr1:229922052:A:T	0	229922052	T	A
1	chr1:229922705:G:A	0	229922705	A	G
1	chr1:229923918:G:A	0	229923918	A	G
1	chr1:229927196:C:G	0	229927196	G	C
1	chr1:229927677:C:A	0	229927677	A	C
1	chr1:229927933:T:C	0	229927933	C	T
1	chr1:229929332:T:C	0	229929332	C	T
1	chr1:229930969:A:C	0	229930969	C	A
1	chr1:229935242:T:C	0	229935242	C	T
1	chr1:229939068:C:T	0	229939068	T	C
1	chr1:229940023:C:T	0	229940023	T	C
1	chr1:229940043:G:A	0	229940043	A	G
1	chr1:229941299:A:G	0	229941299	G	A
1	chr1:229941585:A:G	0	229941585	G	A
1	chr1:229942058:T:C	0	229942058	C	T
1	chr1:229942348:T:G	0	229942348	G	T
1	chr1:229943053:G:T	0	229943053	T	G
1	chr1:229943071:C:T	0	229943071	T	C
1	chr1:229945237:T:A	0	229945237	A	T
1	chr1:229945551:C:T	0	229945551	T	C
1	chr1:229946057:A:G	0	229946057	G	A
1	chr1:229946614:G:A	0	229946614	A	G
1	chr1:229946805:A:G	0	229946805	G	A
1	chr1:229948898:A:G	0	229948898	G	A
1	chr1:229949044:C:A	0	229949044	A	C
1	chr1:229949410:A:G	0	229949410	G	A
1	chr1:229949517:CT:C	0	229949517	C	CT
1	chr1:229950870:C:T	0	229950870	T	C
1	chr1:229951114:C:T	0	229951114	T	C
1	chr1:229952109:G:A	0	229952109	A	G
1	chr1:229952929:A:G	0	229952929	G	A
1	chr1:229954305:G:C	0	229954305	C	G
1	chr1:229954633:A:T	0	229954633	T	A
1	chr1:229955082:T:G	0	229955082	G	T
1	chr1:229955373:T:C	0	229955373	C	T
1	chr1:229956923:T:C	0	229956923	C	T
1	chr1:229957806:A:G	0	229957806	G	A
1	chr1:229957856:C:T	0	229957856	T	C
1	chr1:229958487:G:A	0	229958487	A	G
1	chr1:229959512:T:G	0	229959512	G	T
1	chr1:229959826:G:A	0	229959826	A	G
1	chr1:229959867:T:C	0	229959867	C	T
1	chr1:229960374:T:C	0	229960374	C	T
1	chr1:229960591:T:A	0	229960591	A	T
1	chr1:229960851:A:G	0	229960851	G	A
1	chr1:229961621:A:G	0	229961621	G	A
1	chr1:229962136:C:G	0	229962136	G	C
1	chr1:229963436:G:A	0	229963436	A	G
1	chr1:229965089:A:T	0	229965089	T	A
1	chr1:229968410:G:A	0	229968410	A	G
1	chr1:229968420:G:T	0	229968420	T	G
1	chr1:229968648:G:A	0	229968648	A	G
1	chr1:229970382:C:T	0	229970382	T	C
1	chr1:229971923:C:G	0	229971923	G	C
1	chr1:229971931:C:T	0	229971931	T	C
1	chr1:229975399:A:G	0	229975399	G	A
1	chr1:229976458:A:G	0	229976458	G	A
1	chr1:229977396:T:C	0	229977396	C	T
1	chr1:229977479:T:C	0	229977479	C	T
1	chr1:229978456:C:A	0	229978456	A	C
1	chr1:229985945:C:A	0	229985945	A	C
1	chr1:229986307:T:C	0	229986307	C	T
1	chr1:229986386:A:G	0	229986386	G	A
1	chr1:229990437:T:C	0	229990437	C	T
1	chr1:229990983:A:G	0	229990983	G	A
1	chr1:229991115:G:C	0	229991115	C	G
1	chr1:229991848:C:T	0	229991848	T	C
1	chr1:229991890:A:G	0	229991890	G	A
1	chr1:229994733:A:G	0	229994733	G	A
1	chr1:229994924:C:T	0	229994924	T	C
1	chr1:229994965:T:C	0	229994965	C	T
1	chr1:229995633:A:G	0	229995633	G	A
1	chr1:229995836:A:G	0	229995836	G	A
1	chr1:229996750:G:A	0	229996750	A	G
1	chr1:229998321:A:G	0	229998321	G	A
1	chr1:229998403:G:A	0	229998403	A	G
1	chr1:229998985:A:G	0	229998985	G	A
1	chr1:229999079:C:T	0	229999079	T	C
1	chr1:229999173:G:A	0	229999173	A	G
1	chr1:230000046:T:C	0	230000046	C	T
1	chr1:230000094:G:A	0	230000094	A	G
1	chr1:230000152:T:C	0	230000152	C	T
1	chr1:230000403:T:C	0	230000403	C	T
1	chr1:230000666:C:T	0	230000666	T	C
1	chr1:230001239:T:C	0	230001239	C	T
1	chr1:230001368:T:C	0	230001368	C	T
1	chr1:230001393:C:T	0	230001393	T	C
1	chr1:230001574:T:C	0	230001574	C	T
1	chr1:230001771:A:G	0	230001771	G	A
1	chr1:230001959:G:A	0	230001959	A	G
1	chr1:230002038:T:C	0	230002038	C	T
1	chr1:230002561:G:A	0	230002561	A	G
1	chr1:230002757:C:T	0	230002757	T	C
1	chr1:230002775:A:G	0	230002775	G	A
1	chr1:230002779:T:C	0	230002779	C	T
1	chr1:230002807:T:C	0	230002807	C	T
1	chr1:230002857:GCCAATTGCATCTCCGGC:G	0	230002857	G	GCCAATTGCATCTCCGGC
1	chr1:230003101:G:A	0	230003101	A	G
1	chr1:230003117:C:T	0	230003117	T	C
1	chr1:230003308:T:C	0	230003308	C	T
1	chr1:230003399:G:A	0	230003399	A	G
1	chr1:230003525:GAAC:G	0	230003525	G	GAAC
1	chr1:230004276:C:A	0	230004276	A	C
1	chr1:230004661:T:C	0	230004661	C	T
1	chr1:230005371:G:T	0	230005371	T	G
1	chr1:230005706:C:A	0	230005706	A	C
1	chr1:230006130:TC:T	0	230006130	T	TC
1	chr1:230006137:A:G	0	230006137	G	A
1	chr1:230006631:A:T	0	230006631	T	A
1	chr1:230006879:T:C	0	230006879	C	T
1	chr1:230007477:T:C	0	230007477	C	T
1	chr1:230007764:G:A	0	230007764	A	G
1	chr1:230007900:A:G	0	230007900	G	A
1	chr1:230008089:C:T	0	230008089	T	C
1	chr1:230008223:T:C	0	230008223	C	T
1	chr1:230009885:G:A	0	230009885	A	G
1	chr1:230009928:A:G	0	230009928	G	A
1	chr1:230009941:A:G	0	230009941	G	A
1	chr1:230010392:T:C	0	230010392	C	T
1	chr1:230010720:C:A	0	230010720	A	C
1	chr1:230010747:T:C	0	230010747	C	T
1	chr1:230011856:A:T	0	230011856	T	A
1	chr1:230012810:T:C	0	230012810	C	T
1	chr1:230013661:T:A	0	230013661	A	T
1	chr1:230014369:A:G	0	230014369	G	A
1	chr1:230015151:C:T	0	230015151	T	C
1	chr1:230015246:A:G	0	230015246	G	A
1	chr1:230016136:G:T	0	230016136	T	G
1	chr1:230016137:C:T	0	230016137	T	C
1	chr1:230016492:C:A	0	230016492	A	C
1	chr1:230016971:C:A	0	230016971	A	C
1	chr1:230017159:G:A	0	230017159	A	G
1	chr1:230017295:C:T	0	230017295	T	C
1	chr1:230017688:A:T	0	230017688	T	A
1	chr1:230019312:T:A	0	230019312	A	T
1	chr1:230020314:A:G	0	230020314	G	A
1	chr1:230020425:A:C	0	230020425	C	A
1	chr1:230020435:G:A	0	230020435	A	G
1	chr1:230022059:T:C	0	230022059	C	T
1	chr1:230022594:C:G	0	230022594	G	C
1	chr1:230022987:C:T	0	230022987	T	C
1	chr1:230023318:C:T	0	230023318	T	C
1	chr1:230023739:A:T	0	230023739	T	A
1	chr1:230024673:A:G	0	230024673	G	A
1	chr1:230025820:T:C	0	230025820	C	T
1	chr1:230026020:A:G	0	230026020	G	A
1	chr1:230026246:C:T	0	230026246	T	C
1	chr1:230026722:A:G	0	230026722	G	A
1	chr1:230027177:C:T	0	230027177	T	C
1	chr1:230027364:A:T	0	230027364	T	A
1	chr1:230027626:T:A	0	230027626	A	T
1	chr1:230027885:C:T	0	230027885	T	C
1	chr1:230028302:T:C	0	230028302	C	T
1	chr1:230028410:C:A	0	230028410	A	C
1	chr1:230029253:T:C	0	230029253	C	T
1	chr1:230030467:T:C	0	230030467	C	T
1	chr1:230032085:A:G	0	230032085	G	A
1	chr1:230033216:G:A	0	230033216	A	G
1	chr1:230035845:A:G	0	230035845	G	A
1	chr1:230036582:G:A	0	230036582	A	G
1	chr1:230037097:T:C	0	230037097	C	T
1	chr1:230042968:A:G	0	230042968	G	A
1	chr1:230043347:T:C	0	230043347	C	T
1	chr1:230043374:AG:A	0	230043374	A	AG
1	chr1:230043507:A:G	0	230043507	G	A
1	chr1:230043604:T:C	0	230043604	C	T
1	chr1:230043693:G:C	0	230043693	C	G
1	chr1:230044284:T:C	0	230044284	C	T
1	chr1:230044343:A:G	0	230044343	G	A
1	chr1:230044700:G:A	0	230044700	A	G
1	chr1:230045147:A:G	0	230045147	G	A
1	chr1:230045172:A:G	0	230045172	G	A
1	chr1:230045403:G:A	0	230045403	A	G
1	chr1:230046201:C:G	0	230046201	G	C
1	chr1:230046306:T:G	0	230046306	G	T
1	chr1:230046346:C:T	0	230046346	T	C
1	chr1:230047163:G:A	0	230047163	A	G
1	chr1:230047452:G:C	0	230047452	C	G
1	chr1:230049595:A:G	0	230049595	G	A
1	chr1:230049767:A:G	0	230049767	G	A
1	chr1:230050264:A:G	0	230050264	G	A
1	chr1:230050432:C:T	0	230050432	T	C
1	chr1:230050565:A:AAG	0	230050565	AAG	A
1	chr1:230050901:A:T	0	230050901	T	A
1	chr1:230050960:T:C	0	230050960	C	T
1	chr1:230050967:T:C	0	230050967	C	T
1	chr1:230051031:C:T	0	230051031	T	C
1	chr1:230051097:T:C	0	230051097	C	T
1	chr1:230051392:C:G	0	230051392	G	C
1	chr1:230051779:T:G	0	230051779	G	T
1	chr1:230051830:T:C	0	230051830	C	T
1	chr1:230052198:A:G	0	230052198	G	A
1	chr1:230052671:C:T	0	230052671	T	C
1	chr1:230053001:G:A	0	230053001	A	G
1	chr1:230053014:C:T	0	230053014	T	C
1	chr1:230053555:G:A	0	230053555	A	G
1	chr1:230053764:C:T	0	230053764	T	C
1	chr1:230054545:C:T	0	230054545	T	C
1	chr1:230055271:A:G	0	230055271	G	A
1	chr1:230056348:C:T	0	230056348	T	C
1	chr1:230056502:C:T	0	230056502	T	C
1	chr1:230057101:T:C	0	230057101	C	T
1	chr1:230059966:C:T	0	230059966	T	C
1	chr1:230060356:T:C	0	230060356	C	T
1	chr1:230060418:C:T	0	230060418	T	C
1	chr1:230060595:T:C	0	230060595	C	T
1	chr1:230061308:T:C	0	230061308	C	T
1	chr1:230061938:T:A	0	230061938	A	T
1	chr1:230063514:A:G	0	230063514	G	A
1	chr1:230063651:C:T	0	230063651	T	C
1	chr1:230065181:C:A	0	230065181	A	C
1	chr1:230066281:C:T	0	230066281	T	C
1	chr1:230067172:C:T	0	230067172	T	C
1	chr1:230067546:C:G	0	230067546	G	C
1	chr1:230070949:A:G	0	230070949	G	A
1	chr1:230071144:G:A	0	230071144	A	G
1	chr1:230071216:C:T	0	230071216	T	C
1	chr1:230071547:G:T	0	230071547	T	G
1	chr1:230071715:A:G	0	230071715	G	A
1	chr1:230071728:A:G	0	230071728	G	A
1	chr1:230072625:G:A	0	230072625	A	G
1	chr1:230072750:G:A	0	230072750	A	G
1	chr1:230073105:G:A	0	230073105	A	G
1	chr1:230073566:G:A	0	230073566	A	G
1	chr1:230074043:T:C	0	230074043	C	T
1	chr1:230074211:C:G	0	230074211	G	C
1	chr1:230074329:T:C	0	230074329	C	T
1	chr1:230074618:A:T	0	230074618	T	A
1	chr1:230075496:G:T	0	230075496	T	G
1	chr1:230075498:C:T	0	230075498	T	C
1	chr1:230075651:G:A	0	230075651	A	G
1	chr1:230075685:G:A	0	230075685	A	G
1	chr1:230075726:C:T	0	230075726	T	C
1	chr1:230076047:A:G	0	230076047	G	A
1	chr1:230076569:A:C	0	230076569	C	A
1	chr1:230076737:C:T	0	230076737	T	C
1	chr1:230076834:G:A	0	230076834	A	G
1	chr1:230078561:G:A	0	230078561	A	G
1	chr1:230082041:G:A	0	230082041	A	G
1	chr1:230082052:A:G	0	230082052	G	A
1	chr1:230082725:G:A	0	230082725	A	G
1	chr1:230083723:A:G	0	230083723	G	A
1	chr1:230083950:G:A	0	230083950	A	G
1	chr1:230084564:G:A	0	230084564	A	G
1	chr1:230085658:C:T	0	230085658	T	C
1	chr1:230087115:C:T	0	230087115	T	C
1	chr1:230087494:A:T	0	230087494	T	A
1	chr1:230087672:C:T	0	230087672	T	C
1	chr1:230088620:C:G	0	230088620	G	C
1	chr1:230088787:T:C	0	230088787	C	T
1	chr1:230090999:A:T	0	230090999	T	A
1	chr1:230091082:T:TC	0	230091082	TC	T
1	chr1:230091353:T:C	0	230091353	C	T
1	chr1:230092945:G:A	0	230092945	A	G
1	chr1:230093233:G:T	0	230093233	T	G
1	chr1:230093410:GT:G	0	230093410	G	GT
1	chr1:230094422:C:G	0	230094422	G	C
1	chr1:230094625:T:C	0	230094625	C	T
1	chr1:230095012:A:G	0	230095012	G	A
1	chr1:230095509:C:T	0	230095509	T	C
1	chr1:230095799:T:C	0	230095799	C	T
1	chr1:230095889:G:A	0	230095889	A	G
1	chr1:230096035:A:G	0	230096035	G	A
1	chr1:230096333:A:G	0	230096333	G	A
1	chr1:230096494:T:A	0	230096494	A	T
1	chr1:230097043:G:A	0	230097043	A	G
1	chr1:230097267:A:T	0	230097267	T	A
1	chr1:230098117:G:C	0	230098117	C	G
1	chr1:230099014:G:A	0	230099014	A	G
1	chr1:230099285:G:A	0	230099285	A	G
1	chr1:230100264:C:T	0	230100264	T	C
1	chr1:230100654:C:T	0	230100654	T	C
1	chr1:230100758:G:A	0	230100758	A	G
1	chr1:230100864:AATATAC:A	0	230100864	A	AATATAC
1	chr1:230101395:C:T	0	230101395	T	C
1	chr1:230101420:C:T	0	230101420	T	C
1	chr1:230101429:G:A	0	230101429	A	G
1	chr1:230101535:C:T	0	230101535	T	C
1	chr1:230101630:C:G	0	230101630	G	C
1	chr1:230101793:T:A	0	230101793	A	T
1	chr1:230102760:A:G	0	230102760	G	A
1	chr1:230102822:T:C	0	230102822	C	T
1	chr1:230103074:C:T	0	230103074	T	C
1	chr1:230103510:A:G	0	230103510	G	A
1	chr1:230103512:T:C	0	230103512	C	T
1	chr1:230103881:C:T	0	230103881	T	C
1	chr1:230104703:T:A	0	230104703	A	T
1	chr1:230104722:G:A	0	230104722	A	G
1	chr1:230105008:C:T	0	230105008	T	C
1	chr1:230105367:G:C	0	230105367	C	G
1	chr1:230105377:A:C	0	230105377	C	A
1	chr1:230105653:G:A	0	230105653	A	G
1	chr1:230105709:G:A	0	230105709	A	G
1	chr1:230106092:T:C	0	230106092	C	T
1	chr1:230106230:G:C	0	230106230	C	G
1	chr1:230106648:A:G	0	230106648	G	A
1	chr1:230106780:C:CTG	0	230106780	CTG	C
1	chr1:230107071:C:T	0	230107071	T	C
1	chr1:230107215:C:T	0	230107215	T	C
1	chr1:230107359:G:T	0	230107359	T	G
1	chr1:230108136:C:G	0	230108136	G	C
1	chr1:230108590:G:C	0	230108590	C	G
1	chr1:230108711:A:G	0	230108711	G	A
1	chr1:230108944:GT:G	0	230108944	G	GT
1	chr1:230109122:C:T	0	230109122	T	C
1	chr1:230109453:T:C	0	230109453	C	T
1	chr1:230109554:G:A	0	230109554	A	G
1	chr1:230109689:G:A	0	230109689	A	G
1	chr1:230110153:T:C	0	230110153	C	T
1	chr1:230110707:C:T	0	230110707	T	C
1	chr1:230111059:T:C	0	230111059	C	T
1	chr1:230111246:TACTAATTTGTGCACACGTGCAC:T	0	230111246	T	TACTAATTTGTGCACACGTGCAC
1	chr1:230111376:G:A	0	230111376	A	G
1	chr1:230111622:G:A	0	230111622	A	G
1	chr1:230111817:A:G	0	230111817	G	A
1	chr1:230112519:G:A	0	230112519	A	G
1	chr1:230112992:G:A	0	230112992	A	G
1	chr1:230114435:T:C	0	230114435	C	T
1	chr1:230114443:C:T	0	230114443	T	C
1	chr1:230114550:T:C	0	230114550	C	T
1	chr1:230115760:G:A	0	230115760	A	G
1	chr1:230116076:G:A	0	230116076	A	G
1	chr1:230117287:C:T	0	230117287	T	C
1	chr1:230117500:C:T	0	230117500	T	C
1	chr1:230117553:T:A	0	230117553	A	T
1	chr1:230117631:C:A	0	230117631	A	C
1	chr1:230117659:G:A	0	230117659	A	G
1	chr1:230118971:C:T	0	230118971	T	C
1	chr1:230119883:C:T	0	230119883	T	C
1	chr1:230120037:C:T	0	230120037	T	C
1	chr1:230120112:C:T	0	230120112	T	C
1	chr1:230120351:A:G	0	230120351	G	A
1	chr1:230120352:T:TCCTG	0	230120352	TCCTG	T
1	chr1:230120536:C:T	0	230120536	T	C
1	chr1:230121728:C:T	0	230121728	T	C
1	chr1:230122171:C:T	0	230122171	T	C
1	chr1:230123971:G:A	0	230123971	A	G
1	chr1:230124853:T:TCA	0	230124853	TCA	T
1	chr1:230124855:TGAG:T	0	230124855	T	TGAG
1	chr1:230125063:T:G	0	230125063	G	T
1	chr1:230126182:T:G	0	230126182	G	T
1	chr1:230127626:G:A	0	230127626	A	G
1	chr1:230127721:C:T	0	230127721	T	C
1	chr1:230127740:ATCC:A	0	230127740	A	ATCC
1	chr1:230127858:A:T	0	230127858	T	A
1	chr1:230127990:T:C	0	230127990	C	T
1	chr1:230128009:CTGAA:C	0	230128009	C	CTGAA
1	chr1:230128088:A:G	0	230128088	G	A
1	chr1:230128159:T:C	0	230128159	C	T
1	chr1:230128212:G:A	0	230128212	A	G
1	chr1:230128315:T:C	0	230128315	C	T
1	chr1:230128872:G:A	0	230128872	A	G
1	chr1:230129001:G:A	0	230129001	A	G
1	chr1:230129595:T:C	0	230129595	C	T
1	chr1:230130712:A:T	0	230130712	T	A
1	chr1:230131476:A:C	0	230131476	C	A
1	chr1:230131477:T:C	0	230131477	C	T
1	chr1:230131943:G:A	0	230131943	A	G
1	chr1:230133942:TTATG:T	0	230133942	T	TTATG
1	chr1:230133973:C:G	0	230133973	G	C
1	chr1:230134202:G:A	0	230134202	A	G
1	chr1:230134646:A:G	0	230134646	G	A
1	chr1:230134829:C:T	0	230134829	T	C
1	chr1:230135120:TA:T	0	230135120	T	TA
1	chr1:230135383:G:A	0	230135383	A	G
1	chr1:230135508:C:T	0	230135508	T	C
1	chr1:230135694:G:A	0	230135694	A	G
1	chr1:230135820:G:A	0	230135820	A	G
1	chr1:230135869:T:C	0	230135869	C	T
1	chr1:230135931:G:A	0	230135931	A	G
1	chr1:230135941:C:T	0	230135941	T	C
1	chr1:230136316:T:C	0	230136316	C	T
1	chr1:230136548:G:A	0	230136548	A	G
1	chr1:230136633:G:A	0	230136633	A	G
1	chr1:230136877:G:A	0	230136877	A	G
1	chr1:230136943:G:C	0	230136943	C	G
1	chr1:230137118:G:C	0	230137118	C	G
1	chr1:230137128:A:T	0	230137128	T	A
1	chr1:230137178:C:T	0	230137178	T	C
1	chr1:230137466:T:A	0	230137466	A	T
1	chr1:230137681:G:C	0	230137681	C	G
1	chr1:230138119:T:C	0	230138119	C	T
1	chr1:230138299:C:T	0	230138299	T	C
1	chr1:230138422:G:A	0	230138422	A	G
1	chr1:230138649:G:A	0	230138649	A	G
1	chr1:230138737:T:C	0	230138737	C	T
1	chr1:230139060:T:C	0	230139060	C	T
1	chr1:230139642:G:A	0	230139642	A	G
1	chr1:230139929:T:A	0	230139929	A	T
1	chr1:230139930:C:T	0	230139930	T	C
1	chr1:230140169:C:T	0	230140169	T	C
1	chr1:230140443:G:A	0	230140443	A	G
1	chr1:230141368:A:G	0	230141368	G	A
1	chr1:230141833:T:G	0	230141833	G	T
1	chr1:230142544:C:G	0	230142544	G	C
1	chr1:230143079:A:G	0	230143079	G	A
1	chr1:230143145:C:T	0	230143145	T	C
1	chr1:230143263:G:C	0	230143263	C	G
1	chr1:230143264:C:T	0	230143264	T	C
1	chr1:230143320:G:T	0	230143320	T	G
1	chr1:230143343:T:C	0	230143343	C	T
1	chr1:230143422:G:A	0	230143422	A	G
1	chr1:230143663:G:A	0	230143663	A	G
1	chr1:230143664:C:T	0	230143664	T	C
1	chr1:230143835:A:G	0	230143835	G	A
1	chr1:230144451:T:C	0	230144451	C	T
1	chr1:230144619:A:G	0	230144619	G	A
1	chr1:230144766:T:C	0	230144766	C	T
1	chr1:230144775:T:C	0	230144775	C	T
1	chr1:230145107:C:T	0	230145107	T	C
1	chr1:230145123:TA:T	0	230145123	T	TA
1	chr1:230145409:G:A	0	230145409	A	G
1	chr1:230145871:G:A	0	230145871	A	G
1	chr1:230145951:A:G	0	230145951	G	A
1	chr1:230146206:A:G	0	230146206	G	A
1	chr1:230146960:T:C	0	230146960	C	T
1	chr1:230147106:C:T	0	230147106	T	C
1	chr1:230147759:G:A	0	230147759	A	G
1	chr1:230148628:C:T	0	230148628	T	C
1	chr1:230148956:T:C	0	230148956	C	T
1	chr1:230149177:A:G	0	230149177	G	A
1	chr1:230149309:G:A	0	230149309	A	G
1	chr1:230149625:G:A	0	230149625	A	G
1	chr1:230150269:C:T	0	230150269	T	C
1	chr1:230151381:T:G	0	230151381	G	T
1	chr1:230151770:A:C	0	230151770	C	A
1	chr1:230154322:C:T	0	230154322	T	C
1	chr1:230154507:G:A	0	230154507	A	G
1	chr1:230155626:G:A	0	230155626	A	G
1	chr1:230155871:A:G	0	230155871	G	A
1	chr1:230156043:G:A	0	230156043	A	G
1	chr1:230156121:T:C	0	230156121	C	T
1	chr1:230156752:T:C	0	230156752	C	T
1	chr1:230156830:T:C	0	230156830	C	T
1	chr1:230157290:A:G	0	230157290	G	A
1	chr1:230158030:G:A	0	230158030	A	G
1	chr1:230158033:G:A	0	230158033	A	G
1	chr1:230158438:A:T	0	230158438	T	A
1	chr1:230159169:C:T	0	230159169	T	C
1	chr1:230159329:TCTTAAAGTGTTCAGCACTCCC:T	0	230159329	T	TCTTAAAGTGTTCAGCACTCCC
1	chr1:230159498:C:T	0	230159498	T	C
1	chr1:230159560:C:G	0	230159560	G	C
1	chr1:230160406:C:T	0	230160406	T	C
1	chr1:230160746:G:A	0	230160746	A	G
1	chr1:230161913:C:T	0	230161913	T	C
1	chr1:230162032:A:T	0	230162032	T	A
1	chr1:230162220:C:T	0	230162220	T	C
1	chr1:230162539:T:A	0	230162539	A	T
1	chr1:230163476:T:C	0	230163476	C	T
1	chr1:230164203:T:C	0	230164203	C	T
1	chr1:230164735:C:T	0	230164735	T	C
1	chr1:230164840:C:T	0	230164840	T	C
1	chr1:230165705:A:G	0	230165705	G	A
1	chr1:230166030:G:A	0	230166030	A	G
1	chr1:230166915:A:G	0	230166915	G	A
1	chr1:230167253:C:G	0	230167253	G	C
1	chr1:230167404:C:T	0	230167404	T	C
1	chr1:230167490:G:A	0	230167490	A	G
1	chr1:230167766:C:T	0	230167766	T	C
1	chr1:230167865:C:A	0	230167865	A	C
1	chr1:230167938:C:A	0	230167938	A	C
1	chr1:230168102:T:G	0	230168102	G	T
1	chr1:230168305:C:T	0	230168305	T	C
1	chr1:230168606:G:A	0	230168606	A	G
1	chr1:230169168:A:G	0	230169168	G	A
1	chr1:230169184:C:G	0	230169184	G	C
1	chr1:230169566:G:A	0	230169566	A	G
1	chr1:230169793:T:A	0	230169793	A	T
1	chr1:230170220:A:G	0	230170220	G	A
1	chr1:230171436:T:C	0	230171436	C	T
1	chr1:230171476:T:G	0	230171476	G	T
1	chr1:230171586:C:T	0	230171586	T	C
1	chr1:230171651:C:T	0	230171651	T	C
1	chr1:230171951:G:A	0	230171951	A	G
1	chr1:230172247:C:G	0	230172247	G	C
1	chr1:230172638:G:A	0	230172638	A	G
1	chr1:230173060:G:C	0	230173060	C	G
1	chr1:230173109:A:G	0	230173109	G	A
1	chr1:230173160:T:A	0	230173160	A	T
1	chr1:230173518:G:A	0	230173518	A	G
1	chr1:230173657:G:T	0	230173657	T	G
1	chr1:230173873:A:G	0	230173873	G	A
1	chr1:230174025:T:C	0	230174025	C	T
1	chr1:230174109:C:T	0	230174109	T	C
1	chr1:230174323:A:G	0	230174323	G	A
1	chr1:230174348:C:T	0	230174348	T	C
1	chr1:230174408:C:T	0	230174408	T	C
1	chr1:230174534:G:A	0	230174534	A	G
1	chr1:230174822:C:T	0	230174822	T	C
1	chr1:230174982:C:T	0	230174982	T	C
1	chr1:230174994:C:T	0	230174994	T	C
1	chr1:230175003:G:A	0	230175003	A	G
1	chr1:230175226:T:C	0	230175226	C	T
1	chr1:230175430:A:G	0	230175430	G	A
1	chr1:230175759:C:T	0	230175759	T	C
1	chr1:230175931:G:A	0	230175931	A	G
1	chr1:230176172:G:A	0	230176172	A	G
1	chr1:230176548:C:T	0	230176548	T	C
1	chr1:230176958:C:T	0	230176958	T	C
1	chr1:230177149:T:C	0	230177149	C	T
1	chr1:230177691:G:T	0	230177691	T	G
1	chr1:230177905:C:G	0	230177905	G	C
1	chr1:230177916:A:G	0	230177916	G	A
1	chr1:230178165:T:C	0	230178165	C	T
1	chr1:230178545:A:G	0	230178545	G	A
1	chr1:230178650:A:G	0	230178650	G	A
1	chr1:230178781:G:A	0	230178781	A	G
1	chr1:230179208:G:A	0	230179208	A	G
1	chr1:230179437:G:A	0	230179437	A	G
1	chr1:230180022:C:T	0	230180022	T	C
1	chr1:230180443:A:G	0	230180443	G	A
1	chr1:230180698:T:A	0	230180698	A	T
1	chr1:230181272:C:T	0	230181272	T	C
1	chr1:230181344:T:TA	0	230181344	TA	T
1	chr1:230181941:C:T	0	230181941	T	C
1	chr1:230182074:G:A	0	230182074	A	G
1	chr1:230182656:C:T	0	230182656	T	C
1	chr1:230184102:AT:A	0	230184102	A	AT
1	chr1:230184282:A:G	0	230184282	G	A
1	chr1:230184410:C:T	0	230184410	T	C
1	chr1:230184592:G:A	0	230184592	A	G
1	chr1:230184682:G:A	0	230184682	A	G
1	chr1:230184854:G:A	0	230184854	A	G
1	chr1:230185746:A:G	0	230185746	G	A
1	chr1:230186321:C:T	0	230186321	T	C
1	chr1:230186962:A:G	0	230186962	G	A
1	chr1:230187001:C:T	0	230187001	T	C
1	chr1:230187499:T:TG	0	230187499	TG	T
1	chr1:230187922:G:T	0	230187922	T	G
1	chr1:230187955:G:A	0	230187955	A	G
1	chr1:230188373:G:A	0	230188373	A	G
1	chr1:230188399:G:T	0	230188399	T	G
1	chr1:230188427:C:T	0	230188427	T	C
1	chr1:230188618:T:C	0	230188618	C	T
1	chr1:230189055:G:A	0	230189055	A	G
1	chr1:230189281:C:G	0	230189281	G	C
1	chr1:230189351:G:A	0	230189351	A	G
1	chr1:230190666:G:A	0	230190666	A	G
1	chr1:230191558:T:C	0	230191558	C	T
1	chr1:230191667:A:G	0	230191667	G	A
1	chr1:230191715:G:A	0	230191715	A	G
1	chr1:230191822:C:T	0	230191822	T	C
1	chr1:230191827:G:GT	0	230191827	GT	G
1	chr1:230192020:T:C	0	230192020	C	T
1	chr1:230192881:C:G	0	230192881	G	C
1	chr1:230193651:G:A	0	230193651	A	G
1	chr1:230194318:G:A	0	230194318	A	G
1	chr1:230194747:C:T	0	230194747	T	C
1	chr1:230195280:T:C	0	230195280	C	T
1	chr1:230195329:TAGAC:T	0	230195329	T	TAGAC
1	chr1:230195408:G:A	0	230195408	A	G
1	chr1:230195791:G:A	0	230195791	A	G
1	chr1:230195847:G:GT	0	230195847	GT	G
1	chr1:230196608:T:C	0	230196608	C	T
1	chr1:230197123:A:G	0	230197123	G	A
1	chr1:230197382:G:C	0	230197382	C	G
1	chr1:230197441:G:C	0	230197441	C	G
1	chr1:230198131:G:A	0	230198131	A	G
1	chr1:230198141:C:T	0	230198141	T	C
1	chr1:230198387:G:T	0	230198387	T	G
1	chr1:230198426:G:T	0	230198426	T	G
1	chr1:230199557:A:G	0	230199557	G	A
1	chr1:230199810:G:A	0	230199810	A	G
1	chr1:230200132:G:A	0	230200132	A	G
1	chr1:230200207:C:T	0	230200207	T	C
1	chr1:230200541:A:G	0	230200541	G	A
1	chr1:230201888:C:T	0	230201888	T	C
1	chr1:230202141:G:A	0	230202141	A	G
1	chr1:230205046:T:A	0	230205046	A	T
1	chr1:230206534:C:T	0	230206534	T	C
1	chr1:230207657:T:C	0	230207657	C	T
1	chr1:230208577:G:A	0	230208577	A	G
1	chr1:230209579:T:C	0	230209579	C	T
1	chr1:230210094:C:T	0	230210094	T	C
1	chr1:230210390:T:G	0	230210390	G	T
1	chr1:230211053:A:C	0	230211053	C	A
1	chr1:230211083:C:T	0	230211083	T	C
1	chr1:230211249:C:CA	0	230211249	CA	C
1	chr1:230211621:C:A	0	230211621	A	C
1	chr1:230211779:T:C	0	230211779	C	T
1	chr1:230211986:G:A	0	230211986	A	G
1	chr1:230212206:C:T	0	230212206	T	C
1	chr1:230212728:C:A	0	230212728	A	C
1	chr1:230212808:A:G	0	230212808	G	A
1	chr1:230215135:C:G	0	230215135	G	C
1	chr1:230215611:A:G	0	230215611	G	A
1	chr1:230215827:T:A	0	230215827	A	T
1	chr1:230216083:A:G	0	230216083	G	A
1	chr1:230216169:A:G	0	230216169	G	A
1	chr1:230216518:C:T	0	230216518	T	C
1	chr1:230216935:A:G	0	230216935	G	A
1	chr1:230217194:A:AG	0	230217194	AG	A
1	chr1:230217434:G:A	0	230217434	A	G
1	chr1:230217734:G:T	0	230217734	T	G
1	chr1:230218032:A:C	0	230218032	C	A
1	chr1:230218785:C:CTT	0	230218785	CTT	C
1	chr1:230218958:T:C	0	230218958	C	T
1	chr1:230219082:G:A	0	230219082	A	G
1	chr1:230219280:A:G	0	230219280	G	A
1	chr1:230219649:G:A	0	230219649	A	G
1	chr1:230219695:G:A	0	230219695	A	G
1	chr1:230219707:G:C	0	230219707	C	G
1	chr1:230220437:G:A	0	230220437	A	G
1	chr1:230221071:A:G	0	230221071	G	A
1	chr1:230221991:A:C	0	230221991	C	A
1	chr1:230222601:T:C	0	230222601	C	T
1	chr1:230222632:C:T	0	230222632	T	C
1	chr1:230223906:G:T	0	230223906	T	G
1	chr1:230223911:C:A	0	230223911	A	C
1	chr1:230224613:A:G	0	230224613	G	A
1	chr1:230224747:A:G	0	230224747	G	A
1	chr1:230224880:ACTC:A	0	230224880	A	ACTC
1	chr1:230224909:T:G	0	230224909	G	T
1	chr1:230225217:G:A	0	230225217	A	G
1	chr1:230225391:A:G	0	230225391	G	A
1	chr1:230225396:C:T	0	230225396	T	C
1	chr1:230225585:TGG:T	0	230225585	T	TGG
1	chr1:230225938:T:G	0	230225938	G	T
1	chr1:230225989:T:C	0	230225989	C	T
1	chr1:230226648:T:C	0	230226648	C	T
1	chr1:230226826:T:C	0	230226826	C	T
1	chr1:230226942:C:T	0	230226942	T	C
1	chr1:230227051:AAG:A	0	230227051	A	AAG
1	chr1:230227328:T:C	0	230227328	C	T
1	chr1:230227590:G:A	0	230227590	A	G
1	chr1:230228218:A:G	0	230228218	G	A
1	chr1:230228546:G:A	0	230228546	A	G
1	chr1:230228705:G:A	0	230228705	A	G
1	chr1:230229129:C:A	0	230229129	A	C
1	chr1:230230301:C:T	0	230230301	T	C
1	chr1:230230591:C:G	0	230230591	G	C
1	chr1:230230988:C:T	0	230230988	T	C
1	chr1:230230989:T:C	0	230230989	C	T
1	chr1:230231127:G:A	0	230231127	A	G
1	chr1:230231541:C:G	0	230231541	G	C
1	chr1:230232129:A:G	0	230232129	G	A
1	chr1:230232388:G:A	0	230232388	A	G
1	chr1:230234360:G:A	0	230234360	A	G
1	chr1:230236137:G:A	0	230236137	A	G
1	chr1:230236279:A:G	0	230236279	G	A
1	chr1:230236315:A:G	0	230236315	G	A
1	chr1:230237483:T:C	0	230237483	C	T
1	chr1:230239777:G:A	0	230239777	A	G
1	chr1:230242411:G:T	0	230242411	T	G
1	chr1:230245460:G:A	0	230245460	A	G
1	chr1:230245541:T:C	0	230245541	C	T
1	chr1:230247133:A:C	0	230247133	C	A
1	chr1:230247508:A:G	0	230247508	G	A
1	chr1:230247769:G:A	0	230247769	A	G
1	chr1:230248093:C:T	0	230248093	T	C
1	chr1:230248139:A:G	0	230248139	G	A
1	chr1:230248438:A:G	0	230248438	G	A
1	chr1:230249224:G:A	0	230249224	A	G
1	chr1:230249684:CT:C	0	230249684	C	CT
1	chr1:230250595:T:A	0	230250595	A	T
1	chr1:230251537:A:G	0	230251537	G	A
1	chr1:230251539:G:A	0	230251539	A	G
1	chr1:230251964:G:GC	0	230251964	GC	G
1	chr1:230252469:A:G	0	230252469	G	A
1	chr1:230253032:G:A	0	230253032	A	G
1	chr1:230253123:C:T	0	230253123	T	C
1	chr1:230254281:G:A	0	230254281	A	G
1	chr1:230254353:C:T	0	230254353	T	C
1	chr1:230254971:C:T	0	230254971	T	C
1	chr1:230255510:C:T	0	230255510	T	C
1	chr1:230255967:G:A	0	230255967	A	G
1	chr1:230256208:A:G	0	230256208	G	A
1	chr1:230256785:T:G	0	230256785	G	T
1	chr1:230257256:C:T	0	230257256	T	C
1	chr1:230258417:A:G	0	230258417	G	A
1	chr1:230259086:A:T	0	230259086	T	A
1	chr1:230259788:A:G	0	230259788	G	A
1	chr1:230260140:A:G	0	230260140	G	A
1	chr1:230262495:C:T	0	230262495	T	C
1	chr1:230263193:G:C	0	230263193	C	G
1	chr1:230263664:G:A	0	230263664	A	G
1	chr1:230264101:C:T	0	230264101	T	C
1	chr1:230264375:C:G	0	230264375	G	C
1	chr1:230264609:T:C	0	230264609	C	T
1	chr1:230264702:AAAGT:A	0	230264702	A	AAAGT
1	chr1:230265495:G:T	0	230265495	T	G
1	chr1:230265643:C:T	0	230265643	T	C
1	chr1:230265888:G:T	0	230265888	T	G
1	chr1:230266004:C:T	0	230266004	T	C
1	chr1:230266021:T:G	0	230266021	G	T
1	chr1:230266878:A:G	0	230266878	G	A
1	chr1:230267240:T:C	0	230267240	C	T
1	chr1:230267297:C:T	0	230267297	T	C
1	chr1:230268304:TC:T	0	230268304	T	TC
1	chr1:230268557:C:T	0	230268557	T	C
1	chr1:230269765:C:T	0	230269765	T	C
1	chr1:230269895:C:T	0	230269895	T	C
1	chr1:230270714:G:T	0	230270714	T	G
1	chr1:230273106:C:T	0	230273106	T	C
1	chr1:230273112:A:G	0	230273112	G	A
1	chr1:230273816:A:C	0	230273816	C	A
1	chr1:230273878:A:G	0	230273878	G	A
1	chr1:230274628:G:A	0	230274628	A	G
1	chr1:230275758:A:G	0	230275758	G	A
1	chr1:230275810:A:G	0	230275810	G	A
1	chr1:230275909:CAT:C	0	230275909	C	CAT
1	chr1:230275926:C:T	0	230275926	T	C
1	chr1:230275958:ATATATACATGCCACATATATATACGTATATATACATGCCACATATATATACGTATATATACATGCCACATATATATACG:A	0	230275958	A	ATATATACATGCCACATATATATACGTATATATACATGCCACATATATATACGTATATATACATGCCACATATATATACG
1	chr1:230276281:C:G	0	230276281	G	C
1	chr1:230276365:T:G	0	230276365	G	T
1	chr1:230277051:C:T	0	230277051	T	C
1	chr1:230277088:C:T	0	230277088	T	C
1	chr1:230277090:G:C	0	230277090	C	G
1	chr1:230277567:T:C	0	230277567	C	T
1	chr1:230278971:C:T	0	230278971	T	C
1	chr1:230279279:A:G	0	230279279	G	A
1	chr1:230279402:G:A	0	230279402	A	G
1	chr1:230279498:T:C	0	230279498	C	T
1	chr1:230280064:G:A	0	230280064	A	G
1	chr1:230280178:G:T	0	230280178	T	G
1	chr1:230280292:G:A	0	230280292	A	G
1	chr1:230280573:A:C	0	230280573	C	A
1	chr1:230280574:C:T	0	230280574	T	C
1	chr1:230280665:GC:G	0	230280665	G	GC
1	chr1:230281086:T:A	0	230281086	A	T
1	chr1:230281204:C:T	0	230281204	T	C
1	chr1:230281207:A:G	0	230281207	G	A
1	chr1:230281310:G:C	0	230281310	C	G
1	chr1:230281548:A:G	0	230281548	G	A
1	chr1:230281574:T:C	0	230281574	C	T
1	chr1:230281575:T:A	0	230281575	A	T
1	chr1:230281583:A:G	0	230281583	G	A
1	chr1:230281625:C:T	0	230281625	T	C
1	chr1:230281662:T:C	0	230281662	C	T
1	chr1:230281811:T:C	0	230281811	C	T
1	chr1:230281814:A:G	0	230281814	G	A
1	chr1:230282244:T:C	0	230282244	C	T
1	chr1:230282455:C:T	0	230282455	T	C
1	chr1:230282683:G:A	0	230282683	A	G
1	chr1:230282997:C:A	0	230282997	A	C
1	chr1:230283028:T:C	0	230283028	C	T
1	chr1:230283406:C:T	0	230283406	T	C
1	chr1:230283562:C:T	0	230283562	T	C
1	chr1:230283598:G:A	0	230283598	A	G
1	chr1:230283987:G:A	0	230283987	A	G
1	chr1:230284624:T:C	0	230284624	C	T
1	chr1:230284673:G:A	0	230284673	A	G
1	chr1:230284855:C:T	0	230284855	T	C
1	chr1:230285731:T:C	0	230285731	C	T
1	chr1:230285757:T:C	0	230285757	C	T
1	chr1:230285774:G:A	0	230285774	A	G
1	chr1:230285819:A:G	0	230285819	G	A
1	chr1:230285976:G:A	0	230285976	A	G
1	chr1:230286631:A:G	0	230286631	G	A
1	chr1:230286901:A:AC	0	230286901	AC	A
1	chr1:230286997:T:G	0	230286997	G	T
1	chr1:230287239:G:A	0	230287239	A	G
1	chr1:230287633:GC:G	0	230287633	G	GC
1	chr1:230287735:A:C	0	230287735	C	A
1	chr1:230287998:C:T	0	230287998	T	C
1	chr1:230288044:A:G	0	230288044	G	A
1	chr1:230288145:A:T	0	230288145	T	A
1	chr1:230288189:G:A	0	230288189	A	G
1	chr1:230288363:A:G	0	230288363	G	A
1	chr1:230288384:T:C	0	230288384	C	T
1	chr1:230288511:G:T	0	230288511	T	G
1	chr1:230288542:T:C	0	230288542	C	T
1	chr1:230288777:G:A	0	230288777	A	G
1	chr1:230288804:T:C	0	230288804	C	T
1	chr1:230289001:C:T	0	230289001	T	C
1	chr1:230289344:A:G	0	230289344	G	A
1	chr1:230289430:CAG:C	0	230289430	C	CAG
1	chr1:230289731:T:C	0	230289731	C	T
1	chr1:230289826:G:A	0	230289826	A	G
1	chr1:230290115:C:T	0	230290115	T	C
1	chr1:230290681:A:G	0	230290681	G	A
1	chr1:230290731:C:T	0	230290731	T	C
1	chr1:230290771:C:T	0	230290771	T	C
1	chr1:230291802:G:A	0	230291802	A	G
1	chr1:230292094:A:G	0	230292094	G	A
1	chr1:230292694:A:AT	0	230292694	AT	A
1	chr1:230292756:A:G	0	230292756	G	A
1	chr1:230292878:G:A	0	230292878	A	G
1	chr1:230293111:G:A	0	230293111	A	G
1	chr1:230293397:C:T	0	230293397	T	C
1	chr1:230293464:G:A	0	230293464	A	G
1	chr1:230293729:T:C	0	230293729	C	T
1	chr1:230293774:G:C	0	230293774	C	G
1	chr1:230294169:T:C	0	230294169	C	T
1	chr1:230294327:A:G	0	230294327	G	A
1	chr1:230294634:A:G	0	230294634	G	A
1	chr1:230294668:G:A	0	230294668	A	G
1	chr1:230294786:TTATA:T	0	230294786	T	TTATA
1	chr1:230294848:G:A	0	230294848	A	G
1	chr1:230294982:T:G	0	230294982	G	T
1	chr1:230295278:A:G	0	230295278	G	A
1	chr1:230295464:CT:C	0	230295464	C	CT
1	chr1:230295967:C:T	0	230295967	T	C
1	chr1:230296481:T:C	0	230296481	C	T
1	chr1:230296568:C:T	0	230296568	T	C
1	chr1:230297268:A:G	0	230297268	G	A
1	chr1:230297662:T:A	0	230297662	A	T
1	chr1:230297664:G:C	0	230297664	C	G
1	chr1:230297736:A:T	0	230297736	T	A
1	chr1:230298272:TCAAA:T	0	230298272	T	TCAAA
1	chr1:230298700:C:T	0	230298700	T	C
1	chr1:230298705:C:T	0	230298705	T	C
1	chr1:230299738:T:A	0	230299738	A	T
1	chr1:230299992:C:A	0	230299992	A	C
1	chr1:230300176:C:T	0	230300176	T	C
1	chr1:230300185:A:G	0	230300185	G	A
1	chr1:230300245:G:A	0	230300245	A	G
1	chr1:230300339:C:T	0	230300339	T	C
1	chr1:230300340:A:G	0	230300340	G	A
1	chr1:230300429:A:G	0	230300429	G	A
1	chr1:230300774:A:G	0	230300774	G	A
1	chr1:230300831:A:G	0	230300831	G	A
1	chr1:230300869:C:T	0	230300869	T	C
1	chr1:230300959:C:T	0	230300959	T	C
1	chr1:230301612:T:C	0	230301612	C	T
1	chr1:230302045:G:A	0	230302045	A	G
1	chr1:230302078:G:A	0	230302078	A	G
1	chr1:230302317:C:T	0	230302317	T	C
1	chr1:230302846:A:G	0	230302846	G	A
1	chr1:230302941:A:C	0	230302941	C	A
1	chr1:230303195:T:A	0	230303195	A	T
1	chr1:230303199:G:A	0	230303199	A	G
1	chr1:230304061:A:G	0	230304061	G	A
1	chr1:230304511:C:T	0	230304511	T	C
1	chr1:230304602:C:G	0	230304602	G	C
1	chr1:230306797:T:C	0	230306797	C	T
1	chr1:230307018:C:T	0	230307018	T	C
1	chr1:230307170:G:C	0	230307170	C	G
1	chr1:230308010:G:A	0	230308010	A	G
1	chr1:230309087:C:T	0	230309087	T	C
1	chr1:230309479:C:T	0	230309479	T	C
1	chr1:230309952:C:T	0	230309952	T	C
1	chr1:230310144:G:A	0	230310144	A	G
1	chr1:230310863:T:C	0	230310863	C	T
1	chr1:230311239:C:T	0	230311239	T	C
1	chr1:230311543:G:A	0	230311543	A	G
1	chr1:230312326:G:T	0	230312326	T	G
1	chr1:230312531:C:G	0	230312531	G	C
1	chr1:230312949:A:G	0	230312949	G	A
1	chr1:230313718:C:T	0	230313718	T	C
1	chr1:230313775:C:T	0	230313775	T	C
1	chr1:230313836:G:T	0	230313836	T	G
1	chr1:230314003:T:C	0	230314003	C	T
1	chr1:230314197:A:G	0	230314197	G	A
1	chr1:230314781:G:T	0	230314781	T	G
1	chr1:230314914:C:T	0	230314914	T	C
1	chr1:230314930:C:G	0	230314930	G	C
1	chr1:230314984:G:A	0	230314984	A	G
1	chr1:230315031:T:C	0	230315031	C	T
1	chr1:230315124:C:G	0	230315124	G	C
1	chr1:230315348:GCCTCCTGGGATATGCACCCGGCGGTCCCCATTCAGCCCCGGGAGCCACTCGGATCAAGTCTGGCTGTATCCCGAGGGCGACCAGGACAGCCCTGTGAGCAGCAGTTCC:G	0	230315348	G	GCCTCCTGGGATATGCACCCGGCGGTCCCCATTCAGCCCCGGGAGCCACTCGGATCAAGTCTGGCTGTATCCCGAGGGCGACCAGGACAGCCCTGTGAGCAGCAGTTCC
1	chr1:230315528:C:T	0	230315528	T	C
1	chr1:230315542:T:C	0	230315542	C	T
1	chr1:230315814:GCATA:G	0	230315814	G	GCATA
1	chr1:230315826:AG:A	0	230315826	A	AG
1	chr1:230315843:C:T	0	230315843	T	C
1	chr1:230315848:CTG:C	0	230315848	C	CTG
1	chr1:230316228:ATACG:A	0	230316228	A	ATACG
1	chr1:230316487:C:T	0	230316487	T	C
1	chr1:230316488:G:A	0	230316488	A	G
1	chr1:230316577:T:C	0	230316577	C	T
1	chr1:230318297:G:A	0	230318297	A	G
1	chr1:230318928:C:A	0	230318928	A	C
1	chr1:230319145:T:G	0	230319145	G	T
1	chr1:230321280:C:T	0	230321280	T	C
1	chr1:230321601:G:A	0	230321601	A	G
1	chr1:230323730:C:T	0	230323730	T	C
1	chr1:230324116:C:T	0	230324116	T	C
1	chr1:230324893:T:C	0	230324893	C	T
1	chr1:230325026:T:C	0	230325026	C	T
1	chr1:230325084:T:C	0	230325084	C	T
1	chr1:230325333:G:A	0	230325333	A	G
1	chr1:230326373:G:A	0	230326373	A	G
1	chr1:230327118:G:A	0	230327118	A	G
1	chr1:230327382:A:G	0	230327382	G	A
1	chr1:230327791:A:G	0	230327791	G	A
1	chr1:230328606:T:C	0	230328606	C	T
1	chr1:230330273:T:C	0	230330273	C	T
1	chr1:230330278:T:G	0	230330278	G	T
1	chr1:230330549:A:T	0	230330549	T	A
1	chr1:230332317:T:C	0	230332317	C	T
1	chr1:230332529:G:A	0	230332529	A	G
1	chr1:230333492:A:T	0	230333492	T	A
1	chr1:230333759:A:G	0	230333759	G	A
1	chr1:230333946:G:A	0	230333946	A	G
1	chr1:230337357:A:C	0	230337357	C	A
1	chr1:230337799:C:A	0	230337799	A	C
1	chr1:230339152:G:A	0	230339152	A	G
1	chr1:230339181:A:T	0	230339181	T	A
1	chr1:230339586:C:T	0	230339586	T	C
1	chr1:230341317:C:T	0	230341317	T	C
1	chr1:230342224:C:T	0	230342224	T	C
1	chr1:230342557:TGAGA:T	0	230342557	T	TGAGA
1	chr1:230343010:A:G	0	230343010	G	A
1	chr1:230344154:G:A	0	230344154	A	G
1	chr1:230347104:C:T	0	230347104	T	C
1	chr1:230347484:T:C	0	230347484	C	T
1	chr1:230347610:T:G	0	230347610	G	T
1	chr1:230348305:A:G	0	230348305	G	A
1	chr1:230348761:C:G	0	230348761	G	C
1	chr1:230348927:G:A	0	230348927	A	G
1	chr1:230349176:T:C	0	230349176	C	T
1	chr1:230349734:C:T	0	230349734	T	C
1	chr1:230349934:C:T	0	230349934	T	C
1	chr1:230350793:G:A	0	230350793	A	G
1	chr1:230352464:T:A	0	230352464	A	T
1	chr1:230352479:T:C	0	230352479	C	T
1	chr1:230353563:G:A	0	230353563	A	G
1	chr1:230353583:G:A	0	230353583	A	G
1	chr1:230353827:C:T	0	230353827	T	C
1	chr1:230354905:G:A	0	230354905	A	G
1	chr1:230355487:T:C	0	230355487	C	T
1	chr1:230355525:T:G	0	230355525	G	T
1	chr1:230359842:A:G	0	230359842	G	A
1	chr1:230359854:A:G	0	230359854	G	A
1	chr1:230360366:T:C	0	230360366	C	T
1	chr1:230360432:C:T	0	230360432	T	C
1	chr1:230360751:T:C	0	230360751	C	T
1	chr1:230361062:C:T	0	230361062	T	C
1	chr1:230361365:G:A	0	230361365	A	G
1	chr1:230361548:G:C	0	230361548	C	G
1	chr1:230361747:C:T	0	230361747	T	C
1	chr1:230361887:T:C	0	230361887	C	T
1	chr1:230362068:A:G	0	230362068	G	A
1	chr1:230362098:C:G	0	230362098	G	C
1	chr1:230362348:A:C	0	230362348	C	A
1	chr1:230362486:C:T	0	230362486	T	C
1	chr1:230362833:T:C	0	230362833	C	T
1	chr1:230362856:T:C	0	230362856	C	T
1	chr1:230363016:G:A	0	230363016	A	G
1	chr1:230364107:C:T	0	230364107	T	C
1	chr1:230364167:T:C	0	230364167	C	T
1	chr1:230364678:T:C	0	230364678	C	T
1	chr1:230364881:G:A	0	230364881	A	G
1	chr1:230365141:A:G	0	230365141	G	A
1	chr1:230365423:C:A	0	230365423	A	C
1	chr1:230365652:C:G	0	230365652	G	C
1	chr1:230365719:C:T	0	230365719	T	C
1	chr1:230365753:A:G	0	230365753	G	A
1	chr1:230365832:T:C	0	230365832	C	T
1	chr1:230365868:T:C	0	230365868	C	T
1	chr1:230366121:A:G	0	230366121	G	A
1	chr1:230366313:G:A	0	230366313	A	G
1	chr1:230366513:C:T	0	230366513	T	C
1	chr1:230366578:T:C	0	230366578	C	T
1	chr1:230366672:A:G	0	230366672	G	A
1	chr1:230366819:C:T	0	230366819	T	C
1	chr1:230366872:G:A	0	230366872	A	G
1	chr1:230367369:G:A	0	230367369	A	G
1	chr1:230367372:C:T	0	230367372	T	C
1	chr1:230367473:T:A	0	230367473	A	T
1	chr1:230367638:T:C	0	230367638	C	T
1	chr1:230368539:G:A	0	230368539	A	G
1	chr1:230368547:G:C	0	230368547	C	G
1	chr1:230368752:T:C	0	230368752	C	T
1	chr1:230368773:C:T	0	230368773	T	C
1	chr1:230368953:C:T	0	230368953	T	C
1	chr1:230369129:T:G	0	230369129	G	T
1	chr1:230369188:A:C	0	230369188	C	A
1	chr1:230369319:G:C	0	230369319	C	G
1	chr1:230369865:C:A	0	230369865	A	C
1	chr1:230369998:G:A	0	230369998	A	G
1	chr1:230370124:C:T	0	230370124	T	C
1	chr1:230370364:G:A	0	230370364	A	G
1	chr1:230370397:T:C	0	230370397	C	T
1	chr1:230370782:C:G	0	230370782	G	C
1	chr1:230370799:A:G	0	230370799	G	A
1	chr1:230370852:T:C	0	230370852	C	T
1	chr1:230370919:G:A	0	230370919	A	G
1	chr1:230370958:C:T	0	230370958	T	C
1	chr1:230371106:G:C	0	230371106	C	G
1	chr1:230371130:C:A	0	230371130	A	C
1	chr1:230371270:C:T	0	230371270	T	C
1	chr1:230371444:C:T	0	230371444	T	C
1	chr1:230371578:C:T	0	230371578	T	C
1	chr1:230371587:T:C	0	230371587	C	T
1	chr1:230371607:C:T	0	230371607	T	C
1	chr1:230371914:C:T	0	230371914	T	C
1	chr1:230371925:G:A	0	230371925	A	G
1	chr1:230372498:T:C	0	230372498	C	T
1	chr1:230372511:T:C	0	230372511	C	T
1	chr1:230372567:A:C	0	230372567	C	A
1	chr1:230372704:G:A	0	230372704	A	G
1	chr1:230372860:T:C	0	230372860	C	T
1	chr1:230372907:G:A	0	230372907	A	G
1	chr1:230372926:A:G	0	230372926	G	A
1	chr1:230373142:G:A	0	230373142	A	G
1	chr1:230373422:A:G	0	230373422	G	A
1	chr1:230373986:G:A	0	230373986	A	G
1	chr1:230373999:C:T	0	230373999	T	C
1	chr1:230374159:C:T	0	230374159	T	C
1	chr1:230374392:G:A	0	230374392	A	G
1	chr1:230375231:C:T	0	230375231	T	C
1	chr1:230376426:CT:C	0	230376426	C	CT
1	chr1:230376545:TGTTGGATGGTTCA:T	0	230376545	T	TGTTGGATGGTTCA
1	chr1:230376739:G:C	0	230376739	C	G
1	chr1:230376892:C:T	0	230376892	T	C
1	chr1:230377038:T:C	0	230377038	C	T
1	chr1:230377136:G:A	0	230377136	A	G
1	chr1:230377176:A:T	0	230377176	T	A
1	chr1:230378064:G:A	0	230378064	A	G
1	chr1:230378167:G:A	0	230378167	A	G
1	chr1:230378971:A:G	0	230378971	G	A
1	chr1:230379166:G:A	0	230379166	A	G
1	chr1:230379493:C:T	0	230379493	T	C
1	chr1:230380050:C:T	0	230380050	T	C
1	chr1:230380831:G:A	0	230380831	A	G
1	chr1:230381362:G:A	0	230381362	A	G
1	chr1:230381753:C:T	0	230381753	T	C
1	chr1:230381797:A:G	0	230381797	G	A
1	chr1:230382247:C:A	0	230382247	A	C
1	chr1:230382283:ATTTTAAT:A	0	230382283	A	ATTTTAAT
1	chr1:230382928:AG:A	0	230382928	A	AG
1	chr1:230382990:C:A	0	230382990	A	C
1	chr1:230383148:T:C	0	230383148	C	T
1	chr1:230383524:G:A	0	230383524	A	G
1	chr1:230383626:G:A	0	230383626	A	G
1	chr1:230383668:G:A	0	230383668	A	G
1	chr1:230383835:A:G	0	230383835	G	A
1	chr1:230383914:G:A	0	230383914	A	G
1	chr1:230384026:TC:T	0	230384026	T	TC
1	chr1:230384255:G:A	0	230384255	A	G
1	chr1:230384644:C:T	0	230384644	T	C
1	chr1:230385075:G:A	0	230385075	A	G
1	chr1:230385285:C:A	0	230385285	A	C
1	chr1:230385398:C:T	0	230385398	T	C
1	chr1:230385594:A:G	0	230385594	G	A
1	chr1:230385918:C:A	0	230385918	A	C
1	chr1:230385991:T:C	0	230385991	C	T
1	chr1:230386944:C:T	0	230386944	T	C
1	chr1:230386960:C:T	0	230386960	T	C
1	chr1:230387215:A:G	0	230387215	G	A
1	chr1:230387232:G:A	0	230387232	A	G
1	chr1:230387274:C:T	0	230387274	T	C
1	chr1:230387293:C:G	0	230387293	G	C
1	chr1:230387731:G:A	0	230387731	A	G
1	chr1:230387863:A:G	0	230387863	G	A
1	chr1:230388366:G:A	0	230388366	A	G
1	chr1:230388520:A:C	0	230388520	C	A
1	chr1:230388550:G:A	0	230388550	A	G
1	chr1:230388651:A:G	0	230388651	G	A
1	chr1:230388923:A:G	0	230388923	G	A
1	chr1:230389318:G:A	0	230389318	A	G
1	chr1:230391032:G:A	0	230391032	A	G
1	chr1:230391209:G:C	0	230391209	C	G
1	chr1:230391259:T:C	0	230391259	C	T
1	chr1:230391317:C:T	0	230391317	T	C
1	chr1:230391354:C:T	0	230391354	T	C
1	chr1:230391502:C:T	0	230391502	T	C
1	chr1:230391616:C:T	0	230391616	T	C
1	chr1:230391788:A:G	0	230391788	G	A
1	chr1:230392251:T:C	0	230392251	C	T
1	chr1:230392684:G:A	0	230392684	A	G
1	chr1:230392777:G:C	0	230392777	C	G
1	chr1:230392849:T:C	0	230392849	C	T
1	chr1:230393074:C:T	0	230393074	T	C
1	chr1:230393558:C:T	0	230393558	T	C
1	chr1:230393671:A:T	0	230393671	T	A
1	chr1:230393718:G:A	0	230393718	A	G
1	chr1:230393845:T:A	0	230393845	A	T
1	chr1:230393873:G:A	0	230393873	A	G
1	chr1:230393896:C:T	0	230393896	T	C
1	chr1:230394490:C:T	0	230394490	T	C
1	chr1:230397087:G:A	0	230397087	A	G
1	chr1:230397118:G:A	0	230397118	A	G
1	chr1:230397844:G:C	0	230397844	C	G
1	chr1:230398294:G:A	0	230398294	A	G
1	chr1:230398367:C:T	0	230398367	T	C
1	chr1:230398404:CTT:C	0	230398404	C	CTT
1	chr1:230398421:A:C	0	230398421	C	A
1	chr1:230398422:A:C	0	230398422	C	A
1	chr1:230399202:C:T	0	230399202	T	C
1	chr1:230399691:G:A	0	230399691	A	G
1	chr1:230399913:A:C	0	230399913	C	A
1	chr1:230400077:C:T	0	230400077	T	C
1	chr1:230400660:T:TAGAAA	0	230400660	TAGAAA	T
1	chr1:230400662:C:G	0	230400662	G	C
1	chr1:230401002:G:C	0	230401002	C	G
1	chr1:230401003:T:C	0	230401003	C	T
1	chr1:230401807:A:G	0	230401807	G	A
1	chr1:230402325:G:A	0	230402325	A	G
1	chr1:230402626:A:T	0	230402626	T	A
1	chr1:230403282:A:C	0	230403282	C	A
1	chr1:230403861:C:G	0	230403861	G	C
1	chr1:230404041:T:C	0	230404041	C	T
1	chr1:230405154:T:C	0	230405154	C	T
1	chr1:230405289:G:T	0	230405289	T	G
1	chr1:230405366:C:A	0	230405366	A	C
1	chr1:230405757:G:C	0	230405757	C	G
1	chr1:230405996:G:A	0	230405996	A	G
1	chr1:230406104:C:T	0	230406104	T	C
1	chr1:230407836:G:A	0	230407836	A	G
1	chr1:230407852:T:C	0	230407852	C	T
1	chr1:230408242:T:G	0	230408242	G	T
1	chr1:230408295:TGACTTAAGCAAACATTTACCCACTTG:T	0	230408295	T	TGACTTAAGCAAACATTTACCCACTTG
1	chr1:230409099:A:G	0	230409099	G	A
1	chr1:230409218:A:G	0	230409218	G	A
1	chr1:230409346:C:T	0	230409346	T	C
1	chr1:230411939:A:G	0	230411939	G	A
1	chr1:230416093:A:G	0	230416093	G	A
1	chr1:230416163:T:C	0	230416163	C	T
1	chr1:230416689:G:A	0	230416689	A	G
1	chr1:230417011:T:C	0	230417011	C	T
1	chr1:230417068:T:C	0	230417068	C	T
1	chr1:230417302:T:C	0	230417302	C	T
1	chr1:230417531:T:C	0	230417531	C	T
1	chr1:230417589:G:A	0	230417589	A	G
1	chr1:230424772:T:A	0	230424772	A	T
1	chr1:230425154:G:A	0	230425154	A	G
1	chr1:230433460:G:A	0	230433460	A	G
1	chr1:230435927:A:G	0	230435927	G	A
1	chr1:230444822:A:G	0	230444822	G	A
1	chr1:230447091:C:G	0	230447091	G	C
1	chr1:230448255:G:A	0	230448255	A	G
1	chr1:230450272:G:C	0	230450272	C	G
1	chr1:230450756:C:A	0	230450756	A	C
1	chr1:230451939:T:C	0	230451939	C	T
1	chr1:230452054:A:G	0	230452054	G	A
1	chr1:230452059:G:A	0	230452059	A	G
1	chr1:230452324:G:T	0	230452324	T	G
1	chr1:230456280:C:A	0	230456280	A	C
1	chr1:230456606:C:T	0	230456606	T	C
1	chr1:230457124:G:T	0	230457124	T	G
1	chr1:230458440:C:G	0	230458440	G	C
1	chr1:230459262:T:C	0	230459262	C	T
1	chr1:230460008:A:G	0	230460008	G	A
1	chr1:230460069:A:G	0	230460069	G	A
1	chr1:230462250:T:C	0	230462250	C	T
1	chr1:230463605:C:T	0	230463605	T	C
1	chr1:230464961:G:A	0	230464961	A	G
1	chr1:230465151:C:T	0	230465151	T	C
1	chr1:230468381:C:T	0	230468381	T	C
1	chr1:230468868:A:G	0	230468868	G	A
1	chr1:230469897:C:A	0	230469897	A	C
1	chr1:230469917:G:A	0	230469917	A	G
1	chr1:230470994:G:T	0	230470994	T	G
1	chr1:230471352:G:A	0	230471352	A	G
1	chr1:230471611:T:A	0	230471611	A	T
1	chr1:230478153:T:C	0	230478153	C	T
1	chr1:230478530:C:A	0	230478530	A	C
1	chr1:230481106:T:A	0	230481106	A	T
1	chr1:230481136:A:T	0	230481136	T	A
1	chr1:230481404:T:C	0	230481404	C	T
1	chr1:230481566:G:A	0	230481566	A	G
1	chr1:230482325:C:T	0	230482325	T	C
1	chr1:230482473:G:A	0	230482473	A	G
1	chr1:230482843:CA:C	0	230482843	C	CA
1	chr1:230483351:A:G	0	230483351	G	A
1	chr1:230484316:G:A	0	230484316	A	G
1	chr1:230484955:C:G	0	230484955	G	C
1	chr1:230485822:G:A	0	230485822	A	G
1	chr1:230485894:C:T	0	230485894	T	C
1	chr1:230486255:T:C	0	230486255	C	T
1	chr1:230487012:G:A	0	230487012	A	G
1	chr1:230487909:C:T	0	230487909	T	C
1	chr1:230488526:C:A	0	230488526	A	C
1	chr1:230488637:A:G	0	230488637	G	A
1	chr1:230489656:T:A	0	230489656	A	T
1	chr1:230489882:T:C	0	230489882	C	T
1	chr1:230490489:T:A	0	230490489	A	T
1	chr1:230490980:CTTTAAGTCCTGT:C	0	230490980	C	CTTTAAGTCCTGT
1	chr1:230491734:T:C	0	230491734	C	T
1	chr1:230492845:G:A	0	230492845	A	G
1	chr1:230492866:G:A	0	230492866	A	G
1	chr1:230493045:A:G	0	230493045	G	A
1	chr1:230493736:C:T	0	230493736	T	C
1	chr1:230494173:G:C	0	230494173	C	G
1	chr1:230495232:C:T	0	230495232	T	C
1	chr1:230495279:T:G	0	230495279	G	T
1	chr1:230495550:G:A	0	230495550	A	G
1	chr1:230496291:T:A	0	230496291	A	T
1	chr1:230497444:A:G	0	230497444	G	A
1	chr1:230498137:GA:G	0	230498137	G	GA
1	chr1:230499263:A:C	0	230499263	C	A
1	chr1:230499854:A:T	0	230499854	T	A
1	chr1:230500087:A:C	0	230500087	C	A
1	chr1:230500845:G:A	0	230500845	A	G
1	chr1:230501037:C:T	0	230501037	T	C
1	chr1:230502215:A:G	0	230502215	G	A
1	chr1:230502372:G:A	0	230502372	A	G
1	chr1:230502927:C:A	0	230502927	A	C
1	chr1:230503909:G:T	0	230503909	T	G
1	chr1:230503988:T:C	0	230503988	C	T
1	chr1:230505008:C:T	0	230505008	T	C
1	chr1:230505164:C:CT	0	230505164	CT	C
1	chr1:230505228:T:C	0	230505228	C	T
1	chr1:230505292:G:A	0	230505292	A	G
1	chr1:230505472:T:G	0	230505472	G	T
1	chr1:230506148:A:G	0	230506148	G	A
1	chr1:230507139:T:G	0	230507139	G	T
1	chr1:230507618:G:A	0	230507618	A	G
1	chr1:230508340:G:A	0	230508340	A	G
1	chr1:230509237:C:T	0	230509237	T	C
1	chr1:230510548:A:G	0	230510548	G	A
1	chr1:230511439:T:C	0	230511439	C	T
1	chr1:230511578:TTCTC:T	0	230511578	T	TTCTC
1	chr1:230511693:T:C	0	230511693	C	T
1	chr1:230511707:T:C	0	230511707	C	T
1	chr1:230511739:G:A	0	230511739	A	G
1	chr1:230511780:T:C	0	230511780	C	T
1	chr1:230511797:C:G	0	230511797	G	C
1	chr1:230511916:A:G	0	230511916	G	A
1	chr1:230512017:C:T	0	230512017	T	C
1	chr1:230512959:C:T	0	230512959	T	C
1	chr1:230514544:G:A	0	230514544	A	G
1	chr1:230515056:C:T	0	230515056	T	C
1	chr1:230515169:G:A	0	230515169	A	G
1	chr1:230515808:A:G	0	230515808	G	A
1	chr1:230517036:T:G	0	230517036	G	T
1	chr1:230517270:T:C	0	230517270	C	T
1	chr1:230517653:A:T	0	230517653	T	A
1	chr1:230518843:A:C	0	230518843	C	A
1	chr1:230519094:T:C	0	230519094	C	T
1	chr1:230519162:A:G	0	230519162	G	A
1	chr1:230519233:C:T	0	230519233	T	C
1	chr1:230519372:T:C	0	230519372	C	T
1	chr1:230521992:A:G	0	230521992	G	A
1	chr1:230523584:A:T	0	230523584	T	A
1	chr1:230523875:G:A	0	230523875	A	G
1	chr1:230526054:G:A	0	230526054	A	G
1	chr1:230527088:G:A	0	230527088	A	G
1	chr1:230527134:A:G	0	230527134	G	A
1	chr1:230527369:T:A	0	230527369	A	T
1	chr1:230527614:G:A	0	230527614	A	G
1	chr1:230528127:A:G	0	230528127	G	A
1	chr1:230528224:C:T	0	230528224	T	C
1	chr1:230528525:G:C	0	230528525	C	G
1	chr1:230528701:C:G	0	230528701	G	C
1	chr1:230529072:G:A	0	230529072	A	G
1	chr1:230530065:C:G	0	230530065	G	C
1	chr1:230530131:A:G	0	230530131	G	A
1	chr1:230530317:G:A	0	230530317	A	G
1	chr1:230530790:A:G	0	230530790	G	A
1	chr1:230531062:G:A	0	230531062	A	G
1	chr1:230531962:C:T	0	230531962	T	C
1	chr1:230532080:G:A	0	230532080	A	G
1	chr1:230532514:A:G	0	230532514	G	A
1	chr1:230532676:C:T	0	230532676	T	C
1	chr1:230532823:C:G	0	230532823	G	C
1	chr1:230534684:C:A	0	230534684	A	C
1	chr1:230534716:G:A	0	230534716	A	G
1	chr1:230534720:G:A	0	230534720	A	G
1	chr1:230534889:A:T	0	230534889	T	A
1	chr1:230535622:A:G	0	230535622	G	A
1	chr1:230535947:A:G	0	230535947	G	A
1	chr1:230535976:G:T	0	230535976	T	G
1	chr1:230536863:T:C	0	230536863	C	T
1	chr1:230539080:T:C	0	230539080	C	T
1	chr1:230539296:G:A	0	230539296	A	G
1	chr1:230539348:G:A	0	230539348	A	G
1	chr1:230539448:G:A	0	230539448	A	G
1	chr1:230539883:GGAATGGTT:G	0	230539883	G	GGAATGGTT
1	chr1:230540296:A:C	0	230540296	C	A
1	chr1:230540928:G:A	0	230540928	A	G
1	chr1:230543841:A:C	0	230543841	C	A
1	chr1:230544870:A:T	0	230544870	T	A
1	chr1:230545507:A:G	0	230545507	G	A
1	chr1:230545985:C:A	0	230545985	A	C
1	chr1:230546167:T:C	0	230546167	C	T
1	chr1:230547067:A:G	0	230547067	G	A
1	chr1:230547657:C:T	0	230547657	T	C
1	chr1:230548107:A:T	0	230548107	T	A
1	chr1:230548430:T:C	0	230548430	C	T
1	chr1:230548512:C:T	0	230548512	T	C
1	chr1:230548513:G:A	0	230548513	A	G
1	chr1:230548542:A:G	0	230548542	G	A
1	chr1:230548582:T:C	0	230548582	C	T
1	chr1:230548583:C:T	0	230548583	T	C
1	chr1:230549053:C:G	0	230549053	G	C
1	chr1:230549127:T:A	0	230549127	A	T
1	chr1:230549509:G:A	0	230549509	A	G
1	chr1:230550080:C:T	0	230550080	T	C
1	chr1:230550727:A:C	0	230550727	C	A
1	chr1:230550965:G:A	0	230550965	A	G
1	chr1:230551015:A:G	0	230551015	G	A
1	chr1:230551965:C:T	0	230551965	T	C
1	chr1:230552319:C:A	0	230552319	A	C
1	chr1:230552720:A:G	0	230552720	G	A
1	chr1:230552897:T:C	0	230552897	C	T
1	chr1:230552948:G:A	0	230552948	A	G
1	chr1:230554937:T:G	0	230554937	G	T
1	chr1:230555508:TGTTA:T	0	230555508	T	TGTTA
1	chr1:230555601:C:G	0	230555601	G	C
1	chr1:230556107:A:G	0	230556107	G	A
1	chr1:230556972:G:A	0	230556972	A	G
1	chr1:230557252:CA:C	0	230557252	C	CA
1	chr1:230557320:A:C	0	230557320	C	A
1	chr1:230557871:T:C	0	230557871	C	T
1	chr1:230558806:C:A	0	230558806	A	C
1	chr1:230561176:C:T	0	230561176	T	C
1	chr1:230561974:A:G	0	230561974	G	A
1	chr1:230562767:A:G	0	230562767	G	A
1	chr1:230562949:TCCTGATCCCCCACC:T	0	230562949	T	TCCTGATCCCCCACC
1	chr1:230563488:T:A	0	230563488	A	T
1	chr1:230563646:A:G	0	230563646	G	A
1	chr1:230564894:A:G	0	230564894	G	A
1	chr1:230564932:T:C	0	230564932	C	T
1	chr1:230565073:C:T	0	230565073	T	C
1	chr1:230565332:T:C	0	230565332	C	T
1	chr1:230565380:A:T	0	230565380	T	A
1	chr1:230565441:G:A	0	230565441	A	G
1	chr1:230565542:G:A	0	230565542	A	G
1	chr1:230565691:T:C	0	230565691	C	T
1	chr1:230565819:G:A	0	230565819	A	G
1	chr1:230566803:A:G	0	230566803	G	A
1	chr1:230567242:T:C	0	230567242	C	T
1	chr1:230567474:A:G	0	230567474	G	A
1	chr1:230567858:G:A	0	230567858	A	G
1	chr1:230568079:C:A	0	230568079	A	C
1	chr1:230568088:T:C	0	230568088	C	T
1	chr1:230568420:A:G	0	230568420	G	A
1	chr1:230568439:G:A	0	230568439	A	G
1	chr1:230568545:T:C	0	230568545	C	T
1	chr1:230568937:C:G	0	230568937	G	C
1	chr1:230568992:T:C	0	230568992	C	T
1	chr1:230569401:G:T	0	230569401	T	G
1	chr1:230569600:A:C	0	230569600	C	A
1	chr1:230569607:C:T	0	230569607	T	C
1	chr1:230569615:C:G	0	230569615	G	C
1	chr1:230569820:T:A	0	230569820	A	T
1	chr1:230570011:G:A	0	230570011	A	G
1	chr1:230570022:C:T	0	230570022	T	C
1	chr1:230570308:C:T	0	230570308	T	C
1	chr1:230570543:A:G	0	230570543	G	A
1	chr1:230571122:C:T	0	230571122	T	C
1	chr1:230571177:G:A	0	230571177	A	G
1	chr1:230571202:C:T	0	230571202	T	C
1	chr1:230571462:C:T	0	230571462	T	C
1	chr1:230573094:G:C	0	230573094	C	G
1	chr1:230573218:C:A	0	230573218	A	C
1	chr1:230573285:C:T	0	230573285	T	C
1	chr1:230573837:T:C	0	230573837	C	T
1	chr1:230574023:A:G	0	230574023	G	A
1	chr1:230574246:T:A	0	230574246	A	T
1	chr1:230574439:A:G	0	230574439	G	A
1	chr1:230574450:A:G	0	230574450	G	A
1	chr1:230574685:G:A	0	230574685	A	G
1	chr1:230574817:T:G	0	230574817	G	T
1	chr1:230574821:TTG:T	0	230574821	T	TTG
1	chr1:230574943:A:G	0	230574943	G	A
1	chr1:230575182:T:C	0	230575182	C	T
1	chr1:230575656:C:T	0	230575656	T	C
1	chr1:230575689:C:T	0	230575689	T	C
1	chr1:230576216:G:A	0	230576216	A	G
1	chr1:230576378:T:G	0	230576378	G	T
1	chr1:230576767:A:G	0	230576767	G	A
1	chr1:230576976:A:G	0	230576976	G	A
1	chr1:230577407:C:T	0	230577407	T	C
1	chr1:230578196:G:A	0	230578196	A	G
1	chr1:230578434:G:T	0	230578434	T	G
1	chr1:230579170:A:G	0	230579170	G	A
1	chr1:230579318:T:C	0	230579318	C	T
1	chr1:230579329:T:C	0	230579329	C	T
1	chr1:230579384:A:G	0	230579384	G	A
1	chr1:230579411:G:C	0	230579411	C	G
1	chr1:230579482:G:A	0	230579482	A	G
1	chr1:230579530:C:T	0	230579530	T	C
1	chr1:230579957:C:T	0	230579957	T	C
1	chr1:230580782:A:T	0	230580782	T	A
1	chr1:230581126:C:T	0	230581126	T	C
1	chr1:230581190:C:G	0	230581190	G	C
1	chr1:230581428:A:G	0	230581428	G	A
1	chr1:230581656:C:G	0	230581656	G	C
1	chr1:230582172:C:T	0	230582172	T	C
1	chr1:230582766:T:C	0	230582766	C	T
1	chr1:230582793:C:A	0	230582793	A	C
1	chr1:230583138:C:T	0	230583138	T	C
1	chr1:230583170:G:A	0	230583170	A	G
1	chr1:230583875:A:G	0	230583875	G	A
1	chr1:230584139:A:T	0	230584139	T	A
1	chr1:230584522:T:C	0	230584522	C	T
1	chr1:230584829:T:G	0	230584829	G	T
1	chr1:230585196:G:A	0	230585196	A	G
1	chr1:230586068:C:T	0	230586068	T	C
1	chr1:230586281:G:A	0	230586281	A	G
1	chr1:230586394:A:C	0	230586394	C	A
1	chr1:230586399:A:C	0	230586399	C	A
1	chr1:230586930:T:C	0	230586930	C	T
1	chr1:230587010:T:C	0	230587010	C	T
1	chr1:230587315:A:G	0	230587315	G	A
1	chr1:230587623:A:G	0	230587623	G	A
1	chr1:230587627:T:G	0	230587627	G	T
1	chr1:230587815:T:A	0	230587815	A	T
1	chr1:230589974:T:C	0	230589974	C	T
1	chr1:230590078:G:A	0	230590078	A	G
1	chr1:230590223:G:A	0	230590223	A	G
1	chr1:230590931:A:G	0	230590931	G	A
1	chr1:230591200:ATCTC:A	0	230591200	A	ATCTC
1	chr1:230591616:C:T	0	230591616	T	C
1	chr1:230592342:T:C	0	230592342	C	T
1	chr1:230592541:A:C	0	230592541	C	A
1	chr1:230592567:G:A	0	230592567	A	G
1	chr1:230592616:G:T	0	230592616	T	G
1	chr1:230593010:G:A	0	230593010	A	G
1	chr1:230593103:G:A	0	230593103	A	G
1	chr1:230593221:C:T	0	230593221	T	C
1	chr1:230593655:C:T	0	230593655	T	C
1	chr1:230594036:T:G	0	230594036	G	T
1	chr1:230594855:A:G	0	230594855	G	A
1	chr1:230594880:G:A	0	230594880	A	G
1	chr1:230594957:G:A	0	230594957	A	G
1	chr1:230595059:A:C	0	230595059	C	A
1	chr1:230595781:A:G	0	230595781	G	A
1	chr1:230595808:T:C	0	230595808	C	T
1	chr1:230596507:T:G	0	230596507	G	T
1	chr1:230596853:G:A	0	230596853	A	G
1	chr1:230596936:T:C	0	230596936	C	T
1	chr1:230597524:A:G	0	230597524	G	A
1	chr1:230598232:C:T	0	230598232	T	C
1	chr1:230598376:C:T	0	230598376	T	C
1	chr1:230598522:A:G	0	230598522	G	A
1	chr1:230598740:C:CA	0	230598740	CA	C
1	chr1:230598972:G:A	0	230598972	A	G
1	chr1:230599066:T:C	0	230599066	C	T
1	chr1:230599088:G:C	0	230599088	C	G
1	chr1:230599567:C:T	0	230599567	T	C
1	chr1:230599689:T:A	0	230599689	A	T
1	chr1:230599876:A:G	0	230599876	G	A
1	chr1:230600676:G:A	0	230600676	A	G
1	chr1:230600759:G:C	0	230600759	C	G
1	chr1:230600983:C:T	0	230600983	T	C
1	chr1:230601368:T:C	0	230601368	C	T
1	chr1:230601515:T:G	0	230601515	G	T
1	chr1:230601870:G:A	0	230601870	A	G
1	chr1:230602027:T:A	0	230602027	A	T
1	chr1:230602074:T:C	0	230602074	C	T
1	chr1:230602253:A:G	0	230602253	G	A
1	chr1:230602283:G:A	0	230602283	A	G
1	chr1:230602350:C:T	0	230602350	T	C
1	chr1:230602514:A:G	0	230602514	G	A
1	chr1:230603012:A:G	0	230603012	G	A
1	chr1:230603069:T:C	0	230603069	C	T
1	chr1:230603580:C:T	0	230603580	T	C
1	chr1:230604028:A:G	0	230604028	G	A
1	chr1:230604367:C:T	0	230604367	T	C
1	chr1:230604604:AT:A	0	230604604	A	AT
1	chr1:230604649:C:T	0	230604649	T	C
1	chr1:230604654:T:C	0	230604654	C	T
1	chr1:230604963:G:A	0	230604963	A	G
1	chr1:230605160:T:C	0	230605160	C	T
1	chr1:230605279:T:C	0	230605279	C	T
1	chr1:230605319:C:T	0	230605319	T	C
1	chr1:230605383:G:A	0	230605383	A	G
1	chr1:230605388:A:G	0	230605388	G	A
1	chr1:230605400:T:C	0	230605400	C	T
1	chr1:230605503:CA:C	0	230605503	C	CA
1	chr1:230605589:A:G	0	230605589	G	A
1	chr1:230605637:C:T	0	230605637	T	C
1	chr1:230605641:A:G	0	230605641	G	A
1	chr1:230605690:A:G	0	230605690	G	A
1	chr1:230605873:C:A	0	230605873	A	C
1	chr1:230606306:T:C	0	230606306	C	T
1	chr1:230606668:ACT:A	0	230606668	A	ACT
1	chr1:230606788:C:T	0	230606788	T	C
1	chr1:230606992:TACAG:T	0	230606992	T	TACAG
1	chr1:230607324:C:T	0	230607324	T	C
1	chr1:230607708:A:T	0	230607708	T	A
1	chr1:230607776:T:A	0	230607776	A	T
1	chr1:230608861:C:T	0	230608861	T	C
1	chr1:230609532:A:C	0	230609532	C	A
1	chr1:230610093:A:C	0	230610093	C	A
1	chr1:230610886:C:A	0	230610886	A	C
1	chr1:230611007:C:T	0	230611007	T	C
1	chr1:230611123:G:A	0	230611123	A	G
1	chr1:230611240:C:G	0	230611240	G	C
1	chr1:230611544:C:T	0	230611544	T	C
1	chr1:230611630:T:A	0	230611630	A	T
1	chr1:230612083:C:T	0	230612083	T	C
1	chr1:230613499:C:T	0	230613499	T	C
1	chr1:230613900:G:A	0	230613900	A	G
1	chr1:230614200:A:T	0	230614200	T	A
1	chr1:230618476:A:G	0	230618476	G	A
1	chr1:230619980:A:G	0	230619980	G	A
1	chr1:230620751:T:C	0	230620751	C	T
1	chr1:230621427:A:G	0	230621427	G	A
1	chr1:230622859:A:G	0	230622859	G	A
1	chr1:230623564:T:C	0	230623564	C	T
1	chr1:230624397:C:G	0	230624397	G	C
1	chr1:230625491:T:G	0	230625491	G	T
1	chr1:230625531:GT:G	0	230625531	G	GT
1	chr1:230626102:T:C	0	230626102	C	T
1	chr1:230626902:A:G	0	230626902	G	A
1	chr1:230627466:T:C	0	230627466	C	T
1	chr1:230627511:TATA:T	0	230627511	T	TATA
1	chr1:230630345:C:T	0	230630345	T	C
1	chr1:230630360:T:C	0	230630360	C	T
1	chr1:230630665:A:G	0	230630665	G	A
1	chr1:230631013:T:C	0	230631013	C	T
1	chr1:230631473:T:C	0	230631473	C	T
1	chr1:230632055:T:C	0	230632055	C	T
1	chr1:230632291:C:T	0	230632291	T	C
1	chr1:230632385:T:A	0	230632385	A	T
1	chr1:230632756:C:A	0	230632756	A	C
1	chr1:230634263:G:C	0	230634263	C	G
1	chr1:230635031:ACT:A	0	230635031	A	ACT
1	chr1:230635896:C:T	0	230635896	T	C
1	chr1:230636303:G:A	0	230636303	A	G
1	chr1:230636486:G:A	0	230636486	A	G
1	chr1:230637443:T:C	0	230637443	C	T
1	chr1:230637524:T:A	0	230637524	A	T
1	chr1:230637579:A:G	0	230637579	G	A
1	chr1:230638252:A:T	0	230638252	T	A
1	chr1:230638285:C:T	0	230638285	T	C
1	chr1:230639780:G:A	0	230639780	A	G
1	chr1:230639930:T:C	0	230639930	C	T
1	chr1:230639937:G:A	0	230639937	A	G
1	chr1:230640035:G:A	0	230640035	A	G
1	chr1:230640321:G:A	0	230640321	A	G
1	chr1:230640377:T:C	0	230640377	C	T
1	chr1:230640518:G:A	0	230640518	A	G
1	chr1:230640635:T:C	0	230640635	C	T
1	chr1:230640688:G:A	0	230640688	A	G
1	chr1:230640692:A:G	0	230640692	G	A
1	chr1:230643520:G:T	0	230643520	T	G
1	chr1:230644008:G:A	0	230644008	A	G
1	chr1:230644248:A:G	0	230644248	G	A
1	chr1:230644997:A:G	0	230644997	G	A
1	chr1:230645253:A:G	0	230645253	G	A
1	chr1:230645669:T:C	0	230645669	C	T
1	chr1:230645881:T:C	0	230645881	C	T
1	chr1:230645995:G:A	0	230645995	A	G
1	chr1:230646666:C:T	0	230646666	T	C
1	chr1:230647456:T:C	0	230647456	C	T
1	chr1:230647522:A:C	0	230647522	C	A
1	chr1:230647857:ACT:A	0	230647857	A	ACT
1	chr1:230648529:C:A	0	230648529	A	C
1	chr1:230648761:C:A	0	230648761	A	C
1	chr1:230649136:A:T	0	230649136	T	A
1	chr1:230649218:G:A	0	230649218	A	G
1	chr1:230649759:C:T	0	230649759	T	C
1	chr1:230650159:A:G	0	230650159	G	A
1	chr1:230650425:A:G	0	230650425	G	A
1	chr1:230651221:T:C	0	230651221	C	T
1	chr1:230651701:C:A	0	230651701	A	C
1	chr1:230652207:C:CAGG	0	230652207	CAGG	C
1	chr1:230652470:A:G	0	230652470	G	A
1	chr1:230652569:G:A	0	230652569	A	G
1	chr1:230652755:T:C	0	230652755	C	T
1	chr1:230652804:C:T	0	230652804	T	C
1	chr1:230653013:G:A	0	230653013	A	G
1	chr1:230653325:A:G	0	230653325	G	A
1	chr1:230653633:G:A	0	230653633	A	G
1	chr1:230653946:A:C	0	230653946	C	A
1	chr1:230654038:T:C	0	230654038	C	T
1	chr1:230654836:T:G	0	230654836	G	T
1	chr1:230654947:G:A	0	230654947	A	G
1	chr1:230655317:A:G	0	230655317	G	A
1	chr1:230655412:G:A	0	230655412	A	G
1	chr1:230655414:G:C	0	230655414	C	G
1	chr1:230655891:T:G	0	230655891	G	T
1	chr1:230656178:A:G	0	230656178	G	A
1	chr1:230656438:G:A	0	230656438	A	G
1	chr1:230657261:G:A	0	230657261	A	G
1	chr1:230657707:C:T	0	230657707	T	C
1	chr1:230657768:T:C	0	230657768	C	T
1	chr1:230657844:C:T	0	230657844	T	C
1	chr1:230657914:G:A	0	230657914	A	G
1	chr1:230658103:TC:T	0	230658103	T	TC
1	chr1:230658408:G:C	0	230658408	C	G
1	chr1:230658480:G:A	0	230658480	A	G
1	chr1:230659431:T:C	0	230659431	C	T
1	chr1:230659895:A:G	0	230659895	G	A
```
