## Supplementary material for "Characterization of shared and ancestry-specific signals driving complex traits using multi-ancestry fine-mapping": mesusieoutput

```
                 eur          afr      eur_afr
   [1,] 8.446546e-05 0.0001366146 2.490129e-05
   [2,] 1.479292e-04 0.0001681534 3.466051e-05
   [3,] 1.527357e-04 0.0001691544 3.442414e-05
   [4,] 7.892556e-05 0.0001490864 2.556623e-05
   [5,] 1.452008e-04 0.0001681534 3.486931e-05
   [6,] 8.491240e-05 0.0001368277 2.495082e-05
   [7,] 1.495890e-04 0.0001701715 3.464142e-05
   [8,] 1.316758e-04 0.0001728132 4.626661e-05
   [9,] 1.327135e-04 0.0001668056 3.434120e-05
  [10,] 7.895918e-05 0.0001497738 2.570407e-05
  [11,] 7.895918e-05 0.0001494285 2.568069e-05
  [12,] 1.502893e-04 0.0001723079 3.469020e-05
  [13,] 7.902847e-05 0.0001497738 2.585290e-05
  [14,] 7.895918e-05 0.0001494285 2.568069e-05
  [15,] 7.895918e-05 0.0001490864 2.565749e-05
  [16,] 1.480085e-04 0.0001712570 3.490998e-05
  [17,] 7.892556e-05 0.0001484601 2.552460e-05
  [18,] 8.491240e-05 0.0001383848 2.489870e-05
  [19,] 8.491240e-05 0.0001384979 2.488888e-05
  [20,] 8.561922e-05 0.0001390737 2.499136e-05
  [21,] 8.526035e-05 0.0001407946 2.481085e-05
  [22,] 1.513651e-04 0.0001762965 3.483205e-05
  [23,] 7.892556e-05 0.0001471329 2.543658e-05
  [24,] 1.361126e-04 0.0001710519 4.669747e-05
  [25,] 1.395890e-04 0.0001683222 3.552168e-05
  [26,] 1.797697e-04 0.0001476244 3.712008e-05
  [27,] 7.894761e-05 0.0001368879 2.481992e-05
  [28,] 8.323314e-05 0.0001560561 2.509187e-05
  [29,] 8.382703e-05 0.0001563451 2.514251e-05
  [30,] 1.425612e-04 0.0001683196 3.528370e-05
  [31,] 1.407601e-04 0.0001621238 3.509616e-05
  [32,] 7.887836e-05 0.0001362176 2.455532e-05
  [33,] 1.400185e-04 0.0001616843 3.515088e-05
  [34,] 7.891673e-05 0.0001359649 2.468938e-05
  [35,] 7.888097e-05 0.0001362266 2.457706e-05
  [36,] 7.888097e-05 0.0001362176 2.457653e-05
  [37,] 7.915814e-05 0.0001360285 2.507385e-05
  [38,] 8.382703e-05 0.0001533897 2.518466e-05
  [39,] 7.913180e-05 0.0001362622 2.506280e-05
  [40,] 9.797484e-05 0.0001739641 4.100393e-05
  [41,] 7.923263e-05 0.0001384505 2.536790e-05
  [42,] 7.915814e-05 0.0001390000 2.532557e-05
  [43,] 7.931590e-05 0.0001387094 2.548168e-05
  [44,] 1.060147e-04 0.0001869402 3.946179e-05
  [45,] 7.950895e-05 0.0001384505 2.564825e-05
  [46,] 7.973756e-05 0.0001362642 2.562839e-05
  [47,] 7.909242e-05 0.0001382850 2.518060e-05
  [48,] 7.899512e-05 0.0001394305 2.511013e-05
  [49,] 7.895401e-05 0.0001394305 2.503018e-05
  [50,] 1.384053e-04 0.0001632642 3.549317e-05
  [51,] 7.942528e-05 0.0001388555 2.559106e-05
  [52,] 1.057041e-04 0.0001863261 3.916296e-05
  [53,] 1.203218e-04 0.0001743129 3.958160e-05
  [54,] 7.924678e-05 0.0001421459 2.568492e-05
  [55,] 8.035095e-05 0.0001448283 2.651946e-05
  [56,] 8.148017e-05 0.0001389570 2.400404e-05
  [57,] 1.034501e-04 0.0001812030 3.727162e-05
  [58,] 1.387178e-04 0.0001928670 3.790713e-05
  [59,] 9.014312e-05 0.0001842159 3.405742e-05
  [60,] 1.012070e-04 0.0001691922 3.405270e-05
  [61,] 1.388890e-04 0.0002061338 5.339202e-05
  [62,] 1.386289e-04 0.0002081129 5.379131e-05
  [63,] 8.253584e-05 0.0001576338 2.663412e-05
  [64,] 1.117288e-04 0.0001656057 3.727919e-05
  [65,] 9.144665e-05 0.0001998323 3.857484e-05
  [66,] 8.269797e-05 0.0001577573 2.660093e-05
  [67,] 1.157429e-04 0.0001658164 3.889669e-05
  [68,] 1.015156e-04 0.0001660452 3.317412e-05
  [69,] 1.391848e-04 0.0002064854 5.172263e-05
  [70,] 8.218881e-05 0.0001522356 2.682371e-05
  [71,] 9.464793e-05 0.0001732451 3.190345e-05
  [72,] 8.195988e-05 0.0001521346 2.671122e-05
  [73,] 8.266769e-05 0.0001575268 2.660387e-05
  [74,] 1.396757e-04 0.0002095113 5.435480e-05
  [75,] 8.273270e-05 0.0001517958 2.698019e-05
  [76,] 1.017438e-04 0.0001851401 2.985097e-05
  [77,] 1.161130e-04 0.0001653257 3.892381e-05
  [78,] 1.007533e-04 0.0001865644 3.023983e-05
  [79,] 1.007533e-04 0.0001858443 3.020581e-05
  [80,] 1.187961e-04 0.0001662927 4.039317e-05
  [81,] 8.471278e-05 0.0001502270 2.720128e-05
  [82,] 9.973202e-05 0.0001674187 3.289324e-05
  [83,] 1.316463e-04 0.0001668051 4.586302e-05
  [84,] 8.948075e-05 0.0001908594 3.554746e-05
  [85,] 1.390795e-04 0.0002203194 5.317763e-05
  [86,] 9.673800e-05 0.0001526762 2.866186e-05
  [87,] 1.042719e-04 0.0001915334 3.631452e-05
  [88,] 9.933059e-05 0.0001577588 2.938822e-05
  [89,] 8.285594e-05 0.0001506048 2.685653e-05
  [90,] 9.386699e-05 0.0001494055 2.955129e-05
  [91,] 8.950908e-05 0.0001766179 3.405624e-05
  [92,] 9.063970e-05 0.0001784229 3.536276e-05
  [93,] 1.661189e-04 0.0001726806 5.699444e-05
  [94,] 3.341429e-04 0.0001746376 1.165167e-04
  [95,] 1.392520e-04 0.0002271182 5.271295e-05
  [96,] 1.035789e-04 0.0001683273 3.476061e-05
  [97,] 9.088841e-05 0.0001789576 3.569686e-05
  [98,] 1.199223e-04 0.0001745427 4.379526e-05
  [99,] 9.782249e-05 0.0001757007 4.065599e-05
 [100,] 1.370389e-04 0.0002252522 4.995605e-05
 [101,] 8.826542e-05 0.0001712112 3.151232e-05
 [102,] 8.280650e-05 0.0001446154 2.623038e-05
 [103,] 8.336245e-05 0.0001448360 2.633328e-05
 [104,] 1.311451e-04 0.0001981586 5.830353e-05
 [105,] 8.600459e-05 0.0001805555 2.782496e-05
 [106,] 8.453191e-05 0.0001444110 2.703880e-05
 [107,] 8.749553e-05 0.0001684465 2.973018e-05
 [108,] 8.744931e-05 0.0001715822 2.973512e-05
 [109,] 8.396846e-05 0.0001446718 2.681477e-05
 [110,] 1.256183e-04 0.0001726247 4.567724e-05
 [111,] 1.409426e-04 0.0002189678 4.787582e-05
 [112,] 8.301023e-05 0.0001435282 2.620088e-05
 [113,] 8.487530e-05 0.0001456585 2.641911e-05
 [114,] 8.204240e-05 0.0001516995 2.670989e-05
 [115,] 8.401201e-05 0.0001447603 2.625290e-05
 [116,] 8.711249e-05 0.0001497493 2.795843e-05
 [117,] 8.396059e-05 0.0001440550 2.626437e-05
 [118,] 8.395420e-05 0.0001445705 2.630770e-05
 [119,] 1.394824e-04 0.0002076856 5.578511e-05
 [120,] 8.480314e-05 0.0001454808 2.643012e-05
 [121,] 8.480314e-05 0.0001456585 2.643670e-05
 [122,] 8.395199e-05 0.0001438946 2.627747e-05
 [123,] 8.301023e-05 0.0001420398 2.598224e-05
 [124,] 8.423606e-05 0.0001425478 2.614098e-05
 [125,] 8.395543e-05 0.0001414155 2.615159e-05
 [126,] 8.398780e-05 0.0001413894 2.617860e-05
 [127,] 8.838812e-05 0.0001729278 3.048789e-05
 [128,] 8.396994e-05 0.0001411303 2.610314e-05
 [129,] 8.963091e-05 0.0001677428 3.372678e-05
 [130,] 8.199306e-05 0.0001412419 2.557935e-05
 [131,] 8.199306e-05 0.0001412419 2.557935e-05
 [132,] 8.205232e-05 0.0001412366 2.559600e-05
 [133,] 8.189897e-05 0.0001412554 2.555508e-05
 [134,] 8.199306e-05 0.0001412366 2.558151e-05
 [135,] 8.199306e-05 0.0001412366 2.558151e-05
 [136,] 8.180889e-05 0.0001414620 2.555510e-05
 [137,] 8.199306e-05 0.0001412283 2.559833e-05
 [138,] 9.725380e-05 0.0001668233 3.195399e-05
 [139,] 8.211975e-05 0.0001412371 2.564294e-05
 [140,] 8.205232e-05 0.0001412371 2.562277e-05
 [141,] 8.209559e-05 0.0001412291 2.561243e-05
 [142,] 8.148565e-05 0.0001424110 2.565698e-05
 [143,] 8.227919e-05 0.0001412460 2.569680e-05
 [144,] 1.379767e-04 0.0001711692 5.016864e-05
 [145,] 9.104397e-05 0.0001709732 3.523217e-05
 [146,] 8.305111e-05 0.0001413456 2.595296e-05
 [147,] 8.281190e-05 0.0001413791 2.587897e-05
 [148,] 8.219537e-05 0.0001414166 2.572818e-05
 [149,] 1.385153e-04 0.0001693499 5.026035e-05
 [150,] 8.269263e-05 0.0001414859 2.581651e-05
 [151,] 8.257367e-05 0.0001414730 2.577277e-05
 [152,] 8.325110e-05 0.0001414712 2.597540e-05
 [153,] 8.220712e-05 0.0001419552 2.583196e-05
 [154,] 8.183255e-05 0.0001444089 2.607585e-05
 [155,] 8.183255e-05 0.0001442683 2.605793e-05
 [156,] 8.221399e-05 0.0001421720 2.589512e-05
 [157,] 8.275876e-05 0.0001423272 2.607768e-05
 [158,] 9.978676e-05 0.0001653414 3.275545e-05
 [159,] 9.853234e-05 0.0001650671 3.208362e-05
 [160,] 1.353666e-04 0.0001570900 4.398262e-05
 [161,] 9.947726e-05 0.0001651946 3.253490e-05
 [162,] 9.978676e-05 0.0001653295 3.274931e-05
 [163,] 8.125804e-05 0.0001487005 2.589197e-05
 [164,] 1.353666e-04 0.0001568710 4.390872e-05
 [165,] 9.903928e-05 0.0001656081 3.255890e-05
 [166,] 8.045801e-05 0.0001488408 2.561827e-05
 [167,] 9.828789e-05 0.0001663275 3.260871e-05
 [168,] 9.850192e-05 0.0001659432 3.255865e-05
 [169,] 9.894940e-05 0.0001652244 3.245167e-05
 [170,] 9.765880e-05 0.0001649831 3.170903e-05
 [171,] 1.026748e-04 0.0001678433 4.106621e-05
 [172,] 8.345013e-05 0.0001488579 2.601139e-05
 [173,] 1.602719e-04 0.0001572733 4.737992e-05
 [174,] 1.027395e-04 0.0001653421 3.422804e-05
 [175,] 1.026418e-04 0.0001655283 3.423653e-05
 [176,] 8.138134e-05 0.0001326574 2.522819e-05
 [177,] 8.113469e-05 0.0001322149 2.504823e-05
 [178,] 9.438854e-05 0.0001400378 3.045939e-05
 [179,] 1.037832e-04 0.0001666078 3.516053e-05
 [180,] 8.056280e-05 0.0001316501 2.475242e-05
 [181,] 9.595212e-05 0.0001405047 3.122028e-05
 [182,] 1.532298e-04 0.0001794626 5.217203e-05
 [183,] 1.258600e-04 0.0001791037 4.189329e-05
 [184,] 7.961601e-05 0.0001298241 2.413520e-05
 [185,] 1.032373e-04 0.0001711886 3.600196e-05
 [186,] 1.023440e-04 0.0001722715 3.568335e-05
 [187,] 1.064812e-04 0.0001705206 3.760296e-05
 [188,] 1.025583e-04 0.0001735478 3.603212e-05
 [189,] 1.058725e-04 0.0001792925 3.830974e-05
 [190,] 1.604496e-04 0.0001570467 4.741908e-05
 [191,] 9.558555e-05 0.0001412703 3.101127e-05
 [192,] 1.196087e-04 0.0001517661 3.995877e-05
 [193,] 1.608245e-04 0.0001573643 4.760603e-05
 [194,] 1.150570e-04 0.0001723412 3.559504e-05
 [195,] 9.895179e-05 0.0001729576 3.543822e-05
 [196,] 9.819633e-05 0.0001452244 3.363511e-05
 [197,] 8.092529e-05 0.0001292021 2.473682e-05
 [198,] 1.591908e-04 0.0001575569 4.759464e-05
 [199,] 8.107446e-05 0.0001301057 2.505431e-05
 [200,] 9.909873e-05 0.0001679627 3.460438e-05
 [201,] 9.887863e-05 0.0001559582 3.642803e-05
 [202,] 9.904957e-05 0.0001555703 3.640204e-05
 [203,] 8.047244e-05 0.0001297049 2.477401e-05
 [204,] 9.625392e-05 0.0001445829 3.188483e-05
 [205,] 9.721354e-05 0.0001442586 3.226677e-05
 [206,] 1.673351e-04 0.0001502371 4.219497e-05
 [207,] 1.022095e-04 0.0001485045 3.025552e-05
 [208,] 1.356739e-04 0.0001790900 4.477507e-05
 [209,] 1.031404e-04 0.0001366498 3.210493e-05
 [210,] 1.154958e-04 0.0001549523 3.190751e-05
 [211,] 1.079264e-04 0.0001624460 3.796202e-05
 [212,] 9.891733e-05 0.0001362123 3.070327e-05
 [213,] 1.138679e-04 0.0001556189 3.161942e-05
 [214,] 1.009934e-04 0.0001361719 3.126742e-05
 [215,] 1.016937e-04 0.0001361719 3.146923e-05
 [216,] 1.138679e-04 0.0001541571 3.166043e-05
 [217,] 1.071563e-04 0.0001625953 3.782005e-05
 [218,] 1.086533e-04 0.0001629376 3.861826e-05
 [219,] 1.369595e-04 0.0001803971 4.689937e-05
 [220,] 1.147820e-04 0.0001852630 3.473542e-05
 [221,] 1.059443e-04 0.0001598492 4.001193e-05
 [222,] 9.844819e-05 0.0001363449 3.105731e-05
 [223,] 9.233336e-05 0.0001838964 3.402447e-05
 [224,] 1.632011e-04 0.0001758256 5.180130e-05
 [225,] 9.787316e-05 0.0001446912 3.468527e-05
 [226,] 9.557431e-05 0.0001317824 2.996308e-05
 [227,] 8.278488e-05 0.0001307482 2.584139e-05
 [228,] 9.150701e-05 0.0001381151 2.735974e-05
 [229,] 8.128304e-05 0.0001302411 2.516511e-05
 [230,] 8.297736e-05 0.0001292667 2.575842e-05
 [231,] 8.116165e-05 0.0001302411 2.510362e-05
 [232,] 8.116165e-05 0.0001302328 2.510272e-05
 [233,] 8.128304e-05 0.0001300418 2.516367e-05
 [234,] 8.112516e-05 0.0001310759 2.519406e-05
 [235,] 8.112516e-05 0.0001310759 2.519406e-05
 [236,] 8.117060e-05 0.0001310759 2.521917e-05
 [237,] 9.712515e-05 0.0001611587 3.299479e-05
 [238,] 8.117060e-05 0.0001316124 2.528748e-05
 [239,] 8.105711e-05 0.0001318870 2.525468e-05
 [240,] 8.105711e-05 0.0001320275 2.527142e-05
 [241,] 8.105711e-05 0.0001320275 2.527142e-05
 [242,] 8.142332e-05 0.0001327621 2.557618e-05
 [243,] 8.256745e-05 0.0001307828 2.587607e-05
 [244,] 8.171063e-05 0.0001336478 2.587542e-05
 [245,] 8.224540e-05 0.0001316151 2.589626e-05
 [246,] 8.108813e-05 0.0001345281 2.559365e-05
 [247,] 8.243046e-05 0.0001323831 2.610300e-05
 [248,] 8.088200e-05 0.0001356592 2.557200e-05
 [249,] 8.049087e-05 0.0001364661 2.524884e-05
 [250,] 8.079168e-05 0.0001371491 2.563753e-05
 [251,] 8.063640e-05 0.0001364835 2.542375e-05
 [252,] 8.170123e-05 0.0001340394 2.617608e-05
 [253,] 8.088200e-05 0.0001366957 2.567429e-05
 [254,] 8.100735e-05 0.0001336807 2.574624e-05
 [255,] 8.170217e-05 0.0001348397 2.628594e-05
 [256,] 8.098081e-05 0.0001367119 2.577328e-05
 [257,] 8.098081e-05 0.0001378623 2.588771e-05
 [258,] 8.002892e-05 0.0001360562 2.532112e-05
 [259,] 8.170123e-05 0.0001365136 2.653274e-05
 [260,] 8.170123e-05 0.0001354319 2.639158e-05
 [261,] 8.152428e-05 0.0001356470 2.629338e-05
 [262,] 8.134582e-05 0.0001358551 2.621627e-05
 [263,] 8.034606e-05 0.0001370277 2.566556e-05
 [264,] 8.049016e-05 0.0001358823 2.563522e-05
 [265,] 8.074553e-05 0.0001372783 2.586712e-05
 [266,] 8.015676e-05 0.0001794459 2.598635e-05
 [267,] 8.015676e-05 0.0001721352 2.568598e-05
 [268,] 8.038196e-05 0.0001662966 2.527820e-05
 [269,] 8.022842e-05 0.0001610567 2.517252e-05
 [270,] 8.027126e-05 0.0001646048 2.528738e-05
 [271,] 8.027126e-05 0.0001677396 2.541538e-05
 [272,] 8.016929e-05 0.0001636034 2.532320e-05
 [273,] 8.016929e-05 0.0001646068 2.536548e-05
 [274,] 7.984818e-05 0.0001650898 2.572519e-05
 [275,] 8.016929e-05 0.0001655768 2.540631e-05
 [276,] 8.007603e-05 0.0001650878 2.546681e-05
 [277,] 7.985072e-05 0.0001600999 2.548733e-05
 [278,] 8.038196e-05 0.0001646048 2.521181e-05
 [279,] 8.038196e-05 0.0001636034 2.517224e-05
 [280,] 8.027126e-05 0.0001641258 2.526783e-05
 [281,] 8.027126e-05 0.0001641258 2.526783e-05
 [282,] 8.016929e-05 0.0001641258 2.534521e-05
 [283,] 8.016929e-05 0.0001655069 2.540535e-05
 [284,] 7.991839e-05 0.0001571506 2.526895e-05
 [285,] 7.999145e-05 0.0001587618 2.526752e-05
 [286,] 7.991839e-05 0.0001533322 2.508858e-05
 [287,] 7.999467e-05 0.0001525431 2.498199e-05
 [288,] 7.991839e-05 0.0001538241 2.511117e-05
 [289,] 8.016929e-05 0.0001496319 2.473538e-05
 [290,] 8.016929e-05 0.0001503440 2.476509e-05
 [291,] 1.716535e-04 0.0001706822 6.295700e-05
 [292,] 8.018406e-05 0.0001449068 2.453312e-05
 [293,] 7.992619e-05 0.0001415298 2.453472e-05
 [294,] 8.005236e-05 0.0001536890 2.746698e-05
 [295,] 1.759054e-04 0.0001820181 6.999849e-05
 [296,] 8.046853e-05 0.0001513760 2.764997e-05
 [297,] 8.212339e-05 0.0001494833 2.869523e-05
 [298,] 8.071598e-05 0.0001523334 2.792927e-05
 [299,] 8.289834e-05 0.0001535650 2.971098e-05
 [300,] 8.161121e-05 0.0001469587 2.768164e-05
 [301,] 8.127912e-05 0.0001562320 2.765692e-05
 [302,] 8.405409e-05 0.0001444304 2.893437e-05
 [303,] 8.389330e-05 0.0001442139 2.877853e-05
 [304,] 1.751511e-04 0.0001820459 6.928845e-05
 [305,] 7.961955e-05 0.0001316816 2.442265e-05
 [306,] 8.091382e-05 0.0001346350 2.608428e-05
 [307,] 8.175328e-05 0.0001345457 2.651763e-05
 [308,] 8.147995e-05 0.0001346882 2.639675e-05
 [309,] 8.072733e-05 0.0001352656 2.605950e-05
 [310,] 8.091382e-05 0.0001350529 2.613884e-05
 [311,] 8.038195e-05 0.0001334218 2.562870e-05
 [312,] 8.349040e-05 0.0001340479 2.709922e-05
 [313,] 8.273762e-05 0.0001415668 2.777318e-05
 [314,] 8.181483e-05 0.0001344394 2.632284e-05
 [315,] 1.346996e-04 0.0002041050 6.221716e-05
 [316,] 8.400311e-05 0.0001329981 2.715115e-05
 [317,] 8.319630e-05 0.0001313432 2.649696e-05
 [318,] 8.173271e-05 0.0001350636 2.636359e-05
 [319,] 8.427937e-05 0.0001327548 2.722826e-05
 [320,] 8.176320e-05 0.0001274703 2.468377e-05
 [321,] 1.120907e-04 0.0002088797 4.453514e-05
 [322,] 1.550199e-04 0.0001636443 4.880695e-05
 [323,] 1.312575e-04 0.0001755907 4.363467e-05
 [324,] 1.357891e-04 0.0001791988 4.983539e-05
 [325,] 1.070513e-04 0.0002446511 3.650001e-05
 [326,] 2.966422e-04 0.0001570298 1.026924e-04
 [327,] 1.172645e-04 0.0003419003 5.978780e-05
 [328,] 1.480338e-04 0.0002615377 5.884969e-05
 [329,] 1.210873e-04 0.0001380368 4.041446e-05
 [330,] 4.386048e-04 0.0001758455 9.605022e-05
 [331,] 1.139415e-04 0.0001323557 3.541189e-05
 [332,] 1.203183e-04 0.0001311281 3.663999e-05
 [333,] 1.689636e-04 0.0001759374 5.992611e-05
 [334,] 1.495217e-04 0.0001930051 3.511653e-05
 [335,] 7.628630e-04 0.0001769414 1.526447e-04
 [336,] 1.578967e-04 0.0001930980 3.579035e-05
 [337,] 1.102567e-04 0.0001327996 3.484445e-05
 [338,] 1.155054e-04 0.0001434994 4.051515e-05
 [339,] 2.861685e-04 0.0001703026 6.263715e-05
 [340,] 1.392423e-04 0.0001789985 4.670414e-05
 [341,] 1.054785e-04 0.0001551832 3.953439e-05
 [342,] 1.627462e-04 0.0001713394 5.674231e-05
 [343,] 1.637514e-04 0.0001715879 5.737886e-05
 [344,] 1.492101e-04 0.0001717587 5.051677e-05
 [345,] 1.485404e-04 0.0001719297 5.026090e-05
 [346,] 1.484418e-04 0.0001718139 5.016878e-05
 [347,] 1.485404e-04 0.0001718139 5.022102e-05
 [348,] 1.485404e-04 0.0001715534 5.008671e-05
 [349,] 1.247225e-04 0.0001343778 3.903323e-05
 [350,] 1.481203e-04 0.0001713495 4.979984e-05
 [351,] 1.162994e-04 0.0002577903 4.605853e-05
 [352,] 1.192386e-04 0.0001391545 4.055150e-05
 [353,] 1.478897e-04 0.0001708940 4.951538e-05
 [354,] 1.478897e-04 0.0001707539 4.946332e-05
 [355,] 1.501669e-04 0.0001705873 5.057840e-05
 [356,] 1.478897e-04 0.0001707270 4.945050e-05
 [357,] 1.483335e-04 0.0001713582 4.988785e-05
 [358,] 1.477842e-04 0.0001703581 4.921996e-05
 [359,] 1.469063e-04 0.0001704148 4.880321e-05
 [360,] 1.507060e-04 0.0001700062 5.050713e-05
 [361,] 1.674308e-04 0.0001695295 5.717782e-05
 [362,] 1.364882e-04 0.0001683402 4.420653e-05
 [363,] 1.618019e-04 0.0001689115 5.446503e-05
 [364,] 1.630703e-04 0.0001689347 5.497250e-05
 [365,] 1.473839e-04 0.0001698016 4.876539e-05
 [366,] 1.504409e-04 0.0001696445 5.016804e-05
 [367,] 1.473839e-04 0.0001698250 4.877701e-05
 [368,] 1.618019e-04 0.0001688598 5.436912e-05
 [369,] 1.475869e-04 0.0001698553 4.887439e-05
 [370,] 1.475869e-04 0.0001698812 4.888745e-05
 [371,] 1.505659e-04 0.0001699303 5.037770e-05
 [372,] 1.505659e-04 0.0001700078 5.042470e-05
 [373,] 1.614347e-04 0.0001689482 5.430278e-05
 [374,] 1.476177e-04 0.0001700635 4.895128e-05
 [375,] 1.504409e-04 0.0001701139 5.043189e-05
 [376,] 1.616588e-04 0.0001690306 5.443155e-05
 [377,] 1.477180e-04 0.0001703300 4.913001e-05
 [378,] 1.476177e-04 0.0001701419 4.898940e-05
 [379,] 1.476177e-04 0.0001701969 4.900114e-05
 [380,] 1.508474e-04 0.0001705269 5.084035e-05
 [381,] 1.642512e-04 0.0001700582 5.636079e-05
 [382,] 1.507060e-04 0.0001704148 5.070998e-05
 [383,] 1.524587e-04 0.0001703864 5.148250e-05
 [384,] 1.462471e-04 0.0001704106 4.837865e-05
 [385,] 1.505659e-04 0.0001706115 5.075932e-05
 [386,] 1.505659e-04 0.0001706357 5.075433e-05
 [387,] 1.501155e-04 0.0001705231 5.044599e-05
 [388,] 1.509172e-04 0.0001706913 5.091449e-05
 [389,] 1.505176e-04 0.0001709764 5.086969e-05
 [390,] 1.490300e-04 0.0001710648 5.019830e-05
 [391,] 1.596935e-04 0.0001704921 5.467991e-05
 [392,] 1.494832e-04 0.0001709901 5.034829e-05
 [393,] 1.471429e-04 0.0001715717 4.928871e-05
 [394,] 1.254843e-04 0.0001494451 4.751580e-05
 [395,] 1.593576e-04 0.0001716896 5.537014e-05
 [396,] 1.593576e-04 0.0001717524 5.541752e-05
 [397,] 1.737922e-04 0.0001862773 4.970301e-05
 [398,] 1.468449e-04 0.0001728583 4.954486e-05
 [399,] 1.469324e-04 0.0001731091 4.967597e-05
 [400,] 1.346187e-04 0.0002643524 7.666421e-05
 [401,] 1.607075e-04 0.0001737236 5.706649e-05
 [402,] 1.607075e-04 0.0001737013 5.700807e-05
 [403,] 1.607075e-04 0.0001737959 5.707588e-05
 [404,] 1.663570e-04 0.0001807765 5.561556e-05
 [405,] 1.468968e-04 0.0001803162 5.023307e-05
 [406,] 1.598239e-04 0.0001789826 5.548784e-05
 [407,] 1.469779e-04 0.0001803223 5.027766e-05
 [408,] 1.491041e-04 0.0001764069 5.195729e-05
 [409,] 1.584848e-04 0.0001795383 5.517991e-05
 [410,] 1.608279e-04 0.0001752205 5.784404e-05
 [411,] 1.581052e-04 0.0001754016 5.647370e-05
 [412,] 1.371085e-04 0.0002608381 7.931300e-05
 [413,] 1.526012e-04 0.0003422466 1.378213e-04
 [414,] 1.625329e-04 0.0001787677 5.772208e-05
 [415,] 1.455371e-03 0.0001681328 5.610402e-04
 [416,] 8.967743e-05 0.0001365760 2.712064e-05
 [417,] 1.338817e-04 0.0001593046 4.093856e-05
 [418,] 1.884070e-04 0.0001543221 4.862512e-05
 [419,] 1.593747e-04 0.0001850637 5.383688e-05
 [420,] 1.874625e-04 0.0001598304 7.841003e-05
 [421,] 1.705160e-04 0.0001598304 6.971698e-05
 [422,] 3.005325e-04 0.0001386366 1.065259e-04
 [423,] 1.658790e-04 0.0001563820 6.588932e-05
 [424,] 1.810664e-04 0.0001614365 7.643005e-05
 [425,] 1.803311e-04 0.0001610647 7.577918e-05
 [426,] 1.818829e-04 0.0001606957 7.632253e-05
 [427,] 1.830252e-04 0.0001649927 7.997442e-05
 [428,] 2.057452e-04 0.0001702956 4.827477e-05
 [429,] 1.822819e-04 0.0001669190 8.103730e-05
 [430,] 1.815452e-04 0.0001669190 8.061824e-05
 [431,] 1.637945e-04 0.0001622013 6.843280e-05
 [432,] 3.961715e-04 0.0001433090 1.514393e-04
 [433,] 1.853722e-04 0.0001669190 8.279104e-05
 [434,] 4.566906e-04 0.0001775863 1.203629e-04
 [435,] 1.687544e-04 0.0001630856 7.171056e-05
 [436,] 1.706883e-04 0.0001630856 7.278374e-05
 [437,] 1.700377e-04 0.0001630856 7.242315e-05
 [438,] 4.178279e-04 0.0001438786 1.612124e-04
 [439,] 1.861433e-04 0.0001667209 8.319381e-05
 [440,] 1.681216e-04 0.0001637529 7.186245e-05
 [441,] 2.211748e-04 0.0001588670 6.095556e-05
 [442,] 1.625327e-04 0.0001637529 6.870208e-05
 [443,] 1.717882e-04 0.0001585285 6.987861e-05
 [444,] 1.846472e-04 0.0001677226 8.294815e-05
 [445,] 2.233055e-04 0.0001588229 6.128234e-05
 [446,] 4.241437e-04 0.0001444833 1.651475e-04
 [447,] 6.984351e-04 0.0001565563 3.175432e-04
 [448,] 1.915929e-04 0.0001528757 7.512505e-05
 [449,] 1.957415e-04 0.0001628652 8.543239e-05
 [450,] 2.941274e-04 0.0001498204 7.518349e-05
 [451,] 2.614083e-04 0.0001593812 7.889618e-05
 [452,] 2.025690e-04 0.0001626935 8.870822e-05
 [453,] 6.995359e-04 0.0001596634 3.315093e-04
 [454,] 2.005158e-04 0.0001626655 8.778741e-05
 [455,] 1.974771e-04 0.0001640724 8.735624e-05
 [456,] 2.035959e-04 0.0001724132 9.752565e-05
 [457,] 1.993317e-04 0.0001528757 7.843654e-05
 [458,] 3.918276e-04 0.0001582384 1.136760e-04
 [459,] 3.944332e-04 0.0001582291 1.140574e-04
 [460,] 3.284808e-04 0.0001499869 9.149419e-05
 [461,] 3.170197e-04 0.0001499770 8.848835e-05
 [462,] 2.692907e-04 0.0001592259 8.146626e-05
 [463,] 3.170197e-04 0.0001499433 8.784179e-05
 [464,] 2.013156e-04 0.0001650396 9.001998e-05
 [465,] 3.084041e-04 0.0001499770 8.634899e-05
 [466,] 4.029182e-04 0.0001502296 1.133453e-04
 [467,] 4.031118e-04 0.0001579970 1.150433e-04
 [468,] 3.934799e-04 0.0001759744 1.119768e-04
 [469,] 2.992728e-04 0.0001497781 8.337815e-05
 [470,] 2.977723e-04 0.0001497717 8.287166e-05
 [471,] 3.869844e-04 0.0001579920 1.103832e-04
 [472,] 2.924916e-04 0.0001497422 8.070986e-05
 [473,] 2.924916e-04 0.0001497422 8.070986e-05
 [474,] 2.977723e-04 0.0001497357 8.155273e-05
 [475,] 2.087810e-04 0.0001794307 1.064966e-04
 [476,] 3.046921e-04 0.0001497345 8.291297e-05
 [477,] 6.871122e-04 0.0001681833 3.611040e-04
 [478,] 2.807204e-04 0.0001497357 7.744586e-05
 [479,] 2.936518e-04 0.0001497422 8.099112e-05
 [480,] 2.962900e-04 0.0001499248 8.231111e-05
 [481,] 3.016715e-04 0.0001497348 8.234047e-05
 [482,] 2.056025e-04 0.0001689162 9.538997e-05
 [483,] 1.988445e-04 0.0001707030 9.318715e-05
 [484,] 3.769900e-04 0.0001580946 1.072824e-04
 [485,] 2.008169e-04 0.0001815079 1.031356e-04
 [486,] 1.695183e-04 0.0001791581 5.610286e-05
 [487,] 7.627403e-04 0.0001636884 3.800980e-04
 [488,] 8.084235e-04 0.0001636884 4.026872e-04
 [489,] 7.504037e-04 0.0001636884 3.739857e-04
 [490,] 1.970006e-04 0.0001601658 8.347447e-05
 [491,] 7.682118e-04 0.0001643956 3.855828e-04
 [492,] 4.264355e-04 0.0001583101 1.213106e-04
 [493,] 1.957828e-04 0.0001942566 1.091319e-04
 [494,] 8.221065e-04 0.0001579406 3.789471e-04
 [495,] 4.446123e-04 0.0001585512 1.280662e-04
 [496,] 2.751999e-04 0.0001596771 8.544310e-05
 [497,] 9.772491e-04 0.0001646447 4.887843e-04
 [498,] 1.066586e-03 0.0001571629 4.790692e-04
 [499,] 1.427820e-03 0.0001683170 7.428298e-04
 [500,] 1.208269e-03 0.0001533184 5.082797e-04
 [501,] 2.413931e-04 0.0001661749 1.116056e-04
 [502,] 2.790225e-04 0.0001605269 8.906367e-05
 [503,] 2.226149e-04 0.0001632488 9.953672e-05
 [504,] 2.213718e-04 0.0001632488 9.892044e-05
 [505,] 2.760824e-04 0.0001856196 1.559946e-04
 [506,] 1.273845e-04 0.0001613513 4.097982e-05
 [507,] 3.457380e-03 0.0001529776 1.392470e-03
 [508,] 1.524225e-03 0.0001601806 7.152614e-04
 [509,] 1.869420e-03 0.0001838500 1.176443e-03
 [510,] 1.585008e-03 0.0001557272 6.947928e-04
 [511,] 1.585008e-03 0.0001557272 6.947928e-04
 [512,] 1.801679e-03 0.0001535779 7.575628e-04
 [513,] 1.841892e-03 0.0001541630 7.812572e-04
 [514,] 1.841892e-03 0.0001547880 7.894596e-04
 [515,] 1.956960e-03 0.0001539966 8.250725e-04
 [516,] 2.464604e-03 0.0001763707 1.416953e-03
 [517,] 2.183379e-04 0.0001602662 6.813309e-05
 [518,] 1.801679e-03 0.0001532560 7.534208e-04
 [519,] 2.222130e-03 0.0001689574 1.167011e-03
 [520,] 1.801679e-03 0.0001525860 7.461117e-04
 [521,] 1.801679e-03 0.0001518220 7.362680e-04
 [522,] 7.493202e-04 0.0001677478 3.723590e-04
 [523,] 1.722786e-03 0.0001510006 6.957229e-04
 [524,] 2.309135e-03 0.0001651287 1.149735e-03
 [525,] 2.132833e-04 0.0001604059 6.776124e-05
 [526,] 9.834618e-04 0.0001735136 5.219336e-04
 [527,] 2.407983e-03 0.0001615549 1.135864e-03
 [528,] 2.360456e-03 0.0001589153 1.069897e-03
 [529,] 6.450951e-04 0.0001567372 2.756097e-04
 [530,] 9.834618e-04 0.0001740511 5.255434e-04
 [531,] 2.179861e-04 0.0001602433 6.885716e-05
 [532,] 2.568818e-03 0.0001584814 1.151470e-03
 [533,] 6.800812e-04 0.0001578778 2.949711e-04
 [534,] 6.670052e-04 0.0001582645 2.912286e-04
 [535,] 1.019829e-03 0.0001755396 5.549585e-04
 [536,] 2.122191e-04 0.0001601519 6.667991e-05
 [537,] 2.122191e-04 0.0001601519 6.667991e-05
 [538,] 2.095005e-04 0.0001601767 6.599536e-05
 [539,] 2.132833e-04 0.0001602026 6.722135e-05
 [540,] 2.505073e-03 0.0001585779 1.126068e-03
 [541,] 2.555985e-03 0.0001584643 1.145694e-03
 [542,] 7.533512e-04 0.0001584044 3.278674e-04
 [543,] 2.634321e-03 0.0001614910 1.231438e-03
 [544,] 7.566299e-04 0.0001597947 3.352732e-04
 [545,] 8.191923e-04 0.0001609968 3.683366e-04
 [546,] 2.576550e-03 0.0001632786 1.236927e-03
 [547,] 1.107610e-03 0.0001475141 4.218998e-04
 [548,] 5.681164e-04 0.0001540398 2.321121e-04
 [549,] 1.266412e-04 0.0001601132 3.997258e-05
 [550,] 6.169531e-04 0.0001469321 2.350812e-04
 [551,] 1.682366e-04 0.0001472906 6.494026e-05
 [552,] 1.598402e-04 0.0001475654 5.642622e-05
 [553,] 1.498717e-04 0.0001308068 4.225053e-05
 [554,] 1.952678e-04 0.0001614414 6.359283e-05
 [555,] 1.483892e-04 0.0001293368 3.990353e-05
 [556,] 1.516884e-04 0.0001293078 4.127114e-05
 [557,] 1.501169e-04 0.0001381455 4.705910e-05
 [558,] 1.407216e-04 0.0001290032 3.810855e-05
 [559,] 1.481695e-04 0.0001421657 4.835830e-05
 [560,] 1.787139e-04 0.0001618050 5.920584e-05
 [561,] 1.436929e-04 0.0001291417 3.909713e-05
 [562,] 1.557808e-04 0.0001409923 5.086486e-05
 [563,] 1.499097e-04 0.0001291924 4.060121e-05
 [564,] 1.509817e-04 0.0001291924 4.084406e-05
 [565,] 2.000734e-04 0.0001294877 5.876432e-05
 [566,] 1.504429e-04 0.0001291227 4.056597e-05
 [567,] 1.509817e-04 0.0001294990 4.141879e-05
 [568,] 2.087205e-04 0.0001317268 6.488927e-05
 [569,] 1.944215e-04 0.0001320092 6.118417e-05
 [570,] 1.587054e-04 0.0001296805 4.301089e-05
 [571,] 1.767667e-04 0.0001298235 4.742649e-05
 [572,] 1.450837e-04 0.0001624574 4.882131e-05
 [573,] 1.529348e-04 0.0001315967 4.389373e-05
 [574,] 1.437686e-04 0.0001624572 5.513567e-05
 [575,] 1.852620e-04 0.0001622970 6.163234e-05
 [576,] 1.398127e-04 0.0001605598 5.189910e-05
 [577,] 1.497820e-04 0.0001399833 4.851188e-05
 [578,] 1.897873e-04 0.0001636250 6.510927e-05
 [579,] 1.423245e-04 0.0001966005 4.416874e-05
 [580,] 3.879939e-04 0.0001895145 2.051798e-04
 [581,] 1.525711e-04 0.0001570853 3.867002e-05
 [582,] 2.097566e-04 0.0001902895 1.009922e-04
 [583,] 1.531066e-03 0.0001517192 2.111440e-04
 [584,] 1.519902e-04 0.0001727851 4.865528e-05
 [585,] 1.210046e-04 0.0001520045 3.581822e-05
 [586,] 1.465633e-04 0.0001611647 4.140533e-05
 [587,] 1.457518e-04 0.0001507471 4.311444e-05
 [588,] 1.190858e-04 0.0001491677 4.053237e-05
 [589,] 1.468439e-04 0.0001840135 5.182548e-05
 [590,] 1.445016e-04 0.0001800482 4.771261e-05
 [591,] 1.435270e-04 0.0001775780 4.792373e-05
 [592,] 1.868090e-04 0.0001698306 8.097584e-05
 [593,] 1.534228e-04 0.0001757165 4.506928e-05
 [594,] 1.196494e-04 0.0001770175 3.956474e-05
 [595,] 1.738639e-04 0.0002067996 7.033500e-05
 [596,] 1.511472e-04 0.0001796629 4.855536e-05
 [597,] 1.499937e-04 0.0001428076 3.992553e-05
 [598,] 1.742295e-04 0.0002105980 7.630689e-05
 [599,] 1.234975e-04 0.0001462440 4.223441e-05
 [600,] 1.526529e-04 0.0001799338 4.864261e-05
 [601,] 9.940178e-05 0.0001525598 2.944021e-05
 [602,] 1.785534e-04 0.0002113192 8.221755e-05
 [603,] 1.750485e-04 0.0002116688 7.792136e-05
 [604,] 1.375660e-04 0.0001631250 4.898790e-05
 [605,] 1.306315e-04 0.0002306306 5.305183e-05
 [606,] 1.736234e-04 0.0002071453 7.027595e-05
 [607,] 1.752903e-04 0.0002123801 7.859347e-05
 [608,] 1.754386e-04 0.0002128709 7.906679e-05
 [609,] 1.757996e-04 0.0002139354 8.006875e-05
 [610,] 1.751515e-04 0.0002145698 7.941936e-05
 [611,] 1.528614e-04 0.0001770414 4.565572e-05
 [612,] 1.432060e-04 0.0001704961 4.764040e-05
 [613,] 1.250085e-04 0.0001690143 3.871434e-05
 [614,] 1.019827e-04 0.0001801595 3.407071e-05
 [615,] 1.069991e-03 0.0002054223 1.002408e-03
 [616,] 1.069028e-03 0.0002078659 1.021629e-03
 [617,] 9.701624e-04 0.0002099842 9.381119e-04
 [618,] 6.237119e-04 0.0001924660 5.250084e-04
 [619,] 8.578759e-03 0.0001501548 5.966180e-03
 [620,] 1.221932e-02 0.0001484010 8.242838e-03
 [621,] 9.892474e-05 0.0001878804 4.123689e-05
 [622,] 2.952729e-04 0.0001407876 5.889523e-05
 [623,] 1.093384e-02 0.0001450730 7.022497e-03
 [624,] 1.058752e-04 0.0001888064 4.717831e-05
 [625,] 1.488370e-04 0.0001676580 5.395710e-05
 [626,] 1.158101e-02 0.0001444595 7.397865e-03
 [627,] 4.230920e-04 0.0001406001 7.767019e-05
 [628,] 1.834262e-04 0.0001562091 4.957253e-05
 [629,] 7.772550e-03 0.0001455367 5.064305e-03
 [630,] 9.802391e-03 0.0001451455 6.341812e-03
 [631,] 8.210104e-03 0.0001440891 5.209710e-03
 [632,] 8.179367e-03 0.0001442357 5.187729e-03
 [633,] 1.776341e-04 0.0002496174 6.377625e-05
 [634,] 1.344890e-04 0.0001752502 4.635868e-05
 [635,] 4.046015e-04 0.0001456579 6.864277e-05
 [636,] 9.276512e-03 0.0001447866 5.966634e-03
 [637,] 8.726410e-03 0.0001447866 5.611900e-03
 [638,] 7.772550e-03 0.0001472249 5.226282e-03
 [639,] 8.210104e-03 0.0001472249 5.521835e-03
 [640,] 6.591734e-04 0.0001426293 3.631135e-04
 [641,] 6.326133e-03 0.0001426859 3.888802e-03
 [642,] 6.959657e-03 0.0001461109 4.594084e-03
 [643,] 3.870660e-04 0.0001450474 6.669771e-05
 [644,] 7.349725e-03 0.0001443776 4.699961e-03
 [645,] 1.027437e-04 0.0001760383 3.088800e-05
 [646,] 6.959657e-03 0.0001457209 4.586614e-03
 [647,] 9.321364e-03 0.0001443358 5.992411e-03
 [648,] 1.315238e-04 0.0001642957 4.863150e-05
 [649,] 7.344747e-03 0.0001430365 4.601808e-03
 [650,] 3.810136e-04 0.0001504112 6.189173e-05
 [651,] 1.159333e-02 0.0001421168 7.131360e-03
 [652,] 1.090017e-02 0.0001421168 6.704673e-03
 [653,] 1.031127e-02 0.0001420641 6.338667e-03
 [654,] 1.089824e-02 0.0001426707 6.783999e-03
 [655,] 1.089824e-02 0.0001417400 6.656016e-03
 [656,] 1.423870e-04 0.0001670331 5.483299e-05
 [657,] 3.898243e-04 0.0001463064 6.643354e-05
 [658,] 3.706979e-04 0.0002221291 3.341117e-04
 [659,] 8.227972e-05 0.0001477210 2.475124e-05
 [660,] 1.357631e-04 0.0001692027 5.375590e-05
 [661,] 7.690003e-03 0.0001430748 4.853887e-03
 [662,] 1.279682e-04 0.0001655765 4.876892e-05
 [663,] 1.798050e-04 0.0001550670 4.944733e-05
 [664,] 1.029239e-04 0.0001740767 3.093828e-05
 [665,] 3.777346e-04 0.0001424186 6.857768e-05
 [666,] 1.225411e-02 0.0001427191 7.685920e-03
 [667,] 1.324313e-04 0.0001789194 4.715699e-05
 [668,] 1.225411e-02 0.0001423992 7.636503e-03
 [669,] 1.348035e-04 0.0001697356 4.302902e-05
 [670,] 1.399622e-04 0.0001659554 5.434205e-05
 [671,] 1.225411e-02 0.0001424166 7.638110e-03
 [672,] 1.452197e-04 0.0001681771 5.681145e-05
 [673,] 1.159127e-02 0.0001424166 7.224614e-03
 [674,] 1.225411e-02 0.0001427656 7.683124e-03
 [675,] 1.306968e-04 0.0001653123 4.994022e-05
 [676,] 3.963588e-04 0.0001405888 7.280699e-05
 [677,] 1.159127e-02 0.0001434395 7.366940e-03
 [678,] 1.558431e-04 0.0001767345 3.380379e-05
 [679,] 9.957247e-05 0.0001883248 4.164066e-05
 [680,] 1.159127e-02 0.0001420996 7.178257e-03
 [681,] 1.159127e-02 0.0001424166 7.224614e-03
 [682,] 1.159127e-02 0.0001423992 7.223096e-03
 [683,] 1.595161e-02 0.0001423992 9.945046e-03
 [684,] 1.595161e-02 0.0001430748 1.008051e-02
 [685,] 3.992451e-04 0.0001411996 7.240867e-05
 [686,] 1.497587e-02 0.0001430748 9.463089e-03
 [687,] 1.298981e-04 0.0001651827 4.951946e-05
 [688,] 1.328873e-02 0.0001405155 7.966244e-03
 [689,] 1.019559e-04 0.0001910283 4.450370e-05
 [690,] 1.774917e-02 0.0001439383 1.134978e-02
 [691,] 1.773249e-02 0.0001440289 1.133335e-02
 [692,] 5.979437e-03 0.0001456822 3.939653e-03
 [693,] 1.786416e-02 0.0001439646 1.142388e-02
 [694,] 1.586221e-04 0.0001820435 6.635490e-05
 [695,] 1.786416e-02 0.0001439646 1.142388e-02
 [696,] 3.183893e-03 0.0002083114 3.201744e-03
 [697,] 2.081382e-02 0.0001429453 1.304295e-02
 [698,] 1.294585e-02 0.0001429453 8.110428e-03
 [699,] 1.294585e-02 0.0001433034 8.168292e-03
 [700,] 1.294585e-02 0.0001428935 8.050414e-03
 [701,] 2.217042e-02 0.0001422655 1.361214e-02
 [702,] 1.162463e-04 0.0001732084 3.319433e-05
 [703,] 2.081382e-02 0.0001419562 1.269682e-02
 [704,] 1.378303e-04 0.0001801465 4.178200e-05
 [705,] 1.608820e-04 0.0001705604 6.527692e-05
 [706,] 1.107466e-04 0.0001749073 3.212787e-05
 [707,] 8.965115e-05 0.0001995562 2.841264e-05
 [708,] 8.977937e-05 0.0002011621 2.841285e-05
 [709,] 1.283900e-02 0.0001445811 8.243124e-03
 [710,] 1.180347e-04 0.0001751826 3.329551e-05
 [711,] 1.715120e-04 0.0001726470 8.638811e-05
 [712,] 1.153282e-04 0.0001779588 3.256385e-05
 [713,] 2.121005e-04 0.0001839730 5.354072e-05
 [714,] 1.159139e-04 0.0001789472 3.257208e-05
 [715,] 1.083204e-04 0.0001662975 3.228468e-05
 [716,] 1.562199e-04 0.0001658393 1.264660e-04
 [717,] 1.215314e-04 0.0001849445 3.293688e-05
 [718,] 1.807604e-04 0.0001556651 4.946517e-05
 [719,] 1.700595e-04 0.0001621786 5.690848e-05
 [720,] 2.475017e-04 0.0001454315 4.895777e-05
 [721,] 1.988034e-04 0.0001779506 1.734941e-04
 [722,] 2.030446e-04 0.0001773524 1.882021e-04
 [723,] 1.177594e-03 0.0002780626 7.177658e-05
 [724,] 1.177594e-03 0.0002772647 7.190876e-05
 [725,] 2.183835e-04 0.0001767166 2.033709e-04
 [726,] 2.183835e-04 0.0001756395 2.009008e-04
 [727,] 1.727055e-04 0.0001560310 4.813597e-05
 [728,] 1.815906e-04 0.0001765388 5.070068e-05
 [729,] 2.051111e-04 0.0001399403 4.746922e-05
 [730,] 1.255802e-04 0.0001855758 6.208408e-05
 [731,] 2.026704e-04 0.0001713522 8.086454e-05
 [732,] 1.650488e-04 0.0001420412 4.057059e-05
 [733,] 1.511528e-04 0.0001915462 6.940883e-05
 [734,] 1.575676e-04 0.0001785080 6.493102e-05
 [735,] 9.511562e-05 0.0001566774 2.726974e-05
 [736,] 6.136443e-04 0.0002113162 1.043487e-04
 [737,] 1.575676e-04 0.0001785792 6.500789e-05
 [738,] 9.741635e-05 0.0001574866 2.748792e-05
 [739,] 8.024976e-05 0.0001260704 2.434934e-05
 [740,] 1.662991e-04 0.0001798588 7.014448e-05
 [741,] 1.447830e-04 0.0001436256 3.642979e-05
 [742,] 7.200814e-04 0.0002100435 1.193661e-04
 [743,] 2.096802e-04 0.0001508185 6.423743e-05
 [744,] 1.698963e-04 0.0001802338 7.228429e-05
 [745,] 1.675223e-04 0.0001804491 7.121303e-05
 [746,] 1.564896e-04 0.0001815030 6.615277e-05
 [747,] 1.736501e-04 0.0001819342 7.536401e-05
 [748,] 2.033858e-04 0.0001667498 7.579952e-05
 [749,] 1.675223e-04 0.0001800595 7.100800e-05
 [750,] 1.686386e-04 0.0001817188 7.261990e-05
 [751,] 1.662991e-04 0.0001817188 7.140458e-05
 [752,] 2.595160e-04 0.0001469022 7.221649e-05
 [753,] 8.165721e-05 0.0001253847 2.471454e-05
 [754,] 7.978318e-05 0.0001245765 2.396596e-05
 [755,] 3.827070e-04 0.0001466492 1.444056e-04
 [756,] 4.081707e-04 0.0001395233 1.372317e-04
 [757,] 3.585988e-02 0.0002224758 2.782534e-03
 [758,] 1.068283e-04 0.0001589105 4.303615e-05
 [759,] 1.544992e-04 0.0001495948 5.945476e-05
 [760,] 1.498949e-04 0.0001491164 5.724440e-05
 [761,] 8.470670e-05 0.0001301482 2.555334e-05
 [762,] 1.145388e-04 0.0001766463 4.211690e-05
 [763,] 1.238586e-04 0.0001289485 3.836609e-05
 [764,] 1.643641e-04 0.0001540157 5.452521e-05
 [765,] 2.991315e-04 0.0001840794 1.268229e-04
 [766,] 1.271235e-04 0.0001497137 4.016307e-05
 [767,] 9.419199e-05 0.0001565163 2.740788e-05
 [768,] 3.171425e-04 0.0001726847 8.250471e-05
 [769,] 2.924686e-04 0.0001311106 8.526006e-05
 [770,] 1.370445e-04 0.0001741667 5.272840e-05
 [771,] 1.044565e-04 0.0001388060 3.469337e-05
 [772,] 3.058994e-04 0.0001755549 7.585559e-05
 [773,] 1.039092e-04 0.0001380889 3.421933e-05
 [774,] 1.093327e-04 0.0001351701 3.447739e-05
 [775,] 1.806448e-04 0.0001732036 7.073440e-05
 [776,] 1.792372e-04 0.0002078910 9.276366e-05
 [777,] 3.194055e-04 0.0001752104 7.880093e-05
 [778,] 3.022845e-04 0.0001790115 1.143295e-04
 [779,] 1.361299e-04 0.0001700767 5.036494e-05
 [780,] 3.074085e-04 0.0001763427 7.476887e-05
 [781,] 1.784309e-04 0.0002070804 9.158925e-05
 [782,] 1.360002e-04 0.0001730279 5.165350e-05
 [783,] 3.403200e-04 0.0001764415 8.263166e-05
 [784,] 2.426794e-04 0.0001473983 7.698286e-05
 [785,] 1.890866e-04 0.0001820730 8.277982e-05
 [786,] 2.883836e-04 0.0001812585 1.171978e-04
 [787,] 1.411768e-04 0.0001563666 5.664257e-05
 [788,] 1.065306e-04 0.0001986185 3.320391e-05
 [789,] 9.967926e-05 0.0001323332 3.052910e-05
 [790,] 1.010030e-04 0.0001314017 3.064727e-05
 [791,] 9.950010e-05 0.0001313663 3.028689e-05
 [792,] 9.950010e-05 0.0001315381 3.034754e-05
 [793,] 1.000493e-04 0.0001309363 3.030571e-05
 [794,] 9.950010e-05 0.0001311026 3.019081e-05
 [795,] 9.926224e-05 0.0001310185 3.008098e-05
 [796,] 9.854659e-05 0.0001310185 2.984251e-05
 [797,] 9.900463e-05 0.0001303935 2.985117e-05
 [798,] 1.754112e-04 0.0001810900 6.474283e-05
 [799,] 9.800293e-05 0.0001299388 2.944594e-05
 [800,] 1.709560e-04 0.0001711449 4.605332e-05
 [801,] 9.675125e-05 0.0001365033 2.959548e-05
 [802,] 1.000493e-04 0.0001302511 3.012342e-05
 [803,] 1.996877e-04 0.0001463311 5.746480e-05
 [804,] 9.649881e-05 0.0001365738 2.950022e-05
 [805,] 1.000493e-04 0.0001303015 3.014495e-05
 [806,] 1.003347e-04 0.0001303015 3.023383e-05
 [807,] 2.054058e-04 0.0001550931 4.399271e-05
 [808,] 2.045752e-04 0.0001471568 6.311953e-05
 [809,] 9.938016e-05 0.0001708813 3.088354e-05
 [810,] 9.950010e-05 0.0001309583 3.022462e-05
 [811,] 1.013841e-04 0.0001697509 3.097359e-05
 [812,] 9.688657e-05 0.0001401890 3.036207e-05
 [813,] 1.330027e-04 0.0001629347 3.922170e-05
 [814,] 1.009272e-04 0.0001306975 3.058886e-05
 [815,] 1.336294e-04 0.0001632341 3.924817e-05
 [816,] 1.003347e-04 0.0001316235 3.074411e-05
 [817,] 1.012345e-04 0.0001313333 3.094203e-05
 [818,] 9.846738e-05 0.0001522480 3.444185e-05
 [819,] 1.000493e-04 0.0001319438 3.075322e-05
 [820,] 9.702798e-05 0.0001399353 3.039078e-05
 [821,] 1.006273e-04 0.0001326414 3.118442e-05
 [822,] 2.046362e-04 0.0001562319 4.368649e-05
 [823,] 9.702798e-05 0.0001370020 2.978916e-05
 [824,] 1.009272e-04 0.0001316351 3.095102e-05
 [825,] 2.060770e-04 0.0001473192 6.556090e-05
 [826,] 1.000493e-04 0.0001321664 3.082602e-05
 [827,] 1.286571e-04 0.0001670477 4.489899e-05
 [828,] 1.006273e-04 0.0001317294 3.088132e-05
 [829,] 2.449078e-04 0.0001662698 6.078189e-05
 [830,] 1.192364e-04 0.0001725069 3.732402e-05
 [831,] 9.977113e-05 0.0001330757 3.100299e-05
 [832,] 1.008758e-04 0.0001358121 3.079193e-05
 [833,] 9.725914e-05 0.0001342563 3.018929e-05
 [834,] 1.509861e-04 0.0001474542 4.733448e-05
 [835,] 9.742576e-05 0.0001364659 2.986409e-05
 [836,] 1.636090e-04 0.0001721204 4.453216e-05
 [837,] 9.830696e-05 0.0001347934 2.978938e-05
 [838,] 1.629305e-04 0.0001792882 5.762070e-05
 [839,] 1.004904e-04 0.0001346073 3.004042e-05
 [840,] 1.739243e-04 0.0001774455 4.467437e-05
 [841,] 1.483094e-04 0.0001457269 5.213921e-05
 [842,] 9.693486e-04 0.0001615612 1.318166e-04
 [843,] 2.736443e-04 0.0001398665 5.893370e-05
 [844,] 2.526812e-04 0.0001648258 6.718364e-05
 [845,] 1.503339e-04 0.0001608650 4.450346e-05
 [846,] 1.533634e-04 0.0002122734 3.675912e-05
 [847,] 8.676579e-04 0.0001919339 9.676786e-05
 [848,] 9.494422e-04 0.0001914401 1.034893e-04
 [849,] 1.481568e-04 0.0002128250 3.614620e-05
 [850,] 1.579216e-04 0.0002167855 3.694009e-05
 [851,] 8.676579e-04 0.0002010940 8.722091e-05
 [852,] 8.263760e-04 0.0002161570 7.887974e-05
 [853,] 8.290298e-04 0.0002231636 7.707062e-05
 [854,] 1.497876e-04 0.0002167014 3.612023e-05
 [855,] 1.515509e-04 0.0002170172 3.630274e-05
 [856,] 1.169467e-04 0.0001698858 3.579064e-05
 [857,] 5.441611e-04 0.0002698804 5.213174e-05
 [858,] 5.332707e-04 0.0003268942 4.575618e-05
 [859,] 5.295891e-04 0.0003209621 4.595540e-05
 [860,] 5.295891e-04 0.0003106288 4.663810e-05
 [861,] 1.326271e-04 0.0001669147 3.679169e-05
 [862,] 1.499721e-04 0.0002285333 3.541002e-05
 [863,] 1.853922e-04 0.0002131151 3.031334e-05
 [864,] 1.918437e-04 0.0001690330 4.952374e-05
 [865,] 5.295891e-04 0.0003011305 4.731686e-05
 [866,] 1.226129e-04 0.0001714614 3.644729e-05
 [867,] 4.636868e-04 0.0002190683 4.750923e-05
 [868,] 1.566961e-04 0.0002345150 3.570606e-05
 [869,] 1.503459e-04 0.0002347002 3.510512e-05
 [870,] 1.451009e-04 0.0002303045 3.467116e-05
 [871,] 1.494256e-04 0.0002347002 3.502143e-05
 [872,] 4.994184e-04 0.0002933515 4.637289e-05
 [873,] 1.944268e-04 0.0002115025 3.093132e-05
 [874,] 1.944268e-04 0.0002122566 3.089747e-05
 [875,] 1.754449e-04 0.0001705587 4.526094e-05
 [876,] 1.740294e-04 0.0001706971 4.498003e-05
 [877,] 1.334038e-04 0.0002138817 2.828054e-05
 [878,] 1.070606e-04 0.0001543717 2.902820e-05
 [879,] 2.722079e-04 0.0001914253 3.748621e-05
 [880,] 5.872236e-04 0.0002744447 5.257678e-05
 [881,] 2.787081e-04 0.0001297208 5.637262e-05
 [882,] 5.750890e-04 0.0002824433 5.116439e-05
 [883,] 1.463620e-04 0.0001441321 4.445286e-05
 [884,] 5.405258e-04 0.0002793986 4.965861e-05
 [885,] 5.632671e-04 0.0002778782 5.075675e-05
 [886,] 5.872236e-04 0.0002379452 5.685646e-05
 [887,] 5.872236e-04 0.0002370925 5.698539e-05
 [888,] 5.872236e-04 0.0002370925 5.698539e-05
 [889,] 5.872236e-04 0.0002344843 5.738809e-05
 [890,] 1.644825e-04 0.0002550165 3.600516e-05
 [891,] 1.423082e-04 0.0001386547 4.046111e-05
 [892,] 5.476319e-04 0.0002285469 5.555829e-05
 [893,] 6.872443e-04 0.0001767665 6.712604e-05
 [894,] 2.659142e-04 0.0001732184 3.804081e-05
 [895,] 1.408199e-04 0.0001376466 3.960879e-05
 [896,] 2.138490e-04 0.0001388876 4.476473e-05
 [897,] 1.413347e-04 0.0001381204 3.996228e-05
 [898,] 3.005518e-04 0.0001276460 6.643140e-05
 [899,] 1.067786e-04 0.0001629703 3.202412e-05
 [900,] 1.183445e-04 0.0001379404 3.389519e-05
 [901,] 9.539032e-05 0.0002544775 3.190093e-05
 [902,] 3.730396e-04 0.0001371974 7.643265e-05
 [903,] 1.083857e-04 0.0003807245 4.403796e-05
 [904,] 1.025432e-04 0.0002854222 2.787231e-05
 [905,] 2.921437e-04 0.0001935771 1.802219e-04
 [906,] 3.942817e-04 0.0001397290 7.566091e-05
 [907,] 2.950187e-04 0.0001981053 1.883409e-04
 [908,] 2.881149e-04 0.0001993384 1.848980e-04
 [909,] 1.174295e-04 0.0001393468 3.205296e-05
 [910,] 3.264766e-04 0.0002094694 2.284702e-04
 [911,] 1.996769e-04 0.0001392051 4.376731e-05
 [912,] 3.042912e-04 0.0002006068 1.988298e-04
 [913,] 3.042912e-04 0.0002013519 1.998722e-04
 [914,] 3.012837e-04 0.0002013519 1.976118e-04
 [915,] 1.116334e-04 0.0004478110 5.813035e-05
 [916,] 1.190719e-04 0.0001386405 3.395293e-05
 [917,] 3.050437e-04 0.0002026491 2.022860e-04
 [918,] 1.119955e-04 0.0004454330 5.650651e-05
 [919,] 3.019843e-04 0.0002082551 2.076463e-04
 [920,] 3.019843e-04 0.0002098672 2.098459e-04
 [921,] 3.010051e-04 0.0002181263 2.204285e-04
 [922,] 1.377196e-04 0.0001428617 3.611731e-05
 [923,] 1.340433e-04 0.0001405371 3.612090e-05
 [924,] 3.081479e-04 0.0002167884 2.249521e-04
 [925,] 3.081479e-04 0.0002167884 2.249521e-04
 [926,] 3.081479e-04 0.0002167884 2.249521e-04
 [927,] 1.709961e-04 0.0002304933 9.384153e-05
 [928,] 3.116153e-04 0.0002177642 2.292940e-04
 [929,] 3.116153e-04 0.0002177642 2.292940e-04
 [930,] 3.601278e-04 0.0001430413 6.447920e-05
 [931,] 1.333068e-04 0.0001411846 3.620347e-05
 [932,] 3.081479e-04 0.0002181263 2.265879e-04
 [933,] 1.348666e-04 0.0001412452 3.616865e-05
 [934,] 3.050437e-04 0.0002191027 2.252483e-04
 [935,] 2.618933e-04 0.0001402198 5.203525e-05
 [936,] 1.381172e-04 0.0001409905 3.618334e-05
 [937,] 2.555077e-04 0.0001407212 5.085736e-05
 [938,] 3.081479e-04 0.0002208990 2.304387e-04
 [939,] 3.050437e-04 0.0002208990 2.277051e-04
 [940,] 2.618933e-04 0.0001429621 5.023330e-05
 [941,] 3.019843e-04 0.0002228148 2.275881e-04
 [942,] 1.816663e-04 0.0001500089 4.827371e-05
 [943,] 3.019843e-04 0.0002228148 2.275881e-04
 [944,] 2.911314e-04 0.0001379037 5.870647e-05
 [945,] 3.019843e-04 0.0002343361 2.429786e-04
 [946,] 1.119893e-04 0.0004589879 4.964734e-05
 [947,] 3.050437e-04 0.0002353471 2.473045e-04
 [948,] 2.989691e-04 0.0002353471 2.413818e-04
 [949,] 5.993139e-04 0.0001539134 2.485302e-04
 [950,] 1.047786e-04 0.0004097047 3.723969e-05
 [951,] 1.111759e-04 0.0004866133 5.411447e-05
 [952,] 2.927779e-04 0.0002376691 2.380478e-04
 [953,] 3.330987e-04 0.0002408743 2.827523e-04
 [954,] 4.667394e-04 0.0001440985 7.676495e-05
 [955,] 1.049931e-04 0.0004161867 3.725558e-05
 [956,] 1.044478e-04 0.0004233902 3.781080e-05
 [957,] 1.348112e-04 0.0001450179 3.817596e-05
 [958,] 3.431211e-04 0.0001443880 6.045607e-05
 [959,] 2.957026e-04 0.0002400789 2.437843e-04
 [960,] 3.019843e-04 0.0002498836 2.629817e-04
 [961,] 3.019843e-04 0.0002511020 2.645753e-04
 [962,] 1.677900e-04 0.0001763798 5.242065e-05
 [963,] 3.009389e-04 0.0001821236 1.713035e-04
 [964,] 3.053989e-04 0.0002654363 2.878450e-04
 [965,] 2.915183e-04 0.0002310882 2.279127e-04
 [966,] 1.489824e-04 0.0001482461 4.884782e-05
 [967,] 3.463958e-04 0.0001867937 8.634961e-05
 [968,] 1.209250e-04 0.0002236596 5.535655e-05
 [969,] 1.056290e-04 0.0001893709 3.886553e-05
 [970,] 1.557943e-04 0.0002623301 1.011830e-04
 [971,] 1.194730e-04 0.0001727369 5.293752e-05
 [972,] 1.574748e-04 0.0001390743 3.602743e-05
 [973,] 1.563930e-04 0.0001388960 3.599691e-05
 [974,] 5.129757e-04 0.0002065864 3.270312e-04
 [975,] 1.424176e-04 0.0001679525 2.909564e-05
 [976,] 4.368452e-04 0.0001730410 1.799260e-04
 [977,] 1.437983e-04 0.0001877401 4.660977e-05
 [978,] 1.591279e-04 0.0002619882 1.126427e-04
 [979,] 1.556907e-04 0.0002648408 1.099233e-04
 [980,] 2.261805e-04 0.0002699253 3.575184e-05
 [981,] 1.867001e-04 0.0005581575 2.965197e-05
 [982,] 3.592526e-04 0.0001808321 1.787124e-04
 [983,] 1.548480e-04 0.0002723374 1.121305e-04
 [984,] 3.414558e-04 0.0001780732 1.649026e-04
 [985,] 1.526492e-04 0.0002706242 1.089523e-04
 [986,] 1.526492e-04 0.0002694759 1.085156e-04
 [987,] 2.506040e-04 0.0001315225 6.260155e-05
 [988,] 1.227649e-04 0.0001582485 4.557361e-05
 [989,] 1.467506e-04 0.0001678856 4.944987e-05
 [990,] 3.809928e-04 0.0001657916 1.332955e-04
 [991,] 2.723371e-04 0.0001997523 1.588359e-04
 [992,] 1.400302e-04 0.0002415236 4.991172e-05
 [993,] 2.501565e-04 0.0002755368 3.688795e-05
 [994,] 9.849461e-04 0.0002320655 8.987037e-05
 [995,] 2.747798e-04 0.0002127193 1.790057e-04
 [996,] 9.651038e-04 0.0002314140 8.883849e-05
 [997,] 6.802200e-04 0.0002235109 7.883023e-05
 [998,] 1.813873e-04 0.0002153828 1.008583e-04
 [999,] 1.377205e-04 0.0012194810 1.301501e-04
[1000,] 2.957431e-04 0.0002049644 4.365634e-05
[1001,] 2.348304e-04 0.0002084416 1.402257e-04
[1002,] 1.044739e-04 0.0003561261 5.874620e-05
[1003,] 1.658827e-04 0.0002179707 8.637170e-05
[1004,] 1.686835e-04 0.0002160709 8.851795e-05
[1005,] 1.670196e-04 0.0002197434 8.856975e-05
[1006,] 1.369348e-04 0.0014069414 1.449411e-04
[1007,] 1.372634e-04 0.0014069414 1.429943e-04
[1008,] 9.647098e-05 0.0001730343 3.142196e-05
[1009,] 1.378658e-04 0.0014200895 1.405523e-04
[1010,] 6.027067e-04 0.0002022374 7.167502e-05
[1011,] 5.914765e-04 0.0002164187 6.668926e-05
[1012,] 4.369792e-04 0.0001676299 1.612938e-04
[1013,] 2.804227e-04 0.0001884271 1.454794e-04
[1014,] 2.804227e-04 0.0001858880 1.426856e-04
[1015,] 2.385460e-04 0.0002111322 1.463677e-04
[1016,] 5.660826e-04 0.0002033552 6.805513e-05
[1017,] 2.804227e-04 0.0001914607 1.490380e-04
[1018,] 9.067923e-05 0.0001720911 2.959852e-05
[1019,] 1.554803e-04 0.0001683436 5.311805e-05
[1020,] 1.372723e-04 0.0012491592 1.299962e-04
[1021,] 5.546739e-04 0.0002013812 6.766354e-05
[1022,] 1.430639e-04 0.0002591633 4.809692e-05
[1023,] 1.464493e-04 0.0001704670 5.226480e-05
[1024,] 1.365232e-04 0.0003435220 4.100246e-05
[1025,] 2.995467e-04 0.0001942539 1.638568e-04
[1026,] 2.674906e-04 0.0001961368 1.459661e-04
[1027,] 2.619072e-04 0.0002078665 1.617544e-04
[1028,] 2.717066e-04 0.0001949931 1.473399e-04
[1029,] 2.698005e-04 0.0002085643 1.692595e-04
[1030,] 2.596324e-04 0.0002094065 1.618365e-04
[1031,] 2.893015e-04 0.0001935186 4.453184e-05
[1032,] 2.559470e-04 0.0004249400 2.817516e-05
[1033,] 1.294706e-04 0.0011260269 1.908572e-04
[1034,] 2.673592e-04 0.0002085643 1.672341e-04
[1035,] 4.288865e-04 0.0001685009 1.628248e-04
[1036,] 1.367020e-04 0.0012830071 1.356133e-04
[1037,] 2.592608e-04 0.0002274264 1.845513e-04
[1038,] 1.726268e-04 0.0002635513 3.209934e-05
[1039,] 1.496101e-04 0.0001704459 5.354647e-05
[1040,] 1.503132e-04 0.0001703442 5.374477e-05
[1041,] 1.496101e-04 0.0001704119 5.351936e-05
[1042,] 4.819353e-04 0.0001687474 1.842220e-04
[1043,] 1.347788e-04 0.0003435220 4.157417e-05
[1044,] 2.347663e-04 0.0002071909 1.389638e-04
[1045,] 3.574777e-04 0.0001917517 1.961470e-04
[1046,] 1.365232e-04 0.0003452343 4.107579e-05
[1047,] 3.701637e-04 0.0001839621 1.911077e-04
[1048,] 3.910279e-04 0.0001851610 2.050954e-04
[1049,] 3.841322e-04 0.0001856524 2.019791e-04
[1050,] 1.510247e-04 0.0001701709 5.388403e-05
[1051,] 2.455935e-04 0.0002059516 1.460990e-04
[1052,] 3.701637e-04 0.0001933448 2.064408e-04
[1053,] 3.637474e-04 0.0001933448 2.024394e-04
[1054,] 3.394263e-04 0.0001906085 4.972201e-05
[1055,] 3.841322e-04 0.0001916721 2.121916e-04
[1056,] 3.344673e-04 0.0001923458 4.891249e-05
[1057,] 2.427439e-04 0.0002023412 1.397710e-04
[1058,] 1.588406e-04 0.0001681625 5.421391e-05
[1059,] 5.837207e-04 0.0001917647 3.496617e-04
[1060,] 3.910279e-04 0.0001907292 2.148209e-04
[1061,] 1.361608e-04 0.0011683730 1.305969e-04
[1062,] 3.522713e-04 0.0001906085 5.093783e-05
[1063,] 2.197331e-04 0.0002013981 1.214135e-04
[1064,] 3.501699e-04 0.0001889118 5.110189e-05
[1065,] 1.361608e-04 0.0011588255 1.299037e-04
[1066,] 4.332833e-04 0.0002006169 2.592511e-04
[1067,] 4.414878e-04 0.0002009145 2.653267e-04
[1068,] 1.361608e-04 0.0011397489 1.285129e-04
[1069,] 3.444857e-04 0.0001880571 5.073729e-05
[1070,] 1.303085e-04 0.0010882817 1.998055e-04
[1071,] 2.407868e-04 0.0002009980 1.367634e-04
[1072,] 3.444857e-04 0.0001889118 5.055545e-05
[1073,] 1.358676e-04 0.0012144445 1.357094e-04
[1074,] 2.683849e-04 0.0002095588 1.589742e-04
[1075,] 1.351639e-04 0.0012179687 1.380641e-04
[1076,] 3.303607e-04 0.0001889118 4.919035e-05
[1077,] 8.763899e-04 0.0001998371 9.357223e-05
[1078,] 1.349048e-04 0.0010726878 1.283650e-04
[1079,] 1.359670e-04 0.0012174301 1.353037e-04
[1080,] 2.642389e-04 0.0002061525 1.530432e-04
[1081,] 2.506480e-04 0.0002100507 1.550777e-04
[1082,] 1.605283e-04 0.0001679257 5.453828e-05
[1083,] 1.364801e-04 0.0012174301 1.323047e-04
[1084,] 1.365901e-04 0.0011197443 1.247947e-04
[1085,] 2.642389e-04 0.0001981981 1.456021e-04
[1086,] 2.089174e-04 0.0002372898 3.535620e-05
[1087,] 2.419486e-04 0.0002025507 1.393429e-04
[1088,] 2.476364e-04 0.0002023412 1.436382e-04
[1089,] 1.359468e-04 0.0011558563 1.283005e-04
[1090,] 4.332833e-04 0.0001874425 2.339633e-04
[1091,] 1.370723e-04 0.0001685726 4.734121e-05
[1092,] 8.881191e-05 0.0001721834 2.928721e-05
[1093,] 1.373056e-04 0.0011839767 1.236272e-04
[1094,] 1.654336e-04 0.0001936787 6.536158e-05
[1095,] 1.373056e-04 0.0011742761 1.229855e-04
[1096,] 1.365012e-04 0.0011244418 1.232366e-04
[1097,] 2.316038e-04 0.0002350107 3.778326e-05
[1098,] 1.147739e-03 0.0003625077 1.795282e-03
[1099,] 1.376841e-04 0.0011245298 1.178134e-04
[1100,] 1.035023e-03 0.0001950036 1.119958e-04
[1101,] 2.399876e-04 0.0002319545 3.871818e-05
[1102,] 1.655706e-04 0.0001939025 6.566166e-05
[1103,] 1.119105e-03 0.0003547627 1.699765e-03
[1104,] 2.226970e-04 0.0002029147 1.251213e-04
[1105,] 1.375239e-04 0.0010301841 1.121076e-04
[1106,] 4.865768e-04 0.0002000799 2.942670e-04
[1107,] 1.392981e-04 0.0009968368 1.042045e-04
[1108,] 1.433582e-04 0.0002457167 4.660209e-05
[1109,] 6.265302e-04 0.0001677723 2.308760e-04
[1110,] 5.235045e-04 0.0001832070 7.166759e-05
[1111,] 1.230348e-03 0.0003450384 1.835904e-03
[1112,] 1.435156e-04 0.0002457763 4.651972e-05
[1113,] 8.771908e-05 0.0001908396 3.109107e-05
[1114,] 4.960969e-04 0.0001920305 2.818223e-04
[1115,] 2.182393e-04 0.0002024219 1.208319e-04
[1116,] 1.983594e-04 0.0001363446 3.750182e-05
[1117,] 1.473779e-04 0.0002374964 4.396476e-05
[1118,] 1.432557e-04 0.0001687151 4.978311e-05
[1119,] 1.455084e-04 0.0002619506 4.701158e-05
[1120,] 5.362895e-04 0.0001842583 7.274955e-05
[1121,] 1.502783e-04 0.0001679630 5.166005e-05
[1122,] 4.865768e-04 0.0001880658 2.662586e-04
[1123,] 1.466004e-04 0.0002588005 4.618280e-05
[1124,] 4.367886e-04 0.0001811596 2.226258e-04
[1125,] 2.147733e-04 0.0002302509 1.437656e-04
[1126,] 1.432557e-04 0.0001678426 4.893544e-05
[1127,] 1.439059e-04 0.0001678390 4.916734e-05
[1128,] 8.880822e-05 0.0001717780 2.924006e-05
[1129,] 1.546502e-04 0.0001671570 5.107639e-05
[1130,] 2.236174e-04 0.0002320412 1.544293e-04
[1131,] 1.437071e-04 0.0001679479 4.903671e-05
[1132,] 6.749673e-04 0.0004088184 1.084550e-03
[1133,] 2.156946e-04 0.0002402122 1.538492e-04
[1134,] 2.159826e-04 0.0002396431 1.536475e-04
[1135,] 4.476881e-04 0.0001770146 2.193301e-04
[1136,] 3.151599e-04 0.0002186045 4.690440e-05
[1137,] 8.878888e-05 0.0001723574 2.923888e-05
[1138,] 4.928053e-04 0.0001762229 2.409724e-04
[1139,] 6.932963e-04 0.0003917228 1.070771e-03
[1140,] 1.443507e-04 0.0001683563 4.939520e-05
[1141,] 1.655533e-04 0.0002043817 6.990607e-05
[1142,] 1.488177e-04 0.0002476298 4.450572e-05
[1143,] 8.148040e-04 0.0003954041 1.317074e-03
[1144,] 8.317110e-04 0.0001674219 3.007230e-04
[1145,] 1.753854e-04 0.0001876192 7.608565e-05
[1146,] 9.048154e-05 0.0001719622 2.958767e-05
[1147,] 1.444089e-04 0.0002392347 4.583323e-05
[1148,] 3.049049e-04 0.0002280581 2.310370e-04
[1149,] 2.206824e-04 0.0002097049 4.202416e-05
[1150,] 1.750216e-04 0.0001568410 4.936530e-05
[1151,] 3.822551e-04 0.0001635908 1.407403e-04
[1152,] 3.874858e-04 0.0002002058 5.972722e-05
[1153,] 1.395033e-04 0.0003534381 8.988160e-05
[1154,] 1.646068e-04 0.0001910581 3.878439e-05
[1155,] 8.331655e-05 0.0001290552 2.502464e-05
[1156,] 1.474563e-04 0.0003309266 1.089092e-04
[1157,] 1.566296e-04 0.0002845393 1.160192e-04
[1158,] 1.460543e-04 0.0002848818 1.045781e-04
[1159,] 1.301703e-04 0.0001368360 4.054684e-05
[1160,] 1.513681e-04 0.0002479823 8.928974e-05
[1161,] 8.120791e-05 0.0001746017 2.802939e-05
[1162,] 1.569689e-04 0.0002487974 9.739174e-05
[1163,] 1.288084e-04 0.0001334842 3.860329e-05
[1164,] 1.529516e-04 0.0002137702 8.687497e-05
[1165,] 1.492449e-04 0.0001881757 5.678863e-05
[1166,] 2.389559e-04 0.0001365556 4.525423e-05
[1167,] 1.660417e-04 0.0004124757 1.840720e-04
[1168,] 1.558397e-04 0.0002335274 8.995460e-05
[1169,] 5.969084e-04 0.0001709781 1.696964e-04
[1170,] 8.098563e-05 0.0002438813 3.153966e-05
[1171,] 1.479813e-04 0.0001695284 6.036179e-05
[1172,] 1.319567e-04 0.0002339355 7.471215e-05
[1173,] 1.545822e-04 0.0001789412 6.867667e-05
[1174,] 1.240692e-04 0.0001751354 4.676004e-05
[1175,] 1.365395e-04 0.0001658132 4.960234e-05
[1176,] 1.465452e-04 0.0001509625 5.611606e-05
[1177,] 1.740504e-04 0.0001687942 5.756242e-05
[1178,] 1.494181e-04 0.0002047673 6.200430e-05
[1179,] 9.646713e-05 0.0001963266 3.950957e-05
[1180,] 1.195334e-04 0.0001401623 3.708373e-05
[1181,] 8.500558e-05 0.0001297986 2.650942e-05
[1182,] 1.155449e-04 0.0001866087 4.370528e-05
[1183,] 1.166316e-04 0.0001818981 4.270931e-05
[1184,] 8.538268e-05 0.0001283118 2.568576e-05
[1185,] 9.663498e-05 0.0001876601 3.870893e-05
[1186,] 7.968567e-05 0.0002742889 2.910316e-05
[1187,] 2.564678e-04 0.0001724543 7.487111e-05
[1188,] 1.137415e-04 0.0002417273 5.679154e-05
[1189,] 8.983330e-05 0.0001358522 3.002712e-05
[1190,] 1.009815e-04 0.0002215396 4.811636e-05
[1191,] 9.299153e-05 0.0001655573 2.899577e-05
[1192,] 1.392943e-04 0.0001304803 4.085536e-05
[1193,] 1.276134e-04 0.0001357041 3.894807e-05
[1194,] 2.170248e-04 0.0001672030 5.763522e-05
[1195,] 3.080275e-04 0.0002079201 1.769143e-04
[1196,] 3.061983e-04 0.0002828680 2.641244e-04
[1197,] 2.645502e-04 0.0001718398 7.750348e-05
[1198,] 2.145400e-04 0.0001688305 5.585175e-05
[1199,] 2.145400e-04 0.0001688334 5.585238e-05
[1200,] 2.128335e-04 0.0001675686 5.638152e-05
[1201,] 1.239291e-04 0.0001368393 3.795398e-05
[1202,] 2.928408e-04 0.0001970112 1.559726e-04
[1203,] 2.880070e-04 0.0001967750 1.527915e-04
[1204,] 7.972686e-04 0.0001968614 4.719451e-04
[1205,] 3.101155e-04 0.0001702425 7.299361e-05
[1206,] 2.167168e-04 0.0001676079 5.709243e-05
[1207,] 1.025092e-04 0.0003214935 6.052990e-05
[1208,] 9.377070e-05 0.0004543341 6.226598e-05
[1209,] 2.283131e-04 0.0001676070 5.966542e-05
[1210,] 2.802906e-04 0.0002282959 1.784099e-04
[1211,] 2.158841e-04 0.0001676833 5.702868e-05
[1212,] 1.816554e-04 0.0001375753 6.406812e-05
[1213,] 1.816554e-04 0.0001375753 6.406812e-05
[1214,] 1.816554e-04 0.0001377889 6.427800e-05
[1215,] 1.265275e-04 0.0001355775 3.897707e-05
[1216,] 1.241615e-04 0.0001304230 3.569220e-05
[1217,] 1.241615e-04 0.0001303473 3.564326e-05
[1218,] 9.682406e-05 0.0002311425 4.450492e-05
[1219,] 1.281289e-04 0.0001345754 3.905418e-05
[1220,] 1.265275e-04 0.0001349116 3.867166e-05
[1221,] 1.271549e-04 0.0001349116 3.888817e-05
[1222,] 1.522349e-04 0.0001926379 8.263251e-05
[1223,] 1.072455e-04 0.0001321842 3.005875e-05
[1224,] 1.552371e-04 0.0001804262 5.964912e-05
[1225,] 1.536987e-04 0.0001903355 8.262634e-05
[1226,] 1.256003e-04 0.0001311928 3.642949e-05
[1227,] 1.559819e-04 0.0001810366 6.042511e-05
[1228,] 1.077558e-04 0.0003431128 7.260038e-05
[1229,] 1.238885e-04 0.0001308636 3.574321e-05
[1230,] 1.568537e-04 0.0001842797 6.234465e-05
[1231,] 2.340674e-04 0.0001667321 6.323117e-05
[1232,] 1.277012e-04 0.0001307965 3.651958e-05
[1233,] 1.539210e-04 0.0001876263 6.120306e-05
[1234,] 1.191073e-04 0.0004541944 1.050527e-04
[1235,] 1.395051e-04 0.0001890211 5.093659e-05
[1236,] 1.208546e-04 0.0001346431 3.569154e-05
[1237,] 1.146810e-04 0.0001897341 3.413152e-05
[1238,] 2.165495e-04 0.0001617872 5.558084e-05
[1239,] 1.401407e-04 0.0003386586 1.171814e-04
[1240,] 2.010469e-04 0.0001581985 4.960349e-05
[1241,] 1.977515e-04 0.0001581504 4.870746e-05
[1242,] 2.350523e-04 0.0003036383 2.292185e-04
[1243,] 1.988365e-04 0.0001583084 4.895541e-05
[1244,] 8.286901e-05 0.0003439457 4.270350e-05
[1245,] 2.093654e-04 0.0002649958 1.724826e-04
[1246,] 8.355874e-05 0.0003464051 4.417216e-05
[1247,] 8.355874e-05 0.0003343494 4.347346e-05
[1248,] 2.054155e-04 0.0001580872 5.040360e-05
[1249,] 1.381576e-04 0.0003396560 1.154273e-04
[1250,] 1.931392e-04 0.0001591308 4.744244e-05
[1251,] 2.189941e-04 0.0002780428 1.917689e-04
[1252,] 1.417703e-04 0.0002070342 5.377728e-05
[1253,] 3.654537e-04 0.0001528326 9.499737e-05
[1254,] 3.606419e-04 0.0001559853 8.415796e-05
[1255,] 1.131118e-04 0.0003177423 6.587524e-05
[1256,] 8.154668e-05 0.0003160490 2.982281e-05
[1257,] 1.350180e-03 0.0001555817 2.897183e-04
[1258,] 8.065907e-05 0.0001660976 2.770515e-05
[1259,] 1.438424e-04 0.0001820973 5.253115e-05
[1260,] 8.724796e-05 0.0001433945 2.963582e-05
[1261,] 1.031778e-04 0.0001382368 3.572458e-05
[1262,] 1.028559e-04 0.0001330510 3.386327e-05
[1263,] 4.575641e-04 0.0001527199 1.948030e-04
[1264,] 9.598744e-05 0.0001654622 3.840499e-05
[1265,] 1.230968e-04 0.0001810387 4.402294e-05
[1266,] 2.003977e-04 0.0001775872 6.286436e-05
[1267,] 1.036450e-04 0.0001970988 3.391272e-05
[1268,] 8.051015e-04 0.0001532170 1.050443e-04
[1269,] 2.869575e-04 0.0001521421 4.861857e-05
[1270,] 2.123653e-04 0.0001589345 7.538927e-05
[1271,] 9.852469e-05 0.0001384156 2.672561e-05
[1272,] 8.376829e-05 0.0001766461 2.878220e-05
[1273,] 1.637830e-04 0.0002096035 5.693573e-05
[1274,] 9.503177e-05 0.0001727388 3.206367e-05
[1275,] 1.736634e-04 0.0001474995 4.072791e-05
[1276,] 2.977556e-04 0.0001738294 7.284442e-05
[1277,] 1.804161e-04 0.0001473836 4.109444e-05
[1278,] 9.705997e-05 0.0001739403 3.320723e-05
[1279,] 2.058286e-04 0.0001367158 5.681638e-05
[1280,] 1.894393e-04 0.0001440262 4.424525e-05
[1281,] 1.922833e-04 0.0001484344 4.251496e-05
[1282,] 2.710845e-04 0.0001738374 6.706306e-05
[1283,] 4.422813e-04 0.0002015706 5.878083e-05
[1284,] 7.497565e-04 0.0001837689 1.560298e-04
[1285,] 2.454157e-04 0.0001682282 4.749431e-05
[1286,] 1.341229e-04 0.0001414961 3.554742e-05
[1287,] 6.841610e-04 0.0001835153 1.452693e-04
[1288,] 1.436854e-04 0.0001818621 4.574668e-05
[1289,] 3.000255e-04 0.0001711401 8.228798e-05
[1290,] 6.841610e-04 0.0001803650 1.423312e-04
[1291,] 1.935416e-04 0.0001677941 4.353734e-05
[1292,] 5.062737e-04 0.0001690305 1.586888e-04
[1293,] 7.046369e-04 0.0001789530 1.488067e-04
[1294,] 6.933006e-04 0.0001763553 1.559896e-04
[1295,] 1.803410e-04 0.0001390979 3.756380e-05
[1296,] 6.932988e-04 0.0001740701 1.662327e-04
[1297,] 2.037769e-04 0.0001289820 4.807270e-05
[1298,] 7.624998e-04 0.0001692609 2.354338e-04
[1299,] 7.268135e-04 0.0001693316 2.283118e-04
[1300,] 8.597618e-04 0.0001462448 1.000418e-04
[1301,] 3.359009e-04 0.0001920362 6.412361e-05
[1302,] 8.975852e-04 0.0001442599 1.058697e-04
[1303,] 2.279982e-04 0.0001288102 4.748683e-05
[1304,] 8.820216e-05 0.0001308438 2.628828e-05
[1305,] 2.616272e-04 0.0001414510 4.385201e-05
[1306,] 7.268135e-04 0.0001675332 2.248406e-04
[1307,] 2.598104e-04 0.0001390604 4.467776e-05
[1308,] 2.345045e-04 0.0001392405 4.174179e-05
[1309,] 8.539133e-05 0.0001446968 2.663845e-05
[1310,] 2.504713e-04 0.0001393070 4.351885e-05
[1311,] 2.851243e-04 0.0002142871 4.545428e-05
[1312,] 8.519234e-05 0.0001434883 2.585219e-05
[1313,] 2.504713e-04 0.0001398443 4.328984e-05
[1314,] 2.396401e-04 0.0001289199 4.908514e-05
[1315,] 1.267449e-04 0.0001293135 3.318055e-05
[1316,] 2.337040e-04 0.0001698840 6.501643e-05
[1317,] 2.167687e-04 0.0001284774 4.617048e-05
[1318,] 8.549283e-05 0.0001476568 2.662611e-05
[1319,] 2.405070e-04 0.0002198247 4.105558e-05
[1320,] 5.919638e-04 0.0001681770 1.944074e-04
[1321,] 2.213329e-04 0.0001269417 4.940507e-05
[1322,] 8.556494e-05 0.0001283406 2.547496e-05
[1323,] 5.808284e-04 0.0001680747 1.894906e-04
[1324,] 1.690286e-04 0.0001267691 4.413509e-05
[1325,] 3.591800e-04 0.0001835403 6.876906e-05
[1326,] 2.169112e-04 0.0001965987 4.501035e-05
[1327,] 2.918818e-04 0.0001545311 7.800530e-05
[1328,] 1.311081e-04 0.0001671281 3.786753e-05
[1329,] 2.233058e-04 0.0001650612 8.144295e-05
[1330,] 8.903597e-05 0.0001264086 2.637774e-05
[1331,] 9.325124e-05 0.0001320681 2.616041e-05
[1332,] 8.581957e-05 0.0001314886 2.514043e-05
[1333,] 2.142007e-04 0.0001337905 4.171544e-05
[1334,] 1.677310e-04 0.0001804546 4.833688e-05
[1335,] 1.539535e-04 0.0001606207 2.964365e-05
[1336,] 1.652924e-04 0.0001805504 4.840240e-05
[1337,] 1.635807e-04 0.0001779542 4.838506e-05
[1338,] 2.056913e-04 0.0001643563 7.381464e-05
[1339,] 8.139478e-05 0.0001343823 2.425253e-05
[1340,] 2.964922e-04 0.0001980220 5.844121e-05
[1341,] 8.166409e-05 0.0001337771 2.424813e-05
[1342,] 1.999981e-04 0.0001629394 6.979442e-05
[1343,] 2.034168e-04 0.0001601132 5.089041e-05
[1344,] 1.435747e-04 0.0001456355 3.012396e-05
[1345,] 1.988443e-04 0.0001609027 6.630933e-05
[1346,] 1.951563e-04 0.0001617206 6.617086e-05
[1347,] 8.684267e-05 0.0001322964 2.493927e-05
[1348,] 8.692928e-05 0.0001324061 2.493845e-05
[1349,] 2.809506e-04 0.0001981916 5.686009e-05
[1350,] 1.903438e-04 0.0001636650 6.682872e-05
[1351,] 8.301288e-05 0.0001458933 2.813951e-05
[1352,] 4.605770e-04 0.0001540216 5.447911e-05
[1353,] 1.903413e-04 0.0001637065 6.668748e-05
[1354,] 1.737404e-04 0.0001343524 4.606949e-05
[1355,] 2.409298e-04 0.0001582754 6.138112e-05
[1356,] 4.637249e-04 0.0001526841 5.722928e-05
[1357,] 6.760543e-04 0.0001751027 2.795099e-04
[1358,] 7.971426e-05 0.0001466112 2.500053e-05
[1359,] 7.967777e-05 0.0001502225 2.525270e-05
[1360,] 8.032701e-05 0.0001512051 2.474918e-05
[1361,] 7.988414e-05 0.0001499010 2.496939e-05
[1362,] 1.604679e-04 0.0002027303 6.169623e-05
[1363,] 7.988414e-05 0.0001522598 2.507617e-05
[1364,] 1.126649e-04 0.0002157025 2.400275e-05
[1365,] 8.351361e-05 0.0001995384 2.505419e-05
[1366,] 1.271879e-04 0.0001432126 3.088403e-05
[1367,] 1.223150e-04 0.0002357405 2.414549e-05
[1368,] 1.709151e-04 0.0003945513 3.714439e-05
[1369,] 1.437939e-04 0.0001639523 3.826156e-05
[1370,] 9.796656e-05 0.0002179232 2.372615e-05
[1371,] 1.245467e-04 0.0001599584 3.553332e-05
[1372,] 7.914006e-05 0.0001881014 2.652143e-05
[1373,] 7.916937e-05 0.0001866287 2.641018e-05
[1374,] 1.141580e-04 0.0001546284 3.100427e-05
[1375,] 1.496884e-04 0.0001671065 5.104159e-05
[1376,] 9.799177e-05 0.0002028272 2.391632e-05
[1377,] 1.504515e-04 0.0001667003 5.121636e-05
[1378,] 8.018014e-05 0.0001768968 2.587298e-05
[1379,] 1.451380e-04 0.0001692731 4.860847e-05
[1380,] 1.220035e-04 0.0001536046 3.134632e-05
[1381,] 1.017923e-04 0.0001629005 3.301255e-05
[1382,] 1.158776e-04 0.0001748954 3.414840e-05
[1383,] 1.415043e-04 0.0001636035 3.902309e-05
[1384,] 1.489116e-04 0.0001699856 4.793801e-05
[1385,] 1.500258e-04 0.0001486874 5.787852e-05
[1386,] 1.489781e-04 0.0001785984 4.820660e-05
[1387,] 9.749021e-04 0.0001756159 3.319209e-04
[1388,] 1.522980e-04 0.0001394261 5.234864e-05
[1389,] 1.565754e-04 0.0001333799 4.849243e-05
[1390,] 1.747469e-04 0.0001343552 5.460350e-05
[1391,] 2.723183e-04 0.0001746742 9.985248e-05
[1392,] 3.192752e-04 0.0001760334 1.226189e-04
[1393,] 3.207873e-04 0.0001758744 1.226903e-04
[1394,] 1.834959e-04 0.0001328132 5.569920e-05
[1395,] 3.005636e-04 0.0001761560 1.155968e-04
[1396,] 2.977060e-04 0.0001761351 1.145977e-04
[1397,] 1.656920e-04 0.0001311671 4.841902e-05
[1398,] 2.977060e-04 0.0001761351 1.145383e-04
[1399,] 3.005636e-04 0.0001762552 1.160698e-04
[1400,] 3.005636e-04 0.0001762764 1.161324e-04
[1401,] 9.062575e-05 0.0001672966 2.707991e-05
[1402,] 3.005636e-04 0.0001763792 1.164337e-04
[1403,] 2.990129e-04 0.0001764118 1.158815e-04
[1404,] 9.043867e-05 0.0001652679 2.705880e-05
[1405,] 3.020854e-04 0.0001763563 1.169391e-04
[1406,] 9.964152e-05 0.0001898268 4.537010e-05
[1407,] 8.962968e-05 0.0001655642 2.738383e-05
[1408,] 1.009887e-04 0.0002275024 2.752288e-05
[1409,] 3.064126e-04 0.0001764360 1.189140e-04
[1410,] 8.922119e-05 0.0001655642 2.760084e-05
[1411,] 8.730260e-05 0.0001286952 2.577725e-05
[1412,] 8.688686e-05 0.0001601625 2.591296e-05
[1413,] 8.992231e-05 0.0001650705 2.723310e-05
[1414,] 3.258724e-04 0.0001774073 1.294427e-04
[1415,] 9.224145e-05 0.0001626155 2.652980e-05
[1416,] 3.258724e-04 0.0001774356 1.294174e-04
[1417,] 9.109996e-05 0.0001621462 2.674640e-05
[1418,] 9.199748e-05 0.0001616345 2.654255e-05
[1419,] 9.199748e-05 0.0001611714 2.652829e-05
[1420,] 9.199748e-05 0.0001628674 2.656927e-05
[1421,] 9.163956e-05 0.0001593675 2.597123e-05
[1422,] 9.008700e-05 0.0001648203 2.715337e-05
[1423,] 9.183569e-05 0.0001618681 2.626756e-05
[1424,] 9.183569e-05 0.0001618681 2.626756e-05
[1425,] 9.183569e-05 0.0001618681 2.626756e-05
[1426,] 9.034454e-05 0.0001638356 2.701959e-05
[1427,] 9.209867e-05 0.0001610606 2.620723e-05
[1428,] 1.308998e-04 0.0002140036 2.860710e-05
[1429,] 3.306194e-04 0.0001773807 1.311518e-04
[1430,] 1.444821e-04 0.0001449422 4.161793e-05
[1431,] 8.957908e-05 0.0001648092 2.689428e-05
[1432,] 9.158089e-05 0.0001628567 2.633709e-05
[1433,] 9.137129e-05 0.0001628567 2.637389e-05
[1434,] 9.133419e-05 0.0001628567 2.638064e-05
[1435,] 9.133419e-05 0.0001628567 2.638064e-05
[1436,] 8.989260e-05 0.0001646047 2.677743e-05
[1437,] 9.100513e-05 0.0001629244 2.643519e-05
[1438,] 9.077750e-05 0.0001623907 2.646562e-05
[1439,] 9.126309e-05 0.0001626318 2.637527e-05
[1440,] 9.057800e-05 0.0001621009 2.650072e-05
[1441,] 8.937258e-05 0.0001641053 2.693489e-05
[1442,] 8.889748e-05 0.0001280858 2.602819e-05
[1443,] 2.957864e-04 0.0001772971 1.161167e-04
[1444,] 1.598605e-04 0.0001296077 4.543316e-05
[1445,] 8.957908e-05 0.0001646047 2.688077e-05
[1446,] 9.064210e-05 0.0001626318 2.650442e-05
[1447,] 9.126309e-05 0.0001631188 2.639056e-05
[1448,] 9.133419e-05 0.0001631188 2.637711e-05
[1449,] 8.952713e-05 0.0001651085 2.692026e-05
[1450,] 9.126309e-05 0.0001636099 2.640605e-05
[1451,] 3.622605e-04 0.0001782438 1.475135e-04
[1452,] 1.702981e-04 0.0001772039 4.420696e-05
[1453,] 8.952713e-05 0.0001656675 2.694371e-05
[1454,] 9.664236e-05 0.0001797764 2.935277e-05
[1455,] 9.028875e-05 0.0001661801 2.672145e-05
[1456,] 9.028875e-05 0.0001661801 2.672145e-05
[1457,] 9.028875e-05 0.0001666971 2.674073e-05
[1458,] 8.989260e-05 0.0001661801 2.683969e-05
[1459,] 9.090362e-05 0.0001666516 2.658228e-05
[1460,] 9.025496e-05 0.0001661350 2.672929e-05
[1461,] 3.941802e-04 0.0001783619 1.619611e-04
[1462,] 8.989260e-05 0.0001666971 2.686019e-05
[1463,] 9.008682e-05 0.0001666971 2.679955e-05
[1464,] 9.049846e-05 0.0001672184 2.670259e-05
[1465,] 9.071600e-05 0.0001672184 2.664677e-05
[1466,] 9.071600e-05 0.0001671835 2.664547e-05
[1467,] 2.335862e-04 0.0001852750 4.143976e-05
[1468,] 9.071600e-05 0.0001671835 2.664547e-05
[1469,] 9.028875e-05 0.0001621009 2.657084e-05
[1470,] 9.028875e-05 0.0001621009 2.657084e-05
[1471,] 9.071600e-05 0.0001626318 2.648770e-05
[1472,] 9.008682e-05 0.0001626318 2.664422e-05
[1473,] 9.071600e-05 0.0001616225 2.645330e-05
[1474,] 9.000914e-05 0.0001621205 2.664643e-05
[1475,] 9.015172e-05 0.0001621009 2.660659e-05
[1476,] 9.056851e-05 0.0001605562 2.644927e-05
[1477,] 9.056851e-05 0.0001605562 2.644927e-05
[1478,] 8.976589e-05 0.0001600910 2.663755e-05
[1479,] 1.304414e-04 0.0001303457 3.957281e-05
[1480,] 3.622605e-04 0.0001763336 1.399030e-04
[1481,] 9.235771e-05 0.0001651284 2.626466e-05
[1482,] 2.574160e-04 0.0001706654 4.725785e-05
[1483,] 9.156964e-05 0.0001641105 2.636443e-05
[1484,] 2.574160e-04 0.0001699918 4.744384e-05
[1485,] 1.639438e-04 0.0001314943 5.081791e-05
[1486,] 1.008789e-04 0.0001985384 2.634286e-05
[1487,] 3.529811e-04 0.0001757132 1.334615e-04
[1488,] 2.903587e-04 0.0001757423 1.089813e-04
[1489,] 1.317792e-04 0.0001310633 4.072142e-05
[1490,] 9.148876e-05 0.0001663733 2.645981e-05
[1491,] 9.132325e-05 0.0001663733 2.649225e-05
[1492,] 1.465997e-04 0.0001307425 4.300137e-05
[1493,] 1.368892e-04 0.0001307986 4.188821e-05
[1494,] 9.148876e-05 0.0001657275 2.643995e-05
[1495,] 3.548844e-04 0.0001753886 1.325203e-04
[1496,] 1.304414e-04 0.0001307986 4.006912e-05
[1497,] 1.292495e-04 0.0001304546 3.936632e-05
[1498,] 1.313762e-03 0.0001776735 5.165729e-04
[1499,] 2.849556e-04 0.0001741595 1.010725e-04
[1500,] 1.661000e-04 0.0001782017 4.381041e-05
[1501,] 2.863251e-04 0.0001740323 1.010370e-04
[1502,] 1.223369e-04 0.0002014327 2.815694e-05
[1503,] 3.442399e-04 0.0001733201 1.156633e-04
[1504,] 2.863251e-04 0.0001732738 9.655577e-05
[1505,] 2.724701e-04 0.0001732562 9.177459e-05
[1506,] 1.816312e-04 0.0001304961 5.310502e-05
[1507,] 1.602490e-04 0.0001317295 4.935861e-05
[1508,] 2.837323e-04 0.0001730549 9.402832e-05
[1509,] 2.736133e-04 0.0001728947 8.937011e-05
[1510,] 1.223369e-04 0.0001867632 2.888349e-05
[1511,] 1.894721e-04 0.0001727635 6.225026e-05
[1512,] 1.965414e-04 0.0001727566 6.435927e-05
[1513,] 1.952301e-04 0.0001727010 6.352996e-05
[1514,] 3.380909e-04 0.0001784134 1.151965e-04
[1515,] 1.532056e-04 0.0001403068 4.395720e-05
[1516,] 9.156643e-05 0.0001569013 2.545388e-05
[1517,] 8.248317e-05 0.0001351988 2.689291e-05
[1518,] 1.394738e-04 0.0001685707 3.754107e-05
[1519,] 8.788654e-05 0.0001375000 2.992251e-05
[1520,] 1.549449e-04 0.0001697243 4.390565e-05
[1521,] 2.183700e-04 0.0001726386 6.895166e-05
[1522,] 1.551840e-04 0.0001690867 4.392594e-05
[1523,] 8.829329e-05 0.0001394287 3.049154e-05
[1524,] 8.305081e-05 0.0001369494 2.745156e-05
[1525,] 2.167501e-04 0.0001727110 6.801812e-05
[1526,] 8.228961e-05 0.0001340196 2.658831e-05
[1527,] 8.251191e-05 0.0001338159 2.667221e-05
[1528,] 8.167807e-05 0.0001338159 2.623342e-05
[1529,] 8.262830e-05 0.0001361579 2.707713e-05
[1530,] 8.958125e-05 0.0001362300 3.036076e-05
[1531,] 1.242692e-03 0.0001740846 3.805023e-04
[1532,] 1.558469e-04 0.0001714692 4.401661e-05
[1533,] 9.049775e-05 0.0001351109 3.043077e-05
[1534,] 2.119522e-04 0.0001728561 6.570066e-05
[1535,] 9.802350e-05 0.0001614592 3.004668e-05
[1536,] 1.468863e-04 0.0001299580 3.910761e-05
[1537,] 2.104642e-04 0.0001735064 6.262712e-05
[1538,] 1.563188e-04 0.0001723485 4.407989e-05
[1539,] 1.563188e-04 0.0001722065 4.401469e-05
[1540,] 9.986349e-05 0.0001645560 3.001148e-05
[1541,] 9.508601e-05 0.0001617302 2.928155e-05
[1542,] 2.048414e-04 0.0001735148 6.105923e-05
[1543,] 1.569701e-04 0.0001727403 4.408604e-05
[1544,] 2.213210e-04 0.0001901673 4.333305e-05
[1545,] 9.298238e-05 0.0001616189 2.881553e-05
[1546,] 8.921269e-05 0.0001422839 2.647701e-05
[1547,] 2.089773e-04 0.0001742083 6.126492e-05
[1548,] 8.899125e-05 0.0001402979 2.646644e-05
[1549,] 1.009984e-04 0.0001294476 2.882527e-05
[1550,] 1.027494e-04 0.0001294989 3.010486e-05
[1551,] 1.012842e-04 0.0001714964 3.388134e-05
[1552,] 9.485018e-05 0.0001297190 2.880546e-05
[1553,] 9.065024e-05 0.0001659038 2.824591e-05
[1554,] 1.684145e-04 0.0001690510 4.085734e-05
[1555,] 1.475601e-04 0.0001325551 4.620726e-05
[1556,] 1.957990e-04 0.0001762734 5.698734e-05
[1557,] 1.392474e-04 0.0001349991 4.569068e-05
[1558,] 1.392474e-04 0.0001363831 4.675621e-05
[1559,] 1.415044e-04 0.0001774184 4.544836e-05
[1560,] 8.822149e-05 0.0001460860 2.570671e-05
[1561,] 9.533774e-05 0.0001447712 3.264954e-05
[1562,] 1.490796e-04 0.0001610109 6.033323e-05
[1563,] 1.477498e-04 0.0002135835 5.416415e-05
[1564,] 2.849380e-04 0.0001609114 1.216330e-04
[1565,] 1.474007e-04 0.0002143443 5.507313e-05
[1566,] 1.281528e-04 0.0001466679 3.759196e-05
[1567,] 1.290751e-04 0.0001465294 3.793311e-05
[1568,] 1.300274e-04 0.0001466396 3.796698e-05
[1569,] 7.506846e-04 0.0001793960 2.877971e-04
[1570,] 1.586265e-04 0.0002160028 4.868838e-05
[1571,] 1.115547e-04 0.0001460310 3.406604e-05
[1572,] 9.684392e-05 0.0001390975 2.948768e-05
[1573,] 1.477554e-04 0.0001595668 4.402682e-05
[1574,] 1.587680e-04 0.0001737919 5.123120e-05
[1575,] 9.719262e-05 0.0001617175 3.373914e-05
[1576,] 1.270805e-04 0.0001683061 4.055741e-05
[1577,] 3.055852e-04 0.0001820746 8.675389e-05
[1578,] 1.522714e-04 0.0001396954 4.086400e-05
[1579,] 1.070542e-04 0.0001339600 3.097897e-05
[1580,] 1.059785e-04 0.0001340067 3.071545e-05
[1581,] 1.271446e-04 0.0001336679 3.505129e-05
[1582,] 1.162989e-04 0.0001348647 3.340451e-05
[1583,] 1.057956e-04 0.0001335775 3.079564e-05
[1584,] 1.248181e-04 0.0001337055 3.448579e-05
[1585,] 1.273496e-04 0.0001696049 4.037931e-05
[1586,] 1.274440e-04 0.0001697078 4.037247e-05
[1587,] 1.277410e-04 0.0001692919 4.045788e-05
[1588,] 1.054448e-04 0.0001335720 3.080997e-05
[1589,] 1.517999e-04 0.0001390545 4.071851e-05
[1590,] 1.054448e-04 0.0001335897 3.085933e-05
[1591,] 1.274440e-04 0.0001698736 4.036149e-05
[1592,] 1.340216e-04 0.0001753379 4.491779e-05
[1593,] 1.516782e-04 0.0001388826 4.071646e-05
[1594,] 1.516494e-04 0.0001390046 4.072452e-05
[1595,] 1.057321e-04 0.0001333509 3.098030e-05
[1596,] 1.226809e-04 0.0001329691 3.454677e-05
[1597,] 1.519662e-04 0.0001388176 4.070897e-05
[1598,] 9.648599e-05 0.0001372087 2.764018e-05
[1599,] 1.513999e-04 0.0001386131 4.062915e-05
[1600,] 1.372152e-04 0.0001811429 4.267114e-05
[1601,] 1.225749e-04 0.0001329776 3.467405e-05
[1602,] 1.272548e-04 0.0001700013 4.026021e-05
[1603,] 1.185376e-04 0.0001326877 3.380417e-05
[1604,] 1.204677e-04 0.0001327073 3.433036e-05
[1605,] 1.190088e-04 0.0001327331 3.408236e-05
[1606,] 1.185376e-04 0.0001327483 3.401574e-05
[1607,] 1.185376e-04 0.0001327483 3.401574e-05
[1608,] 1.277887e-04 0.0001703549 4.028272e-05
[1609,] 1.155352e-04 0.0001339596 3.296676e-05
[1610,] 1.171685e-04 0.0001324431 3.365006e-05
[1611,] 1.271551e-04 0.0001703468 4.022274e-05
[1612,] 1.604548e-04 0.0001729256 4.956373e-05
[1613,] 1.137628e-04 0.0001384872 3.954384e-05
[1614,] 2.178129e-04 0.0001663369 8.126477e-05
[1615,] 1.130804e-04 0.0001525427 4.436548e-05
[1616,] 1.137628e-04 0.0001391218 3.982371e-05
[1617,] 2.065055e-04 0.0001660842 7.652690e-05
[1618,] 1.522864e-04 0.0001433909 4.391327e-05
[1619,] 1.862114e-04 0.0001577611 5.833092e-05
[1620,] 1.395989e-04 0.0001827899 4.251424e-05
[1621,] 1.489409e-04 0.0001471873 4.328454e-05
[1622,] 1.522828e-04 0.0001456038 3.459623e-05
[1623,] 1.481409e-04 0.0001447624 4.165085e-05
[1624,] 1.452448e-04 0.0001464643 3.390253e-05
[1625,] 1.481335e-04 0.0001444439 4.175614e-05
[1626,] 1.481417e-04 0.0001435645 4.161524e-05
[1627,] 1.518155e-04 0.0001806764 5.230434e-05
[1628,] 1.344170e-04 0.0001421962 4.161234e-05
[1629,] 1.501379e-04 0.0001455139 3.427553e-05
[1630,] 1.518565e-04 0.0001444793 3.458830e-05
[1631,] 1.524417e-04 0.0001442784 3.467722e-05
[1632,] 1.518565e-04 0.0001467288 3.427254e-05
[1633,] 1.483231e-04 0.0001415144 4.033169e-05
[1634,] 1.473410e-04 0.0001457056 3.400056e-05
[1635,] 1.485720e-04 0.0001416643 4.020895e-05
[1636,] 1.492989e-04 0.0001400829 4.064493e-05
[1637,] 1.529086e-04 0.0001417355 4.165226e-05
[1638,] 1.528776e-04 0.0001427616 4.197247e-05
[1639,] 1.531400e-04 0.0001410026 4.148576e-05
[1640,] 1.560273e-04 0.0001406923 3.928202e-05
[1641,] 1.504839e-04 0.0001442497 4.018058e-05
[1642,] 1.565522e-04 0.0001457555 3.509177e-05
[1643,] 1.533317e-04 0.0001444597 3.498551e-05
[1644,] 1.563062e-04 0.0001522634 3.477091e-05
[1645,] 1.505135e-04 0.0001540179 4.177532e-05
[1646,] 1.410139e-04 0.0001640410 3.704175e-05
[1647,] 1.507552e-04 0.0001505869 4.117995e-05
[1648,] 1.507552e-04 0.0001503039 4.113843e-05
[1649,] 1.510674e-04 0.0001509232 4.113421e-05
[1650,] 1.506254e-04 0.0001507150 4.134506e-05
[1651,] 1.503448e-04 0.0001501818 4.125645e-05
[1652,] 1.530872e-04 0.0001562752 3.427746e-05
[1653,] 1.504565e-04 0.0001492832 4.108200e-05
[1654,] 1.393801e-04 0.0001691674 5.202785e-05
[1655,] 1.530872e-04 0.0001568950 3.423380e-05
[1656,] 1.506818e-04 0.0001530085 4.168097e-05
[1657,] 1.017623e-04 0.0001754260 3.148592e-05
[1658,] 1.548394e-04 0.0001571687 3.431593e-05
[1659,] 1.234343e-04 0.0001666066 4.441955e-05
[1660,] 8.493106e-05 0.0001629832 3.119618e-05
[1661,] 1.489238e-04 0.0001445309 4.119599e-05
[1662,] 1.244918e-04 0.0001665216 4.482743e-05
[1663,] 1.487587e-04 0.0001490657 4.253987e-05
[1664,] 1.234343e-04 0.0001663379 4.434732e-05
[1665,] 8.416164e-05 0.0001688876 3.158637e-05
[1666,] 1.223974e-04 0.0001658400 4.362428e-05
[1667,] 8.493106e-05 0.0001679049 3.178397e-05
[1668,] 1.244918e-04 0.0001659519 4.458250e-05
[1669,] 1.357080e-04 0.0001659645 5.995442e-05
[1670,] 1.908066e-04 0.0001729889 5.480044e-05
[1671,] 1.496411e-04 0.0001468783 4.103748e-05
[1672,] 1.496785e-04 0.0001455371 4.076418e-05
[1673,] 1.495332e-04 0.0001455371 4.085313e-05
[1674,] 1.495684e-04 0.0001464153 4.099689e-05
[1675,] 1.496411e-04 0.0001461870 4.090766e-05
[1676,] 1.497992e-04 0.0001487281 4.127175e-05
[1677,] 1.522726e-04 0.0001845585 5.473026e-05
[1678,] 1.266699e-04 0.0001662800 4.570666e-05
[1679,] 1.491549e-04 0.0001533198 4.249291e-05
[1680,] 8.722740e-05 0.0001901404 3.649206e-05
[1681,] 1.244918e-04 0.0001659394 4.469646e-05
[1682,] 1.492506e-04 0.0001684647 4.544072e-05
[1683,] 1.014613e-04 0.0001638594 3.506793e-05
[1684,] 8.202107e-05 0.0001686925 3.016961e-05
[1685,] 9.018258e-05 0.0001605615 3.025305e-05
[1686,] 3.889958e-04 0.0001696588 1.186635e-04
[1687,] 8.289512e-05 0.0001677291 3.083860e-05
[1688,] 9.270769e-05 0.0001606100 3.113994e-05
[1689,] 9.320098e-05 0.0001605025 3.128138e-05
[1690,] 1.575014e-04 0.0001634815 4.169391e-05
[1691,] 1.559490e-04 0.0001664769 4.244245e-05
[1692,] 8.180173e-05 0.0001698935 3.005040e-05
[1693,] 1.545711e-04 0.0001664769 4.291821e-05
[1694,] 1.144759e-04 0.0001634738 3.994694e-05
[1695,] 1.574569e-04 0.0001655271 4.216944e-05
[1696,] 1.236283e-04 0.0001850654 4.128468e-05
[1697,] 8.891022e-05 0.0001606100 2.972240e-05
[1698,] 1.780568e-04 0.0001786808 4.016047e-05
[1699,] 1.783042e-04 0.0001786808 4.014215e-05
[1700,] 1.156517e-04 0.0001642204 4.082940e-05
[1701,] 7.968320e-05 0.0001933912 2.738547e-05
[1702,] 1.202593e-04 0.0001652607 4.293178e-05
[1703,] 1.140761e-04 0.0001607482 4.478259e-05
[1704,] 3.913827e-04 0.0001696204 1.259087e-04
[1705,] 8.618060e-05 0.0001987423 3.525999e-05
[1706,] 1.025850e-04 0.0001408127 2.555015e-05
[1707,] 1.015135e-04 0.0001534024 3.570382e-05
[1708,] 1.747012e-04 0.0001714739 6.575363e-05
[1709,] 1.833780e-04 0.0001753265 3.967886e-05
[1710,] 1.868176e-04 0.0001771342 3.960942e-05
[1711,] 1.043109e-04 0.0001360928 2.593464e-05
[1712,] 1.028290e-04 0.0001641303 3.549247e-05
[1713,] 1.034364e-04 0.0001355806 2.588576e-05
[1714,] 9.505996e-05 0.0001555649 3.307944e-05
[1715,] 1.557656e-04 0.0001666327 5.420974e-05
[1716,] 1.019059e-04 0.0001383906 2.557746e-05
[1717,] 1.021074e-04 0.0001392133 2.554119e-05
[1718,] 9.390601e-05 0.0001564276 3.259403e-05
[1719,] 9.418261e-05 0.0001562384 3.271777e-05
[1720,] 1.014638e-04 0.0001403920 2.540750e-05
[1721,] 3.802483e-04 0.0001693467 1.251269e-04
[1722,] 1.738757e-04 0.0001575383 3.971986e-05
[1723,] 3.531104e-04 0.0001757010 1.422155e-04
[1724,] 1.859578e-04 0.0001463224 4.104844e-05
[1725,] 1.886034e-04 0.0001456880 4.128037e-05
[1726,] 3.252683e-04 0.0001774746 1.354254e-04
[1727,] 1.684102e-04 0.0002558548 2.829934e-05
[1728,] 9.403965e-05 0.0001529670 3.206053e-05
[1729,] 1.734343e-04 0.0002534327 2.855767e-05
[1730,] 1.110888e-04 0.0001695772 3.383009e-05
[1731,] 1.897124e-04 0.0001472747 4.113929e-05
[1732,] 1.920730e-04 0.0001480403 4.117331e-05
[1733,] 1.107649e-04 0.0001597765 3.590677e-05
[1734,] 1.910099e-04 0.0001465551 4.131515e-05
[1735,] 1.167632e-04 0.0002755938 3.739379e-05
[1736,] 1.107649e-04 0.0001597267 3.597689e-05
[1737,] 1.653416e-04 0.0002770840 2.867913e-05
[1738,] 1.155636e-04 0.0001777239 3.870031e-05
[1739,] 1.858518e-04 0.0002067532 3.149668e-05
[1740,] 1.026962e-04 0.0002993893 2.419872e-05
[1741,] 1.923368e-04 0.0001402951 4.292043e-05
[1742,] 9.534073e-05 0.0003471085 2.509320e-05
[1743,] 1.109606e-04 0.0001723694 3.401571e-05
[1744,] 1.134358e-04 0.0002798438 4.614837e-05
[1745,] 2.048857e-04 0.0001407349 4.393394e-05
[1746,] 1.939125e-04 0.0001409760 4.298996e-05
[1747,] 9.388954e-05 0.0001605967 3.310779e-05
[1748,] 9.717510e-05 0.0003911124 2.524760e-05
[1749,] 1.404750e-04 0.0002775822 2.948541e-05
[1750,] 1.386263e-04 0.0002800414 2.956459e-05
[1751,] 1.867299e-04 0.0002112385 3.141003e-05
[1752,] 9.386952e-05 0.0004076984 2.586013e-05
[1753,] 1.614340e-04 0.0002564437 2.819556e-05
[1754,] 9.606127e-05 0.0001624021 3.450540e-05
[1755,] 9.522405e-05 0.0001580603 3.331856e-05
[1756,] 8.645857e-05 0.0003036649 4.604208e-05
[1757,] 1.952422e-04 0.0001460612 4.210122e-05
[1758,] 1.844630e-04 0.0001470672 4.125158e-05
[1759,] 1.844630e-04 0.0001472427 4.123033e-05
[1760,] 9.019100e-05 0.0004734278 2.730339e-05
[1761,] 1.849328e-04 0.0001399556 4.332947e-05
[1762,] 1.910939e-04 0.0001764428 3.442328e-05
[1763,] 1.796482e-04 0.0001405938 4.266694e-05
[1764,] 1.135425e-04 0.0003112115 5.090003e-05
[1765,] 8.067182e-05 0.0002830828 2.870570e-05
[1766,] 9.638374e-05 0.0001603181 3.145797e-05
[1767,] 1.795057e-04 0.0001410592 4.249112e-05
[1768,] 1.135199e-04 0.0003187389 5.177469e-05
[1769,] 1.809664e-04 0.0001402578 4.315785e-05
[1770,] 8.800986e-05 0.0002924287 4.662775e-05
[1771,] 1.988376e-04 0.0001721077 3.602668e-05
[1772,] 9.511739e-05 0.0001653464 3.180217e-05
[1773,] 1.812174e-04 0.0001397172 4.347972e-05
[1774,] 9.403835e-05 0.0001604568 3.008039e-05
[1775,] 1.180436e-04 0.0001765377 3.914525e-05
[1776,] 1.627334e-04 0.0001400923 4.120114e-05
[1777,] 1.805855e-04 0.0001402388 4.333987e-05
[1778,] 9.580540e-05 0.0001594410 3.362010e-05
[1779,] 1.213614e-04 0.0002701821 3.337772e-05
[1780,] 1.248342e-04 0.0001506658 3.700825e-05
[1781,] 1.142216e-04 0.0001418695 3.312026e-05
[1782,] 1.532720e-04 0.0002038143 6.540347e-05
[1783,] 1.130583e-04 0.0002743762 6.691932e-05
[1784,] 1.417387e-04 0.0001666416 4.375309e-05
[1785,] 9.624356e-05 0.0001433232 2.870127e-05
[1786,] 3.990685e-04 0.0001985623 2.322141e-04
[1787,] 2.033830e-04 0.0001738946 6.769049e-05
[1788,] 3.646020e-04 0.0002078735 2.265088e-04
[1789,] 1.586864e-04 0.0001520929 4.584380e-05
[1790,] 1.105252e-04 0.0001405981 3.938098e-05
[1791,] 1.285403e-04 0.0001804925 3.955551e-05
[1792,] 1.036182e-04 0.0001392099 2.997882e-05
[1793,] 2.265497e-04 0.0001434814 7.350083e-05
[1794,] 1.592001e-04 0.0001495982 4.577575e-05
[1795,] 2.934377e-04 0.0001451169 9.703681e-05
[1796,] 2.901671e-04 0.0001452370 9.624574e-05
[1797,] 3.078508e-04 0.0001496601 1.116936e-04
[1798,] 3.078508e-04 0.0001496601 1.116936e-04
[1799,] 3.042958e-04 0.0001478294 1.066668e-04
[1800,] 3.171239e-04 0.0001452023 1.077118e-04
[1801,] 1.409489e-04 0.0001961773 7.619157e-05
[1802,] 3.735900e-04 0.0001908829 2.007362e-04
[1803,] 1.091914e-04 0.0001914723 5.283724e-05
[1804,] 1.588004e-04 0.0001496977 4.565360e-05
[1805,] 1.966820e-04 0.0001737136 6.530270e-05
[1806,] 1.918412e-04 0.0001350188 5.680479e-05
[1807,] 1.587561e-04 0.0001501369 4.576262e-05
[1808,] 1.587561e-04 0.0001490727 4.537728e-05
[1809,] 3.289368e-04 0.0001644412 1.403647e-04
[1810,] 3.617024e-04 0.0001659808 1.081058e-04
[1811,] 1.121250e-04 0.0001342508 3.564736e-05
[1812,] 1.593204e-04 0.0001517910 4.692137e-05
[1813,] 1.035398e-04 0.0001492443 3.374591e-05
[1814,] 1.080583e-04 0.0001471395 3.906860e-05
[1815,] 1.018741e-04 0.0001519664 3.189389e-05
[1816,] 1.029605e-04 0.0001450069 3.665245e-05
[1817,] 1.881849e-04 0.0001779200 6.733480e-05
[1818,] 1.023556e-04 0.0001450069 3.638746e-05
[1819,] 1.019003e-04 0.0001538439 3.193722e-05
[1820,] 1.599238e-04 0.0001511791 4.716241e-05
[1821,] 1.019003e-04 0.0001528702 3.183882e-05
[1822,] 1.903415e-04 0.0001285140 4.232392e-05
[1823,] 5.118473e-04 0.0001719455 2.504554e-04
[1824,] 1.328344e-04 0.0001482148 5.050215e-05
[1825,] 1.598895e-04 0.0001526554 4.779425e-05
[1826,] 1.246666e-04 0.0001438648 4.536935e-05
[1827,] 1.506930e-04 0.0001995475 7.157667e-05
[1828,] 2.427661e-04 0.0001840726 1.165330e-04
[1829,] 8.131312e-05 0.0001380786 2.528248e-05
[1830,] 1.516077e-04 0.0002066846 7.513293e-05
[1831,] 1.916295e-04 0.0001305775 4.055472e-05
[1832,] 1.491320e-04 0.0002134585 7.523122e-05
[1833,] 9.342404e-05 0.0001557820 3.034187e-05
[1834,] 1.019705e-04 0.0001606512 3.360770e-05
[1835,] 1.312364e-04 0.0002238756 5.482712e-05
[1836,] 1.484863e-04 0.0001300201 3.543872e-05
[1837,] 1.321671e-04 0.0001437456 2.928579e-05
[1838,] 1.069244e-04 0.0001486236 3.179953e-05
[1839,] 1.701654e-04 0.0001397747 5.295477e-05
[1840,] 8.542066e-05 0.0001534141 2.911735e-05
[1841,] 1.348286e-04 0.0002235567 5.873490e-05
[1842,] 8.654742e-05 0.0001543771 2.983788e-05
[1843,] 1.438079e-04 0.0001288931 3.505679e-05
[1844,] 1.353451e-04 0.0001287059 3.383615e-05
[1845,] 1.730035e-04 0.0001395954 5.351393e-05
[1846,] 1.597212e-04 0.0001505130 4.676342e-05
[1847,] 9.279087e-05 0.0001566352 3.026323e-05
[1848,] 1.019604e-04 0.0001591212 3.339609e-05
[1849,] 1.323061e-04 0.0001390709 4.544642e-05
[1850,] 1.065766e-04 0.0001506234 3.243996e-05
[1851,] 1.620643e-04 0.0001510690 4.848554e-05
[1852,] 1.885618e-04 0.0001394523 5.812226e-05
[1853,] 2.812809e-04 0.0001791264 1.307491e-04
[1854,] 5.498957e-04 0.0001689955 2.579553e-04
[1855,] 1.061356e-04 0.0001521619 3.234751e-05
[1856,] 1.858650e-04 0.0001398518 5.757608e-05
[1857,] 1.615929e-04 0.0001502885 4.777011e-05
[1858,] 1.059557e-04 0.0001545589 3.271978e-05
[1859,] 1.538557e-04 0.0002501846 9.435669e-05
[1860,] 1.529612e-04 0.0002443505 9.100842e-05
[1861,] 8.199327e-05 0.0001774164 3.045228e-05
[1862,] 2.128373e-04 0.0001400852 6.544005e-05
[1863,] 3.606627e-04 0.0001644278 1.624285e-04
[1864,] 1.270994e-04 0.0001512685 3.644138e-05
[1865,] 3.561636e-04 0.0001697394 1.713209e-04
[1866,] 2.324784e-04 0.0001724613 9.785007e-05
[1867,] 1.798627e-04 0.0001817747 7.009644e-05
[1868,] 7.218537e-04 0.0001664750 3.248695e-04
[1869,] 1.057774e-04 0.0001523360 3.292697e-05
[1870,] 1.613120e-04 0.0001773804 5.220272e-05
[1871,] 2.435864e-04 0.0001728091 1.032598e-04
[1872,] 6.119971e-04 0.0001678518 2.817292e-04
[1873,] 1.090763e-04 0.0001290305 2.894551e-05
[1874,] 3.243402e-04 0.0001648435 1.458215e-04
[1875,] 1.301621e-04 0.0001301292 3.202974e-05
[1876,] 6.162281e-04 0.0001667457 2.786688e-04
[1877,] 6.119971e-04 0.0001667457 2.767856e-04
[1878,] 3.242896e-04 0.0001640887 1.443936e-04
[1879,] 6.267924e-04 0.0001647246 2.738082e-04
[1880,] 8.281304e-05 0.0001644618 2.960879e-05
[1881,] 1.022258e-04 0.0001550107 3.350525e-05
[1882,] 1.615789e-04 0.0001475169 4.648368e-05
[1883,] 3.215372e-04 0.0001597963 1.347977e-04
[1884,] 5.913401e-04 0.0001597739 2.363851e-04
[1885,] 1.248429e-04 0.0001759114 5.110482e-05
[1886,] 2.687170e-04 0.0001488899 1.075811e-04
[1887,] 1.585066e-04 0.0001558888 4.619012e-05
[1888,] 1.137979e-03 0.0001451552 2.786151e-04
[1889,] 1.803730e-04 0.0001873371 9.477411e-05
[1890,] 1.796355e-04 0.0001812982 9.028794e-05
[1891,] 8.290873e-05 0.0001449395 2.633091e-05
[1892,] 9.871523e-05 0.0001397378 3.305480e-05
[1893,] 1.465064e-04 0.0002026835 7.919117e-05
[1894,] 1.631184e-04 0.0001565140 4.672568e-05
[1895,] 1.373062e-04 0.0001362645 4.003372e-05
[1896,] 1.156822e-04 0.0001560238 4.141468e-05
[1897,] 6.291146e-04 0.0003462239 8.553687e-04
[1898,] 1.541256e-04 0.0001808437 5.002047e-05
[1899,] 8.861438e-05 0.0001436376 2.762745e-05
[1900,] 1.019509e-04 0.0001750054 2.797649e-05
[1901,] 2.046773e-04 0.0001773991 7.751834e-05
[1902,] 1.631410e-04 0.0002138426 1.015739e-04
[1903,] 1.062400e-04 0.0001949412 2.874643e-05
[1904,] 1.487618e-04 0.0001869927 3.712281e-05
[1905,] 4.847322e-04 0.0001849137 2.310340e-04
[1906,] 2.214639e-04 0.0001784122 8.747746e-05
[1907,] 1.062400e-04 0.0002018916 2.893581e-05
[1908,] 9.362999e-05 0.0002055416 4.057617e-05
[1909,] 1.355855e-04 0.0001760229 4.437038e-05
[1910,] 1.515243e-04 0.0001645224 5.552364e-05
[1911,] 1.364705e-04 0.0001759168 4.463258e-05
[1912,] 1.444442e-04 0.0001814842 3.727287e-05
[1913,] 3.043041e-04 0.0001801715 1.202921e-04
[1914,] 9.752407e-05 0.0001678759 2.783802e-05
[1915,] 1.548206e-04 0.0002171733 9.664112e-05
[1916,] 1.385136e-04 0.0003017735 1.075511e-04
[1917,] 2.392424e-04 0.0001810941 9.831975e-05
[1918,] 2.171864e-04 0.0001809493 8.794899e-05
[1919,] 1.512150e-04 0.0001901813 5.051853e-05
[1920,] 1.272773e-04 0.0002408094 8.070835e-05
[1921,] 2.518038e-04 0.0001323949 4.611684e-05
[1922,] 2.161492e-04 0.0001810219 8.763723e-05
[1923,] 9.878119e-05 0.0002104684 4.940110e-05
[1924,] 2.391102e-04 0.0001352530 4.259113e-05
[1925,] 2.479814e-04 0.0001352530 4.352456e-05
[1926,] 2.076507e-04 0.0001807313 8.342791e-05
[1927,] 1.268292e-04 0.0001931498 5.011725e-05
[1928,] 2.100496e-04 0.0001812539 8.520687e-05
[1929,] 9.822016e-05 0.0002144125 4.973268e-05
[1930,] 1.218545e-04 0.0002196212 7.073384e-05
[1931,] 9.822016e-05 0.0002133878 4.957271e-05
[1932,] 2.199749e-04 0.0001848012 3.796225e-05
[1933,] 9.121382e-05 0.0001825847 3.806064e-05
[1934,] 2.425042e-04 0.0001785980 9.624311e-05
[1935,] 9.193942e-05 0.0001832694 3.876178e-05
[1936,] 2.441336e-04 0.0001788707 9.748760e-05
[1937,] 9.090485e-05 0.0001832694 3.817738e-05
[1938,] 3.414711e-04 0.0002147806 2.203095e-04
[1939,] 9.054239e-05 0.0001846745 3.805963e-05
[1940,] 9.054239e-05 0.0001825917 3.778281e-05
[1941,] 9.090485e-05 0.0001825917 3.808400e-05
[1942,] 1.932318e-04 0.0002205214 1.125471e-04
[1943,] 8.523230e-05 0.0001788112 3.177418e-05
[1944,] 9.843982e-05 0.0001906942 3.302152e-05
[1945,] 8.696902e-05 0.0002640689 2.545412e-05
[1946,] 1.007557e-04 0.0002598214 2.401546e-05
[1947,] 1.000444e-04 0.0002584750 2.403448e-05
[1948,] 3.146994e-04 0.0001322211 5.331113e-05
[1949,] 9.638082e-05 0.0002899181 2.447271e-05
[1950,] 9.638082e-05 0.0002741932 2.433199e-05
[1951,] 1.069630e-04 0.0003850303 2.470033e-05
[1952,] 9.351542e-05 0.0002788772 2.463252e-05
[1953,] 8.434041e-05 0.0002836889 2.660139e-05
[1954,] 9.638082e-05 0.0002741932 2.433199e-05
[1955,] 8.464228e-05 0.0002902553 2.661396e-05
[1956,] 9.700737e-05 0.0002853375 2.436877e-05
[1957,] 2.573483e-04 0.0001324759 4.632489e-05
[1958,] 9.541637e-05 0.0002853375 2.450263e-05
[1959,] 9.837295e-05 0.0002050935 3.387528e-05
[1960,] 9.576871e-05 0.0002788772 2.442026e-05
[1961,] 9.991774e-05 0.0003869945 2.492663e-05
[1962,] 1.473088e-04 0.0001688280 4.685060e-05
[1963,] 9.049426e-05 0.0002176017 3.072633e-05
[1964,] 9.049426e-05 0.0002167945 3.070325e-05
[1965,] 9.036768e-05 0.0002167071 3.084278e-05
[1966,] 9.042770e-05 0.0002161857 3.075516e-05
[1967,] 9.042770e-05 0.0002164161 3.076207e-05
[1968,] 1.485672e-04 0.0001688054 4.725615e-05
[1969,] 9.031419e-05 0.0002158952 3.089183e-05
[1970,] 1.320773e-04 0.0001756923 2.829628e-05
[1971,] 9.009149e-05 0.0002810421 2.511073e-05
[1972,] 1.486858e-04 0.0001688068 4.732709e-05
[1973,] 1.038878e-04 0.0002015673 3.190873e-05
[1974,] 1.175416e-04 0.0001678394 2.809470e-05
[1975,] 8.742714e-05 0.0002063681 3.033913e-05
[1976,] 1.038878e-04 0.0002020089 3.190580e-05
[1977,] 8.860166e-05 0.0001806713 2.810801e-05
[1978,] 1.321562e-04 0.0001699639 2.837135e-05
[1979,] 8.746157e-05 0.0002083453 3.010368e-05
[1980,] 1.117156e-04 0.0001667931 2.820849e-05
[1981,] 1.469410e-04 0.0001688467 4.687387e-05
[1982,] 9.718750e-05 0.0002841696 2.435412e-05
[1983,] 1.482036e-04 0.0001688892 4.730658e-05
[1984,] 8.747029e-05 0.0002112141 3.017645e-05
[1985,] 1.028089e-04 0.0002032878 3.187670e-05
[1986,] 1.028089e-04 0.0002035500 3.187648e-05
[1987,] 1.192924e-04 0.0001694114 2.809010e-05
[1988,] 9.178261e-05 0.0002908355 2.497767e-05
[1989,] 9.128746e-05 0.0002924061 2.506806e-05
[1990,] 9.262715e-05 0.0002907275 2.486564e-05
[1991,] 8.914530e-05 0.0002885912 2.537643e-05
[1992,] 9.334263e-05 0.0002924546 2.479732e-05
[1993,] 9.208453e-05 0.0002919248 2.494960e-05
[1994,] 8.976564e-05 0.0002873561 2.524755e-05
[1995,] 9.128746e-05 0.0002907275 2.504758e-05
[1996,] 9.281002e-05 0.0002874902 2.480781e-05
[1997,] 9.281002e-05 0.0002874902 2.480781e-05
[1998,] 1.014256e-04 0.0002021287 3.188908e-05
[1999,] 9.197355e-05 0.0002826028 2.485788e-05
[2000,] 9.128746e-05 0.0002755313 2.486784e-05
[2001,] 1.012740e-04 0.0002029626 3.190206e-05
[2002,] 1.941306e-04 0.0003392984 2.917320e-05
[2003,] 9.033344e-05 0.0002841534 2.511122e-05
[2004,] 1.530041e-04 0.0001694298 4.874672e-05
[2005,] 9.128746e-05 0.0002843686 2.497236e-05
[2006,] 9.505987e-05 0.0002842654 2.454416e-05
[2007,] 1.707061e-04 0.0002190982 3.021165e-05
[2008,] 1.674184e-04 0.0002361992 7.309949e-05
[2009,] 1.662420e-04 0.0002358339 5.858843e-05
[2010,] 1.641804e-04 0.0002390978 6.260840e-05
[2011,] 1.014373e-04 0.0001253577 2.909233e-05
[2012,] 1.016991e-04 0.0001253728 2.917881e-05
[2013,] 1.620001e-04 0.0002343855 6.038701e-05
[2014,] 1.288848e-04 0.0002487799 2.775800e-05
[2015,] 1.125043e-04 0.0001798980 3.320926e-05
[2016,] 8.446179e-05 0.0001667879 2.900441e-05
[2017,] 1.295837e-04 0.0002210217 3.941714e-05
[2018,] 1.931968e-04 0.0001704593 4.680939e-05
[2019,] 1.590297e-04 0.0002506061 6.624741e-05
[2020,] 1.676533e-04 0.0002483003 7.926969e-05
[2021,] 1.026719e-04 0.0001904853 2.403898e-05
[2022,] 1.005615e-04 0.0001932589 4.387751e-05
[2023,] 9.307816e-05 0.0001795048 2.911142e-05
[2024,] 9.307816e-05 0.0001788138 2.913395e-05
[2025,] 1.655353e-04 0.0002388878 5.965886e-05
[2026,] 9.134791e-05 0.0001274989 2.542886e-05
[2027,] 1.886713e-04 0.0001685759 4.655208e-05
[2028,] 2.140932e-04 0.0001689924 4.951644e-05
[2029,] 9.227901e-05 0.0001784146 2.904088e-05
[2030,] 1.902322e-04 0.0001680705 4.677682e-05
[2031,] 1.653621e-04 0.0002382443 5.959722e-05
[2032,] 1.119814e-04 0.0001783763 3.323967e-05
[2033,] 2.187278e-04 0.0001701047 4.958575e-05
[2034,] 2.122033e-04 0.0001701047 4.884113e-05
[2035,] 9.141971e-05 0.0001772823 2.896039e-05
[2036,] 9.815208e-05 0.0001844591 2.378424e-05
[2037,] 1.669721e-04 0.0002363084 5.748790e-05
[2038,] 9.239157e-05 0.0001771912 2.908110e-05
[2039,] 1.125043e-04 0.0001776759 3.342070e-05
[2040,] 8.670343e-05 0.0001808993 2.753320e-05
[2041,] 1.548830e-04 0.0001972085 2.990854e-05
[2042,] 8.649911e-05 0.0001795800 2.753043e-05
[2043,] 1.577500e-04 0.0001937021 3.001805e-05
[2044,] 8.649911e-05 0.0001793592 2.753282e-05
[2045,] 1.577500e-04 0.0001929886 3.002945e-05
[2046,] 8.630298e-05 0.0001791406 2.752198e-05
[2047,] 8.986316e-05 0.0001248190 2.568096e-05
[2048,] 1.586998e-04 0.0001903116 3.003933e-05
[2049,] 8.649911e-05 0.0001789317 2.754058e-05
[2050,] 8.649911e-05 0.0001789881 2.753990e-05
[2051,] 2.024645e-04 0.0001668274 4.846276e-05
[2052,] 1.671374e-04 0.0002308498 5.631783e-05
[2053,] 8.783765e-05 0.0001247194 2.531896e-05
[2054,] 8.644472e-05 0.0001790834 2.753205e-05
[2055,] 8.644472e-05 0.0001789753 2.753326e-05
[2056,] 8.352564e-05 0.0001686022 2.877799e-05
[2057,] 1.722611e-04 0.0001782633 5.346582e-05
[2058,] 8.783765e-05 0.0001244500 2.523610e-05
[2059,] 9.135705e-05 0.0001745812 2.903241e-05
[2060,] 1.671894e-04 0.0002277601 5.581220e-05
[2061,] 1.560290e-04 0.0001844128 3.014320e-05
[2062,] 8.835637e-05 0.0001243981 2.536345e-05
[2063,] 1.577500e-04 0.0001862980 3.009099e-05
[2064,] 8.283882e-05 0.0001492696 2.623349e-05
[2065,] 1.114677e-04 0.0001768157 3.334567e-05
[2066,] 9.114542e-05 0.0001741994 2.901704e-05
[2067,] 1.382051e-04 0.0001957524 3.642610e-05
[2068,] 1.665797e-04 0.0002352968 7.044342e-05
[2069,] 8.366390e-05 0.0001702945 2.905107e-05
[2070,] 1.656825e-04 0.0002274411 5.675627e-05
[2071,] 8.644472e-05 0.0001770157 2.755981e-05
[2072,] 8.701385e-05 0.0001246862 2.498572e-05
[2073,] 8.586993e-05 0.0001772114 2.751333e-05
[2074,] 8.277252e-05 0.0001704350 2.804074e-05
[2075,] 8.783765e-05 0.0001246195 2.516807e-05
[2076,] 2.179155e-04 0.0001640079 5.166864e-05
[2077,] 1.583506e-04 0.0001888945 3.019863e-05
[2078,] 8.570104e-05 0.0001761795 2.751521e-05
[2079,] 1.963532e-04 0.0001629341 4.893500e-05
[2080,] 1.665818e-04 0.0002348500 7.013454e-05
[2081,] 8.570104e-05 0.0001755856 2.752135e-05
[2082,] 8.554014e-05 0.0001754825 2.751447e-05
[2083,] 1.653490e-04 0.0002270629 5.697366e-05
[2084,] 8.291303e-05 0.0001730530 2.840439e-05
[2085,] 8.491545e-05 0.0001872699 2.543383e-05
[2086,] 1.641934e-04 0.0002323244 5.828373e-05
[2087,] 8.291303e-05 0.0001735586 2.843552e-05
[2088,] 1.641018e-04 0.0001902096 3.039800e-05
[2089,] 1.629996e-04 0.0001895319 3.038008e-05
[2090,] 1.670275e-04 0.0002266485 5.554831e-05
[2091,] 8.554014e-05 0.0001747477 2.752213e-05
[2092,] 1.956650e-04 0.0001621074 4.928985e-05
[2093,] 8.538719e-05 0.0001744930 2.751703e-05
[2094,] 9.003054e-05 0.0001716646 2.896309e-05
[2095,] 1.656376e-04 0.0002266485 5.666455e-05
[2096,] 1.657328e-04 0.0002266485 5.658767e-05
[2097,] 2.152629e-04 0.0001634474 5.179763e-05
[2098,] 8.971693e-05 0.0001710408 2.894630e-05
[2099,] 1.340642e-04 0.0001993065 2.970205e-05
[2100,] 8.957084e-05 0.0001704612 2.894866e-05
[2101,] 8.552114e-05 0.0001820702 3.126357e-05
[2102,] 8.486190e-05 0.0001723195 2.750537e-05
[2103,] 8.486190e-05 0.0001723195 2.750537e-05
[2104,] 1.939208e-04 0.0001617383 4.938572e-05
[2105,] 8.927480e-05 0.0001698625 2.892950e-05
[2106,] 1.665407e-04 0.0002327613 6.902330e-05
[2107,] 1.665431e-04 0.0002327613 6.897628e-05
[2108,] 8.537354e-05 0.0001861927 3.145690e-05
[2109,] 1.525252e-04 0.0002461115 4.484192e-05
[2110,] 8.999825e-05 0.0001696570 2.906038e-05
[2111,] 1.666688e-04 0.0002302823 7.023365e-05
[2112,] 8.713640e-05 0.0001249710 2.492077e-05
[2113,] 8.425539e-05 0.0001722865 2.728088e-05
[2114,] 8.252010e-05 0.0001635381 2.590149e-05
[2115,] 1.530278e-04 0.0001931322 4.080946e-05
[2116,] 1.675256e-04 0.0001846082 6.087645e-05
[2117,] 8.889500e-05 0.0001700098 2.887077e-05
[2118,] 1.043280e-04 0.0001973929 3.578594e-05
[2119,] 1.052247e-04 0.0002068939 3.509064e-05
[2120,] 1.724519e-04 0.0001403597 4.807415e-05
[2121,] 1.717797e-04 0.0001405687 4.797344e-05
[2122,] 1.469748e-04 0.0001959889 5.861143e-05
[2123,] 1.819543e-04 0.0001385822 4.965189e-05
[2124,] 8.611746e-05 0.0001290398 2.619738e-05
[2125,] 8.551269e-05 0.0001372861 2.672155e-05
[2126,] 8.021891e-05 0.0001381296 2.389233e-05
[2127,] 1.709614e-04 0.0001386588 4.638251e-05
[2128,] 8.916661e-05 0.0001642346 2.923900e-05
[2129,] 9.729281e-05 0.0001664129 3.073124e-05
[2130,] 1.503952e-04 0.0001658363 4.625811e-05
[2131,] 7.892400e-05 0.0001386872 2.488252e-05
[2132,] 1.693092e-04 0.0001376501 4.443877e-05
[2133,] 1.008636e-04 0.0001664116 3.199315e-05
[2134,] 1.020961e-04 0.0001339161 3.023015e-05
[2135,] 9.983917e-05 0.0001331026 2.893283e-05
[2136,] 8.063249e-05 0.0001308987 2.545735e-05
[2137,] 9.499942e-05 0.0001275700 2.935002e-05
[2138,] 9.557350e-05 0.0001643579 3.057980e-05
[2139,] 8.020284e-05 0.0001298238 2.508739e-05
[2140,] 1.408208e-04 0.0001948319 4.781256e-05
[2141,] 9.652020e-05 0.0001648595 3.175494e-05
[2142,] 1.259768e-04 0.0001358280 3.519649e-05
[2143,] 1.198094e-04 0.0001296869 3.438386e-05
[2144,] 8.516918e-05 0.0001294864 2.722923e-05
[2145,] 8.482579e-05 0.0001303455 2.728566e-05
[2146,] 1.047860e-04 0.0001651319 3.217279e-05
[2147,] 1.266656e-04 0.0001368264 3.520788e-05
[2148,] 8.626401e-05 0.0001293752 2.768769e-05
[2149,] 8.552327e-05 0.0001286232 2.715824e-05
[2150,] 1.028168e-04 0.0001375833 3.002784e-05
[2151,] 9.878961e-05 0.0001675545 3.318603e-05
[2152,] 8.236755e-05 0.0001286391 2.422123e-05
[2153,] 2.160455e-04 0.0001427025 4.513134e-05
[2154,] 9.584385e-05 0.0001631557 2.913611e-05
[2155,] 9.584385e-05 0.0001628969 2.912652e-05
```
