## Supplementary material for "Characterization of shared and ancestry-specific signals driving complex traits using multi-ancestry fine-mapping": s1_data_1kg.pvar

```
##FILTER=<ID=PASS,Description="All filters passed">
##reference=ftp://ftp.1000genomes.ebi.ac.uk//vol1/ftp/technical/reference/phase2_reference_assembly_sequence/hs37d5.fa.gz
##contig=<ID=1,assembly=b37,length=249250621>
##ALT=<ID=CNV,Description="Copy Number Polymorphism">
##ALT=<ID=DEL,Description="Deletion">
##ALT=<ID=DUP,Description="Duplication">
##ALT=<ID=INS:ME:ALU,Description="Insertion of ALU element">
##ALT=<ID=INS:ME:LINE1,Description="Insertion of LINE1 element">
##ALT=<ID=INS:ME:SVA,Description="Insertion of SVA element">
##ALT=<ID=INS:MT,Description="Nuclear Mitochondrial Insertion">
##ALT=<ID=INV,Description="Inversion">
##ALT=<ID=CN0,Description="Copy number allele: 0 copies">
##ALT=<ID=CN1,Description="Copy number allele: 1 copy">
##ALT=<ID=CN2,Description="Copy number allele: 2 copies">
##ALT=<ID=CN3,Description="Copy number allele: 3 copies">
##ALT=<ID=CN4,Description="Copy number allele: 4 copies">
##ALT=<ID=CN5,Description="Copy number allele: 5 copies">
##ALT=<ID=CN6,Description="Copy number allele: 6 copies">
##ALT=<ID=CN7,Description="Copy number allele: 7 copies">
##ALT=<ID=CN8,Description="Copy number allele: 8 copies">
##ALT=<ID=CN9,Description="Copy number allele: 9 copies">
##ALT=<ID=CN10,Description="Copy number allele: 10 copies">
##ALT=<ID=CN11,Description="Copy number allele: 11 copies">
##ALT=<ID=CN12,Description="Copy number allele: 12 copies">
##ALT=<ID=CN13,Description="Copy number allele: 13 copies">
##ALT=<ID=CN14,Description="Copy number allele: 14 copies">
##ALT=<ID=CN15,Description="Copy number allele: 15 copies">
##ALT=<ID=CN16,Description="Copy number allele: 16 copies">
##ALT=<ID=CN17,Description="Copy number allele: 17 copies">
##ALT=<ID=CN18,Description="Copy number allele: 18 copies">
##ALT=<ID=CN19,Description="Copy number allele: 19 copies">
##ALT=<ID=CN20,Description="Copy number allele: 20 copies">
##ALT=<ID=CN21,Description="Copy number allele: 21 copies">
##ALT=<ID=CN22,Description="Copy number allele: 22 copies">
##ALT=<ID=CN23,Description="Copy number allele: 23 copies">
##ALT=<ID=CN24,Description="Copy number allele: 24 copies">
##ALT=<ID=CN25,Description="Copy number allele: 25 copies">
##ALT=<ID=CN26,Description="Copy number allele: 26 copies">
##ALT=<ID=CN27,Description="Copy number allele: 27 copies">
##ALT=<ID=CN28,Description="Copy number allele: 28 copies">
##ALT=<ID=CN29,Description="Copy number allele: 29 copies">
##ALT=<ID=CN30,Description="Copy number allele: 30 copies">
##ALT=<ID=CN31,Description="Copy number allele: 31 copies">
##ALT=<ID=CN32,Description="Copy number allele: 32 copies">
##ALT=<ID=CN33,Description="Copy number allele: 33 copies">
##ALT=<ID=CN34,Description="Copy number allele: 34 copies">
##ALT=<ID=CN35,Description="Copy number allele: 35 copies">
##ALT=<ID=CN36,Description="Copy number allele: 36 copies">
##ALT=<ID=CN37,Description="Copy number allele: 37 copies">
##ALT=<ID=CN38,Description="Copy number allele: 38 copies">
##ALT=<ID=CN39,Description="Copy number allele: 39 copies">
##ALT=<ID=CN40,Description="Copy number allele: 40 copies">
##ALT=<ID=CN41,Description="Copy number allele: 41 copies">
##ALT=<ID=CN42,Description="Copy number allele: 42 copies">
##ALT=<ID=CN43,Description="Copy number allele: 43 copies">
##ALT=<ID=CN44,Description="Copy number allele: 44 copies">
##ALT=<ID=CN45,Description="Copy number allele: 45 copies">
##ALT=<ID=CN46,Description="Copy number allele: 46 copies">
##ALT=<ID=CN47,Description="Copy number allele: 47 copies">
##ALT=<ID=CN48,Description="Copy number allele: 48 copies">
##ALT=<ID=CN49,Description="Copy number allele: 49 copies">
##ALT=<ID=CN50,Description="Copy number allele: 50 copies">
##ALT=<ID=CN51,Description="Copy number allele: 51 copies">
##ALT=<ID=CN52,Description="Copy number allele: 52 copies">
##ALT=<ID=CN53,Description="Copy number allele: 53 copies">
##ALT=<ID=CN54,Description="Copy number allele: 54 copies">
##ALT=<ID=CN55,Description="Copy number allele: 55 copies">
##ALT=<ID=CN56,Description="Copy number allele: 56 copies">
##ALT=<ID=CN57,Description="Copy number allele: 57 copies">
##ALT=<ID=CN58,Description="Copy number allele: 58 copies">
##ALT=<ID=CN59,Description="Copy number allele: 59 copies">
##ALT=<ID=CN60,Description="Copy number allele: 60 copies">
##ALT=<ID=CN61,Description="Copy number allele: 61 copies">
##ALT=<ID=CN62,Description="Copy number allele: 62 copies">
##ALT=<ID=CN63,Description="Copy number allele: 63 copies">
##ALT=<ID=CN64,Description="Copy number allele: 64 copies">
##ALT=<ID=CN65,Description="Copy number allele: 65 copies">
##ALT=<ID=CN66,Description="Copy number allele: 66 copies">
##ALT=<ID=CN67,Description="Copy number allele: 67 copies">
##ALT=<ID=CN68,Description="Copy number allele: 68 copies">
##ALT=<ID=CN69,Description="Copy number allele: 69 copies">
##ALT=<ID=CN70,Description="Copy number allele: 70 copies">
##ALT=<ID=CN71,Description="Copy number allele: 71 copies">
##ALT=<ID=CN72,Description="Copy number allele: 72 copies">
##ALT=<ID=CN73,Description="Copy number allele: 73 copies">
##ALT=<ID=CN74,Description="Copy number allele: 74 copies">
##ALT=<ID=CN75,Description="Copy number allele: 75 copies">
##ALT=<ID=CN76,Description="Copy number allele: 76 copies">
##ALT=<ID=CN77,Description="Copy number allele: 77 copies">
##ALT=<ID=CN78,Description="Copy number allele: 78 copies">
##ALT=<ID=CN79,Description="Copy number allele: 79 copies">
##ALT=<ID=CN80,Description="Copy number allele: 80 copies">
##ALT=<ID=CN81,Description="Copy number allele: 81 copies">
##ALT=<ID=CN82,Description="Copy number allele: 82 copies">
##ALT=<ID=CN83,Description="Copy number allele: 83 copies">
##ALT=<ID=CN84,Description="Copy number allele: 84 copies">
##ALT=<ID=CN85,Description="Copy number allele: 85 copies">
##ALT=<ID=CN86,Description="Copy number allele: 86 copies">
##ALT=<ID=CN87,Description="Copy number allele: 87 copies">
##ALT=<ID=CN88,Description="Copy number allele: 88 copies">
##ALT=<ID=CN89,Description="Copy number allele: 89 copies">
##ALT=<ID=CN90,Description="Copy number allele: 90 copies">
##ALT=<ID=CN91,Description="Copy number allele: 91 copies">
##ALT=<ID=CN92,Description="Copy number allele: 92 copies">
##ALT=<ID=CN93,Description="Copy number allele: 93 copies">
##ALT=<ID=CN94,Description="Copy number allele: 94 copies">
##ALT=<ID=CN95,Description="Copy number allele: 95 copies">
##ALT=<ID=CN96,Description="Copy number allele: 96 copies">
##ALT=<ID=CN97,Description="Copy number allele: 97 copies">
##ALT=<ID=CN98,Description="Copy number allele: 98 copies">
##ALT=<ID=CN99,Description="Copy number allele: 99 copies">
##ALT=<ID=CN100,Description="Copy number allele: 100 copies">
##ALT=<ID=CN101,Description="Copy number allele: 101 copies">
##ALT=<ID=CN102,Description="Copy number allele: 102 copies">
##ALT=<ID=CN103,Description="Copy number allele: 103 copies">
##ALT=<ID=CN104,Description="Copy number allele: 104 copies">
##ALT=<ID=CN105,Description="Copy number allele: 105 copies">
##ALT=<ID=CN106,Description="Copy number allele: 106 copies">
##ALT=<ID=CN107,Description="Copy number allele: 107 copies">
##ALT=<ID=CN108,Description="Copy number allele: 108 copies">
##ALT=<ID=CN109,Description="Copy number allele: 109 copies">
##ALT=<ID=CN110,Description="Copy number allele: 110 copies">
##ALT=<ID=CN111,Description="Copy number allele: 111 copies">
##ALT=<ID=CN112,Description="Copy number allele: 112 copies">
##ALT=<ID=CN113,Description="Copy number allele: 113 copies">
##ALT=<ID=CN114,Description="Copy number allele: 114 copies">
##ALT=<ID=CN115,Description="Copy number allele: 115 copies">
##ALT=<ID=CN116,Description="Copy number allele: 116 copies">
##ALT=<ID=CN117,Description="Copy number allele: 117 copies">
##ALT=<ID=CN118,Description="Copy number allele: 118 copies">
##ALT=<ID=CN119,Description="Copy number allele: 119 copies">
##ALT=<ID=CN120,Description="Copy number allele: 120 copies">
##ALT=<ID=CN121,Description="Copy number allele: 121 copies">
##ALT=<ID=CN122,Description="Copy number allele: 122 copies">
##ALT=<ID=CN123,Description="Copy number allele: 123 copies">
##ALT=<ID=CN124,Description="Copy number allele: 124 copies">
##INFO=<ID=CIEND,Number=2,Type=Integer,Description="Confidence interval around END for imprecise variants">
##INFO=<ID=CIPOS,Number=2,Type=Integer,Description="Confidence interval around POS for imprecise variants">
##INFO=<ID=CS,Number=1,Type=String,Description="Source call set.">
##INFO=<ID=END,Number=1,Type=Integer,Description="End coordinate of this variant">
##INFO=<ID=IMPRECISE,Number=0,Type=Flag,Description="Imprecise structural variation">
##INFO=<ID=MC,Number=.,Type=String,Description="Merged calls.">
##INFO=<ID=MEINFO,Number=4,Type=String,Description="Mobile element info of the form NAME,START,END<POLARITY; If there is only 5' OR 3' support for this call, will be NULL NULL for START and END">
##INFO=<ID=MEND,Number=1,Type=Integer,Description="Mitochondrial end coordinate of inserted sequence">
##INFO=<ID=MLEN,Number=1,Type=Integer,Description="Estimated length of mitochondrial insert">
##INFO=<ID=MSTART,Number=1,Type=Integer,Description="Mitochondrial start coordinate of inserted sequence">
##INFO=<ID=SVLEN,Number=.,Type=Integer,Description="SV length. It is only calculated for structural variation MEIs. For other types of SVs; one may calculate the SV length by INFO:END-START+1, or by finding the difference between lengthes of REF and ALT alleles">
##INFO=<ID=SVTYPE,Number=1,Type=String,Description="Type of structural variant">
##INFO=<ID=TSD,Number=1,Type=String,Description="Precise Target Site Duplication for bases, if unknown, value will be NULL">
##INFO=<ID=AC,Number=A,Type=Integer,Description="Total number of alternate alleles in called genotypes">
##INFO=<ID=AF,Number=A,Type=Float,Description="Estimated allele frequency in the range (0,1)">
##INFO=<ID=NS,Number=1,Type=Integer,Description="Number of samples with data">
##INFO=<ID=AN,Number=1,Type=Integer,Description="Total number of alleles in called genotypes">
##INFO=<ID=EAS_AF,Number=A,Type=Float,Description="Allele frequency in the EAS populations calculated from AC and AN, in the range (0,1)">
##INFO=<ID=EUR_AF,Number=A,Type=Float,Description="Allele frequency in the EUR populations calculated from AC and AN, in the range (0,1)">
##INFO=<ID=AFR_AF,Number=A,Type=Float,Description="Allele frequency in the AFR populations calculated from AC and AN, in the range (0,1)">
##INFO=<ID=AMR_AF,Number=A,Type=Float,Description="Allele frequency in the AMR populations calculated from AC and AN, in the range (0,1)">
##INFO=<ID=SAS_AF,Number=A,Type=Float,Description="Allele frequency in the SAS populations calculated from AC and AN, in the range (0,1)">
##INFO=<ID=DP,Number=1,Type=Integer,Description="Total read depth; only low coverage data were counted towards the DP, exome data were not used">
##INFO=<ID=AA,Number=1,Type=String,Description="Ancestral Allele. Format: AA|REF|ALT|IndelType. AA: Ancestral allele, REF:Reference Allele, ALT:Alternate Allele, IndelType:Type of Indel (REF, ALT and IndelType are only defined for indels)">
##INFO=<ID=VT,Number=.,Type=String,Description="indicates what type of variant the line represents">
##INFO=<ID=EX_TARGET,Number=0,Type=Flag,Description="indicates whether a variant is within the exon pull down target boundaries">
##INFO=<ID=MULTI_ALLELIC,Number=0,Type=Flag,Description="indicates whether a site is multi-allelic">
#CHROM	POS	ID	REF	ALT	QUAL	FILTER	INFO
1	229772693	rs3811473	T	G	100	PASS	AC=2864;AF=0.571885;AN=5008;NS=2504;DP=21764;EAS_AF=0.7649;AMR_AF=0.5432;AFR_AF=0.4796;EUR_AF=0.5189;SAS_AF=0.5726;AA=G|||;VT=SNP;EX_TARGET
1	229772932	rs3811474	A	G	100	PASS	AC=998;AF=0.199281;AN=5008;NS=2504;DP=20179;EAS_AF=0.4315;AMR_AF=0.2421;AFR_AF=0.1952;EUR_AF=0.0636;SAS_AF=0.0746;AA=A|||;VT=SNP;EX_TARGET
1	229773441	rs3811475	C	T	100	PASS	AC=1027;AF=0.205072;AN=5008;NS=2504;DP=20811;EAS_AF=0.4315;AMR_AF=0.2464;AFR_AF=0.2156;EUR_AF=0.0626;SAS_AF=0.0746;AA=C|||;VT=SNP;EX_TARGET
1	229774290	rs11585720	G	A	100	PASS	AC=1795;AF=0.358427;AN=5008;NS=2504;DP=16529;EAS_AF=0.3323;AMR_AF=0.2954;AFR_AF=0.236;EUR_AF=0.4543;SAS_AF=0.4969;AA=G|||;VT=SNP
1	229774379	rs115060502	C	T	100	PASS	AC=101;AF=0.0201677;AN=5008;NS=2504;DP=14137;EAS_AF=0;AMR_AF=0.0288;AFR_AF=0.0015;EUR_AF=0.0596;SAS_AF=0.0194;AA=c|||;VT=SNP
1	229775239	rs12136137	G	A	100	PASS	AC=836;AF=0.166933;AN=5008;NS=2504;DP=13482;EAS_AF=0.4315;AMR_AF=0.2291;AFR_AF=0.0802;EUR_AF=0.0646;SAS_AF=0.0726;AA=G|||;VT=SNP
1	229776053	rs3955545	C	T	100	PASS	AC=2859;AF=0.570887;AN=5008;NS=2504;DP=16536;EAS_AF=0.7639;AMR_AF=0.5432;AFR_AF=0.4781;EUR_AF=0.5179;SAS_AF=0.5716;AA=T|||;VT=SNP
1	229776847	rs12145096	C	G	100	PASS	AC=1028;AF=0.205272;AN=5008;NS=2504;DP=16579;EAS_AF=0.4315;AMR_AF=0.2464;AFR_AF=0.2156;EUR_AF=0.0636;SAS_AF=0.0746;AA=C|||;VT=SNP
1	229777009	rs61825537	C	T	100	PASS	AC=328;AF=0.0654952;AN=5008;NS=2504;DP=21349;EAS_AF=0.0258;AMR_AF=0.0706;AFR_AF=0.0272;EUR_AF=0.1481;SAS_AF=0.0695;AA=C|||;VT=SNP
1	229777774	rs4925503	C	A	100	PASS	AC=1056;AF=0.210863;AN=5008;NS=2504;DP=22109;EAS_AF=0.4315;AMR_AF=0.2579;AFR_AF=0.2209;EUR_AF=0.0755;SAS_AF=0.0757;AA=A|||;VT=SNP
1	229778229	rs6587347	G	A	100	PASS	AC=1749;AF=0.349241;AN=5008;NS=2504;DP=21123;EAS_AF=0.3323;AMR_AF=0.2939;AFR_AF=0.2027;EUR_AF=0.4543;SAS_AF=0.4959;AA=G|||;VT=SNP
1	229778600	rs6587348	A	G	100	PASS	AC=1750;AF=0.349441;AN=5008;NS=2504;DP=18198;EAS_AF=0.3323;AMR_AF=0.2939;AFR_AF=0.2027;EUR_AF=0.4543;SAS_AF=0.4969;AA=A|||;VT=SNP
1	229778986	rs56163439	A	G	100	PASS	AC=1028;AF=0.205272;AN=5008;NS=2504;DP=21920;EAS_AF=0.4315;AMR_AF=0.2464;AFR_AF=0.2163;EUR_AF=0.0636;SAS_AF=0.0736;AA=A|||;VT=SNP
1	229779618	rs34055291	G	A	100	PASS	AC=1753;AF=0.35004;AN=5008;NS=2504;DP=19941;EAS_AF=0.3323;AMR_AF=0.2968;AFR_AF=0.2027;EUR_AF=0.4553;SAS_AF=0.4969;AA=G|||;VT=SNP
1	229780040	rs34234307	C	T	100	PASS	AC=1750;AF=0.349441;AN=5008;NS=2504;DP=21434;EAS_AF=0.3323;AMR_AF=0.2939;AFR_AF=0.202;EUR_AF=0.4543;SAS_AF=0.498;AA=C|||;VT=SNP
1	229780381	rs12728867	A	C	100	PASS	AC=1751;AF=0.349641;AN=5008;NS=2504;DP=17982;EAS_AF=0.3323;AMR_AF=0.2939;AFR_AF=0.2027;EUR_AF=0.4543;SAS_AF=0.498;AA=A|||;VT=SNP
1	229780420	rs2184249	G	C	100	PASS	AC=997;AF=0.199081;AN=5008;NS=2504;DP=16955;EAS_AF=0.4315;AMR_AF=0.2421;AFR_AF=0.1952;EUR_AF=0.0636;SAS_AF=0.0736;AA=G|||;VT=SNP
1	229780714	rs12406702	A	T	100	PASS	AC=1797;AF=0.358826;AN=5008;NS=2504;DP=19222;EAS_AF=0.3333;AMR_AF=0.2954;AFR_AF=0.236;EUR_AF=0.4543;SAS_AF=0.498;AA=A|||;VT=SNP
1	229781130	rs78796116	C	T	100	PASS	AC=27;AF=0.00539137;AN=5008;NS=2504;DP=23098;EAS_AF=0;AMR_AF=0.0043;AFR_AF=0;EUR_AF=0.0199;SAS_AF=0.0041;AA=C|||;VT=SNP
1	229781532	rs881694	T	G	100	PASS	AC=2860;AF=0.571086;AN=5008;NS=2504;DP=20467;EAS_AF=0.7639;AMR_AF=0.5432;AFR_AF=0.4788;EUR_AF=0.5179;SAS_AF=0.5716;AA=G|||;VT=SNP
1	229781744	rs2274994	T	C	100	PASS	AC=2860;AF=0.571086;AN=5008;NS=2504;DP=18407;EAS_AF=0.7639;AMR_AF=0.5432;AFR_AF=0.4788;EUR_AF=0.5179;SAS_AF=0.5716;AA=C|||;VT=SNP
1	229783236	rs6587349	T	C	100	PASS	AC=4825;AF=0.963458;AN=5008;NS=2504;DP=20120;EAS_AF=1;AMR_AF=0.9467;AFR_AF=0.9902;EUR_AF=0.8807;SAS_AF=0.9867;AA=C|||;VT=SNP;EX_TARGET
1	229783240	rs2274995	T	C	100	PASS	AC=2812;AF=0.561502;AN=5008;NS=2504;DP=20125;EAS_AF=0.7639;AMR_AF=0.5418;AFR_AF=0.4433;EUR_AF=0.5179;SAS_AF=0.5716;AA=C|||;VT=SNP;EX_TARGET
1	229784725	rs10799544	T	C	100	PASS	AC=2859;AF=0.570887;AN=5008;NS=2504;DP=22120;EAS_AF=0.7629;AMR_AF=0.5432;AFR_AF=0.4788;EUR_AF=0.5179;SAS_AF=0.5716;AA=C|||;VT=SNP
1	229784831	rs12567004	A	G	100	PASS	AC=1027;AF=0.205072;AN=5008;NS=2504;DP=21149;EAS_AF=0.4315;AMR_AF=0.2464;AFR_AF=0.2156;EUR_AF=0.0636;SAS_AF=0.0736;AA=A|||;VT=SNP
1	229785425	rs6696449	C	T	100	PASS	AC=1795;AF=0.358427;AN=5008;NS=2504;DP=21092;EAS_AF=0.3323;AMR_AF=0.2954;AFR_AF=0.236;EUR_AF=0.4543;SAS_AF=0.4969;AA=C|||;VT=SNP
1	229786567	rs12120159	C	T	100	PASS	AC=29;AF=0.00579073;AN=5008;NS=2504;DP=20612;EAS_AF=0.002;AMR_AF=0.0043;AFR_AF=0.0008;EUR_AF=0.0209;SAS_AF=0.002;AA=C|||;VT=SNP
1	229786593	rs61825538	A	G	100	PASS	AC=309;AF=0.0617013;AN=5008;NS=2504;DP=19522;EAS_AF=0.0268;AMR_AF=0.0692;AFR_AF=0.0121;EUR_AF=0.1491;SAS_AF=0.0695;AA=A|||;VT=SNP
1	229787055	rs41310553	G	A	100	PASS	AC=41;AF=0.0081869;AN=5008;NS=2504;DP=17462;EAS_AF=0;AMR_AF=0.0159;AFR_AF=0.0083;EUR_AF=0.0139;SAS_AF=0.0051;AA=G|||;VT=SNP;EX_TARGET
1	229787438	rs34590774	A	G	100	PASS	AC=54;AF=0.0107827;AN=5008;NS=2504;DP=14120;EAS_AF=0.001;AMR_AF=0.0187;AFR_AF=0;EUR_AF=0.0219;SAS_AF=0.0184;AA=A|||;VT=SNP
1	229787850	rs4925504	G	T	100	PASS	AC=970;AF=0.19369;AN=5008;NS=2504;DP=15547;EAS_AF=0.4236;AMR_AF=0.2363;AFR_AF=0.1785;EUR_AF=0.0686;SAS_AF=0.0757;AA=G|||;VT=SNP
1	229788407	rs10127637	A	G	100	PASS	AC=1037;AF=0.207069;AN=5008;NS=2504;DP=22635;EAS_AF=0.4286;AMR_AF=0.2305;AFR_AF=0.236;EUR_AF=0.0537;SAS_AF=0.0808;AA=G|||;VT=SNP
1	229788784	rs6658432	C	T	100	PASS	AC=1912;AF=0.381789;AN=5008;NS=2504;DP=22278;EAS_AF=0.4216;AMR_AF=0.33;AFR_AF=0.2269;EUR_AF=0.4771;SAS_AF=0.4888;AA=C|||;VT=SNP
1	229789328	rs6666416	A	G	100	PASS	AC=3024;AF=0.603834;AN=5008;NS=2504;DP=17365;EAS_AF=0.8502;AMR_AF=0.5778;AFR_AF=0.503;EUR_AF=0.5457;SAS_AF=0.5644;AA=G|||;VT=SNP
1	229790048	rs7521953	A	G	100	PASS	AC=3025;AF=0.604034;AN=5008;NS=2504;DP=19875;EAS_AF=0.8502;AMR_AF=0.5778;AFR_AF=0.503;EUR_AF=0.5457;SAS_AF=0.5654;AA=G|||;VT=SNP;EX_TARGET
1	229790324	rs77485596	C	T	100	PASS	AC=111;AF=0.0221645;AN=5008;NS=2504;DP=20573;EAS_AF=0;AMR_AF=0.0303;AFR_AF=0.0015;EUR_AF=0.0666;SAS_AF=0.0215;AA=C|||;VT=SNP
1	229790865	rs10495287	C	T	100	PASS	AC=845;AF=0.16873;AN=5008;NS=2504;DP=20283;EAS_AF=0.4286;AMR_AF=0.2277;AFR_AF=0.087;EUR_AF=0.0686;SAS_AF=0.0726;AA=A|||;VT=SNP
1	229791384	rs10495286	T	G	100	PASS	AC=850;AF=0.169728;AN=5008;NS=2504;DP=20261;EAS_AF=0.4286;AMR_AF=0.2277;AFR_AF=0.0885;EUR_AF=0.0686;SAS_AF=0.0757;AA=C|||;VT=SNP
1	229791474	rs77593473	A	G	100	PASS	AC=127;AF=0.0253594;AN=5008;NS=2504;DP=19574;EAS_AF=0;AMR_AF=0.0288;AFR_AF=0.003;EUR_AF=0.0885;SAS_AF=0.0143;AA=A|||;VT=SNP
1	229791727	rs61825539	C	T	100	PASS	AC=24;AF=0.00479233;AN=5008;NS=2504;DP=18030;EAS_AF=0;AMR_AF=0.0043;AFR_AF=0.0008;EUR_AF=0.0139;SAS_AF=0.0061;AA=C|||;VT=SNP
1	229792273	rs12745369	C	T	100	PASS	AC=1980;AF=0.395367;AN=5008;NS=2504;DP=18714;EAS_AF=0.4216;AMR_AF=0.3357;AFR_AF=0.2746;EUR_AF=0.4781;SAS_AF=0.4888;AA=T|||;VT=SNP
1	229792602	rs16850044	T	C	100	PASS	AC=848;AF=0.169329;AN=5008;NS=2504;DP=20746;EAS_AF=0.4286;AMR_AF=0.2277;AFR_AF=0.087;EUR_AF=0.0686;SAS_AF=0.0757;AA=T|||;VT=SNP
1	229792776	rs12727551	A	G	100	PASS	AC=1877;AF=0.3748;AN=5008;NS=2504;DP=20739;EAS_AF=0.4216;AMR_AF=0.3314;AFR_AF=0.1997;EUR_AF=0.4771;SAS_AF=0.4888;AA=A|||;VT=SNP
1	229793075	rs6686108	C	T	100	PASS	AC=1907;AF=0.380791;AN=5008;NS=2504;DP=19915;EAS_AF=0.4226;AMR_AF=0.3357;AFR_AF=0.2179;EUR_AF=0.4771;SAS_AF=0.4908;AA=C|||;VT=SNP
1	229793082	rs6686112	C	T	100	PASS	AC=1880;AF=0.375399;AN=5008;NS=2504;DP=19910;EAS_AF=0.4216;AMR_AF=0.3329;AFR_AF=0.1997;EUR_AF=0.4771;SAS_AF=0.4908;AA=C|||;VT=SNP
1	229794047	rs61825540	T	C	100	PASS	AC=21;AF=0.00419329;AN=5008;NS=2504;DP=18899;EAS_AF=0;AMR_AF=0.0043;AFR_AF=0.0008;EUR_AF=0.0139;SAS_AF=0.0031;AA=T|||;VT=SNP
1	229794105	rs61825541	A	G	100	PASS	AC=2047;AF=0.408746;AN=5008;NS=2504;DP=18889;EAS_AF=0.4216;AMR_AF=0.3415;AFR_AF=0.323;EUR_AF=0.4771;SAS_AF=0.4888;AA=G|||;VT=SNP
1	229794223	rs77354825	T	C	100	PASS	AC=56;AF=0.0111821;AN=5008;NS=2504;DP=22480;EAS_AF=0.001;AMR_AF=0.0216;AFR_AF=0.0008;EUR_AF=0.0258;SAS_AF=0.0133;AA=T|||;VT=SNP
1	229795045	rs41309637	G	C	100	PASS	AC=24;AF=0.00479233;AN=5008;NS=2504;DP=18239;EAS_AF=0;AMR_AF=0.0029;AFR_AF=0;EUR_AF=0.0199;SAS_AF=0.002;AA=G|||;VT=SNP;EX_TARGET
1	229795070	rs1048306	T	G	100	PASS	AC=3015;AF=0.602037;AN=5008;NS=2504;DP=18873;EAS_AF=0.8343;AMR_AF=0.5778;AFR_AF=0.5083;EUR_AF=0.5457;SAS_AF=0.5644;AA=G|||;VT=SNP
1	229795330	rs3820361	T	C	100	PASS	AC=2046;AF=0.408546;AN=5008;NS=2504;DP=18466;EAS_AF=0.4216;AMR_AF=0.3415;AFR_AF=0.323;EUR_AF=0.4761;SAS_AF=0.4888;AA=C|||;VT=SNP
1	229795714	rs11589905	T	C	100	PASS	AC=1425;AF=0.284545;AN=5008;NS=2504;DP=17119;EAS_AF=0.3968;AMR_AF=0.2161;AFR_AF=0.1301;EUR_AF=0.2843;SAS_AF=0.4264;AA=T|||;VT=SNP
1	229796271	rs34451708	T	C	100	PASS	AC=1986;AF=0.396565;AN=5008;NS=2504;DP=14779;EAS_AF=0.4216;AMR_AF=0.3386;AFR_AF=0.2784;EUR_AF=0.4771;SAS_AF=0.4888;AA=T|||;VT=SNP
1	229796466	rs12401607	G	A	100	PASS	AC=2045;AF=0.408347;AN=5008;NS=2504;DP=16705;EAS_AF=0.4216;AMR_AF=0.3415;AFR_AF=0.3215;EUR_AF=0.4771;SAS_AF=0.4888;AA=A|||;VT=SNP
1	229796524	rs12401609	G	A	100	PASS	AC=2046;AF=0.408546;AN=5008;NS=2504;DP=15980;EAS_AF=0.4216;AMR_AF=0.3415;AFR_AF=0.3222;EUR_AF=0.4771;SAS_AF=0.4888;AA=A|||;VT=SNP
1	229796829	rs34214627	C	A	100	PASS	AC=371;AF=0.0740815;AN=5008;NS=2504;DP=18590;EAS_AF=0.0248;AMR_AF=0.1052;AFR_AF=0.0144;EUR_AF=0.1918;SAS_AF=0.0624;AA=C|||;VT=SNP
1	229796879	rs6699500	C	A	100	PASS	AC=1983;AF=0.395966;AN=5008;NS=2504;DP=18917;EAS_AF=0.4216;AMR_AF=0.3357;AFR_AF=0.2776;EUR_AF=0.4771;SAS_AF=0.4888;AA=C|||;VT=SNP
1	229796919	rs6699598	C	A	100	PASS	AC=1985;AF=0.396366;AN=5008;NS=2504;DP=19066;EAS_AF=0.4206;AMR_AF=0.3386;AFR_AF=0.2784;EUR_AF=0.4771;SAS_AF=0.4888;AA=C|||;VT=SNP
1	229797040	rs6704530	A	C	100	PASS	AC=2043;AF=0.407947;AN=5008;NS=2504;DP=19840;EAS_AF=0.4246;AMR_AF=0.3386;AFR_AF=0.3222;EUR_AF=0.4771;SAS_AF=0.4847;AA=C|||;VT=SNP
1	229797348	rs143333826	G	A	100	PASS	AC=13;AF=0.00259585;AN=5008;NS=2504;DP=19902;EAS_AF=0;AMR_AF=0.0029;AFR_AF=0;EUR_AF=0.0099;SAS_AF=0.001;AA=G|||;VT=SNP
1	229797639	rs1889330	G	C	100	PASS	AC=1897;AF=0.378794;AN=5008;NS=2504;DP=16893;EAS_AF=0.4216;AMR_AF=0.3285;AFR_AF=0.2171;EUR_AF=0.4761;SAS_AF=0.4888;AA=G|||;VT=SNP
1	229798410	rs12403056	C	T	100	PASS	AC=1869;AF=0.373203;AN=5008;NS=2504;DP=16408;EAS_AF=0.4216;AMR_AF=0.33;AFR_AF=0.1952;EUR_AF=0.4761;SAS_AF=0.4888;AA=C|||;VT=SNP
1	229798763	rs12141228	T	A	100	PASS	AC=848;AF=0.169329;AN=5008;NS=2504;DP=19127;EAS_AF=0.4286;AMR_AF=0.2277;AFR_AF=0.0877;EUR_AF=0.0686;SAS_AF=0.0746;AA=t|||;VT=SNP
1	229798874	rs12403112	C	T	100	PASS	AC=1980;AF=0.395367;AN=5008;NS=2504;DP=18481;EAS_AF=0.4216;AMR_AF=0.3372;AFR_AF=0.2753;EUR_AF=0.4761;SAS_AF=0.4888;AA=C|||;VT=SNP
1	229799214	rs34225164	T	C	100	PASS	AC=373;AF=0.0744808;AN=5008;NS=2504;DP=19555;EAS_AF=0.0248;AMR_AF=0.1081;AFR_AF=0.0144;EUR_AF=0.1918;SAS_AF=0.0624;AA=T|||;VT=SNP
1	229799545	rs12754018	G	A	100	PASS	AC=903;AF=0.180312;AN=5008;NS=2504;DP=21475;EAS_AF=0.4296;AMR_AF=0.2464;AFR_AF=0.0885;EUR_AF=0.0895;SAS_AF=0.0941;AA=G|||;VT=SNP
1	229799638	rs2385789	T	C	100	PASS	AC=2038;AF=0.406949;AN=5008;NS=2504;DP=20803;EAS_AF=0.4216;AMR_AF=0.3372;AFR_AF=0.3185;EUR_AF=0.4761;SAS_AF=0.4898;AA=C|||;VT=SNP
1	229800499	rs78536535	C	T	100	PASS	AC=18;AF=0.00359425;AN=5008;NS=2504;DP=21339;EAS_AF=0;AMR_AF=0.0029;AFR_AF=0;EUR_AF=0.0119;SAS_AF=0.0041;AA=C|||;VT=SNP
1	229800825	rs7526973	T	C	100	PASS	AC=2165;AF=0.432308;AN=5008;NS=2504;DP=19811;EAS_AF=0.4216;AMR_AF=0.3458;AFR_AF=0.4107;EUR_AF=0.4761;SAS_AF=0.4888;AA=C|||;VT=SNP
1	229801100	rs12760277	G	C	100	PASS	AC=1903;AF=0.379992;AN=5008;NS=2504;DP=14356;EAS_AF=0.4187;AMR_AF=0.2997;AFR_AF=0.2723;EUR_AF=0.4423;SAS_AF=0.4785;AA=G|||;VT=SNP
1	229802551	rs879265	T	C	100	PASS	AC=452;AF=0.0902556;AN=5008;NS=2504;DP=18850;EAS_AF=0.0397;AMR_AF=0.1124;AFR_AF=0.0598;EUR_AF=0.1918;SAS_AF=0.0634;AA=T|||;VT=SNP
1	229802850	rs74144438	C	T	100	PASS	AC=853;AF=0.170327;AN=5008;NS=2504;DP=18457;EAS_AF=0.4226;AMR_AF=0.1729;AFR_AF=0.1271;EUR_AF=0.0666;SAS_AF=0.0736;AA=C|||;VT=SNP
1	229802996	rs11581050	C	T	100	PASS	AC=1543;AF=0.308107;AN=5008;NS=2504;DP=17643;EAS_AF=0.3958;AMR_AF=0.2493;AFR_AF=0.2368;EUR_AF=0.2505;SAS_AF=0.4151;AA=C|||;VT=SNP
1	229803654	rs12738647	C	T	100	PASS	AC=413;AF=0.0824681;AN=5008;NS=2504;DP=17953;EAS_AF=0.0427;AMR_AF=0.1066;AFR_AF=0.0303;EUR_AF=0.1918;SAS_AF=0.0644;AA=C|||;VT=SNP
1	229803899	rs71652398	G	A	100	PASS	AC=51;AF=0.0101837;AN=5008;NS=2504;DP=19994;EAS_AF=0;AMR_AF=0.0216;AFR_AF=0.0008;EUR_AF=0.0308;SAS_AF=0.0041;AA=G|||;VT=SNP
1	229804538	rs2274996	C	T	100	PASS	AC=1008;AF=0.201278;AN=5008;NS=2504;DP=19999;EAS_AF=0.4563;AMR_AF=0.1816;AFR_AF=0.2194;EUR_AF=0.0457;SAS_AF=0.0879;AA=T|||;VT=SNP
1	229804646	rs2274997	A	G	100	PASS	AC=1009;AF=0.201478;AN=5008;NS=2504;DP=20988;EAS_AF=0.4554;AMR_AF=0.1816;AFR_AF=0.2209;EUR_AF=0.0457;SAS_AF=0.0879;AA=A|||;VT=SNP
1	229804873	rs12062780	G	A	100	PASS	AC=1042;AF=0.208067;AN=5008;NS=2504;DP=17615;EAS_AF=0.0784;AMR_AF=0.33;AFR_AF=0.093;EUR_AF=0.325;SAS_AF=0.2904;AA=G|||;VT=SNP
1	229804892	rs7522954	T	C	100	PASS	AC=3942;AF=0.787141;AN=5008;NS=2504;DP=17325;EAS_AF=0.9315;AMR_AF=0.8948;AFR_AF=0.5121;EUR_AF=0.8678;SAS_AF=0.8507;AA=T|||;VT=SNP
1	229804893	rs7551681	G	A	100	PASS	AC=1421;AF=0.283746;AN=5008;NS=2504;DP=17319;EAS_AF=0.3641;AMR_AF=0.2478;AFR_AF=0.1717;EUR_AF=0.2584;SAS_AF=0.4039;AA=G|||;VT=SNP
1	229804995	rs10495285	C	G	100	PASS	AC=976;AF=0.194888;AN=5008;NS=2504;DP=22357;EAS_AF=0.0784;AMR_AF=0.3271;AFR_AF=0.0461;EUR_AF=0.3241;SAS_AF=0.2894;AA=C|||;VT=SNP
1	229805213	rs12117146	A	G	100	PASS	AC=4419;AF=0.882388;AN=5008;NS=2504;DP=20130;EAS_AF=0.9315;AMR_AF=0.9265;AFR_AF=0.8525;EUR_AF=0.8728;SAS_AF=0.8507;AA=G|||;VT=SNP
1	229805876	rs6671464	T	G	100	PASS	AC=3833;AF=0.765375;AN=5008;NS=2504;DP=14911;EAS_AF=0.9306;AMR_AF=0.8775;AFR_AF=0.4607;EUR_AF=0.8429;SAS_AF=0.8476;AA=T|||;VT=SNP
1	229806368	rs2891865	A	G	100	PASS	AC=808;AF=0.161342;AN=5008;NS=2504;DP=16330;EAS_AF=0.4544;AMR_AF=0.1671;AFR_AF=0.0764;EUR_AF=0.0447;SAS_AF=0.09;AA=A|||;VT=SNP
1	229806441	rs6587350	G	A	100	PASS	AC=1555;AF=0.310503;AN=5008;NS=2504;DP=20287;EAS_AF=0.1121;AMR_AF=0.4539;AFR_AF=0.1815;EUR_AF=0.5378;SAS_AF=0.3538;AA=G|||;VT=SNP
1	229806662	rs6666991	C	A	100	PASS	AC=3024;AF=0.603834;AN=5008;NS=2504;DP=15138;EAS_AF=0.4762;AMR_AF=0.7104;AFR_AF=0.3835;EUR_AF=0.7982;SAS_AF=0.7577;AA=C|||;VT=SNP
1	229807009	rs6667396	C	T	100	PASS	AC=1555;AF=0.310503;AN=5008;NS=2504;DP=13195;EAS_AF=0.1121;AMR_AF=0.4539;AFR_AF=0.1815;EUR_AF=0.5378;SAS_AF=0.3538;AA=C|||;VT=SNP
1	229807031	rs6675090	T	C	100	PASS	AC=1037;AF=0.207069;AN=5008;NS=2504;DP=13816;EAS_AF=0.0784;AMR_AF=0.3271;AFR_AF=0.093;EUR_AF=0.3231;SAS_AF=0.2894;AA=T|||;VT=SNP
1	229807492	rs2385790	C	T	100	PASS	AC=717;AF=0.143171;AN=5008;NS=2504;DP=21004;EAS_AF=0.4544;AMR_AF=0.1628;AFR_AF=0.0098;EUR_AF=0.0447;SAS_AF=0.09;AA=C|||;VT=SNP
1	229807672	rs4925461	C	T	100	PASS	AC=1553;AF=0.310104;AN=5008;NS=2504;DP=19963;EAS_AF=0.1121;AMR_AF=0.4539;AFR_AF=0.1815;EUR_AF=0.5368;SAS_AF=0.3528;AA=A|||;VT=SNP
1	229808492	rs10495284	T	C	100	PASS	AC=3128;AF=0.624601;AN=5008;NS=2504;DP=20933;EAS_AF=0.4772;AMR_AF=0.7262;AFR_AF=0.4327;EUR_AF=0.8221;SAS_AF=0.7607;AA=T|||;VT=SNP
1	229809407	rs7538437	T	A	100	PASS	AC=4280;AF=0.854633;AN=5008;NS=2504;DP=21561;EAS_AF=0.9315;AMR_AF=0.9164;AFR_AF=0.7557;EUR_AF=0.8688;SAS_AF=0.8507;AA=A|||;VT=SNP
1	229809786	rs10799546	G	A	100	PASS	AC=3126;AF=0.624201;AN=5008;NS=2504;DP=21573;EAS_AF=0.4772;AMR_AF=0.7262;AFR_AF=0.4319;EUR_AF=0.8211;SAS_AF=0.7607;AA=G|||;VT=SNP
1	229809903	rs10799547	A	G	100	PASS	AC=3126;AF=0.624201;AN=5008;NS=2504;DP=21741;EAS_AF=0.4772;AMR_AF=0.7262;AFR_AF=0.4327;EUR_AF=0.8211;SAS_AF=0.7597;AA=A|||;VT=SNP
1	229810034	rs72753732	C	G	100	PASS	AC=43;AF=0.00858626;AN=5008;NS=2504;DP=18874;EAS_AF=0;AMR_AF=0.0216;AFR_AF=0.0015;EUR_AF=0.0199;SAS_AF=0.0061;AA=C|||;VT=SNP
1	229810260	rs4925505	A	G	100	PASS	AC=4411;AF=0.880791;AN=5008;NS=2504;DP=17973;EAS_AF=0.9315;AMR_AF=0.9251;AFR_AF=0.848;EUR_AF=0.8718;SAS_AF=0.8507;AA=G|||;VT=SNP
1	229810806	rs2891866	A	G	100	PASS	AC=1848;AF=0.36901;AN=5008;NS=2504;DP=19118;EAS_AF=0.1121;AMR_AF=0.4726;AFR_AF=0.3926;EUR_AF=0.5398;SAS_AF=0.3528;AA=G|||;VT=SNP
1	229811770	rs12122148	G	C	100	PASS	AC=102;AF=0.0203674;AN=5008;NS=2504;DP=14702;EAS_AF=0.001;AMR_AF=0.0159;AFR_AF=0.0469;EUR_AF=0.0249;SAS_AF=0.0031;AA=G|||;VT=SNP
1	229811840	rs12118849	A	C	100	PASS	AC=102;AF=0.0203674;AN=5008;NS=2504;DP=14642;EAS_AF=0.001;AMR_AF=0.0159;AFR_AF=0.0469;EUR_AF=0.0249;SAS_AF=0.0031;AA=A|||;VT=SNP
1	229811937	rs34018354	C	G	100	PASS	AC=518;AF=0.103435;AN=5008;NS=2504;DP=16077;EAS_AF=0.0337;AMR_AF=0.1268;AFR_AF=0.0885;EUR_AF=0.2147;SAS_AF=0.0644;AA=C|||;VT=SNP
1	229811989	rs4925506	C	T	100	PASS	AC=4185;AF=0.835663;AN=5008;NS=2504;DP=17204;EAS_AF=0.9306;AMR_AF=0.8991;AFR_AF=0.7141;EUR_AF=0.8439;SAS_AF=0.8487;AA=T|||;VT=SNP
1	229812260	rs6659265	G	A	100	PASS	AC=1427;AF=0.284944;AN=5008;NS=2504;DP=14249;EAS_AF=0.3641;AMR_AF=0.2507;AFR_AF=0.1732;EUR_AF=0.2604;SAS_AF=0.4039;AA=G|||;VT=SNP
1	229812357	rs12024557	A	C	100	PASS	AC=927;AF=0.185104;AN=5008;NS=2504;DP=15709;EAS_AF=0.4544;AMR_AF=0.1772;AFR_AF=0.1611;EUR_AF=0.0457;SAS_AF=0.089;AA=A|||;VT=SNP
1	229813451	rs11580083	G	A	100	PASS	AC=2365;AF=0.472244;AN=5008;NS=2504;DP=10866;EAS_AF=0.1756;AMR_AF=0.6455;AFR_AF=0.2867;EUR_AF=0.7386;SAS_AF=0.6319;AA=G|||;VT=SNP
1	229814220	rs4925463	A	T	100	PASS	AC=4155;AF=0.829673;AN=5008;NS=2504;DP=12380;EAS_AF=0.9087;AMR_AF=0.8963;AFR_AF=0.7753;EUR_AF=0.836;SAS_AF=0.7679;AA=T|||;VT=SNP
1	229814716	rs12750981	A	G	100	PASS	AC=2499;AF=0.499002;AN=5008;NS=2504;DP=10923;EAS_AF=0.1776;AMR_AF=0.6628;AFR_AF=0.3472;EUR_AF=0.7714;SAS_AF=0.6391;AA=A|||;VT=SNP
1	229817160	rs12127581	G	A	100	PASS	AC=133;AF=0.0265575;AN=5008;NS=2504;DP=12004;EAS_AF=0.002;AMR_AF=0.0173;AFR_AF=0.0605;EUR_AF=0.0328;SAS_AF=0.0061;AA=G|||;VT=SNP
1	229817422	rs111877095	A	G	100	PASS	AC=25;AF=0.00499201;AN=5008;NS=2504;DP=9828;EAS_AF=0;AMR_AF=0.0115;AFR_AF=0.0008;EUR_AF=0.0129;SAS_AF=0.0031;AA=A|||;VT=SNP
1	229819730	rs189458112	A	G	100	PASS	AC=17;AF=0.00339457;AN=5008;NS=2504;DP=11029;EAS_AF=0;AMR_AF=0.0086;AFR_AF=0;EUR_AF=0.0099;SAS_AF=0.001;AA=A|||;VT=SNP
1	229822279	rs12745210	C	T	100	PASS	AC=1553;AF=0.310104;AN=5008;NS=2504;DP=20083;EAS_AF=0.1121;AMR_AF=0.4539;AFR_AF=0.1823;EUR_AF=0.5358;SAS_AF=0.3528;AA=C|||;VT=SNP
1	229822729	rs140677128	C	T	100	PASS	AC=22;AF=0.00439297;AN=5008;NS=2504;DP=16688;EAS_AF=0;AMR_AF=0.0086;AFR_AF=0;EUR_AF=0.0159;SAS_AF=0;AA=C|||;VT=SNP
1	229822759	rs144603308	C	T	100	PASS	AC=17;AF=0.00339457;AN=5008;NS=2504;DP=16840;EAS_AF=0;AMR_AF=0.0086;AFR_AF=0;EUR_AF=0.008;SAS_AF=0.0031;AA=C|||;VT=SNP
1	229823179	rs4925508	G	A	100	PASS	AC=1847;AF=0.36881;AN=5008;NS=2504;DP=18014;EAS_AF=0.1131;AMR_AF=0.4856;AFR_AF=0.3646;EUR_AF=0.5626;SAS_AF=0.3558;AA=G|||;VT=SNP
1	229823398	rs61824021	A	G	100	PASS	AC=1556;AF=0.310703;AN=5008;NS=2504;DP=19524;EAS_AF=0.3631;AMR_AF=0.2594;AFR_AF=0.2655;EUR_AF=0.2624;SAS_AF=0.4039;AA=a|||;VT=SNP
1	229823966	rs9787347	G	A	100	PASS	AC=1428;AF=0.285144;AN=5008;NS=2504;DP=16200;EAS_AF=0.3641;AMR_AF=0.2507;AFR_AF=0.1747;EUR_AF=0.2594;SAS_AF=0.4039;AA=G|||;VT=SNP
1	229824670	rs77180898	T	G	100	PASS	AC=344;AF=0.0686901;AN=5008;NS=2504;DP=17196;EAS_AF=0.1181;AMR_AF=0.0288;AFR_AF=0.1263;EUR_AF=0.0139;SAS_AF=0.0245;AA=T|||;VT=SNP
1	229824672	rs11583220	G	T	100	PASS	AC=206;AF=0.0411342;AN=5008;NS=2504;DP=17410;EAS_AF=0.0179;AMR_AF=0.0317;AFR_AF=0.0666;EUR_AF=0.0577;SAS_AF=0.0204;AA=G|||;VT=SNP
1	229824770	rs4562666	T	C	100	PASS	AC=928;AF=0.185304;AN=5008;NS=2504;DP=17063;EAS_AF=0.4544;AMR_AF=0.1772;AFR_AF=0.1604;EUR_AF=0.0467;SAS_AF=0.09;AA=T|||;VT=SNP
1	229824978	rs71652400	C	T	100	PASS	AC=513;AF=0.102436;AN=5008;NS=2504;DP=18609;EAS_AF=0.0337;AMR_AF=0.1282;AFR_AF=0.0862;EUR_AF=0.2117;SAS_AF=0.0644;AA=C|||;VT=SNP
1	229825051	rs6700582	T	G	100	PASS	AC=1428;AF=0.285144;AN=5008;NS=2504;DP=19079;EAS_AF=0.3641;AMR_AF=0.2507;AFR_AF=0.1747;EUR_AF=0.2594;SAS_AF=0.4039;AA=T|||;VT=SNP
1	229825710	rs3850816	C	G	100	PASS	AC=4412;AF=0.88099;AN=5008;NS=2504;DP=20260;EAS_AF=0.9315;AMR_AF=0.9251;AFR_AF=0.8487;EUR_AF=0.8728;SAS_AF=0.8497;AA=G|||;VT=SNP
1	229825867	rs3862181	A	G	100	PASS	AC=4831;AF=0.964657;AN=5008;NS=2504;DP=15564;EAS_AF=1;AMR_AF=0.9496;AFR_AF=0.9909;EUR_AF=0.8847;SAS_AF=0.9857;AA=a|||;VT=SNP
1	229826305	rs7542633	G	A	100	PASS	AC=1434;AF=0.286342;AN=5008;NS=2504;DP=14923;EAS_AF=0.3651;AMR_AF=0.2536;AFR_AF=0.1747;EUR_AF=0.2614;SAS_AF=0.4049;AA=G|||;VT=SNP
1	229826378	rs12036586	G	A	100	PASS	AC=1073;AF=0.214257;AN=5008;NS=2504;DP=15888;EAS_AF=0.4534;AMR_AF=0.1873;AFR_AF=0.2579;EUR_AF=0.0567;SAS_AF=0.09;AA=G|||;VT=SNP
1	229827218	rs60308892	A	C	100	PASS	AC=1417;AF=0.282947;AN=5008;NS=2504;DP=20625;EAS_AF=0.3671;AMR_AF=0.2464;AFR_AF=0.177;EUR_AF=0.2545;SAS_AF=0.3947;AA=A|||;VT=SNP
1	229827300	rs4925464	T	G	100	PASS	AC=2727;AF=0.544529;AN=5008;NS=2504;DP=15628;EAS_AF=0.8204;AMR_AF=0.4625;AFR_AF=0.5734;EUR_AF=0.335;SAS_AF=0.4949;AA=G|||;VT=SNP
1	229827383	rs4925465	G	T	100	PASS	AC=2799;AF=0.558906;AN=5008;NS=2504;DP=22674;EAS_AF=0.8204;AMR_AF=0.4654;AFR_AF=0.6309;EUR_AF=0.337;SAS_AF=0.4867;AA=T|||;VT=SNP
1	229827923	rs12135566	C	T	100	PASS	AC=364;AF=0.0726837;AN=5008;NS=2504;DP=17670;EAS_AF=0.001;AMR_AF=0.0389;AFR_AF=0.2171;EUR_AF=0.0338;SAS_AF=0.0153;AA=T|||;VT=SNP
1	229828336	rs2385791	T	C	100	PASS	AC=1310;AF=0.261581;AN=5008;NS=2504;DP=17570;EAS_AF=0.4544;AMR_AF=0.2161;AFR_AF=0.3933;EUR_AF=0.0815;SAS_AF=0.1022;AA=T|||;VT=SNP
1	229828563	rs55705983	C	T	100	PASS	AC=1822;AF=0.363818;AN=5008;NS=2504;DP=17126;EAS_AF=0.3671;AMR_AF=0.2867;AFR_AF=0.4266;EUR_AF=0.2873;SAS_AF=0.409;AA=T|||;VT=SNP
1	229828705	rs77655020	A	C	100	PASS	AC=33;AF=0.00658946;AN=5008;NS=2504;DP=20963;EAS_AF=0;AMR_AF=0.0058;AFR_AF=0.0008;EUR_AF=0.0199;SAS_AF=0.0082;AA=A|||;VT=SNP
1	229828858	rs1112398	G	A	100	PASS	AC=2769;AF=0.552915;AN=5008;NS=2504;DP=20496;EAS_AF=0.8204;AMR_AF=0.4625;AFR_AF=0.6029;EUR_AF=0.336;SAS_AF=0.4969;AA=A|||;VT=SNP
1	229829134	rs1931331	A	C	100	PASS	AC=1423;AF=0.284145;AN=5008;NS=2504;DP=20451;EAS_AF=0.3661;AMR_AF=0.2493;AFR_AF=0.177;EUR_AF=0.2545;SAS_AF=0.3998;AA=A|||;VT=SNP
1	229829304	rs16850115	T	C	100	PASS	AC=1464;AF=0.292332;AN=5008;NS=2504;DP=23610;EAS_AF=0.3661;AMR_AF=0.2493;AFR_AF=0.2088;EUR_AF=0.2545;SAS_AF=0.3988;AA=T|||;VT=SNP
1	229829500	rs10916537	T	C	100	PASS	AC=4831;AF=0.964657;AN=5008;NS=2504;DP=21397;EAS_AF=1;AMR_AF=0.9496;AFR_AF=0.9909;EUR_AF=0.8847;SAS_AF=0.9857;AA=C|||;VT=SNP
1	229829737	rs16850116	G	C	100	PASS	AC=3112;AF=0.621406;AN=5008;NS=2504;DP=21364;EAS_AF=0.8204;AMR_AF=0.4899;AFR_AF=0.8427;EUR_AF=0.34;SAS_AF=0.5;AA=C|||;VT=SNP
1	229830140	rs6666360	A	C	100	PASS	AC=4824;AF=0.963259;AN=5008;NS=2504;DP=18020;EAS_AF=1;AMR_AF=0.9496;AFR_AF=0.9887;EUR_AF=0.8807;SAS_AF=0.9857;AA=C|||;VT=SNP
1	229830759	rs1931332	T	C	100	PASS	AC=4620;AF=0.922524;AN=5008;NS=2504;DP=18708;EAS_AF=0.9325;AMR_AF=0.9452;AFR_AF=0.9887;EUR_AF=0.8757;SAS_AF=0.8548;AA=C|||;VT=SNP
1	229831331	rs16850124	T	C	100	PASS	AC=1263;AF=0.252196;AN=5008;NS=2504;DP=20290;EAS_AF=0.4534;AMR_AF=0.2032;AFR_AF=0.3994;EUR_AF=0.0507;SAS_AF=0.0879;AA=t|||;VT=SNP
1	229831603	rs6587352	T	C	100	PASS	AC=3114;AF=0.621805;AN=5008;NS=2504;DP=18906;EAS_AF=0.8204;AMR_AF=0.4899;AFR_AF=0.8442;EUR_AF=0.339;SAS_AF=0.501;AA=C|||;VT=SNP
1	229831604	rs7541981	G	A	100	PASS	AC=2816;AF=0.5623;AN=5008;NS=2504;DP=18916;EAS_AF=0.8194;AMR_AF=0.4611;AFR_AF=0.6762;EUR_AF=0.3062;SAS_AF=0.4785;AA=A|||;VT=SNP
1	229831790	rs145877557	G	A	100	PASS	AC=23;AF=0.00459265;AN=5008;NS=2504;DP=21133;EAS_AF=0;AMR_AF=0.0029;AFR_AF=0.0008;EUR_AF=0.0159;SAS_AF=0.0041;AA=G|||;VT=SNP
1	229831810	rs6688847	G	A	100	PASS	AC=1507;AF=0.300919;AN=5008;NS=2504;DP=20378;EAS_AF=0.1121;AMR_AF=0.4553;AFR_AF=0.1445;EUR_AF=0.5378;SAS_AF=0.3538;AA=G|||;VT=SNP
1	229832161	rs12139794	C	T	100	PASS	AC=117;AF=0.0233626;AN=5008;NS=2504;DP=19871;EAS_AF=0.001;AMR_AF=0.0202;AFR_AF=0.0378;EUR_AF=0.0298;SAS_AF=0.0225;AA=C|||;VT=SNP
1	229832283	rs61824026	T	C	100	PASS	AC=20;AF=0.00399361;AN=5008;NS=2504;DP=19589;EAS_AF=0;AMR_AF=0.0029;AFR_AF=0.0015;EUR_AF=0.0129;SAS_AF=0.0031;AA=T|||;VT=SNP
1	229832654	rs10799548	C	T	100	PASS	AC=4984;AF=0.995208;AN=5008;NS=2504;DP=20736;EAS_AF=1;AMR_AF=0.9942;AFR_AF=0.9992;EUR_AF=0.9841;SAS_AF=0.9969;AA=T|||;VT=SNP
1	229832744	rs12129820	A	G	100	PASS	AC=117;AF=0.0233626;AN=5008;NS=2504;DP=18447;EAS_AF=0.001;AMR_AF=0.0202;AFR_AF=0.0378;EUR_AF=0.0298;SAS_AF=0.0225;AA=A|||;VT=SNP
1	229832956	rs144233888	G	A	100	PASS	AC=117;AF=0.0233626;AN=5008;NS=2504;DP=16679;EAS_AF=0.001;AMR_AF=0.0202;AFR_AF=0.0378;EUR_AF=0.0298;SAS_AF=0.0225;AA=G|||;VT=SNP
1	229833070	rs6692508	G	A	100	PASS	AC=2776;AF=0.554313;AN=5008;NS=2504;DP=19147;EAS_AF=0.8194;AMR_AF=0.4553;AFR_AF=0.649;EUR_AF=0.3062;SAS_AF=0.4785;AA=A|||;VT=SNP
1	229833137	rs10916538	G	T	100	PASS	AC=1844;AF=0.368211;AN=5008;NS=2504;DP=19209;EAS_AF=0.1131;AMR_AF=0.4899;AFR_AF=0.3396;EUR_AF=0.5696;SAS_AF=0.3763;AA=G|||;VT=SNP
1	229833221	rs6660892	A	G	100	PASS	AC=2362;AF=0.471645;AN=5008;NS=2504;DP=18857;EAS_AF=0.8194;AMR_AF=0.4236;AFR_AF=0.3555;EUR_AF=0.3022;SAS_AF=0.4785;AA=A|||;VT=SNP
1	229833260	rs6663962	T	C	100	PASS	AC=2561;AF=0.511382;AN=5008;NS=2504;DP=17419;EAS_AF=0.8194;AMR_AF=0.4366;AFR_AF=0.4985;EUR_AF=0.3032;SAS_AF=0.4785;AA=T|||;VT=SNP
1	229834050	rs12045643	C	T	100	PASS	AC=940;AF=0.1877;AN=5008;NS=2504;DP=20686;EAS_AF=0.4514;AMR_AF=0.1758;AFR_AF=0.1732;EUR_AF=0.0477;SAS_AF=0.0879;AA=C|||;VT=SNP
1	229834300	rs4112198	C	A	100	PASS	AC=2361;AF=0.471446;AN=5008;NS=2504;DP=20434;EAS_AF=0.8194;AMR_AF=0.4236;AFR_AF=0.3555;EUR_AF=0.3022;SAS_AF=0.4775;AA=A|||;VT=SNP
1	229834301	rs4112199	C	T	100	PASS	AC=2361;AF=0.471446;AN=5008;NS=2504;DP=20430;EAS_AF=0.8194;AMR_AF=0.4236;AFR_AF=0.3555;EUR_AF=0.3022;SAS_AF=0.4775;AA=C|||;VT=SNP
1	229834534	rs3910447	T	C	100	PASS	AC=2400;AF=0.479233;AN=5008;NS=2504;DP=20499;EAS_AF=0.8204;AMR_AF=0.4222;AFR_AF=0.3843;EUR_AF=0.3022;SAS_AF=0.4785;AA=T|||;VT=SNP
1	229834710	rs7551445	G	C	100	PASS	AC=3109;AF=0.620807;AN=5008;NS=2504;DP=19179;EAS_AF=0.8125;AMR_AF=0.4899;AFR_AF=0.8457;EUR_AF=0.339;SAS_AF=0.502;AA=C|||;VT=SNP
1	229834722	rs7519836	A	G	100	PASS	AC=2366;AF=0.472444;AN=5008;NS=2504;DP=19085;EAS_AF=0.8115;AMR_AF=0.4236;AFR_AF=0.3631;EUR_AF=0.3022;SAS_AF=0.4806;AA=G|||;VT=SNP
1	229835044	rs150053861	C	T	100	PASS	AC=14;AF=0.00279553;AN=5008;NS=2504;DP=21226;EAS_AF=0;AMR_AF=0.0072;AFR_AF=0.0008;EUR_AF=0.008;SAS_AF=0;AA=C|||;VT=SNP
1	229835349	rs10916539	C	G	100	PASS	AC=2348;AF=0.46885;AN=5008;NS=2504;DP=20920;EAS_AF=0.8105;AMR_AF=0.4179;AFR_AF=0.3525;EUR_AF=0.3091;SAS_AF=0.4744;AA=C|||;VT=SNP
1	229835413	rs7525615	T	C	100	PASS	AC=2387;AF=0.476637;AN=5008;NS=2504;DP=22414;EAS_AF=0.8115;AMR_AF=0.4193;AFR_AF=0.3525;EUR_AF=0.3091;SAS_AF=0.5123;AA=T|||;VT=SNP
1	229835731	rs61824028	T	G	100	PASS	AC=872;AF=0.174121;AN=5008;NS=2504;DP=21427;EAS_AF=0.1716;AMR_AF=0.196;AFR_AF=0.0136;EUR_AF=0.2475;SAS_AF=0.3027;AA=T|||;VT=SNP
1	229835854	rs7518596	C	T	100	PASS	AC=2361;AF=0.471446;AN=5008;NS=2504;DP=21599;EAS_AF=0.8125;AMR_AF=0.4193;AFR_AF=0.3525;EUR_AF=0.3082;SAS_AF=0.4857;AA=C|||;VT=SNP
1	229836166	rs16850132	A	G	100	PASS	AC=1425;AF=0.284545;AN=5008;NS=2504;DP=18474;EAS_AF=0.3462;AMR_AF=0.2651;AFR_AF=0.1732;EUR_AF=0.2962;SAS_AF=0.3732;AA=A|||;VT=SNP
1	229836213	rs12407105	T	C	100	PASS	AC=2437;AF=0.486621;AN=5008;NS=2504;DP=19019;EAS_AF=0.8125;AMR_AF=0.4467;AFR_AF=0.3525;EUR_AF=0.3539;SAS_AF=0.4969;AA=T|||;VT=SNP
1	229836254	rs12410851	C	T	100	PASS	AC=2437;AF=0.486621;AN=5008;NS=2504;DP=18488;EAS_AF=0.8125;AMR_AF=0.4467;AFR_AF=0.3525;EUR_AF=0.3539;SAS_AF=0.4969;AA=C|||;VT=SNP
1	229836438	rs12408230	G	A	100	PASS	AC=2437;AF=0.486621;AN=5008;NS=2504;DP=19897;EAS_AF=0.8125;AMR_AF=0.4452;AFR_AF=0.3533;EUR_AF=0.3539;SAS_AF=0.4969;AA=G|||;VT=SNP
1	229836532	rs17594623	T	C	100	PASS	AC=2437;AF=0.486621;AN=5008;NS=2504;DP=20772;EAS_AF=0.8125;AMR_AF=0.4452;AFR_AF=0.3533;EUR_AF=0.3539;SAS_AF=0.4969;AA=T|||;VT=SNP
1	229836569	rs17648509	A	G	100	PASS	AC=2438;AF=0.486821;AN=5008;NS=2504;DP=19907;EAS_AF=0.8125;AMR_AF=0.4452;AFR_AF=0.354;EUR_AF=0.3539;SAS_AF=0.4969;AA=G|||;VT=SNP
1	229836579	rs17648527	G	A	100	PASS	AC=2437;AF=0.486621;AN=5008;NS=2504;DP=19532;EAS_AF=0.8125;AMR_AF=0.4452;AFR_AF=0.3533;EUR_AF=0.3539;SAS_AF=0.4969;AA=G|||;VT=SNP
1	229836960	rs883452	A	T	100	PASS	AC=2426;AF=0.484425;AN=5008;NS=2504;DP=18555;EAS_AF=0.8135;AMR_AF=0.4452;AFR_AF=0.3525;EUR_AF=0.3588;SAS_AF=0.4806;AA=A|||;VT=SNP
1	229837185	rs4925509	T	G	100	PASS	AC=2436;AF=0.486422;AN=5008;NS=2504;DP=17709;EAS_AF=0.8125;AMR_AF=0.4452;AFR_AF=0.3525;EUR_AF=0.3539;SAS_AF=0.4969;AA=T|||;VT=SNP
1	229837263	rs944986	G	A	100	PASS	AC=508;AF=0.101438;AN=5008;NS=2504;DP=18698;EAS_AF=0.0347;AMR_AF=0.1282;AFR_AF=0.0908;EUR_AF=0.2028;SAS_AF=0.0613;AA=G|||;VT=SNP
1	229838076	rs4272661	C	T	100	PASS	AC=2436;AF=0.486422;AN=5008;NS=2504;DP=17302;EAS_AF=0.8135;AMR_AF=0.4452;AFR_AF=0.3517;EUR_AF=0.3539;SAS_AF=0.4969;AA=T|||;VT=SNP
1	229838095	rs4272662	C	T	100	PASS	AC=2438;AF=0.486821;AN=5008;NS=2504;DP=18765;EAS_AF=0.8135;AMR_AF=0.4467;AFR_AF=0.3525;EUR_AF=0.3539;SAS_AF=0.4969;AA=T|||;VT=SNP
1	229838204	rs2385792	T	C	100	PASS	AC=2779;AF=0.554912;AN=5008;NS=2504;DP=17691;EAS_AF=0.8125;AMR_AF=0.4654;AFR_AF=0.6006;EUR_AF=0.3549;SAS_AF=0.4969;AA=t|||;VT=SNP
1	229838405	rs12133140	T	C	100	PASS	AC=166;AF=0.033147;AN=5008;NS=2504;DP=15753;EAS_AF=0.001;AMR_AF=0.0216;AFR_AF=0.0779;EUR_AF=0.0308;SAS_AF=0.0164;AA=T|||;VT=SNP
1	229838459	rs954247	A	G	100	PASS	AC=3176;AF=0.634185;AN=5008;NS=2504;DP=16616;EAS_AF=0.8135;AMR_AF=0.5086;AFR_AF=0.8351;EUR_AF=0.3936;SAS_AF=0.5143;AA=G|||;VT=SNP
1	229838570	rs954248	A	C	100	PASS	AC=2435;AF=0.486222;AN=5008;NS=2504;DP=14695;EAS_AF=0.8125;AMR_AF=0.4452;AFR_AF=0.3533;EUR_AF=0.3539;SAS_AF=0.4949;AA=A|||;VT=SNP
1	229838715	rs12037495	T	C	100	PASS	AC=849;AF=0.169529;AN=5008;NS=2504;DP=13374;EAS_AF=0.4673;AMR_AF=0.17;AFR_AF=0.0756;EUR_AF=0.0567;SAS_AF=0.1053;AA=T|||;VT=SNP
1	229838717	rs2891867	G	A	100	PASS	AC=1425;AF=0.284545;AN=5008;NS=2504;DP=13276;EAS_AF=0.3452;AMR_AF=0.2651;AFR_AF=0.1732;EUR_AF=0.2962;SAS_AF=0.3742;AA=G|||;VT=SNP
1	229838918	rs2151692	C	T	100	PASS	AC=2435;AF=0.486222;AN=5008;NS=2504;DP=13813;EAS_AF=0.8125;AMR_AF=0.4452;AFR_AF=0.3533;EUR_AF=0.3539;SAS_AF=0.4949;AA=C|||;VT=SNP
1	229838956	rs1962108	A	G	100	PASS	AC=2436;AF=0.486422;AN=5008;NS=2504;DP=14162;EAS_AF=0.8125;AMR_AF=0.4452;AFR_AF=0.3533;EUR_AF=0.3539;SAS_AF=0.4959;AA=A|||;VT=SNP
1	229838959	rs184782065	T	G	100	PASS	AC=22;AF=0.00439297;AN=5008;NS=2504;DP=14138;EAS_AF=0;AMR_AF=0.0029;AFR_AF=0;EUR_AF=0.0179;SAS_AF=0.002;AA=T|||;VT=SNP
1	229839107	rs2009650	A	G	100	PASS	AC=2434;AF=0.486022;AN=5008;NS=2504;DP=14743;EAS_AF=0.8125;AMR_AF=0.4452;AFR_AF=0.3533;EUR_AF=0.3539;SAS_AF=0.4939;AA=A|||;VT=SNP
1	229839317	rs74142810	C	T	100	PASS	AC=849;AF=0.169529;AN=5008;NS=2504;DP=15574;EAS_AF=0.4663;AMR_AF=0.17;AFR_AF=0.0764;EUR_AF=0.0577;SAS_AF=0.1043;AA=C|||;VT=SNP
1	229840126	rs6685531	T	A	100	PASS	AC=2421;AF=0.483427;AN=5008;NS=2504;DP=14623;EAS_AF=0.8125;AMR_AF=0.4438;AFR_AF=0.3525;EUR_AF=0.3539;SAS_AF=0.4826;AA=T|||;VT=SNP
1	229840133	rs6682515	A	G	100	PASS	AC=2422;AF=0.483626;AN=5008;NS=2504;DP=14485;EAS_AF=0.8125;AMR_AF=0.4438;AFR_AF=0.3533;EUR_AF=0.3539;SAS_AF=0.4826;AA=G|||;VT=SNP
1	229840409	rs77663107	G	T	100	PASS	AC=43;AF=0.00858626;AN=5008;NS=2504;DP=13788;EAS_AF=0;AMR_AF=0.0086;AFR_AF=0.0008;EUR_AF=0.0249;SAS_AF=0.0112;AA=G|||;VT=SNP
1	229840425	rs6587353	A	G	100	PASS	AC=2426;AF=0.484425;AN=5008;NS=2504;DP=14253;EAS_AF=0.8135;AMR_AF=0.4452;AFR_AF=0.3548;EUR_AF=0.3539;SAS_AF=0.4826;AA=A|||;VT=SNP
1	229840693	rs7541744	T	C	100	PASS	AC=2625;AF=0.524161;AN=5008;NS=2504;DP=17798;EAS_AF=0.8135;AMR_AF=0.4741;AFR_AF=0.4539;EUR_AF=0.3857;SAS_AF=0.499;AA=T|||;VT=SNP
1	229840914	rs7525861	G	T	100	PASS	AC=2693;AF=0.53774;AN=5008;NS=2504;DP=20054;EAS_AF=0.8175;AMR_AF=0.4755;AFR_AF=0.4955;EUR_AF=0.3857;SAS_AF=0.5072;AA=T|||;VT=SNP
1	229840921	rs10916540	A	C	100	PASS	AC=2694;AF=0.537939;AN=5008;NS=2504;DP=20170;EAS_AF=0.8175;AMR_AF=0.4755;AFR_AF=0.4962;EUR_AF=0.3857;SAS_AF=0.5072;AA=A|||;VT=SNP
1	229841139	rs7535031	C	T	100	PASS	AC=2700;AF=0.539137;AN=5008;NS=2504;DP=21920;EAS_AF=0.8135;AMR_AF=0.4784;AFR_AF=0.5061;EUR_AF=0.3847;SAS_AF=0.5031;AA=C|||;VT=SNP
1	229841432	rs7525094	A	G	100	PASS	AC=2726;AF=0.544329;AN=5008;NS=2504;DP=22576;EAS_AF=0.8155;AMR_AF=0.4755;AFR_AF=0.5136;EUR_AF=0.3867;SAS_AF=0.5174;AA=A|||;VT=SNP
1	229842680	rs142539265	C	T	100	PASS	AC=45;AF=0.00898562;AN=5008;NS=2504;DP=19229;EAS_AF=0;AMR_AF=0.0086;AFR_AF=0.0015;EUR_AF=0.0258;SAS_AF=0.0112;AA=C|||;VT=SNP
1	229843039	rs34362643	A	T	100	PASS	AC=649;AF=0.129593;AN=5008;NS=2504;DP=16100;EAS_AF=0.0417;AMR_AF=0.1354;AFR_AF=0.1808;EUR_AF=0.2137;SAS_AF=0.0603;AA=T|||;VT=SNP
1	229843372	rs71652401	G	A	100	PASS	AC=498;AF=0.0994409;AN=5008;NS=2504;DP=17717;EAS_AF=0.0417;AMR_AF=0.1282;AFR_AF=0.0741;EUR_AF=0.2087;SAS_AF=0.0603;AA=G|||;VT=SNP
1	229843408	rs12044686	G	A	100	PASS	AC=887;AF=0.177117;AN=5008;NS=2504;DP=17931;EAS_AF=0.4881;AMR_AF=0.1744;AFR_AF=0.0764;EUR_AF=0.0577;SAS_AF=0.1176;AA=G|||;VT=SNP
1	229843417	rs2385793	G	A	100	PASS	AC=561;AF=0.112021;AN=5008;NS=2504;DP=18053;EAS_AF=0.0417;AMR_AF=0.1297;AFR_AF=0.1203;EUR_AF=0.2097;SAS_AF=0.0603;AA=G|||;VT=SNP
1	229843521	rs2385794	G	C	100	PASS	AC=649;AF=0.129593;AN=5008;NS=2504;DP=18555;EAS_AF=0.0417;AMR_AF=0.1354;AFR_AF=0.1808;EUR_AF=0.2137;SAS_AF=0.0603;AA=C|||;VT=SNP
1	229843526	rs1931323	T	G	100	PASS	AC=3601;AF=0.71905;AN=5008;NS=2504;DP=18731;EAS_AF=0.8562;AMR_AF=0.6297;AFR_AF=0.8366;EUR_AF=0.5994;SAS_AF=0.6053;AA=G|||;VT=SNP
1	229844777	rs6587354	T	C	100	PASS	AC=4970;AF=0.992412;AN=5008;NS=2504;DP=20329;EAS_AF=1;AMR_AF=0.9914;AFR_AF=0.9992;EUR_AF=0.9742;SAS_AF=0.9949;AA=C|||;VT=SNP
1	229844782	rs12142170	G	A	100	PASS	AC=35;AF=0.00698882;AN=5008;NS=2504;DP=20342;EAS_AF=0;AMR_AF=0.0029;AFR_AF=0;EUR_AF=0.0298;SAS_AF=0.0031;AA=G|||;VT=SNP
1	229845060	rs16850138	G	C	100	PASS	AC=886;AF=0.176917;AN=5008;NS=2504;DP=22202;EAS_AF=0.4881;AMR_AF=0.1729;AFR_AF=0.0764;EUR_AF=0.0577;SAS_AF=0.1176;AA=G|||;VT=SNP
1	229845181	rs35442570	C	T	100	PASS	AC=566;AF=0.113019;AN=5008;NS=2504;DP=21913;EAS_AF=0.0417;AMR_AF=0.1297;AFR_AF=0.1241;EUR_AF=0.2097;SAS_AF=0.0603;AA=C|||;VT=SNP
1	229845582	rs12746484	C	G	100	PASS	AC=68;AF=0.0135783;AN=5008;NS=2504;DP=21423;EAS_AF=0;AMR_AF=0.0245;AFR_AF=0.0008;EUR_AF=0.0408;SAS_AF=0.0092;AA=C|||;VT=SNP
1	229845799	rs1931324	T	C	100	PASS	AC=3554;AF=0.709665;AN=5008;NS=2504;DP=21117;EAS_AF=0.8562;AMR_AF=0.6297;AFR_AF=0.8011;EUR_AF=0.5994;SAS_AF=0.6053;AA=C|||;VT=SNP
1	229845969	rs114152826	T	C	100	PASS	AC=79;AF=0.0157748;AN=5008;NS=2504;DP=18299;EAS_AF=0;AMR_AF=0.0216;AFR_AF=0.0023;EUR_AF=0.0596;SAS_AF=0.001;AA=T|||;VT=SNP
1	229846418	rs72753752	G	A	100	PASS	AC=13;AF=0.00259585;AN=5008;NS=2504;DP=18480;EAS_AF=0;AMR_AF=0.0072;AFR_AF=0;EUR_AF=0.008;SAS_AF=0;AA=g|||;VT=SNP
1	229847706	rs12748594	A	G	100	PASS	AC=830;AF=0.165735;AN=5008;NS=2504;DP=14762;EAS_AF=0.0417;AMR_AF=0.1484;AFR_AF=0.2927;EUR_AF=0.2137;SAS_AF=0.0849;AA=G|||;VT=SNP
1	229847900	rs72753753	G	A	100	PASS	AC=212;AF=0.0423323;AN=5008;NS=2504;DP=12119;EAS_AF=0.001;AMR_AF=0.0476;AFR_AF=0.0045;EUR_AF=0.0805;SAS_AF=0.093;AA=G|||;VT=SNP
1	229848463	rs116732839	C	G	100	PASS	AC=26;AF=0.00519169;AN=5008;NS=2504;DP=15575;EAS_AF=0;AMR_AF=0.013;AFR_AF=0;EUR_AF=0.0149;SAS_AF=0.002;AA=C|||;VT=SNP
1	229848937	rs35554191	A	G	100	PASS	AC=758;AF=0.151358;AN=5008;NS=2504;DP=18241;EAS_AF=0.0417;AMR_AF=0.1441;AFR_AF=0.2587;EUR_AF=0.2137;SAS_AF=0.0603;AA=G|||;VT=SNP
1	229849261	rs115366652	G	T	100	PASS	AC=85;AF=0.0169728;AN=5008;NS=2504;DP=17930;EAS_AF=0;AMR_AF=0.0389;AFR_AF=0.003;EUR_AF=0.0497;SAS_AF=0.0041;AA=G|||;VT=SNP
1	229850656	rs1889192	C	T	100	PASS	AC=642;AF=0.128195;AN=5008;NS=2504;DP=19178;EAS_AF=0.0417;AMR_AF=0.134;AFR_AF=0.1778;EUR_AF=0.2137;SAS_AF=0.0583;AA=C|||;VT=SNP
1	229851132	rs35975062	A	T	100	PASS	AC=415;AF=0.0828674;AN=5008;NS=2504;DP=22047;EAS_AF=0.0417;AMR_AF=0.121;AFR_AF=0.0136;EUR_AF=0.2117;SAS_AF=0.0593;AA=a|||;VT=SNP
1	229851315	rs34019060	C	G	100	PASS	AC=32;AF=0.00638978;AN=5008;NS=2504;DP=16694;EAS_AF=0;AMR_AF=0.0072;AFR_AF=0.0008;EUR_AF=0.0229;SAS_AF=0.0031;AA=C|||;VT=SNP
1	229851411	rs12047405	G	T	100	PASS	AC=2275;AF=0.454273;AN=5008;NS=2504;DP=19259;EAS_AF=0.6815;AMR_AF=0.4121;AFR_AF=0.3759;EUR_AF=0.326;SAS_AF=0.4877;AA=G|||;VT=SNP
1	229852505	rs12755664	C	T	100	PASS	AC=91;AF=0.0181709;AN=5008;NS=2504;DP=20045;EAS_AF=0.001;AMR_AF=0.0173;AFR_AF=0.0416;EUR_AF=0.0099;SAS_AF=0.0133;AA=C|||;VT=SNP
1	229852540	rs10916541	T	G	100	PASS	AC=1889;AF=0.377196;AN=5008;NS=2504;DP=20547;EAS_AF=0.5367;AMR_AF=0.3905;AFR_AF=0.2579;EUR_AF=0.3648;SAS_AF=0.3773;AA=T|||;VT=SNP
1	229853311	rs36043030	C	T	100	PASS	AC=166;AF=0.033147;AN=5008;NS=2504;DP=16052;EAS_AF=0.003;AMR_AF=0.0389;AFR_AF=0.0061;EUR_AF=0.0586;SAS_AF=0.0706;AA=C|||;VT=SNP
1	229854523	rs78748604	G	T	100	PASS	AC=294;AF=0.0587061;AN=5008;NS=2504;DP=10525;EAS_AF=0.1012;AMR_AF=0.0259;AFR_AF=0.0469;EUR_AF=0.0229;SAS_AF=0.091;AA=G|||;VT=SNP
1	229854696	rs72753754	T	G	100	PASS	AC=13;AF=0.00259585;AN=5008;NS=2504;DP=12975;EAS_AF=0;AMR_AF=0.0072;AFR_AF=0;EUR_AF=0.008;SAS_AF=0;AA=T|||;VT=SNP
1	229854886	rs34380720	C	G	100	PASS	AC=457;AF=0.091254;AN=5008;NS=2504;DP=14383;EAS_AF=0.0496;AMR_AF=0.0879;AFR_AF=0.0923;EUR_AF=0.1759;SAS_AF=0.0481;AA=C|||;VT=SNP
1	229854990	rs71652402	G	A	100	PASS	AC=458;AF=0.0914537;AN=5008;NS=2504;DP=14448;EAS_AF=0.0496;AMR_AF=0.0879;AFR_AF=0.0923;EUR_AF=0.1769;SAS_AF=0.0481;AA=G|||;VT=SNP
1	229855121	rs7552904	T	A	100	PASS	AC=2279;AF=0.455072;AN=5008;NS=2504;DP=18440;EAS_AF=0.3016;AMR_AF=0.4496;AFR_AF=0.6619;EUR_AF=0.4254;SAS_AF=0.3681;AA=A|||;VT=SNP
1	229855811	rs2095228	T	C	100	PASS	AC=2291;AF=0.457468;AN=5008;NS=2504;DP=21669;EAS_AF=0.3026;AMR_AF=0.4496;AFR_AF=0.6641;EUR_AF=0.4254;SAS_AF=0.3763;AA=C|||;VT=SNP
1	229858181	rs114540488	A	T	100	PASS	AC=30;AF=0.00599042;AN=5008;NS=2504;DP=18418;EAS_AF=0;AMR_AF=0.0101;AFR_AF=0.0015;EUR_AF=0.0179;SAS_AF=0.0031;AA=A|||;VT=SNP
1	229858267	rs11589231	A	G	100	PASS	AC=1242;AF=0.248003;AN=5008;NS=2504;DP=18306;EAS_AF=0.252;AMR_AF=0.3084;AFR_AF=0.1664;EUR_AF=0.2376;SAS_AF=0.3221;AA=A|||;VT=SNP
1	229858622	rs71654303	T	G	100	PASS	AC=391;AF=0.0780751;AN=5008;NS=2504;DP=18463;EAS_AF=0.0506;AMR_AF=0.0879;AFR_AF=0.0386;EUR_AF=0.1789;SAS_AF=0.0491;AA=T|||;VT=SNP
1	229859308	rs143082139	C	T	100	PASS	AC=38;AF=0.00758786;AN=5008;NS=2504;DP=17205;EAS_AF=0;AMR_AF=0.0029;AFR_AF=0.0008;EUR_AF=0.0109;SAS_AF=0.0245;AA=C|||;VT=SNP
1	229859700	rs11576374	G	A	100	PASS	AC=2220;AF=0.443291;AN=5008;NS=2504;DP=15457;EAS_AF=0.3016;AMR_AF=0.4395;AFR_AF=0.646;EUR_AF=0.4185;SAS_AF=0.3436;AA=A|||;VT=SNP
1	229859764	rs11589807	A	G	100	PASS	AC=1218;AF=0.243211;AN=5008;NS=2504;DP=13844;EAS_AF=0.253;AMR_AF=0.3084;AFR_AF=0.1672;EUR_AF=0.2376;SAS_AF=0.2955;AA=A|||;VT=SNP
1	229859801	rs11576392	G	A	100	PASS	AC=92;AF=0.0183706;AN=5008;NS=2504;DP=14922;EAS_AF=0.002;AMR_AF=0.013;AFR_AF=0.0008;EUR_AF=0.0417;SAS_AF=0.0389;AA=-|||;VT=SNP
1	229859942	rs36017930	G	A	100	PASS	AC=184;AF=0.0367412;AN=5008;NS=2504;DP=16801;EAS_AF=0.003;AMR_AF=0.0461;AFR_AF=0.0068;EUR_AF=0.0676;SAS_AF=0.0736;AA=G|||;VT=SNP
1	229860205	rs34493481	T	G	100	PASS	AC=33;AF=0.00658946;AN=5008;NS=2504;DP=16349;EAS_AF=0.001;AMR_AF=0.0101;AFR_AF=0;EUR_AF=0.0109;SAS_AF=0.0143;AA=T|||;VT=SNP
1	229861220	rs67678913	C	T	100	PASS	AC=182;AF=0.0363419;AN=5008;NS=2504;DP=18665;EAS_AF=0.003;AMR_AF=0.0447;AFR_AF=0.0068;EUR_AF=0.0676;SAS_AF=0.0726;AA=C|||;VT=SNP
1	229861486	rs1930903	G	A	100	PASS	AC=2435;AF=0.486222;AN=5008;NS=2504;DP=22257;EAS_AF=0.3046;AMR_AF=0.4856;AFR_AF=0.6702;EUR_AF=0.492;SAS_AF=0.4192;AA=A|||;VT=SNP
1	229862312	rs76199316	G	A	100	PASS	AC=364;AF=0.0726837;AN=5008;NS=2504;DP=21087;EAS_AF=0.0496;AMR_AF=0.0865;AFR_AF=0.0204;EUR_AF=0.1789;SAS_AF=0.0481;AA=G|||;VT=SNP
1	229862576	rs75950257	G	A	100	PASS	AC=464;AF=0.0926518;AN=5008;NS=2504;DP=19971;EAS_AF=0.0506;AMR_AF=0.0879;AFR_AF=0.0946;EUR_AF=0.1789;SAS_AF=0.0481;AA=G|||;VT=SNP
1	229862601	rs11581988	C	T	100	PASS	AC=12;AF=0.00239617;AN=5008;NS=2504;DP=20090;EAS_AF=0;AMR_AF=0;AFR_AF=0.0008;EUR_AF=0.008;SAS_AF=0.0031;AA=C|||;VT=SNP
1	229862610	rs75915400	A	G	100	PASS	AC=672;AF=0.134185;AN=5008;NS=2504;DP=20110;EAS_AF=0.0506;AMR_AF=0.1037;AFR_AF=0.2436;EUR_AF=0.1789;SAS_AF=0.0481;AA=G|||;VT=SNP
1	229863007	rs12742436	G	A	100	PASS	AC=390;AF=0.0778754;AN=5008;NS=2504;DP=18295;EAS_AF=0.0506;AMR_AF=0.0879;AFR_AF=0.0386;EUR_AF=0.1789;SAS_AF=0.0481;AA=G|||;VT=SNP
1	229863514	rs35314384	C	G	100	PASS	AC=661;AF=0.131989;AN=5008;NS=2504;DP=20781;EAS_AF=0.0169;AMR_AF=0.1052;AFR_AF=0.2436;EUR_AF=0.1789;SAS_AF=0.0706;AA=G|||;VT=SNP
1	229863680	rs1107887	C	A	100	PASS	AC=280;AF=0.0559105;AN=5008;NS=2504;DP=20391;EAS_AF=0.0972;AMR_AF=0.0259;AFR_AF=0.0446;EUR_AF=0.0229;SAS_AF=0.0838;AA=C|||;VT=SNP
1	229864223	rs4925511	C	T	100	PASS	AC=1551;AF=0.309704;AN=5008;NS=2504;DP=19114;EAS_AF=0.2421;AMR_AF=0.3473;AFR_AF=0.4259;EUR_AF=0.2396;SAS_AF=0.2679;AA=C|||;VT=SNP
1	229864291	rs186842465	G	A	100	PASS	AC=42;AF=0.00838658;AN=5008;NS=2504;DP=20059;EAS_AF=0;AMR_AF=0.0115;AFR_AF=0.0008;EUR_AF=0.0149;SAS_AF=0.0184;AA=G|||;VT=SNP
1	229864470	rs34946973	G	A	100	PASS	AC=91;AF=0.0181709;AN=5008;NS=2504;DP=19620;EAS_AF=0.001;AMR_AF=0.0216;AFR_AF=0.0008;EUR_AF=0.0258;SAS_AF=0.0491;AA=G|||;VT=SNP
1	229865146	rs77186737	C	T	100	PASS	AC=84;AF=0.0167732;AN=5008;NS=2504;DP=19044;EAS_AF=0;AMR_AF=0.0288;AFR_AF=0.0023;EUR_AF=0.0507;SAS_AF=0.0102;AA=C|||;VT=SNP
1	229866874	rs35742706	C	G	100	PASS	AC=98;AF=0.0195687;AN=5008;NS=2504;DP=21798;EAS_AF=0.001;AMR_AF=0.0231;AFR_AF=0.0053;EUR_AF=0.0258;SAS_AF=0.0491;AA=C|||;VT=SNP
1	229867467	rs914909	C	T	100	PASS	AC=4387;AF=0.875998;AN=5008;NS=2504;DP=18246;EAS_AF=0.8046;AMR_AF=0.9179;AFR_AF=0.9818;EUR_AF=0.835;SAS_AF=0.819;AA=T|||;VT=SNP
1	229867900	rs71654304	G	A	100	PASS	AC=98;AF=0.0195687;AN=5008;NS=2504;DP=16322;EAS_AF=0.001;AMR_AF=0.0231;AFR_AF=0.0053;EUR_AF=0.0258;SAS_AF=0.0491;AA=G|||;VT=SNP
1	229868998	rs78239908	T	A	100	PASS	AC=277;AF=0.0553115;AN=5008;NS=2504;DP=12730;EAS_AF=0.0933;AMR_AF=0.0259;AFR_AF=0.0446;EUR_AF=0.0239;SAS_AF=0.0838;AA=T|||;VT=SNP
1	229869669	rs7535703	A	G	100	PASS	AC=351;AF=0.0700879;AN=5008;NS=2504;DP=16606;EAS_AF=0.001;AMR_AF=0.0375;AFR_AF=0.1762;EUR_AF=0.0258;SAS_AF=0.0665;AA=G|||;VT=SNP
1	229872298	rs568150	T	C	100	PASS	AC=4755;AF=0.949481;AN=5008;NS=2504;DP=20232;EAS_AF=0.9802;AMR_AF=0.9323;AFR_AF=0.9909;EUR_AF=0.8658;SAS_AF=0.9601;AA=C|||;VT=SNP
1	229873625	rs113364435	A	C	100	PASS	AC=17;AF=0.00339457;AN=5008;NS=2504;DP=19455;EAS_AF=0;AMR_AF=0.0029;AFR_AF=0.0015;EUR_AF=0.0109;SAS_AF=0.002;AA=A|||;VT=SNP
1	229873666	rs12734562	G	T	100	PASS	AC=94;AF=0.01877;AN=5008;NS=2504;DP=18826;EAS_AF=0.001;AMR_AF=0.0231;AFR_AF=0.0061;EUR_AF=0.0258;SAS_AF=0.044;AA=G|||;VT=SNP
1	229874672	rs2210590	A	G	100	PASS	AC=569;AF=0.113618;AN=5008;NS=2504;DP=18242;EAS_AF=0.0536;AMR_AF=0.1282;AFR_AF=0.056;EUR_AF=0.2505;SAS_AF=0.1022;AA=A|||;VT=SNP
1	229874998	rs16850159	C	T	100	PASS	AC=94;AF=0.01877;AN=5008;NS=2504;DP=18134;EAS_AF=0.001;AMR_AF=0.0231;AFR_AF=0.0061;EUR_AF=0.0258;SAS_AF=0.044;AA=C|||;VT=SNP
1	229876097	rs559272	T	G	100	PASS	AC=1407;AF=0.28095;AN=5008;NS=2504;DP=16541;EAS_AF=0.251;AMR_AF=0.3285;AFR_AF=0.3192;EUR_AF=0.2416;SAS_AF=0.2669;AA=T|||;VT=SNP
1	229879047	rs588535	C	G	100	PASS	AC=2557;AF=0.510583;AN=5008;NS=2504;DP=19777;EAS_AF=0.3026;AMR_AF=0.5173;AFR_AF=0.7148;EUR_AF=0.5209;SAS_AF=0.4335;AA=G|||;VT=SNP
1	229879268	rs150749696	A	G	100	PASS	AC=21;AF=0.00419329;AN=5008;NS=2504;DP=22004;EAS_AF=0;AMR_AF=0.0086;AFR_AF=0;EUR_AF=0.0139;SAS_AF=0.001;AA=A|||;VT=SNP
1	229879507	rs74695553	G	A	100	PASS	AC=419;AF=0.0836661;AN=5008;NS=2504;DP=20776;EAS_AF=0.0933;AMR_AF=0.0346;AFR_AF=0.1483;EUR_AF=0.0239;SAS_AF=0.0828;AA=G|||;VT=SNP
1	229881681	rs12731650	A	C	100	PASS	AC=94;AF=0.01877;AN=5008;NS=2504;DP=18241;EAS_AF=0.001;AMR_AF=0.0231;AFR_AF=0.0061;EUR_AF=0.0258;SAS_AF=0.044;AA=A|||;VT=SNP
1	229882848	rs35927095	A	T	100	PASS	AC=34;AF=0.00678914;AN=5008;NS=2504;DP=17557;EAS_AF=0.001;AMR_AF=0.0101;AFR_AF=0;EUR_AF=0.0109;SAS_AF=0.0153;AA=A|||;VT=SNP
1	229884444	rs501457	T	C	100	PASS	AC=4913;AF=0.98103;AN=5008;NS=2504;DP=21549;EAS_AF=1;AMR_AF=0.9654;AFR_AF=0.9962;EUR_AF=0.9433;SAS_AF=0.9908;AA=C|||;VT=SNP
1	229884455	rs140731650	G	A	100	PASS	AC=39;AF=0.00778754;AN=5008;NS=2504;DP=21704;EAS_AF=0;AMR_AF=0.0072;AFR_AF=0.0023;EUR_AF=0.0249;SAS_AF=0.0061;AA=G|||;VT=SNP
1	229885017	rs474614	T	C	100	PASS	AC=2562;AF=0.511581;AN=5008;NS=2504;DP=19087;EAS_AF=0.3016;AMR_AF=0.5159;AFR_AF=0.7201;EUR_AF=0.5219;SAS_AF=0.4325;AA=C|||;VT=SNP
1	229886002	rs34743705	G	T	100	PASS	AC=94;AF=0.01877;AN=5008;NS=2504;DP=16516;EAS_AF=0.001;AMR_AF=0.0231;AFR_AF=0.0061;EUR_AF=0.0258;SAS_AF=0.044;AA=G|||;VT=SNP
1	229888090	rs17595207	G	T	100	PASS	AC=570;AF=0.113818;AN=5008;NS=2504;DP=20441;EAS_AF=0.0516;AMR_AF=0.1297;AFR_AF=0.0567;EUR_AF=0.2515;SAS_AF=0.1022;AA=G|||;VT=SNP
1	229888337	rs670054	C	A	100	PASS	AC=1393;AF=0.278155;AN=5008;NS=2504;DP=15923;EAS_AF=0.249;AMR_AF=0.3228;AFR_AF=0.3192;EUR_AF=0.2386;SAS_AF=0.2618;AA=C|||;VT=SNP
1	229889411	rs663857	G	A	100	PASS	AC=1394;AF=0.278355;AN=5008;NS=2504;DP=20014;EAS_AF=0.249;AMR_AF=0.3242;AFR_AF=0.3185;EUR_AF=0.2396;SAS_AF=0.2618;AA=G|||;VT=SNP
1	229890565	rs687723	T	C	100	PASS	AC=2567;AF=0.51258;AN=5008;NS=2504;DP=22912;EAS_AF=0.3026;AMR_AF=0.5173;AFR_AF=0.7194;EUR_AF=0.5229;SAS_AF=0.4356;AA=C|||;VT=SNP
1	229891652	rs78097539	A	G	100	PASS	AC=50;AF=0.00998403;AN=5008;NS=2504;DP=18349;EAS_AF=0;AMR_AF=0.0144;AFR_AF=0.0023;EUR_AF=0.0348;SAS_AF=0.002;AA=A|||;VT=SNP
1	229893230	rs114189950	C	T	100	PASS	AC=29;AF=0.00579073;AN=5008;NS=2504;DP=24295;EAS_AF=0;AMR_AF=0.0058;AFR_AF=0.0015;EUR_AF=0.0119;SAS_AF=0.0112;AA=C|||;VT=SNP
1	229894195	rs584728	G	A	100	PASS	AC=1294;AF=0.258387;AN=5008;NS=2504;DP=18261;EAS_AF=0.2341;AMR_AF=0.3141;AFR_AF=0.27;EUR_AF=0.2266;SAS_AF=0.2607;AA=G|||;VT=SNP
1	229894231	rs630297	C	T	100	PASS	AC=1286;AF=0.256789;AN=5008;NS=2504;DP=18324;EAS_AF=0.2341;AMR_AF=0.3141;AFR_AF=0.2648;EUR_AF=0.2276;SAS_AF=0.2587;AA=C|||;VT=SNP
1	229894656	rs680398	G	A	100	PASS	AC=4067;AF=0.812101;AN=5008;NS=2504;DP=19670;EAS_AF=0.8075;AMR_AF=0.8833;AFR_AF=0.8003;EUR_AF=0.826;SAS_AF=0.7679;AA=A|||;VT=SNP
1	229895024	rs112706368	A	T	100	PASS	AC=12;AF=0.00239617;AN=5008;NS=2504;DP=18417;EAS_AF=0;AMR_AF=0.0029;AFR_AF=0.0015;EUR_AF=0.007;SAS_AF=0.001;AA=A|||;VT=SNP
1	229895470	rs139968494	C	A	100	PASS	AC=56;AF=0.0111821;AN=5008;NS=2504;DP=19795;EAS_AF=0;AMR_AF=0.0231;AFR_AF=0.0015;EUR_AF=0.0348;SAS_AF=0.0031;AA=C|||;VT=SNP
1	229897241	rs12739557	G	A	100	PASS	AC=312;AF=0.0623003;AN=5008;NS=2504;DP=15591;EAS_AF=0.001;AMR_AF=0.0418;AFR_AF=0.1634;EUR_AF=0.0268;SAS_AF=0.0399;AA=G|||;VT=SNP
1	229897609	rs479951	A	C	100	PASS	AC=3757;AF=0.7502;AN=5008;NS=2504;DP=19710;EAS_AF=0.8085;AMR_AF=0.8516;AFR_AF=0.6051;EUR_AF=0.8161;SAS_AF=0.7464;AA=A|||;VT=SNP
1	229897970	rs35859973	C	T	100	PASS	AC=90;AF=0.0179712;AN=5008;NS=2504;DP=17621;EAS_AF=0.001;AMR_AF=0.0216;AFR_AF=0.0045;EUR_AF=0.0249;SAS_AF=0.044;AA=C|||;VT=SNP
1	229898781	rs139877007	G	A	100	PASS	AC=19;AF=0.00379393;AN=5008;NS=2504;DP=22643;EAS_AF=0;AMR_AF=0.0014;AFR_AF=0;EUR_AF=0.0149;SAS_AF=0.0031;AA=G|||;VT=SNP
1	229899224	rs11810979	C	G	100	PASS	AC=423;AF=0.0844649;AN=5008;NS=2504;DP=19139;EAS_AF=0.001;AMR_AF=0.0432;AFR_AF=0.2307;EUR_AF=0.0258;SAS_AF=0.0624;AA=G|||;VT=SNP
1	229900090	rs78949413	T	C	100	PASS	AC=96;AF=0.0191693;AN=5008;NS=2504;DP=15476;EAS_AF=0.002;AMR_AF=0.0288;AFR_AF=0.0061;EUR_AF=0.0596;SAS_AF=0.0061;AA=T|||;VT=SNP
1	229900495	rs525095	G	T	100	PASS	AC=2984;AF=0.595847;AN=5008;NS=2504;DP=19825;EAS_AF=0.7282;AMR_AF=0.7089;AFR_AF=0.4183;EUR_AF=0.5746;SAS_AF=0.6411;AA=G|||;VT=SNP
1	229900511	rs592228	A	G	100	PASS	AC=4197;AF=0.838059;AN=5008;NS=2504;DP=19831;EAS_AF=0.8105;AMR_AF=0.8963;AFR_AF=0.848;EUR_AF=0.8429;SAS_AF=0.8067;AA=G|||;VT=SNP
1	229900762	rs80201204	A	G	100	PASS	AC=31;AF=0.0061901;AN=5008;NS=2504;DP=18017;EAS_AF=0;AMR_AF=0.0086;AFR_AF=0.0015;EUR_AF=0.0199;SAS_AF=0.0031;AA=A|||;VT=SNP
1	229900945	rs7526088	T	C	100	PASS	AC=738;AF=0.147364;AN=5008;NS=2504;DP=16078;EAS_AF=0.0804;AMR_AF=0.1427;AFR_AF=0.1604;EUR_AF=0.2425;SAS_AF=0.1043;AA=T|||;VT=SNP
1	229901871	rs66771927	T	C	100	PASS	AC=363;AF=0.072484;AN=5008;NS=2504;DP=16042;EAS_AF=0.001;AMR_AF=0.0432;AFR_AF=0.202;EUR_AF=0.0258;SAS_AF=0.0399;AA=T|||;VT=SNP
1	229901955	rs683477	C	T	100	PASS	AC=2888;AF=0.576677;AN=5008;NS=2504;DP=17177;EAS_AF=0.7272;AMR_AF=0.7075;AFR_AF=0.3472;EUR_AF=0.5746;SAS_AF=0.6411;AA=C|||;VT=SNP
1	229902212	rs488404	T	C	100	PASS	AC=4196;AF=0.837859;AN=5008;NS=2504;DP=17704;EAS_AF=0.8085;AMR_AF=0.8963;AFR_AF=0.848;EUR_AF=0.8429;SAS_AF=0.8078;AA=C|||;VT=SNP
1	229902504	rs602122	C	G	100	PASS	AC=2985;AF=0.596046;AN=5008;NS=2504;DP=21173;EAS_AF=0.7272;AMR_AF=0.7118;AFR_AF=0.4175;EUR_AF=0.5746;SAS_AF=0.6421;AA=C|||;VT=SNP
1	229902851	rs115369827	A	G	100	PASS	AC=34;AF=0.00678914;AN=5008;NS=2504;DP=16855;EAS_AF=0;AMR_AF=0.0159;AFR_AF=0;EUR_AF=0.0219;SAS_AF=0.001;AA=A|||;VT=SNP
1	229902994	rs589521	G	A	100	PASS	AC=2985;AF=0.596046;AN=5008;NS=2504;DP=18600;EAS_AF=0.7272;AMR_AF=0.7089;AFR_AF=0.4191;EUR_AF=0.5746;SAS_AF=0.6421;AA=G|||;VT=SNP
1	229903245	rs182771413	A	G	100	PASS	AC=15;AF=0.00299521;AN=5008;NS=2504;DP=18357;EAS_AF=0;AMR_AF=0.0014;AFR_AF=0.0015;EUR_AF=0.0119;SAS_AF=0;AA=A|||;VT=SNP
1	229905386	rs485056	T	G	100	PASS	AC=4185;AF=0.835663;AN=5008;NS=2504;DP=15810;EAS_AF=0.8105;AMR_AF=0.8963;AFR_AF=0.8381;EUR_AF=0.8429;SAS_AF=0.8078;AA=G|||;VT=SNP
1	229906069	rs34724547	T	G	100	PASS	AC=81;AF=0.0161741;AN=5008;NS=2504;DP=20660;EAS_AF=0.001;AMR_AF=0.0216;AFR_AF=0.0008;EUR_AF=0.0249;SAS_AF=0.0399;AA=T|||;VT=SNP
1	229906537	rs34508131	T	C	100	PASS	AC=735;AF=0.146765;AN=5008;NS=2504;DP=21161;EAS_AF=0.0804;AMR_AF=0.1412;AFR_AF=0.1581;EUR_AF=0.2425;SAS_AF=0.1053;AA=T|||;VT=SNP
1	229907437	rs61823561	A	G	100	PASS	AC=24;AF=0.00479233;AN=5008;NS=2504;DP=19768;EAS_AF=0;AMR_AF=0.0029;AFR_AF=0.0008;EUR_AF=0.0149;SAS_AF=0.0061;AA=A|||;VT=SNP
1	229908230	rs56769019	C	A	100	PASS	AC=275;AF=0.0549121;AN=5008;NS=2504;DP=16248;EAS_AF=0.001;AMR_AF=0.036;AFR_AF=0.1399;EUR_AF=0.0249;SAS_AF=0.0399;AA=C|||;VT=SNP
1	229908770	rs16850205	C	G	100	PASS	AC=393;AF=0.0784744;AN=5008;NS=2504;DP=20778;EAS_AF=0.001;AMR_AF=0.0375;AFR_AF=0.2118;EUR_AF=0.0249;SAS_AF=0.0624;AA=G|||;VT=SNP
1	229908946	rs55787806	T	C	100	PASS	AC=734;AF=0.146565;AN=5008;NS=2504;DP=19858;EAS_AF=0.0804;AMR_AF=0.1412;AFR_AF=0.1573;EUR_AF=0.2435;SAS_AF=0.1043;AA=T|||;VT=SNP
1	229909296	rs12737527	G	A	100	PASS	AC=160;AF=0.0319489;AN=5008;NS=2504;DP=19734;EAS_AF=0.002;AMR_AF=0.0375;AFR_AF=0.0015;EUR_AF=0.0676;SAS_AF=0.0634;AA=G|||;VT=SNP
1	229910278	rs683906	T	C	100	PASS	AC=4734;AF=0.945288;AN=5008;NS=2504;DP=15595;EAS_AF=0.9802;AMR_AF=0.9179;AFR_AF=0.9909;EUR_AF=0.8628;SAS_AF=0.9519;AA=C|||;VT=SNP
1	229910411	rs683422	G	A	100	PASS	AC=1094;AF=0.21845;AN=5008;NS=2504;DP=12818;EAS_AF=0.2341;AMR_AF=0.2954;AFR_AF=0.1339;EUR_AF=0.2316;SAS_AF=0.2485;AA=G|||;VT=SNP
1	229910737	rs643009	G	A	100	PASS	AC=3024;AF=0.603834;AN=5008;NS=2504;DP=12173;EAS_AF=0.7262;AMR_AF=0.7032;AFR_AF=0.4531;EUR_AF=0.5736;SAS_AF=0.6421;AA=G|||;VT=SNP
1	229911788	rs16850207	T	C	100	PASS	AC=91;AF=0.0181709;AN=5008;NS=2504;DP=17247;EAS_AF=0.001;AMR_AF=0.0216;AFR_AF=0.0083;EUR_AF=0.0249;SAS_AF=0.0399;AA=T|||;VT=SNP
1	229912176	rs34715042	A	G	100	PASS	AC=97;AF=0.019369;AN=5008;NS=2504;DP=19610;EAS_AF=0.001;AMR_AF=0.0231;AFR_AF=0.0076;EUR_AF=0.0239;SAS_AF=0.047;AA=A|||;VT=SNP
1	229912382	rs570701	T	C	100	PASS	AC=3775;AF=0.753794;AN=5008;NS=2504;DP=16516;EAS_AF=0.6369;AMR_AF=0.8026;AFR_AF=0.8139;EUR_AF=0.7515;SAS_AF=0.7607;AA=C|||;VT=SNP
1	229912395	rs77203166	C	T	100	PASS	AC=265;AF=0.0529153;AN=5008;NS=2504;DP=16650;EAS_AF=0.002;AMR_AF=0.183;AFR_AF=0.0015;EUR_AF=0.0696;SAS_AF=0.0654;AA=C|||;VT=SNP
1	229912669	rs613961	T	C	100	PASS	AC=3437;AF=0.686302;AN=5008;NS=2504;DP=17368;EAS_AF=0.6716;AMR_AF=0.7435;AFR_AF=0.764;EUR_AF=0.5616;SAS_AF=0.684;AA=T|||;VT=SNP
1	229913100	rs640333	G	A	100	PASS	AC=2638;AF=0.526757;AN=5008;NS=2504;DP=18765;EAS_AF=0.6399;AMR_AF=0.7118;AFR_AF=0.2095;EUR_AF=0.5785;SAS_AF=0.6544;AA=G|||;VT=SNP
1	229914568	rs508422	T	C	100	PASS	AC=3613;AF=0.721446;AN=5008;NS=2504;DP=15375;EAS_AF=0.6181;AMR_AF=0.7579;AFR_AF=0.9304;EUR_AF=0.5626;SAS_AF=0.683;AA=C|||;VT=SNP
1	229914599	rs623448	G	A	100	PASS	AC=3982;AF=0.795128;AN=5008;NS=2504;DP=14949;EAS_AF=0.6935;AMR_AF=0.8343;AFR_AF=0.941;EUR_AF=0.7068;SAS_AF=0.7658;AA=A|||;VT=SNP
1	229916660	rs557208	T	C	100	PASS	AC=3102;AF=0.619409;AN=5008;NS=2504;DP=20916;EAS_AF=0.6131;AMR_AF=0.7233;AFR_AF=0.5734;EUR_AF=0.5606;SAS_AF=0.6748;AA=C|||;VT=SNP
1	229916682	rs557141	G	A	100	PASS	AC=2803;AF=0.559704;AN=5008;NS=2504;DP=20644;EAS_AF=0.6141;AMR_AF=0.7089;AFR_AF=0.354;EUR_AF=0.5606;SAS_AF=0.6748;AA=g|||;VT=SNP
1	229916739	rs645616	T	G	100	PASS	AC=3102;AF=0.619409;AN=5008;NS=2504;DP=20295;EAS_AF=0.6131;AMR_AF=0.7219;AFR_AF=0.5741;EUR_AF=0.5606;SAS_AF=0.6748;AA=G|||;VT=SNP
1	229917070	rs644240	C	T	100	PASS	AC=3101;AF=0.619209;AN=5008;NS=2504;DP=20236;EAS_AF=0.6141;AMR_AF=0.7219;AFR_AF=0.5741;EUR_AF=0.5606;SAS_AF=0.6728;AA=T|||;VT=SNP
1	229917079	rs644226	T	G	100	PASS	AC=3101;AF=0.619209;AN=5008;NS=2504;DP=20726;EAS_AF=0.6141;AMR_AF=0.7219;AFR_AF=0.5726;EUR_AF=0.5606;SAS_AF=0.6748;AA=G|||;VT=SNP
1	229917191	rs116192418	G	A	100	PASS	AC=18;AF=0.00359425;AN=5008;NS=2504;DP=22874;EAS_AF=0;AMR_AF=0.0058;AFR_AF=0.0008;EUR_AF=0.0119;SAS_AF=0.001;AA=G|||;VT=SNP
1	229917397	rs642874	C	A	100	PASS	AC=3557;AF=0.710264;AN=5008;NS=2504;DP=17322;EAS_AF=0.6131;AMR_AF=0.7536;AFR_AF=0.8956;EUR_AF=0.5686;SAS_AF=0.6748;AA=c|||;VT=SNP
1	229917415	rs529604	A	C	100	PASS	AC=3558;AF=0.710463;AN=5008;NS=2504;DP=17091;EAS_AF=0.6131;AMR_AF=0.7536;AFR_AF=0.8956;EUR_AF=0.5686;SAS_AF=0.6759;AA=c|||;VT=SNP
1	229917468	rs528847	T	C	100	PASS	AC=3555;AF=0.709864;AN=5008;NS=2504;DP=16868;EAS_AF=0.6131;AMR_AF=0.7536;AFR_AF=0.8949;EUR_AF=0.5676;SAS_AF=0.6748;AA=c|||;VT=SNP
1	229917472	rs642492	C	T	100	PASS	AC=738;AF=0.147364;AN=5008;NS=2504;DP=16897;EAS_AF=0.1379;AMR_AF=0.2608;AFR_AF=0.0076;EUR_AF=0.2127;SAS_AF=0.1984;AA=c|||;VT=SNP
1	229917648	rs527081	C	G	100	PASS	AC=3558;AF=0.710463;AN=5008;NS=2504;DP=20007;EAS_AF=0.6131;AMR_AF=0.755;AFR_AF=0.8971;EUR_AF=0.5676;SAS_AF=0.6738;AA=c|||;VT=SNP
1	229917676	rs526980	C	T	100	PASS	AC=3557;AF=0.710264;AN=5008;NS=2504;DP=20009;EAS_AF=0.6131;AMR_AF=0.755;AFR_AF=0.8956;EUR_AF=0.5676;SAS_AF=0.6748;AA=c|||;VT=SNP
1	229917678	rs631351	A	G	100	PASS	AC=3556;AF=0.710064;AN=5008;NS=2504;DP=20042;EAS_AF=0.6131;AMR_AF=0.755;AFR_AF=0.8949;EUR_AF=0.5676;SAS_AF=0.6748;AA=a|||;VT=SNP
1	229918228	rs522229	G	A	100	PASS	AC=3556;AF=0.710064;AN=5008;NS=2504;DP=19140;EAS_AF=0.6131;AMR_AF=0.7536;AFR_AF=0.8956;EUR_AF=0.5676;SAS_AF=0.6748;AA=G|||;VT=SNP
1	229918296	rs628676	T	A	100	PASS	AC=3611;AF=0.721046;AN=5008;NS=2504;DP=18107;EAS_AF=0.6131;AMR_AF=0.7579;AFR_AF=0.9304;EUR_AF=0.5676;SAS_AF=0.681;AA=A|||;VT=SNP
1	229918410	rs499481	C	G	100	PASS	AC=2742;AF=0.547524;AN=5008;NS=2504;DP=20503;EAS_AF=0.6131;AMR_AF=0.7003;AFR_AF=0.3132;EUR_AF=0.5606;SAS_AF=0.6748;AA=C|||;VT=SNP
1	229919253	rs1195028	A	G	100	PASS	AC=3612;AF=0.721246;AN=5008;NS=2504;DP=15913;EAS_AF=0.6131;AMR_AF=0.7579;AFR_AF=0.9304;EUR_AF=0.5676;SAS_AF=0.682;AA=G|||;VT=SNP
1	229920061	rs139475537	C	T	100	PASS	AC=75;AF=0.014976;AN=5008;NS=2504;DP=19078;EAS_AF=0;AMR_AF=0.0173;AFR_AF=0.0015;EUR_AF=0.0437;SAS_AF=0.0174;AA=c|||;VT=SNP
1	229920215	rs516394	A	G	100	PASS	AC=2804;AF=0.559904;AN=5008;NS=2504;DP=19029;EAS_AF=0.6131;AMR_AF=0.7089;AFR_AF=0.3548;EUR_AF=0.5616;SAS_AF=0.6748;AA=A|||;VT=SNP
1	229920588	rs512839	A	G	100	PASS	AC=3612;AF=0.721246;AN=5008;NS=2504;DP=19622;EAS_AF=0.6131;AMR_AF=0.7579;AFR_AF=0.9304;EUR_AF=0.5686;SAS_AF=0.681;AA=G|||;VT=SNP
1	229921700	rs481515	T	C	100	PASS	AC=2807;AF=0.560503;AN=5008;NS=2504;DP=19958;EAS_AF=0.6131;AMR_AF=0.7104;AFR_AF=0.3563;EUR_AF=0.5616;SAS_AF=0.6748;AA=T|||;VT=SNP
1	229921927	rs479531	T	C	100	PASS	AC=3614;AF=0.721645;AN=5008;NS=2504;DP=17796;EAS_AF=0.6131;AMR_AF=0.7594;AFR_AF=0.9297;EUR_AF=0.5686;SAS_AF=0.683;AA=C|||;VT=SNP
1	229922363	rs182330451	G	A	100	PASS	AC=18;AF=0.00359425;AN=5008;NS=2504;DP=17544;EAS_AF=0;AMR_AF=0.0014;AFR_AF=0.0015;EUR_AF=0.0129;SAS_AF=0.002;AA=G|||;VT=SNP
1	229923769	rs642749	A	G	100	PASS	AC=3592;AF=0.717252;AN=5008;NS=2504;DP=27214;EAS_AF=0.6151;AMR_AF=0.7579;AFR_AF=0.9138;EUR_AF=0.5686;SAS_AF=0.681;AA=-|||;VT=SNP
1	229923888	rs529677	T	C	100	PASS	AC=3603;AF=0.719449;AN=5008;NS=2504;DP=27042;EAS_AF=0.6131;AMR_AF=0.7579;AFR_AF=0.9236;EUR_AF=0.5686;SAS_AF=0.681;AA=N|||;VT=SNP
1	229923917	rs642253	A	G	100	PASS	AC=3615;AF=0.721845;AN=5008;NS=2504;DP=26511;EAS_AF=0.6131;AMR_AF=0.755;AFR_AF=0.9304;EUR_AF=0.5686;SAS_AF=0.6861;AA=N|||;VT=SNP
1	229923958	rs641884	C	T	100	PASS	AC=2954;AF=0.589856;AN=5008;NS=2504;DP=27386;EAS_AF=0.6101;AMR_AF=0.7176;AFR_AF=0.4932;EUR_AF=0.5616;SAS_AF=0.638;AA=c|||;VT=SNP
1	229924497	rs1195025	T	G	100	PASS	AC=3612;AF=0.721246;AN=5008;NS=2504;DP=19256;EAS_AF=0.6131;AMR_AF=0.7579;AFR_AF=0.9304;EUR_AF=0.5686;SAS_AF=0.681;AA=G|||;VT=SNP
1	229924545	rs1195024	A	C	100	PASS	AC=2805;AF=0.560104;AN=5008;NS=2504;DP=19510;EAS_AF=0.6131;AMR_AF=0.7089;AFR_AF=0.3555;EUR_AF=0.5616;SAS_AF=0.6748;AA=A|||;VT=SNP
1	229924772	rs112617617	T	C	100	PASS	AC=2163;AF=0.431909;AN=5008;NS=2504;DP=18205;EAS_AF=0.3869;AMR_AF=0.2867;AFR_AF=0.6172;EUR_AF=0.4384;SAS_AF=0.3241;AA=C|||;VT=SNP
1	229925517	rs558197	G	A	100	PASS	AC=3604;AF=0.719649;AN=5008;NS=2504;DP=21472;EAS_AF=0.6131;AMR_AF=0.7579;AFR_AF=0.9281;EUR_AF=0.5686;SAS_AF=0.6759;AA=A|||;VT=SNP
1	229925964	rs532771	A	C	100	PASS	AC=3612;AF=0.721246;AN=5008;NS=2504;DP=19187;EAS_AF=0.6131;AMR_AF=0.7579;AFR_AF=0.9304;EUR_AF=0.5686;SAS_AF=0.681;AA=C|||;VT=SNP
1	229926845	rs504173	G	A	100	PASS	AC=2571;AF=0.513379;AN=5008;NS=2504;DP=19780;EAS_AF=0.6121;AMR_AF=0.6816;AFR_AF=0.2095;EUR_AF=0.5507;SAS_AF=0.6646;AA=G|||;VT=SNP
1	229927798	rs583645	T	C	100	PASS	AC=2826;AF=0.564297;AN=5008;NS=2504;DP=20014;EAS_AF=0.6131;AMR_AF=0.7118;AFR_AF=0.3691;EUR_AF=0.5616;SAS_AF=0.6759;AA=T|||;VT=SNP
1	229928790	rs676667	A	G	100	PASS	AC=2826;AF=0.564297;AN=5008;NS=2504;DP=17008;EAS_AF=0.6131;AMR_AF=0.7118;AFR_AF=0.3691;EUR_AF=0.5616;SAS_AF=0.6759;AA=A|||;VT=SNP
1	229928893	rs149991710	T	G	100	PASS	AC=48;AF=0.00958466;AN=5008;NS=2504;DP=16840;EAS_AF=0;AMR_AF=0.0144;AFR_AF=0;EUR_AF=0.0308;SAS_AF=0.0072;AA=T|||;VT=SNP
1	229929059	rs551370	G	A	100	PASS	AC=16;AF=0.00319489;AN=5008;NS=2504;DP=19291;EAS_AF=0;AMR_AF=0.0014;AFR_AF=0;EUR_AF=0.0149;SAS_AF=0;AA=G|||;VT=SNP
1	229929298	rs2780629	A	G	100	PASS	AC=3305;AF=0.659944;AN=5008;NS=2504;DP=19177;EAS_AF=0.6131;AMR_AF=0.745;AFR_AF=0.7095;EUR_AF=0.5686;SAS_AF=0.6748;AA=G|||;VT=SNP
1	229929496	rs72756129	G	A	100	PASS	AC=19;AF=0.00379393;AN=5008;NS=2504;DP=22551;EAS_AF=0;AMR_AF=0.0029;AFR_AF=0;EUR_AF=0.0119;SAS_AF=0.0051;AA=G|||;VT=SNP
1	229929602	rs2780630	A	G	100	PASS	AC=3283;AF=0.655551;AN=5008;NS=2504;DP=20393;EAS_AF=0.6131;AMR_AF=0.7435;AFR_AF=0.6929;EUR_AF=0.5686;SAS_AF=0.6759;AA=A|||;VT=SNP
1	229929957	rs76622882	A	G	100	PASS	AC=52;AF=0.0103834;AN=5008;NS=2504;DP=21223;EAS_AF=0;AMR_AF=0.0187;AFR_AF=0;EUR_AF=0.0258;SAS_AF=0.0133;AA=A|||;VT=SNP
1	229930778	rs6587355	T	C	100	PASS	AC=3616;AF=0.722045;AN=5008;NS=2504;DP=16262;EAS_AF=0.6171;AMR_AF=0.7579;AFR_AF=0.9297;EUR_AF=0.5686;SAS_AF=0.682;AA=C|||;VT=SNP
1	229931762	rs4925517	A	G	100	PASS	AC=3613;AF=0.721446;AN=5008;NS=2504;DP=17856;EAS_AF=0.6141;AMR_AF=0.7579;AFR_AF=0.9297;EUR_AF=0.5696;SAS_AF=0.681;AA=G|||;VT=SNP
1	229932541	rs556198	G	A	100	PASS	AC=2847;AF=0.56849;AN=5008;NS=2504;DP=21295;EAS_AF=0.6548;AMR_AF=0.7118;AFR_AF=0.3563;EUR_AF=0.5626;SAS_AF=0.6708;AA=G|||;VT=SNP
1	229933038	rs551636	G	A	100	PASS	AC=144;AF=0.028754;AN=5008;NS=2504;DP=20982;EAS_AF=0;AMR_AF=0.049;AFR_AF=0.003;EUR_AF=0.0805;SAS_AF=0.0256;AA=G|||;VT=SNP
1	229933255	rs549718	T	A	100	PASS	AC=3456;AF=0.690096;AN=5008;NS=2504;DP=18015;EAS_AF=0.5655;AMR_AF=0.7421;AFR_AF=0.9009;EUR_AF=0.5537;SAS_AF=0.637;AA=T|||;VT=SNP
1	229933461	rs526822	G	A	100	PASS	AC=3439;AF=0.686701;AN=5008;NS=2504;DP=17516;EAS_AF=0.5645;AMR_AF=0.7421;AFR_AF=0.8888;EUR_AF=0.5537;SAS_AF=0.637;AA=G|||;VT=SNP
1	229933511	rs115886806	G	A	100	PASS	AC=59;AF=0.0117812;AN=5008;NS=2504;DP=16910;EAS_AF=0;AMR_AF=0.0202;AFR_AF=0.0023;EUR_AF=0.0388;SAS_AF=0.0031;AA=G|||;VT=SNP
1	229933786	rs114157940	G	A	100	PASS	AC=16;AF=0.00319489;AN=5008;NS=2504;DP=17316;EAS_AF=0.001;AMR_AF=0.0029;AFR_AF=0;EUR_AF=0.0109;SAS_AF=0.002;AA=G|||;VT=SNP
1	229934657	rs76289500	G	A	100	PASS	AC=36;AF=0.0071885;AN=5008;NS=2504;DP=17176;EAS_AF=0;AMR_AF=0.013;AFR_AF=0.003;EUR_AF=0.0129;SAS_AF=0.0102;AA=G|||;VT=SNP
1	229934731	rs493929	G	A	100	PASS	AC=3466;AF=0.692093;AN=5008;NS=2504;DP=17899;EAS_AF=0.5645;AMR_AF=0.7435;AFR_AF=0.9085;EUR_AF=0.5537;SAS_AF=0.637;AA=G|||;VT=SNP
1	229934756	rs493849	C	T	100	PASS	AC=2432;AF=0.485623;AN=5008;NS=2504;DP=19156;EAS_AF=0.5635;AMR_AF=0.6614;AFR_AF=0.2073;EUR_AF=0.5298;SAS_AF=0.6115;AA=C|||;VT=SNP
1	229935150	rs688512	T	C	100	PASS	AC=3479;AF=0.694688;AN=5008;NS=2504;DP=19495;EAS_AF=0.5645;AMR_AF=0.7435;AFR_AF=0.9191;EUR_AF=0.5537;SAS_AF=0.636;AA=C|||;VT=SNP
1	229935292	rs489174	C	A	100	PASS	AC=3461;AF=0.691094;AN=5008;NS=2504;DP=18993;EAS_AF=0.5595;AMR_AF=0.7435;AFR_AF=0.9085;EUR_AF=0.5537;SAS_AF=0.637;AA=C|||;VT=SNP
1	229935481	rs542832	A	G	100	PASS	AC=3480;AF=0.694888;AN=5008;NS=2504;DP=18304;EAS_AF=0.5645;AMR_AF=0.7435;AFR_AF=0.9191;EUR_AF=0.5537;SAS_AF=0.637;AA=G|||;VT=SNP
1	229935553	rs17596523	A	G	100	PASS	AC=113;AF=0.0225639;AN=5008;NS=2504;DP=16934;EAS_AF=0;AMR_AF=0.0346;AFR_AF=0.0038;EUR_AF=0.0626;SAS_AF=0.0215;AA=A|||;VT=SNP
1	229935622	rs675869	C	T	100	PASS	AC=3470;AF=0.692891;AN=5008;NS=2504;DP=16866;EAS_AF=0.5655;AMR_AF=0.7464;AFR_AF=0.9085;EUR_AF=0.5537;SAS_AF=0.638;AA=C|||;VT=SNP
1	229935627	rs675854	T	G	100	PASS	AC=3470;AF=0.692891;AN=5008;NS=2504;DP=16892;EAS_AF=0.5655;AMR_AF=0.7464;AFR_AF=0.9085;EUR_AF=0.5537;SAS_AF=0.638;AA=G|||;VT=SNP
1	229935677	rs541010	A	G	100	PASS	AC=3466;AF=0.692093;AN=5008;NS=2504;DP=19745;EAS_AF=0.5655;AMR_AF=0.7435;AFR_AF=0.9077;EUR_AF=0.5537;SAS_AF=0.637;AA=A|||;VT=SNP
1	229935706	rs675449	A	G	100	PASS	AC=3466;AF=0.692093;AN=5008;NS=2504;DP=20487;EAS_AF=0.5645;AMR_AF=0.7435;AFR_AF=0.9085;EUR_AF=0.5537;SAS_AF=0.637;AA=G|||;VT=SNP
1	229935739	rs540201	A	G	100	PASS	AC=2613;AF=0.521765;AN=5008;NS=2504;DP=20966;EAS_AF=0.5645;AMR_AF=0.6873;AFR_AF=0.3041;EUR_AF=0.5467;SAS_AF=0.6288;AA=A|||;VT=SNP
1	229936080	rs537366	C	A	100	PASS	AC=3466;AF=0.692093;AN=5008;NS=2504;DP=22053;EAS_AF=0.5645;AMR_AF=0.7435;AFR_AF=0.9085;EUR_AF=0.5537;SAS_AF=0.637;AA=C|||;VT=SNP
1	229936215	rs536330	C	G	100	PASS	AC=3466;AF=0.692093;AN=5008;NS=2504;DP=22240;EAS_AF=0.5645;AMR_AF=0.7435;AFR_AF=0.9085;EUR_AF=0.5537;SAS_AF=0.637;AA=G|||;VT=SNP
1	229936218	rs536305	C	T	100	PASS	AC=3466;AF=0.692093;AN=5008;NS=2504;DP=22141;EAS_AF=0.5645;AMR_AF=0.7435;AFR_AF=0.9085;EUR_AF=0.5537;SAS_AF=0.637;AA=T|||;VT=SNP
1	229936567	rs511737	A	G	100	PASS	AC=3466;AF=0.692093;AN=5008;NS=2504;DP=20005;EAS_AF=0.5645;AMR_AF=0.7435;AFR_AF=0.9085;EUR_AF=0.5537;SAS_AF=0.637;AA=a|||;VT=SNP
1	229936639	rs2786930	C	T	100	PASS	AC=3463;AF=0.691494;AN=5008;NS=2504;DP=18412;EAS_AF=0.5645;AMR_AF=0.7435;AFR_AF=0.9054;EUR_AF=0.5537;SAS_AF=0.638;AA=C|||;VT=SNP
1	229936793	rs660277	G	C	100	PASS	AC=3461;AF=0.691094;AN=5008;NS=2504;DP=21044;EAS_AF=0.5595;AMR_AF=0.7435;AFR_AF=0.9085;EUR_AF=0.5537;SAS_AF=0.637;AA=G|||;VT=SNP
1	229937839	rs645326	A	C	100	PASS	AC=2615;AF=0.522165;AN=5008;NS=2504;DP=16528;EAS_AF=0.5645;AMR_AF=0.6902;AFR_AF=0.3041;EUR_AF=0.5467;SAS_AF=0.6288;AA=A|||;VT=SNP
1	229938992	rs557730	C	A	100	PASS	AC=3479;AF=0.694688;AN=5008;NS=2504;DP=20652;EAS_AF=0.5665;AMR_AF=0.745;AFR_AF=0.916;EUR_AF=0.5537;SAS_AF=0.637;AA=A|||;VT=SNP
1	229939169	rs657297	G	A	100	PASS	AC=2619;AF=0.522963;AN=5008;NS=2504;DP=20420;EAS_AF=0.5665;AMR_AF=0.6902;AFR_AF=0.3064;EUR_AF=0.5467;SAS_AF=0.6278;AA=G|||;VT=SNP
1	229939764	rs55726780	G	A	100	PASS	AC=45;AF=0.00898562;AN=5008;NS=2504;DP=19163;EAS_AF=0;AMR_AF=0.013;AFR_AF=0.0008;EUR_AF=0.0159;SAS_AF=0.0194;AA=G|||;VT=SNP
1	229939981	rs527577	T	A	100	PASS	AC=2617;AF=0.522564;AN=5008;NS=2504;DP=19269;EAS_AF=0.5665;AMR_AF=0.6902;AFR_AF=0.3041;EUR_AF=0.5467;SAS_AF=0.6288;AA=T|||;VT=SNP
1	229941750	rs592004	C	A	100	PASS	AC=2579;AF=0.514976;AN=5008;NS=2504;DP=19262;EAS_AF=0.5605;AMR_AF=0.6873;AFR_AF=0.2814;EUR_AF=0.5467;SAS_AF=0.6288;AA=C|||;VT=SNP
1	229942723	rs11584394	C	T	100	PASS	AC=79;AF=0.0157748;AN=5008;NS=2504;DP=18304;EAS_AF=0;AMR_AF=0.0187;AFR_AF=0.0015;EUR_AF=0.0457;SAS_AF=0.0184;AA=C|||;VT=SNP
1	229944758	rs78879405	C	G	100	PASS	AC=35;AF=0.00698882;AN=5008;NS=2504;DP=19604;EAS_AF=0;AMR_AF=0.0144;AFR_AF=0.0015;EUR_AF=0.0129;SAS_AF=0.0102;AA=C|||;VT=SNP
1	229945046	rs485792	A	G	100	PASS	AC=3463;AF=0.691494;AN=5008;NS=2504;DP=16112;EAS_AF=0.5774;AMR_AF=0.7435;AFR_AF=0.8964;EUR_AF=0.5537;SAS_AF=0.637;AA=G|||;VT=SNP
1	229945555	rs536723	A	G	100	PASS	AC=3494;AF=0.697684;AN=5008;NS=2504;DP=18986;EAS_AF=0.5774;AMR_AF=0.745;AFR_AF=0.9191;EUR_AF=0.5537;SAS_AF=0.637;AA=G|||;VT=SNP
1	229946421	rs12033406	G	A	100	PASS	AC=424;AF=0.0846645;AN=5008;NS=2504;DP=19807;EAS_AF=0.2163;AMR_AF=0.0807;AFR_AF=0.0015;EUR_AF=0.0189;SAS_AF=0.1319;AA=G|||;VT=SNP
1	229946430	rs114280128	A	G	100	PASS	AC=34;AF=0.00678914;AN=5008;NS=2504;DP=19783;EAS_AF=0;AMR_AF=0.0173;AFR_AF=0;EUR_AF=0.0199;SAS_AF=0.002;AA=A|||;VT=SNP
1	229947333	rs668454	A	G	100	PASS	AC=2675;AF=0.534145;AN=5008;NS=2504;DP=16155;EAS_AF=0.5784;AMR_AF=0.6902;AFR_AF=0.3374;EUR_AF=0.5447;SAS_AF=0.6329;AA=G|||;VT=SNP
1	229948045	rs113277976	A	G	100	PASS	AC=22;AF=0.00439297;AN=5008;NS=2504;DP=9558;EAS_AF=0;AMR_AF=0.0058;AFR_AF=0.0008;EUR_AF=0.0129;SAS_AF=0.0041;AA=A|||;VT=SNP
1	229949610	rs147827229	C	T	100	PASS	AC=96;AF=0.0191693;AN=5008;NS=2504;DP=18317;EAS_AF=0;AMR_AF=0.0101;AFR_AF=0.056;EUR_AF=0.0109;SAS_AF=0.0041;AA=C|||;VT=SNP
1	229949655	rs113436809	G	A	100	PASS	AC=29;AF=0.00579073;AN=5008;NS=2504;DP=17843;EAS_AF=0;AMR_AF=0.0101;AFR_AF=0.0015;EUR_AF=0.0159;SAS_AF=0.0041;AA=G|||;VT=SNP
1	229949985	rs34425105	C	A	100	PASS	AC=45;AF=0.00898562;AN=5008;NS=2504;DP=16030;EAS_AF=0.001;AMR_AF=0.0159;AFR_AF=0.0008;EUR_AF=0.0159;SAS_AF=0.0164;AA=C|||;VT=SNP
1	229951022	rs635817	T	C	100	PASS	AC=2628;AF=0.52476;AN=5008;NS=2504;DP=17161;EAS_AF=0.5804;AMR_AF=0.6902;AFR_AF=0.3086;EUR_AF=0.5457;SAS_AF=0.6207;AA=t|||;VT=SNP
1	229953478	rs667231	T	A	100	PASS	AC=2258;AF=0.450879;AN=5008;NS=2504;DP=17829;EAS_AF=0.5833;AMR_AF=0.6282;AFR_AF=0.0998;EUR_AF=0.5229;SAS_AF=0.589;AA=T|||;VT=SNP
1	229954609	rs116795699	G	A	100	PASS	AC=14;AF=0.00279553;AN=5008;NS=2504;DP=16885;EAS_AF=0;AMR_AF=0.0029;AFR_AF=0;EUR_AF=0.0099;SAS_AF=0.002;AA=G|||;VT=SNP
1	229955925	rs12044321	C	T	100	PASS	AC=437;AF=0.0872604;AN=5008;NS=2504;DP=21197;EAS_AF=0.2708;AMR_AF=0.0821;AFR_AF=0.0008;EUR_AF=0.0159;SAS_AF=0.092;AA=C|||;VT=SNP
1	229956480	rs603991	C	T	100	PASS	AC=2457;AF=0.490615;AN=5008;NS=2504;DP=19073;EAS_AF=0.5833;AMR_AF=0.6441;AFR_AF=0.2405;EUR_AF=0.5258;SAS_AF=0.5879;AA=c|||;VT=SNP
1	229956608	rs500299	T	C	100	PASS	AC=3042;AF=0.607428;AN=5008;NS=2504;DP=16663;EAS_AF=0.5843;AMR_AF=0.6931;AFR_AF=0.6475;EUR_AF=0.5308;SAS_AF=0.5951;AA=N|||;VT=SNP
1	229957125	rs113231585	T	C	100	PASS	AC=26;AF=0.00519169;AN=5008;NS=2504;DP=19204;EAS_AF=0;AMR_AF=0.0014;AFR_AF=0;EUR_AF=0.0199;SAS_AF=0.0051;AA=T|||;VT=SNP
1	229957869	rs577612	T	G	100	PASS	AC=3266;AF=0.652157;AN=5008;NS=2504;DP=19195;EAS_AF=0.5903;AMR_AF=0.7017;AFR_AF=0.8056;EUR_AF=0.5338;SAS_AF=0.5951;AA=G|||;VT=SNP
1	229958521	rs115872915	C	T	100	PASS	AC=81;AF=0.0161741;AN=5008;NS=2504;DP=19947;EAS_AF=0;AMR_AF=0.0144;AFR_AF=0.0227;EUR_AF=0.0378;SAS_AF=0.0031;AA=C|||;VT=SNP
1	229958867	rs116394121	A	T	100	PASS	AC=81;AF=0.0161741;AN=5008;NS=2504;DP=21814;EAS_AF=0;AMR_AF=0.0187;AFR_AF=0.0015;EUR_AF=0.0467;SAS_AF=0.0194;AA=A|||;VT=SNP
1	229958921	rs662363	C	T	100	PASS	AC=3027;AF=0.604433;AN=5008;NS=2504;DP=21038;EAS_AF=0.5724;AMR_AF=0.6902;AFR_AF=0.6467;EUR_AF=0.5308;SAS_AF=0.5951;AA=T|||;VT=SNP
1	229962784	rs76953446	G	A	100	PASS	AC=39;AF=0.00778754;AN=5008;NS=2504;DP=19365;EAS_AF=0;AMR_AF=0.0173;AFR_AF=0.0015;EUR_AF=0.0209;SAS_AF=0.0041;AA=G|||;VT=SNP
1	229963751	rs143787137	G	T	100	PASS	AC=14;AF=0.00279553;AN=5008;NS=2504;DP=18973;EAS_AF=0;AMR_AF=0.0029;AFR_AF=0;EUR_AF=0.0099;SAS_AF=0.002;AA=G|||;VT=SNP
1	229963872	rs79264979	C	T	100	PASS	AC=56;AF=0.0111821;AN=5008;NS=2504;DP=18929;EAS_AF=0;AMR_AF=0.0072;AFR_AF=0.0008;EUR_AF=0.0417;SAS_AF=0.0082;AA=C|||;VT=SNP
1	229964237	rs1765714	C	T	100	PASS	AC=89;AF=0.0177716;AN=5008;NS=2504;DP=20196;EAS_AF=0.001;AMR_AF=0.0216;AFR_AF=0.0015;EUR_AF=0.0417;SAS_AF=0.0297;AA=C|||;VT=SNP
1	229965229	rs522674	T	A	100	PASS	AC=2270;AF=0.453275;AN=5008;NS=2504;DP=15372;EAS_AF=0.5903;AMR_AF=0.6254;AFR_AF=0.1014;EUR_AF=0.5229;SAS_AF=0.5941;AA=t|||;VT=SNP
1	229965637	rs146256340	A	G	100	PASS	AC=28;AF=0.00559105;AN=5008;NS=2504;DP=17661;EAS_AF=0;AMR_AF=0.0101;AFR_AF=0.0008;EUR_AF=0.0189;SAS_AF=0.001;AA=A|||;VT=SNP
1	229966131	rs658998	T	G	100	PASS	AC=3671;AF=0.733027;AN=5008;NS=2504;DP=16679;EAS_AF=0.6935;AMR_AF=0.7334;AFR_AF=0.944;EUR_AF=0.5527;SAS_AF=0.6738;AA=G|||;VT=SNP
1	229966355	rs12724275	C	T	100	PASS	AC=46;AF=0.0091853;AN=5008;NS=2504;DP=12314;EAS_AF=0.0109;AMR_AF=0.013;AFR_AF=0.0008;EUR_AF=0.0159;SAS_AF=0.0092;AA=C|||;VT=SNP
1	229966563	rs489645	T	C	100	PASS	AC=3057;AF=0.610423;AN=5008;NS=2504;DP=18255;EAS_AF=0.5913;AMR_AF=0.6916;AFR_AF=0.649;EUR_AF=0.5308;SAS_AF=0.6022;AA=C|||;VT=SNP
1	229967431	rs34352201	G	T	100	PASS	AC=35;AF=0.00698882;AN=5008;NS=2504;DP=16959;EAS_AF=0;AMR_AF=0.013;AFR_AF=0.0008;EUR_AF=0.0159;SAS_AF=0.0092;AA=G|||;VT=SNP
1	229971097	rs641178	G	C	100	PASS	AC=3069;AF=0.612819;AN=5008;NS=2504;DP=16130;EAS_AF=0.5903;AMR_AF=0.6916;AFR_AF=0.6604;EUR_AF=0.5318;SAS_AF=0.5992;AA=C|||;VT=SNP
1	229971114	rs80027332	C	A	100	PASS	AC=458;AF=0.0914537;AN=5008;NS=2504;DP=16224;EAS_AF=0.2778;AMR_AF=0.1023;AFR_AF=0.003;EUR_AF=0.0149;SAS_AF=0.09;AA=C|||;VT=SNP
1	229972072	rs656786	C	G	100	PASS	AC=3376;AF=0.674121;AN=5008;NS=2504;DP=20062;EAS_AF=0.5893;AMR_AF=0.7176;AFR_AF=0.8608;EUR_AF=0.5467;SAS_AF=0.6094;AA=G|||;VT=SNP
1	229974348	rs687266	A	G	100	PASS	AC=2800;AF=0.559105;AN=5008;NS=2504;DP=16619;EAS_AF=0.5625;AMR_AF=0.6571;AFR_AF=0.5212;EUR_AF=0.508;SAS_AF=0.59;AA=A|||;VT=SNP
1	229974951	rs592405	G	A	100	PASS	AC=2967;AF=0.592452;AN=5008;NS=2504;DP=17222;EAS_AF=0.5605;AMR_AF=0.67;AFR_AF=0.6377;EUR_AF=0.508;SAS_AF=0.5961;AA=G|||;VT=SNP
1	229974961	rs592422	A	G	100	PASS	AC=2973;AF=0.59365;AN=5008;NS=2504;DP=17191;EAS_AF=0.5635;AMR_AF=0.6715;AFR_AF=0.6377;EUR_AF=0.5099;SAS_AF=0.5961;AA=G|||;VT=SNP
1	229975457	rs605039	G	A	100	PASS	AC=2806;AF=0.560304;AN=5008;NS=2504;DP=19049;EAS_AF=0.5625;AMR_AF=0.6571;AFR_AF=0.5212;EUR_AF=0.508;SAS_AF=0.5961;AA=G|||;VT=SNP
1	229975659	rs605942	C	G	100	PASS	AC=2831;AF=0.565296;AN=5008;NS=2504;DP=15969;EAS_AF=0.5625;AMR_AF=0.6571;AFR_AF=0.5401;EUR_AF=0.508;SAS_AF=0.5961;AA=C|||;VT=SNP
1	229976051	rs485749	C	T	100	PASS	AC=2762;AF=0.551518;AN=5008;NS=2504;DP=18890;EAS_AF=0.5625;AMR_AF=0.6527;AFR_AF=0.4955;EUR_AF=0.508;SAS_AF=0.589;AA=C|||;VT=SNP
1	229976394	rs10916561	G	A	100	PASS	AC=2755;AF=0.55012;AN=5008;NS=2504;DP=16885;EAS_AF=0.5625;AMR_AF=0.6527;AFR_AF=0.4955;EUR_AF=0.5089;SAS_AF=0.5808;AA=G|||;VT=SNP
1	229977608	rs634908	A	C	100	PASS	AC=3000;AF=0.599042;AN=5008;NS=2504;DP=18070;EAS_AF=0.5704;AMR_AF=0.6715;AFR_AF=0.652;EUR_AF=0.5089;SAS_AF=0.5982;AA=A|||;VT=SNP
1	229978708	rs666637	A	G	100	PASS	AC=3244;AF=0.647764;AN=5008;NS=2504;DP=14829;EAS_AF=0.5625;AMR_AF=0.6816;AFR_AF=0.8343;EUR_AF=0.5129;SAS_AF=0.5982;AA=G|||;VT=SNP
1	229979950	rs61823602	A	C	100	PASS	AC=24;AF=0.00479233;AN=5008;NS=2504;DP=20985;EAS_AF=0;AMR_AF=0.0058;AFR_AF=0.0008;EUR_AF=0.0139;SAS_AF=0.0051;AA=a|||;VT=SNP
1	229979977	rs77153334	G	A	100	PASS	AC=20;AF=0.00399361;AN=5008;NS=2504;DP=21644;EAS_AF=0;AMR_AF=0.0072;AFR_AF=0;EUR_AF=0.0139;SAS_AF=0.001;AA=G|||;VT=SNP
1	229980241	rs72756153	C	T	100	PASS	AC=416;AF=0.0830671;AN=5008;NS=2504;DP=18471;EAS_AF=0.0744;AMR_AF=0.1081;AFR_AF=0.0076;EUR_AF=0.1531;SAS_AF=0.1043;AA=C|||;VT=SNP
1	229980610	rs587508	G	T	100	PASS	AC=2981;AF=0.595248;AN=5008;NS=2504;DP=18718;EAS_AF=0.5565;AMR_AF=0.6715;AFR_AF=0.6513;EUR_AF=0.508;SAS_AF=0.5951;AA=T|||;VT=SNP
1	229980843	rs556738	G	T	100	PASS	AC=2755;AF=0.55012;AN=5008;NS=2504;DP=20988;EAS_AF=0.5575;AMR_AF=0.6527;AFR_AF=0.4947;EUR_AF=0.508;SAS_AF=0.5879;AA=G|||;VT=SNP
1	229981623	rs528425	G	T	100	PASS	AC=3234;AF=0.645767;AN=5008;NS=2504;DP=19118;EAS_AF=0.5575;AMR_AF=0.6816;AFR_AF=0.8343;EUR_AF=0.5109;SAS_AF=0.5951;AA=T|||;VT=SNP
1	229982179	rs604730	G	A	100	PASS	AC=2794;AF=0.557907;AN=5008;NS=2504;DP=17168;EAS_AF=0.5585;AMR_AF=0.6571;AFR_AF=0.5204;EUR_AF=0.5089;SAS_AF=0.5879;AA=G|||;VT=SNP
1	229982892	rs1195042	G	T	100	PASS	AC=3234;AF=0.645767;AN=5008;NS=2504;DP=18118;EAS_AF=0.5863;AMR_AF=0.6801;AFR_AF=0.8306;EUR_AF=0.506;SAS_AF=0.5767;AA=T|||;VT=SNP
1	229983791	rs116075516	G	A	100	PASS	AC=44;AF=0.00878594;AN=5008;NS=2504;DP=20688;EAS_AF=0;AMR_AF=0.0101;AFR_AF=0.0008;EUR_AF=0.0348;SAS_AF=0.001;AA=G|||;VT=SNP
1	229984588	rs548038	G	C	100	PASS	AC=4877;AF=0.973842;AN=5008;NS=2504;DP=20747;EAS_AF=0.999;AMR_AF=0.9582;AFR_AF=0.9962;EUR_AF=0.9175;SAS_AF=0.9867;AA=C|||;VT=SNP
1	229984950	rs16850412	G	A	100	PASS	AC=502;AF=0.10024;AN=5008;NS=2504;DP=20782;EAS_AF=0.1597;AMR_AF=0.1196;AFR_AF=0.0083;EUR_AF=0.1541;SAS_AF=0.0941;AA=g|||;VT=SNP
1	229986652	rs150309942	G	T	100	PASS	AC=114;AF=0.0227636;AN=5008;NS=2504;DP=16583;EAS_AF=0;AMR_AF=0.0173;AFR_AF=0.0393;EUR_AF=0.0338;SAS_AF=0.0164;AA=G|||;VT=SNP
1	229986965	rs79633764	C	T	100	PASS	AC=238;AF=0.047524;AN=5008;NS=2504;DP=19022;EAS_AF=0.1032;AMR_AF=0.036;AFR_AF=0.0068;EUR_AF=0.0278;SAS_AF=0.0736;AA=C|||;VT=SNP
1	229992180	rs12736573	C	T	100	PASS	AC=17;AF=0.00339457;AN=5008;NS=2504;DP=15713;EAS_AF=0;AMR_AF=0.0072;AFR_AF=0;EUR_AF=0.0089;SAS_AF=0.0031;AA=C|||;VT=SNP
1	229992299	rs76544816	G	A	100	PASS	AC=28;AF=0.00559105;AN=5008;NS=2504;DP=19273;EAS_AF=0;AMR_AF=0.0115;AFR_AF=0.003;EUR_AF=0.0159;SAS_AF=0;AA=G|||;VT=SNP
1	229993146	rs61823603	C	T	100	PASS	AC=21;AF=0.00419329;AN=5008;NS=2504;DP=16763;EAS_AF=0;AMR_AF=0.0058;AFR_AF=0;EUR_AF=0.0119;SAS_AF=0.0051;AA=C|||;VT=SNP
1	229994469	rs72756156	G	A	100	PASS	AC=15;AF=0.00299521;AN=5008;NS=2504;DP=14858;EAS_AF=0;AMR_AF=0.0029;AFR_AF=0;EUR_AF=0.0099;SAS_AF=0.0031;AA=G|||;VT=SNP
1	229994958	rs77135516	C	T	100	PASS	AC=49;AF=0.00978435;AN=5008;NS=2504;DP=17052;EAS_AF=0;AMR_AF=0.0043;AFR_AF=0.0008;EUR_AF=0.0368;SAS_AF=0.0082;AA=C|||;VT=SNP
1	229995746	rs115094307	C	A	100	PASS	AC=56;AF=0.0111821;AN=5008;NS=2504;DP=18475;EAS_AF=0;AMR_AF=0.0159;AFR_AF=0.003;EUR_AF=0.0398;SAS_AF=0.001;AA=C|||;VT=SNP
1	229997958	rs34408093	C	T	100	PASS	AC=291;AF=0.058107;AN=5008;NS=2504;DP=17386;EAS_AF=0;AMR_AF=0.1873;AFR_AF=0.0023;EUR_AF=0.1083;SAS_AF=0.0501;AA=C|||;VT=SNP
1	229998041	rs34942917	T	C	100	PASS	AC=33;AF=0.00658946;AN=5008;NS=2504;DP=19110;EAS_AF=0;AMR_AF=0.0072;AFR_AF=0.0008;EUR_AF=0.0219;SAS_AF=0.0051;AA=T|||;VT=SNP
1	229999314	rs72756157	C	T	100	PASS	AC=149;AF=0.0297524;AN=5008;NS=2504;DP=20598;EAS_AF=0.002;AMR_AF=0.0375;AFR_AF=0.0053;EUR_AF=0.0885;SAS_AF=0.0256;AA=C|||;VT=SNP
1	229999509	rs12026331	G	A	100	PASS	AC=522;AF=0.104233;AN=5008;NS=2504;DP=16518;EAS_AF=0.2639;AMR_AF=0.1196;AFR_AF=0.003;EUR_AF=0.0656;SAS_AF=0.1053;AA=G|||;VT=SNP
1	229999879	rs76389578	C	T	100	PASS	AC=26;AF=0.00519169;AN=5008;NS=2504;DP=20252;EAS_AF=0;AMR_AF=0.013;AFR_AF=0.0008;EUR_AF=0.0139;SAS_AF=0.002;AA=C|||;VT=SNP
1	230001301	rs144960690	C	T	100	PASS	AC=33;AF=0.00658946;AN=5008;NS=2504;DP=10874;EAS_AF=0;AMR_AF=0.0086;AFR_AF=0;EUR_AF=0.0258;SAS_AF=0.001;AA=C|||;VT=SNP
1	230002172	rs143862222	C	T	100	PASS	AC=37;AF=0.00738818;AN=5008;NS=2504;DP=20813;EAS_AF=0;AMR_AF=0.0014;AFR_AF=0.0008;EUR_AF=0.0268;SAS_AF=0.0082;AA=C|||;VT=SNP
1	230002826	rs116103971	G	A	100	PASS	AC=38;AF=0.00758786;AN=5008;NS=2504;DP=16838;EAS_AF=0;AMR_AF=0.0072;AFR_AF=0.0023;EUR_AF=0.0249;SAS_AF=0.0051;AA=G|||;VT=SNP
1	230005544	rs115419635	G	A	100	PASS	AC=14;AF=0.00279553;AN=5008;NS=2504;DP=20888;EAS_AF=0;AMR_AF=0.0029;AFR_AF=0;EUR_AF=0.0109;SAS_AF=0.001;AA=G|||;VT=SNP
1	230008581	rs79788905	A	G	100	PASS	AC=28;AF=0.00559105;AN=5008;NS=2504;DP=18374;EAS_AF=0;AMR_AF=0.0058;AFR_AF=0;EUR_AF=0.0209;SAS_AF=0.0031;AA=A|||;VT=SNP
1	230010905	rs115894679	C	T	100	PASS	AC=60;AF=0.0119808;AN=5008;NS=2504;DP=20390;EAS_AF=0;AMR_AF=0.0259;AFR_AF=0.0076;EUR_AF=0.0239;SAS_AF=0.0082;AA=C|||;VT=SNP
1	230011624	rs36048106	T	C	100	PASS	AC=32;AF=0.00638978;AN=5008;NS=2504;DP=21559;EAS_AF=0;AMR_AF=0.0072;AFR_AF=0.0008;EUR_AF=0.0209;SAS_AF=0.0051;AA=T|||;VT=SNP
1	230013938	rs2780623	G	A	100	PASS	AC=633;AF=0.126398;AN=5008;NS=2504;DP=20236;EAS_AF=0.1121;AMR_AF=0.1599;AFR_AF=0.0416;EUR_AF=0.1412;SAS_AF=0.2168;AA=G|||;VT=SNP
1	230016672	rs116503257	A	C	100	PASS	AC=36;AF=0.0071885;AN=5008;NS=2504;DP=15947;EAS_AF=0;AMR_AF=0.0072;AFR_AF=0.0008;EUR_AF=0.0298;SAS_AF=0;AA=A|||;VT=SNP
1	230018473	rs2780624	A	G	100	PASS	AC=4233;AF=0.845248;AN=5008;NS=2504;DP=18903;EAS_AF=0.8978;AMR_AF=0.7104;AFR_AF=0.9856;EUR_AF=0.6899;SAS_AF=0.8569;AA=a|||;VT=SNP
1	230021629	rs3853553	C	T	100	PASS	AC=569;AF=0.113618;AN=5008;NS=2504;DP=21011;EAS_AF=0.2083;AMR_AF=0.049;AFR_AF=0.0045;EUR_AF=0.1034;SAS_AF=0.2198;AA=C|||;VT=SNP
1	230021650	rs115568628	C	T	100	PASS	AC=21;AF=0.00419329;AN=5008;NS=2504;DP=21004;EAS_AF=0;AMR_AF=0.0072;AFR_AF=0;EUR_AF=0.0089;SAS_AF=0.0072;AA=C|||;VT=SNP
1	230022295	rs138791529	A	G	100	PASS	AC=79;AF=0.0157748;AN=5008;NS=2504;DP=17810;EAS_AF=0.005;AMR_AF=0.0159;AFR_AF=0.003;EUR_AF=0.0199;SAS_AF=0.0399;AA=A|||;VT=SNP
1	230023416	rs71654306	G	C	100	PASS	AC=40;AF=0.00798722;AN=5008;NS=2504;DP=21263;EAS_AF=0;AMR_AF=0.0029;AFR_AF=0.0015;EUR_AF=0.0278;SAS_AF=0.0082;AA=G|||;VT=SNP
1	230025195	rs137961098	G	A	100	PASS	AC=35;AF=0.00698882;AN=5008;NS=2504;DP=21161;EAS_AF=0;AMR_AF=0.0072;AFR_AF=0.0023;EUR_AF=0.0229;SAS_AF=0.0041;AA=G|||;VT=SNP
1	230025769	rs6693723	C	T	100	PASS	AC=187;AF=0.0373403;AN=5008;NS=2504;DP=20203;EAS_AF=0;AMR_AF=0.0173;AFR_AF=0.1165;EUR_AF=0.0169;SAS_AF=0.0041;AA=C|||;VT=SNP
1	230026140	rs74734388	T	A	100	PASS	AC=56;AF=0.0111821;AN=5008;NS=2504;DP=20477;EAS_AF=0;AMR_AF=0.0115;AFR_AF=0.0023;EUR_AF=0.0408;SAS_AF=0.0041;AA=T|||;VT=SNP
1	230026715	rs184354797	T	C	100	PASS	AC=23;AF=0.00459265;AN=5008;NS=2504;DP=15298;EAS_AF=0;AMR_AF=0.0072;AFR_AF=0;EUR_AF=0.0109;SAS_AF=0.0072;AA=T|||;VT=SNP
1	230028256	rs148821740	A	T	100	PASS	AC=23;AF=0.00459265;AN=5008;NS=2504;DP=15259;EAS_AF=0;AMR_AF=0.0058;AFR_AF=0;EUR_AF=0.0149;SAS_AF=0.0041;AA=A|||;VT=SNP
1	230028977	rs116420863	T	C	100	PASS	AC=163;AF=0.0325479;AN=5008;NS=2504;DP=19920;EAS_AF=0.0466;AMR_AF=0.0173;AFR_AF=0.0015;EUR_AF=0.0338;SAS_AF=0.0695;AA=T|||;VT=SNP
1	230031332	rs114961056	G	A	100	PASS	AC=18;AF=0.00359425;AN=5008;NS=2504;DP=20212;EAS_AF=0;AMR_AF=0.0014;AFR_AF=0;EUR_AF=0.0139;SAS_AF=0.0031;AA=G|||;VT=SNP
1	230032716	rs141102300	G	T	100	PASS	AC=27;AF=0.00539137;AN=5008;NS=2504;DP=17708;EAS_AF=0;AMR_AF=0.0058;AFR_AF=0;EUR_AF=0.0099;SAS_AF=0.0133;AA=G|||;VT=SNP
1	230035484	rs2780625	T	G	100	PASS	AC=2362;AF=0.471645;AN=5008;NS=2504;DP=13786;EAS_AF=0.3819;AMR_AF=0.3804;AFR_AF=0.8684;EUR_AF=0.2336;SAS_AF=0.3374;AA=g|||;VT=SNP
1	230037586	rs2780626	T	A	100	PASS	AC=4492;AF=0.896965;AN=5008;NS=2504;DP=16615;EAS_AF=0.9673;AMR_AF=0.8329;AFR_AF=0.9849;EUR_AF=0.7386;SAS_AF=0.9141;AA=A|||;VT=SNP
1	230040580	rs74916973	A	T	100	PASS	AC=23;AF=0.00459265;AN=5008;NS=2504;DP=17558;EAS_AF=0;AMR_AF=0.0101;AFR_AF=0;EUR_AF=0.0139;SAS_AF=0.002;AA=A|||;VT=SNP
1	230041084	rs3853555	C	T	100	PASS	AC=78;AF=0.0155751;AN=5008;NS=2504;DP=19625;EAS_AF=0.005;AMR_AF=0.0159;AFR_AF=0.003;EUR_AF=0.0189;SAS_AF=0.0399;AA=C|||;VT=SNP
1	230041365	rs2683460	A	C	100	PASS	AC=2490;AF=0.497204;AN=5008;NS=2504;DP=16361;EAS_AF=0.3998;AMR_AF=0.3833;AFR_AF=0.9501;EUR_AF=0.2376;SAS_AF=0.3333;AA=C|||;VT=SNP
1	230042580	rs76190799	C	T	100	PASS	AC=23;AF=0.00459265;AN=5008;NS=2504;DP=18339;EAS_AF=0;AMR_AF=0.0072;AFR_AF=0;EUR_AF=0.0109;SAS_AF=0.0072;AA=C|||;VT=SNP
1	230046794	rs9787090	T	C	100	PASS	AC=2456;AF=0.490415;AN=5008;NS=2504;DP=19951;EAS_AF=0.4038;AMR_AF=0.3775;AFR_AF=0.9236;EUR_AF=0.2386;SAS_AF=0.3333;AA=C|||;VT=SNP
1	230047330	rs146802598	G	A	100	PASS	AC=69;AF=0.013778;AN=5008;NS=2504;DP=15095;EAS_AF=0;AMR_AF=0.0144;AFR_AF=0.0023;EUR_AF=0.0497;SAS_AF=0.0061;AA=G|||;VT=SNP
1	230050901	rs181995252	T	A	100	PASS	AC=24;AF=0.00479233;AN=5008;NS=2504;DP=16360;EAS_AF=0;AMR_AF=0.0043;AFR_AF=0;EUR_AF=0.0099;SAS_AF=0.0112;AA=T|||;VT=SNP
1	230051505	rs77968126	T	A	100	PASS	AC=167;AF=0.0333466;AN=5008;NS=2504;DP=16169;EAS_AF=0.0685;AMR_AF=0.1023;AFR_AF=0.0008;EUR_AF=0.0139;SAS_AF=0.0123;AA=T|||;VT=SNP
1	230051604	rs75898291	T	C	100	PASS	AC=23;AF=0.00459265;AN=5008;NS=2504;DP=15163;EAS_AF=0;AMR_AF=0;AFR_AF=0;EUR_AF=0.0109;SAS_AF=0.0123;AA=T|||;VT=SNP
1	230053620	rs112610971	C	T	100	PASS	AC=80;AF=0.0159744;AN=5008;NS=2504;DP=12953;EAS_AF=0;AMR_AF=0.0331;AFR_AF=0.0015;EUR_AF=0.0417;SAS_AF=0.0133;AA=C|||;VT=SNP
1	230053897	rs61823608	C	T	100	PASS	AC=506;AF=0.101038;AN=5008;NS=2504;DP=9713;EAS_AF=0.12;AMR_AF=0.1369;AFR_AF=0.0076;EUR_AF=0.1213;SAS_AF=0.1616;AA=C|||;VT=SNP
1	230053997	rs9435861	A	C	100	PASS	AC=4468;AF=0.892173;AN=5008;NS=2504;DP=11227;EAS_AF=0.9692;AMR_AF=0.8271;AFR_AF=0.9841;EUR_AF=0.7157;SAS_AF=0.9162;AA=C|||;VT=SNP
1	230054024	rs149116377	G	A	100	PASS	AC=30;AF=0.00599042;AN=5008;NS=2504;DP=11850;EAS_AF=0;AMR_AF=0.0115;AFR_AF=0.0008;EUR_AF=0.0189;SAS_AF=0.002;AA=G|||;VT=SNP
1	230054666	rs79791174	T	C	100	PASS	AC=47;AF=0.00938498;AN=5008;NS=2504;DP=15323;EAS_AF=0;AMR_AF=0.0418;AFR_AF=0.0008;EUR_AF=0.0129;SAS_AF=0.0041;AA=T|||;VT=SNP
1	230055224	rs7546007	C	T	100	PASS	AC=506;AF=0.101038;AN=5008;NS=2504;DP=12327;EAS_AF=0.12;AMR_AF=0.1369;AFR_AF=0.0076;EUR_AF=0.1213;SAS_AF=0.1616;AA=C|||;VT=SNP
1	230055575	rs150668699	C	T	100	PASS	AC=28;AF=0.00559105;AN=5008;NS=2504;DP=9745;EAS_AF=0;AMR_AF=0.013;AFR_AF=0;EUR_AF=0.0189;SAS_AF=0;AA=C|||;VT=SNP
1	230056781	rs4925523	A	C	100	PASS	AC=2155;AF=0.430312;AN=5008;NS=2504;DP=20657;EAS_AF=0.4028;AMR_AF=0.3646;AFR_AF=0.7065;EUR_AF=0.2376;SAS_AF=0.3303;AA=C|||;VT=SNP
1	230058795	rs76479462	G	A	100	PASS	AC=41;AF=0.0081869;AN=5008;NS=2504;DP=17706;EAS_AF=0.001;AMR_AF=0.0115;AFR_AF=0.0008;EUR_AF=0.0179;SAS_AF=0.0133;AA=G|||;VT=SNP
1	230059060	rs181476129	G	C	100	PASS	AC=59;AF=0.0117812;AN=5008;NS=2504;DP=16137;EAS_AF=0;AMR_AF=0.013;AFR_AF=0.0015;EUR_AF=0.0348;SAS_AF=0.0133;AA=G|||;VT=SNP
1	230060419	rs114891493	A	G	100	PASS	AC=20;AF=0.00399361;AN=5008;NS=2504;DP=20500;EAS_AF=0;AMR_AF=0.0101;AFR_AF=0;EUR_AF=0.0129;SAS_AF=0;AA=A|||;VT=SNP
1	230062143	rs114386579	C	A	100	PASS	AC=80;AF=0.0159744;AN=5008;NS=2504;DP=20196;EAS_AF=0.005;AMR_AF=0.0187;AFR_AF=0.0023;EUR_AF=0.0189;SAS_AF=0.0409;AA=C|||;VT=SNP
1	230062943	rs72756165	C	G	100	PASS	AC=109;AF=0.0217652;AN=5008;NS=2504;DP=19755;EAS_AF=0.001;AMR_AF=0.0274;AFR_AF=0.0015;EUR_AF=0.0696;SAS_AF=0.0174;AA=C|||;VT=SNP
1	230063424	rs4925524	C	A	100	PASS	AC=1143;AF=0.228235;AN=5008;NS=2504;DP=18346;EAS_AF=0.376;AMR_AF=0.2839;AFR_AF=0.0635;EUR_AF=0.2078;SAS_AF=0.2802;AA=C|||;VT=SNP
1	230065760	rs145766667	C	T	100	PASS	AC=31;AF=0.0061901;AN=5008;NS=2504;DP=18270;EAS_AF=0;AMR_AF=0.013;AFR_AF=0.0008;EUR_AF=0.0209;SAS_AF=0;AA=T|||;VT=SNP
1	230066716	rs12742742	A	C	100	PASS	AC=396;AF=0.0790735;AN=5008;NS=2504;DP=14520;EAS_AF=0.0992;AMR_AF=0.1239;AFR_AF=0.0038;EUR_AF=0.0736;SAS_AF=0.1339;AA=A|||;VT=SNP
1	230070288	rs35483840	C	T	100	PASS	AC=155;AF=0.0309505;AN=5008;NS=2504;DP=17673;EAS_AF=0.002;AMR_AF=0.0317;AFR_AF=0.0038;EUR_AF=0.0775;SAS_AF=0.0491;AA=C|||;VT=SNP
1	230070289	rs116610871	G	A	100	PASS	AC=79;AF=0.0157748;AN=5008;NS=2504;DP=17637;EAS_AF=0.005;AMR_AF=0.0187;AFR_AF=0.0023;EUR_AF=0.0179;SAS_AF=0.0409;AA=G|||;VT=SNP
1	230070989	rs4846847	T	C	100	PASS	AC=2408;AF=0.480831;AN=5008;NS=2504;DP=15382;EAS_AF=0.3849;AMR_AF=0.3732;AFR_AF=0.9297;EUR_AF=0.2336;SAS_AF=0.3037;AA=C|||;VT=SNP
1	230072200	rs34980351	C	T	100	PASS	AC=51;AF=0.0101837;AN=5008;NS=2504;DP=16928;EAS_AF=0;AMR_AF=0.013;AFR_AF=0.0023;EUR_AF=0.0318;SAS_AF=0.0072;AA=C|||;VT=SNP
1	230074821	rs75229148	C	G	100	PASS	AC=44;AF=0.00878594;AN=5008;NS=2504;DP=18309;EAS_AF=0.001;AMR_AF=0.013;AFR_AF=0.0008;EUR_AF=0.0209;SAS_AF=0.0123;AA=C|||;VT=SNP
1	230075085	rs188813933	T	G	100	PASS	AC=33;AF=0.00658946;AN=5008;NS=2504;DP=14130;EAS_AF=0;AMR_AF=0.0072;AFR_AF=0;EUR_AF=0.0239;SAS_AF=0.0041;AA=T|||;VT=SNP
1	230076055	rs12136450	C	T	100	PASS	AC=54;AF=0.0107827;AN=5008;NS=2504;DP=18751;EAS_AF=0;AMR_AF=0.0072;AFR_AF=0.003;EUR_AF=0.0427;SAS_AF=0.002;AA=C|||;VT=SNP
1	230076169	rs12117248	T	C	100	PASS	AC=61;AF=0.0121805;AN=5008;NS=2504;DP=21649;EAS_AF=0;AMR_AF=0.0072;AFR_AF=0.003;EUR_AF=0.0427;SAS_AF=0.0092;AA=T|||;VT=SNP
1	230077805	rs16850603	T	C	100	PASS	AC=877;AF=0.17512;AN=5008;NS=2504;DP=19495;EAS_AF=0.0437;AMR_AF=0.0677;AFR_AF=0.4834;EUR_AF=0.0318;SAS_AF=0.1176;AA=C|||;VT=SNP
1	230078095	rs6697741	T	G	100	PASS	AC=816;AF=0.162939;AN=5008;NS=2504;DP=19591;EAS_AF=0.0437;AMR_AF=0.0677;AFR_AF=0.4433;EUR_AF=0.0318;SAS_AF=0.1094;AA=T|||;VT=SNP
1	230078800	rs7519132	G	T	100	PASS	AC=361;AF=0.0720847;AN=5008;NS=2504;DP=18405;EAS_AF=0.0417;AMR_AF=0.0389;AFR_AF=0.118;EUR_AF=0.0288;SAS_AF=0.1094;AA=T|||;VT=SNP
1	230079770	rs11577307	C	G	100	PASS	AC=363;AF=0.072484;AN=5008;NS=2504;DP=20080;EAS_AF=0.0437;AMR_AF=0.0389;AFR_AF=0.118;EUR_AF=0.0288;SAS_AF=0.1094;AA=C|||;VT=SNP
1	230080984	rs4567287	T	A	100	PASS	AC=363;AF=0.072484;AN=5008;NS=2504;DP=17281;EAS_AF=0.0437;AMR_AF=0.0389;AFR_AF=0.118;EUR_AF=0.0288;SAS_AF=0.1094;AA=T|||;VT=SNP
1	230081284	rs11589291	G	A	100	PASS	AC=364;AF=0.0726837;AN=5008;NS=2504;DP=18900;EAS_AF=0.0437;AMR_AF=0.0389;AFR_AF=0.1188;EUR_AF=0.0288;SAS_AF=0.1094;AA=G|||;VT=SNP
1	230081298	rs11578286	C	T	100	PASS	AC=360;AF=0.071885;AN=5008;NS=2504;DP=19225;EAS_AF=0.0417;AMR_AF=0.0389;AFR_AF=0.1172;EUR_AF=0.0288;SAS_AF=0.1094;AA=C|||;VT=SNP
1	230081526	rs140994506	A	T	100	PASS	AC=38;AF=0.00758786;AN=5008;NS=2504;DP=16747;EAS_AF=0;AMR_AF=0.013;AFR_AF=0.0015;EUR_AF=0.0229;SAS_AF=0.0041;AA=A|||;VT=SNP
1	230081548	rs6541265	A	T	100	PASS	AC=2575;AF=0.514177;AN=5008;NS=2504;DP=18138;EAS_AF=0.4335;AMR_AF=0.3847;AFR_AF=0.9115;EUR_AF=0.2396;SAS_AF=0.4346;AA=T|||;VT=SNP
1	230081804	rs17707137	A	G	100	PASS	AC=4858;AF=0.970048;AN=5008;NS=2504;DP=19403;EAS_AF=0.999;AMR_AF=0.9467;AFR_AF=0.9955;EUR_AF=0.9076;SAS_AF=0.9867;AA=G|||;VT=SNP
1	230082361	rs11589793	G	A	100	PASS	AC=362;AF=0.0722843;AN=5008;NS=2504;DP=19654;EAS_AF=0.0437;AMR_AF=0.0389;AFR_AF=0.1172;EUR_AF=0.0288;SAS_AF=0.1094;AA=A|||;VT=SNP
1	230082507	rs78838819	A	G	100	PASS	AC=648;AF=0.129393;AN=5008;NS=2504;DP=22400;EAS_AF=0.244;AMR_AF=0.0821;AFR_AF=0.0045;EUR_AF=0.1491;SAS_AF=0.1933;AA=A|||;VT=SNP
1	230082552	rs10442708	A	G	100	PASS	AC=2653;AF=0.529752;AN=5008;NS=2504;DP=22228;EAS_AF=0.4345;AMR_AF=0.3934;AFR_AF=0.9644;EUR_AF=0.2396;SAS_AF=0.4356;AA=G|||;VT=SNP
1	230083986	rs72756166	G	A	100	PASS	AC=18;AF=0.00359425;AN=5008;NS=2504;DP=18046;EAS_AF=0;AMR_AF=0.0043;AFR_AF=0;EUR_AF=0.0129;SAS_AF=0.002;AA=G|||;VT=SNP
1	230084010	rs76275625	C	T	100	PASS	AC=29;AF=0.00579073;AN=5008;NS=2504;DP=19087;EAS_AF=0;AMR_AF=0.0187;AFR_AF=0.0008;EUR_AF=0.0139;SAS_AF=0.001;AA=C|||;VT=SNP
1	230084194	rs61304482	G	A	100	PASS	AC=362;AF=0.0722843;AN=5008;NS=2504;DP=18973;EAS_AF=0.0437;AMR_AF=0.0389;AFR_AF=0.1172;EUR_AF=0.0288;SAS_AF=0.1094;AA=C|||;VT=SNP
1	230084645	rs11589603	A	G	100	PASS	AC=362;AF=0.0722843;AN=5008;NS=2504;DP=17376;EAS_AF=0.0437;AMR_AF=0.0389;AFR_AF=0.1172;EUR_AF=0.0288;SAS_AF=0.1094;AA=A|||;VT=SNP
1	230084670	rs11589605	A	T	100	PASS	AC=630;AF=0.125799;AN=5008;NS=2504;DP=17289;EAS_AF=0.0437;AMR_AF=0.0548;AFR_AF=0.3071;EUR_AF=0.0288;SAS_AF=0.1155;AA=T|||;VT=SNP
1	230084791	rs11580021	C	A	100	PASS	AC=362;AF=0.0722843;AN=5008;NS=2504;DP=16928;EAS_AF=0.0437;AMR_AF=0.0389;AFR_AF=0.1172;EUR_AF=0.0288;SAS_AF=0.1094;AA=C|||;VT=SNP
1	230085157	rs74143292	A	G	100	PASS	AC=264;AF=0.0527157;AN=5008;NS=2504;DP=17146;EAS_AF=0.0437;AMR_AF=0.0317;AFR_AF=0.0469;EUR_AF=0.0288;SAS_AF=0.1094;AA=A|||;VT=SNP
1	230085699	rs115916197	G	A	100	PASS	AC=66;AF=0.0131789;AN=5008;NS=2504;DP=19412;EAS_AF=0;AMR_AF=0.013;AFR_AF=0.003;EUR_AF=0.0348;SAS_AF=0.0184;AA=G|||;VT=SNP
1	230086165	rs191629304	C	T	100	PASS	AC=13;AF=0.00259585;AN=5008;NS=2504;DP=20909;EAS_AF=0;AMR_AF=0.0014;AFR_AF=0.0015;EUR_AF=0.007;SAS_AF=0.0031;AA=C|||;VT=SNP
1	230086617	rs11581121	C	T	100	PASS	AC=362;AF=0.0722843;AN=5008;NS=2504;DP=21550;EAS_AF=0.0437;AMR_AF=0.0389;AFR_AF=0.1172;EUR_AF=0.0288;SAS_AF=0.1094;AA=T|||;VT=SNP
1	230086734	rs148907313	T	G	100	PASS	AC=17;AF=0.00339457;AN=5008;NS=2504;DP=20720;EAS_AF=0;AMR_AF=0.0086;AFR_AF=0;EUR_AF=0.0109;SAS_AF=0;AA=t|||;VT=SNP
1	230086861	rs11581560	C	T	100	PASS	AC=364;AF=0.0726837;AN=5008;NS=2504;DP=19004;EAS_AF=0.0437;AMR_AF=0.0389;AFR_AF=0.1188;EUR_AF=0.0288;SAS_AF=0.1094;AA=C|||;VT=SNP
1	230087856	rs73113155	G	A	100	PASS	AC=630;AF=0.125799;AN=5008;NS=2504;DP=21190;EAS_AF=0.0437;AMR_AF=0.0548;AFR_AF=0.3071;EUR_AF=0.0288;SAS_AF=0.1155;AA=A|||;VT=SNP
1	230088048	rs57358226	G	T	100	PASS	AC=881;AF=0.175919;AN=5008;NS=2504;DP=19615;EAS_AF=0.0437;AMR_AF=0.0677;AFR_AF=0.4864;EUR_AF=0.0318;SAS_AF=0.1176;AA=T|||;VT=SNP
1	230088676	rs11588958	A	G	100	PASS	AC=383;AF=0.0764776;AN=5008;NS=2504;DP=19088;EAS_AF=0.0437;AMR_AF=0.0432;AFR_AF=0.1195;EUR_AF=0.0417;SAS_AF=0.1115;AA=G|||;VT=SNP
1	230088714	rs11588095	T	G	100	PASS	AC=998;AF=0.199281;AN=5008;NS=2504;DP=19354;EAS_AF=0.0437;AMR_AF=0.0706;AFR_AF=0.5734;EUR_AF=0.0318;SAS_AF=0.1176;AA=G|||;VT=SNP
1	230089312	rs6683376	G	A	100	PASS	AC=998;AF=0.199281;AN=5008;NS=2504;DP=18610;EAS_AF=0.0437;AMR_AF=0.0706;AFR_AF=0.5734;EUR_AF=0.0318;SAS_AF=0.1176;AA=A|||;VT=SNP
1	230089524	rs74143293	C	T	100	PASS	AC=364;AF=0.0726837;AN=5008;NS=2504;DP=14390;EAS_AF=0.0437;AMR_AF=0.0389;AFR_AF=0.1188;EUR_AF=0.0288;SAS_AF=0.1094;AA=C|||;VT=SNP
1	230089628	rs6683692	G	A	100	PASS	AC=632;AF=0.126198;AN=5008;NS=2504;DP=13313;EAS_AF=0.0437;AMR_AF=0.0548;AFR_AF=0.3086;EUR_AF=0.0288;SAS_AF=0.1155;AA=A|||;VT=SNP
1	230090052	rs16850637	G	C	100	PASS	AC=364;AF=0.0726837;AN=5008;NS=2504;DP=15669;EAS_AF=0.0437;AMR_AF=0.0389;AFR_AF=0.1188;EUR_AF=0.0288;SAS_AF=0.1094;AA=G|||;VT=SNP
1	230090380	rs7532416	A	T	100	PASS	AC=1001;AF=0.19988;AN=5008;NS=2504;DP=16947;EAS_AF=0.0437;AMR_AF=0.072;AFR_AF=0.5749;EUR_AF=0.0318;SAS_AF=0.1176;AA=T|||;VT=SNP
1	230090606	rs145219565	A	G	100	PASS	AC=89;AF=0.0177716;AN=5008;NS=2504;DP=18529;EAS_AF=0.0089;AMR_AF=0.0231;AFR_AF=0.0023;EUR_AF=0.0199;SAS_AF=0.0419;AA=A|||;VT=SNP
1	230090829	rs140327498	T	G	100	PASS	AC=364;AF=0.0726837;AN=5008;NS=2504;DP=21574;EAS_AF=0.0437;AMR_AF=0.0389;AFR_AF=0.1188;EUR_AF=0.0288;SAS_AF=0.1094;AA=T|||;VT=SNP
1	230091120	rs112339653	T	C	100	PASS	AC=365;AF=0.0728834;AN=5008;NS=2504;DP=23252;EAS_AF=0.0437;AMR_AF=0.0389;AFR_AF=0.1188;EUR_AF=0.0288;SAS_AF=0.1104;AA=T|||;VT=SNP
1	230091683	rs113081426	C	T	100	PASS	AC=622;AF=0.124201;AN=5008;NS=2504;DP=19599;EAS_AF=0.0437;AMR_AF=0.0548;AFR_AF=0.3056;EUR_AF=0.0288;SAS_AF=0.1094;AA=T|||;VT=SNP
1	230092054	rs78310766	G	C	100	PASS	AC=623;AF=0.124401;AN=5008;NS=2504;DP=20140;EAS_AF=0.0437;AMR_AF=0.0548;AFR_AF=0.3064;EUR_AF=0.0288;SAS_AF=0.1094;AA=G|||;VT=SNP
1	230092455	rs73113177	A	T	100	PASS	AC=1001;AF=0.19988;AN=5008;NS=2504;DP=21095;EAS_AF=0.0437;AMR_AF=0.072;AFR_AF=0.5749;EUR_AF=0.0318;SAS_AF=0.1176;AA=T|||;VT=SNP
1	230092670	rs56369121	T	C	100	PASS	AC=364;AF=0.0726837;AN=5008;NS=2504;DP=21935;EAS_AF=0.0437;AMR_AF=0.0389;AFR_AF=0.1188;EUR_AF=0.0288;SAS_AF=0.1094;AA=T|||;VT=SNP
1	230092757	rs114794054	G	A	100	PASS	AC=73;AF=0.0145767;AN=5008;NS=2504;DP=22175;EAS_AF=0.002;AMR_AF=0.0086;AFR_AF=0;EUR_AF=0.0249;SAS_AF=0.0409;AA=G|||;VT=SNP
1	230093400	rs6541302	C	G	100	PASS	AC=622;AF=0.124201;AN=5008;NS=2504;DP=17450;EAS_AF=0.0437;AMR_AF=0.0548;AFR_AF=0.3056;EUR_AF=0.0288;SAS_AF=0.1094;AA=C|||;VT=SNP
1	230093553	rs6419494	A	G	100	PASS	AC=1001;AF=0.19988;AN=5008;NS=2504;DP=17179;EAS_AF=0.0437;AMR_AF=0.072;AFR_AF=0.5749;EUR_AF=0.0318;SAS_AF=0.1176;AA=G|||;VT=SNP
1	230093603	rs7414220	C	T	100	PASS	AC=363;AF=0.072484;AN=5008;NS=2504;DP=17860;EAS_AF=0.0437;AMR_AF=0.0403;AFR_AF=0.1172;EUR_AF=0.0288;SAS_AF=0.1094;AA=C|||;VT=SNP
1	230093817	rs7416988	A	G	100	PASS	AC=362;AF=0.0722843;AN=5008;NS=2504;DP=19223;EAS_AF=0.0437;AMR_AF=0.0389;AFR_AF=0.1172;EUR_AF=0.0288;SAS_AF=0.1094;AA=A|||;VT=SNP
1	230094234	rs145277505	G	A	100	PASS	AC=364;AF=0.0726837;AN=5008;NS=2504;DP=20948;EAS_AF=0.0437;AMR_AF=0.0389;AFR_AF=0.1188;EUR_AF=0.0288;SAS_AF=0.1094;AA=G|||;VT=SNP
1	230094865	rs114957780	T	C	100	PASS	AC=17;AF=0.00339457;AN=5008;NS=2504;DP=15636;EAS_AF=0;AMR_AF=0.0014;AFR_AF=0;EUR_AF=0.0129;SAS_AF=0.0031;AA=T|||;VT=SNP
1	230095259	rs16841453	T	G	100	PASS	AC=622;AF=0.124201;AN=5008;NS=2504;DP=15958;EAS_AF=0.0437;AMR_AF=0.0548;AFR_AF=0.3056;EUR_AF=0.0288;SAS_AF=0.1094;AA=T|||;VT=SNP
1	230095539	rs61025707	A	C	100	PASS	AC=875;AF=0.17472;AN=5008;NS=2504;DP=11954;EAS_AF=0.0437;AMR_AF=0.0677;AFR_AF=0.4826;EUR_AF=0.0318;SAS_AF=0.1166;AA=C|||;VT=SNP
1	230095573	rs57801654	G	A	100	PASS	AC=621;AF=0.124002;AN=5008;NS=2504;DP=11275;EAS_AF=0.0437;AMR_AF=0.0533;AFR_AF=0.3056;EUR_AF=0.0288;SAS_AF=0.1094;AA=G|||;VT=SNP
1	230095614	rs60601651	T	C	100	PASS	AC=659;AF=0.131589;AN=5008;NS=2504;DP=13648;EAS_AF=0.0437;AMR_AF=0.0533;AFR_AF=0.3298;EUR_AF=0.0288;SAS_AF=0.1155;AA=C|||;VT=SNP
1	230096012	rs74143296	G	A	100	PASS	AC=364;AF=0.0726837;AN=5008;NS=2504;DP=14432;EAS_AF=0.0437;AMR_AF=0.0375;AFR_AF=0.1188;EUR_AF=0.0298;SAS_AF=0.1094;AA=G|||;VT=SNP
1	230096121	rs11800137	T	C	100	PASS	AC=621;AF=0.124002;AN=5008;NS=2504;DP=16400;EAS_AF=0.0437;AMR_AF=0.0533;AFR_AF=0.3056;EUR_AF=0.0288;SAS_AF=0.1094;AA=T|||;VT=SNP
1	230096338	rs11122468	T	A	100	PASS	AC=623;AF=0.124401;AN=5008;NS=2504;DP=16627;EAS_AF=0.0437;AMR_AF=0.0533;AFR_AF=0.3071;EUR_AF=0.0288;SAS_AF=0.1094;AA=A|||;VT=SNP
1	230096598	rs11578043	A	G	100	PASS	AC=570;AF=0.113818;AN=5008;NS=2504;DP=18731;EAS_AF=0.0437;AMR_AF=0.0504;AFR_AF=0.2685;EUR_AF=0.0288;SAS_AF=0.1094;AA=A|||;VT=SNP
1	230097368	rs16850641	A	G	100	PASS	AC=635;AF=0.126797;AN=5008;NS=2504;DP=20356;EAS_AF=0.0437;AMR_AF=0.0562;AFR_AF=0.3147;EUR_AF=0.0288;SAS_AF=0.1094;AA=A|||;VT=SNP
1	230097883	rs7528099	C	G	100	PASS	AC=637;AF=0.127196;AN=5008;NS=2504;DP=19602;EAS_AF=0.0437;AMR_AF=0.0562;AFR_AF=0.3162;EUR_AF=0.0288;SAS_AF=0.1094;AA=C|||;VT=SNP
1	230098302	rs60064513	G	T	100	PASS	AC=636;AF=0.126997;AN=5008;NS=2504;DP=18750;EAS_AF=0.0437;AMR_AF=0.0562;AFR_AF=0.3147;EUR_AF=0.0298;SAS_AF=0.1094;AA=G|||;VT=SNP
1	230098545	rs79457633	T	C	100	PASS	AC=50;AF=0.00998403;AN=5008;NS=2504;DP=21685;EAS_AF=0.0069;AMR_AF=0.013;AFR_AF=0.0008;EUR_AF=0.0209;SAS_AF=0.0123;AA=T|||;VT=SNP
1	230098829	rs4471282	T	C	100	PASS	AC=644;AF=0.128594;AN=5008;NS=2504;DP=20486;EAS_AF=0.0437;AMR_AF=0.0548;AFR_AF=0.3185;EUR_AF=0.0318;SAS_AF=0.1115;AA=T|||;VT=SNP
1	230099183	rs16850649	G	A	100	PASS	AC=599;AF=0.119609;AN=5008;NS=2504;DP=18898;EAS_AF=0.0437;AMR_AF=0.0562;AFR_AF=0.2829;EUR_AF=0.0288;SAS_AF=0.1155;AA=G|||;VT=SNP
1	230100836	rs6541307	A	T	100	PASS	AC=375;AF=0.0748802;AN=5008;NS=2504;DP=16695;EAS_AF=0.0437;AMR_AF=0.0403;AFR_AF=0.1263;EUR_AF=0.0288;SAS_AF=0.1094;AA=A|||;VT=SNP
1	230101916	rs12067051	A	G	100	PASS	AC=2598;AF=0.51877;AN=5008;NS=2504;DP=16952;EAS_AF=0.4355;AMR_AF=0.3876;AFR_AF=0.9274;EUR_AF=0.2366;SAS_AF=0.4356;AA=G|||;VT=SNP
1	230103555	rs60770426	C	T	100	PASS	AC=834;AF=0.166534;AN=5008;NS=2504;DP=20295;EAS_AF=0.0437;AMR_AF=0.0692;AFR_AF=0.4501;EUR_AF=0.0318;SAS_AF=0.1176;AA=T|||;VT=SNP
1	230104157	rs7522698	G	A	100	PASS	AC=834;AF=0.166534;AN=5008;NS=2504;DP=19657;EAS_AF=0.0437;AMR_AF=0.0692;AFR_AF=0.4501;EUR_AF=0.0318;SAS_AF=0.1176;AA=A|||;VT=SNP
1	230104167	rs113535320	G	T	100	PASS	AC=603;AF=0.120407;AN=5008;NS=2504;DP=20083;EAS_AF=0.0357;AMR_AF=0.0778;AFR_AF=0.3222;EUR_AF=0.0527;SAS_AF=0.0348;AA=G|||;VT=SNP
1	230104247	rs147419609	A	G	100	PASS	AC=23;AF=0.00459265;AN=5008;NS=2504;DP=24078;EAS_AF=0;AMR_AF=0.0029;AFR_AF=0.0008;EUR_AF=0.0189;SAS_AF=0.001;AA=A|||;VT=SNP
1	230104395	rs7522922	G	A	100	PASS	AC=363;AF=0.072484;AN=5008;NS=2504;DP=20910;EAS_AF=0.0437;AMR_AF=0.0389;AFR_AF=0.118;EUR_AF=0.0288;SAS_AF=0.1094;AA=G|||;VT=SNP
1	230106129	rs6701451	C	T	100	PASS	AC=363;AF=0.072484;AN=5008;NS=2504;DP=18759;EAS_AF=0.0437;AMR_AF=0.0389;AFR_AF=0.118;EUR_AF=0.0288;SAS_AF=0.1094;AA=C|||;VT=SNP
1	230108169	rs116811303	C	G	100	PASS	AC=37;AF=0.00738818;AN=5008;NS=2504;DP=24517;EAS_AF=0;AMR_AF=0.0159;AFR_AF=0.0008;EUR_AF=0.0249;SAS_AF=0;AA=C|||;VT=SNP
1	230109953	rs61823610	C	T	100	PASS	AC=81;AF=0.0161741;AN=5008;NS=2504;DP=21492;EAS_AF=0;AMR_AF=0.036;AFR_AF=0.0008;EUR_AF=0.0398;SAS_AF=0.0153;AA=C|||;VT=SNP
1	230111146	rs12029484	A	G	100	PASS	AC=560;AF=0.111821;AN=5008;NS=2504;DP=21426;EAS_AF=0.2867;AMR_AF=0.1254;AFR_AF=0.0076;EUR_AF=0.0666;SAS_AF=0.1094;AA=A|||;VT=SNP
1	230112205	rs16850658	A	G	100	PASS	AC=881;AF=0.175919;AN=5008;NS=2504;DP=19760;EAS_AF=0.0437;AMR_AF=0.0677;AFR_AF=0.4909;EUR_AF=0.0318;SAS_AF=0.1115;AA=G|||;VT=SNP
1	230112343	rs72756171	C	T	100	PASS	AC=33;AF=0.00658946;AN=5008;NS=2504;DP=17834;EAS_AF=0;AMR_AF=0.0086;AFR_AF=0;EUR_AF=0.0189;SAS_AF=0.0082;AA=C|||;VT=SNP
1	230112376	rs112818604	T	A	100	PASS	AC=66;AF=0.0131789;AN=5008;NS=2504;DP=18036;EAS_AF=0;AMR_AF=0.0216;AFR_AF=0.003;EUR_AF=0.0398;SAS_AF=0.0072;AA=T|||;VT=SNP
1	230113143	rs73102134	T	C	100	PASS	AC=879;AF=0.175519;AN=5008;NS=2504;DP=19177;EAS_AF=0.0437;AMR_AF=0.0677;AFR_AF=0.4894;EUR_AF=0.0318;SAS_AF=0.1115;AA=C|||;VT=SNP
1	230113226	rs73102135	T	C	100	PASS	AC=881;AF=0.175919;AN=5008;NS=2504;DP=17688;EAS_AF=0.0437;AMR_AF=0.0677;AFR_AF=0.4909;EUR_AF=0.0318;SAS_AF=0.1115;AA=C|||;VT=SNP
1	230113420	rs137877231	T	C	100	PASS	AC=39;AF=0.00778754;AN=5008;NS=2504;DP=20271;EAS_AF=0.002;AMR_AF=0.0043;AFR_AF=0.0015;EUR_AF=0.008;SAS_AF=0.0245;AA=T|||;VT=SNP
1	230113470	rs56080534	C	T	100	PASS	AC=325;AF=0.0648962;AN=5008;NS=2504;DP=21417;EAS_AF=0.0079;AMR_AF=0.0375;AFR_AF=0.118;EUR_AF=0.0288;SAS_AF=0.1084;AA=C|||;VT=SNP
1	230113598	rs59882435	C	G	100	PASS	AC=961;AF=0.191893;AN=5008;NS=2504;DP=18934;EAS_AF=0.0079;AMR_AF=0.072;AFR_AF=0.5734;EUR_AF=0.0318;SAS_AF=0.1155;AA=N|||;VT=SNP
1	230114203	rs57978797	C	A	100	PASS	AC=325;AF=0.0648962;AN=5008;NS=2504;DP=16965;EAS_AF=0.0079;AMR_AF=0.0375;AFR_AF=0.118;EUR_AF=0.0288;SAS_AF=0.1084;AA=C|||;VT=SNP
1	230114579	rs7538088	G	A	100	PASS	AC=32;AF=0.00638978;AN=5008;NS=2504;DP=17360;EAS_AF=0;AMR_AF=0.0058;AFR_AF=0.0008;EUR_AF=0.0268;SAS_AF=0;AA=G|||;VT=SNP
1	230115289	rs72756172	C	T	100	PASS	AC=23;AF=0.00459265;AN=5008;NS=2504;DP=16173;EAS_AF=0;AMR_AF=0.0029;AFR_AF=0.0008;EUR_AF=0.0169;SAS_AF=0.0031;AA=C|||;VT=SNP
1	230115783	rs149772825	C	T	100	PASS	AC=46;AF=0.0091853;AN=5008;NS=2504;DP=20231;EAS_AF=0;AMR_AF=0.0144;AFR_AF=0.0008;EUR_AF=0.0308;SAS_AF=0.0041;AA=C|||;VT=SNP
1	230116579	rs143724675	C	A	100	PASS	AC=26;AF=0.00519169;AN=5008;NS=2504;DP=19255;EAS_AF=0;AMR_AF=0.0058;AFR_AF=0;EUR_AF=0.0089;SAS_AF=0.0133;AA=C|||;VT=SNP
1	230119421	rs11581952	A	G	100	PASS	AC=437;AF=0.0872604;AN=5008;NS=2504;DP=17150;EAS_AF=0.0437;AMR_AF=0.0375;AFR_AF=0.1747;EUR_AF=0.0288;SAS_AF=0.1094;AA=G|||;VT=SNP
1	230119525	rs139270859	G	A	100	PASS	AC=24;AF=0.00479233;AN=5008;NS=2504;DP=20240;EAS_AF=0;AMR_AF=0;AFR_AF=0;EUR_AF=0.0099;SAS_AF=0.0143;AA=g|||;VT=SNP
1	230121692	rs11588464	C	A	100	PASS	AC=609;AF=0.121605;AN=5008;NS=2504;DP=23223;EAS_AF=0.0079;AMR_AF=0.0519;AFR_AF=0.3169;EUR_AF=0.0318;SAS_AF=0.1166;AA=A|||;VT=SNP
1	230122054	rs16850673	T	C	100	PASS	AC=889;AF=0.177516;AN=5008;NS=2504;DP=21407;EAS_AF=0.0437;AMR_AF=0.0677;AFR_AF=0.4924;EUR_AF=0.0318;SAS_AF=0.1176;AA=C|||;VT=SNP
1	230122115	rs115412723	C	T	100	PASS	AC=21;AF=0.00419329;AN=5008;NS=2504;DP=22425;EAS_AF=0;AMR_AF=0.0029;AFR_AF=0.0008;EUR_AF=0.0169;SAS_AF=0.001;AA=C|||;VT=SNP
1	230122133	rs16850678	A	G	100	PASS	AC=76;AF=0.0151757;AN=5008;NS=2504;DP=22393;EAS_AF=0;AMR_AF=0.0259;AFR_AF=0.0045;EUR_AF=0.0447;SAS_AF=0.0072;AA=A|||;VT=SNP
1	230123732	rs56160609	C	T	100	PASS	AC=669;AF=0.133586;AN=5008;NS=2504;DP=17933;EAS_AF=0.0437;AMR_AF=0.0533;AFR_AF=0.3336;EUR_AF=0.0318;SAS_AF=0.1176;AA=T|||;VT=SNP
1	230124320	rs75903769	G	T	100	PASS	AC=24;AF=0.00479233;AN=5008;NS=2504;DP=20368;EAS_AF=0;AMR_AF=0.0058;AFR_AF=0;EUR_AF=0.0199;SAS_AF=0;AA=G|||;VT=SNP
1	230124832	rs16850686	A	G	100	PASS	AC=679;AF=0.135583;AN=5008;NS=2504;DP=18785;EAS_AF=0.0079;AMR_AF=0.0533;AFR_AF=0.3722;EUR_AF=0.0318;SAS_AF=0.1125;AA=G|||;VT=SNP
1	230125000	rs16850692	T	G	100	PASS	AC=535;AF=0.106829;AN=5008;NS=2504;DP=19640;EAS_AF=0.2877;AMR_AF=0.1254;AFR_AF=0.0038;EUR_AF=0.0656;SAS_AF=0.089;AA=T|||;VT=SNP
1	230126184	rs75922385	T	C	100	PASS	AC=330;AF=0.0658946;AN=5008;NS=2504;DP=18093;EAS_AF=0.0079;AMR_AF=0.0375;AFR_AF=0.1218;EUR_AF=0.0288;SAS_AF=0.1084;AA=T|||;VT=SNP
1	230126318	rs74145415	C	G	100	PASS	AC=328;AF=0.0654952;AN=5008;NS=2504;DP=17537;EAS_AF=0.0079;AMR_AF=0.0375;AFR_AF=0.1203;EUR_AF=0.0288;SAS_AF=0.1084;AA=C|||;VT=SNP
1	230126509	rs16850700	A	G	100	PASS	AC=89;AF=0.0177716;AN=5008;NS=2504;DP=19030;EAS_AF=0.0079;AMR_AF=0.0231;AFR_AF=0.0045;EUR_AF=0.0209;SAS_AF=0.0389;AA=A|||;VT=SNP
1	230126730	rs11585757	A	G	100	PASS	AC=91;AF=0.0181709;AN=5008;NS=2504;DP=17901;EAS_AF=0.0069;AMR_AF=0.0173;AFR_AF=0.0287;EUR_AF=0.0219;SAS_AF=0.0123;AA=A|||;VT=SNP
1	230126862	rs11587419	G	C	100	PASS	AC=330;AF=0.0658946;AN=5008;NS=2504;DP=20294;EAS_AF=0.0079;AMR_AF=0.0375;AFR_AF=0.1218;EUR_AF=0.0288;SAS_AF=0.1084;AA=G|||;VT=SNP
1	230127269	rs187495357	G	A	100	PASS	AC=13;AF=0.00259585;AN=5008;NS=2504;DP=19425;EAS_AF=0;AMR_AF=0.0014;AFR_AF=0.0015;EUR_AF=0.007;SAS_AF=0.0031;AA=G|||;VT=SNP
1	230127595	rs74145416	C	T	100	PASS	AC=327;AF=0.0652955;AN=5008;NS=2504;DP=20061;EAS_AF=0.0079;AMR_AF=0.0375;AFR_AF=0.1195;EUR_AF=0.0288;SAS_AF=0.1084;AA=C|||;VT=SNP
1	230127637	rs9887832	A	G	100	PASS	AC=842;AF=0.168131;AN=5008;NS=2504;DP=19315;EAS_AF=0.0079;AMR_AF=0.0605;AFR_AF=0.4887;EUR_AF=0.0318;SAS_AF=0.1166;AA=G|||;VT=SNP
1	230128011	rs151211297	G	A	100	PASS	AC=17;AF=0.00339457;AN=5008;NS=2504;DP=18577;EAS_AF=0;AMR_AF=0.0014;AFR_AF=0.0008;EUR_AF=0.0149;SAS_AF=0;AA=G|||;VT=SNP
1	230128807	rs76399646	A	G	100	PASS	AC=49;AF=0.00978435;AN=5008;NS=2504;DP=18949;EAS_AF=0;AMR_AF=0.0072;AFR_AF=0;EUR_AF=0.0189;SAS_AF=0.0256;AA=A|||;VT=SNP
1	230130480	rs11122536	A	G	100	PASS	AC=1614;AF=0.322284;AN=5008;NS=2504;DP=20369;EAS_AF=0.3909;AMR_AF=0.2968;AFR_AF=0.4251;EUR_AF=0.1938;SAS_AF=0.2628;AA=g|||;VT=SNP
1	230130671	rs11590412	C	T	100	PASS	AC=308;AF=0.0615016;AN=5008;NS=2504;DP=17225;EAS_AF=0.0159;AMR_AF=0.0317;AFR_AF=0.1301;EUR_AF=0.0239;SAS_AF=0.0757;AA=c|||;VT=SNP
1	230130712	rs11584183	T	C	100	PASS	AC=1235;AF=0.246605;AN=5008;NS=2504;DP=16734;EAS_AF=0.0486;AMR_AF=0.2003;AFR_AF=0.4667;EUR_AF=0.2207;SAS_AF=0.2127;AA=c|||;VT=SNP
1	230131380	rs28652768	A	G	100	PASS	AC=2241;AF=0.447484;AN=5008;NS=2504;DP=22691;EAS_AF=0.3621;AMR_AF=0.3444;AFR_AF=0.6399;EUR_AF=0.3748;SAS_AF=0.4233;AA=g|||;VT=SNP
1	230131583	rs11122542	A	G	100	PASS	AC=481;AF=0.0960463;AN=5008;NS=2504;DP=20556;EAS_AF=0.0635;AMR_AF=0.0576;AFR_AF=0.1172;EUR_AF=0.1153;SAS_AF=0.1084;AA=a|||;VT=SNP
1	230131687	rs78321319	T	C	100	PASS	AC=25;AF=0.00499201;AN=5008;NS=2504;DP=24799;EAS_AF=0;AMR_AF=0.0029;AFR_AF=0.0008;EUR_AF=0.0189;SAS_AF=0.0031;AA=t|||;VT=SNP
1	230132497	rs10779847	G	A	100	PASS	AC=1082;AF=0.216054;AN=5008;NS=2504;DP=14588;EAS_AF=0.0942;AMR_AF=0.111;AFR_AF=0.4228;EUR_AF=0.1342;SAS_AF=0.2209;AA=g|||;VT=SNP
1	230133477	rs186185390	C	A	100	PASS	AC=26;AF=0.00519169;AN=5008;NS=2504;DP=13831;EAS_AF=0;AMR_AF=0.0101;AFR_AF=0;EUR_AF=0.0159;SAS_AF=0.0031;AA=c|||;VT=SNP
1	230133520	rs113547865	G	A	100	PASS	AC=48;AF=0.00958466;AN=5008;NS=2504;DP=14620;EAS_AF=0;AMR_AF=0.0187;AFR_AF=0;EUR_AF=0.0298;SAS_AF=0.0051;AA=g|||;VT=SNP
1	230133889	rs9431832	G	A	100	PASS	AC=1009;AF=0.201478;AN=5008;NS=2504;DP=17080;EAS_AF=0.0992;AMR_AF=0.1023;AFR_AF=0.3684;EUR_AF=0.1332;SAS_AF=0.2219;AA=a|||;VT=SNP
1	230134005	rs12039999	A	G	100	PASS	AC=1028;AF=0.205272;AN=5008;NS=2504;DP=23641;EAS_AF=0.3363;AMR_AF=0.1081;AFR_AF=0.3268;EUR_AF=0.0915;SAS_AF=0.092;AA=g|||;VT=SNP
1	230134068	rs12040697	A	G	100	PASS	AC=950;AF=0.189696;AN=5008;NS=2504;DP=23161;EAS_AF=0.3363;AMR_AF=0.0994;AFR_AF=0.2731;EUR_AF=0.0905;SAS_AF=0.092;AA=g|||;VT=SNP
1	230134150	rs4846861	G	A	100	PASS	AC=2377;AF=0.474641;AN=5008;NS=2504;DP=22101;EAS_AF=0.4256;AMR_AF=0.2334;AFR_AF=0.9478;EUR_AF=0.2247;SAS_AF=0.3139;AA=a|||;VT=SNP
1	230134732	rs10864759	A	G	100	PASS	AC=1195;AF=0.238618;AN=5008;NS=2504;DP=19796;EAS_AF=0.3601;AMR_AF=0.1239;AFR_AF=0.3933;EUR_AF=0.0915;SAS_AF=0.137;AA=g|||;VT=SNP
1	230134761	rs6664745	G	A	100	PASS	AC=830;AF=0.165735;AN=5008;NS=2504;DP=19428;EAS_AF=0.3363;AMR_AF=0.0922;AFR_AF=0.1861;EUR_AF=0.0905;SAS_AF=0.092;AA=g|||;VT=SNP
1	230134826	rs6691527	C	T	100	PASS	AC=834;AF=0.166534;AN=5008;NS=2504;DP=18967;EAS_AF=0.3363;AMR_AF=0.0922;AFR_AF=0.1891;EUR_AF=0.0905;SAS_AF=0.092;AA=c|||;VT=SNP
1	230134920	rs6664857	G	A	100	PASS	AC=831;AF=0.165935;AN=5008;NS=2504;DP=19900;EAS_AF=0.3363;AMR_AF=0.0937;AFR_AF=0.1861;EUR_AF=0.0905;SAS_AF=0.092;AA=g|||;VT=SNP
1	230135731	rs67537171	C	G	100	PASS	AC=824;AF=0.164537;AN=5008;NS=2504;DP=19893;EAS_AF=0.3363;AMR_AF=0.085;AFR_AF=0.1846;EUR_AF=0.0895;SAS_AF=0.0941;AA=c|||;VT=SNP
1	230135793	rs77088055	T	C	100	PASS	AC=399;AF=0.0796725;AN=5008;NS=2504;DP=20944;EAS_AF=0.1567;AMR_AF=0.0476;AFR_AF=0.0015;EUR_AF=0.0746;SAS_AF=0.1339;AA=t|||;VT=SNP
1	230135841	rs78417924	G	A	100	PASS	AC=66;AF=0.0131789;AN=5008;NS=2504;DP=20175;EAS_AF=0;AMR_AF=0.0245;AFR_AF=0.0015;EUR_AF=0.0417;SAS_AF=0.0051;AA=g|||;VT=SNP
1	230135899	rs10864761	T	C	100	PASS	AC=827;AF=0.165136;AN=5008;NS=2504;DP=20246;EAS_AF=0.3363;AMR_AF=0.085;AFR_AF=0.1868;EUR_AF=0.0895;SAS_AF=0.0941;AA=c|||;VT=SNP
1	230136150	rs10864762	T	C	100	PASS	AC=891;AF=0.177915;AN=5008;NS=2504;DP=21116;EAS_AF=0.3363;AMR_AF=0.0879;AFR_AF=0.2337;EUR_AF=0.0895;SAS_AF=0.0941;AA=c|||;VT=SNP
1	230136413	rs11586694	C	T	100	PASS	AC=1183;AF=0.236222;AN=5008;NS=2504;DP=19126;EAS_AF=0.3601;AMR_AF=0.1138;AFR_AF=0.3896;EUR_AF=0.0895;SAS_AF=0.1391;AA=t|||;VT=SNP
1	230136986	rs10779848	T	C	100	PASS	AC=2044;AF=0.408147;AN=5008;NS=2504;DP=19254;EAS_AF=0.4325;AMR_AF=0.2032;AFR_AF=0.7065;EUR_AF=0.2227;SAS_AF=0.316;AA=c|||;VT=SNP
1	230137115	rs12087226	T	C	100	PASS	AC=824;AF=0.164537;AN=5008;NS=2504;DP=19123;EAS_AF=0.3363;AMR_AF=0.085;AFR_AF=0.1846;EUR_AF=0.0895;SAS_AF=0.0941;AA=t|||;VT=SNP
1	230137140	rs72756177	C	T	100	PASS	AC=312;AF=0.0623003;AN=5008;NS=2504;DP=18503;EAS_AF=0.002;AMR_AF=0.1023;AFR_AF=0.0053;EUR_AF=0.1322;SAS_AF=0.1012;AA=c|||;VT=SNP
1	230137321	rs4636474	T	C	100	PASS	AC=1120;AF=0.223642;AN=5008;NS=2504;DP=22303;EAS_AF=0.3601;AMR_AF=0.111;AFR_AF=0.3434;EUR_AF=0.0895;SAS_AF=0.1391;AA=c|||;VT=SNP
1	230137323	rs147197608	G	C	100	PASS	AC=19;AF=0.00379393;AN=5008;NS=2504;DP=22178;EAS_AF=0;AMR_AF=0.0043;AFR_AF=0;EUR_AF=0.008;SAS_AF=0.0082;AA=g|||;VT=SNP
1	230137518	rs4846992	A	G	100	PASS	AC=1121;AF=0.223842;AN=5008;NS=2504;DP=20234;EAS_AF=0.3601;AMR_AF=0.1124;AFR_AF=0.3434;EUR_AF=0.0895;SAS_AF=0.1391;AA=g|||;VT=SNP
1	230137706	rs4846994	G	A	100	PASS	AC=1120;AF=0.223642;AN=5008;NS=2504;DP=20889;EAS_AF=0.3601;AMR_AF=0.111;AFR_AF=0.3434;EUR_AF=0.0895;SAS_AF=0.1391;AA=a|||;VT=SNP
1	230137785	rs4846995	T	C	100	PASS	AC=2136;AF=0.426518;AN=5008;NS=2504;DP=20997;EAS_AF=0.4315;AMR_AF=0.2061;AFR_AF=0.7753;EUR_AF=0.2227;SAS_AF=0.316;AA=c|||;VT=SNP
1	230138440	rs75336667	C	T	100	PASS	AC=22;AF=0.00439297;AN=5008;NS=2504;DP=19685;EAS_AF=0;AMR_AF=0.0058;AFR_AF=0;EUR_AF=0.0099;SAS_AF=0.0082;AA=c|||;VT=SNP
1	230138504	rs12026868	C	T	100	PASS	AC=823;AF=0.164337;AN=5008;NS=2504;DP=18324;EAS_AF=0.3373;AMR_AF=0.085;AFR_AF=0.1831;EUR_AF=0.0895;SAS_AF=0.0941;AA=c|||;VT=SNP
1	230138522	rs9432180	A	G	100	PASS	AC=1118;AF=0.223243;AN=5008;NS=2504;DP=18595;EAS_AF=0.3601;AMR_AF=0.111;AFR_AF=0.3419;EUR_AF=0.0895;SAS_AF=0.1391;AA=g|||;VT=SNP
1	230138526	rs12725363	T	C	100	PASS	AC=568;AF=0.113419;AN=5008;NS=2504;DP=18740;EAS_AF=0.0645;AMR_AF=0.072;AFR_AF=0.1392;EUR_AF=0.1312;SAS_AF=0.1401;AA=t|||;VT=SNP
1	230138554	rs9432181	T	C	100	PASS	AC=1194;AF=0.238419;AN=5008;NS=2504;DP=18502;EAS_AF=0.3601;AMR_AF=0.1153;AFR_AF=0.3964;EUR_AF=0.0905;SAS_AF=0.1391;AA=c|||;VT=SNP
1	230138618	rs28417369	C	T	100	PASS	AC=1237;AF=0.247005;AN=5008;NS=2504;DP=17668;EAS_AF=0.3502;AMR_AF=0.1052;AFR_AF=0.4425;EUR_AF=0.0915;SAS_AF=0.137;AA=c|||;VT=SNP
1	230138848	rs12047300	G	A	100	PASS	AC=575;AF=0.114816;AN=5008;NS=2504;DP=20229;EAS_AF=0.3373;AMR_AF=0.072;AFR_AF=0.003;EUR_AF=0.0885;SAS_AF=0.0941;AA=g|||;VT=SNP
1	230138864	rs11579050	C	T	100	PASS	AC=619;AF=0.123602;AN=5008;NS=2504;DP=19824;EAS_AF=0.0645;AMR_AF=0.0764;AFR_AF=0.1755;EUR_AF=0.1312;SAS_AF=0.1401;AA=c|||;VT=SNP
1	230139014	rs185168529	A	G	100	PASS	AC=16;AF=0.00319489;AN=5008;NS=2504;DP=20516;EAS_AF=0;AMR_AF=0;AFR_AF=0;EUR_AF=0.0129;SAS_AF=0.0031;AA=a|||;VT=SNP
1	230139055	rs9431833	T	C	100	PASS	AC=2043;AF=0.407947;AN=5008;NS=2504;DP=20636;EAS_AF=0.4325;AMR_AF=0.2032;AFR_AF=0.7057;EUR_AF=0.2227;SAS_AF=0.316;AA=c|||;VT=SNP
1	230139173	rs146840825	T	C	100	PASS	AC=39;AF=0.00778754;AN=5008;NS=2504;DP=19402;EAS_AF=0.001;AMR_AF=0.013;AFR_AF=0;EUR_AF=0.0199;SAS_AF=0.0092;AA=t|||;VT=SNP
1	230139303	rs75135933	A	G	100	PASS	AC=54;AF=0.0107827;AN=5008;NS=2504;DP=19663;EAS_AF=0;AMR_AF=0.0058;AFR_AF=0.0038;EUR_AF=0.0119;SAS_AF=0.0337;AA=a|||;VT=SNP
1	230139749	rs76174625	T	C	100	PASS	AC=33;AF=0.00658946;AN=5008;NS=2504;DP=15932;EAS_AF=0;AMR_AF=0.0086;AFR_AF=0.0015;EUR_AF=0.0249;SAS_AF=0;AA=t|||;VT=SNP
1	230141118	rs28482439	G	T	100	PASS	AC=2037;AF=0.406749;AN=5008;NS=2504;DP=19427;EAS_AF=0.4335;AMR_AF=0.1902;AFR_AF=0.7421;EUR_AF=0.2018;SAS_AF=0.2904;AA=t|||;VT=SNP
1	230141453	rs7549657	C	A	100	PASS	AC=1066;AF=0.212859;AN=5008;NS=2504;DP=18656;EAS_AF=0.3423;AMR_AF=0.098;AFR_AF=0.3396;EUR_AF=0.0915;SAS_AF=0.1145;AA=c|||;VT=SNP
1	230142378	rs68041359	A	T	100	PASS	AC=1110;AF=0.221645;AN=5008;NS=2504;DP=23182;EAS_AF=0.3462;AMR_AF=0.098;AFR_AF=0.3578;EUR_AF=0.0934;SAS_AF=0.1288;AA=t|||;VT=SNP
1	230142626	rs3811492	T	C	100	PASS	AC=1159;AF=0.23143;AN=5008;NS=2504;DP=20058;EAS_AF=0.0873;AMR_AF=0.1037;AFR_AF=0.5219;EUR_AF=0.1103;SAS_AF=0.2025;AA=c|||;VT=SNP
1	230143176	rs12143187	G	T	100	PASS	AC=400;AF=0.0798722;AN=5008;NS=2504;DP=16628;EAS_AF=0.0645;AMR_AF=0.0447;AFR_AF=0.0855;EUR_AF=0.0964;SAS_AF=0.0961;AA=g|||;VT=SNP
1	230143224	rs12042655	T	C	100	PASS	AC=1093;AF=0.218251;AN=5008;NS=2504;DP=18319;EAS_AF=0.3472;AMR_AF=0.098;AFR_AF=0.3449;EUR_AF=0.0924;SAS_AF=0.1288;AA=c|||;VT=SNP
1	230143511	rs4275465	G	A	100	PASS	AC=2338;AF=0.466853;AN=5008;NS=2504;DP=18927;EAS_AF=0.4335;AMR_AF=0.2147;AFR_AF=0.9455;EUR_AF=0.2038;SAS_AF=0.3037;AA=a|||;VT=SNP
1	230143647	rs12044467	A	G	100	PASS	AC=1174;AF=0.234425;AN=5008;NS=2504;DP=20652;EAS_AF=0.3462;AMR_AF=0.1009;AFR_AF=0.4047;EUR_AF=0.0934;SAS_AF=0.1288;AA=g|||;VT=SNP
1	230143836	rs58596154	C	T	100	PASS	AC=1019;AF=0.203474;AN=5008;NS=2504;DP=16685;EAS_AF=0.3442;AMR_AF=0.0937;AFR_AF=0.2935;EUR_AF=0.0924;SAS_AF=0.1288;AA=t|||;VT=SNP
1	230143970	rs12042904	T	C	100	PASS	AC=905;AF=0.180711;AN=5008;NS=2504;DP=18012;EAS_AF=0.3383;AMR_AF=0.0908;AFR_AF=0.2413;EUR_AF=0.0915;SAS_AF=0.092;AA=t|||;VT=SNP
1	230144102	rs12027463	C	A	100	PASS	AC=1016;AF=0.202875;AN=5008;NS=2504;DP=15647;EAS_AF=0.3423;AMR_AF=0.0922;AFR_AF=0.295;EUR_AF=0.0924;SAS_AF=0.1268;AA=N|||;VT=SNP
1	230145622	rs12409545	T	G	100	PASS	AC=559;AF=0.111621;AN=5008;NS=2504;DP=20780;EAS_AF=0.0645;AMR_AF=0.0605;AFR_AF=0.1611;EUR_AF=0.1113;SAS_AF=0.1299;AA=g|||;VT=SNP
1	230145632	rs12411047	G	A	100	PASS	AC=559;AF=0.111621;AN=5008;NS=2504;DP=20901;EAS_AF=0.0645;AMR_AF=0.0605;AFR_AF=0.1604;EUR_AF=0.1123;SAS_AF=0.1299;AA=g|||;VT=SNP
1	230145675	rs4847003	A	G	100	PASS	AC=1056;AF=0.210863;AN=5008;NS=2504;DP=20080;EAS_AF=0.0883;AMR_AF=0.098;AFR_AF=0.4644;EUR_AF=0.1133;SAS_AF=0.1748;AA=g|||;VT=SNP
1	230146139	rs4361992	T	C	100	PASS	AC=960;AF=0.191693;AN=5008;NS=2504;DP=17959;EAS_AF=0.0883;AMR_AF=0.0937;AFR_AF=0.3949;EUR_AF=0.1123;SAS_AF=0.1748;AA=c|||;VT=SNP
1	230146177	rs12410483	A	G	100	PASS	AC=402;AF=0.0802716;AN=5008;NS=2504;DP=19682;EAS_AF=0.0645;AMR_AF=0.0447;AFR_AF=0.0862;EUR_AF=0.0974;SAS_AF=0.0961;AA=a|||;VT=SNP
1	230146467	rs4411137	C	A	100	PASS	AC=955;AF=0.190695;AN=5008;NS=2504;DP=22312;EAS_AF=0.0883;AMR_AF=0.0937;AFR_AF=0.3911;EUR_AF=0.1123;SAS_AF=0.1748;AA=a|||;VT=SNP
1	230146494	rs12045805	T	C	100	PASS	AC=1006;AF=0.200879;AN=5008;NS=2504;DP=20874;EAS_AF=0.3423;AMR_AF=0.0908;AFR_AF=0.2882;EUR_AF=0.0924;SAS_AF=0.1268;AA=t|||;VT=SNP
1	230146501	rs75958567	A	C	100	PASS	AC=60;AF=0.0119808;AN=5008;NS=2504;DP=20719;EAS_AF=0.001;AMR_AF=0.0072;AFR_AF=0.0015;EUR_AF=0.0149;SAS_AF=0.0378;AA=a|||;VT=SNP
1	230147221	rs79712629	G	A	100	PASS	AC=36;AF=0.0071885;AN=5008;NS=2504;DP=21166;EAS_AF=0;AMR_AF=0.0173;AFR_AF=0;EUR_AF=0.0229;SAS_AF=0.001;AA=g|||;VT=SNP
1	230147603	rs4846867	A	T	100	PASS	AC=888;AF=0.177316;AN=5008;NS=2504;DP=22046;EAS_AF=0.0883;AMR_AF=0.0893;AFR_AF=0.3427;EUR_AF=0.1123;SAS_AF=0.1748;AA=a|||;VT=SNP
1	230148557	rs4375279	T	C	100	PASS	AC=972;AF=0.194089;AN=5008;NS=2504;DP=20367;EAS_AF=0.0883;AMR_AF=0.0937;AFR_AF=0.4054;EUR_AF=0.1113;SAS_AF=0.1738;AA=C|||;VT=SNP
1	230148755	rs12739356	C	G	100	PASS	AC=543;AF=0.108427;AN=5008;NS=2504;DP=15312;EAS_AF=0.0645;AMR_AF=0.0605;AFR_AF=0.1505;EUR_AF=0.1103;SAS_AF=0.1288;AA=C|||;VT=SNP
1	230148897	rs111993582	G	A	100	PASS	AC=45;AF=0.00898562;AN=5008;NS=2504;DP=13709;EAS_AF=0;AMR_AF=0.0187;AFR_AF=0;EUR_AF=0.0288;SAS_AF=0.0031;AA=G|||;VT=SNP
1	230148976	rs145230684	G	T	100	PASS	AC=23;AF=0.00459265;AN=5008;NS=2504;DP=14082;EAS_AF=0;AMR_AF=0.0101;AFR_AF=0.0008;EUR_AF=0.0129;SAS_AF=0.002;AA=G|||;VT=SNP
1	230149408	rs56229703	T	A	100	PASS	AC=318;AF=0.0634984;AN=5008;NS=2504;DP=16942;EAS_AF=0.003;AMR_AF=0.1009;AFR_AF=0.0068;EUR_AF=0.1292;SAS_AF=0.1084;AA=T|||;VT=SNP
1	230150067	rs10779850	A	C	100	PASS	AC=957;AF=0.191094;AN=5008;NS=2504;DP=19742;EAS_AF=0.0883;AMR_AF=0.0937;AFR_AF=0.3926;EUR_AF=0.1123;SAS_AF=0.1748;AA=C|||;VT=SNP
1	230150116	rs28723630	A	G	100	PASS	AC=4856;AF=0.969649;AN=5008;NS=2504;DP=20251;EAS_AF=0.999;AMR_AF=0.9452;AFR_AF=0.9955;EUR_AF=0.9076;SAS_AF=0.9857;AA=G|||;VT=SNP
1	230150629	rs116536374	G	A	100	PASS	AC=51;AF=0.0101837;AN=5008;NS=2504;DP=20651;EAS_AF=0.001;AMR_AF=0.013;AFR_AF=0.0008;EUR_AF=0.0308;SAS_AF=0.0092;AA=G|||;VT=SNP
1	230150898	rs10779851	C	T	100	PASS	AC=890;AF=0.177716;AN=5008;NS=2504;DP=17712;EAS_AF=0.0873;AMR_AF=0.0893;AFR_AF=0.3457;EUR_AF=0.1113;SAS_AF=0.1748;AA=C|||;VT=SNP
1	230150993	rs61823630	A	G	100	PASS	AC=546;AF=0.109026;AN=5008;NS=2504;DP=15854;EAS_AF=0.0635;AMR_AF=0.0605;AFR_AF=0.1528;EUR_AF=0.1103;SAS_AF=0.1299;AA=A|||;VT=SNP
1	230151883	rs4415573	G	T	100	PASS	AC=884;AF=0.176518;AN=5008;NS=2504;DP=24015;EAS_AF=0.0873;AMR_AF=0.0893;AFR_AF=0.3411;EUR_AF=0.1113;SAS_AF=0.1748;AA=G|||;VT=SNP
1	230151884	rs4628515	C	T	100	PASS	AC=884;AF=0.176518;AN=5008;NS=2504;DP=24014;EAS_AF=0.0873;AMR_AF=0.0893;AFR_AF=0.3411;EUR_AF=0.1113;SAS_AF=0.1748;AA=C|||;VT=SNP
1	230152083	rs4295887	G	A	100	PASS	AC=957;AF=0.191094;AN=5008;NS=2504;DP=21594;EAS_AF=0.0873;AMR_AF=0.0937;AFR_AF=0.3941;EUR_AF=0.1113;SAS_AF=0.1748;AA=A|||;VT=SNP
1	230152564	rs11122591	T	A	100	PASS	AC=902;AF=0.180112;AN=5008;NS=2504;DP=16025;EAS_AF=0.3393;AMR_AF=0.0893;AFR_AF=0.239;EUR_AF=0.0915;SAS_AF=0.092;AA=T|||;VT=SNP
1	230152718	rs4297305	C	A	100	PASS	AC=1032;AF=0.20607;AN=5008;NS=2504;DP=12201;EAS_AF=0.0873;AMR_AF=0.0994;AFR_AF=0.4486;EUR_AF=0.1103;SAS_AF=0.1748;AA=A|||;VT=SNP
1	230152832	rs10864779	A	G	100	PASS	AC=2337;AF=0.466653;AN=5008;NS=2504;DP=15394;EAS_AF=0.4335;AMR_AF=0.2147;AFR_AF=0.9448;EUR_AF=0.2038;SAS_AF=0.3037;AA=G|||;VT=SNP
1	230152839	rs116631381	G	A	100	PASS	AC=23;AF=0.00459265;AN=5008;NS=2504;DP=15483;EAS_AF=0.001;AMR_AF=0.0043;AFR_AF=0;EUR_AF=0.0149;SAS_AF=0.0041;AA=G|||;VT=SNP
1	230152906	rs4298743	G	A	100	PASS	AC=883;AF=0.176318;AN=5008;NS=2504;DP=15563;EAS_AF=0.0873;AMR_AF=0.0893;AFR_AF=0.3411;EUR_AF=0.1103;SAS_AF=0.1748;AA=A|||;VT=SNP
1	230153030	rs10864780	G	T	100	PASS	AC=951;AF=0.189896;AN=5008;NS=2504;DP=14216;EAS_AF=0.0873;AMR_AF=0.0937;AFR_AF=0.3903;EUR_AF=0.1103;SAS_AF=0.1748;AA=T|||;VT=SNP
1	230153075	rs11122595	G	C	100	PASS	AC=883;AF=0.176318;AN=5008;NS=2504;DP=14473;EAS_AF=0.0873;AMR_AF=0.0893;AFR_AF=0.3411;EUR_AF=0.1103;SAS_AF=0.1748;AA=C|||;VT=SNP
1	230153435	rs7414836	A	T	100	PASS	AC=957;AF=0.191094;AN=5008;NS=2504;DP=19764;EAS_AF=0.0873;AMR_AF=0.0937;AFR_AF=0.3949;EUR_AF=0.1103;SAS_AF=0.1748;AA=A|||;VT=SNP
1	230154061	rs12072829	C	T	100	PASS	AC=897;AF=0.179113;AN=5008;NS=2504;DP=19836;EAS_AF=0.3363;AMR_AF=0.0893;AFR_AF=0.239;EUR_AF=0.0915;SAS_AF=0.09;AA=C|||;VT=SNP
1	230155059	rs7539124	T	A	100	PASS	AC=938;AF=0.1873;AN=5008;NS=2504;DP=21322;EAS_AF=0.3363;AMR_AF=0.0937;AFR_AF=0.2663;EUR_AF=0.0924;SAS_AF=0.091;AA=T|||;VT=SNP
1	230155684	rs79212501	G	A	100	PASS	AC=34;AF=0.00678914;AN=5008;NS=2504;DP=19531;EAS_AF=0;AMR_AF=0.0259;AFR_AF=0;EUR_AF=0.0119;SAS_AF=0.0041;AA=g|||;VT=SNP
1	230156182	rs12749084	G	A	100	PASS	AC=523;AF=0.104433;AN=5008;NS=2504;DP=21643;EAS_AF=0.0635;AMR_AF=0.0576;AFR_AF=0.1377;EUR_AF=0.1093;SAS_AF=0.1299;AA=g|||;VT=SNP
1	230156621	rs75617694	A	G	100	PASS	AC=24;AF=0.00479233;AN=5008;NS=2504;DP=18821;EAS_AF=0;AMR_AF=0.0086;AFR_AF=0;EUR_AF=0.0149;SAS_AF=0.0031;AA=a|||;VT=SNP
1	230157590	rs55677553	A	G	100	PASS	AC=58;AF=0.0115815;AN=5008;NS=2504;DP=19550;EAS_AF=0;AMR_AF=0.0288;AFR_AF=0.0008;EUR_AF=0.0288;SAS_AF=0.0082;AA=a|||;VT=SNP
1	230157806	rs10082026	T	C	100	PASS	AC=916;AF=0.182907;AN=5008;NS=2504;DP=18709;EAS_AF=0.3403;AMR_AF=0.0893;AFR_AF=0.2474;EUR_AF=0.0924;SAS_AF=0.093;AA=t|||;VT=SNP
1	230158037	rs116535044	T	C	100	PASS	AC=90;AF=0.0179712;AN=5008;NS=2504;DP=20834;EAS_AF=0.002;AMR_AF=0.0086;AFR_AF=0;EUR_AF=0.0298;SAS_AF=0.0532;AA=t|||;VT=SNP
1	230158341	rs12123719	C	G	100	PASS	AC=1999;AF=0.399161;AN=5008;NS=2504;DP=21497;EAS_AF=0.4345;AMR_AF=0.1873;AFR_AF=0.702;EUR_AF=0.2038;SAS_AF=0.3047;AA=g|||;VT=SNP
1	230158886	rs116323045	G	T	100	PASS	AC=57;AF=0.0113818;AN=5008;NS=2504;DP=20643;EAS_AF=0;AMR_AF=0.0058;AFR_AF=0.0045;EUR_AF=0.0139;SAS_AF=0.0337;AA=g|||;VT=SNP
1	230160420	rs4847022	A	G	100	PASS	AC=2000;AF=0.399361;AN=5008;NS=2504;DP=21642;EAS_AF=0.4345;AMR_AF=0.1888;AFR_AF=0.7005;EUR_AF=0.2048;SAS_AF=0.3057;AA=G|||;VT=SNP
1	230160980	rs78107577	G	A	100	PASS	AC=34;AF=0.00678914;AN=5008;NS=2504;DP=20606;EAS_AF=0;AMR_AF=0.0259;AFR_AF=0;EUR_AF=0.0119;SAS_AF=0.0041;AA=G|||;VT=SNP
1	230161567	rs6680995	T	C	100	PASS	AC=1998;AF=0.398962;AN=5008;NS=2504;DP=22082;EAS_AF=0.4345;AMR_AF=0.1888;AFR_AF=0.7012;EUR_AF=0.2038;SAS_AF=0.3037;AA=C|||;VT=SNP
1	230161731	rs76452143	C	A	100	PASS	AC=57;AF=0.0113818;AN=5008;NS=2504;DP=24905;EAS_AF=0;AMR_AF=0.0058;AFR_AF=0.0045;EUR_AF=0.0139;SAS_AF=0.0337;AA=C|||;VT=SNP
1	230161993	rs11122617	C	T	100	PASS	AC=844;AF=0.16853;AN=5008;NS=2504;DP=20856;EAS_AF=0.3363;AMR_AF=0.0865;AFR_AF=0.1989;EUR_AF=0.0924;SAS_AF=0.091;AA=C|||;VT=SNP
1	230162419	rs116630186	C	T	100	PASS	AC=26;AF=0.00519169;AN=5008;NS=2504;DP=22362;EAS_AF=0.001;AMR_AF=0.0101;AFR_AF=0.0008;EUR_AF=0.0169;SAS_AF=0;AA=C|||;VT=SNP
1	230162421	rs112959434	C	G	100	PASS	AC=22;AF=0.00439297;AN=5008;NS=2504;DP=22350;EAS_AF=0;AMR_AF=0.0101;AFR_AF=0.0015;EUR_AF=0.0129;SAS_AF=0;AA=C|||;VT=SNP
1	230162469	rs11579167	A	G	100	PASS	AC=1999;AF=0.399161;AN=5008;NS=2504;DP=8591;EAS_AF=0.4345;AMR_AF=0.1888;AFR_AF=0.7012;EUR_AF=0.2048;SAS_AF=0.3037;AA=G|||;VT=SNP
1	230162569	rs77096682	A	C	100	PASS	AC=88;AF=0.0175719;AN=5008;NS=2504;DP=20466;EAS_AF=0.001;AMR_AF=0.0086;AFR_AF=0.0008;EUR_AF=0.0258;SAS_AF=0.0552;AA=A|||;VT=SNP
1	230163868	rs148442855	C	T	100	PASS	AC=20;AF=0.00399361;AN=5008;NS=2504;DP=19916;EAS_AF=0.001;AMR_AF=0.0058;AFR_AF=0;EUR_AF=0.0149;SAS_AF=0;AA=C|||;VT=SNP
1	230164963	rs144546205	C	G	100	PASS	AC=13;AF=0.00259585;AN=5008;NS=2504;DP=18662;EAS_AF=0;AMR_AF=0.0043;AFR_AF=0;EUR_AF=0.0099;SAS_AF=0;AA=C|||;VT=SNP
1	230166214	rs28685166	T	C	100	PASS	AC=607;AF=0.121206;AN=5008;NS=2504;DP=18149;EAS_AF=0.0645;AMR_AF=0.0634;AFR_AF=0.2005;EUR_AF=0.1093;SAS_AF=0.1258;AA=T|||;VT=SNP
1	230167832	rs28564972	A	G	100	PASS	AC=916;AF=0.182907;AN=5008;NS=2504;DP=23335;EAS_AF=0.3393;AMR_AF=0.0893;AFR_AF=0.2481;EUR_AF=0.0944;SAS_AF=0.091;AA=A|||;VT=SNP
1	230168963	rs4847027	G	A	100	PASS	AC=1985;AF=0.396366;AN=5008;NS=2504;DP=16188;EAS_AF=0.4296;AMR_AF=0.1873;AFR_AF=0.7005;EUR_AF=0.2048;SAS_AF=0.2965;AA=A|||;VT=SNP
1	230171592	rs28883732	A	G	100	PASS	AC=588;AF=0.117412;AN=5008;NS=2504;DP=18394;EAS_AF=0.0645;AMR_AF=0.0605;AFR_AF=0.1868;EUR_AF=0.1093;SAS_AF=0.1268;AA=A|||;VT=SNP
1	230172020	rs142332528	G	A	100	PASS	AC=38;AF=0.00758786;AN=5008;NS=2504;DP=16603;EAS_AF=0;AMR_AF=0.0187;AFR_AF=0.0015;EUR_AF=0.0179;SAS_AF=0.0051;AA=G|||;VT=SNP
1	230172329	rs28858086	G	A	100	PASS	AC=432;AF=0.086262;AN=5008;NS=2504;DP=18036;EAS_AF=0.0645;AMR_AF=0.0519;AFR_AF=0.1082;EUR_AF=0.0954;SAS_AF=0.0941;AA=G|||;VT=SNP
1	230172844	rs2139770	T	C	100	PASS	AC=1799;AF=0.359225;AN=5008;NS=2504;DP=19497;EAS_AF=0.4216;AMR_AF=0.1787;AFR_AF=0.5968;EUR_AF=0.2038;SAS_AF=0.2618;AA=T|||;VT=SNP
1	230173265	rs188278286	A	T	100	PASS	AC=14;AF=0.00279553;AN=5008;NS=2504;DP=20970;EAS_AF=0;AMR_AF=0.0014;AFR_AF=0.0015;EUR_AF=0.008;SAS_AF=0.0031;AA=A|||;VT=SNP
1	230175847	rs78866053	C	T	100	PASS	AC=33;AF=0.00658946;AN=5008;NS=2504;DP=17557;EAS_AF=0;AMR_AF=0.0086;AFR_AF=0.0008;EUR_AF=0.0219;SAS_AF=0.0041;AA=C|||;VT=SNP
1	230176827	rs28415206	T	G	100	PASS	AC=1801;AF=0.359625;AN=5008;NS=2504;DP=15281;EAS_AF=0.4216;AMR_AF=0.1787;AFR_AF=0.5983;EUR_AF=0.2038;SAS_AF=0.2618;AA=T|||;VT=SNP
1	230177162	rs149510849	T	C	100	PASS	AC=25;AF=0.00499201;AN=5008;NS=2504;DP=16756;EAS_AF=0;AMR_AF=0.0029;AFR_AF=0.0008;EUR_AF=0.0189;SAS_AF=0.0031;AA=T|||;VT=SNP
1	230177183	rs28710950	C	A	100	PASS	AC=1569;AF=0.313299;AN=5008;NS=2504;DP=16890;EAS_AF=0.4216;AMR_AF=0.17;AFR_AF=0.4274;EUR_AF=0.2038;SAS_AF=0.2618;AA=C|||;VT=SNP
1	230178715	rs28815489	A	G	100	PASS	AC=2090;AF=0.417332;AN=5008;NS=2504;DP=20234;EAS_AF=0.4286;AMR_AF=0.1974;AFR_AF=0.7738;EUR_AF=0.2058;SAS_AF=0.2975;AA=G|||;VT=SNP
1	230179094	rs28445275	T	C	100	PASS	AC=849;AF=0.169529;AN=5008;NS=2504;DP=20240;EAS_AF=0.3452;AMR_AF=0.0865;AFR_AF=0.1831;EUR_AF=0.1044;SAS_AF=0.0961;AA=T|||;VT=SNP
1	230179254	rs35553603	A	G	100	PASS	AC=449;AF=0.0896565;AN=5008;NS=2504;DP=19260;EAS_AF=0.0635;AMR_AF=0.0519;AFR_AF=0.1203;EUR_AF=0.0944;SAS_AF=0.0971;AA=A|||;VT=SNP
1	230179337	rs28647337	T	C	100	PASS	AC=1140;AF=0.227636;AN=5008;NS=2504;DP=20427;EAS_AF=0.3542;AMR_AF=0.111;AFR_AF=0.3517;EUR_AF=0.1014;SAS_AF=0.1421;AA=C|||;VT=SNP
1	230179351	rs28411259	T	C	100	PASS	AC=1141;AF=0.227835;AN=5008;NS=2504;DP=20714;EAS_AF=0.3542;AMR_AF=0.1095;AFR_AF=0.3533;EUR_AF=0.1014;SAS_AF=0.1421;AA=C|||;VT=SNP
1	230179440	rs28673495	G	C	100	PASS	AC=850;AF=0.169728;AN=5008;NS=2504;DP=20619;EAS_AF=0.3482;AMR_AF=0.0836;AFR_AF=0.1861;EUR_AF=0.1024;SAS_AF=0.0941;AA=C|||;VT=SNP
1	230179687	rs79481494	G	A	100	PASS	AC=22;AF=0.00439297;AN=5008;NS=2504;DP=21107;EAS_AF=0;AMR_AF=0.0086;AFR_AF=0;EUR_AF=0.0129;SAS_AF=0.0031;AA=G|||;VT=SNP
1	230179885	rs2002235	C	T	100	PASS	AC=285;AF=0.0569089;AN=5008;NS=2504;DP=18235;EAS_AF=0.0506;AMR_AF=0.0317;AFR_AF=0.0295;EUR_AF=0.0885;SAS_AF=0.0859;AA=C|||;VT=SNP
1	230180031	rs28562266	T	C	100	PASS	AC=426;AF=0.0850639;AN=5008;NS=2504;DP=18290;EAS_AF=0.002;AMR_AF=0.0389;AFR_AF=0.2247;EUR_AF=0.0139;SAS_AF=0.0879;AA=C|||;VT=SNP
1	230180071	rs2401084	A	G	100	PASS	AC=2326;AF=0.464457;AN=5008;NS=2504;DP=18536;EAS_AF=0.4077;AMR_AF=0.2161;AFR_AF=0.9236;EUR_AF=0.2316;SAS_AF=0.318;AA=G|||;VT=SNP
1	230180090	rs2401083	A	G	100	PASS	AC=2067;AF=0.41274;AN=5008;NS=2504;DP=18543;EAS_AF=0.4127;AMR_AF=0.2017;AFR_AF=0.7655;EUR_AF=0.2177;SAS_AF=0.2863;AA=G|||;VT=SNP
1	230180447	rs877968	G	A	100	PASS	AC=1903;AF=0.379992;AN=5008;NS=2504;DP=17225;EAS_AF=0.4067;AMR_AF=0.1758;AFR_AF=0.7005;EUR_AF=0.2177;SAS_AF=0.2311;AA=G|||;VT=SNP
1	230180615	rs182340413	T	C	100	PASS	AC=12;AF=0.00239617;AN=5008;NS=2504;DP=20248;EAS_AF=0;AMR_AF=0.0029;AFR_AF=0;EUR_AF=0.0099;SAS_AF=0;AA=T|||;VT=SNP
1	230180894	rs28464281	A	G	100	PASS	AC=2068;AF=0.412939;AN=5008;NS=2504;DP=20228;EAS_AF=0.4127;AMR_AF=0.2003;AFR_AF=0.767;EUR_AF=0.2177;SAS_AF=0.2863;AA=A|||;VT=SNP
1	230180919	rs28516692	A	G	100	PASS	AC=2068;AF=0.412939;AN=5008;NS=2504;DP=20635;EAS_AF=0.4127;AMR_AF=0.2003;AFR_AF=0.767;EUR_AF=0.2177;SAS_AF=0.2863;AA=G|||;VT=SNP
1	230181150	rs4550094	G	A	100	PASS	AC=2071;AF=0.413538;AN=5008;NS=2504;DP=19604;EAS_AF=0.4187;AMR_AF=0.1988;AFR_AF=0.767;EUR_AF=0.2157;SAS_AF=0.2863;AA=G|||;VT=SNP
1	230181238	rs4550095	G	A	100	PASS	AC=2065;AF=0.41234;AN=5008;NS=2504;DP=17924;EAS_AF=0.4127;AMR_AF=0.1988;AFR_AF=0.7663;EUR_AF=0.2157;SAS_AF=0.2873;AA=G|||;VT=SNP
1	230181461	rs140811233	C	T	100	PASS	AC=49;AF=0.00978435;AN=5008;NS=2504;DP=18026;EAS_AF=0;AMR_AF=0.0043;AFR_AF=0;EUR_AF=0.0139;SAS_AF=0.0327;AA=C|||;VT=SNP
1	230181585	rs28536066	T	C	100	PASS	AC=2069;AF=0.413139;AN=5008;NS=2504;DP=15024;EAS_AF=0.4167;AMR_AF=0.1988;AFR_AF=0.767;EUR_AF=0.2157;SAS_AF=0.2863;AA=C|||;VT=SNP
1	230181948	rs28408904	C	G	100	PASS	AC=2140;AF=0.427316;AN=5008;NS=2504;DP=18877;EAS_AF=0.4167;AMR_AF=0.2046;AFR_AF=0.8177;EUR_AF=0.2157;SAS_AF=0.2863;AA=G|||;VT=SNP
1	230182053	rs2895927	T	G	100	PASS	AC=1742;AF=0.347843;AN=5008;NS=2504;DP=18816;EAS_AF=0.4147;AMR_AF=0.1643;AFR_AF=0.5794;EUR_AF=0.2157;SAS_AF=0.2321;AA=T|||;VT=SNP
1	230182093	rs28453915	C	T	100	PASS	AC=194;AF=0.038738;AN=5008;NS=2504;DP=17615;EAS_AF=0;AMR_AF=0.0086;AFR_AF=0.1074;EUR_AF=0.0139;SAS_AF=0.0327;AA=C|||;VT=SNP
1	230182813	rs28416024	G	A	100	PASS	AC=400;AF=0.0798722;AN=5008;NS=2504;DP=19428;EAS_AF=0.0556;AMR_AF=0.0447;AFR_AF=0.0991;EUR_AF=0.0974;SAS_AF=0.0859;AA=G|||;VT=SNP
1	230182856	rs146285437	T	C	100	PASS	AC=23;AF=0.00459265;AN=5008;NS=2504;DP=18335;EAS_AF=0;AMR_AF=0.0086;AFR_AF=0;EUR_AF=0.0139;SAS_AF=0.0031;AA=T|||;VT=SNP
1	230182910	rs4846890	G	A	100	PASS	AC=2068;AF=0.412939;AN=5008;NS=2504;DP=18265;EAS_AF=0.4167;AMR_AF=0.1988;AFR_AF=0.7663;EUR_AF=0.2157;SAS_AF=0.2863;AA=A|||;VT=SNP
1	230182931	rs72758241	G	A	100	PASS	AC=23;AF=0.00459265;AN=5008;NS=2504;DP=17912;EAS_AF=0;AMR_AF=0.0029;AFR_AF=0.0008;EUR_AF=0.0169;SAS_AF=0.0031;AA=G|||;VT=SNP
1	230183199	rs4846891	G	C	100	PASS	AC=1917;AF=0.382788;AN=5008;NS=2504;DP=21586;EAS_AF=0.4187;AMR_AF=0.1744;AFR_AF=0.702;EUR_AF=0.2157;SAS_AF=0.2342;AA=G|||;VT=SNP
1	230184102	rs28429901	C	T	100	PASS	AC=2068;AF=0.412939;AN=5008;NS=2504;DP=18548;EAS_AF=0.4167;AMR_AF=0.1988;AFR_AF=0.7663;EUR_AF=0.2157;SAS_AF=0.2863;AA=T|||;VT=SNP
1	230184989	rs76003634	G	A	100	PASS	AC=193;AF=0.0385383;AN=5008;NS=2504;DP=20466;EAS_AF=0;AMR_AF=0.0072;AFR_AF=0.1074;EUR_AF=0.0139;SAS_AF=0.0327;AA=G|||;VT=SNP
1	230185342	rs28693708	A	G	100	PASS	AC=2069;AF=0.413139;AN=5008;NS=2504;DP=18650;EAS_AF=0.4167;AMR_AF=0.1988;AFR_AF=0.767;EUR_AF=0.2157;SAS_AF=0.2863;AA=G|||;VT=SNP
1	230185514	rs7554127	A	G	100	PASS	AC=1347;AF=0.26897;AN=5008;NS=2504;DP=22660;EAS_AF=0.3591;AMR_AF=0.1196;AFR_AF=0.4871;EUR_AF=0.1143;SAS_AF=0.1462;AA=A|||;VT=SNP
1	230185877	rs148949125	T	C	100	PASS	AC=24;AF=0.00479233;AN=5008;NS=2504;DP=23453;EAS_AF=0;AMR_AF=0.013;AFR_AF=0;EUR_AF=0.0099;SAS_AF=0.0051;AA=T|||;VT=SNP
1	230186011	rs12076984	A	G	100	PASS	AC=2139;AF=0.427117;AN=5008;NS=2504;DP=21506;EAS_AF=0.4167;AMR_AF=0.2046;AFR_AF=0.823;EUR_AF=0.2107;SAS_AF=0.2832;AA=G|||;VT=SNP
1	230186179	rs12084370	C	T	100	PASS	AC=1986;AF=0.396565;AN=5008;NS=2504;DP=18135;EAS_AF=0.4127;AMR_AF=0.1816;AFR_AF=0.761;EUR_AF=0.2107;SAS_AF=0.2311;AA=T|||;VT=SNP
1	230186648	rs12135308	A	T	100	PASS	AC=377;AF=0.0752796;AN=5008;NS=2504;DP=13898;EAS_AF=0.0556;AMR_AF=0.0447;AFR_AF=0.0832;EUR_AF=0.0954;SAS_AF=0.0859;AA=A|||;VT=SNP
1	230186707	rs7515161	T	C	100	PASS	AC=807;AF=0.161142;AN=5008;NS=2504;DP=13087;EAS_AF=0.3522;AMR_AF=0.0836;AFR_AF=0.1301;EUR_AF=0.1113;SAS_AF=0.1125;AA=T|||;VT=SNP
1	230186714	rs4846892	T	C	100	PASS	AC=3022;AF=0.603435;AN=5008;NS=2504;DP=12918;EAS_AF=0.5863;AMR_AF=0.8184;AFR_AF=0.2405;EUR_AF=0.7893;SAS_AF=0.7679;AA=T|||;VT=SNP
1	230186778	rs4846893	C	T	100	PASS	AC=3021;AF=0.603235;AN=5008;NS=2504;DP=14712;EAS_AF=0.5863;AMR_AF=0.8184;AFR_AF=0.239;EUR_AF=0.7893;SAS_AF=0.7689;AA=C|||;VT=SNP
1	230186794	rs4846894	T	G	100	PASS	AC=3412;AF=0.68131;AN=5008;NS=2504;DP=15249;EAS_AF=0.6419;AMR_AF=0.8631;AFR_AF=0.3328;EUR_AF=0.8847;SAS_AF=0.8548;AA=G|||;VT=SNP
1	230186844	rs7515331	T	C	100	PASS	AC=814;AF=0.16254;AN=5008;NS=2504;DP=16369;EAS_AF=0.3522;AMR_AF=0.0836;AFR_AF=0.1309;EUR_AF=0.1113;SAS_AF=0.1186;AA=T|||;VT=SNP
1	230187139	rs72758248	C	G	100	PASS	AC=380;AF=0.0758786;AN=5008;NS=2504;DP=16534;EAS_AF=0.0556;AMR_AF=0.0447;AFR_AF=0.0855;EUR_AF=0.0954;SAS_AF=0.0859;AA=C|||;VT=SNP
1	230187526	rs6663181	T	G	100	PASS	AC=3019;AF=0.602835;AN=5008;NS=2504;DP=18462;EAS_AF=0.5863;AMR_AF=0.8184;AFR_AF=0.2375;EUR_AF=0.7893;SAS_AF=0.7689;AA=T|||;VT=SNP
1	230187577	rs6663193	T	C	100	PASS	AC=3411;AF=0.68111;AN=5008;NS=2504;DP=18641;EAS_AF=0.6419;AMR_AF=0.8631;AFR_AF=0.3306;EUR_AF=0.8837;SAS_AF=0.8579;AA=C|||;VT=SNP
1	230187945	rs6660567	A	G	100	PASS	AC=3413;AF=0.68151;AN=5008;NS=2504;DP=18961;EAS_AF=0.6419;AMR_AF=0.8631;AFR_AF=0.3313;EUR_AF=0.8847;SAS_AF=0.8579;AA=G|||;VT=SNP
1	230188418	rs4285705	C	T	100	PASS	AC=803;AF=0.160343;AN=5008;NS=2504;DP=21867;EAS_AF=0.3522;AMR_AF=0.0836;AFR_AF=0.1301;EUR_AF=0.1113;SAS_AF=0.1084;AA=c|||;VT=SNP
1	230188748	rs4562634	G	A	100	PASS	AC=392;AF=0.0782748;AN=5008;NS=2504;DP=20821;EAS_AF=0.0556;AMR_AF=0.0447;AFR_AF=0.0923;EUR_AF=0.0954;SAS_AF=0.089;AA=G|||;VT=SNP
1	230188761	rs4287183	C	T	100	PASS	AC=392;AF=0.0782748;AN=5008;NS=2504;DP=20931;EAS_AF=0.0556;AMR_AF=0.0447;AFR_AF=0.0923;EUR_AF=0.0954;SAS_AF=0.089;AA=C|||;VT=SNP
1	230188994	rs12406877	G	A	100	PASS	AC=392;AF=0.0782748;AN=5008;NS=2504;DP=21364;EAS_AF=0.0556;AMR_AF=0.0447;AFR_AF=0.0923;EUR_AF=0.0954;SAS_AF=0.089;AA=G|||;VT=SNP
1	230189302	rs34056135	G	A	100	PASS	AC=380;AF=0.0758786;AN=5008;NS=2504;DP=20033;EAS_AF=0.0556;AMR_AF=0.0447;AFR_AF=0.0832;EUR_AF=0.0954;SAS_AF=0.089;AA=G|||;VT=SNP
1	230189511	rs12077926	C	T	100	PASS	AC=2997;AF=0.598442;AN=5008;NS=2504;DP=16357;EAS_AF=0.5873;AMR_AF=0.8184;AFR_AF=0.2375;EUR_AF=0.7903;SAS_AF=0.7444;AA=C|||;VT=SNP
1	230189618	rs12073983	G	A	100	PASS	AC=2995;AF=0.598043;AN=5008;NS=2504;DP=16148;EAS_AF=0.5853;AMR_AF=0.8184;AFR_AF=0.2375;EUR_AF=0.7903;SAS_AF=0.7444;AA=G|||;VT=SNP
1	230190054	rs151243727	C	T	100	PASS	AC=19;AF=0.00379393;AN=5008;NS=2504;DP=16571;EAS_AF=0;AMR_AF=0.0043;AFR_AF=0;EUR_AF=0.0149;SAS_AF=0.001;AA=C|||;VT=SNP
1	230190292	rs7548484	C	T	100	PASS	AC=263;AF=0.052516;AN=5008;NS=2504;DP=16422;EAS_AF=0;AMR_AF=0.0115;AFR_AF=0.1581;EUR_AF=0.0139;SAS_AF=0.0327;AA=C|||;VT=SNP
1	230190314	rs115490938	C	T	100	PASS	AC=18;AF=0.00359425;AN=5008;NS=2504;DP=16405;EAS_AF=0;AMR_AF=0.0043;AFR_AF=0.0023;EUR_AF=0.0109;SAS_AF=0.001;AA=C|||;VT=SNP
1	230190959	rs145472160	T	A	100	PASS	AC=19;AF=0.00379393;AN=5008;NS=2504;DP=18295;EAS_AF=0;AMR_AF=0;AFR_AF=0;EUR_AF=0.0169;SAS_AF=0.002;AA=T|||;VT=SNP
1	230191018	rs11585540	A	G	100	PASS	AC=3420;AF=0.682907;AN=5008;NS=2504;DP=17573;EAS_AF=0.6438;AMR_AF=0.8631;AFR_AF=0.3525;EUR_AF=0.8857;SAS_AF=0.8333;AA=G|||;VT=SNP
1	230192095	rs10082048	C	T	100	PASS	AC=2998;AF=0.598642;AN=5008;NS=2504;DP=17319;EAS_AF=0.5883;AMR_AF=0.8184;AFR_AF=0.2368;EUR_AF=0.7913;SAS_AF=0.7444;AA=C|||;VT=SNP
1	230192249	rs3009717	C	T	100	PASS	AC=3410;AF=0.680911;AN=5008;NS=2504;DP=16621;EAS_AF=0.6438;AMR_AF=0.8631;AFR_AF=0.3442;EUR_AF=0.8867;SAS_AF=0.8333;AA=T|||;VT=SNP
1	230192848	rs1467469	T	C	100	PASS	AC=3470;AF=0.692891;AN=5008;NS=2504;DP=17823;EAS_AF=0.6438;AMR_AF=0.8674;AFR_AF=0.3865;EUR_AF=0.8877;SAS_AF=0.8333;AA=C|||;VT=SNP
1	230194220	rs72758252	C	T	100	PASS	AC=38;AF=0.00758786;AN=5008;NS=2504;DP=17840;EAS_AF=0;AMR_AF=0.0072;AFR_AF=0.0038;EUR_AF=0.0159;SAS_AF=0.0123;AA=C|||;VT=SNP
1	230194513	rs10779822	A	C	100	PASS	AC=2998;AF=0.598642;AN=5008;NS=2504;DP=18475;EAS_AF=0.5883;AMR_AF=0.8184;AFR_AF=0.2368;EUR_AF=0.7913;SAS_AF=0.7444;AA=a|||;VT=SNP
1	230195682	rs12088696	A	G	100	PASS	AC=3153;AF=0.629593;AN=5008;NS=2504;DP=18665;EAS_AF=0.6032;AMR_AF=0.8184;AFR_AF=0.3979;EUR_AF=0.7883;SAS_AF=0.6728;AA=A|||;VT=SNP
1	230195713	rs3009715	C	T	100	PASS	AC=1253;AF=0.2502;AN=5008;NS=2504;DP=18645;EAS_AF=0.3353;AMR_AF=0.1268;AFR_AF=0.3835;EUR_AF=0.1123;SAS_AF=0.2117;AA=C|||;VT=SNP
1	230196103	rs61825385	T	C	100	PASS	AC=99;AF=0.0197684;AN=5008;NS=2504;DP=18180;EAS_AF=0.001;AMR_AF=0.0216;AFR_AF=0.0356;EUR_AF=0.0288;SAS_AF=0.0072;AA=T|||;VT=SNP
1	230196165	rs4846895	C	T	100	PASS	AC=4587;AF=0.915935;AN=5008;NS=2504;DP=16910;EAS_AF=0.9444;AMR_AF=0.951;AFR_AF=0.9138;EUR_AF=0.8917;SAS_AF=0.8896;AA=T|||;VT=SNP
1	230196342	rs3009712	T	C	100	PASS	AC=3308;AF=0.660543;AN=5008;NS=2504;DP=17135;EAS_AF=0.6458;AMR_AF=0.8386;AFR_AF=0.4372;EUR_AF=0.7992;SAS_AF=0.7086;AA=T|||;VT=SNP
1	230196726	rs2983376	C	T	100	PASS	AC=3332;AF=0.665335;AN=5008;NS=2504;DP=17327;EAS_AF=0.6081;AMR_AF=0.8415;AFR_AF=0.438;EUR_AF=0.828;SAS_AF=0.7393;AA=T|||;VT=SNP
1	230197055	rs73105828	T	C	100	PASS	AC=1019;AF=0.203474;AN=5008;NS=2504;DP=15148;EAS_AF=0.3373;AMR_AF=0.0951;AFR_AF=0.295;EUR_AF=0.0726;SAS_AF=0.1534;AA=T|||;VT=SNP
1	230197437	rs72758256	A	T	100	PASS	AC=78;AF=0.0155751;AN=5008;NS=2504;DP=15934;EAS_AF=0.001;AMR_AF=0.0086;AFR_AF=0.0008;EUR_AF=0.0249;SAS_AF=0.046;AA=A|||;VT=SNP
1	230197685	rs56177040	T	A	100	PASS	AC=1923;AF=0.383986;AN=5008;NS=2504;DP=18863;EAS_AF=0.3542;AMR_AF=0.1643;AFR_AF=0.8487;EUR_AF=0.0954;SAS_AF=0.2393;AA=A|||;VT=SNP
1	230198405	rs2983377	C	G	100	PASS	AC=4682;AF=0.934904;AN=5008;NS=2504;DP=19159;EAS_AF=0.9444;AMR_AF=0.9611;AFR_AF=0.9644;EUR_AF=0.9095;SAS_AF=0.8926;AA=g|||;VT=SNP
1	230198785	rs149965967	C	T	100	PASS	AC=28;AF=0.00559105;AN=5008;NS=2504;DP=13243;EAS_AF=0;AMR_AF=0.0029;AFR_AF=0.0008;EUR_AF=0.0209;SAS_AF=0.0041;AA=c|||;VT=SNP
1	230199261	rs114738116	A	G	100	PASS	AC=252;AF=0.0503195;AN=5008;NS=2504;DP=15938;EAS_AF=0;AMR_AF=0.0072;AFR_AF=0.1498;EUR_AF=0.0169;SAS_AF=0.0327;AA=A|||;VT=SNP
1	230199398	rs12040273	C	T	100	PASS	AC=1873;AF=0.374002;AN=5008;NS=2504;DP=18661;EAS_AF=0.3532;AMR_AF=0.1571;AFR_AF=0.8132;EUR_AF=0.0915;SAS_AF=0.2464;AA=C|||;VT=SNP
1	230200928	rs11122260	C	A	100	PASS	AC=1873;AF=0.374002;AN=5008;NS=2504;DP=16458;EAS_AF=0.3552;AMR_AF=0.1571;AFR_AF=0.8132;EUR_AF=0.0915;SAS_AF=0.2444;AA=C|||;VT=SNP
1	230201284	rs72646697	G	A	100	PASS	AC=206;AF=0.0411342;AN=5008;NS=2504;DP=18731;EAS_AF=0;AMR_AF=0.0058;AFR_AF=0.1165;EUR_AF=0.0159;SAS_AF=0.0327;AA=G|||;VT=SNP
1	230202028	rs1321258	C	T	100	PASS	AC=1063;AF=0.21226;AN=5008;NS=2504;DP=19501;EAS_AF=0.3442;AMR_AF=0.0951;AFR_AF=0.323;EUR_AF=0.0726;SAS_AF=0.1534;AA=C|||;VT=SNP
1	230202503	rs138786113	C	T	100	PASS	AC=15;AF=0.00299521;AN=5008;NS=2504;DP=10202;EAS_AF=0;AMR_AF=0.0029;AFR_AF=0;EUR_AF=0.0099;SAS_AF=0.0031;AA=C|||;VT=SNP
1	230203293	rs77005666	C	G	100	PASS	AC=1905;AF=0.380391;AN=5008;NS=2504;DP=7101;EAS_AF=0.3552;AMR_AF=0.1571;AFR_AF=0.8275;EUR_AF=0.0865;SAS_AF=0.2628;AA=C|||;VT=SNP
1	230203940	rs12041601	G	A	100	PASS	AC=671;AF=0.133986;AN=5008;NS=2504;DP=13942;EAS_AF=0.3462;AMR_AF=0.0648;AFR_AF=0.0431;EUR_AF=0.0716;SAS_AF=0.1513;AA=G|||;VT=SNP
1	230203951	rs3124555	T	C	100	PASS	AC=4684;AF=0.935304;AN=5008;NS=2504;DP=13605;EAS_AF=0.9435;AMR_AF=0.9611;AFR_AF=0.9637;EUR_AF=0.9085;SAS_AF=0.8978;AA=C|||;VT=SNP
1	230205013	rs6541264	T	G	100	PASS	AC=1639;AF=0.327276;AN=5008;NS=2504;DP=20471;EAS_AF=0.3482;AMR_AF=0.1484;AFR_AF=0.6399;EUR_AF=0.0905;SAS_AF=0.2536;AA=t|||;VT=SNP
1	230205764	rs56387359	G	A	100	PASS	AC=926;AF=0.184904;AN=5008;NS=2504;DP=17216;EAS_AF=0.3452;AMR_AF=0.0879;AFR_AF=0.2231;EUR_AF=0.0716;SAS_AF=0.1534;AA=G|||;VT=SNP
1	230206696	rs11122271	A	G	100	PASS	AC=1864;AF=0.372204;AN=5008;NS=2504;DP=17206;EAS_AF=0.3542;AMR_AF=0.1556;AFR_AF=0.795;EUR_AF=0.0905;SAS_AF=0.2628;AA=A|||;VT=SNP
1	230206891	rs7529252	G	A	100	PASS	AC=1862;AF=0.371805;AN=5008;NS=2504;DP=21394;EAS_AF=0.3542;AMR_AF=0.1556;AFR_AF=0.7935;EUR_AF=0.0905;SAS_AF=0.2628;AA=G|||;VT=SNP
1	230206963	rs6684677	C	T	100	PASS	AC=2649;AF=0.528954;AN=5008;NS=2504;DP=20644;EAS_AF=0.5893;AMR_AF=0.7723;AFR_AF=0.062;EUR_AF=0.8042;SAS_AF=0.6421;AA=C|||;VT=SNP
1	230207040	rs61825387	G	A	100	PASS	AC=9;AF=0.00179712;AN=5008;NS=2504;DP=20234;EAS_AF=0;AMR_AF=0;AFR_AF=0.0008;EUR_AF=0.007;SAS_AF=0.001;AA=G|||;VT=SNP
1	230207294	rs7531895	G	T	100	PASS	AC=1870;AF=0.373403;AN=5008;NS=2504;DP=20101;EAS_AF=0.3552;AMR_AF=0.1556;AFR_AF=0.7988;EUR_AF=0.0905;SAS_AF=0.2628;AA=G|||;VT=SNP
1	230207349	rs7531967	G	A	100	PASS	AC=1869;AF=0.373203;AN=5008;NS=2504;DP=20327;EAS_AF=0.3542;AMR_AF=0.1556;AFR_AF=0.7988;EUR_AF=0.0905;SAS_AF=0.2628;AA=G|||;VT=SNP
1	230207406	rs1474926	C	A	100	PASS	AC=2709;AF=0.540935;AN=5008;NS=2504;DP=19701;EAS_AF=0.5893;AMR_AF=0.7752;AFR_AF=0.1044;EUR_AF=0.8062;SAS_AF=0.6421;AA=C|||;VT=SNP
1	230207433	rs1474925	A	C	100	PASS	AC=2642;AF=0.527556;AN=5008;NS=2504;DP=20239;EAS_AF=0.5893;AMR_AF=0.7723;AFR_AF=0.0552;EUR_AF=0.8062;SAS_AF=0.6421;AA=A|||;VT=SNP
1	230207462	rs12240271	A	G	100	PASS	AC=1863;AF=0.372005;AN=5008;NS=2504;DP=20908;EAS_AF=0.3552;AMR_AF=0.1556;AFR_AF=0.7935;EUR_AF=0.0905;SAS_AF=0.2628;AA=A|||;VT=SNP
1	230207475	rs1555291	A	G	100	PASS	AC=1918;AF=0.382987;AN=5008;NS=2504;DP=21075;EAS_AF=0.3552;AMR_AF=0.1599;AFR_AF=0.8321;EUR_AF=0.0905;SAS_AF=0.2638;AA=A|||;VT=SNP
1	230207847	rs149204826	G	T	100	PASS	AC=45;AF=0.00898562;AN=5008;NS=2504;DP=14858;EAS_AF=0.001;AMR_AF=0.0072;AFR_AF=0;EUR_AF=0.0089;SAS_AF=0.0307;AA=G|||;VT=SNP
1	230208372	rs2883025	G	A	100	PASS	AC=4659;AF=0.930312;AN=5008;NS=2504;DP=19613;EAS_AF=0.9464;AMR_AF=0.9352;AFR_AF=0.9614;EUR_AF=0.8966;SAS_AF=0.9029;AA=A|||;VT=SNP
1	230208497	rs1358768	G	A	100	PASS	AC=1839;AF=0.367212;AN=5008;NS=2504;DP=19741;EAS_AF=0.3631;AMR_AF=0.1513;AFR_AF=0.7716;EUR_AF=0.0905;SAS_AF=0.2628;AA=A|||;VT=SNP
1	230208852	rs12046584	G	A	100	PASS	AC=704;AF=0.140575;AN=5008;NS=2504;DP=20400;EAS_AF=0.3571;AMR_AF=0.0648;AFR_AF=0.0582;EUR_AF=0.0716;SAS_AF=0.1534;AA=G|||;VT=SNP
1	230209313	rs13375918	G	A	100	PASS	AC=207;AF=0.0413339;AN=5008;NS=2504;DP=20721;EAS_AF=0;AMR_AF=0.0072;AFR_AF=0.1157;EUR_AF=0.0169;SAS_AF=0.0327;AA=G|||;VT=SNP
1	230209790	rs6684432	T	C	100	PASS	AC=4695;AF=0.9375;AN=5008;NS=2504;DP=19219;EAS_AF=0.9454;AMR_AF=0.9625;AFR_AF=0.9592;EUR_AF=0.9095;SAS_AF=0.911;AA=C|||;VT=SNP
1	230209958	rs12045104	C	G	100	PASS	AC=801;AF=0.159944;AN=5008;NS=2504;DP=18890;EAS_AF=0.3571;AMR_AF=0.0692;AFR_AF=0.1286;EUR_AF=0.0706;SAS_AF=0.1554;AA=C|||;VT=SNP
1	230210076	rs10864677	T	C	100	PASS	AC=1638;AF=0.327077;AN=5008;NS=2504;DP=19837;EAS_AF=0.3611;AMR_AF=0.134;AFR_AF=0.6604;EUR_AF=0.0885;SAS_AF=0.2239;AA=T|||;VT=SNP
1	230210365	rs6684422	A	T	100	PASS	AC=4695;AF=0.9375;AN=5008;NS=2504;DP=19437;EAS_AF=0.9444;AMR_AF=0.9611;AFR_AF=0.9599;EUR_AF=0.9085;SAS_AF=0.9131;AA=T|||;VT=SNP
1	230210597	rs115319772	A	G	100	PASS	AC=47;AF=0.00938498;AN=5008;NS=2504;DP=17443;EAS_AF=0;AMR_AF=0.0029;AFR_AF=0;EUR_AF=0.0139;SAS_AF=0.0317;AA=A|||;VT=SNP
1	230210601	rs144548279	A	T	100	PASS	AC=17;AF=0.00339457;AN=5008;NS=2504;DP=17326;EAS_AF=0.001;AMR_AF=0.0043;AFR_AF=0.0008;EUR_AF=0.0119;SAS_AF=0;AA=A|||;VT=SNP
1	230211243	rs72758262	G	T	100	PASS	AC=444;AF=0.0886581;AN=5008;NS=2504;DP=19619;EAS_AF=0.2202;AMR_AF=0.072;AFR_AF=0.0098;EUR_AF=0.0696;SAS_AF=0.091;AA=G|||;VT=SNP
1	230211245	rs6541267	C	T	100	PASS	AC=1559;AF=0.311302;AN=5008;NS=2504;DP=19750;EAS_AF=0.129;AMR_AF=0.2075;AFR_AF=0.7337;EUR_AF=0.163;SAS_AF=0.1544;AA=T|||;VT=SNP
1	230211398	rs6673349	G	A	100	PASS	AC=1696;AF=0.338658;AN=5008;NS=2504;DP=18938;EAS_AF=0.13;AMR_AF=0.2738;AFR_AF=0.8132;EUR_AF=0.0934;SAS_AF=0.2106;AA=A|||;VT=SNP
1	230211427	rs141023867	T	C	100	PASS	AC=28;AF=0.00559105;AN=5008;NS=2504;DP=18472;EAS_AF=0;AMR_AF=0.0072;AFR_AF=0.0068;EUR_AF=0.0129;SAS_AF=0.001;AA=T|||;VT=SNP
1	230211432	rs74145438	G	A	100	PASS	AC=979;AF=0.195487;AN=5008;NS=2504;DP=18330;EAS_AF=0.0972;AMR_AF=0.2176;AFR_AF=0.4107;EUR_AF=0.0835;SAS_AF=0.1053;AA=G|||;VT=SNP
1	230211473	rs6683205	C	T	100	PASS	AC=2504;AF=0.5;AN=5008;NS=2504;DP=20412;EAS_AF=0.2847;AMR_AF=0.438;AFR_AF=0.5953;EUR_AF=0.6103;SAS_AF=0.5235;AA=T|||;VT=SNP
1	230211477	rs79708765	G	A	100	PASS	AC=373;AF=0.0744808;AN=5008;NS=2504;DP=20755;EAS_AF=0.0764;AMR_AF=0.085;AFR_AF=0.1188;EUR_AF=0.0507;SAS_AF=0.0297;AA=G|||;VT=SNP
1	230211766	rs55693299	C	G	100	PASS	AC=739;AF=0.147564;AN=5008;NS=2504;DP=22661;EAS_AF=0.2718;AMR_AF=0.1052;AFR_AF=0.0166;EUR_AF=0.1292;SAS_AF=0.2454;AA=C|||;VT=SNP
1	230211794	rs12048446	A	G	100	PASS	AC=1175;AF=0.234625;AN=5008;NS=2504;DP=22078;EAS_AF=0.1429;AMR_AF=0.0749;AFR_AF=0.6573;EUR_AF=0.0646;SAS_AF=0.046;AA=a|||;VT=SNP
1	230212174	rs192410760	A	C	100	PASS	AC=20;AF=0.00399361;AN=5008;NS=2504;DP=21396;EAS_AF=0;AMR_AF=0.0086;AFR_AF=0.0008;EUR_AF=0.0119;SAS_AF=0.001;AA=A|||;VT=SNP
1	230212484	rs1358769	C	T	100	PASS	AC=824;AF=0.164537;AN=5008;NS=2504;DP=19255;EAS_AF=0.2004;AMR_AF=0.0562;AFR_AF=0.3169;EUR_AF=0.0388;SAS_AF=0.1278;AA=C|||;VT=SNP
1	230212533	rs11122275	G	A	100	PASS	AC=662;AF=0.132188;AN=5008;NS=2504;DP=19564;EAS_AF=0.2024;AMR_AF=0.1167;AFR_AF=0.0174;EUR_AF=0.164;SAS_AF=0.1933;AA=G|||;VT=SNP
1	230212581	rs13376257	G	A	100	PASS	AC=537;AF=0.107228;AN=5008;NS=2504;DP=18648;EAS_AF=0.0347;AMR_AF=0.1988;AFR_AF=0.1793;EUR_AF=0.0457;SAS_AF=0.0828;AA=G|||;VT=SNP
1	230213017	rs60498942	G	A	100	PASS	AC=537;AF=0.107228;AN=5008;NS=2504;DP=17315;EAS_AF=0.0357;AMR_AF=0.2003;AFR_AF=0.1747;EUR_AF=0.0457;SAS_AF=0.0869;AA=G|||;VT=SNP
1	230213711	rs71654313	C	T	100	PASS	AC=60;AF=0.0119808;AN=5008;NS=2504;DP=20429;EAS_AF=0;AMR_AF=0.0144;AFR_AF=0.0008;EUR_AF=0.0328;SAS_AF=0.0164;AA=C|||;VT=SNP
1	230214308	rs78807750	G	A	100	PASS	AC=138;AF=0.0275559;AN=5008;NS=2504;DP=16334;EAS_AF=0.0069;AMR_AF=0.0259;AFR_AF=0.0113;EUR_AF=0.0457;SAS_AF=0.0532;AA=G|||;VT=SNP
1	230214319	rs910820	C	T	100	PASS	AC=3484;AF=0.695687;AN=5008;NS=2504;DP=16494;EAS_AF=0.8591;AMR_AF=0.6297;AFR_AF=0.5197;EUR_AF=0.7594;SAS_AF=0.7464;AA=C|||;VT=SNP
1	230215962	rs115930103	G	A	100	PASS	AC=20;AF=0.00399361;AN=5008;NS=2504;DP=19398;EAS_AF=0;AMR_AF=0.0086;AFR_AF=0;EUR_AF=0.0109;SAS_AF=0.0031;AA=G|||;VT=SNP
1	230217787	rs12741077	C	A	100	PASS	AC=21;AF=0.00419329;AN=5008;NS=2504;DP=21307;EAS_AF=0;AMR_AF=0.0014;AFR_AF=0;EUR_AF=0.0109;SAS_AF=0.0092;AA=c|||;VT=SNP
1	230217788	rs75291324	G	A	100	PASS	AC=409;AF=0.0816693;AN=5008;NS=2504;DP=21218;EAS_AF=0.0337;AMR_AF=0.1671;AFR_AF=0.0885;EUR_AF=0.0586;SAS_AF=0.0849;AA=G|||;VT=SNP
1	230217799	rs7515561	A	G	100	PASS	AC=4814;AF=0.961262;AN=5008;NS=2504;DP=20926;EAS_AF=0.998;AMR_AF=0.9337;AFR_AF=0.9955;EUR_AF=0.8767;SAS_AF=0.9836;AA=G|||;VT=SNP
1	230218466	rs16850868	C	T	100	PASS	AC=157;AF=0.0313498;AN=5008;NS=2504;DP=24133;EAS_AF=0.0198;AMR_AF=0.0375;AFR_AF=0.0212;EUR_AF=0.0209;SAS_AF=0.0634;AA=C|||;VT=SNP
1	230218472	rs75121342	G	A	100	PASS	AC=192;AF=0.0383387;AN=5008;NS=2504;DP=24299;EAS_AF=0.0069;AMR_AF=0.0274;AFR_AF=0.0545;EUR_AF=0.0427;SAS_AF=0.0521;AA=G|||;VT=SNP
1	230219455	rs72648054	T	C	100	PASS	AC=13;AF=0.00259585;AN=5008;NS=2504;DP=19699;EAS_AF=0;AMR_AF=0.0029;AFR_AF=0;EUR_AF=0.0109;SAS_AF=0;AA=T|||;VT=SNP
1	230219470	rs16850871	A	G	100	PASS	AC=818;AF=0.163339;AN=5008;NS=2504;DP=19256;EAS_AF=0.253;AMR_AF=0.049;AFR_AF=0.2617;EUR_AF=0.0408;SAS_AF=0.1452;AA=A|||;VT=SNP
1	230219697	rs72648056	G	A	100	PASS	AC=201;AF=0.0401358;AN=5008;NS=2504;DP=18572;EAS_AF=0.0198;AMR_AF=0.0461;AFR_AF=0.0469;EUR_AF=0.0229;SAS_AF=0.0654;AA=G|||;VT=SNP
1	230219754	rs72648057	A	T	100	PASS	AC=26;AF=0.00519169;AN=5008;NS=2504;DP=20043;EAS_AF=0;AMR_AF=0;AFR_AF=0.0008;EUR_AF=0.0239;SAS_AF=0.001;AA=A|||;VT=SNP
1	230221165	rs11122300	G	A	100	PASS	AC=707;AF=0.141174;AN=5008;NS=2504;DP=18348;EAS_AF=0.2143;AMR_AF=0.1354;AFR_AF=0.0136;EUR_AF=0.1759;SAS_AF=0.2065;AA=G|||;VT=SNP
1	230221405	rs16850875	C	T	100	PASS	AC=193;AF=0.0385383;AN=5008;NS=2504;DP=18593;EAS_AF=0.0069;AMR_AF=0.0274;AFR_AF=0.0545;EUR_AF=0.0437;SAS_AF=0.0521;AA=C|||;VT=SNP
1	230221606	rs77057189	C	A	100	PASS	AC=99;AF=0.0197684;AN=5008;NS=2504;DP=16676;EAS_AF=0;AMR_AF=0.0245;AFR_AF=0.0015;EUR_AF=0.0408;SAS_AF=0.0399;AA=C|||;VT=SNP
1	230221783	rs12023543	C	G	100	PASS	AC=1890;AF=0.377396;AN=5008;NS=2504;DP=17917;EAS_AF=0.3165;AMR_AF=0.3703;AFR_AF=0.5991;EUR_AF=0.2167;SAS_AF=0.3108;AA=G|||;VT=SNP
1	230222213	rs16850877	C	T	100	PASS	AC=184;AF=0.0367412;AN=5008;NS=2504;DP=20095;EAS_AF=0.0198;AMR_AF=0.0403;AFR_AF=0.0333;EUR_AF=0.0229;SAS_AF=0.0706;AA=C|||;VT=SNP
1	230222862	rs75348872	C	T	100	PASS	AC=188;AF=0.0375399;AN=5008;NS=2504;DP=18692;EAS_AF=0.0198;AMR_AF=0.0403;AFR_AF=0.0363;EUR_AF=0.0229;SAS_AF=0.0706;AA=C|||;VT=SNP
1	230222924	rs35941759	C	A	100	PASS	AC=498;AF=0.0994409;AN=5008;NS=2504;DP=17870;EAS_AF=0.1815;AMR_AF=0.0447;AFR_AF=0.0991;EUR_AF=0.0815;SAS_AF=0.0726;AA=C|||;VT=SNP
1	230223241	rs16850878	A	T	100	PASS	AC=597;AF=0.119209;AN=5008;NS=2504;DP=18752;EAS_AF=0.0546;AMR_AF=0.2089;AFR_AF=0.1233;EUR_AF=0.0805;SAS_AF=0.1564;AA=T|||;VT=SNP
1	230223352	rs74347400	C	T	100	PASS	AC=177;AF=0.0353435;AN=5008;NS=2504;DP=17606;EAS_AF=0.0198;AMR_AF=0.0389;AFR_AF=0.0371;EUR_AF=0.0199;SAS_AF=0.0624;AA=C|||;VT=SNP
1	230223419	rs79920943	C	T	100	PASS	AC=205;AF=0.0409345;AN=5008;NS=2504;DP=17901;EAS_AF=0.0198;AMR_AF=0.0418;AFR_AF=0.0484;EUR_AF=0.0229;SAS_AF=0.0706;AA=T|||;VT=SNP
1	230224367	rs76104940	C	G	100	PASS	AC=206;AF=0.0411342;AN=5008;NS=2504;DP=15206;EAS_AF=0.0198;AMR_AF=0.0418;AFR_AF=0.0484;EUR_AF=0.0229;SAS_AF=0.0716;AA=C|||;VT=SNP
1	230224534	rs113638586	T	C	100	PASS	AC=206;AF=0.0411342;AN=5008;NS=2504;DP=18403;EAS_AF=0.0198;AMR_AF=0.0418;AFR_AF=0.0484;EUR_AF=0.0229;SAS_AF=0.0716;AA=T|||;VT=SNP
1	230224644	rs80135353	T	C	100	PASS	AC=202;AF=0.0403355;AN=5008;NS=2504;DP=18859;EAS_AF=0.0198;AMR_AF=0.0418;AFR_AF=0.0454;EUR_AF=0.0229;SAS_AF=0.0716;AA=T|||;VT=SNP
1	230226386	rs7513659	G	A	100	PASS	AC=516;AF=0.103035;AN=5008;NS=2504;DP=19521;EAS_AF=0.0407;AMR_AF=0.0403;AFR_AF=0.2073;EUR_AF=0.0388;SAS_AF=0.137;AA=G|||;VT=SNP
1	230226746	rs10495293	A	T	100	PASS	AC=493;AF=0.0984425;AN=5008;NS=2504;DP=19254;EAS_AF=0.0883;AMR_AF=0.0663;AFR_AF=0.1278;EUR_AF=0.0567;SAS_AF=0.135;AA=A|||;VT=SNP
1	230227117	rs2038396	G	A	100	PASS	AC=832;AF=0.166134;AN=5008;NS=2504;DP=15896;EAS_AF=0.1786;AMR_AF=0.245;AFR_AF=0.1687;EUR_AF=0.0865;SAS_AF=0.1759;AA=G|||;VT=SNP
1	230227166	rs112827553	G	A	100	PASS	AC=27;AF=0.00539137;AN=5008;NS=2504;DP=17266;EAS_AF=0;AMR_AF=0.0144;AFR_AF=0;EUR_AF=0.0169;SAS_AF=0;AA=G|||;VT=SNP
1	230227208	rs12029443	C	G	100	PASS	AC=1119;AF=0.223442;AN=5008;NS=2504;DP=19279;EAS_AF=0.4077;AMR_AF=0.2968;AFR_AF=0.0492;EUR_AF=0.1839;SAS_AF=0.2577;AA=C|||;VT=SNP
1	230228222	rs150104347	C	G	100	PASS	AC=29;AF=0.00579073;AN=5008;NS=2504;DP=16985;EAS_AF=0;AMR_AF=0.0072;AFR_AF=0.0008;EUR_AF=0.0229;SAS_AF=0;AA=C|||;VT=SNP
1	230228692	rs7520308	G	A	100	PASS	AC=3609;AF=0.720647;AN=5008;NS=2504;DP=17726;EAS_AF=0.7232;AMR_AF=0.6628;AFR_AF=0.7685;EUR_AF=0.6849;SAS_AF=0.7311;AA=G|||;VT=SNP
1	230228799	rs7536663	T	A	100	PASS	AC=3607;AF=0.720248;AN=5008;NS=2504;DP=17360;EAS_AF=0.7232;AMR_AF=0.6628;AFR_AF=0.7685;EUR_AF=0.6829;SAS_AF=0.7311;AA=A|||;VT=SNP
1	230228980	rs7520640	G	T	100	PASS	AC=3605;AF=0.719848;AN=5008;NS=2504;DP=21745;EAS_AF=0.7232;AMR_AF=0.6614;AFR_AF=0.7678;EUR_AF=0.6829;SAS_AF=0.7311;AA=T|||;VT=SNP
1	230229324	rs7519655	A	C	100	PASS	AC=3609;AF=0.720647;AN=5008;NS=2504;DP=19724;EAS_AF=0.7232;AMR_AF=0.6628;AFR_AF=0.7685;EUR_AF=0.6849;SAS_AF=0.7311;AA=A|||;VT=SNP
1	230230169	rs73105889	C	G	100	PASS	AC=2257;AF=0.450679;AN=5008;NS=2504;DP=11724;EAS_AF=0.4554;AMR_AF=0.4452;AFR_AF=0.4213;EUR_AF=0.4235;SAS_AF=0.5174;AA=G|||;VT=SNP
1	230230372	rs67215573	T	C	100	PASS	AC=2383;AF=0.475839;AN=5008;NS=2504;DP=17986;EAS_AF=0.4593;AMR_AF=0.4539;AFR_AF=0.5038;EUR_AF=0.4284;SAS_AF=0.5194;AA=C|||;VT=SNP
1	230230759	rs7523343	A	G	100	PASS	AC=1208;AF=0.241214;AN=5008;NS=2504;DP=20927;EAS_AF=0.3889;AMR_AF=0.17;AFR_AF=0.1959;EUR_AF=0.2107;SAS_AF=0.2321;AA=A|||;VT=SNP
1	230231149	rs76904440	G	A	100	PASS	AC=72;AF=0.014377;AN=5008;NS=2504;DP=18068;EAS_AF=0;AMR_AF=0.0202;AFR_AF=0;EUR_AF=0.0318;SAS_AF=0.0266;AA=g|||;VT=SNP
1	230231215	rs74445827	A	T	100	PASS	AC=31;AF=0.0061901;AN=5008;NS=2504;DP=17100;EAS_AF=0;AMR_AF=0.0101;AFR_AF=0.0008;EUR_AF=0.0199;SAS_AF=0.0031;AA=a|||;VT=SNP
1	230231256	rs10779824	C	T	100	PASS	AC=1348;AF=0.269169;AN=5008;NS=2504;DP=17826;EAS_AF=0.2718;AMR_AF=0.2147;AFR_AF=0.348;EUR_AF=0.2555;SAS_AF=0.2127;AA=C|||;VT=SNP
1	230231546	rs2057231	T	C	100	PASS	AC=2382;AF=0.475639;AN=5008;NS=2504;DP=17163;EAS_AF=0.4554;AMR_AF=0.4539;AFR_AF=0.5076;EUR_AF=0.4264;SAS_AF=0.5194;AA=T|||;VT=SNP
1	230231636	rs2057232	G	A	100	PASS	AC=1191;AF=0.237819;AN=5008;NS=2504;DP=18318;EAS_AF=0.3829;AMR_AF=0.1643;AFR_AF=0.1891;EUR_AF=0.2078;SAS_AF=0.2372;AA=G|||;VT=SNP
1	230231782	rs78412685	A	G	100	PASS	AC=366;AF=0.0730831;AN=5008;NS=2504;DP=17758;EAS_AF=0.0427;AMR_AF=0.0749;AFR_AF=0.0076;EUR_AF=0.1243;SAS_AF=0.1391;AA=A|||;VT=SNP
1	230232080	rs7529009	A	G	100	PASS	AC=2389;AF=0.477037;AN=5008;NS=2504;DP=21963;EAS_AF=0.4554;AMR_AF=0.4553;AFR_AF=0.5091;EUR_AF=0.4274;SAS_AF=0.5225;AA=A|||;VT=SNP
1	230232241	rs910821	T	A	100	PASS	AC=1363;AF=0.272165;AN=5008;NS=2504;DP=16549;EAS_AF=0.2718;AMR_AF=0.2176;AFR_AF=0.3517;EUR_AF=0.2614;SAS_AF=0.2147;AA=T|||;VT=SNP
1	230232317	rs79424459	A	G	100	PASS	AC=94;AF=0.01877;AN=5008;NS=2504;DP=18276;EAS_AF=0;AMR_AF=0.0245;AFR_AF=0.0023;EUR_AF=0.0378;SAS_AF=0.0368;AA=A|||;VT=SNP
1	230232320	rs77034196	T	G	100	PASS	AC=258;AF=0.0515176;AN=5008;NS=2504;DP=18296;EAS_AF=0.1171;AMR_AF=0.062;AFR_AF=0.0061;EUR_AF=0.0129;SAS_AF=0.0777;AA=t|||;VT=SNP
1	230232790	rs2057233	G	A	100	PASS	AC=2255;AF=0.45028;AN=5008;NS=2504;DP=18224;EAS_AF=0.4524;AMR_AF=0.4467;AFR_AF=0.4221;EUR_AF=0.4235;SAS_AF=0.5164;AA=A|||;VT=SNP
1	230233014	rs2057234	A	T	100	PASS	AC=2259;AF=0.451078;AN=5008;NS=2504;DP=20372;EAS_AF=0.4544;AMR_AF=0.4452;AFR_AF=0.4244;EUR_AF=0.4235;SAS_AF=0.5164;AA=T|||;VT=SNP
1	230233864	rs7519536	G	C	100	PASS	AC=2284;AF=0.45607;AN=5008;NS=2504;DP=19626;EAS_AF=0.4534;AMR_AF=0.4452;AFR_AF=0.444;EUR_AF=0.4235;SAS_AF=0.5164;AA=G|||;VT=SNP
1	230234084	rs7530960	C	T	100	PASS	AC=2257;AF=0.450679;AN=5008;NS=2504;DP=20346;EAS_AF=0.4573;AMR_AF=0.4452;AFR_AF=0.4221;EUR_AF=0.4225;SAS_AF=0.5153;AA=C|||;VT=SNP
1	230234267	rs60961548	T	C	100	PASS	AC=542;AF=0.108227;AN=5008;NS=2504;DP=16016;EAS_AF=0.3552;AMR_AF=0.0504;AFR_AF=0.0946;EUR_AF=0.0099;SAS_AF=0.0143;AA=T|||;VT=SNP
1	230234761	rs56041113	G	A	100	PASS	AC=392;AF=0.0782748;AN=5008;NS=2504;DP=21877;EAS_AF=0.0139;AMR_AF=0.183;AFR_AF=0.0212;EUR_AF=0.0875;SAS_AF=0.138;AA=G|||;VT=SNP
1	230235032	rs12726525	G	A	100	PASS	AC=1375;AF=0.274561;AN=5008;NS=2504;DP=20134;EAS_AF=0.2679;AMR_AF=0.219;AFR_AF=0.3654;EUR_AF=0.2594;SAS_AF=0.2137;AA=A|||;VT=SNP
1	230236011	rs11122314	C	T	100	PASS	AC=2286;AF=0.45647;AN=5008;NS=2504;DP=14790;EAS_AF=0.4534;AMR_AF=0.4452;AFR_AF=0.4455;EUR_AF=0.4235;SAS_AF=0.5164;AA=C|||;VT=SNP
1	230236137	rs12404425	G	A	100	PASS	AC=2285;AF=0.45627;AN=5008;NS=2504;DP=11355;EAS_AF=0.4534;AMR_AF=0.4452;AFR_AF=0.4448;EUR_AF=0.4235;SAS_AF=0.5164;AA=G|||;VT=SNP
1	230236320	rs182028010	G	A	100	PASS	AC=22;AF=0.00439297;AN=5008;NS=2504;DP=15226;EAS_AF=0;AMR_AF=0.0086;AFR_AF=0.0015;EUR_AF=0.0129;SAS_AF=0.001;AA=G|||;VT=SNP
1	230236401	rs7537621	C	T	100	PASS	AC=2258;AF=0.450879;AN=5008;NS=2504;DP=16133;EAS_AF=0.4524;AMR_AF=0.4438;AFR_AF=0.4259;EUR_AF=0.4235;SAS_AF=0.5164;AA=T|||;VT=SNP
1	230236505	rs6541274	G	A	100	PASS	AC=2258;AF=0.450879;AN=5008;NS=2504;DP=19585;EAS_AF=0.4524;AMR_AF=0.4438;AFR_AF=0.4259;EUR_AF=0.4235;SAS_AF=0.5164;AA=A|||;VT=SNP
1	230237083	rs76834158	G	T	100	PASS	AC=86;AF=0.0171725;AN=5008;NS=2504;DP=20230;EAS_AF=0;AMR_AF=0.0173;AFR_AF=0.0015;EUR_AF=0.0636;SAS_AF=0.0082;AA=G|||;VT=SNP
1	230237103	rs11122316	A	G	100	PASS	AC=2362;AF=0.471645;AN=5008;NS=2504;DP=19711;EAS_AF=0.5704;AMR_AF=0.4928;AFR_AF=0.3192;EUR_AF=0.4384;SAS_AF=0.5951;AA=G|||;VT=SNP
1	230237142	rs10864687	C	T	100	PASS	AC=1930;AF=0.385383;AN=5008;NS=2504;DP=18921;EAS_AF=0.4504;AMR_AF=0.4207;AFR_AF=0.1936;EUR_AF=0.4195;SAS_AF=0.5174;AA=c|||;VT=SNP
1	230237167	rs10864688	C	T	100	PASS	AC=2063;AF=0.411941;AN=5008;NS=2504;DP=18117;EAS_AF=0.4504;AMR_AF=0.4308;AFR_AF=0.2867;EUR_AF=0.4225;SAS_AF=0.5174;AA=T|||;VT=SNP
1	230237176	rs12126814	G	A	100	PASS	AC=1358;AF=0.271166;AN=5008;NS=2504;DP=18168;EAS_AF=0.2738;AMR_AF=0.219;AFR_AF=0.3472;EUR_AF=0.2604;SAS_AF=0.2137;AA=g|||;VT=SNP
1	230237282	rs10746509	C	T	100	PASS	AC=2073;AF=0.413938;AN=5008;NS=2504;DP=20349;EAS_AF=0.4504;AMR_AF=0.4308;AFR_AF=0.2943;EUR_AF=0.4225;SAS_AF=0.5174;AA=T|||;VT=SNP
1	230237377	rs72758273	C	G	100	PASS	AC=638;AF=0.127396;AN=5008;NS=2504;DP=21433;EAS_AF=0.0327;AMR_AF=0.111;AFR_AF=0.0877;EUR_AF=0.1998;SAS_AF=0.2157;AA=C|||;VT=SNP
1	230237540	rs10864690	T	A	100	PASS	AC=2081;AF=0.415535;AN=5008;NS=2504;DP=19032;EAS_AF=0.4583;AMR_AF=0.4308;AFR_AF=0.2943;EUR_AF=0.4225;SAS_AF=0.5174;AA=T|||;VT=SNP
1	230237964	rs183766520	C	T	100	PASS	AC=22;AF=0.00439297;AN=5008;NS=2504;DP=18481;EAS_AF=0;AMR_AF=0.0086;AFR_AF=0.0015;EUR_AF=0.0129;SAS_AF=0.001;AA=C|||;VT=SNP
1	230238063	rs1998068	C	G	100	PASS	AC=2113;AF=0.421925;AN=5008;NS=2504;DP=18497;EAS_AF=0.4583;AMR_AF=0.4308;AFR_AF=0.32;EUR_AF=0.4225;SAS_AF=0.5153;AA=G|||;VT=SNP
1	230238152	rs11584251	A	G	100	PASS	AC=13;AF=0.00259585;AN=5008;NS=2504;DP=19736;EAS_AF=0;AMR_AF=0.0072;AFR_AF=0;EUR_AF=0.008;SAS_AF=0;AA=A|||;VT=SNP
1	230238507	rs1998067	A	G	100	PASS	AC=789;AF=0.157548;AN=5008;NS=2504;DP=19776;EAS_AF=0.0575;AMR_AF=0.2622;AFR_AF=0.0484;EUR_AF=0.2117;SAS_AF=0.2781;AA=A|||;VT=SNP
1	230238569	rs1998066	T	C	100	PASS	AC=2079;AF=0.415136;AN=5008;NS=2504;DP=19228;EAS_AF=0.4583;AMR_AF=0.4308;AFR_AF=0.2943;EUR_AF=0.4215;SAS_AF=0.5164;AA=C|||;VT=SNP
1	230238821	rs12035297	C	T	100	PASS	AC=1342;AF=0.267971;AN=5008;NS=2504;DP=20628;EAS_AF=0.2599;AMR_AF=0.219;AFR_AF=0.3457;EUR_AF=0.2604;SAS_AF=0.2137;AA=C|||;VT=SNP
1	230239257	rs2883027	A	G	100	PASS	AC=2259;AF=0.451078;AN=5008;NS=2504;DP=17554;EAS_AF=0.4593;AMR_AF=0.4424;AFR_AF=0.4228;EUR_AF=0.4225;SAS_AF=0.5164;AA=A|||;VT=SNP
1	230239259	rs3811489	T	C	100	PASS	AC=2259;AF=0.451078;AN=5008;NS=2504;DP=17606;EAS_AF=0.4593;AMR_AF=0.4424;AFR_AF=0.4228;EUR_AF=0.4225;SAS_AF=0.5164;AA=T|||;VT=SNP
1	230239628	rs4582798	C	T	100	PASS	AC=2261;AF=0.451478;AN=5008;NS=2504;DP=18246;EAS_AF=0.4583;AMR_AF=0.4409;AFR_AF=0.4266;EUR_AF=0.4215;SAS_AF=0.5164;AA=T|||;VT=SNP
1	230239629	rs61825390	G	A	100	PASS	AC=16;AF=0.00319489;AN=5008;NS=2504;DP=18175;EAS_AF=0;AMR_AF=0.0043;AFR_AF=0;EUR_AF=0.0099;SAS_AF=0.0031;AA=G|||;VT=SNP
1	230240450	rs10864691	T	A	100	PASS	AC=2261;AF=0.451478;AN=5008;NS=2504;DP=19413;EAS_AF=0.4573;AMR_AF=0.4409;AFR_AF=0.4274;EUR_AF=0.4215;SAS_AF=0.5164;AA=T|||;VT=SNP
1	230240469	rs10864692	G	A	100	PASS	AC=2288;AF=0.456869;AN=5008;NS=2504;DP=19283;EAS_AF=0.4573;AMR_AF=0.4409;AFR_AF=0.4478;EUR_AF=0.4215;SAS_AF=0.5164;AA=G|||;VT=SNP
1	230240755	rs12032088	C	T	100	PASS	AC=777;AF=0.155152;AN=5008;NS=2504;DP=19225;EAS_AF=0.0556;AMR_AF=0.2594;AFR_AF=0.0461;EUR_AF=0.2127;SAS_AF=0.272;AA=C|||;VT=SNP
1	230241114	rs868287	G	C	100	PASS	AC=1350;AF=0.269569;AN=5008;NS=2504;DP=19426;EAS_AF=0.2619;AMR_AF=0.2205;AFR_AF=0.3472;EUR_AF=0.2624;SAS_AF=0.2147;AA=G|||;VT=SNP
1	230241124	rs868288	A	C	100	PASS	AC=4004;AF=0.799521;AN=5008;NS=2504;DP=19754;EAS_AF=0.8313;AMR_AF=0.7291;AFR_AF=0.8835;EUR_AF=0.6988;SAS_AF=0.8067;AA=C|||;VT=SNP
1	230241154	rs7527527	G	C	100	PASS	AC=2203;AF=0.439896;AN=5008;NS=2504;DP=20897;EAS_AF=0.2113;AMR_AF=0.4597;AFR_AF=0.5;EUR_AF=0.4751;SAS_AF=0.544;AA=-|||;VT=SNP
1	230241400	rs1474839	G	A	100	PASS	AC=817;AF=0.163139;AN=5008;NS=2504;DP=21602;EAS_AF=0.0714;AMR_AF=0.2594;AFR_AF=0.0643;EUR_AF=0.2107;SAS_AF=0.274;AA=G|||;VT=SNP
1	230241456	rs1967707	G	A	100	PASS	AC=2262;AF=0.451677;AN=5008;NS=2504;DP=22971;EAS_AF=0.4573;AMR_AF=0.4409;AFR_AF=0.4289;EUR_AF=0.4215;SAS_AF=0.5153;AA=G|||;VT=SNP
1	230241839	rs11583591	T	C	100	PASS	AC=904;AF=0.180511;AN=5008;NS=2504;DP=24064;EAS_AF=0.0714;AMR_AF=0.2752;AFR_AF=0.118;EUR_AF=0.2137;SAS_AF=0.2761;AA=T|||;VT=SNP
1	230241977	rs17381050	G	C	100	PASS	AC=104;AF=0.0207668;AN=5008;NS=2504;DP=22988;EAS_AF=0;AMR_AF=0.0216;AFR_AF=0.003;EUR_AF=0.0606;SAS_AF=0.0245;AA=G|||;VT=SNP
1	230242323	rs61825391	G	A	100	PASS	AC=250;AF=0.0499201;AN=5008;NS=2504;DP=24448;EAS_AF=0.1101;AMR_AF=0.062;AFR_AF=0.0061;EUR_AF=0.0139;SAS_AF=0.0757;AA=G|||;VT=SNP
1	230242361	rs115896542	G	A	100	PASS	AC=13;AF=0.00259585;AN=5008;NS=2504;DP=23570;EAS_AF=0;AMR_AF=0.0029;AFR_AF=0;EUR_AF=0.0109;SAS_AF=0;AA=G|||;VT=SNP
1	230242395	rs67093013	A	G	100	PASS	AC=668;AF=0.133387;AN=5008;NS=2504;DP=22875;EAS_AF=0.0417;AMR_AF=0.1138;AFR_AF=0.1006;EUR_AF=0.1988;SAS_AF=0.2188;AA=A|||;VT=SNP
1	230242580	rs12751815	C	T	100	PASS	AC=1348;AF=0.269169;AN=5008;NS=2504;DP=22981;EAS_AF=0.2619;AMR_AF=0.2219;AFR_AF=0.3427;EUR_AF=0.2624;SAS_AF=0.2178;AA=C|||;VT=SNP
1	230242755	rs4412597	G	A	100	PASS	AC=2260;AF=0.451278;AN=5008;NS=2504;DP=21275;EAS_AF=0.4573;AMR_AF=0.4409;AFR_AF=0.4274;EUR_AF=0.4215;SAS_AF=0.5153;AA=G|||;VT=SNP
1	230242818	rs56390540	C	T	100	PASS	AC=391;AF=0.0780751;AN=5008;NS=2504;DP=22696;EAS_AF=0.0129;AMR_AF=0.1844;AFR_AF=0.0219;EUR_AF=0.0875;SAS_AF=0.136;AA=C|||;VT=SNP
1	230242962	rs2078219	C	T	100	PASS	AC=2260;AF=0.451278;AN=5008;NS=2504;DP=22174;EAS_AF=0.4573;AMR_AF=0.4409;AFR_AF=0.4274;EUR_AF=0.4215;SAS_AF=0.5153;AA=C|||;VT=SNP
1	230243074	rs76816696	T	G	100	PASS	AC=222;AF=0.0443291;AN=5008;NS=2504;DP=20861;EAS_AF=0.0377;AMR_AF=0.0303;AFR_AF=0.0015;EUR_AF=0.0646;SAS_AF=0.0982;AA=T|||;VT=SNP
1	230243106	rs4846897	G	T	100	PASS	AC=820;AF=0.163738;AN=5008;NS=2504;DP=19973;EAS_AF=0.0714;AMR_AF=0.2651;AFR_AF=0.0628;EUR_AF=0.2107;SAS_AF=0.2751;AA=G|||;VT=SNP
1	230243837	rs910498	G	C	100	PASS	AC=2262;AF=0.451677;AN=5008;NS=2504;DP=19514;EAS_AF=0.4583;AMR_AF=0.4424;AFR_AF=0.4274;EUR_AF=0.4215;SAS_AF=0.5153;AA=G|||;VT=SNP
1	230243882	rs144590424	A	G	100	PASS	AC=15;AF=0.00299521;AN=5008;NS=2504;DP=21116;EAS_AF=0;AMR_AF=0.0029;AFR_AF=0;EUR_AF=0.0119;SAS_AF=0.001;AA=A|||;VT=SNP
1	230243883	rs910499	C	G	100	PASS	AC=780;AF=0.155751;AN=5008;NS=2504;DP=21240;EAS_AF=0.0556;AMR_AF=0.2651;AFR_AF=0.0454;EUR_AF=0.2107;SAS_AF=0.274;AA=C|||;VT=SNP
1	230244141	rs79434418	C	T	100	PASS	AC=17;AF=0.00339457;AN=5008;NS=2504;DP=25655;EAS_AF=0;AMR_AF=0.0043;AFR_AF=0;EUR_AF=0.0139;SAS_AF=0;AA=C|||;VT=SNP
1	230244337	rs12564901	G	C	100	PASS	AC=2262;AF=0.451677;AN=5008;NS=2504;DP=25719;EAS_AF=0.4583;AMR_AF=0.4424;AFR_AF=0.4274;EUR_AF=0.4215;SAS_AF=0.5153;AA=C|||;VT=SNP
1	230244458	rs910500	A	G	100	PASS	AC=2263;AF=0.451877;AN=5008;NS=2504;DP=25493;EAS_AF=0.4573;AMR_AF=0.4424;AFR_AF=0.4274;EUR_AF=0.4215;SAS_AF=0.5174;AA=G|||;VT=SNP
1	230244869	rs910501	C	T	100	PASS	AC=1055;AF=0.210663;AN=5008;NS=2504;DP=17849;EAS_AF=0.0714;AMR_AF=0.2795;AFR_AF=0.2254;EUR_AF=0.2127;SAS_AF=0.2832;AA=C|||;VT=SNP
1	230244966	rs12732392	A	G	100	PASS	AC=1364;AF=0.272364;AN=5008;NS=2504;DP=15134;EAS_AF=0.2738;AMR_AF=0.2205;AFR_AF=0.348;EUR_AF=0.2634;SAS_AF=0.2147;AA=A|||;VT=SNP
1	230245015	rs56230791	T	C	100	PASS	AC=2260;AF=0.451278;AN=5008;NS=2504;DP=15130;EAS_AF=0.4583;AMR_AF=0.4424;AFR_AF=0.4266;EUR_AF=0.4215;SAS_AF=0.5143;AA=C|||;VT=SNP
1	230245200	rs1022663	T	C	100	PASS	AC=4266;AF=0.851837;AN=5008;NS=2504;DP=18782;EAS_AF=0.8542;AMR_AF=0.7666;AFR_AF=0.9766;EUR_AF=0.7525;SAS_AF=0.8436;AA=t|||;VT=SNP
1	230245301	rs113737337	G	A	100	PASS	AC=1201;AF=0.239816;AN=5008;NS=2504;DP=18515;EAS_AF=0.3859;AMR_AF=0.1628;AFR_AF=0.1982;EUR_AF=0.2087;SAS_AF=0.2321;AA=A|||;VT=SNP
1	230245436	rs1963152	G	A	100	PASS	AC=2262;AF=0.451677;AN=5008;NS=2504;DP=18269;EAS_AF=0.4583;AMR_AF=0.4424;AFR_AF=0.4274;EUR_AF=0.4215;SAS_AF=0.5153;AA=G|||;VT=SNP
1	230245739	rs113068259	A	G	100	PASS	AC=14;AF=0.00279553;AN=5008;NS=2504;DP=19365;EAS_AF=0;AMR_AF=0.0086;AFR_AF=0;EUR_AF=0.006;SAS_AF=0.002;AA=A|||;VT=SNP
1	230245900	rs11585739	T	C	100	PASS	AC=2263;AF=0.451877;AN=5008;NS=2504;DP=20805;EAS_AF=0.4583;AMR_AF=0.4424;AFR_AF=0.4274;EUR_AF=0.4215;SAS_AF=0.5164;AA=C|||;VT=SNP
1	230246454	rs11806744	C	T	100	PASS	AC=2261;AF=0.451478;AN=5008;NS=2504;DP=17868;EAS_AF=0.4573;AMR_AF=0.4424;AFR_AF=0.4274;EUR_AF=0.4215;SAS_AF=0.5153;AA=C|||;VT=SNP
1	230246806	rs880328	T	C	100	PASS	AC=2262;AF=0.451677;AN=5008;NS=2504;DP=30101;EAS_AF=0.4573;AMR_AF=0.4424;AFR_AF=0.4281;EUR_AF=0.4215;SAS_AF=0.5153;AA=C|||;VT=SNP
1	230246886	rs880329	G	A	100	PASS	AC=2261;AF=0.451478;AN=5008;NS=2504;DP=29784;EAS_AF=0.4573;AMR_AF=0.4424;AFR_AF=0.4274;EUR_AF=0.4215;SAS_AF=0.5153;AA=A|||;VT=SNP
1	230247123	rs12724775	G	A	100	PASS	AC=1361;AF=0.271765;AN=5008;NS=2504;DP=31073;EAS_AF=0.2738;AMR_AF=0.2205;AFR_AF=0.3464;EUR_AF=0.2624;SAS_AF=0.2147;AA=G|||;VT=SNP
1	230247369	rs10489614	G	A	100	PASS	AC=2261;AF=0.451478;AN=5008;NS=2504;DP=22622;EAS_AF=0.4573;AMR_AF=0.4424;AFR_AF=0.4274;EUR_AF=0.4215;SAS_AF=0.5153;AA=A|||;VT=SNP
1	230247564	rs6659923	A	G	100	PASS	AC=1060;AF=0.211661;AN=5008;NS=2504;DP=18293;EAS_AF=0.0714;AMR_AF=0.2853;AFR_AF=0.2262;EUR_AF=0.2127;SAS_AF=0.2832;AA=A|||;VT=SNP
1	230247932	rs116115779	G	C	100	PASS	AC=99;AF=0.0197684;AN=5008;NS=2504;DP=16312;EAS_AF=0;AMR_AF=0.0216;AFR_AF=0.0023;EUR_AF=0.0586;SAS_AF=0.0225;AA=G|||;VT=SNP
1	230248266	rs6697219	G	A	100	PASS	AC=2258;AF=0.450879;AN=5008;NS=2504;DP=14366;EAS_AF=0.4573;AMR_AF=0.4424;AFR_AF=0.4251;EUR_AF=0.4215;SAS_AF=0.5153;AA=G|||;VT=SNP
1	230248739	rs7550262	G	A	100	PASS	AC=1196;AF=0.238818;AN=5008;NS=2504;DP=17742;EAS_AF=0.3859;AMR_AF=0.1614;AFR_AF=0.1952;EUR_AF=0.2087;SAS_AF=0.2321;AA=G|||;VT=SNP
1	230249435	rs754265	A	G	100	PASS	AC=2219;AF=0.443091;AN=5008;NS=2504;DP=21139;EAS_AF=0.4415;AMR_AF=0.4409;AFR_AF=0.4092;EUR_AF=0.4215;SAS_AF=0.5143;AA=A|||;VT=SNP
1	230250182	rs754666	T	C	100	PASS	AC=2219;AF=0.443091;AN=5008;NS=2504;DP=22346;EAS_AF=0.4425;AMR_AF=0.4409;AFR_AF=0.4085;EUR_AF=0.4215;SAS_AF=0.5143;AA=T|||;VT=SNP
1	230250297	rs754665	T	C	100	PASS	AC=2211;AF=0.441494;AN=5008;NS=2504;DP=19581;EAS_AF=0.4415;AMR_AF=0.4409;AFR_AF=0.4077;EUR_AF=0.4165;SAS_AF=0.5133;AA=t|||;VT=SNP
1	230250676	rs4846832	G	A	100	PASS	AC=2218;AF=0.442891;AN=5008;NS=2504;DP=18940;EAS_AF=0.4425;AMR_AF=0.4409;AFR_AF=0.4085;EUR_AF=0.4205;SAS_AF=0.5143;AA=G|||;VT=SNP
1	230251314	rs10864696	G	A	100	PASS	AC=1346;AF=0.26877;AN=5008;NS=2504;DP=19488;EAS_AF=0.4018;AMR_AF=0.3112;AFR_AF=0.1694;EUR_AF=0.2177;SAS_AF=0.2883;AA=G|||;VT=SNP
1	230251507	rs12565365	G	A	100	PASS	AC=2217;AF=0.442692;AN=5008;NS=2504;DP=21716;EAS_AF=0.4425;AMR_AF=0.4395;AFR_AF=0.4085;EUR_AF=0.4205;SAS_AF=0.5143;AA=A|||;VT=SNP
1	230251823	rs4846833	G	A	100	PASS	AC=3593;AF=0.717452;AN=5008;NS=2504;DP=20685;EAS_AF=0.7202;AMR_AF=0.6585;AFR_AF=0.7648;EUR_AF=0.6829;SAS_AF=0.728;AA=A|||;VT=SNP
1	230252218	rs4846898	A	G	100	PASS	AC=2212;AF=0.441693;AN=5008;NS=2504;DP=20205;EAS_AF=0.4425;AMR_AF=0.438;AFR_AF=0.4085;EUR_AF=0.4175;SAS_AF=0.5133;AA=A|||;VT=SNP
1	230252950	rs12078342	G	A	100	PASS	AC=2217;AF=0.442692;AN=5008;NS=2504;DP=22577;EAS_AF=0.4425;AMR_AF=0.4395;AFR_AF=0.4085;EUR_AF=0.4205;SAS_AF=0.5143;AA=G|||;VT=SNP
1	230253034	rs12083455	C	T	100	PASS	AC=2217;AF=0.442692;AN=5008;NS=2504;DP=23794;EAS_AF=0.4425;AMR_AF=0.4395;AFR_AF=0.4085;EUR_AF=0.4205;SAS_AF=0.5143;AA=C|||;VT=SNP
1	230253225	rs61825393	G	A	100	PASS	AC=17;AF=0.00339457;AN=5008;NS=2504;DP=22840;EAS_AF=0;AMR_AF=0.0043;AFR_AF=0;EUR_AF=0.0109;SAS_AF=0.0031;AA=G|||;VT=SNP
1	230253247	rs7512794	C	T	100	PASS	AC=2217;AF=0.442692;AN=5008;NS=2504;DP=22328;EAS_AF=0.4425;AMR_AF=0.4395;AFR_AF=0.4085;EUR_AF=0.4205;SAS_AF=0.5143;AA=C|||;VT=SNP
1	230253300	rs7520068	T	A	100	PASS	AC=2212;AF=0.441693;AN=5008;NS=2504;DP=21829;EAS_AF=0.4425;AMR_AF=0.438;AFR_AF=0.4085;EUR_AF=0.4175;SAS_AF=0.5133;AA=T|||;VT=SNP
1	230253378	rs61524247	C	A	100	PASS	AC=669;AF=0.133586;AN=5008;NS=2504;DP=21633;EAS_AF=0.0387;AMR_AF=0.111;AFR_AF=0.1014;EUR_AF=0.2028;SAS_AF=0.2198;AA=A|||;VT=SNP
1	230253406	rs7549029	G	A	100	PASS	AC=2212;AF=0.441693;AN=5008;NS=2504;DP=22187;EAS_AF=0.4425;AMR_AF=0.438;AFR_AF=0.4085;EUR_AF=0.4175;SAS_AF=0.5133;AA=G|||;VT=SNP
1	230254434	rs6541284	T	G	100	PASS	AC=4820;AF=0.96246;AN=5008;NS=2504;DP=14097;EAS_AF=0.996;AMR_AF=0.9438;AFR_AF=0.9977;EUR_AF=0.8837;SAS_AF=0.9744;AA=G|||;VT=SNP
1	230254718	rs11586439	C	T	100	PASS	AC=775;AF=0.154752;AN=5008;NS=2504;DP=14348;EAS_AF=0.0556;AMR_AF=0.2579;AFR_AF=0.0461;EUR_AF=0.2087;SAS_AF=0.2751;AA=C|||;VT=SNP
1	230255131	rs60415639	C	T	100	PASS	AC=661;AF=0.131989;AN=5008;NS=2504;DP=16254;EAS_AF=0.0407;AMR_AF=0.1095;AFR_AF=0.0983;EUR_AF=0.1988;SAS_AF=0.2188;AA=c|||;VT=SNP
1	230255630	rs55637646	C	T	100	PASS	AC=1051;AF=0.209864;AN=5008;NS=2504;DP=15318;EAS_AF=0.0536;AMR_AF=0.2939;AFR_AF=0.121;EUR_AF=0.2853;SAS_AF=0.3538;AA=C|||;VT=SNP
1	230255784	rs56407636	C	T	100	PASS	AC=1053;AF=0.210264;AN=5008;NS=2504;DP=13350;EAS_AF=0.0536;AMR_AF=0.2954;AFR_AF=0.121;EUR_AF=0.2863;SAS_AF=0.3538;AA=C|||;VT=SNP
1	230255859	rs12086717	C	T	100	PASS	AC=2203;AF=0.439896;AN=5008;NS=2504;DP=10860;EAS_AF=0.4444;AMR_AF=0.4395;AFR_AF=0.3971;EUR_AF=0.4195;SAS_AF=0.5143;AA=T|||;VT=SNP
1	230256098	rs114514985	A	G	100	PASS	AC=672;AF=0.134185;AN=5008;NS=2504;DP=13574;EAS_AF=0.0407;AMR_AF=0.1153;AFR_AF=0.1014;EUR_AF=0.2018;SAS_AF=0.2188;AA=a|||;VT=SNP
1	230256154	rs12087833	C	A	100	PASS	AC=1536;AF=0.306709;AN=5008;NS=2504;DP=13909;EAS_AF=0.4028;AMR_AF=0.3242;AFR_AF=0.3003;EUR_AF=0.2177;SAS_AF=0.2955;AA=C|||;VT=SNP
1	230256283	rs75207964	C	T	100	PASS	AC=100;AF=0.0199681;AN=5008;NS=2504;DP=16687;EAS_AF=0;AMR_AF=0.0303;AFR_AF=0.0015;EUR_AF=0.0676;SAS_AF=0.0092;AA=C|||;VT=SNP
1	230256316	rs145918196	C	A	100	PASS	AC=33;AF=0.00658946;AN=5008;NS=2504;DP=17648;EAS_AF=0;AMR_AF=0.0086;AFR_AF=0.0015;EUR_AF=0.0239;SAS_AF=0.001;AA=C|||;VT=SNP
1	230257162	rs80034450	T	G	100	PASS	AC=19;AF=0.00379393;AN=5008;NS=2504;DP=20412;EAS_AF=0;AMR_AF=0.0072;AFR_AF=0.0015;EUR_AF=0.0089;SAS_AF=0.0031;AA=T|||;VT=SNP
1	230257475	rs55697424	C	T	100	PASS	AC=662;AF=0.132188;AN=5008;NS=2504;DP=15811;EAS_AF=0.0417;AMR_AF=0.1124;AFR_AF=0.0983;EUR_AF=0.1978;SAS_AF=0.2178;AA=C|||;VT=SNP
1	230257574	rs75486962	C	T	100	PASS	AC=303;AF=0.0605032;AN=5008;NS=2504;DP=18644;EAS_AF=0.0208;AMR_AF=0.0562;AFR_AF=0.1142;EUR_AF=0.0567;SAS_AF=0.0358;AA=C|||;VT=SNP
1	230257918	rs56023960	C	T	100	PASS	AC=662;AF=0.132188;AN=5008;NS=2504;DP=16786;EAS_AF=0.0407;AMR_AF=0.1124;AFR_AF=0.0991;EUR_AF=0.1978;SAS_AF=0.2178;AA=C|||;VT=SNP
1	230259718	rs12733302	G	A	100	PASS	AC=484;AF=0.0966454;AN=5008;NS=2504;DP=18859;EAS_AF=0.2024;AMR_AF=0.0807;AFR_AF=0.0189;EUR_AF=0.1233;SAS_AF=0.0767;AA=G|||;VT=SNP
1	230259882	rs116537941	A	G	100	PASS	AC=24;AF=0.00479233;AN=5008;NS=2504;DP=21235;EAS_AF=0.001;AMR_AF=0.0058;AFR_AF=0;EUR_AF=0.0179;SAS_AF=0.001;AA=A|||;VT=SNP
1	230259971	rs12733702	G	A	100	PASS	AC=68;AF=0.0135783;AN=5008;NS=2504;DP=19737;EAS_AF=0;AMR_AF=0.0202;AFR_AF=0.0023;EUR_AF=0.0388;SAS_AF=0.0123;AA=G|||;VT=SNP
1	230260810	rs1406929	T	G	100	PASS	AC=1581;AF=0.315695;AN=5008;NS=2504;DP=16806;EAS_AF=0.4048;AMR_AF=0.33;AFR_AF=0.3116;EUR_AF=0.2416;SAS_AF=0.2955;AA=G|||;VT=SNP
1	230261929	rs56292648	T	G	100	PASS	AC=670;AF=0.133786;AN=5008;NS=2504;DP=17997;EAS_AF=0.0437;AMR_AF=0.1138;AFR_AF=0.0998;EUR_AF=0.1978;SAS_AF=0.2209;AA=T|||;VT=SNP
1	230261961	rs61825395	A	G	100	PASS	AC=251;AF=0.0501198;AN=5008;NS=2504;DP=18352;EAS_AF=0.1091;AMR_AF=0.062;AFR_AF=0.0076;EUR_AF=0.0139;SAS_AF=0.0757;AA=G|||;VT=SNP
1	230263068	rs78703903	C	G	100	PASS	AC=365;AF=0.0728834;AN=5008;NS=2504;DP=18698;EAS_AF=0.0446;AMR_AF=0.0735;AFR_AF=0.0098;EUR_AF=0.1233;SAS_AF=0.135;AA=-|||;VT=SNP
1	230263373	rs12086347	G	A	100	PASS	AC=1320;AF=0.263578;AN=5008;NS=2504;DP=16018;EAS_AF=0.2639;AMR_AF=0.2133;AFR_AF=0.3411;EUR_AF=0.2485;SAS_AF=0.2096;AA=G|||;VT=SNP
1	230263605	rs12045647	A	T	100	PASS	AC=1494;AF=0.298323;AN=5008;NS=2504;DP=19423;EAS_AF=0.4028;AMR_AF=0.3228;AFR_AF=0.2738;EUR_AF=0.2187;SAS_AF=0.2883;AA=A|||;VT=SNP
1	230263737	rs12046567	T	C	100	PASS	AC=1540;AF=0.307508;AN=5008;NS=2504;DP=18469;EAS_AF=0.4058;AMR_AF=0.3271;AFR_AF=0.3041;EUR_AF=0.2187;SAS_AF=0.2883;AA=C|||;VT=SNP
1	230263835	rs2144296	A	G	100	PASS	AC=2861;AF=0.571286;AN=5008;NS=2504;DP=18920;EAS_AF=0.6687;AMR_AF=0.5403;AFR_AF=0.6467;EUR_AF=0.4672;SAS_AF=0.498;AA=A|||;VT=SNP
1	230263844	rs2144297	T	C	100	PASS	AC=2860;AF=0.571086;AN=5008;NS=2504;DP=19042;EAS_AF=0.6677;AMR_AF=0.5403;AFR_AF=0.6467;EUR_AF=0.4672;SAS_AF=0.498;AA=C|||;VT=SNP
1	230263906	rs11122360	T	C	100	PASS	AC=1538;AF=0.307109;AN=5008;NS=2504;DP=19710;EAS_AF=0.4048;AMR_AF=0.3271;AFR_AF=0.3033;EUR_AF=0.2187;SAS_AF=0.2883;AA=C|||;VT=SNP
1	230263959	rs11122361	G	A	100	PASS	AC=1537;AF=0.306909;AN=5008;NS=2504;DP=19283;EAS_AF=0.4038;AMR_AF=0.3271;AFR_AF=0.3033;EUR_AF=0.2187;SAS_AF=0.2883;AA=g|||;VT=SNP
1	230264056	rs61825396	G	A	100	PASS	AC=254;AF=0.0507188;AN=5008;NS=2504;DP=15757;EAS_AF=0.1091;AMR_AF=0.0605;AFR_AF=0.0076;EUR_AF=0.0139;SAS_AF=0.0798;AA=A|||;VT=SNP
1	230264062	rs7538126	T	C	100	PASS	AC=312;AF=0.0623003;AN=5008;NS=2504;DP=15491;EAS_AF=0.0238;AMR_AF=0.0548;AFR_AF=0.1157;EUR_AF=0.0596;SAS_AF=0.0378;AA=T|||;VT=SNP
1	230264607	rs10864699	G	A	100	PASS	AC=1304;AF=0.260383;AN=5008;NS=2504;DP=14947;EAS_AF=0.2401;AMR_AF=0.2219;AFR_AF=0.3396;EUR_AF=0.2505;SAS_AF=0.2117;AA=A|||;VT=SNP
1	230264619	rs6667736	G	A	100	PASS	AC=3431;AF=0.685104;AN=5008;NS=2504;DP=15125;EAS_AF=0.4732;AMR_AF=0.7147;AFR_AF=0.7035;EUR_AF=0.7237;SAS_AF=0.818;AA=A|||;VT=SNP
1	230264748	rs12567442	G	A	100	PASS	AC=324;AF=0.0646965;AN=5008;NS=2504;DP=15492;EAS_AF=0.0456;AMR_AF=0.0634;AFR_AF=0.0091;EUR_AF=0.1083;SAS_AF=0.1155;AA=G|||;VT=SNP
1	230265342	rs7541570	T	C	100	PASS	AC=1300;AF=0.259585;AN=5008;NS=2504;DP=18176;EAS_AF=0.248;AMR_AF=0.219;AFR_AF=0.3419;EUR_AF=0.2445;SAS_AF=0.2045;AA=T|||;VT=SNP
1	230265677	rs60506249	T	G	100	PASS	AC=847;AF=0.169129;AN=5008;NS=2504;DP=20030;EAS_AF=0.3442;AMR_AF=0.219;AFR_AF=0.118;EUR_AF=0.0636;SAS_AF=0.1309;AA=T|||;VT=SNP
1	230266459	rs61825397	A	T	100	PASS	AC=628;AF=0.125399;AN=5008;NS=2504;DP=18003;EAS_AF=0.0486;AMR_AF=0.1009;AFR_AF=0.093;EUR_AF=0.162;SAS_AF=0.228;AA=A|||;VT=SNP
1	230267209	rs1884578	C	T	100	PASS	AC=4224;AF=0.84345;AN=5008;NS=2504;DP=19525;EAS_AF=0.8482;AMR_AF=0.7608;AFR_AF=0.9902;EUR_AF=0.7107;SAS_AF=0.8354;AA=T|||;VT=SNP
1	230267223	rs7544981	A	C	100	PASS	AC=437;AF=0.0872604;AN=5008;NS=2504;DP=19045;EAS_AF=0.0099;AMR_AF=0.0908;AFR_AF=0.1324;EUR_AF=0.1193;SAS_AF=0.0706;AA=A|||;VT=SNP
1	230267224	rs55921197	T	C	100	PASS	AC=627;AF=0.1252;AN=5008;NS=2504;DP=19045;EAS_AF=0.0486;AMR_AF=0.1009;AFR_AF=0.0923;EUR_AF=0.162;SAS_AF=0.228;AA=T|||;VT=SNP
1	230267690	rs1884577	G	A	100	PASS	AC=4236;AF=0.845847;AN=5008;NS=2504;DP=20491;EAS_AF=0.8472;AMR_AF=0.7767;AFR_AF=0.9909;EUR_AF=0.7117;SAS_AF=0.8354;AA=A|||;VT=SNP
1	230269281	rs10746512	A	T	100	PASS	AC=2578;AF=0.514776;AN=5008;NS=2504;DP=15007;EAS_AF=0.4494;AMR_AF=0.428;AFR_AF=0.6649;EUR_AF=0.4871;SAS_AF=0.4693;AA=A|||;VT=SNP
1	230269422	rs11584679	G	A	100	PASS	AC=627;AF=0.1252;AN=5008;NS=2504;DP=16859;EAS_AF=0.0486;AMR_AF=0.1009;AFR_AF=0.0923;EUR_AF=0.162;SAS_AF=0.228;AA=G|||;VT=SNP
1	230269720	rs10864703	C	G	100	PASS	AC=1286;AF=0.256789;AN=5008;NS=2504;DP=17446;EAS_AF=0.2331;AMR_AF=0.2161;AFR_AF=0.3404;EUR_AF=0.2465;SAS_AF=0.2076;AA=C|||;VT=SNP
1	230269949	rs150934840	G	A	100	PASS	AC=430;AF=0.0858626;AN=5008;NS=2504;DP=17252;EAS_AF=0.0089;AMR_AF=0.0908;AFR_AF=0.1324;EUR_AF=0.1163;SAS_AF=0.0675;AA=G|||;VT=SNP
1	230269980	rs12040171	C	T	100	PASS	AC=319;AF=0.0636981;AN=5008;NS=2504;DP=18272;EAS_AF=0.1597;AMR_AF=0.0418;AFR_AF=0.0265;EUR_AF=0.0129;SAS_AF=0.0828;AA=C|||;VT=SNP
1	230270393	rs11122378	A	G	100	PASS	AC=628;AF=0.125399;AN=5008;NS=2504;DP=19212;EAS_AF=0.0486;AMR_AF=0.1009;AFR_AF=0.0923;EUR_AF=0.162;SAS_AF=0.229;AA=A|||;VT=SNP
1	230270576	rs11122379	C	T	100	PASS	AC=628;AF=0.125399;AN=5008;NS=2504;DP=18662;EAS_AF=0.0486;AMR_AF=0.1009;AFR_AF=0.0923;EUR_AF=0.162;SAS_AF=0.229;AA=C|||;VT=SNP
1	230270891	rs191843539	A	G	100	PASS	AC=8;AF=0.00159744;AN=5008;NS=2504;DP=20094;EAS_AF=0;AMR_AF=0;AFR_AF=0;EUR_AF=0.008;SAS_AF=0;AA=A|||;VT=SNP
1	230270895	rs61825399	C	T	100	PASS	AC=629;AF=0.125599;AN=5008;NS=2504;DP=19840;EAS_AF=0.0486;AMR_AF=0.1037;AFR_AF=0.0915;EUR_AF=0.162;SAS_AF=0.229;AA=C|||;VT=SNP
1	230271111	rs61825400	T	G	100	PASS	AC=628;AF=0.125399;AN=5008;NS=2504;DP=20538;EAS_AF=0.0486;AMR_AF=0.1009;AFR_AF=0.0923;EUR_AF=0.162;SAS_AF=0.229;AA=T|||;VT=SNP
1	230271130	rs78781397	G	A	100	PASS	AC=400;AF=0.0798722;AN=5008;NS=2504;DP=21333;EAS_AF=0.0456;AMR_AF=0.0677;AFR_AF=0.0673;EUR_AF=0.1074;SAS_AF=0.1125;AA=G|||;VT=SNP
1	230271255	rs61825402	C	T	100	PASS	AC=630;AF=0.125799;AN=5008;NS=2504;DP=19379;EAS_AF=0.0496;AMR_AF=0.1009;AFR_AF=0.0923;EUR_AF=0.162;SAS_AF=0.2301;AA=C|||;VT=SNP
1	230271441	rs61825403	G	A	100	PASS	AC=629;AF=0.125599;AN=5008;NS=2504;DP=17685;EAS_AF=0.0486;AMR_AF=0.1009;AFR_AF=0.0923;EUR_AF=0.162;SAS_AF=0.2301;AA=G|||;VT=SNP
1	230271567	rs61578524	G	A	100	PASS	AC=629;AF=0.125599;AN=5008;NS=2504;DP=17464;EAS_AF=0.0486;AMR_AF=0.1009;AFR_AF=0.0923;EUR_AF=0.162;SAS_AF=0.2301;AA=G|||;VT=SNP
1	230271616	rs12140497	T	C	100	PASS	AC=848;AF=0.169329;AN=5008;NS=2504;DP=17368;EAS_AF=0.1677;AMR_AF=0.1888;AFR_AF=0.1369;EUR_AF=0.2296;SAS_AF=0.1391;AA=T|||;VT=SNP
1	230271688	rs10779827	C	T	100	PASS	AC=2557;AF=0.510583;AN=5008;NS=2504;DP=17210;EAS_AF=0.4504;AMR_AF=0.4251;AFR_AF=0.6536;EUR_AF=0.4831;SAS_AF=0.4683;AA=C|||;VT=SNP
1	230272063	rs1973943	T	C	100	PASS	AC=2655;AF=0.530152;AN=5008;NS=2504;DP=16954;EAS_AF=0.4504;AMR_AF=0.4409;AFR_AF=0.6566;EUR_AF=0.5109;SAS_AF=0.5245;AA=T|||;VT=SNP
1	230272295	rs6659554	G	A	100	PASS	AC=1270;AF=0.253594;AN=5008;NS=2504;DP=17227;EAS_AF=0.3304;AMR_AF=0.2392;AFR_AF=0.2587;EUR_AF=0.2147;SAS_AF=0.2178;AA=G|||;VT=SNP
1	230272380	rs6659658	G	A	100	PASS	AC=1329;AF=0.265375;AN=5008;NS=2504;DP=17954;EAS_AF=0.3294;AMR_AF=0.2478;AFR_AF=0.2655;EUR_AF=0.2465;SAS_AF=0.2311;AA=-|||;VT=SNP
1	230272624	rs11807834	G	A	100	PASS	AC=889;AF=0.177516;AN=5008;NS=2504;DP=18193;EAS_AF=0.0933;AMR_AF=0.1542;AFR_AF=0.0908;EUR_AF=0.2654;SAS_AF=0.3078;AA=G|||;VT=SNP
1	230272688	rs6541292	C	A	100	PASS	AC=1917;AF=0.382788;AN=5008;NS=2504;DP=18547;EAS_AF=0.5446;AMR_AF=0.3228;AFR_AF=0.3933;EUR_AF=0.3459;SAS_AF=0.2822;AA=C|||;VT=SNP
1	230272690	rs10864704	G	C	100	PASS	AC=2263;AF=0.451877;AN=5008;NS=2504;DP=18466;EAS_AF=0.3036;AMR_AF=0.428;AFR_AF=0.5946;EUR_AF=0.3469;SAS_AF=0.5368;AA=C|||;VT=SNP
1	230272695	rs10864705	C	T	100	PASS	AC=2262;AF=0.451677;AN=5008;NS=2504;DP=18459;EAS_AF=0.3036;AMR_AF=0.428;AFR_AF=0.5946;EUR_AF=0.3469;SAS_AF=0.5358;AA=T|||;VT=SNP
1	230272865	rs11807860	G	C	100	PASS	AC=2108;AF=0.420927;AN=5008;NS=2504;DP=18437;EAS_AF=0.3552;AMR_AF=0.438;AFR_AF=0.4266;EUR_AF=0.3579;SAS_AF=0.5337;AA=G|||;VT=SNP
1	230272885	rs11807861	G	C	100	PASS	AC=638;AF=0.127396;AN=5008;NS=2504;DP=19623;EAS_AF=0.0625;AMR_AF=0.1124;AFR_AF=0.143;EUR_AF=0.1501;SAS_AF=0.1605;AA=C|||;VT=SNP
1	230272925	rs11122383	C	T	100	PASS	AC=2584;AF=0.515974;AN=5008;NS=2504;DP=19455;EAS_AF=0.5903;AMR_AF=0.5014;AFR_AF=0.5779;EUR_AF=0.3936;SAS_AF=0.4918;AA=T|||;VT=SNP
1	230273019	rs79502055	C	T	100	PASS	AC=529;AF=0.105631;AN=5008;NS=2504;DP=19314;EAS_AF=0.3562;AMR_AF=0.0591;AFR_AF=0.0696;EUR_AF=0.0219;SAS_AF=0.0153;AA=T|||;VT=SNP
1	230273213	rs56411650	T	A	100	PASS	AC=193;AF=0.0385383;AN=5008;NS=2504;DP=17818;EAS_AF=0.0089;AMR_AF=0.0216;AFR_AF=0.0318;EUR_AF=0.0467;SAS_AF=0.0818;AA=T|||;VT=SNP
1	230273428	rs7518206	G	C	100	PASS	AC=990;AF=0.197684;AN=5008;NS=2504;DP=18223;EAS_AF=0.1696;AMR_AF=0.2507;AFR_AF=0.2806;EUR_AF=0.0905;SAS_AF=0.1871;AA=G|||;VT=SNP
1	230273866	rs6681172	T	C	100	PASS	AC=4308;AF=0.860224;AN=5008;NS=2504;DP=19146;EAS_AF=0.8542;AMR_AF=0.8588;AFR_AF=0.9894;EUR_AF=0.7147;SAS_AF=0.8425;AA=C|||;VT=SNP
1	230274046	rs11122385	C	T	100	PASS	AC=539;AF=0.107628;AN=5008;NS=2504;DP=18510;EAS_AF=0.0188;AMR_AF=0.072;AFR_AF=0.2231;EUR_AF=0.0477;SAS_AF=0.1299;AA=C|||;VT=SNP
1	230274169	rs34393196	G	A	100	PASS	AC=2019;AF=0.403155;AN=5008;NS=2504;DP=17675;EAS_AF=0.5585;AMR_AF=0.5663;AFR_AF=0.2572;EUR_AF=0.3588;SAS_AF=0.3701;AA=G|||;VT=SNP
1	230274186	rs6675914	C	T	100	PASS	AC=801;AF=0.159944;AN=5008;NS=2504;DP=18063;EAS_AF=0.0794;AMR_AF=0.1167;AFR_AF=0.2368;EUR_AF=0.1909;SAS_AF=0.138;AA=C|||;VT=SNP
1	230274228	rs148455795	C	T	100	PASS	AC=56;AF=0.0111821;AN=5008;NS=2504;DP=15116;EAS_AF=0;AMR_AF=0.013;AFR_AF=0.0076;EUR_AF=0.0149;SAS_AF=0.0225;AA=C|||;VT=SNP
1	230274396	rs4846901	G	A	100	PASS	AC=3948;AF=0.788339;AN=5008;NS=2504;DP=18766;EAS_AF=0.7044;AMR_AF=0.8055;AFR_AF=0.9365;EUR_AF=0.6988;SAS_AF=0.7546;AA=A|||;VT=SNP
1	230274414	rs11587292	G	C	100	PASS	AC=543;AF=0.108427;AN=5008;NS=2504;DP=18223;EAS_AF=0.0188;AMR_AF=0.0706;AFR_AF=0.2269;EUR_AF=0.0427;SAS_AF=0.135;AA=C|||;VT=SNP
1	230274484	rs4846902	T	C	100	PASS	AC=3947;AF=0.788139;AN=5008;NS=2504;DP=19739;EAS_AF=0.7044;AMR_AF=0.8055;AFR_AF=0.9365;EUR_AF=0.6988;SAS_AF=0.7536;AA=C|||;VT=SNP
1	230274807	rs4846834	T	C	100	PASS	AC=3963;AF=0.791334;AN=5008;NS=2504;DP=18952;EAS_AF=0.7054;AMR_AF=0.8112;AFR_AF=0.9365;EUR_AF=0.7058;SAS_AF=0.7577;AA=C|||;VT=SNP
1	230274867	rs12042234	G	C	100	PASS	AC=437;AF=0.0872604;AN=5008;NS=2504;DP=18270;EAS_AF=0.0387;AMR_AF=0.0461;AFR_AF=0.1165;EUR_AF=0.1054;SAS_AF=0.1084;AA=G|||;VT=SNP
1	230275389	rs12043070	G	A	100	PASS	AC=278;AF=0.0555112;AN=5008;NS=2504;DP=22516;EAS_AF=0.0357;AMR_AF=0.0389;AFR_AF=0.0061;EUR_AF=0.1024;SAS_AF=0.1063;AA=G|||;VT=SNP
1	230275443	rs6684537	A	G	100	PASS	AC=537;AF=0.107228;AN=5008;NS=2504;DP=23080;EAS_AF=0.0188;AMR_AF=0.0749;AFR_AF=0.2262;EUR_AF=0.0427;SAS_AF=0.1268;AA=A|||;VT=SNP
1	230275676	rs61826561	T	A	100	PASS	AC=298;AF=0.0595048;AN=5008;NS=2504;DP=19219;EAS_AF=0.0089;AMR_AF=0.0245;AFR_AF=0.1157;EUR_AF=0.0427;SAS_AF=0.0777;AA=T|||;VT=SNP
1	230275677	rs75420491	C	T	100	PASS	AC=924;AF=0.184505;AN=5008;NS=2504;DP=19237;EAS_AF=0.0784;AMR_AF=0.121;AFR_AF=0.3275;EUR_AF=0.1918;SAS_AF=0.138;AA=C|||;VT=SNP
1	230275697	rs41513546	G	A	100	PASS	AC=534;AF=0.106629;AN=5008;NS=2504;DP=18459;EAS_AF=0.0188;AMR_AF=0.0706;AFR_AF=0.2262;EUR_AF=0.0427;SAS_AF=0.1268;AA=G|||;VT=SNP
1	230275916	rs80203588	C	T	100	PASS	AC=277;AF=0.0553115;AN=5008;NS=2504;DP=20113;EAS_AF=0.0347;AMR_AF=0.0389;AFR_AF=0.0061;EUR_AF=0.1024;SAS_AF=0.1063;AA=C|||;VT=SNP
1	230276190	rs59041076	G	A	100	PASS	AC=920;AF=0.183706;AN=5008;NS=2504;DP=19617;EAS_AF=0.0784;AMR_AF=0.121;AFR_AF=0.3245;EUR_AF=0.1918;SAS_AF=0.138;AA=G|||;VT=SNP
1	230276267	rs189850644	G	C	100	PASS	AC=18;AF=0.00359425;AN=5008;NS=2504;DP=20027;EAS_AF=0;AMR_AF=0.0043;AFR_AF=0.0015;EUR_AF=0.0089;SAS_AF=0.0041;AA=G|||;VT=SNP
1	230276971	rs35375692	C	T	100	PASS	AC=482;AF=0.096246;AN=5008;NS=2504;DP=19986;EAS_AF=0.0188;AMR_AF=0.062;AFR_AF=0.1997;EUR_AF=0.0417;SAS_AF=0.1166;AA=T|||;VT=SNP
1	230277024	rs1079251	C	G	100	PASS	AC=71;AF=0.0141773;AN=5008;NS=2504;DP=19654;EAS_AF=0;AMR_AF=0.0115;AFR_AF=0.0023;EUR_AF=0.0308;SAS_AF=0.0297;AA=C|||;VT=SNP
1	230277115	rs12145728	A	G	100	PASS	AC=1500;AF=0.299521;AN=5008;NS=2504;DP=21728;EAS_AF=0.2143;AMR_AF=0.5086;AFR_AF=0.1528;EUR_AF=0.3042;SAS_AF=0.4325;AA=A|||;VT=SNP
1	230277121	rs59092558	C	G	100	PASS	AC=971;AF=0.19389;AN=5008;NS=2504;DP=440;EAS_AF=0.0804;AMR_AF=0.1441;AFR_AF=0.3147;EUR_AF=0.2296;SAS_AF=0.1462;AA=C|||;VT=SNP
1	230277133	rs56085304	G	C	100	PASS	AC=244;AF=0.048722;AN=5008;NS=2504;DP=2971;EAS_AF=0.0079;AMR_AF=0.0231;AFR_AF=0.0492;EUR_AF=0.0547;SAS_AF=0.1022;AA=C|||;VT=SNP
1	230277580	rs12117086	T	G	100	PASS	AC=1643;AF=0.328075;AN=5008;NS=2504;DP=11930;EAS_AF=0.6389;AMR_AF=0.183;AFR_AF=0.3389;EUR_AF=0.2545;SAS_AF=0.1718;AA=T|||;VT=SNP
1	230277627	rs872237	C	T	100	PASS	AC=710;AF=0.141773;AN=5008;NS=2504;DP=14715;EAS_AF=0.2103;AMR_AF=0.1297;AFR_AF=0.1006;EUR_AF=0.162;SAS_AF=0.1145;AA=C|||;VT=SNP
1	230278291	rs7543050	C	G	100	PASS	AC=3492;AF=0.697284;AN=5008;NS=2504;DP=19483;EAS_AF=0.3383;AMR_AF=0.8444;AFR_AF=0.7738;EUR_AF=0.7982;SAS_AF=0.7556;AA=C|||;VT=SNP
1	230278826	rs6541294	A	G	100	PASS	AC=3490;AF=0.696885;AN=5008;NS=2504;DP=17870;EAS_AF=0.3363;AMR_AF=0.8444;AFR_AF=0.7731;EUR_AF=0.7982;SAS_AF=0.7566;AA=G|||;VT=SNP
1	230278892	rs6690424	C	T	100	PASS	AC=3490;AF=0.696885;AN=5008;NS=2504;DP=18140;EAS_AF=0.3363;AMR_AF=0.8444;AFR_AF=0.7731;EUR_AF=0.7982;SAS_AF=0.7566;AA=T|||;VT=SNP
1	230278979	rs6681042	G	A	100	PASS	AC=3485;AF=0.695887;AN=5008;NS=2504;DP=19984;EAS_AF=0.3353;AMR_AF=0.8444;AFR_AF=0.7731;EUR_AF=0.7982;SAS_AF=0.7526;AA=G|||;VT=SNP
1	230279011	rs6674744	C	T	100	PASS	AC=3533;AF=0.705471;AN=5008;NS=2504;DP=20770;EAS_AF=0.3363;AMR_AF=0.8487;AFR_AF=0.8064;EUR_AF=0.7982;SAS_AF=0.7526;AA=C|||;VT=SNP
1	230279058	rs6665258	G	A	100	PASS	AC=3486;AF=0.696086;AN=5008;NS=2504;DP=21433;EAS_AF=0.3363;AMR_AF=0.8444;AFR_AF=0.7731;EUR_AF=0.7982;SAS_AF=0.7526;AA=G|||;VT=SNP
1	230279067	rs6665260	G	T	100	PASS	AC=3486;AF=0.696086;AN=5008;NS=2504;DP=21464;EAS_AF=0.3363;AMR_AF=0.8444;AFR_AF=0.7731;EUR_AF=0.7982;SAS_AF=0.7526;AA=T|||;VT=SNP
1	230279090	rs6682741	T	C	100	PASS	AC=3485;AF=0.695887;AN=5008;NS=2504;DP=21242;EAS_AF=0.3363;AMR_AF=0.8444;AFR_AF=0.7731;EUR_AF=0.7972;SAS_AF=0.7526;AA=C|||;VT=SNP
1	230279169	rs6665367	G	A	100	PASS	AC=3486;AF=0.696086;AN=5008;NS=2504;DP=20325;EAS_AF=0.3363;AMR_AF=0.8444;AFR_AF=0.7731;EUR_AF=0.7982;SAS_AF=0.7526;AA=G|||;VT=SNP
1	230279319	rs4846903	A	G	100	PASS	AC=4903;AF=0.979034;AN=5008;NS=2504;DP=17708;EAS_AF=0.998;AMR_AF=0.9669;AFR_AF=0.9992;EUR_AF=0.9364;SAS_AF=0.9847;AA=a|||;VT=SNP
1	230279410	rs4846904	G	A	100	PASS	AC=3488;AF=0.696486;AN=5008;NS=2504;DP=21745;EAS_AF=0.3363;AMR_AF=0.8444;AFR_AF=0.7731;EUR_AF=0.7972;SAS_AF=0.7556;AA=G|||;VT=SNP
1	230279411	rs11122395	C	T	100	PASS	AC=582;AF=0.116214;AN=5008;NS=2504;DP=21755;EAS_AF=0.0337;AMR_AF=0.1052;AFR_AF=0.1195;EUR_AF=0.1302;SAS_AF=0.1902;AA=C|||;VT=SNP
1	230279582	rs4846905	A	G	100	PASS	AC=4146;AF=0.827875;AN=5008;NS=2504;DP=19883;EAS_AF=0.7679;AMR_AF=0.8617;AFR_AF=0.8994;EUR_AF=0.8181;SAS_AF=0.7791;AA=G|||;VT=SNP
1	230280114	rs6678475	C	T	100	PASS	AC=52;AF=0.0103834;AN=5008;NS=2504;DP=20348;EAS_AF=0;AMR_AF=0.0115;AFR_AF=0.0008;EUR_AF=0.0288;SAS_AF=0.0143;AA=C|||;VT=SNP
1	230280198	rs2144298	T	C	100	PASS	AC=3551;AF=0.709065;AN=5008;NS=2504;DP=19803;EAS_AF=0.3363;AMR_AF=0.8501;AFR_AF=0.8071;EUR_AF=0.7982;SAS_AF=0.7689;AA=C|||;VT=SNP
1	230280259	rs11122400	C	G	100	PASS	AC=1793;AF=0.358027;AN=5008;NS=2504;DP=18634;EAS_AF=0.1349;AMR_AF=0.4107;AFR_AF=0.3979;EUR_AF=0.4682;SAS_AF=0.3834;AA=C|||;VT=SNP
1	230280366	rs2144299	A	G	100	PASS	AC=4146;AF=0.827875;AN=5008;NS=2504;DP=20094;EAS_AF=0.7679;AMR_AF=0.8617;AFR_AF=0.8994;EUR_AF=0.8181;SAS_AF=0.7791;AA=G|||;VT=SNP
1	230280513	rs2180078	T	C	100	PASS	AC=3551;AF=0.709065;AN=5008;NS=2504;DP=19041;EAS_AF=0.3373;AMR_AF=0.8501;AFR_AF=0.8071;EUR_AF=0.7982;SAS_AF=0.7679;AA=C|||;VT=SNP
1	230280522	rs6686680	T	C	100	PASS	AC=3539;AF=0.706669;AN=5008;NS=2504;DP=18612;EAS_AF=0.3373;AMR_AF=0.8501;AFR_AF=0.8071;EUR_AF=0.7982;SAS_AF=0.7556;AA=C|||;VT=SNP
1	230280696	rs115047514	C	T	100	PASS	AC=60;AF=0.0119808;AN=5008;NS=2504;DP=16337;EAS_AF=0.001;AMR_AF=0.013;AFR_AF=0;EUR_AF=0.0487;SAS_AF=0.001;AA=C|||;VT=SNP
1	230280854	rs78891266	C	T	100	PASS	AC=358;AF=0.0714856;AN=5008;NS=2504;DP=15999;EAS_AF=0.1756;AMR_AF=0.0605;AFR_AF=0.0129;EUR_AF=0.0219;SAS_AF=0.1022;AA=C|||;VT=SNP
1	230281068	rs11122401	G	A	100	PASS	AC=1785;AF=0.35643;AN=5008;NS=2504;DP=15614;EAS_AF=0.1359;AMR_AF=0.4092;AFR_AF=0.4009;EUR_AF=0.4573;SAS_AF=0.3824;AA=G|||;VT=SNP
1	230281156	rs4846835	G	A	100	PASS	AC=712;AF=0.142173;AN=5008;NS=2504;DP=16972;EAS_AF=0.1111;AMR_AF=0.2709;AFR_AF=0.084;EUR_AF=0.2008;SAS_AF=0.1012;AA=G|||;VT=SNP
1	230281316	rs4846836	G	A	100	PASS	AC=3490;AF=0.696885;AN=5008;NS=2504;DP=19633;EAS_AF=0.3373;AMR_AF=0.8444;AFR_AF=0.7731;EUR_AF=0.7982;SAS_AF=0.7556;AA=G|||;VT=SNP
1	230281501	rs4846837	C	T	100	PASS	AC=715;AF=0.142772;AN=5008;NS=2504;DP=18871;EAS_AF=0.1111;AMR_AF=0.2723;AFR_AF=0.0847;EUR_AF=0.2018;SAS_AF=0.1012;AA=G|||;VT=SNP
1	230281618	rs4846838	G	A	100	PASS	AC=4242;AF=0.847045;AN=5008;NS=2504;DP=17975;EAS_AF=0.7669;AMR_AF=0.8646;AFR_AF=0.9713;EUR_AF=0.8181;SAS_AF=0.7791;AA=A|||;VT=SNP
1	230281698	rs6541295	A	G	100	PASS	AC=4620;AF=0.922524;AN=5008;NS=2504;DP=18654;EAS_AF=0.9425;AMR_AF=0.9265;AFR_AF=0.9985;EUR_AF=0.84;SAS_AF=0.8814;AA=G|||;VT=SNP
1	230281953	rs6541296	A	G	100	PASS	AC=3539;AF=0.706669;AN=5008;NS=2504;DP=18337;EAS_AF=0.3373;AMR_AF=0.8501;AFR_AF=0.8071;EUR_AF=0.7982;SAS_AF=0.7556;AA=G|||;VT=SNP
1	230282306	rs139729329	C	T	100	PASS	AC=69;AF=0.013778;AN=5008;NS=2504;DP=18639;EAS_AF=0;AMR_AF=0.0115;AFR_AF=0.0023;EUR_AF=0.0159;SAS_AF=0.0429;AA=C|||;VT=SNP
1	230282691	rs112724739	C	T	100	PASS	AC=21;AF=0.00419329;AN=5008;NS=2504;DP=18099;EAS_AF=0;AMR_AF=0.0086;AFR_AF=0.0015;EUR_AF=0.0119;SAS_AF=0.001;AA=C|||;VT=SNP
1	230282707	rs6693579	T	C	100	PASS	AC=4620;AF=0.922524;AN=5008;NS=2504;DP=18242;EAS_AF=0.9425;AMR_AF=0.9265;AFR_AF=0.9985;EUR_AF=0.84;SAS_AF=0.8814;AA=C|||;VT=SNP
1	230282853	rs6686054	C	T	100	PASS	AC=3484;AF=0.695687;AN=5008;NS=2504;DP=18782;EAS_AF=0.3363;AMR_AF=0.8444;AFR_AF=0.7693;EUR_AF=0.7982;SAS_AF=0.7556;AA=C|||;VT=SNP
1	230282997	rs11122405	C	A	100	PASS	AC=3535;AF=0.705871;AN=5008;NS=2504;DP=22561;EAS_AF=0.3373;AMR_AF=0.8501;AFR_AF=0.8041;EUR_AF=0.7982;SAS_AF=0.7556;AA=A|||;VT=SNP
1	230283506	rs6541297	G	A	100	PASS	AC=3536;AF=0.70607;AN=5008;NS=2504;DP=20570;EAS_AF=0.3869;AMR_AF=0.8458;AFR_AF=0.7693;EUR_AF=0.7972;SAS_AF=0.7566;AA=G|||;VT=SNP
1	230283764	rs1997947	G	A	100	PASS	AC=3484;AF=0.695687;AN=5008;NS=2504;DP=21558;EAS_AF=0.3373;AMR_AF=0.8444;AFR_AF=0.7693;EUR_AF=0.7982;SAS_AF=0.7546;AA=g|||;VT=SNP
1	230284257	rs4846906	C	A	100	PASS	AC=4261;AF=0.850839;AN=5008;NS=2504;DP=18123;EAS_AF=0.7669;AMR_AF=0.866;AFR_AF=0.9849;EUR_AF=0.8181;SAS_AF=0.7791;AA=A|||;VT=SNP
1	230284375	rs6692319	C	T	100	PASS	AC=3523;AF=0.703474;AN=5008;NS=2504;DP=19477;EAS_AF=0.3254;AMR_AF=0.8501;AFR_AF=0.8041;EUR_AF=0.7982;SAS_AF=0.7556;AA=C|||;VT=SNP
1	230284531	rs117450816	G	A	100	PASS	AC=358;AF=0.0714856;AN=5008;NS=2504;DP=17889;EAS_AF=0.1756;AMR_AF=0.0605;AFR_AF=0.0129;EUR_AF=0.0219;SAS_AF=0.1022;AA=G|||;VT=SNP
1	230284703	rs4846907	T	C	100	PASS	AC=4143;AF=0.827276;AN=5008;NS=2504;DP=18163;EAS_AF=0.7679;AMR_AF=0.8617;AFR_AF=0.8971;EUR_AF=0.8181;SAS_AF=0.7791;AA=C|||;VT=SNP
1	230284924	rs4846839	A	G	100	PASS	AC=3535;AF=0.705871;AN=5008;NS=2504;DP=20146;EAS_AF=0.3373;AMR_AF=0.8501;AFR_AF=0.8041;EUR_AF=0.7982;SAS_AF=0.7556;AA=G|||;VT=SNP
1	230285056	rs4846908	G	A	100	PASS	AC=1782;AF=0.355831;AN=5008;NS=2504;DP=19526;EAS_AF=0.1359;AMR_AF=0.4078;AFR_AF=0.3986;EUR_AF=0.4573;SAS_AF=0.3834;AA=G|||;VT=SNP
1	230285372	rs4846909	G	A	100	PASS	AC=3485;AF=0.695887;AN=5008;NS=2504;DP=20106;EAS_AF=0.3373;AMR_AF=0.8444;AFR_AF=0.7693;EUR_AF=0.7982;SAS_AF=0.7556;AA=G|||;VT=SNP
1	230286016	rs35498929	C	T	100	PASS	AC=391;AF=0.0780751;AN=5008;NS=2504;DP=18814;EAS_AF=0.0923;AMR_AF=0.1225;AFR_AF=0.0113;EUR_AF=0.1272;SAS_AF=0.0716;AA=C|||;VT=SNP
1	230286220	rs115126145	C	T	100	PASS	AC=25;AF=0.00499201;AN=5008;NS=2504;DP=20304;EAS_AF=0;AMR_AF=0.0058;AFR_AF=0.0008;EUR_AF=0.0199;SAS_AF=0;AA=C|||;VT=SNP
1	230286647	rs1998065	T	G	100	PASS	AC=3537;AF=0.70627;AN=5008;NS=2504;DP=18342;EAS_AF=0.3383;AMR_AF=0.8501;AFR_AF=0.8041;EUR_AF=0.7982;SAS_AF=0.7566;AA=T|||;VT=SNP
1	230287128	rs1998064	T	G	100	PASS	AC=891;AF=0.177915;AN=5008;NS=2504;DP=21075;EAS_AF=0.0585;AMR_AF=0.1542;AFR_AF=0.2458;EUR_AF=0.2465;SAS_AF=0.1554;AA=T|||;VT=SNP
1	230287276	rs34351083	C	G	100	PASS	AC=222;AF=0.0443291;AN=5008;NS=2504;DP=20778;EAS_AF=0.003;AMR_AF=0.0836;AFR_AF=0.0053;EUR_AF=0.1203;SAS_AF=0.0337;AA=C|||;VT=SNP
1	230287517	rs6658942	A	C	100	PASS	AC=3507;AF=0.70028;AN=5008;NS=2504;DP=20025;EAS_AF=0.3363;AMR_AF=0.8458;AFR_AF=0.7852;EUR_AF=0.7982;SAS_AF=0.7566;AA=A|||;VT=SNP
1	230290069	rs7547269	C	T	100	PASS	AC=2737;AF=0.546526;AN=5008;NS=2504;DP=16701;EAS_AF=0.2252;AMR_AF=0.5706;AFR_AF=0.6808;EUR_AF=0.5924;SAS_AF=0.6319;AA=C|||;VT=SNP
1	230290118	rs7551742	A	G	100	PASS	AC=3539;AF=0.706669;AN=5008;NS=2504;DP=17529;EAS_AF=0.3254;AMR_AF=0.8516;AFR_AF=0.8041;EUR_AF=0.8002;SAS_AF=0.7689;AA=G|||;VT=SNP
1	230290254	rs10864722	G	A	100	PASS	AC=1748;AF=0.349042;AN=5008;NS=2504;DP=19734;EAS_AF=0.1349;AMR_AF=0.402;AFR_AF=0.3979;EUR_AF=0.4433;SAS_AF=0.3691;AA=G|||;VT=SNP
1	230291441	rs4846910	C	A	100	PASS	AC=4145;AF=0.827676;AN=5008;NS=2504;DP=17493;EAS_AF=0.7698;AMR_AF=0.8617;AFR_AF=0.8971;EUR_AF=0.8171;SAS_AF=0.7802;AA=A|||;VT=SNP
1	230291618	rs72760066	A	G	100	PASS	AC=428;AF=0.0854633;AN=5008;NS=2504;DP=19421;EAS_AF=0.0337;AMR_AF=0.1023;AFR_AF=0.0106;EUR_AF=0.1262;SAS_AF=0.1861;AA=A|||;VT=SNP
1	230291868	rs2352723	T	C	100	PASS	AC=4145;AF=0.827676;AN=5008;NS=2504;DP=18652;EAS_AF=0.7688;AMR_AF=0.8617;AFR_AF=0.8971;EUR_AF=0.8171;SAS_AF=0.7812;AA=C|||;VT=SNP
1	230291953	rs4846911	C	G	100	PASS	AC=4897;AF=0.977835;AN=5008;NS=2504;DP=15944;EAS_AF=0.998;AMR_AF=0.9611;AFR_AF=0.9985;EUR_AF=0.9334;SAS_AF=0.9867;AA=G|||;VT=SNP
1	230292499	rs1555289	T	C	100	PASS	AC=4143;AF=0.827276;AN=5008;NS=2504;DP=19053;EAS_AF=0.7698;AMR_AF=0.8559;AFR_AF=0.8971;EUR_AF=0.8181;SAS_AF=0.7812;AA=C|||;VT=SNP
1	230292577	rs72760067	T	C	100	PASS	AC=429;AF=0.0856629;AN=5008;NS=2504;DP=22370;EAS_AF=0.0337;AMR_AF=0.1023;AFR_AF=0.0106;EUR_AF=0.1272;SAS_AF=0.1861;AA=t|||;VT=SNP
1	230293037	rs10779833	A	G	100	PASS	AC=2583;AF=0.515775;AN=5008;NS=2504;DP=22039;EAS_AF=0.2431;AMR_AF=0.6527;AFR_AF=0.3616;EUR_AF=0.7316;SAS_AF=0.6861;AA=A|||;VT=SNP
1	230293530	rs4631704	C	T	100	PASS	AC=1662;AF=0.331869;AN=5008;NS=2504;DP=5550;EAS_AF=0.2183;AMR_AF=0.5317;AFR_AF=0.0552;EUR_AF=0.6044;SAS_AF=0.4008;AA=C|||;VT=SNP
1	230293777	rs11122446	G	A	100	PASS	AC=2729;AF=0.544928;AN=5008;NS=2504;DP=20651;EAS_AF=0.753;AMR_AF=0.3818;AFR_AF=0.7731;EUR_AF=0.2416;SAS_AF=0.4499;AA=G|||;VT=SNP
1	230293780	rs72760071	G	A	100	PASS	AC=839;AF=0.167532;AN=5008;NS=2504;DP=20675;EAS_AF=0.0377;AMR_AF=0.2147;AFR_AF=0.2103;EUR_AF=0.1789;SAS_AF=0.1984;AA=G|||;VT=SNP
1	230293858	rs12122834	T	C	100	PASS	AC=750;AF=0.14976;AN=5008;NS=2504;DP=17778;EAS_AF=0.0754;AMR_AF=0.2709;AFR_AF=0.0113;EUR_AF=0.2664;SAS_AF=0.2076;AA=T|||;VT=SNP
1	230294185	rs910502	A	T	100	PASS	AC=4614;AF=0.921326;AN=5008;NS=2504;DP=21156;EAS_AF=0.9623;AMR_AF=0.9265;AFR_AF=0.9871;EUR_AF=0.8459;SAS_AF=0.864;AA=T|||;VT=SNP
1	230294648	rs6541298	A	G	100	PASS	AC=4979;AF=0.994209;AN=5008;NS=2504;DP=19261;EAS_AF=1;AMR_AF=0.9885;AFR_AF=1;EUR_AF=0.9811;SAS_AF=0.998;AA=G|||;VT=SNP
1	230294715	rs4846913	C	A	100	PASS	AC=1635;AF=0.326478;AN=5008;NS=2504;DP=17402;EAS_AF=0.1954;AMR_AF=0.536;AFR_AF=0.056;EUR_AF=0.6004;SAS_AF=0.3967;AA=C|||;VT=SNP
1	230294916	rs2144300	C	T	100	PASS	AC=1633;AF=0.326078;AN=5008;NS=2504;DP=20990;EAS_AF=0.1954;AMR_AF=0.536;AFR_AF=0.056;EUR_AF=0.6004;SAS_AF=0.3947;AA=C|||;VT=SNP
1	230294989	rs1555290	C	A	100	PASS	AC=4614;AF=0.921326;AN=5008;NS=2504;DP=19991;EAS_AF=0.9623;AMR_AF=0.9265;AFR_AF=0.9871;EUR_AF=0.8459;SAS_AF=0.864;AA=A|||;VT=SNP
1	230295245	rs12065546	C	T	100	PASS	AC=4426;AF=0.883786;AN=5008;NS=2504;DP=21871;EAS_AF=0.9623;AMR_AF=0.9207;AFR_AF=0.848;EUR_AF=0.8459;SAS_AF=0.864;AA=T|||;VT=SNP
1	230295307	rs17315646	C	G	100	PASS	AC=1671;AF=0.333666;AN=5008;NS=2504;DP=20215;EAS_AF=0.2302;AMR_AF=0.5403;AFR_AF=0.056;EUR_AF=0.6004;SAS_AF=0.3947;AA=C|||;VT=SNP
1	230295691	rs4846914	G	A	100	PASS	AC=1672;AF=0.333866;AN=5008;NS=2504;DP=19434;EAS_AF=0.2292;AMR_AF=0.5403;AFR_AF=0.0567;EUR_AF=0.6014;SAS_AF=0.3947;AA=G|||;VT=SNP
1	230295745	rs143742530	A	G	100	PASS	AC=13;AF=0.00259585;AN=5008;NS=2504;DP=19453;EAS_AF=0;AMR_AF=0.0029;AFR_AF=0;EUR_AF=0.0099;SAS_AF=0.001;AA=A|||;VT=SNP
1	230296153	rs10864726	C	T	100	PASS	AC=1670;AF=0.333466;AN=5008;NS=2504;DP=19052;EAS_AF=0.2292;AMR_AF=0.5403;AFR_AF=0.056;EUR_AF=0.6004;SAS_AF=0.3947;AA=C|||;VT=SNP
1	230296470	rs4846915	C	A	100	PASS	AC=4612;AF=0.920927;AN=5008;NS=2504;DP=16303;EAS_AF=0.9623;AMR_AF=0.9265;AFR_AF=0.9864;EUR_AF=0.8459;SAS_AF=0.863;AA=c|||;VT=SNP
1	230296492	rs4846916	G	A	100	PASS	AC=4614;AF=0.921326;AN=5008;NS=2504;DP=16598;EAS_AF=0.9623;AMR_AF=0.9265;AFR_AF=0.9871;EUR_AF=0.8459;SAS_AF=0.864;AA=A|||;VT=SNP
1	230296975	rs56217501	C	G	100	PASS	AC=389;AF=0.0776757;AN=5008;NS=2504;DP=19421;EAS_AF=0.0308;AMR_AF=0.062;AFR_AF=0.0106;EUR_AF=0.1213;SAS_AF=0.183;AA=C|||;VT=SNP
1	230297136	rs2281721	C	T	100	PASS	AC=1692;AF=0.337859;AN=5008;NS=2504;DP=21777;EAS_AF=0.2292;AMR_AF=0.5447;AFR_AF=0.0567;EUR_AF=0.6093;SAS_AF=0.4039;AA=C|||;VT=SNP
1	230297659	rs2281719	C	T	100	PASS	AC=1723;AF=0.34405;AN=5008;NS=2504;DP=19062;EAS_AF=0.255;AMR_AF=0.5432;AFR_AF=0.0567;EUR_AF=0.6083;SAS_AF=0.411;AA=T|||;VT=SNP
1	230297778	rs2281718	A	T	100	PASS	AC=1714;AF=0.342252;AN=5008;NS=2504;DP=17819;EAS_AF=0.255;AMR_AF=0.5432;AFR_AF=0.0567;EUR_AF=0.6093;SAS_AF=0.4008;AA=A|||;VT=SNP
1	230297939	rs10864727	A	G	100	PASS	AC=1710;AF=0.341454;AN=5008;NS=2504;DP=15913;EAS_AF=0.254;AMR_AF=0.5432;AFR_AF=0.0575;EUR_AF=0.6093;SAS_AF=0.3967;AA=A|||;VT=SNP
1	230297966	rs35198744	C	T	100	PASS	AC=747;AF=0.149161;AN=5008;NS=2504;DP=16159;EAS_AF=0.0744;AMR_AF=0.2709;AFR_AF=0.0166;EUR_AF=0.2624;SAS_AF=0.2025;AA=C|||;VT=SNP
1	230298285	rs2103827	T	A	100	PASS	AC=4406;AF=0.879792;AN=5008;NS=2504;DP=16813;EAS_AF=0.9633;AMR_AF=0.9193;AFR_AF=0.8502;EUR_AF=0.839;SAS_AF=0.8476;AA=A|||;VT=SNP
1	230299222	rs4846917	T	C	100	PASS	AC=2503;AF=0.4998;AN=5008;NS=2504;DP=21393;EAS_AF=0.2877;AMR_AF=0.7507;AFR_AF=0.236;EUR_AF=0.7823;SAS_AF=0.6063;AA=C|||;VT=SNP
1	230299500	rs6666884	T	G	100	PASS	AC=761;AF=0.151957;AN=5008;NS=2504;DP=20024;EAS_AF=0.0337;AMR_AF=0.2133;AFR_AF=0.1581;EUR_AF=0.173;SAS_AF=0.2004;AA=T|||;VT=SNP
1	230299949	rs10779835	T	C	100	PASS	AC=1720;AF=0.34345;AN=5008;NS=2504;DP=18525;EAS_AF=0.255;AMR_AF=0.5432;AFR_AF=0.0567;EUR_AF=0.6093;SAS_AF=0.407;AA=C|||;VT=SNP
1	230300079	rs56200521	C	G	100	PASS	AC=435;AF=0.086861;AN=5008;NS=2504;DP=18584;EAS_AF=0.0298;AMR_AF=0.0749;AFR_AF=0.0386;EUR_AF=0.1203;SAS_AF=0.1851;AA=C|||;VT=SNP
1	230300474	rs111958556	C	A	100	PASS	AC=60;AF=0.0119808;AN=5008;NS=2504;DP=17369;EAS_AF=0;AMR_AF=0.0202;AFR_AF=0.0053;EUR_AF=0.0328;SAS_AF=0.0061;AA=C|||;VT=SNP
1	230300481	rs11122449	C	T	100	PASS	AC=2171;AF=0.433506;AN=5008;NS=2504;DP=17809;EAS_AF=0.2847;AMR_AF=0.611;AFR_AF=0.1112;EUR_AF=0.7296;SAS_AF=0.592;AA=T|||;VT=SNP
1	230300586	rs4846918	C	T	100	PASS	AC=4405;AF=0.879593;AN=5008;NS=2504;DP=17355;EAS_AF=0.9633;AMR_AF=0.9193;AFR_AF=0.8502;EUR_AF=0.838;SAS_AF=0.8476;AA=T|||;VT=SNP
1	230301451	rs4846919	A	G	100	PASS	AC=4406;AF=0.879792;AN=5008;NS=2504;DP=18372;EAS_AF=0.9633;AMR_AF=0.9193;AFR_AF=0.8502;EUR_AF=0.839;SAS_AF=0.8476;AA=G|||;VT=SNP
1	230301574	rs4846920	A	G	100	PASS	AC=4138;AF=0.826278;AN=5008;NS=2504;DP=17199;EAS_AF=0.9603;AMR_AF=0.9035;AFR_AF=0.6657;EUR_AF=0.839;SAS_AF=0.8374;AA=G|||;VT=SNP
1	230301729	rs35113366	G	A	100	PASS	AC=60;AF=0.0119808;AN=5008;NS=2504;DP=18451;EAS_AF=0;AMR_AF=0.0101;AFR_AF=0.0038;EUR_AF=0.0358;SAS_AF=0.0123;AA=G|||;VT=SNP
1	230301776	rs2296065	G	A	100	PASS	AC=4406;AF=0.879792;AN=5008;NS=2504;DP=18648;EAS_AF=0.9633;AMR_AF=0.9193;AFR_AF=0.8502;EUR_AF=0.839;SAS_AF=0.8476;AA=A|||;VT=SNP
1	230301811	rs11122450	T	G	100	PASS	AC=1748;AF=0.349042;AN=5008;NS=2504;DP=17411;EAS_AF=0.256;AMR_AF=0.5403;AFR_AF=0.0787;EUR_AF=0.6093;SAS_AF=0.407;AA=G|||;VT=SNP
1	230302521	rs4846840	T	G	100	PASS	AC=2529;AF=0.504992;AN=5008;NS=2504;DP=20911;EAS_AF=0.2887;AMR_AF=0.7507;AFR_AF=0.2557;EUR_AF=0.7823;SAS_AF=0.6053;AA=G|||;VT=SNP
1	230302661	rs4846841	A	G	100	PASS	AC=2530;AF=0.505192;AN=5008;NS=2504;DP=18417;EAS_AF=0.2897;AMR_AF=0.7507;AFR_AF=0.2557;EUR_AF=0.7823;SAS_AF=0.6053;AA=G|||;VT=SNP
1	230302906	rs11122451	G	C	100	PASS	AC=780;AF=0.155751;AN=5008;NS=2504;DP=16230;EAS_AF=0.0337;AMR_AF=0.2061;AFR_AF=0.177;EUR_AF=0.173;SAS_AF=0.1994;AA=G|||;VT=SNP
1	230302999	rs11122452	C	G	100	PASS	AC=750;AF=0.14976;AN=5008;NS=2504;DP=17398;EAS_AF=0.0337;AMR_AF=0.2075;AFR_AF=0.1536;EUR_AF=0.173;SAS_AF=0.1994;AA=C|||;VT=SNP
1	230303150	rs10779836	C	T	100	PASS	AC=2965;AF=0.592053;AN=5008;NS=2504;DP=18983;EAS_AF=0.6845;AMR_AF=0.7565;AFR_AF=0.2617;EUR_AF=0.7972;SAS_AF=0.6155;AA=C|||;VT=SNP
1	230303236	rs56946451	G	A	100	PASS	AC=1831;AF=0.365615;AN=5008;NS=2504;DP=21539;EAS_AF=0.3056;AMR_AF=0.2233;AFR_AF=0.5991;EUR_AF=0.163;SAS_AF=0.4213;AA=G|||;VT=SNP
1	230303512	rs6672758	C	T	100	PASS	AC=2463;AF=0.491813;AN=5008;NS=2504;DP=12803;EAS_AF=0.2877;AMR_AF=0.745;AFR_AF=0.208;EUR_AF=0.7843;SAS_AF=0.6053;AA=C|||;VT=SNP
1	230303611	rs11122453	C	A	100	PASS	AC=1711;AF=0.341653;AN=5008;NS=2504;DP=17134;EAS_AF=0.255;AMR_AF=0.5432;AFR_AF=0.0575;EUR_AF=0.6093;SAS_AF=0.3967;AA=C|||;VT=SNP
1	230303684	rs6672880	C	A	100	PASS	AC=1225;AF=0.244609;AN=5008;NS=2504;DP=17873;EAS_AF=0.4296;AMR_AF=0.2118;AFR_AF=0.1815;EUR_AF=0.1879;SAS_AF=0.2209;AA=C|||;VT=SNP
1	230303848	rs1546954	T	G	100	PASS	AC=1741;AF=0.347644;AN=5008;NS=2504;DP=14469;EAS_AF=0.255;AMR_AF=0.5447;AFR_AF=0.0794;EUR_AF=0.6093;SAS_AF=0.3967;AA=T|||;VT=SNP
1	230304033	rs73111933	C	G	100	PASS	AC=953;AF=0.190296;AN=5008;NS=2504;DP=19352;EAS_AF=0.2758;AMR_AF=0.1354;AFR_AF=0.2557;EUR_AF=0.0408;SAS_AF=0.2065;AA=C|||;VT=SNP
1	230304051	rs11122454	C	T	100	PASS	AC=1723;AF=0.34405;AN=5008;NS=2504;DP=19202;EAS_AF=0.256;AMR_AF=0.5447;AFR_AF=0.0651;EUR_AF=0.6093;SAS_AF=0.3967;AA=T|||;VT=SNP
1	230304352	rs4846921	G	A	100	PASS	AC=1991;AF=0.397564;AN=5008;NS=2504;DP=18575;EAS_AF=0.2579;AMR_AF=0.5605;AFR_AF=0.2504;EUR_AF=0.6093;SAS_AF=0.407;AA=g|||;VT=SNP
1	230304914	rs10864728	A	G	100	PASS	AC=1994;AF=0.398163;AN=5008;NS=2504;DP=19843;EAS_AF=0.2579;AMR_AF=0.5605;AFR_AF=0.2526;EUR_AF=0.6093;SAS_AF=0.407;AA=G|||;VT=SNP
1	230304930	rs11122455	C	G	100	PASS	AC=1994;AF=0.398163;AN=5008;NS=2504;DP=19827;EAS_AF=0.2579;AMR_AF=0.5605;AFR_AF=0.2526;EUR_AF=0.6093;SAS_AF=0.407;AA=G|||;VT=SNP
1	230304988	rs10489615	A	G	100	PASS	AC=1993;AF=0.397963;AN=5008;NS=2504;DP=20481;EAS_AF=0.2579;AMR_AF=0.5605;AFR_AF=0.2519;EUR_AF=0.6093;SAS_AF=0.407;AA=A|||;VT=SNP
1	230305312	rs1321257	G	A	100	PASS	AC=1990;AF=0.397364;AN=5008;NS=2504;DP=20314;EAS_AF=0.2579;AMR_AF=0.5605;AFR_AF=0.2504;EUR_AF=0.6093;SAS_AF=0.4059;AA=G|||;VT=SNP
1	230305477	rs966333	T	C	100	PASS	AC=4626;AF=0.923722;AN=5008;NS=2504;DP=19328;EAS_AF=0.9633;AMR_AF=0.9265;AFR_AF=0.9992;EUR_AF=0.8469;SAS_AF=0.8579;AA=C|||;VT=SNP
1	230305539	rs61030151	T	A	100	PASS	AC=1056;AF=0.210863;AN=5008;NS=2504;DP=19097;EAS_AF=0.2768;AMR_AF=0.1398;AFR_AF=0.329;EUR_AF=0.0417;SAS_AF=0.2076;AA=T|||;VT=SNP
1	230305966	rs11122456	A	G	100	PASS	AC=1993;AF=0.397963;AN=5008;NS=2504;DP=19052;EAS_AF=0.2579;AMR_AF=0.5605;AFR_AF=0.2511;EUR_AF=0.6093;SAS_AF=0.408;AA=G|||;VT=SNP
1	230306624	rs72651068	G	A	100	PASS	AC=28;AF=0.00559105;AN=5008;NS=2504;DP=18755;EAS_AF=0;AMR_AF=0.0072;AFR_AF=0.0015;EUR_AF=0.0199;SAS_AF=0.001;AA=G|||;VT=SNP
1	230307182	rs4846922	T	C	100	PASS	AC=3177;AF=0.634385;AN=5008;NS=2504;DP=17553;EAS_AF=0.5357;AMR_AF=0.7104;AFR_AF=0.6626;EUR_AF=0.6511;SAS_AF=0.6268;AA=T|||;VT=SNP
1	230307222	rs4846923	T	G	100	PASS	AC=3483;AF=0.695487;AN=5008;NS=2504;DP=16670;EAS_AF=0.5397;AMR_AF=0.8458;AFR_AF=0.77;EUR_AF=0.7038;SAS_AF=0.6401;AA=G|||;VT=SNP
1	230307332	rs6541299	C	T	100	PASS	AC=1100;AF=0.219649;AN=5008;NS=2504;DP=16364;EAS_AF=0.2768;AMR_AF=0.1499;AFR_AF=0.3495;EUR_AF=0.0408;SAS_AF=0.2188;AA=T|||;VT=SNP
1	230307397	rs2144301	C	T	100	PASS	AC=2631;AF=0.525359;AN=5008;NS=2504;DP=17389;EAS_AF=0.7054;AMR_AF=0.366;AFR_AF=0.7474;EUR_AF=0.2376;SAS_AF=0.4489;AA=T|||;VT=SNP
1	230307549	rs6541300	A	C	100	PASS	AC=1110;AF=0.221645;AN=5008;NS=2504;DP=16849;EAS_AF=0.2768;AMR_AF=0.1499;AFR_AF=0.351;EUR_AF=0.0408;SAS_AF=0.227;AA=A|||;VT=SNP
1	230307697	rs10864729	G	A	100	PASS	AC=1256;AF=0.250799;AN=5008;NS=2504;DP=14506;EAS_AF=0.4286;AMR_AF=0.2075;AFR_AF=0.2148;EUR_AF=0.1899;SAS_AF=0.2096;AA=A|||;VT=SNP
1	230307993	rs72651070	C	G	100	PASS	AC=312;AF=0.0623003;AN=5008;NS=2504;DP=15797;EAS_AF=0.003;AMR_AF=0.0303;AFR_AF=0.1936;EUR_AF=0.0219;SAS_AF=0.0102;AA=C|||;VT=SNP
1	230308122	rs72651071	C	T	100	PASS	AC=19;AF=0.00379393;AN=5008;NS=2504;DP=18399;EAS_AF=0;AMR_AF=0.0043;AFR_AF=0;EUR_AF=0.0159;SAS_AF=0;AA=C|||;VT=SNP
1	230308384	rs12127595	G	A	100	PASS	AC=545;AF=0.108826;AN=5008;NS=2504;DP=18233;EAS_AF=0.125;AMR_AF=0.111;AFR_AF=0.0318;EUR_AF=0.2366;SAS_AF=0.0634;AA=G|||;VT=SNP
1	230308806	rs11122457	G	C	100	PASS	AC=946;AF=0.188898;AN=5008;NS=2504;DP=20426;EAS_AF=0.2679;AMR_AF=0.2277;AFR_AF=0.1657;EUR_AF=0.0795;SAS_AF=0.2239;AA=G|||;VT=SNP
1	230308855	rs11122458	A	G	100	PASS	AC=1290;AF=0.257588;AN=5008;NS=2504;DP=21538;EAS_AF=0.3115;AMR_AF=0.2968;AFR_AF=0.1346;EUR_AF=0.2028;SAS_AF=0.3967;AA=A|||;VT=SNP
1	230308906	rs609526	T	A	100	PASS	AC=3186;AF=0.636182;AN=5008;NS=2504;DP=21726;EAS_AF=0.6954;AMR_AF=0.4784;AFR_AF=0.9039;EUR_AF=0.4185;SAS_AF=0.5491;AA=A|||;VT=SNP
1	230309264	rs60122995	G	A	100	PASS	AC=468;AF=0.0934505;AN=5008;NS=2504;DP=22421;EAS_AF=0.0466;AMR_AF=0.0778;AFR_AF=0.0461;EUR_AF=0.1262;SAS_AF=0.183;AA=G|||;VT=SNP
1	230309403	rs59153235	G	T	100	PASS	AC=1866;AF=0.372604;AN=5008;NS=2504;DP=21224;EAS_AF=0.3165;AMR_AF=0.3602;AFR_AF=0.4781;EUR_AF=0.2465;SAS_AF=0.4264;AA=T|||;VT=SNP
1	230309481	rs611841	C	A	100	PASS	AC=1313;AF=0.262181;AN=5008;NS=2504;DP=20398;EAS_AF=0.376;AMR_AF=0.0908;AFR_AF=0.4221;EUR_AF=0.171;SAS_AF=0.1442;AA=C|||;VT=SNP
1	230309619	rs590820	A	G	100	PASS	AC=3204;AF=0.639776;AN=5008;NS=2504;DP=19326;EAS_AF=0.6925;AMR_AF=0.4539;AFR_AF=0.9054;EUR_AF=0.4225;SAS_AF=0.5818;AA=G|||;VT=SNP
1	230309771	rs618520	T	C	100	PASS	AC=1317;AF=0.262979;AN=5008;NS=2504;DP=21177;EAS_AF=0.378;AMR_AF=0.0908;AFR_AF=0.4236;EUR_AF=0.171;SAS_AF=0.1442;AA=T|||;VT=SNP
1	230310069	rs619899	A	G	100	PASS	AC=1299;AF=0.259385;AN=5008;NS=2504;DP=18117;EAS_AF=0.376;AMR_AF=0.0908;AFR_AF=0.4123;EUR_AF=0.17;SAS_AF=0.1442;AA=A|||;VT=SNP
1	230310154	rs7532346	C	T	100	PASS	AC=373;AF=0.0744808;AN=5008;NS=2504;DP=19584;EAS_AF=0.003;AMR_AF=0.0389;AFR_AF=0.2148;EUR_AF=0.0408;SAS_AF=0.0184;AA=C|||;VT=SNP
1	230310280	rs7523575	G	A	100	PASS	AC=1179;AF=0.235423;AN=5008;NS=2504;DP=19237;EAS_AF=0.2698;AMR_AF=0.2622;AFR_AF=0.2769;EUR_AF=0.1193;SAS_AF=0.2444;AA=G|||;VT=SNP
1	230310414	rs621328	G	A	100	PASS	AC=1092;AF=0.218051;AN=5008;NS=2504;DP=17845;EAS_AF=0.376;AMR_AF=0.0778;AFR_AF=0.2761;EUR_AF=0.162;SAS_AF=0.1339;AA=g|||;VT=SNP
1	230310568	rs627108	C	T	100	PASS	AC=2705;AF=0.540136;AN=5008;NS=2504;DP=20829;EAS_AF=0.6895;AMR_AF=0.3948;AFR_AF=0.6324;EUR_AF=0.3618;SAS_AF=0.5481;AA=T|||;VT=SNP
1	230310728	rs638097	C	T	100	PASS	AC=1318;AF=0.263179;AN=5008;NS=2504;DP=18848;EAS_AF=0.377;AMR_AF=0.0937;AFR_AF=0.4213;EUR_AF=0.173;SAS_AF=0.1452;AA=C|||;VT=SNP
1	230310736	rs638112	C	A	100	PASS	AC=1318;AF=0.263179;AN=5008;NS=2504;DP=19019;EAS_AF=0.377;AMR_AF=0.0937;AFR_AF=0.4213;EUR_AF=0.173;SAS_AF=0.1452;AA=C|||;VT=SNP
1	230310740	rs638116	C	T	100	PASS	AC=1319;AF=0.263379;AN=5008;NS=2504;DP=19236;EAS_AF=0.377;AMR_AF=0.0937;AFR_AF=0.4221;EUR_AF=0.173;SAS_AF=0.1452;AA=C|||;VT=SNP
1	230310749	rs79249024	G	A	100	PASS	AC=453;AF=0.0904553;AN=5008;NS=2504;DP=19332;EAS_AF=0.0466;AMR_AF=0.0677;AFR_AF=0.0545;EUR_AF=0.1113;SAS_AF=0.1789;AA=G|||;VT=SNP
1	230310972	rs1124110	T	C	100	PASS	AC=941;AF=0.187899;AN=5008;NS=2504;DP=19349;EAS_AF=0.2688;AMR_AF=0.2363;AFR_AF=0.1558;EUR_AF=0.0795;SAS_AF=0.2249;AA=T|||;VT=SNP
1	230311176	rs1264081	A	G	100	PASS	AC=1324;AF=0.264377;AN=5008;NS=2504;DP=15350;EAS_AF=0.376;AMR_AF=0.0922;AFR_AF=0.4297;EUR_AF=0.171;SAS_AF=0.1442;AA=A|||;VT=SNP
1	230311505	rs76753937	C	T	100	PASS	AC=448;AF=0.0894569;AN=5008;NS=2504;DP=13457;EAS_AF=0.0466;AMR_AF=0.0634;AFR_AF=0.0537;EUR_AF=0.1103;SAS_AF=0.1789;AA=C|||;VT=SNP
1	230311677	rs637180	G	A	100	PASS	AC=1314;AF=0.26238;AN=5008;NS=2504;DP=18344;EAS_AF=0.376;AMR_AF=0.0908;AFR_AF=0.4221;EUR_AF=0.171;SAS_AF=0.1452;AA=G|||;VT=SNP
1	230311918	rs648456	G	A	100	PASS	AC=1315;AF=0.26258;AN=5008;NS=2504;DP=19342;EAS_AF=0.376;AMR_AF=0.0922;AFR_AF=0.4221;EUR_AF=0.171;SAS_AF=0.1452;AA=g|||;VT=SNP
1	230312294	rs6685313	C	T	100	PASS	AC=285;AF=0.0569089;AN=5008;NS=2504;DP=16260;EAS_AF=0.003;AMR_AF=0.0331;AFR_AF=0.1513;EUR_AF=0.0408;SAS_AF=0.0184;AA=C|||;VT=SNP
1	230312583	rs138035482	G	T	100	PASS	AC=42;AF=0.00838658;AN=5008;NS=2504;DP=17294;EAS_AF=0;AMR_AF=0.0144;AFR_AF=0.0045;EUR_AF=0.0239;SAS_AF=0.002;AA=G|||;VT=SNP
1	230312704	rs652108	C	T	100	PASS	AC=1315;AF=0.26258;AN=5008;NS=2504;DP=15612;EAS_AF=0.376;AMR_AF=0.0908;AFR_AF=0.4236;EUR_AF=0.17;SAS_AF=0.1452;AA=T|||;VT=SNP
1	230312895	rs10864730	T	C	100	PASS	AC=860;AF=0.171725;AN=5008;NS=2504;DP=21104;EAS_AF=0.2688;AMR_AF=0.219;AFR_AF=0.1528;EUR_AF=0.0567;SAS_AF=0.182;AA=T|||;VT=SNP
1	230313437	rs11122459	G	T	100	PASS	AC=734;AF=0.146565;AN=5008;NS=2504;DP=15636;EAS_AF=0.2669;AMR_AF=0.2075;AFR_AF=0.0666;EUR_AF=0.0547;SAS_AF=0.182;AA=G|||;VT=SNP
1	230313651	rs671682	C	G	100	PASS	AC=1330;AF=0.265575;AN=5008;NS=2504;DP=18775;EAS_AF=0.376;AMR_AF=0.0908;AFR_AF=0.4334;EUR_AF=0.171;SAS_AF=0.1462;AA=C|||;VT=SNP
1	230313662	rs666718	A	G	100	PASS	AC=1329;AF=0.265375;AN=5008;NS=2504;DP=19013;EAS_AF=0.376;AMR_AF=0.0908;AFR_AF=0.4334;EUR_AF=0.171;SAS_AF=0.1452;AA=A|||;VT=SNP
1	230313911	rs678050	T	C	100	PASS	AC=1329;AF=0.265375;AN=5008;NS=2504;DP=19567;EAS_AF=0.376;AMR_AF=0.0908;AFR_AF=0.4334;EUR_AF=0.171;SAS_AF=0.1452;AA=t|||;VT=SNP
1	230314245	rs73111966	T	A	100	PASS	AC=1045;AF=0.208666;AN=5008;NS=2504;DP=17380;EAS_AF=0.369;AMR_AF=0.0288;AFR_AF=0.4327;EUR_AF=0.0268;SAS_AF=0.0552;AA=A|||;VT=SNP
1	230314291	rs2748115	A	G	100	PASS	AC=1329;AF=0.265375;AN=5008;NS=2504;DP=16726;EAS_AF=0.376;AMR_AF=0.0908;AFR_AF=0.4334;EUR_AF=0.171;SAS_AF=0.1452;AA=G|||;VT=SNP
1	230314396	rs57992758	A	G	100	PASS	AC=1330;AF=0.265575;AN=5008;NS=2504;DP=15366;EAS_AF=0.376;AMR_AF=0.0908;AFR_AF=0.4342;EUR_AF=0.171;SAS_AF=0.1452;AA=A|||;VT=SNP
1	230314527	rs681106	G	A	100	PASS	AC=3012;AF=0.601438;AN=5008;NS=2504;DP=12437;EAS_AF=0.6925;AMR_AF=0.4164;AFR_AF=0.8563;EUR_AF=0.3658;SAS_AF=0.5368;AA=A|||;VT=SNP
1	230314930	rs12037200	A	G	100	PASS	AC=734;AF=0.146565;AN=5008;NS=2504;DP=12934;EAS_AF=0.2679;AMR_AF=0.2075;AFR_AF=0.0666;EUR_AF=0.0547;SAS_AF=0.181;AA=A|||;VT=SNP
1	230314954	rs585361	G	A	100	PASS	AC=1329;AF=0.265375;AN=5008;NS=2504;DP=12651;EAS_AF=0.376;AMR_AF=0.0908;AFR_AF=0.4334;EUR_AF=0.171;SAS_AF=0.1452;AA=G|||;VT=SNP
1	230315183	rs11122460	G	A	100	PASS	AC=734;AF=0.146565;AN=5008;NS=2504;DP=16727;EAS_AF=0.2669;AMR_AF=0.2075;AFR_AF=0.0666;EUR_AF=0.0547;SAS_AF=0.182;AA=G|||;VT=SNP
1	230315242	rs586712	A	G	100	PASS	AC=1329;AF=0.265375;AN=5008;NS=2504;DP=18890;EAS_AF=0.376;AMR_AF=0.0908;AFR_AF=0.4334;EUR_AF=0.171;SAS_AF=0.1452;AA=A|||;VT=SNP
1	230315768	rs604769	C	T	100	PASS	AC=2513;AF=0.501797;AN=5008;NS=2504;DP=18011;EAS_AF=0.6895;AMR_AF=0.3617;AFR_AF=0.5545;EUR_AF=0.337;SAS_AF=0.5061;AA=T|||;VT=SNP
1	230315908	rs12075378	G	A	100	PASS	AC=861;AF=0.171925;AN=5008;NS=2504;DP=15150;EAS_AF=0.2669;AMR_AF=0.2219;AFR_AF=0.1543;EUR_AF=0.0557;SAS_AF=0.182;AA=G|||;VT=SNP
1	230316189	rs606587	A	G	100	PASS	AC=2518;AF=0.502796;AN=5008;NS=2504;DP=15158;EAS_AF=0.6895;AMR_AF=0.366;AFR_AF=0.5552;EUR_AF=0.338;SAS_AF=0.5061;AA=G|||;VT=SNP
1	230316444	rs607553	T	A	100	PASS	AC=1329;AF=0.265375;AN=5008;NS=2504;DP=19025;EAS_AF=0.376;AMR_AF=0.0908;AFR_AF=0.4334;EUR_AF=0.171;SAS_AF=0.1452;AA=T|||;VT=SNP
1	230317018	rs636810	C	T	100	PASS	AC=1329;AF=0.265375;AN=5008;NS=2504;DP=18584;EAS_AF=0.376;AMR_AF=0.0908;AFR_AF=0.4334;EUR_AF=0.171;SAS_AF=0.1452;AA=T|||;VT=SNP
1	230317687	rs650253	C	T	100	PASS	AC=2514;AF=0.501997;AN=5008;NS=2504;DP=16524;EAS_AF=0.6915;AMR_AF=0.3617;AFR_AF=0.5537;EUR_AF=0.337;SAS_AF=0.5061;AA=T|||;VT=SNP
1	230317820	rs650808	G	A	100	PASS	AC=1329;AF=0.265375;AN=5008;NS=2504;DP=16248;EAS_AF=0.376;AMR_AF=0.0908;AFR_AF=0.4334;EUR_AF=0.171;SAS_AF=0.1452;AA=g|||;VT=SNP
1	230317941	rs12078347	G	T	100	PASS	AC=1132;AF=0.226038;AN=5008;NS=2504;DP=15672;EAS_AF=0.3135;AMR_AF=0.1628;AFR_AF=0.3714;EUR_AF=0.0805;SAS_AF=0.1339;AA=A|||;VT=SNP
1	230318266	rs75111809	C	T	100	PASS	AC=33;AF=0.00658946;AN=5008;NS=2504;DP=18516;EAS_AF=0;AMR_AF=0.0072;AFR_AF=0.0008;EUR_AF=0.0229;SAS_AF=0.0041;AA=C|||;VT=SNP
1	230318402	rs653523	C	T	100	PASS	AC=1328;AF=0.265176;AN=5008;NS=2504;DP=19911;EAS_AF=0.376;AMR_AF=0.0908;AFR_AF=0.4334;EUR_AF=0.171;SAS_AF=0.1442;AA=T|||;VT=SNP
1	230319646	rs184569164	C	T	100	PASS	AC=7;AF=0.00139776;AN=5008;NS=2504;DP=14781;EAS_AF=0;AMR_AF=0.0014;AFR_AF=0;EUR_AF=0.004;SAS_AF=0.002;AA=C|||;VT=SNP
1	230320028	rs2748116	A	G	100	PASS	AC=2525;AF=0.504193;AN=5008;NS=2504;DP=15094;EAS_AF=0.6905;AMR_AF=0.3718;AFR_AF=0.556;EUR_AF=0.34;SAS_AF=0.5051;AA=G|||;VT=SNP
1	230320156	rs2748117	C	T	100	PASS	AC=1314;AF=0.26238;AN=5008;NS=2504;DP=16888;EAS_AF=0.3621;AMR_AF=0.0908;AFR_AF=0.4334;EUR_AF=0.171;SAS_AF=0.1442;AA=C|||;VT=SNP
1	230320338	rs73111985	G	A	100	PASS	AC=443;AF=0.0884585;AN=5008;NS=2504;DP=17442;EAS_AF=0.0466;AMR_AF=0.0677;AFR_AF=0.0454;EUR_AF=0.1133;SAS_AF=0.1789;AA=G|||;VT=SNP
1	230320428	rs677990	G	A	100	PASS	AC=1314;AF=0.26238;AN=5008;NS=2504;DP=17050;EAS_AF=0.3621;AMR_AF=0.0908;AFR_AF=0.4334;EUR_AF=0.171;SAS_AF=0.1442;AA=G|||;VT=SNP
1	230320600	rs678578	G	A	100	PASS	AC=1317;AF=0.262979;AN=5008;NS=2504;DP=18164;EAS_AF=0.3621;AMR_AF=0.0908;AFR_AF=0.4357;EUR_AF=0.171;SAS_AF=0.1442;AA=G|||;VT=SNP
1	230320647	rs145913078	C	T	100	PASS	AC=42;AF=0.00838658;AN=5008;NS=2504;DP=18530;EAS_AF=0;AMR_AF=0.0144;AFR_AF=0.0045;EUR_AF=0.0239;SAS_AF=0.002;AA=C|||;VT=SNP
1	230321019	rs674256	C	T	100	PASS	AC=2160;AF=0.43131;AN=5008;NS=2504;DP=16954;EAS_AF=0.6379;AMR_AF=0.3184;AFR_AF=0.6051;EUR_AF=0.1938;SAS_AF=0.3078;AA=N|||;VT=SNP
1	230321492	rs12038714	A	G	100	PASS	AC=1216;AF=0.242812;AN=5008;NS=2504;DP=18197;EAS_AF=0.3313;AMR_AF=0.281;AFR_AF=0.1225;EUR_AF=0.171;SAS_AF=0.3609;AA=a|||;VT=SNP
1	230322067	rs66815418	C	T	100	PASS	AC=444;AF=0.0886581;AN=5008;NS=2504;DP=17491;EAS_AF=0.0466;AMR_AF=0.0677;AFR_AF=0.0454;EUR_AF=0.1143;SAS_AF=0.1789;AA=C|||;VT=SNP
1	230322122	rs598203	C	G	100	PASS	AC=1313;AF=0.262181;AN=5008;NS=2504;DP=18841;EAS_AF=0.3621;AMR_AF=0.0908;AFR_AF=0.4327;EUR_AF=0.171;SAS_AF=0.1442;AA=C|||;VT=SNP
1	230322552	rs115554867	T	C	100	PASS	AC=83;AF=0.0165735;AN=5008;NS=2504;DP=19198;EAS_AF=0;AMR_AF=0.0173;AFR_AF=0.0008;EUR_AF=0.0437;SAS_AF=0.0266;AA=T|||;VT=SNP
1	230322708	rs600845	A	G	100	PASS	AC=1295;AF=0.258586;AN=5008;NS=2504;DP=22111;EAS_AF=0.3621;AMR_AF=0.0893;AFR_AF=0.4319;EUR_AF=0.166;SAS_AF=0.1329;AA=A|||;VT=SNP
1	230322747	rs584751	C	T	100	PASS	AC=3062;AF=0.611422;AN=5008;NS=2504;DP=20758;EAS_AF=0.6944;AMR_AF=0.4164;AFR_AF=0.8941;EUR_AF=0.3608;SAS_AF=0.5399;AA=T|||;VT=SNP
1	230323310	rs66984364	G	A	100	PASS	AC=1207;AF=0.241014;AN=5008;NS=2504;DP=19587;EAS_AF=0.3274;AMR_AF=0.2767;AFR_AF=0.1225;EUR_AF=0.168;SAS_AF=0.362;AA=G|||;VT=SNP
1	230323622	rs58762588	C	T	100	PASS	AC=268;AF=0.0535144;AN=5008;NS=2504;DP=16546;EAS_AF=0.003;AMR_AF=0.0288;AFR_AF=0.152;EUR_AF=0.0258;SAS_AF=0.0184;AA=C|||;VT=SNP
1	230323668	rs12565844	G	T	100	PASS	AC=1220;AF=0.24361;AN=5008;NS=2504;DP=15503;EAS_AF=0.3294;AMR_AF=0.2767;AFR_AF=0.1225;EUR_AF=0.168;SAS_AF=0.3732;AA=G|||;VT=SNP
1	230323701	rs78515443	G	A	100	PASS	AC=512;AF=0.102236;AN=5008;NS=2504;DP=14584;EAS_AF=0.1974;AMR_AF=0.17;AFR_AF=0.0061;EUR_AF=0.0487;SAS_AF=0.1411;AA=G|||;VT=SNP
1	230324067	rs611229	T	G	100	PASS	AC=2803;AF=0.559704;AN=5008;NS=2504;DP=17096;EAS_AF=0.6944;AMR_AF=0.4006;AFR_AF=0.7057;EUR_AF=0.3658;SAS_AF=0.5358;AA=G|||;VT=SNP
1	230324119	rs627702	G	A	100	PASS	AC=1313;AF=0.262181;AN=5008;NS=2504;DP=16159;EAS_AF=0.3621;AMR_AF=0.0908;AFR_AF=0.4327;EUR_AF=0.171;SAS_AF=0.1442;AA=G|||;VT=SNP
1	230324145	rs628035	G	T	100	PASS	AC=1313;AF=0.262181;AN=5008;NS=2504;DP=16689;EAS_AF=0.3621;AMR_AF=0.0908;AFR_AF=0.4327;EUR_AF=0.171;SAS_AF=0.1442;AA=G|||;VT=SNP
1	230324173	rs611701	C	T	100	PASS	AC=1305;AF=0.260583;AN=5008;NS=2504;DP=17500;EAS_AF=0.3621;AMR_AF=0.0879;AFR_AF=0.4281;EUR_AF=0.171;SAS_AF=0.1442;AA=C|||;VT=SNP
1	230324364	rs612577	T	C	100	PASS	AC=504;AF=0.100639;AN=5008;NS=2504;DP=16685;EAS_AF=0.0069;AMR_AF=0.0749;AFR_AF=0.146;EUR_AF=0.1531;SAS_AF=0.1002;AA=T|||;VT=SNP
1	230324801	rs641038	G	A	100	PASS	AC=1815;AF=0.36242;AN=5008;NS=2504;DP=15006;EAS_AF=0.5615;AMR_AF=0.2594;AFR_AF=0.4425;EUR_AF=0.2147;SAS_AF=0.274;AA=G|||;VT=SNP
1	230325027	rs642235	C	G	100	PASS	AC=1395;AF=0.278554;AN=5008;NS=2504;DP=17283;EAS_AF=0.3621;AMR_AF=0.0951;AFR_AF=0.4962;EUR_AF=0.166;SAS_AF=0.1442;AA=G|||;VT=SNP
1	230325097	rs74143120	G	A	100	PASS	AC=266;AF=0.053115;AN=5008;NS=2504;DP=18651;EAS_AF=0.003;AMR_AF=0.0288;AFR_AF=0.1505;EUR_AF=0.0258;SAS_AF=0.0184;AA=A|||;VT=SNP
1	230326412	rs2760537	G	A	100	PASS	AC=1289;AF=0.257388;AN=5008;NS=2504;DP=16753;EAS_AF=0.3552;AMR_AF=0.0893;AFR_AF=0.4349;EUR_AF=0.165;SAS_AF=0.1309;AA=G|||;VT=SNP
1	230327008	rs74384584	C	T	100	PASS	AC=99;AF=0.0197684;AN=5008;NS=2504;DP=18577;EAS_AF=0;AMR_AF=0.0173;AFR_AF=0.0008;EUR_AF=0.0447;SAS_AF=0.0419;AA=C|||;VT=SNP
1	230327304	rs11588987	T	C	100	PASS	AC=774;AF=0.154553;AN=5008;NS=2504;DP=18587;EAS_AF=0.2133;AMR_AF=0.1354;AFR_AF=0.0061;EUR_AF=0.1849;SAS_AF=0.2771;AA=C|||;VT=SNP
1	230327413	rs10735522	A	G	100	PASS	AC=4665;AF=0.93151;AN=5008;NS=2504;DP=18143;EAS_AF=0.995;AMR_AF=0.9121;AFR_AF=0.9871;EUR_AF=0.8052;SAS_AF=0.9346;AA=A|||;VT=SNP
1	230327461	rs73114012	G	A	100	PASS	AC=579;AF=0.115615;AN=5008;NS=2504;DP=19266;EAS_AF=0.128;AMR_AF=0.0879;AFR_AF=0.0726;EUR_AF=0.1471;SAS_AF=0.1483;AA=G|||;VT=SNP
1	230327568	rs10779837	C	T	100	PASS	AC=1504;AF=0.300319;AN=5008;NS=2504;DP=18716;EAS_AF=0.5288;AMR_AF=0.2161;AFR_AF=0.2466;EUR_AF=0.1372;SAS_AF=0.365;AA=C|||;VT=SNP
1	230327678	rs10779838	G	A	100	PASS	AC=1315;AF=0.26258;AN=5008;NS=2504;DP=20388;EAS_AF=0.4613;AMR_AF=0.1801;AFR_AF=0.3487;EUR_AF=0.0497;SAS_AF=0.2188;AA=G|||;VT=SNP
1	230327766	rs6678450	T	C	100	PASS	AC=2190;AF=0.4373;AN=5008;NS=2504;DP=20587;EAS_AF=0.2956;AMR_AF=0.3602;AFR_AF=0.4478;EUR_AF=0.5586;SAS_AF=0.499;AA=C|||;VT=SNP
1	230328217	rs6673334	C	T	100	PASS	AC=42;AF=0.00838658;AN=5008;NS=2504;DP=19472;EAS_AF=0;AMR_AF=0.0058;AFR_AF=0.0197;EUR_AF=0.0109;SAS_AF=0.001;AA=C|||;VT=SNP
1	230328258	rs6663864	G	A	100	PASS	AC=1215;AF=0.242612;AN=5008;NS=2504;DP=19835;EAS_AF=0.5437;AMR_AF=0.366;AFR_AF=0.1324;EUR_AF=0.0547;SAS_AF=0.1871;AA=G|||;VT=SNP
1	230328333	rs6673444	C	T	100	PASS	AC=1216;AF=0.242812;AN=5008;NS=2504;DP=19700;EAS_AF=0.5446;AMR_AF=0.366;AFR_AF=0.1324;EUR_AF=0.0547;SAS_AF=0.1871;AA=C|||;VT=SNP
1	230328627	rs6541303	C	G	100	PASS	AC=3363;AF=0.671526;AN=5008;NS=2504;DP=16358;EAS_AF=0.8938;AMR_AF=0.6628;AFR_AF=0.8835;EUR_AF=0.3867;SAS_AF=0.455;AA=G|||;VT=SNP
1	230328810	rs139917055	T	A	100	PASS	AC=37;AF=0.00738818;AN=5008;NS=2504;DP=18808;EAS_AF=0;AMR_AF=0.0101;AFR_AF=0;EUR_AF=0.0229;SAS_AF=0.0072;AA=T|||;VT=SNP
1	230329253	rs7550158	G	A	100	PASS	AC=2380;AF=0.47524;AN=5008;NS=2504;DP=17211;EAS_AF=0.6538;AMR_AF=0.5216;AFR_AF=0.584;EUR_AF=0.2714;SAS_AF=0.3211;AA=a|||;VT=SNP
1	230329397	rs11584627	G	A	100	PASS	AC=834;AF=0.166534;AN=5008;NS=2504;DP=19462;EAS_AF=0.0516;AMR_AF=0.1931;AFR_AF=0.028;EUR_AF=0.3151;SAS_AF=0.3006;AA=G|||;VT=SNP
1	230330054	rs72760099	G	T	100	PASS	AC=732;AF=0.146166;AN=5008;NS=2504;DP=15980;EAS_AF=0.3829;AMR_AF=0.3156;AFR_AF=0.0008;EUR_AF=0.0368;SAS_AF=0.091;AA=G|||;VT=SNP
1	230330187	rs4846924	G	T	100	PASS	AC=989;AF=0.197484;AN=5008;NS=2504;DP=19645;EAS_AF=0.2351;AMR_AF=0.1354;AFR_AF=0.3079;EUR_AF=0.1133;SAS_AF=0.1401;AA=G|||;VT=SNP
1	230330493	rs59579164	C	T	100	PASS	AC=976;AF=0.194888;AN=5008;NS=2504;DP=21140;EAS_AF=0.2351;AMR_AF=0.1398;AFR_AF=0.2958;EUR_AF=0.1133;SAS_AF=0.1401;AA=C|||;VT=SNP
1	230330617	rs111965576	G	A	100	PASS	AC=32;AF=0.00638978;AN=5008;NS=2504;DP=20768;EAS_AF=0;AMR_AF=0.0043;AFR_AF=0.0015;EUR_AF=0.0249;SAS_AF=0.002;AA=A|||;VT=SNP
1	230330837	rs79408527	C	T	100	PASS	AC=41;AF=0.0081869;AN=5008;NS=2504;DP=21053;EAS_AF=0;AMR_AF=0.0058;AFR_AF=0.0189;EUR_AF=0.0109;SAS_AF=0.001;AA=C|||;VT=SNP
1	230331026	rs73114019	T	C	100	PASS	AC=633;AF=0.126398;AN=5008;NS=2504;DP=20311;EAS_AF=0.1022;AMR_AF=0.0807;AFR_AF=0.1513;EUR_AF=0.1461;SAS_AF=0.1299;AA=T|||;VT=SNP
1	230331142	rs12139328	A	G	100	PASS	AC=93;AF=0.0185703;AN=5008;NS=2504;DP=19098;EAS_AF=0.002;AMR_AF=0.0259;AFR_AF=0.0038;EUR_AF=0.0547;SAS_AF=0.0133;AA=A|||;VT=SNP
1	230331154	rs73114022	G	A	100	PASS	AC=1307;AF=0.260982;AN=5008;NS=2504;DP=18773;EAS_AF=0.2708;AMR_AF=0.1455;AFR_AF=0.4039;EUR_AF=0.1759;SAS_AF=0.227;AA=G|||;VT=SNP
1	230331351	rs116468576	G	A	100	PASS	AC=119;AF=0.023762;AN=5008;NS=2504;DP=20778;EAS_AF=0;AMR_AF=0.0533;AFR_AF=0.0121;EUR_AF=0.0596;SAS_AF=0.0061;AA=G|||;VT=SNP
1	230331410	rs1535136	C	G	100	PASS	AC=3418;AF=0.682508;AN=5008;NS=2504;DP=21250;EAS_AF=0.8919;AMR_AF=0.6744;AFR_AF=0.8918;EUR_AF=0.4026;SAS_AF=0.4775;AA=G|||;VT=SNP
1	230331537	rs77166026	G	A	100	PASS	AC=1035;AF=0.206669;AN=5008;NS=2504;DP=17535;EAS_AF=0.2361;AMR_AF=0.1412;AFR_AF=0.3389;EUR_AF=0.1133;SAS_AF=0.1401;AA=G|||;VT=SNP
1	230332106	rs143317485	C	T	100	PASS	AC=26;AF=0.00519169;AN=5008;NS=2504;DP=19293;EAS_AF=0;AMR_AF=0.0086;AFR_AF=0;EUR_AF=0.0129;SAS_AF=0.0072;AA=C|||;VT=SNP
1	230332354	rs4846925	T	C	100	PASS	AC=3422;AF=0.683307;AN=5008;NS=2504;DP=18447;EAS_AF=0.8978;AMR_AF=0.6744;AFR_AF=0.8865;EUR_AF=0.4026;SAS_AF=0.4826;AA=C|||;VT=SNP
1	230332414	rs58680978	G	T	100	PASS	AC=993;AF=0.198283;AN=5008;NS=2504;DP=16497;EAS_AF=0.2361;AMR_AF=0.1398;AFR_AF=0.2973;EUR_AF=0.1193;SAS_AF=0.1483;AA=G|||;VT=SNP
1	230332488	rs61563010	C	T	100	PASS	AC=994;AF=0.198482;AN=5008;NS=2504;DP=18342;EAS_AF=0.2371;AMR_AF=0.1398;AFR_AF=0.2973;EUR_AF=0.1193;SAS_AF=0.1483;AA=C|||;VT=SNP
1	230332869	rs112292054	A	G	100	PASS	AC=111;AF=0.0221645;AN=5008;NS=2504;DP=18271;EAS_AF=0;AMR_AF=0.0533;AFR_AF=0.0061;EUR_AF=0.0596;SAS_AF=0.0061;AA=A|||;VT=SNP
1	230333093	rs139850698	G	A	100	PASS	AC=19;AF=0.00379393;AN=5008;NS=2504;DP=18041;EAS_AF=0;AMR_AF=0.0086;AFR_AF=0.0008;EUR_AF=0.0109;SAS_AF=0.001;AA=G|||;VT=SNP
1	230333128	rs11808224	G	C	100	PASS	AC=1085;AF=0.216653;AN=5008;NS=2504;DP=17260;EAS_AF=0.2877;AMR_AF=0.098;AFR_AF=0.3215;EUR_AF=0.1511;SAS_AF=0.1534;AA=G|||;VT=SNP
1	230333130	rs7526776	C	A	100	PASS	AC=2744;AF=0.547923;AN=5008;NS=2504;DP=17198;EAS_AF=0.8552;AMR_AF=0.4986;AFR_AF=0.73;EUR_AF=0.2276;SAS_AF=0.3497;AA=A|||;VT=SNP
1	230333187	rs76048791	G	C	100	PASS	AC=542;AF=0.108227;AN=5008;NS=2504;DP=15698;EAS_AF=0.0357;AMR_AF=0.1239;AFR_AF=0.1384;EUR_AF=0.1143;SAS_AF=0.1247;AA=G|||;VT=SNP
1	230333737	rs143804234	G	A	100	PASS	AC=22;AF=0.00439297;AN=5008;NS=2504;DP=20683;EAS_AF=0;AMR_AF=0.0115;AFR_AF=0;EUR_AF=0.007;SAS_AF=0.0072;AA=G|||;VT=SNP
1	230333837	rs115435074	C	T	100	PASS	AC=39;AF=0.00778754;AN=5008;NS=2504;DP=20912;EAS_AF=0;AMR_AF=0.0058;AFR_AF=0.0166;EUR_AF=0.0119;SAS_AF=0.001;AA=C|||;VT=SNP
1	230333877	rs11122463	G	A	100	PASS	AC=821;AF=0.163938;AN=5008;NS=2504;DP=21174;EAS_AF=0.0526;AMR_AF=0.1888;AFR_AF=0.0197;EUR_AF=0.3161;SAS_AF=0.2996;AA=G|||;VT=SNP
1	230333887	rs12043969	C	T	100	PASS	AC=624;AF=0.124601;AN=5008;NS=2504;DP=21299;EAS_AF=0.1677;AMR_AF=0.0605;AFR_AF=0.2247;EUR_AF=0.0169;SAS_AF=0.1012;AA=C|||;VT=SNP
1	230334349	rs12742615	A	G	100	PASS	AC=776;AF=0.154952;AN=5008;NS=2504;DP=18358;EAS_AF=0.3829;AMR_AF=0.33;AFR_AF=0.0159;EUR_AF=0.0477;SAS_AF=0.0941;AA=A|||;VT=SNP
1	230335303	rs75890787	A	G	100	PASS	AC=432;AF=0.086262;AN=5008;NS=2504;DP=19814;EAS_AF=0.1032;AMR_AF=0.0677;AFR_AF=0.0061;EUR_AF=0.1461;SAS_AF=0.1288;AA=A|||;VT=SNP
1	230335556	rs76499239	G	A	100	PASS	AC=111;AF=0.0221645;AN=5008;NS=2504;DP=15979;EAS_AF=0;AMR_AF=0.0533;AFR_AF=0.0061;EUR_AF=0.0596;SAS_AF=0.0061;AA=G|||;VT=SNP
1	230335736	rs1264091	C	T	100	PASS	AC=4991;AF=0.996605;AN=5008;NS=2504;DP=17788;EAS_AF=1;AMR_AF=0.9957;AFR_AF=1;EUR_AF=0.9871;SAS_AF=0.999;AA=T|||;VT=SNP
1	230335878	rs113799794	G	A	100	PASS	AC=1289;AF=0.257388;AN=5008;NS=2504;DP=13306;EAS_AF=0.1389;AMR_AF=0.2565;AFR_AF=0.2973;EUR_AF=0.3201;SAS_AF=0.2618;AA=G|||;VT=SNP
1	230335953	rs145199429	C	T	100	PASS	AC=621;AF=0.124002;AN=5008;NS=2504;DP=14329;EAS_AF=0.1706;AMR_AF=0.0605;AFR_AF=0.2201;EUR_AF=0.0169;SAS_AF=0.1012;AA=C|||;VT=SNP
1	230336287	rs4846926	A	G	100	PASS	AC=1282;AF=0.25599;AN=5008;NS=2504;DP=20970;EAS_AF=0.1389;AMR_AF=0.2565;AFR_AF=0.2927;EUR_AF=0.3201;SAS_AF=0.2607;AA=A|||;VT=SNP
1	230336965	rs4846927	C	T	100	PASS	AC=1346;AF=0.26877;AN=5008;NS=2504;DP=19125;EAS_AF=0.1032;AMR_AF=0.2594;AFR_AF=0.3722;EUR_AF=0.3121;SAS_AF=0.2618;AA=C|||;VT=SNP
1	230337634	rs116559138	C	T	100	PASS	AC=111;AF=0.0221645;AN=5008;NS=2504;DP=19550;EAS_AF=0;AMR_AF=0.0533;AFR_AF=0.0061;EUR_AF=0.0596;SAS_AF=0.0061;AA=C|||;VT=SNP
1	230337887	rs6677241	G	A	100	PASS	AC=833;AF=0.166334;AN=5008;NS=2504;DP=22094;EAS_AF=0.1696;AMR_AF=0.0706;AFR_AF=0.3661;EUR_AF=0.0288;SAS_AF=0.1022;AA=A|||;VT=SNP
1	230339868	rs12044702	C	T	100	PASS	AC=1140;AF=0.227636;AN=5008;NS=2504;DP=14628;EAS_AF=0.5813;AMR_AF=0.3415;AFR_AF=0.1097;EUR_AF=0.0537;SAS_AF=0.1207;AA=C|||;VT=SNP
1	230340258	rs73114030	G	T	100	PASS	AC=1262;AF=0.251997;AN=5008;NS=2504;DP=18222;EAS_AF=0.1379;AMR_AF=0.2075;AFR_AF=0.3517;EUR_AF=0.2664;SAS_AF=0.2515;AA=G|||;VT=SNP
1	230340630	rs76865300	G	A	100	PASS	AC=72;AF=0.014377;AN=5008;NS=2504;DP=20079;EAS_AF=0;AMR_AF=0.0216;AFR_AF=0.0045;EUR_AF=0.0497;SAS_AF=0.001;AA=G|||;VT=SNP
1	230340792	rs6686718	T	A	100	PASS	AC=612;AF=0.122204;AN=5008;NS=2504;DP=18013;EAS_AF=0.1696;AMR_AF=0.062;AFR_AF=0.2126;EUR_AF=0.0169;SAS_AF=0.1022;AA=T|||;VT=SNP
1	230341905	rs4846928	C	T	100	PASS	AC=2161;AF=0.43151;AN=5008;NS=2504;DP=18183;EAS_AF=0.75;AMR_AF=0.4712;AFR_AF=0.5371;EUR_AF=0.1421;SAS_AF=0.2301;AA=T|||;VT=SNP
1	230342244	rs139348353	C	T	100	PASS	AC=28;AF=0.00559105;AN=5008;NS=2504;DP=18099;EAS_AF=0;AMR_AF=0.0058;AFR_AF=0.0008;EUR_AF=0.0199;SAS_AF=0.0031;AA=C|||;VT=SNP
1	230342261	rs6675495	G	A	100	PASS	AC=746;AF=0.148962;AN=5008;NS=2504;DP=18125;EAS_AF=0.1696;AMR_AF=0.0692;AFR_AF=0.3003;EUR_AF=0.0288;SAS_AF=0.1033;AA=G|||;VT=SNP
1	230342263	rs6675496	G	T	100	PASS	AC=651;AF=0.129992;AN=5008;NS=2504;DP=18208;EAS_AF=0.1696;AMR_AF=0.0677;AFR_AF=0.23;EUR_AF=0.0278;SAS_AF=0.1033;AA=G|||;VT=SNP
1	230342280	rs6685193	C	T	100	PASS	AC=837;AF=0.167133;AN=5008;NS=2504;DP=18384;EAS_AF=0.1696;AMR_AF=0.0735;AFR_AF=0.3669;EUR_AF=0.0288;SAS_AF=0.1033;AA=C|||;VT=SNP
1	230342679	rs144142869	T	C	100	PASS	AC=108;AF=0.0215655;AN=5008;NS=2504;DP=3625;EAS_AF=0;AMR_AF=0.0317;AFR_AF=0.0008;EUR_AF=0.0348;SAS_AF=0.0511;AA=T|||;VT=SNP
1	230342738	rs11122464	G	A	100	PASS	AC=1142;AF=0.228035;AN=5008;NS=2504;DP=14152;EAS_AF=0.5804;AMR_AF=0.3458;AFR_AF=0.1097;EUR_AF=0.0537;SAS_AF=0.1207;AA=G|||;VT=SNP
1	230343085	rs57444598	C	T	100	PASS	AC=1139;AF=0.227436;AN=5008;NS=2504;DP=15955;EAS_AF=0.5804;AMR_AF=0.3415;AFR_AF=0.1097;EUR_AF=0.0537;SAS_AF=0.1207;AA=C|||;VT=SNP
1	230343161	rs139640755	C	T	100	PASS	AC=13;AF=0.00259585;AN=5008;NS=2504;DP=16569;EAS_AF=0;AMR_AF=0.0043;AFR_AF=0;EUR_AF=0.0089;SAS_AF=0.001;AA=C|||;VT=SNP
1	230343403	rs10779839	T	C	100	PASS	AC=4540;AF=0.90655;AN=5008;NS=2504;DP=17073;EAS_AF=0.9782;AMR_AF=0.9092;AFR_AF=0.9773;EUR_AF=0.7575;SAS_AF=0.8885;AA=C|||;VT=SNP
1	230343692	rs80101064	A	G	100	PASS	AC=32;AF=0.00638978;AN=5008;NS=2504;DP=17225;EAS_AF=0;AMR_AF=0.0058;AFR_AF=0;EUR_AF=0.0278;SAS_AF=0;AA=A|||;VT=SNP
1	230343703	rs4846929	C	G	100	PASS	AC=1156;AF=0.230831;AN=5008;NS=2504;DP=17695;EAS_AF=0.5804;AMR_AF=0.3429;AFR_AF=0.1218;EUR_AF=0.0537;SAS_AF=0.1207;AA=G|||;VT=SNP
1	230344323	rs6682595	G	A	100	PASS	AC=1387;AF=0.276957;AN=5008;NS=2504;DP=21171;EAS_AF=0.1379;AMR_AF=0.2579;AFR_AF=0.3707;EUR_AF=0.325;SAS_AF=0.2577;AA=G|||;VT=SNP
1	230345128	rs56753555	A	G	100	PASS	AC=1401;AF=0.279752;AN=5008;NS=2504;DP=18329;EAS_AF=0.1468;AMR_AF=0.2637;AFR_AF=0.3714;EUR_AF=0.325;SAS_AF=0.2577;AA=A|||;VT=SNP
1	230345297	rs12058500	C	G	100	PASS	AC=815;AF=0.16274;AN=5008;NS=2504;DP=18778;EAS_AF=0.0437;AMR_AF=0.183;AFR_AF=0.0287;EUR_AF=0.3101;SAS_AF=0.3006;AA=C|||;VT=SNP
1	230345325	rs11122465	T	C	100	PASS	AC=3440;AF=0.686901;AN=5008;NS=2504;DP=19203;EAS_AF=0.8998;AMR_AF=0.683;AFR_AF=0.8896;EUR_AF=0.4085;SAS_AF=0.4826;AA=C|||;VT=SNP
1	230345480	rs6700433	A	T	100	PASS	AC=3441;AF=0.687101;AN=5008;NS=2504;DP=19705;EAS_AF=0.9008;AMR_AF=0.683;AFR_AF=0.8896;EUR_AF=0.4085;SAS_AF=0.4826;AA=T|||;VT=SNP
1	230345840	rs61660379	C	T	100	PASS	AC=609;AF=0.121605;AN=5008;NS=2504;DP=18332;EAS_AF=0.1696;AMR_AF=0.062;AFR_AF=0.211;EUR_AF=0.0169;SAS_AF=0.1012;AA=C|||;VT=SNP
1	230345859	rs76494458	C	T	100	PASS	AC=111;AF=0.0221645;AN=5008;NS=2504;DP=18297;EAS_AF=0;AMR_AF=0.0533;AFR_AF=0.0061;EUR_AF=0.0596;SAS_AF=0.0061;AA=C|||;VT=SNP
1	230346136	rs4846843	T	G	100	PASS	AC=1455;AF=0.290535;AN=5008;NS=2504;DP=18242;EAS_AF=0.1458;AMR_AF=0.2666;AFR_AF=0.4107;EUR_AF=0.326;SAS_AF=0.2577;AA=G|||;VT=SNP
1	230346799	rs114697169	A	C	100	PASS	AC=112;AF=0.0223642;AN=5008;NS=2504;DP=18182;EAS_AF=0.001;AMR_AF=0.0533;AFR_AF=0.0061;EUR_AF=0.0596;SAS_AF=0.0061;AA=A|||;VT=SNP
1	230346829	rs4846930	C	T	100	PASS	AC=3437;AF=0.686302;AN=5008;NS=2504;DP=17428;EAS_AF=0.8988;AMR_AF=0.683;AFR_AF=0.888;EUR_AF=0.4085;SAS_AF=0.4826;AA=T|||;VT=SNP
1	230347367	rs4846931	C	A	100	PASS	AC=4501;AF=0.898762;AN=5008;NS=2504;DP=15428;EAS_AF=0.9792;AMR_AF=0.8876;AFR_AF=0.9818;EUR_AF=0.7286;SAS_AF=0.8865;AA=A|||;VT=SNP
1	230347525	rs4846932	T	C	100	PASS	AC=433;AF=0.0864617;AN=5008;NS=2504;DP=18076;EAS_AF=0.0347;AMR_AF=0.1153;AFR_AF=0.0711;EUR_AF=0.1074;SAS_AF=0.1186;AA=T|||;VT=SNP
1	230347544	rs4846933	T	C	100	PASS	AC=1145;AF=0.228634;AN=5008;NS=2504;DP=18752;EAS_AF=0.5823;AMR_AF=0.3415;AFR_AF=0.1112;EUR_AF=0.0547;SAS_AF=0.1217;AA=T|||;VT=SNP
1	230347732	rs4846934	G	A	100	PASS	AC=1431;AF=0.285743;AN=5008;NS=2504;DP=19550;EAS_AF=0.1458;AMR_AF=0.2651;AFR_AF=0.3933;EUR_AF=0.326;SAS_AF=0.2577;AA=A|||;VT=SNP
1	230347894	rs4846844	G	A	100	PASS	AC=776;AF=0.154952;AN=5008;NS=2504;DP=19973;EAS_AF=0.381;AMR_AF=0.33;AFR_AF=0.0159;EUR_AF=0.0487;SAS_AF=0.0951;AA=G|||;VT=SNP
1	230347952	rs4846935	C	T	100	PASS	AC=703;AF=0.140375;AN=5008;NS=2504;DP=20068;EAS_AF=0.0347;AMR_AF=0.1354;AFR_AF=0.2557;EUR_AF=0.1133;SAS_AF=0.1247;AA=C|||;VT=SNP
1	230348563	rs35803716	C	T	100	PASS	AC=2006;AF=0.400559;AN=5008;NS=2504;DP=22169;EAS_AF=0.752;AMR_AF=0.4179;AFR_AF=0.4955;EUR_AF=0.0825;SAS_AF=0.2249;AA=C|||;VT=SNP
1	230348594	rs79242292	T	C	100	PASS	AC=14;AF=0.00279553;AN=5008;NS=2504;DP=21665;EAS_AF=0;AMR_AF=0.0058;AFR_AF=0;EUR_AF=0.005;SAS_AF=0.0051;AA=T|||;VT=SNP
1	230348903	rs79075855	C	A	100	PASS	AC=111;AF=0.0221645;AN=5008;NS=2504;DP=21485;EAS_AF=0;AMR_AF=0.0533;AFR_AF=0.0061;EUR_AF=0.0596;SAS_AF=0.0061;AA=C|||;VT=SNP
1	230349061	rs6541304	G	A	100	PASS	AC=3440;AF=0.686901;AN=5008;NS=2504;DP=20435;EAS_AF=0.8988;AMR_AF=0.6844;AFR_AF=0.8896;EUR_AF=0.4085;SAS_AF=0.4826;AA=g|||;VT=SNP
1	230349426	rs6541305	C	A	100	PASS	AC=3434;AF=0.685703;AN=5008;NS=2504;DP=19304;EAS_AF=0.8988;AMR_AF=0.6787;AFR_AF=0.8888;EUR_AF=0.4085;SAS_AF=0.4816;AA=A|||;VT=SNP
1	230350175	rs79278742	A	G	100	PASS	AC=26;AF=0.00519169;AN=5008;NS=2504;DP=19690;EAS_AF=0;AMR_AF=0.0072;AFR_AF=0.0008;EUR_AF=0.0179;SAS_AF=0.002;AA=A|||;VT=SNP
1	230350599	rs80188417	C	G	100	PASS	AC=27;AF=0.00539137;AN=5008;NS=2504;DP=20682;EAS_AF=0;AMR_AF=0.0072;AFR_AF=0.0008;EUR_AF=0.0209;SAS_AF=0;AA=C|||;VT=SNP
1	230350848	rs77551695	C	G	100	PASS	AC=72;AF=0.014377;AN=5008;NS=2504;DP=18272;EAS_AF=0;AMR_AF=0.0216;AFR_AF=0.0045;EUR_AF=0.0497;SAS_AF=0.001;AA=C|||;VT=SNP
1	230350881	rs74143129	C	G	100	PASS	AC=608;AF=0.121406;AN=5008;NS=2504;DP=18018;EAS_AF=0.1706;AMR_AF=0.0591;AFR_AF=0.211;EUR_AF=0.0169;SAS_AF=0.1012;AA=C|||;VT=SNP
1	230351078	rs114720807	C	T	100	PASS	AC=111;AF=0.0221645;AN=5008;NS=2504;DP=18434;EAS_AF=0;AMR_AF=0.0533;AFR_AF=0.0061;EUR_AF=0.0596;SAS_AF=0.0061;AA=C|||;VT=SNP
1	230351357	rs910497	A	G	100	PASS	AC=3439;AF=0.686701;AN=5008;NS=2504;DP=19554;EAS_AF=0.9018;AMR_AF=0.6801;AFR_AF=0.8896;EUR_AF=0.4085;SAS_AF=0.4816;AA=G|||;VT=SNP
1	230351573	rs6657338	T	A	100	PASS	AC=711;AF=0.141973;AN=5008;NS=2504;DP=21167;EAS_AF=0.1706;AMR_AF=0.0648;AFR_AF=0.2859;EUR_AF=0.0169;SAS_AF=0.1012;AA=T|||;VT=SNP
1	230351829	rs6703306	A	G	100	PASS	AC=607;AF=0.121206;AN=5008;NS=2504;DP=18566;EAS_AF=0.1706;AMR_AF=0.0591;AFR_AF=0.2103;EUR_AF=0.0169;SAS_AF=0.1012;AA=A|||;VT=SNP
1	230351915	rs7555591	A	G	100	PASS	AC=1269;AF=0.253395;AN=5008;NS=2504;DP=18691;EAS_AF=0.1458;AMR_AF=0.2104;AFR_AF=0.3502;EUR_AF=0.2654;SAS_AF=0.2515;AA=A|||;VT=SNP
1	230351940	rs6541306	C	T	100	PASS	AC=2118;AF=0.422923;AN=5008;NS=2504;DP=19339;EAS_AF=0.3165;AMR_AF=0.3285;AFR_AF=0.6626;EUR_AF=0.3419;SAS_AF=0.3589;AA=C|||;VT=SNP
1	230352085	rs55885665	G	A	100	PASS	AC=117;AF=0.0233626;AN=5008;NS=2504;DP=20902;EAS_AF=0;AMR_AF=0.0317;AFR_AF=0.0038;EUR_AF=0.0606;SAS_AF=0.0297;AA=G|||;VT=SNP
1	230352134	rs16851142	G	A	100	PASS	AC=1283;AF=0.25619;AN=5008;NS=2504;DP=20344;EAS_AF=0.5823;AMR_AF=0.3501;AFR_AF=0.202;EUR_AF=0.0656;SAS_AF=0.1227;AA=G|||;VT=SNP
1	230352264	rs11122466	C	T	100	PASS	AC=711;AF=0.141973;AN=5008;NS=2504;DP=18958;EAS_AF=0.1706;AMR_AF=0.0648;AFR_AF=0.2859;EUR_AF=0.0169;SAS_AF=0.1012;AA=C|||;VT=SNP
1	230352681	rs12120720	A	G	100	PASS	AC=803;AF=0.160343;AN=5008;NS=2504;DP=17140;EAS_AF=0.0466;AMR_AF=0.1801;AFR_AF=0.0189;EUR_AF=0.3111;SAS_AF=0.2996;AA=A|||;VT=SNP
1	230352791	rs11122467	T	A	100	PASS	AC=1144;AF=0.228435;AN=5008;NS=2504;DP=16768;EAS_AF=0.5823;AMR_AF=0.3415;AFR_AF=0.1112;EUR_AF=0.0537;SAS_AF=0.1217;AA=T|||;VT=SNP
1	230353180	rs12022296	G	A	100	PASS	AC=627;AF=0.1252;AN=5008;NS=2504;DP=18538;EAS_AF=0.1746;AMR_AF=0.0605;AFR_AF=0.2201;EUR_AF=0.0179;SAS_AF=0.1022;AA=G|||;VT=SNP
1	230353263	rs634401	G	T	100	PASS	AC=14;AF=0.00279553;AN=5008;NS=2504;DP=20244;EAS_AF=0;AMR_AF=0.0043;AFR_AF=0.0008;EUR_AF=0.0099;SAS_AF=0;AA=G|||;VT=SNP
1	230353480	rs60831018	G	T	100	PASS	AC=571;AF=0.114018;AN=5008;NS=2504;DP=19780;EAS_AF=0.1171;AMR_AF=0.0749;AFR_AF=0.0938;EUR_AF=0.1521;SAS_AF=0.1268;AA=G|||;VT=SNP
1	230353778	rs75492738	A	C	100	PASS	AC=111;AF=0.0221645;AN=5008;NS=2504;DP=21064;EAS_AF=0;AMR_AF=0.0533;AFR_AF=0.0061;EUR_AF=0.0596;SAS_AF=0.0061;AA=A|||;VT=SNP
1	230354219	rs114030799	C	T	100	PASS	AC=39;AF=0.00778754;AN=5008;NS=2504;DP=23208;EAS_AF=0;AMR_AF=0.0058;AFR_AF=0.0174;EUR_AF=0.0109;SAS_AF=0.001;AA=C|||;VT=SNP
1	230354704	rs4846936	T	C	100	PASS	AC=707;AF=0.141174;AN=5008;NS=2504;DP=20447;EAS_AF=0.0347;AMR_AF=0.1369;AFR_AF=0.2564;EUR_AF=0.1153;SAS_AF=0.1247;AA=T|||;VT=SNP
1	230354828	rs73114048	G	A	100	PASS	AC=707;AF=0.141174;AN=5008;NS=2504;DP=20929;EAS_AF=0.0347;AMR_AF=0.1369;AFR_AF=0.2564;EUR_AF=0.1153;SAS_AF=0.1247;AA=G|||;VT=SNP
1	230355026	rs7522485	A	G	100	PASS	AC=707;AF=0.141174;AN=5008;NS=2504;DP=21016;EAS_AF=0.0347;AMR_AF=0.1369;AFR_AF=0.2564;EUR_AF=0.1153;SAS_AF=0.1247;AA=A|||;VT=SNP
1	230355248	rs11122469	C	G	100	PASS	AC=796;AF=0.158946;AN=5008;NS=2504;DP=18430;EAS_AF=0.0437;AMR_AF=0.1787;AFR_AF=0.0189;EUR_AF=0.3091;SAS_AF=0.2986;AA=C|||;VT=SNP
1	230355395	rs77470056	G	A	100	PASS	AC=111;AF=0.0221645;AN=5008;NS=2504;DP=19107;EAS_AF=0;AMR_AF=0.0533;AFR_AF=0.0061;EUR_AF=0.0596;SAS_AF=0.0061;AA=G|||;VT=SNP
1	230355438	rs12403323	C	T	100	PASS	AC=1997;AF=0.398762;AN=5008;NS=2504;DP=20521;EAS_AF=0.752;AMR_AF=0.415;AFR_AF=0.4902;EUR_AF=0.0835;SAS_AF=0.2239;AA=T|||;VT=SNP
1	230355441	rs12061439	G	A	100	PASS	AC=604;AF=0.120607;AN=5008;NS=2504;DP=20474;EAS_AF=0.1696;AMR_AF=0.0591;AFR_AF=0.208;EUR_AF=0.0179;SAS_AF=0.1012;AA=G|||;VT=SNP
1	230356006	rs77703515	A	T	100	PASS	AC=16;AF=0.00319489;AN=5008;NS=2504;DP=18525;EAS_AF=0;AMR_AF=0.0029;AFR_AF=0;EUR_AF=0.0129;SAS_AF=0.001;AA=A|||;VT=SNP
1	230356183	rs7512360	G	A	100	PASS	AC=3437;AF=0.686302;AN=5008;NS=2504;DP=19211;EAS_AF=0.8978;AMR_AF=0.6816;AFR_AF=0.8896;EUR_AF=0.4095;SAS_AF=0.4816;AA=A|||;VT=SNP
1	230356507	rs10864731	G	A	100	PASS	AC=1996;AF=0.398562;AN=5008;NS=2504;DP=21058;EAS_AF=0.752;AMR_AF=0.415;AFR_AF=0.4902;EUR_AF=0.0825;SAS_AF=0.2239;AA=G|||;VT=SNP
1	230356560	rs16851155	A	G	100	PASS	AC=44;AF=0.00878594;AN=5008;NS=2504;DP=20261;EAS_AF=0;AMR_AF=0.0058;AFR_AF=0.0212;EUR_AF=0.0109;SAS_AF=0.001;AA=a|||;VT=SNP
1	230356817	rs10864732	A	G	100	PASS	AC=3440;AF=0.686901;AN=5008;NS=2504;DP=19603;EAS_AF=0.9008;AMR_AF=0.6816;AFR_AF=0.8896;EUR_AF=0.4095;SAS_AF=0.4816;AA=G|||;VT=SNP
1	230357737	rs60044338	A	C	100	PASS	AC=3439;AF=0.686701;AN=5008;NS=2504;DP=12584;EAS_AF=0.9008;AMR_AF=0.6816;AFR_AF=0.8888;EUR_AF=0.4095;SAS_AF=0.4816;AA=A|||;VT=SNP
1	230358067	rs6663552	G	C	100	PASS	AC=3440;AF=0.686901;AN=5008;NS=2504;DP=15315;EAS_AF=0.9008;AMR_AF=0.6816;AFR_AF=0.8896;EUR_AF=0.4095;SAS_AF=0.4816;AA=C|||;VT=SNP
1	230358230	rs147139640	G	A	100	PASS	AC=39;AF=0.00778754;AN=5008;NS=2504;DP=16358;EAS_AF=0;AMR_AF=0.0058;AFR_AF=0.0174;EUR_AF=0.0109;SAS_AF=0.001;AA=g|||;VT=SNP
1	230358347	rs7535180	T	C	100	PASS	AC=707;AF=0.141174;AN=5008;NS=2504;DP=17058;EAS_AF=0.0347;AMR_AF=0.1369;AFR_AF=0.2564;EUR_AF=0.1153;SAS_AF=0.1247;AA=T|||;VT=SNP
1	230358378	rs12030130	C	T	100	PASS	AC=607;AF=0.121206;AN=5008;NS=2504;DP=17281;EAS_AF=0.1696;AMR_AF=0.0591;AFR_AF=0.211;EUR_AF=0.0169;SAS_AF=0.1012;AA=C|||;VT=SNP
1	230358407	rs34747159	T	C	100	PASS	AC=111;AF=0.0221645;AN=5008;NS=2504;DP=17415;EAS_AF=0;AMR_AF=0.0533;AFR_AF=0.0061;EUR_AF=0.0596;SAS_AF=0.0061;AA=T|||;VT=SNP
1	230359574	rs115821248	G	T	100	PASS	AC=39;AF=0.00778754;AN=5008;NS=2504;DP=19856;EAS_AF=0;AMR_AF=0.0058;AFR_AF=0.0174;EUR_AF=0.0109;SAS_AF=0.001;AA=G|||;VT=SNP
1	230359651	rs189592321	G	A	100	PASS	AC=14;AF=0.00279553;AN=5008;NS=2504;DP=20180;EAS_AF=0;AMR_AF=0.0043;AFR_AF=0.0008;EUR_AF=0.0089;SAS_AF=0.001;AA=G|||;VT=SNP
1	230359652	rs6697949	G	T	100	PASS	AC=3440;AF=0.686901;AN=5008;NS=2504;DP=20214;EAS_AF=0.8988;AMR_AF=0.6816;AFR_AF=0.8896;EUR_AF=0.4095;SAS_AF=0.4836;AA=T|||;VT=SNP
1	230359657	rs6658916	C	A	100	PASS	AC=3440;AF=0.686901;AN=5008;NS=2504;DP=20104;EAS_AF=0.8988;AMR_AF=0.6816;AFR_AF=0.8896;EUR_AF=0.4095;SAS_AF=0.4836;AA=A|||;VT=SNP
1	230359984	rs80205595	G	A	100	PASS	AC=55;AF=0.0109824;AN=5008;NS=2504;DP=20821;EAS_AF=0;AMR_AF=0.013;AFR_AF=0.0008;EUR_AF=0.0437;SAS_AF=0.001;AA=G|||;VT=SNP
1	230360359	rs60072949	A	G	100	PASS	AC=1313;AF=0.262181;AN=5008;NS=2504;DP=20347;EAS_AF=0.1458;AMR_AF=0.2133;AFR_AF=0.3797;EUR_AF=0.2674;SAS_AF=0.2526;AA=A|||;VT=SNP
1	230360493	rs76984065	A	G	100	PASS	AC=135;AF=0.0269569;AN=5008;NS=2504;DP=18631;EAS_AF=0;AMR_AF=0.0533;AFR_AF=0.0242;EUR_AF=0.0596;SAS_AF=0.0061;AA=A|||;VT=SNP
1	230360634	rs4846845	A	G	100	PASS	AC=3436;AF=0.686102;AN=5008;NS=2504;DP=19799;EAS_AF=0.9018;AMR_AF=0.6758;AFR_AF=0.8896;EUR_AF=0.4095;SAS_AF=0.4806;AA=G|||;VT=SNP
1	230360655	rs74505700	T	G	100	PASS	AC=170;AF=0.0339457;AN=5008;NS=2504;DP=19714;EAS_AF=0;AMR_AF=0.0548;AFR_AF=0.0492;EUR_AF=0.0606;SAS_AF=0.0061;AA=T|||;VT=SNP
1	230360733	rs4846846	A	G	100	PASS	AC=1401;AF=0.279752;AN=5008;NS=2504;DP=17818;EAS_AF=0.1458;AMR_AF=0.2176;AFR_AF=0.444;EUR_AF=0.2674;SAS_AF=0.2526;AA=A|||;VT=SNP
1	230360963	rs11122470	G	A	100	PASS	AC=622;AF=0.124201;AN=5008;NS=2504;DP=20034;EAS_AF=0.1696;AMR_AF=0.0605;AFR_AF=0.2216;EUR_AF=0.0169;SAS_AF=0.1012;AA=G|||;VT=SNP
1	230361051	rs150003348	A	T	100	PASS	AC=135;AF=0.0269569;AN=5008;NS=2504;DP=20920;EAS_AF=0;AMR_AF=0.0533;AFR_AF=0.0242;EUR_AF=0.0596;SAS_AF=0.0061;AA=T|||;VT=SNP
1	230361137	rs78793539	A	G	100	PASS	AC=436;AF=0.0870607;AN=5008;NS=2504;DP=17863;EAS_AF=0.0347;AMR_AF=0.1153;AFR_AF=0.0711;EUR_AF=0.1103;SAS_AF=0.1186;AA=A|||;VT=SNP
1	230361142	rs115754799	C	T	100	PASS	AC=131;AF=0.0261581;AN=5008;NS=2504;DP=17812;EAS_AF=0;AMR_AF=0.0533;AFR_AF=0.0219;EUR_AF=0.0586;SAS_AF=0.0061;AA=C|||;VT=SNP
1	230361428	rs6656002	G	T	100	PASS	AC=3407;AF=0.680312;AN=5008;NS=2504;DP=17069;EAS_AF=0.8978;AMR_AF=0.6758;AFR_AF=0.885;EUR_AF=0.3996;SAS_AF=0.4714;AA=N|||;VT=SNP
1	230361684	rs6673619	T	G	100	PASS	AC=3435;AF=0.685903;AN=5008;NS=2504;DP=19679;EAS_AF=0.9008;AMR_AF=0.6816;AFR_AF=0.8896;EUR_AF=0.4095;SAS_AF=0.4765;AA=G|||;VT=SNP
1	230361735	rs78345172	T	C	100	PASS	AC=135;AF=0.0269569;AN=5008;NS=2504;DP=21196;EAS_AF=0;AMR_AF=0.0533;AFR_AF=0.0242;EUR_AF=0.0596;SAS_AF=0.0061;AA=T|||;VT=SNP
1	230361799	rs146972956	G	A	100	PASS	AC=39;AF=0.00778754;AN=5008;NS=2504;DP=21751;EAS_AF=0;AMR_AF=0.0058;AFR_AF=0.0174;EUR_AF=0.0109;SAS_AF=0.001;AA=G|||;VT=SNP
1	230362213	rs12025964	G	T	100	PASS	AC=1140;AF=0.227636;AN=5008;NS=2504;DP=20098;EAS_AF=0.5853;AMR_AF=0.3415;AFR_AF=0.1104;EUR_AF=0.0537;SAS_AF=0.1155;AA=G|||;VT=SNP
1	230362250	rs60670270	C	T	100	PASS	AC=1273;AF=0.254193;AN=5008;NS=2504;DP=19271;EAS_AF=0.1458;AMR_AF=0.2118;AFR_AF=0.351;EUR_AF=0.2664;SAS_AF=0.2526;AA=C|||;VT=SNP
1	230362394	rs12031157	T	C	100	PASS	AC=625;AF=0.1248;AN=5008;NS=2504;DP=15358;EAS_AF=0.1706;AMR_AF=0.0634;AFR_AF=0.2209;EUR_AF=0.0169;SAS_AF=0.1022;AA=T|||;VT=SNP
1	230362572	rs56807910	T	C	100	PASS	AC=1311;AF=0.261781;AN=5008;NS=2504;DP=16691;EAS_AF=0.1458;AMR_AF=0.2133;AFR_AF=0.3782;EUR_AF=0.2674;SAS_AF=0.2526;AA=T|||;VT=SNP
1	230362688	rs115785806	C	T	100	PASS	AC=111;AF=0.0221645;AN=5008;NS=2504;DP=14597;EAS_AF=0;AMR_AF=0.0533;AFR_AF=0.0061;EUR_AF=0.0596;SAS_AF=0.0061;AA=C|||;VT=SNP
1	230362842	rs10864733	A	G	100	PASS	AC=1141;AF=0.227835;AN=5008;NS=2504;DP=13736;EAS_AF=0.5853;AMR_AF=0.3415;AFR_AF=0.1112;EUR_AF=0.0537;SAS_AF=0.1155;AA=A|||;VT=SNP
1	230363074	rs41434056	T	C	100	PASS	AC=133;AF=0.0265575;AN=5008;NS=2504;DP=12460;EAS_AF=0;AMR_AF=0.0533;AFR_AF=0.0227;EUR_AF=0.0596;SAS_AF=0.0061;AA=C|||;VT=SNP
1	230363336	rs35581949	G	A	100	PASS	AC=3436;AF=0.686102;AN=5008;NS=2504;DP=13076;EAS_AF=0.8988;AMR_AF=0.6844;AFR_AF=0.8896;EUR_AF=0.4095;SAS_AF=0.4775;AA=A|||;VT=SNP
1	230363658	rs7527162	C	G	100	PASS	AC=3436;AF=0.686102;AN=5008;NS=2504;DP=18917;EAS_AF=0.8988;AMR_AF=0.6844;AFR_AF=0.8896;EUR_AF=0.4095;SAS_AF=0.4775;AA=G|||;VT=SNP
1	230363950	rs7531956	A	G	100	PASS	AC=1140;AF=0.227636;AN=5008;NS=2504;DP=19886;EAS_AF=0.5843;AMR_AF=0.3415;AFR_AF=0.1112;EUR_AF=0.0537;SAS_AF=0.1155;AA=A|||;VT=SNP
1	230363964	rs4846937	A	G	100	PASS	AC=1310;AF=0.261581;AN=5008;NS=2504;DP=19978;EAS_AF=0.1458;AMR_AF=0.2133;AFR_AF=0.3775;EUR_AF=0.2674;SAS_AF=0.2526;AA=A|||;VT=SNP
1	230364018	rs7537056	T	C	100	PASS	AC=1283;AF=0.25619;AN=5008;NS=2504;DP=19965;EAS_AF=0.5823;AMR_AF=0.353;AFR_AF=0.202;EUR_AF=0.0656;SAS_AF=0.1207;AA=T|||;VT=SNP
1	230364292	rs11122472	G	A	100	PASS	AC=605;AF=0.120807;AN=5008;NS=2504;DP=20964;EAS_AF=0.1706;AMR_AF=0.0591;AFR_AF=0.2088;EUR_AF=0.0169;SAS_AF=0.1012;AA=G|||;VT=SNP
1	230364451	rs73114065	G	A	100	PASS	AC=1327;AF=0.264976;AN=5008;NS=2504;DP=17573;EAS_AF=0.1458;AMR_AF=0.2133;AFR_AF=0.3775;EUR_AF=0.2674;SAS_AF=0.2699;AA=G|||;VT=SNP
1	230364465	rs12030887	C	T	100	PASS	AC=1139;AF=0.227436;AN=5008;NS=2504;DP=16958;EAS_AF=0.5833;AMR_AF=0.3415;AFR_AF=0.1112;EUR_AF=0.0537;SAS_AF=0.1155;AA=C|||;VT=SNP
1	230364466	rs148591245	G	A	100	PASS	AC=24;AF=0.00479233;AN=5008;NS=2504;DP=16779;EAS_AF=0;AMR_AF=0.0043;AFR_AF=0.0068;EUR_AF=0.0109;SAS_AF=0.001;AA=G|||;VT=SNP
1	230364875	rs6676364	C	A	100	PASS	AC=3410;AF=0.680911;AN=5008;NS=2504;DP=17534;EAS_AF=0.8978;AMR_AF=0.6758;AFR_AF=0.8722;EUR_AF=0.3986;SAS_AF=0.4928;AA=A|||;VT=SNP
1	230365641	rs12033321	A	G	100	PASS	AC=1237;AF=0.247005;AN=5008;NS=2504;DP=20649;EAS_AF=0.5823;AMR_AF=0.3444;AFR_AF=0.1838;EUR_AF=0.0547;SAS_AF=0.1155;AA=A|||;VT=SNP
1	230366047	rs78884792	C	T	100	PASS	AC=111;AF=0.0221645;AN=5008;NS=2504;DP=20740;EAS_AF=0;AMR_AF=0.0533;AFR_AF=0.0061;EUR_AF=0.0596;SAS_AF=0.0061;AA=C|||;VT=SNP
1	230366337	rs79731394	C	G	100	PASS	AC=173;AF=0.0345447;AN=5008;NS=2504;DP=19652;EAS_AF=0;AMR_AF=0.0548;AFR_AF=0.0514;EUR_AF=0.0606;SAS_AF=0.0061;AA=G|||;VT=SNP
1	230366873	rs73114068	G	A	100	PASS	AC=1287;AF=0.256989;AN=5008;NS=2504;DP=19907;EAS_AF=0.1458;AMR_AF=0.2118;AFR_AF=0.3502;EUR_AF=0.2644;SAS_AF=0.2699;AA=G|||;VT=SNP
1	230367287	rs73114070	C	G	100	PASS	AC=1422;AF=0.283946;AN=5008;NS=2504;DP=19444;EAS_AF=0.1458;AMR_AF=0.2651;AFR_AF=0.3729;EUR_AF=0.326;SAS_AF=0.2761;AA=C|||;VT=SNP
1	230367875	rs76177557	A	G	100	PASS	AC=111;AF=0.0221645;AN=5008;NS=2504;DP=18154;EAS_AF=0;AMR_AF=0.0533;AFR_AF=0.0061;EUR_AF=0.0596;SAS_AF=0.0061;AA=A|||;VT=SNP
1	230368134	rs78982739	G	A	100	PASS	AC=111;AF=0.0221645;AN=5008;NS=2504;DP=17544;EAS_AF=0;AMR_AF=0.0533;AFR_AF=0.0061;EUR_AF=0.0596;SAS_AF=0.0061;AA=G|||;VT=SNP
1	230368606	rs148726505	G	A	100	PASS	AC=26;AF=0.00519169;AN=5008;NS=2504;DP=17286;EAS_AF=0;AMR_AF=0.0043;AFR_AF=0.0083;EUR_AF=0.0109;SAS_AF=0.001;AA=G|||;VT=SNP
1	230369218	rs12401727	G	A	100	PASS	AC=1244;AF=0.248403;AN=5008;NS=2504;DP=15565;EAS_AF=0.5853;AMR_AF=0.3444;AFR_AF=0.1823;EUR_AF=0.0547;SAS_AF=0.1217;AA=G|||;VT=SNP
1	230370106	rs76981936	G	A	100	PASS	AC=109;AF=0.0217652;AN=5008;NS=2504;DP=17972;EAS_AF=0;AMR_AF=0.0504;AFR_AF=0.0061;EUR_AF=0.0596;SAS_AF=0.0061;AA=G|||;VT=SNP
1	230370155	rs4466664	C	G	100	PASS	AC=1144;AF=0.228435;AN=5008;NS=2504;DP=19443;EAS_AF=0.5823;AMR_AF=0.3415;AFR_AF=0.1112;EUR_AF=0.0537;SAS_AF=0.1217;AA=C|||;VT=SNP
1	230371883	rs3811488	G	A	100	PASS	AC=3413;AF=0.68151;AN=5008;NS=2504;DP=18232;EAS_AF=0.8978;AMR_AF=0.6758;AFR_AF=0.8699;EUR_AF=0.3986;SAS_AF=0.499;AA=g|||;VT=SNP
1	230372025	rs3811487	A	G	100	PASS	AC=712;AF=0.142173;AN=5008;NS=2504;DP=18004;EAS_AF=0.1716;AMR_AF=0.0648;AFR_AF=0.2859;EUR_AF=0.0169;SAS_AF=0.1012;AA=A|||;VT=SNP
1	230372061	rs3811486	A	G	100	PASS	AC=466;AF=0.0930511;AN=5008;NS=2504;DP=17057;EAS_AF=0.0347;AMR_AF=0.1153;AFR_AF=0.0809;EUR_AF=0.1103;SAS_AF=0.136;AA=A|||;VT=SNP;EX_TARGET
1	230372117	rs34897003	G	A	100	PASS	AC=41;AF=0.0081869;AN=5008;NS=2504;DP=18187;EAS_AF=0;AMR_AF=0.0058;AFR_AF=0.0189;EUR_AF=0.0109;SAS_AF=0.001;AA=G|||;VT=SNP;EX_TARGET
1	230372585	rs67854351	C	T	100	PASS	AC=29;AF=0.00579073;AN=5008;NS=2504;DP=17197;EAS_AF=0;AMR_AF=0.0072;AFR_AF=0.0015;EUR_AF=0.0199;SAS_AF=0.002;AA=C|||;VT=SNP
1	230373229	rs16851183	T	C	100	PASS	AC=163;AF=0.0325479;AN=5008;NS=2504;DP=21165;EAS_AF=0;AMR_AF=0.0548;AFR_AF=0.0439;EUR_AF=0.0606;SAS_AF=0.0061;AA=T|||;VT=SNP
1	230374276	rs12405296	T	C	100	PASS	AC=1145;AF=0.228634;AN=5008;NS=2504;DP=17016;EAS_AF=0.5823;AMR_AF=0.3415;AFR_AF=0.112;EUR_AF=0.0537;SAS_AF=0.1217;AA=T|||;VT=SNP
1	230375179	rs4846938	G	C	100	PASS	AC=1148;AF=0.229233;AN=5008;NS=2504;DP=17713;EAS_AF=0.5853;AMR_AF=0.3415;AFR_AF=0.112;EUR_AF=0.0537;SAS_AF=0.1217;AA=G|||;VT=SNP
1	230375398	rs150334194	A	G	100	PASS	AC=59;AF=0.0117812;AN=5008;NS=2504;DP=20655;EAS_AF=0.001;AMR_AF=0.0043;AFR_AF=0.0008;EUR_AF=0.0089;SAS_AF=0.046;AA=A|||;VT=SNP
1	230375411	rs115981709	A	G	100	PASS	AC=55;AF=0.0109824;AN=5008;NS=2504;DP=20849;EAS_AF=0;AMR_AF=0.013;AFR_AF=0.0008;EUR_AF=0.0437;SAS_AF=0.001;AA=A|||;VT=SNP
1	230375523	rs12563741	G	A	100	PASS	AC=3416;AF=0.682109;AN=5008;NS=2504;DP=20009;EAS_AF=0.9008;AMR_AF=0.6758;AFR_AF=0.8699;EUR_AF=0.3986;SAS_AF=0.499;AA=T|||;VT=SNP
1	230376230	rs139306592	C	T	100	PASS	AC=20;AF=0.00399361;AN=5008;NS=2504;DP=16994;EAS_AF=0;AMR_AF=0.0115;AFR_AF=0;EUR_AF=0.006;SAS_AF=0.0061;AA=C|||;VT=SNP
1	230377053	rs182842011	A	G	100	PASS	AC=13;AF=0.00259585;AN=5008;NS=2504;DP=17495;EAS_AF=0;AMR_AF=0.0043;AFR_AF=0;EUR_AF=0.0089;SAS_AF=0.001;AA=A|||;VT=SNP
1	230377187	rs116037413	T	C	100	PASS	AC=28;AF=0.00559105;AN=5008;NS=2504;DP=18514;EAS_AF=0;AMR_AF=0.0058;AFR_AF=0.0008;EUR_AF=0.0199;SAS_AF=0.0031;AA=T|||;VT=SNP
1	230377485	rs118162296	G	A	100	PASS	AC=445;AF=0.0888578;AN=5008;NS=2504;DP=18161;EAS_AF=0.1111;AMR_AF=0.0692;AFR_AF=0.0061;EUR_AF=0.1511;SAS_AF=0.1278;AA=G|||;VT=SNP
1	230377875	rs144046643	G	T	100	PASS	AC=28;AF=0.00559105;AN=5008;NS=2504;DP=18093;EAS_AF=0;AMR_AF=0.0115;AFR_AF=0.0015;EUR_AF=0.0149;SAS_AF=0.0031;AA=G|||;VT=SNP
1	230377883	rs74143143	G	A	100	PASS	AC=608;AF=0.121406;AN=5008;NS=2504;DP=18282;EAS_AF=0.1696;AMR_AF=0.0591;AFR_AF=0.2133;EUR_AF=0.0169;SAS_AF=0.0992;AA=G|||;VT=SNP
1	230378663	rs12076454	C	T	100	PASS	AC=710;AF=0.141773;AN=5008;NS=2504;DP=17847;EAS_AF=0.1696;AMR_AF=0.0648;AFR_AF=0.2867;EUR_AF=0.0169;SAS_AF=0.1002;AA=C|||;VT=SNP
1	230378682	rs11122474	C	T	100	PASS	AC=1249;AF=0.249401;AN=5008;NS=2504;DP=18190;EAS_AF=0.5823;AMR_AF=0.3444;AFR_AF=0.1884;EUR_AF=0.0547;SAS_AF=0.1217;AA=C|||;VT=SNP
1	230378766	rs77016191	T	C	100	PASS	AC=92;AF=0.0183706;AN=5008;NS=2504;DP=17805;EAS_AF=0;AMR_AF=0.0461;AFR_AF=0.0023;EUR_AF=0.0527;SAS_AF=0.0041;AA=t|||;VT=SNP
1	230379400	rs72647703	G	A	100	PASS	AC=43;AF=0.00858626;AN=5008;NS=2504;DP=19083;EAS_AF=0;AMR_AF=0.0058;AFR_AF=0.0174;EUR_AF=0.0109;SAS_AF=0.0051;AA=G|||;VT=SNP
1	230379953	rs16851199	A	G	100	PASS	AC=40;AF=0.00798722;AN=5008;NS=2504;DP=17499;EAS_AF=0;AMR_AF=0.0086;AFR_AF=0.0008;EUR_AF=0.0298;SAS_AF=0.0031;AA=A|||;VT=SNP
1	230380898	rs76696380	G	A	100	PASS	AC=37;AF=0.00738818;AN=5008;NS=2504;DP=18469;EAS_AF=0;AMR_AF=0.0029;AFR_AF=0.0008;EUR_AF=0.0139;SAS_AF=0.0204;AA=G|||;VT=SNP
1	230382879	rs144895550	A	C	100	PASS	AC=111;AF=0.0221645;AN=5008;NS=2504;DP=16981;EAS_AF=0;AMR_AF=0.0533;AFR_AF=0.0061;EUR_AF=0.0596;SAS_AF=0.0061;AA=A|||;VT=SNP
1	230383254	rs6692490	A	G	100	PASS	AC=3458;AF=0.690495;AN=5008;NS=2504;DP=19739;EAS_AF=0.9008;AMR_AF=0.6844;AFR_AF=0.8888;EUR_AF=0.4095;SAS_AF=0.499;AA=G|||;VT=SNP
1	230383515	rs73114080	G	A	100	PASS	AC=705;AF=0.140775;AN=5008;NS=2504;DP=15322;EAS_AF=0.0347;AMR_AF=0.1369;AFR_AF=0.2413;EUR_AF=0.1153;SAS_AF=0.1431;AA=G|||;VT=SNP
1	230383839	rs16851200	C	T	100	PASS	AC=112;AF=0.0223642;AN=5008;NS=2504;DP=13912;EAS_AF=0;AMR_AF=0.0533;AFR_AF=0.0061;EUR_AF=0.0596;SAS_AF=0.0072;AA=C|||;VT=SNP
1	230383885	rs16851202	A	G	100	PASS	AC=112;AF=0.0223642;AN=5008;NS=2504;DP=15442;EAS_AF=0;AMR_AF=0.0533;AFR_AF=0.0068;EUR_AF=0.0596;SAS_AF=0.0061;AA=A|||;VT=SNP
1	230384184	rs4846939	A	G	100	PASS	AC=4500;AF=0.898562;AN=5008;NS=2504;DP=16731;EAS_AF=0.9792;AMR_AF=0.8876;AFR_AF=0.9834;EUR_AF=0.7276;SAS_AF=0.8845;AA=G|||;VT=SNP
1	230384271	rs4846940	C	T	100	PASS	AC=1163;AF=0.232228;AN=5008;NS=2504;DP=18357;EAS_AF=0.5992;AMR_AF=0.3429;AFR_AF=0.112;EUR_AF=0.0537;SAS_AF=0.1217;AA=C|||;VT=SNP
1	230384375	rs76188477	T	C	100	PASS	AC=168;AF=0.0335463;AN=5008;NS=2504;DP=20898;EAS_AF=0.0347;AMR_AF=0.0144;AFR_AF=0.0053;EUR_AF=0.0149;SAS_AF=0.1033;AA=T|||;VT=SNP
1	230384582	rs6691461	C	T	100	PASS	AC=1163;AF=0.232228;AN=5008;NS=2504;DP=17823;EAS_AF=0.5992;AMR_AF=0.3429;AFR_AF=0.112;EUR_AF=0.0537;SAS_AF=0.1217;AA=C|||;VT=SNP
1	230384937	rs3748006	T	C	100	PASS	AC=1270;AF=0.253594;AN=5008;NS=2504;DP=16095;EAS_AF=0.5992;AMR_AF=0.3458;AFR_AF=0.1906;EUR_AF=0.0547;SAS_AF=0.1217;AA=T|||;VT=SNP;EX_TARGET
1	230384970	rs1923950	G	A	100	PASS	AC=551;AF=0.110024;AN=5008;NS=2504;DP=15209;EAS_AF=0.0942;AMR_AF=0.0749;AFR_AF=0.0961;EUR_AF=0.1511;SAS_AF=0.1278;AA=G|||;VT=SNP;EX_TARGET
1	230385148	rs3748009	C	T	100	PASS	AC=2744;AF=0.547923;AN=5008;NS=2504;DP=17416;EAS_AF=0.7282;AMR_AF=0.6167;AFR_AF=0.6021;EUR_AF=0.3926;SAS_AF=0.3998;AA=T|||;VT=SNP
1	230386008	rs74514910	G	A	100	PASS	AC=39;AF=0.00778754;AN=5008;NS=2504;DP=21342;EAS_AF=0;AMR_AF=0.0058;AFR_AF=0.0174;EUR_AF=0.0109;SAS_AF=0.001;AA=G|||;VT=SNP
1	230386174	rs2273965	C	T	100	PASS	AC=1163;AF=0.232228;AN=5008;NS=2504;DP=20168;EAS_AF=0.5992;AMR_AF=0.3429;AFR_AF=0.112;EUR_AF=0.0537;SAS_AF=0.1217;AA=C|||;VT=SNP
1	230386341	rs2273966	T	A	100	PASS	AC=1419;AF=0.283347;AN=5008;NS=2504;DP=20352;EAS_AF=0.129;AMR_AF=0.2651;AFR_AF=0.382;EUR_AF=0.327;SAS_AF=0.2771;AA=T|||;VT=SNP
1	230386622	rs3789628	C	G	100	PASS	AC=427;AF=0.0852636;AN=5008;NS=2504;DP=17873;EAS_AF=0.0942;AMR_AF=0.0677;AFR_AF=0.0061;EUR_AF=0.1511;SAS_AF=0.1278;AA=C|||;VT=SNP
1	230386638	rs72647706	A	C	100	PASS	AC=168;AF=0.0335463;AN=5008;NS=2504;DP=17304;EAS_AF=0.0347;AMR_AF=0.0144;AFR_AF=0.0053;EUR_AF=0.0149;SAS_AF=0.1033;AA=A|||;VT=SNP
1	230387283	rs3789629	A	G	100	PASS	AC=2749;AF=0.548922;AN=5008;NS=2504;DP=18861;EAS_AF=0.7321;AMR_AF=0.6167;AFR_AF=0.6029;EUR_AF=0.3926;SAS_AF=0.3998;AA=G|||;VT=SNP
1	230387285	rs16851220	G	A	100	PASS	AC=111;AF=0.0221645;AN=5008;NS=2504;DP=18898;EAS_AF=0;AMR_AF=0.0533;AFR_AF=0.0061;EUR_AF=0.0596;SAS_AF=0.0061;AA=G|||;VT=SNP
1	230387498	rs3789630	C	T	100	PASS	AC=620;AF=0.123802;AN=5008;NS=2504;DP=19561;EAS_AF=0.1696;AMR_AF=0.0634;AFR_AF=0.2194;EUR_AF=0.0169;SAS_AF=0.1002;AA=C|||;VT=SNP
1	230387626	rs78863923	G	A	100	PASS	AC=55;AF=0.0109824;AN=5008;NS=2504;DP=22168;EAS_AF=0;AMR_AF=0.013;AFR_AF=0.0008;EUR_AF=0.0437;SAS_AF=0.001;AA=G|||;VT=SNP
1	230387729	rs55931709	T	A	100	PASS	AC=47;AF=0.00938498;AN=5008;NS=2504;DP=20040;EAS_AF=0.001;AMR_AF=0.0144;AFR_AF=0.0008;EUR_AF=0.0328;SAS_AF=0.002;AA=T|||;VT=SNP
1	230388105	rs3789632	C	T	100	PASS	AC=1169;AF=0.233427;AN=5008;NS=2504;DP=20315;EAS_AF=0.6022;AMR_AF=0.3444;AFR_AF=0.1135;EUR_AF=0.0547;SAS_AF=0.1207;AA=C|||;VT=SNP
1	230388215	rs4846848	A	G	100	PASS	AC=3516;AF=0.702077;AN=5008;NS=2504;DP=19397;EAS_AF=0.8968;AMR_AF=0.6888;AFR_AF=0.9319;EUR_AF=0.4095;SAS_AF=0.501;AA=G|||;VT=SNP
1	230388245	rs3789633	A	G	100	PASS	AC=1302;AF=0.259984;AN=5008;NS=2504;DP=18486;EAS_AF=0.5962;AMR_AF=0.3444;AFR_AF=0.2171;EUR_AF=0.0547;SAS_AF=0.1227;AA=A|||;VT=SNP
1	230388297	rs116560859	C	T	100	PASS	AC=45;AF=0.00898562;AN=5008;NS=2504;DP=18477;EAS_AF=0;AMR_AF=0.0216;AFR_AF=0.0008;EUR_AF=0.0278;SAS_AF=0.001;AA=C|||;VT=SNP
1	230388673	rs3761942	A	G	100	PASS	AC=782;AF=0.15615;AN=5008;NS=2504;DP=12977;EAS_AF=0.3869;AMR_AF=0.3314;AFR_AF=0.0151;EUR_AF=0.0487;SAS_AF=0.0951;AA=A|||;VT=SNP
1	230388778	rs1872857	G	A	100	PASS	AC=785;AF=0.156749;AN=5008;NS=2504;DP=14391;EAS_AF=0.0437;AMR_AF=0.1801;AFR_AF=0.028;EUR_AF=0.3032;SAS_AF=0.2802;AA=G|||;VT=SNP
1	230388869	rs3761943	C	T	100	PASS	AC=1267;AF=0.252995;AN=5008;NS=2504;DP=17271;EAS_AF=0.13;AMR_AF=0.2104;AFR_AF=0.3457;EUR_AF=0.2664;SAS_AF=0.271;AA=C|||;VT=SNP
1	230388989	rs3761944	G	C	100	PASS	AC=2750;AF=0.549121;AN=5008;NS=2504;DP=21396;EAS_AF=0.7312;AMR_AF=0.6167;AFR_AF=0.6044;EUR_AF=0.3926;SAS_AF=0.3998;AA=C|||;VT=SNP
1	230389458	rs12565801	A	G	100	PASS	AC=782;AF=0.15615;AN=5008;NS=2504;DP=18988;EAS_AF=0.3859;AMR_AF=0.3329;AFR_AF=0.0151;EUR_AF=0.0487;SAS_AF=0.0951;AA=A|||;VT=SNP
1	230389838	rs656029	G	T	100	PASS	AC=4897;AF=0.977835;AN=5008;NS=2504;DP=20322;EAS_AF=1;AMR_AF=0.9741;AFR_AF=0.9992;EUR_AF=0.9185;SAS_AF=0.9898;AA=T|||;VT=SNP
1	230390002	rs901675	A	G	100	PASS	AC=4253;AF=0.849241;AN=5008;NS=2504;DP=19184;EAS_AF=0.9464;AMR_AF=0.866;AFR_AF=0.9206;EUR_AF=0.7127;SAS_AF=0.7812;AA=G|||;VT=SNP
1	230390027	rs1078484	G	A	100	PASS	AC=3466;AF=0.692093;AN=5008;NS=2504;DP=20021;EAS_AF=0.9018;AMR_AF=0.6844;AFR_AF=0.8926;EUR_AF=0.4095;SAS_AF=0.501;AA=A|||;VT=SNP
1	230390099	rs12035955	C	T	100	PASS	AC=343;AF=0.0684904;AN=5008;NS=2504;DP=19774;EAS_AF=0.1706;AMR_AF=0.0447;AFR_AF=0.0182;EUR_AF=0.0169;SAS_AF=0.1012;AA=C|||;VT=SNP
1	230390282	rs7537652	G	A	100	PASS	AC=1389;AF=0.277356;AN=5008;NS=2504;DP=23272;EAS_AF=0.5556;AMR_AF=0.3919;AFR_AF=0.2254;EUR_AF=0.0656;SAS_AF=0.1973;AA=g|||;VT=SNP
1	230390512	rs12564954	G	C	100	PASS	AC=758;AF=0.151358;AN=5008;NS=2504;DP=20986;EAS_AF=0.3859;AMR_AF=0.3242;AFR_AF=0.0015;EUR_AF=0.0487;SAS_AF=0.0951;AA=G|||;VT=SNP
1	230390717	rs41303998	C	T	100	PASS	AC=111;AF=0.0221645;AN=5008;NS=2504;DP=20013;EAS_AF=0;AMR_AF=0.0533;AFR_AF=0.0061;EUR_AF=0.0596;SAS_AF=0.0061;AA=C|||;VT=SNP
1	230391234	rs41315597	C	T	100	PASS	AC=716;AF=0.142971;AN=5008;NS=2504;DP=21553;EAS_AF=0.0357;AMR_AF=0.1369;AFR_AF=0.2489;EUR_AF=0.1153;SAS_AF=0.1431;AA=C|||;VT=SNP
1	230391641	rs115178318	A	C	100	PASS	AC=32;AF=0.00638978;AN=5008;NS=2504;DP=20049;EAS_AF=0;AMR_AF=0.0043;AFR_AF=0.0129;EUR_AF=0.0109;SAS_AF=0.001;AA=A|||;VT=SNP
1	230391837	rs149845795	C	T	100	PASS	AC=22;AF=0.00439297;AN=5008;NS=2504;DP=5647;EAS_AF=0;AMR_AF=0.0086;AFR_AF=0.0015;EUR_AF=0.0119;SAS_AF=0.002;AA=C|||;VT=SNP
1	230391938	rs12034414	G	A	100	PASS	AC=780;AF=0.155751;AN=5008;NS=2504;DP=16757;EAS_AF=0.3849;AMR_AF=0.3314;AFR_AF=0.0151;EUR_AF=0.0487;SAS_AF=0.0951;AA=g|||;VT=SNP
1	230391954	rs55942220	A	G	100	PASS	AC=1267;AF=0.252995;AN=5008;NS=2504;DP=17478;EAS_AF=0.13;AMR_AF=0.2104;AFR_AF=0.3457;EUR_AF=0.2664;SAS_AF=0.271;AA=A|||;VT=SNP
1	230392448	rs144177991	T	C	100	PASS	AC=27;AF=0.00539137;AN=5008;NS=2504;DP=20014;EAS_AF=0;AMR_AF=0.0072;AFR_AF=0;EUR_AF=0.0149;SAS_AF=0.0072;AA=T|||;VT=SNP
1	230392531	rs6659947	T	G	100	PASS	AC=717;AF=0.143171;AN=5008;NS=2504;DP=21223;EAS_AF=0.0357;AMR_AF=0.1369;AFR_AF=0.2496;EUR_AF=0.1153;SAS_AF=0.1431;AA=T|||;VT=SNP
1	230392725	rs78988790	G	A	100	PASS	AC=57;AF=0.0113818;AN=5008;NS=2504;DP=18915;EAS_AF=0.002;AMR_AF=0.0202;AFR_AF=0;EUR_AF=0.0308;SAS_AF=0.0102;AA=g|||;VT=SNP
1	230393002	rs7553452	C	T	100	PASS	AC=112;AF=0.0223642;AN=5008;NS=2504;DP=20242;EAS_AF=0;AMR_AF=0.0533;AFR_AF=0.0068;EUR_AF=0.0596;SAS_AF=0.0061;AA=C|||;VT=SNP
1	230393146	rs7517968	T	G	100	PASS	AC=146;AF=0.0291534;AN=5008;NS=2504;DP=21325;EAS_AF=0;AMR_AF=0.0533;AFR_AF=0.0325;EUR_AF=0.0596;SAS_AF=0.0061;AA=T|||;VT=SNP
1	230394163	rs4846942	A	G	100	PASS	AC=3468;AF=0.692492;AN=5008;NS=2504;DP=15213;EAS_AF=0.9028;AMR_AF=0.6859;AFR_AF=0.8926;EUR_AF=0.4095;SAS_AF=0.501;AA=G|||;VT=SNP
1	230394298	rs4846943	T	C	100	PASS	AC=781;AF=0.15595;AN=5008;NS=2504;DP=17932;EAS_AF=0.3859;AMR_AF=0.3314;AFR_AF=0.0151;EUR_AF=0.0487;SAS_AF=0.0951;AA=T|||;VT=SNP
1	230394832	rs77793224	A	T	100	PASS	AC=111;AF=0.0221645;AN=5008;NS=2504;DP=17117;EAS_AF=0;AMR_AF=0.0533;AFR_AF=0.0061;EUR_AF=0.0596;SAS_AF=0.0061;AA=A|||;VT=SNP
1	230395118	rs7517119	C	G	100	PASS	AC=3467;AF=0.692292;AN=5008;NS=2504;DP=18222;EAS_AF=0.9018;AMR_AF=0.6859;AFR_AF=0.8926;EUR_AF=0.4095;SAS_AF=0.501;AA=G|||;VT=SNP
1	230395485	rs137946352	A	G	100	PASS	AC=85;AF=0.0169728;AN=5008;NS=2504;DP=20992;EAS_AF=0;AMR_AF=0.0403;AFR_AF=0.0015;EUR_AF=0.0447;SAS_AF=0.0102;AA=A|||;VT=SNP
1	230395534	rs77343885	A	G	100	PASS	AC=117;AF=0.0233626;AN=5008;NS=2504;DP=21180;EAS_AF=0;AMR_AF=0.0533;AFR_AF=0.0106;EUR_AF=0.0596;SAS_AF=0.0061;AA=A|||;VT=SNP
1	230395886	rs4846944	A	G	100	PASS	AC=4837;AF=0.965855;AN=5008;NS=2504;DP=18558;EAS_AF=1;AMR_AF=0.9582;AFR_AF=0.9985;EUR_AF=0.8797;SAS_AF=0.9806;AA=G|||;VT=SNP
1	230396582	rs9432142	A	G	100	PASS	AC=129;AF=0.0257588;AN=5008;NS=2504;DP=16913;EAS_AF=0;AMR_AF=0.0101;AFR_AF=0.0832;EUR_AF=0.0109;SAS_AF=0.001;AA=A|||;VT=SNP
1	230398102	rs632557	A	G	100	PASS	AC=4950;AF=0.988419;AN=5008;NS=2504;DP=14259;EAS_AF=1;AMR_AF=0.9885;AFR_AF=0.9992;EUR_AF=0.9533;SAS_AF=0.998;AA=G|||;VT=SNP
1	230398167	rs2296064	C	T	100	PASS	AC=607;AF=0.121206;AN=5008;NS=2504;DP=13626;EAS_AF=0.1706;AMR_AF=0.062;AFR_AF=0.2095;EUR_AF=0.0169;SAS_AF=0.1002;AA=C|||;VT=SNP
1	230398241	rs16851269	C	T	100	PASS	AC=714;AF=0.142572;AN=5008;NS=2504;DP=16880;EAS_AF=0.0357;AMR_AF=0.1369;AFR_AF=0.2474;EUR_AF=0.1153;SAS_AF=0.1431;AA=C|||;VT=SNP
1	230398445	rs3811485	G	A	100	PASS	AC=715;AF=0.142772;AN=5008;NS=2504;DP=14131;EAS_AF=0.0367;AMR_AF=0.1369;AFR_AF=0.2474;EUR_AF=0.1153;SAS_AF=0.1431;AA=G|||;VT=SNP;EX_TARGET
1	230398939	rs7518564	G	C	100	PASS	AC=4501;AF=0.898762;AN=5008;NS=2504;DP=16859;EAS_AF=0.9792;AMR_AF=0.889;AFR_AF=0.9826;EUR_AF=0.7286;SAS_AF=0.8845;AA=C|||;VT=SNP
1	230399410	rs16851270	G	A	100	PASS	AC=461;AF=0.0920527;AN=5008;NS=2504;DP=18527;EAS_AF=0.0357;AMR_AF=0.1153;AFR_AF=0.0756;EUR_AF=0.1103;SAS_AF=0.137;AA=G|||;VT=SNP
1	230399419	rs3789634	A	G	100	PASS	AC=606;AF=0.121006;AN=5008;NS=2504;DP=18432;EAS_AF=0.1687;AMR_AF=0.062;AFR_AF=0.2103;EUR_AF=0.0169;SAS_AF=0.1002;AA=A|||;VT=SNP
1	230399674	rs41271493	G	A	100	PASS	AC=18;AF=0.00359425;AN=5008;NS=2504;DP=20339;EAS_AF=0;AMR_AF=0.0043;AFR_AF=0.0023;EUR_AF=0.0109;SAS_AF=0.001;AA=G|||;VT=SNP
1	230399847	rs16851273	C	T	100	PASS	AC=111;AF=0.0221645;AN=5008;NS=2504;DP=19043;EAS_AF=0;AMR_AF=0.0533;AFR_AF=0.0061;EUR_AF=0.0596;SAS_AF=0.0061;AA=C|||;VT=SNP
1	230400121	rs16851275	C	G	100	PASS	AC=715;AF=0.142772;AN=5008;NS=2504;DP=20438;EAS_AF=0.0357;AMR_AF=0.1383;AFR_AF=0.2474;EUR_AF=0.1153;SAS_AF=0.1431;AA=C|||;VT=SNP
1	230400355	rs2279432	T	C	100	PASS	AC=2690;AF=0.537141;AN=5008;NS=2504;DP=20666;EAS_AF=0.7321;AMR_AF=0.6124;AFR_AF=0.5688;EUR_AF=0.3817;SAS_AF=0.3998;AA=t|||;VT=SNP
1	230401213	rs12724657	A	G	100	PASS	AC=21;AF=0.00419329;AN=5008;NS=2504;DP=19763;EAS_AF=0.001;AMR_AF=0;AFR_AF=0.0008;EUR_AF=0.0099;SAS_AF=0.0092;AA=A|||;VT=SNP
1	230401241	rs3748011	G	T	100	PASS	AC=604;AF=0.120607;AN=5008;NS=2504;DP=19135;EAS_AF=0.1677;AMR_AF=0.062;AFR_AF=0.2095;EUR_AF=0.0169;SAS_AF=0.1002;AA=G|||;VT=SNP
1	230401389	rs3748012	C	T	100	PASS	AC=605;AF=0.120807;AN=5008;NS=2504;DP=18587;EAS_AF=0.1677;AMR_AF=0.062;AFR_AF=0.2103;EUR_AF=0.0169;SAS_AF=0.1002;AA=C|||;VT=SNP
1	230401634	rs4846849	G	T	100	PASS	AC=3465;AF=0.691893;AN=5008;NS=2504;DP=17882;EAS_AF=0.8998;AMR_AF=0.6844;AFR_AF=0.8926;EUR_AF=0.4105;SAS_AF=0.501;AA=T|||;VT=SNP
1	230401750	rs142253241	C	T	100	PASS	AC=111;AF=0.0221645;AN=5008;NS=2504;DP=17049;EAS_AF=0;AMR_AF=0.0533;AFR_AF=0.0061;EUR_AF=0.0596;SAS_AF=0.0061;AA=C|||;VT=SNP
1	230401767	rs114739993	T	G	100	PASS	AC=427;AF=0.0852636;AN=5008;NS=2504;DP=16548;EAS_AF=0.0933;AMR_AF=0.0677;AFR_AF=0.0061;EUR_AF=0.1511;SAS_AF=0.1288;AA=T|||;VT=SNP
1	230401832	rs188991362	C	T	100	PASS	AC=18;AF=0.00359425;AN=5008;NS=2504;DP=17191;EAS_AF=0;AMR_AF=0.0043;AFR_AF=0.0023;EUR_AF=0.0109;SAS_AF=0.001;AA=C|||;VT=SNP
1	230402539	rs1471916	G	T	100	PASS	AC=4479;AF=0.894369;AN=5008;NS=2504;DP=21220;EAS_AF=0.9792;AMR_AF=0.8876;AFR_AF=0.9667;EUR_AF=0.7286;SAS_AF=0.8845;AA=T|||;VT=SNP
1	230402624	rs1471915	A	G	100	PASS	AC=4837;AF=0.965855;AN=5008;NS=2504;DP=22741;EAS_AF=1;AMR_AF=0.9582;AFR_AF=0.9985;EUR_AF=0.8797;SAS_AF=0.9806;AA=G|||;VT=SNP
1	230402926	rs9432145	G	A	100	PASS	AC=4773;AF=0.953075;AN=5008;NS=2504;DP=23524;EAS_AF=1;AMR_AF=0.9337;AFR_AF=0.9909;EUR_AF=0.8449;SAS_AF=0.9785;AA=A|||;VT=SNP
1	230402986	rs4846945	T	C	100	PASS	AC=3440;AF=0.686901;AN=5008;NS=2504;DP=22890;EAS_AF=0.8998;AMR_AF=0.683;AFR_AF=0.8744;EUR_AF=0.4105;SAS_AF=0.501;AA=C|||;VT=SNP
1	230402995	rs4846850	A	G	100	PASS	AC=2689;AF=0.536941;AN=5008;NS=2504;DP=22142;EAS_AF=0.7321;AMR_AF=0.6095;AFR_AF=0.5688;EUR_AF=0.3827;SAS_AF=0.3998;AA=G|||;VT=SNP
1	230403043	rs73115705	C	T	100	PASS	AC=712;AF=0.142173;AN=5008;NS=2504;DP=21288;EAS_AF=0.0347;AMR_AF=0.1369;AFR_AF=0.2466;EUR_AF=0.1153;SAS_AF=0.1431;AA=C|||;VT=SNP
1	230403152	rs114684874	C	T	100	PASS	AC=158;AF=0.0315495;AN=5008;NS=2504;DP=18135;EAS_AF=0.0337;AMR_AF=0.013;AFR_AF=0.0023;EUR_AF=0.0149;SAS_AF=0.0992;AA=C|||;VT=SNP
1	230404303	rs115255225	C	T	100	PASS	AC=111;AF=0.0221645;AN=5008;NS=2504;DP=18744;EAS_AF=0;AMR_AF=0.0533;AFR_AF=0.0061;EUR_AF=0.0596;SAS_AF=0.0061;AA=C|||;VT=SNP
1	230405017	rs184256971	C	T	100	PASS	AC=33;AF=0.00658946;AN=5008;NS=2504;DP=11646;EAS_AF=0;AMR_AF=0.0058;AFR_AF=0.0129;EUR_AF=0.0109;SAS_AF=0.001;AA=C|||;VT=SNP
1	230405332	rs28490253	C	A	100	PASS	AC=781;AF=0.15595;AN=5008;NS=2504;DP=18479;EAS_AF=0.3849;AMR_AF=0.3314;AFR_AF=0.0151;EUR_AF=0.0497;SAS_AF=0.0951;AA=C|||;VT=SNP
1	230405511	rs143025734	C	T	100	PASS	AC=111;AF=0.0221645;AN=5008;NS=2504;DP=16008;EAS_AF=0;AMR_AF=0.0533;AFR_AF=0.0061;EUR_AF=0.0596;SAS_AF=0.0061;AA=C|||;VT=SNP
1	230405641	rs6678813	C	T	100	PASS	AC=2706;AF=0.540335;AN=5008;NS=2504;DP=16641;EAS_AF=0.7321;AMR_AF=0.6124;AFR_AF=0.5802;EUR_AF=0.3837;SAS_AF=0.3988;AA=T|||;VT=SNP
1	230406297	rs72650164	G	A	100	PASS	AC=18;AF=0.00359425;AN=5008;NS=2504;DP=20514;EAS_AF=0;AMR_AF=0.0043;AFR_AF=0.0023;EUR_AF=0.0109;SAS_AF=0.001;AA=G|||;VT=SNP
1	230406460	rs12139970	G	T	100	PASS	AC=745;AF=0.148762;AN=5008;NS=2504;DP=18809;EAS_AF=0.0456;AMR_AF=0.17;AFR_AF=0.0174;EUR_AF=0.2843;SAS_AF=0.2781;AA=G|||;VT=SNP
1	230406884	rs72650167	C	T	100	PASS	AC=16;AF=0.00319489;AN=5008;NS=2504;DP=18440;EAS_AF=0;AMR_AF=0.0043;AFR_AF=0.0008;EUR_AF=0.0119;SAS_AF=0;AA=C|||;VT=SNP
1	230407456	rs72650168	G	A	100	PASS	AC=110;AF=0.0219649;AN=5008;NS=2504;DP=19703;EAS_AF=0;AMR_AF=0.0533;AFR_AF=0.0061;EUR_AF=0.0586;SAS_AF=0.0061;AA=G|||;VT=SNP
1	230407701	rs6685692	C	T	100	PASS	AC=403;AF=0.0804712;AN=5008;NS=2504;DP=16940;EAS_AF=0.2192;AMR_AF=0.0231;AFR_AF=0.09;EUR_AF=0.0119;SAS_AF=0.0358;AA=C|||;VT=SNP
1	230407762	rs72762000	C	G	100	PASS	AC=29;AF=0.00579073;AN=5008;NS=2504;DP=17882;EAS_AF=0;AMR_AF=0.0072;AFR_AF=0.0015;EUR_AF=0.0199;SAS_AF=0.002;AA=C|||;VT=SNP
1	230408063	rs6688462	C	G	100	PASS	AC=4500;AF=0.898562;AN=5008;NS=2504;DP=13739;EAS_AF=0.9792;AMR_AF=0.889;AFR_AF=0.9841;EUR_AF=0.7247;SAS_AF=0.8855;AA=G|||;VT=SNP
1	230408090	rs116360935	C	T	100	PASS	AC=110;AF=0.0219649;AN=5008;NS=2504;DP=15292;EAS_AF=0;AMR_AF=0.0519;AFR_AF=0.0061;EUR_AF=0.0586;SAS_AF=0.0072;AA=c|||;VT=SNP
1	230408238	rs11122476	G	A	100	PASS	AC=779;AF=0.155551;AN=5008;NS=2504;DP=9165;EAS_AF=0.3839;AMR_AF=0.3285;AFR_AF=0.0151;EUR_AF=0.0497;SAS_AF=0.0961;AA=G|||;VT=SNP
1	230408512	rs12045859	G	T	100	PASS	AC=608;AF=0.121406;AN=5008;NS=2504;DP=19523;EAS_AF=0.1687;AMR_AF=0.0634;AFR_AF=0.2118;EUR_AF=0.0179;SAS_AF=0.0982;AA=G|||;VT=SNP
1	230408831	rs138340123	C	G	100	PASS	AC=12;AF=0.00239617;AN=5008;NS=2504;DP=19110;EAS_AF=0;AMR_AF=0.0014;AFR_AF=0;EUR_AF=0.008;SAS_AF=0.0031;AA=C|||;VT=SNP
1	230408852	rs76000797	C	T	100	PASS	AC=404;AF=0.0806709;AN=5008;NS=2504;DP=19867;EAS_AF=0.0615;AMR_AF=0.0706;AFR_AF=0.0076;EUR_AF=0.1511;SAS_AF=0.1339;AA=C|||;VT=SNP
1	230408858	rs11576324	A	G	100	PASS	AC=1694;AF=0.338259;AN=5008;NS=2504;DP=20156;EAS_AF=0.0784;AMR_AF=0.3516;AFR_AF=0.3759;EUR_AF=0.4493;SAS_AF=0.4315;AA=A|||;VT=SNP
1	230409058	rs11588358	C	T	100	PASS	AC=1599;AF=0.319289;AN=5008;NS=2504;DP=21369;EAS_AF=0.0605;AMR_AF=0.2968;AFR_AF=0.3684;EUR_AF=0.4304;SAS_AF=0.4213;AA=C|||;VT=SNP
1	230409562	rs17761459	A	C	100	PASS	AC=623;AF=0.124401;AN=5008;NS=2504;DP=19735;EAS_AF=0.0635;AMR_AF=0.0793;AFR_AF=0.1808;EUR_AF=0.1481;SAS_AF=0.1186;AA=A|||;VT=SNP
1	230409624	rs7533085	A	G	100	PASS	AC=687;AF=0.137181;AN=5008;NS=2504;DP=21185;EAS_AF=0.1647;AMR_AF=0.0836;AFR_AF=0.2292;EUR_AF=0.0477;SAS_AF=0.1145;AA=A|||;VT=SNP
1	230410162	rs12091838	C	T	100	PASS	AC=672;AF=0.134185;AN=5008;NS=2504;DP=18877;EAS_AF=0.0397;AMR_AF=0.1513;AFR_AF=0.2474;EUR_AF=0.1402;SAS_AF=0.0603;AA=T|||;VT=SNP;EX_TARGET
1	230410374	rs17710666	G	A	100	PASS	AC=128;AF=0.0255591;AN=5008;NS=2504;DP=14376;EAS_AF=0;AMR_AF=0.0519;AFR_AF=0.0091;EUR_AF=0.0606;SAS_AF=0.0194;AA=G|||;VT=SNP
1	230410614	rs61823322	T	C	100	PASS	AC=103;AF=0.0205671;AN=5008;NS=2504;DP=18493;EAS_AF=0;AMR_AF=0.0331;AFR_AF=0.003;EUR_AF=0.0616;SAS_AF=0.0143;AA=T|||;VT=SNP
1	230410773	rs75186035	C	T	100	PASS	AC=138;AF=0.0275559;AN=5008;NS=2504;DP=18252;EAS_AF=0;AMR_AF=0.0476;AFR_AF=0.0287;EUR_AF=0.0596;SAS_AF=0.0072;AA=C|||;VT=SNP
1	230411504	rs62649454	A	G	100	PASS	AC=109;AF=0.0217652;AN=5008;NS=2504;DP=17376;EAS_AF=0;AMR_AF=0.0346;AFR_AF=0.003;EUR_AF=0.0666;SAS_AF=0.0143;AA=a|||;VT=SNP
1	230411672	rs12046403	C	T	100	PASS	AC=2475;AF=0.494209;AN=5008;NS=2504;DP=17438;EAS_AF=0.504;AMR_AF=0.4135;AFR_AF=0.6437;EUR_AF=0.3509;SAS_AF=0.4867;AA=T|||;VT=SNP
1	230412027	rs16851313	C	G	100	PASS	AC=118;AF=0.0235623;AN=5008;NS=2504;DP=17483;EAS_AF=0;AMR_AF=0.0519;AFR_AF=0.0076;EUR_AF=0.0626;SAS_AF=0.0092;AA=C|||;VT=SNP
1	230412111	rs115662751	T	G	100	PASS	AC=115;AF=0.0229633;AN=5008;NS=2504;DP=17557;EAS_AF=0;AMR_AF=0.0519;AFR_AF=0.0076;EUR_AF=0.0626;SAS_AF=0.0061;AA=T|||;VT=SNP
1	230412611	rs143085650	C	T	100	PASS	AC=31;AF=0.0061901;AN=5008;NS=2504;DP=18020;EAS_AF=0;AMR_AF=0.0043;AFR_AF=0.0008;EUR_AF=0.0159;SAS_AF=0.0112;AA=C|||;VT=SNP
1	230412797	rs16851315	C	T	100	PASS	AC=117;AF=0.0233626;AN=5008;NS=2504;DP=22137;EAS_AF=0.001;AMR_AF=0.0504;AFR_AF=0.0076;EUR_AF=0.0626;SAS_AF=0.0082;AA=C|||;VT=SNP
1	230412834	rs12748964	C	T	100	PASS	AC=560;AF=0.111821;AN=5008;NS=2504;DP=22054;EAS_AF=0.3056;AMR_AF=0.1412;AFR_AF=0.0121;EUR_AF=0.0437;SAS_AF=0.0961;AA=C|||;VT=SNP
1	230412836	rs7529464	G	C	100	PASS	AC=1539;AF=0.307308;AN=5008;NS=2504;DP=21867;EAS_AF=0.1885;AMR_AF=0.1988;AFR_AF=0.469;EUR_AF=0.2336;SAS_AF=0.364;AA=C|||;VT=SNP
1	230413313	rs9432148	T	C	100	PASS	AC=1327;AF=0.264976;AN=5008;NS=2504;DP=19781;EAS_AF=0.1875;AMR_AF=0.1801;AFR_AF=0.3222;EUR_AF=0.2346;SAS_AF=0.3589;AA=T|||;VT=SNP
1	230413839	rs115759053	G	A	100	PASS	AC=15;AF=0.00299521;AN=5008;NS=2504;DP=13713;EAS_AF=0;AMR_AF=0.0029;AFR_AF=0;EUR_AF=0.0119;SAS_AF=0.001;AA=G|||;VT=SNP
1	230414038	rs60064487	T	A	100	PASS	AC=1182;AF=0.236022;AN=5008;NS=2504;DP=15702;EAS_AF=0.4425;AMR_AF=0.2305;AFR_AF=0.2829;EUR_AF=0.1064;SAS_AF=0.0971;AA=T|||;VT=SNP
1	230414696	rs150443553	T	C	100	PASS	AC=23;AF=0.00459265;AN=5008;NS=2504;DP=20143;EAS_AF=0;AMR_AF=0.0043;AFR_AF=0.0053;EUR_AF=0.0119;SAS_AF=0.001;AA=T|||;VT=SNP
1	230414717	rs35488932	C	T	100	PASS	AC=553;AF=0.110423;AN=5008;NS=2504;DP=20175;EAS_AF=0.3115;AMR_AF=0.1398;AFR_AF=0.0015;EUR_AF=0.0437;SAS_AF=0.0982;AA=C|||;VT=SNP
1	230415025	rs6698963	A	G	100	PASS	AC=3620;AF=0.722843;AN=5008;NS=2504;DP=19481;EAS_AF=0.9474;AMR_AF=0.6556;AFR_AF=0.8911;EUR_AF=0.4553;SAS_AF=0.5869;AA=A|||;VT=SNP;EX_TARGET
1	230415148	rs2273970	G	A	100	PASS	AC=568;AF=0.113419;AN=5008;NS=2504;DP=17031;EAS_AF=0.3115;AMR_AF=0.1427;AFR_AF=0.0121;EUR_AF=0.0437;SAS_AF=0.0971;AA=G|||;VT=SNP;EX_TARGET
1	230415244	rs2273968	T	C	100	PASS	AC=1140;AF=0.227636;AN=5008;NS=2504;DP=20308;EAS_AF=0.4435;AMR_AF=0.2363;AFR_AF=0.2474;EUR_AF=0.1064;SAS_AF=0.0971;AA=T|||;VT=SNP;EX_TARGET
1	230415293	rs2273967	C	T	100	PASS	AC=1286;AF=0.256789;AN=5008;NS=2504;DP=20592;EAS_AF=0.1815;AMR_AF=0.1744;AFR_AF=0.2988;EUR_AF=0.2336;SAS_AF=0.3599;AA=C|||;VT=SNP
1	230415593	rs15273	G	T	100	PASS	AC=21;AF=0.00419329;AN=5008;NS=2504;DP=17483;EAS_AF=0;AMR_AF=0.0043;AFR_AF=0.0038;EUR_AF=0.0119;SAS_AF=0.001;AA=G|||;VT=SNP
1	230415810	rs72647711	G	A	100	PASS	AC=126;AF=0.0251597;AN=5008;NS=2504;DP=18673;EAS_AF=0;AMR_AF=0.0533;AFR_AF=0.0166;EUR_AF=0.0577;SAS_AF=0.0092;AA=G|||;VT=SNP
1	230415846	rs72647712	G	C	100	PASS	AC=110;AF=0.0219649;AN=5008;NS=2504;DP=18063;EAS_AF=0;AMR_AF=0.0519;AFR_AF=0.0076;EUR_AF=0.0577;SAS_AF=0.0061;AA=G|||;VT=SNP
1	230415924	rs3213494	G	T	100	PASS	AC=500;AF=0.0998403;AN=5008;NS=2504;DP=15162;EAS_AF=0.0754;AMR_AF=0.0519;AFR_AF=0.1997;EUR_AF=0.0328;SAS_AF=0.093;AA=G|||;VT=SNP
1	230416038	rs3213495	G	A	100	PASS	AC=1174;AF=0.234425;AN=5008;NS=2504;DP=14851;EAS_AF=0.4444;AMR_AF=0.2507;AFR_AF=0.2458;EUR_AF=0.1183;SAS_AF=0.1104;AA=G|||;VT=SNP
1	230416110	rs72647713	C	T	100	PASS	AC=26;AF=0.00519169;AN=5008;NS=2504;DP=19598;EAS_AF=0;AMR_AF=0.0029;AFR_AF=0.0015;EUR_AF=0.0189;SAS_AF=0.0031;AA=C|||;VT=SNP
1	230416130	rs16851328	G	A	100	PASS	AC=110;AF=0.0219649;AN=5008;NS=2504;DP=19751;EAS_AF=0;AMR_AF=0.0519;AFR_AF=0.0076;EUR_AF=0.0577;SAS_AF=0.0061;AA=G|||;VT=SNP
1	230416218	rs13728	T	C	100	PASS	AC=2063;AF=0.411941;AN=5008;NS=2504;DP=19833;EAS_AF=0.756;AMR_AF=0.4121;AFR_AF=0.4985;EUR_AF=0.159;SAS_AF=0.2004;AA=T|||;VT=SNP
1	230416319	rs3213496	A	C	100	PASS	AC=656;AF=0.13099;AN=5008;NS=2504;DP=15638;EAS_AF=0.3224;AMR_AF=0.1499;AFR_AF=0.0545;EUR_AF=0.0437;SAS_AF=0.1135;AA=A|||;VT=SNP
1	230416320	rs3213497	C	T	100	PASS	AC=388;AF=0.077476;AN=5008;NS=2504;DP=15674;EAS_AF=0.0357;AMR_AF=0.0692;AFR_AF=0.0416;EUR_AF=0.1342;SAS_AF=0.1166;AA=c|||;VT=SNP
1	230416399	rs1043897	G	T	100	PASS	AC=3033;AF=0.605631;AN=5008;NS=2504;DP=14058;EAS_AF=0.872;AMR_AF=0.585;AFR_AF=0.6528;EUR_AF=0.4056;SAS_AF=0.4877;AA=G|||;VT=SNP
1	230416729	rs72647716	G	A	100	PASS	AC=21;AF=0.00419329;AN=5008;NS=2504;DP=17139;EAS_AF=0;AMR_AF=0.0043;AFR_AF=0.0038;EUR_AF=0.0119;SAS_AF=0.001;AA=G|||;VT=SNP
1	230416744	rs1043900	G	A	100	PASS	AC=729;AF=0.145567;AN=5008;NS=2504;DP=17353;EAS_AF=0.1062;AMR_AF=0.1225;AFR_AF=0.056;EUR_AF=0.2008;SAS_AF=0.2669;AA=g|||;VT=SNP
1	230416760	rs13490	A	G	100	PASS	AC=2570;AF=0.513179;AN=5008;NS=2504;DP=17323;EAS_AF=0.8462;AMR_AF=0.4654;AFR_AF=0.6914;EUR_AF=0.1918;SAS_AF=0.2935;AA=A|||;VT=SNP
1	230416768	rs72647717	A	G	100	PASS	AC=19;AF=0.00379393;AN=5008;NS=2504;DP=17198;EAS_AF=0;AMR_AF=0.0043;AFR_AF=0;EUR_AF=0.0149;SAS_AF=0.001;AA=A|||;VT=SNP
1	230416832	rs16851339	T	A	100	PASS	AC=793;AF=0.158347;AN=5008;NS=2504;DP=16351;EAS_AF=0.1171;AMR_AF=0.1268;AFR_AF=0.0802;EUR_AF=0.2028;SAS_AF=0.2832;AA=A|||;VT=SNP
1	230416950	rs11800118	C	T	100	PASS	AC=500;AF=0.0998403;AN=5008;NS=2504;DP=16185;EAS_AF=0.0635;AMR_AF=0.0749;AFR_AF=0.0484;EUR_AF=0.1441;SAS_AF=0.1789;AA=C|||;VT=SNP
1	230416953	rs10005	A	G	100	PASS	AC=3586;AF=0.716054;AN=5008;NS=2504;DP=16055;EAS_AF=0.9613;AMR_AF=0.6297;AFR_AF=0.8979;EUR_AF=0.4205;SAS_AF=0.5828;AA=G|||;VT=SNP
1	230417014	rs72647719	G	A	100	PASS	AC=21;AF=0.00419329;AN=5008;NS=2504;DP=15558;EAS_AF=0;AMR_AF=0.0043;AFR_AF=0.0038;EUR_AF=0.0119;SAS_AF=0.001;AA=G|||;VT=SNP
1	230417056	rs7544606	G	C	100	PASS	AC=1443;AF=0.288139;AN=5008;NS=2504;DP=16410;EAS_AF=0.3899;AMR_AF=0.2781;AFR_AF=0.4085;EUR_AF=0.1451;SAS_AF=0.1748;AA=C|||;VT=SNP
1	230417294	rs1043908	A	G	100	PASS	AC=616;AF=0.123003;AN=5008;NS=2504;DP=15761;EAS_AF=0.0496;AMR_AF=0.0807;AFR_AF=0.1936;EUR_AF=0.1213;SAS_AF=0.135;AA=A|||;VT=SNP
1	230417320	rs72647721	T	C	100	PASS	AC=169;AF=0.033746;AN=5008;NS=2504;DP=14979;EAS_AF=0.0079;AMR_AF=0.0576;AFR_AF=0.0303;EUR_AF=0.0547;SAS_AF=0.0266;AA=C|||;VT=SNP
1	230417321	rs72647722	T	A	100	PASS	AC=169;AF=0.033746;AN=5008;NS=2504;DP=14932;EAS_AF=0.0079;AMR_AF=0.0576;AFR_AF=0.0303;EUR_AF=0.0547;SAS_AF=0.0266;AA=A|||;VT=SNP
1	230417329	rs3811484	A	G	100	PASS	AC=534;AF=0.106629;AN=5008;NS=2504;DP=14604;EAS_AF=0.0794;AMR_AF=0.0576;AFR_AF=0.2481;EUR_AF=0.0328;SAS_AF=0.0542;AA=A|||;VT=SNP
1	230417371	rs1043909	C	T	100	PASS	AC=974;AF=0.194489;AN=5008;NS=2504;DP=13746;EAS_AF=0.3413;AMR_AF=0.2277;AFR_AF=0.0182;EUR_AF=0.2107;SAS_AF=0.2413;AA=G|||;VT=SNP
1	230417394	rs3088075	T	C	100	PASS	AC=1347;AF=0.26897;AN=5008;NS=2504;DP=13172;EAS_AF=0.4683;AMR_AF=0.2579;AFR_AF=0.3714;EUR_AF=0.1014;SAS_AF=0.1053;AA=T|||;VT=SNP
1	230417408	rs11620	T	C	100	PASS	AC=2508;AF=0.500799;AN=5008;NS=2504;DP=12854;EAS_AF=0.5109;AMR_AF=0.4452;AFR_AF=0.5711;EUR_AF=0.4404;SAS_AF=0.4969;AA=T|||;VT=SNP
1	230417557	rs1043941	T	C	100	PASS	AC=4413;AF=0.88119;AN=5008;NS=2504;DP=13856;EAS_AF=0.9841;AMR_AF=0.8516;AFR_AF=0.9191;EUR_AF=0.8062;SAS_AF=0.8221;AA=T|||;VT=SNP
1	230417560	rs1043944	A	G	100	PASS	AC=4416;AF=0.881789;AN=5008;NS=2504;DP=13830;EAS_AF=0.9841;AMR_AF=0.8516;AFR_AF=0.9191;EUR_AF=0.8062;SAS_AF=0.8252;AA=G|||;VT=SNP
1	230417664	rs7022	C	G	100	PASS	AC=2496;AF=0.498403;AN=5008;NS=2504;DP=15613;EAS_AF=0.5694;AMR_AF=0.4409;AFR_AF=0.7723;EUR_AF=0.329;SAS_AF=0.2699;AA=G|||;VT=SNP
1	230417990	rs12563115	T	C	100	PASS	AC=1023;AF=0.204273;AN=5008;NS=2504;DP=14011;EAS_AF=0.3363;AMR_AF=0.2378;AFR_AF=0.0408;EUR_AF=0.2157;SAS_AF=0.2536;AA=T|||;VT=SNP
1	230417999	rs9431818	C	T	100	PASS	AC=3514;AF=0.701677;AN=5008;NS=2504;DP=14306;EAS_AF=0.9058;AMR_AF=0.6571;AFR_AF=0.8601;EUR_AF=0.507;SAS_AF=0.5092;AA=T|||;VT=SNP
1	230418201	rs116285530	C	T	100	PASS	AC=111;AF=0.0221645;AN=5008;NS=2504;DP=15659;EAS_AF=0;AMR_AF=0.0519;AFR_AF=0.0076;EUR_AF=0.0586;SAS_AF=0.0061;AA=C|||;VT=SNP
1	230418266	rs77941957	T	C	100	PASS	AC=28;AF=0.00559105;AN=5008;NS=2504;DP=16694;EAS_AF=0;AMR_AF=0.0058;AFR_AF=0.0083;EUR_AF=0.0119;SAS_AF=0.001;AA=T|||;VT=SNP
1	230418429	rs116780227	G	A	100	PASS	AC=381;AF=0.0760783;AN=5008;NS=2504;DP=17377;EAS_AF=0.0327;AMR_AF=0.0692;AFR_AF=0.0499;EUR_AF=0.1203;SAS_AF=0.1155;AA=G|||;VT=SNP
1	230418774	rs12066120	T	C	100	PASS	AC=3837;AF=0.766174;AN=5008;NS=2504;DP=18528;EAS_AF=0.9563;AMR_AF=0.7262;AFR_AF=0.882;EUR_AF=0.5924;SAS_AF=0.6207;AA=C|||;VT=SNP
1	230418915	rs147945560	G	A	100	PASS	AC=115;AF=0.0229633;AN=5008;NS=2504;DP=17532;EAS_AF=0;AMR_AF=0.0533;AFR_AF=0.0076;EUR_AF=0.0586;SAS_AF=0.0092;AA=G|||;VT=SNP
1	230419152	rs6689887	C	T	100	PASS	AC=2802;AF=0.559505;AN=5008;NS=2504;DP=17107;EAS_AF=0.497;AMR_AF=0.4986;AFR_AF=0.7103;EUR_AF=0.502;SAS_AF=0.5225;AA=T|||;VT=SNP
1	230419308	rs12757317	C	T	100	PASS	AC=1039;AF=0.207468;AN=5008;NS=2504;DP=17593;EAS_AF=0.3383;AMR_AF=0.2334;AFR_AF=0.0666;EUR_AF=0.2127;SAS_AF=0.2393;AA=C|||;VT=SNP
1	230419344	rs6680658	G	A	100	PASS	AC=878;AF=0.175319;AN=5008;NS=2504;DP=18366;EAS_AF=0.0843;AMR_AF=0.17;AFR_AF=0.1528;EUR_AF=0.2425;SAS_AF=0.2342;AA=G|||;VT=SNP
1	230419424	rs17711569	G	A	100	PASS	AC=107;AF=0.0213658;AN=5008;NS=2504;DP=18976;EAS_AF=0.002;AMR_AF=0.0648;AFR_AF=0.0053;EUR_AF=0.0278;SAS_AF=0.0256;AA=G|||;VT=SNP
1	230419557	rs72647725	T	C	100	PASS	AC=42;AF=0.00838658;AN=5008;NS=2504;DP=17792;EAS_AF=0;AMR_AF=0.0086;AFR_AF=0.0008;EUR_AF=0.0338;SAS_AF=0.001;AA=T|||;VT=SNP
1	230419733	rs7534884	G	A	100	PASS	AC=1561;AF=0.311701;AN=5008;NS=2504;DP=14827;EAS_AF=0.4702;AMR_AF=0.3127;AFR_AF=0.4493;EUR_AF=0.1521;SAS_AF=0.1258;AA=G|||;VT=SNP
1	230419925	rs7543911	C	T	100	PASS	AC=1059;AF=0.211462;AN=5008;NS=2504;DP=20460;EAS_AF=0.4593;AMR_AF=0.2291;AFR_AF=0.1868;EUR_AF=0.0924;SAS_AF=0.0992;AA=C|||;VT=SNP
1	230420002	rs72647727	C	T	100	PASS	AC=286;AF=0.0571086;AN=5008;NS=2504;DP=20778;EAS_AF=0.0407;AMR_AF=0.0418;AFR_AF=0.0469;EUR_AF=0.0626;SAS_AF=0.093;AA=C|||;VT=SNP
1	230420346	rs4846947	C	G	100	PASS	AC=3483;AF=0.695487;AN=5008;NS=2504;DP=18501;EAS_AF=0.9246;AMR_AF=0.6571;AFR_AF=0.8555;EUR_AF=0.4712;SAS_AF=0.501;AA=G|||;VT=SNP
1	230420370	rs4846948	T	C	100	PASS	AC=2845;AF=0.568091;AN=5008;NS=2504;DP=19316;EAS_AF=0.8492;AMR_AF=0.5879;AFR_AF=0.531;EUR_AF=0.4284;SAS_AF=0.4581;AA=C|||;VT=SNP
1	230420419	rs76400318	G	A	100	PASS	AC=338;AF=0.067492;AN=5008;NS=2504;DP=19558;EAS_AF=0.0337;AMR_AF=0.0677;AFR_AF=0.0166;EUR_AF=0.1213;SAS_AF=0.1155;AA=G|||;VT=SNP
1	230420544	rs80265285	A	G	100	PASS	AC=74;AF=0.0147764;AN=5008;NS=2504;DP=18177;EAS_AF=0;AMR_AF=0.0202;AFR_AF=0.0053;EUR_AF=0.0517;SAS_AF=0.001;AA=A|||;VT=SNP
1	230420572	rs7537849	G	A	100	PASS	AC=284;AF=0.0567093;AN=5008;NS=2504;DP=17765;EAS_AF=0.0397;AMR_AF=0.0418;AFR_AF=0.0469;EUR_AF=0.0626;SAS_AF=0.092;AA=G|||;VT=SNP
1	230420601	rs80323865	C	T	100	PASS	AC=285;AF=0.0569089;AN=5008;NS=2504;DP=18030;EAS_AF=0.0407;AMR_AF=0.0418;AFR_AF=0.0469;EUR_AF=0.0626;SAS_AF=0.092;AA=C|||;VT=SNP
1	230421192	rs17711754	G	A	100	PASS	AC=113;AF=0.0225639;AN=5008;NS=2504;DP=13447;EAS_AF=0.002;AMR_AF=0.0648;AFR_AF=0.0053;EUR_AF=0.0278;SAS_AF=0.0317;AA=G|||;VT=SNP
1	230421319	rs75434142	C	G	100	PASS	AC=231;AF=0.0461262;AN=5008;NS=2504;DP=15842;EAS_AF=0.0407;AMR_AF=0.0418;AFR_AF=0.0061;EUR_AF=0.0626;SAS_AF=0.092;AA=C|||;VT=SNP
1	230421477	rs7511943	T	C	100	PASS	AC=1091;AF=0.217851;AN=5008;NS=2504;DP=18146;EAS_AF=0.4583;AMR_AF=0.2305;AFR_AF=0.2194;EUR_AF=0.0924;SAS_AF=0.0879;AA=T|||;VT=SNP
1	230421503	rs6541309	T	C	100	PASS	AC=3468;AF=0.692492;AN=5008;NS=2504;DP=18284;EAS_AF=0.9226;AMR_AF=0.6571;AFR_AF=0.854;EUR_AF=0.4712;SAS_AF=0.4898;AA=C|||;VT=SNP
1	230421520	rs6541310	G	A	100	PASS	AC=3469;AF=0.692692;AN=5008;NS=2504;DP=18597;EAS_AF=0.9236;AMR_AF=0.6571;AFR_AF=0.854;EUR_AF=0.4712;SAS_AF=0.4898;AA=A|||;VT=SNP
1	230421565	rs35532120	A	G	100	PASS	AC=486;AF=0.0970447;AN=5008;NS=2504;DP=20106;EAS_AF=0.0308;AMR_AF=0.1023;AFR_AF=0.028;EUR_AF=0.1521;SAS_AF=0.1984;AA=A|||;VT=SNP
1	230421722	rs6687864	G	A	100	PASS	AC=625;AF=0.1248;AN=5008;NS=2504;DP=21056;EAS_AF=0.0407;AMR_AF=0.1037;AFR_AF=0.2179;EUR_AF=0.1233;SAS_AF=0.1022;AA=G|||;VT=SNP
1	230422031	rs17762687	T	G	100	PASS	AC=230;AF=0.0459265;AN=5008;NS=2504;DP=19221;EAS_AF=0.0407;AMR_AF=0.0418;AFR_AF=0.0061;EUR_AF=0.0616;SAS_AF=0.092;AA=T|||;VT=SNP
1	230422101	rs12402067	C	T	100	PASS	AC=855;AF=0.170727;AN=5008;NS=2504;DP=20971;EAS_AF=0.3075;AMR_AF=0.2147;AFR_AF=0.0091;EUR_AF=0.2018;SAS_AF=0.1851;AA=C|||;VT=SNP
1	230422210	rs10864734	C	A	100	PASS	AC=2222;AF=0.44369;AN=5008;NS=2504;DP=21404;EAS_AF=0.7946;AMR_AF=0.4841;AFR_AF=0.3427;EUR_AF=0.3062;SAS_AF=0.3313;AA=C|||;VT=SNP
1	230422338	rs4390178	G	A	100	PASS	AC=285;AF=0.0569089;AN=5008;NS=2504;DP=20692;EAS_AF=0.0407;AMR_AF=0.0418;AFR_AF=0.0477;EUR_AF=0.0616;SAS_AF=0.092;AA=G|||;VT=SNP
1	230422377	rs4378211	A	G	100	PASS	AC=3431;AF=0.685104;AN=5008;NS=2504;DP=20168;EAS_AF=0.9127;AMR_AF=0.6527;AFR_AF=0.8487;EUR_AF=0.4702;SAS_AF=0.4734;AA=G|||;VT=SNP
1	230422419	rs151031440	C	T	100	PASS	AC=12;AF=0.00239617;AN=5008;NS=2504;DP=19356;EAS_AF=0;AMR_AF=0.0014;AFR_AF=0.0008;EUR_AF=0.007;SAS_AF=0.0031;AA=C|||;VT=SNP
1	230422566	rs4631703	G	A	100	PASS	AC=230;AF=0.0459265;AN=5008;NS=2504;DP=19990;EAS_AF=0.0407;AMR_AF=0.0418;AFR_AF=0.0061;EUR_AF=0.0616;SAS_AF=0.092;AA=G|||;VT=SNP
1	230422742	rs7553123	C	T	100	PASS	AC=2210;AF=0.441294;AN=5008;NS=2504;DP=20903;EAS_AF=0.4544;AMR_AF=0.3948;AFR_AF=0.553;EUR_AF=0.3688;SAS_AF=0.3845;AA=C|||;VT=SNP
1	230422743	rs7515369	T	G	100	PASS	AC=2210;AF=0.441294;AN=5008;NS=2504;DP=20986;EAS_AF=0.4544;AMR_AF=0.3948;AFR_AF=0.553;EUR_AF=0.3688;SAS_AF=0.3845;AA=T|||;VT=SNP
1	230422985	rs7544554	G	A	100	PASS	AC=2210;AF=0.441294;AN=5008;NS=2504;DP=19636;EAS_AF=0.4544;AMR_AF=0.3948;AFR_AF=0.553;EUR_AF=0.3688;SAS_AF=0.3845;AA=G|||;VT=SNP
1	230423481	rs11122478	A	C	100	PASS	AC=1211;AF=0.241813;AN=5008;NS=2504;DP=16304;EAS_AF=0.4593;AMR_AF=0.2522;AFR_AF=0.2905;EUR_AF=0.1014;SAS_AF=0.089;AA=A|||;VT=SNP
1	230423744	rs901674	C	T	100	PASS	AC=1290;AF=0.257588;AN=5008;NS=2504;DP=17737;EAS_AF=0.4683;AMR_AF=0.2622;AFR_AF=0.326;EUR_AF=0.1014;SAS_AF=0.1053;AA=C|||;VT=SNP
1	230423745	rs901673	A	G	100	PASS	AC=1290;AF=0.257588;AN=5008;NS=2504;DP=17731;EAS_AF=0.4683;AMR_AF=0.2622;AFR_AF=0.326;EUR_AF=0.1014;SAS_AF=0.1053;AA=G|||;VT=SNP
1	230423790	rs59375809	A	G	100	PASS	AC=987;AF=0.197085;AN=5008;NS=2504;DP=18598;EAS_AF=0.3373;AMR_AF=0.232;AFR_AF=0.0265;EUR_AF=0.2137;SAS_AF=0.2413;AA=A|||;VT=SNP
1	230423891	rs11122479	A	T	100	PASS	AC=1201;AF=0.239816;AN=5008;NS=2504;DP=17948;EAS_AF=0.4593;AMR_AF=0.2522;AFR_AF=0.2829;EUR_AF=0.1014;SAS_AF=0.089;AA=A|||;VT=SNP
1	230423935	rs901672	G	A	100	PASS	AC=1210;AF=0.241613;AN=5008;NS=2504;DP=16817;EAS_AF=0.4583;AMR_AF=0.2522;AFR_AF=0.2905;EUR_AF=0.1014;SAS_AF=0.089;AA=G|||;VT=SNP
1	230423953	rs11122480	G	C	100	PASS	AC=1210;AF=0.241613;AN=5008;NS=2504;DP=16400;EAS_AF=0.4583;AMR_AF=0.2522;AFR_AF=0.2905;EUR_AF=0.1014;SAS_AF=0.089;AA=G|||;VT=SNP
1	230424109	rs16851414	A	G	100	PASS	AC=1261;AF=0.251797;AN=5008;NS=2504;DP=19488;EAS_AF=0.3681;AMR_AF=0.2738;AFR_AF=0.0741;EUR_AF=0.2753;SAS_AF=0.3323;AA=A|||;VT=SNP
1	230424130	rs6541311	T	C	100	PASS	AC=1871;AF=0.373602;AN=5008;NS=2504;DP=19515;EAS_AF=0.5466;AMR_AF=0.3228;AFR_AF=0.6188;EUR_AF=0.1342;SAS_AF=0.1462;AA=T|||;VT=SNP
1	230424257	rs6541312	G	T	100	PASS	AC=586;AF=0.117013;AN=5008;NS=2504;DP=19015;EAS_AF=0.0784;AMR_AF=0.0605;AFR_AF=0.2965;EUR_AF=0.0328;SAS_AF=0.0409;AA=G|||;VT=SNP
1	230424288	rs34903586	T	C	100	PASS	AC=1262;AF=0.251997;AN=5008;NS=2504;DP=18986;EAS_AF=0.369;AMR_AF=0.2738;AFR_AF=0.0741;EUR_AF=0.2753;SAS_AF=0.3323;AA=T|||;VT=SNP
1	230424523	rs9659321	G	A	100	PASS	AC=334;AF=0.0666933;AN=5008;NS=2504;DP=19680;EAS_AF=0;AMR_AF=0.0605;AFR_AF=0.1679;EUR_AF=0.0596;SAS_AF=0.0102;AA=C|||;VT=SNP
1	230424550	rs7521637	T	C	100	PASS	AC=1287;AF=0.256989;AN=5008;NS=2504;DP=20362;EAS_AF=0.4683;AMR_AF=0.2622;AFR_AF=0.323;EUR_AF=0.1024;SAS_AF=0.1053;AA=C|||;VT=SNP
1	230424747	rs1998486	C	T	100	PASS	AC=584;AF=0.116613;AN=5008;NS=2504;DP=19279;EAS_AF=0.0764;AMR_AF=0.0605;AFR_AF=0.2965;EUR_AF=0.0328;SAS_AF=0.0409;AA=C|||;VT=SNP
1	230425090	rs16851421	A	G	100	PASS	AC=2268;AF=0.452875;AN=5008;NS=2504;DP=17780;EAS_AF=0.7956;AMR_AF=0.4957;AFR_AF=0.3525;EUR_AF=0.3161;SAS_AF=0.3456;AA=T|||;VT=SNP
1	230425477	rs11122481	T	C	100	PASS	AC=1327;AF=0.264976;AN=5008;NS=2504;DP=17516;EAS_AF=0.4683;AMR_AF=0.2637;AFR_AF=0.3533;EUR_AF=0.1014;SAS_AF=0.1053;AA=t|||;VT=SNP
1	230425572	rs140260187	G	A	100	PASS	AC=117;AF=0.0233626;AN=5008;NS=2504;DP=19011;EAS_AF=0.003;AMR_AF=0.0533;AFR_AF=0.0076;EUR_AF=0.0596;SAS_AF=0.0072;AA=G|||;VT=SNP
1	230425861	rs10047133	C	T	100	PASS	AC=586;AF=0.117013;AN=5008;NS=2504;DP=20999;EAS_AF=0.0774;AMR_AF=0.0605;AFR_AF=0.2973;EUR_AF=0.0328;SAS_AF=0.0409;AA=C|||;VT=SNP
1	230425938	rs78301620	A	T	100	PASS	AC=230;AF=0.0459265;AN=5008;NS=2504;DP=19956;EAS_AF=0.0407;AMR_AF=0.0403;AFR_AF=0.0061;EUR_AF=0.0616;SAS_AF=0.093;AA=A|||;VT=SNP
1	230426427	rs11122482	A	G	100	PASS	AC=1298;AF=0.259185;AN=5008;NS=2504;DP=14171;EAS_AF=0.4683;AMR_AF=0.2622;AFR_AF=0.3321;EUR_AF=0.1014;SAS_AF=0.1053;AA=a|||;VT=SNP
1	230426477	rs147136983	C	T	100	PASS	AC=442;AF=0.0882588;AN=5008;NS=2504;DP=14403;EAS_AF=0.0774;AMR_AF=0.0533;AFR_AF=0.1921;EUR_AF=0.0328;SAS_AF=0.0409;AA=c|||;VT=SNP
1	230426500	rs184928758	G	A	100	PASS	AC=16;AF=0.00319489;AN=5008;NS=2504;DP=12733;EAS_AF=0;AMR_AF=0.0029;AFR_AF=0;EUR_AF=0.0119;SAS_AF=0.002;AA=g|||;VT=SNP
1	230426517	rs10864735	C	T	100	PASS	AC=2147;AF=0.428714;AN=5008;NS=2504;DP=11853;EAS_AF=0.7629;AMR_AF=0.4726;AFR_AF=0.3457;EUR_AF=0.3052;SAS_AF=0.2924;AA=c|||;VT=SNP
1	230427458	rs12030266	A	C	100	PASS	AC=643;AF=0.128395;AN=5008;NS=2504;DP=15937;EAS_AF=0.0764;AMR_AF=0.0634;AFR_AF=0.3306;EUR_AF=0.0437;SAS_AF=0.0419;AA=A|||;VT=SNP
1	230427548	rs4846851	G	A	100	PASS	AC=1206;AF=0.240815;AN=5008;NS=2504;DP=9774;EAS_AF=0.4573;AMR_AF=0.2536;AFR_AF=0.295;EUR_AF=0.0934;SAS_AF=0.0869;AA=G|||;VT=SNP
1	230427840	rs9793529	A	G	100	PASS	AC=4408;AF=0.880192;AN=5008;NS=2504;DP=12994;EAS_AF=0.9871;AMR_AF=0.8977;AFR_AF=0.8994;EUR_AF=0.7913;SAS_AF=0.8231;AA=G|||;VT=SNP
1	230428502	rs17711945	A	G	100	PASS	AC=661;AF=0.131989;AN=5008;NS=2504;DP=19594;EAS_AF=0.0734;AMR_AF=0.1066;AFR_AF=0.115;EUR_AF=0.1561;SAS_AF=0.2086;AA=A|||;VT=SNP
1	230428624	rs11122483	G	A	100	PASS	AC=853;AF=0.170327;AN=5008;NS=2504;DP=17347;EAS_AF=0.2946;AMR_AF=0.2176;AFR_AF=0.0076;EUR_AF=0.2117;SAS_AF=0.1861;AA=G|||;VT=SNP
1	230428857	rs751646	G	A	100	PASS	AC=664;AF=0.132588;AN=5008;NS=2504;DP=21669;EAS_AF=0.0913;AMR_AF=0.1239;AFR_AF=0.0938;EUR_AF=0.1561;SAS_AF=0.2096;AA=G|||;VT=SNP
1	230429143	rs751645	C	T	100	PASS	AC=670;AF=0.133786;AN=5008;NS=2504;DP=23213;EAS_AF=0.0952;AMR_AF=0.1254;AFR_AF=0.0915;EUR_AF=0.1561;SAS_AF=0.2137;AA=C|||;VT=SNP
1	230429210	rs12729020	G	A	100	PASS	AC=1118;AF=0.223243;AN=5008;NS=2504;DP=21419;EAS_AF=0.3224;AMR_AF=0.2536;AFR_AF=0.1067;EUR_AF=0.2455;SAS_AF=0.2342;AA=G|||;VT=SNP
1	230429475	rs6665665	T	C	100	PASS	AC=710;AF=0.141773;AN=5008;NS=2504;DP=22017;EAS_AF=0.0952;AMR_AF=0.1254;AFR_AF=0.121;EUR_AF=0.1571;SAS_AF=0.2137;AA=T|||;VT=SNP
1	230429520	rs6696829	G	C	100	PASS	AC=1838;AF=0.367013;AN=5008;NS=2504;DP=22291;EAS_AF=0.4325;AMR_AF=0.3775;AFR_AF=0.2239;EUR_AF=0.4026;SAS_AF=0.4489;AA=C|||;VT=SNP
1	230429915	rs17842389	T	C	100	PASS	AC=115;AF=0.0229633;AN=5008;NS=2504;DP=19993;EAS_AF=0;AMR_AF=0.0533;AFR_AF=0.0076;EUR_AF=0.0606;SAS_AF=0.0072;AA=T|||;VT=SNP
1	230429997	rs61823327	T	C	100	PASS	AC=1178;AF=0.235224;AN=5008;NS=2504;DP=18663;EAS_AF=0.3383;AMR_AF=0.2579;AFR_AF=0.1362;EUR_AF=0.2455;SAS_AF=0.2362;AA=T|||;VT=SNP
1	230430034	rs116018786	C	T	100	PASS	AC=40;AF=0.00798722;AN=5008;NS=2504;DP=17810;EAS_AF=0;AMR_AF=0.0072;AFR_AF=0;EUR_AF=0.0328;SAS_AF=0.002;AA=g|||;VT=SNP
1	230430073	rs61823328	A	G	100	PASS	AC=1878;AF=0.375;AN=5008;NS=2504;DP=19367;EAS_AF=0.4335;AMR_AF=0.3833;AFR_AF=0.2504;EUR_AF=0.4026;SAS_AF=0.4489;AA=G|||;VT=SNP
1	230430380	rs6666008	A	G	100	PASS	AC=1881;AF=0.375599;AN=5008;NS=2504;DP=18369;EAS_AF=0.4345;AMR_AF=0.3833;AFR_AF=0.2519;EUR_AF=0.4026;SAS_AF=0.4489;AA=G|||;VT=SNP
1	230430414	rs6700191	G	A	100	PASS	AC=772;AF=0.154153;AN=5008;NS=2504;DP=18695;EAS_AF=0.0962;AMR_AF=0.1282;AFR_AF=0.1657;EUR_AF=0.1571;SAS_AF=0.2137;AA=G|||;VT=SNP
1	230430594	rs12402083	G	A	100	PASS	AC=866;AF=0.172923;AN=5008;NS=2504;DP=21553;EAS_AF=0.3075;AMR_AF=0.2205;AFR_AF=0.0068;EUR_AF=0.2127;SAS_AF=0.184;AA=G|||;VT=SNP
1	230430728	rs6669412	T	G	100	PASS	AC=628;AF=0.125399;AN=5008;NS=2504;DP=21482;EAS_AF=0.0962;AMR_AF=0.1239;AFR_AF=0.059;EUR_AF=0.1561;SAS_AF=0.2147;AA=T|||;VT=SNP
1	230431024	rs34995092	A	G	100	PASS	AC=1073;AF=0.214257;AN=5008;NS=2504;DP=21556;EAS_AF=0.3393;AMR_AF=0.2507;AFR_AF=0.0598;EUR_AF=0.2455;SAS_AF=0.2362;AA=A|||;VT=SNP
1	230431713	rs11122484	C	T	100	PASS	AC=555;AF=0.110823;AN=5008;NS=2504;DP=14605;EAS_AF=0.0635;AMR_AF=0.0403;AFR_AF=0.2882;EUR_AF=0.0417;SAS_AF=0.0409;AA=C|||;VT=SNP
1	230432029	rs55882850	C	T	100	PASS	AC=835;AF=0.166733;AN=5008;NS=2504;DP=19896;EAS_AF=0.1081;AMR_AF=0.1916;AFR_AF=0.1263;EUR_AF=0.1849;SAS_AF=0.2454;AA=c|||;VT=SNP
1	230432030	rs116488983	G	A	100	PASS	AC=18;AF=0.00359425;AN=5008;NS=2504;DP=19804;EAS_AF=0;AMR_AF=0.0058;AFR_AF=0.0008;EUR_AF=0.0099;SAS_AF=0.0031;AA=G|||;VT=SNP
1	230432077	rs55716461	C	T	100	PASS	AC=847;AF=0.169129;AN=5008;NS=2504;DP=18521;EAS_AF=0.1022;AMR_AF=0.1916;AFR_AF=0.1407;EUR_AF=0.1849;SAS_AF=0.2444;AA=C|||;VT=SNP
1	230432227	rs7529965	T	C	100	PASS	AC=810;AF=0.161741;AN=5008;NS=2504;DP=18191;EAS_AF=0.0486;AMR_AF=0.2147;AFR_AF=0.0764;EUR_AF=0.2674;SAS_AF=0.2474;AA=T|||;VT=SNP
1	230432314	rs78381723	C	T	100	PASS	AC=40;AF=0.00798722;AN=5008;NS=2504;DP=18626;EAS_AF=0;AMR_AF=0.0029;AFR_AF=0.0136;EUR_AF=0.0179;SAS_AF=0.002;AA=C|||;VT=SNP
1	230434992	rs6665985	G	A	100	PASS	AC=1931;AF=0.385583;AN=5008;NS=2504;DP=16547;EAS_AF=0.4385;AMR_AF=0.4481;AFR_AF=0.2118;EUR_AF=0.4284;SAS_AF=0.4775;AA=G|||;VT=SNP
1	230435484	rs79867492	T	A	100	PASS	AC=640;AF=0.127796;AN=5008;NS=2504;DP=21143;EAS_AF=0.1131;AMR_AF=0.1628;AFR_AF=0.0514;EUR_AF=0.165;SAS_AF=0.183;AA=T|||;VT=SNP
1	230435738	rs2046614	C	A	100	PASS	AC=2622;AF=0.523562;AN=5008;NS=2504;DP=21155;EAS_AF=0.5218;AMR_AF=0.5447;AFR_AF=0.4788;EUR_AF=0.5527;SAS_AF=0.5409;AA=A|||;VT=SNP
1	230435815	rs74143172	C	T	100	PASS	AC=453;AF=0.0904553;AN=5008;NS=2504;DP=20324;EAS_AF=0.0605;AMR_AF=0.0389;AFR_AF=0.2065;EUR_AF=0.0368;SAS_AF=0.0562;AA=C|||;VT=SNP
1	230435922	rs4846852	C	T	100	PASS	AC=1803;AF=0.360024;AN=5008;NS=2504;DP=19410;EAS_AF=0.4147;AMR_AF=0.3631;AFR_AF=0.3638;EUR_AF=0.3429;SAS_AF=0.3139;AA=C|||;VT=SNP
1	230435931	rs4846853	A	G	100	PASS	AC=2245;AF=0.448283;AN=5008;NS=2504;DP=19758;EAS_AF=0.4196;AMR_AF=0.415;AFR_AF=0.5741;EUR_AF=0.3728;SAS_AF=0.409;AA=G|||;VT=SNP
1	230435991	rs4846854	G	A	100	PASS	AC=2070;AF=0.413339;AN=5008;NS=2504;DP=20792;EAS_AF=0.4177;AMR_AF=0.402;AFR_AF=0.4546;EUR_AF=0.3698;SAS_AF=0.4059;AA=G|||;VT=SNP
1	230436085	rs4846855	C	T	100	PASS	AC=2600;AF=0.519169;AN=5008;NS=2504;DP=20743;EAS_AF=0.5784;AMR_AF=0.5231;AFR_AF=0.5681;EUR_AF=0.4155;SAS_AF=0.4959;AA=C|||;VT=SNP
1	230436086	rs4846856	A	G	100	PASS	AC=3009;AF=0.600839;AN=5008;NS=2504;DP=20817;EAS_AF=0.5933;AMR_AF=0.6398;AFR_AF=0.6346;EUR_AF=0.5358;SAS_AF=0.6022;AA=G|||;VT=SNP
1	230436175	rs4846857	A	G	100	PASS	AC=4465;AF=0.891573;AN=5008;NS=2504;DP=19410;EAS_AF=0.9921;AMR_AF=0.938;AFR_AF=0.854;EUR_AF=0.826;SAS_AF=0.8732;AA=G|||;VT=SNP
1	230436267	rs114592284	G	T	100	PASS	AC=124;AF=0.0247604;AN=5008;NS=2504;DP=17775;EAS_AF=0.001;AMR_AF=0.0288;AFR_AF=0.003;EUR_AF=0.0169;SAS_AF=0.0838;AA=G|||;VT=SNP
1	230436520	rs1386584	A	G	100	PASS	AC=4678;AF=0.934105;AN=5008;NS=2504;DP=18069;EAS_AF=0.9921;AMR_AF=0.9452;AFR_AF=0.9259;EUR_AF=0.8897;SAS_AF=0.9233;AA=a|||;VT=SNP
1	230436577	rs17712125	A	G	100	PASS	AC=676;AF=0.134984;AN=5008;NS=2504;DP=18663;EAS_AF=0.0417;AMR_AF=0.1182;AFR_AF=0.0651;EUR_AF=0.171;SAS_AF=0.3006;AA=A|||;VT=SNP
1	230436615	rs11122486	C	T	100	PASS	AC=2009;AF=0.401158;AN=5008;NS=2504;DP=19254;EAS_AF=0.6091;AMR_AF=0.5605;AFR_AF=0.264;EUR_AF=0.3817;SAS_AF=0.2791;AA=T|||;VT=SNP
1	230436705	rs1386583	C	T	100	PASS	AC=1422;AF=0.283946;AN=5008;NS=2504;DP=18152;EAS_AF=0.5804;AMR_AF=0.4222;AFR_AF=0.0333;EUR_AF=0.2525;SAS_AF=0.2515;AA=C|||;VT=SNP
1	230436932	rs6690154	T	C	100	PASS	AC=1402;AF=0.279952;AN=5008;NS=2504;DP=15110;EAS_AF=0.1657;AMR_AF=0.1614;AFR_AF=0.3941;EUR_AF=0.2097;SAS_AF=0.3998;AA=T|||;VT=SNP
1	230437358	rs901676	T	C	100	PASS	AC=3516;AF=0.702077;AN=5008;NS=2504;DP=15927;EAS_AF=0.5069;AMR_AF=0.6585;AFR_AF=0.7837;EUR_AF=0.7068;SAS_AF=0.819;AA=T|||;VT=SNP
1	230437791	rs730087	G	A	100	PASS	AC=3857;AF=0.770168;AN=5008;NS=2504;DP=17618;EAS_AF=0.8839;AMR_AF=0.8242;AFR_AF=0.8162;EUR_AF=0.6551;SAS_AF=0.6708;AA=G|||;VT=SNP
1	230437824	rs141429903	G	A	100	PASS	AC=135;AF=0.0269569;AN=5008;NS=2504;DP=17913;EAS_AF=0.0258;AMR_AF=0.0504;AFR_AF=0.0083;EUR_AF=0.0219;SAS_AF=0.0419;AA=A|||;VT=SNP
1	230437989	rs9432168	C	T	100	PASS	AC=4481;AF=0.894768;AN=5008;NS=2504;DP=18863;EAS_AF=0.9573;AMR_AF=0.9121;AFR_AF=0.9448;EUR_AF=0.7744;SAS_AF=0.8742;AA=T|||;VT=SNP
1	230438055	rs1471917	T	C	100	PASS	AC=2736;AF=0.546326;AN=5008;NS=2504;DP=19512;EAS_AF=0.7728;AMR_AF=0.6441;AFR_AF=0.3381;EUR_AF=0.5447;SAS_AF=0.5266;AA=T|||;VT=SNP
1	230438063	rs11122488	C	T	100	PASS	AC=71;AF=0.0141773;AN=5008;NS=2504;DP=19504;EAS_AF=0;AMR_AF=0.0202;AFR_AF=0.0265;EUR_AF=0.0199;SAS_AF=0.002;AA=C|||;VT=SNP
1	230438330	rs34530485	G	C	100	PASS	AC=304;AF=0.0607029;AN=5008;NS=2504;DP=18392;EAS_AF=0.0387;AMR_AF=0.0476;AFR_AF=0.0182;EUR_AF=0.0775;SAS_AF=0.1329;AA=G|||;VT=SNP
1	230438592	rs4414046	A	G	100	PASS	AC=3155;AF=0.629992;AN=5008;NS=2504;DP=19839;EAS_AF=0.7679;AMR_AF=0.683;AFR_AF=0.6362;EUR_AF=0.5596;SAS_AF=0.5143;AA=A|||;VT=SNP
1	230438687	rs7546580	A	C	100	PASS	AC=4484;AF=0.895367;AN=5008;NS=2504;DP=21331;EAS_AF=0.9573;AMR_AF=0.9107;AFR_AF=0.9425;EUR_AF=0.7803;SAS_AF=0.8753;AA=A|||;VT=SNP
1	230438941	rs7549656	T	A	100	PASS	AC=1386;AF=0.276757;AN=5008;NS=2504;DP=19670;EAS_AF=0.248;AMR_AF=0.3314;AFR_AF=0.1445;EUR_AF=0.3966;SAS_AF=0.3231;AA=T|||;VT=SNP
1	230438945	rs7533642	G	A	100	PASS	AC=3103;AF=0.619609;AN=5008;NS=2504;DP=19706;EAS_AF=0.7679;AMR_AF=0.6758;AFR_AF=0.6142;EUR_AF=0.5586;SAS_AF=0.4969;AA=G|||;VT=SNP
1	230439066	rs7518953	G	T	100	PASS	AC=3098;AF=0.61861;AN=5008;NS=2504;DP=20457;EAS_AF=0.7649;AMR_AF=0.6758;AFR_AF=0.6135;EUR_AF=0.5596;SAS_AF=0.4949;AA=G|||;VT=SNP
1	230439254	rs79414537	G	A	100	PASS	AC=54;AF=0.0107827;AN=5008;NS=2504;DP=18933;EAS_AF=0;AMR_AF=0.0216;AFR_AF=0.0023;EUR_AF=0.0229;SAS_AF=0.0133;AA=G|||;VT=SNP
1	230439807	rs34836081	A	G	100	PASS	AC=387;AF=0.0772764;AN=5008;NS=2504;DP=19706;EAS_AF=0.0407;AMR_AF=0.049;AFR_AF=0.0635;EUR_AF=0.0775;SAS_AF=0.1534;AA=A|||;VT=SNP
1	230440021	rs7531145	C	G	100	PASS	AC=770;AF=0.153754;AN=5008;NS=2504;DP=22223;EAS_AF=0.129;AMR_AF=0.1499;AFR_AF=0.1959;EUR_AF=0.1123;SAS_AF=0.1677;AA=C|||;VT=SNP
1	230440116	rs77934293	C	T	100	PASS	AC=125;AF=0.0249601;AN=5008;NS=2504;DP=20551;EAS_AF=0.0198;AMR_AF=0.0245;AFR_AF=0.003;EUR_AF=0.0308;SAS_AF=0.0542;AA=C|||;VT=SNP
1	230440257	rs9431827	C	T	100	PASS	AC=3739;AF=0.746605;AN=5008;NS=2504;DP=18176;EAS_AF=0.8274;AMR_AF=0.7666;AFR_AF=0.7708;EUR_AF=0.664;SAS_AF=0.7014;AA=T|||;VT=SNP
1	230440348	rs9431828	C	G	100	PASS	AC=2690;AF=0.537141;AN=5008;NS=2504;DP=16938;EAS_AF=0.7669;AMR_AF=0.6527;AFR_AF=0.2897;EUR_AF=0.5805;SAS_AF=0.5082;AA=C|||;VT=SNP
1	230440581	rs16851477	T	A	100	PASS	AC=125;AF=0.0249601;AN=5008;NS=2504;DP=16376;EAS_AF=0.0198;AMR_AF=0.0245;AFR_AF=0.003;EUR_AF=0.0308;SAS_AF=0.0542;AA=T|||;VT=SNP
1	230441463	rs113909380	C	G	100	PASS	AC=65;AF=0.0129792;AN=5008;NS=2504;DP=18619;EAS_AF=0.002;AMR_AF=0.0101;AFR_AF=0.0015;EUR_AF=0.0467;SAS_AF=0.0072;AA=C|||;VT=SNP
1	230441638	rs149962977	T	C	100	PASS	AC=224;AF=0.0447284;AN=5008;NS=2504;DP=18370;EAS_AF=0.0407;AMR_AF=0.0202;AFR_AF=0.0023;EUR_AF=0.0338;SAS_AF=0.135;AA=T|||;VT=SNP
1	230441661	rs144682015	G	A	100	PASS	AC=136;AF=0.0271565;AN=5008;NS=2504;DP=19414;EAS_AF=0.0308;AMR_AF=0.0245;AFR_AF=0.003;EUR_AF=0.0308;SAS_AF=0.0542;AA=G|||;VT=SNP
1	230442399	rs1976129	G	A	100	PASS	AC=3765;AF=0.751797;AN=5008;NS=2504;DP=14613;EAS_AF=0.8869;AMR_AF=0.7608;AFR_AF=0.7466;EUR_AF=0.659;SAS_AF=0.7086;AA=G|||;VT=SNP
1	230442543	rs7545190	T	C	100	PASS	AC=320;AF=0.0638978;AN=5008;NS=2504;DP=18431;EAS_AF=0.0427;AMR_AF=0.0447;AFR_AF=0.0598;EUR_AF=0.0636;SAS_AF=0.1053;AA=C|||;VT=SNP
1	230442688	rs16851484	C	T	100	PASS	AC=196;AF=0.0391374;AN=5008;NS=2504;DP=17545;EAS_AF=0.0298;AMR_AF=0.0288;AFR_AF=0.0477;EUR_AF=0.0308;SAS_AF=0.0532;AA=c|||;VT=SNP
1	230442764	rs16851486	C	T	100	PASS	AC=195;AF=0.0389377;AN=5008;NS=2504;DP=17279;EAS_AF=0.0298;AMR_AF=0.0288;AFR_AF=0.0477;EUR_AF=0.0308;SAS_AF=0.0521;AA=C|||;VT=SNP
1	230442916	rs7529462	G	C	100	PASS	AC=2883;AF=0.575679;AN=5008;NS=2504;DP=21464;EAS_AF=0.371;AMR_AF=0.5562;AFR_AF=0.5613;EUR_AF=0.7416;SAS_AF=0.6493;AA=C|||;VT=SNP
1	230443756	rs57894556	G	A	100	PASS	AC=212;AF=0.0423323;AN=5008;NS=2504;DP=20925;EAS_AF=0.0308;AMR_AF=0.0317;AFR_AF=0.0575;EUR_AF=0.0338;SAS_AF=0.0501;AA=G|||;VT=SNP
1	230443778	rs1565090	A	G	100	PASS	AC=1855;AF=0.370407;AN=5008;NS=2504;DP=21413;EAS_AF=0.3373;AMR_AF=0.4539;AFR_AF=0.0703;EUR_AF=0.6342;SAS_AF=0.4796;AA=A|||;VT=SNP
1	230444589	rs74967416	C	T	100	PASS	AC=217;AF=0.0433307;AN=5008;NS=2504;DP=21306;EAS_AF=0.0417;AMR_AF=0.0317;AFR_AF=0.0038;EUR_AF=0.0477;SAS_AF=0.1022;AA=C|||;VT=SNP
1	230444754	rs12131044	C	T	100	PASS	AC=21;AF=0.00419329;AN=5008;NS=2504;DP=15052;EAS_AF=0;AMR_AF=0.0029;AFR_AF=0.0008;EUR_AF=0.0109;SAS_AF=0.0072;AA=C|||;VT=SNP
1	230444833	rs75818809	C	T	100	PASS	AC=228;AF=0.0455272;AN=5008;NS=2504;DP=15143;EAS_AF=0.0417;AMR_AF=0.0317;AFR_AF=0.0121;EUR_AF=0.0477;SAS_AF=0.1022;AA=C|||;VT=SNP
1	230444834	rs12128120	G	A	100	PASS	AC=28;AF=0.00559105;AN=5008;NS=2504;DP=15091;EAS_AF=0.001;AMR_AF=0.0029;AFR_AF=0.0008;EUR_AF=0.0219;SAS_AF=0.002;AA=G|||;VT=SNP
1	230445193	rs901668	A	G	100	PASS	AC=2478;AF=0.494808;AN=5008;NS=2504;DP=17059;EAS_AF=0.3839;AMR_AF=0.5418;AFR_AF=0.3601;EUR_AF=0.6928;SAS_AF=0.5542;AA=G|||;VT=SNP
1	230445225	rs12078659	C	T	100	PASS	AC=561;AF=0.112021;AN=5008;NS=2504;DP=17560;EAS_AF=0.0456;AMR_AF=0.0778;AFR_AF=0.2443;EUR_AF=0.0656;SAS_AF=0.0736;AA=C|||;VT=SNP
1	230445612	rs11122489	A	G	100	PASS	AC=2481;AF=0.495407;AN=5008;NS=2504;DP=16423;EAS_AF=0.3859;AMR_AF=0.5418;AFR_AF=0.3608;EUR_AF=0.6928;SAS_AF=0.5542;AA=G|||;VT=SNP
1	230445698	rs12078835	C	T	100	PASS	AC=228;AF=0.0455272;AN=5008;NS=2504;DP=16091;EAS_AF=0;AMR_AF=0.0346;AFR_AF=0.1362;EUR_AF=0.0219;SAS_AF=0.002;AA=C|||;VT=SNP
1	230445890	rs9793825	G	A	100	PASS	AC=1272;AF=0.253994;AN=5008;NS=2504;DP=18754;EAS_AF=0.4921;AMR_AF=0.2752;AFR_AF=0.1475;EUR_AF=0.175;SAS_AF=0.2188;AA=G|||;VT=SNP
1	230446556	rs12133061	C	T	100	PASS	AC=1761;AF=0.351637;AN=5008;NS=2504;DP=17052;EAS_AF=0.5238;AMR_AF=0.3343;AFR_AF=0.3555;EUR_AF=0.2217;SAS_AF=0.3149;AA=T|||;VT=SNP
1	230446609	rs12135462	T	C	100	PASS	AC=1624;AF=0.324281;AN=5008;NS=2504;DP=16169;EAS_AF=0.498;AMR_AF=0.3242;AFR_AF=0.3419;EUR_AF=0.2058;SAS_AF=0.2434;AA=T|||;VT=SNP
1	230446985	rs77677190	C	T	100	PASS	AC=238;AF=0.047524;AN=5008;NS=2504;DP=15466;EAS_AF=0.0506;AMR_AF=0.0317;AFR_AF=0.0121;EUR_AF=0.0477;SAS_AF=0.1033;AA=C|||;VT=SNP
1	230447108	rs11122490	T	C	100	PASS	AC=1671;AF=0.333666;AN=5008;NS=2504;DP=18670;EAS_AF=0.498;AMR_AF=0.3285;AFR_AF=0.3707;EUR_AF=0.2068;SAS_AF=0.2485;AA=C|||;VT=SNP
1	230447289	rs12077522	G	A	100	PASS	AC=215;AF=0.0429313;AN=5008;NS=2504;DP=17569;EAS_AF=0;AMR_AF=0.0331;AFR_AF=0.1271;EUR_AF=0.0219;SAS_AF=0.002;AA=G|||;VT=SNP
1	230447322	rs10864738	G	T	100	PASS	AC=1655;AF=0.330471;AN=5008;NS=2504;DP=16995;EAS_AF=0.497;AMR_AF=0.3228;AFR_AF=0.3631;EUR_AF=0.2058;SAS_AF=0.2485;AA=T|||;VT=SNP
1	230448072	rs10864739	G	T	100	PASS	AC=1844;AF=0.368211;AN=5008;NS=2504;DP=17443;EAS_AF=0.5486;AMR_AF=0.353;AFR_AF=0.3374;EUR_AF=0.2535;SAS_AF=0.3528;AA=T|||;VT=SNP
1	230448263	rs11122491	C	A	100	PASS	AC=1628;AF=0.32508;AN=5008;NS=2504;DP=15571;EAS_AF=0.497;AMR_AF=0.3256;AFR_AF=0.3404;EUR_AF=0.2068;SAS_AF=0.2485;AA=C|||;VT=SNP
1	230448277	rs10779840	C	G	100	PASS	AC=4072;AF=0.813099;AN=5008;NS=2504;DP=16303;EAS_AF=0.8919;AMR_AF=0.8401;AFR_AF=0.6793;EUR_AF=0.8807;SAS_AF=0.8241;AA=G|||;VT=SNP
1	230448420	rs12136533	A	G	100	PASS	AC=1905;AF=0.380391;AN=5008;NS=2504;DP=17768;EAS_AF=0.5486;AMR_AF=0.3602;AFR_AF=0.3797;EUR_AF=0.2535;SAS_AF=0.3528;AA=G|||;VT=SNP
1	230448695	rs72763844	A	G	100	PASS	AC=1629;AF=0.32528;AN=5008;NS=2504;DP=18142;EAS_AF=0.497;AMR_AF=0.3256;AFR_AF=0.3411;EUR_AF=0.2068;SAS_AF=0.2485;AA=A|||;VT=SNP
1	230449464	rs78301264	C	T	100	PASS	AC=1289;AF=0.257388;AN=5008;NS=2504;DP=16360;EAS_AF=0.4821;AMR_AF=0.2824;AFR_AF=0.1626;EUR_AF=0.174;SAS_AF=0.2219;AA=c|||;VT=SNP
1	230449521	rs729299	C	T	100	PASS	AC=1874;AF=0.374201;AN=5008;NS=2504;DP=19338;EAS_AF=0.3442;AMR_AF=0.4597;AFR_AF=0.0877;EUR_AF=0.6262;SAS_AF=0.4724;AA=C|||;VT=SNP
1	230449582	rs71654318	G	T	100	PASS	AC=464;AF=0.0926518;AN=5008;NS=2504;DP=21792;EAS_AF=0.0258;AMR_AF=0.1254;AFR_AF=0.0741;EUR_AF=0.1183;SAS_AF=0.137;AA=G|||;VT=SNP
1	230449749	rs12133101	T	C	100	PASS	AC=1266;AF=0.252796;AN=5008;NS=2504;DP=16865;EAS_AF=0.4851;AMR_AF=0.2752;AFR_AF=0.1475;EUR_AF=0.175;SAS_AF=0.2198;AA=T|||;VT=SNP
1	230449840	rs729298	C	G	100	PASS	AC=1934;AF=0.386182;AN=5008;NS=2504;DP=16715;EAS_AF=0.5516;AMR_AF=0.3602;AFR_AF=0.4002;EUR_AF=0.2535;SAS_AF=0.3517;AA=G|||;VT=SNP
1	230449943	rs4259657	A	G	100	PASS	AC=4074;AF=0.813498;AN=5008;NS=2504;DP=17613;EAS_AF=0.8948;AMR_AF=0.8401;AFR_AF=0.6793;EUR_AF=0.8797;SAS_AF=0.8241;AA=G|||;VT=SNP
1	230450396	rs751463	C	T	100	PASS	AC=254;AF=0.0507188;AN=5008;NS=2504;DP=13466;EAS_AF=0.0496;AMR_AF=0.0389;AFR_AF=0.0204;EUR_AF=0.0477;SAS_AF=0.1043;AA=C|||;VT=SNP
1	230450425	rs1051819	G	A	100	PASS	AC=1265;AF=0.252596;AN=5008;NS=2504;DP=15453;EAS_AF=0.4881;AMR_AF=0.2723;AFR_AF=0.1467;EUR_AF=0.175;SAS_AF=0.2188;AA=G|||;VT=SNP
1	230450527	rs1051817	G	T	100	PASS	AC=1985;AF=0.396366;AN=5008;NS=2504;DP=16313;EAS_AF=0.6032;AMR_AF=0.3617;AFR_AF=0.3933;EUR_AF=0.2545;SAS_AF=0.3579;AA=T|||;VT=SNP
1	230450660	rs12078428	C	T	100	PASS	AC=196;AF=0.0391374;AN=5008;NS=2504;DP=17696;EAS_AF=0;AMR_AF=0.0288;AFR_AF=0.1142;EUR_AF=0.0219;SAS_AF=0.0031;AA=C|||;VT=SNP
1	230450676	rs78572177	C	G	100	PASS	AC=253;AF=0.0505192;AN=5008;NS=2504;DP=17771;EAS_AF=0.0506;AMR_AF=0.0389;AFR_AF=0.0197;EUR_AF=0.0477;SAS_AF=0.1033;AA=G|||;VT=SNP
1	230450730	rs6541313	G	A	100	PASS	AC=99;AF=0.0197684;AN=5008;NS=2504;DP=16846;EAS_AF=0;AMR_AF=0.036;AFR_AF=0.0015;EUR_AF=0.0626;SAS_AF=0.0092;AA=G|||;VT=SNP
1	230450777	rs1051814	T	C	100	PASS	AC=2045;AF=0.408347;AN=5008;NS=2504;DP=17092;EAS_AF=0.4038;AMR_AF=0.4741;AFR_AF=0.1309;EUR_AF=0.6362;SAS_AF=0.5072;AA=T|||;VT=SNP
1	230450870	rs10746515	C	G	100	PASS	AC=3923;AF=0.783347;AN=5008;NS=2504;DP=16116;EAS_AF=0.9405;AMR_AF=0.817;AFR_AF=0.5507;EUR_AF=0.8628;SAS_AF=0.8303;AA=C|||;VT=SNP
1	230450968	rs10779842	A	C	100	PASS	AC=4123;AF=0.823283;AN=5008;NS=2504;DP=15259;EAS_AF=0.9405;AMR_AF=0.8516;AFR_AF=0.6687;EUR_AF=0.8847;SAS_AF=0.8282;AA=C|||;VT=SNP
1	230451053	rs76901643	C	T	100	PASS	AC=378;AF=0.0754792;AN=5008;NS=2504;DP=16838;EAS_AF=0.1131;AMR_AF=0.0476;AFR_AF=0.0348;EUR_AF=0.0567;SAS_AF=0.1309;AA=C|||;VT=SNP
1	230451117	rs11582949	G	T	100	PASS	AC=453;AF=0.0904553;AN=5008;NS=2504;DP=14857;EAS_AF=0.0685;AMR_AF=0.1138;AFR_AF=0.0045;EUR_AF=0.1958;SAS_AF=0.1043;AA=G|||;VT=SNP
1	230451148	rs140779729	T	A	100	PASS	AC=55;AF=0.0109824;AN=5008;NS=2504;DP=15524;EAS_AF=0;AMR_AF=0.0202;AFR_AF=0.0038;EUR_AF=0.0308;SAS_AF=0.0051;AA=T|||;VT=SNP
1	230451274	rs79434380	C	T	100	PASS	AC=355;AF=0.0708866;AN=5008;NS=2504;DP=15905;EAS_AF=0.0982;AMR_AF=0.0288;AFR_AF=0.1505;EUR_AF=0.0099;SAS_AF=0.0276;AA=T|||;VT=SNP
1	230451349	rs71654319	T	C	100	PASS	AC=1744;AF=0.348243;AN=5008;NS=2504;DP=16559;EAS_AF=0.5159;AMR_AF=0.3963;AFR_AF=0.2156;EUR_AF=0.2952;SAS_AF=0.3753;AA=T|||;VT=SNP
1	230451670	rs184444825	G	A	100	PASS	AC=1615;AF=0.322484;AN=5008;NS=2504;DP=21235;EAS_AF=0.5704;AMR_AF=0.3156;AFR_AF=0.1831;EUR_AF=0.2346;SAS_AF=0.3507;AA=a|||;VT=SNP
1	230452233	rs11122493	C	T	100	PASS	AC=1929;AF=0.385184;AN=5008;NS=2504;DP=20295;EAS_AF=0.3075;AMR_AF=0.4395;AFR_AF=0.2103;EUR_AF=0.5825;SAS_AF=0.4601;AA=C|||;VT=SNP
1	230452234	rs77932220	G	A	100	PASS	AC=1301;AF=0.259784;AN=5008;NS=2504;DP=20262;EAS_AF=0.4931;AMR_AF=0.2709;AFR_AF=0.1702;EUR_AF=0.1779;SAS_AF=0.2168;AA=G|||;VT=SNP
1	230452245	rs116257428	A	G	100	PASS	AC=63;AF=0.0125799;AN=5008;NS=2504;DP=20463;EAS_AF=0;AMR_AF=0.0144;AFR_AF=0.0008;EUR_AF=0.0477;SAS_AF=0.0041;AA=A|||;VT=SNP
1	230452323	rs10864740	T	C	100	PASS	AC=4696;AF=0.9377;AN=5008;NS=2504;DP=20691;EAS_AF=0.9524;AMR_AF=0.9597;AFR_AF=0.8449;EUR_AF=0.9791;SAS_AF=0.9898;AA=C|||;VT=SNP
1	230453313	rs60920190	C	A	100	PASS	AC=1820;AF=0.363419;AN=5008;NS=2504;DP=16377;EAS_AF=0.5645;AMR_AF=0.3112;AFR_AF=0.4523;EUR_AF=0.1869;SAS_AF=0.2546;AA=C|||;VT=SNP
1	230453330	rs75905911	C	G	100	PASS	AC=179;AF=0.0357428;AN=5008;NS=2504;DP=16270;EAS_AF=0.0466;AMR_AF=0.0288;AFR_AF=0.0613;EUR_AF=0.0209;SAS_AF=0.0102;AA=C|||;VT=SNP
1	230453715	rs114909543	T	C	100	PASS	AC=200;AF=0.0399361;AN=5008;NS=2504;DP=16463;EAS_AF=0.0466;AMR_AF=0.0288;AFR_AF=0.0772;EUR_AF=0.0209;SAS_AF=0.0102;AA=-|||;VT=SNP
1	230453851	rs12134993	C	T	100	PASS	AC=105;AF=0.0209665;AN=5008;NS=2504;DP=14519;EAS_AF=0;AMR_AF=0.0173;AFR_AF=0.0015;EUR_AF=0.0288;SAS_AF=0.0634;AA=C|||;VT=SNP
1	230453858	rs12132033	G	A	100	PASS	AC=102;AF=0.0203674;AN=5008;NS=2504;DP=14903;EAS_AF=0;AMR_AF=0.0159;AFR_AF=0.0015;EUR_AF=0.0278;SAS_AF=0.0624;AA=G|||;VT=SNP
1	230453977	rs12135019	C	T	100	PASS	AC=102;AF=0.0203674;AN=5008;NS=2504;DP=20887;EAS_AF=0;AMR_AF=0.0159;AFR_AF=0.0015;EUR_AF=0.0278;SAS_AF=0.0624;AA=C|||;VT=SNP
1	230454043	rs12079838	G	A	100	PASS	AC=600;AF=0.119808;AN=5008;NS=2504;DP=20218;EAS_AF=0.0754;AMR_AF=0.0533;AFR_AF=0.267;EUR_AF=0.0328;SAS_AF=0.1033;AA=G|||;VT=SNP
1	230454252	rs76833939	G	A	100	PASS	AC=102;AF=0.0203674;AN=5008;NS=2504;DP=17165;EAS_AF=0;AMR_AF=0.0159;AFR_AF=0.0015;EUR_AF=0.0278;SAS_AF=0.0624;AA=G|||;VT=SNP
1	230454420	rs12746063	C	T	100	PASS	AC=1859;AF=0.371206;AN=5008;NS=2504;DP=16941;EAS_AF=0.3036;AMR_AF=0.4179;AFR_AF=0.2057;EUR_AF=0.5497;SAS_AF=0.4479;AA=C|||;VT=SNP
1	230454472	rs184693384	A	C	100	PASS	AC=33;AF=0.00658946;AN=5008;NS=2504;DP=16036;EAS_AF=0.001;AMR_AF=0.0086;AFR_AF=0;EUR_AF=0.0199;SAS_AF=0.0061;AA=A|||;VT=SNP
1	230454533	rs115210521	C	T	100	PASS	AC=240;AF=0.0479233;AN=5008;NS=2504;DP=16497;EAS_AF=0.0585;AMR_AF=0.0461;AFR_AF=0.0015;EUR_AF=0.0298;SAS_AF=0.1196;AA=C|||;VT=SNP
1	230454627	rs77938605	C	T	100	PASS	AC=102;AF=0.0203674;AN=5008;NS=2504;DP=17096;EAS_AF=0;AMR_AF=0.0159;AFR_AF=0.0015;EUR_AF=0.0278;SAS_AF=0.0624;AA=T|||;VT=SNP
1	230454674	rs11586112	C	A	100	PASS	AC=1673;AF=0.334065;AN=5008;NS=2504;DP=18475;EAS_AF=0.3046;AMR_AF=0.402;AFR_AF=0.0696;EUR_AF=0.5497;SAS_AF=0.4519;AA=C|||;VT=SNP
1	230454707	rs73119525	G	A	100	PASS	AC=604;AF=0.120607;AN=5008;NS=2504;DP=19772;EAS_AF=0.0774;AMR_AF=0.0533;AFR_AF=0.2678;EUR_AF=0.0338;SAS_AF=0.1033;AA=G|||;VT=SNP
1	230454891	rs72763850	T	G	100	PASS	AC=66;AF=0.0131789;AN=5008;NS=2504;DP=17847;EAS_AF=0;AMR_AF=0.0202;AFR_AF=0.0219;EUR_AF=0.0209;SAS_AF=0.002;AA=T|||;VT=SNP
1	230455362	rs116220788	T	C	100	PASS	AC=32;AF=0.00638978;AN=5008;NS=2504;DP=16603;EAS_AF=0;AMR_AF=0.0058;AFR_AF=0;EUR_AF=0.0258;SAS_AF=0.002;AA=T|||;VT=SNP
1	230456667	rs12087152	C	T	100	PASS	AC=102;AF=0.0203674;AN=5008;NS=2504;DP=20399;EAS_AF=0;AMR_AF=0.0231;AFR_AF=0.0477;EUR_AF=0.0209;SAS_AF=0.002;AA=C|||;VT=SNP
1	230457026	rs4469718	C	T	100	PASS	AC=4149;AF=0.828474;AN=5008;NS=2504;DP=20208;EAS_AF=0.9187;AMR_AF=0.8055;AFR_AF=0.7821;EUR_AF=0.837;SAS_AF=0.8057;AA=T|||;VT=SNP
1	230457347	rs11122494	G	A	100	PASS	AC=1447;AF=0.288938;AN=5008;NS=2504;DP=1158;EAS_AF=0.4891;AMR_AF=0.3026;AFR_AF=0.2466;EUR_AF=0.2028;SAS_AF=0.2188;AA=G|||;VT=SNP
1	230458324	rs12089782	C	T	100	PASS	AC=596;AF=0.11901;AN=5008;NS=2504;DP=13084;EAS_AF=0.0744;AMR_AF=0.0533;AFR_AF=0.2655;EUR_AF=0.0328;SAS_AF=0.1022;AA=C|||;VT=SNP
1	230459476	rs12083735	C	T	100	PASS	AC=605;AF=0.120807;AN=5008;NS=2504;DP=16076;EAS_AF=0.0754;AMR_AF=0.0548;AFR_AF=0.2708;EUR_AF=0.0328;SAS_AF=0.1022;AA=C|||;VT=SNP
1	230459862	rs1565092	C	T	100	PASS	AC=1821;AF=0.363618;AN=5008;NS=2504;DP=19977;EAS_AF=0.3056;AMR_AF=0.415;AFR_AF=0.1914;EUR_AF=0.5477;SAS_AF=0.4305;AA=C|||;VT=SNP
1	230459926	rs1565091	C	T	100	PASS	AC=1826;AF=0.364617;AN=5008;NS=2504;DP=20941;EAS_AF=0.3056;AMR_AF=0.415;AFR_AF=0.1974;EUR_AF=0.5457;SAS_AF=0.4294;AA=C|||;VT=SNP
1	230460268	rs115109176	G	A	100	PASS	AC=252;AF=0.0503195;AN=5008;NS=2504;DP=21260;EAS_AF=0.0585;AMR_AF=0.0476;AFR_AF=0.0015;EUR_AF=0.0298;SAS_AF=0.1309;AA=G|||;VT=SNP
1	230460639	rs12088559	T	C	100	PASS	AC=597;AF=0.119209;AN=5008;NS=2504;DP=21415;EAS_AF=0.0754;AMR_AF=0.0533;AFR_AF=0.2648;EUR_AF=0.0328;SAS_AF=0.1033;AA=T|||;VT=SNP
1	230460772	rs35977389	T	C	100	PASS	AC=2052;AF=0.409744;AN=5008;NS=2504;DP=21164;EAS_AF=0.3522;AMR_AF=0.438;AFR_AF=0.2572;EUR_AF=0.5964;SAS_AF=0.4632;AA=C|||;VT=SNP
1	230460830	rs78334603	T	C	100	PASS	AC=181;AF=0.0361422;AN=5008;NS=2504;DP=22331;EAS_AF=0;AMR_AF=0.0231;AFR_AF=0.0575;EUR_AF=0.0278;SAS_AF=0.0624;AA=T|||;VT=SNP
1	230461079	rs2306813	G	A	100	PASS	AC=1179;AF=0.235423;AN=5008;NS=2504;DP=22434;EAS_AF=0.4901;AMR_AF=0.255;AFR_AF=0.1536;EUR_AF=0.1551;SAS_AF=0.1524;AA=G|||;VT=SNP;EX_TARGET
1	230462119	rs114612308	G	A	100	PASS	AC=182;AF=0.0363419;AN=5008;NS=2504;DP=16765;EAS_AF=0;AMR_AF=0.0231;AFR_AF=0.0575;EUR_AF=0.0288;SAS_AF=0.0624;AA=G|||;VT=SNP
1	230462604	rs72763858	C	T	100	PASS	AC=39;AF=0.00778754;AN=5008;NS=2504;DP=20817;EAS_AF=0;AMR_AF=0.0187;AFR_AF=0.0023;EUR_AF=0.0209;SAS_AF=0.002;AA=C|||;VT=SNP
1	230462734	rs60154942	G	A	100	PASS	AC=594;AF=0.11861;AN=5008;NS=2504;DP=15716;EAS_AF=0.0744;AMR_AF=0.0533;AFR_AF=0.264;EUR_AF=0.0328;SAS_AF=0.1022;AA=G|||;VT=SNP
1	230462864	rs12135882	G	A	100	PASS	AC=1444;AF=0.288339;AN=5008;NS=2504;DP=18524;EAS_AF=0.248;AMR_AF=0.3674;AFR_AF=0.034;EUR_AF=0.5785;SAS_AF=0.319;AA=G|||;VT=SNP
1	230463128	rs12141113	A	G	100	PASS	AC=180;AF=0.0359425;AN=5008;NS=2504;DP=17398;EAS_AF=0;AMR_AF=0.0231;AFR_AF=0.0567;EUR_AF=0.0278;SAS_AF=0.0624;AA=A|||;VT=SNP
1	230463193	rs12139590	C	G	100	PASS	AC=27;AF=0.00539137;AN=5008;NS=2504;DP=18049;EAS_AF=0;AMR_AF=0.0043;AFR_AF=0.0008;EUR_AF=0.0109;SAS_AF=0.0123;AA=C|||;VT=SNP
1	230463537	rs10864742	A	G	100	PASS	AC=4130;AF=0.824681;AN=5008;NS=2504;DP=14577;EAS_AF=0.9187;AMR_AF=0.8084;AFR_AF=0.7716;EUR_AF=0.8479;SAS_AF=0.7873;AA=G|||;VT=SNP
1	230463792	rs72763860	G	A	100	PASS	AC=61;AF=0.0121805;AN=5008;NS=2504;DP=16850;EAS_AF=0;AMR_AF=0.0144;AFR_AF=0.0015;EUR_AF=0.0348;SAS_AF=0.0143;AA=G|||;VT=SNP
1	230464352	rs78216640	T	C	100	PASS	AC=1135;AF=0.226637;AN=5008;NS=2504;DP=22062;EAS_AF=0.4901;AMR_AF=0.2594;AFR_AF=0.118;EUR_AF=0.1561;SAS_AF=0.1513;AA=-|||;VT=SNP
1	230466019	rs16851511	T	C	100	PASS	AC=214;AF=0.0427316;AN=5008;NS=2504;DP=16749;EAS_AF=0.0407;AMR_AF=0.0764;AFR_AF=0.025;EUR_AF=0.0308;SAS_AF=0.0573;AA=T|||;VT=SNP
1	230466024	rs79814270	T	G	100	PASS	AC=122;AF=0.024361;AN=5008;NS=2504;DP=16944;EAS_AF=0.001;AMR_AF=0.0173;AFR_AF=0.0106;EUR_AF=0.0288;SAS_AF=0.0675;AA=T|||;VT=SNP
1	230467023	rs149282566	G	A	100	PASS	AC=37;AF=0.00738818;AN=5008;NS=2504;DP=17685;EAS_AF=0;AMR_AF=0.0144;AFR_AF=0;EUR_AF=0.0149;SAS_AF=0.0123;AA=G|||;VT=SNP
1	230467643	rs12116691	T	C	100	PASS	AC=1688;AF=0.337061;AN=5008;NS=2504;DP=23567;EAS_AF=0.2847;AMR_AF=0.3862;AFR_AF=0.1649;EUR_AF=0.4821;SAS_AF=0.4397;AA=t|||;VT=SNP
1	230467685	rs12141070	G	A	100	PASS	AC=1687;AF=0.336861;AN=5008;NS=2504;DP=23783;EAS_AF=0.2847;AMR_AF=0.3847;AFR_AF=0.1649;EUR_AF=0.4821;SAS_AF=0.4397;AA=g|||;VT=SNP
1	230467853	rs12401370	T	C	100	PASS	AC=1686;AF=0.336661;AN=5008;NS=2504;DP=20965;EAS_AF=0.2847;AMR_AF=0.3876;AFR_AF=0.1649;EUR_AF=0.4801;SAS_AF=0.4387;AA=-|||;VT=SNP
1	230468063	rs7417737	T	C	100	PASS	AC=1685;AF=0.336462;AN=5008;NS=2504;DP=19569;EAS_AF=0.2847;AMR_AF=0.3862;AFR_AF=0.1641;EUR_AF=0.4801;SAS_AF=0.4397;AA=-|||;VT=SNP
1	230468211	rs881838	G	A	100	PASS	AC=150;AF=0.0299521;AN=5008;NS=2504;DP=21819;EAS_AF=0.0605;AMR_AF=0.0317;AFR_AF=0.0015;EUR_AF=0.0169;SAS_AF=0.0491;AA=-|||;VT=SNP
1	230468275	rs7414802	G	A	100	PASS	AC=1680;AF=0.335463;AN=5008;NS=2504;DP=20206;EAS_AF=0.2837;AMR_AF=0.3847;AFR_AF=0.1641;EUR_AF=0.4801;SAS_AF=0.4366;AA=-|||;VT=SNP
1	230468957	rs7414930	G	T	100	PASS	AC=1815;AF=0.36242;AN=5008;NS=2504;DP=18436;EAS_AF=0.372;AMR_AF=0.4107;AFR_AF=0.1551;EUR_AF=0.501;SAS_AF=0.456;AA=-|||;VT=SNP
1	230469110	rs11585755	C	T	100	PASS	AC=30;AF=0.00599042;AN=5008;NS=2504;DP=20282;EAS_AF=0.001;AMR_AF=0.0115;AFR_AF=0;EUR_AF=0.0179;SAS_AF=0.0031;AA=-|||;VT=SNP
1	230469202	rs3811480	G	C	100	PASS	AC=1780;AF=0.355431;AN=5008;NS=2504;DP=20539;EAS_AF=0.372;AMR_AF=0.3991;AFR_AF=0.1536;EUR_AF=0.4811;SAS_AF=0.4509;AA=-|||;VT=SNP
1	230469238	rs3811479	A	T	100	PASS	AC=1007;AF=0.201078;AN=5008;NS=2504;DP=19794;EAS_AF=0.4425;AMR_AF=0.2839;AFR_AF=0.1135;EUR_AF=0.1034;SAS_AF=0.1125;AA=-|||;VT=SNP
1	230469407	rs78566411	T	C	100	PASS	AC=79;AF=0.0157748;AN=5008;NS=2504;DP=22540;EAS_AF=0;AMR_AF=0.0115;AFR_AF=0.0023;EUR_AF=0.0179;SAS_AF=0.0511;AA=-|||;VT=SNP
1	230469505	rs3811478	A	G	100	PASS	AC=2660;AF=0.53115;AN=5008;NS=2504;DP=22473;EAS_AF=0.627;AMR_AF=0.5591;AFR_AF=0.4584;EUR_AF=0.499;SAS_AF=0.544;AA=-|||;VT=SNP
1	230469692	rs3811476	G	A	100	PASS	AC=717;AF=0.143171;AN=5008;NS=2504;DP=17957;EAS_AF=0.1677;AMR_AF=0.1282;AFR_AF=0.1036;EUR_AF=0.0845;SAS_AF=0.2423;AA=-|||;VT=SNP
1	230469895	rs17764085	C	T	100	PASS	AC=29;AF=0.00579073;AN=5008;NS=2504;DP=20896;EAS_AF=0;AMR_AF=0.0043;AFR_AF=0.0015;EUR_AF=0.0219;SAS_AF=0.002;AA=-|||;VT=SNP
1	230470180	rs17764115	A	C	100	PASS	AC=961;AF=0.191893;AN=5008;NS=2504;DP=19655;EAS_AF=0.1042;AMR_AF=0.1888;AFR_AF=0.0545;EUR_AF=0.3221;SAS_AF=0.3364;AA=-|||;VT=SNP
1	230470241	rs77261931	G	T	100	PASS	AC=27;AF=0.00539137;AN=5008;NS=2504;DP=20426;EAS_AF=0;AMR_AF=0.0072;AFR_AF=0.0061;EUR_AF=0.0109;SAS_AF=0.0031;AA=-|||;VT=SNP
1	230470582	rs138688351	C	A	100	PASS	AC=25;AF=0.00499201;AN=5008;NS=2504;DP=22818;EAS_AF=0;AMR_AF=0.0173;AFR_AF=0.0015;EUR_AF=0.0089;SAS_AF=0.002;AA=-|||;VT=SNP
1	230472540	rs72763864	G	T	100	PASS	AC=97;AF=0.019369;AN=5008;NS=2504;DP=19403;EAS_AF=0;AMR_AF=0.0173;AFR_AF=0.0023;EUR_AF=0.0388;SAS_AF=0.044;AA=G|||;VT=SNP
1	230473103	rs10864744	A	C	100	PASS	AC=1861;AF=0.371605;AN=5008;NS=2504;DP=18058;EAS_AF=0.4177;AMR_AF=0.4078;AFR_AF=0.1566;EUR_AF=0.501;SAS_AF=0.456;AA=A|||;VT=SNP
1	230473545	rs12726792	C	A	100	PASS	AC=952;AF=0.190096;AN=5008;NS=2504;DP=18453;EAS_AF=0.1042;AMR_AF=0.1787;AFR_AF=0.0522;EUR_AF=0.3221;SAS_AF=0.3374;AA=C|||;VT=SNP
1	230474727	rs11122496	A	G	100	PASS	AC=1832;AF=0.365815;AN=5008;NS=2504;DP=16276;EAS_AF=0.4167;AMR_AF=0.3991;AFR_AF=0.1619;EUR_AF=0.4811;SAS_AF=0.4468;AA=A|||;VT=SNP
1	230474898	rs10864745	G	A	100	PASS	AC=1830;AF=0.365415;AN=5008;NS=2504;DP=18033;EAS_AF=0.4167;AMR_AF=0.3991;AFR_AF=0.1611;EUR_AF=0.4801;SAS_AF=0.4468;AA=G|||;VT=SNP
1	230474927	rs78980876	A	T	100	PASS	AC=960;AF=0.191693;AN=5008;NS=2504;DP=18851;EAS_AF=0.3998;AMR_AF=0.2867;AFR_AF=0.1135;EUR_AF=0.1034;SAS_AF=0.1063;AA=A|||;VT=SNP
1	230476247	rs16851522	G	A	100	PASS	AC=253;AF=0.0505192;AN=5008;NS=2504;DP=16584;EAS_AF=0.0804;AMR_AF=0.0331;AFR_AF=0.0174;EUR_AF=0.0358;SAS_AF=0.092;AA=G|||;VT=SNP
1	230476671	rs186102309	G	A	100	PASS	AC=13;AF=0.00259585;AN=5008;NS=2504;DP=18058;EAS_AF=0;AMR_AF=0.0115;AFR_AF=0;EUR_AF=0.003;SAS_AF=0.002;AA=G|||;VT=SNP
1	230476800	rs12139772	G	T	100	PASS	AC=75;AF=0.014976;AN=5008;NS=2504;DP=20053;EAS_AF=0;AMR_AF=0.0115;AFR_AF=0.0008;EUR_AF=0.0179;SAS_AF=0.0491;AA=G|||;VT=SNP
1	230476914	rs138331028	C	T	100	PASS	AC=111;AF=0.0221645;AN=5008;NS=2504;DP=20511;EAS_AF=0;AMR_AF=0.0159;AFR_AF=0.0008;EUR_AF=0.0378;SAS_AF=0.0624;AA=C|||;VT=SNP
1	230477970	rs1487535	C	T	100	PASS	AC=1862;AF=0.371805;AN=5008;NS=2504;DP=15372;EAS_AF=0.4167;AMR_AF=0.4078;AFR_AF=0.1619;EUR_AF=0.5;SAS_AF=0.4519;AA=c|||;VT=SNP
1	230478220	rs6687646	C	T	100	PASS	AC=261;AF=0.0521166;AN=5008;NS=2504;DP=21368;EAS_AF=0.0804;AMR_AF=0.0317;AFR_AF=0.0234;EUR_AF=0.0358;SAS_AF=0.093;AA=C|||;VT=SNP
1	230479324	rs901671	C	T	100	PASS	AC=2120;AF=0.423323;AN=5008;NS=2504;DP=19948;EAS_AF=0.4167;AMR_AF=0.4352;AFR_AF=0.3775;EUR_AF=0.5;SAS_AF=0.4049;AA=C|||;VT=SNP
1	230479900	rs140880596	G	A	100	PASS	AC=258;AF=0.0515176;AN=5008;NS=2504;DP=16736;EAS_AF=0.0823;AMR_AF=0.0331;AFR_AF=0.0219;EUR_AF=0.0358;SAS_AF=0.089;AA=G|||;VT=SNP
1	230480026	rs144643210	G	A	100	PASS	AC=74;AF=0.0147764;AN=5008;NS=2504;DP=15573;EAS_AF=0;AMR_AF=0.0231;AFR_AF=0.0053;EUR_AF=0.0417;SAS_AF=0.0092;AA=G|||;VT=SNP
1	230482850	rs72763867	C	T	100	PASS	AC=86;AF=0.0171725;AN=5008;NS=2504;DP=16308;EAS_AF=0;AMR_AF=0.0187;AFR_AF=0.0378;EUR_AF=0.0209;SAS_AF=0.002;AA=C|||;VT=SNP
1	230482851	rs72763868	A	G	100	PASS	AC=359;AF=0.0716853;AN=5008;NS=2504;DP=16291;EAS_AF=0;AMR_AF=0.0403;AFR_AF=0.2126;EUR_AF=0.0358;SAS_AF=0.0143;AA=G|||;VT=SNP
1	230482983	rs67600075	G	C	100	PASS	AC=86;AF=0.0171725;AN=5008;NS=2504;DP=13627;EAS_AF=0;AMR_AF=0.0187;AFR_AF=0.0378;EUR_AF=0.0209;SAS_AF=0.002;AA=G|||;VT=SNP
1	230483226	rs74965942	T	C	100	PASS	AC=933;AF=0.186302;AN=5008;NS=2504;DP=17537;EAS_AF=0.3958;AMR_AF=0.2795;AFR_AF=0.1097;EUR_AF=0.1014;SAS_AF=0.0951;AA=T|||;VT=SNP
1	230483929	rs77491833	T	C	100	PASS	AC=79;AF=0.0157748;AN=5008;NS=2504;DP=22397;EAS_AF=0.002;AMR_AF=0.0216;AFR_AF=0.0023;EUR_AF=0.0268;SAS_AF=0.0327;AA=T|||;VT=SNP
1	230484507	rs12049031	C	G	100	PASS	AC=549;AF=0.109625;AN=5008;NS=2504;DP=17957;EAS_AF=0.0764;AMR_AF=0.1066;AFR_AF=0.0764;EUR_AF=0.2187;SAS_AF=0.0787;AA=C|||;VT=SNP
1	230484673	rs12142665	G	A	100	PASS	AC=367;AF=0.0732827;AN=5008;NS=2504;DP=19594;EAS_AF=0.0278;AMR_AF=0.0663;AFR_AF=0.0469;EUR_AF=0.1879;SAS_AF=0.0429;AA=G|||;VT=SNP
1	230484674	rs114202982	C	T	100	PASS	AC=22;AF=0.00439297;AN=5008;NS=2504;DP=19634;EAS_AF=0;AMR_AF=0.0043;AFR_AF=0.0008;EUR_AF=0.0159;SAS_AF=0.002;AA=C|||;VT=SNP
1	230484922	rs721532	T	C	100	PASS	AC=486;AF=0.0970447;AN=5008;NS=2504;DP=18716;EAS_AF=0.1091;AMR_AF=0.1902;AFR_AF=0.0325;EUR_AF=0.1213;SAS_AF=0.0808;AA=T|||;VT=SNP
1	230485680	rs6693862	C	T	100	PASS	AC=236;AF=0.0471246;AN=5008;NS=2504;DP=20594;EAS_AF=0.0863;AMR_AF=0.0259;AFR_AF=0.0106;EUR_AF=0.0308;SAS_AF=0.0879;AA=C|||;VT=SNP
1	230486170	rs34636747	C	T	100	PASS	AC=51;AF=0.0101837;AN=5008;NS=2504;DP=22387;EAS_AF=0;AMR_AF=0.0187;AFR_AF=0.0038;EUR_AF=0.0318;SAS_AF=0.001;AA=C|||;VT=SNP
1	230488210	rs1008059	T	A	100	PASS	AC=2455;AF=0.490216;AN=5008;NS=2504;DP=21855;EAS_AF=0.4444;AMR_AF=0.5086;AFR_AF=0.6785;EUR_AF=0.3996;SAS_AF=0.363;AA=A|||;VT=SNP
1	230488225	rs6663029	T	C	100	PASS	AC=901;AF=0.179912;AN=5008;NS=2504;DP=22289;EAS_AF=0.005;AMR_AF=0.1037;AFR_AF=0.4879;EUR_AF=0.0775;SAS_AF=0.1033;AA=T|||;VT=SNP
1	230488667	rs72763870	A	G	100	PASS	AC=59;AF=0.0117812;AN=5008;NS=2504;DP=21436;EAS_AF=0;AMR_AF=0.0173;AFR_AF=0.003;EUR_AF=0.0378;SAS_AF=0.0051;AA=A|||;VT=SNP
1	230489484	rs17713580	C	A	100	PASS	AC=142;AF=0.0283546;AN=5008;NS=2504;DP=20568;EAS_AF=0.0129;AMR_AF=0.0216;AFR_AF=0.0045;EUR_AF=0.0338;SAS_AF=0.0757;AA=C|||;VT=SNP
1	230491462	rs16851556	G	C	100	PASS	AC=1315;AF=0.26258;AN=5008;NS=2504;DP=19908;EAS_AF=0.4395;AMR_AF=0.3905;AFR_AF=0.0295;EUR_AF=0.3141;SAS_AF=0.2515;AA=G|||;VT=SNP
1	230491642	rs183364342	G	A	100	PASS	AC=29;AF=0.00579073;AN=5008;NS=2504;DP=21023;EAS_AF=0;AMR_AF=0.0173;AFR_AF=0.0038;EUR_AF=0.007;SAS_AF=0.0051;AA=G|||;VT=SNP
1	230492271	rs11577174	C	T	100	PASS	AC=22;AF=0.00439297;AN=5008;NS=2504;DP=20075;EAS_AF=0;AMR_AF=0.0043;AFR_AF=0;EUR_AF=0.0169;SAS_AF=0.002;AA=C|||;VT=SNP
1	230493922	rs148063274	G	A	100	PASS	AC=24;AF=0.00479233;AN=5008;NS=2504;DP=14119;EAS_AF=0;AMR_AF=0.0086;AFR_AF=0;EUR_AF=0.0159;SAS_AF=0.002;AA=G|||;VT=SNP
1	230494655	rs79242340	T	C	100	PASS	AC=812;AF=0.162141;AN=5008;NS=2504;DP=20189;EAS_AF=0.002;AMR_AF=0.0504;AFR_AF=0.5696;EUR_AF=0.0119;SAS_AF=0.0102;AA=C|||;VT=SNP
1	230495454	rs4846949	G	A	100	PASS	AC=1523;AF=0.304113;AN=5008;NS=2504;DP=21070;EAS_AF=0.3413;AMR_AF=0.3919;AFR_AF=0.2617;EUR_AF=0.2962;SAS_AF=0.2689;AA=G|||;VT=SNP
1	230495588	rs1545969	A	G	100	PASS	AC=1579;AF=0.315296;AN=5008;NS=2504;DP=20782;EAS_AF=0.3373;AMR_AF=0.3934;AFR_AF=0.3116;EUR_AF=0.2893;SAS_AF=0.2689;AA=G|||;VT=SNP
1	230495600	rs61824784	A	G	100	PASS	AC=459;AF=0.0916534;AN=5008;NS=2504;DP=20187;EAS_AF=0.003;AMR_AF=0.062;AFR_AF=0.1936;EUR_AF=0.0706;SAS_AF=0.0879;AA=A|||;VT=SNP
1	230496104	rs6664306	C	T	100	PASS	AC=869;AF=0.173522;AN=5008;NS=2504;DP=15329;EAS_AF=0.0149;AMR_AF=0.0706;AFR_AF=0.5045;EUR_AF=0.0527;SAS_AF=0.0869;AA=c|||;VT=SNP
1	230496112	rs6672118	T	C	100	PASS	AC=690;AF=0.13778;AN=5008;NS=2504;DP=15092;EAS_AF=0.0149;AMR_AF=0.0648;AFR_AF=0.3722;EUR_AF=0.0527;SAS_AF=0.0869;AA=T|||;VT=SNP
1	230496178	rs75371673	C	T	100	PASS	AC=696;AF=0.138978;AN=5008;NS=2504;DP=15866;EAS_AF=0.0139;AMR_AF=0.0648;AFR_AF=0.3782;EUR_AF=0.0517;SAS_AF=0.0869;AA=C|||;VT=SNP
1	230496439	rs12755630	C	T	100	PASS	AC=1378;AF=0.27516;AN=5008;NS=2504;DP=20282;EAS_AF=0.3234;AMR_AF=0.3862;AFR_AF=0.1626;EUR_AF=0.3141;SAS_AF=0.2587;AA=C|||;VT=SNP
1	230496497	rs74143195	T	C	100	PASS	AC=707;AF=0.141174;AN=5008;NS=2504;DP=21460;EAS_AF=0.0139;AMR_AF=0.0677;AFR_AF=0.3843;EUR_AF=0.0527;SAS_AF=0.0869;AA=T|||;VT=SNP
1	230496808	rs1108707	C	T	100	PASS	AC=707;AF=0.141174;AN=5008;NS=2504;DP=20929;EAS_AF=0.0139;AMR_AF=0.0677;AFR_AF=0.3843;EUR_AF=0.0527;SAS_AF=0.0869;AA=c|||;VT=SNP
1	230497101	rs80272310	G	A	100	PASS	AC=12;AF=0.00239617;AN=5008;NS=2504;DP=21642;EAS_AF=0;AMR_AF=0.0014;AFR_AF=0;EUR_AF=0.007;SAS_AF=0.0041;AA=G|||;VT=SNP
1	230497111	rs1108706	G	A	100	PASS	AC=1197;AF=0.239018;AN=5008;NS=2504;DP=21483;EAS_AF=0.3234;AMR_AF=0.3818;AFR_AF=0.0272;EUR_AF=0.3151;SAS_AF=0.2587;AA=G|||;VT=SNP
1	230497294	rs16851572	G	C	100	PASS	AC=711;AF=0.141973;AN=5008;NS=2504;DP=19439;EAS_AF=0.0139;AMR_AF=0.0677;AFR_AF=0.3873;EUR_AF=0.0527;SAS_AF=0.0869;AA=G|||;VT=SNP
1	230497493	rs74143196	C	T	100	PASS	AC=707;AF=0.141174;AN=5008;NS=2504;DP=20581;EAS_AF=0.0139;AMR_AF=0.0677;AFR_AF=0.3843;EUR_AF=0.0527;SAS_AF=0.0869;AA=C|||;VT=SNP
1	230497633	rs74143197	T	C	100	PASS	AC=707;AF=0.141174;AN=5008;NS=2504;DP=18802;EAS_AF=0.0139;AMR_AF=0.0677;AFR_AF=0.3843;EUR_AF=0.0527;SAS_AF=0.0869;AA=C|||;VT=SNP
1	230497940	rs828479	G	T	100	PASS	AC=3030;AF=0.605032;AN=5008;NS=2504;DP=18465;EAS_AF=0.4544;AMR_AF=0.6239;AFR_AF=0.646;EUR_AF=0.7187;SAS_AF=0.5746;AA=T|||;VT=SNP
1	230498061	rs2009265	C	T	100	PASS	AC=707;AF=0.141174;AN=5008;NS=2504;DP=18655;EAS_AF=0.0139;AMR_AF=0.0677;AFR_AF=0.3843;EUR_AF=0.0527;SAS_AF=0.0869;AA=C|||;VT=SNP;EX_TARGET
1	230498094	rs74143198	A	C	100	PASS	AC=712;AF=0.142173;AN=5008;NS=2504;DP=17551;EAS_AF=0.0169;AMR_AF=0.0677;AFR_AF=0.385;EUR_AF=0.0537;SAS_AF=0.0869;AA=C|||;VT=SNP;EX_TARGET
1	230498232	rs2820384	C	T	100	PASS	AC=3029;AF=0.604832;AN=5008;NS=2504;DP=18171;EAS_AF=0.4544;AMR_AF=0.6225;AFR_AF=0.646;EUR_AF=0.7187;SAS_AF=0.5746;AA=T|||;VT=SNP
1	230498406	rs6671405	C	G	100	PASS	AC=707;AF=0.141174;AN=5008;NS=2504;DP=19571;EAS_AF=0.0139;AMR_AF=0.0677;AFR_AF=0.3843;EUR_AF=0.0527;SAS_AF=0.0869;AA=C|||;VT=SNP
1	230498579	rs828480	T	C	100	PASS	AC=2321;AF=0.463458;AN=5008;NS=2504;DP=18909;EAS_AF=0.4405;AMR_AF=0.5533;AFR_AF=0.2625;EUR_AF=0.666;SAS_AF=0.4867;AA=T|||;VT=SNP
1	230498602	rs2820383	T	C	100	PASS	AC=3053;AF=0.609625;AN=5008;NS=2504;DP=18184;EAS_AF=0.4544;AMR_AF=0.6225;AFR_AF=0.6679;EUR_AF=0.7187;SAS_AF=0.5695;AA=C|||;VT=SNP
1	230498603	rs2632580	G	A	100	PASS	AC=638;AF=0.127396;AN=5008;NS=2504;DP=18143;EAS_AF=0.1131;AMR_AF=0.1153;AFR_AF=0.0272;EUR_AF=0.2744;SAS_AF=0.135;AA=g|||;VT=SNP
1	230498762	rs74143201	G	A	100	PASS	AC=703;AF=0.140375;AN=5008;NS=2504;DP=18146;EAS_AF=0.0139;AMR_AF=0.0677;AFR_AF=0.385;EUR_AF=0.0527;SAS_AF=0.0818;AA=G|||;VT=SNP
1	230499026	rs4846950	A	G	100	PASS	AC=3103;AF=0.619609;AN=5008;NS=2504;DP=17134;EAS_AF=0.4544;AMR_AF=0.6254;AFR_AF=0.7005;EUR_AF=0.7187;SAS_AF=0.5746;AA=G|||;VT=SNP
1	230499568	rs6541314	G	C	100	PASS	AC=2455;AF=0.490216;AN=5008;NS=2504;DP=19047;EAS_AF=0.3413;AMR_AF=0.5144;AFR_AF=0.6649;EUR_AF=0.4404;SAS_AF=0.4417;AA=C|||;VT=SNP
1	230499853	rs2632579	C	T	100	PASS	AC=2277;AF=0.454673;AN=5008;NS=2504;DP=20861;EAS_AF=0.4504;AMR_AF=0.5403;AFR_AF=0.2489;EUR_AF=0.6451;SAS_AF=0.4806;AA=T|||;VT=SNP
1	230499913	rs2820382	T	C	100	PASS	AC=3146;AF=0.628195;AN=5008;NS=2504;DP=21294;EAS_AF=0.4544;AMR_AF=0.6326;AFR_AF=0.7292;EUR_AF=0.7187;SAS_AF=0.5746;AA=C|||;VT=SNP
1	230499925	rs149859293	G	A	100	PASS	AC=22;AF=0.00439297;AN=5008;NS=2504;DP=21373;EAS_AF=0;AMR_AF=0.0043;AFR_AF=0.0008;EUR_AF=0.0139;SAS_AF=0.0041;AA=g|||;VT=SNP
1	230500424	rs74230136	T	C	100	PASS	AC=215;AF=0.0429313;AN=5008;NS=2504;DP=21809;EAS_AF=0.0139;AMR_AF=0.0346;AFR_AF=0.0333;EUR_AF=0.0517;SAS_AF=0.0828;AA=T|||;VT=SNP
1	230500627	rs2820381	G	A	100	PASS	AC=2712;AF=0.541534;AN=5008;NS=2504;DP=18699;EAS_AF=0.4544;AMR_AF=0.6023;AFR_AF=0.4213;EUR_AF=0.7177;SAS_AF=0.5695;AA=G|||;VT=SNP
1	230501169	rs79274680	C	A	100	PASS	AC=214;AF=0.0427316;AN=5008;NS=2504;DP=20448;EAS_AF=0.0139;AMR_AF=0.0346;AFR_AF=0.0333;EUR_AF=0.0517;SAS_AF=0.0818;AA=C|||;VT=SNP
1	230501189	rs2632578	T	G	100	PASS	AC=2738;AF=0.546725;AN=5008;NS=2504;DP=19583;EAS_AF=0.4544;AMR_AF=0.6023;AFR_AF=0.4372;EUR_AF=0.7177;SAS_AF=0.5746;AA=G|||;VT=SNP
1	230501398	rs2632577	C	G	100	PASS	AC=2710;AF=0.541134;AN=5008;NS=2504;DP=20136;EAS_AF=0.4544;AMR_AF=0.6023;AFR_AF=0.4198;EUR_AF=0.7177;SAS_AF=0.5695;AA=G|||;VT=SNP
1	230501465	rs2632576	C	T	100	PASS	AC=2711;AF=0.541334;AN=5008;NS=2504;DP=19563;EAS_AF=0.4554;AMR_AF=0.6023;AFR_AF=0.4198;EUR_AF=0.7177;SAS_AF=0.5695;AA=T|||;VT=SNP
1	230501498	rs114279492	C	T	100	PASS	AC=29;AF=0.00579073;AN=5008;NS=2504;DP=20603;EAS_AF=0;AMR_AF=0.0072;AFR_AF=0.0008;EUR_AF=0.0149;SAS_AF=0.0082;AA=C|||;VT=SNP
1	230501499	rs2632575	A	G	100	PASS	AC=2710;AF=0.541134;AN=5008;NS=2504;DP=20549;EAS_AF=0.4544;AMR_AF=0.6023;AFR_AF=0.4198;EUR_AF=0.7177;SAS_AF=0.5695;AA=G|||;VT=SNP
1	230501578	rs2820380	T	C	100	PASS	AC=2699;AF=0.538938;AN=5008;NS=2504;DP=22389;EAS_AF=0.4544;AMR_AF=0.5965;AFR_AF=0.4191;EUR_AF=0.7107;SAS_AF=0.5706;AA=T|||;VT=SNP
1	230501614	rs72765636	T	C	100	PASS	AC=117;AF=0.0233626;AN=5008;NS=2504;DP=22547;EAS_AF=0;AMR_AF=0.0375;AFR_AF=0.0045;EUR_AF=0.0487;SAS_AF=0.0368;AA=T|||;VT=SNP
1	230501867	rs2632574	A	G	100	PASS	AC=3146;AF=0.628195;AN=5008;NS=2504;DP=19436;EAS_AF=0.4544;AMR_AF=0.6326;AFR_AF=0.7292;EUR_AF=0.7187;SAS_AF=0.5746;AA=G|||;VT=SNP
1	230502059	rs2632573	G	A	100	PASS	AC=2695;AF=0.538139;AN=5008;NS=2504;DP=18819;EAS_AF=0.4544;AMR_AF=0.5994;AFR_AF=0.4107;EUR_AF=0.7167;SAS_AF=0.5695;AA=G|||;VT=SNP
1	230502259	rs2820379	C	T	100	PASS	AC=2707;AF=0.540535;AN=5008;NS=2504;DP=20744;EAS_AF=0.4544;AMR_AF=0.5994;AFR_AF=0.4198;EUR_AF=0.7167;SAS_AF=0.5695;AA=T|||;VT=SNP
1	230502324	rs2820378	T	C	100	PASS	AC=2695;AF=0.538139;AN=5008;NS=2504;DP=20919;EAS_AF=0.4544;AMR_AF=0.5994;AFR_AF=0.4107;EUR_AF=0.7167;SAS_AF=0.5695;AA=C|||;VT=SNP
1	230502418	rs2632572	A	G	100	PASS	AC=3144;AF=0.627796;AN=5008;NS=2504;DP=18053;EAS_AF=0.4544;AMR_AF=0.6311;AFR_AF=0.7292;EUR_AF=0.7177;SAS_AF=0.5746;AA=G|||;VT=SNP
1	230502565	rs923303	C	T	100	PASS	AC=2706;AF=0.540335;AN=5008;NS=2504;DP=18231;EAS_AF=0.4534;AMR_AF=0.5994;AFR_AF=0.4198;EUR_AF=0.7167;SAS_AF=0.5695;AA=C|||;VT=SNP
1	230502591	rs923302	C	T	100	PASS	AC=837;AF=0.167133;AN=5008;NS=2504;DP=17737;EAS_AF=0.1161;AMR_AF=0.1455;AFR_AF=0.0492;EUR_AF=0.341;SAS_AF=0.2157;AA=C|||;VT=SNP
1	230502618	rs76730222	G	A	100	PASS	AC=209;AF=0.0417332;AN=5008;NS=2504;DP=18960;EAS_AF=0.0139;AMR_AF=0.0346;AFR_AF=0.0303;EUR_AF=0.0517;SAS_AF=0.0808;AA=G|||;VT=SNP
1	230502633	rs55756832	G	A	100	PASS	AC=45;AF=0.00898562;AN=5008;NS=2504;DP=20210;EAS_AF=0;AMR_AF=0.0187;AFR_AF=0.0015;EUR_AF=0.0278;SAS_AF=0.002;AA=G|||;VT=SNP
1	230503115	rs12026370	G	A	100	PASS	AC=614;AF=0.122604;AN=5008;NS=2504;DP=18863;EAS_AF=0.2361;AMR_AF=0.196;AFR_AF=0.0272;EUR_AF=0.1233;SAS_AF=0.0818;AA=G|||;VT=SNP
1	230503118	rs1872856	C	T	100	PASS	AC=3144;AF=0.627796;AN=5008;NS=2504;DP=18812;EAS_AF=0.4554;AMR_AF=0.6297;AFR_AF=0.733;EUR_AF=0.7177;SAS_AF=0.5695;AA=C|||;VT=SNP
1	230503219	rs1872855	T	A	100	PASS	AC=2717;AF=0.542532;AN=5008;NS=2504;DP=16863;EAS_AF=0.4554;AMR_AF=0.5994;AFR_AF=0.4228;EUR_AF=0.7167;SAS_AF=0.5746;AA=A|||;VT=SNP
1	230503384	rs1872854	T	C	100	PASS	AC=2716;AF=0.542332;AN=5008;NS=2504;DP=16828;EAS_AF=0.4554;AMR_AF=0.6023;AFR_AF=0.4228;EUR_AF=0.7167;SAS_AF=0.5716;AA=C|||;VT=SNP
1	230503394	rs1872853	C	T	100	PASS	AC=2716;AF=0.542332;AN=5008;NS=2504;DP=16690;EAS_AF=0.4554;AMR_AF=0.6023;AFR_AF=0.4228;EUR_AF=0.7167;SAS_AF=0.5716;AA=T|||;VT=SNP
1	230503684	rs2632571	C	T	100	PASS	AC=2711;AF=0.541334;AN=5008;NS=2504;DP=12830;EAS_AF=0.4554;AMR_AF=0.5994;AFR_AF=0.4228;EUR_AF=0.7167;SAS_AF=0.5685;AA=C|||;VT=SNP
1	230504070	rs2820377	C	G	100	PASS	AC=3178;AF=0.634585;AN=5008;NS=2504;DP=17501;EAS_AF=0.4554;AMR_AF=0.6326;AFR_AF=0.7534;EUR_AF=0.7187;SAS_AF=0.5736;AA=G|||;VT=SNP
1	230504285	rs2820376	G	A	100	PASS	AC=2708;AF=0.540735;AN=5008;NS=2504;DP=19210;EAS_AF=0.4573;AMR_AF=0.5994;AFR_AF=0.4175;EUR_AF=0.7207;SAS_AF=0.5665;AA=G|||;VT=SNP
1	230504293	rs2820375	G	C	100	PASS	AC=2712;AF=0.541534;AN=5008;NS=2504;DP=19196;EAS_AF=0.4573;AMR_AF=0.5994;AFR_AF=0.4198;EUR_AF=0.7207;SAS_AF=0.5675;AA=G|||;VT=SNP
1	230504323	rs2820374	G	A	100	PASS	AC=2706;AF=0.540335;AN=5008;NS=2504;DP=20348;EAS_AF=0.4554;AMR_AF=0.5994;AFR_AF=0.4191;EUR_AF=0.7177;SAS_AF=0.5675;AA=G|||;VT=SNP
1	230504451	rs2632570	G	C	100	PASS	AC=2734;AF=0.545927;AN=5008;NS=2504;DP=20310;EAS_AF=0.4554;AMR_AF=0.5994;AFR_AF=0.4365;EUR_AF=0.7177;SAS_AF=0.5726;AA=C|||;VT=SNP
1	230504483	rs2632569	A	C	100	PASS	AC=3177;AF=0.634385;AN=5008;NS=2504;DP=20193;EAS_AF=0.4554;AMR_AF=0.6326;AFR_AF=0.7534;EUR_AF=0.7187;SAS_AF=0.5726;AA=C|||;VT=SNP
1	230504498	rs12405197	T	C	100	PASS	AC=1715;AF=0.342452;AN=5008;NS=2504;DP=19883;EAS_AF=0.3373;AMR_AF=0.4323;AFR_AF=0.2814;EUR_AF=0.3678;SAS_AF=0.3405;AA=T|||;VT=SNP
1	230504509	rs76381237	C	T	100	PASS	AC=406;AF=0.0810703;AN=5008;NS=2504;DP=19396;EAS_AF=0.0149;AMR_AF=0.0403;AFR_AF=0.1762;EUR_AF=0.0517;SAS_AF=0.0798;AA=C|||;VT=SNP
1	230504519	rs12731946	C	T	100	PASS	AC=1209;AF=0.241414;AN=5008;NS=2504;DP=17711;EAS_AF=0.3224;AMR_AF=0.3818;AFR_AF=0.0348;EUR_AF=0.3161;SAS_AF=0.2607;AA=C|||;VT=SNP
1	230504699	rs2632568	C	T	100	PASS	AC=3176;AF=0.634185;AN=5008;NS=2504;DP=21958;EAS_AF=0.4554;AMR_AF=0.6326;AFR_AF=0.7534;EUR_AF=0.7177;SAS_AF=0.5726;AA=T|||;VT=SNP
1	230504875	rs2795050	T	G	100	PASS	AC=2734;AF=0.545927;AN=5008;NS=2504;DP=19331;EAS_AF=0.4554;AMR_AF=0.5994;AFR_AF=0.4365;EUR_AF=0.7167;SAS_AF=0.5736;AA=G|||;VT=SNP
1	230504934	rs2632567	A	C	100	PASS	AC=2705;AF=0.540136;AN=5008;NS=2504;DP=21281;EAS_AF=0.4554;AMR_AF=0.5994;AFR_AF=0.4183;EUR_AF=0.7177;SAS_AF=0.5675;AA=C|||;VT=SNP
1	230505065	rs866140	G	C	100	PASS	AC=2706;AF=0.540335;AN=5008;NS=2504;DP=21398;EAS_AF=0.4554;AMR_AF=0.6009;AFR_AF=0.4191;EUR_AF=0.7167;SAS_AF=0.5675;AA=G|||;VT=SNP
1	230505090	rs2820373	T	C	100	PASS	AC=3177;AF=0.634385;AN=5008;NS=2504;DP=21445;EAS_AF=0.4554;AMR_AF=0.6326;AFR_AF=0.7534;EUR_AF=0.7187;SAS_AF=0.5726;AA=C|||;VT=SNP
1	230505395	rs828434	T	A	100	PASS	AC=2707;AF=0.540535;AN=5008;NS=2504;DP=19601;EAS_AF=0.4554;AMR_AF=0.5994;AFR_AF=0.4198;EUR_AF=0.7177;SAS_AF=0.5675;AA=A|||;VT=SNP
1	230505611	rs77871856	C	A	100	PASS	AC=209;AF=0.0417332;AN=5008;NS=2504;DP=21309;EAS_AF=0.0149;AMR_AF=0.0346;AFR_AF=0.0303;EUR_AF=0.0517;SAS_AF=0.0798;AA=C|||;VT=SNP
1	230505744	rs76156627	G	A	100	PASS	AC=226;AF=0.0451278;AN=5008;NS=2504;DP=21987;EAS_AF=0.0823;AMR_AF=0.0216;AFR_AF=0.0113;EUR_AF=0.0348;SAS_AF=0.0798;AA=G|||;VT=SNP
1	230505799	rs828435	C	G	100	PASS	AC=3176;AF=0.634185;AN=5008;NS=2504;DP=21073;EAS_AF=0.4554;AMR_AF=0.6326;AFR_AF=0.7534;EUR_AF=0.7187;SAS_AF=0.5716;AA=G|||;VT=SNP
1	230505870	rs828436	C	T	100	PASS	AC=408;AF=0.0814696;AN=5008;NS=2504;DP=20646;EAS_AF=0.0337;AMR_AF=0.0865;AFR_AF=0.0151;EUR_AF=0.2406;SAS_AF=0.0532;AA=C|||;VT=SNP
1	230506110	rs828438	G	A	100	PASS	AC=3149;AF=0.628794;AN=5008;NS=2504;DP=22492;EAS_AF=0.4554;AMR_AF=0.6326;AFR_AF=0.736;EUR_AF=0.7187;SAS_AF=0.5675;AA=G|||;VT=SNP
1	230506115	rs72765643	C	T	100	PASS	AC=27;AF=0.00539137;AN=5008;NS=2504;DP=22672;EAS_AF=0;AMR_AF=0.0058;AFR_AF=0.0008;EUR_AF=0.0209;SAS_AF=0.001;AA=C|||;VT=SNP
1	230506143	rs828439	T	C	100	PASS	AC=3149;AF=0.628794;AN=5008;NS=2504;DP=22826;EAS_AF=0.4554;AMR_AF=0.6326;AFR_AF=0.736;EUR_AF=0.7187;SAS_AF=0.5675;AA=t|||;VT=SNP
1	230506241	rs828440	G	C	100	PASS	AC=3149;AF=0.628794;AN=5008;NS=2504;DP=25313;EAS_AF=0.4554;AMR_AF=0.6326;AFR_AF=0.736;EUR_AF=0.7187;SAS_AF=0.5675;AA=G|||;VT=SNP
1	230506545	rs828441	A	G	100	PASS	AC=3172;AF=0.633387;AN=5008;NS=2504;DP=11630;EAS_AF=0.4554;AMR_AF=0.6326;AFR_AF=0.7534;EUR_AF=0.7187;SAS_AF=0.5675;AA=G|||;VT=SNP
1	230506598	rs78678935	T	C	100	PASS	AC=196;AF=0.0391374;AN=5008;NS=2504;DP=21688;EAS_AF=0.001;AMR_AF=0.0663;AFR_AF=0.0091;EUR_AF=0.1133;SAS_AF=0.0235;AA=T|||;VT=SNP
1	230506644	rs828442	T	C	100	PASS	AC=3158;AF=0.630591;AN=5008;NS=2504;DP=21082;EAS_AF=0.4573;AMR_AF=0.634;AFR_AF=0.736;EUR_AF=0.7197;SAS_AF=0.5726;AA=c|||;VT=SNP
1	230506665	rs862444	G	A	100	PASS	AC=3180;AF=0.634984;AN=5008;NS=2504;DP=20249;EAS_AF=0.4573;AMR_AF=0.6326;AFR_AF=0.7534;EUR_AF=0.7197;SAS_AF=0.5726;AA=A|||;VT=SNP
1	230506704	rs17765313	C	T	100	PASS	AC=213;AF=0.0425319;AN=5008;NS=2504;DP=18761;EAS_AF=0.0149;AMR_AF=0.0346;AFR_AF=0.0333;EUR_AF=0.0517;SAS_AF=0.0798;AA=C|||;VT=SNP
1	230506852	rs828443	G	C	100	PASS	AC=3177;AF=0.634385;AN=5008;NS=2504;DP=19239;EAS_AF=0.4554;AMR_AF=0.6326;AFR_AF=0.7534;EUR_AF=0.7187;SAS_AF=0.5726;AA=C|||;VT=SNP
1	230506876	rs828444	C	A	100	PASS	AC=3177;AF=0.634385;AN=5008;NS=2504;DP=20123;EAS_AF=0.4554;AMR_AF=0.6326;AFR_AF=0.7534;EUR_AF=0.7187;SAS_AF=0.5726;AA=A|||;VT=SNP
1	230507016	rs828445	C	T	100	PASS	AC=3150;AF=0.628994;AN=5008;NS=2504;DP=19341;EAS_AF=0.4554;AMR_AF=0.6326;AFR_AF=0.736;EUR_AF=0.7187;SAS_AF=0.5685;AA=T|||;VT=SNP
1	230507190	rs828446	C	T	100	PASS	AC=3149;AF=0.628794;AN=5008;NS=2504;DP=18132;EAS_AF=0.4554;AMR_AF=0.6326;AFR_AF=0.736;EUR_AF=0.7187;SAS_AF=0.5675;AA=T|||;VT=SNP
1	230507324	rs828447	C	T	100	PASS	AC=3152;AF=0.629393;AN=5008;NS=2504;DP=19584;EAS_AF=0.4563;AMR_AF=0.634;AFR_AF=0.736;EUR_AF=0.7187;SAS_AF=0.5685;AA=T|||;VT=SNP
1	230507333	rs828448	T	C	100	PASS	AC=1859;AF=0.371206;AN=5008;NS=2504;DP=19446;EAS_AF=0.1339;AMR_AF=0.2421;AFR_AF=0.643;EUR_AF=0.4026;SAS_AF=0.3078;AA=T|||;VT=SNP
1	230507353	rs828449	C	T	100	PASS	AC=3152;AF=0.629393;AN=5008;NS=2504;DP=19547;EAS_AF=0.4563;AMR_AF=0.634;AFR_AF=0.736;EUR_AF=0.7187;SAS_AF=0.5685;AA=T|||;VT=SNP
1	230507660	rs828450	C	T	100	PASS	AC=3149;AF=0.628794;AN=5008;NS=2504;DP=19544;EAS_AF=0.4554;AMR_AF=0.6326;AFR_AF=0.7352;EUR_AF=0.7187;SAS_AF=0.5685;AA=C|||;VT=SNP
1	230507671	rs828451	G	A	100	PASS	AC=3149;AF=0.628794;AN=5008;NS=2504;DP=19234;EAS_AF=0.4554;AMR_AF=0.6326;AFR_AF=0.7352;EUR_AF=0.7187;SAS_AF=0.5685;AA=G|||;VT=SNP
1	230507678	rs865470	A	G	100	PASS	AC=3153;AF=0.629593;AN=5008;NS=2504;DP=19287;EAS_AF=0.4554;AMR_AF=0.6326;AFR_AF=0.7352;EUR_AF=0.7187;SAS_AF=0.5726;AA=G|||;VT=SNP
1	230508244	rs828452	T	C	100	PASS	AC=3176;AF=0.634185;AN=5008;NS=2504;DP=21285;EAS_AF=0.4554;AMR_AF=0.6326;AFR_AF=0.7526;EUR_AF=0.7187;SAS_AF=0.5726;AA=C|||;VT=SNP
1	230508313	rs828453	A	C	100	PASS	AC=3153;AF=0.629593;AN=5008;NS=2504;DP=21235;EAS_AF=0.4554;AMR_AF=0.6326;AFR_AF=0.7352;EUR_AF=0.7187;SAS_AF=0.5726;AA=C|||;VT=SNP
1	230508450	rs828454	G	A	100	PASS	AC=3149;AF=0.628794;AN=5008;NS=2504;DP=22870;EAS_AF=0.4544;AMR_AF=0.6326;AFR_AF=0.7352;EUR_AF=0.7157;SAS_AF=0.5726;AA=g|||;VT=SNP
1	230508606	rs6541316	T	C	100	PASS	AC=3183;AF=0.635583;AN=5008;NS=2504;DP=19385;EAS_AF=0.4554;AMR_AF=0.634;AFR_AF=0.7526;EUR_AF=0.7177;SAS_AF=0.5798;AA=t|||;VT=SNP
1	230508653	rs828455	G	A	100	PASS	AC=3156;AF=0.630192;AN=5008;NS=2504;DP=19287;EAS_AF=0.4573;AMR_AF=0.634;AFR_AF=0.736;EUR_AF=0.7177;SAS_AF=0.5726;AA=g|||;VT=SNP
1	230508667	rs2820371	A	G	100	PASS	AC=3156;AF=0.630192;AN=5008;NS=2504;DP=19588;EAS_AF=0.4573;AMR_AF=0.634;AFR_AF=0.736;EUR_AF=0.7177;SAS_AF=0.5726;AA=a|||;VT=SNP
1	230508672	rs2632565	A	G	100	PASS	AC=3179;AF=0.634784;AN=5008;NS=2504;DP=19574;EAS_AF=0.4573;AMR_AF=0.634;AFR_AF=0.7534;EUR_AF=0.7177;SAS_AF=0.5726;AA=g|||;VT=SNP
1	230508674	rs114513540	C	T	100	PASS	AC=34;AF=0.00678914;AN=5008;NS=2504;DP=19900;EAS_AF=0;AMR_AF=0.013;AFR_AF=0.0038;EUR_AF=0.0129;SAS_AF=0.0072;AA=c|||;VT=SNP
1	230508888	rs12739162	G	A	100	PASS	AC=1190;AF=0.23762;AN=5008;NS=2504;DP=22301;EAS_AF=0.3185;AMR_AF=0.3847;AFR_AF=0.0227;EUR_AF=0.3201;SAS_AF=0.2556;AA=G|||;VT=SNP
1	230508968	rs828456	G	A	100	PASS	AC=20;AF=0.00399361;AN=5008;NS=2504;DP=22324;EAS_AF=0;AMR_AF=0.0072;AFR_AF=0.0015;EUR_AF=0.0109;SAS_AF=0.002;AA=G|||;VT=SNP
1	230509168	rs78441427	A	G	100	PASS	AC=218;AF=0.0435304;AN=5008;NS=2504;DP=17337;EAS_AF=0.0188;AMR_AF=0.036;AFR_AF=0.0333;EUR_AF=0.0517;SAS_AF=0.0798;AA=A|||;VT=SNP
1	230509732	rs828457	G	A	100	PASS	AC=3139;AF=0.626797;AN=5008;NS=2504;DP=17815;EAS_AF=0.4554;AMR_AF=0.634;AFR_AF=0.7247;EUR_AF=0.7167;SAS_AF=0.5736;AA=G|||;VT=SNP
1	230509745	rs828458	C	T	100	PASS	AC=1916;AF=0.382588;AN=5008;NS=2504;DP=18216;EAS_AF=0.1349;AMR_AF=0.2349;AFR_AF=0.7027;EUR_AF=0.3887;SAS_AF=0.3037;AA=T|||;VT=SNP
1	230509756	rs828459	G	T	100	PASS	AC=3175;AF=0.633986;AN=5008;NS=2504;DP=18646;EAS_AF=0.4544;AMR_AF=0.634;AFR_AF=0.7534;EUR_AF=0.7167;SAS_AF=0.5726;AA=T|||;VT=SNP
1	230509905	rs828460	C	T	100	PASS	AC=1891;AF=0.377596;AN=5008;NS=2504;DP=16721;EAS_AF=0.1349;AMR_AF=0.2334;AFR_AF=0.6831;EUR_AF=0.3887;SAS_AF=0.3057;AA=C|||;VT=SNP
1	230510977	rs901669	C	T	100	PASS	AC=1221;AF=0.24381;AN=5008;NS=2504;DP=21900;EAS_AF=0.3204;AMR_AF=0.3963;AFR_AF=0.0242;EUR_AF=0.328;SAS_AF=0.2669;AA=C|||;VT=SNP
1	230511882	rs78456011	T	C	100	PASS	AC=136;AF=0.0271565;AN=5008;NS=2504;DP=20640;EAS_AF=0.001;AMR_AF=0.0072;AFR_AF=0.0008;EUR_AF=0.0318;SAS_AF=0.0992;AA=T|||;VT=SNP
1	230511904	rs828461	T	C	100	PASS	AC=913;AF=0.182308;AN=5008;NS=2504;DP=20589;EAS_AF=0.1161;AMR_AF=0.1614;AFR_AF=0.0832;EUR_AF=0.3449;SAS_AF=0.2321;AA=T|||;VT=SNP
1	230512485	rs78698802	G	C	100	PASS	AC=224;AF=0.0447284;AN=5008;NS=2504;DP=20182;EAS_AF=0.0188;AMR_AF=0.036;AFR_AF=0.0378;EUR_AF=0.0517;SAS_AF=0.0798;AA=G|||;VT=SNP
1	230512638	rs16851635	C	T	100	PASS	AC=459;AF=0.0916534;AN=5008;NS=2504;DP=22542;EAS_AF=0.0188;AMR_AF=0.0432;AFR_AF=0.2118;EUR_AF=0.0517;SAS_AF=0.0798;AA=C|||;VT=SNP
1	230512882	rs4846952	G	A	100	PASS	AC=1197;AF=0.239018;AN=5008;NS=2504;DP=22827;EAS_AF=0.3194;AMR_AF=0.3847;AFR_AF=0.0234;EUR_AF=0.3201;SAS_AF=0.2607;AA=G|||;VT=SNP
1	230512922	rs828462	A	T	100	PASS	AC=3169;AF=0.632788;AN=5008;NS=2504;DP=24535;EAS_AF=0.4544;AMR_AF=0.6326;AFR_AF=0.7474;EUR_AF=0.7177;SAS_AF=0.5746;AA=T|||;VT=SNP
1	230513128	rs828463	G	A	100	PASS	AC=3161;AF=0.63119;AN=5008;NS=2504;DP=24464;EAS_AF=0.4544;AMR_AF=0.6326;AFR_AF=0.7436;EUR_AF=0.7167;SAS_AF=0.5726;AA=a|||;VT=SNP
1	230513810	rs4846953	G	A	100	PASS	AC=1069;AF=0.213458;AN=5008;NS=2504;DP=23275;EAS_AF=0.3185;AMR_AF=0.3473;AFR_AF=0.0159;EUR_AF=0.2714;SAS_AF=0.2178;AA=G|||;VT=SNP
1	230513913	rs11581463	G	A	100	PASS	AC=1221;AF=0.24381;AN=5008;NS=2504;DP=21504;EAS_AF=0.3194;AMR_AF=0.3847;AFR_AF=0.0416;EUR_AF=0.3201;SAS_AF=0.2607;AA=A|||;VT=SNP
1	230514717	rs828464	A	G	100	PASS	AC=3180;AF=0.634984;AN=5008;NS=2504;DP=18974;EAS_AF=0.4554;AMR_AF=0.6354;AFR_AF=0.7549;EUR_AF=0.7177;SAS_AF=0.5726;AA=G|||;VT=SNP
1	230514912	rs77124101	G	A	100	PASS	AC=219;AF=0.04373;AN=5008;NS=2504;DP=20075;EAS_AF=0.0188;AMR_AF=0.0346;AFR_AF=0.0348;EUR_AF=0.0517;SAS_AF=0.0798;AA=A|||;VT=SNP
1	230515239	rs6693341	C	T	100	PASS	AC=1191;AF=0.237819;AN=5008;NS=2504;DP=22800;EAS_AF=0.3194;AMR_AF=0.3833;AFR_AF=0.0234;EUR_AF=0.3201;SAS_AF=0.2556;AA=C|||;VT=SNP
1	230515796	rs9786936	C	T	100	PASS	AC=1189;AF=0.23742;AN=5008;NS=2504;DP=19853;EAS_AF=0.3175;AMR_AF=0.3847;AFR_AF=0.0234;EUR_AF=0.3201;SAS_AF=0.2546;AA=C|||;VT=SNP
1	230515825	rs17765720	T	C	100	PASS	AC=147;AF=0.029353;AN=5008;NS=2504;DP=19513;EAS_AF=0.0069;AMR_AF=0.0303;AFR_AF=0.003;EUR_AF=0.0417;SAS_AF=0.0746;AA=T|||;VT=SNP
1	230516469	rs147260834	C	G	100	PASS	AC=65;AF=0.0129792;AN=5008;NS=2504;DP=21856;EAS_AF=0;AMR_AF=0.0159;AFR_AF=0.0008;EUR_AF=0.0189;SAS_AF=0.0348;AA=C|||;VT=SNP
1	230516577	rs901670	G	A	100	PASS	AC=51;AF=0.0101837;AN=5008;NS=2504;DP=19622;EAS_AF=0;AMR_AF=0.0115;AFR_AF=0.0053;EUR_AF=0.0249;SAS_AF=0.0112;AA=G|||;VT=SNP
1	230517108	rs11805436	G	A	100	PASS	AC=460;AF=0.091853;AN=5008;NS=2504;DP=18924;EAS_AF=0.0188;AMR_AF=0.0432;AFR_AF=0.2126;EUR_AF=0.0517;SAS_AF=0.0798;AA=G|||;VT=SNP
1	230517499	rs115956572	C	T	100	PASS	AC=232;AF=0.0463259;AN=5008;NS=2504;DP=18159;EAS_AF=0.0813;AMR_AF=0.0216;AFR_AF=0.0121;EUR_AF=0.0358;SAS_AF=0.0849;AA=C|||;VT=SNP
1	230517543	rs11807429	A	G	100	PASS	AC=460;AF=0.091853;AN=5008;NS=2504;DP=17691;EAS_AF=0.0188;AMR_AF=0.0432;AFR_AF=0.2126;EUR_AF=0.0517;SAS_AF=0.0798;AA=G|||;VT=SNP
1	230517993	rs701170	C	A	100	PASS	AC=811;AF=0.161941;AN=5008;NS=2504;DP=20150;EAS_AF=0.1151;AMR_AF=0.1441;AFR_AF=0.031;EUR_AF=0.336;SAS_AF=0.2209;AA=C|||;VT=SNP
1	230518426	rs79346025	C	T	100	PASS	AC=247;AF=0.0493211;AN=5008;NS=2504;DP=20131;EAS_AF=0.0179;AMR_AF=0.0389;AFR_AF=0.0545;EUR_AF=0.0517;SAS_AF=0.0798;AA=C|||;VT=SNP
1	230518736	rs74904648	C	A	100	PASS	AC=452;AF=0.0902556;AN=5008;NS=2504;DP=18449;EAS_AF=0.0179;AMR_AF=0.0418;AFR_AF=0.208;EUR_AF=0.0517;SAS_AF=0.0798;AA=C|||;VT=SNP
1	230518894	rs59201794	T	C	100	PASS	AC=481;AF=0.0960463;AN=5008;NS=2504;DP=18403;EAS_AF=0.0179;AMR_AF=0.0432;AFR_AF=0.2292;EUR_AF=0.0517;SAS_AF=0.0798;AA=C|||;VT=SNP
1	230518991	rs4846954	A	T	100	PASS	AC=1220;AF=0.24361;AN=5008;NS=2504;DP=15984;EAS_AF=0.3085;AMR_AF=0.3818;AFR_AF=0.0461;EUR_AF=0.3131;SAS_AF=0.274;AA=A|||;VT=SNP
1	230519179	rs12755388	C	T	100	PASS	AC=1217;AF=0.243011;AN=5008;NS=2504;DP=17374;EAS_AF=0.3185;AMR_AF=0.3963;AFR_AF=0.0234;EUR_AF=0.328;SAS_AF=0.2658;AA=C|||;VT=SNP
1	230519270	rs57298062	G	A	100	PASS	AC=458;AF=0.0914537;AN=5008;NS=2504;DP=17756;EAS_AF=0.0179;AMR_AF=0.0432;AFR_AF=0.2118;EUR_AF=0.0517;SAS_AF=0.0798;AA=G|||;VT=SNP
1	230519372	rs57119321	G	A	100	PASS	AC=529;AF=0.105631;AN=5008;NS=2504;DP=18138;EAS_AF=0.0179;AMR_AF=0.0504;AFR_AF=0.2617;EUR_AF=0.0517;SAS_AF=0.0798;AA=G|||;VT=SNP
1	230519414	rs828465	G	A	100	PASS	AC=811;AF=0.161941;AN=5008;NS=2504;DP=17093;EAS_AF=0.1151;AMR_AF=0.1441;AFR_AF=0.031;EUR_AF=0.336;SAS_AF=0.2209;AA=G|||;VT=SNP
1	230519581	rs79703319	A	G	100	PASS	AC=494;AF=0.0986422;AN=5008;NS=2504;DP=20360;EAS_AF=0.0179;AMR_AF=0.0504;AFR_AF=0.2322;EUR_AF=0.0537;SAS_AF=0.0818;AA=G|||;VT=SNP
1	230519660	rs76921480	G	A	100	PASS	AC=471;AF=0.0940495;AN=5008;NS=2504;DP=18848;EAS_AF=0.0179;AMR_AF=0.0504;AFR_AF=0.2148;EUR_AF=0.0537;SAS_AF=0.0818;AA=G|||;VT=SNP
1	230520001	rs57166897	G	A	100	PASS	AC=463;AF=0.0924521;AN=5008;NS=2504;DP=22764;EAS_AF=0.0179;AMR_AF=0.0504;AFR_AF=0.2095;EUR_AF=0.0537;SAS_AF=0.0808;AA=A|||;VT=SNP
1	230520390	rs75127771	C	T	100	PASS	AC=314;AF=0.0626997;AN=5008;NS=2504;DP=20978;EAS_AF=0.0109;AMR_AF=0.0202;AFR_AF=0.2057;EUR_AF=0.0119;SAS_AF=0.0051;AA=T|||;VT=SNP
1	230520501	rs77814294	T	C	100	PASS	AC=64;AF=0.0127796;AN=5008;NS=2504;DP=17563;EAS_AF=0;AMR_AF=0.0159;AFR_AF=0.0008;EUR_AF=0.0189;SAS_AF=0.0337;AA=T|||;VT=SNP
1	230520821	rs56320436	G	A	100	PASS	AC=729;AF=0.145567;AN=5008;NS=2504;DP=16419;EAS_AF=0.1766;AMR_AF=0.245;AFR_AF=0.0197;EUR_AF=0.1998;SAS_AF=0.1575;AA=G|||;VT=SNP
1	230520833	rs828466	T	A	100	PASS	AC=2407;AF=0.480631;AN=5008;NS=2504;DP=15356;EAS_AF=0.4514;AMR_AF=0.4942;AFR_AF=0.2844;EUR_AF=0.6799;SAS_AF=0.5613;AA=T|||;VT=SNP
1	230520975	rs139852335	G	T	100	PASS	AC=20;AF=0.00399361;AN=5008;NS=2504;DP=15727;EAS_AF=0;AMR_AF=0.0043;AFR_AF=0.0008;EUR_AF=0.0159;SAS_AF=0;AA=G|||;VT=SNP
1	230521031	rs11806158	C	A	100	PASS	AC=1631;AF=0.325679;AN=5008;NS=2504;DP=16837;EAS_AF=0.4226;AMR_AF=0.3617;AFR_AF=0.121;EUR_AF=0.3857;SAS_AF=0.4151;AA=C|||;VT=SNP
1	230521064	rs11585480	T	C	100	PASS	AC=50;AF=0.00998403;AN=5008;NS=2504;DP=17597;EAS_AF=0;AMR_AF=0.0043;AFR_AF=0;EUR_AF=0.0318;SAS_AF=0.0153;AA=T|||;VT=SNP
1	230521144	rs828467	C	T	100	PASS	AC=1021;AF=0.203874;AN=5008;NS=2504;DP=18141;EAS_AF=0.0337;AMR_AF=0.147;AFR_AF=0.3533;EUR_AF=0.2883;SAS_AF=0.1309;AA=C|||;VT=SNP
1	230521340	rs11806817	A	G	100	PASS	AC=1677;AF=0.334864;AN=5008;NS=2504;DP=16954;EAS_AF=0.4246;AMR_AF=0.3804;AFR_AF=0.1301;EUR_AF=0.3956;SAS_AF=0.4243;AA=G|||;VT=SNP
1	230521451	rs74486547	A	T	100	PASS	AC=317;AF=0.0632987;AN=5008;NS=2504;DP=18255;EAS_AF=0.0823;AMR_AF=0.0274;AFR_AF=0.0681;EUR_AF=0.0368;SAS_AF=0.09;AA=A|||;VT=SNP
1	230521664	rs75562551	C	A	100	PASS	AC=237;AF=0.0473243;AN=5008;NS=2504;DP=17200;EAS_AF=0.0188;AMR_AF=0.049;AFR_AF=0.0378;EUR_AF=0.0537;SAS_AF=0.0818;AA=C|||;VT=SNP
1	230521737	rs75706458	T	C	100	PASS	AC=238;AF=0.047524;AN=5008;NS=2504;DP=19890;EAS_AF=0.0823;AMR_AF=0.0216;AFR_AF=0.0113;EUR_AF=0.0358;SAS_AF=0.091;AA=t|||;VT=SNP
1	230522178	rs1341973	C	T	100	PASS	AC=1680;AF=0.335463;AN=5008;NS=2504;DP=20397;EAS_AF=0.4246;AMR_AF=0.379;AFR_AF=0.1354;EUR_AF=0.3956;SAS_AF=0.4213;AA=T|||;VT=SNP
1	230522690	rs4846956	C	T	100	PASS	AC=1651;AF=0.329673;AN=5008;NS=2504;DP=19210;EAS_AF=0.4226;AMR_AF=0.3674;AFR_AF=0.1301;EUR_AF=0.3877;SAS_AF=0.4172;AA=C|||;VT=SNP
1	230522706	rs74578471	C	T	100	PASS	AC=239;AF=0.0477236;AN=5008;NS=2504;DP=19352;EAS_AF=0.0188;AMR_AF=0.049;AFR_AF=0.0378;EUR_AF=0.0537;SAS_AF=0.0838;AA=C|||;VT=SNP
1	230522960	rs72765665	C	T	100	PASS	AC=1655;AF=0.330471;AN=5008;NS=2504;DP=16579;EAS_AF=0.4236;AMR_AF=0.3689;AFR_AF=0.1301;EUR_AF=0.3897;SAS_AF=0.4172;AA=C|||;VT=SNP
1	230522961	rs72765667	A	G	100	PASS	AC=1655;AF=0.330471;AN=5008;NS=2504;DP=16890;EAS_AF=0.4236;AMR_AF=0.3689;AFR_AF=0.1301;EUR_AF=0.3897;SAS_AF=0.4172;AA=G|||;VT=SNP
1	230522978	rs68053172	G	A	100	PASS	AC=1656;AF=0.330671;AN=5008;NS=2504;DP=19734;EAS_AF=0.4236;AMR_AF=0.3689;AFR_AF=0.1301;EUR_AF=0.3897;SAS_AF=0.4182;AA=G|||;VT=SNP
1	230523020	rs77120293	C	T	100	PASS	AC=52;AF=0.0103834;AN=5008;NS=2504;DP=20287;EAS_AF=0.004;AMR_AF=0.0144;AFR_AF=0.0174;EUR_AF=0.0119;SAS_AF=0.0031;AA=C|||;VT=SNP
1	230523039	rs16851659	C	G	100	PASS	AC=1661;AF=0.331669;AN=5008;NS=2504;DP=20189;EAS_AF=0.4236;AMR_AF=0.3674;AFR_AF=0.1354;EUR_AF=0.3887;SAS_AF=0.4182;AA=G|||;VT=SNP
1	230523609	rs12746891	A	G	100	PASS	AC=1676;AF=0.334665;AN=5008;NS=2504;DP=21521;EAS_AF=0.4236;AMR_AF=0.379;AFR_AF=0.1301;EUR_AF=0.3956;SAS_AF=0.4254;AA=G|||;VT=SNP
1	230524112	rs4548449	G	A	100	PASS	AC=205;AF=0.0409345;AN=5008;NS=2504;DP=16384;EAS_AF=0.0149;AMR_AF=0.0346;AFR_AF=0.0348;EUR_AF=0.0427;SAS_AF=0.0787;AA=G|||;VT=SNP
1	230524266	rs7517370	A	C	100	PASS	AC=261;AF=0.0521166;AN=5008;NS=2504;DP=15779;EAS_AF=0.0823;AMR_AF=0.0245;AFR_AF=0.0272;EUR_AF=0.0358;SAS_AF=0.091;AA=A|||;VT=SNP
1	230524296	rs7549147	G	A	100	PASS	AC=1677;AF=0.334864;AN=5008;NS=2504;DP=14491;EAS_AF=0.4236;AMR_AF=0.379;AFR_AF=0.1301;EUR_AF=0.3956;SAS_AF=0.4264;AA=G|||;VT=SNP
1	230524397	rs111484011	A	G	100	PASS	AC=237;AF=0.0473243;AN=5008;NS=2504;DP=17182;EAS_AF=0.0188;AMR_AF=0.049;AFR_AF=0.0378;EUR_AF=0.0537;SAS_AF=0.0818;AA=A|||;VT=SNP
1	230524669	rs828468	A	G	100	PASS	AC=1445;AF=0.288538;AN=5008;NS=2504;DP=16458;EAS_AF=0.0377;AMR_AF=0.1787;AFR_AF=0.6014;EUR_AF=0.332;SAS_AF=0.1575;AA=G|||;VT=SNP
1	230525032	rs71654321	C	T	100	PASS	AC=44;AF=0.00878594;AN=5008;NS=2504;DP=18318;EAS_AF=0;AMR_AF=0.0043;AFR_AF=0;EUR_AF=0.0318;SAS_AF=0.0092;AA=C|||;VT=SNP
1	230525064	rs2820370	G	A	100	PASS	AC=223;AF=0.0445288;AN=5008;NS=2504;DP=16230;EAS_AF=0;AMR_AF=0.049;AFR_AF=0.0091;EUR_AF=0.163;SAS_AF=0.0133;AA=G|||;VT=SNP
1	230525101	rs71654322	T	C	100	PASS	AC=44;AF=0.00878594;AN=5008;NS=2504;DP=15593;EAS_AF=0;AMR_AF=0.0043;AFR_AF=0;EUR_AF=0.0318;SAS_AF=0.0092;AA=T|||;VT=SNP
1	230525126	rs12040510	C	T	100	PASS	AC=1084;AF=0.216454;AN=5008;NS=2504;DP=15339;EAS_AF=0.3185;AMR_AF=0.2925;AFR_AF=0.0174;EUR_AF=0.2972;SAS_AF=0.2434;AA=C|||;VT=SNP
1	230526144	rs78668525	C	G	100	PASS	AC=241;AF=0.048123;AN=5008;NS=2504;DP=20004;EAS_AF=0.0218;AMR_AF=0.049;AFR_AF=0.0378;EUR_AF=0.0537;SAS_AF=0.0828;AA=C|||;VT=SNP
1	230526633	rs114271080	G	A	100	PASS	AC=238;AF=0.047524;AN=5008;NS=2504;DP=17791;EAS_AF=0.0823;AMR_AF=0.0216;AFR_AF=0.0113;EUR_AF=0.0358;SAS_AF=0.091;AA=G|||;VT=SNP
1	230526761	rs11587001	C	G	100	PASS	AC=50;AF=0.00998403;AN=5008;NS=2504;DP=17361;EAS_AF=0;AMR_AF=0.0043;AFR_AF=0;EUR_AF=0.0318;SAS_AF=0.0153;AA=C|||;VT=SNP
1	230526778	rs116433231	G	A	100	PASS	AC=244;AF=0.048722;AN=5008;NS=2504;DP=17059;EAS_AF=0.0883;AMR_AF=0.0216;AFR_AF=0.0113;EUR_AF=0.0358;SAS_AF=0.091;AA=G|||;VT=SNP
1	230526991	rs828469	G	T	100	PASS	AC=1358;AF=0.271166;AN=5008;NS=2504;DP=16174;EAS_AF=0.0377;AMR_AF=0.1686;AFR_AF=0.5764;EUR_AF=0.3002;SAS_AF=0.1421;AA=G|||;VT=SNP
1	230527005	rs828470	T	C	100	PASS	AC=1440;AF=0.28754;AN=5008;NS=2504;DP=16867;EAS_AF=0.0377;AMR_AF=0.1787;AFR_AF=0.5976;EUR_AF=0.332;SAS_AF=0.1575;AA=T|||;VT=SNP
1	230527063	rs17715058	C	T	100	PASS	AC=241;AF=0.048123;AN=5008;NS=2504;DP=18222;EAS_AF=0.0218;AMR_AF=0.049;AFR_AF=0.0378;EUR_AF=0.0547;SAS_AF=0.0818;AA=C|||;VT=SNP
1	230527100	rs76955748	C	T	100	PASS	AC=238;AF=0.047524;AN=5008;NS=2504;DP=19079;EAS_AF=0.0823;AMR_AF=0.0216;AFR_AF=0.0113;EUR_AF=0.0358;SAS_AF=0.091;AA=C|||;VT=SNP
1	230527248	rs17782420	C	T	100	PASS	AC=707;AF=0.141174;AN=5008;NS=2504;DP=18202;EAS_AF=0.1042;AMR_AF=0.1124;AFR_AF=0.1346;EUR_AF=0.1402;SAS_AF=0.2096;AA=T|||;VT=SNP
1	230527362	rs828471	C	T	100	PASS	AC=1412;AF=0.281949;AN=5008;NS=2504;DP=17735;EAS_AF=0.0367;AMR_AF=0.1729;AFR_AF=0.5809;EUR_AF=0.332;SAS_AF=0.1564;AA=T|||;VT=SNP
1	230527534	rs863789	A	G	100	PASS	AC=3074;AF=0.613818;AN=5008;NS=2504;DP=18433;EAS_AF=0.4603;AMR_AF=0.5461;AFR_AF=0.7126;EUR_AF=0.7197;SAS_AF=0.5777;AA=G|||;VT=SNP
1	230527997	rs17715142	T	C	100	PASS	AC=246;AF=0.0491214;AN=5008;NS=2504;DP=15927;EAS_AF=0.0218;AMR_AF=0.049;AFR_AF=0.0408;EUR_AF=0.0537;SAS_AF=0.0838;AA=T|||;VT=SNP
1	230528140	rs181467265	G	A	100	PASS	AC=11;AF=0.00219649;AN=5008;NS=2504;DP=16983;EAS_AF=0;AMR_AF=0.0029;AFR_AF=0;EUR_AF=0.008;SAS_AF=0.001;AA=G|||;VT=SNP
1	230528339	rs270854	G	C	100	PASS	AC=3088;AF=0.616613;AN=5008;NS=2504;DP=15831;EAS_AF=0.4563;AMR_AF=0.5461;AFR_AF=0.7269;EUR_AF=0.7187;SAS_AF=0.5777;AA=C|||;VT=SNP
1	230528430	rs270855	G	A	100	PASS	AC=2119;AF=0.423123;AN=5008;NS=2504;DP=16762;EAS_AF=0.3502;AMR_AF=0.415;AFR_AF=0.41;EUR_AF=0.5746;SAS_AF=0.3661;AA=G|||;VT=SNP
1	230528523	rs34416459	G	C	100	PASS	AC=59;AF=0.0117812;AN=5008;NS=2504;DP=16349;EAS_AF=0;AMR_AF=0.0058;AFR_AF=0.0061;EUR_AF=0.0318;SAS_AF=0.0153;AA=G|||;VT=SNP
1	230528595	rs270856	T	C	100	PASS	AC=2033;AF=0.40595;AN=5008;NS=2504;DP=15064;EAS_AF=0.3552;AMR_AF=0.4179;AFR_AF=0.3722;EUR_AF=0.5467;SAS_AF=0.3507;AA=T|||;VT=SNP
1	230528697	rs270857	A	G	100	PASS	AC=298;AF=0.0595048;AN=5008;NS=2504;DP=14675;EAS_AF=0.0337;AMR_AF=0.0605;AFR_AF=0.0144;EUR_AF=0.1769;SAS_AF=0.0256;AA=A|||;VT=SNP
1	230528790	rs270858	G	A	100	PASS	AC=182;AF=0.0363419;AN=5008;NS=2504;DP=14198;EAS_AF=0;AMR_AF=0.0375;AFR_AF=0.0068;EUR_AF=0.1332;SAS_AF=0.0133;AA=G|||;VT=SNP
1	230528820	rs270859	C	T	100	PASS	AC=2360;AF=0.471246;AN=5008;NS=2504;DP=14017;EAS_AF=0.3502;AMR_AF=0.4553;AFR_AF=0.5461;EUR_AF=0.5954;SAS_AF=0.3783;AA=C|||;VT=SNP
1	230528892	rs270860	A	G	100	PASS	AC=644;AF=0.128594;AN=5008;NS=2504;DP=10318;EAS_AF=0.0387;AMR_AF=0.1326;AFR_AF=0.0416;EUR_AF=0.3131;SAS_AF=0.1462;AA=A|||;VT=SNP
1	230528969	rs140886108	A	G	100	PASS	AC=71;AF=0.0141773;AN=5008;NS=2504;DP=10220;EAS_AF=0;AMR_AF=0.0043;AFR_AF=0.0159;EUR_AF=0.0318;SAS_AF=0.0153;AA=a|||;VT=SNP
1	230529304	rs828475	C	T	100	PASS	AC=3905;AF=0.779752;AN=5008;NS=2504;DP=12349;EAS_AF=0.8968;AMR_AF=0.8948;AFR_AF=0.5333;EUR_AF=0.8787;SAS_AF=0.8088;AA=c|||;VT=SNP
1	230529619	rs11584333	G	A	100	PASS	AC=1519;AF=0.303315;AN=5008;NS=2504;DP=10207;EAS_AF=0.4077;AMR_AF=0.4352;AFR_AF=0.0492;EUR_AF=0.3201;SAS_AF=0.4284;AA=G|||;VT=SNP
1	230529642	rs35659023	C	T	100	PASS	AC=64;AF=0.0127796;AN=5008;NS=2504;DP=10682;EAS_AF=0;AMR_AF=0.0043;AFR_AF=0.0091;EUR_AF=0.0328;SAS_AF=0.0164;AA=C|||;VT=SNP
1	230529808	rs2795048	T	C	100	PASS	AC=664;AF=0.132588;AN=5008;NS=2504;DP=14388;EAS_AF=0.0188;AMR_AF=0.0677;AFR_AF=0.3495;EUR_AF=0.0537;SAS_AF=0.0838;AA=T|||;VT=SNP
1	230530141	rs12406944	G	A	100	PASS	AC=1557;AF=0.310903;AN=5008;NS=2504;DP=11799;EAS_AF=0.4058;AMR_AF=0.4409;AFR_AF=0.0749;EUR_AF=0.3211;SAS_AF=0.4294;AA=G|||;VT=SNP
1	230530315	rs12407923	C	T	100	PASS	AC=1559;AF=0.311302;AN=5008;NS=2504;DP=11089;EAS_AF=0.4077;AMR_AF=0.4409;AFR_AF=0.0741;EUR_AF=0.3211;SAS_AF=0.4305;AA=c|||;VT=SNP
1	230530706	rs115796101	G	C	100	PASS	AC=85;AF=0.0169728;AN=5008;NS=2504;DP=14038;EAS_AF=0.002;AMR_AF=0.0317;AFR_AF=0.0023;EUR_AF=0.0328;SAS_AF=0.0256;AA=-|||;VT=SNP
1	230530764	rs116293385	C	T	100	PASS	AC=193;AF=0.0385383;AN=5008;NS=2504;DP=12457;EAS_AF=0.0546;AMR_AF=0.036;AFR_AF=0.0053;EUR_AF=0.0398;SAS_AF=0.0675;AA=-|||;VT=SNP
1	230532319	rs270848	T	C	100	PASS	AC=3346;AF=0.668131;AN=5008;NS=2504;DP=11583;EAS_AF=0.5228;AMR_AF=0.5836;AFR_AF=0.885;EUR_AF=0.5209;SAS_AF=0.7362;AA=-|||;VT=SNP
1	230532405	rs270849	G	A	100	PASS	AC=2033;AF=0.40595;AN=5008;NS=2504;DP=14462;EAS_AF=0.376;AMR_AF=0.4986;AFR_AF=0.2534;EUR_AF=0.4761;SAS_AF=0.5051;AA=g|||;VT=SNP
1	230532548	rs17598179	G	A	100	PASS	AC=79;AF=0.0157748;AN=5008;NS=2504;DP=17021;EAS_AF=0;AMR_AF=0.036;AFR_AF=0.0015;EUR_AF=0.0348;SAS_AF=0.0174;AA=a|||;VT=SNP
1	230532667	rs36024775	C	T	100	PASS	AC=92;AF=0.0183706;AN=5008;NS=2504;DP=19665;EAS_AF=0;AMR_AF=0.0202;AFR_AF=0.0023;EUR_AF=0.0547;SAS_AF=0.0204;AA=c|||;VT=SNP
1	230532833	rs34700798	G	A	100	PASS	AC=270;AF=0.0539137;AN=5008;NS=2504;DP=17892;EAS_AF=0.003;AMR_AF=0.0432;AFR_AF=0.112;EUR_AF=0.0646;SAS_AF=0.0245;AA=G|||;VT=SNP
1	230532864	rs35745805	G	A	100	PASS	AC=269;AF=0.0537141;AN=5008;NS=2504;DP=16804;EAS_AF=0.003;AMR_AF=0.0504;AFR_AF=0.1067;EUR_AF=0.0656;SAS_AF=0.0245;AA=G|||;VT=SNP
1	230532876	rs270850	T	C	100	PASS	AC=1660;AF=0.33147;AN=5008;NS=2504;DP=16377;EAS_AF=0.3581;AMR_AF=0.3372;AFR_AF=0.3079;EUR_AF=0.2704;SAS_AF=0.3947;AA=C|||;VT=SNP
1	230533590	rs57037382	G	C	100	PASS	AC=345;AF=0.0688898;AN=5008;NS=2504;DP=20039;EAS_AF=0.1151;AMR_AF=0.1182;AFR_AF=0.0098;EUR_AF=0.0239;SAS_AF=0.1125;AA=G|||;VT=SNP
1	230533923	rs11586459	G	T	100	PASS	AC=88;AF=0.0175719;AN=5008;NS=2504;DP=22067;EAS_AF=0;AMR_AF=0.0173;AFR_AF=0.0023;EUR_AF=0.0557;SAS_AF=0.0174;AA=G|||;VT=SNP
1	230534040	rs12041375	G	A	100	PASS	AC=1333;AF=0.266174;AN=5008;NS=2504;DP=19821;EAS_AF=0.374;AMR_AF=0.3386;AFR_AF=0.1316;EUR_AF=0.1829;SAS_AF=0.3712;AA=G|||;VT=SNP
1	230534113	rs77873697	C	T	100	PASS	AC=346;AF=0.0690895;AN=5008;NS=2504;DP=17573;EAS_AF=0.1151;AMR_AF=0.1182;AFR_AF=0.0098;EUR_AF=0.0239;SAS_AF=0.1135;AA=C|||;VT=SNP
1	230534167	rs11122501	A	C	100	PASS	AC=769;AF=0.153554;AN=5008;NS=2504;DP=19360;EAS_AF=0.1786;AMR_AF=0.2032;AFR_AF=0.1868;EUR_AF=0.0686;SAS_AF=0.135;AA=A|||;VT=SNP
1	230534168	rs11122502	A	C	100	PASS	AC=769;AF=0.153554;AN=5008;NS=2504;DP=19489;EAS_AF=0.1786;AMR_AF=0.2032;AFR_AF=0.1868;EUR_AF=0.0686;SAS_AF=0.135;AA=A|||;VT=SNP
1	230534190	rs11122503	C	G	100	PASS	AC=841;AF=0.167931;AN=5008;NS=2504;DP=20086;EAS_AF=0.1786;AMR_AF=0.2089;AFR_AF=0.2375;EUR_AF=0.0696;SAS_AF=0.135;AA=C|||;VT=SNP
1	230534238	rs73102039	A	G	100	PASS	AC=222;AF=0.0443291;AN=5008;NS=2504;DP=20433;EAS_AF=0.0099;AMR_AF=0.0403;AFR_AF=0.0386;EUR_AF=0.0497;SAS_AF=0.0849;AA=A|||;VT=SNP
1	230534261	rs78396957	C	T	100	PASS	AC=198;AF=0.0395367;AN=5008;NS=2504;DP=20691;EAS_AF=0.001;AMR_AF=0.0677;AFR_AF=0.0091;EUR_AF=0.1143;SAS_AF=0.0235;AA=C|||;VT=SNP
1	230534948	rs76733556	C	T	100	PASS	AC=343;AF=0.0684904;AN=5008;NS=2504;DP=19139;EAS_AF=0.1161;AMR_AF=0.1182;AFR_AF=0.0151;EUR_AF=0.0209;SAS_AF=0.1053;AA=C|||;VT=SNP
1	230535437	rs270851	G	A	100	PASS	AC=4200;AF=0.838658;AN=5008;NS=2504;DP=20972;EAS_AF=0.8234;AMR_AF=0.8818;AFR_AF=0.882;EUR_AF=0.8191;SAS_AF=0.7853;AA=A|||;VT=SNP
1	230535548	rs270852	T	C	100	PASS	AC=3816;AF=0.761981;AN=5008;NS=2504;DP=21068;EAS_AF=0.747;AMR_AF=0.7695;AFR_AF=0.7995;EUR_AF=0.7435;SAS_AF=0.7403;AA=C|||;VT=SNP
1	230535659	rs74146014	A	C	100	PASS	AC=641;AF=0.127995;AN=5008;NS=2504;DP=19820;EAS_AF=0.1915;AMR_AF=0.1671;AFR_AF=0.2057;EUR_AF=0.0258;SAS_AF=0.0348;AA=A|||;VT=SNP
1	230535823	rs12409745	C	T	100	PASS	AC=186;AF=0.0371406;AN=5008;NS=2504;DP=18991;EAS_AF=0.0268;AMR_AF=0.0836;AFR_AF=0.0083;EUR_AF=0.0179;SAS_AF=0.0736;AA=C|||;VT=SNP
1	230535966	rs270853	A	G	100	PASS	AC=663;AF=0.132388;AN=5008;NS=2504;DP=18496;EAS_AF=0.12;AMR_AF=0.1556;AFR_AF=0.0197;EUR_AF=0.3101;SAS_AF=0.0982;AA=A|||;VT=SNP
1	230536748	rs74370882	G	C	100	PASS	AC=544;AF=0.108626;AN=5008;NS=2504;DP=22587;EAS_AF=0.0298;AMR_AF=0.2089;AFR_AF=0.0461;EUR_AF=0.0626;SAS_AF=0.2505;AA=G|||;VT=SNP
1	230536749	rs73102042	T	C	100	PASS	AC=417;AF=0.0832668;AN=5008;NS=2504;DP=22543;EAS_AF=0.006;AMR_AF=0.0461;AFR_AF=0.2451;EUR_AF=0.0219;SAS_AF=0.0337;AA=T|||;VT=SNP
1	230537553	rs55821720	A	G	100	PASS	AC=644;AF=0.128594;AN=5008;NS=2504;DP=16864;EAS_AF=0.252;AMR_AF=0.1902;AFR_AF=0.1581;EUR_AF=0.0199;SAS_AF=0.0297;AA=A|||;VT=SNP
1	230537562	rs11122504	C	T	100	PASS	AC=1360;AF=0.271565;AN=5008;NS=2504;DP=16357;EAS_AF=0.2847;AMR_AF=0.4164;AFR_AF=0.2466;EUR_AF=0.1431;SAS_AF=0.3211;AA=T|||;VT=SNP
1	230537589	rs11122505	A	G	100	PASS	AC=1359;AF=0.271366;AN=5008;NS=2504;DP=16517;EAS_AF=0.2837;AMR_AF=0.4164;AFR_AF=0.2466;EUR_AF=0.1431;SAS_AF=0.3211;AA=A|||;VT=SNP
1	230538002	rs11588569	G	C	100	PASS	AC=1459;AF=0.291334;AN=5008;NS=2504;DP=18191;EAS_AF=0.2817;AMR_AF=0.4236;AFR_AF=0.3139;EUR_AF=0.1501;SAS_AF=0.3221;AA=G|||;VT=SNP
1	230538071	rs111424581	G	A	100	PASS	AC=70;AF=0.0139776;AN=5008;NS=2504;DP=18346;EAS_AF=0;AMR_AF=0.0043;AFR_AF=0.0333;EUR_AF=0.0229;SAS_AF=0;AA=G|||;VT=SNP
1	230538361	rs12045434	G	A	100	PASS	AC=1043;AF=0.208267;AN=5008;NS=2504;DP=18031;EAS_AF=0.2817;AMR_AF=0.3934;AFR_AF=0.0976;EUR_AF=0.0825;SAS_AF=0.2802;AA=G|||;VT=SNP
1	230538372	rs11591207	A	T	100	PASS	AC=182;AF=0.0363419;AN=5008;NS=2504;DP=17356;EAS_AF=0;AMR_AF=0.0231;AFR_AF=0.0431;EUR_AF=0.0676;SAS_AF=0.0419;AA=A|||;VT=SNP
1	230538394	rs11122506	C	T	100	PASS	AC=1358;AF=0.271166;AN=5008;NS=2504;DP=17148;EAS_AF=0.2817;AMR_AF=0.4164;AFR_AF=0.2474;EUR_AF=0.1431;SAS_AF=0.3211;AA=T|||;VT=SNP
1	230538923	rs148372455	C	T	100	PASS	AC=18;AF=0.00359425;AN=5008;NS=2504;DP=20601;EAS_AF=0;AMR_AF=0.0058;AFR_AF=0;EUR_AF=0.005;SAS_AF=0.0092;AA=C|||;VT=SNP
1	230539028	rs4846958	A	C	100	PASS	AC=1371;AF=0.273762;AN=5008;NS=2504;DP=22411;EAS_AF=0.2817;AMR_AF=0.4222;AFR_AF=0.2481;EUR_AF=0.1501;SAS_AF=0.3221;AA=A|||;VT=SNP
1	230539348	rs74796283	C	G	100	PASS	AC=543;AF=0.108427;AN=5008;NS=2504;DP=14861;EAS_AF=0.0298;AMR_AF=0.2089;AFR_AF=0.0461;EUR_AF=0.0626;SAS_AF=0.2495;AA=C|||;VT=SNP
1	230539447	rs71654323	C	T	100	PASS	AC=116;AF=0.0231629;AN=5008;NS=2504;DP=15481;EAS_AF=0;AMR_AF=0.0173;AFR_AF=0.003;EUR_AF=0.0596;SAS_AF=0.0409;AA=C|||;VT=SNP
1	230539540	rs71654324	G	C	100	PASS	AC=116;AF=0.0231629;AN=5008;NS=2504;DP=14472;EAS_AF=0;AMR_AF=0.0173;AFR_AF=0.003;EUR_AF=0.0596;SAS_AF=0.0409;AA=A|||;VT=SNP
1	230539607	rs75858596	C	G	100	PASS	AC=542;AF=0.108227;AN=5008;NS=2504;DP=15696;EAS_AF=0.0298;AMR_AF=0.2075;AFR_AF=0.0461;EUR_AF=0.0626;SAS_AF=0.2495;AA=C|||;VT=SNP
1	230539613	rs112019142	C	T	100	PASS	AC=518;AF=0.103435;AN=5008;NS=2504;DP=16180;EAS_AF=0.0298;AMR_AF=0.2046;AFR_AF=0.0295;EUR_AF=0.0626;SAS_AF=0.2495;AA=C|||;VT=SNP
1	230539708	rs11586796	G	C	100	PASS	AC=1359;AF=0.271366;AN=5008;NS=2504;DP=17686;EAS_AF=0.2827;AMR_AF=0.4179;AFR_AF=0.2474;EUR_AF=0.1431;SAS_AF=0.32;AA=G|||;VT=SNP
1	230539787	rs4846959	T	C	100	PASS	AC=645;AF=0.128794;AN=5008;NS=2504;DP=16849;EAS_AF=0.252;AMR_AF=0.1916;AFR_AF=0.1581;EUR_AF=0.0199;SAS_AF=0.0297;AA=T|||;VT=SNP
1	230540460	rs7535049	A	C	100	PASS	AC=1358;AF=0.271166;AN=5008;NS=2504;DP=8368;EAS_AF=0.2817;AMR_AF=0.4179;AFR_AF=0.2474;EUR_AF=0.1431;SAS_AF=0.32;AA=C|||;VT=SNP
1	230540813	rs4846962	C	T	100	PASS	AC=544;AF=0.108626;AN=5008;NS=2504;DP=12488;EAS_AF=0.0298;AMR_AF=0.2089;AFR_AF=0.0461;EUR_AF=0.0626;SAS_AF=0.2505;AA=C|||;VT=SNP
1	230541035	rs12725239	G	T	100	PASS	AC=285;AF=0.0569089;AN=5008;NS=2504;DP=14125;EAS_AF=0.0833;AMR_AF=0.0418;AFR_AF=0.003;EUR_AF=0.0696;SAS_AF=0.1002;AA=G|||;VT=SNP
1	230541067	rs76757692	G	A	100	PASS	AC=187;AF=0.0373403;AN=5008;NS=2504;DP=14219;EAS_AF=0.002;AMR_AF=0.0144;AFR_AF=0.0015;EUR_AF=0.0477;SAS_AF=0.1278;AA=G|||;VT=SNP
1	230541112	rs12045894	C	A	100	PASS	AC=644;AF=0.128594;AN=5008;NS=2504;DP=15330;EAS_AF=0.253;AMR_AF=0.1931;AFR_AF=0.1558;EUR_AF=0.0199;SAS_AF=0.0297;AA=C|||;VT=SNP
1	230541503	rs74146015	G	C	100	PASS	AC=643;AF=0.128395;AN=5008;NS=2504;DP=17831;EAS_AF=0.252;AMR_AF=0.1931;AFR_AF=0.1558;EUR_AF=0.0199;SAS_AF=0.0297;AA=G|||;VT=SNP
1	230541742	rs11122507	G	A	100	PASS	AC=1308;AF=0.261182;AN=5008;NS=2504;DP=18101;EAS_AF=0.2817;AMR_AF=0.4193;AFR_AF=0.2088;EUR_AF=0.1421;SAS_AF=0.3211;AA=A|||;VT=SNP
1	230541847	rs12143844	A	G	100	PASS	AC=1372;AF=0.273962;AN=5008;NS=2504;DP=14760;EAS_AF=0.2817;AMR_AF=0.4251;AFR_AF=0.2474;EUR_AF=0.1501;SAS_AF=0.3221;AA=G|||;VT=SNP
1	230541850	rs60639477	C	T	100	PASS	AC=589;AF=0.117612;AN=5008;NS=2504;DP=14740;EAS_AF=0.252;AMR_AF=0.1902;AFR_AF=0.1165;EUR_AF=0.0199;SAS_AF=0.0297;AA=C|||;VT=SNP
1	230542201	rs11122508	G	C	100	PASS	AC=2340;AF=0.467252;AN=5008;NS=2504;DP=12777;EAS_AF=0.2917;AMR_AF=0.5331;AFR_AF=0.7595;EUR_AF=0.2495;SAS_AF=0.4305;AA=C|||;VT=SNP
1	230543582	rs74146017	G	A	100	PASS	AC=644;AF=0.128594;AN=5008;NS=2504;DP=18873;EAS_AF=0.252;AMR_AF=0.1931;AFR_AF=0.1566;EUR_AF=0.0199;SAS_AF=0.0297;AA=G|||;VT=SNP
1	230543598	rs79945273	T	C	100	PASS	AC=177;AF=0.0353435;AN=5008;NS=2504;DP=18366;EAS_AF=0.002;AMR_AF=0.0807;AFR_AF=0.003;EUR_AF=0.1034;SAS_AF=0.0112;AA=T|||;VT=SNP
1	230543988	rs6694936	T	G	100	PASS	AC=1376;AF=0.27476;AN=5008;NS=2504;DP=17985;EAS_AF=0.2817;AMR_AF=0.4251;AFR_AF=0.2504;EUR_AF=0.1501;SAS_AF=0.3221;AA=G|||;VT=SNP
1	230544845	rs6695213	A	G	100	PASS	AC=544;AF=0.108626;AN=5008;NS=2504;DP=20219;EAS_AF=0.0298;AMR_AF=0.2089;AFR_AF=0.0461;EUR_AF=0.0626;SAS_AF=0.2505;AA=A|||;VT=SNP
1	230544964	rs6695328	A	G	100	PASS	AC=1433;AF=0.286142;AN=5008;NS=2504;DP=18598;EAS_AF=0.2817;AMR_AF=0.4308;AFR_AF=0.2912;EUR_AF=0.1501;SAS_AF=0.3211;AA=G|||;VT=SNP
1	230545092	rs12401331	C	T	100	PASS	AC=1374;AF=0.274361;AN=5008;NS=2504;DP=19491;EAS_AF=0.2817;AMR_AF=0.4251;AFR_AF=0.2496;EUR_AF=0.1501;SAS_AF=0.3211;AA=T|||;VT=SNP
1	230545173	rs149873755	A	T	100	PASS	AC=18;AF=0.00359425;AN=5008;NS=2504;DP=21055;EAS_AF=0;AMR_AF=0.0058;AFR_AF=0;EUR_AF=0.0139;SAS_AF=0;AA=A|||;VT=SNP
1	230545418	rs35169342	T	C	100	PASS	AC=128;AF=0.0255591;AN=5008;NS=2504;DP=17196;EAS_AF=0;AMR_AF=0.0231;AFR_AF=0.003;EUR_AF=0.0666;SAS_AF=0.0419;AA=T|||;VT=SNP
1	230546408	rs6701574	A	G	100	PASS	AC=1374;AF=0.274361;AN=5008;NS=2504;DP=14440;EAS_AF=0.2817;AMR_AF=0.4251;AFR_AF=0.2489;EUR_AF=0.1501;SAS_AF=0.3221;AA=G|||;VT=SNP
1	230546627	rs6656262	T	C	100	PASS	AC=1375;AF=0.274561;AN=5008;NS=2504;DP=15965;EAS_AF=0.2817;AMR_AF=0.4251;AFR_AF=0.2496;EUR_AF=0.1501;SAS_AF=0.3221;AA=T|||;VT=SNP
1	230547190	rs6659195	T	G	100	PASS	AC=1375;AF=0.274561;AN=5008;NS=2504;DP=16323;EAS_AF=0.2817;AMR_AF=0.4251;AFR_AF=0.2496;EUR_AF=0.1501;SAS_AF=0.3221;AA=G|||;VT=SNP
1	230547534	rs6690823	G	C	100	PASS	AC=545;AF=0.108826;AN=5008;NS=2504;DP=17721;EAS_AF=0.0308;AMR_AF=0.2089;AFR_AF=0.0461;EUR_AF=0.0626;SAS_AF=0.2505;AA=G|||;VT=SNP
1	230547570	rs6700411	C	T	100	PASS	AC=1187;AF=0.237021;AN=5008;NS=2504;DP=17834;EAS_AF=0.2817;AMR_AF=0.402;AFR_AF=0.202;EUR_AF=0.0825;SAS_AF=0.2802;AA=C|||;VT=SNP
1	230547685	rs6656678	A	G	100	PASS	AC=1375;AF=0.274561;AN=5008;NS=2504;DP=17849;EAS_AF=0.2817;AMR_AF=0.4251;AFR_AF=0.2496;EUR_AF=0.1501;SAS_AF=0.3221;AA=A|||;VT=SNP
1	230548165	rs113088552	C	T	100	PASS	AC=542;AF=0.108227;AN=5008;NS=2504;DP=11041;EAS_AF=0.0288;AMR_AF=0.2089;AFR_AF=0.0461;EUR_AF=0.0626;SAS_AF=0.2495;AA=C|||;VT=SNP
1	230549303	rs140026782	G	A	100	PASS	AC=19;AF=0.00379393;AN=5008;NS=2504;DP=20533;EAS_AF=0.001;AMR_AF=0.0014;AFR_AF=0.0008;EUR_AF=0.0129;SAS_AF=0.0031;AA=G|||;VT=SNP
1	230550194	rs11577278	T	A	100	PASS	AC=128;AF=0.0255591;AN=5008;NS=2504;DP=21103;EAS_AF=0;AMR_AF=0.0231;AFR_AF=0.003;EUR_AF=0.0676;SAS_AF=0.0409;AA=T|||;VT=SNP
1	230551839	rs75957105	A	G	100	PASS	AC=385;AF=0.076877;AN=5008;NS=2504;DP=19724;EAS_AF=0.0198;AMR_AF=0.1009;AFR_AF=0.0113;EUR_AF=0.0447;SAS_AF=0.2403;AA=A|||;VT=SNP
1	230551909	rs11122509	T	C	100	PASS	AC=1870;AF=0.373403;AN=5008;NS=2504;DP=17860;EAS_AF=0.3204;AMR_AF=0.5605;AFR_AF=0.211;EUR_AF=0.4523;SAS_AF=0.4335;AA=C|||;VT=SNP
1	230552435	rs34395222	G	A	100	PASS	AC=153;AF=0.0305511;AN=5008;NS=2504;DP=18524;EAS_AF=0;AMR_AF=0.0245;AFR_AF=0.0121;EUR_AF=0.0775;SAS_AF=0.0429;AA=G|||;VT=SNP
1	230552709	rs12411046	G	C	100	PASS	AC=1013;AF=0.202276;AN=5008;NS=2504;DP=18587;EAS_AF=0.0466;AMR_AF=0.2493;AFR_AF=0.0575;EUR_AF=0.3648;SAS_AF=0.3579;AA=G|||;VT=SNP
1	230552757	rs11122510	T	C	100	PASS	AC=1846;AF=0.36861;AN=5008;NS=2504;DP=20086;EAS_AF=0.3006;AMR_AF=0.5605;AFR_AF=0.211;EUR_AF=0.4513;SAS_AF=0.4305;AA=T|||;VT=SNP
1	230552814	rs34280587	T	C	100	PASS	AC=142;AF=0.0283546;AN=5008;NS=2504;DP=21033;EAS_AF=0;AMR_AF=0.0231;AFR_AF=0.0121;EUR_AF=0.0676;SAS_AF=0.0429;AA=T|||;VT=SNP
1	230552951	rs34034640	C	G	100	PASS	AC=129;AF=0.0257588;AN=5008;NS=2504;DP=18444;EAS_AF=0;AMR_AF=0.0231;AFR_AF=0.003;EUR_AF=0.0676;SAS_AF=0.0419;AA=C|||;VT=SNP
1	230553048	rs12026674	T	C	100	PASS	AC=1922;AF=0.383786;AN=5008;NS=2504;DP=17319;EAS_AF=0.3204;AMR_AF=0.5634;AFR_AF=0.2504;EUR_AF=0.4523;SAS_AF=0.4315;AA=t|||;VT=SNP
1	230553277	rs61824802	T	C	100	PASS	AC=1011;AF=0.201877;AN=5008;NS=2504;DP=20256;EAS_AF=0.0437;AMR_AF=0.2493;AFR_AF=0.0575;EUR_AF=0.3648;SAS_AF=0.3589;AA=T|||;VT=SNP
1	230553283	rs1573010	C	T	100	PASS	AC=503;AF=0.100439;AN=5008;NS=2504;DP=20230;EAS_AF=0.256;AMR_AF=0.2795;AFR_AF=0.0008;EUR_AF=0.0189;SAS_AF=0.0317;AA=c|||;VT=SNP
1	230553335	rs61824803	G	A	100	PASS	AC=1028;AF=0.205272;AN=5008;NS=2504;DP=17653;EAS_AF=0.0635;AMR_AF=0.2478;AFR_AF=0.0575;EUR_AF=0.3628;SAS_AF=0.3589;AA=G|||;VT=SNP
1	230553415	rs35517185	C	T	100	PASS	AC=129;AF=0.0257588;AN=5008;NS=2504;DP=17636;EAS_AF=0;AMR_AF=0.0231;AFR_AF=0.0038;EUR_AF=0.0676;SAS_AF=0.0409;AA=C|||;VT=SNP
1	230553797	rs35364632	G	A	100	PASS	AC=128;AF=0.0255591;AN=5008;NS=2504;DP=18368;EAS_AF=0;AMR_AF=0.0231;AFR_AF=0.003;EUR_AF=0.0676;SAS_AF=0.0409;AA=G|||;VT=SNP
1	230553930	rs139180870	C	T	100	PASS	AC=24;AF=0.00479233;AN=5008;NS=2504;DP=22002;EAS_AF=0;AMR_AF=0.0058;AFR_AF=0.0015;EUR_AF=0.0149;SAS_AF=0.0031;AA=C|||;VT=SNP
1	230554257	rs78915563	T	C	100	PASS	AC=83;AF=0.0165735;AN=5008;NS=2504;DP=20565;EAS_AF=0.001;AMR_AF=0.013;AFR_AF=0.0212;EUR_AF=0.0139;SAS_AF=0.0317;AA=T|||;VT=SNP
1	230554357	rs76318294	T	G	100	PASS	AC=185;AF=0.0369409;AN=5008;NS=2504;DP=21114;EAS_AF=0.002;AMR_AF=0.0807;AFR_AF=0.0068;EUR_AF=0.1034;SAS_AF=0.0143;AA=T|||;VT=SNP
1	230554547	rs12025498	C	T	100	PASS	AC=517;AF=0.103235;AN=5008;NS=2504;DP=19912;EAS_AF=0.255;AMR_AF=0.304;AFR_AF=0.0015;EUR_AF=0.0209;SAS_AF=0.0266;AA=C|||;VT=SNP
1	230554992	rs58692151	C	T	100	PASS	AC=878;AF=0.175319;AN=5008;NS=2504;DP=21188;EAS_AF=0.255;AMR_AF=0.3401;AFR_AF=0.1717;EUR_AF=0.0895;SAS_AF=0.0695;AA=T|||;VT=SNP
1	230555036	rs111303707	A	T	100	PASS	AC=130;AF=0.0259585;AN=5008;NS=2504;DP=23370;EAS_AF=0;AMR_AF=0.0231;AFR_AF=0.003;EUR_AF=0.0676;SAS_AF=0.0429;AA=A|||;VT=SNP
1	230555743	rs11122511	G	A	100	PASS	AC=703;AF=0.140375;AN=5008;NS=2504;DP=17375;EAS_AF=0.255;AMR_AF=0.3127;AFR_AF=0.1369;EUR_AF=0.0219;SAS_AF=0.0266;AA=G|||;VT=SNP
1	230556442	rs141729660	C	T	100	PASS	AC=29;AF=0.00579073;AN=5008;NS=2504;DP=18064;EAS_AF=0;AMR_AF=0.0101;AFR_AF=0.0008;EUR_AF=0.0159;SAS_AF=0.0051;AA=C|||;VT=SNP
1	230556593	rs11122512	C	T	100	PASS	AC=941;AF=0.187899;AN=5008;NS=2504;DP=18527;EAS_AF=0.256;AMR_AF=0.3458;AFR_AF=0.2148;EUR_AF=0.0905;SAS_AF=0.0695;AA=T|||;VT=SNP
1	230556792	rs12729707	T	C	100	PASS	AC=131;AF=0.0261581;AN=5008;NS=2504;DP=16394;EAS_AF=0;AMR_AF=0.0231;AFR_AF=0.003;EUR_AF=0.0686;SAS_AF=0.0429;AA=T|||;VT=SNP
1	230557098	rs74146024	A	G	100	PASS	AC=716;AF=0.142971;AN=5008;NS=2504;DP=18638;EAS_AF=0.256;AMR_AF=0.3127;AFR_AF=0.146;EUR_AF=0.0219;SAS_AF=0.0266;AA=A|||;VT=SNP
1	230558045	rs12739491	T	C	100	PASS	AC=132;AF=0.0263578;AN=5008;NS=2504;DP=16648;EAS_AF=0;AMR_AF=0.0231;AFR_AF=0.003;EUR_AF=0.0686;SAS_AF=0.044;AA=T|||;VT=SNP
1	230558408	rs12064881	G	A	100	PASS	AC=715;AF=0.142772;AN=5008;NS=2504;DP=19601;EAS_AF=0.256;AMR_AF=0.3127;AFR_AF=0.146;EUR_AF=0.0219;SAS_AF=0.0256;AA=G|||;VT=SNP
1	230558719	rs11580469	C	A	100	PASS	AC=132;AF=0.0263578;AN=5008;NS=2504;DP=17581;EAS_AF=0;AMR_AF=0.0231;AFR_AF=0.003;EUR_AF=0.0686;SAS_AF=0.044;AA=C|||;VT=SNP
1	230558720	rs11581264	A	T	100	PASS	AC=132;AF=0.0263578;AN=5008;NS=2504;DP=17549;EAS_AF=0;AMR_AF=0.0231;AFR_AF=0.003;EUR_AF=0.0686;SAS_AF=0.044;AA=A|||;VT=SNP
1	230560518	rs111713276	T	A	100	PASS	AC=158;AF=0.0315495;AN=5008;NS=2504;DP=19080;EAS_AF=0.005;AMR_AF=0.0173;AFR_AF=0.0121;EUR_AF=0.0417;SAS_AF=0.0849;AA=T|||;VT=SNP
1	230560900	rs12023508	G	A	100	PASS	AC=548;AF=0.109425;AN=5008;NS=2504;DP=14532;EAS_AF=0.3135;AMR_AF=0.0692;AFR_AF=0.0053;EUR_AF=0.0845;SAS_AF=0.0941;AA=C|||;VT=SNP
1	230561389	rs113202442	C	A	100	PASS	AC=132;AF=0.0263578;AN=5008;NS=2504;DP=6019;EAS_AF=0;AMR_AF=0.0231;AFR_AF=0.003;EUR_AF=0.0686;SAS_AF=0.044;AA=C|||;VT=SNP
1	230561627	rs138134082	G	C	100	PASS	AC=132;AF=0.0263578;AN=5008;NS=2504;DP=3136;EAS_AF=0;AMR_AF=0.0231;AFR_AF=0.003;EUR_AF=0.0686;SAS_AF=0.044;AA=G|||;VT=SNP
1	230562300	rs182403984	C	G	100	PASS	AC=11;AF=0.00219649;AN=5008;NS=2504;DP=5479;EAS_AF=0;AMR_AF=0;AFR_AF=0;EUR_AF=0.0109;SAS_AF=0;AA=C|||;VT=SNP
1	230563455	rs12031576	T	C	100	PASS	AC=941;AF=0.187899;AN=5008;NS=2504;DP=20522;EAS_AF=0.256;AMR_AF=0.3458;AFR_AF=0.2148;EUR_AF=0.0905;SAS_AF=0.0695;AA=C|||;VT=SNP
1	230565418	rs12032675	A	G	100	PASS	AC=882;AF=0.176118;AN=5008;NS=2504;DP=20265;EAS_AF=0.256;AMR_AF=0.3401;AFR_AF=0.1732;EUR_AF=0.0905;SAS_AF=0.0695;AA=G|||;VT=SNP
1	230565480	rs12031283	C	T	100	PASS	AC=874;AF=0.174521;AN=5008;NS=2504;DP=21338;EAS_AF=0.256;AMR_AF=0.3401;AFR_AF=0.1672;EUR_AF=0.0905;SAS_AF=0.0695;AA=T|||;VT=SNP
1	230565689	rs71654326	A	G	100	PASS	AC=132;AF=0.0263578;AN=5008;NS=2504;DP=17238;EAS_AF=0;AMR_AF=0.0231;AFR_AF=0.003;EUR_AF=0.0686;SAS_AF=0.044;AA=A|||;VT=SNP
1	230566018	rs1418132	G	C	100	PASS	AC=877;AF=0.17512;AN=5008;NS=2504;DP=18427;EAS_AF=0.2569;AMR_AF=0.3401;AFR_AF=0.1687;EUR_AF=0.0905;SAS_AF=0.0695;AA=C|||;VT=SNP
1	230566509	rs4846963	C	T	100	PASS	AC=681;AF=0.135982;AN=5008;NS=2504;DP=20617;EAS_AF=0.256;AMR_AF=0.3112;AFR_AF=0.1188;EUR_AF=0.0219;SAS_AF=0.0286;AA=C|||;VT=SNP
1	230566624	rs4846964	T	A	100	PASS	AC=943;AF=0.188299;AN=5008;NS=2504;DP=22603;EAS_AF=0.256;AMR_AF=0.3458;AFR_AF=0.2163;EUR_AF=0.0905;SAS_AF=0.0695;AA=A|||;VT=SNP
1	230566927	rs115789696	G	A	100	PASS	AC=15;AF=0.00299521;AN=5008;NS=2504;DP=21673;EAS_AF=0;AMR_AF=0.0029;AFR_AF=0.0023;EUR_AF=0.0089;SAS_AF=0.001;AA=G|||;VT=SNP
1	230566987	rs4846965	G	A	100	PASS	AC=678;AF=0.135383;AN=5008;NS=2504;DP=22345;EAS_AF=0.256;AMR_AF=0.3112;AFR_AF=0.1188;EUR_AF=0.0219;SAS_AF=0.0256;AA=G|||;VT=SNP
1	230567366	rs11122513	A	G	100	PASS	AC=697;AF=0.139177;AN=5008;NS=2504;DP=19096;EAS_AF=0.2569;AMR_AF=0.3112;AFR_AF=0.1316;EUR_AF=0.0229;SAS_AF=0.0256;AA=A|||;VT=SNP
1	230567381	rs116938129	A	G	100	PASS	AC=689;AF=0.13758;AN=5008;NS=2504;DP=18695;EAS_AF=0.2569;AMR_AF=0.3112;AFR_AF=0.1256;EUR_AF=0.0229;SAS_AF=0.0256;AA=A|||;VT=SNP
1	230567384	rs75539257	T	C	100	PASS	AC=689;AF=0.13758;AN=5008;NS=2504;DP=18680;EAS_AF=0.2569;AMR_AF=0.3112;AFR_AF=0.1256;EUR_AF=0.0229;SAS_AF=0.0256;AA=C|||;VT=SNP
1	230567385	rs75259920	G	A	100	PASS	AC=680;AF=0.135783;AN=5008;NS=2504;DP=18678;EAS_AF=0.2569;AMR_AF=0.3112;AFR_AF=0.1188;EUR_AF=0.0229;SAS_AF=0.0256;AA=G|||;VT=SNP
1	230568490	rs142803326	G	A	100	PASS	AC=13;AF=0.00259585;AN=5008;NS=2504;DP=16857;EAS_AF=0;AMR_AF=0.0029;AFR_AF=0;EUR_AF=0.0089;SAS_AF=0.002;AA=G|||;VT=SNP
1	230569082	rs141035386	G	A	100	PASS	AC=28;AF=0.00559105;AN=5008;NS=2504;DP=18633;EAS_AF=0;AMR_AF=0.0101;AFR_AF=0;EUR_AF=0.0149;SAS_AF=0.0061;AA=g|||;VT=SNP
1	230569206	rs71654327	G	A	100	PASS	AC=159;AF=0.0317492;AN=5008;NS=2504;DP=13340;EAS_AF=0;AMR_AF=0.0245;AFR_AF=0.0227;EUR_AF=0.0686;SAS_AF=0.044;AA=G|||;VT=SNP
1	230569902	rs12027414	T	G	100	PASS	AC=723;AF=0.144369;AN=5008;NS=2504;DP=20411;EAS_AF=0.252;AMR_AF=0.2839;AFR_AF=0.1694;EUR_AF=0.0239;SAS_AF=0.0245;AA=T|||;VT=SNP
1	230570170	rs12023074	G	A	100	PASS	AC=687;AF=0.137181;AN=5008;NS=2504;DP=13212;EAS_AF=0.2569;AMR_AF=0.3098;AFR_AF=0.1256;EUR_AF=0.0219;SAS_AF=0.0256;AA=A|||;VT=SNP
1	230570935	rs112716918	C	G	100	PASS	AC=19;AF=0.00379393;AN=5008;NS=2504;DP=21896;EAS_AF=0;AMR_AF=0.0101;AFR_AF=0;EUR_AF=0.0109;SAS_AF=0.001;AA=C|||;VT=SNP
1	230571414	rs78484407	C	T	100	PASS	AC=20;AF=0.00399361;AN=5008;NS=2504;DP=20557;EAS_AF=0;AMR_AF=0.0029;AFR_AF=0.0008;EUR_AF=0.0109;SAS_AF=0.0061;AA=C|||;VT=SNP
1	230571673	rs12760387	A	G	100	PASS	AC=159;AF=0.0317492;AN=5008;NS=2504;DP=18723;EAS_AF=0;AMR_AF=0.0245;AFR_AF=0.0227;EUR_AF=0.0686;SAS_AF=0.044;AA=G|||;VT=SNP
1	230572017	rs12731028	T	C	100	PASS	AC=881;AF=0.175919;AN=5008;NS=2504;DP=11679;EAS_AF=0.256;AMR_AF=0.3386;AFR_AF=0.1732;EUR_AF=0.0905;SAS_AF=0.0695;AA=C|||;VT=SNP
1	230572902	rs1040897	T	C	100	PASS	AC=937;AF=0.187101;AN=5008;NS=2504;DP=16797;EAS_AF=0.2589;AMR_AF=0.3444;AFR_AF=0.2095;EUR_AF=0.0915;SAS_AF=0.0695;AA=G|||;VT=SNP
1	230574362	rs12753479	G	C	100	PASS	AC=154;AF=0.0307508;AN=5008;NS=2504;DP=17662;EAS_AF=0;AMR_AF=0.0245;AFR_AF=0.0227;EUR_AF=0.0656;SAS_AF=0.0419;AA=T|||;VT=SNP
1	230574795	rs4846966	T	G	100	PASS	AC=854;AF=0.170527;AN=5008;NS=2504;DP=20815;EAS_AF=0.2292;AMR_AF=0.3386;AFR_AF=0.177;EUR_AF=0.0875;SAS_AF=0.0675;AA=G|||;VT=SNP
1	230575116	rs78194966	G	A	100	PASS	AC=74;AF=0.0147764;AN=5008;NS=2504;DP=19848;EAS_AF=0.001;AMR_AF=0.0115;AFR_AF=0.0136;EUR_AF=0.0139;SAS_AF=0.0337;AA=G|||;VT=SNP
1	230575433	rs4846967	A	C	100	PASS	AC=689;AF=0.13758;AN=5008;NS=2504;DP=16250;EAS_AF=0.2351;AMR_AF=0.3141;AFR_AF=0.1422;EUR_AF=0.0209;SAS_AF=0.0256;AA=C|||;VT=SNP
1	230575688	rs11122514	C	T	100	PASS	AC=828;AF=0.165335;AN=5008;NS=2504;DP=16782;EAS_AF=0.2282;AMR_AF=0.3285;AFR_AF=0.1634;EUR_AF=0.0875;SAS_AF=0.0675;AA=T|||;VT=SNP
1	230576034	rs35921082	G	T	100	PASS	AC=128;AF=0.0255591;AN=5008;NS=2504;DP=14862;EAS_AF=0;AMR_AF=0.0231;AFR_AF=0.003;EUR_AF=0.0666;SAS_AF=0.0419;AA=G|||;VT=SNP
1	230576074	rs11122516	T	A	100	PASS	AC=683;AF=0.136382;AN=5008;NS=2504;DP=15159;EAS_AF=0.2292;AMR_AF=0.3141;AFR_AF=0.1422;EUR_AF=0.0209;SAS_AF=0.0256;AA=T|||;VT=SNP
1	230576338	rs12033367	A	G	100	PASS	AC=682;AF=0.136182;AN=5008;NS=2504;DP=17087;EAS_AF=0.2272;AMR_AF=0.3141;AFR_AF=0.143;EUR_AF=0.0209;SAS_AF=0.0256;AA=G|||;VT=SNP
1	230577458	rs12030210	G	A	100	PASS	AC=681;AF=0.135982;AN=5008;NS=2504;DP=17855;EAS_AF=0.2272;AMR_AF=0.3141;AFR_AF=0.1422;EUR_AF=0.0209;SAS_AF=0.0256;AA=G|||;VT=SNP
1	230577645	rs114723241	G	C	100	PASS	AC=30;AF=0.00599042;AN=5008;NS=2504;DP=16117;EAS_AF=0;AMR_AF=0.0043;AFR_AF=0.0023;EUR_AF=0.0229;SAS_AF=0.001;AA=G|||;VT=SNP
1	230577983	rs113661382	C	T	100	PASS	AC=24;AF=0.00479233;AN=5008;NS=2504;DP=12626;EAS_AF=0;AMR_AF=0.0058;AFR_AF=0;EUR_AF=0.0189;SAS_AF=0.001;AA=C|||;VT=SNP
1	230578629	rs12031310	G	A	100	PASS	AC=681;AF=0.135982;AN=5008;NS=2504;DP=19066;EAS_AF=0.2272;AMR_AF=0.3127;AFR_AF=0.1422;EUR_AF=0.0209;SAS_AF=0.0266;AA=G|||;VT=SNP
1	230578837	rs55766038	T	C	100	PASS	AC=683;AF=0.136382;AN=5008;NS=2504;DP=18308;EAS_AF=0.2282;AMR_AF=0.3127;AFR_AF=0.1422;EUR_AF=0.0209;SAS_AF=0.0276;AA=T|||;VT=SNP
1	230578859	rs35519378	A	G	100	PASS	AC=849;AF=0.169529;AN=5008;NS=2504;DP=18881;EAS_AF=0.2282;AMR_AF=0.3372;AFR_AF=0.1732;EUR_AF=0.0875;SAS_AF=0.0695;AA=G|||;VT=SNP
1	230579094	rs34982299	G	A	100	PASS	AC=155;AF=0.0309505;AN=5008;NS=2504;DP=19269;EAS_AF=0;AMR_AF=0.0245;AFR_AF=0.0227;EUR_AF=0.0666;SAS_AF=0.0419;AA=G|||;VT=SNP
1	230579159	rs4846969	T	C	100	PASS	AC=685;AF=0.136781;AN=5008;NS=2504;DP=19867;EAS_AF=0.2302;AMR_AF=0.3127;AFR_AF=0.1422;EUR_AF=0.0209;SAS_AF=0.0276;AA=T|||;VT=SNP
1	230580568	rs34268709	A	G	100	PASS	AC=619;AF=0.123602;AN=5008;NS=2504;DP=18457;EAS_AF=0.0526;AMR_AF=0.1441;AFR_AF=0.0219;EUR_AF=0.3181;SAS_AF=0.1196;AA=A|||;VT=SNP
1	230580777	rs12030804	C	A	100	PASS	AC=852;AF=0.170128;AN=5008;NS=2504;DP=17624;EAS_AF=0.2302;AMR_AF=0.3372;AFR_AF=0.174;EUR_AF=0.0875;SAS_AF=0.0695;AA=N|||;VT=SNP
1	230581356	rs11122517	A	T	100	PASS	AC=658;AF=0.13139;AN=5008;NS=2504;DP=17981;EAS_AF=0.2302;AMR_AF=0.3084;AFR_AF=0.1241;EUR_AF=0.0209;SAS_AF=0.0276;AA=A|||;VT=SNP
1	230582837	rs151111900	C	G	100	PASS	AC=415;AF=0.0828674;AN=5008;NS=2504;DP=14360;EAS_AF=0.0238;AMR_AF=0.111;AFR_AF=0.0166;EUR_AF=0.2445;SAS_AF=0.047;AA=C|||;VT=SNP
1	230583388	rs78363998	C	T	100	PASS	AC=29;AF=0.00579073;AN=5008;NS=2504;DP=21042;EAS_AF=0;AMR_AF=0.0043;AFR_AF=0.0023;EUR_AF=0.0219;SAS_AF=0.001;AA=C|||;VT=SNP
1	230583983	rs12736128	G	T	100	PASS	AC=128;AF=0.0255591;AN=5008;NS=2504;DP=16797;EAS_AF=0;AMR_AF=0.0231;AFR_AF=0.003;EUR_AF=0.0666;SAS_AF=0.0419;AA=G|||;VT=SNP
1	230584001	rs34761411	G	A	100	PASS	AC=155;AF=0.0309505;AN=5008;NS=2504;DP=16318;EAS_AF=0;AMR_AF=0.0245;AFR_AF=0.0227;EUR_AF=0.0666;SAS_AF=0.0419;AA=G|||;VT=SNP
1	230584137	rs55679423	T	C	100	PASS	AC=860;AF=0.171725;AN=5008;NS=2504;DP=16950;EAS_AF=0.2302;AMR_AF=0.3386;AFR_AF=0.1793;EUR_AF=0.0875;SAS_AF=0.0695;AA=C|||;VT=SNP
1	230585673	rs12131467	C	A	100	PASS	AC=20;AF=0.00399361;AN=5008;NS=2504;DP=16107;EAS_AF=0;AMR_AF=0.0072;AFR_AF=0;EUR_AF=0.0149;SAS_AF=0;AA=C|||;VT=SNP
1	230585790	rs728711	A	G	100	PASS	AC=641;AF=0.127995;AN=5008;NS=2504;DP=17253;EAS_AF=0.0526;AMR_AF=0.147;AFR_AF=0.0356;EUR_AF=0.3181;SAS_AF=0.1217;AA=A|||;VT=SNP
1	230586018	rs6541317	G	C	100	PASS	AC=1545;AF=0.308506;AN=5008;NS=2504;DP=19094;EAS_AF=0.38;AMR_AF=0.4899;AFR_AF=0.1694;EUR_AF=0.4056;SAS_AF=0.1943;AA=C|||;VT=SNP
1	230586355	rs114896478	A	G	100	PASS	AC=24;AF=0.00479233;AN=5008;NS=2504;DP=17786;EAS_AF=0;AMR_AF=0.0058;AFR_AF=0;EUR_AF=0.0189;SAS_AF=0.001;AA=A|||;VT=SNP
1	230586401	rs7548648	C	T	100	PASS	AC=746;AF=0.148962;AN=5008;NS=2504;DP=16295;EAS_AF=0.3274;AMR_AF=0.317;AFR_AF=0.1097;EUR_AF=0.0199;SAS_AF=0.0317;AA=C|||;VT=SNP
1	230586502	rs10489700	C	A	100	PASS	AC=639;AF=0.127596;AN=5008;NS=2504;DP=14328;EAS_AF=0.0526;AMR_AF=0.147;AFR_AF=0.0348;EUR_AF=0.3181;SAS_AF=0.1207;AA=C|||;VT=SNP
1	230586648	rs7556179	T	C	100	PASS	AC=748;AF=0.149361;AN=5008;NS=2504;DP=15632;EAS_AF=0.3284;AMR_AF=0.317;AFR_AF=0.1097;EUR_AF=0.0209;SAS_AF=0.0317;AA=T|||;VT=SNP
1	230587442	rs11583361	G	A	100	PASS	AC=640;AF=0.127796;AN=5008;NS=2504;DP=17458;EAS_AF=0.0526;AMR_AF=0.147;AFR_AF=0.0356;EUR_AF=0.3181;SAS_AF=0.1207;AA=G|||;VT=SNP
1	230587685	rs11586107	T	C	100	PASS	AC=1545;AF=0.308506;AN=5008;NS=2504;DP=11523;EAS_AF=0.379;AMR_AF=0.4914;AFR_AF=0.1694;EUR_AF=0.4056;SAS_AF=0.1943;AA=T|||;VT=SNP
1	230587800	rs11585662	A	G	100	PASS	AC=640;AF=0.127796;AN=5008;NS=2504;DP=13823;EAS_AF=0.0526;AMR_AF=0.147;AFR_AF=0.0356;EUR_AF=0.3181;SAS_AF=0.1207;AA=A|||;VT=SNP
1	230587805	rs11122518	G	A	100	PASS	AC=1594;AF=0.318291;AN=5008;NS=2504;DP=13757;EAS_AF=0.379;AMR_AF=0.4957;AFR_AF=0.2042;EUR_AF=0.4056;SAS_AF=0.1943;AA=A|||;VT=SNP
1	230587909	rs10489699	G	C	100	PASS	AC=640;AF=0.127796;AN=5008;NS=2504;DP=15592;EAS_AF=0.0526;AMR_AF=0.147;AFR_AF=0.0356;EUR_AF=0.3181;SAS_AF=0.1207;AA=G|||;VT=SNP
1	230588027	rs7514115	A	G	100	PASS	AC=3529;AF=0.704673;AN=5008;NS=2504;DP=15542;EAS_AF=0.7004;AMR_AF=0.7421;AFR_AF=0.7973;EUR_AF=0.6024;SAS_AF=0.6626;AA=G|||;VT=SNP
1	230588070	rs80274014	G	T	100	PASS	AC=415;AF=0.0828674;AN=5008;NS=2504;DP=15330;EAS_AF=0.0367;AMR_AF=0.1066;AFR_AF=0.0121;EUR_AF=0.0467;SAS_AF=0.2464;AA=G|||;VT=SNP
1	230588085	rs12035809	G	A	100	PASS	AC=603;AF=0.120407;AN=5008;NS=2504;DP=15245;EAS_AF=0.3264;AMR_AF=0.3069;AFR_AF=0.0076;EUR_AF=0.0199;SAS_AF=0.0317;AA=G|||;VT=SNP
1	230588710	rs4846970	T	C	100	PASS	AC=603;AF=0.120407;AN=5008;NS=2504;DP=20422;EAS_AF=0.3264;AMR_AF=0.3069;AFR_AF=0.0076;EUR_AF=0.0199;SAS_AF=0.0317;AA=T|||;VT=SNP
1	230588958	rs57865773	A	G	100	PASS	AC=608;AF=0.121406;AN=5008;NS=2504;DP=18591;EAS_AF=0.3264;AMR_AF=0.3069;AFR_AF=0.0113;EUR_AF=0.0199;SAS_AF=0.0317;AA=A|||;VT=SNP
1	230589227	rs60473465	G	A	100	PASS	AC=608;AF=0.121406;AN=5008;NS=2504;DP=18075;EAS_AF=0.3264;AMR_AF=0.3069;AFR_AF=0.0113;EUR_AF=0.0199;SAS_AF=0.0317;AA=G|||;VT=SNP
1	230589245	rs11583844	A	C	100	PASS	AC=130;AF=0.0259585;AN=5008;NS=2504;DP=18065;EAS_AF=0;AMR_AF=0.0259;AFR_AF=0.003;EUR_AF=0.0676;SAS_AF=0.0409;AA=A|||;VT=SNP
1	230589529	rs77452614	C	T	100	PASS	AC=607;AF=0.121206;AN=5008;NS=2504;DP=16232;EAS_AF=0.3264;AMR_AF=0.3055;AFR_AF=0.0113;EUR_AF=0.0199;SAS_AF=0.0317;AA=C|||;VT=SNP
1	230590428	rs79840443	C	G	100	PASS	AC=130;AF=0.0259585;AN=5008;NS=2504;DP=19226;EAS_AF=0;AMR_AF=0.0259;AFR_AF=0.003;EUR_AF=0.0676;SAS_AF=0.0409;AA=C|||;VT=SNP
1	230590854	rs74351004	A	G	100	PASS	AC=607;AF=0.121206;AN=5008;NS=2504;DP=19671;EAS_AF=0.3264;AMR_AF=0.3055;AFR_AF=0.0113;EUR_AF=0.0199;SAS_AF=0.0317;AA=A|||;VT=SNP
1	230590935	rs113014636	T	A	100	PASS	AC=145;AF=0.0289537;AN=5008;NS=2504;DP=20844;EAS_AF=0.004;AMR_AF=0.0072;AFR_AF=0.0045;EUR_AF=0.0417;SAS_AF=0.09;AA=T|||;VT=SNP
1	230592026	rs61824821	C	A	100	PASS	AC=637;AF=0.127196;AN=5008;NS=2504;DP=20706;EAS_AF=0.0526;AMR_AF=0.147;AFR_AF=0.0333;EUR_AF=0.3181;SAS_AF=0.1207;AA=C|||;VT=SNP
1	230592249	rs75669248	C	T	100	PASS	AC=734;AF=0.146565;AN=5008;NS=2504;DP=22300;EAS_AF=0.3264;AMR_AF=0.3156;AFR_AF=0.1021;EUR_AF=0.0199;SAS_AF=0.0317;AA=C|||;VT=SNP
1	230592352	rs12731902	C	T	100	PASS	AC=1556;AF=0.310703;AN=5008;NS=2504;DP=20892;EAS_AF=0.3661;AMR_AF=0.4942;AFR_AF=0.1853;EUR_AF=0.4066;SAS_AF=0.1943;AA=T|||;VT=SNP
1	230592901	rs17598763	G	A	100	PASS	AC=637;AF=0.127196;AN=5008;NS=2504;DP=17489;EAS_AF=0.0526;AMR_AF=0.147;AFR_AF=0.0333;EUR_AF=0.3181;SAS_AF=0.1207;AA=G|||;VT=SNP
1	230593263	rs11585204	C	T	100	PASS	AC=130;AF=0.0259585;AN=5008;NS=2504;DP=15601;EAS_AF=0;AMR_AF=0.0259;AFR_AF=0.003;EUR_AF=0.0676;SAS_AF=0.0409;AA=C|||;VT=SNP
1	230593545	rs11583788	G	C	100	PASS	AC=131;AF=0.0261581;AN=5008;NS=2504;DP=16434;EAS_AF=0;AMR_AF=0.0259;AFR_AF=0.003;EUR_AF=0.0676;SAS_AF=0.0419;AA=g|||;VT=SNP
1	230593701	rs151098543	T	C	100	PASS	AC=724;AF=0.144569;AN=5008;NS=2504;DP=12504;EAS_AF=0.3165;AMR_AF=0.3141;AFR_AF=0.1021;EUR_AF=0.0199;SAS_AF=0.0327;AA=T|||;VT=SNP
1	230594186	rs11585740	C	G	100	PASS	AC=640;AF=0.127796;AN=5008;NS=2504;DP=20880;EAS_AF=0.0536;AMR_AF=0.1527;AFR_AF=0.028;EUR_AF=0.3241;SAS_AF=0.1196;AA=C|||;VT=SNP
1	230594749	rs11586533	A	G	100	PASS	AC=1597;AF=0.31889;AN=5008;NS=2504;DP=19436;EAS_AF=0.3581;AMR_AF=0.4942;AFR_AF=0.2209;EUR_AF=0.3996;SAS_AF=0.2035;AA=G|||;VT=SNP
1	230594809	rs11585829	C	G	100	PASS	AC=834;AF=0.166534;AN=5008;NS=2504;DP=20213;EAS_AF=0.0536;AMR_AF=0.1729;AFR_AF=0.0893;EUR_AF=0.3817;SAS_AF=0.1616;AA=C|||;VT=SNP
1	230595008	rs73102062	T	C	100	PASS	AC=533;AF=0.10643;AN=5008;NS=2504;DP=17318;EAS_AF=0.0377;AMR_AF=0.1124;AFR_AF=0.1067;EUR_AF=0.0547;SAS_AF=0.226;AA=T|||;VT=SNP
1	230595450	rs72765683	C	T	100	PASS	AC=71;AF=0.0141773;AN=5008;NS=2504;DP=15816;EAS_AF=0;AMR_AF=0.0115;AFR_AF=0.0303;EUR_AF=0.0229;SAS_AF=0;AA=C|||;VT=SNP
1	230595754	rs16851758	A	G	100	PASS	AC=1597;AF=0.31889;AN=5008;NS=2504;DP=19036;EAS_AF=0.3562;AMR_AF=0.4942;AFR_AF=0.2209;EUR_AF=0.4026;SAS_AF=0.2025;AA=G|||;VT=SNP
1	230595815	rs34515214	A	G	100	PASS	AC=835;AF=0.166733;AN=5008;NS=2504;DP=18758;EAS_AF=0.0536;AMR_AF=0.1729;AFR_AF=0.0893;EUR_AF=0.3827;SAS_AF=0.1616;AA=A|||;VT=SNP
1	230595820	rs12723140	T	A	100	PASS	AC=835;AF=0.166733;AN=5008;NS=2504;DP=18604;EAS_AF=0.0536;AMR_AF=0.1729;AFR_AF=0.0893;EUR_AF=0.3827;SAS_AF=0.1616;AA=T|||;VT=SNP
1	230596763	rs12041389	C	T	100	PASS	AC=613;AF=0.122404;AN=5008;NS=2504;DP=19632;EAS_AF=0.3006;AMR_AF=0.3084;AFR_AF=0.0272;EUR_AF=0.0199;SAS_AF=0.0409;AA=C|||;VT=SNP
1	230597849	rs147956721	T	C	100	PASS	AC=27;AF=0.00539137;AN=5008;NS=2504;DP=17319;EAS_AF=0;AMR_AF=0.0072;AFR_AF=0;EUR_AF=0.0219;SAS_AF=0;AA=T|||;VT=SNP
1	230597966	rs12043756	A	C	100	PASS	AC=736;AF=0.146965;AN=5008;NS=2504;DP=18956;EAS_AF=0.3006;AMR_AF=0.317;AFR_AF=0.1157;EUR_AF=0.0199;SAS_AF=0.0409;AA=C|||;VT=SNP
1	230597996	rs55738522	T	C	100	PASS	AC=1596;AF=0.31869;AN=5008;NS=2504;DP=18524;EAS_AF=0.3562;AMR_AF=0.4942;AFR_AF=0.2209;EUR_AF=0.4016;SAS_AF=0.2025;AA=C|||;VT=SNP
1	230598012	rs12044478	A	T	100	PASS	AC=760;AF=0.151757;AN=5008;NS=2504;DP=18571;EAS_AF=0.3006;AMR_AF=0.3213;AFR_AF=0.1316;EUR_AF=0.0199;SAS_AF=0.0409;AA=A|||;VT=SNP
1	230598644	rs71654329	G	C	100	PASS	AC=114;AF=0.0227636;AN=5008;NS=2504;DP=18867;EAS_AF=0;AMR_AF=0.0173;AFR_AF=0.0038;EUR_AF=0.0577;SAS_AF=0.0399;AA=G|||;VT=SNP
1	230598978	rs112776489	G	C	100	PASS	AC=65;AF=0.0129792;AN=5008;NS=2504;DP=19668;EAS_AF=0;AMR_AF=0.0144;AFR_AF=0.0038;EUR_AF=0.0457;SAS_AF=0.0041;AA=G|||;VT=SNP
1	230599287	rs12748687	A	G	100	PASS	AC=113;AF=0.0225639;AN=5008;NS=2504;DP=21780;EAS_AF=0;AMR_AF=0.0173;AFR_AF=0.003;EUR_AF=0.0577;SAS_AF=0.0399;AA=A|||;VT=SNP
1	230599351	rs61824823	C	T	100	PASS	AC=660;AF=0.131789;AN=5008;NS=2504;DP=22346;EAS_AF=0.0546;AMR_AF=0.1527;AFR_AF=0.0424;EUR_AF=0.3241;SAS_AF=0.1196;AA=C|||;VT=SNP
1	230600148	rs4846971	A	G	100	PASS	AC=575;AF=0.114816;AN=5008;NS=2504;DP=17030;EAS_AF=0.3006;AMR_AF=0.3026;AFR_AF=0.0083;EUR_AF=0.0179;SAS_AF=0.0337;AA=A|||;VT=SNP
1	230600707	rs61824824	G	A	100	PASS	AC=148;AF=0.0295527;AN=5008;NS=2504;DP=21677;EAS_AF=0.004;AMR_AF=0.0447;AFR_AF=0.0045;EUR_AF=0.0736;SAS_AF=0.0337;AA=G|||;VT=SNP
1	230600897	rs2396	C	T	100	PASS	AC=830;AF=0.165735;AN=5008;NS=2504;DP=19566;EAS_AF=0.0536;AMR_AF=0.1729;AFR_AF=0.087;EUR_AF=0.3807;SAS_AF=0.1616;AA=T|||;VT=SNP
1	230601167	rs74887713	A	G	100	PASS	AC=91;AF=0.0181709;AN=5008;NS=2504;DP=18370;EAS_AF=0;AMR_AF=0.0159;AFR_AF=0.003;EUR_AF=0.0417;SAS_AF=0.0348;AA=G|||;VT=SNP
1	230601905	rs1361638	A	G	100	PASS	AC=578;AF=0.115415;AN=5008;NS=2504;DP=17519;EAS_AF=0.2986;AMR_AF=0.3012;AFR_AF=0.0076;EUR_AF=0.0249;SAS_AF=0.0337;AA=A|||;VT=SNP
1	230602216	rs10429981	A	G	100	PASS	AC=587;AF=0.117212;AN=5008;NS=2504;DP=10478;EAS_AF=0.2986;AMR_AF=0.3026;AFR_AF=0.0136;EUR_AF=0.0249;SAS_AF=0.0337;AA=A|||;VT=SNP
1	230602463	rs12731579	T	C	100	PASS	AC=124;AF=0.0247604;AN=5008;NS=2504;DP=15677;EAS_AF=0;AMR_AF=0.0202;AFR_AF=0.0038;EUR_AF=0.0606;SAS_AF=0.045;AA=T|||;VT=SNP
1	230603476	rs12737059	T	C	100	PASS	AC=124;AF=0.0247604;AN=5008;NS=2504;DP=18682;EAS_AF=0;AMR_AF=0.0202;AFR_AF=0.0038;EUR_AF=0.0606;SAS_AF=0.045;AA=T|||;VT=SNP
1	230604127	rs1418131	C	T	100	PASS	AC=657;AF=0.13119;AN=5008;NS=2504;DP=18540;EAS_AF=0.0536;AMR_AF=0.1513;AFR_AF=0.0416;EUR_AF=0.3231;SAS_AF=0.1207;AA=C|||;VT=SNP
1	230604516	rs61824826	T	G	100	PASS	AC=123;AF=0.0245607;AN=5008;NS=2504;DP=15959;EAS_AF=0;AMR_AF=0.0389;AFR_AF=0.003;EUR_AF=0.0586;SAS_AF=0.0337;AA=T|||;VT=SNP
1	230604614	rs11122521	A	G	100	PASS	AC=1498;AF=0.299121;AN=5008;NS=2504;DP=16690;EAS_AF=0.3571;AMR_AF=0.4856;AFR_AF=0.1346;EUR_AF=0.4105;SAS_AF=0.2147;AA=G|||;VT=SNP
1	230604744	rs61824827	C	T	100	PASS	AC=653;AF=0.130391;AN=5008;NS=2504;DP=13398;EAS_AF=0.0536;AMR_AF=0.1527;AFR_AF=0.0424;EUR_AF=0.3171;SAS_AF=0.1207;AA=C|||;VT=SNP
1	230605576	rs61824830	C	T	100	PASS	AC=51;AF=0.0101837;AN=5008;NS=2504;DP=17702;EAS_AF=0.0139;AMR_AF=0.0029;AFR_AF=0.0008;EUR_AF=0.0199;SAS_AF=0.0143;AA=C|||;VT=SNP
1	230605643	rs6676503	C	A	100	PASS	AC=1760;AF=0.351438;AN=5008;NS=2504;DP=18304;EAS_AF=0.2847;AMR_AF=0.2392;AFR_AF=0.5121;EUR_AF=0.2008;SAS_AF=0.4376;AA=C|||;VT=SNP
1	230605663	rs74532163	G	A	100	PASS	AC=410;AF=0.081869;AN=5008;NS=2504;DP=18271;EAS_AF=0.0387;AMR_AF=0.1081;AFR_AF=0.0182;EUR_AF=0.0557;SAS_AF=0.2209;AA=G|||;VT=SNP
1	230606178	rs11590430	T	G	100	PASS	AC=1213;AF=0.242212;AN=5008;NS=2504;DP=15031;EAS_AF=0.3492;AMR_AF=0.4539;AFR_AF=0.056;EUR_AF=0.3221;SAS_AF=0.1513;AA=T|||;VT=SNP
1	230606740	rs200165	G	T	100	PASS	AC=2372;AF=0.473642;AN=5008;NS=2504;DP=22610;EAS_AF=0.5367;AMR_AF=0.6383;AFR_AF=0.1989;EUR_AF=0.6431;SAS_AF=0.4888;AA=G|||;VT=SNP
1	230607098	rs200164	G	A	100	PASS	AC=998;AF=0.199281;AN=5008;NS=2504;DP=22306;EAS_AF=0.1875;AMR_AF=0.1628;AFR_AF=0.1241;EUR_AF=0.2584;SAS_AF=0.2781;AA=G|||;VT=SNP
1	230607357	rs140845834	T	A	100	PASS	AC=957;AF=0.191094;AN=5008;NS=2504;DP=19711;EAS_AF=0.0476;AMR_AF=0.1542;AFR_AF=0.2814;EUR_AF=0.1163;SAS_AF=0.32;AA=T|||;VT=SNP
1	230608106	rs12401453	T	G	100	PASS	AC=570;AF=0.113818;AN=5008;NS=2504;DP=18694;EAS_AF=0.2986;AMR_AF=0.3012;AFR_AF=0.0038;EUR_AF=0.0249;SAS_AF=0.0307;AA=T|||;VT=SNP
1	230608309	rs12725600	T	A	100	PASS	AC=134;AF=0.0267572;AN=5008;NS=2504;DP=19942;EAS_AF=0;AMR_AF=0.0202;AFR_AF=0.0038;EUR_AF=0.0616;SAS_AF=0.0542;AA=T|||;VT=SNP
1	230608342	rs12751734	C	A	100	PASS	AC=133;AF=0.0265575;AN=5008;NS=2504;DP=18782;EAS_AF=0;AMR_AF=0.0202;AFR_AF=0.0038;EUR_AF=0.0616;SAS_AF=0.0532;AA=C|||;VT=SNP
1	230608375	rs35872279	C	T	100	PASS	AC=133;AF=0.0265575;AN=5008;NS=2504;DP=17911;EAS_AF=0;AMR_AF=0.0202;AFR_AF=0.0038;EUR_AF=0.0616;SAS_AF=0.0532;AA=C|||;VT=SNP
1	230608724	rs150910150	A	G	100	PASS	AC=25;AF=0.00499201;AN=5008;NS=2504;DP=19058;EAS_AF=0.003;AMR_AF=0.0029;AFR_AF=0.0008;EUR_AF=0.0119;SAS_AF=0.0072;AA=A|||;VT=SNP
1	230610548	rs146091198	A	G	100	PASS	AC=133;AF=0.0265575;AN=5008;NS=2504;DP=17170;EAS_AF=0;AMR_AF=0.0202;AFR_AF=0.0038;EUR_AF=0.0616;SAS_AF=0.0532;AA=A|||;VT=SNP
1	230611578	rs144090816	G	A	100	PASS	AC=569;AF=0.113618;AN=5008;NS=2504;DP=21076;EAS_AF=0.2986;AMR_AF=0.3012;AFR_AF=0.0038;EUR_AF=0.0249;SAS_AF=0.0297;AA=G|||;VT=SNP
1	230612012	rs111226552	C	T	100	PASS	AC=125;AF=0.0249601;AN=5008;NS=2504;DP=19149;EAS_AF=0;AMR_AF=0.0202;AFR_AF=0.0038;EUR_AF=0.0616;SAS_AF=0.045;AA=C|||;VT=SNP
1	230612313	rs189706675	T	C	100	PASS	AC=27;AF=0.00539137;AN=5008;NS=2504;DP=17682;EAS_AF=0;AMR_AF=0.0072;AFR_AF=0.0015;EUR_AF=0.0159;SAS_AF=0.0041;AA=T|||;VT=SNP
1	230612788	rs75500514	C	G	100	PASS	AC=124;AF=0.0247604;AN=5008;NS=2504;DP=18577;EAS_AF=0;AMR_AF=0.0202;AFR_AF=0.0038;EUR_AF=0.0606;SAS_AF=0.045;AA=C|||;VT=SNP
1	230613837	rs200163	A	T	100	PASS	AC=2296;AF=0.458466;AN=5008;NS=2504;DP=15780;EAS_AF=0.5367;AMR_AF=0.6311;AFR_AF=0.1467;EUR_AF=0.6441;SAS_AF=0.4857;AA=A|||;VT=SNP
1	230613899	rs17598931	T	C	100	PASS	AC=629;AF=0.125599;AN=5008;NS=2504;DP=16126;EAS_AF=0.0506;AMR_AF=0.1542;AFR_AF=0.0416;EUR_AF=0.2982;SAS_AF=0.1186;AA=T|||;VT=SNP
1	230614110	rs200162	T	C	100	PASS	AC=2372;AF=0.473642;AN=5008;NS=2504;DP=15885;EAS_AF=0.5367;AMR_AF=0.6383;AFR_AF=0.2005;EUR_AF=0.6441;SAS_AF=0.4857;AA=C|||;VT=SNP
1	230614276	rs108251	C	A	100	PASS	AC=919;AF=0.183506;AN=5008;NS=2504;DP=18830;EAS_AF=0.1875;AMR_AF=0.1556;AFR_AF=0.0696;EUR_AF=0.2584;SAS_AF=0.2761;AA=C|||;VT=SNP
1	230614953	rs76107942	G	A	100	PASS	AC=66;AF=0.0131789;AN=5008;NS=2504;DP=18592;EAS_AF=0;AMR_AF=0.0259;AFR_AF=0.0023;EUR_AF=0.0358;SAS_AF=0.0092;AA=G|||;VT=SNP
1	230616674	rs76031111	G	A	100	PASS	AC=348;AF=0.0694888;AN=5008;NS=2504;DP=19313;EAS_AF=0.122;AMR_AF=0.0187;AFR_AF=0.003;EUR_AF=0.0398;SAS_AF=0.1718;AA=g|||;VT=SNP
1	230616852	rs200161	T	A	100	PASS	AC=2291;AF=0.457468;AN=5008;NS=2504;DP=20057;EAS_AF=0.5367;AMR_AF=0.6297;AFR_AF=0.1437;EUR_AF=0.6431;SAS_AF=0.4867;AA=T|||;VT=SNP
1	230616882	rs200160	A	T	100	PASS	AC=2494;AF=0.498003;AN=5008;NS=2504;DP=20171;EAS_AF=0.5367;AMR_AF=0.6484;AFR_AF=0.2867;EUR_AF=0.6441;SAS_AF=0.4867;AA=T|||;VT=SNP
1	230617150	rs200159	T	C	100	PASS	AC=921;AF=0.183906;AN=5008;NS=2504;DP=18989;EAS_AF=0.1885;AMR_AF=0.1556;AFR_AF=0.0688;EUR_AF=0.2584;SAS_AF=0.2781;AA=T|||;VT=SNP
1	230617312	rs200158	G	A	100	PASS	AC=921;AF=0.183906;AN=5008;NS=2504;DP=17961;EAS_AF=0.1885;AMR_AF=0.1556;AFR_AF=0.0688;EUR_AF=0.2584;SAS_AF=0.2781;AA=G|||;VT=SNP
1	230617818	rs17657706	G	A	100	PASS	AC=155;AF=0.0309505;AN=5008;NS=2504;DP=19205;EAS_AF=0.0079;AMR_AF=0.0432;AFR_AF=0.0045;EUR_AF=0.0726;SAS_AF=0.0389;AA=G|||;VT=SNP
1	230618071	rs200157	C	T	100	PASS	AC=2376;AF=0.474441;AN=5008;NS=2504;DP=19469;EAS_AF=0.5367;AMR_AF=0.6383;AFR_AF=0.2005;EUR_AF=0.6441;SAS_AF=0.4898;AA=T|||;VT=SNP
1	230619062	rs71654330	C	T	100	PASS	AC=14;AF=0.00279553;AN=5008;NS=2504;DP=17284;EAS_AF=0;AMR_AF=0.0029;AFR_AF=0;EUR_AF=0.0099;SAS_AF=0.002;AA=C|||;VT=SNP
1	230619097	rs79780221	A	G	100	PASS	AC=413;AF=0.0824681;AN=5008;NS=2504;DP=16079;EAS_AF=0.0407;AMR_AF=0.111;AFR_AF=0.0151;EUR_AF=0.0557;SAS_AF=0.2239;AA=A|||;VT=SNP
1	230619350	rs12048353	C	T	100	PASS	AC=570;AF=0.113818;AN=5008;NS=2504;DP=19347;EAS_AF=0.2867;AMR_AF=0.3012;AFR_AF=0.0144;EUR_AF=0.0239;SAS_AF=0.0297;AA=C|||;VT=SNP
1	230619385	rs34029153	C	A	100	PASS	AC=123;AF=0.0245607;AN=5008;NS=2504;DP=20494;EAS_AF=0;AMR_AF=0.0202;AFR_AF=0.0038;EUR_AF=0.0606;SAS_AF=0.044;AA=C|||;VT=SNP
1	230619406	rs1018553	A	C	100	PASS	AC=172;AF=0.034345;AN=5008;NS=2504;DP=20269;EAS_AF=0;AMR_AF=0.0187;AFR_AF=0.0008;EUR_AF=0.0477;SAS_AF=0.1125;AA=A|||;VT=SNP
1	230619430	rs34048719	C	T	100	PASS	AC=131;AF=0.0261581;AN=5008;NS=2504;DP=20296;EAS_AF=0;AMR_AF=0.0202;AFR_AF=0.0038;EUR_AF=0.0606;SAS_AF=0.0521;AA=C|||;VT=SNP
1	230619629	rs35282446	A	C	100	PASS	AC=123;AF=0.0245607;AN=5008;NS=2504;DP=19787;EAS_AF=0;AMR_AF=0.0202;AFR_AF=0.0038;EUR_AF=0.0606;SAS_AF=0.044;AA=A|||;VT=SNP
1	230619824	rs12724046	A	G	100	PASS	AC=125;AF=0.0249601;AN=5008;NS=2504;DP=19259;EAS_AF=0;AMR_AF=0.0216;AFR_AF=0.0038;EUR_AF=0.0616;SAS_AF=0.044;AA=A|||;VT=SNP
1	230620062	rs113822007	G	A	100	PASS	AC=351;AF=0.0700879;AN=5008;NS=2504;DP=15795;EAS_AF=0.0377;AMR_AF=0.0303;AFR_AF=0.0136;EUR_AF=0.0557;SAS_AF=0.2229;AA=G|||;VT=SNP
1	230620701	rs115141289	C	G	100	PASS	AC=81;AF=0.0161741;AN=5008;NS=2504;DP=17804;EAS_AF=0.001;AMR_AF=0.0144;AFR_AF=0.0159;EUR_AF=0.0149;SAS_AF=0.0348;AA=C|||;VT=SNP
1	230620848	rs34146948	T	C	100	PASS	AC=125;AF=0.0249601;AN=5008;NS=2504;DP=14464;EAS_AF=0;AMR_AF=0.0216;AFR_AF=0.0038;EUR_AF=0.0616;SAS_AF=0.044;AA=T|||;VT=SNP
1	230620854	rs12023570	T	G	100	PASS	AC=536;AF=0.107029;AN=5008;NS=2504;DP=14236;EAS_AF=0.2589;AMR_AF=0.3026;AFR_AF=0.0045;EUR_AF=0.0239;SAS_AF=0.0358;AA=T|||;VT=SNP
1	230621048	rs11122522	G	A	100	PASS	AC=27;AF=0.00539137;AN=5008;NS=2504;DP=11519;EAS_AF=0;AMR_AF=0.0086;AFR_AF=0;EUR_AF=0.0159;SAS_AF=0.0051;AA=G|||;VT=SNP
1	230621134	rs34625706	A	C	100	PASS	AC=125;AF=0.0249601;AN=5008;NS=2504;DP=8408;EAS_AF=0;AMR_AF=0.0216;AFR_AF=0.0038;EUR_AF=0.0616;SAS_AF=0.044;AA=A|||;VT=SNP
1	230621314	rs12024407	T	C	100	PASS	AC=617;AF=0.123203;AN=5008;NS=2504;DP=13521;EAS_AF=0.2579;AMR_AF=0.3141;AFR_AF=0.0598;EUR_AF=0.0249;SAS_AF=0.0358;AA=T|||;VT=SNP
1	230621568	rs78263152	G	A	100	PASS	AC=352;AF=0.0702875;AN=5008;NS=2504;DP=17088;EAS_AF=0.0397;AMR_AF=0.0303;AFR_AF=0.0174;EUR_AF=0.0567;SAS_AF=0.2157;AA=G|||;VT=SNP
1	230621640	rs853020	C	T	100	PASS	AC=3392;AF=0.677316;AN=5008;NS=2504;DP=18373;EAS_AF=0.7837;AMR_AF=0.7464;AFR_AF=0.5091;EUR_AF=0.7624;SAS_AF=0.6585;AA=T|||;VT=SNP
1	230621832	rs34058951	T	G	100	PASS	AC=125;AF=0.0249601;AN=5008;NS=2504;DP=17966;EAS_AF=0;AMR_AF=0.0216;AFR_AF=0.0038;EUR_AF=0.0616;SAS_AF=0.044;AA=T|||;VT=SNP
1	230622001	rs853021	T	C	100	PASS	AC=922;AF=0.184105;AN=5008;NS=2504;DP=18371;EAS_AF=0.1865;AMR_AF=0.1556;AFR_AF=0.0764;EUR_AF=0.2435;SAS_AF=0.2863;AA=T|||;VT=SNP
1	230622422	rs112692153	T	C	100	PASS	AC=27;AF=0.00539137;AN=5008;NS=2504;DP=16919;EAS_AF=0;AMR_AF=0.0101;AFR_AF=0;EUR_AF=0.0119;SAS_AF=0.0082;AA=T|||;VT=SNP
1	230622709	rs853022	C	T	100	PASS	AC=3389;AF=0.676717;AN=5008;NS=2504;DP=16814;EAS_AF=0.7827;AMR_AF=0.745;AFR_AF=0.5083;EUR_AF=0.7624;SAS_AF=0.6585;AA=T|||;VT=SNP
1	230622758	rs112716974	G	A	100	PASS	AC=102;AF=0.0203674;AN=5008;NS=2504;DP=18075;EAS_AF=0;AMR_AF=0.0216;AFR_AF=0.0023;EUR_AF=0.0736;SAS_AF=0.0102;AA=G|||;VT=SNP
1	230622869	rs12119841	A	C	100	PASS	AC=636;AF=0.126997;AN=5008;NS=2504;DP=17238;EAS_AF=0.1845;AMR_AF=0.0663;AFR_AF=0.0068;EUR_AF=0.1282;SAS_AF=0.272;AA=A|||;VT=SNP
1	230622939	rs146599300	T	A	100	PASS	AC=616;AF=0.123003;AN=5008;NS=2504;DP=17259;EAS_AF=0.2579;AMR_AF=0.3141;AFR_AF=0.0598;EUR_AF=0.0239;SAS_AF=0.0358;AA=T|||;VT=SNP
1	230623412	rs76769726	A	G	100	PASS	AC=616;AF=0.123003;AN=5008;NS=2504;DP=17745;EAS_AF=0.2579;AMR_AF=0.3141;AFR_AF=0.0598;EUR_AF=0.0239;SAS_AF=0.0358;AA=A|||;VT=SNP
1	230623655	rs61824833	C	T	100	PASS	AC=688;AF=0.13738;AN=5008;NS=2504;DP=20794;EAS_AF=0.0506;AMR_AF=0.1729;AFR_AF=0.0862;EUR_AF=0.3012;SAS_AF=0.1022;AA=C|||;VT=SNP
1	230623994	rs74726720	A	T	100	PASS	AC=616;AF=0.123003;AN=5008;NS=2504;DP=21216;EAS_AF=0.2579;AMR_AF=0.3141;AFR_AF=0.0598;EUR_AF=0.0239;SAS_AF=0.0358;AA=A|||;VT=SNP
1	230624113	rs10864749	G	C	100	PASS	AC=892;AF=0.178115;AN=5008;NS=2504;DP=21093;EAS_AF=0.2887;AMR_AF=0.072;AFR_AF=0.1823;EUR_AF=0.1312;SAS_AF=0.182;AA=G|||;VT=SNP
1	230624272	rs17599080	C	A	100	PASS	AC=688;AF=0.13738;AN=5008;NS=2504;DP=16994;EAS_AF=0.0506;AMR_AF=0.1729;AFR_AF=0.0862;EUR_AF=0.3012;SAS_AF=0.1022;AA=C|||;VT=SNP
1	230624383	rs12064727	A	G	100	PASS	AC=1025;AF=0.204673;AN=5008;NS=2504;DP=18213;EAS_AF=0.2887;AMR_AF=0.0937;AFR_AF=0.1861;EUR_AF=0.1928;SAS_AF=0.2342;AA=G|||;VT=SNP
1	230624800	rs853023	G	A	100	PASS	AC=185;AF=0.0369409;AN=5008;NS=2504;DP=18640;EAS_AF=0.002;AMR_AF=0.0793;AFR_AF=0.0045;EUR_AF=0.1083;SAS_AF=0.0133;AA=G|||;VT=SNP
1	230624940	rs76656939	G	A	100	PASS	AC=133;AF=0.0265575;AN=5008;NS=2504;DP=20507;EAS_AF=0;AMR_AF=0.0216;AFR_AF=0.0038;EUR_AF=0.0616;SAS_AF=0.0521;AA=G|||;VT=SNP
1	230625208	rs71654331	G	C	100	PASS	AC=133;AF=0.0265575;AN=5008;NS=2504;DP=17968;EAS_AF=0;AMR_AF=0.0216;AFR_AF=0.0038;EUR_AF=0.0616;SAS_AF=0.0521;AA=G|||;VT=SNP
1	230625230	rs71654332	G	A	100	PASS	AC=134;AF=0.0267572;AN=5008;NS=2504;DP=19888;EAS_AF=0;AMR_AF=0.0216;AFR_AF=0.0038;EUR_AF=0.0616;SAS_AF=0.0532;AA=G|||;VT=SNP
1	230625271	rs78257491	T	C	100	PASS	AC=76;AF=0.0151757;AN=5008;NS=2504;DP=20919;EAS_AF=0.001;AMR_AF=0.013;AFR_AF=0.0129;EUR_AF=0.0149;SAS_AF=0.0348;AA=T|||;VT=SNP
1	230625402	rs12123787	T	A	100	PASS	AC=1209;AF=0.241414;AN=5008;NS=2504;DP=20824;EAS_AF=0.2073;AMR_AF=0.219;AFR_AF=0.2481;EUR_AF=0.2217;SAS_AF=0.3037;AA=T|||;VT=SNP
1	230625628	rs4846972	T	C	100	PASS	AC=2758;AF=0.550719;AN=5008;NS=2504;DP=22339;EAS_AF=0.6052;AMR_AF=0.6153;AFR_AF=0.593;EUR_AF=0.5338;SAS_AF=0.409;AA=C|||;VT=SNP
1	230625732	rs71654333	T	A	100	PASS	AC=125;AF=0.0249601;AN=5008;NS=2504;DP=22152;EAS_AF=0;AMR_AF=0.0216;AFR_AF=0.0038;EUR_AF=0.0616;SAS_AF=0.044;AA=T|||;VT=SNP
1	230626225	rs74852608	T	C	100	PASS	AC=620;AF=0.123802;AN=5008;NS=2504;DP=19756;EAS_AF=0.2609;AMR_AF=0.3156;AFR_AF=0.0598;EUR_AF=0.0239;SAS_AF=0.0358;AA=T|||;VT=SNP
1	230626235	rs11122523	T	A	100	PASS	AC=2505;AF=0.5002;AN=5008;NS=2504;DP=19812;EAS_AF=0.6002;AMR_AF=0.5922;AFR_AF=0.4561;EUR_AF=0.5189;SAS_AF=0.3722;AA=A|||;VT=SNP
1	230626451	rs77449068	T	C	100	PASS	AC=640;AF=0.127796;AN=5008;NS=2504;DP=21347;EAS_AF=0.1845;AMR_AF=0.0677;AFR_AF=0.0076;EUR_AF=0.1282;SAS_AF=0.274;AA=T|||;VT=SNP
1	230627354	rs61824834	G	C	100	PASS	AC=133;AF=0.0265575;AN=5008;NS=2504;DP=17547;EAS_AF=0.0069;AMR_AF=0.0259;AFR_AF=0.0038;EUR_AF=0.0606;SAS_AF=0.0429;AA=G|||;VT=SNP
1	230627480	rs6674676	T	C	100	PASS	AC=875;AF=0.17472;AN=5008;NS=2504;DP=17411;EAS_AF=0.2897;AMR_AF=0.0648;AFR_AF=0.1831;EUR_AF=0.1183;SAS_AF=0.181;AA=T|||;VT=SNP
1	230627879	rs1029686	T	C	100	PASS	AC=722;AF=0.144169;AN=5008;NS=2504;DP=21179;EAS_AF=0.2669;AMR_AF=0.3199;AFR_AF=0.1293;EUR_AF=0.0249;SAS_AF=0.0358;AA=T|||;VT=SNP
1	230628530	rs79752814	C	T	100	PASS	AC=677;AF=0.135184;AN=5008;NS=2504;DP=18764;EAS_AF=0.2659;AMR_AF=0.3199;AFR_AF=0.0961;EUR_AF=0.0249;SAS_AF=0.0358;AA=C|||;VT=SNP
1	230628591	rs701152	G	A	100	PASS	AC=899;AF=0.179513;AN=5008;NS=2504;DP=17235;EAS_AF=0.1865;AMR_AF=0.1571;AFR_AF=0.0567;EUR_AF=0.2445;SAS_AF=0.2873;AA=g|||;VT=SNP
1	230628612	rs4029801	G	A	100	PASS	AC=2496;AF=0.498403;AN=5008;NS=2504;DP=17324;EAS_AF=0.6062;AMR_AF=0.5908;AFR_AF=0.4455;EUR_AF=0.5189;SAS_AF=0.3722;AA=G|||;VT=SNP
1	230628791	rs61824835	A	G	100	PASS	AC=1009;AF=0.201478;AN=5008;NS=2504;DP=18426;EAS_AF=0.2897;AMR_AF=0.0865;AFR_AF=0.1861;EUR_AF=0.1819;SAS_AF=0.2331;AA=A|||;VT=SNP
1	230629227	rs71654334	C	T	100	PASS	AC=125;AF=0.0249601;AN=5008;NS=2504;DP=16119;EAS_AF=0;AMR_AF=0.0216;AFR_AF=0.0038;EUR_AF=0.0616;SAS_AF=0.044;AA=C|||;VT=SNP
1	230629379	rs12748691	A	G	100	PASS	AC=14;AF=0.00279553;AN=5008;NS=2504;DP=15101;EAS_AF=0;AMR_AF=0.0029;AFR_AF=0;EUR_AF=0.0099;SAS_AF=0.002;AA=A|||;VT=SNP
1	230629482	rs853024	C	T	100	PASS	AC=3887;AF=0.776158;AN=5008;NS=2504;DP=15392;EAS_AF=0.7103;AMR_AF=0.9035;AFR_AF=0.7337;EUR_AF=0.8191;SAS_AF=0.7669;AA=T|||;VT=SNP
1	230629766	rs74748865	C	T	100	PASS	AC=71;AF=0.0141773;AN=5008;NS=2504;DP=16697;EAS_AF=0.001;AMR_AF=0.0231;AFR_AF=0.0038;EUR_AF=0.0408;SAS_AF=0.0082;AA=C|||;VT=SNP
1	230629919	rs12117278	G	C	100	PASS	AC=1202;AF=0.240016;AN=5008;NS=2504;DP=18255;EAS_AF=0.2014;AMR_AF=0.2176;AFR_AF=0.2496;EUR_AF=0.2207;SAS_AF=0.3027;AA=G|||;VT=SNP
1	230629920	rs74142915	G	T	100	PASS	AC=267;AF=0.0533147;AN=5008;NS=2504;DP=18244;EAS_AF=0.005;AMR_AF=0.0245;AFR_AF=0.1467;EUR_AF=0.0149;SAS_AF=0.0368;AA=G|||;VT=SNP
1	230630949	rs17599139	G	A	100	PASS	AC=133;AF=0.0265575;AN=5008;NS=2504;DP=21264;EAS_AF=0.0069;AMR_AF=0.0259;AFR_AF=0.0038;EUR_AF=0.0606;SAS_AF=0.0429;AA=g|||;VT=SNP
1	230630978	rs12026061	C	T	100	PASS	AC=2503;AF=0.4998;AN=5008;NS=2504;DP=21194;EAS_AF=0.6062;AMR_AF=0.5908;AFR_AF=0.4463;EUR_AF=0.5209;SAS_AF=0.3763;AA=t|||;VT=SNP
1	230631025	rs853010	T	G	100	PASS	AC=3409;AF=0.680711;AN=5008;NS=2504;DP=21549;EAS_AF=0.7937;AMR_AF=0.7478;AFR_AF=0.5106;EUR_AF=0.7634;SAS_AF=0.6616;AA=g|||;VT=SNP
1	230631296	rs853011	G	A	100	PASS	AC=884;AF=0.176518;AN=5008;NS=2504;DP=21110;EAS_AF=0.1796;AMR_AF=0.1571;AFR_AF=0.0567;EUR_AF=0.2425;SAS_AF=0.2812;AA=g|||;VT=SNP
1	230631571	rs853012	T	C	100	PASS	AC=895;AF=0.178714;AN=5008;NS=2504;DP=20588;EAS_AF=0.1875;AMR_AF=0.1571;AFR_AF=0.0567;EUR_AF=0.2425;SAS_AF=0.2843;AA=t|||;VT=SNP
1	230632019	rs34895094	T	G	100	PASS	AC=125;AF=0.0249601;AN=5008;NS=2504;DP=21072;EAS_AF=0;AMR_AF=0.0216;AFR_AF=0.0038;EUR_AF=0.0616;SAS_AF=0.044;AA=t|||;VT=SNP
1	230632037	rs11122524	T	A	100	PASS	AC=1713;AF=0.342053;AN=5008;NS=2504;DP=20444;EAS_AF=0.3403;AMR_AF=0.2536;AFR_AF=0.3563;EUR_AF=0.4334;SAS_AF=0.2935;AA=t|||;VT=SNP
1	230632322	rs76799694	G	A	100	PASS	AC=624;AF=0.124601;AN=5008;NS=2504;DP=22567;EAS_AF=0.2659;AMR_AF=0.3156;AFR_AF=0.0598;EUR_AF=0.0239;SAS_AF=0.0348;AA=g|||;VT=SNP
1	230632965	rs74491417	A	G	100	PASS	AC=625;AF=0.1248;AN=5008;NS=2504;DP=17173;EAS_AF=0.2649;AMR_AF=0.3156;AFR_AF=0.0598;EUR_AF=0.0258;SAS_AF=0.0348;AA=g|||;VT=SNP
1	230632983	rs76056295	G	C	100	PASS	AC=626;AF=0.125;AN=5008;NS=2504;DP=17236;EAS_AF=0.2649;AMR_AF=0.317;AFR_AF=0.0598;EUR_AF=0.0258;SAS_AF=0.0348;AA=g|||;VT=SNP
1	230633190	rs726683	A	G	100	PASS	AC=2411;AF=0.48143;AN=5008;NS=2504;DP=17622;EAS_AF=0.6042;AMR_AF=0.5865;AFR_AF=0.3775;EUR_AF=0.5199;SAS_AF=0.3814;AA=G|||;VT=SNP
1	230633289	rs12724368	C	T	100	PASS	AC=133;AF=0.0265575;AN=5008;NS=2504;DP=16559;EAS_AF=0;AMR_AF=0.0216;AFR_AF=0.0038;EUR_AF=0.0616;SAS_AF=0.0521;AA=C|||;VT=SNP
1	230633741	rs4846974	G	A	100	PASS	AC=617;AF=0.123203;AN=5008;NS=2504;DP=17393;EAS_AF=0.2569;AMR_AF=0.3156;AFR_AF=0.0598;EUR_AF=0.0258;SAS_AF=0.0348;AA=G|||;VT=SNP
1	230634316	rs1341971	G	T	100	PASS	AC=1222;AF=0.24401;AN=5008;NS=2504;DP=19998;EAS_AF=0.2192;AMR_AF=0.2205;AFR_AF=0.2474;EUR_AF=0.2197;SAS_AF=0.3067;AA=G|||;VT=SNP
1	230634565	rs77090784	A	C	100	PASS	AC=620;AF=0.123802;AN=5008;NS=2504;DP=20759;EAS_AF=0.2589;AMR_AF=0.3156;AFR_AF=0.0598;EUR_AF=0.0268;SAS_AF=0.0348;AA=A|||;VT=SNP
1	230634744	rs35477106	A	C	100	PASS	AC=126;AF=0.0251597;AN=5008;NS=2504;DP=17842;EAS_AF=0;AMR_AF=0.0216;AFR_AF=0.0038;EUR_AF=0.0616;SAS_AF=0.045;AA=A|||;VT=SNP
1	230634867	rs10864750	T	G	100	PASS	AC=888;AF=0.177316;AN=5008;NS=2504;DP=20622;EAS_AF=0.2887;AMR_AF=0.0648;AFR_AF=0.1853;EUR_AF=0.1193;SAS_AF=0.1912;AA=T|||;VT=SNP
1	230635009	rs10864751	A	C	100	PASS	AC=1865;AF=0.372404;AN=5008;NS=2504;DP=20929;EAS_AF=0.3393;AMR_AF=0.2752;AFR_AF=0.3737;EUR_AF=0.495;SAS_AF=0.3476;AA=A|||;VT=SNP
1	230635453	rs1418133	G	A	100	PASS	AC=707;AF=0.141174;AN=5008;NS=2504;DP=16976;EAS_AF=0.0506;AMR_AF=0.1801;AFR_AF=0.0862;EUR_AF=0.3141;SAS_AF=0.1033;AA=G|||;VT=SNP
1	230635591	rs12405130	A	G	100	PASS	AC=620;AF=0.123802;AN=5008;NS=2504;DP=18681;EAS_AF=0.2589;AMR_AF=0.3156;AFR_AF=0.0598;EUR_AF=0.0268;SAS_AF=0.0348;AA=A|||;VT=SNP
1	230635600	rs12073124	A	T	100	PASS	AC=887;AF=0.177117;AN=5008;NS=2504;DP=19123;EAS_AF=0.2887;AMR_AF=0.0648;AFR_AF=0.1853;EUR_AF=0.1183;SAS_AF=0.1912;AA=A|||;VT=SNP
1	230635690	rs12404635	C	A	100	PASS	AC=651;AF=0.129992;AN=5008;NS=2504;DP=20302;EAS_AF=0.256;AMR_AF=0.3156;AFR_AF=0.0855;EUR_AF=0.0268;SAS_AF=0.0348;AA=C|||;VT=SNP
1	230635833	rs1418134	A	C	100	PASS	AC=1757;AF=0.350839;AN=5008;NS=2504;DP=18917;EAS_AF=0.3403;AMR_AF=0.2536;AFR_AF=0.3865;EUR_AF=0.4364;SAS_AF=0.2945;AA=A|||;VT=SNP
1	230636514	rs78121894	G	A	100	PASS	AC=133;AF=0.0265575;AN=5008;NS=2504;DP=19365;EAS_AF=0;AMR_AF=0.0216;AFR_AF=0.0038;EUR_AF=0.0606;SAS_AF=0.0532;AA=G|||;VT=SNP
1	230636591	rs11802788	G	A	100	PASS	AC=1195;AF=0.238618;AN=5008;NS=2504;DP=16577;EAS_AF=0.2044;AMR_AF=0.219;AFR_AF=0.2458;EUR_AF=0.2197;SAS_AF=0.2975;AA=G|||;VT=SNP
1	230636745	rs34535377	C	T	100	PASS	AC=133;AF=0.0265575;AN=5008;NS=2504;DP=18714;EAS_AF=0;AMR_AF=0.0216;AFR_AF=0.0038;EUR_AF=0.0606;SAS_AF=0.0532;AA=C|||;VT=SNP
1	230636783	rs11581828	C	T	100	PASS	AC=684;AF=0.136581;AN=5008;NS=2504;DP=20173;EAS_AF=0.0288;AMR_AF=0.1801;AFR_AF=0.0847;EUR_AF=0.3161;SAS_AF=0.1022;AA=c|||;VT=SNP
1	230637084	rs6541318	G	A	100	PASS	AC=267;AF=0.0533147;AN=5008;NS=2504;DP=17680;EAS_AF=0.003;AMR_AF=0.0245;AFR_AF=0.1483;EUR_AF=0.0149;SAS_AF=0.0368;AA=G|||;VT=SNP
1	230637842	rs4846975	C	T	100	PASS	AC=622;AF=0.124201;AN=5008;NS=2504;DP=19144;EAS_AF=0.2609;AMR_AF=0.3156;AFR_AF=0.0598;EUR_AF=0.0268;SAS_AF=0.0348;AA=C|||;VT=SNP
1	230637961	rs1341972	A	G	100	PASS	AC=729;AF=0.145567;AN=5008;NS=2504;DP=19236;EAS_AF=0.0526;AMR_AF=0.1801;AFR_AF=0.0991;EUR_AF=0.3171;SAS_AF=0.1033;AA=A|||;VT=SNP
1	230638025	rs78261342	G	C	100	PASS	AC=133;AF=0.0265575;AN=5008;NS=2504;DP=19560;EAS_AF=0;AMR_AF=0.0216;AFR_AF=0.0038;EUR_AF=0.0606;SAS_AF=0.0532;AA=G|||;VT=SNP
1	230638118	rs853016	G	A	100	PASS	AC=177;AF=0.0353435;AN=5008;NS=2504;DP=19417;EAS_AF=0.002;AMR_AF=0.0764;AFR_AF=0.0045;EUR_AF=0.1014;SAS_AF=0.0143;AA=G|||;VT=SNP
1	230638129	rs4846976	A	G	100	PASS	AC=633;AF=0.126398;AN=5008;NS=2504;DP=19139;EAS_AF=0.2609;AMR_AF=0.3199;AFR_AF=0.0598;EUR_AF=0.0348;SAS_AF=0.0348;AA=a|||;VT=SNP
1	230638152	rs4846977	C	T	100	PASS	AC=622;AF=0.124201;AN=5008;NS=2504;DP=18752;EAS_AF=0.2609;AMR_AF=0.3156;AFR_AF=0.0598;EUR_AF=0.0268;SAS_AF=0.0348;AA=C|||;VT=SNP
1	230638673	rs56326015	C	A	100	PASS	AC=203;AF=0.0405351;AN=5008;NS=2504;DP=16680;EAS_AF=0.0069;AMR_AF=0.0274;AFR_AF=0.0567;EUR_AF=0.0606;SAS_AF=0.0419;AA=C|||;VT=SNP
1	230639655	rs10442710	G	T	100	PASS	AC=86;AF=0.0171725;AN=5008;NS=2504;DP=17768;EAS_AF=0;AMR_AF=0.0331;AFR_AF=0.003;EUR_AF=0.0537;SAS_AF=0.0051;AA=G|||;VT=SNP
1	230639734	rs853017	T	C	100	PASS	AC=904;AF=0.180511;AN=5008;NS=2504;DP=19452;EAS_AF=0.1885;AMR_AF=0.1556;AFR_AF=0.0628;EUR_AF=0.2386;SAS_AF=0.2894;AA=T|||;VT=SNP
1	230639744	rs80108443	A	G	100	PASS	AC=29;AF=0.00579073;AN=5008;NS=2504;DP=19728;EAS_AF=0;AMR_AF=0.0115;AFR_AF=0.0008;EUR_AF=0.0099;SAS_AF=0.0102;AA=A|||;VT=SNP
1	230639793	rs1935297	G	C	100	PASS	AC=44;AF=0.00878594;AN=5008;NS=2504;DP=19076;EAS_AF=0;AMR_AF=0.0072;AFR_AF=0.0008;EUR_AF=0.0119;SAS_AF=0.0266;AA=G|||;VT=SNP
1	230640089	rs10442711	C	T	100	PASS	AC=823;AF=0.164337;AN=5008;NS=2504;DP=20917;EAS_AF=0.1736;AMR_AF=0.1916;AFR_AF=0.2073;EUR_AF=0.159;SAS_AF=0.0828;AA=C|||;VT=SNP
1	230640208	rs79524880	G	A	100	PASS	AC=13;AF=0.00259585;AN=5008;NS=2504;DP=20112;EAS_AF=0;AMR_AF=0.0029;AFR_AF=0;EUR_AF=0.0089;SAS_AF=0.002;AA=G|||;VT=SNP
1	230640754	rs853018	C	T	100	PASS	AC=3515;AF=0.701877;AN=5008;NS=2504;DP=15865;EAS_AF=0.8532;AMR_AF=0.8213;AFR_AF=0.4576;EUR_AF=0.7584;SAS_AF=0.7331;AA=T|||;VT=SNP
1	230640974	rs853019	T	C	100	PASS	AC=3812;AF=0.761182;AN=5008;NS=2504;DP=17878;EAS_AF=0.7391;AMR_AF=0.7291;AFR_AF=0.7595;EUR_AF=0.8091;SAS_AF=0.7597;AA=C|||;VT=SNP
1	230641038	rs58930855	G	A	100	PASS	AC=156;AF=0.0311502;AN=5008;NS=2504;DP=15959;EAS_AF=0.0159;AMR_AF=0.0288;AFR_AF=0.0159;EUR_AF=0.0467;SAS_AF=0.0532;AA=G|||;VT=SNP
1	230641163	rs1954264	C	T	100	PASS	AC=2109;AF=0.421126;AN=5008;NS=2504;DP=18439;EAS_AF=0.2163;AMR_AF=0.3329;AFR_AF=0.4629;EUR_AF=0.4841;SAS_AF=0.5736;AA=T|||;VT=SNP
1	230641218	rs7539779	T	G	100	PASS	AC=588;AF=0.117412;AN=5008;NS=2504;DP=20454;EAS_AF=0.0546;AMR_AF=0.0994;AFR_AF=0.1884;EUR_AF=0.1272;SAS_AF=0.089;AA=T|||;VT=SNP
1	230641894	rs11122525	A	G	100	PASS	AC=1450;AF=0.289537;AN=5008;NS=2504;DP=15676;EAS_AF=0.2421;AMR_AF=0.147;AFR_AF=0.3396;EUR_AF=0.1998;SAS_AF=0.4642;AA=A|||;VT=SNP
1	230642032	rs116201940	G	C	100	PASS	AC=43;AF=0.00858626;AN=5008;NS=2504;DP=18217;EAS_AF=0;AMR_AF=0.0159;AFR_AF=0.0061;EUR_AF=0.0179;SAS_AF=0.0061;AA=G|||;VT=SNP
1	230642087	rs61823480	C	G	100	PASS	AC=632;AF=0.126198;AN=5008;NS=2504;DP=18073;EAS_AF=0.0704;AMR_AF=0.1153;AFR_AF=0.1339;EUR_AF=0.1551;SAS_AF=0.1513;AA=C|||;VT=SNP
1	230642645	rs72767255	G	A	100	PASS	AC=306;AF=0.0611022;AN=5008;NS=2504;DP=19565;EAS_AF=0.0327;AMR_AF=0.0202;AFR_AF=0.0121;EUR_AF=0.0298;SAS_AF=0.2178;AA=G|||;VT=SNP
1	230642885	rs61823481	T	G	100	PASS	AC=615;AF=0.122804;AN=5008;NS=2504;DP=19447;EAS_AF=0.0714;AMR_AF=0.1095;AFR_AF=0.1225;EUR_AF=0.1561;SAS_AF=0.1513;AA=T|||;VT=SNP
1	230643921	rs1637972	C	T	100	PASS	AC=270;AF=0.0539137;AN=5008;NS=2504;DP=17245;EAS_AF=0.1151;AMR_AF=0.0159;AFR_AF=0.0492;EUR_AF=0.0139;SAS_AF=0.0654;AA=C|||;VT=SNP
1	230644086	rs865907	G	A	100	PASS	AC=2810;AF=0.561102;AN=5008;NS=2504;DP=17471;EAS_AF=0.4286;AMR_AF=0.3156;AFR_AF=0.7708;EUR_AF=0.4254;SAS_AF=0.728;AA=A|||;VT=SNP
1	230644818	rs740493	C	T	100	PASS	AC=501;AF=0.10004;AN=5008;NS=2504;DP=18398;EAS_AF=0.0397;AMR_AF=0.0476;AFR_AF=0.053;EUR_AF=0.0845;SAS_AF=0.2791;AA=c|||;VT=SNP
1	230644927	rs740494	C	G	100	PASS	AC=1074;AF=0.214457;AN=5008;NS=2504;DP=19791;EAS_AF=0.2153;AMR_AF=0.1196;AFR_AF=0.1006;EUR_AF=0.1948;SAS_AF=0.455;AA=C|||;VT=SNP
1	230644983	rs701153	C	T	100	PASS	AC=1163;AF=0.232228;AN=5008;NS=2504;DP=18677;EAS_AF=0.1875;AMR_AF=0.1499;AFR_AF=0.3011;EUR_AF=0.2197;SAS_AF=0.2566;AA=T|||;VT=SNP
1	230645137	rs12745325	G	T	100	PASS	AC=109;AF=0.0217652;AN=5008;NS=2504;DP=19330;EAS_AF=0;AMR_AF=0.0173;AFR_AF=0.0045;EUR_AF=0.0497;SAS_AF=0.0419;AA=G|||;VT=SNP
1	230646056	rs852996	G	A	100	PASS	AC=267;AF=0.0533147;AN=5008;NS=2504;DP=19891;EAS_AF=0.1151;AMR_AF=0.0159;AFR_AF=0.0492;EUR_AF=0.0139;SAS_AF=0.0624;AA=G|||;VT=SNP
1	230646294	rs77793617	A	G	100	PASS	AC=146;AF=0.0291534;AN=5008;NS=2504;DP=19525;EAS_AF=0;AMR_AF=0.0634;AFR_AF=0.0015;EUR_AF=0.0845;SAS_AF=0.0153;AA=A|||;VT=SNP
1	230646345	rs852997	T	G	100	PASS	AC=908;AF=0.18131;AN=5008;NS=2504;DP=21255;EAS_AF=0.1875;AMR_AF=0.1297;AFR_AF=0.1876;EUR_AF=0.17;SAS_AF=0.2147;AA=T|||;VT=SNP
1	230646401	rs12740278	T	C	100	PASS	AC=111;AF=0.0221645;AN=5008;NS=2504;DP=21008;EAS_AF=0;AMR_AF=0.0173;AFR_AF=0.0045;EUR_AF=0.0507;SAS_AF=0.0429;AA=T|||;VT=SNP
1	230646511	rs1773698	A	C	100	PASS	AC=908;AF=0.18131;AN=5008;NS=2504;DP=21741;EAS_AF=0.1875;AMR_AF=0.1297;AFR_AF=0.1876;EUR_AF=0.17;SAS_AF=0.2147;AA=A|||;VT=SNP
1	230647185	rs10465713	T	C	100	PASS	AC=183;AF=0.0365415;AN=5008;NS=2504;DP=15225;EAS_AF=0;AMR_AF=0.0173;AFR_AF=0.0582;EUR_AF=0.0517;SAS_AF=0.0429;AA=T|||;VT=SNP
1	230647439	rs852998	T	C	100	PASS	AC=906;AF=0.180911;AN=5008;NS=2504;DP=17810;EAS_AF=0.1865;AMR_AF=0.1297;AFR_AF=0.1861;EUR_AF=0.17;SAS_AF=0.2157;AA=T|||;VT=SNP
1	230647453	rs852999	T	C	100	PASS	AC=906;AF=0.180911;AN=5008;NS=2504;DP=17081;EAS_AF=0.1865;AMR_AF=0.1297;AFR_AF=0.1861;EUR_AF=0.17;SAS_AF=0.2157;AA=t|||;VT=SNP
1	230647485	rs853000	G	A	100	PASS	AC=915;AF=0.182708;AN=5008;NS=2504;DP=16054;EAS_AF=0.1865;AMR_AF=0.1297;AFR_AF=0.1936;EUR_AF=0.17;SAS_AF=0.2147;AA=a|||;VT=SNP
1	230647526	rs853001	T	C	100	PASS	AC=1552;AF=0.309904;AN=5008;NS=2504;DP=15217;EAS_AF=0.2153;AMR_AF=0.1787;AFR_AF=0.6074;EUR_AF=0.1819;SAS_AF=0.2301;AA=C|||;VT=SNP
1	230647662	rs12134987	A	G	100	PASS	AC=1653;AF=0.330072;AN=5008;NS=2504;DP=17146;EAS_AF=0.372;AMR_AF=0.5375;AFR_AF=0.174;EUR_AF=0.5219;SAS_AF=0.1534;AA=A|||;VT=SNP
1	230647763	rs7551973	C	T	100	PASS	AC=661;AF=0.131989;AN=5008;NS=2504;DP=19375;EAS_AF=0.0724;AMR_AF=0.1254;AFR_AF=0.1422;EUR_AF=0.163;SAS_AF=0.1524;AA=T|||;VT=SNP
1	230648680	rs74448796	T	C	100	PASS	AC=80;AF=0.0159744;AN=5008;NS=2504;DP=20715;EAS_AF=0.001;AMR_AF=0.0187;AFR_AF=0.0023;EUR_AF=0.0328;SAS_AF=0.0307;AA=T|||;VT=SNP
1	230648705	rs7555103	C	T	100	PASS	AC=1604;AF=0.320288;AN=5008;NS=2504;DP=19435;EAS_AF=0.3641;AMR_AF=0.5245;AFR_AF=0.1725;EUR_AF=0.496;SAS_AF=0.1493;AA=C|||;VT=SNP
1	230649876	rs853002	C	G	100	PASS	AC=303;AF=0.0605032;AN=5008;NS=2504;DP=22165;EAS_AF=0.1151;AMR_AF=0.0187;AFR_AF=0.0749;EUR_AF=0.0139;SAS_AF=0.0624;AA=c|||;VT=SNP
1	230650290	rs72749903	G	A	100	PASS	AC=308;AF=0.0615016;AN=5008;NS=2504;DP=18063;EAS_AF=0.0357;AMR_AF=0.0202;AFR_AF=0.0121;EUR_AF=0.0288;SAS_AF=0.2178;AA=G|||;VT=SNP
1	230650769	rs11583662	C	T	100	PASS	AC=115;AF=0.0229633;AN=5008;NS=2504;DP=17723;EAS_AF=0;AMR_AF=0.0187;AFR_AF=0.0068;EUR_AF=0.0507;SAS_AF=0.0429;AA=C|||;VT=SNP
1	230650802	rs10779843	C	T	100	PASS	AC=2279;AF=0.455072;AN=5008;NS=2504;DP=17518;EAS_AF=0.249;AMR_AF=0.4092;AFR_AF=0.6513;EUR_AF=0.6223;SAS_AF=0.2628;AA=C|||;VT=SNP
1	230650915	rs853004	G	A	100	PASS	AC=305;AF=0.0609026;AN=5008;NS=2504;DP=17175;EAS_AF=0.1151;AMR_AF=0.0187;AFR_AF=0.0764;EUR_AF=0.0139;SAS_AF=0.0624;AA=G|||;VT=SNP
1	230651435	rs34270208	C	T	100	PASS	AC=114;AF=0.0227636;AN=5008;NS=2504;DP=23002;EAS_AF=0;AMR_AF=0.0173;AFR_AF=0.0068;EUR_AF=0.0507;SAS_AF=0.0429;AA=C|||;VT=SNP
1	230651554	rs853005	A	G	100	PASS	AC=269;AF=0.0537141;AN=5008;NS=2504;DP=19571;EAS_AF=0.1151;AMR_AF=0.0159;AFR_AF=0.0499;EUR_AF=0.0139;SAS_AF=0.0634;AA=A|||;VT=SNP
1	230651563	rs146715441	G	A	100	PASS	AC=26;AF=0.00519169;AN=5008;NS=2504;DP=19526;EAS_AF=0;AMR_AF=0.0072;AFR_AF=0.0015;EUR_AF=0.0179;SAS_AF=0.001;AA=G|||;VT=SNP
1	230652439	rs12405891	G	A	100	PASS	AC=501;AF=0.10004;AN=5008;NS=2504;DP=18923;EAS_AF=0.2163;AMR_AF=0.2709;AFR_AF=0.003;EUR_AF=0.0408;SAS_AF=0.0511;AA=G|||;VT=SNP
1	230652444	rs17658260	C	T	100	PASS	AC=292;AF=0.0583067;AN=5008;NS=2504;DP=19008;EAS_AF=0.0565;AMR_AF=0.072;AFR_AF=0.0098;EUR_AF=0.0895;SAS_AF=0.0838;AA=C|||;VT=SNP
1	230652782	rs853006	T	G	100	PASS	AC=4844;AF=0.967252;AN=5008;NS=2504;DP=17533;EAS_AF=1;AMR_AF=0.9726;AFR_AF=0.9546;EUR_AF=0.9533;SAS_AF=0.9611;AA=G|||;VT=SNP
1	230653016	rs6660476	T	C	100	PASS	AC=2468;AF=0.492812;AN=5008;NS=2504;DP=17332;EAS_AF=0.2798;AMR_AF=0.4352;AFR_AF=0.466;EUR_AF=0.7306;SAS_AF=0.545;AA=T|||;VT=SNP
1	230653054	rs853007	G	A	100	PASS	AC=313;AF=0.0625;AN=5008;NS=2504;DP=16987;EAS_AF=0.1151;AMR_AF=0.0187;AFR_AF=0.0703;EUR_AF=0.0139;SAS_AF=0.0787;AA=G|||;VT=SNP
1	230653399	rs853008	A	T	100	PASS	AC=960;AF=0.191693;AN=5008;NS=2504;DP=17183;EAS_AF=0.2966;AMR_AF=0.0994;AFR_AF=0.1679;EUR_AF=0.1252;SAS_AF=0.2495;AA=A|||;VT=SNP
1	230654458	rs6661286	A	G	100	PASS	AC=2616;AF=0.522364;AN=5008;NS=2504;DP=17121;EAS_AF=0.2619;AMR_AF=0.4539;AFR_AF=0.5113;EUR_AF=0.7823;SAS_AF=0.5869;AA=G|||;VT=SNP
1	230654475	rs860460	C	G	100	PASS	AC=971;AF=0.19389;AN=5008;NS=2504;DP=17385;EAS_AF=0.2927;AMR_AF=0.0965;AFR_AF=0.1762;EUR_AF=0.1272;SAS_AF=0.2536;AA=C|||;VT=SNP
1	230654589	rs6661407	A	C	100	PASS	AC=2433;AF=0.485823;AN=5008;NS=2504;DP=18285;EAS_AF=0.2619;AMR_AF=0.4294;AFR_AF=0.4811;EUR_AF=0.7177;SAS_AF=0.5245;AA=A|||;VT=SNP
1	230654740	rs56379735	C	A	100	PASS	AC=336;AF=0.0670927;AN=5008;NS=2504;DP=15687;EAS_AF=0.0228;AMR_AF=0.0245;AFR_AF=0.0393;EUR_AF=0.0308;SAS_AF=0.2178;AA=C|||;VT=SNP
1	230654760	rs12743217	C	G	100	PASS	AC=148;AF=0.0295527;AN=5008;NS=2504;DP=15098;EAS_AF=0;AMR_AF=0.0259;AFR_AF=0.0045;EUR_AF=0.0636;SAS_AF=0.0613;AA=C|||;VT=SNP
1	230654840	rs11122528	T	C	100	PASS	AC=2440;AF=0.48722;AN=5008;NS=2504;DP=15541;EAS_AF=0.2619;AMR_AF=0.4308;AFR_AF=0.4856;EUR_AF=0.7177;SAS_AF=0.5245;AA=T|||;VT=SNP
1	230654908	rs853009	A	G	100	PASS	AC=972;AF=0.194089;AN=5008;NS=2504;DP=14237;EAS_AF=0.2907;AMR_AF=0.098;AFR_AF=0.1732;EUR_AF=0.1272;SAS_AF=0.2597;AA=A|||;VT=SNP
1	230654979	rs862473	C	T	100	PASS	AC=323;AF=0.0644968;AN=5008;NS=2504;DP=12565;EAS_AF=0.1171;AMR_AF=0.0187;AFR_AF=0.0825;EUR_AF=0.0139;SAS_AF=0.0706;AA=t|||;VT=SNP
1	230655118	rs2530359	T	C	100	PASS	AC=971;AF=0.19389;AN=5008;NS=2504;DP=18902;EAS_AF=0.2907;AMR_AF=0.0965;AFR_AF=0.1762;EUR_AF=0.1272;SAS_AF=0.2556;AA=T|||;VT=SNP
1	230655367	rs2530360	G	T	100	PASS	AC=3865;AF=0.771765;AN=5008;NS=2504;DP=19451;EAS_AF=0.5565;AMR_AF=0.5749;AFR_AF=0.9054;EUR_AF=0.8867;SAS_AF=0.8344;AA=T|||;VT=SNP
1	230655773	rs2354160	A	C	100	PASS	AC=540;AF=0.107827;AN=5008;NS=2504;DP=18801;EAS_AF=0.2202;AMR_AF=0.2824;AFR_AF=0.0038;EUR_AF=0.0636;SAS_AF=0.0542;AA=A|||;VT=SNP
1	230656195	rs35167181	C	T	100	PASS	AC=148;AF=0.0295527;AN=5008;NS=2504;DP=19877;EAS_AF=0;AMR_AF=0.0259;AFR_AF=0.0045;EUR_AF=0.0636;SAS_AF=0.0613;AA=C|||;VT=SNP
1	230656549	rs12753815	C	T	100	PASS	AC=148;AF=0.0295527;AN=5008;NS=2504;DP=21100;EAS_AF=0;AMR_AF=0.0259;AFR_AF=0.0045;EUR_AF=0.0636;SAS_AF=0.0613;AA=C|||;VT=SNP
1	230656710	rs150252395	C	A	100	PASS	AC=22;AF=0.00439297;AN=5008;NS=2504;DP=17611;EAS_AF=0;AMR_AF=0.0058;AFR_AF=0.0008;EUR_AF=0.0159;SAS_AF=0.001;AA=C|||;VT=SNP
1	230656737	rs61823482	G	A	100	PASS	AC=14;AF=0.00279553;AN=5008;NS=2504;DP=17078;EAS_AF=0;AMR_AF=0.0014;AFR_AF=0.0008;EUR_AF=0.0119;SAS_AF=0;AA=G|||;VT=SNP
1	230656763	rs6671466	T	G	100	PASS	AC=2584;AF=0.515974;AN=5008;NS=2504;DP=15786;EAS_AF=0.2619;AMR_AF=0.4438;AFR_AF=0.5113;EUR_AF=0.7594;SAS_AF=0.5849;AA=T|||;VT=SNP
1	230657141	rs2494165	A	C	100	PASS	AC=329;AF=0.0656949;AN=5008;NS=2504;DP=8620;EAS_AF=0.1181;AMR_AF=0.0187;AFR_AF=0.0817;EUR_AF=0.0139;SAS_AF=0.0767;AA=a|||;VT=SNP
1	230657738	rs113628937	A	G	100	PASS	AC=2336;AF=0.466454;AN=5008;NS=2504;DP=20648;EAS_AF=0.2619;AMR_AF=0.4164;AFR_AF=0.4304;EUR_AF=0.6978;SAS_AF=0.5235;AA=A|||;VT=SNP
1	230658166	rs149890004	T	G	100	PASS	AC=148;AF=0.0295527;AN=5008;NS=2504;DP=17369;EAS_AF=0;AMR_AF=0.0259;AFR_AF=0.0045;EUR_AF=0.0636;SAS_AF=0.0613;AA=t|||;VT=SNP
1	230658359	rs1101455	G	A	100	PASS	AC=4407;AF=0.879992;AN=5008;NS=2504;DP=17054;EAS_AF=0.7768;AMR_AF=0.8573;AFR_AF=0.907;EUR_AF=0.9503;SAS_AF=0.8937;AA=a|||;VT=SNP
1	230659330	rs111876738	A	T	100	PASS	AC=713;AF=0.142372;AN=5008;NS=2504;DP=20364;EAS_AF=0.0813;AMR_AF=0.1182;AFR_AF=0.1641;EUR_AF=0.167;SAS_AF=0.1677;AA=A|||;VT=SNP
1	230660459	rs11586829	A	G	100	PASS	AC=1887;AF=0.376797;AN=5008;NS=2504;DP=20141;EAS_AF=0.1806;AMR_AF=0.33;AFR_AF=0.3601;EUR_AF=0.5924;SAS_AF=0.4131;AA=A|||;VT=SNP
1	230660610	rs1101456	A	G	100	PASS	AC=4474;AF=0.893371;AN=5008;NS=2504;DP=19986;EAS_AF=0.7768;AMR_AF=0.8602;AFR_AF=0.9546;EUR_AF=0.9513;SAS_AF=0.8947;AA=G|||;VT=SNP
1	230661338	rs1101457	T	C	100	PASS	AC=3544;AF=0.707668;AN=5008;NS=2504;DP=18534;EAS_AF=0.5546;AMR_AF=0.5418;AFR_AF=0.6815;EUR_AF=0.8877;SAS_AF=0.8333;AA=c|||;VT=SNP
1	230661800	rs34101496	G	A	100	PASS	AC=243;AF=0.0485224;AN=5008;NS=2504;DP=21500;EAS_AF=0;AMR_AF=0.0288;AFR_AF=0.0749;EUR_AF=0.0636;SAS_AF=0.0613;AA=G|||;VT=SNP
1	230661858	rs140452146	C	T	100	PASS	AC=31;AF=0.0061901;AN=5008;NS=2504;DP=21577;EAS_AF=0;AMR_AF=0.0115;AFR_AF=0.0008;EUR_AF=0.0199;SAS_AF=0.002;AA=C|||;VT=SNP
1	230662398	rs146992143	G	C	100	PASS	AC=50;AF=0.00998403;AN=5008;NS=2504;DP=18212;EAS_AF=0;AMR_AF=0.0159;AFR_AF=0.0023;EUR_AF=0.0328;SAS_AF=0.0031;AA=G|||;VT=SNP
1	230662715	rs187049234	G	A	100	PASS	AC=31;AF=0.0061901;AN=5008;NS=2504;DP=17834;EAS_AF=0;AMR_AF=0.0115;AFR_AF=0.0008;EUR_AF=0.0199;SAS_AF=0.002;AA=G|||;VT=SNP
1	230662834	rs1101458	G	A	100	PASS	AC=4415;AF=0.881589;AN=5008;NS=2504;DP=17444;EAS_AF=0.7768;AMR_AF=0.8588;AFR_AF=0.9153;EUR_AF=0.9513;SAS_AF=0.8885;AA=A|||;VT=SNP
1	230662880	rs1637985	A	G	100	PASS	AC=1214;AF=0.242412;AN=5008;NS=2504;DP=17213;EAS_AF=0.2927;AMR_AF=0.1268;AFR_AF=0.2504;EUR_AF=0.1909;SAS_AF=0.3149;AA=G|||;VT=SNP
1	230662881	rs1637986	C	T	100	PASS	AC=971;AF=0.19389;AN=5008;NS=2504;DP=17237;EAS_AF=0.2927;AMR_AF=0.098;AFR_AF=0.1755;EUR_AF=0.1272;SAS_AF=0.2536;AA=C|||;VT=SNP
1	230662948	rs71654337	T	G	100	PASS	AC=148;AF=0.0295527;AN=5008;NS=2504;DP=17549;EAS_AF=0;AMR_AF=0.0259;AFR_AF=0.0045;EUR_AF=0.0636;SAS_AF=0.0613;AA=T|||;VT=SNP
1	230663115	rs116234797	T	A	100	PASS	AC=254;AF=0.0507188;AN=5008;NS=2504;DP=19712;EAS_AF=0.0129;AMR_AF=0.0331;AFR_AF=0.0635;EUR_AF=0.0646;SAS_AF=0.0706;AA=T|||;VT=SNP
1	230663360	rs853424	G	A	100	PASS	AC=1664;AF=0.332268;AN=5008;NS=2504;DP=19582;EAS_AF=0.374;AMR_AF=0.2118;AFR_AF=0.326;EUR_AF=0.2952;SAS_AF=0.4213;AA=G|||;VT=SNP
1	230663368	rs12731744	A	G	100	PASS	AC=145;AF=0.0289537;AN=5008;NS=2504;DP=19662;EAS_AF=0;AMR_AF=0.0274;AFR_AF=0.0045;EUR_AF=0.0596;SAS_AF=0.0613;AA=a|||;VT=SNP
1	230663397	rs12731761	A	G	100	PASS	AC=144;AF=0.028754;AN=5008;NS=2504;DP=19659;EAS_AF=0;AMR_AF=0.0259;AFR_AF=0.0045;EUR_AF=0.0596;SAS_AF=0.0613;AA=A|||;VT=SNP
1	230663456	rs12724524	C	T	100	PASS	AC=148;AF=0.0295527;AN=5008;NS=2504;DP=19962;EAS_AF=0;AMR_AF=0.0259;AFR_AF=0.0045;EUR_AF=0.0636;SAS_AF=0.0613;AA=C|||;VT=SNP
1	230663873	rs853425	A	G	100	PASS	AC=2015;AF=0.402356;AN=5008;NS=2504;DP=16564;EAS_AF=0.4762;AMR_AF=0.2406;AFR_AF=0.4024;EUR_AF=0.3588;SAS_AF=0.4857;AA=G|||;VT=SNP
1	230663931	rs115546152	A	G	100	PASS	AC=54;AF=0.0107827;AN=5008;NS=2504;DP=15592;EAS_AF=0;AMR_AF=0.0159;AFR_AF=0;EUR_AF=0.0338;SAS_AF=0.0092;AA=A|||;VT=SNP
1	230663970	rs12139185	C	T	100	PASS	AC=543;AF=0.108427;AN=5008;NS=2504;DP=15278;EAS_AF=0.1746;AMR_AF=0.072;AFR_AF=0.0174;EUR_AF=0.1143;SAS_AF=0.183;AA=C|||;VT=SNP
1	230664271	rs853426	G	C	100	PASS	AC=1024;AF=0.204473;AN=5008;NS=2504;DP=17149;EAS_AF=0.1994;AMR_AF=0.1326;AFR_AF=0.2337;EUR_AF=0.1809;SAS_AF=0.2454;AA=G|||;VT=SNP
1	230664447	rs12140088	C	G	100	PASS	AC=1145;AF=0.228634;AN=5008;NS=2504;DP=18694;EAS_AF=0.1528;AMR_AF=0.2637;AFR_AF=0.177;EUR_AF=0.4662;SAS_AF=0.1074;AA=C|||;VT=SNP
1	230664497	rs139236982	G	A	100	PASS	AC=172;AF=0.034345;AN=5008;NS=2504;DP=18079;EAS_AF=0.0129;AMR_AF=0.0274;AFR_AF=0.0045;EUR_AF=0.0646;SAS_AF=0.0706;AA=G|||;VT=SNP
1	230665036	rs12143440	T	C	100	PASS	AC=1175;AF=0.234625;AN=5008;NS=2504;DP=20316;EAS_AF=0.1528;AMR_AF=0.2651;AFR_AF=0.1989;EUR_AF=0.4662;SAS_AF=0.1074;AA=T|||;VT=SNP
1	230665057	rs853428	T	C	100	PASS	AC=1675;AF=0.334465;AN=5008;NS=2504;DP=20337;EAS_AF=0.374;AMR_AF=0.2118;AFR_AF=0.3275;EUR_AF=0.2962;SAS_AF=0.4294;AA=T|||;VT=SNP
1	230665811	rs1101459	C	G	100	PASS	AC=2244;AF=0.448083;AN=5008;NS=2504;DP=20213;EAS_AF=0.377;AMR_AF=0.2767;AFR_AF=0.6263;EUR_AF=0.3608;SAS_AF=0.4918;AA=G|||;VT=SNP
1	230665877	rs1101460	A	G	100	PASS	AC=1014;AF=0.202476;AN=5008;NS=2504;DP=20418;EAS_AF=0.1974;AMR_AF=0.134;AFR_AF=0.2269;EUR_AF=0.1809;SAS_AF=0.2454;AA=A|||;VT=SNP
1	230665946	rs147688745	T	C	100	PASS	AC=65;AF=0.0129792;AN=5008;NS=2504;DP=20270;EAS_AF=0;AMR_AF=0.0086;AFR_AF=0;EUR_AF=0.0258;SAS_AF=0.0337;AA=T|||;VT=SNP
1	230666063	rs1101461	G	A	100	PASS	AC=278;AF=0.0555112;AN=5008;NS=2504;DP=21528;EAS_AF=0.1161;AMR_AF=0.0159;AFR_AF=0.0499;EUR_AF=0.0139;SAS_AF=0.0716;AA=G|||;VT=SNP
1	230666212	rs1101462	C	T	100	PASS	AC=1214;AF=0.242412;AN=5008;NS=2504;DP=19668;EAS_AF=0.2907;AMR_AF=0.1254;AFR_AF=0.2496;EUR_AF=0.1928;SAS_AF=0.317;AA=T|||;VT=SNP
1	230666349	rs115762503	T	C	100	PASS	AC=148;AF=0.0295527;AN=5008;NS=2504;DP=20364;EAS_AF=0;AMR_AF=0.0259;AFR_AF=0.0045;EUR_AF=0.0636;SAS_AF=0.0613;AA=T|||;VT=SNP
1	230666536	rs853429	A	G	100	PASS	AC=972;AF=0.194089;AN=5008;NS=2504;DP=19124;EAS_AF=0.2927;AMR_AF=0.098;AFR_AF=0.1687;EUR_AF=0.1292;SAS_AF=0.2618;AA=A|||;VT=SNP
1	230666666	rs36124840	A	G	100	PASS	AC=251;AF=0.0501198;AN=5008;NS=2504;DP=20531;EAS_AF=0;AMR_AF=0.0288;AFR_AF=0.0809;EUR_AF=0.0636;SAS_AF=0.0613;AA=A|||;VT=SNP
1	230666808	rs34973720	G	A	100	PASS	AC=251;AF=0.0501198;AN=5008;NS=2504;DP=21750;EAS_AF=0;AMR_AF=0.0288;AFR_AF=0.0809;EUR_AF=0.0636;SAS_AF=0.0613;AA=G|||;VT=SNP
1	230666901	rs12748978	A	G	100	PASS	AC=148;AF=0.0295527;AN=5008;NS=2504;DP=20052;EAS_AF=0;AMR_AF=0.0259;AFR_AF=0.0045;EUR_AF=0.0636;SAS_AF=0.0613;AA=a|||;VT=SNP
1	230666955	rs35434237	A	T	100	PASS	AC=251;AF=0.0501198;AN=5008;NS=2504;DP=21175;EAS_AF=0;AMR_AF=0.0288;AFR_AF=0.0809;EUR_AF=0.0636;SAS_AF=0.0613;AA=A|||;VT=SNP
1	230667238	rs11811473	A	G	100	PASS	AC=2329;AF=0.465056;AN=5008;NS=2504;DP=20769;EAS_AF=0.2629;AMR_AF=0.4164;AFR_AF=0.4289;EUR_AF=0.6968;SAS_AF=0.5184;AA=A|||;VT=SNP
1	230667708	rs113488235	C	T	100	PASS	AC=541;AF=0.108027;AN=5008;NS=2504;DP=14414;EAS_AF=0.1746;AMR_AF=0.0706;AFR_AF=0.0174;EUR_AF=0.1133;SAS_AF=0.183;AA=C|||;VT=SNP
1	230667826	rs853430	G	A	100	PASS	AC=319;AF=0.0636981;AN=5008;NS=2504;DP=15501;EAS_AF=0.1161;AMR_AF=0.0187;AFR_AF=0.0749;EUR_AF=0.0139;SAS_AF=0.0777;AA=G|||;VT=SNP
1	230668250	rs11590246	C	T	100	PASS	AC=148;AF=0.0295527;AN=5008;NS=2504;DP=19929;EAS_AF=0;AMR_AF=0.0259;AFR_AF=0.0045;EUR_AF=0.0636;SAS_AF=0.0613;AA=C|||;VT=SNP
1	230668260	rs853431	A	G	100	PASS	AC=1016;AF=0.202875;AN=5008;NS=2504;DP=20026;EAS_AF=0.1994;AMR_AF=0.134;AFR_AF=0.2262;EUR_AF=0.1819;SAS_AF=0.2454;AA=A|||;VT=SNP
1	230668422	rs6686475	C	T	100	PASS	AC=617;AF=0.123203;AN=5008;NS=2504;DP=22314;EAS_AF=0.0804;AMR_AF=0.111;AFR_AF=0.1135;EUR_AF=0.1561;SAS_AF=0.1554;AA=C|||;VT=SNP
1	230668569	rs77348876	C	G	100	PASS	AC=252;AF=0.0503195;AN=5008;NS=2504;DP=18858;EAS_AF=0;AMR_AF=0.0288;AFR_AF=0.0809;EUR_AF=0.0636;SAS_AF=0.0624;AA=C|||;VT=SNP
1	230668946	rs12401519	T	C	100	PASS	AC=536;AF=0.107029;AN=5008;NS=2504;DP=15504;EAS_AF=0.2183;AMR_AF=0.2824;AFR_AF=0.0045;EUR_AF=0.0626;SAS_AF=0.0521;AA=T|||;VT=SNP
1	230670430	rs12745261	C	A	100	PASS	AC=251;AF=0.0501198;AN=5008;NS=2504;DP=13334;EAS_AF=0;AMR_AF=0.0288;AFR_AF=0.0809;EUR_AF=0.0636;SAS_AF=0.0613;AA=C|||;VT=SNP
1	230670466	rs12730062	G	A	100	PASS	AC=251;AF=0.0501198;AN=5008;NS=2504;DP=14653;EAS_AF=0;AMR_AF=0.0288;AFR_AF=0.0809;EUR_AF=0.0636;SAS_AF=0.0613;AA=G|||;VT=SNP
1	230670567	rs149080040	C	T	100	PASS	AC=79;AF=0.0157748;AN=5008;NS=2504;DP=17187;EAS_AF=0.0069;AMR_AF=0.0115;AFR_AF=0.0023;EUR_AF=0.0318;SAS_AF=0.0297;AA=C|||;VT=SNP
1	230670635	rs72749911	A	T	100	PASS	AC=540;AF=0.107827;AN=5008;NS=2504;DP=16543;EAS_AF=0.1746;AMR_AF=0.0706;AFR_AF=0.0174;EUR_AF=0.1133;SAS_AF=0.182;AA=A|||;VT=SNP
1	230671208	rs11587661	T	A	100	PASS	AC=148;AF=0.0295527;AN=5008;NS=2504;DP=13979;EAS_AF=0;AMR_AF=0.0259;AFR_AF=0.0045;EUR_AF=0.0636;SAS_AF=0.0613;AA=T|||;VT=SNP
1	230671368	rs701154	A	G	100	PASS	AC=997;AF=0.199081;AN=5008;NS=2504;DP=14429;EAS_AF=0.1974;AMR_AF=0.134;AFR_AF=0.2133;EUR_AF=0.1819;SAS_AF=0.2454;AA=A|||;VT=SNP
1	230671693	rs11587280	A	G	100	PASS	AC=251;AF=0.0501198;AN=5008;NS=2504;DP=17683;EAS_AF=0;AMR_AF=0.0288;AFR_AF=0.0802;EUR_AF=0.0636;SAS_AF=0.0624;AA=A|||;VT=SNP
1	230671722	rs701156	G	T	100	PASS	AC=302;AF=0.0603035;AN=5008;NS=2504;DP=18253;EAS_AF=0.1161;AMR_AF=0.0187;AFR_AF=0.062;EUR_AF=0.0139;SAS_AF=0.0777;AA=G|||;VT=SNP
1	230672174	rs11588182	T	C	100	PASS	AC=167;AF=0.0333466;AN=5008;NS=2504;DP=17925;EAS_AF=0;AMR_AF=0.0259;AFR_AF=0.0189;EUR_AF=0.0636;SAS_AF=0.0613;AA=T|||;VT=SNP
1	230672541	rs11585598	G	A	100	PASS	AC=148;AF=0.0295527;AN=5008;NS=2504;DP=19769;EAS_AF=0;AMR_AF=0.0259;AFR_AF=0.0045;EUR_AF=0.0636;SAS_AF=0.0613;AA=G|||;VT=SNP
1	230672609	rs72749912	T	C	100	PASS	AC=544;AF=0.108626;AN=5008;NS=2504;DP=20679;EAS_AF=0.1766;AMR_AF=0.072;AFR_AF=0.0174;EUR_AF=0.1143;SAS_AF=0.182;AA=T|||;VT=SNP
1	230672900	rs11585649	G	A	100	PASS	AC=148;AF=0.0295527;AN=5008;NS=2504;DP=21279;EAS_AF=0;AMR_AF=0.0259;AFR_AF=0.0045;EUR_AF=0.0636;SAS_AF=0.0613;AA=G|||;VT=SNP
1	230673182	rs853434	T	G	100	PASS	AC=4481;AF=0.894768;AN=5008;NS=2504;DP=20253;EAS_AF=0.7778;AMR_AF=0.8602;AFR_AF=0.9546;EUR_AF=0.9523;SAS_AF=0.8998;AA=G|||;VT=SNP
1	230673242	rs79594390	A	T	100	PASS	AC=79;AF=0.0157748;AN=5008;NS=2504;DP=21046;EAS_AF=0.0069;AMR_AF=0.0115;AFR_AF=0.0023;EUR_AF=0.0318;SAS_AF=0.0297;AA=A|||;VT=SNP
1	230674035	rs853436	T	C	100	PASS	AC=4419;AF=0.882388;AN=5008;NS=2504;DP=15783;EAS_AF=0.7788;AMR_AF=0.8588;AFR_AF=0.9077;EUR_AF=0.9523;SAS_AF=0.8998;AA=C|||;VT=SNP
1	230674826	rs701157	T	C	100	PASS	AC=2824;AF=0.563898;AN=5008;NS=2504;DP=18713;EAS_AF=0.5982;AMR_AF=0.5605;AFR_AF=0.6415;EUR_AF=0.4284;SAS_AF=0.5654;AA=C|||;VT=SNP
1	230675042	rs853437	G	A	100	PASS	AC=1024;AF=0.204473;AN=5008;NS=2504;DP=19556;EAS_AF=0.1974;AMR_AF=0.1354;AFR_AF=0.2284;EUR_AF=0.1849;SAS_AF=0.2485;AA=G|||;VT=SNP
1	230675094	rs58096845	G	A	100	PASS	AC=787;AF=0.157149;AN=5008;NS=2504;DP=20640;EAS_AF=0.2183;AMR_AF=0.3127;AFR_AF=0.0817;EUR_AF=0.1282;SAS_AF=0.1155;AA=G|||;VT=SNP
1	230675194	rs75571736	G	A	100	PASS	AC=349;AF=0.0696885;AN=5008;NS=2504;DP=19970;EAS_AF=0.13;AMR_AF=0.0519;AFR_AF=0.0038;EUR_AF=0.0746;SAS_AF=0.1043;AA=G|||;VT=SNP
1	230676042	rs3849295	A	C	100	PASS	AC=796;AF=0.158946;AN=5008;NS=2504;DP=19456;EAS_AF=0.2183;AMR_AF=0.3127;AFR_AF=0.0877;EUR_AF=0.1292;SAS_AF=0.1155;AA=A|||;VT=SNP
1	230676674	rs12042923	G	A	100	PASS	AC=610;AF=0.121805;AN=5008;NS=2504;DP=17802;EAS_AF=0.0804;AMR_AF=0.1095;AFR_AF=0.1097;EUR_AF=0.1561;SAS_AF=0.1544;AA=G|||;VT=SNP
1	230676696	rs59400867	C	A	100	PASS	AC=409;AF=0.0816693;AN=5008;NS=2504;DP=16881;EAS_AF=0.0298;AMR_AF=0.0346;AFR_AF=0.0628;EUR_AF=0.0497;SAS_AF=0.227;AA=C|||;VT=SNP
1	230676987	rs3895711	A	T	100	PASS	AC=544;AF=0.108626;AN=5008;NS=2504;DP=11256;EAS_AF=0.2183;AMR_AF=0.2824;AFR_AF=0.0068;EUR_AF=0.0656;SAS_AF=0.0542;AA=A|||;VT=SNP
1	230677236	rs12139982	G	A	100	PASS	AC=540;AF=0.107827;AN=5008;NS=2504;DP=12991;EAS_AF=0.1746;AMR_AF=0.0706;AFR_AF=0.0182;EUR_AF=0.1133;SAS_AF=0.181;AA=G|||;VT=SNP
1	230678396	rs12144051	C	T	100	PASS	AC=23;AF=0.00459265;AN=5008;NS=2504;DP=17717;EAS_AF=0.002;AMR_AF=0.0029;AFR_AF=0.0008;EUR_AF=0.0129;SAS_AF=0.0051;AA=C|||;VT=SNP
1	230678409	rs6675897	G	T	100	PASS	AC=609;AF=0.121605;AN=5008;NS=2504;DP=18032;EAS_AF=0.0804;AMR_AF=0.1095;AFR_AF=0.1097;EUR_AF=0.1551;SAS_AF=0.1544;AA=G|||;VT=SNP
1	230679171	rs35589973	A	G	100	PASS	AC=541;AF=0.108027;AN=5008;NS=2504;DP=19396;EAS_AF=0.2192;AMR_AF=0.2824;AFR_AF=0.0045;EUR_AF=0.0646;SAS_AF=0.0542;AA=A|||;VT=SNP
1	230679587	rs853439	A	C	100	PASS	AC=1690;AF=0.33746;AN=5008;NS=2504;DP=19302;EAS_AF=0.379;AMR_AF=0.2133;AFR_AF=0.3238;EUR_AF=0.3062;SAS_AF=0.4335;AA=A|||;VT=SNP
1	230679808	rs11589172	T	A	100	PASS	AC=787;AF=0.157149;AN=5008;NS=2504;DP=19073;EAS_AF=0.2192;AMR_AF=0.3112;AFR_AF=0.0817;EUR_AF=0.1282;SAS_AF=0.1155;AA=T|||;VT=SNP
1	230679850	rs853440	G	A	100	PASS	AC=1660;AF=0.33147;AN=5008;NS=2504;DP=18464;EAS_AF=0.375;AMR_AF=0.2118;AFR_AF=0.3169;EUR_AF=0.2952;SAS_AF=0.4284;AA=G|||;VT=SNP
1	230680024	rs57686818	A	G	100	PASS	AC=543;AF=0.108427;AN=5008;NS=2504;DP=20900;EAS_AF=0.2183;AMR_AF=0.2824;AFR_AF=0.0068;EUR_AF=0.0646;SAS_AF=0.0542;AA=A|||;VT=SNP
1	230680039	rs4328081	G	A	100	PASS	AC=543;AF=0.108427;AN=5008;NS=2504;DP=21268;EAS_AF=0.2183;AMR_AF=0.2824;AFR_AF=0.0068;EUR_AF=0.0646;SAS_AF=0.0542;AA=G|||;VT=SNP
1	230680331	rs115063866	G	C	100	PASS	AC=18;AF=0.00359425;AN=5008;NS=2504;DP=20230;EAS_AF=0;AMR_AF=0.0043;AFR_AF=0.0008;EUR_AF=0.0119;SAS_AF=0.002;AA=G|||;VT=SNP
1	230680616	rs71654339	A	T	100	PASS	AC=786;AF=0.156949;AN=5008;NS=2504;DP=21552;EAS_AF=0.2183;AMR_AF=0.3112;AFR_AF=0.0817;EUR_AF=0.1282;SAS_AF=0.1155;AA=A|||;VT=SNP
1	230680933	rs12409456	C	T	100	PASS	AC=540;AF=0.107827;AN=5008;NS=2504;DP=23315;EAS_AF=0.2192;AMR_AF=0.2824;AFR_AF=0.0045;EUR_AF=0.0636;SAS_AF=0.0542;AA=C|||;VT=SNP
1	230681157	rs115009761	C	T	100	PASS	AC=16;AF=0.00319489;AN=5008;NS=2504;DP=20923;EAS_AF=0;AMR_AF=0;AFR_AF=0;EUR_AF=0.0159;SAS_AF=0;AA=C|||;VT=SNP
1	230681253	rs853441	A	G	100	PASS	AC=2813;AF=0.561701;AN=5008;NS=2504;DP=22461;EAS_AF=0.6002;AMR_AF=0.5605;AFR_AF=0.6309;EUR_AF=0.4284;SAS_AF=0.5665;AA=G|||;VT=SNP
1	230681596	rs148826017	C	G	100	PASS	AC=38;AF=0.00758786;AN=5008;NS=2504;DP=22238;EAS_AF=0;AMR_AF=0.0043;AFR_AF=0.0008;EUR_AF=0.0139;SAS_AF=0.0204;AA=C|||;VT=SNP
1	230681731	rs853442	C	A	100	PASS	AC=977;AF=0.195088;AN=5008;NS=2504;DP=23478;EAS_AF=0.2946;AMR_AF=0.0965;AFR_AF=0.1747;EUR_AF=0.1272;SAS_AF=0.2597;AA=C|||;VT=SNP
1	230681913	rs853443	T	C	100	PASS	AC=334;AF=0.0666933;AN=5008;NS=2504;DP=23343;EAS_AF=0.123;AMR_AF=0.0187;AFR_AF=0.0802;EUR_AF=0.0149;SAS_AF=0.0777;AA=T|||;VT=SNP
1	230681980	rs12410318	A	T	100	PASS	AC=787;AF=0.157149;AN=5008;NS=2504;DP=20943;EAS_AF=0.2192;AMR_AF=0.3127;AFR_AF=0.0817;EUR_AF=0.1282;SAS_AF=0.1145;AA=T|||;VT=SNP
1	230682147	rs35209342	C	G	100	PASS	AC=149;AF=0.0297524;AN=5008;NS=2504;DP=21030;EAS_AF=0;AMR_AF=0.0259;AFR_AF=0.0045;EUR_AF=0.0646;SAS_AF=0.0613;AA=C|||;VT=SNP
1	230682180	rs12409070	G	A	100	PASS	AC=539;AF=0.107628;AN=5008;NS=2504;DP=20545;EAS_AF=0.2192;AMR_AF=0.2824;AFR_AF=0.0045;EUR_AF=0.0636;SAS_AF=0.0532;AA=G|||;VT=SNP
1	230682813	rs853444	A	G	100	PASS	AC=3882;AF=0.77516;AN=5008;NS=2504;DP=16894;EAS_AF=0.7431;AMR_AF=0.7968;AFR_AF=0.6589;EUR_AF=0.8857;SAS_AF=0.8364;AA=A|||;VT=SNP
1	230683403	rs6541320	C	T	100	PASS	AC=1160;AF=0.231629;AN=5008;NS=2504;DP=21713;EAS_AF=0.3879;AMR_AF=0.2882;AFR_AF=0.1044;EUR_AF=0.1789;SAS_AF=0.2566;AA=C|||;VT=SNP
1	230683405	rs35350369	T	C	100	PASS	AC=149;AF=0.0297524;AN=5008;NS=2504;DP=21792;EAS_AF=0;AMR_AF=0.0245;AFR_AF=0.0045;EUR_AF=0.0656;SAS_AF=0.0613;AA=C|||;VT=SNP
1	230683853	rs853446	A	T	100	PASS	AC=346;AF=0.0690895;AN=5008;NS=2504;DP=13806;EAS_AF=0.129;AMR_AF=0.0879;AFR_AF=0.0507;EUR_AF=0.0169;SAS_AF=0.0726;AA=A|||;VT=SNP
1	230684038	rs16851924	T	C	100	PASS	AC=494;AF=0.0986422;AN=5008;NS=2504;DP=14699;EAS_AF=0.2212;AMR_AF=0.2104;AFR_AF=0.0045;EUR_AF=0.0636;SAS_AF=0.0562;AA=T|||;VT=SNP
1	230684176	rs6541321	T	C	100	PASS	AC=1006;AF=0.200879;AN=5008;NS=2504;DP=19324;EAS_AF=0.2996;AMR_AF=0.2738;AFR_AF=0.1089;EUR_AF=0.1421;SAS_AF=0.2321;AA=T|||;VT=SNP
1	230684212	rs140094357	T	C	100	PASS	AC=56;AF=0.0111821;AN=5008;NS=2504;DP=19418;EAS_AF=0;AMR_AF=0.0159;AFR_AF=0.0008;EUR_AF=0.0358;SAS_AF=0.0082;AA=T|||;VT=SNP
1	230684258	rs72749914	C	T	100	PASS	AC=895;AF=0.178714;AN=5008;NS=2504;DP=18930;EAS_AF=0.3016;AMR_AF=0.2608;AFR_AF=0.0318;EUR_AF=0.1412;SAS_AF=0.2311;AA=C|||;VT=SNP
1	230684259	rs11122531	G	A	100	PASS	AC=1597;AF=0.31889;AN=5008;NS=2504;DP=18909;EAS_AF=0.1419;AMR_AF=0.317;AFR_AF=0.2791;EUR_AF=0.5408;SAS_AF=0.3282;AA=G|||;VT=SNP
1	230684272	rs10864755	C	T	100	PASS	AC=2528;AF=0.504792;AN=5008;NS=2504;DP=18566;EAS_AF=0.3274;AMR_AF=0.4467;AFR_AF=0.503;EUR_AF=0.7227;SAS_AF=0.5072;AA=C|||;VT=SNP
1	230684288	rs7545633	A	G	100	PASS	AC=1433;AF=0.286142;AN=5008;NS=2504;DP=18165;EAS_AF=0.3026;AMR_AF=0.3213;AFR_AF=0.292;EUR_AF=0.2078;SAS_AF=0.317;AA=G|||;VT=SNP
1	230684529	rs6692923	A	G	100	PASS	AC=135;AF=0.0269569;AN=5008;NS=2504;DP=21868;EAS_AF=0.1091;AMR_AF=0.0043;AFR_AF=0.0008;EUR_AF=0.0139;SAS_AF=0.0072;AA=A|||;VT=SNP
1	230684799	rs853447	C	G	100	PASS	AC=993;AF=0.198283;AN=5008;NS=2504;DP=16943;EAS_AF=0.4018;AMR_AF=0.2233;AFR_AF=0.1195;EUR_AF=0.0626;SAS_AF=0.2168;AA=C|||;VT=SNP
1	230684873	rs3904042	T	A	100	PASS	AC=1303;AF=0.260184;AN=5008;NS=2504;DP=18201;EAS_AF=0.1091;AMR_AF=0.2983;AFR_AF=0.2171;EUR_AF=0.5229;SAS_AF=0.1769;AA=T|||;VT=SNP
1	230684889	rs35232235	G	A	100	PASS	AC=125;AF=0.0249601;AN=5008;NS=2504;DP=18214;EAS_AF=0;AMR_AF=0.0173;AFR_AF=0.0091;EUR_AF=0.0567;SAS_AF=0.045;AA=G|||;VT=SNP
1	230684914	rs75139267	C	T	100	PASS	AC=21;AF=0.00419329;AN=5008;NS=2504;DP=18796;EAS_AF=0;AMR_AF=0.0072;AFR_AF=0;EUR_AF=0.0119;SAS_AF=0.0041;AA=C|||;VT=SNP
1	230685079	rs4846979	A	G	100	PASS	AC=2015;AF=0.402356;AN=5008;NS=2504;DP=18410;EAS_AF=0.3502;AMR_AF=0.5274;AFR_AF=0.3979;EUR_AF=0.5606;SAS_AF=0.2106;AA=a|||;VT=SNP
1	230685099	rs79241508	G	C	100	PASS	AC=146;AF=0.0291534;AN=5008;NS=2504;DP=18262;EAS_AF=0.006;AMR_AF=0.0144;AFR_AF=0.0204;EUR_AF=0.0378;SAS_AF=0.0665;AA=G|||;VT=SNP
1	230685255	rs701164	G	A	100	PASS	AC=2293;AF=0.457867;AN=5008;NS=2504;DP=17674;EAS_AF=0.2619;AMR_AF=0.4135;AFR_AF=0.5431;EUR_AF=0.6282;SAS_AF=0.4008;AA=A|||;VT=SNP
1	230685483	rs16851934	C	T	100	PASS	AC=451;AF=0.0900559;AN=5008;NS=2504;DP=21138;EAS_AF=0;AMR_AF=0.0476;AFR_AF=0.2133;EUR_AF=0.0905;SAS_AF=0.046;AA=T|||;VT=SNP
1	230685826	rs71654341	C	T	100	PASS	AC=143;AF=0.0285543;AN=5008;NS=2504;DP=17945;EAS_AF=0;AMR_AF=0.0331;AFR_AF=0.003;EUR_AF=0.0656;SAS_AF=0.0511;AA=C|||;VT=SNP
1	230686089	rs141830714	A	G	100	PASS	AC=58;AF=0.0115815;AN=5008;NS=2504;DP=19289;EAS_AF=0;AMR_AF=0.0159;AFR_AF=0.0023;EUR_AF=0.0417;SAS_AF=0.002;AA=A|||;VT=SNP
1	230686473	rs853448	A	C	100	PASS	AC=1466;AF=0.292732;AN=5008;NS=2504;DP=18466;EAS_AF=0.4544;AMR_AF=0.1513;AFR_AF=0.2648;EUR_AF=0.2217;SAS_AF=0.3374;AA=A|||;VT=SNP
1	230686711	rs11811217	G	A	100	PASS	AC=566;AF=0.113019;AN=5008;NS=2504;DP=17159;EAS_AF=0.0159;AMR_AF=0.1326;AFR_AF=0.1672;EUR_AF=0.0815;SAS_AF=0.1585;AA=C|||;VT=SNP
1	230686761	rs35009281	A	G	100	PASS	AC=199;AF=0.0397364;AN=5008;NS=2504;DP=7996;EAS_AF=0.001;AMR_AF=0.0375;AFR_AF=0.0182;EUR_AF=0.0736;SAS_AF=0.0757;AA=A|||;VT=SNP
1	230687365	rs853450	A	G	100	PASS	AC=2267;AF=0.452676;AN=5008;NS=2504;DP=14706;EAS_AF=0.4692;AMR_AF=0.3271;AFR_AF=0.4644;EUR_AF=0.3897;SAS_AF=0.5736;AA=G|||;VT=SNP
1	230687598	rs72749917	C	G	100	PASS	AC=143;AF=0.0285543;AN=5008;NS=2504;DP=17770;EAS_AF=0;AMR_AF=0.0231;AFR_AF=0.0038;EUR_AF=0.0507;SAS_AF=0.0726;AA=C|||;VT=SNP
1	230687711	rs853452	C	T	100	PASS	AC=1161;AF=0.231829;AN=5008;NS=2504;DP=20781;EAS_AF=0.3661;AMR_AF=0.1268;AFR_AF=0.1528;EUR_AF=0.1938;SAS_AF=0.3139;AA=C|||;VT=SNP
1	230687760	rs78640577	T	C	100	PASS	AC=54;AF=0.0107827;AN=5008;NS=2504;DP=20882;EAS_AF=0;AMR_AF=0.0216;AFR_AF=0.0008;EUR_AF=0.0328;SAS_AF=0.0051;AA=T|||;VT=SNP
1	230688065	rs76129771	C	A	100	PASS	AC=485;AF=0.096845;AN=5008;NS=2504;DP=20499;EAS_AF=0.2262;AMR_AF=0.0706;AFR_AF=0.0197;EUR_AF=0.0696;SAS_AF=0.1145;AA=C|||;VT=SNP
1	230688466	rs11122534	A	G	100	PASS	AC=813;AF=0.16234;AN=5008;NS=2504;DP=19033;EAS_AF=0.0218;AMR_AF=0.1772;AFR_AF=0.2042;EUR_AF=0.167;SAS_AF=0.2352;AA=A|||;VT=SNP
1	230688643	rs12064669	T	C	100	PASS	AC=588;AF=0.117412;AN=5008;NS=2504;DP=19295;EAS_AF=0.0208;AMR_AF=0.1369;AFR_AF=0.1679;EUR_AF=0.0934;SAS_AF=0.1595;AA=T|||;VT=SNP
1	230688694	rs853453	G	A	100	PASS	AC=1160;AF=0.231629;AN=5008;NS=2504;DP=19896;EAS_AF=0.3621;AMR_AF=0.1282;AFR_AF=0.1543;EUR_AF=0.1938;SAS_AF=0.3139;AA=G|||;VT=SNP
1	230690683	rs2883155	T	G	100	PASS	AC=3342;AF=0.667332;AN=5008;NS=2504;DP=16446;EAS_AF=0.6468;AMR_AF=0.8156;AFR_AF=0.5847;EUR_AF=0.7306;SAS_AF=0.6299;AA=T|||;VT=SNP
1	230691347	rs56382334	C	G	100	PASS	AC=158;AF=0.0315495;AN=5008;NS=2504;DP=19411;EAS_AF=0.0218;AMR_AF=0.0403;AFR_AF=0.0053;EUR_AF=0.0477;SAS_AF=0.0542;AA=C|||;VT=SNP
1	230691853	rs1752190	A	G	100	PASS	AC=418;AF=0.0834665;AN=5008;NS=2504;DP=17994;EAS_AF=0.1657;AMR_AF=0.0317;AFR_AF=0.0257;EUR_AF=0.0567;SAS_AF=0.1411;AA=A|||;VT=SNP
1	230692718	rs74766600	G	A	100	PASS	AC=157;AF=0.0313498;AN=5008;NS=2504;DP=17335;EAS_AF=0.0208;AMR_AF=0.0418;AFR_AF=0.0053;EUR_AF=0.0477;SAS_AF=0.0532;AA=G|||;VT=SNP
1	230693066	rs76145491	A	C	100	PASS	AC=479;AF=0.095647;AN=5008;NS=2504;DP=15002;EAS_AF=0.2192;AMR_AF=0.0706;AFR_AF=0.0197;EUR_AF=0.0706;SAS_AF=0.1145;AA=A|||;VT=SNP
1	230693203	rs77723639	G	C	100	PASS	AC=97;AF=0.019369;AN=5008;NS=2504;DP=13020;EAS_AF=0.002;AMR_AF=0.0144;AFR_AF=0.003;EUR_AF=0.0457;SAS_AF=0.0358;AA=G|||;VT=SNP
1	230693311	rs1752189	C	G	100	PASS	AC=1328;AF=0.265176;AN=5008;NS=2504;DP=13751;EAS_AF=0.4405;AMR_AF=0.1427;AFR_AF=0.1581;EUR_AF=0.2276;SAS_AF=0.3548;AA=C|||;VT=SNP
1	230693532	rs4846982	T	C	100	PASS	AC=2520;AF=0.503195;AN=5008;NS=2504;DP=14583;EAS_AF=0.5456;AMR_AF=0.6614;AFR_AF=0.385;EUR_AF=0.6044;SAS_AF=0.4029;AA=T|||;VT=SNP
1	230693617	rs12748513	T	C	100	PASS	AC=148;AF=0.0295527;AN=5008;NS=2504;DP=17673;EAS_AF=0.001;AMR_AF=0.0346;AFR_AF=0.003;EUR_AF=0.0686;SAS_AF=0.0511;AA=T|||;VT=SNP
1	230694552	rs34725570	C	A	100	PASS	AC=147;AF=0.029353;AN=5008;NS=2504;DP=21162;EAS_AF=0.001;AMR_AF=0.0346;AFR_AF=0.003;EUR_AF=0.0686;SAS_AF=0.0501;AA=C|||;VT=SNP
1	230694763	rs740489	A	C	100	PASS	AC=2550;AF=0.509185;AN=5008;NS=2504;DP=22876;EAS_AF=0.628;AMR_AF=0.67;AFR_AF=0.3011;EUR_AF=0.6312;SAS_AF=0.4284;AA=A|||;VT=SNP
1	230695062	rs11122535	A	C	100	PASS	AC=585;AF=0.116813;AN=5008;NS=2504;DP=20024;EAS_AF=0.0129;AMR_AF=0.1383;AFR_AF=0.1755;EUR_AF=0.0934;SAS_AF=0.1534;AA=A|||;VT=SNP
1	230696807	rs3904040	G	A	100	PASS	AC=578;AF=0.115415;AN=5008;NS=2504;DP=20110;EAS_AF=0.0129;AMR_AF=0.1369;AFR_AF=0.171;EUR_AF=0.0934;SAS_AF=0.1534;AA=G|||;VT=SNP
1	230696922	rs1327698	C	T	100	PASS	AC=4600;AF=0.91853;AN=5008;NS=2504;DP=20020;EAS_AF=0.999;AMR_AF=0.951;AFR_AF=0.8086;EUR_AF=0.9294;SAS_AF=0.9499;AA=T|||;VT=SNP
1	230697133	rs80056941	A	G	100	PASS	AC=150;AF=0.0299521;AN=5008;NS=2504;DP=19860;EAS_AF=0.0585;AMR_AF=0.0115;AFR_AF=0.003;EUR_AF=0.0358;SAS_AF=0.044;AA=A|||;VT=SNP
1	230697720	rs1637928	A	G	100	PASS	AC=2019;AF=0.403155;AN=5008;NS=2504;DP=20872;EAS_AF=0.4573;AMR_AF=0.3069;AFR_AF=0.2943;EUR_AF=0.3887;SAS_AF=0.5777;AA=A|||;VT=SNP
1	230698513	rs11580919	A	G	100	PASS	AC=245;AF=0.0489217;AN=5008;NS=2504;DP=19218;EAS_AF=0.001;AMR_AF=0.0389;AFR_AF=0.0749;EUR_AF=0.0686;SAS_AF=0.0501;AA=A|||;VT=SNP
1	230698802	rs34827396	C	T	100	PASS	AC=10;AF=0.00199681;AN=5008;NS=2504;DP=22972;EAS_AF=0;AMR_AF=0;AFR_AF=0.0008;EUR_AF=0.0089;SAS_AF=0;AA=C|||;VT=SNP
1	230699234	rs758216	T	A	100	PASS	AC=958;AF=0.191294;AN=5008;NS=2504;DP=21877;EAS_AF=0.3859;AMR_AF=0.1066;AFR_AF=0.0719;EUR_AF=0.1312;SAS_AF=0.274;AA=T|||;VT=SNP
1	230699392	rs12063832	A	G	100	PASS	AC=577;AF=0.115216;AN=5008;NS=2504;DP=22501;EAS_AF=0.0119;AMR_AF=0.1383;AFR_AF=0.171;EUR_AF=0.0924;SAS_AF=0.1534;AA=A|||;VT=SNP
1	230699682	rs140959054	T	C	100	PASS	AC=14;AF=0.00279553;AN=5008;NS=2504;DP=21732;EAS_AF=0;AMR_AF=0.0043;AFR_AF=0;EUR_AF=0.0109;SAS_AF=0;AA=T|||;VT=SNP
1	230700640	rs1637930	A	G	100	PASS	AC=2251;AF=0.449481;AN=5008;NS=2504;DP=19059;EAS_AF=0.4563;AMR_AF=0.3156;AFR_AF=0.4682;EUR_AF=0.3907;SAS_AF=0.5726;AA=G|||;VT=SNP
1	230700678	rs1615876	T	C	100	PASS	AC=906;AF=0.180911;AN=5008;NS=2504;DP=20401;EAS_AF=0.3869;AMR_AF=0.0951;AFR_AF=0.0446;EUR_AF=0.1262;SAS_AF=0.2699;AA=T|||;VT=SNP
1	230700819	rs1637931	C	T	100	PASS	AC=904;AF=0.180511;AN=5008;NS=2504;DP=18712;EAS_AF=0.3869;AMR_AF=0.0951;AFR_AF=0.0424;EUR_AF=0.1272;SAS_AF=0.2699;AA=C|||;VT=SNP
1	230701078	rs12068056	T	C	100	PASS	AC=618;AF=0.123403;AN=5008;NS=2504;DP=17356;EAS_AF=0.0119;AMR_AF=0.1398;AFR_AF=0.1997;EUR_AF=0.0924;SAS_AF=0.1554;AA=T|||;VT=SNP
1	230701126	rs12123188	A	T	100	PASS	AC=352;AF=0.0702875;AN=5008;NS=2504;DP=20197;EAS_AF=0.0556;AMR_AF=0.0288;AFR_AF=0.0787;EUR_AF=0.0994;SAS_AF=0.0736;AA=A|||;VT=SNP
1	230701187	rs75191987	G	A	100	PASS	AC=232;AF=0.0463259;AN=5008;NS=2504;DP=20144;EAS_AF=0.001;AMR_AF=0.0389;AFR_AF=0.0658;EUR_AF=0.0676;SAS_AF=0.0501;AA=G|||;VT=SNP
1	230701288	rs12060563	G	A	100	PASS	AC=649;AF=0.129593;AN=5008;NS=2504;DP=21633;EAS_AF=0.0119;AMR_AF=0.1412;AFR_AF=0.2254;EUR_AF=0.0924;SAS_AF=0.1513;AA=G|||;VT=SNP
1	230701437	rs1320459	T	C	100	PASS	AC=2259;AF=0.451078;AN=5008;NS=2504;DP=22022;EAS_AF=0.4563;AMR_AF=0.3156;AFR_AF=0.4743;EUR_AF=0.3907;SAS_AF=0.5726;AA=C|||;VT=SNP
1	230701473	rs10779844	G	C	100	PASS	AC=2500;AF=0.499201;AN=5008;NS=2504;DP=21733;EAS_AF=0.5437;AMR_AF=0.6686;AFR_AF=0.3669;EUR_AF=0.6054;SAS_AF=0.4029;AA=G|||;VT=SNP
1	230701565	rs1327696	G	A	100	PASS	AC=2254;AF=0.45008;AN=5008;NS=2504;DP=19758;EAS_AF=0.4563;AMR_AF=0.3156;AFR_AF=0.472;EUR_AF=0.3907;SAS_AF=0.5706;AA=g|||;VT=SNP
1	230701651	rs72749931	G	A	100	PASS	AC=144;AF=0.028754;AN=5008;NS=2504;DP=21045;EAS_AF=0;AMR_AF=0.0259;AFR_AF=0.0038;EUR_AF=0.0497;SAS_AF=0.0726;AA=G|||;VT=SNP
1	230701985	rs12028224	A	T	100	PASS	AC=483;AF=0.0964457;AN=5008;NS=2504;DP=12824;EAS_AF=0.2202;AMR_AF=0.0634;AFR_AF=0.0174;EUR_AF=0.0686;SAS_AF=0.1278;AA=A|||;VT=SNP
1	230702234	rs149133068	C	T	100	PASS	AC=48;AF=0.00958466;AN=5008;NS=2504;DP=9657;EAS_AF=0;AMR_AF=0.0144;AFR_AF=0.0045;EUR_AF=0.0258;SAS_AF=0.0061;AA=-|||;VT=SNP
1	230702433	rs181489737	A	T	100	PASS	AC=15;AF=0.00299521;AN=5008;NS=2504;DP=15335;EAS_AF=0;AMR_AF=0;AFR_AF=0.0015;EUR_AF=0.0119;SAS_AF=0.001;AA=A|||;VT=SNP
1	230702549	rs35980530	A	G	100	PASS	AC=232;AF=0.0463259;AN=5008;NS=2504;DP=16001;EAS_AF=0.001;AMR_AF=0.0389;AFR_AF=0.0658;EUR_AF=0.0676;SAS_AF=0.0501;AA=A|||;VT=SNP
1	230702988	rs12125477	T	C	100	PASS	AC=2862;AF=0.571486;AN=5008;NS=2504;DP=16660;EAS_AF=0.5466;AMR_AF=0.7118;AFR_AF=0.5136;EUR_AF=0.673;SAS_AF=0.4714;AA=C|||;VT=SNP
1	230703220	rs28809913	A	G	100	PASS	AC=654;AF=0.130591;AN=5008;NS=2504;DP=19040;EAS_AF=0.0129;AMR_AF=0.1427;AFR_AF=0.2057;EUR_AF=0.0964;SAS_AF=0.1769;AA=A|||;VT=SNP
1	230703604	rs7514317	G	A	100	PASS	AC=2842;AF=0.567492;AN=5008;NS=2504;DP=18360;EAS_AF=0.5456;AMR_AF=0.7118;AFR_AF=0.5129;EUR_AF=0.673;SAS_AF=0.453;AA=A|||;VT=SNP
1	230703675	rs11122537	C	T	100	PASS	AC=654;AF=0.130591;AN=5008;NS=2504;DP=19594;EAS_AF=0.0129;AMR_AF=0.1427;AFR_AF=0.2057;EUR_AF=0.0964;SAS_AF=0.1769;AA=C|||;VT=SNP
1	230703825	rs3849297	C	A	100	PASS	AC=2842;AF=0.567492;AN=5008;NS=2504;DP=20427;EAS_AF=0.5456;AMR_AF=0.7118;AFR_AF=0.5129;EUR_AF=0.673;SAS_AF=0.453;AA=C|||;VT=SNP
1	230703834	rs1327710	T	C	100	PASS	AC=3790;AF=0.756789;AN=5008;NS=2504;DP=20139;EAS_AF=0.9315;AMR_AF=0.8127;AFR_AF=0.587;EUR_AF=0.7992;SAS_AF=0.7229;AA=t|||;VT=SNP
1	230704166	rs11803605	A	G	100	PASS	AC=2860;AF=0.571086;AN=5008;NS=2504;DP=19724;EAS_AF=0.5456;AMR_AF=0.7118;AFR_AF=0.5136;EUR_AF=0.673;SAS_AF=0.4703;AA=A|||;VT=SNP
1	230704185	rs11801670	G	A	100	PASS	AC=2843;AF=0.567692;AN=5008;NS=2504;DP=20182;EAS_AF=0.5456;AMR_AF=0.7118;AFR_AF=0.5136;EUR_AF=0.673;SAS_AF=0.453;AA=A|||;VT=SNP
1	230704291	rs11804015	T	C	100	PASS	AC=2843;AF=0.567692;AN=5008;NS=2504;DP=20649;EAS_AF=0.5456;AMR_AF=0.7118;AFR_AF=0.5136;EUR_AF=0.673;SAS_AF=0.453;AA=C|||;VT=SNP
1	230704468	rs1637934	C	T	100	PASS	AC=3861;AF=0.770966;AN=5008;NS=2504;DP=20894;EAS_AF=0.9325;AMR_AF=0.8213;AFR_AF=0.593;EUR_AF=0.8042;SAS_AF=0.7751;AA=t|||;VT=SNP
1	230704683	rs4111080	C	G	100	PASS	AC=2870;AF=0.573083;AN=5008;NS=2504;DP=19815;EAS_AF=0.5437;AMR_AF=0.719;AFR_AF=0.5083;EUR_AF=0.6769;SAS_AF=0.4806;AA=c|||;VT=SNP
1	230704738	rs12741338	T	C	100	PASS	AC=146;AF=0.0291534;AN=5008;NS=2504;DP=18987;EAS_AF=0.001;AMR_AF=0.0346;AFR_AF=0.003;EUR_AF=0.0676;SAS_AF=0.0501;AA=t|||;VT=SNP
1	230705147	rs11122538	G	T	100	PASS	AC=786;AF=0.156949;AN=5008;NS=2504;DP=19390;EAS_AF=0.0179;AMR_AF=0.2291;AFR_AF=0.1793;EUR_AF=0.171;SAS_AF=0.2045;AA=g|||;VT=SNP
1	230705346	rs11122539	A	C	100	PASS	AC=2327;AF=0.464657;AN=5008;NS=2504;DP=21715;EAS_AF=0.5397;AMR_AF=0.5778;AFR_AF=0.3222;EUR_AF=0.5765;SAS_AF=0.3845;AA=a|||;VT=SNP
1	230705353	rs11122540	C	T	100	PASS	AC=2485;AF=0.496206;AN=5008;NS=2504;DP=21778;EAS_AF=0.5397;AMR_AF=0.5865;AFR_AF=0.416;EUR_AF=0.5785;SAS_AF=0.411;AA=c|||;VT=SNP
1	230705361	rs10158685	C	G	100	PASS	AC=2485;AF=0.496206;AN=5008;NS=2504;DP=21573;EAS_AF=0.5397;AMR_AF=0.5865;AFR_AF=0.416;EUR_AF=0.5785;SAS_AF=0.411;AA=c|||;VT=SNP
1	230705566	rs1752188	T	A	100	PASS	AC=904;AF=0.180511;AN=5008;NS=2504;DP=21699;EAS_AF=0.3839;AMR_AF=0.1095;AFR_AF=0.0303;EUR_AF=0.1402;SAS_AF=0.2658;AA=T|||;VT=SNP
1	230705757	rs10158214	G	A	100	PASS	AC=2577;AF=0.514577;AN=5008;NS=2504;DP=19992;EAS_AF=0.502;AMR_AF=0.585;AFR_AF=0.503;EUR_AF=0.5785;SAS_AF=0.4274;AA=G|||;VT=SNP
1	230705768	rs10158697	C	T	100	PASS	AC=2616;AF=0.522364;AN=5008;NS=2504;DP=19693;EAS_AF=0.5397;AMR_AF=0.585;AFR_AF=0.503;EUR_AF=0.5785;SAS_AF=0.4284;AA=T|||;VT=SNP
1	230705924	rs10159064	T	G	100	PASS	AC=2767;AF=0.552516;AN=5008;NS=2504;DP=20135;EAS_AF=0.625;AMR_AF=0.5994;AFR_AF=0.5045;EUR_AF=0.6064;SAS_AF=0.454;AA=G|||;VT=SNP
1	230706054	rs10779845	C	T	100	PASS	AC=2617;AF=0.522564;AN=5008;NS=2504;DP=19051;EAS_AF=0.5397;AMR_AF=0.5865;AFR_AF=0.5038;EUR_AF=0.5785;SAS_AF=0.4274;AA=T|||;VT=SNP
1	230706208	rs10779846	C	T	100	PASS	AC=2347;AF=0.46865;AN=5008;NS=2504;DP=18160;EAS_AF=0.5397;AMR_AF=0.5706;AFR_AF=0.3298;EUR_AF=0.5755;SAS_AF=0.4008;AA=C|||;VT=SNP
1	230706289	rs10864757	A	G	100	PASS	AC=2617;AF=0.522564;AN=5008;NS=2504;DP=18287;EAS_AF=0.5397;AMR_AF=0.5865;AFR_AF=0.5038;EUR_AF=0.5785;SAS_AF=0.4274;AA=G|||;VT=SNP
1	230706768	rs3761945	G	A	100	PASS	AC=2328;AF=0.464856;AN=5008;NS=2504;DP=20153;EAS_AF=0.5397;AMR_AF=0.5692;AFR_AF=0.3162;EUR_AF=0.5755;SAS_AF=0.4008;AA=G|||;VT=SNP
1	230706868	rs3761946	C	T	100	PASS	AC=2618;AF=0.522764;AN=5008;NS=2504;DP=20039;EAS_AF=0.5397;AMR_AF=0.5865;AFR_AF=0.5045;EUR_AF=0.5785;SAS_AF=0.4274;AA=T|||;VT=SNP
1	230706923	rs200591	G	A	100	PASS	AC=970;AF=0.19369;AN=5008;NS=2504;DP=18781;EAS_AF=0.3859;AMR_AF=0.1153;AFR_AF=0.0696;EUR_AF=0.1441;SAS_AF=0.2699;AA=G|||;VT=SNP
1	230706948	rs3761948	C	T	100	PASS	AC=2617;AF=0.522564;AN=5008;NS=2504;DP=18445;EAS_AF=0.5397;AMR_AF=0.5865;AFR_AF=0.5045;EUR_AF=0.5775;SAS_AF=0.4274;AA=T|||;VT=SNP
1	230707208	rs3761949	C	T	100	PASS	AC=780;AF=0.155751;AN=5008;NS=2504;DP=17298;EAS_AF=0.0169;AMR_AF=0.232;AFR_AF=0.174;EUR_AF=0.17;SAS_AF=0.2055;AA=C|||;VT=SNP
1	230707277	rs11122543	A	T	100	PASS	AC=2618;AF=0.522764;AN=5008;NS=2504;DP=18063;EAS_AF=0.5397;AMR_AF=0.5865;AFR_AF=0.5045;EUR_AF=0.5785;SAS_AF=0.4274;AA=T|||;VT=SNP
1	230707862	rs80114319	G	T	100	PASS	AC=150;AF=0.0299521;AN=5008;NS=2504;DP=17966;EAS_AF=0.001;AMR_AF=0.0346;AFR_AF=0.0038;EUR_AF=0.0686;SAS_AF=0.0521;AA=G|||;VT=SNP
1	230708119	rs78931415	G	A	100	PASS	AC=146;AF=0.0291534;AN=5008;NS=2504;DP=20078;EAS_AF=0.001;AMR_AF=0.0317;AFR_AF=0.0015;EUR_AF=0.0497;SAS_AF=0.0726;AA=G|||;VT=SNP
1	230708632	rs115369740	G	A	100	PASS	AC=40;AF=0.00798722;AN=5008;NS=2504;DP=19100;EAS_AF=0;AMR_AF=0.0086;AFR_AF=0.0008;EUR_AF=0.0318;SAS_AF=0.001;AA=G|||;VT=SNP
1	230708674	rs114301040	G	A	100	PASS	AC=52;AF=0.0103834;AN=5008;NS=2504;DP=19590;EAS_AF=0;AMR_AF=0.0187;AFR_AF=0.0023;EUR_AF=0.0278;SAS_AF=0.0082;AA=G|||;VT=SNP
1	230708840	rs56065333	G	C	100	PASS	AC=2475;AF=0.494209;AN=5008;NS=2504;DP=18773;EAS_AF=0.6379;AMR_AF=0.5764;AFR_AF=0.329;EUR_AF=0.5924;SAS_AF=0.41;AA=G|||;VT=SNP
1	230708964	rs73108008	C	A	100	PASS	AC=346;AF=0.0690895;AN=5008;NS=2504;DP=21489;EAS_AF=0.0337;AMR_AF=0.0259;AFR_AF=0.1452;EUR_AF=0.0388;SAS_AF=0.0644;AA=C|||;VT=SNP
1	230709031	rs72749936	C	T	100	PASS	AC=1012;AF=0.202077;AN=5008;NS=2504;DP=20670;EAS_AF=0.0149;AMR_AF=0.2709;AFR_AF=0.2511;EUR_AF=0.2256;SAS_AF=0.2556;AA=C|||;VT=SNP
1	230709583	rs72749937	T	C	100	PASS	AC=1013;AF=0.202276;AN=5008;NS=2504;DP=16892;EAS_AF=0.0149;AMR_AF=0.2695;AFR_AF=0.2526;EUR_AF=0.2256;SAS_AF=0.2556;AA=T|||;VT=SNP
1	230709769	rs72749938	A	G	100	PASS	AC=1024;AF=0.204473;AN=5008;NS=2504;DP=17957;EAS_AF=0.0149;AMR_AF=0.2695;AFR_AF=0.261;EUR_AF=0.2256;SAS_AF=0.2556;AA=a|||;VT=SNP
1	230709992	rs60580070	T	A	100	PASS	AC=1013;AF=0.202276;AN=5008;NS=2504;DP=18306;EAS_AF=0.0149;AMR_AF=0.2695;AFR_AF=0.2526;EUR_AF=0.2256;SAS_AF=0.2556;AA=T|||;VT=SNP
1	230710185	rs59866479	A	G	100	PASS	AC=1013;AF=0.202276;AN=5008;NS=2504;DP=19555;EAS_AF=0.0149;AMR_AF=0.2695;AFR_AF=0.2526;EUR_AF=0.2256;SAS_AF=0.2556;AA=G|||;VT=SNP
1	230710196	rs73108011	A	G	100	PASS	AC=346;AF=0.0690895;AN=5008;NS=2504;DP=20003;EAS_AF=0.0337;AMR_AF=0.0259;AFR_AF=0.1452;EUR_AF=0.0388;SAS_AF=0.0644;AA=A|||;VT=SNP
1	230710217	rs79647780	T	G	100	PASS	AC=30;AF=0.00599042;AN=5008;NS=2504;DP=20931;EAS_AF=0;AMR_AF=0.0058;AFR_AF=0;EUR_AF=0.0179;SAS_AF=0.0082;AA=T|||;VT=SNP
1	230710403	rs56227639	T	G	100	PASS	AC=1023;AF=0.204273;AN=5008;NS=2504;DP=23012;EAS_AF=0.0149;AMR_AF=0.2695;AFR_AF=0.2602;EUR_AF=0.2256;SAS_AF=0.2556;AA=G|||;VT=SNP
1	230710431	rs1637936	G	A	100	PASS	AC=946;AF=0.188898;AN=5008;NS=2504;DP=22334;EAS_AF=0.3978;AMR_AF=0.1182;AFR_AF=0.0363;EUR_AF=0.162;SAS_AF=0.2577;AA=G|||;VT=SNP
1	230710689	rs3888630	A	G	100	PASS	AC=2339;AF=0.467053;AN=5008;NS=2504;DP=20712;EAS_AF=0.5526;AMR_AF=0.5648;AFR_AF=0.326;EUR_AF=0.5676;SAS_AF=0.3967;AA=A|||;VT=SNP
1	230710928	rs11804443	T	C	100	PASS	AC=346;AF=0.0690895;AN=5008;NS=2504;DP=19424;EAS_AF=0.0337;AMR_AF=0.0259;AFR_AF=0.1452;EUR_AF=0.0388;SAS_AF=0.0644;AA=T|||;VT=SNP
1	230711402	rs740491	C	T	100	PASS	AC=665;AF=0.132788;AN=5008;NS=2504;DP=18284;EAS_AF=0.0139;AMR_AF=0.2262;AFR_AF=0.1059;EUR_AF=0.174;SAS_AF=0.183;AA=C|||;VT=SNP
1	230711435	rs740492	C	T	100	PASS	AC=1036;AF=0.206869;AN=5008;NS=2504;DP=18549;EAS_AF=0.3988;AMR_AF=0.1239;AFR_AF=0.0779;EUR_AF=0.167;SAS_AF=0.2832;AA=C|||;VT=SNP
1	230711962	rs11122544	G	A	100	PASS	AC=1354;AF=0.270367;AN=5008;NS=2504;DP=20860;EAS_AF=0.0486;AMR_AF=0.2954;AFR_AF=0.3941;EUR_AF=0.2644;SAS_AF=0.32;AA=A|||;VT=SNP
1	230712124	rs12405885	T	G	100	PASS	AC=670;AF=0.133786;AN=5008;NS=2504;DP=20900;EAS_AF=0.0139;AMR_AF=0.2262;AFR_AF=0.1089;EUR_AF=0.174;SAS_AF=0.184;AA=T|||;VT=SNP
1	230712338	rs917384	G	C	100	PASS	AC=3021;AF=0.603235;AN=5008;NS=2504;DP=19912;EAS_AF=0.5665;AMR_AF=0.7911;AFR_AF=0.4455;EUR_AF=0.7406;SAS_AF=0.5798;AA=G|||;VT=SNP
1	230712513	rs1637938	A	G	100	PASS	AC=946;AF=0.188898;AN=5008;NS=2504;DP=18923;EAS_AF=0.3978;AMR_AF=0.1182;AFR_AF=0.0356;EUR_AF=0.163;SAS_AF=0.2577;AA=A|||;VT=SNP
1	230712722	rs11804912	A	G	100	PASS	AC=1160;AF=0.231629;AN=5008;NS=2504;DP=19071;EAS_AF=0.0486;AMR_AF=0.2839;AFR_AF=0.2557;EUR_AF=0.2624;SAS_AF=0.319;AA=A|||;VT=SNP
1	230713153	rs56173830	C	T	100	PASS	AC=3746;AF=0.748003;AN=5008;NS=2504;DP=17812;EAS_AF=0.6012;AMR_AF=0.8646;AFR_AF=0.7723;EUR_AF=0.832;SAS_AF=0.6973;AA=t|||;VT=SNP
1	230713236	rs16841495	T	C	100	PASS	AC=402;AF=0.0802716;AN=5008;NS=2504;DP=15912;EAS_AF=0.0337;AMR_AF=0.0303;AFR_AF=0.1846;EUR_AF=0.0398;SAS_AF=0.0644;AA=t|||;VT=SNP
1	230713240	rs16841496	A	C	100	PASS	AC=2356;AF=0.470447;AN=5008;NS=2504;DP=15658;EAS_AF=0.5526;AMR_AF=0.5692;AFR_AF=0.3268;EUR_AF=0.5716;SAS_AF=0.4059;AA=a|||;VT=SNP
1	230713701	rs73108025	G	C	100	PASS	AC=347;AF=0.0692891;AN=5008;NS=2504;DP=13346;EAS_AF=0.0337;AMR_AF=0.0259;AFR_AF=0.146;EUR_AF=0.0388;SAS_AF=0.0644;AA=G|||;VT=SNP
1	230713942	rs11122545	G	A	100	PASS	AC=1178;AF=0.235224;AN=5008;NS=2504;DP=17081;EAS_AF=0.0486;AMR_AF=0.2867;AFR_AF=0.267;EUR_AF=0.2634;SAS_AF=0.319;AA=G|||;VT=SNP
1	230714180	rs12071892	G	T	100	PASS	AC=664;AF=0.132588;AN=5008;NS=2504;DP=21126;EAS_AF=0.0139;AMR_AF=0.2262;AFR_AF=0.1059;EUR_AF=0.174;SAS_AF=0.182;AA=G|||;VT=SNP
1	230714492	rs12072041	G	T	100	PASS	AC=637;AF=0.127196;AN=5008;NS=2504;DP=21580;EAS_AF=0.0139;AMR_AF=0.2219;AFR_AF=0.0877;EUR_AF=0.174;SAS_AF=0.182;AA=G|||;VT=SNP
1	230714618	rs1752185	G	T	100	PASS	AC=1048;AF=0.209265;AN=5008;NS=2504;DP=18851;EAS_AF=0.3978;AMR_AF=0.1254;AFR_AF=0.0847;EUR_AF=0.167;SAS_AF=0.2863;AA=G|||;VT=SNP
1	230714661	rs1752184	G	T	100	PASS	AC=2405;AF=0.480232;AN=5008;NS=2504;DP=18522;EAS_AF=0.4464;AMR_AF=0.4207;AFR_AF=0.4818;EUR_AF=0.4314;SAS_AF=0.6053;AA=T|||;VT=SNP
1	230714890	rs1637939	A	T	100	PASS	AC=2423;AF=0.483826;AN=5008;NS=2504;DP=20993;EAS_AF=0.4464;AMR_AF=0.4207;AFR_AF=0.4826;EUR_AF=0.4314;SAS_AF=0.6227;AA=T|||;VT=SNP
1	230714916	rs1637940	A	G	100	PASS	AC=2225;AF=0.444289;AN=5008;NS=2504;DP=20391;EAS_AF=0.4464;AMR_AF=0.4092;AFR_AF=0.3404;EUR_AF=0.4294;SAS_AF=0.6227;AA=A|||;VT=SNP
1	230715064	rs4846984	T	C	100	PASS	AC=2321;AF=0.463458;AN=5008;NS=2504;DP=17456;EAS_AF=0.5526;AMR_AF=0.5648;AFR_AF=0.3283;EUR_AF=0.5656;SAS_AF=0.3773;AA=T|||;VT=SNP
1	230715075	rs1637941	T	C	100	PASS	AC=2421;AF=0.483427;AN=5008;NS=2504;DP=17269;EAS_AF=0.4464;AMR_AF=0.4207;AFR_AF=0.4811;EUR_AF=0.4314;SAS_AF=0.6227;AA=C|||;VT=SNP
1	230715086	rs1752183	C	A	100	PASS	AC=2423;AF=0.483826;AN=5008;NS=2504;DP=17429;EAS_AF=0.4474;AMR_AF=0.4193;AFR_AF=0.4818;EUR_AF=0.4324;SAS_AF=0.6227;AA=C|||;VT=SNP
1	230715130	rs4846860	A	G	100	PASS	AC=2300;AF=0.459265;AN=5008;NS=2504;DP=19015;EAS_AF=0.5536;AMR_AF=0.562;AFR_AF=0.3124;EUR_AF=0.5666;SAS_AF=0.3773;AA=A|||;VT=SNP
1	230715157	rs1752182	G	C	100	PASS	AC=2423;AF=0.483826;AN=5008;NS=2504;DP=19292;EAS_AF=0.4464;AMR_AF=0.4207;AFR_AF=0.4826;EUR_AF=0.4314;SAS_AF=0.6227;AA=C|||;VT=SNP
1	230715228	rs1327703	G	A	100	PASS	AC=2423;AF=0.483826;AN=5008;NS=2504;DP=20269;EAS_AF=0.4464;AMR_AF=0.4207;AFR_AF=0.4826;EUR_AF=0.4314;SAS_AF=0.6227;AA=A|||;VT=SNP
1	230715276	rs1327702	C	T	100	PASS	AC=2423;AF=0.483826;AN=5008;NS=2504;DP=20071;EAS_AF=0.4464;AMR_AF=0.4207;AFR_AF=0.4826;EUR_AF=0.4314;SAS_AF=0.6227;AA=T|||;VT=SNP
1	230715703	rs886982	C	T	100	PASS	AC=848;AF=0.169329;AN=5008;NS=2504;DP=18119;EAS_AF=0.0139;AMR_AF=0.2349;AFR_AF=0.239;EUR_AF=0.1759;SAS_AF=0.182;AA=C|||;VT=SNP
1	230715747	rs79403474	G	A	100	PASS	AC=146;AF=0.0291534;AN=5008;NS=2504;DP=16433;EAS_AF=0.001;AMR_AF=0.0317;AFR_AF=0.0015;EUR_AF=0.0497;SAS_AF=0.0726;AA=G|||;VT=SNP
1	230715985	rs115775968	A	G	100	PASS	AC=146;AF=0.0291534;AN=5008;NS=2504;DP=16297;EAS_AF=0.001;AMR_AF=0.0317;AFR_AF=0.0015;EUR_AF=0.0497;SAS_AF=0.0726;AA=A|||;VT=SNP
1	230716157	rs1752180	T	C	100	PASS	AC=2423;AF=0.483826;AN=5008;NS=2504;DP=12292;EAS_AF=0.4474;AMR_AF=0.4207;AFR_AF=0.4811;EUR_AF=0.4324;SAS_AF=0.6227;AA=C|||;VT=SNP
1	230716528	rs1637944	A	T	100	PASS	AC=2430;AF=0.485224;AN=5008;NS=2504;DP=17452;EAS_AF=0.4514;AMR_AF=0.4207;AFR_AF=0.4834;EUR_AF=0.4314;SAS_AF=0.6237;AA=A|||;VT=SNP
1	230716785	rs17658982	C	T	100	PASS	AC=640;AF=0.127796;AN=5008;NS=2504;DP=17541;EAS_AF=0.0139;AMR_AF=0.2219;AFR_AF=0.0893;EUR_AF=0.175;SAS_AF=0.182;AA=C|||;VT=SNP
1	230716811	rs913155	A	G	100	PASS	AC=3324;AF=0.663738;AN=5008;NS=2504;DP=16853;EAS_AF=0.5863;AMR_AF=0.7767;AFR_AF=0.5174;EUR_AF=0.7913;SAS_AF=0.7301;AA=G|||;VT=SNP
1	230716872	rs913156	C	T	100	PASS	AC=2423;AF=0.483826;AN=5008;NS=2504;DP=16372;EAS_AF=0.4454;AMR_AF=0.4207;AFR_AF=0.4834;EUR_AF=0.4314;SAS_AF=0.6227;AA=C|||;VT=SNP
1	230716936	rs73108041	C	G	100	PASS	AC=265;AF=0.0529153;AN=5008;NS=2504;DP=14846;EAS_AF=0.0337;AMR_AF=0.0159;AFR_AF=0.1082;EUR_AF=0.0388;SAS_AF=0.0389;AA=C|||;VT=SNP
1	230717174	rs886983	A	G	100	PASS	AC=2468;AF=0.492812;AN=5008;NS=2504;DP=17335;EAS_AF=0.4474;AMR_AF=0.4193;AFR_AF=0.5159;EUR_AF=0.4314;SAS_AF=0.6237;AA=G|||;VT=SNP
1	230717402	rs886984	C	G	100	PASS	AC=2470;AF=0.493211;AN=5008;NS=2504;DP=16002;EAS_AF=0.4464;AMR_AF=0.4193;AFR_AF=0.5174;EUR_AF=0.4314;SAS_AF=0.6247;AA=G|||;VT=SNP
1	230718512	rs1752179	T	C	100	PASS	AC=807;AF=0.161142;AN=5008;NS=2504;DP=22035;EAS_AF=0.3125;AMR_AF=0.1066;AFR_AF=0.0378;EUR_AF=0.1312;SAS_AF=0.2413;AA=T|||;VT=SNP
1	230718539	rs77924625	C	A	100	PASS	AC=237;AF=0.0473243;AN=5008;NS=2504;DP=21530;EAS_AF=0.122;AMR_AF=0.0879;AFR_AF=0.0113;EUR_AF=0.0099;SAS_AF=0.0286;AA=C|||;VT=SNP
1	230718738	rs78116890	G	A	100	PASS	AC=185;AF=0.0369409;AN=5008;NS=2504;DP=21470;EAS_AF=0.002;AMR_AF=0.0331;AFR_AF=0.0015;EUR_AF=0.0577;SAS_AF=0.1022;AA=g|||;VT=SNP
1	230718884	rs73108045	C	T	100	PASS	AC=272;AF=0.0543131;AN=5008;NS=2504;DP=21672;EAS_AF=0.123;AMR_AF=0.0937;AFR_AF=0.0159;EUR_AF=0.0119;SAS_AF=0.0511;AA=c|||;VT=SNP
1	230718916	rs59956935	G	A	100	PASS	AC=270;AF=0.0539137;AN=5008;NS=2504;DP=21571;EAS_AF=0.123;AMR_AF=0.0937;AFR_AF=0.0144;EUR_AF=0.0119;SAS_AF=0.0511;AA=g|||;VT=SNP
1	230719616	rs886985	G	C	100	PASS	AC=1896;AF=0.378594;AN=5008;NS=2504;DP=18068;EAS_AF=0.5218;AMR_AF=0.2594;AFR_AF=0.5113;EUR_AF=0.1879;SAS_AF=0.3323;AA=C|||;VT=SNP
1	230719621	rs886986	A	G	100	PASS	AC=1896;AF=0.378594;AN=5008;NS=2504;DP=18040;EAS_AF=0.5218;AMR_AF=0.2594;AFR_AF=0.5113;EUR_AF=0.1879;SAS_AF=0.3323;AA=A|||;VT=SNP
1	230719831	rs73108047	C	A	100	PASS	AC=646;AF=0.128994;AN=5008;NS=2504;DP=17263;EAS_AF=0.124;AMR_AF=0.121;AFR_AF=0.2821;EUR_AF=0.0139;SAS_AF=0.0511;AA=C|||;VT=SNP
1	230719885	rs200594	A	T	100	PASS	AC=1126;AF=0.22484;AN=5008;NS=2504;DP=16880;EAS_AF=0.3125;AMR_AF=0.1484;AFR_AF=0.1369;EUR_AF=0.1899;SAS_AF=0.3436;AA=A|||;VT=SNP
1	230719896	rs11122546	C	A	100	PASS	AC=665;AF=0.132788;AN=5008;NS=2504;DP=17152;EAS_AF=0.0337;AMR_AF=0.219;AFR_AF=0.0507;EUR_AF=0.2058;SAS_AF=0.2096;AA=C|||;VT=SNP
1	230720243	rs76435910	A	G	100	PASS	AC=52;AF=0.0103834;AN=5008;NS=2504;DP=17796;EAS_AF=0;AMR_AF=0.0187;AFR_AF=0.0023;EUR_AF=0.0278;SAS_AF=0.0082;AA=A|||;VT=SNP
1	230720268	rs7550462	T	C	100	PASS	AC=1633;AF=0.326078;AN=5008;NS=2504;DP=17730;EAS_AF=0.1587;AMR_AF=0.3919;AFR_AF=0.354;EUR_AF=0.3459;SAS_AF=0.3937;AA=T|||;VT=SNP
1	230720575	rs6541324	T	G	100	PASS	AC=801;AF=0.159944;AN=5008;NS=2504;DP=17693;EAS_AF=0.125;AMR_AF=0.1571;AFR_AF=0.2595;EUR_AF=0.0726;SAS_AF=0.1534;AA=T|||;VT=SNP
1	230720942	rs1576575	G	A	100	PASS	AC=352;AF=0.0702875;AN=5008;NS=2504;DP=20948;EAS_AF=0.0893;AMR_AF=0.0202;AFR_AF=0.1271;EUR_AF=0.0408;SAS_AF=0.0399;AA=g|||;VT=SNP
1	230721814	rs73108050	C	T	100	PASS	AC=275;AF=0.0549121;AN=5008;NS=2504;DP=16661;EAS_AF=0.123;AMR_AF=0.0951;AFR_AF=0.0166;EUR_AF=0.0129;SAS_AF=0.0511;AA=C|||;VT=SNP
1	230721881	rs117491990	C	T	100	PASS	AC=224;AF=0.0447284;AN=5008;NS=2504;DP=15213;EAS_AF=0.123;AMR_AF=0.0865;AFR_AF=0.0015;EUR_AF=0.0099;SAS_AF=0.0286;AA=C|||;VT=SNP
1	230721971	rs1752178	G	T	100	PASS	AC=2060;AF=0.411342;AN=5008;NS=2504;DP=13770;EAS_AF=0.4335;AMR_AF=0.366;AFR_AF=0.3124;EUR_AF=0.4453;SAS_AF=0.5194;AA=T|||;VT=SNP
1	230722027	rs6687291	G	A	100	PASS	AC=1046;AF=0.208866;AN=5008;NS=2504;DP=13517;EAS_AF=0.245;AMR_AF=0.389;AFR_AF=0.0325;EUR_AF=0.3559;SAS_AF=0.1309;AA=G|||;VT=SNP
1	230722676	rs12135272	T	C	100	PASS	AC=780;AF=0.155751;AN=5008;NS=2504;DP=14583;EAS_AF=0.0337;AMR_AF=0.2305;AFR_AF=0.0598;EUR_AF=0.2724;SAS_AF=0.2382;AA=T|||;VT=SNP
1	230722756	rs78497703	T	C	100	PASS	AC=192;AF=0.0383387;AN=5008;NS=2504;DP=17348;EAS_AF=0.002;AMR_AF=0.0346;AFR_AF=0.0061;EUR_AF=0.0577;SAS_AF=0.1022;AA=T|||;VT=SNP
1	230723061	rs12135204	A	G	100	PASS	AC=780;AF=0.155751;AN=5008;NS=2504;DP=19423;EAS_AF=0.0337;AMR_AF=0.2305;AFR_AF=0.0598;EUR_AF=0.2724;SAS_AF=0.2382;AA=A|||;VT=SNP
1	230723103	rs75512777	T	C	100	PASS	AC=14;AF=0.00279553;AN=5008;NS=2504;DP=20002;EAS_AF=0;AMR_AF=0.0043;AFR_AF=0;EUR_AF=0.0089;SAS_AF=0.002;AA=T|||;VT=SNP
1	230723369	rs58517463	A	G	100	PASS	AC=273;AF=0.0545128;AN=5008;NS=2504;DP=19030;EAS_AF=0.123;AMR_AF=0.0937;AFR_AF=0.0166;EUR_AF=0.0119;SAS_AF=0.0511;AA=A|||;VT=SNP
1	230723373	rs1752177	T	G	100	PASS	AC=2867;AF=0.572484;AN=5008;NS=2504;DP=18806;EAS_AF=0.5585;AMR_AF=0.5245;AFR_AF=0.5756;EUR_AF=0.5179;SAS_AF=0.6728;AA=G|||;VT=SNP
1	230723481	rs6691073	G	A	100	PASS	AC=372;AF=0.0742812;AN=5008;NS=2504;DP=17758;EAS_AF=0.0893;AMR_AF=0.0202;AFR_AF=0.1422;EUR_AF=0.0408;SAS_AF=0.0399;AA=T|||;VT=SNP
1	230723561	rs77690250	T	A	100	PASS	AC=192;AF=0.0383387;AN=5008;NS=2504;DP=17146;EAS_AF=0.002;AMR_AF=0.0346;AFR_AF=0.0061;EUR_AF=0.0577;SAS_AF=0.1022;AA=T|||;VT=SNP
1	230723624	rs77274253	A	G	100	PASS	AC=183;AF=0.0365415;AN=5008;NS=2504;DP=16856;EAS_AF=0.0893;AMR_AF=0.0159;AFR_AF=0.003;EUR_AF=0.0388;SAS_AF=0.0399;AA=A|||;VT=SNP
1	230723777	rs12135414	A	T	100	PASS	AC=780;AF=0.155751;AN=5008;NS=2504;DP=17604;EAS_AF=0.0337;AMR_AF=0.2305;AFR_AF=0.0598;EUR_AF=0.2724;SAS_AF=0.2382;AA=A|||;VT=SNP
1	230724106	rs1327700	T	G	100	PASS	AC=353;AF=0.0704872;AN=5008;NS=2504;DP=18529;EAS_AF=0.0893;AMR_AF=0.0202;AFR_AF=0.1278;EUR_AF=0.0408;SAS_AF=0.0399;AA=T|||;VT=SNP
1	230724194	rs112023750	A	T	100	PASS	AC=273;AF=0.0545128;AN=5008;NS=2504;DP=20598;EAS_AF=0.123;AMR_AF=0.0937;AFR_AF=0.0166;EUR_AF=0.0119;SAS_AF=0.0511;AA=A|||;VT=SNP
1	230724462	rs67004831	T	C	100	PASS	AC=664;AF=0.132588;AN=5008;NS=2504;DP=20780;EAS_AF=0.0337;AMR_AF=0.219;AFR_AF=0.0507;EUR_AF=0.2058;SAS_AF=0.2086;AA=T|||;VT=SNP
1	230725268	rs80014824	T	G	100	PASS	AC=184;AF=0.0367412;AN=5008;NS=2504;DP=21080;EAS_AF=0.0903;AMR_AF=0.0159;AFR_AF=0.003;EUR_AF=0.0388;SAS_AF=0.0399;AA=T|||;VT=SNP
1	230725282	rs115331025	T	G	100	PASS	AC=185;AF=0.0369409;AN=5008;NS=2504;DP=21249;EAS_AF=0.0903;AMR_AF=0.0159;AFR_AF=0.003;EUR_AF=0.0398;SAS_AF=0.0399;AA=T|||;VT=SNP
1	230725438	rs77532297	G	T	100	PASS	AC=16;AF=0.00319489;AN=5008;NS=2504;DP=20363;EAS_AF=0;AMR_AF=0.0086;AFR_AF=0;EUR_AF=0.0099;SAS_AF=0;AA=G|||;VT=SNP
1	230725720	rs11122547	T	C	100	PASS	AC=780;AF=0.155751;AN=5008;NS=2504;DP=18975;EAS_AF=0.0337;AMR_AF=0.2305;AFR_AF=0.0598;EUR_AF=0.2734;SAS_AF=0.2372;AA=T|||;VT=SNP
1	230725824	rs853459	G	A	100	PASS	AC=2286;AF=0.45647;AN=5008;NS=2504;DP=19632;EAS_AF=0.4365;AMR_AF=0.402;AFR_AF=0.3555;EUR_AF=0.503;SAS_AF=0.6043;AA=A|||;VT=SNP
1	230725964	rs58619962	A	G	100	PASS	AC=289;AF=0.0577077;AN=5008;NS=2504;DP=20156;EAS_AF=0.123;AMR_AF=0.0937;AFR_AF=0.0166;EUR_AF=0.0119;SAS_AF=0.0675;AA=A|||;VT=SNP
1	230725969	rs11122548	G	A	100	PASS	AC=780;AF=0.155751;AN=5008;NS=2504;DP=20101;EAS_AF=0.0337;AMR_AF=0.2305;AFR_AF=0.0598;EUR_AF=0.2734;SAS_AF=0.2372;AA=G|||;VT=SNP
1	230726677	rs12087810	A	G	100	PASS	AC=663;AF=0.132388;AN=5008;NS=2504;DP=16429;EAS_AF=0.0337;AMR_AF=0.219;AFR_AF=0.0499;EUR_AF=0.2058;SAS_AF=0.2086;AA=A|||;VT=SNP
1	230727362	rs1410140	C	T	100	PASS	AC=991;AF=0.197883;AN=5008;NS=2504;DP=18727;EAS_AF=0.0357;AMR_AF=0.2651;AFR_AF=0.0802;EUR_AF=0.33;SAS_AF=0.3405;AA=T|||;VT=SNP
1	230727516	rs115146846	G	A	100	PASS	AC=15;AF=0.00299521;AN=5008;NS=2504;DP=18520;EAS_AF=0;AMR_AF=0.0029;AFR_AF=0.0008;EUR_AF=0.0119;SAS_AF=0;AA=G|||;VT=SNP
1	230727796	rs200583	C	T	100	PASS	AC=930;AF=0.185703;AN=5008;NS=2504;DP=22150;EAS_AF=0.3095;AMR_AF=0.1153;AFR_AF=0.1278;EUR_AF=0.1322;SAS_AF=0.2413;AA=C|||;VT=SNP
1	230728088	rs6676672	T	C	100	PASS	AC=991;AF=0.197883;AN=5008;NS=2504;DP=22848;EAS_AF=0.0357;AMR_AF=0.2651;AFR_AF=0.0802;EUR_AF=0.33;SAS_AF=0.3405;AA=C|||;VT=SNP
1	230728287	rs200584	A	C	100	PASS	AC=914;AF=0.182508;AN=5008;NS=2504;DP=17771;EAS_AF=0.3095;AMR_AF=0.1153;AFR_AF=0.1278;EUR_AF=0.1322;SAS_AF=0.2249;AA=A|||;VT=SNP
1	230728313	rs6659511	G	A	100	PASS	AC=991;AF=0.197883;AN=5008;NS=2504;DP=18934;EAS_AF=0.0357;AMR_AF=0.2651;AFR_AF=0.0802;EUR_AF=0.33;SAS_AF=0.3405;AA=A|||;VT=SNP
1	230728362	rs200585	G	T	100	PASS	AC=913;AF=0.182308;AN=5008;NS=2504;DP=19866;EAS_AF=0.3095;AMR_AF=0.1153;AFR_AF=0.1278;EUR_AF=0.1322;SAS_AF=0.2239;AA=G|||;VT=SNP
1	230728649	rs2182576	C	T	100	PASS	AC=991;AF=0.197883;AN=5008;NS=2504;DP=20299;EAS_AF=0.0357;AMR_AF=0.2651;AFR_AF=0.0802;EUR_AF=0.33;SAS_AF=0.3405;AA=T|||;VT=SNP
1	230728756	rs200586	G	A	100	PASS	AC=2867;AF=0.572484;AN=5008;NS=2504;DP=21232;EAS_AF=0.5585;AMR_AF=0.5245;AFR_AF=0.5756;EUR_AF=0.5179;SAS_AF=0.6728;AA=A|||;VT=SNP
1	230728849	rs56242691	G	A	100	PASS	AC=296;AF=0.0591054;AN=5008;NS=2504;DP=20657;EAS_AF=0.001;AMR_AF=0.0908;AFR_AF=0.0121;EUR_AF=0.1909;SAS_AF=0.0245;AA=G|||;VT=SNP
1	230728901	rs200587	G	T	100	PASS	AC=914;AF=0.182508;AN=5008;NS=2504;DP=20167;EAS_AF=0.3095;AMR_AF=0.1153;AFR_AF=0.1278;EUR_AF=0.1322;SAS_AF=0.2249;AA=G|||;VT=SNP
1	230728966	rs6660200	G	T	100	PASS	AC=972;AF=0.194089;AN=5008;NS=2504;DP=21619;EAS_AF=0.0357;AMR_AF=0.2651;AFR_AF=0.0658;EUR_AF=0.33;SAS_AF=0.3405;AA=G|||;VT=SNP
1	230728967	rs6669837	C	T	100	PASS	AC=972;AF=0.194089;AN=5008;NS=2504;DP=21622;EAS_AF=0.0357;AMR_AF=0.2651;AFR_AF=0.0658;EUR_AF=0.33;SAS_AF=0.3405;AA=C|||;VT=SNP
1	230729401	rs79584011	C	T	100	PASS	AC=239;AF=0.0477236;AN=5008;NS=2504;DP=19239;EAS_AF=0.0903;AMR_AF=0.0187;AFR_AF=0.0416;EUR_AF=0.0408;SAS_AF=0.0399;AA=C|||;VT=SNP
1	230729782	rs4846985	T	G	100	PASS	AC=289;AF=0.0577077;AN=5008;NS=2504;DP=16213;EAS_AF=0.123;AMR_AF=0.0937;AFR_AF=0.0166;EUR_AF=0.0119;SAS_AF=0.0675;AA=T|||;VT=SNP
1	230730601	rs200588	A	G	100	PASS	AC=2883;AF=0.575679;AN=5008;NS=2504;DP=17354;EAS_AF=0.5575;AMR_AF=0.5245;AFR_AF=0.5893;EUR_AF=0.5169;SAS_AF=0.6728;AA=G|||;VT=SNP
1	230730626	rs2883538	G	A	100	PASS	AC=1014;AF=0.202476;AN=5008;NS=2504;DP=16252;EAS_AF=0.0357;AMR_AF=0.2695;AFR_AF=0.0961;EUR_AF=0.329;SAS_AF=0.3405;AA=G|||;VT=SNP
1	230730703	rs6697138	G	A	100	PASS	AC=996;AF=0.198882;AN=5008;NS=2504;DP=13802;EAS_AF=0.0357;AMR_AF=0.2695;AFR_AF=0.0825;EUR_AF=0.329;SAS_AF=0.3405;AA=G|||;VT=SNP
1	230730805	rs4846986	A	C	100	PASS	AC=1304;AF=0.260383;AN=5008;NS=2504;DP=14011;EAS_AF=0.1587;AMR_AF=0.3631;AFR_AF=0.1135;EUR_AF=0.341;SAS_AF=0.408;AA=C|||;VT=SNP
1	230730869	rs172071	A	G	100	PASS	AC=906;AF=0.180911;AN=5008;NS=2504;DP=17801;EAS_AF=0.3115;AMR_AF=0.1138;AFR_AF=0.1248;EUR_AF=0.1342;SAS_AF=0.2178;AA=A|||;VT=SNP
1	230731527	rs200579	A	G	100	PASS	AC=2884;AF=0.575879;AN=5008;NS=2504;DP=18795;EAS_AF=0.5585;AMR_AF=0.5245;AFR_AF=0.5893;EUR_AF=0.5169;SAS_AF=0.6728;AA=G|||;VT=SNP
1	230731554	rs17607298	T	C	100	PASS	AC=804;AF=0.160543;AN=5008;NS=2504;DP=18697;EAS_AF=0.0337;AMR_AF=0.2349;AFR_AF=0.0756;EUR_AF=0.2724;SAS_AF=0.2382;AA=T|||;VT=SNP
1	230731614	rs16852076	A	T	100	PASS	AC=184;AF=0.0367412;AN=5008;NS=2504;DP=18427;EAS_AF=0.002;AMR_AF=0.0331;AFR_AF=0.0015;EUR_AF=0.0567;SAS_AF=0.1022;AA=A|||;VT=SNP
1	230731774	rs73108076	C	G	100	PASS	AC=290;AF=0.0579073;AN=5008;NS=2504;DP=18014;EAS_AF=0.123;AMR_AF=0.0937;AFR_AF=0.0174;EUR_AF=0.0119;SAS_AF=0.0675;AA=C|||;VT=SNP
1	230732119	rs149313412	T	C	100	PASS	AC=21;AF=0.00419329;AN=5008;NS=2504;DP=21241;EAS_AF=0;AMR_AF=0.0043;AFR_AF=0;EUR_AF=0.0179;SAS_AF=0;AA=T|||;VT=SNP
1	230732133	rs200580	G	A	100	PASS	AC=779;AF=0.155551;AN=5008;NS=2504;DP=20828;EAS_AF=0.3095;AMR_AF=0.1066;AFR_AF=0.031;EUR_AF=0.1312;SAS_AF=0.2249;AA=G|||;VT=SNP
1	230732253	rs200581	T	G	100	PASS	AC=2616;AF=0.522364;AN=5008;NS=2504;DP=17820;EAS_AF=0.5585;AMR_AF=0.4986;AFR_AF=0.4017;EUR_AF=0.5149;SAS_AF=0.6728;AA=G|||;VT=SNP
1	230732599	rs200582	G	A	100	PASS	AC=891;AF=0.177915;AN=5008;NS=2504;DP=19436;EAS_AF=0.3095;AMR_AF=0.111;AFR_AF=0.1127;EUR_AF=0.1322;SAS_AF=0.2249;AA=G|||;VT=SNP
1	230732682	rs2148581	T	C	100	PASS	AC=1412;AF=0.281949;AN=5008;NS=2504;DP=18063;EAS_AF=0.126;AMR_AF=0.2911;AFR_AF=0.2564;EUR_AF=0.3698;SAS_AF=0.3804;AA=C|||;VT=SNP
1	230732779	rs11122549	C	A	100	PASS	AC=689;AF=0.13758;AN=5008;NS=2504;DP=21071;EAS_AF=0.0337;AMR_AF=0.2233;AFR_AF=0.0673;EUR_AF=0.2058;SAS_AF=0.2086;AA=C|||;VT=SNP
1	230733270	rs6672787	A	G	100	PASS	AC=804;AF=0.160543;AN=5008;NS=2504;DP=19862;EAS_AF=0.0337;AMR_AF=0.2349;AFR_AF=0.0756;EUR_AF=0.2724;SAS_AF=0.2382;AA=A|||;VT=SNP
1	230733978	rs55857911	C	T	100	PASS	AC=380;AF=0.0758786;AN=5008;NS=2504;DP=19739;EAS_AF=0.0972;AMR_AF=0.1844;AFR_AF=0.0045;EUR_AF=0.1223;SAS_AF=0.0256;AA=C|||;VT=SNP
1	230734122	rs4846987	C	T	100	PASS	AC=257;AF=0.0513179;AN=5008;NS=2504;DP=21253;EAS_AF=0.123;AMR_AF=0.0879;AFR_AF=0.0136;EUR_AF=0.0099;SAS_AF=0.045;AA=C|||;VT=SNP
1	230734268	rs1410139	A	G	100	PASS	AC=1305;AF=0.260583;AN=5008;NS=2504;DP=17928;EAS_AF=0.1587;AMR_AF=0.3631;AFR_AF=0.1135;EUR_AF=0.3419;SAS_AF=0.408;AA=G|||;VT=SNP
1	230734292	rs74768644	T	C	100	PASS	AC=191;AF=0.038139;AN=5008;NS=2504;DP=17731;EAS_AF=0.002;AMR_AF=0.0346;AFR_AF=0.0061;EUR_AF=0.0567;SAS_AF=0.1022;AA=T|||;VT=SNP
1	230734472	rs60723340	A	G	100	PASS	AC=290;AF=0.0579073;AN=5008;NS=2504;DP=21105;EAS_AF=0.123;AMR_AF=0.0937;AFR_AF=0.0174;EUR_AF=0.0119;SAS_AF=0.0675;AA=A|||;VT=SNP
1	230734649	rs12091639	A	C	100	PASS	AC=1015;AF=0.202676;AN=5008;NS=2504;DP=17878;EAS_AF=0.0357;AMR_AF=0.2695;AFR_AF=0.0961;EUR_AF=0.329;SAS_AF=0.3415;AA=A|||;VT=SNP
1	230734718	rs76522697	G	A	100	PASS	AC=191;AF=0.038139;AN=5008;NS=2504;DP=17743;EAS_AF=0.002;AMR_AF=0.0346;AFR_AF=0.0061;EUR_AF=0.0567;SAS_AF=0.1022;AA=G|||;VT=SNP
1	230734812	rs113017712	T	C	100	PASS	AC=113;AF=0.0225639;AN=5008;NS=2504;DP=18446;EAS_AF=0;AMR_AF=0.0115;AFR_AF=0.0068;EUR_AF=0.0666;SAS_AF=0.0297;AA=T|||;VT=SNP
1	230734834	rs111619216	G	C	100	PASS	AC=113;AF=0.0225639;AN=5008;NS=2504;DP=18362;EAS_AF=0;AMR_AF=0.0115;AFR_AF=0.0068;EUR_AF=0.0666;SAS_AF=0.0297;AA=G|||;VT=SNP
1	230735313	rs853460	C	T	100	PASS	AC=2912;AF=0.58147;AN=5008;NS=2504;DP=16727;EAS_AF=0.5595;AMR_AF=0.5259;AFR_AF=0.6089;EUR_AF=0.5169;SAS_AF=0.6728;AA=T|||;VT=SNP
1	230735435	rs11122551	T	A	100	PASS	AC=995;AF=0.198682;AN=5008;NS=2504;DP=17289;EAS_AF=0.0357;AMR_AF=0.2695;AFR_AF=0.0817;EUR_AF=0.329;SAS_AF=0.3405;AA=T|||;VT=SNP
1	230735580	rs11122552	T	G	100	PASS	AC=1305;AF=0.260583;AN=5008;NS=2504;DP=18454;EAS_AF=0.1587;AMR_AF=0.3631;AFR_AF=0.1135;EUR_AF=0.341;SAS_AF=0.409;AA=G|||;VT=SNP
1	230735622	rs853461	A	G	100	PASS	AC=2883;AF=0.575679;AN=5008;NS=2504;DP=18102;EAS_AF=0.5585;AMR_AF=0.5245;AFR_AF=0.5885;EUR_AF=0.5169;SAS_AF=0.6728;AA=G|||;VT=SNP
1	230735824	rs112571546	C	T	100	PASS	AC=250;AF=0.0499201;AN=5008;NS=2504;DP=20455;EAS_AF=0.0903;AMR_AF=0.0159;AFR_AF=0.0514;EUR_AF=0.0408;SAS_AF=0.0399;AA=C|||;VT=SNP
1	230736056	rs35201011	G	A	100	PASS	AC=26;AF=0.00519169;AN=5008;NS=2504;DP=18513;EAS_AF=0;AMR_AF=0;AFR_AF=0.0151;EUR_AF=0.006;SAS_AF=0;AA=G|||;VT=SNP
1	230736422	rs185667	G	A	100	PASS	AC=793;AF=0.158347;AN=5008;NS=2504;DP=19907;EAS_AF=0.3095;AMR_AF=0.1081;AFR_AF=0.0408;EUR_AF=0.1312;SAS_AF=0.2249;AA=G|||;VT=SNP
1	230736505	rs113877479	G	C	100	PASS	AC=113;AF=0.0225639;AN=5008;NS=2504;DP=19323;EAS_AF=0;AMR_AF=0.0115;AFR_AF=0.0068;EUR_AF=0.0666;SAS_AF=0.0297;AA=G|||;VT=SNP
1	230736729	rs10864760	C	T	100	PASS	AC=1014;AF=0.202476;AN=5008;NS=2504;DP=19734;EAS_AF=0.0357;AMR_AF=0.2695;AFR_AF=0.0961;EUR_AF=0.329;SAS_AF=0.3405;AA=T|||;VT=SNP
1	230737261	rs11122553	T	G	100	PASS	AC=398;AF=0.0794728;AN=5008;NS=2504;DP=18825;EAS_AF=0.0903;AMR_AF=0.0216;AFR_AF=0.1604;EUR_AF=0.0408;SAS_AF=0.0399;AA=t|||;VT=SNP
1	230737455	rs1927253	C	T	100	PASS	AC=246;AF=0.0491214;AN=5008;NS=2504;DP=17643;EAS_AF=0.123;AMR_AF=0.0865;AFR_AF=0.0061;EUR_AF=0.0099;SAS_AF=0.045;AA=c|||;VT=SNP
1	230737616	rs61102255	G	A	100	PASS	AC=1015;AF=0.202676;AN=5008;NS=2504;DP=20632;EAS_AF=0.0357;AMR_AF=0.2695;AFR_AF=0.0968;EUR_AF=0.329;SAS_AF=0.3405;AA=N|||;VT=SNP
1	230737723	rs57688428	G	A	100	PASS	AC=996;AF=0.198882;AN=5008;NS=2504;DP=19319;EAS_AF=0.0357;AMR_AF=0.2695;AFR_AF=0.0825;EUR_AF=0.329;SAS_AF=0.3405;AA=g|||;VT=SNP
1	230737773	rs143750272	T	A	100	PASS	AC=290;AF=0.0579073;AN=5008;NS=2504;DP=18676;EAS_AF=0.123;AMR_AF=0.0937;AFR_AF=0.0174;EUR_AF=0.0119;SAS_AF=0.0675;AA=t|||;VT=SNP
1	230737820	rs12145487	T	C	100	PASS	AC=1305;AF=0.260583;AN=5008;NS=2504;DP=17609;EAS_AF=0.1587;AMR_AF=0.3631;AFR_AF=0.1142;EUR_AF=0.341;SAS_AF=0.408;AA=t|||;VT=SNP
1	230737999	rs117002047	A	G	100	PASS	AC=1705;AF=0.340455;AN=5008;NS=2504;DP=17846;EAS_AF=0.25;AMR_AF=0.3862;AFR_AF=0.2753;EUR_AF=0.3807;SAS_AF=0.4479;AA=N|||;VT=SNP
1	230738029	rs139466741	G	A	100	PASS	AC=298;AF=0.0595048;AN=5008;NS=2504;DP=18494;EAS_AF=0.123;AMR_AF=0.0951;AFR_AF=0.0219;EUR_AF=0.0129;SAS_AF=0.0675;AA=N|||;VT=SNP
1	230738045	rs149689721	G	A	100	PASS	AC=1309;AF=0.261382;AN=5008;NS=2504;DP=18585;EAS_AF=0.1587;AMR_AF=0.3631;AFR_AF=0.1165;EUR_AF=0.341;SAS_AF=0.409;AA=N|||;VT=SNP
1	230738096	rs200589	C	T	100	PASS	AC=891;AF=0.177915;AN=5008;NS=2504;DP=18860;EAS_AF=0.3095;AMR_AF=0.1124;AFR_AF=0.112;EUR_AF=0.1322;SAS_AF=0.2249;AA=c|||;VT=SNP
1	230738111	rs200590	C	T	100	PASS	AC=891;AF=0.177915;AN=5008;NS=2504;DP=18588;EAS_AF=0.3095;AMR_AF=0.1124;AFR_AF=0.112;EUR_AF=0.1322;SAS_AF=0.2249;AA=c|||;VT=SNP
1	230738112	rs142942351	G	A	100	PASS	AC=307;AF=0.0613019;AN=5008;NS=2504;DP=18571;EAS_AF=0.123;AMR_AF=0.0951;AFR_AF=0.0295;EUR_AF=0.0119;SAS_AF=0.0675;AA=g|||;VT=SNP
1	230738260	rs111977944	A	G	100	PASS	AC=996;AF=0.198882;AN=5008;NS=2504;DP=16724;EAS_AF=0.0357;AMR_AF=0.2695;AFR_AF=0.0825;EUR_AF=0.329;SAS_AF=0.3405;AA=a|||;VT=SNP
1	230738261	rs113943246	C	A	100	PASS	AC=399;AF=0.0796725;AN=5008;NS=2504;DP=16789;EAS_AF=0.0903;AMR_AF=0.0216;AFR_AF=0.1611;EUR_AF=0.0408;SAS_AF=0.0399;AA=c|||;VT=SNP
1	230738373	rs111949829	G	C	100	PASS	AC=997;AF=0.199081;AN=5008;NS=2504;DP=19881;EAS_AF=0.0367;AMR_AF=0.2695;AFR_AF=0.0825;EUR_AF=0.329;SAS_AF=0.3405;AA=g|||;VT=SNP
1	230738397	rs61828566	G	A	100	PASS	AC=41;AF=0.0081869;AN=5008;NS=2504;DP=20977;EAS_AF=0;AMR_AF=0.0173;AFR_AF=0.0008;EUR_AF=0.0258;SAS_AF=0.002;AA=g|||;VT=SNP
1	230738559	rs12141121	G	A	100	PASS	AC=805;AF=0.160743;AN=5008;NS=2504;DP=18916;EAS_AF=0.0337;AMR_AF=0.2349;AFR_AF=0.0764;EUR_AF=0.2724;SAS_AF=0.2382;AA=-|||;VT=SNP
1	230739326	rs56982329	C	T	100	PASS	AC=290;AF=0.0579073;AN=5008;NS=2504;DP=17017;EAS_AF=0.123;AMR_AF=0.0937;AFR_AF=0.0174;EUR_AF=0.0119;SAS_AF=0.0675;AA=-|||;VT=SNP
1	230739774	rs144056947	A	G	100	PASS	AC=290;AF=0.0579073;AN=5008;NS=2504;DP=19698;EAS_AF=0.123;AMR_AF=0.0937;AFR_AF=0.0174;EUR_AF=0.0119;SAS_AF=0.0675;AA=-|||;VT=SNP
1	230739826	rs146108508	C	T	100	PASS	AC=184;AF=0.0367412;AN=5008;NS=2504;DP=19188;EAS_AF=0.002;AMR_AF=0.0331;AFR_AF=0.0015;EUR_AF=0.0567;SAS_AF=0.1022;AA=-|||;VT=SNP
1	230739946	rs140135139	A	C	100	PASS	AC=185;AF=0.0369409;AN=5008;NS=2504;DP=20332;EAS_AF=0.0893;AMR_AF=0.0159;AFR_AF=0.0038;EUR_AF=0.0398;SAS_AF=0.0399;AA=-|||;VT=SNP
1	230739989	rs113656494	C	G	100	PASS	AC=804;AF=0.160543;AN=5008;NS=2504;DP=20634;EAS_AF=0.0337;AMR_AF=0.2334;AFR_AF=0.0764;EUR_AF=0.2724;SAS_AF=0.2382;AA=-|||;VT=SNP
1	230740709	rs1101473	G	A	100	PASS	AC=868;AF=0.173323;AN=5008;NS=2504;DP=19255;EAS_AF=0.3095;AMR_AF=0.1167;AFR_AF=0.0741;EUR_AF=0.1342;SAS_AF=0.2474;AA=-|||;VT=SNP
1	230740952	rs138102647	T	A	100	PASS	AC=184;AF=0.0367412;AN=5008;NS=2504;DP=21418;EAS_AF=0.002;AMR_AF=0.0331;AFR_AF=0.0015;EUR_AF=0.0567;SAS_AF=0.1022;AA=t|||;VT=SNP
1	230740973	rs142214192	A	G	100	PASS	AC=41;AF=0.0081869;AN=5008;NS=2504;DP=21407;EAS_AF=0.001;AMR_AF=0.0086;AFR_AF=0.0015;EUR_AF=0.0278;SAS_AF=0.0041;AA=a|||;VT=SNP
1	230741511	rs150881973	T	C	100	PASS	AC=184;AF=0.0367412;AN=5008;NS=2504;DP=19008;EAS_AF=0.002;AMR_AF=0.0331;AFR_AF=0.0015;EUR_AF=0.0567;SAS_AF=0.1022;AA=-|||;VT=SNP
1	230741619	rs12092089	C	A	100	PASS	AC=804;AF=0.160543;AN=5008;NS=2504;DP=20805;EAS_AF=0.0337;AMR_AF=0.2334;AFR_AF=0.0764;EUR_AF=0.2724;SAS_AF=0.2382;AA=-|||;VT=SNP
1	230742052	rs12096583	T	C	100	PASS	AC=1328;AF=0.265176;AN=5008;NS=2504;DP=18279;EAS_AF=0.1587;AMR_AF=0.3588;AFR_AF=0.152;EUR_AF=0.339;SAS_AF=0.3855;AA=-|||;VT=SNP
1	230742404	rs12089352	G	T	100	PASS	AC=1050;AF=0.209665;AN=5008;NS=2504;DP=20443;EAS_AF=0.0357;AMR_AF=0.2709;AFR_AF=0.1233;EUR_AF=0.328;SAS_AF=0.3405;AA=-|||;VT=SNP
1	230742534	rs112493893	C	T	100	PASS	AC=1069;AF=0.213458;AN=5008;NS=2504;DP=21559;EAS_AF=0.0357;AMR_AF=0.2709;AFR_AF=0.1377;EUR_AF=0.328;SAS_AF=0.3405;AA=c|||;VT=SNP
1	230742769	rs151202116	C	T	100	PASS	AC=34;AF=0.00678914;AN=5008;NS=2504;DP=19797;EAS_AF=0;AMR_AF=0.0058;AFR_AF=0.0008;EUR_AF=0.0139;SAS_AF=0.0153;AA=c|||;VT=SNP
1	230743070	rs111957387	C	T	100	PASS	AC=398;AF=0.0794728;AN=5008;NS=2504;DP=18412;EAS_AF=0.0893;AMR_AF=0.0216;AFR_AF=0.1611;EUR_AF=0.0408;SAS_AF=0.0399;AA=C|||;VT=SNP
1	230743252	rs12094840	C	G	100	PASS	AC=804;AF=0.160543;AN=5008;NS=2504;DP=20049;EAS_AF=0.0337;AMR_AF=0.2349;AFR_AF=0.0764;EUR_AF=0.2714;SAS_AF=0.2382;AA=C|||;VT=SNP
1	230743286	rs142403951	G	A	100	PASS	AC=184;AF=0.0367412;AN=5008;NS=2504;DP=19224;EAS_AF=0.002;AMR_AF=0.0331;AFR_AF=0.0015;EUR_AF=0.0567;SAS_AF=0.1022;AA=G|||;VT=SNP
1	230743443	rs144651571	C	A	100	PASS	AC=245;AF=0.0489217;AN=5008;NS=2504;DP=18950;EAS_AF=0.123;AMR_AF=0.0865;AFR_AF=0.0053;EUR_AF=0.0099;SAS_AF=0.045;AA=C|||;VT=SNP
1	230743454	rs138617603	A	T	100	PASS	AC=258;AF=0.0515176;AN=5008;NS=2504;DP=18940;EAS_AF=0.123;AMR_AF=0.0879;AFR_AF=0.0144;EUR_AF=0.0099;SAS_AF=0.045;AA=A|||;VT=SNP
1	230743642	rs74142963	G	A	100	PASS	AC=247;AF=0.0493211;AN=5008;NS=2504;DP=20658;EAS_AF=0.003;AMR_AF=0.036;AFR_AF=0.0469;EUR_AF=0.0567;SAS_AF=0.1022;AA=G|||;VT=SNP
1	230743931	rs12057300	T	C	100	PASS	AC=1327;AF=0.264976;AN=5008;NS=2504;DP=20189;EAS_AF=0.1587;AMR_AF=0.3588;AFR_AF=0.152;EUR_AF=0.338;SAS_AF=0.3855;AA=T|||;VT=SNP
1	230744196	rs853462	A	T	100	PASS	AC=33;AF=0.00658946;AN=5008;NS=2504;DP=17354;EAS_AF=0;AMR_AF=0.0086;AFR_AF=0.003;EUR_AF=0.0169;SAS_AF=0.0061;AA=A|||;VT=SNP
1	230745278	rs1359865	A	C	100	PASS	AC=658;AF=0.13139;AN=5008;NS=2504;DP=20880;EAS_AF=0.2113;AMR_AF=0.1138;AFR_AF=0.1755;EUR_AF=0.0497;SAS_AF=0.0859;AA=A|||;VT=SNP
1	230745415	rs11122554	A	T	100	PASS	AC=801;AF=0.159944;AN=5008;NS=2504;DP=19946;EAS_AF=0.0337;AMR_AF=0.2334;AFR_AF=0.0749;EUR_AF=0.2714;SAS_AF=0.2382;AA=A|||;VT=SNP
1	230745554	rs75717885	C	A	100	PASS	AC=225;AF=0.0449281;AN=5008;NS=2504;DP=18425;EAS_AF=0.123;AMR_AF=0.0865;AFR_AF=0.0023;EUR_AF=0.0099;SAS_AF=0.0286;AA=c|||;VT=SNP
1	230745839	rs74142965	A	C	100	PASS	AC=242;AF=0.0483227;AN=5008;NS=2504;DP=18735;EAS_AF=0.002;AMR_AF=0.036;AFR_AF=0.0469;EUR_AF=0.0567;SAS_AF=0.0982;AA=A|||;VT=SNP
1	230745894	rs853463	T	C	100	PASS	AC=2875;AF=0.574081;AN=5008;NS=2504;DP=18226;EAS_AF=0.5605;AMR_AF=0.5303;AFR_AF=0.5779;EUR_AF=0.5149;SAS_AF=0.6748;AA=C|||;VT=SNP
1	230746037	rs77889180	C	G	100	PASS	AC=180;AF=0.0359425;AN=5008;NS=2504;DP=18078;EAS_AF=0.002;AMR_AF=0.0331;AFR_AF=0.0015;EUR_AF=0.0567;SAS_AF=0.0982;AA=C|||;VT=SNP
1	230746295	rs78030792	T	G	100	PASS	AC=180;AF=0.0359425;AN=5008;NS=2504;DP=16569;EAS_AF=0.002;AMR_AF=0.0331;AFR_AF=0.0015;EUR_AF=0.0567;SAS_AF=0.0982;AA=T|||;VT=SNP
1	230746406	rs75504369	C	T	100	PASS	AC=39;AF=0.00778754;AN=5008;NS=2504;DP=17184;EAS_AF=0.001;AMR_AF=0.0086;AFR_AF=0.0008;EUR_AF=0.0258;SAS_AF=0.0051;AA=C|||;VT=SNP
1	230746632	rs57141356	C	A	100	PASS	AC=516;AF=0.103035;AN=5008;NS=2504;DP=17462;EAS_AF=0.002;AMR_AF=0.0605;AFR_AF=0.2398;EUR_AF=0.0586;SAS_AF=0.0982;AA=C|||;VT=SNP
1	230746753	rs55823222	C	T	100	PASS	AC=517;AF=0.103235;AN=5008;NS=2504;DP=18610;EAS_AF=0.002;AMR_AF=0.0605;AFR_AF=0.2405;EUR_AF=0.0586;SAS_AF=0.0982;AA=C|||;VT=SNP
1	230746827	rs56011949	G	C	100	PASS	AC=516;AF=0.103035;AN=5008;NS=2504;DP=18137;EAS_AF=0.002;AMR_AF=0.0605;AFR_AF=0.2398;EUR_AF=0.0586;SAS_AF=0.0982;AA=C|||;VT=SNP
1	230746869	rs55741590	G	A	100	PASS	AC=516;AF=0.103035;AN=5008;NS=2504;DP=17733;EAS_AF=0.002;AMR_AF=0.0605;AFR_AF=0.2398;EUR_AF=0.0586;SAS_AF=0.0982;AA=A|||;VT=SNP
1	230746986	rs12058420	C	G	100	PASS	AC=1316;AF=0.26278;AN=5008;NS=2504;DP=18071;EAS_AF=0.0357;AMR_AF=0.2939;AFR_AF=0.3154;EUR_AF=0.329;SAS_AF=0.3354;AA=G|||;VT=SNP
1	230747290	rs16852085	C	T	100	PASS	AC=519;AF=0.103634;AN=5008;NS=2504;DP=19821;EAS_AF=0.002;AMR_AF=0.062;AFR_AF=0.2405;EUR_AF=0.0586;SAS_AF=0.0992;AA=C|||;VT=SNP
1	230747376	rs1327697	T	A	100	PASS	AC=2005;AF=0.400359;AN=5008;NS=2504;DP=19989;EAS_AF=0.2748;AMR_AF=0.4092;AFR_AF=0.5045;EUR_AF=0.3787;SAS_AF=0.4049;AA=A|||;VT=SNP
1	230747829	rs2094306	C	T	100	PASS	AC=586;AF=0.117013;AN=5008;NS=2504;DP=19375;EAS_AF=0.2391;AMR_AF=0.1124;AFR_AF=0.1127;EUR_AF=0.0497;SAS_AF=0.0695;AA=C|||;VT=SNP
1	230748331	rs80329182	T	C	100	PASS	AC=248;AF=0.0495208;AN=5008;NS=2504;DP=15408;EAS_AF=0.1409;AMR_AF=0.0865;AFR_AF=0.0061;EUR_AF=0.0099;SAS_AF=0.0286;AA=T|||;VT=SNP
1	230749245	rs17659489	C	T	100	PASS	AC=771;AF=0.153954;AN=5008;NS=2504;DP=20757;EAS_AF=0.0327;AMR_AF=0.2334;AFR_AF=0.0552;EUR_AF=0.2684;SAS_AF=0.2382;AA=C|||;VT=SNP
1	230749646	rs853464	G	A	100	PASS	AC=747;AF=0.149161;AN=5008;NS=2504;DP=17068;EAS_AF=0.1984;AMR_AF=0.1081;AFR_AF=0.0779;EUR_AF=0.1312;SAS_AF=0.2423;AA=G|||;VT=SNP
1	230749946	rs853465	A	T	100	PASS	AC=802;AF=0.160144;AN=5008;NS=2504;DP=17180;EAS_AF=0.1984;AMR_AF=0.1124;AFR_AF=0.1165;EUR_AF=0.1322;SAS_AF=0.2423;AA=A|||;VT=SNP
1	230750683	rs11122555	C	T	100	PASS	AC=361;AF=0.0720847;AN=5008;NS=2504;DP=22160;EAS_AF=0.244;AMR_AF=0.0879;AFR_AF=0.0068;EUR_AF=0.0119;SAS_AF=0.0337;AA=C|||;VT=SNP
1	230750964	rs10864763	C	T	100	PASS	AC=363;AF=0.072484;AN=5008;NS=2504;DP=20850;EAS_AF=0.245;AMR_AF=0.0893;AFR_AF=0.0068;EUR_AF=0.0119;SAS_AF=0.0337;AA=C|||;VT=SNP
1	230751173	rs148836318	C	G	100	PASS	AC=24;AF=0.00479233;AN=5008;NS=2504;DP=18582;EAS_AF=0.001;AMR_AF=0.0058;AFR_AF=0;EUR_AF=0.0179;SAS_AF=0.001;AA=C|||;VT=SNP
1	230752275	rs78869074	T	G	100	PASS	AC=176;AF=0.0351438;AN=5008;NS=2504;DP=4897;EAS_AF=0.0208;AMR_AF=0.0331;AFR_AF=0.0053;EUR_AF=0.0497;SAS_AF=0.0767;AA=T|||;VT=SNP
1	230752309	rs11122556	C	G	100	PASS	AC=369;AF=0.0736821;AN=5008;NS=2504;DP=11997;EAS_AF=0.249;AMR_AF=0.0879;AFR_AF=0.0076;EUR_AF=0.0119;SAS_AF=0.0358;AA=C|||;VT=SNP
1	230752584	rs111776064	G	A	100	PASS	AC=29;AF=0.00579073;AN=5008;NS=2504;DP=20357;EAS_AF=0;AMR_AF=0.0058;AFR_AF=0.0008;EUR_AF=0.0209;SAS_AF=0.0031;AA=G|||;VT=SNP
1	230753413	rs76240919	G	A	100	PASS	AC=75;AF=0.014976;AN=5008;NS=2504;DP=18731;EAS_AF=0.001;AMR_AF=0.0216;AFR_AF=0.0008;EUR_AF=0.0358;SAS_AF=0.0225;AA=G|||;VT=SNP
1	230754222	rs9651127	A	G	100	PASS	AC=1852;AF=0.369808;AN=5008;NS=2504;DP=23762;EAS_AF=0.3859;AMR_AF=0.3761;AFR_AF=0.4372;EUR_AF=0.3191;SAS_AF=0.3098;AA=A|||;VT=SNP
1	230754247	rs853467	G	T	100	PASS	AC=2214;AF=0.442093;AN=5008;NS=2504;DP=22001;EAS_AF=0.5417;AMR_AF=0.3069;AFR_AF=0.5272;EUR_AF=0.3072;SAS_AF=0.4591;AA=T|||;VT=SNP
1	230755334	rs77645389	C	T	100	PASS	AC=72;AF=0.014377;AN=5008;NS=2504;DP=21138;EAS_AF=0;AMR_AF=0.0231;AFR_AF=0.0008;EUR_AF=0.0338;SAS_AF=0.0215;AA=C|||;VT=SNP
1	230755408	rs699900	G	C	100	PASS	AC=2853;AF=0.569688;AN=5008;NS=2504;DP=21118;EAS_AF=0.5744;AMR_AF=0.5259;AFR_AF=0.5688;EUR_AF=0.507;SAS_AF=0.6616;AA=C|||;VT=SNP
1	230755616	rs78885770	C	G	100	PASS	AC=362;AF=0.0722843;AN=5008;NS=2504;DP=21401;EAS_AF=0.245;AMR_AF=0.0908;AFR_AF=0.0038;EUR_AF=0.0129;SAS_AF=0.0348;AA=C|||;VT=SNP
1	230755726	rs12122535	A	G	100	PASS	AC=831;AF=0.165935;AN=5008;NS=2504;DP=21282;EAS_AF=0.0734;AMR_AF=0.2363;AFR_AF=0.0681;EUR_AF=0.2674;SAS_AF=0.2393;AA=A|||;VT=SNP
1	230756348	rs11122557	T	C	100	PASS	AC=681;AF=0.135982;AN=5008;NS=2504;DP=16815;EAS_AF=0.0734;AMR_AF=0.2233;AFR_AF=0.0363;EUR_AF=0.1998;SAS_AF=0.2076;AA=T|||;VT=SNP
1	230756497	rs1410138	T	C	100	PASS	AC=390;AF=0.0778754;AN=5008;NS=2504;DP=18098;EAS_AF=0.0813;AMR_AF=0.0389;AFR_AF=0.1551;EUR_AF=0.0378;SAS_AF=0.0389;AA=T|||;VT=SNP
1	230756980	rs76780797	G	A	100	PASS	AC=199;AF=0.0397364;AN=5008;NS=2504;DP=18686;EAS_AF=0.002;AMR_AF=0.0331;AFR_AF=0.0015;EUR_AF=0.0567;SAS_AF=0.1176;AA=G|||;VT=SNP
1	230757173	rs78830861	A	G	100	PASS	AC=116;AF=0.0231629;AN=5008;NS=2504;DP=18466;EAS_AF=0;AMR_AF=0.0115;AFR_AF=0.0076;EUR_AF=0.0666;SAS_AF=0.0317;AA=A|||;VT=SNP
1	230757262	rs149868710	G	A	100	PASS	AC=33;AF=0.00658946;AN=5008;NS=2504;DP=17979;EAS_AF=0.001;AMR_AF=0.0101;AFR_AF=0.0015;EUR_AF=0.0209;SAS_AF=0.002;AA=G|||;VT=SNP
1	230757334	rs79314278	C	T	100	PASS	AC=178;AF=0.0355431;AN=5008;NS=2504;DP=17933;EAS_AF=0.004;AMR_AF=0.0331;AFR_AF=0.0015;EUR_AF=0.0557;SAS_AF=0.0951;AA=C|||;VT=SNP
1	230757428	rs853468	A	T	100	PASS	AC=2885;AF=0.576078;AN=5008;NS=2504;DP=21153;EAS_AF=0.5615;AMR_AF=0.5346;AFR_AF=0.5802;EUR_AF=0.5089;SAS_AF=0.684;AA=T|||;VT=SNP
1	230757632	rs4846996	G	C	100	PASS	AC=347;AF=0.0692891;AN=5008;NS=2504;DP=20321;EAS_AF=0.2302;AMR_AF=0.0893;AFR_AF=0.0045;EUR_AF=0.0129;SAS_AF=0.0348;AA=G|||;VT=SNP
1	230758605	rs714214	A	G	100	PASS	AC=583;AF=0.116414;AN=5008;NS=2504;DP=19190;EAS_AF=0.0645;AMR_AF=0.2133;AFR_AF=0.0083;EUR_AF=0.166;SAS_AF=0.1963;AA=A|||;VT=SNP
1	230759310	rs853469	T	C	100	PASS	AC=1223;AF=0.244209;AN=5008;NS=2504;DP=20683;EAS_AF=0.2589;AMR_AF=0.1556;AFR_AF=0.3298;EUR_AF=0.1481;SAS_AF=0.2751;AA=T|||;VT=SNP
1	230760143	rs11122558	C	G	100	PASS	AC=1037;AF=0.207069;AN=5008;NS=2504;DP=17580;EAS_AF=0.3056;AMR_AF=0.3141;AFR_AF=0.0401;EUR_AF=0.2107;SAS_AF=0.2515;AA=C|||;VT=SNP
1	230761237	rs1927254	T	G	100	PASS	AC=2243;AF=0.447883;AN=5008;NS=2504;DP=19217;EAS_AF=0.4355;AMR_AF=0.4726;AFR_AF=0.4985;EUR_AF=0.5129;SAS_AF=0.3078;AA=G|||;VT=SNP
1	230761848	rs10779849	T	C	100	PASS	AC=2930;AF=0.585064;AN=5008;NS=2504;DP=15203;EAS_AF=0.5119;AMR_AF=0.6988;AFR_AF=0.5318;EUR_AF=0.7117;SAS_AF=0.5215;AA=C|||;VT=SNP
1	230762648	rs12029075	A	G	100	PASS	AC=648;AF=0.129393;AN=5008;NS=2504;DP=12361;EAS_AF=0.0744;AMR_AF=0.2233;AFR_AF=0.0106;EUR_AF=0.1978;SAS_AF=0.2096;AA=A|||;VT=SNP
1	230762868	rs4381193	A	G	100	PASS	AC=2060;AF=0.411342;AN=5008;NS=2504;DP=14801;EAS_AF=0.4335;AMR_AF=0.4683;AFR_AF=0.3616;EUR_AF=0.5119;SAS_AF=0.3119;AA=g|||;VT=SNP
1	230762910	rs149206131	C	T	100	PASS	AC=199;AF=0.0397364;AN=5008;NS=2504;DP=15271;EAS_AF=0.002;AMR_AF=0.0331;AFR_AF=0.0015;EUR_AF=0.0567;SAS_AF=0.1176;AA=c|||;VT=SNP
1	230763212	rs16841507	T	C	100	PASS	AC=157;AF=0.0313498;AN=5008;NS=2504;DP=14245;EAS_AF=0.0208;AMR_AF=0.0317;AFR_AF=0.0106;EUR_AF=0.0507;SAS_AF=0.0501;AA=T|||;VT=SNP
1	230764396	rs145681372	G	A	100	PASS	AC=24;AF=0.00479233;AN=5008;NS=2504;DP=17897;EAS_AF=0.001;AMR_AF=0.0058;AFR_AF=0;EUR_AF=0.0179;SAS_AF=0.001;AA=G|||;VT=SNP
1	230764421	rs76070866	G	C	100	PASS	AC=199;AF=0.0397364;AN=5008;NS=2504;DP=17333;EAS_AF=0.002;AMR_AF=0.0331;AFR_AF=0.0015;EUR_AF=0.0567;SAS_AF=0.1176;AA=G|||;VT=SNP
1	230764747	rs12125031	C	T	100	PASS	AC=33;AF=0.00658946;AN=5008;NS=2504;DP=18217;EAS_AF=0;AMR_AF=0.0086;AFR_AF=0.0023;EUR_AF=0.0239;SAS_AF=0;AA=C|||;VT=SNP
1	230766091	rs12126964	C	T	100	PASS	AC=674;AF=0.134585;AN=5008;NS=2504;DP=19724;EAS_AF=0.0724;AMR_AF=0.2262;AFR_AF=0.034;EUR_AF=0.1928;SAS_AF=0.2096;AA=C|||;VT=SNP
1	230766106	rs16841511	T	C	100	PASS	AC=272;AF=0.0543131;AN=5008;NS=2504;DP=19704;EAS_AF=0.002;AMR_AF=0.0375;AFR_AF=0.053;EUR_AF=0.0577;SAS_AF=0.1186;AA=T|||;VT=SNP
1	230766155	rs12031571	C	A	100	PASS	AC=605;AF=0.120807;AN=5008;NS=2504;DP=18176;EAS_AF=0.2302;AMR_AF=0.1052;AFR_AF=0.1203;EUR_AF=0.0785;SAS_AF=0.0634;AA=C|||;VT=SNP
1	230766411	rs4846862	A	G	100	PASS	AC=1655;AF=0.330471;AN=5008;NS=2504;DP=15875;EAS_AF=0.4772;AMR_AF=0.2651;AFR_AF=0.3411;EUR_AF=0.2068;SAS_AF=0.3384;AA=G|||;VT=SNP
1	230766759	rs61828568	T	C	100	PASS	AC=2021;AF=0.403554;AN=5008;NS=2504;DP=15879;EAS_AF=0.4345;AMR_AF=0.4597;AFR_AF=0.27;EUR_AF=0.5119;SAS_AF=0.4008;AA=T|||;VT=SNP
1	230766960	rs12074246	A	C	100	PASS	AC=2031;AF=0.405551;AN=5008;NS=2504;DP=18193;EAS_AF=0.4444;AMR_AF=0.4597;AFR_AF=0.27;EUR_AF=0.5119;SAS_AF=0.4008;AA=A|||;VT=SNP
1	230767219	rs76633705	T	C	100	PASS	AC=622;AF=0.124201;AN=5008;NS=2504;DP=18700;EAS_AF=0.1746;AMR_AF=0.1153;AFR_AF=0.0522;EUR_AF=0.1451;SAS_AF=0.1544;AA=T|||;VT=SNP
1	230767747	rs116030158	C	G	100	PASS	AC=87;AF=0.0173722;AN=5008;NS=2504;DP=21754;EAS_AF=0;AMR_AF=0.0346;AFR_AF=0.0008;EUR_AF=0.0437;SAS_AF=0.0184;AA=C|||;VT=SNP
1	230767801	rs78118688	T	C	100	PASS	AC=638;AF=0.127396;AN=5008;NS=2504;DP=21760;EAS_AF=0.2302;AMR_AF=0.1052;AFR_AF=0.1452;EUR_AF=0.0785;SAS_AF=0.0634;AA=T|||;VT=SNP
1	230768037	rs4846997	C	T	100	PASS	AC=2019;AF=0.403155;AN=5008;NS=2504;DP=21246;EAS_AF=0.4444;AMR_AF=0.4582;AFR_AF=0.2678;EUR_AF=0.5119;SAS_AF=0.3926;AA=C|||;VT=SNP
1	230768131	rs4846998	T	A	100	PASS	AC=2025;AF=0.404353;AN=5008;NS=2504;DP=21575;EAS_AF=0.4444;AMR_AF=0.4582;AFR_AF=0.267;EUR_AF=0.5119;SAS_AF=0.3998;AA=T|||;VT=SNP
1	230768463	rs75896240	T	C	100	PASS	AC=200;AF=0.0399361;AN=5008;NS=2504;DP=23827;EAS_AF=0.002;AMR_AF=0.0331;AFR_AF=0.0015;EUR_AF=0.0567;SAS_AF=0.1186;AA=T|||;VT=SNP
1	230768502	rs9970868	C	A	100	PASS	AC=1156;AF=0.230831;AN=5008;NS=2504;DP=23633;EAS_AF=0.25;AMR_AF=0.1571;AFR_AF=0.3449;EUR_AF=0.1571;SAS_AF=0.1851;AA=C|||;VT=SNP
1	230769082	rs76386452	G	A	100	PASS	AC=43;AF=0.00858626;AN=5008;NS=2504;DP=19459;EAS_AF=0;AMR_AF=0.013;AFR_AF=0.0008;EUR_AF=0.0179;SAS_AF=0.0153;AA=G|||;VT=SNP
1	230770009	rs12116673	G	C	100	PASS	AC=684;AF=0.136581;AN=5008;NS=2504;DP=19875;EAS_AF=0.0714;AMR_AF=0.2262;AFR_AF=0.0416;EUR_AF=0.1938;SAS_AF=0.2096;AA=G|||;VT=SNP
1	230770519	rs11122561	A	T	100	PASS	AC=1879;AF=0.3752;AN=5008;NS=2504;DP=15131;EAS_AF=0.4306;AMR_AF=0.4352;AFR_AF=0.2042;EUR_AF=0.497;SAS_AF=0.3814;AA=A|||;VT=SNP
1	230771038	rs71636366	C	T	100	PASS	AC=42;AF=0.00838658;AN=5008;NS=2504;DP=16881;EAS_AF=0;AMR_AF=0.013;AFR_AF=0.0008;EUR_AF=0.0229;SAS_AF=0.0092;AA=C|||;VT=SNP
1	230771642	rs11122562	C	T	100	PASS	AC=4292;AF=0.857029;AN=5008;NS=2504;DP=18629;EAS_AF=0.7897;AMR_AF=0.8703;AFR_AF=0.8215;EUR_AF=0.9155;SAS_AF=0.9049;AA=T|||;VT=SNP
1	230772049	rs75457776	G	A	100	PASS	AC=1029;AF=0.205471;AN=5008;NS=2504;DP=13810;EAS_AF=0.1756;AMR_AF=0.1571;AFR_AF=0.1921;EUR_AF=0.2018;SAS_AF=0.2924;AA=G|||;VT=SNP
1	230772232	rs76371470	G	A	100	PASS	AC=1028;AF=0.205272;AN=5008;NS=2504;DP=15902;EAS_AF=0.1756;AMR_AF=0.1571;AFR_AF=0.1914;EUR_AF=0.2018;SAS_AF=0.2924;AA=G|||;VT=SNP
```
