## Supplementary material for "Characterization of shared and ancestry-specific signals driving complex traits using multi-ancestry fine-mapping": mesusieoutput

```
                 eur          afr      eur_afr
   [1,] 1.169303e-04 4.255139e-05 1.431436e-05
   [2,] 1.293057e-04 4.321703e-05 1.376295e-05
   [3,] 1.141968e-04 1.010494e-04 2.292453e-05
   [4,] 1.188550e-04 4.237087e-05 1.406601e-05
   [5,] 1.063982e-04 1.164192e-04 4.323718e-05
   [6,] 1.989845e-04 1.348499e-04 1.472296e-05
   [7,] 7.733453e-05 9.023344e-05 1.727054e-05
   [8,] 8.309171e-05 5.052012e-05 1.492814e-05
   [9,] 1.079252e-04 1.160509e-04 3.826025e-05
  [10,] 1.345688e-04 3.930709e-04 2.149347e-05
  [11,] 2.156008e-04 9.241063e-05 1.548834e-05
  [12,] 1.080336e-04 9.169072e-05 2.831706e-05
  [13,] 8.174158e-05 7.014704e-05 1.427598e-05
  [14,] 8.192858e-05 2.014401e-04 3.206912e-05
  [15,] 1.072619e-04 4.731059e-05 1.549291e-05
  [16,] 8.601498e-05 6.984168e-05 1.429694e-05
  [17,] 8.339547e-05 1.247068e-04 2.288914e-05
  [18,] 1.092109e-04 1.181967e-04 3.994503e-05
  [19,] 8.293242e-05 7.491975e-05 1.443846e-05
  [20,] 7.747733e-05 5.134932e-05 1.409408e-05
  [21,] 9.324324e-05 8.811042e-05 2.000538e-05
  [22,] 1.450077e-04 1.088442e-04 1.244155e-05
  [23,] 2.987003e-04 5.446622e-05 1.261867e-05
  [24,] 1.184338e-04 1.144369e-04 6.379760e-05
  [25,] 2.434374e-04 5.059761e-05 3.320010e-05
  [26,] 1.006756e-04 8.659611e-05 3.829165e-05
  [27,] 2.172844e-04 4.603443e-05 1.344484e-05
  [28,] 8.956584e-05 2.058159e-04 3.228207e-05
  [29,] 8.430428e-05 2.217081e-04 3.964721e-05
  [30,] 8.665764e-05 2.238682e-04 3.733757e-05
  [31,] 2.508033e-04 4.741381e-05 1.325684e-05
  [32,] 1.800732e-04 4.598536e-05 2.357445e-05
  [33,] 8.323295e-05 1.279878e-04 4.658875e-05
  [34,] 1.560913e-04 1.169511e-04 5.796122e-05
  [35,] 1.116267e-04 1.481397e-04 2.264811e-05
  [36,] 1.268198e-04 1.435237e-04 2.342547e-05
  [37,] 9.580692e-05 1.045960e-04 2.427323e-05
  [38,] 9.549071e-05 1.028754e-04 2.437948e-05
  [39,] 7.321438e-05 7.566811e-05 1.808854e-05
  [40,] 7.197210e-05 6.181515e-05 1.776192e-05
  [41,] 9.724447e-05 1.003728e-04 4.364104e-05
  [42,] 8.116426e-05 1.208599e-04 3.955678e-05
  [43,] 7.378371e-05 5.984036e-05 1.519129e-05
  [44,] 8.887013e-05 9.918495e-05 2.406784e-05
  [45,] 7.555556e-05 8.409877e-05 2.673873e-05
  [46,] 9.153072e-05 1.033773e-04 2.402420e-05
  [47,] 7.568523e-05 8.849382e-05 2.708147e-05
  [48,] 1.135627e-04 1.587492e-04 2.261120e-05
  [49,] 7.744411e-05 7.757408e-05 2.511055e-05
  [50,] 7.380743e-05 6.961546e-05 2.408434e-05
  [51,] 1.243690e-04 8.661339e-05 2.209741e-05
  [52,] 9.502508e-05 1.092429e-04 2.389276e-05
  [53,] 9.609240e-05 1.083477e-04 2.395425e-05
  [54,] 7.950263e-05 7.635927e-05 2.369648e-05
  [55,] 7.330905e-05 7.540265e-05 1.329681e-05
  [56,] 7.740524e-05 8.200004e-05 2.666863e-05
  [57,] 1.266805e-04 9.392619e-05 3.024654e-05
  [58,] 7.546735e-05 7.805516e-05 2.454125e-05
  [59,] 8.295061e-05 7.566717e-05 2.434357e-05
  [60,] 8.232804e-05 7.497718e-05 2.382472e-05
  [61,] 1.102804e-04 1.605146e-04 2.258930e-05
  [62,] 8.210350e-05 7.530943e-05 2.391573e-05
  [63,] 6.942595e-05 7.642606e-05 2.096374e-05
  [64,] 6.583379e-05 5.638090e-05 1.634430e-05
  [65,] 6.762284e-05 6.884918e-05 1.674437e-05
  [66,] 6.777215e-05 7.257363e-05 1.726155e-05
  [67,] 8.356752e-05 1.526670e-04 2.570336e-05
  [68,] 6.587230e-05 7.534445e-05 2.281672e-05
  [69,] 8.290275e-05 1.284884e-04 3.424794e-05
  [70,] 6.376955e-05 7.836565e-05 2.220160e-05
  [71,] 8.430517e-05 1.697903e-04 4.811514e-05
  [72,] 5.880294e-05 4.704642e-05 1.306320e-05
  [73,] 6.902655e-05 7.786407e-05 1.946065e-05
  [74,] 8.078819e-05 1.433904e-04 2.641273e-05
  [75,] 1.038800e-04 1.086135e-04 3.275329e-05
  [76,] 7.787698e-05 1.354656e-04 2.777144e-05
  [77,] 6.139646e-05 4.576735e-05 1.178370e-05
  [78,] 8.803667e-05 1.049507e-04 1.535005e-05
  [79,] 7.428453e-05 8.501186e-05 2.065741e-05
  [80,] 6.224762e-05 6.584730e-05 1.804776e-05
  [81,] 1.861631e-04 7.396849e-05 3.491235e-05
  [82,] 6.212984e-05 4.425260e-05 1.241731e-05
  [83,] 1.187801e-04 5.430752e-05 1.613588e-05
  [84,] 1.124043e-04 7.397124e-05 1.942749e-05
  [85,] 7.799466e-05 8.744352e-05 2.248818e-05
  [86,] 8.220542e-05 4.679599e-05 1.589876e-05
  [87,] 8.674501e-05 4.592206e-05 1.581802e-05
  [88,] 9.522459e-05 1.117531e-04 3.021353e-05
  [89,] 8.511053e-05 6.891362e-05 2.089168e-05
  [90,] 7.318162e-05 6.462467e-05 1.748507e-05
  [91,] 8.131502e-05 9.752222e-05 3.114745e-05
  [92,] 6.793043e-05 4.767699e-05 1.375925e-05
  [93,] 9.443577e-05 1.119432e-04 2.991664e-05
  [94,] 8.430823e-05 1.085246e-04 1.922039e-05
  [95,] 8.427501e-05 1.085246e-04 1.922532e-05
  [96,] 8.322263e-05 8.800069e-05 1.782908e-05
  [97,] 8.056894e-05 1.000699e-04 1.680976e-05
  [98,] 8.212683e-05 1.047395e-04 1.869190e-05
  [99,] 7.607640e-05 4.606147e-05 1.520112e-05
 [100,] 1.580243e-04 5.524723e-05 1.449051e-05
 [101,] 5.996203e-05 4.709434e-05 1.394621e-05
 [102,] 1.709856e-04 5.471761e-05 1.826799e-05
 [103,] 1.722468e-04 6.463619e-05 1.613585e-05
 [104,] 1.878215e-04 8.653420e-05 1.618195e-05
 [105,] 1.032639e-04 6.957531e-05 2.155179e-05
 [106,] 2.191920e-04 8.962127e-05 1.957729e-05
 [107,] 2.448693e-04 6.654533e-05 2.257172e-05
 [108,] 2.264269e-04 6.746385e-05 2.297275e-05
 [109,] 8.840893e-05 4.743088e-05 1.293039e-05
 [110,] 6.752744e-05 1.038745e-04 3.237387e-05
 [111,] 8.630405e-05 5.600070e-05 1.857839e-05
 [112,] 2.227040e-04 6.744614e-05 2.287262e-05
 [113,] 1.033509e-04 8.133029e-05 2.395074e-05
 [114,] 2.355081e-04 8.273001e-05 1.963626e-05
 [115,] 2.308340e-04 8.261689e-05 1.943473e-05
 [116,] 2.336931e-04 1.310744e-04 2.020379e-05
 [117,] 2.328829e-04 1.380271e-04 2.047814e-05
 [118,] 6.033941e-05 5.747050e-05 1.699190e-05
 [119,] 2.334573e-04 1.342076e-04 2.029334e-05
 [120,] 2.261336e-04 1.310744e-04 2.030581e-05
 [121,] 2.263908e-04 1.313883e-04 2.031651e-05
 [122,] 2.371580e-04 1.309351e-04 2.016244e-05
 [123,] 2.363749e-04 1.283563e-04 2.007678e-05
 [124,] 2.181399e-04 6.934002e-05 2.281923e-05
 [125,] 2.335946e-04 1.292923e-04 2.014184e-05
 [126,] 2.330076e-04 8.171413e-05 1.961883e-05
 [127,] 2.348995e-04 1.303517e-04 2.016519e-05
 [128,] 2.287269e-04 8.171413e-05 1.959452e-05
 [129,] 2.350367e-04 1.341441e-04 2.030660e-05
 [130,] 2.329905e-04 1.339477e-04 2.032500e-05
 [131,] 2.305361e-04 1.292559e-04 2.017983e-05
 [132,] 7.732990e-05 8.653815e-05 2.527602e-05
 [133,] 2.340602e-04 1.310642e-04 2.020253e-05
 [134,] 2.336069e-04 1.319598e-04 2.020166e-05
 [135,] 2.231521e-04 9.166682e-05 1.990084e-05
 [136,] 6.813232e-05 8.624768e-05 2.781003e-05
 [137,] 2.314540e-04 1.257472e-04 2.001965e-05
 [138,] 2.195270e-04 6.876615e-05 2.316452e-05
 [139,] 2.326321e-04 1.267984e-04 2.004646e-05
 [140,] 7.712512e-05 8.240916e-05 2.466726e-05
 [141,] 2.237975e-04 1.424506e-04 2.078328e-05
 [142,] 2.325185e-04 1.244015e-04 1.995973e-05
 [143,] 2.320696e-04 1.257472e-04 2.001316e-05
 [144,] 2.350266e-04 1.257472e-04 1.998133e-05
 [145,] 1.036008e-04 7.055144e-05 2.188649e-05
 [146,] 2.311058e-04 1.280679e-04 2.011116e-05
 [147,] 6.610639e-05 5.719699e-05 1.447376e-05
 [148,] 2.222241e-04 8.523880e-05 1.941625e-05
 [149,] 2.429209e-04 1.455194e-04 2.052917e-05
 [150,] 2.311802e-04 1.257472e-04 2.002232e-05
 [151,] 2.350842e-04 1.277073e-04 2.004720e-05
 [152,] 2.301509e-04 1.244832e-04 1.998856e-05
 [153,] 8.939067e-05 9.568683e-05 3.480515e-05
 [154,] 2.271246e-04 1.307292e-04 2.026643e-05
 [155,] 2.396002e-04 1.274884e-04 1.999293e-05
 [156,] 8.613223e-05 6.248319e-05 1.610394e-05
 [157,] 2.336602e-04 1.222785e-04 1.987715e-05
 [158,] 2.315401e-04 1.228145e-04 1.991781e-05
 [159,] 2.298034e-04 1.216991e-04 1.988951e-05
 [160,] 2.214585e-04 8.815369e-05 1.974153e-05
 [161,] 2.233669e-04 1.243827e-04 2.007900e-05
 [162,] 2.275285e-04 1.258435e-04 2.006822e-05
 [163,] 2.262708e-04 7.922541e-05 1.965357e-05
 [164,] 2.337520e-04 7.929725e-05 1.976366e-05
 [165,] 2.381172e-04 1.234475e-04 1.987117e-05
 [166,] 5.801018e-05 4.810973e-05 1.345003e-05
 [167,] 1.250416e-04 1.101303e-04 3.228416e-05
 [168,] 2.422591e-04 8.811963e-05 1.911761e-05
 [169,] 8.416124e-05 1.041972e-04 1.805350e-05
 [170,] 9.484345e-05 1.040784e-04 2.590565e-05
 [171,] 2.371837e-04 1.518287e-04 2.105825e-05
 [172,] 9.727217e-05 1.035081e-04 2.592571e-05
 [173,] 2.333845e-04 1.372834e-04 2.048656e-05
 [174,] 2.099480e-04 7.043168e-05 2.122204e-05
 [175,] 7.249155e-05 5.630066e-05 1.319748e-05
 [176,] 7.494886e-05 5.517560e-05 1.296292e-05
 [177,] 7.592108e-05 5.562212e-05 1.295130e-05
 [178,] 1.907948e-04 7.443425e-05 2.078697e-05
 [179,] 6.275121e-05 4.289308e-05 1.193535e-05
 [180,] 7.813849e-05 6.295124e-05 1.478682e-05
 [181,] 2.000534e-04 7.148788e-05 2.174116e-05
 [182,] 7.365320e-05 5.090786e-05 1.266870e-05
 [183,] 7.421173e-05 4.637203e-05 1.209527e-05
 [184,] 8.537648e-05 8.111049e-05 2.603032e-05
 [185,] 6.066036e-05 4.118607e-05 1.180240e-05
 [186,] 6.055038e-05 4.117153e-05 1.178084e-05
 [187,] 6.988535e-05 4.347182e-05 1.209897e-05
 [188,] 9.690949e-05 1.018919e-04 2.718093e-05
 [189,] 6.834177e-05 4.202718e-05 1.251622e-05
 [190,] 6.742184e-05 4.331507e-05 1.206839e-05
 [191,] 1.044408e-04 1.031854e-04 2.859746e-05
 [192,] 7.025232e-05 5.212330e-05 1.499178e-05
 [193,] 6.721952e-05 4.313365e-05 1.303259e-05
 [194,] 7.063109e-05 6.063397e-05 1.695233e-05
 [195,] 5.908492e-05 1.371469e-04 2.336487e-05
 [196,] 7.097006e-05 7.450065e-05 2.033443e-05
 [197,] 5.832089e-05 1.521496e-04 2.669923e-05
 [198,] 6.961828e-05 5.562121e-05 1.723717e-05
 [199,] 6.720541e-05 6.033749e-05 1.741375e-05
 [200,] 6.894910e-05 6.718158e-05 1.757945e-05
 [201,] 6.682011e-05 6.011841e-05 1.661379e-05
 [202,] 1.607193e-04 5.312017e-05 2.167491e-05
 [203,] 6.774420e-05 4.673439e-05 1.339869e-05
 [204,] 6.228892e-05 6.093583e-05 1.377206e-05
 [205,] 2.507959e-04 2.819134e-04 3.718924e-04
 [206,] 6.621088e-05 5.880749e-05 1.856142e-05
 [207,] 1.171160e-04 1.564387e-04 2.817269e-05
 [208,] 6.245190e-05 8.448351e-05 2.281443e-05
 [209,] 9.239499e-05 4.566040e-05 1.658695e-05
 [210,] 2.163818e-04 1.178619e-04 1.101730e-04
 [211,] 7.112287e-05 9.970169e-05 3.358669e-05
 [212,] 7.024593e-05 1.195393e-04 3.888378e-05
 [213,] 8.244334e-05 1.020680e-04 2.495330e-05
 [214,] 8.954065e-05 1.066961e-04 4.894746e-05
 [215,] 1.342154e-04 1.651731e-04 1.188044e-04
 [216,] 1.250662e-04 1.043658e-04 4.271273e-05
 [217,] 2.964007e-04 1.029079e-04 1.126378e-04
 [218,] 1.245684e-04 4.762711e-05 2.369865e-05
 [219,] 4.996899e-04 6.490523e-05 8.273593e-05
 [220,] 1.599934e-04 4.807807e-05 2.297448e-05
 [221,] 1.562595e-04 4.777565e-05 2.221335e-05
 [222,] 7.655647e-05 6.859770e-05 2.477003e-05
 [223,] 2.131739e-04 4.179398e-05 2.194613e-05
 [224,] 1.105983e-04 4.435624e-05 1.394125e-05
 [225,] 1.384463e-04 5.339357e-05 1.429471e-05
 [226,] 6.309959e-05 1.166794e-04 2.891635e-05
 [227,] 1.045138e-04 5.602108e-05 1.808297e-05
 [228,] 9.642009e-05 5.632635e-05 1.910315e-05
 [229,] 9.064894e-05 1.127539e-04 2.782351e-05
 [230,] 6.252818e-05 8.275897e-05 1.924152e-05
 [231,] 7.318565e-05 5.909537e-05 1.392499e-05
 [232,] 1.332949e-04 9.955492e-05 2.584884e-05
 [233,] 7.470610e-05 4.556749e-05 1.537073e-05
 [234,] 8.913358e-05 1.015965e-04 2.817490e-05
 [235,] 7.753992e-05 6.687130e-05 1.439394e-05
 [236,] 6.106924e-05 9.774838e-05 2.535640e-05
 [237,] 8.920374e-05 1.103282e-04 2.994965e-05
 [238,] 6.344133e-05 8.244767e-05 1.975309e-05
 [239,] 7.105121e-05 4.919674e-05 1.675493e-05
 [240,] 6.454154e-05 9.656396e-05 2.248281e-05
 [241,] 6.478952e-05 9.868128e-05 2.303809e-05
 [242,] 7.280471e-05 4.688683e-05 1.586535e-05
 [243,] 8.928846e-05 9.263302e-05 2.530688e-05
 [244,] 6.991601e-05 4.371446e-05 1.320358e-05
 [245,] 7.315843e-05 4.349960e-05 1.371259e-05
 [246,] 6.749240e-05 4.495827e-05 1.406144e-05
 [247,] 9.799879e-05 7.199312e-05 1.913726e-05
 [248,] 9.185238e-05 4.732641e-05 1.381694e-05
 [249,] 7.311277e-05 4.532898e-05 1.508382e-05
 [250,] 1.393891e-04 2.927869e-04 4.612783e-05
 [251,] 6.587411e-05 1.141972e-04 2.572780e-05
 [252,] 6.407884e-05 1.138229e-04 2.615277e-05
 [253,] 9.014500e-05 7.549348e-05 1.807457e-05
 [254,] 6.384718e-05 6.097083e-05 1.584458e-05
 [255,] 9.702648e-05 5.003922e-05 2.198120e-05
 [256,] 1.048746e-04 4.210764e-05 1.370904e-05
 [257,] 8.657747e-05 8.415164e-05 2.984897e-05
 [258,] 1.559203e-04 3.475663e-04 4.405597e-05
 [259,] 6.874161e-05 4.189863e-05 1.301903e-05
 [260,] 9.153203e-05 5.304329e-05 2.322436e-05
 [261,] 6.177729e-05 5.123312e-05 1.547516e-05
 [262,] 7.114106e-05 7.411634e-05 2.096747e-05
 [263,] 8.594427e-05 5.607561e-05 2.201002e-05
 [264,] 7.310954e-05 5.620626e-05 1.736773e-05
 [265,] 7.908136e-05 5.795966e-05 2.016720e-05
 [266,] 1.858719e-04 1.176550e-04 3.451839e-05
 [267,] 1.127362e-04 1.119765e-04 6.662669e-05
 [268,] 9.362346e-05 5.903122e-05 1.775801e-05
 [269,] 9.234230e-05 5.180501e-05 1.621660e-05
 [270,] 8.720377e-05 7.305896e-05 2.370360e-05
 [271,] 8.706698e-05 7.122788e-05 2.304265e-05
 [272,] 3.081529e-04 5.246434e-05 1.524826e-05
 [273,] 9.446580e-05 5.775782e-05 1.807770e-05
 [274,] 2.906284e-04 4.723749e-05 1.745551e-05
 [275,] 9.108415e-05 8.075666e-05 2.807755e-05
 [276,] 8.714045e-05 1.018064e-04 2.269848e-05
 [277,] 9.593421e-05 7.264652e-05 2.687872e-05
 [278,] 2.703739e-04 4.916924e-05 1.602147e-05
 [279,] 9.022858e-05 8.935986e-05 2.918463e-05
 [280,] 9.291057e-05 9.099592e-05 3.139354e-05
 [281,] 7.333979e-05 5.418553e-05 1.653252e-05
 [282,] 1.006757e-04 8.277167e-05 3.209844e-05
 [283,] 2.140183e-04 4.652067e-05 2.600912e-05
 [284,] 1.000294e-04 5.106314e-05 1.806382e-05
 [285,] 9.526913e-05 4.697421e-05 1.512246e-05
 [286,] 9.037071e-05 6.392283e-05 2.181470e-05
 [287,] 9.026943e-05 6.912135e-05 2.385893e-05
 [288,] 8.890851e-05 6.995386e-05 2.370229e-05
 [289,] 9.449936e-05 6.549718e-05 2.382970e-05
 [290,] 8.962401e-05 6.790796e-05 2.319540e-05
 [291,] 9.336363e-05 4.802985e-05 1.567651e-05
 [292,] 8.713300e-05 6.783019e-05 2.208369e-05
 [293,] 8.358438e-05 7.481239e-05 2.252141e-05
 [294,] 6.303757e-05 6.208099e-05 1.887122e-05
 [295,] 5.917292e-05 1.016349e-04 2.333361e-05
 [296,] 1.076473e-04 4.653625e-05 1.278131e-05
 [297,] 1.335221e-04 9.786799e-05 4.686330e-05
 [298,] 1.117700e-04 1.594795e-04 4.400336e-05
 [299,] 5.915811e-05 7.796247e-05 1.732707e-05
 [300,] 9.808501e-05 1.482813e-04 3.856758e-05
 [301,] 5.922795e-05 7.276869e-05 1.530768e-05
 [302,] 1.009548e-04 5.165806e-04 2.447417e-04
 [303,] 9.234794e-05 5.337594e-05 1.573298e-05
 [304,] 1.259222e-04 9.855875e-05 4.008271e-05
 [305,] 5.754349e-05 7.378050e-05 1.608491e-05
 [306,] 5.749518e-05 7.059864e-05 1.587115e-05
 [307,] 9.611720e-05 1.343258e-04 6.415503e-05
 [308,] 5.988713e-05 7.533337e-05 1.525502e-05
 [309,] 9.066928e-05 7.160304e-05 1.894585e-05
 [310,] 5.803313e-05 6.838160e-05 1.532023e-05
 [311,] 5.805885e-05 6.707890e-05 1.520706e-05
 [312,] 1.634976e-04 1.779781e-04 1.442229e-04
 [313,] 8.546641e-05 5.378920e-05 1.621946e-05
 [314,] 1.297184e-04 8.928628e-05 2.712643e-05
 [315,] 9.198108e-05 9.042945e-05 4.287396e-05
 [316,] 5.767580e-05 8.097457e-05 1.691314e-05
 [317,] 1.701569e-04 1.887841e-04 1.661120e-04
 [318,] 5.885124e-05 6.424510e-05 1.451688e-05
 [319,] 9.968212e-05 5.495991e-05 1.612951e-05
 [320,] 6.026752e-05 7.366761e-05 1.958967e-05
 [321,] 1.739773e-04 6.537827e-05 3.592179e-05
 [322,] 1.680599e-04 7.021979e-05 1.243348e-05
 [323,] 9.737914e-05 5.772644e-05 1.807095e-05
 [324,] 9.698783e-05 4.362226e-05 1.297929e-05
 [325,] 5.989791e-05 1.370253e-04 2.506878e-05
 [326,] 2.130137e-04 5.681997e-05 3.776676e-05
 [327,] 1.073435e-04 1.164545e-04 3.243362e-05
 [328,] 5.989024e-05 5.772594e-05 1.357321e-05
 [329,] 9.606669e-05 1.220025e-04 3.551689e-05
 [330,] 5.998771e-05 7.920906e-05 1.915974e-05
 [331,] 6.020413e-05 8.165489e-05 1.840096e-05
 [332,] 6.337381e-05 4.639493e-05 1.306625e-05
 [333,] 6.642026e-05 6.481674e-05 1.850854e-05
 [334,] 6.521464e-05 6.612327e-05 1.814310e-05
 [335,] 2.057671e-04 1.413864e-04 2.358449e-05
 [336,] 9.432478e-05 7.975237e-05 2.518431e-05
 [337,] 6.079094e-05 4.618218e-05 1.242182e-05
 [338,] 9.952279e-05 1.038812e-04 3.042960e-05
 [339,] 7.064507e-05 4.248286e-05 1.284998e-05
 [340,] 1.023035e-04 8.816748e-04 3.151039e-04
 [341,] 6.649846e-05 5.621024e-05 1.649682e-05
 [342,] 9.904283e-05 1.467414e-04 5.012862e-05
 [343,] 6.732351e-05 5.750956e-05 1.629287e-05
 [344,] 6.602418e-05 1.133196e-04 2.828966e-05
 [345,] 1.104063e-04 1.907927e-04 7.229090e-05
 [346,] 6.099148e-05 2.562474e-04 5.139321e-05
 [347,] 6.936562e-05 2.503882e-04 6.922001e-05
 [348,] 7.787867e-05 2.951216e-04 1.020099e-04
 [349,] 9.282628e-05 1.316702e-04 2.585846e-05
 [350,] 1.112608e-04 2.609022e-04 3.557052e-05
 [351,] 1.130340e-04 7.717899e-05 1.781037e-05
 [352,] 1.134995e-04 7.819402e-05 1.783560e-05
 [353,] 1.154544e-04 1.117010e-04 1.936204e-05
 [354,] 1.188050e-04 8.599929e-05 1.804730e-05
 [355,] 1.071940e-04 7.198578e-05 1.875813e-05
 [356,] 6.015975e-05 6.078785e-05 1.516792e-05
 [357,] 1.189986e-04 8.585363e-05 1.803378e-05
 [358,] 1.114907e-04 7.239780e-05 1.880785e-05
 [359,] 6.707622e-05 5.867714e-04 1.213087e-04
 [360,] 1.121814e-04 7.438787e-05 1.791345e-05
 [361,] 1.091416e-04 7.438787e-05 1.793280e-05
 [362,] 1.071874e-04 1.126228e-04 2.955078e-05
 [363,] 1.065096e-04 9.173602e-05 2.285754e-05
 [364,] 6.017406e-05 7.044210e-04 9.285647e-05
 [365,] 1.094308e-04 1.229656e-03 4.427715e-04
 [366,] 6.306891e-05 1.923422e-04 2.363301e-05
 [367,] 1.090838e-04 7.357532e-05 1.869968e-05
 [368,] 6.481524e-05 1.086461e-04 3.175722e-05
 [369,] 5.901664e-05 1.822278e-04 3.081217e-05
 [370,] 5.883158e-05 6.563189e-04 7.905823e-05
 [371,] 5.887405e-05 3.682298e-04 5.290943e-05
 [372,] 6.243132e-05 1.590164e-04 4.021336e-05
 [373,] 6.282322e-05 1.213073e-04 3.269885e-05
 [374,] 5.905213e-05 7.003443e-04 7.789032e-05
 [375,] 6.310804e-05 1.426671e-04 3.853704e-05
 [376,] 6.283085e-05 1.159243e-04 3.164572e-05
 [377,] 1.075232e-04 1.767960e-04 2.530904e-05
 [378,] 6.316185e-05 1.072031e-04 3.002595e-05
 [379,] 6.225917e-05 1.072779e-04 2.914760e-05
 [380,] 1.077683e-04 1.171346e-04 2.122895e-05
 [381,] 5.898824e-05 5.530415e-04 6.746932e-05
 [382,] 1.096087e-04 1.124374e-04 2.096093e-05
 [383,] 6.208721e-05 2.613066e-04 4.767065e-05
 [384,] 5.889445e-05 3.583803e-04 5.129690e-05
 [385,] 5.896762e-05 3.996670e-04 5.396415e-05
 [386,] 6.338568e-05 1.091778e-04 3.070851e-05
 [387,] 1.119887e-04 1.172643e-04 2.103409e-05
 [388,] 1.080273e-04 1.685611e-04 2.490914e-05
 [389,] 1.114642e-04 1.121107e-04 1.994585e-05
 [390,] 1.148206e-04 1.135611e-04 2.079908e-05
 [391,] 6.174250e-05 1.870812e-04 3.613712e-05
 [392,] 5.885069e-05 4.635513e-04 6.759781e-05
 [393,] 6.750985e-05 8.358034e-05 2.678573e-05
 [394,] 1.042739e-04 8.834800e-05 1.831952e-05
 [395,] 5.930784e-05 4.037747e-04 6.743464e-05
 [396,] 6.280784e-05 1.510677e-04 3.245941e-05
 [397,] 5.916462e-05 4.155715e-04 6.764075e-05
 [398,] 6.232101e-05 1.060427e-04 2.869382e-05
 [399,] 8.500041e-05 1.140997e-04 2.554933e-05
 [400,] 5.937523e-05 5.476960e-04 8.561109e-05
 [401,] 5.920284e-05 8.103374e-04 1.081971e-04
 [402,] 1.009407e-04 1.184345e-04 2.144213e-05
 [403,] 7.139497e-05 1.274442e-04 4.388547e-05
 [404,] 6.469579e-05 1.700774e-04 4.717039e-05
 [405,] 5.783739e-05 2.733923e-04 4.667634e-05
 [406,] 6.306754e-05 9.595493e-05 2.750823e-05
 [407,] 6.442837e-05 8.346555e-05 2.529365e-05
 [408,] 5.774477e-05 2.866371e-04 4.454305e-05
 [409,] 5.762999e-05 3.473385e-04 5.118135e-05
 [410,] 5.773883e-05 4.594785e-04 6.380154e-05
 [411,] 9.218946e-05 6.968197e-05 1.840007e-05
 [412,] 5.774227e-05 2.802043e-04 4.522263e-05
 [413,] 5.773781e-05 2.880171e-04 4.551421e-05
 [414,] 8.312421e-05 5.526708e-03 1.012982e-03
 [415,] 9.234676e-05 6.438493e-05 1.693472e-05
 [416,] 9.918117e-05 7.567888e-05 1.847533e-05
 [417,] 7.346978e-05 7.829283e-05 1.945310e-05
 [418,] 6.357347e-05 4.602488e-05 1.289833e-05
 [419,] 1.053019e-04 4.523420e-04 4.997060e-05
 [420,] 9.707996e-05 9.947350e-05 2.286557e-05
 [421,] 1.098258e-04 1.384508e-04 2.202885e-05
 [422,] 6.965541e-05 9.251537e-05 2.923614e-05
 [423,] 2.325787e-04 8.700219e-05 4.832118e-05
 [424,] 1.096527e-04 8.821368e-05 2.619163e-05
 [425,] 1.096968e-04 1.663134e-04 1.840396e-05
 [426,] 1.066327e-04 4.652276e-05 1.189031e-05
 [427,] 1.008195e-04 1.882535e-04 1.815413e-05
 [428,] 8.490238e-05 6.906816e-05 2.091854e-05
 [429,] 8.478079e-05 8.160534e-05 2.379775e-05
 [430,] 2.010956e-04 1.088207e-04 2.170199e-05
 [431,] 9.048595e-05 1.330918e-04 2.722630e-05
 [432,] 1.963670e-04 8.169160e-05 1.590967e-05
 [433,] 4.911467e-04 1.010631e-04 5.724193e-05
 [434,] 6.467089e-05 9.361472e-05 2.759822e-05
 [435,] 8.848642e-05 7.364062e-05 2.387487e-05
 [436,] 1.829506e-04 1.069940e-04 2.060401e-05
 [437,] 1.006964e-04 1.154866e-04 3.253940e-05
 [438,] 8.398253e-05 2.727125e-04 6.179281e-05
 [439,] 1.686679e-04 1.061624e-04 2.028495e-05
 [440,] 1.063906e-04 3.365805e-04 2.238117e-05
 [441,] 1.177453e-04 9.712235e-05 3.204603e-05
 [442,] 8.369892e-05 5.750288e-05 1.743173e-05
 [443,] 3.360385e-04 7.566762e-05 6.094136e-05
 [444,] 1.114208e-04 1.072263e-04 3.157979e-05
 [445,] 1.046519e-04 2.588638e-04 2.203412e-05
 [446,] 4.322330e-04 7.457116e-05 6.746493e-05
 [447,] 9.676767e-05 2.405852e-04 2.245029e-05
 [448,] 9.669082e-05 2.000547e-04 2.077434e-05
 [449,] 9.568594e-05 8.935240e-05 1.388062e-05
 [450,] 9.989180e-05 1.144255e-04 3.158871e-05
 [451,] 1.069534e-04 1.065569e-04 3.032871e-05
 [452,] 1.086448e-04 1.252244e-04 3.205440e-05
 [453,] 9.000958e-05 1.965520e-04 6.184270e-05
 [454,] 7.516275e-05 4.718952e-05 1.399489e-05
 [455,] 3.779491e-04 1.102217e-04 4.317000e-05
 [456,] 5.780544e-05 4.506121e-05 1.254164e-05
 [457,] 1.922820e-04 5.602120e-05 2.919310e-05
 [458,] 1.037374e-04 1.421562e-04 3.910607e-05
 [459,] 1.038410e-04 1.465572e-04 4.049894e-05
 [460,] 1.420812e-04 1.081301e-04 2.981754e-05
 [461,] 1.930409e-04 5.186648e-05 1.916520e-05
 [462,] 1.976329e-04 5.201686e-05 1.915912e-05
 [463,] 2.016027e-04 5.217813e-05 1.915420e-05
 [464,] 2.013939e-04 5.228628e-05 1.905158e-05
 [465,] 1.933940e-04 5.431282e-05 2.459530e-05
 [466,] 5.789832e-05 4.779882e-05 1.323694e-05
 [467,] 1.987616e-04 5.167443e-05 1.934163e-05
 [468,] 8.233108e-05 1.866794e-03 1.029009e-04
 [469,] 1.704247e-04 5.169988e-05 1.847558e-05
 [470,] 1.871743e-04 5.193598e-05 1.884358e-05
 [471,] 2.212699e-04 5.233815e-05 1.936330e-05
 [472,] 1.871410e-04 5.166115e-05 1.923211e-05
 [473,] 1.033468e-04 1.513277e-04 3.779970e-05
 [474,] 1.768657e-04 5.257597e-05 1.818290e-05
 [475,] 1.026927e-04 1.501663e-04 3.589691e-05
 [476,] 6.664740e-05 1.121221e-04 2.381915e-05
 [477,] 8.405069e-05 9.969844e-05 2.377451e-05
 [478,] 8.835229e-05 1.026825e-04 2.130330e-05
 [479,] 7.725717e-05 8.782752e-05 2.143036e-05
 [480,] 7.742393e-05 7.957587e-05 1.980758e-05
 [481,] 8.562562e-05 1.012432e-04 2.298507e-05
 [482,] 6.296274e-05 6.883745e-05 1.471535e-05
 [483,] 7.789512e-05 8.623137e-05 2.064212e-05
 [484,] 8.404028e-05 9.981971e-05 2.404788e-05
 [485,] 7.869515e-05 1.099973e-04 2.372610e-05
 [486,] 7.147901e-05 9.088650e-05 2.154994e-05
 [487,] 7.881012e-05 7.339153e-05 1.982917e-05
 [488,] 7.783067e-05 9.006953e-05 2.130995e-05
 [489,] 8.517654e-05 9.466902e-05 2.221879e-05
 [490,] 7.825355e-05 8.986607e-05 2.098283e-05
 [491,] 7.777951e-05 8.834965e-05 2.108203e-05
 [492,] 1.034475e-04 1.398865e-04 3.965618e-05
 [493,] 7.881598e-05 7.317468e-05 1.991568e-05
 [494,] 8.467836e-05 9.946493e-05 2.323721e-05
 [495,] 7.816694e-05 9.012950e-05 2.107261e-05
 [496,] 7.764706e-05 8.948784e-05 2.136814e-05
 [497,] 7.789034e-05 8.890225e-05 2.107600e-05
 [498,] 5.855412e-05 5.889863e-05 1.483745e-05
 [499,] 6.391952e-05 1.635918e-04 2.800230e-05
 [500,] 7.773832e-05 8.852348e-05 2.113905e-05
 [501,] 8.463209e-05 9.910587e-05 2.322134e-05
 [502,] 7.821514e-05 8.979500e-05 2.098897e-05
 [503,] 7.816071e-05 8.906749e-05 2.091441e-05
 [504,] 8.442732e-05 9.799833e-05 2.315429e-05
 [505,] 7.143496e-05 8.887194e-05 2.241720e-05
 [506,] 7.779654e-05 8.094808e-05 1.984921e-05
 [507,] 7.178947e-05 8.455552e-05 2.171463e-05
 [508,] 7.862309e-05 9.219609e-05 2.102303e-05
 [509,] 8.658728e-05 6.338932e-05 1.761498e-05
 [510,] 6.247404e-05 9.932075e-05 2.114803e-05
 [511,] 9.409614e-05 1.151281e-04 2.749006e-05
 [512,] 7.816134e-05 9.290042e-05 2.140522e-05
 [513,] 6.014306e-05 6.767958e-05 1.584828e-05
 [514,] 7.809142e-05 9.231758e-05 2.137512e-05
 [515,] 7.841530e-05 9.114569e-05 2.100185e-05
 [516,] 7.763489e-05 9.232558e-05 2.184655e-05
 [517,] 7.764804e-05 9.091061e-05 2.160201e-05
 [518,] 7.792984e-05 9.362957e-05 2.180213e-05
 [519,] 7.898046e-05 9.749334e-05 2.177464e-05
 [520,] 7.304678e-05 8.546826e-05 2.442505e-05
 [521,] 8.283002e-05 1.913623e-04 4.696151e-05
 [522,] 8.328533e-05 9.876954e-05 2.423376e-05
 [523,] 5.845133e-05 5.993238e-05 1.488316e-05
 [524,] 8.546459e-05 6.501248e-05 1.791883e-05
 [525,] 7.736197e-05 9.022325e-05 2.176973e-05
 [526,] 1.003175e-04 2.567130e-04 7.914683e-05
 [527,] 6.200974e-05 4.820648e-05 1.327954e-05
 [528,] 7.715784e-05 8.854002e-05 2.178143e-05
 [529,] 6.273120e-05 9.268293e-05 2.047841e-05
 [530,] 7.778114e-05 7.265695e-05 1.849431e-05
 [531,] 8.060455e-05 6.146644e-05 1.715354e-05
 [532,] 1.037661e-04 1.415413e-04 5.088845e-05
 [533,] 7.320760e-05 9.687011e-05 2.507647e-05
 [534,] 5.796922e-05 4.751950e-05 1.292100e-05
 [535,] 5.789529e-05 4.715981e-05 1.279296e-05
 [536,] 6.086330e-05 1.727770e-04 3.594847e-05
 [537,] 6.245621e-05 6.864117e-05 1.615863e-05
 [538,] 6.181324e-05 1.850742e-04 3.694961e-05
 [539,] 6.174024e-05 1.913798e-04 3.707589e-05
 [540,] 6.224800e-05 7.057613e-05 1.691765e-05
 [541,] 5.785692e-05 4.768866e-05 1.286012e-05
 [542,] 6.265204e-05 9.540563e-05 2.070489e-05
 [543,] 6.174475e-05 1.817065e-04 3.574936e-05
 [544,] 6.174421e-05 1.825778e-04 3.584569e-05
 [545,] 6.179560e-05 1.820176e-04 3.633318e-05
 [546,] 6.181435e-05 1.845633e-04 3.687145e-05
 [547,] 6.202346e-05 1.874742e-04 3.868771e-05
 [548,] 6.176837e-05 1.814561e-04 3.587021e-05
 [549,] 6.203768e-05 1.786519e-04 3.739205e-05
 [550,] 6.189066e-05 1.831651e-04 3.723083e-05
 [551,] 6.194345e-05 1.825778e-04 3.750725e-05
 [552,] 6.199133e-05 1.853617e-04 3.818143e-05
 [553,] 6.184714e-05 1.819000e-04 3.672588e-05
 [554,] 5.807052e-05 4.661833e-05 1.276969e-05
 [555,] 8.021988e-05 1.820226e-04 3.462569e-05
 [556,] 6.247565e-05 1.594926e-04 3.636628e-05
 [557,] 6.233860e-05 9.185798e-05 2.302300e-05
 [558,] 8.032251e-05 6.168479e-05 1.721978e-05
 [559,] 6.261067e-05 9.844753e-05 2.460815e-05
 [560,] 7.358570e-05 9.671157e-05 2.643771e-05
 [561,] 5.805654e-05 4.658767e-05 1.275730e-05
 [562,] 7.320935e-05 1.025482e-04 2.623639e-05
 [563,] 7.323331e-05 1.042182e-04 2.705690e-05
 [564,] 6.199398e-05 1.812428e-04 3.756996e-05
 [565,] 5.823210e-05 4.657177e-05 1.281513e-05
 [566,] 6.178349e-05 1.857218e-04 3.666200e-05
 [567,] 6.219791e-05 8.979852e-05 2.235665e-05
 [568,] 6.240183e-05 8.865444e-05 1.887776e-05
 [569,] 7.326990e-05 9.279724e-05 2.438772e-05
 [570,] 6.227340e-05 9.074234e-05 2.267687e-05
 [571,] 6.205939e-05 8.915159e-05 2.194235e-05
 [572,] 7.863529e-05 5.897047e-05 1.724448e-05
 [573,] 6.221592e-05 8.476471e-05 2.135341e-05
 [574,] 5.840139e-05 4.725889e-05 1.304937e-05
 [575,] 7.244595e-05 1.995181e-04 5.160507e-05
 [576,] 7.381538e-05 9.693603e-05 2.699005e-05
 [577,] 7.201279e-05 9.607354e-05 2.377024e-05
 [578,] 6.233046e-05 6.652413e-05 1.601679e-05
 [579,] 7.872736e-05 6.682327e-05 1.927080e-05
 [580,] 8.123548e-05 1.459566e-04 3.371989e-05
 [581,] 7.993544e-05 5.707307e-05 1.634388e-05
 [582,] 7.368994e-05 9.710623e-05 2.675055e-05
 [583,] 7.174303e-05 1.114940e-04 2.614069e-05
 [584,] 7.360430e-05 9.677175e-05 2.650784e-05
 [585,] 1.028272e-04 1.312186e-04 3.553319e-05
 [586,] 6.109286e-05 4.867114e-05 1.285889e-05
 [587,] 6.116054e-05 4.867108e-05 1.283196e-05
 [588,] 6.110349e-05 4.916992e-05 1.293984e-05
 [589,] 7.334723e-05 9.629194e-05 2.557671e-05
 [590,] 7.160942e-05 8.786381e-05 2.115958e-05
 [591,] 6.100934e-05 4.889560e-05 1.293217e-05
 [592,] 8.207447e-05 1.354514e-04 3.334252e-05
 [593,] 6.239952e-05 6.875580e-05 1.615392e-05
 [594,] 7.339547e-05 9.854318e-05 2.632419e-05
 [595,] 7.332236e-05 9.659375e-05 2.544825e-05
 [596,] 7.275366e-05 1.098740e-04 2.802404e-05
 [597,] 7.569774e-05 8.102153e-05 2.010571e-05
 [598,] 1.033769e-04 1.392313e-04 3.905065e-05
 [599,] 6.428002e-05 1.343395e-04 2.882298e-05
 [600,] 7.694094e-05 1.748706e-04 3.495725e-05
 [601,] 8.605961e-05 1.262989e-04 4.129573e-05
 [602,] 1.297385e-04 5.529578e-05 1.823784e-05
 [603,] 1.366871e-04 1.214080e-04 3.150138e-05
 [604,] 1.027833e-04 7.197262e-05 1.963344e-05
 [605,] 1.067110e-04 9.186232e-05 4.563238e-05
 [606,] 1.076806e-04 7.783574e-05 1.989812e-05
 [607,] 1.076652e-04 9.582162e-05 4.845487e-05
 [608,] 6.752994e-05 2.144827e-04 2.213831e-05
 [609,] 1.617558e-04 4.677599e-05 1.931765e-05
 [610,] 1.143696e-04 7.648906e-05 1.966547e-05
 [611,] 1.310135e-04 4.557730e-04 5.235721e-05
 [612,] 1.217470e-04 7.056658e-05 1.879312e-05
 [613,] 1.072928e-04 8.900580e-05 4.428474e-05
 [614,] 1.147913e-04 7.672121e-05 1.966829e-05
 [615,] 1.092442e-04 7.954073e-05 2.638264e-05
 [616,] 1.157219e-04 6.889826e-05 1.964721e-05
 [617,] 1.154347e-04 6.921083e-05 1.961305e-05
 [618,] 1.144948e-04 6.921083e-05 1.959784e-05
 [619,] 1.144553e-04 6.921083e-05 1.959737e-05
 [620,] 1.856437e-04 7.179607e-05 4.135846e-05
 [621,] 1.724919e-04 6.907785e-05 3.677620e-05
 [622,] 1.152940e-04 6.921083e-05 1.961075e-05
 [623,] 1.049357e-04 6.318983e-05 2.069538e-05
 [624,] 7.168796e-05 3.341779e-04 2.552467e-05
 [625,] 1.159531e-04 6.910635e-05 1.963095e-05
 [626,] 1.150065e-04 6.944100e-05 1.959168e-05
 [627,] 1.074628e-04 8.578599e-05 2.748418e-05
 [628,] 1.129587e-04 6.868940e-05 1.962124e-05
 [629,] 1.144386e-04 6.855042e-05 1.966147e-05
 [630,] 5.816225e-05 1.427461e-04 2.379403e-05
 [631,] 1.326008e-04 5.932447e-04 6.132073e-05
 [632,] 5.860894e-05 1.492856e-04 2.379106e-05
 [633,] 1.127256e-04 6.938219e-05 1.957110e-05
 [634,] 1.141814e-04 6.926461e-05 1.959255e-05
 [635,] 1.137982e-04 6.939472e-05 1.957376e-05
 [636,] 1.483731e-04 4.659917e-05 1.851012e-05
 [637,] 1.091715e-04 6.866868e-05 1.956762e-05
 [638,] 1.063416e-04 6.157273e-05 1.952318e-05
 [639,] 1.014346e-04 9.898362e-05 4.714435e-05
 [640,] 1.183472e-04 6.250536e-05 2.219458e-05
 [641,] 1.157436e-04 6.740628e-05 1.977716e-05
 [642,] 1.238823e-04 4.672664e-05 1.732493e-05
 [643,] 1.188952e-04 7.156365e-05 3.269708e-05
 [644,] 1.009542e-04 4.637029e-05 1.434768e-05
 [645,] 9.922708e-05 4.658405e-05 1.426677e-05
 [646,] 9.593962e-05 2.105835e-04 5.887798e-05
 [647,] 9.946421e-05 4.637133e-05 1.431690e-05
 [648,] 9.831869e-05 4.641561e-05 1.428257e-05
 [649,] 9.776728e-05 4.630407e-05 1.430387e-05
 [650,] 9.959388e-05 4.637499e-05 1.431726e-05
 [651,] 9.888185e-05 4.636573e-05 1.430658e-05
 [652,] 1.052781e-04 6.357272e-05 2.886265e-05
 [653,] 9.884286e-05 4.606961e-05 1.464910e-05
 [654,] 6.608877e-05 1.464036e-04 1.866101e-05
 [655,] 1.116299e-04 5.997126e-05 2.079554e-05
 [656,] 9.985892e-05 4.643479e-05 1.430806e-05
 [657,] 1.036674e-04 6.291104e-05 2.807343e-05
 [658,] 1.062114e-04 5.849728e-05 1.858643e-05
 [659,] 5.843956e-05 9.336231e-05 1.845397e-05
 [660,] 7.900225e-05 1.796385e-04 7.210343e-05
 [661,] 7.797116e-05 8.927701e-05 3.583540e-05
 [662,] 7.085618e-05 3.244505e-04 1.044529e-04
 [663,] 1.073961e-04 6.101512e-05 1.865859e-05
 [664,] 1.069437e-04 6.109626e-05 1.875299e-05
 [665,] 7.022768e-05 3.311194e-04 1.044183e-04
 [666,] 7.119871e-05 9.700220e-05 3.505032e-05
 [667,] 1.073281e-04 6.102935e-05 1.870691e-05
 [668,] 1.122224e-04 6.026256e-05 2.765939e-05
 [669,] 8.237618e-05 2.946519e-04 6.451153e-05
 [670,] 1.121240e-04 5.650630e-05 1.558958e-05
 [671,] 6.211548e-05 2.391897e-04 5.867797e-05
 [672,] 9.948788e-05 4.966051e-05 1.467661e-05
 [673,] 5.955354e-05 2.080477e-04 2.542815e-05
 [674,] 1.026986e-04 6.914718e-05 2.050601e-05
 [675,] 1.108175e-04 8.757446e-05 2.255005e-05
 [676,] 1.034961e-04 7.348498e-05 2.121591e-05
 [677,] 1.061204e-04 2.093483e-04 4.998077e-05
 [678,] 6.980719e-05 2.100851e-04 5.347202e-05
 [679,] 1.205730e-04 1.095450e-04 4.500621e-05
 [680,] 1.083410e-04 2.069547e-04 4.637489e-05
 [681,] 8.203106e-05 8.508372e-04 2.159963e-04
 [682,] 1.076154e-04 7.470079e-05 3.086900e-05
 [683,] 7.247374e-05 9.194827e-04 3.516118e-05
 [684,] 7.059560e-05 1.102052e-03 3.993329e-05
 [685,] 1.193854e-04 1.057558e-04 4.257654e-05
 [686,] 1.192983e-04 1.085469e-04 4.384449e-05
 [687,] 1.202024e-04 1.105630e-04 4.531002e-05
 [688,] 8.021384e-05 4.806655e-05 1.468690e-05
 [689,] 7.931670e-05 4.489948e-05 1.367997e-05
 [690,] 6.334139e-05 1.537900e-03 2.210328e-04
 [691,] 7.270622e-05 8.387177e-04 3.372859e-05
 [692,] 1.302910e-04 1.211004e-04 5.662593e-05
 [693,] 8.266494e-05 3.650569e-04 1.447881e-04
 [694,] 1.296222e-04 9.854017e-05 4.397663e-05
 [695,] 5.890529e-05 6.813766e-05 1.839369e-05
 [696,] 8.670780e-05 3.050353e-04 7.522564e-05
 [697,] 1.140728e-04 7.412656e-05 2.762213e-05
 [698,] 6.794108e-05 6.576535e-05 1.830819e-05
 [699,] 9.612130e-05 1.451381e-04 2.995378e-05
 [700,] 6.572250e-05 1.105648e-04 1.641729e-05
 [701,] 7.752956e-05 1.554752e-04 1.757927e-05
 [702,] 1.553199e-04 1.535737e-04 2.548313e-05
 [703,] 5.774612e-05 4.128236e-05 1.161765e-05
 [704,] 8.284405e-05 5.672186e-03 4.195249e-05
 [705,] 6.258242e-05 4.444161e-05 1.182229e-05
 [706,] 9.132622e-05 2.422309e-03 1.711242e-04
 [707,] 8.518254e-05 2.074985e-04 1.969625e-05
 [708,] 1.279369e-04 9.264294e-05 2.725355e-05
 [709,] 5.861847e-05 1.717358e-04 2.834305e-05
 [710,] 6.135162e-05 9.521837e-05 2.435360e-05
 [711,] 8.823605e-05 6.726846e-04 2.759235e-05
 [712,] 6.080711e-05 4.334459e-05 1.231152e-05
 [713,] 1.057426e-04 7.290613e-05 2.145384e-05
 [714,] 8.626479e-05 1.558701e-03 2.821188e-04
 [715,] 8.621860e-05 1.572151e-03 2.828937e-04
 [716,] 8.366375e-05 5.589879e-04 8.884710e-05
 [717,] 9.998111e-05 5.215331e-04 2.235729e-05
 [718,] 9.120679e-05 7.230106e-04 3.009286e-05
 [719,] 8.836520e-05 7.189120e-04 1.066921e-04
 [720,] 1.003920e-04 1.140283e-03 3.235715e-05
 [721,] 9.635969e-05 7.066289e-04 2.717906e-05
 [722,] 6.873947e-05 4.192130e-05 1.282680e-05
 [723,] 8.640758e-05 3.102387e-04 2.182437e-05
 [724,] 8.320549e-05 5.423417e-04 5.757531e-05
 [725,] 9.450531e-05 3.702616e-03 3.580951e-05
 [726,] 8.234082e-05 5.388518e-04 5.849721e-05
 [727,] 1.072013e-04 1.087478e-03 2.124929e-05
 [728,] 1.057916e-04 7.165139e-05 2.124094e-05
 [729,] 8.420949e-05 3.671162e-04 6.527514e-05
 [730,] 1.062216e-04 7.043795e-05 2.125791e-05
 [731,] 8.956953e-05 6.032337e-04 2.625225e-05
 [732,] 7.909364e-05 1.251837e-04 2.562839e-05
 [733,] 1.081882e-04 7.126718e-05 2.153160e-05
 [734,] 1.237033e-04 1.018069e-03 1.951590e-05
 [735,] 8.638553e-05 4.047706e-04 2.471493e-05
 [736,] 6.327334e-05 4.246592e-05 1.226576e-05
 [737,] 1.010540e-04 3.334511e-04 2.949375e-05
 [738,] 6.755251e-05 7.289829e-05 1.555780e-05
 [739,] 9.686038e-05 6.600597e-05 2.109970e-05
 [740,] 1.287033e-04 1.676396e-04 7.965552e-05
 [741,] 1.011148e-04 7.022927e-05 2.205771e-05
 [742,] 7.893291e-05 7.375415e-04 7.808712e-05
 [743,] 1.034845e-04 9.460960e-05 3.091315e-05
 [744,] 8.674604e-05 4.340571e-05 1.355679e-05
 [745,] 8.701101e-05 4.356912e-05 1.330181e-05
 [746,] 9.744422e-05 4.592538e-05 1.354532e-05
 [747,] 1.230685e-04 5.337076e-05 1.534976e-05
 [748,] 1.009326e-04 7.238166e-05 2.249142e-05
 [749,] 1.045307e-04 4.322862e-05 1.484011e-05
 [750,] 1.002717e-04 4.570538e-05 1.375027e-05
 [751,] 1.067903e-04 4.543674e-05 1.395929e-05
 [752,] 1.189918e-04 9.780626e-05 3.530836e-05
 [753,] 1.162204e-04 1.396079e-04 1.428252e-05
 [754,] 1.192240e-04 9.339549e-05 3.371802e-05
 [755,] 1.296336e-04 1.259411e-04 5.070606e-05
 [756,] 1.214064e-04 8.524175e-05 3.122013e-05
 [757,] 1.315692e-04 1.191038e-03 1.907162e-05
 [758,] 3.042228e-04 6.536071e-05 1.191223e-05
 [759,] 2.503819e-04 5.131900e-05 2.970649e-05
 [760,] 8.661383e-05 1.421574e-04 3.165145e-05
 [761,] 9.325238e-05 1.156779e-04 2.412153e-05
 [762,] 1.201953e-04 8.541341e-05 2.481766e-05
 [763,] 8.763876e-05 1.044046e-04 1.411289e-05
 [764,] 1.095975e-04 1.364014e-04 2.991772e-05
 [765,] 1.077171e-04 5.707555e-05 2.146731e-05
 [766,] 1.493064e-04 1.118713e-04 1.417808e-05
 [767,] 1.597649e-04 1.040256e-04 1.416512e-05
 [768,] 1.558998e-04 1.347780e-04 1.415416e-05
 [769,] 1.015209e-04 8.039110e-05 2.666578e-05
 [770,] 1.501357e-04 9.797880e-05 1.418130e-05
 [771,] 1.234170e-04 5.709381e-05 2.293516e-05
 [772,] 2.008276e-04 1.116473e-04 1.429780e-05
 [773,] 1.600057e-04 2.796785e-04 1.582487e-05
 [774,] 1.010247e-04 8.486002e-05 1.481240e-05
 [775,] 2.519812e-04 1.006689e-04 6.320751e-05
 [776,] 9.605893e-05 1.033614e-04 3.776580e-05
 [777,] 9.365768e-05 5.278849e-05 1.782155e-05
 [778,] 9.128368e-05 5.047976e-05 1.668187e-05
 [779,] 1.152286e-04 7.946254e-05 2.516584e-05
 [780,] 1.359779e-04 4.385142e-04 3.114238e-04
 [781,] 7.019360e-05 3.920343e-04 2.385553e-05
 [782,] 1.452647e-04 5.178062e-05 3.023976e-05
 [783,] 1.153561e-04 4.080497e-03 6.253028e-04
 [784,] 1.143941e-04 6.309400e-03 9.810610e-04
 [785,] 1.171692e-04 5.329751e-03 7.692998e-04
 [786,] 1.148651e-04 3.660971e-03 6.097581e-04
 [787,] 1.006801e-04 4.297470e-05 1.286593e-05
 [788,] 6.691922e-05 5.234913e-05 1.263253e-05
 [789,] 1.449085e-04 4.886684e-05 1.920816e-05
 [790,] 1.783998e-04 4.236401e-05 1.446714e-05
 [791,] 6.968977e-05 4.697659e-05 1.341593e-05
 [792,] 1.150225e-04 4.442210e-04 2.651087e-04
 [793,] 1.477731e-04 9.407091e-05 4.621420e-05
 [794,] 1.152053e-04 8.619283e-05 2.253317e-05
 [795,] 1.523789e-04 8.269361e-05 4.033456e-05
 [796,] 5.874541e-05 5.264788e-04 5.919087e-05
 [797,] 6.049539e-05 8.170780e-04 9.959902e-05
 [798,] 6.762797e-05 1.257067e-04 1.752525e-05
 [799,] 6.099957e-05 9.101506e-04 1.118660e-04
 [800,] 6.054137e-05 7.344369e-04 7.979487e-05
 [801,] 6.240555e-05 6.959726e-05 2.028535e-05
 [802,] 6.034423e-05 7.843308e-04 9.454487e-05
 [803,] 1.681924e-04 1.034135e-02 9.576152e-03
 [804,] 1.166519e-04 5.642092e-05 1.824956e-05
 [805,] 1.109190e-04 8.148666e-05 2.449798e-05
 [806,] 1.097308e-04 1.920072e-03 3.826822e-04
 [807,] 6.610178e-05 6.158261e-04 1.495557e-04
 [808,] 6.359605e-05 3.084538e-04 7.485710e-05
 [809,] 1.206077e-04 5.840687e-05 1.987558e-05
 [810,] 6.776068e-05 3.147494e-04 8.928849e-05
 [811,] 6.530704e-05 1.031898e-03 2.197664e-04
 [812,] 1.208794e-04 5.747820e-05 1.866198e-05
 [813,] 6.042864e-05 2.094990e-03 2.626302e-04
 [814,] 6.264323e-05 7.420667e-04 1.352102e-04
 [815,] 1.165102e-04 1.079597e-04 2.872459e-05
 [816,] 1.196155e-04 9.520357e-05 2.673347e-05
 [817,] 1.139213e-04 1.009173e-04 2.975745e-05
 [818,] 5.981486e-05 8.866842e-04 1.295745e-04
 [819,] 1.163919e-04 1.100302e-04 2.914531e-05
 [820,] 1.199003e-04 1.184109e-04 3.017677e-05
 [821,] 1.203611e-04 1.222595e-04 3.070090e-05
 [822,] 1.204215e-04 1.228190e-04 3.077719e-05
 [823,] 6.814444e-05 4.674450e-04 1.284600e-04
 [824,] 6.110888e-05 5.109515e-05 1.335363e-05
 [825,] 2.034216e-04 9.793401e-05 4.045345e-05
 [826,] 6.186070e-05 3.270898e-04 6.878457e-05
 [827,] 6.180214e-05 3.522675e-04 5.469593e-05
 [828,] 5.993488e-05 1.998126e-04 4.197730e-05
 [829,] 1.332661e-04 4.455776e-05 1.400095e-05
 [830,] 1.531895e-04 4.239186e-05 1.457346e-05
 [831,] 6.274289e-05 2.250958e-04 5.305304e-05
 [832,] 5.855513e-05 1.535724e-04 2.706449e-05
 [833,] 2.076052e-04 9.839694e-05 4.536888e-05
 [834,] 1.507683e-04 4.244848e-05 1.459842e-05
 [835,] 1.507745e-04 4.242316e-05 1.456286e-05
 [836,] 5.902901e-05 1.060773e-04 2.515777e-05
 [837,] 5.900144e-05 4.325345e-05 1.182597e-05
 [838,] 1.845692e-04 8.810791e-05 4.067297e-05
 [839,] 2.017979e-04 1.073639e-04 7.063367e-05
 [840,] 1.887854e-04 8.965813e-05 4.317497e-05
 [841,] 1.531488e-04 8.970772e-05 3.746529e-05
 [842,] 1.274459e-04 8.659658e-05 2.958577e-05
 [843,] 1.279461e-04 8.716792e-05 3.037239e-05
 [844,] 6.230550e-05 6.438928e-05 1.395245e-05
 [845,] 7.663110e-05 5.019102e-05 1.562479e-05
 [846,] 7.370322e-05 8.070253e-05 2.019249e-05
 [847,] 1.071828e-04 9.800153e-05 2.964965e-05
 [848,] 1.503371e-04 2.506440e-04 2.065565e-04
 [849,] 7.211032e-05 4.996353e-05 1.515399e-05
 [850,] 1.255482e-04 1.594970e-03 7.880573e-04
 [851,] 7.364878e-05 8.098055e-05 1.951982e-05
 [852,] 7.248871e-05 8.471938e-05 1.996653e-05
 [853,] 1.215282e-04 1.037882e-04 3.495583e-05
 [854,] 6.318381e-05 2.345757e-03 1.489219e-04
 [855,] 1.117265e-04 8.371630e-05 2.331310e-05
 [856,] 6.444341e-05 1.059982e-04 1.918170e-05
 [857,] 5.869563e-05 2.570845e-04 4.946392e-05
 [858,] 1.040346e-04 1.244991e-04 3.752913e-05
 [859,] 1.202216e-04 9.275739e-05 2.893633e-05
 [860,] 6.356651e-05 1.007431e-04 1.928285e-05
 [861,] 1.073157e-04 9.225539e-05 2.578963e-05
 [862,] 7.121344e-05 2.194237e-04 7.475230e-05
 [863,] 7.216479e-05 8.076230e-05 1.938641e-05
 [864,] 1.040938e-04 1.272203e-04 3.853849e-05
 [865,] 1.485572e-04 2.521442e-04 2.047619e-04
 [866,] 6.868003e-05 7.313616e-05 2.534946e-05
 [867,] 6.396007e-05 1.041247e-04 1.929357e-05
 [868,] 5.867203e-05 4.444984e-04 7.203177e-05
 [869,] 6.376609e-05 1.031997e-04 1.935689e-05
 [870,] 7.162092e-05 8.046773e-05 1.942350e-05
 [871,] 6.275574e-05 6.561732e-04 1.099294e-04
 [872,] 6.898658e-05 5.218117e-05 1.682137e-05
 [873,] 6.764364e-05 5.157078e-05 1.627865e-05
 [874,] 1.040214e-04 2.115544e-03 4.713460e-04
 [875,] 1.041125e-04 2.115610e-03 4.649831e-04
 [876,] 1.074129e-04 9.150481e-05 2.558960e-05
 [877,] 1.001175e-04 8.355392e-05 2.240585e-05
 [878,] 9.638361e-05 8.665712e-04 1.833110e-04
 [879,] 9.878863e-05 1.183793e-04 2.873106e-05
 [880,] 9.781347e-05 8.342488e-05 2.203991e-05
 [881,] 7.012561e-05 8.133253e-05 1.893785e-05
 [882,] 1.110901e-04 7.672341e-05 1.934623e-05
 [883,] 6.040730e-05 6.248630e-05 1.546714e-05
 [884,] 1.021047e-04 1.299008e-04 4.579421e-05
 [885,] 1.134666e-04 7.776564e-05 1.931874e-05
 [886,] 1.144645e-04 7.873574e-05 1.936864e-05
 [887,] 1.124092e-04 7.359155e-05 1.888553e-05
 [888,] 1.125425e-04 7.924545e-05 1.957496e-05
 [889,] 7.258152e-05 8.590117e-05 1.904585e-05
 [890,] 7.358408e-05 9.174228e-05 1.892216e-05
 [891,] 1.119923e-04 1.035050e-04 2.296394e-05
 [892,] 7.436680e-05 9.198221e-05 2.899456e-05
 [893,] 1.130145e-04 8.710759e-05 2.051931e-05
 [894,] 6.051000e-05 6.242295e-05 1.512814e-05
 [895,] 1.110184e-04 8.195658e-05 2.002912e-05
 [896,] 1.248632e-04 9.230952e-05 2.902837e-05
 [897,] 7.228526e-05 8.523143e-05 1.903080e-05
 [898,] 7.252237e-05 8.530808e-05 1.904370e-05
 [899,] 7.719327e-05 6.554067e-05 2.213307e-05
 [900,] 1.115374e-04 7.881868e-05 1.957469e-05
 [901,] 1.104567e-04 8.186414e-05 2.006436e-05
 [902,] 1.101752e-04 8.197191e-05 2.010536e-05
 [903,] 6.463253e-05 9.720374e-05 2.490430e-05
 [904,] 6.456321e-05 9.870748e-05 2.504323e-05
 [905,] 1.767891e-04 4.933885e-05 2.031302e-05
 [906,] 6.492557e-05 7.120195e-05 1.978829e-05
 [907,] 7.383742e-05 8.145241e-05 1.986391e-05
 [908,] 7.240276e-05 8.092612e-05 1.966393e-05
 [909,] 8.788430e-05 2.072204e-04 6.148153e-05
 [910,] 1.166428e-04 1.086265e-04 3.750408e-05
 [911,] 6.366837e-05 2.431014e-04 5.910167e-05
 [912,] 9.439031e-05 8.242930e-05 2.318909e-05
 [913,] 6.764477e-05 1.677232e-04 4.575087e-05
 [914,] 1.404367e-04 6.445022e-04 4.047244e-04
 [915,] 1.152115e-04 1.064579e-04 2.225977e-05
 [916,] 1.319903e-04 1.116731e-04 4.646460e-05
 [917,] 1.080017e-04 1.305393e-04 4.833746e-05
 [918,] 7.026139e-05 6.449341e-05 1.563181e-05
 [919,] 6.959359e-05 1.372186e-04 4.082712e-05
 [920,] 8.888568e-05 8.298479e-05 2.340882e-05
 [921,] 1.395700e-04 1.120753e-04 4.991061e-05
 [922,] 1.061703e-04 9.685646e-05 3.410966e-05
 [923,] 6.749976e-05 1.525040e-04 4.262992e-05
 [924,] 6.382523e-05 6.220188e-05 1.544323e-05
 [925,] 1.227969e-04 1.059765e-04 4.347633e-05
 [926,] 6.487182e-05 1.635776e-04 4.040726e-05
 [927,] 6.315450e-05 2.379760e-04 4.167070e-05
 [928,] 7.538258e-05 5.071102e-03 1.082630e-03
 [929,] 6.508100e-05 4.320073e-05 1.203460e-05
 [930,] 2.389359e-04 1.045528e-04 8.011244e-05
 [931,] 1.086389e-04 4.829073e-05 2.153081e-05
 [932,] 1.497238e-04 4.710405e-04 3.563054e-04
 [933,] 2.099685e-04 9.944327e-05 6.669340e-05
 [934,] 2.154924e-04 9.879141e-05 6.723234e-05
 [935,] 6.826062e-05 4.579859e-05 1.213729e-05
 [936,] 6.829306e-05 4.536039e-05 1.209967e-05
 [937,] 6.846111e-05 4.625544e-05 1.216923e-05
 [938,] 2.153529e-04 9.737641e-05 6.579000e-05
 [939,] 1.545693e-04 4.175122e-04 3.274630e-04
 [940,] 1.103577e-04 4.428242e-05 1.842595e-05
 [941,] 6.750937e-05 4.171319e-05 1.197796e-05
 [942,] 7.512103e-05 5.996618e-05 1.763726e-05
 [943,] 2.274846e-04 9.657871e-05 6.737554e-05
 [944,] 6.708695e-05 4.163122e-05 1.198447e-05
 [945,] 6.631534e-05 4.189370e-05 1.195249e-05
 [946,] 6.080710e-05 4.131115e-05 1.188829e-05
 [947,] 6.940249e-05 5.585608e-05 1.502891e-05
 [948,] 1.294343e-04 3.934636e-04 2.321382e-04
 [949,] 6.418330e-05 1.315442e-04 3.011973e-05
 [950,] 1.127265e-04 9.259410e-05 2.776098e-05
 [951,] 8.737959e-05 4.466852e-05 1.378246e-05
 [952,] 6.518790e-05 7.751793e-05 1.917325e-05
 [953,] 6.616089e-05 2.749821e-04 7.581951e-05
 [954,] 9.145438e-05 9.192662e-05 2.381498e-05
 [955,] 2.830204e-04 4.216182e-04 3.790232e-05
 [956,] 1.039823e-04 5.109753e-03 2.344459e-03
 [957,] 1.502821e-04 9.568066e-05 4.780167e-05
 [958,] 7.740897e-05 6.351681e-05 2.343721e-05
 [959,] 1.056966e-04 1.078777e-04 3.371782e-05
 [960,] 1.137279e-04 1.039977e-03 4.803426e-05
 [961,] 1.140694e-04 8.337548e-05 4.929592e-05
 [962,] 6.516818e-05 7.026276e-05 1.703965e-05
 [963,] 1.015212e-04 9.069790e-05 2.600455e-05
 [964,] 2.012503e-04 1.115208e-04 3.531858e-05
 [965,] 1.107328e-04 7.484491e-05 4.210861e-05
 [966,] 7.004017e-05 7.966139e-05 2.725192e-05
 [967,] 6.569509e-05 1.112038e-02 1.129521e-03
 [968,] 7.156478e-05 2.410069e-04 4.274667e-05
 [969,] 2.044815e-04 1.290081e-04 3.200988e-05
 [970,] 4.902647e-04 7.006655e-05 9.383587e-05
 [971,] 6.567500e-05 2.540963e-02 2.190581e-03
 [972,] 4.399035e-04 6.763051e-05 8.287919e-05
 [973,] 1.022918e-04 9.056678e-05 2.630970e-05
 [974,] 1.017498e-04 9.055847e-05 2.630463e-05
 [975,] 1.000092e-04 9.057033e-05 2.588950e-05
 [976,] 2.798162e-04 6.861902e-05 7.288086e-05
 [977,] 6.533963e-05 6.282860e-05 1.631586e-05
 [978,] 3.370318e-04 1.665969e-03 4.097107e-03
 [979,] 6.571235e-05 1.242446e-04 2.483380e-05
 [980,] 3.430674e-04 8.793556e-05 7.345094e-05
 [981,] 1.686707e-04 9.352868e-05 3.726501e-05
 [982,] 1.548390e-04 9.351811e-05 3.640119e-05
 [983,] 2.341034e-04 6.218195e-04 9.472979e-04
 [984,] 6.405662e-05 2.910311e-04 5.316185e-05
 [985,] 3.007299e-04 5.028600e-05 1.611617e-05
 [986,] 1.457126e-04 1.131015e-04 8.766655e-05
 [987,] 6.374650e-05 1.844889e-04 3.777274e-05
 [988,] 2.226451e-03 4.137809e-05 4.370590e-05
 [989,] 6.853928e-04 6.125937e-04 3.180478e-03
 [990,] 1.414703e-04 7.523936e-05 2.012129e-05
 [991,] 1.405936e-04 7.369119e-05 1.985426e-05
 [992,] 2.902353e-04 1.078602e-04 1.490615e-04
 [993,] 6.331455e-05 2.270610e-04 4.056427e-05
 [994,] 4.209805e-04 9.230451e-05 1.585392e-04
 [995,] 6.333832e-05 1.988190e-04 3.955122e-05
 [996,] 2.363489e-04 8.968417e-05 6.241447e-05
 [997,] 9.509562e-05 1.124311e-04 2.864727e-05
 [998,] 6.893557e-05 1.934183e-04 5.816743e-05
 [999,] 5.171462e-04 1.224022e-04 2.752849e-04
[1000,] 1.650102e-04 1.011053e-04 4.442142e-05
[1001,] 9.859176e-05 3.460336e-04 2.787939e-05
[1002,] 6.375676e-05 2.107096e-04 4.070910e-05
[1003,] 5.904835e-04 1.700711e-04 4.848078e-04
[1004,] 1.664287e-04 1.010874e-04 4.467678e-05
[1005,] 1.053072e-04 1.005392e-04 3.189255e-05
[1006,] 1.423153e-04 9.132581e-05 2.367190e-05
[1007,] 1.609059e-04 1.030681e-04 2.936959e-05
[1008,] 1.652586e-04 9.985561e-05 3.052159e-05
[1009,] 7.325219e-04 1.584647e-04 5.151718e-04
[1010,] 6.346458e-05 2.241070e-04 4.136648e-05
[1011,] 7.008993e-05 4.653289e-05 1.520489e-05
[1012,] 7.423754e-04 6.884476e-05 1.353131e-04
[1013,] 3.093545e-04 1.171188e-03 2.823660e-03
[1014,] 7.260012e-05 1.739816e-04 5.966310e-05
[1015,] 6.178092e-05 2.141260e-04 4.655850e-05
[1016,] 2.029425e-04 8.788681e-05 3.895951e-05
[1017,] 4.410005e-04 1.174827e-04 2.384146e-04
[1018,] 1.955453e-04 8.428369e-03 9.621540e-03
[1019,] 1.357486e-04 2.536804e-03 1.876741e-03
[1020,] 9.224728e-04 1.377980e-04 5.299980e-04
[1021,] 6.136946e-05 4.033879e-04 5.539154e-05
[1022,] 1.642561e-04 5.339925e-05 2.034399e-05
[1023,] 3.955373e-04 1.529175e-04 2.555925e-04
[1024,] 7.761564e-04 1.343148e-04 4.459120e-04
[1025,] 6.925911e-04 1.345648e-04 4.089139e-04
[1026,] 8.236180e-05 9.238775e-05 2.484267e-05
[1027,] 7.793632e-05 2.504698e-04 5.734026e-05
[1028,] 9.886761e-05 5.926683e-05 2.312366e-05
[1029,] 1.901666e-04 8.156151e-05 4.841771e-05
[1030,] 7.572329e-05 9.303213e-05 1.768829e-05
[1031,] 8.219253e-05 1.180265e-04 2.100192e-05
[1032,] 1.220814e-03 2.946847e-03 3.560781e-02
[1033,] 7.826072e-05 1.038309e-03 1.959930e-04
[1034,] 8.349331e-05 1.066256e-04 2.088813e-05
[1035,] 9.192166e-05 9.553992e-05 2.589010e-05
[1036,] 1.510458e-04 3.215114e-04 3.274402e-05
[1037,] 7.652878e-05 1.021229e-04 2.084284e-05
[1038,] 1.623458e-04 9.485400e-04 9.659311e-04
[1039,] 3.219406e-04 6.742022e-05 7.578248e-05
[1040,] 1.523269e-04 2.117562e-04 3.089161e-05
[1041,] 1.984153e-04 4.966780e-04 2.861628e-05
[1042,] 7.649486e-05 1.202297e-04 2.154376e-05
[1043,] 1.964477e-04 2.185297e-04 2.727120e-05
[1044,] 7.485398e-05 1.031055e-04 2.110499e-05
[1045,] 1.824689e-04 4.040134e-04 2.759636e-05
[1046,] 7.591681e-04 8.551258e-04 4.060106e-03
[1047,] 2.015793e-04 4.805627e-04 2.818145e-05
[1048,] 8.170276e-05 1.692215e-04 4.244366e-05
[1049,] 6.728475e-04 8.447045e-05 1.799325e-04
[1050,] 1.184040e-04 8.482496e-05 2.864108e-05
[1051,] 1.185318e-04 9.265444e-05 2.997470e-05
[1052,] 1.184947e-04 9.223237e-05 2.975328e-05
[1053,] 1.965144e-04 5.897309e-05 2.011674e-05
[1054,] 1.185802e-04 9.223237e-05 2.992643e-05
[1055,] 1.094596e-04 1.083207e-04 2.485511e-05
[1056,] 9.791883e-05 8.252071e-05 2.327446e-05
[1057,] 1.185909e-04 9.269589e-05 2.986358e-05
[1058,] 7.693088e-05 5.482334e-04 1.179984e-04
[1059,] 1.058701e-04 1.354291e-04 7.880582e-05
[1060,] 7.739701e-05 2.117920e-03 3.089967e-04
[1061,] 7.343725e-05 1.092483e-04 2.189297e-05
[1062,] 7.230017e-05 6.719549e-05 1.777918e-05
[1063,] 1.186992e-04 9.246132e-05 2.937884e-05
[1064,] 3.298597e-04 8.329662e-04 1.842095e-03
[1065,] 1.540089e-03 1.692203e-04 8.380089e-04
[1066,] 7.796416e-05 1.646243e-04 3.716183e-05
[1067,] 1.749176e-04 7.883770e-05 6.363844e-05
[1068,] 1.773897e-04 7.795729e-05 6.331574e-05
[1069,] 5.218693e-04 4.112542e-05 2.625441e-05
[1070,] 1.187936e-04 9.575649e-05 3.016301e-05
[1071,] 1.186252e-04 9.892816e-05 3.257432e-05
[1072,] 7.328016e-05 9.583207e-05 2.095777e-05
[1073,] 1.850073e-04 2.608895e-04 2.571486e-05
[1074,] 1.571882e-03 1.712874e-04 8.658381e-04
[1075,] 7.286537e-05 1.047357e-04 2.106031e-05
[1076,] 4.707491e-04 4.126201e-05 2.251963e-05
[1077,] 3.496831e-04 1.217275e-03 2.987750e-03
[1078,] 1.186877e-04 9.167153e-05 2.919450e-05
[1079,] 7.359045e-05 9.306039e-05 2.066801e-05
[1080,] 3.625287e-04 1.511077e-03 3.953955e-03
[1081,] 4.980889e-04 4.127749e-05 2.737148e-05
[1082,] 1.548711e-04 1.113760e-04 2.377646e-05
[1083,] 7.896888e-05 1.618288e-04 3.794857e-05
[1084,] 1.811505e-04 2.595048e-04 2.577159e-05
[1085,] 7.480616e-05 1.199301e-03 1.711935e-04
[1086,] 7.526350e-05 1.123857e-04 2.151695e-05
[1087,] 9.425168e-05 1.688267e-04 1.964500e-05
[1088,] 8.977559e-05 2.180602e-04 2.299150e-05
[1089,] 5.359362e-04 1.258599e-04 2.974340e-04
[1090,] 2.386875e-03 9.183113e-05 4.337992e-04
[1091,] 1.140033e-04 5.843208e-05 1.990749e-05
[1092,] 1.103503e-04 6.153222e-05 1.981990e-05
[1093,] 3.765250e-04 4.534833e-05 3.185924e-05
[1094,] 3.577770e-04 4.641854e-05 3.543660e-05
[1095,] 1.103511e-04 6.173336e-05 1.984501e-05
[1096,] 1.191983e-03 6.170245e-05 1.407698e-04
[1097,] 4.923926e-04 1.869546e-04 4.311712e-04
[1098,] 1.364720e-03 6.629839e-05 1.747725e-04
[1099,] 7.398924e-05 1.124941e-04 2.174416e-05
[1100,] 5.603273e-04 3.898511e-04 1.557412e-03
[1101,] 1.112599e-04 6.263965e-05 2.139217e-05
[1102,] 1.824031e-04 3.208950e-04 2.620455e-05
[1103,] 4.147730e-04 4.676970e-05 3.836575e-05
[1104,] 1.774290e-04 3.147389e-04 2.600207e-05
[1105,] 1.747557e-04 3.148108e-04 2.609504e-05
[1106,] 1.639988e-04 4.458519e-04 2.923643e-05
[1107,] 8.577404e-05 1.767658e-04 4.955168e-05
[1108,] 8.280208e-05 4.189185e-05 1.329503e-05
[1109,] 1.510981e-04 8.931962e-05 1.432011e-05
[1110,] 3.062149e-04 4.635847e-05 3.124351e-05
[1111,] 1.198849e-03 1.496584e-04 1.337505e-05
[1112,] 1.342875e-03 1.246744e-04 1.382078e-05
[1113,] 7.355463e-05 1.139000e-04 2.217922e-05
[1114,] 1.272474e-03 1.207364e-04 1.383300e-05
[1115,] 9.439406e-05 1.079685e-04 2.853097e-05
[1116,] 5.577357e-04 1.322254e-04 2.796110e-05
[1117,] 7.516474e-05 1.086301e-04 2.144509e-05
[1118,] 7.720347e-05 1.088151e-04 2.110318e-05
[1119,] 1.227325e-04 2.066190e-04 8.572258e-05
[1120,] 1.043883e-03 7.923885e-05 1.502403e-05
[1121,] 9.622866e-05 1.033971e-04 2.800654e-05
[1122,] 9.625149e-05 1.079946e-04 2.897608e-05
[1123,] 4.198795e-04 5.999055e-05 7.335631e-05
[1124,] 6.572124e-05 5.519367e-05 1.496380e-05
[1125,] 1.301483e-04 1.706028e-04 3.678592e-05
[1126,] 7.579756e-05 1.032721e-04 2.137433e-05
[1127,] 4.461789e-04 5.308483e-05 5.865056e-05
[1128,] 3.884447e-04 5.658133e-05 6.341116e-05
[1129,] 9.622830e-05 1.379784e-04 3.386230e-05
[1130,] 3.467917e-04 6.722263e-05 8.108554e-05
[1131,] 4.269629e-04 5.236559e-05 5.539134e-05
[1132,] 3.803624e-04 6.681425e-05 8.502879e-05
[1133,] 3.528201e-04 8.217161e-05 1.134167e-04
[1134,] 9.626018e-05 1.345424e-04 3.318526e-05
[1135,] 1.008038e-03 8.771947e-05 1.440610e-05
[1136,] 7.746314e-05 1.105746e-04 2.113010e-05
[1137,] 3.444041e-04 5.969470e-05 6.538637e-05
[1138,] 3.603407e-04 4.949374e-05 4.537871e-05
[1139,] 1.398461e-04 6.138617e-05 2.375984e-05
[1140,] 3.467202e-04 4.892349e-05 4.324470e-05
[1141,] 3.356835e-04 4.956480e-05 4.411457e-05
[1142,] 3.364712e-04 5.962795e-05 6.431147e-05
[1143,] 7.816203e-05 1.050832e-04 2.090762e-05
[1144,] 1.468898e-04 7.372283e-05 3.208707e-05
[1145,] 1.041181e-04 1.037153e-04 4.104131e-05
[1146,] 9.633328e-05 1.115141e-04 2.973422e-05
[1147,] 7.314940e-05 5.577206e-04 1.050069e-04
[1148,] 9.918715e-05 2.741168e-04 3.943135e-05
[1149,] 1.649976e-04 7.579372e-05 3.619877e-05
[1150,] 1.649507e-04 7.556374e-05 3.603242e-05
[1151,] 1.510225e-04 7.880867e-05 3.589398e-05
[1152,] 1.009792e-04 2.592579e-04 3.708129e-05
[1153,] 1.005810e-04 1.036365e-04 2.480673e-05
[1154,] 7.345918e-05 1.294390e-03 1.788162e-04
[1155,] 9.998794e-05 6.316317e-05 1.827391e-05
[1156,] 7.213693e-05 1.105055e-04 2.177179e-05
[1157,] 7.211493e-05 1.089296e-04 2.164539e-05
[1158,] 1.226837e-04 8.810956e-05 2.858281e-05
[1159,] 2.505433e-04 1.069092e-04 1.295456e-04
[1160,] 3.070560e-04 1.365390e-04 2.121535e-04
[1161,] 1.229271e-04 8.823778e-05 2.837654e-05
[1162,] 1.140563e-04 7.651719e-05 2.428572e-05
[1163,] 6.063809e-04 7.605086e-05 1.479083e-04
[1164,] 9.653519e-05 9.720589e-05 2.715083e-05
[1165,] 9.092196e-05 2.540055e-04 4.381366e-05
[1166,] 1.223766e-03 1.954693e-04 1.313226e-05
[1167,] 4.667366e-04 1.174503e-04 2.380295e-04
[1168,] 1.227736e-04 8.993108e-05 2.835014e-05
[1169,] 9.759164e-05 3.178515e-04 4.459956e-05
[1170,] 7.440812e-04 4.312258e-05 4.296262e-05
[1171,] 2.160101e-04 4.249335e-05 2.363609e-05
[1172,] 9.940413e-05 9.656989e-05 2.686260e-05
[1173,] 1.565112e-04 1.289106e-04 1.105763e-04
[1174,] 1.536680e-04 1.322061e-04 1.119670e-04
[1175,] 1.533659e-04 1.492130e-04 8.053759e-05
[1176,] 1.561896e-04 1.238412e-04 1.052182e-04
[1177,] 1.662284e-04 1.136706e-04 1.276494e-05
[1178,] 1.681407e-04 1.224290e-04 1.110148e-04
[1179,] 1.808006e-04 1.179203e-04 1.130587e-04
[1180,] 1.718764e-04 1.227751e-04 1.136038e-04
[1181,] 1.678306e-04 1.612523e-04 9.546151e-05
[1182,] 1.639784e-04 1.540853e-04 8.853651e-05
[1183,] 1.847498e-04 9.285939e-05 8.473756e-05
[1184,] 1.412165e-04 1.242025e-04 9.602646e-05
[1185,] 9.030333e-05 1.974736e-04 3.620957e-05
[1186,] 1.716802e-04 1.277287e-04 1.301374e-05
[1187,] 1.739179e-04 1.353269e-04 1.311630e-05
[1188,] 1.651175e-04 1.652830e-04 9.690158e-05
[1189,] 1.793606e-04 1.296063e-04 1.298734e-05
[1190,] 9.903636e-05 1.123815e-04 3.156996e-05
[1191,] 3.584950e-04 3.277965e-04 1.641223e-05
[1192,] 9.995006e-05 1.122836e-04 3.215833e-05
[1193,] 1.636034e-04 1.864063e-04 1.107447e-04
[1194,] 1.787493e-04 1.012767e-04 1.255138e-05
[1195,] 1.288261e-04 6.728753e-05 2.505463e-05
[1196,] 2.406590e-04 1.085829e-04 1.282147e-04
[1197,] 2.349484e-04 1.050306e-04 1.203366e-04
[1198,] 9.087389e-05 3.166328e-04 4.916647e-05
[1199,] 7.431672e-05 1.156168e-04 2.177033e-05
[1200,] 1.859761e-04 8.274179e-05 1.224274e-05
[1201,] 1.627709e-04 1.285631e-04 1.143365e-04
[1202,] 1.052141e-04 8.666466e-05 2.663023e-05
[1203,] 1.022720e-04 1.234017e-04 4.288880e-05
[1204,] 1.796847e-04 1.217946e-04 1.286252e-05
[1205,] 1.591405e-04 1.895830e-04 1.098990e-04
[1206,] 2.192441e-04 1.138189e-04 1.265338e-04
[1207,] 7.384794e-05 1.128495e-04 2.175960e-05
[1208,] 2.494083e-04 1.025327e-04 1.220695e-04
[1209,] 1.042988e-04 1.224087e-04 4.367506e-05
[1210,] 1.423304e-04 9.383763e-05 6.831480e-05
[1211,] 1.498327e-04 6.884354e-05 4.739686e-05
[1212,] 1.836569e-04 7.630416e-05 3.936486e-05
[1213,] 1.040442e-04 6.195247e-05 2.053465e-05
[1214,] 1.974266e-04 1.224653e-04 1.851885e-05
[1215,] 9.610103e-05 6.695209e-05 2.368257e-05
[1216,] 3.037589e-04 2.113932e-04 1.529259e-05
[1217,] 1.045459e-04 6.149657e-05 2.035485e-05
[1218,] 1.205525e-04 8.350472e-05 2.357620e-05
[1219,] 1.746404e-04 6.657555e-05 5.046298e-05
[1220,] 6.320234e-05 7.994855e-05 1.670951e-05
[1221,] 1.181289e-04 9.457402e-05 2.412099e-05
[1222,] 2.840078e-04 4.340532e-05 1.596005e-05
[1223,] 6.093021e-05 7.687886e-05 1.920103e-05
[1224,] 6.370572e-05 1.512444e-04 2.229849e-05
[1225,] 3.025016e-04 4.389313e-05 1.560370e-05
[1226,] 6.098522e-05 1.599937e-04 2.843432e-05
[1227,] 1.037527e-04 9.962561e-05 3.026473e-05
[1228,] 1.331479e-04 1.070472e-04 3.459280e-05
[1229,] 3.454737e-04 1.313077e-04 1.488697e-05
[1230,] 3.085336e-04 1.297712e-04 1.500709e-05
[1231,] 2.909548e-04 4.436964e-05 1.513905e-05
[1232,] 1.607560e-04 6.863527e-05 4.971524e-05
[1233,] 1.035449e-04 1.034892e-04 2.803306e-05
[1234,] 6.935462e-05 2.723602e-04 2.539908e-05
[1235,] 2.458515e-04 6.765664e-05 6.238281e-05
[1236,] 1.454184e-04 7.050292e-05 2.988790e-05
[1237,] 1.702266e-04 6.495411e-05 4.232876e-05
[1238,] 6.910540e-05 4.500079e-05 1.490170e-05
[1239,] 9.352574e-05 9.893766e-05 4.917697e-05
[1240,] 8.265210e-05 4.635122e-05 1.182570e-05
[1241,] 1.625779e-04 4.428081e-05 1.752119e-05
[1242,] 1.248429e-04 6.926845e-05 3.451467e-05
[1243,] 1.227824e-04 7.307753e-05 3.784767e-05
[1244,] 1.352367e-04 7.166783e-05 3.802971e-05
[1245,] 4.668929e-02 6.898612e-05 1.800631e-02
[1246,] 5.081592e-02 7.954023e-05 2.077416e-02
[1247,] 1.214917e-04 6.734245e-05 3.225783e-05
[1248,] 7.472330e-05 4.446054e-05 1.269209e-05
[1249,] 1.291494e-04 6.797061e-05 3.424991e-05
[1250,] 7.297769e-05 4.476762e-05 1.421950e-05
[1251,] 1.346595e-04 1.059169e-04 6.468933e-05
[1252,] 4.252448e-02 6.924195e-05 1.642152e-02
[1253,] 6.193713e-05 4.209903e-05 1.225867e-05
[1254,] 4.981272e-02 6.846888e-05 1.914348e-02
[1255,] 1.045875e-04 4.150914e-05 1.483226e-05
[1256,] 7.963881e-05 4.690260e-05 1.724117e-05
[1257,] 3.126244e-02 8.113879e-05 1.299984e-02
[1258,] 7.888530e-05 4.845495e-05 1.798680e-05
[1259,] 1.356444e-04 8.205207e-05 3.124757e-05
[1260,] 8.995683e-02 6.567072e-05 3.388305e-02
[1261,] 3.558229e-02 5.861865e-05 1.306854e-02
[1262,] 5.122792e-02 5.662450e-05 1.827472e-02
[1263,] 6.815791e-05 4.401752e-05 1.387736e-05
[1264,] 1.306098e-04 8.275038e-05 2.753456e-05
[1265,] 7.816651e-02 5.276568e-05 2.315442e-02
[1266,] 7.455549e-05 4.249816e-05 1.298840e-05
[1267,] 1.465862e-04 8.192442e-05 3.304510e-05
[1268,] 1.295444e-04 5.541601e-05 1.729981e-05
[1269,] 1.291405e-01 6.233014e-05 4.706176e-02
[1270,] 1.426461e-04 1.005074e-04 2.764060e-05
[1271,] 1.320341e-01 8.862861e-05 2.769830e-02
[1272,] 9.401873e-05 4.507429e-05 1.387335e-05
[1273,] 1.089874e-04 5.119360e-05 1.792570e-05
[1274,] 6.501059e-05 6.073190e-05 1.941470e-05
[1275,] 1.205865e-04 5.682386e-05 3.267164e-05
[1276,] 1.360565e-04 6.267644e-05 4.245701e-05
[1277,] 7.630278e-05 5.821024e-05 2.072272e-05
[1278,] 9.653976e-05 1.322591e-04 4.664569e-05
[1279,] 4.739808e-04 7.224855e-05 1.375445e-04
[1280,] 4.707995e-04 7.391692e-05 1.351791e-04
[1281,] 6.723159e-05 1.372465e-04 3.382051e-05
[1282,] 9.470581e-05 4.218161e-05 1.356387e-05
[1283,] 2.115486e-04 1.037335e-04 2.044406e-05
[1284,] 8.016105e-05 5.834406e-05 1.840996e-05
[1285,] 1.122532e-04 1.432833e-04 5.525209e-05
[1286,] 1.000604e-04 1.199214e-04 4.527619e-05
[1287,] 5.943305e-05 6.056953e-05 1.642141e-05
[1288,] 7.959488e-05 5.766395e-05 1.800187e-05
[1289,] 9.292284e-05 4.284574e-05 1.336495e-05
[1290,] 6.200299e-05 5.976535e-05 1.614728e-05
[1291,] 2.564914e-04 7.794342e-05 7.309636e-05
[1292,] 1.079261e-04 1.721348e-04 7.076708e-05
[1293,] 6.154723e-05 4.244587e-05 1.156245e-05
[1294,] 1.418500e-04 7.209481e-05 3.132862e-05
[1295,] 1.021826e-04 1.579742e-04 3.833915e-05
[1296,] 6.043368e-05 6.004994e-05 1.347520e-05
[1297,] 5.743828e-05 1.055487e-04 2.230747e-05
[1298,] 5.911812e-05 6.877492e-05 1.484579e-05
[1299,] 9.985233e-05 1.118250e-04 3.490751e-05
[1300,] 5.802339e-05 7.345152e-05 1.583701e-05
[1301,] 6.048960e-05 1.223409e-04 1.953336e-05
[1302,] 6.700372e-05 5.884655e-05 1.740305e-05
[1303,] 1.084626e-04 1.137130e-04 3.968028e-05
[1304,] 1.143461e-04 1.090298e-04 3.972733e-05
[1305,] 1.168232e-04 1.143960e-04 4.430405e-05
[1306,] 1.265840e-04 1.137604e-04 4.823811e-05
[1307,] 1.175438e-04 1.143412e-04 4.459649e-05
[1308,] 5.844020e-05 5.655587e-05 1.549993e-05
[1309,] 7.728705e-05 6.347812e-04 1.410506e-04
[1310,] 7.318546e-05 2.480125e-04 6.341997e-05
[1311,] 1.103696e-04 4.248155e-05 1.295132e-05
[1312,] 8.365497e-05 4.938858e-05 1.346202e-05
[1313,] 9.645312e-05 7.465136e-05 2.167758e-05
[1314,] 9.508228e-05 1.163219e-04 3.244000e-05
[1315,] 1.532862e-04 1.058919e-04 6.611000e-05
[1316,] 9.447476e-05 5.590927e-05 1.989494e-05
[1317,] 1.023727e-04 1.221852e-04 2.860637e-05
[1318,] 5.932146e-05 1.792349e-04 4.077912e-05
[1319,] 9.201241e-05 1.053583e-04 2.917860e-05
[1320,] 9.286031e-05 1.246060e-04 1.998747e-05
[1321,] 1.050820e-04 1.116101e-04 3.154247e-05
[1322,] 6.571643e-05 1.115550e-04 2.868798e-05
[1323,] 9.859680e-05 1.067319e-04 3.218438e-05
[1324,] 7.753327e-05 9.435898e-05 1.886337e-05
[1325,] 1.015929e-04 1.060061e-04 3.284657e-05
[1326,] 6.373500e-05 9.099055e-05 2.174879e-05
[1327,] 9.739497e-05 6.068675e-05 2.515727e-05
[1328,] 1.099996e-04 5.567859e-05 1.183207e-05
[1329,] 1.159120e-04 1.014692e-04 1.408898e-05
[1330,] 1.120648e-04 1.091551e-04 1.460320e-05
[1331,] 1.136379e-04 1.066713e-04 1.441899e-05
[1332,] 1.109795e-04 1.062753e-04 1.450599e-05
[1333,] 1.286628e-04 2.011595e-04 1.785570e-05
[1334,] 6.382228e-05 1.058645e-04 2.436148e-05
[1335,] 1.450305e-04 1.872142e-04 1.652238e-05
[1336,] 1.223362e-04 1.059854e-04 1.409222e-05
[1337,] 8.573177e-05 6.793000e-05 1.232967e-05
[1338,] 1.035133e-04 1.178745e-04 1.813732e-05
[1339,] 6.391684e-05 1.068385e-04 2.468510e-05
[1340,] 7.303689e-05 5.741576e-05 1.503885e-05
[1341,] 6.863060e-05 7.949256e-05 2.501994e-05
[1342,] 8.006480e-05 6.229553e-05 1.636438e-05
[1343,] 6.192413e-05 2.235630e-04 4.446310e-05
[1344,] 6.273508e-05 4.894310e-05 1.228543e-05
[1345,] 1.353865e-04 4.676219e-05 1.998638e-05
[1346,] 5.800841e-05 4.305711e-05 1.190358e-05
[1347,] 1.035379e-04 5.289216e-05 1.738521e-05
[1348,] 6.627459e-05 5.452306e-05 1.707209e-05
[1349,] 1.257771e-04 1.346125e-04 5.856460e-05
[1350,] 6.771446e-05 7.732374e-05 2.441322e-05
[1351,] 9.570516e-05 8.217835e-05 2.629140e-05
[1352,] 7.033588e-05 1.016667e-04 2.234873e-05
[1353,] 1.598400e-04 5.531933e-05 1.847922e-05
[1354,] 1.301560e-04 4.207878e-05 1.366344e-05
[1355,] 1.043977e-04 8.476434e-05 2.435987e-05
[1356,] 1.047076e-04 7.873123e-05 2.280427e-05
[1357,] 1.224789e-03 8.945994e-05 5.926779e-05
[1358,] 8.321338e-05 4.861141e-05 1.406339e-05
[1359,] 1.350543e-04 4.366589e-05 1.946024e-05
[1360,] 7.639068e-05 4.224431e-05 1.317422e-05
[1361,] 8.265003e-05 6.236193e-05 1.531060e-05
[1362,] 6.957181e-05 4.212375e-05 1.304358e-05
[1363,] 1.143141e-04 6.082616e-05 2.076956e-05
[1364,] 1.131853e-04 6.072987e-05 2.040866e-05
[1365,] 1.799584e-04 6.231057e-05 2.685240e-05
[1366,] 1.180550e-04 6.068285e-05 2.153144e-05
[1367,] 9.731610e-05 4.543997e-05 1.402551e-05
[1368,] 1.258057e-04 5.633486e-05 1.801987e-05
[1369,] 1.797141e-04 6.235037e-05 2.396922e-05
[1370,] 1.700080e-04 6.138979e-05 2.480674e-05
[1371,] 9.825252e-05 4.679130e-05 1.374145e-05
[1372,] 8.277938e-05 1.044985e-04 2.345331e-05
[1373,] 9.752529e-05 4.951236e-05 1.690311e-05
[1374,] 9.137601e-05 4.799030e-05 1.404512e-05
[1375,] 2.738675e-03 1.016718e-04 7.289733e-05
[1376,] 9.694474e-05 1.061643e-04 2.962160e-05
[1377,] 1.053820e-04 4.714561e-05 1.362252e-05
[1378,] 9.807716e-05 4.858339e-05 1.389754e-05
[1379,] 1.129709e-04 5.108805e-05 1.405481e-05
[1380,] 1.042481e-04 4.669953e-05 1.521177e-05
[1381,] 1.037609e-04 4.670873e-05 1.531119e-05
[1382,] 9.797727e-05 4.696206e-05 1.489146e-05
[1383,] 1.345211e-04 6.783498e-05 2.472133e-05
[1384,] 1.021183e-04 5.130840e-05 1.391862e-05
[1385,] 1.027376e-04 4.685602e-05 1.559982e-05
[1386,] 1.053205e-04 6.249075e-05 1.760024e-05
[1387,] 1.014556e-04 6.278057e-05 1.634122e-05
[1388,] 9.647910e-05 5.651050e-05 1.719912e-05
[1389,] 9.581376e-05 6.093021e-05 2.089971e-05
[1390,] 1.574603e-04 8.063119e-05 2.666997e-05
[1391,] 1.082475e-04 4.662469e-05 1.541362e-05
[1392,] 1.088978e-04 4.728628e-05 1.477586e-05
[1393,] 1.663666e-04 7.344240e-05 3.741517e-05
[1394,] 1.146832e-04 1.109429e-04 3.622360e-05
[1395,] 1.056976e-04 4.712698e-05 1.503374e-05
[1396,] 1.031018e-04 5.167970e-05 1.387866e-05
[1397,] 1.176075e-03 9.656509e-04 1.024447e-02
[1398,] 1.016217e-04 5.322172e-05 1.393509e-05
[1399,] 1.006713e-04 1.215215e-04 2.944072e-05
[1400,] 1.116354e-04 4.740363e-05 1.599767e-05
[1401,] 2.067130e-04 7.828359e-05 3.749213e-05
[1402,] 8.696125e-05 5.965505e-05 1.967468e-05
[1403,] 1.055480e-04 4.617283e-05 1.435285e-05
[1404,] 8.937059e-05 6.328445e-05 1.560050e-05
[1405,] 1.051857e-04 5.328873e-05 1.399609e-05
[1406,] 1.156824e-03 8.993280e-04 9.287841e-03
[1407,] 1.043167e-04 5.216083e-05 1.396411e-05
[1408,] 1.026084e-04 5.217400e-05 1.397597e-05
[1409,] 1.810795e-04 6.789513e-05 2.947580e-05
[1410,] 9.447204e-05 5.051460e-05 1.378618e-05
[1411,] 1.085308e-04 5.200248e-05 1.381014e-05
[1412,] 1.120199e-04 6.009944e-05 1.433485e-05
[1413,] 1.801667e-04 7.839295e-05 4.086623e-05
[1414,] 1.065694e-04 1.161786e-04 3.911571e-05
[1415,] 1.115887e-04 5.840101e-05 1.439682e-05
[1416,] 1.183812e-04 6.172364e-05 1.416427e-05
[1417,] 8.377858e-05 4.635560e-05 1.438029e-05
[1418,] 1.182115e-04 8.435445e-05 2.961874e-05
[1419,] 1.054403e-04 4.680044e-05 1.506685e-05
[1420,] 1.495750e-04 2.555995e-04 1.860872e-04
[1421,] 1.020908e-04 1.122786e-04 3.086422e-05
[1422,] 1.105220e-04 4.874644e-05 1.562238e-05
[1423,] 1.105053e-04 4.874644e-05 1.562212e-05
[1424,] 1.101191e-04 4.859489e-05 1.569586e-05
[1425,] 1.111573e-04 4.878451e-05 1.561973e-05
[1426,] 1.026841e-04 4.654187e-05 1.500380e-05
[1427,] 1.625586e-04 9.594717e-05 5.807443e-05
[1428,] 9.990449e-05 5.157686e-05 1.604086e-05
[1429,] 2.733007e-04 1.707491e-04 2.188684e-04
[1430,] 1.448072e-04 7.031769e-05 2.671351e-05
[1431,] 1.061517e-04 5.627199e-05 1.690388e-05
[1432,] 1.461056e-04 1.629850e-04 1.189254e-04
[1433,] 1.465722e-04 1.423658e-04 1.019235e-04
[1434,] 1.057279e-04 7.524333e-05 2.121636e-05
[1435,] 1.348728e-04 1.579309e-04 1.063274e-04
[1436,] 1.256107e-04 8.858478e-05 3.461613e-05
[1437,] 1.328334e-04 1.763248e-04 1.184772e-04
[1438,] 1.213167e-04 9.686147e-05 3.886749e-05
[1439,] 2.145341e-03 9.464811e-05 8.145530e-05
[1440,] 1.243768e-04 1.929304e-04 1.224100e-04
[1441,] 1.329462e-04 1.284321e-04 7.419070e-05
[1442,] 1.315434e-04 2.973465e-04 1.847180e-04
[1443,] 3.546059e-04 7.320053e-05 1.313844e-05
[1444,] 3.499968e-04 1.020260e-04 5.278886e-05
[1445,] 1.288262e-04 5.221772e-05 1.610838e-05
[1446,] 7.991049e-05 8.740025e-05 2.493968e-05
[1447,] 9.767716e-05 1.069530e-04 3.119812e-05
[1448,] 9.023749e-04 2.027517e-04 7.968671e-04
[1449,] 1.125586e-04 9.006826e-05 5.355927e-05
[1450,] 9.710230e-05 2.369660e-04 8.058916e-05
[1451,] 6.055932e-04 7.936089e-05 1.289229e-04
[1452,] 6.963320e-05 4.985273e-05 1.559619e-05
[1453,] 1.122661e-04 7.924042e-05 4.515900e-05
[1454,] 1.103394e-03 1.503616e-04 6.092053e-04
[1455,] 2.724877e-04 7.767820e-05 5.817138e-05
[1456,] 2.722127e-04 7.767820e-05 5.812692e-05
[1457,] 2.756436e-04 7.914791e-05 6.414550e-05
[1458,] 8.915243e-05 7.352080e-05 3.381560e-05
[1459,] 1.230906e-04 6.911816e-05 4.124583e-05
[1460,] 2.896220e-04 7.826685e-05 6.342418e-05
[1461,] 1.433382e-04 8.074736e-05 5.671793e-05
[1462,] 1.189455e-04 5.922974e-05 1.940561e-05
[1463,] 1.135739e-03 1.727830e-04 7.619305e-04
[1464,] 1.133472e-04 5.439948e-05 2.729475e-05
[1465,] 7.289961e-04 7.342108e-05 1.470788e-04
[1466,] 1.077223e-04 7.369622e-05 3.993395e-05
[1467,] 6.831049e-05 5.758995e-05 1.799979e-05
[1468,] 1.040705e-04 6.582560e-05 1.226277e-05
[1469,] 7.516083e-05 7.972495e-05 2.677931e-05
[1470,] 1.016962e-04 5.440863e-05 1.830555e-05
[1471,] 1.217848e-04 5.937446e-05 2.063908e-05
[1472,] 9.632854e-05 9.528696e-05 3.276837e-05
[1473,] 1.564697e-04 2.811890e-04 1.979470e-04
[1474,] 1.157567e-03 1.121000e-04 4.016392e-04
[1475,] 1.453566e-03 2.100699e-04 1.193344e-05
[1476,] 2.138240e-03 4.880007e-05 2.369963e-05
[1477,] 1.166010e-03 5.465857e-05 2.450477e-05
[1478,] 1.033092e-04 6.348370e-05 2.019739e-05
[1479,] 8.367004e-05 1.028333e-04 2.410625e-05
[1480,] 1.374024e-04 1.331806e-04 2.526648e-05
[1481,] 1.721759e-04 8.238050e-05 1.929547e-05
[1482,] 2.367396e-04 1.777618e-04 1.964234e-05
[1483,] 1.640094e-04 6.887911e-05 1.524657e-05
[1484,] 8.112391e-05 9.625368e-05 1.533427e-05
[1485,] 1.593880e-04 8.540421e-05 1.912653e-05
[1486,] 1.455086e-04 5.086513e-05 1.694588e-05
[1487,] 7.755812e-05 5.021319e-05 1.415693e-05
[1488,] 1.326886e-04 8.432512e-05 2.077455e-05
[1489,] 8.915430e-05 5.196322e-05 1.437111e-05
[1490,] 7.438527e-05 1.495697e-04 2.852372e-05
[1491,] 7.469465e-05 9.859832e-05 2.102485e-05
[1492,] 7.584493e-05 7.916210e-05 1.736718e-05
[1493,] 9.896415e-05 9.113090e-05 1.713453e-05
[1494,] 9.769618e-05 7.660368e-05 2.315127e-05
[1495,] 9.792257e-05 7.745569e-05 1.582265e-05
[1496,] 8.863597e-04 5.260071e-05 1.894848e-05
[1497,] 9.529435e-05 9.748385e-05 1.815628e-05
[1498,] 6.789143e-05 6.155747e-05 1.500276e-05
[1499,] 7.312674e-05 1.189006e-04 2.437608e-05
[1500,] 9.777436e-05 8.895831e-05 2.653479e-05
[1501,] 9.775792e-05 8.895831e-05 2.649415e-05
[1502,] 9.982805e-05 9.285316e-05 1.701067e-05
[1503,] 9.779679e-05 8.565256e-05 1.648008e-05
[1504,] 7.299744e-05 1.159783e-04 2.405785e-05
[1505,] 1.018392e-04 8.515888e-05 1.613186e-05
[1506,] 7.458625e-05 1.091290e-04 2.205346e-05
[1507,] 1.012761e-04 9.319185e-05 1.692370e-05
[1508,] 1.013602e-04 8.766366e-05 1.640127e-05
[1509,] 7.600314e-05 8.238784e-05 1.751184e-05
[1510,] 1.007891e-04 8.640813e-05 1.632312e-05
[1511,] 1.083384e-04 9.598451e-05 1.666769e-05
[1512,] 1.063911e-04 1.016050e-04 1.728065e-05
[1513,] 1.071499e-04 9.609586e-05 1.675381e-05
[1514,] 9.602708e-05 2.148380e-04 6.452820e-05
[1515,] 3.267154e-03 1.657971e-04 2.494000e-03
[1516,] 1.071387e-04 9.346134e-05 1.652888e-05
[1517,] 8.476242e-04 5.392701e-05 1.808416e-05
[1518,] 1.093829e-04 1.135794e-04 1.807023e-05
[1519,] 9.936691e-05 8.622332e-05 1.643181e-05
[1520,] 1.074363e-04 8.379806e-05 1.568450e-05
[1521,] 1.023446e-04 8.596505e-05 1.619674e-05
[1522,] 6.171069e-04 8.985096e-05 1.442003e-04
[1523,] 1.047129e-04 9.474110e-05 1.576982e-05
[1524,] 6.440310e-05 2.369900e-04 4.677739e-05
[1525,] 5.886915e-05 3.673023e-04 4.061464e-05
[1526,] 6.440631e-05 3.250784e-04 5.869257e-05
[1527,] 1.863026e-04 3.531419e-04 2.542539e-05
[1528,] 2.116634e-04 1.698578e-04 1.739821e-05
[1529,] 8.746167e-05 6.228556e-05 1.800365e-05
[1530,] 1.728255e-04 1.085691e-04 4.570847e-05
[1531,] 2.235383e-04 1.066046e-04 7.858569e-05
[1532,] 1.010166e-04 1.271650e-04 1.841482e-05
[1533,] 6.529874e-04 7.032426e-05 8.877721e-05
[1534,] 2.085889e-04 1.874158e-04 1.538573e-04
[1535,] 8.750528e-05 4.855783e-05 1.311350e-05
[1536,] 1.238559e-04 6.203427e-05 2.047926e-05
[1537,] 1.240887e-04 6.304740e-05 1.938002e-05
[1538,] 1.294142e-04 6.425331e-05 1.942368e-05
[1539,] 5.897422e-05 2.647147e-04 3.926283e-05
[1540,] 5.697621e-04 5.882513e-05 4.007617e-05
[1541,] 1.182411e-04 6.319866e-05 1.925274e-05
[1542,] 6.677792e-04 5.933398e-05 4.828772e-05
[1543,] 1.019437e-04 4.971704e-05 2.206995e-05
[1544,] 1.026488e-04 4.223972e-05 1.580169e-05
[1545,] 1.136183e-04 6.516374e-05 1.900048e-05
[1546,] 1.236118e-04 6.373356e-05 1.917454e-05
[1547,] 5.867897e-05 1.530459e-04 2.778803e-05
[1548,] 8.993117e-04 1.413093e-04 6.318320e-04
[1549,] 7.758961e-04 1.427059e-04 5.539806e-04
[1550,] 2.242776e-04 5.334934e-05 1.242852e-05
[1551,] 6.075998e-05 1.822338e-04 3.678474e-05
[1552,] 1.130984e-04 6.204494e-05 1.923815e-05
[1553,] 1.022445e-04 6.084230e-05 1.954676e-05
[1554,] 1.086465e-04 9.015399e-05 3.426905e-05
[1555,] 5.898767e-05 1.918670e-04 2.522528e-05
[1556,] 5.886436e-05 2.431800e-04 2.895822e-05
[1557,] 5.910816e-05 2.299503e-04 2.753826e-05
[1558,] 1.039422e-04 6.074519e-05 1.953600e-05
[1559,] 6.171126e-05 2.007318e-04 2.277569e-05
[1560,] 1.077263e-04 6.257163e-05 1.902483e-05
[1561,] 4.942810e-04 1.898864e-04 5.576451e-04
[1562,] 1.079554e-04 6.218482e-05 1.908742e-05
[1563,] 4.378474e-04 1.564063e-04 3.452238e-04
[1564,] 4.398902e-04 1.262524e-04 2.518745e-04
[1565,] 4.414106e-04 5.240910e-05 3.553455e-05
[1566,] 8.018080e-05 4.569482e-05 1.410130e-05
[1567,] 5.367780e-04 8.673848e-05 5.920594e-05
[1568,] 8.829284e-05 5.870740e-05 1.162634e-05
[1569,] 8.460321e-05 2.331465e-04 2.033614e-05
[1570,] 9.672748e-05 8.069429e-05 2.373278e-05
[1571,] 9.378189e-05 1.993819e-04 1.774068e-05
[1572,] 8.614186e-05 1.147766e-04 3.436041e-05
[1573,] 6.077252e-05 7.352609e-05 1.540755e-05
[1574,] 1.028257e-04 8.244202e-05 2.470945e-05
[1575,] 1.031757e-04 8.237355e-05 2.479096e-05
[1576,] 1.032894e-04 1.296644e-04 3.318556e-05
[1577,] 8.540131e-05 1.556857e-04 1.651149e-05
[1578,] 6.739020e-05 2.069618e-04 2.378506e-05
[1579,] 7.385223e-05 1.035087e-04 1.605977e-05
[1580,] 1.430199e-04 5.310985e-05 1.179503e-05
[1581,] 8.847700e-05 1.060029e-04 1.470011e-05
[1582,] 1.762844e-04 8.012633e-05 1.197878e-05
[1583,] 1.169767e-04 6.675582e-05 2.267333e-05
[1584,] 9.858340e-05 5.009001e-05 1.841174e-05
[1585,] 5.962724e-04 1.505407e-04 4.635498e-04
[1586,] 8.384250e-05 8.699107e-05 1.399141e-05
[1587,] 1.048301e-04 1.014385e-04 3.247113e-05
[1588,] 5.752405e-05 7.394297e-05 1.797745e-05
[1589,] 8.641812e-05 5.095458e-05 1.728389e-05
[1590,] 9.006991e-05 4.866201e-05 1.665788e-05
[1591,] 1.699008e-04 6.299617e-05 2.765505e-05
[1592,] 1.687623e-04 6.303628e-05 2.767434e-05
[1593,] 1.447070e-04 4.995484e-05 2.247468e-05
[1594,] 1.018592e-04 9.559585e-05 2.779891e-05
[1595,] 4.675908e-04 1.861052e-04 4.939964e-04
[1596,] 7.464391e-04 2.084945e-04 9.977839e-04
[1597,] 1.008918e-04 7.778652e-05 2.332834e-05
[1598,] 7.258069e-04 1.996275e-04 8.949867e-04
[1599,] 6.710053e-05 6.689905e-05 2.104348e-05
[1600,] 7.694652e-05 4.541267e-05 1.188158e-05
[1601,] 1.142040e-04 1.364000e-04 2.341346e-05
[1602,] 1.730903e-04 5.537665e-05 3.189519e-05
[1603,] 1.705929e-04 4.885383e-05 2.351608e-05
[1604,] 7.213247e-05 8.284584e-04 5.137588e-05
[1605,] 9.186072e-05 5.786695e-05 2.356363e-05
[1606,] 8.227758e-05 1.356437e-04 2.773906e-05
[1607,] 8.232669e-05 1.337722e-04 2.745155e-05
[1608,] 6.091193e-05 4.685534e-05 1.262302e-05
[1609,] 7.401285e-05 1.253258e-04 2.967311e-05
[1610,] 7.403306e-05 1.224333e-04 2.910054e-05
[1611,] 7.252340e-05 4.850628e-05 1.349270e-05
[1612,] 9.224751e-05 6.728115e-05 2.894693e-05
[1613,] 6.136602e-05 4.802763e-05 1.396835e-05
[1614,] 8.475016e-05 1.459493e-04 6.452837e-05
[1615,] 8.878195e-05 9.450833e-05 2.203216e-05
[1616,] 5.901240e-05 8.588339e-05 2.218348e-05
[1617,] 7.555390e-05 5.351053e-05 1.804669e-05
[1618,] 1.129045e-04 1.008896e-04 3.100019e-05
[1619,] 4.672782e-04 4.604741e-05 2.842733e-05
[1620,] 2.323063e-04 5.210709e-05 4.039728e-05
[1621,] 8.580417e-05 7.261258e-05 2.933646e-05
[1622,] 9.639762e-05 4.218322e-05 1.376120e-05
[1623,] 3.314711e-04 4.404764e-05 3.221013e-05
[1624,] 3.467413e-04 4.593041e-05 3.735763e-05
[1625,] 1.183352e-04 6.531852e-05 2.311617e-05
[1626,] 9.956618e-05 7.484618e-05 2.157033e-05
[1627,] 1.329986e-03 4.795285e-05 8.063359e-05
[1628,] 3.181837e-04 4.390325e-05 3.125924e-05
[1629,] 9.674809e-05 1.274239e-04 4.164266e-05
[1630,] 1.001976e-04 1.264859e-04 4.351548e-05
[1631,] 2.864594e-04 4.460809e-05 3.137070e-05
[1632,] 3.175930e-04 4.479805e-05 3.339780e-05
[1633,] 1.253535e-04 6.507360e-05 2.343563e-05
[1634,] 3.005545e-04 4.188075e-05 2.286827e-05
[1635,] 1.570743e-03 4.943312e-05 9.522664e-05
[1636,] 4.076289e-04 6.150147e-05 7.639036e-05
[1637,] 4.371766e-04 4.745738e-05 4.612154e-05
[1638,] 1.497833e-03 4.936686e-05 9.278570e-05
[1639,] 1.471460e-03 4.940578e-05 9.220218e-05
[1640,] 1.582456e-03 4.938308e-05 9.531216e-05
[1641,] 1.107123e-04 8.076753e-05 4.280336e-05
[1642,] 1.901046e-04 9.404941e-05 4.683179e-05
[1643,] 4.721178e-04 4.565212e-05 4.231469e-05
[1644,] 1.797824e-04 9.389525e-05 4.985169e-05
[1645,] 1.165217e-04 1.000427e-04 3.077489e-05
[1646,] 1.004352e-04 1.040859e-04 5.271339e-05
[1647,] 2.068462e-03 5.266226e-05 1.292553e-04
[1648,] 4.271190e-04 4.997089e-05 5.168220e-05
[1649,] 1.663230e-03 5.336049e-05 1.200779e-04
[1650,] 4.103668e-04 4.703636e-05 4.351787e-05
[1651,] 8.944667e-04 5.052920e-05 7.694766e-05
[1652,] 3.865730e-04 5.340109e-05 1.696719e-05
[1653,] 1.070360e-04 5.105822e-05 2.306422e-05
[1654,] 2.238981e-04 6.986065e-05 3.844419e-05
[1655,] 2.575852e-04 9.589116e-05 5.817453e-05
[1656,] 1.180187e-03 5.845132e-05 1.249970e-04
[1657,] 9.634421e-05 1.349510e-04 4.486677e-05
[1658,] 9.966153e-05 9.124139e-05 2.601314e-05
[1659,] 1.275182e-04 5.663923e-05 1.934502e-05
[1660,] 1.089196e-04 7.872624e-05 2.875956e-05
[1661,] 6.933583e-05 4.456116e-05 1.405426e-05
[1662,] 5.875936e-05 4.415484e-05 1.266453e-05
[1663,] 5.943674e-05 4.514993e-05 1.260979e-05
[1664,] 6.662661e-05 4.819868e-05 1.528922e-05
[1665,] 7.037986e-05 4.994669e-05 1.654388e-05
[1666,] 1.514266e-04 1.046984e-04 3.905552e-05
[1667,] 8.413312e-05 2.737495e-04 5.164395e-05
[1668,] 9.212365e-05 2.287322e-04 9.069912e-05
[1669,] 8.494635e-05 3.342514e-04 6.144939e-05
[1670,] 8.015309e-05 8.320786e-05 1.961831e-05
[1671,] 7.973925e-05 8.427828e-05 1.989925e-05
[1672,] 8.252783e-05 5.331204e-05 1.442053e-05
[1673,] 7.274317e-04 1.074530e-04 3.316163e-04
[1674,] 1.218150e-04 8.823792e-05 2.800311e-05
[1675,] 8.417108e-05 2.906172e-04 5.352050e-05
[1676,] 8.148483e-05 5.061344e-05 1.416308e-05
[1677,] 8.339841e-05 1.646610e-04 3.954822e-05
[1678,] 8.433295e-05 2.751873e-04 5.216722e-05
[1679,] 8.213096e-05 5.783118e-05 1.577193e-05
[1680,] 1.187369e-04 1.257154e-04 4.727625e-05
[1681,] 2.076047e-04 1.487297e-04 1.281473e-05
[1682,] 8.017443e-05 6.664608e-05 1.724914e-05
[1683,] 3.254248e-04 9.074794e-05 1.270773e-04
[1684,] 7.879346e-05 1.803745e-04 3.270208e-05
[1685,] 8.147005e-05 5.765885e-05 1.515546e-05
[1686,] 1.180847e-04 6.271545e-05 2.124329e-05
[1687,] 1.194587e-04 6.133175e-05 2.086640e-05
[1688,] 1.186184e-04 6.445580e-05 2.081256e-05
[1689,] 1.259855e-04 9.655452e-05 3.801320e-05
[1690,] 8.630828e-05 2.844052e-04 5.879223e-05
[1691,] 1.203755e-04 2.013055e-04 4.937490e-05
[1692,] 8.606396e-05 2.848940e-04 5.816839e-05
[1693,] 1.042680e-04 9.944020e-05 4.374340e-05
[1694,] 9.029127e-05 5.103998e-04 1.189752e-04
[1695,] 1.205695e-04 1.384945e-04 3.850988e-05
[1696,] 9.082366e-05 1.179339e-04 5.323574e-05
[1697,] 8.627968e-05 8.069014e-05 3.362970e-05
[1698,] 9.118936e-05 1.614095e-04 7.272697e-05
[1699,] 9.078484e-05 1.934293e-04 8.662304e-05
[1700,] 1.189396e-04 9.876312e-05 3.158354e-05
[1701,] 4.452802e-04 7.118135e-05 7.191313e-05
[1702,] 9.869202e-05 2.379664e-04 1.193902e-04
[1703,] 7.682062e-05 1.003268e-04 3.148946e-05
[1704,] 8.952522e-05 6.533388e-05 2.752440e-05
[1705,] 1.271739e-04 1.058277e-04 2.025397e-05
[1706,] 1.537746e-04 1.576854e-04 3.264671e-05
[1707,] 2.960552e-04 4.871249e-05 3.449266e-05
[1708,] 2.720155e-04 6.426072e-05 2.966940e-05
[1709,] 1.170828e-04 1.387777e-03 3.800146e-04
[1710,] 9.165972e-05 1.693802e-04 4.632566e-05
[1711,] 1.332126e-04 1.123359e-04 5.698953e-05
[1712,] 1.394780e-04 1.543939e-04 8.952639e-05
[1713,] 9.758086e-05 1.716510e-04 5.389871e-05
[1714,] 1.482071e-04 1.355187e-03 1.053748e-03
[1715,] 8.765427e-05 1.912692e-04 4.906151e-05
[1716,] 8.970838e-05 2.093744e-04 5.679405e-05
[1717,] 7.550391e-05 2.463906e-04 2.330312e-05
[1718,] 8.886237e-05 2.175178e-04 5.679642e-05
[1719,] 2.310787e-04 6.855935e-05 3.990637e-05
[1720,] 1.168482e-04 6.694241e-04 1.817254e-04
[1721,] 6.324211e-05 4.893237e-05 1.483711e-05
[1722,] 6.412821e-05 5.134861e-05 1.255807e-05
[1723,] 7.078859e-05 4.249194e-05 1.276470e-05
[1724,] 1.234816e-04 7.648405e-05 3.195857e-05
[1725,] 6.763054e-05 7.364026e-05 2.459237e-05
[1726,] 1.480482e-04 7.948360e-05 1.656054e-05
[1727,] 1.447945e-04 7.343377e-05 2.765618e-05
[1728,] 6.222430e-05 5.728636e-05 1.703130e-05
[1729,] 1.334997e-04 6.475760e-05 1.877821e-05
[1730,] 5.905312e-05 6.892822e-05 1.731278e-05
[1731,] 6.047181e-05 5.095315e-05 1.459660e-05
[1732,] 6.098902e-05 6.580525e-05 1.844467e-05
[1733,] 6.045363e-05 4.938567e-05 1.416556e-05
[1734,] 6.391056e-05 6.057593e-05 1.715194e-05
[1735,] 9.374741e-05 4.740121e-05 1.981642e-05
[1736,] 5.941510e-05 5.016404e-05 1.440492e-05
[1737,] 1.176769e-04 1.016285e-04 3.116137e-05
[1738,] 1.180091e-04 9.435471e-05 2.863808e-05
[1739,] 1.100514e-04 5.240567e-05 1.723957e-05
[1740,] 1.242526e-04 7.812126e-05 2.626181e-05
[1741,] 1.338983e-04 7.138942e-05 2.303173e-05
[1742,] 8.027346e-05 7.985494e-05 2.083027e-05
[1743,] 8.243254e-05 5.831479e-05 1.579146e-05
[1744,] 8.460712e-05 4.956087e-05 1.547673e-05
[1745,] 8.424134e-05 1.722289e-04 3.636259e-05
[1746,] 9.242875e-05 1.044057e-04 2.684704e-05
[1747,] 1.176531e-04 7.182035e-05 2.791876e-05
[1748,] 1.050399e-04 5.339139e-05 1.721344e-05
[1749,] 1.177805e-04 7.212801e-05 2.638704e-05
[1750,] 1.187325e-04 1.078831e-04 3.714245e-05
[1751,] 1.189089e-04 1.349550e-04 4.673790e-05
[1752,] 1.078421e-04 8.764609e-05 3.198323e-05
[1753,] 6.736784e-05 5.085452e-05 1.491913e-05
[1754,] 1.150228e-04 1.147979e-04 3.618466e-05
[1755,] 1.148320e-04 9.339453e-05 3.756474e-05
[1756,] 1.163419e-04 9.383842e-05 3.831990e-05
[1757,] 1.149456e-04 1.147804e-04 3.608975e-05
[1758,] 9.653835e-05 6.076224e-05 1.634093e-05
[1759,] 1.252155e-04 2.446462e-04 1.612934e-04
[1760,] 7.624133e-05 4.807082e-05 1.436034e-05
[1761,] 1.163157e-04 4.769211e-04 2.942564e-04
[1762,] 8.827773e-05 4.181477e-05 1.333938e-05
[1763,] 9.366563e-05 3.872900e-04 1.712101e-04
[1764,] 1.236115e-04 1.272290e-04 4.618990e-05
[1765,] 1.127063e-04 5.850356e-04 3.467149e-04
[1766,] 9.862322e-05 4.220383e-05 1.459722e-05
[1767,] 1.073912e-04 4.199259e-05 1.409640e-05
[1768,] 1.042223e-04 4.328232e-05 1.631285e-05
[1769,] 1.035133e-04 4.201853e-05 1.327512e-05
[1770,] 1.085068e-04 4.461777e-05 1.792533e-05
[1771,] 4.749145e-04 3.160078e-04 2.739054e-05
[1772,] 1.262665e-04 9.365859e-05 2.742575e-05
[1773,] 1.276470e-04 8.603962e-05 2.713143e-05
[1774,] 8.864867e-05 4.559490e-05 1.382560e-05
[1775,] 7.964673e-05 6.918523e-05 1.699018e-05
[1776,] 1.332889e-04 8.173841e-05 2.672761e-05
[1777,] 6.607572e-05 5.431086e-05 1.628499e-05
[1778,] 1.302880e-04 8.249522e-05 2.619365e-05
[1779,] 1.365447e-04 8.662409e-05 2.619616e-05
[1780,] 6.456151e-05 4.725253e-05 1.366168e-05
[1781,] 7.758042e-05 4.940058e-05 1.511611e-05
[1782,] 7.748177e-05 4.941040e-05 1.512611e-05
[1783,] 7.316059e-05 6.934546e-05 1.993867e-05
[1784,] 1.056335e-04 2.801605e-04 1.754776e-05
[1785,] 7.659448e-05 2.594678e-04 5.310750e-05
[1786,] 7.670389e-05 2.526845e-04 5.153036e-05
[1787,] 7.467569e-05 1.511325e-04 2.873709e-05
[1788,] 7.678831e-05 4.926636e-05 1.471405e-05
[1789,] 7.657536e-05 2.118061e-04 4.576591e-05
[1790,] 1.175702e-04 1.026710e-04 2.989408e-05
[1791,] 6.298341e-05 5.579373e-05 1.519010e-05
[1792,] 6.025589e-05 7.448997e-05 2.053960e-05
[1793,] 7.628927e-05 8.234427e-05 3.213175e-05
[1794,] 8.244195e-05 2.028933e-04 6.332302e-05
[1795,] 6.160018e-05 8.497815e-05 2.074051e-05
[1796,] 8.561635e-05 9.940065e-05 2.029795e-05
[1797,] 2.096264e-04 4.390709e-04 2.438491e-05
[1798,] 8.230793e-05 2.007531e-04 6.262376e-05
[1799,] 9.166814e-05 1.212916e-04 3.003320e-05
[1800,] 9.878933e-05 3.281540e-04 2.874338e-05
[1801,] 7.860522e-05 9.916486e-05 2.017724e-05
[1802,] 1.669098e-04 2.066601e-04 2.171884e-05
[1803,] 2.970243e-04 1.104759e-04 1.560849e-04
[1804,] 8.219950e-05 2.031424e-04 7.896186e-05
[1805,] 9.020299e-05 2.830909e-04 1.372509e-04
[1806,] 8.810564e-05 1.158571e-04 4.362895e-05
[1807,] 6.264126e-05 1.617602e-04 4.359380e-05
[1808,] 6.782393e-05 7.475623e-05 1.520748e-05
[1809,] 8.963256e-05 3.168870e-04 1.513677e-04
[1810,] 7.492646e-05 8.933673e-05 1.545419e-05
[1811,] 9.175812e-05 4.977044e-05 2.125732e-05
[1812,] 2.889738e-04 1.119747e-04 1.551783e-04
[1813,] 9.434414e-05 5.254859e-05 2.345918e-05
[1814,] 8.013805e-05 4.721437e-05 1.162209e-05
[1815,] 7.673200e-05 4.692099e-05 1.158402e-05
[1816,] 9.844591e-05 4.213206e-05 1.595614e-05
[1817,] 7.124161e-05 4.832699e-05 1.168908e-05
[1818,] 7.776751e-05 4.128836e-05 1.247618e-05
[1819,] 7.712406e-05 4.559001e-05 1.162214e-05
[1820,] 7.939208e-05 4.196058e-05 1.439532e-05
[1821,] 1.529836e-04 1.955268e-04 2.154995e-05
[1822,] 2.762155e-04 1.048212e-04 1.347582e-04
[1823,] 7.365794e-05 4.143017e-05 1.217256e-05
[1824,] 7.456463e-05 4.518046e-05 1.595482e-05
[1825,] 7.365511e-05 4.146612e-05 1.333875e-05
[1826,] 7.567502e-05 4.168290e-05 1.372207e-05
[1827,] 7.495083e-05 5.080379e-05 1.734033e-05
[1828,] 7.752723e-05 5.253280e-05 1.859354e-05
[1829,] 7.306391e-04 2.999943e-04 3.751364e-05
[1830,] 8.297469e-05 5.305018e-05 1.989846e-05
[1831,] 1.103030e-04 4.271485e-05 1.355936e-05
[1832,] 6.581411e-05 4.672803e-05 1.298809e-05
[1833,] 6.991868e-05 6.346778e-05 1.501958e-05
[1834,] 6.124939e-05 4.352245e-04 6.454596e-05
[1835,] 1.746370e-04 3.792426e-04 6.371740e-05
[1836,] 1.189338e-04 6.123689e-05 1.821065e-05
[1837,] 7.848982e-05 6.478693e-05 1.491771e-05
[1838,] 6.351261e-05 2.882242e-04 6.000255e-05
[1839,] 6.182679e-05 2.725583e-03 2.617739e-04
[1840,] 6.105967e-05 6.148696e-04 8.056675e-05
[1841,] 7.658751e-05 6.533761e-05 1.491094e-05
[1842,] 6.094676e-05 6.754731e-04 8.364710e-05
[1843,] 6.101051e-05 4.752998e-04 5.743737e-05
[1844,] 7.530457e-05 7.148830e-05 1.509117e-05
[1845,] 7.472800e-05 7.071768e-05 1.508826e-05
[1846,] 7.327799e-05 7.268059e-05 1.523378e-05
[1847,] 1.197711e-04 1.197573e-04 2.856991e-05
[1848,] 1.759822e-04 1.956979e-04 3.727922e-05
[1849,] 6.310118e-05 1.082437e-04 1.970965e-05
[1850,] 1.486195e-04 1.297532e-04 2.963644e-05
[1851,] 7.215983e-05 7.352876e-05 1.533868e-05
[1852,] 6.083479e-05 2.694132e-04 3.919406e-05
[1853,] 6.850281e-05 9.439233e-05 1.685531e-05
[1854,] 1.706520e-04 1.801994e-04 3.553410e-05
[1855,] 1.173664e-04 1.301199e-04 3.127937e-05
[1856,] 6.081056e-05 5.086000e-04 5.577602e-05
[1857,] 1.489520e-04 1.268989e-04 2.906613e-05
[1858,] 1.185720e-04 1.083731e-04 3.071249e-05
[1859,] 6.246819e-05 4.310547e-05 1.262107e-05
[1860,] 8.829858e-05 7.985025e-05 1.504017e-05
[1861,] 8.543371e-05 8.140713e-05 1.510896e-05
[1862,] 1.172300e-04 1.196600e-04 2.940269e-05
[1863,] 6.149898e-05 4.214998e-04 6.376648e-05
[1864,] 6.106421e-05 9.593071e-05 2.238025e-05
[1865,] 6.102518e-05 1.125894e-04 2.517658e-05
[1866,] 6.145925e-05 3.507644e-04 5.444852e-05
[1867,] 6.129843e-05 4.179383e-04 6.174405e-05
[1868,] 1.449146e-04 8.985333e-05 2.227256e-05
[1869,] 1.652901e-04 2.017416e-04 3.963482e-05
[1870,] 6.118704e-05 1.105047e-04 2.530044e-05
[1871,] 6.168908e-05 1.184616e-04 2.797863e-05
[1872,] 1.113627e-04 7.515517e-05 2.144410e-05
[1873,] 1.624001e-04 7.559803e-04 9.015147e-05
[1874,] 6.076361e-05 1.325160e-04 2.747541e-05
[1875,] 1.608570e-04 4.473717e-04 7.803136e-05
[1876,] 8.419481e-05 8.901854e-05 1.544336e-05
[1877,] 8.322209e-05 9.267328e-05 1.558531e-05
[1878,] 6.060527e-05 2.764149e-04 3.884243e-05
[1879,] 6.647086e-05 8.401865e-05 1.893827e-05
[1880,] 6.106465e-05 6.005607e-05 1.525037e-05
[1881,] 1.269407e-04 1.009642e-04 2.545849e-05
[1882,] 6.747778e-05 7.313677e-05 1.677611e-05
[1883,] 6.080852e-05 1.838960e-04 3.151686e-05
[1884,] 1.146288e-04 8.002111e-05 3.753682e-05
[1885,] 7.696117e-05 1.176158e-04 1.857904e-05
[1886,] 4.782553e-04 4.363410e-05 1.682418e-05
[1887,] 6.977368e-05 7.696536e-05 1.617415e-05
[1888,] 7.523479e-05 9.813816e-05 2.350988e-05
[1889,] 6.031884e-05 4.307833e-05 1.175320e-05
[1890,] 6.812558e-05 1.026597e-04 1.958015e-05
[1891,] 1.169042e-04 6.710767e-05 1.837892e-05
[1892,] 6.797961e-05 1.004855e-04 1.938970e-05
[1893,] 3.913189e-04 5.519358e-05 5.491548e-05
[1894,] 4.810004e-04 4.582385e-05 1.550740e-05
[1895,] 7.602184e-05 9.657737e-05 2.353909e-05
[1896,] 3.325451e-04 8.160586e-05 8.091945e-05
[1897,] 2.974955e-04 5.186232e-05 2.439379e-05
[1898,] 3.240988e-04 9.160501e-05 1.180827e-04
[1899,] 1.659504e-04 1.831538e-04 1.568544e-04
[1900,] 9.421054e-05 1.139785e-04 2.817802e-05
[1901,] 2.559570e-04 5.280291e-05 3.870183e-05
[1902,] 8.100843e-05 4.363485e-05 1.271277e-05
[1903,] 8.198371e-05 8.777252e-05 2.173538e-05
[1904,] 8.403975e-05 8.718361e-05 2.291073e-05
[1905,] 1.608469e-04 4.474031e-05 1.770929e-05
[1906,] 1.411761e-04 4.598243e-05 1.789985e-05
[1907,] 1.135647e-04 1.331051e-04 4.504027e-05
[1908,] 5.132882e-04 4.868922e-05 3.516207e-05
[1909,] 1.046559e-03 4.723976e-05 5.929050e-05
[1910,] 9.867101e-05 5.470770e-05 2.021194e-05
[1911,] 1.076004e-04 6.175850e-05 1.974339e-05
[1912,] 4.697142e-04 2.757990e-04 2.516696e-05
[1913,] 1.149174e-04 1.091618e-04 3.830859e-05
[1914,] 1.196154e-04 6.628162e-05 2.896215e-05
[1915,] 6.771548e-04 4.945431e-05 5.081082e-05
[1916,] 2.545089e-04 4.665833e-05 2.449549e-05
[1917,] 6.700309e-05 5.138918e-05 1.552451e-05
[1918,] 2.849117e-04 1.654105e-04 2.505338e-05
[1919,] 6.890686e-05 4.581094e-05 1.353856e-05
[1920,] 1.181101e-04 1.393960e-04 2.829100e-05
[1921,] 9.592012e-05 1.031019e-04 3.445604e-05
[1922,] 1.669812e-04 1.600438e-04 1.282718e-04
[1923,] 9.143079e-05 8.668827e-05 3.248466e-05
[1924,] 5.940108e-05 5.453582e-05 1.348447e-05
[1925,] 4.881535e-04 2.795268e-04 1.582636e-05
[1926,] 5.828295e-05 5.708970e-05 1.373317e-05
[1927,] 1.122322e-04 4.866700e-05 1.545304e-05
[1928,] 8.153950e-05 1.242017e-04 4.259174e-05
[1929,] 8.817888e-05 1.027925e-04 2.999691e-05
[1930,] 7.695600e-05 1.119007e-04 3.423889e-05
[1931,] 7.193578e-05 8.977134e-05 2.522446e-05
[1932,] 2.343866e-04 5.575544e-05 1.866400e-05
[1933,] 1.146241e-04 5.723130e-05 2.488015e-05
[1934,] 7.534000e-05 1.319814e-04 3.532854e-05
[1935,] 7.422952e-05 1.237216e-04 3.055064e-05
[1936,] 1.426794e-04 4.632588e-05 1.604070e-05
[1937,] 7.565917e-05 4.804803e-05 1.666862e-05
[1938,] 6.331661e-05 6.656180e-05 1.943108e-05
[1939,] 7.421786e-05 1.167087e-04 2.628408e-05
[1940,] 7.623380e-05 1.010645e-04 3.021044e-05
[1941,] 2.388142e-04 4.153222e-05 2.245486e-05
[1942,] 1.513143e-04 9.882142e-05 1.379334e-05
[1943,] 1.183849e-04 7.608225e-05 1.427820e-05
[1944,] 7.393940e-05 1.316518e-04 2.714275e-05
[1945,] 7.312598e-05 6.123971e-05 1.639833e-05
[1946,] 1.485653e-04 7.092363e-05 1.416758e-05
[1947,] 7.355501e-05 1.317221e-04 2.789820e-05
[1948,] 1.337163e-04 7.703944e-05 1.449173e-05
[1949,] 1.131978e-04 1.173324e-04 5.772921e-05
[1950,] 1.022399e-04 8.108511e-05 3.462413e-05
[1951,] 1.622168e-04 8.791199e-05 1.418699e-05
[1952,] 7.925094e-05 8.036584e-05 1.736590e-05
[1953,] 8.956507e-05 7.629834e-05 1.556153e-05
[1954,] 1.197721e-04 1.224371e-04 6.468661e-05
[1955,] 8.742742e-05 6.470005e-05 1.468273e-05
[1956,] 8.589739e-05 5.352298e-05 1.401426e-05
[1957,] 8.733455e-05 7.599355e-05 1.564817e-05
[1958,] 8.672735e-05 6.555705e-05 1.479477e-05
[1959,] 8.936511e-05 6.028741e-05 1.425974e-05
[1960,] 1.511668e-04 8.112200e-05 1.426192e-05
[1961,] 8.949584e-05 9.458543e-05 1.726882e-05
[1962,] 9.112170e-05 4.763187e-05 1.381148e-05
[1963,] 9.912506e-05 6.706954e-05 1.261825e-05
[1964,] 9.051643e-05 4.717163e-05 1.383775e-05
[1965,] 1.067689e-04 1.179088e-04 1.408267e-05
[1966,] 8.497629e-05 1.027468e-04 1.880386e-05
[1967,] 8.403901e-05 6.577630e-05 1.511242e-05
[1968,] 7.177721e-05 1.102375e-04 2.285689e-05
[1969,] 8.629653e-05 9.177895e-05 1.758729e-05
[1970,] 1.213175e-04 1.065869e-04 5.696990e-05
[1971,] 1.084005e-04 8.110484e-05 3.648988e-05
[1972,] 8.300962e-05 6.674797e-05 1.529959e-05
[1973,] 8.102084e-05 1.085692e-04 2.694696e-05
[1974,] 8.329388e-05 7.607948e-05 1.627499e-05
[1975,] 8.277484e-05 6.708080e-05 1.535705e-05
[1976,] 8.374925e-05 5.465262e-05 1.425732e-05
[1977,] 7.087913e-05 5.920761e-05 1.645685e-05
[1978,] 1.136332e-04 6.664033e-05 1.491406e-05
[1979,] 8.286766e-05 5.552910e-05 1.438788e-05
[1980,] 1.241724e-04 1.136052e-04 6.215581e-05
[1981,] 8.536696e-05 1.028678e-04 1.917796e-05
[1982,] 8.116590e-05 1.218488e-04 2.874624e-05
[1983,] 9.826276e-05 8.415264e-05 3.317726e-05
[1984,] 1.078513e-04 1.060444e-04 4.844440e-05
[1985,] 7.695977e-05 5.460479e-05 1.477464e-05
[1986,] 8.517081e-05 6.560468e-05 1.521995e-05
[1987,] 8.367410e-05 5.757165e-05 1.456658e-05
[1988,] 9.393896e-05 8.100479e-05 2.987863e-05
[1989,] 7.814168e-05 1.060812e-04 2.221806e-05
[1990,] 1.189674e-04 1.146853e-04 1.405942e-05
[1991,] 1.493126e-04 5.355299e-05 1.619691e-05
[1992,] 8.502772e-05 6.997090e-05 2.245856e-05
[1993,] 8.517553e-05 5.729950e-05 1.445581e-05
[1994,] 8.580741e-05 6.958378e-05 1.579658e-05
[1995,] 8.361619e-05 5.942494e-05 1.472986e-05
[1996,] 8.314123e-05 5.897115e-05 1.468023e-05
[1997,] 9.566396e-05 1.076428e-04 4.278538e-05
[1998,] 8.737416e-05 1.139757e-04 1.987277e-05
[1999,] 9.328616e-05 8.664979e-05 3.220588e-05
[2000,] 8.434852e-05 6.447946e-05 1.516273e-05
[2001,] 1.316661e-04 9.420736e-05 2.202655e-05
[2002,] 8.548339e-05 5.827843e-05 1.453768e-05
[2003,] 1.193667e-04 7.472124e-05 2.009508e-05
[2004,] 8.102872e-05 1.216527e-04 2.857312e-05
[2005,] 8.700608e-05 5.405082e-05 1.413574e-05
[2006,] 7.893879e-05 1.793712e-04 3.611931e-05
[2007,] 7.986819e-05 1.153272e-04 2.246296e-05
[2008,] 7.993595e-05 1.102436e-04 2.182681e-05
[2009,] 1.419634e-04 6.041862e-05 1.210751e-05
[2010,] 1.672592e-04 5.580864e-05 1.263751e-05
[2011,] 8.154237e-05 1.833890e-04 4.189769e-05
[2012,] 8.683545e-05 5.479002e-05 1.423629e-05
[2013,] 8.486297e-05 1.848049e-04 4.492613e-05
[2014,] 8.772676e-05 4.319466e-05 1.319900e-05
[2015,] 6.873110e-05 5.878830e-05 1.693252e-05
[2016,] 8.965265e-05 1.115066e-04 1.920901e-05
[2017,] 8.918285e-05 4.345549e-05 1.290981e-05
[2018,] 1.775837e-04 1.192649e-04 3.491502e-05
[2019,] 9.669909e-05 4.267351e-05 1.320300e-05
[2020,] 8.406314e-05 4.235308e-05 1.309319e-05
[2021,] 8.774381e-05 1.039781e-04 2.042021e-05
[2022,] 8.891062e-05 2.986448e-04 4.163211e-05
[2023,] 1.349290e-04 6.216962e-05 1.210713e-05
[2024,] 1.461770e-04 4.419644e-05 1.311848e-05
[2025,] 7.542302e-05 1.463890e-04 1.737898e-05
[2026,] 1.024226e-04 1.409854e-04 2.192260e-05
[2027,] 1.301776e-04 4.594144e-05 1.236797e-05
[2028,] 9.806703e-05 1.484032e-04 2.363070e-05
[2029,] 1.235724e-04 4.143824e-05 1.656575e-05
[2030,] 1.362558e-04 4.531611e-05 1.269224e-05
[2031,] 9.866947e-05 1.513296e-04 2.378270e-05
[2032,] 1.489199e-04 9.935588e-05 1.209990e-05
[2033,] 1.028109e-04 1.430009e-04 2.228985e-05
[2034,] 1.330041e-04 7.403854e-05 1.210606e-05
[2035,] 9.100824e-05 8.198754e-05 3.315265e-05
[2036,] 7.963701e-05 1.710626e-04 1.748058e-05
[2037,] 1.433509e-04 4.142240e-05 1.531544e-05
[2038,] 1.395580e-04 4.510715e-05 1.282380e-05
[2039,] 1.428023e-04 4.196155e-05 1.847724e-05
[2040,] 1.012437e-04 1.442605e-04 2.266821e-05
[2041,] 9.851593e-05 1.447208e-04 2.321148e-05
[2042,] 1.327669e-04 8.220302e-05 1.221051e-05
[2043,] 9.982332e-05 1.507420e-04 2.351430e-05
[2044,] 1.740959e-04 1.892407e-04 2.794023e-05
[2045,] 7.716932e-05 1.028245e-04 3.227754e-05
[2046,] 9.831973e-05 5.588213e-05 1.383643e-05
[2047,] 8.541585e-05 1.028706e-04 4.064344e-05
[2048,] 1.395569e-04 4.118208e-05 1.590831e-05
[2049,] 1.448803e-04 4.549803e-05 1.273506e-05
[2050,] 1.382102e-04 4.619348e-05 1.246228e-05
[2051,] 1.385861e-04 4.128698e-05 1.508671e-05
[2052,] 1.352256e-04 4.674867e-05 1.231714e-05
[2053,] 1.309927e-04 5.084450e-05 1.275195e-05
[2054,] 1.143628e-04 1.094734e-04 2.941871e-05
[2055,] 1.339354e-04 4.462762e-05 1.273867e-05
[2056,] 1.271396e-04 5.091269e-05 1.263267e-05
[2057,] 8.114795e-05 1.231506e-04 4.043313e-05
[2058,] 1.527064e-04 4.549205e-05 1.284402e-05
[2059,] 1.476925e-04 5.641095e-05 1.171328e-05
[2060,] 1.462506e-04 5.701070e-05 1.168291e-05
[2061,] 1.168298e-04 6.686561e-05 1.161731e-05
[2062,] 1.421861e-04 4.325461e-05 1.405972e-05
[2063,] 7.550152e-05 1.229905e-04 3.633898e-05
[2064,] 7.764213e-05 1.046490e-04 3.329475e-05
[2065,] 1.007432e-04 1.465886e-04 2.297770e-05
[2066,] 8.726430e-05 1.107018e-04 4.492982e-05
[2067,] 1.697301e-04 4.744082e-05 2.824937e-05
[2068,] 1.000383e-04 1.516951e-04 2.354743e-05
[2069,] 9.837008e-05 1.412488e-04 2.289096e-05
[2070,] 9.028178e-05 6.609728e-05 2.273331e-05
[2071,] 2.163897e-04 4.414466e-05 1.437915e-05
[2072,] 1.422206e-04 5.083864e-05 1.799621e-05
[2073,] 1.416081e-04 5.090977e-05 1.802262e-05
[2074,] 1.174696e-04 1.047883e-04 5.978025e-05
[2075,] 1.051647e-04 2.061405e-04 2.690711e-05
[2076,] 1.045211e-04 2.226962e-04 2.829598e-05
[2077,] 1.027882e-04 2.159826e-04 2.819781e-05
[2078,] 1.237079e-04 7.151932e-05 3.519744e-05
[2079,] 1.047208e-04 2.122709e-04 2.745962e-05
[2080,] 9.905483e-05 1.190701e-04 5.106224e-05
[2081,] 1.989162e-04 4.292919e-05 2.366886e-05
[2082,] 1.192477e-04 6.820808e-05 3.146279e-05
[2083,] 9.817875e-05 1.020149e-04 4.341570e-05
[2084,] 1.151942e-04 1.034607e-04 5.767414e-05
[2085,] 2.367313e-04 4.783363e-05 1.345917e-05
[2086,] 1.189421e-04 1.080043e-04 6.275965e-05
[2087,] 8.151624e-05 1.295648e-04 2.640023e-05
[2088,] 1.173370e-04 1.044295e-04 5.946892e-05
[2089,] 8.744436e-05 1.123234e-04 1.866356e-05
[2090,] 2.376569e-04 5.849106e-05 1.217475e-05
[2091,] 1.201596e-04 1.090399e-04 6.416168e-05
[2092,] 1.089464e-04 9.614631e-05 5.007389e-05
[2093,] 1.149402e-04 1.103532e-04 2.934453e-05
[2094,] 2.428707e-04 4.464933e-05 1.465511e-05
[2095,] 1.032142e-04 1.005058e-04 4.965229e-05
[2096,] 2.159677e-04 4.150586e-05 2.110642e-05
[2097,] 1.133017e-04 1.815227e-04 2.394417e-05
[2098,] 2.225894e-04 4.557397e-05 1.397591e-05
[2099,] 2.284395e-04 4.571113e-05 1.400973e-05
[2100,] 9.337871e-05 2.433172e-04 3.369056e-05
[2101,] 1.015436e-04 2.211850e-04 2.888585e-05
[2102,] 9.761134e-05 1.133103e-04 5.227410e-05
[2103,] 1.198382e-04 4.677804e-05 1.271306e-05
[2104,] 1.220104e-04 1.517789e-04 9.203787e-05
[2105,] 1.133718e-04 9.991530e-05 5.465735e-05
[2106,] 1.210265e-04 9.771621e-05 5.670593e-05
[2107,] 2.234329e-04 4.562562e-05 1.397110e-05
[2108,] 1.131046e-04 1.968114e-04 2.480424e-05
[2109,] 1.050213e-04 2.078060e-04 2.709979e-05
[2110,] 8.236138e-05 1.328845e-04 2.591542e-05
[2111,] 2.245595e-04 4.500076e-05 1.422400e-05
[2112,] 1.129982e-04 9.817989e-05 5.335105e-05
[2113,] 2.136639e-04 4.590441e-05 1.375102e-05
[2114,] 1.097458e-04 1.139211e-04 6.048258e-05
[2115,] 1.081568e-04 8.596893e-05 4.333572e-05
[2116,] 2.266854e-04 4.111377e-05 1.907125e-05
[2117,] 1.079412e-04 2.109149e-04 2.676128e-05
[2118,] 1.104179e-04 2.082925e-04 2.607421e-05
[2119,] 8.866966e-05 1.894672e-04 7.204651e-05
[2120,] 1.002124e-04 1.066980e-04 5.106287e-05
[2121,] 1.114091e-04 2.068038e-04 2.580252e-05
[2122,] 2.249500e-04 4.568734e-05 1.398530e-05
[2123,] 1.097436e-04 2.166197e-04 2.688901e-05
[2124,] 1.074948e-04 9.469000e-05 4.845664e-05
[2125,] 1.120005e-04 2.174639e-04 2.643500e-05
[2126,] 1.099476e-04 1.011695e-04 5.338928e-05
[2127,] 9.931349e-05 2.364115e-04 3.084748e-05
[2128,] 9.524579e-05 1.111683e-04 4.526549e-05
[2129,] 2.263355e-04 4.556507e-05 1.402093e-05
[2130,] 9.700058e-05 1.835178e-04 8.006976e-05
[2131,] 1.210276e-04 9.796387e-05 5.707981e-05
[2132,] 1.053215e-04 2.240958e-04 2.819900e-05
[2133,] 1.040478e-04 2.373618e-04 2.948512e-05
[2134,] 9.394957e-05 1.802226e-04 7.520251e-05
[2135,] 1.047530e-04 2.310298e-04 2.886252e-05
[2136,] 1.045591e-04 2.285327e-04 2.872272e-05
[2137,] 1.051568e-04 2.362725e-04 2.914221e-05
[2138,] 1.045800e-04 2.252349e-04 2.847694e-05
[2139,] 1.059993e-04 2.198900e-04 2.775477e-05
[2140,] 2.121497e-04 4.667649e-05 1.350758e-05
[2141,] 9.006688e-05 1.903140e-04 7.468181e-05
[2142,] 2.213332e-04 4.677825e-05 1.360209e-05
[2143,] 2.064616e-04 4.678860e-05 1.340549e-05
[2144,] 9.464604e-05 1.020157e-04 4.166410e-05
[2145,] 1.182154e-04 1.280363e-04 7.520886e-05
[2146,] 2.027067e-04 4.923058e-05 1.280383e-05
[2147,] 8.668692e-05 1.092845e-04 1.864808e-05
[2148,] 9.725366e-05 2.525135e-04 3.308496e-05
[2149,] 1.268092e-04 1.400736e-04 1.999978e-05
[2150,] 9.179789e-05 1.012420e-04 3.934474e-05
[2151,] 9.712329e-05 2.525201e-04 3.312648e-05
[2152,] 2.000982e-04 4.118549e-05 1.913694e-05
[2153,] 2.068634e-04 4.118642e-05 1.938910e-05
[2154,] 1.060279e-04 9.552643e-05 4.825375e-05
[2155,] 8.514865e-05 9.847932e-05 3.819466e-05
[2156,] 8.510976e-05 9.786966e-05 3.793521e-05
[2157,] 1.109115e-04 1.225599e-04 1.980236e-05
[2158,] 1.047978e-04 2.050221e-04 2.690178e-05
[2159,] 1.007373e-04 9.546037e-05 4.562880e-05
[2160,] 1.046450e-04 2.101258e-04 2.733044e-05
[2161,] 2.111571e-04 4.121290e-05 1.955583e-05
[2162,] 2.102013e-04 4.577055e-05 1.372363e-05
[2163,] 1.107675e-04 1.081651e-04 5.812879e-05
[2164,] 1.250869e-04 4.844940e-05 1.290314e-05
[2165,] 8.894809e-05 1.767440e-04 6.811192e-05
[2166,] 2.118546e-04 4.778671e-05 1.323314e-05
[2167,] 1.068149e-04 9.607355e-05 4.896718e-05
[2168,] 1.026368e-04 2.174736e-04 2.835604e-05
[2169,] 8.521906e-05 1.124183e-04 4.371411e-05
[2170,] 2.107280e-04 4.683964e-05 1.342647e-05
[2171,] 2.106271e-04 4.738373e-05 1.329286e-05
[2172,] 1.018985e-04 2.057910e-04 2.762372e-05
[2173,] 8.929013e-05 1.013045e-04 4.177369e-05
[2174,] 1.015973e-04 9.428860e-05 4.540041e-05
[2175,] 9.192475e-05 9.956396e-05 3.912727e-05
[2176,] 1.021348e-04 2.219433e-04 2.885294e-05
[2177,] 9.434991e-05 9.797642e-05 3.919067e-05
[2178,] 1.015743e-04 1.671155e-04 2.452139e-05
[2179,] 1.031928e-04 9.636931e-05 4.735183e-05
[2180,] 1.057523e-04 9.933836e-05 5.035816e-05
[2181,] 9.671670e-05 1.053470e-04 4.372737e-05
[2182,] 1.033038e-04 9.493748e-05 4.659291e-05
[2183,] 2.091544e-04 5.031713e-05 1.280037e-05
[2184,] 1.037442e-04 2.053851e-04 2.715244e-05
[2185,] 1.115187e-04 1.373207e-04 2.117234e-05
[2186,] 8.688665e-05 1.117751e-04 4.457615e-05
[2187,] 1.031993e-04 2.084947e-04 2.752376e-05
[2188,] 2.165311e-04 4.127387e-05 2.012960e-05
[2189,] 1.035939e-04 2.143881e-04 2.788229e-05
[2190,] 1.031967e-04 2.100054e-04 2.764769e-05
[2191,] 1.046107e-04 2.092642e-04 2.727205e-05
[2192,] 1.129083e-04 9.017490e-05 4.794567e-05
[2193,] 1.030541e-04 1.824982e-04 2.555447e-05
[2194,] 2.033038e-04 5.639817e-05 1.314614e-05
[2195,] 2.084854e-04 4.583039e-05 1.371271e-05
[2196,] 1.057910e-04 2.013604e-04 2.643236e-05
[2197,] 1.030321e-04 2.054969e-04 2.735930e-05
[2198,] 9.340909e-05 8.515019e-05 3.311620e-05
[2199,] 1.028161e-04 2.047681e-04 2.735339e-05
[2200,] 1.017657e-04 2.030016e-04 2.746196e-05
[2201,] 1.107005e-04 5.299634e-05 1.325379e-05
[2202,] 1.107897e-04 5.300797e-05 1.325295e-05
[2203,] 1.072182e-04 5.261854e-05 1.328126e-05
[2204,] 1.042978e-04 2.054969e-04 2.707924e-05
[2205,] 1.893853e-04 4.253259e-05 2.247651e-05
[2206,] 1.102362e-04 1.028191e-04 5.457350e-05
[2207,] 9.272739e-05 8.528864e-05 3.293925e-05
[2208,] 1.111545e-04 9.169017e-05 4.823804e-05
[2209,] 2.220852e-04 4.147848e-05 2.085852e-05
[2210,] 1.043575e-04 9.974678e-05 4.984390e-05
[2211,] 2.121327e-04 4.662699e-05 1.353277e-05
[2212,] 1.075408e-04 1.014467e-04 5.253686e-05
[2213,] 2.060317e-04 4.612879e-05 1.358908e-05
[2214,] 9.017835e-05 9.297294e-05 2.447334e-05
[2215,] 8.300680e-05 1.303832e-04 2.542700e-05
[2216,] 1.016194e-04 2.120387e-04 2.818726e-05
[2217,] 2.039524e-04 4.610225e-05 1.356689e-05
[2218,] 1.022970e-04 2.111802e-04 2.795896e-05
[2219,] 1.028128e-04 2.052705e-04 2.736176e-05
[2220,] 1.050914e-04 9.668894e-05 4.847975e-05
[2221,] 2.071021e-04 4.614911e-05 1.359572e-05
[2222,] 1.018767e-04 2.015003e-04 2.727853e-05
[2223,] 1.028290e-04 2.066707e-04 2.747939e-05
[2224,] 2.165592e-04 4.755576e-05 1.332182e-05
[2225,] 1.032382e-04 1.970685e-04 2.663987e-05
[2226,] 2.170578e-04 4.123019e-05 1.988978e-05
[2227,] 1.093951e-04 2.077624e-04 2.623174e-05
[2228,] 1.041179e-04 2.118326e-04 2.758973e-05
[2229,] 1.034943e-04 8.858900e-05 4.297966e-05
[2230,] 1.049014e-04 2.039907e-04 2.680798e-05
[2231,] 1.039417e-04 2.087254e-04 2.737362e-05
[2232,] 1.067573e-04 1.024834e-04 5.247564e-05
[2233,] 1.093050e-04 1.745505e-04 2.384034e-05
[2234,] 1.037577e-04 2.025348e-04 2.693629e-05
[2235,] 1.036616e-04 2.068146e-04 2.729565e-05
[2236,] 1.092659e-04 9.141593e-05 1.710281e-05
[2237,] 9.927630e-05 9.439465e-05 4.432488e-05
[2238,] 2.136788e-04 4.816325e-05 1.312776e-05
[2239,] 1.030222e-04 1.975889e-04 2.672070e-05
[2240,] 2.052941e-04 4.597098e-05 1.361614e-05
[2241,] 1.039223e-04 2.038874e-04 2.701237e-05
[2242,] 2.145797e-04 4.964494e-05 1.287831e-05
[2243,] 8.446812e-05 8.691365e-05 3.066664e-05
[2244,] 2.015530e-04 4.655202e-05 1.336549e-05
[2245,] 1.060207e-04 2.043784e-04 2.663424e-05
[2246,] 1.095151e-04 9.562136e-05 1.750876e-05
[2247,] 2.051773e-04 4.679024e-05 1.335232e-05
[2248,] 4.334554e-04 8.641931e-05 9.150489e-05
[2249,] 1.021722e-04 9.363183e-05 4.527263e-05
[2250,] 2.088273e-04 4.578074e-05 1.373164e-05
[2251,] 2.150631e-04 4.860550e-05 1.306193e-05
[2252,] 1.058584e-04 1.030625e-04 5.239291e-05
[2253,] 2.241399e-04 4.730745e-05 1.356102e-05
[2254,] 8.931455e-04 9.361916e-05 1.035660e-04
[2255,] 1.343892e-04 4.558691e-05 1.261048e-05
[2256,] 8.770802e-05 9.207378e-05 1.956714e-05
[2257,] 6.625474e-05 5.251216e-05 1.296369e-05
[2258,] 8.624426e-05 4.279373e-05 1.211422e-05
[2259,] 1.439485e-04 2.198178e-04 1.972004e-05
[2260,] 8.739827e-05 9.185345e-05 1.960688e-05
[2261,] 9.803486e-05 1.025098e-04 4.786624e-05
[2262,] 1.000005e-04 7.543174e-05 3.714898e-05
[2263,] 8.779740e-05 1.757669e-04 2.905342e-05
[2264,] 8.418745e-05 1.797157e-04 3.163694e-05
[2265,] 1.014417e-04 8.027891e-05 4.059215e-05
[2266,] 7.747745e-05 1.472217e-04 4.772837e-05
[2267,] 1.285287e-04 4.564158e-05 1.245510e-05
[2268,] 7.749346e-05 1.415467e-04 4.698272e-05
[2269,] 1.214552e-04 4.493098e-05 1.250089e-05
[2270,] 8.424692e-05 1.830359e-04 3.199572e-05
[2271,] 1.845959e-04 2.264041e-04 3.015481e-05
[2272,] 6.761889e-05 1.020319e-04 3.300073e-05
[2273,] 8.365613e-05 1.693980e-04 3.072815e-05
[2274,] 7.983117e-05 1.413664e-04 2.575280e-05
[2275,] 8.254383e-05 1.831983e-04 3.338990e-05
[2276,] 9.217772e-05 7.184609e-05 3.245817e-05
[2277,] 8.330438e-05 1.688915e-04 3.095658e-05
[2278,] 7.434584e-05 4.456200e-05 1.521095e-05
[2279,] 9.318266e-05 8.500589e-05 3.987947e-05
[2280,] 8.066399e-05 1.455147e-04 5.011585e-05
[2281,] 8.816141e-05 4.352989e-05 1.203649e-05
[2282,] 7.499397e-05 4.191168e-05 1.201660e-05
[2283,] 9.013777e-05 4.351456e-05 1.304129e-05
[2284,] 1.015673e-04 5.388179e-05 1.277050e-05
[2285,] 8.426708e-05 5.156026e-05 1.251061e-05
[2286,] 8.020193e-05 5.283947e-05 1.234152e-05
[2287,] 1.136828e-04 4.802274e-05 1.197527e-05
[2288,] 1.142807e-04 4.922259e-05 1.188954e-05
[2289,] 7.971147e-05 4.685584e-05 1.153086e-05
[2290,] 1.150678e-04 4.741221e-05 1.206114e-05
[2291,] 1.046121e-04 5.408961e-05 2.055225e-05
[2292,] 7.326356e-05 9.436881e-05 2.319956e-05
[2293,] 9.535987e-05 6.800854e-05 1.200653e-05
[2294,] 9.436433e-05 6.427248e-05 1.191077e-05
[2295,] 9.203649e-05 6.436018e-05 1.194308e-05
[2296,] 1.987300e-04 1.049285e-04 2.152023e-05
[2297,] 1.214160e-04 5.980188e-05 1.158288e-05
[2298,] 1.144760e-04 7.386583e-05 1.223817e-05
[2299,] 9.359189e-05 8.485312e-05 2.218682e-05
[2300,] 1.126685e-04 7.954774e-05 1.226095e-05
[2301,] 1.850332e-04 7.286447e-05 2.068519e-05
[2302,] 8.895713e-05 9.913389e-05 3.687217e-05
[2303,] 1.764896e-04 7.003152e-05 2.073205e-05
[2304,] 9.462650e-05 1.009731e-04 4.050528e-05
[2305,] 8.813077e-05 9.910754e-05 3.648368e-05
[2306,] 8.526949e-05 1.004233e-04 3.556810e-05
[2307,] 7.544787e-05 8.542311e-05 2.361236e-05
[2308,] 1.177069e-04 7.601451e-05 1.216279e-05
[2309,] 8.766488e-05 9.800605e-05 3.573315e-05
[2310,] 1.722465e-04 6.668285e-05 2.081388e-05
[2311,] 1.003069e-04 1.013814e-04 4.350373e-05
[2312,] 1.679714e-04 1.008281e-04 5.369403e-05
[2313,] 1.010340e-04 1.007156e-04 4.349132e-05
[2314,] 1.060773e-04 1.031041e-04 4.727034e-05
[2315,] 1.033270e-04 1.026326e-04 4.564196e-05
[2316,] 1.064825e-04 1.028430e-04 4.733452e-05
[2317,] 1.022625e-04 1.026996e-04 4.514894e-05
[2318,] 1.048512e-04 1.026996e-04 4.644508e-05
[2319,] 1.037026e-04 1.026996e-04 4.587147e-05
[2320,] 8.842009e-05 5.216808e-05 1.341556e-05
[2321,] 1.028899e-04 1.026996e-04 4.546457e-05
[2322,] 9.722701e-05 8.802520e-05 3.584951e-05
[2323,] 9.648268e-05 8.725462e-05 3.514095e-05
[2324,] 1.169890e-04 7.034820e-05 1.907610e-05
[2325,] 8.932755e-05 1.358372e-04 3.215092e-05
[2326,] 6.103950e-05 4.260766e-05 1.222164e-05
[2327,] 9.371472e-05 1.300749e-04 4.671638e-05
[2328,] 1.094399e-04 6.375948e-05 1.915044e-05
[2329,] 8.124638e-05 1.665622e-04 3.710973e-05
[2330,] 1.139495e-04 6.518299e-05 1.987120e-05
[2331,] 8.070863e-05 2.084244e-04 4.596415e-05
[2332,] 8.068059e-05 1.145839e-04 2.874664e-05
[2333,] 8.067860e-05 1.351076e-04 3.286292e-05
[2334,] 8.052012e-05 1.497463e-04 3.652323e-05
[2335,] 8.069613e-05 1.270792e-04 3.321719e-05
[2336,] 1.110839e-04 5.792854e-05 1.830378e-05
[2337,] 1.127534e-04 6.947131e-05 2.092838e-05
[2338,] 6.040039e-05 2.068169e-04 3.171355e-05
[2339,] 8.061157e-05 1.307708e-04 3.216618e-05
[2340,] 1.173890e-04 1.224342e-04 2.903189e-05
[2341,] 8.073783e-05 1.190541e-04 2.915382e-05
[2342,] 7.964351e-05 1.500890e-04 3.789671e-05
[2343,] 6.045686e-05 1.587489e-04 2.744963e-05
[2344,] 8.031982e-05 1.486909e-04 4.009360e-05
[2345,] 8.020487e-05 1.634134e-04 4.103580e-05
[2346,] 8.062336e-05 1.064194e-04 2.937685e-05
[2347,] 5.758954e-05 4.273573e-05 1.200637e-05
[2348,] 8.087544e-05 2.108614e-04 4.569735e-05
[2349,] 1.348419e-04 5.636571e-05 1.898449e-05
[2350,] 8.108075e-05 1.982593e-04 4.235839e-05
[2351,] 8.021793e-05 1.883108e-04 4.593396e-05
[2352,] 8.025612e-05 2.034421e-04 5.031674e-05
[2353,] 1.398296e-04 5.776096e-05 1.864084e-05
[2354,] 8.095047e-05 1.390621e-04 3.234849e-05
[2355,] 1.125645e-04 6.711028e-05 2.060823e-05
[2356,] 5.752835e-05 4.238484e-05 1.189882e-05
[2357,] 8.020630e-05 1.467586e-04 3.949390e-05
[2358,] 8.026815e-05 1.481200e-04 3.986955e-05
[2359,] 1.119001e-04 7.029304e-05 2.114855e-05
[2360,] 8.018030e-05 1.847683e-04 4.602045e-05
[2361,] 5.779400e-05 4.580887e-05 1.277963e-05
[2362,] 8.014455e-05 2.179178e-04 5.156945e-05
[2363,] 8.019914e-05 1.359393e-04 3.626890e-05
[2364,] 8.091577e-05 1.478523e-04 4.188611e-05
[2365,] 8.078668e-05 1.496255e-04 4.200484e-05
[2366,] 8.043176e-05 1.407574e-04 3.875086e-05
[2367,] 8.016611e-05 1.988865e-04 4.919399e-05
[2368,] 8.018300e-05 2.029227e-04 5.027320e-05
[2369,] 8.056064e-05 1.404646e-04 3.412627e-05
[2370,] 8.063089e-05 1.852060e-04 4.191308e-05
[2371,] 8.051289e-05 1.417511e-04 3.927145e-05
[2372,] 1.045266e-04 1.577764e-04 1.603095e-05
[2373,] 8.032105e-05 1.621975e-04 4.322860e-05
[2374,] 8.777666e-05 2.394895e-04 6.276191e-05
[2375,] 1.134080e-04 5.694424e-05 1.838490e-05
[2376,] 6.070005e-05 1.284633e-04 2.437111e-05
[2377,] 1.130411e-04 5.694575e-05 1.847662e-05
[2378,] 1.400503e-04 5.625901e-05 1.977112e-05
[2379,] 1.076126e-04 4.889680e-05 1.692663e-05
[2380,] 6.008216e-05 2.851662e-04 4.096035e-05
[2381,] 9.920729e-05 1.414880e-04 2.317659e-05
[2382,] 6.062872e-05 1.350670e-04 2.491613e-05
[2383,] 9.000889e-05 1.153645e-04 2.805261e-05
[2384,] 5.990395e-05 4.650424e-05 1.190043e-05
[2385,] 6.037168e-05 4.204662e-05 1.166062e-05
[2386,] 6.253640e-05 4.364157e-05 1.163501e-05
[2387,] 6.019745e-05 1.944471e-04 2.936750e-05
[2388,] 8.069465e-05 1.539135e-04 4.056349e-05
[2389,] 8.076731e-05 1.501173e-04 4.003651e-05
[2390,] 8.128667e-05 1.213182e-04 2.861834e-05
[2391,] 6.548673e-05 4.393691e-05 1.159434e-05
[2392,] 5.838218e-05 6.639026e-05 1.494190e-05
[2393,] 8.509824e-05 1.193773e-04 4.031158e-05
[2394,] 1.133081e-04 7.485716e-05 2.184215e-05
[2395,] 6.025121e-05 4.420458e-05 1.189469e-05
[2396,] 8.052555e-05 1.175783e-04 3.074419e-05
[2397,] 7.120759e-05 1.098784e-04 3.729052e-05
[2398,] 7.027446e-05 1.122312e-04 3.724841e-05
[2399,] 7.049100e-05 1.182598e-04 3.925505e-05
[2400,] 7.277990e-05 1.120209e-04 3.924274e-05
[2401,] 7.188193e-05 1.086103e-04 3.743532e-05
[2402,] 6.048498e-05 1.111431e-04 2.228537e-05
[2403,] 1.471864e-04 6.455059e-05 2.807260e-05
[2404,] 6.254570e-05 4.641661e-05 1.176242e-05
[2405,] 1.174246e-04 9.908198e-05 3.061338e-05
[2406,] 6.053925e-05 1.248206e-04 2.445305e-05
[2407,] 1.525347e-04 6.348802e-05 2.789813e-05
[2408,] 1.478279e-04 6.827189e-05 3.063133e-05
[2409,] 1.482112e-04 6.822180e-05 3.064865e-05
[2410,] 1.468598e-04 6.756910e-05 3.004015e-05
[2411,] 1.403941e-04 6.857061e-05 2.982989e-05
[2412,] 6.139666e-05 1.258780e-04 2.525047e-05
[2413,] 5.977291e-05 4.541298e-05 1.187441e-05
[2414,] 1.480434e-04 6.414231e-05 2.789084e-05
[2415,] 6.091737e-05 5.215726e-05 1.242981e-05
[2416,] 1.099141e-04 6.102003e-05 2.530398e-05
[2417,] 8.354942e-05 1.261191e-04 3.567261e-05
[2418,] 1.436688e-04 7.392598e-05 3.503580e-05
[2419,] 5.798421e-05 6.290466e-05 1.662824e-05
[2420,] 1.485469e-04 6.483814e-05 2.841884e-05
[2421,] 8.397422e-05 1.328585e-04 3.841605e-05
[2422,] 1.461946e-04 5.665166e-05 1.980309e-05
[2423,] 1.455848e-04 6.520017e-05 2.832049e-05
[2424,] 1.489967e-04 5.914672e-05 2.476115e-05
[2425,] 1.482626e-04 6.382676e-05 2.770415e-05
[2426,] 1.477798e-04 6.453086e-05 2.812782e-05
[2427,] 1.174973e-04 9.894377e-05 3.051338e-05
[2428,] 1.174901e-04 9.894377e-05 3.051898e-05
[2429,] 1.461812e-04 6.483814e-05 2.815107e-05
[2430,] 1.262783e-04 7.096282e-05 3.020093e-05
[2431,] 1.422454e-04 7.625751e-05 3.494501e-05
[2432,] 1.524294e-04 5.997309e-05 2.534417e-05
[2433,] 7.545174e-05 9.746167e-05 3.645569e-05
[2434,] 1.499129e-04 6.306683e-05 2.736850e-05
[2435,] 1.390290e-04 5.537051e-05 2.033426e-05
[2436,] 8.349364e-05 1.344177e-04 3.787364e-05
[2437,] 1.099243e-04 5.727488e-05 1.846446e-05
[2438,] 8.319977e-05 1.438450e-04 3.921305e-05
[2439,] 7.793089e-05 1.034398e-04 2.617755e-05
[2440,] 1.220023e-04 9.505600e-05 2.761615e-05
[2441,] 6.024742e-05 4.525763e-05 1.179531e-05
[2442,] 6.138473e-05 4.768570e-05 1.193493e-05
[2443,] 6.028519e-05 1.205609e-04 2.353834e-05
[2444,] 6.061623e-05 4.931251e-05 1.212547e-05
[2445,] 6.021428e-05 1.194822e-04 2.269679e-05
[2446,] 7.921810e-05 1.027369e-04 2.449670e-05
[2447,] 6.015638e-05 1.186056e-04 2.265240e-05
[2448,] 6.152551e-05 6.607750e-05 1.374519e-05
[2449,] 1.158573e-04 7.583280e-05 2.167605e-05
[2450,] 5.877495e-05 6.446583e-05 1.434749e-05
[2451,] 1.109079e-04 5.778377e-05 1.828626e-05
[2452,] 1.166846e-04 7.547622e-05 2.199924e-05
[2453,] 5.741653e-05 6.420229e-05 1.592972e-05
[2454,] 5.767605e-05 5.285841e-05 1.326864e-05
[2455,] 1.173163e-04 7.088769e-05 2.100446e-05
[2456,] 1.228128e-04 1.206590e-04 4.847865e-05
[2457,] 1.127754e-04 5.930774e-05 1.844281e-05
[2458,] 1.123940e-04 5.909187e-05 1.843969e-05
[2459,] 1.119228e-04 5.882279e-05 1.842600e-05
[2460,] 1.131923e-04 5.805208e-05 1.846954e-05
[2461,] 1.180642e-04 5.812639e-05 1.863468e-05
[2462,] 1.093061e-04 6.078857e-05 1.900604e-05
[2463,] 1.126943e-04 7.068432e-05 1.734235e-05
[2464,] 1.389229e-04 7.065880e-05 1.696767e-05
[2465,] 5.817826e-05 5.706146e-05 1.362429e-05
[2466,] 1.130811e-04 6.305355e-05 2.009005e-05
[2467,] 1.146634e-04 6.217732e-05 1.978167e-05
[2468,] 7.774861e-05 1.090883e-04 2.897861e-05
[2469,] 1.129017e-04 1.390009e-04 2.874257e-05
[2470,] 8.349124e-05 9.517155e-05 2.735718e-05
[2471,] 1.094902e-04 5.730393e-05 1.819892e-05
[2472,] 8.210500e-05 7.779026e-05 2.100768e-05
[2473,] 6.445258e-05 9.130759e-05 2.205619e-05
[2474,] 1.181669e-04 1.042828e-04 3.205493e-05
[2475,] 1.109605e-04 5.933881e-05 1.936695e-05
[2476,] 1.201401e-04 1.003442e-04 3.518693e-05
[2477,] 6.035189e-05 7.479775e-05 1.635045e-05
[2478,] 8.463784e-05 8.178222e-05 2.503523e-05
[2479,] 5.808192e-05 5.772840e-05 1.566342e-05
[2480,] 1.141751e-04 5.793372e-05 1.905497e-05
[2481,] 1.150112e-04 5.732299e-05 1.867901e-05
[2482,] 5.735362e-05 6.744787e-05 1.599630e-05
[2483,] 1.138313e-04 5.759138e-05 1.885960e-05
[2484,] 8.409646e-05 1.050251e-04 3.073322e-05
[2485,] 1.190831e-04 6.955856e-05 2.091980e-05
[2486,] 8.459623e-05 7.919857e-05 2.414229e-05
[2487,] 5.778530e-05 6.502569e-05 1.498875e-05
[2488,] 8.380544e-05 9.099576e-05 2.644308e-05
[2489,] 9.487322e-05 4.670949e-05 1.948663e-05
[2490,] 9.779669e-05 4.822111e-05 2.095682e-05
[2491,] 6.022584e-05 7.499136e-05 1.681464e-05
[2492,] 6.037435e-05 7.415807e-05 1.703480e-05
[2493,] 9.755029e-05 4.321208e-05 1.690026e-05
[2494,] 5.912080e-05 5.393020e-05 1.398906e-05
[2495,] 1.176311e-04 1.176386e-04 4.215107e-05
[2496,] 1.127466e-04 5.903439e-05 1.938464e-05
[2497,] 9.454829e-05 4.615483e-05 1.903432e-05
[2498,] 1.149381e-04 5.775133e-05 1.903853e-05
```
