## Supplementary material for "Characterization of shared and ancestry-specific signals driving complex traits using multi-ancestry fine-mapping": s1_data.bim

```
1	chr1:234218201:G:A	0	234218201	A	G
1	chr1:234218424:G:A	0	234218424	A	G
1	chr1:234218474:A:G	0	234218474	G	A
1	chr1:234218498:A:G	0	234218498	G	A
1	chr1:234218918:G:A	0	234218918	A	G
1	chr1:234220567:A:G	0	234220567	G	A
1	chr1:234220930:G:A	0	234220930	A	G
1	chr1:234221555:C:T	0	234221555	T	C
1	chr1:234221693:G:A	0	234221693	A	G
1	chr1:234222470:T:C	0	234222470	C	T
1	chr1:234222577:T:A	0	234222577	A	T
1	chr1:234223310:C:T	0	234223310	T	C
1	chr1:234224164:G:A	0	234224164	A	G
1	chr1:234224318:C:T	0	234224318	T	C
1	chr1:234225413:G:C	0	234225413	C	G
1	chr1:234226291:A:G	0	234226291	G	A
1	chr1:234227036:T:A	0	234227036	A	T
1	chr1:234227602:G:C	0	234227602	C	G
1	chr1:234227645:A:G	0	234227645	G	A
1	chr1:234228301:C:T	0	234228301	T	C
1	chr1:234228585:C:T	0	234228585	T	C
1	chr1:234232203:C:G	0	234232203	G	C
1	chr1:234234907:G:A	0	234234907	A	G
1	chr1:234235133:A:G	0	234235133	G	A
1	chr1:234235392:T:C	0	234235392	C	T
1	chr1:234235661:A:G	0	234235661	G	A
1	chr1:234235777:T:C	0	234235777	C	T
1	chr1:234236354:A:T	0	234236354	T	A
1	chr1:234237572:T:A	0	234237572	A	T
1	chr1:234237582:C:T	0	234237582	T	C
1	chr1:234238226:G:A	0	234238226	A	G
1	chr1:234238936:T:C	0	234238936	C	T
1	chr1:234239009:C:T	0	234239009	T	C
1	chr1:234242553:A:G	0	234242553	G	A
1	chr1:234243327:G:A	0	234243327	A	G
1	chr1:234244108:G:A	0	234244108	A	G
1	chr1:234244167:C:T	0	234244167	T	C
1	chr1:234244873:G:T	0	234244873	T	G
1	chr1:234245619:CT:C	0	234245619	C	CT
1	chr1:234245767:T:A	0	234245767	A	T
1	chr1:234245965:A:G	0	234245965	G	A
1	chr1:234246386:A:G	0	234246386	G	A
1	chr1:234246631:G:A	0	234246631	A	G
1	chr1:234246853:T:C	0	234246853	C	T
1	chr1:234248800:T:A	0	234248800	A	T
1	chr1:234248912:G:A	0	234248912	A	G
1	chr1:234248991:A:G	0	234248991	G	A
1	chr1:234249933:G:A	0	234249933	A	G
1	chr1:234250521:G:A	0	234250521	A	G
1	chr1:234250605:G:C	0	234250605	C	G
1	chr1:234250892:T:C	0	234250892	C	T
1	chr1:234251161:T:A	0	234251161	A	T
1	chr1:234251213:A:G	0	234251213	G	A
1	chr1:234252459:A:G	0	234252459	G	A
1	chr1:234252558:C:T	0	234252558	T	C
1	chr1:234252707:C:T	0	234252707	T	C
1	chr1:234253251:G:A	0	234253251	A	G
1	chr1:234253679:G:A	0	234253679	A	G
1	chr1:234254738:T:A	0	234254738	A	T
1	chr1:234255144:G:A	0	234255144	A	G
1	chr1:234255327:C:T	0	234255327	T	C
1	chr1:234255556:A:G	0	234255556	G	A
1	chr1:234255708:C:G	0	234255708	G	C
1	chr1:234255993:A:G	0	234255993	G	A
1	chr1:234256294:C:T	0	234256294	T	C
1	chr1:234256795:T:A	0	234256795	A	T
1	chr1:234256925:G:A	0	234256925	A	G
1	chr1:234257058:C:T	0	234257058	T	C
1	chr1:234257430:G:T	0	234257430	T	G
1	chr1:234257443:A:G	0	234257443	G	A
1	chr1:234258268:C:T	0	234258268	T	C
1	chr1:234259276:T:C	0	234259276	C	T
1	chr1:234259425:G:A	0	234259425	A	G
1	chr1:234259428:A:G	0	234259428	G	A
1	chr1:234260568:A:C	0	234260568	C	A
1	chr1:234260783:G:A	0	234260783	A	G
1	chr1:234261245:T:C	0	234261245	C	T
1	chr1:234262570:C:G	0	234262570	G	C
1	chr1:234262946:C:T	0	234262946	T	C
1	chr1:234263352:G:A	0	234263352	A	G
1	chr1:234263459:T:G	0	234263459	G	T
1	chr1:234263833:A:G	0	234263833	G	A
1	chr1:234263875:G:A	0	234263875	A	G
1	chr1:234264198:T:C	0	234264198	C	T
1	chr1:234264556:C:T	0	234264556	T	C
1	chr1:234264612:T:C	0	234264612	C	T
1	chr1:234265045:A:T	0	234265045	T	A
1	chr1:234265651:C:T	0	234265651	T	C
1	chr1:234266824:G:A	0	234266824	A	G
1	chr1:234268001:TC:T	0	234268001	T	TC
1	chr1:234268321:G:A	0	234268321	A	G
1	chr1:234268355:T:TGA	0	234268355	TGA	T
1	chr1:234268513:T:C	0	234268513	C	T
1	chr1:234268820:C:G	0	234268820	G	C
1	chr1:234268821:T:A	0	234268821	A	T
1	chr1:234269372:G:C	0	234269372	C	G
1	chr1:234269468:C:A	0	234269468	A	C
1	chr1:234269658:G:A	0	234269658	A	G
1	chr1:234269813:T:C	0	234269813	C	T
1	chr1:234270206:C:T	0	234270206	T	C
1	chr1:234270382:A:C	0	234270382	C	A
1	chr1:234270856:C:A	0	234270856	A	C
1	chr1:234270895:C:T	0	234270895	T	C
1	chr1:234270990:ATCT:GTCT	0	234270990	GTCT	ATCT
1	chr1:234270997:C:T	0	234270997	T	C
1	chr1:234271357:C:CATT	0	234271357	CATT	C
1	chr1:234271877:A:C	0	234271877	C	A
1	chr1:234272168:A:G	0	234272168	G	A
1	chr1:234272213:A:G	0	234272213	G	A
1	chr1:234272250:A:G	0	234272250	G	A
1	chr1:234272360:C:T	0	234272360	T	C
1	chr1:234272423:T:G	0	234272423	G	T
1	chr1:234272773:G:A	0	234272773	A	G
1	chr1:234272948:A:G	0	234272948	G	A
1	chr1:234273256:T:C	0	234273256	C	T
1	chr1:234273488:G:C	0	234273488	C	G
1	chr1:234273579:G:A	0	234273579	A	G
1	chr1:234273597:T:G	0	234273597	G	T
1	chr1:234273626:A:G	0	234273626	G	A
1	chr1:234273637:CCTCAGAAGGA:C	0	234273637	C	CCTCAGAAGGA
1	chr1:234273650:GCTTCA:G	0	234273650	G	GCTTCA
1	chr1:234273656:GA:G	0	234273656	G	GA
1	chr1:234273713:G:A	0	234273713	A	G
1	chr1:234273786:A:G	0	234273786	G	A
1	chr1:234273822:A:G	0	234273822	G	A
1	chr1:234273918:A:G	0	234273918	G	A
1	chr1:234273972:T:TA	0	234273972	TA	T
1	chr1:234274101:G:A	0	234274101	A	G
1	chr1:234274207:C:T	0	234274207	T	C
1	chr1:234274317:G:A	0	234274317	A	G
1	chr1:234274405:T:A	0	234274405	A	T
1	chr1:234274538:A:G	0	234274538	G	A
1	chr1:234274597:A:G	0	234274597	G	A
1	chr1:234274821:A:G	0	234274821	G	A
1	chr1:234275031:C:T	0	234275031	T	C
1	chr1:234275032:A:G	0	234275032	G	A
1	chr1:234275166:C:T	0	234275166	T	C
1	chr1:234275286:C:T	0	234275286	T	C
1	chr1:234275301:C:T	0	234275301	T	C
1	chr1:234275335:A:C	0	234275335	C	A
1	chr1:234275651:G:C	0	234275651	C	G
1	chr1:234276074:T:C	0	234276074	C	T
1	chr1:234276109:A:G	0	234276109	G	A
1	chr1:234276310:C:T	0	234276310	T	C
1	chr1:234276520:TCTAA:T	0	234276520	T	TCTAA
1	chr1:234276652:G:A	0	234276652	A	G
1	chr1:234276681:C:T	0	234276681	T	C
1	chr1:234276791:A:G	0	234276791	G	A
1	chr1:234277053:A:G	0	234277053	G	A
1	chr1:234277117:A:C	0	234277117	C	A
1	chr1:234277261:A:C	0	234277261	C	A
1	chr1:234277401:C:T	0	234277401	T	C
1	chr1:234277613:C:T	0	234277613	T	C
1	chr1:234278155:T:C	0	234278155	C	T
1	chr1:234278175:A:G	0	234278175	G	A
1	chr1:234278263:G:T	0	234278263	T	G
1	chr1:234278734:C:T	0	234278734	T	C
1	chr1:234278770:T:C	0	234278770	C	T
1	chr1:234278839:C:T	0	234278839	T	C
1	chr1:234278923:G:A	0	234278923	A	G
1	chr1:234278991:T:C	0	234278991	C	T
1	chr1:234279011:G:A	0	234279011	A	G
1	chr1:234279110:T:C	0	234279110	C	T
1	chr1:234279206:T:C	0	234279206	C	T
1	chr1:234279426:T:G	0	234279426	G	T
1	chr1:234280060:T:C	0	234280060	C	T
1	chr1:234280313:C:T	0	234280313	T	C
1	chr1:234280851:C:A	0	234280851	A	C
1	chr1:234281877:G:A	0	234281877	A	G
1	chr1:234282385:G:T	0	234282385	T	G
1	chr1:234282427:A:G	0	234282427	G	A
1	chr1:234282778:G:A	0	234282778	A	G
1	chr1:234283116:A:G	0	234283116	G	A
1	chr1:234283472:T:G	0	234283472	G	T
1	chr1:234284483:T:A	0	234284483	A	T
1	chr1:234284577:C:T	0	234284577	T	C
1	chr1:234284690:C:T	0	234284690	T	C
1	chr1:234284734:C:T	0	234284734	T	C
1	chr1:234284999:A:G	0	234284999	G	A
1	chr1:234285041:A:G	0	234285041	G	A
1	chr1:234285335:C:T	0	234285335	T	C
1	chr1:234285434:C:T	0	234285434	T	C
1	chr1:234286519:A:G	0	234286519	G	A
1	chr1:234286813:G:A	0	234286813	A	G
1	chr1:234286836:G:A	0	234286836	A	G
1	chr1:234286837:T:C	0	234286837	C	T
1	chr1:234287219:A:T	0	234287219	T	A
1	chr1:234287332:T:C	0	234287332	C	T
1	chr1:234287419:C:T	0	234287419	T	C
1	chr1:234287470:G:A	0	234287470	A	G
1	chr1:234288444:C:T	0	234288444	T	C
1	chr1:234288543:T:C	0	234288543	C	T
1	chr1:234288625:C:G	0	234288625	G	C
1	chr1:234288855:A:T	0	234288855	T	A
1	chr1:234288868:C:T	0	234288868	T	C
1	chr1:234288925:A:T	0	234288925	T	A
1	chr1:234289005:T:C	0	234289005	C	T
1	chr1:234290494:A:G	0	234290494	G	A
1	chr1:234290499:A:G	0	234290499	G	A
1	chr1:234290560:T:C	0	234290560	C	T
1	chr1:234290732:G:A	0	234290732	A	G
1	chr1:234291039:C:T	0	234291039	T	C
1	chr1:234291337:C:A	0	234291337	A	C
1	chr1:234291389:C:A	0	234291389	A	C
1	chr1:234291583:C:T	0	234291583	T	C
1	chr1:234291788:A:C	0	234291788	C	A
1	chr1:234291866:A:G	0	234291866	G	A
1	chr1:234291870:T:C	0	234291870	C	T
1	chr1:234292007:C:T	0	234292007	T	C
1	chr1:234292612:T:C	0	234292612	C	T
1	chr1:234293046:G:A	0	234293046	A	G
1	chr1:234293065:C:T	0	234293065	T	C
1	chr1:234293401:C:A	0	234293401	A	C
1	chr1:234293473:T:A	0	234293473	A	T
1	chr1:234293573:C:T	0	234293573	T	C
1	chr1:234294274:G:A	0	234294274	A	G
1	chr1:234294863:G:T	0	234294863	T	G
1	chr1:234295574:T:C	0	234295574	C	T
1	chr1:234295836:A:G	0	234295836	G	A
1	chr1:234296412:G:A	0	234296412	A	G
1	chr1:234296719:C:T	0	234296719	T	C
1	chr1:234296894:C:T	0	234296894	T	C
1	chr1:234296972:A:T	0	234296972	T	A
1	chr1:234298001:A:G	0	234298001	G	A
1	chr1:234298081:A:G	0	234298081	G	A
1	chr1:234298274:G:A	0	234298274	A	G
1	chr1:234298374:T:G	0	234298374	G	T
1	chr1:234298412:T:C	0	234298412	C	T
1	chr1:234299525:G:A	0	234299525	A	G
1	chr1:234299575:A:G	0	234299575	G	A
1	chr1:234299662:A:G	0	234299662	G	A
1	chr1:234300046:CTA:C	0	234300046	C	CTA
1	chr1:234300119:A:G	0	234300119	G	A
1	chr1:234300277:A:G	0	234300277	G	A
1	chr1:234301417:C:T	0	234301417	T	C
1	chr1:234301568:T:C	0	234301568	C	T
1	chr1:234301858:C:T	0	234301858	T	C
1	chr1:234301875:A:T	0	234301875	T	A
1	chr1:234301995:C:T	0	234301995	T	C
1	chr1:234302105:T:C	0	234302105	C	T
1	chr1:234302489:G:A	0	234302489	A	G
1	chr1:234302581:A:G	0	234302581	G	A
1	chr1:234302688:A:G	0	234302688	G	A
1	chr1:234303388:G:A	0	234303388	A	G
1	chr1:234303849:C:T	0	234303849	T	C
1	chr1:234303972:G:C	0	234303972	C	G
1	chr1:234305577:G:T	0	234305577	T	G
1	chr1:234306511:A:T	0	234306511	T	A
1	chr1:234306630:G:A	0	234306630	A	G
1	chr1:234306897:G:T	0	234306897	T	G
1	chr1:234308228:T:C	0	234308228	C	T
1	chr1:234311352:G:A	0	234311352	A	G
1	chr1:234312423:G:A	0	234312423	A	G
1	chr1:234312510:G:T	0	234312510	T	G
1	chr1:234312664:A:T	0	234312664	T	A
1	chr1:234313169:G:A	0	234313169	A	G
1	chr1:234313223:A:G	0	234313223	G	A
1	chr1:234313687:C:G	0	234313687	G	C
1	chr1:234313951:C:T	0	234313951	T	C
1	chr1:234313996:A:G	0	234313996	G	A
1	chr1:234314162:G:A	0	234314162	A	G
1	chr1:234314542:C:G	0	234314542	G	C
1	chr1:234314629:C:T	0	234314629	T	C
1	chr1:234314906:A:G	0	234314906	G	A
1	chr1:234315217:G:A	0	234315217	A	G
1	chr1:234315265:A:C	0	234315265	C	A
1	chr1:234315413:A:T	0	234315413	T	A
1	chr1:234316517:G:A	0	234316517	A	G
1	chr1:234317062:T:A	0	234317062	A	T
1	chr1:234319586:CA:C	0	234319586	C	CA
1	chr1:234319609:G:C	0	234319609	C	G
1	chr1:234320499:T:A	0	234320499	A	T
1	chr1:234320585:A:G	0	234320585	G	A
1	chr1:234320719:C:T	0	234320719	T	C
1	chr1:234320849:C:T	0	234320849	T	C
1	chr1:234321450:C:A	0	234321450	A	C
1	chr1:234321639:T:C	0	234321639	C	T
1	chr1:234321753:A:G	0	234321753	G	A
1	chr1:234322077:G:C	0	234322077	C	G
1	chr1:234322105:A:G	0	234322105	G	A
1	chr1:234322248:A:C	0	234322248	C	A
1	chr1:234322430:A:G	0	234322430	G	A
1	chr1:234322922:G:A	0	234322922	A	G
1	chr1:234323607:C:T	0	234323607	T	C
1	chr1:234324530:A:G	0	234324530	G	A
1	chr1:234324539:C:A	0	234324539	A	C
1	chr1:234324769:T:C	0	234324769	C	T
1	chr1:234324852:A:G	0	234324852	G	A
1	chr1:234324990:A:G	0	234324990	G	A
1	chr1:234324995:C:G	0	234324995	G	C
1	chr1:234325338:A:G	0	234325338	G	A
1	chr1:234325437:C:T	0	234325437	T	C
1	chr1:234325551:A:AG	0	234325551	AG	A
1	chr1:234325677:C:T	0	234325677	T	C
1	chr1:234325805:G:A	0	234325805	A	G
1	chr1:234326342:A:G	0	234326342	G	A
1	chr1:234327326:A:G	0	234327326	G	A
1	chr1:234329884:TCAGAC:T	0	234329884	T	TCAGAC
1	chr1:234329932:G:A	0	234329932	A	G
1	chr1:234331202:T:C	0	234331202	C	T
1	chr1:234332578:T:C	0	234332578	C	T
1	chr1:234333133:G:A	0	234333133	A	G
1	chr1:234333285:A:G	0	234333285	G	A
1	chr1:234333417:G:A	0	234333417	A	G
1	chr1:234333780:T:G	0	234333780	G	T
1	chr1:234335078:G:T	0	234335078	T	G
1	chr1:234337032:C:G	0	234337032	G	C
1	chr1:234337076:G:A	0	234337076	A	G
1	chr1:234338168:C:T	0	234338168	T	C
1	chr1:234339034:C:A	0	234339034	A	C
1	chr1:234339984:G:A	0	234339984	A	G
1	chr1:234340086:G:A	0	234340086	A	G
1	chr1:234340255:A:G	0	234340255	G	A
1	chr1:234340609:T:C	0	234340609	C	T
1	chr1:234340652:A:G	0	234340652	G	A
1	chr1:234341419:T:C	0	234341419	C	T
1	chr1:234341934:A:T	0	234341934	T	A
1	chr1:234342659:A:G	0	234342659	G	A
1	chr1:234344158:G:A	0	234344158	A	G
1	chr1:234344662:C:T	0	234344662	T	C
1	chr1:234344731:A:T	0	234344731	T	A
1	chr1:234345809:C:A	0	234345809	A	C
1	chr1:234346078:A:C	0	234346078	C	A
1	chr1:234346294:G:A	0	234346294	A	G
1	chr1:234346459:G:A	0	234346459	A	G
1	chr1:234346773:C:T	0	234346773	T	C
1	chr1:234346906:A:G	0	234346906	G	A
1	chr1:234351199:AC:A	0	234351199	A	AC
1	chr1:234353669:G:A	0	234353669	A	G
1	chr1:234355072:C:T	0	234355072	T	C
1	chr1:234355208:C:A	0	234355208	A	C
1	chr1:234356313:C:T	0	234356313	T	C
1	chr1:234357269:A:G	0	234357269	G	A
1	chr1:234357940:A:G	0	234357940	G	A
1	chr1:234358008:G:A	0	234358008	A	G
1	chr1:234358099:C:T	0	234358099	T	C
1	chr1:234358296:A:C	0	234358296	C	A
1	chr1:234358516:G:A	0	234358516	A	G
1	chr1:234359765:G:A	0	234359765	A	G
1	chr1:234361134:T:C	0	234361134	C	T
1	chr1:234361384:T:TCCCA	0	234361384	TCCCA	T
1	chr1:234361667:CAGAAA:C	0	234361667	C	CAGAAA
1	chr1:234362330:AAACTC:A	0	234362330	A	AAACTC
1	chr1:234362659:C:T	0	234362659	T	C
1	chr1:234364329:A:G	0	234364329	G	A
1	chr1:234365976:G:GTGTC	0	234365976	GTGTC	G
1	chr1:234366247:G:C	0	234366247	C	G
1	chr1:234366407:A:G	0	234366407	G	A
1	chr1:234366801:G:A	0	234366801	A	G
1	chr1:234366826:A:G	0	234366826	G	A
1	chr1:234369033:C:CT	0	234369033	CT	C
1	chr1:234369278:A:G	0	234369278	G	A
1	chr1:234370195:G:A	0	234370195	A	G
1	chr1:234370291:T:C	0	234370291	C	T
1	chr1:234370711:G:A	0	234370711	A	G
1	chr1:234370870:A:G	0	234370870	G	A
1	chr1:234371254:A:C	0	234371254	C	A
1	chr1:234371636:C:T	0	234371636	T	C
1	chr1:234372231:C:T	0	234372231	T	C
1	chr1:234372789:C:T	0	234372789	T	C
1	chr1:234372830:TTTC:T	0	234372830	T	TTTC
1	chr1:234372876:TAAC:T	0	234372876	T	TAAC
1	chr1:234372958:C:T	0	234372958	T	C
1	chr1:234373513:G:C	0	234373513	C	G
1	chr1:234374226:A:G	0	234374226	G	A
1	chr1:234374516:A:G	0	234374516	G	A
1	chr1:234374878:C:T	0	234374878	T	C
1	chr1:234375467:G:C	0	234375467	C	G
1	chr1:234375795:G:A	0	234375795	A	G
1	chr1:234376264:TC:T	0	234376264	T	TC
1	chr1:234376423:A:G	0	234376423	G	A
1	chr1:234376725:T:C	0	234376725	C	T
1	chr1:234376773:T:C	0	234376773	C	T
1	chr1:234376837:T:C	0	234376837	C	T
1	chr1:234376847:A:T	0	234376847	T	A
1	chr1:234376939:G:C	0	234376939	C	G
1	chr1:234377572:C:T	0	234377572	T	C
1	chr1:234377766:C:G	0	234377766	G	C
1	chr1:234377961:A:G	0	234377961	G	A
1	chr1:234378000:G:A	0	234378000	A	G
1	chr1:234378279:T:C	0	234378279	C	T
1	chr1:234378602:A:C	0	234378602	C	A
1	chr1:234378739:G:T	0	234378739	T	G
1	chr1:234378926:G:A	0	234378926	A	G
1	chr1:234378979:G:A	0	234378979	A	G
1	chr1:234379389:G:A	0	234379389	A	G
1	chr1:234379862:A:C	0	234379862	C	A
1	chr1:234380406:T:C	0	234380406	C	T
1	chr1:234380645:TACCAA:T	0	234380645	T	TACCAA
1	chr1:234380820:C:T	0	234380820	T	C
1	chr1:234380871:G:A	0	234380871	A	G
1	chr1:234381481:A:T	0	234381481	T	A
1	chr1:234381848:A:G	0	234381848	G	A
1	chr1:234382252:G:A	0	234382252	A	G
1	chr1:234383639:T:C	0	234383639	C	T
1	chr1:234385278:C:T	0	234385278	T	C
1	chr1:234385372:T:C	0	234385372	C	T
1	chr1:234385972:G:T	0	234385972	T	G
1	chr1:234386928:A:G	0	234386928	G	A
1	chr1:234388299:C:T	0	234388299	T	C
1	chr1:234389587:G:A	0	234389587	A	G
1	chr1:234390135:T:A	0	234390135	A	T
1	chr1:234390194:T:C	0	234390194	C	T
1	chr1:234391122:T:C	0	234391122	C	T
1	chr1:234391829:C:T	0	234391829	T	C
1	chr1:234392246:A:G	0	234392246	G	A
1	chr1:234392260:A:G	0	234392260	G	A
1	chr1:234392627:C:T	0	234392627	T	C
1	chr1:234393806:C:T	0	234393806	T	C
1	chr1:234393824:G:A	0	234393824	A	G
1	chr1:234394133:T:C	0	234394133	C	T
1	chr1:234394579:A:G	0	234394579	G	A
1	chr1:234394624:G:A	0	234394624	A	G
1	chr1:234394994:C:T	0	234394994	T	C
1	chr1:234395074:A:G	0	234395074	G	A
1	chr1:234395225:C:T	0	234395225	T	C
1	chr1:234398091:C:T	0	234398091	T	C
1	chr1:234399017:C:T	0	234399017	T	C
1	chr1:234399477:G:A	0	234399477	A	G
1	chr1:234400745:A:G	0	234400745	G	A
1	chr1:234402363:A:G	0	234402363	G	A
1	chr1:234402576:T:G	0	234402576	G	T
1	chr1:234402778:G:C	0	234402778	C	G
1	chr1:234403351:A:T	0	234403351	T	A
1	chr1:234404720:C:T	0	234404720	T	C
1	chr1:234404801:T:C	0	234404801	C	T
1	chr1:234405876:G:T	0	234405876	T	G
1	chr1:234406055:A:G	0	234406055	G	A
1	chr1:234406232:G:A	0	234406232	A	G
1	chr1:234406479:T:C	0	234406479	C	T
1	chr1:234408132:T:C	0	234408132	C	T
1	chr1:234410182:T:C	0	234410182	C	T
1	chr1:234410268:G:A	0	234410268	A	G
1	chr1:234410499:C:T	0	234410499	T	C
1	chr1:234410638:T:C	0	234410638	C	T
1	chr1:234411162:CA:C	0	234411162	C	CA
1	chr1:234412359:T:C	0	234412359	C	T
1	chr1:234412417:G:A	0	234412417	A	G
1	chr1:234412562:A:C	0	234412562	C	A
1	chr1:234413108:T:C	0	234413108	C	T
1	chr1:234413348:C:A	0	234413348	A	C
1	chr1:234414845:A:G	0	234414845	G	A
1	chr1:234414963:G:A	0	234414963	A	G
1	chr1:234414988:A:G	0	234414988	G	A
1	chr1:234415117:G:A	0	234415117	A	G
1	chr1:234415774:C:T	0	234415774	T	C
1	chr1:234415857:T:G	0	234415857	G	T
1	chr1:234415878:G:A	0	234415878	A	G
1	chr1:234416265:C:T	0	234416265	T	C
1	chr1:234416419:C:A	0	234416419	A	C
1	chr1:234417425:C:T	0	234417425	T	C
1	chr1:234417661:A:G	0	234417661	G	A
1	chr1:234419049:G:A	0	234419049	A	G
1	chr1:234419065:G:A	0	234419065	A	G
1	chr1:234419369:C:T	0	234419369	T	C
1	chr1:234419659:G:A	0	234419659	A	G
1	chr1:234419701:G:A	0	234419701	A	G
1	chr1:234420352:C:T	0	234420352	T	C
1	chr1:234420436:TAAA:T	0	234420436	T	TAAA
1	chr1:234420616:T:C	0	234420616	C	T
1	chr1:234420884:C:T	0	234420884	T	C
1	chr1:234421028:A:T	0	234421028	T	A
1	chr1:234421425:G:C	0	234421425	C	G
1	chr1:234421614:C:T	0	234421614	T	C
1	chr1:234422172:C:A	0	234422172	A	C
1	chr1:234422422:G:C	0	234422422	C	G
1	chr1:234422684:A:G	0	234422684	G	A
1	chr1:234422861:A:T	0	234422861	T	A
1	chr1:234423025:T:C	0	234423025	C	T
1	chr1:234423220:A:T	0	234423220	T	A
1	chr1:234423651:A:G	0	234423651	G	A
1	chr1:234424058:A:T	0	234424058	T	A
1	chr1:234424781:G:A	0	234424781	A	G
1	chr1:234425194:C:T	0	234425194	T	C
1	chr1:234425648:ATAATT:A	0	234425648	A	ATAATT
1	chr1:234425844:T:A	0	234425844	A	T
1	chr1:234426025:C:T	0	234426025	T	C
1	chr1:234426337:T:C	0	234426337	C	T
1	chr1:234426522:G:A	0	234426522	A	G
1	chr1:234426541:A:G	0	234426541	G	A
1	chr1:234426645:T:C	0	234426645	C	T
1	chr1:234427314:T:C	0	234427314	C	T
1	chr1:234428265:A:G	0	234428265	G	A
1	chr1:234428347:A:AC	0	234428347	AC	A
1	chr1:234428457:C:T	0	234428457	T	C
1	chr1:234428509:C:T	0	234428509	T	C
1	chr1:234428962:T:C	0	234428962	C	T
1	chr1:234429118:GAA:G	0	234429118	G	GAA
1	chr1:234429836:C:T	0	234429836	T	C
1	chr1:234430339:A:G	0	234430339	G	A
1	chr1:234430449:G:A	0	234430449	A	G
1	chr1:234430521:A:G	0	234430521	G	A
1	chr1:234430721:A:T	0	234430721	T	A
1	chr1:234430884:T:C	0	234430884	C	T
1	chr1:234430935:C:T	0	234430935	T	C
1	chr1:234431197:T:C	0	234431197	C	T
1	chr1:234431835:G:A	0	234431835	A	G
1	chr1:234432030:A:G	0	234432030	G	A
1	chr1:234432052:G:A	0	234432052	A	G
1	chr1:234432165:G:C	0	234432165	C	G
1	chr1:234432278:C:T	0	234432278	T	C
1	chr1:234432368:G:A	0	234432368	A	G
1	chr1:234432518:G:A	0	234432518	A	G
1	chr1:234432734:C:CT	0	234432734	CT	C
1	chr1:234432867:T:C	0	234432867	C	T
1	chr1:234432939:T:TC	0	234432939	TC	T
1	chr1:234434939:G:A	0	234434939	A	G
1	chr1:234435143:G:A	0	234435143	A	G
1	chr1:234435395:T:C	0	234435395	C	T
1	chr1:234435554:T:C	0	234435554	C	T
1	chr1:234435740:G:A	0	234435740	A	G
1	chr1:234435808:C:T	0	234435808	T	C
1	chr1:234435873:C:T	0	234435873	T	C
1	chr1:234435942:C:T	0	234435942	T	C
1	chr1:234436108:T:A	0	234436108	A	T
1	chr1:234436140:C:T	0	234436140	T	C
1	chr1:234436142:G:A	0	234436142	A	G
1	chr1:234436182:A:G	0	234436182	G	A
1	chr1:234436207:G:A	0	234436207	A	G
1	chr1:234436344:G:C	0	234436344	C	G
1	chr1:234436891:G:A	0	234436891	A	G
1	chr1:234437425:A:C	0	234437425	C	A
1	chr1:234437611:G:C	0	234437611	C	G
1	chr1:234437804:T:A	0	234437804	A	T
1	chr1:234438195:T:C	0	234438195	C	T
1	chr1:234438641:G:C	0	234438641	C	G
1	chr1:234438970:T:G	0	234438970	G	T
1	chr1:234439191:C:G	0	234439191	G	C
1	chr1:234439246:C:A	0	234439246	A	C
1	chr1:234440659:C:A	0	234440659	A	C
1	chr1:234441661:T:C	0	234441661	C	T
1	chr1:234442167:G:A	0	234442167	A	G
1	chr1:234442480:T:C	0	234442480	C	T
1	chr1:234442831:T:C	0	234442831	C	T
1	chr1:234443012:T:C	0	234443012	C	T
1	chr1:234443345:G:T	0	234443345	T	G
1	chr1:234444120:T:C	0	234444120	C	T
1	chr1:234444227:A:AAAG	0	234444227	AAAG	A
1	chr1:234444285:C:T	0	234444285	T	C
1	chr1:234444306:T:C	0	234444306	C	T
1	chr1:234444525:A:G	0	234444525	G	A
1	chr1:234445043:C:T	0	234445043	T	C
1	chr1:234445181:G:A	0	234445181	A	G
1	chr1:234445349:A:T	0	234445349	T	A
1	chr1:234445439:GTCT:G	0	234445439	G	GTCT
1	chr1:234445657:T:C	0	234445657	C	T
1	chr1:234445798:CTTTTATATATAGGATATATA:C	0	234445798	C	CTTTTATATATAGGATATATA
1	chr1:234445887:A:G	0	234445887	G	A
1	chr1:234446049:T:C	0	234446049	C	T
1	chr1:234446145:C:T	0	234446145	T	C
1	chr1:234446435:C:T	0	234446435	T	C
1	chr1:234446484:G:T	0	234446484	T	G
1	chr1:234446535:C:T	0	234446535	T	C
1	chr1:234446711:C:T	0	234446711	T	C
1	chr1:234447528:G:A	0	234447528	A	G
1	chr1:234447554:G:C	0	234447554	C	G
1	chr1:234447872:C:T	0	234447872	T	C
1	chr1:234447974:T:C	0	234447974	C	T
1	chr1:234448485:C:T	0	234448485	T	C
1	chr1:234448700:G:A	0	234448700	A	G
1	chr1:234448823:C:A	0	234448823	A	C
1	chr1:234449257:G:A	0	234449257	A	G
1	chr1:234449446:T:C	0	234449446	C	T
1	chr1:234449795:T:A	0	234449795	A	T
1	chr1:234450044:T:C	0	234450044	C	T
1	chr1:234450160:T:C	0	234450160	C	T
1	chr1:234450767:C:T	0	234450767	T	C
1	chr1:234451262:C:T	0	234451262	T	C
1	chr1:234451860:C:T	0	234451860	T	C
1	chr1:234451946:C:T	0	234451946	T	C
1	chr1:234452225:G:A	0	234452225	A	G
1	chr1:234452587:G:C	0	234452587	C	G
1	chr1:234452884:A:G	0	234452884	G	A
1	chr1:234453917:G:A	0	234453917	A	G
1	chr1:234454675:T:A	0	234454675	A	T
1	chr1:234455302:G:C	0	234455302	C	G
1	chr1:234455318:T:G	0	234455318	G	T
1	chr1:234455345:T:C	0	234455345	C	T
1	chr1:234456456:C:T	0	234456456	T	C
1	chr1:234456659:A:G	0	234456659	G	A
1	chr1:234456776:A:C	0	234456776	C	A
1	chr1:234456961:G:A	0	234456961	A	G
1	chr1:234457657:T:C	0	234457657	C	T
1	chr1:234457962:T:C	0	234457962	C	T
1	chr1:234458040:ATTAC:A	0	234458040	A	ATTAC
1	chr1:234458442:A:T	0	234458442	T	A
1	chr1:234458521:T:C	0	234458521	C	T
1	chr1:234459550:A:G	0	234459550	G	A
1	chr1:234459584:G:T	0	234459584	T	G
1	chr1:234459767:G:A	0	234459767	A	G
1	chr1:234460456:T:A	0	234460456	A	T
1	chr1:234460908:T:C	0	234460908	C	T
1	chr1:234461104:T:C	0	234461104	C	T
1	chr1:234461284:T:C	0	234461284	C	T
1	chr1:234461327:CAG:C	0	234461327	C	CAG
1	chr1:234461925:A:C	0	234461925	C	A
1	chr1:234461946:C:T	0	234461946	T	C
1	chr1:234462466:A:G	0	234462466	G	A
1	chr1:234462930:C:G	0	234462930	G	C
1	chr1:234463366:T:C	0	234463366	C	T
1	chr1:234463456:T:A	0	234463456	A	T
1	chr1:234463545:A:G	0	234463545	G	A
1	chr1:234464269:T:C	0	234464269	C	T
1	chr1:234464676:C:T	0	234464676	T	C
1	chr1:234464683:G:A	0	234464683	A	G
1	chr1:234464715:T:C	0	234464715	C	T
1	chr1:234464864:A:T	0	234464864	T	A
1	chr1:234465173:G:A	0	234465173	A	G
1	chr1:234465234:G:T	0	234465234	T	G
1	chr1:234465479:C:T	0	234465479	T	C
1	chr1:234465550:T:C	0	234465550	C	T
1	chr1:234465783:T:C	0	234465783	C	T
1	chr1:234465840:G:A	0	234465840	A	G
1	chr1:234466087:GA:G	0	234466087	G	GA
1	chr1:234466184:T:A	0	234466184	A	T
1	chr1:234466435:C:A	0	234466435	A	C
1	chr1:234466956:T:A	0	234466956	A	T
1	chr1:234466972:A:G	0	234466972	G	A
1	chr1:234466983:T:C	0	234466983	C	T
1	chr1:234467053:G:A	0	234467053	A	G
1	chr1:234467087:A:G	0	234467087	G	A
1	chr1:234467126:T:C	0	234467126	C	T
1	chr1:234467181:C:G	0	234467181	G	C
1	chr1:234467329:G:T	0	234467329	T	G
1	chr1:234467459:C:T	0	234467459	T	C
1	chr1:234467576:A:T	0	234467576	T	A
1	chr1:234467705:A:C	0	234467705	C	A
1	chr1:234467763:C:CA	0	234467763	CA	C
1	chr1:234467766:G:A	0	234467766	A	G
1	chr1:234467874:C:T	0	234467874	T	C
1	chr1:234468127:A:G	0	234468127	G	A
1	chr1:234468149:TA:T	0	234468149	T	TA
1	chr1:234468186:C:T	0	234468186	T	C
1	chr1:234468358:A:G	0	234468358	G	A
1	chr1:234468420:G:A	0	234468420	A	G
1	chr1:234469356:A:G	0	234469356	G	A
1	chr1:234469407:C:T	0	234469407	T	C
1	chr1:234469808:T:C	0	234469808	C	T
1	chr1:234469900:C:G	0	234469900	G	C
1	chr1:234470005:A:G	0	234470005	G	A
1	chr1:234470104:T:C	0	234470104	C	T
1	chr1:234470256:A:G	0	234470256	G	A
1	chr1:234470279:A:C	0	234470279	C	A
1	chr1:234470858:C:T	0	234470858	T	C
1	chr1:234470959:C:G	0	234470959	G	C
1	chr1:234471047:T:C	0	234471047	C	T
1	chr1:234471053:C:T	0	234471053	T	C
1	chr1:234471340:G:A	0	234471340	A	G
1	chr1:234471619:T:C	0	234471619	C	T
1	chr1:234471629:C:T	0	234471629	T	C
1	chr1:234471749:A:G	0	234471749	G	A
1	chr1:234471838:C:T	0	234471838	T	C
1	chr1:234472430:T:C	0	234472430	C	T
1	chr1:234472580:C:A	0	234472580	A	C
1	chr1:234473437:A:G	0	234473437	G	A
1	chr1:234473898:C:T	0	234473898	T	C
1	chr1:234473943:A:T	0	234473943	T	A
1	chr1:234474716:AT:A	0	234474716	A	AT
1	chr1:234474793:C:G	0	234474793	G	C
1	chr1:234475269:C:T	0	234475269	T	C
1	chr1:234475441:C:G	0	234475441	G	C
1	chr1:234475576:C:A	0	234475576	A	C
1	chr1:234475658:G:A	0	234475658	A	G
1	chr1:234475757:C:T	0	234475757	T	C
1	chr1:234475906:C:T	0	234475906	T	C
1	chr1:234476205:C:T	0	234476205	T	C
1	chr1:234476247:G:C	0	234476247	C	G
1	chr1:234476420:C:T	0	234476420	T	C
1	chr1:234477088:G:C	0	234477088	C	G
1	chr1:234477220:A:T	0	234477220	T	A
1	chr1:234477249:T:C	0	234477249	C	T
1	chr1:234477264:A:G	0	234477264	G	A
1	chr1:234477304:T:C	0	234477304	C	T
1	chr1:234477368:T:C	0	234477368	C	T
1	chr1:234477585:A:C	0	234477585	C	A
1	chr1:234478114:A:G	0	234478114	G	A
1	chr1:234478952:C:T	0	234478952	T	C
1	chr1:234479272:T:C	0	234479272	C	T
1	chr1:234479903:G:T	0	234479903	T	G
1	chr1:234480225:T:C	0	234480225	C	T
1	chr1:234481216:C:G	0	234481216	G	C
1	chr1:234481403:C:T	0	234481403	T	C
1	chr1:234482488:T:C	0	234482488	C	T
1	chr1:234483550:T:C	0	234483550	C	T
1	chr1:234484625:G:A	0	234484625	A	G
1	chr1:234484772:C:T	0	234484772	T	C
1	chr1:234485137:G:A	0	234485137	A	G
1	chr1:234485234:A:G	0	234485234	G	A
1	chr1:234485736:G:A	0	234485736	A	G
1	chr1:234486334:G:T	0	234486334	T	G
1	chr1:234487071:A:G	0	234487071	G	A
1	chr1:234487238:A:T	0	234487238	T	A
1	chr1:234487507:C:T	0	234487507	T	C
1	chr1:234488652:G:A	0	234488652	A	G
1	chr1:234489861:T:C	0	234489861	C	T
1	chr1:234490133:C:G	0	234490133	G	C
1	chr1:234490306:G:C	0	234490306	C	G
1	chr1:234491040:G:A	0	234491040	A	G
1	chr1:234491157:C:A	0	234491157	A	C
1	chr1:234491309:A:G	0	234491309	G	A
1	chr1:234491459:C:G	0	234491459	G	C
1	chr1:234491992:T:C	0	234491992	C	T
1	chr1:234492213:C:T	0	234492213	T	C
1	chr1:234492272:T:C	0	234492272	C	T
1	chr1:234492519:T:TG	0	234492519	TG	T
1	chr1:234493063:G:A	0	234493063	A	G
1	chr1:234493402:G:A	0	234493402	A	G
1	chr1:234493421:C:T	0	234493421	T	C
1	chr1:234493632:T:TTGGGGTC	0	234493632	TTGGGGTC	T
1	chr1:234493781:A:T	0	234493781	T	A
1	chr1:234494057:G:A	0	234494057	A	G
1	chr1:234494358:T:C	0	234494358	C	T
1	chr1:234495414:T:A	0	234495414	A	T
1	chr1:234495441:A:G	0	234495441	G	A
1	chr1:234495443:C:A	0	234495443	A	C
1	chr1:234495698:T:G	0	234495698	G	T
1	chr1:234496233:C:T	0	234496233	T	C
1	chr1:234496512:C:T	0	234496512	T	C
1	chr1:234496530:C:A	0	234496530	A	C
1	chr1:234496623:A:G	0	234496623	G	A
1	chr1:234497121:C:T	0	234497121	T	C
1	chr1:234497388:C:T	0	234497388	T	C
1	chr1:234497394:T:A	0	234497394	A	T
1	chr1:234497877:C:T	0	234497877	T	C
1	chr1:234497886:G:A	0	234497886	A	G
1	chr1:234498017:T:C	0	234498017	C	T
1	chr1:234498457:C:T	0	234498457	T	C
1	chr1:234498572:T:C	0	234498572	C	T
1	chr1:234498594:T:C	0	234498594	C	T
1	chr1:234499172:G:A	0	234499172	A	G
1	chr1:234499206:A:G	0	234499206	G	A
1	chr1:234499409:C:T	0	234499409	T	C
1	chr1:234499964:G:A	0	234499964	A	G
1	chr1:234500153:A:G	0	234500153	G	A
1	chr1:234500361:G:A	0	234500361	A	G
1	chr1:234500472:C:T	0	234500472	T	C
1	chr1:234500849:T:C	0	234500849	C	T
1	chr1:234501601:A:C	0	234501601	C	A
1	chr1:234502043:T:C	0	234502043	C	T
1	chr1:234502250:C:CAT	0	234502250	CAT	C
1	chr1:234502320:A:G	0	234502320	G	A
1	chr1:234502548:A:AC	0	234502548	AC	A
1	chr1:234502786:C:T	0	234502786	T	C
1	chr1:234502788:G:A	0	234502788	A	G
1	chr1:234502853:C:A	0	234502853	A	C
1	chr1:234503079:C:T	0	234503079	T	C
1	chr1:234503146:A:G	0	234503146	G	A
1	chr1:234503980:C:G	0	234503980	G	C
1	chr1:234504369:G:A	0	234504369	A	G
1	chr1:234504579:CT:C	0	234504579	C	CT
1	chr1:234505646:T:C	0	234505646	C	T
1	chr1:234508470:T:C	0	234508470	C	T
1	chr1:234508526:T:A	0	234508526	A	T
1	chr1:234508588:TTG:T	0	234508588	T	TTG
1	chr1:234508666:C:A	0	234508666	A	C
1	chr1:234508871:C:T	0	234508871	T	C
1	chr1:234510389:TG:T	0	234510389	T	TG
1	chr1:234512408:A:T	0	234512408	T	A
1	chr1:234512520:T:C	0	234512520	C	T
1	chr1:234513073:A:C	0	234513073	C	A
1	chr1:234513428:A:G	0	234513428	G	A
1	chr1:234513551:A:G	0	234513551	G	A
1	chr1:234514804:T:C	0	234514804	C	T
1	chr1:234515227:G:A	0	234515227	A	G
1	chr1:234516109:C:T	0	234516109	T	C
1	chr1:234516155:A:T	0	234516155	T	A
1	chr1:234516891:A:G	0	234516891	G	A
1	chr1:234517499:C:T	0	234517499	T	C
1	chr1:234517602:G:A	0	234517602	A	G
1	chr1:234517926:T:G	0	234517926	G	T
1	chr1:234517940:A:G	0	234517940	G	A
1	chr1:234517970:A:G	0	234517970	G	A
1	chr1:234518123:G:A	0	234518123	A	G
1	chr1:234518158:T:C	0	234518158	C	T
1	chr1:234518176:G:A	0	234518176	A	G
1	chr1:234518693:T:G	0	234518693	G	T
1	chr1:234518835:G:C	0	234518835	C	G
1	chr1:234518877:A:C	0	234518877	C	A
1	chr1:234520364:C:T	0	234520364	T	C
1	chr1:234520639:A:C	0	234520639	C	A
1	chr1:234520850:T:C	0	234520850	C	T
1	chr1:234521174:G:C	0	234521174	C	G
1	chr1:234521471:T:C	0	234521471	C	T
1	chr1:234522141:T:C	0	234522141	C	T
1	chr1:234522651:A:G	0	234522651	G	A
1	chr1:234522658:A:G	0	234522658	G	A
1	chr1:234523140:C:T	0	234523140	T	C
1	chr1:234523329:T:C	0	234523329	C	T
1	chr1:234523498:G:A	0	234523498	A	G
1	chr1:234523859:A:G	0	234523859	G	A
1	chr1:234524308:A:G	0	234524308	G	A
1	chr1:234524383:T:C	0	234524383	C	T
1	chr1:234525374:C:A	0	234525374	A	C
1	chr1:234525460:T:C	0	234525460	C	T
1	chr1:234525463:T:C	0	234525463	C	T
1	chr1:234526005:G:C	0	234526005	C	G
1	chr1:234526293:G:A	0	234526293	A	G
1	chr1:234526602:C:A	0	234526602	A	C
1	chr1:234526643:T:C	0	234526643	C	T
1	chr1:234526800:C:T	0	234526800	T	C
1	chr1:234527144:G:A	0	234527144	A	G
1	chr1:234527486:A:G	0	234527486	G	A
1	chr1:234528619:T:C	0	234528619	C	T
1	chr1:234528982:T:C	0	234528982	C	T
1	chr1:234529198:C:T	0	234529198	T	C
1	chr1:234529814:G:A	0	234529814	A	G
1	chr1:234530505:A:G	0	234530505	G	A
1	chr1:234530573:T:C	0	234530573	C	T
1	chr1:234530613:C:A	0	234530613	A	C
1	chr1:234531367:T:G	0	234531367	G	T
1	chr1:234531501:A:T	0	234531501	T	A
1	chr1:234531628:G:A	0	234531628	A	G
1	chr1:234532457:G:A	0	234532457	A	G
1	chr1:234532534:G:T	0	234532534	T	G
1	chr1:234534716:A:G	0	234534716	G	A
1	chr1:234534738:G:A	0	234534738	A	G
1	chr1:234534771:G:C	0	234534771	C	G
1	chr1:234535219:T:C	0	234535219	C	T
1	chr1:234535544:CT:C	0	234535544	C	CT
1	chr1:234536129:T:C	0	234536129	C	T
1	chr1:234536186:G:A	0	234536186	A	G
1	chr1:234536241:A:C	0	234536241	C	A
1	chr1:234537527:A:G	0	234537527	G	A
1	chr1:234539056:A:C	0	234539056	C	A
1	chr1:234539208:T:G	0	234539208	G	T
1	chr1:234539563:T:C	0	234539563	C	T
1	chr1:234540168:A:T	0	234540168	T	A
1	chr1:234541522:G:C	0	234541522	C	G
1	chr1:234541805:A:G	0	234541805	G	A
1	chr1:234541984:C:A	0	234541984	A	C
1	chr1:234542145:C:T	0	234542145	T	C
1	chr1:234542970:C:A	0	234542970	A	C
1	chr1:234543195:C:T	0	234543195	T	C
1	chr1:234543433:G:A	0	234543433	A	G
1	chr1:234543746:C:T	0	234543746	T	C
1	chr1:234544911:C:T	0	234544911	T	C
1	chr1:234547383:C:T	0	234547383	T	C
1	chr1:234547800:C:T	0	234547800	T	C
1	chr1:234548108:A:G	0	234548108	G	A
1	chr1:234549038:G:A	0	234549038	A	G
1	chr1:234549995:C:T	0	234549995	T	C
1	chr1:234550472:A:G	0	234550472	G	A
1	chr1:234550526:A:G	0	234550526	G	A
1	chr1:234550588:G:A	0	234550588	A	G
1	chr1:234551179:G:A	0	234551179	A	G
1	chr1:234551538:G:A	0	234551538	A	G
1	chr1:234551562:G:A	0	234551562	A	G
1	chr1:234552472:T:A	0	234552472	A	T
1	chr1:234552788:G:A	0	234552788	A	G
1	chr1:234553142:G:A	0	234553142	A	G
1	chr1:234553163:C:T	0	234553163	T	C
1	chr1:234553764:T:C	0	234553764	C	T
1	chr1:234553821:C:T	0	234553821	T	C
1	chr1:234553966:C:T	0	234553966	T	C
1	chr1:234554007:G:A	0	234554007	A	G
1	chr1:234554038:G:T	0	234554038	T	G
1	chr1:234554752:A:G	0	234554752	G	A
1	chr1:234555288:C:T	0	234555288	T	C
1	chr1:234555628:T:C	0	234555628	C	T
1	chr1:234555649:G:A	0	234555649	A	G
1	chr1:234555656:G:A	0	234555656	A	G
1	chr1:234556688:T:C	0	234556688	C	T
1	chr1:234556771:G:A	0	234556771	A	G
1	chr1:234556888:C:T	0	234556888	T	C
1	chr1:234557575:A:G	0	234557575	G	A
1	chr1:234558462:T:C	0	234558462	C	T
1	chr1:234558716:G:A	0	234558716	A	G
1	chr1:234558737:C:T	0	234558737	T	C
1	chr1:234559777:G:A	0	234559777	A	G
1	chr1:234560305:G:A	0	234560305	A	G
1	chr1:234560431:T:A	0	234560431	A	T
1	chr1:234561006:T:C	0	234561006	C	T
1	chr1:234561182:T:C	0	234561182	C	T
1	chr1:234561308:T:C	0	234561308	C	T
1	chr1:234561359:G:A	0	234561359	A	G
1	chr1:234561513:C:T	0	234561513	T	C
1	chr1:234563409:C:T	0	234563409	T	C
1	chr1:234563490:G:T	0	234563490	T	G
1	chr1:234565122:T:C	0	234565122	C	T
1	chr1:234565438:G:A	0	234565438	A	G
1	chr1:234565589:T:C	0	234565589	C	T
1	chr1:234565964:G:A	0	234565964	A	G
1	chr1:234566114:T:C	0	234566114	C	T
1	chr1:234566161:T:C	0	234566161	C	T
1	chr1:234566164:G:A	0	234566164	A	G
1	chr1:234566568:T:C	0	234566568	C	T
1	chr1:234566581:G:A	0	234566581	A	G
1	chr1:234566587:C:T	0	234566587	T	C
1	chr1:234566855:G:A	0	234566855	A	G
1	chr1:234567208:A:T	0	234567208	T	A
1	chr1:234567244:G:A	0	234567244	A	G
1	chr1:234567250:G:A	0	234567250	A	G
1	chr1:234567298:C:T	0	234567298	T	C
1	chr1:234567358:T:C	0	234567358	C	T
1	chr1:234567454:A:G	0	234567454	G	A
1	chr1:234567596:G:A	0	234567596	A	G
1	chr1:234567661:G:A	0	234567661	A	G
1	chr1:234567670:G:A	0	234567670	A	G
1	chr1:234567934:T:A	0	234567934	A	T
1	chr1:234567963:A:G	0	234567963	G	A
1	chr1:234568207:T:C	0	234568207	C	T
1	chr1:234568209:A:G	0	234568209	G	A
1	chr1:234568300:T:C	0	234568300	C	T
1	chr1:234568538:T:G	0	234568538	G	T
1	chr1:234569856:C:T	0	234569856	T	C
1	chr1:234569906:C:T	0	234569906	T	C
1	chr1:234570128:C:T	0	234570128	T	C
1	chr1:234570189:C:G	0	234570189	G	C
1	chr1:234570714:G:A	0	234570714	A	G
1	chr1:234570999:A:C	0	234570999	C	A
1	chr1:234571630:C:T	0	234571630	T	C
1	chr1:234572577:T:G	0	234572577	G	T
1	chr1:234573034:A:T	0	234573034	T	A
1	chr1:234574392:T:A	0	234574392	A	T
1	chr1:234574497:A:C	0	234574497	C	A
1	chr1:234574523:T:C	0	234574523	C	T
1	chr1:234574847:T:C	0	234574847	C	T
1	chr1:234575352:T:G	0	234575352	G	T
1	chr1:234575572:T:C	0	234575572	C	T
1	chr1:234575839:G:A	0	234575839	A	G
1	chr1:234576081:G:A	0	234576081	A	G
1	chr1:234576195:G:A	0	234576195	A	G
1	chr1:234576831:C:T	0	234576831	T	C
1	chr1:234577002:T:A	0	234577002	A	T
1	chr1:234577046:T:C	0	234577046	C	T
1	chr1:234577599:AAAAAAAAAG:A	0	234577599	A	AAAAAAAAAG
1	chr1:234577904:T:C	0	234577904	C	T
1	chr1:234577913:G:A	0	234577913	A	G
1	chr1:234578600:T:C	0	234578600	C	T
1	chr1:234578713:G:C	0	234578713	C	G
1	chr1:234578782:G:C	0	234578782	C	G
1	chr1:234578818:T:C	0	234578818	C	T
1	chr1:234578923:C:T	0	234578923	T	C
1	chr1:234579209:G:A	0	234579209	A	G
1	chr1:234579266:GA:G	0	234579266	G	GA
1	chr1:234579268:A:C	0	234579268	C	A
1	chr1:234579305:AC:A	0	234579305	A	AC
1	chr1:234579390:A:G	0	234579390	G	A
1	chr1:234579457:C:T	0	234579457	T	C
1	chr1:234579947:C:T	0	234579947	T	C
1	chr1:234580389:A:G	0	234580389	G	A
1	chr1:234580760:T:C	0	234580760	C	T
1	chr1:234580876:C:T	0	234580876	T	C
1	chr1:234581028:G:C	0	234581028	C	G
1	chr1:234581260:T:A	0	234581260	A	T
1	chr1:234582254:TGTGTGCATGC:T	0	234582254	T	TGTGTGCATGC
1	chr1:234584660:T:C	0	234584660	C	T
1	chr1:234585143:GGA:G	0	234585143	G	GGA
1	chr1:234587109:T:C	0	234587109	C	T
1	chr1:234588028:A:G	0	234588028	G	A
1	chr1:234588780:A:T	0	234588780	T	A
1	chr1:234589354:G:C	0	234589354	C	G
1	chr1:234589389:C:T	0	234589389	T	C
1	chr1:234590032:C:T	0	234590032	T	C
1	chr1:234592362:C:T	0	234592362	T	C
1	chr1:234592452:A:G	0	234592452	G	A
1	chr1:234592530:C:T	0	234592530	T	C
1	chr1:234592941:T:C	0	234592941	C	T
1	chr1:234593196:T:C	0	234593196	C	T
1	chr1:234593458:T:C	0	234593458	C	T
1	chr1:234593671:T:C	0	234593671	C	T
1	chr1:234593897:T:C	0	234593897	C	T
1	chr1:234594404:C:T	0	234594404	T	C
1	chr1:234594573:C:T	0	234594573	T	C
1	chr1:234594951:C:T	0	234594951	T	C
1	chr1:234595102:C:T	0	234595102	T	C
1	chr1:234595209:G:A	0	234595209	A	G
1	chr1:234595322:G:A	0	234595322	A	G
1	chr1:234595329:T:C	0	234595329	C	T
1	chr1:234596243:G:A	0	234596243	A	G
1	chr1:234596664:T:C	0	234596664	C	T
1	chr1:234596961:A:C	0	234596961	C	A
1	chr1:234597146:A:C	0	234597146	C	A
1	chr1:234597469:A:G	0	234597469	G	A
1	chr1:234597651:A:G	0	234597651	G	A
1	chr1:234598544:A:T	0	234598544	T	A
1	chr1:234598909:T:C	0	234598909	C	T
1	chr1:234599210:C:T	0	234599210	T	C
1	chr1:234601182:A:C	0	234601182	C	A
1	chr1:234601395:C:T	0	234601395	T	C
1	chr1:234601476:A:G	0	234601476	G	A
1	chr1:234602137:AAAAG:A	0	234602137	A	AAAAG
1	chr1:234602243:T:C	0	234602243	C	T
1	chr1:234602592:G:A	0	234602592	A	G
1	chr1:234602674:T:C	0	234602674	C	T
1	chr1:234603129:A:G	0	234603129	G	A
1	chr1:234604395:G:A	0	234604395	A	G
1	chr1:234605134:C:T	0	234605134	T	C
1	chr1:234607491:G:A	0	234607491	A	G
1	chr1:234607746:C:T	0	234607746	T	C
1	chr1:234607782:G:A	0	234607782	A	G
1	chr1:234608667:C:A	0	234608667	A	C
1	chr1:234609263:A:G	0	234609263	G	A
1	chr1:234611946:C:T	0	234611946	T	C
1	chr1:234612108:C:G	0	234612108	G	C
1	chr1:234614258:G:A	0	234614258	A	G
1	chr1:234614963:G:T	0	234614963	T	G
1	chr1:234615786:C:T	0	234615786	T	C
1	chr1:234615817:A:G	0	234615817	G	A
1	chr1:234616120:C:T	0	234616120	T	C
1	chr1:234616469:C:G	0	234616469	G	C
1	chr1:234616842:G:A	0	234616842	A	G
1	chr1:234616860:G:A	0	234616860	A	G
1	chr1:234617118:G:A	0	234617118	A	G
1	chr1:234617636:A:G	0	234617636	G	A
1	chr1:234618402:A:G	0	234618402	G	A
1	chr1:234618715:A:C	0	234618715	C	A
1	chr1:234618805:G:T	0	234618805	T	G
1	chr1:234619083:G:T	0	234619083	T	G
1	chr1:234619174:T:C	0	234619174	C	T
1	chr1:234619308:G:C	0	234619308	C	G
1	chr1:234620672:G:T	0	234620672	T	G
1	chr1:234620843:C:T	0	234620843	T	C
1	chr1:234622011:T:C	0	234622011	C	T
1	chr1:234622435:C:T	0	234622435	T	C
1	chr1:234622922:T:C	0	234622922	C	T
1	chr1:234623158:A:G	0	234623158	G	A
1	chr1:234624854:T:A	0	234624854	A	T
1	chr1:234625700:A:G	0	234625700	G	A
1	chr1:234625827:C:A	0	234625827	A	C
1	chr1:234626328:A:G	0	234626328	G	A
1	chr1:234626772:C:T	0	234626772	T	C
1	chr1:234626785:C:T	0	234626785	T	C
1	chr1:234627399:C:T	0	234627399	T	C
1	chr1:234627519:A:G	0	234627519	G	A
1	chr1:234628357:C:T	0	234628357	T	C
1	chr1:234628451:T:G	0	234628451	G	T
1	chr1:234629220:G:A	0	234629220	A	G
1	chr1:234629275:T:C	0	234629275	C	T
1	chr1:234629510:G:A	0	234629510	A	G
1	chr1:234629670:A:T	0	234629670	T	A
1	chr1:234630243:G:A	0	234630243	A	G
1	chr1:234630270:A:G	0	234630270	G	A
1	chr1:234630546:C:T	0	234630546	T	C
1	chr1:234630727:T:C	0	234630727	C	T
1	chr1:234630986:C:A	0	234630986	A	C
1	chr1:234631495:G:C	0	234631495	C	G
1	chr1:234632166:G:T	0	234632166	T	G
1	chr1:234633753:C:A	0	234633753	A	C
1	chr1:234634047:C:T	0	234634047	T	C
1	chr1:234634404:C:A	0	234634404	A	C
1	chr1:234634716:C:T	0	234634716	T	C
1	chr1:234634756:T:A	0	234634756	A	T
1	chr1:234635007:T:C	0	234635007	C	T
1	chr1:234635964:A:C	0	234635964	C	A
1	chr1:234636070:G:A	0	234636070	A	G
1	chr1:234636608:C:T	0	234636608	T	C
1	chr1:234636992:G:A	0	234636992	A	G
1	chr1:234637627:G:A	0	234637627	A	G
1	chr1:234637672:A:G	0	234637672	G	A
1	chr1:234639199:G:A	0	234639199	A	G
1	chr1:234639324:C:T	0	234639324	T	C
1	chr1:234639481:T:G	0	234639481	G	T
1	chr1:234639690:A:T	0	234639690	T	A
1	chr1:234639801:A:T	0	234639801	T	A
1	chr1:234639828:T:C	0	234639828	C	T
1	chr1:234639890:C:G	0	234639890	G	C
1	chr1:234640141:T:G	0	234640141	G	T
1	chr1:234640252:G:A	0	234640252	A	G
1	chr1:234640346:A:G	0	234640346	G	A
1	chr1:234641347:G:A	0	234641347	A	G
1	chr1:234642066:G:A	0	234642066	A	G
1	chr1:234642217:A:G	0	234642217	G	A
1	chr1:234643202:C:T	0	234643202	T	C
1	chr1:234643313:C:A	0	234643313	A	C
1	chr1:234643658:C:T	0	234643658	T	C
1	chr1:234643968:A:T	0	234643968	T	A
1	chr1:234643969:G:A	0	234643969	A	G
1	chr1:234644200:A:G	0	234644200	G	A
1	chr1:234644710:T:C	0	234644710	C	T
1	chr1:234645123:G:A	0	234645123	A	G
1	chr1:234645158:G:A	0	234645158	A	G
1	chr1:234645841:A:G	0	234645841	G	A
1	chr1:234645963:A:G	0	234645963	G	A
1	chr1:234645970:G:A	0	234645970	A	G
1	chr1:234646163:T:C	0	234646163	C	T
1	chr1:234646302:T:A	0	234646302	A	T
1	chr1:234646348:G:C	0	234646348	C	G
1	chr1:234646428:G:A	0	234646428	A	G
1	chr1:234646484:T:C	0	234646484	C	T
1	chr1:234646703:A:G	0	234646703	G	A
1	chr1:234646865:T:C	0	234646865	C	T
1	chr1:234647014:A:G	0	234647014	G	A
1	chr1:234647545:C:G	0	234647545	G	C
1	chr1:234647557:A:G	0	234647557	G	A
1	chr1:234649525:A:G	0	234649525	G	A
1	chr1:234650167:G:A	0	234650167	A	G
1	chr1:234650319:C:A	0	234650319	A	C
1	chr1:234650844:T:G	0	234650844	G	T
1	chr1:234651085:TATTTTTGCCAATTAGGTGAACACTTTATA:T	0	234651085	T	TATTTTTGCCAATTAGGTGAACACTTTATA
1	chr1:234651664:C:T	0	234651664	T	C
1	chr1:234652254:C:T	0	234652254	T	C
1	chr1:234652267:G:A	0	234652267	A	G
1	chr1:234652807:T:C	0	234652807	C	T
1	chr1:234652837:G:A	0	234652837	A	G
1	chr1:234653368:G:A	0	234653368	A	G
1	chr1:234653845:T:C	0	234653845	C	T
1	chr1:234654055:C:T	0	234654055	T	C
1	chr1:234654208:A:T	0	234654208	T	A
1	chr1:234654409:A:G	0	234654409	G	A
1	chr1:234654754:G:T	0	234654754	T	G
1	chr1:234655690:G:A	0	234655690	A	G
1	chr1:234655975:T:C	0	234655975	C	T
1	chr1:234656122:G:C	0	234656122	C	G
1	chr1:234656219:G:A	0	234656219	A	G
1	chr1:234656480:A:G	0	234656480	G	A
1	chr1:234656675:T:G	0	234656675	G	T
1	chr1:234656778:G:A	0	234656778	A	G
1	chr1:234658213:T:C	0	234658213	C	T
1	chr1:234660117:C:A	0	234660117	A	C
1	chr1:234660689:G:A	0	234660689	A	G
1	chr1:234661256:G:A	0	234661256	A	G
1	chr1:234661735:G:T	0	234661735	T	G
1	chr1:234662348:C:T	0	234662348	T	C
1	chr1:234662926:C:T	0	234662926	T	C
1	chr1:234663471:T:TC	0	234663471	TC	T
1	chr1:234663550:C:T	0	234663550	T	C
1	chr1:234664041:A:G	0	234664041	G	A
1	chr1:234664377:G:A	0	234664377	A	G
1	chr1:234664590:A:G	0	234664590	G	A
1	chr1:234664906:G:A	0	234664906	A	G
1	chr1:234664991:C:A	0	234664991	A	C
1	chr1:234665430:C:CT	0	234665430	CT	C
1	chr1:234665663:C:T	0	234665663	T	C
1	chr1:234665848:C:T	0	234665848	T	C
1	chr1:234665905:C:A	0	234665905	A	C
1	chr1:234666521:A:G	0	234666521	G	A
1	chr1:234666662:C:T	0	234666662	T	C
1	chr1:234666725:C:T	0	234666725	T	C
1	chr1:234666895:C:T	0	234666895	T	C
1	chr1:234667873:T:C	0	234667873	C	T
1	chr1:234668219:T:C	0	234668219	C	T
1	chr1:234668508:A:C	0	234668508	C	A
1	chr1:234668661:T:C	0	234668661	C	T
1	chr1:234670211:T:C	0	234670211	C	T
1	chr1:234670260:C:T	0	234670260	T	C
1	chr1:234670470:C:T	0	234670470	T	C
1	chr1:234671712:A:C	0	234671712	C	A
1	chr1:234671993:A:G	0	234671993	G	A
1	chr1:234672272:C:T	0	234672272	T	C
1	chr1:234672526:G:A	0	234672526	A	G
1	chr1:234672580:A:G	0	234672580	G	A
1	chr1:234673150:T:A	0	234673150	A	T
1	chr1:234673847:A:G	0	234673847	G	A
1	chr1:234673857:A:G	0	234673857	G	A
1	chr1:234675944:G:A	0	234675944	A	G
1	chr1:234676041:G:A	0	234676041	A	G
1	chr1:234676571:G:T	0	234676571	T	G
1	chr1:234676610:C:T	0	234676610	T	C
1	chr1:234676684:T:C	0	234676684	C	T
1	chr1:234677021:C:T	0	234677021	T	C
1	chr1:234677206:G:T	0	234677206	T	G
1	chr1:234677610:T:A	0	234677610	A	T
1	chr1:234677730:A:T	0	234677730	T	A
1	chr1:234678351:A:G	0	234678351	G	A
1	chr1:234678422:A:G	0	234678422	G	A
1	chr1:234678824:A:G	0	234678824	G	A
1	chr1:234678848:T:C	0	234678848	C	T
1	chr1:234679249:A:G	0	234679249	G	A
1	chr1:234679443:A:T	0	234679443	T	A
1	chr1:234679505:G:A	0	234679505	A	G
1	chr1:234679761:A:G	0	234679761	G	A
1	chr1:234681537:C:G	0	234681537	G	C
1	chr1:234681583:C:T	0	234681583	T	C
1	chr1:234681871:T:C	0	234681871	C	T
1	chr1:234682471:G:A	0	234682471	A	G
1	chr1:234682676:T:A	0	234682676	A	T
1	chr1:234683704:G:A	0	234683704	A	G
1	chr1:234683981:C:G	0	234683981	G	C
1	chr1:234684001:C:T	0	234684001	T	C
1	chr1:234684139:C:T	0	234684139	T	C
1	chr1:234684269:T:C	0	234684269	C	T
1	chr1:234684585:G:A	0	234684585	A	G
1	chr1:234684673:T:C	0	234684673	C	T
1	chr1:234684751:C:G	0	234684751	G	C
1	chr1:234685081:G:T	0	234685081	T	G
1	chr1:234685147:AAAATT:A	0	234685147	A	AAAATT
1	chr1:234685520:C:A	0	234685520	A	C
1	chr1:234686036:A:T	0	234686036	T	A
1	chr1:234686322:G:C	0	234686322	C	G
1	chr1:234686443:T:C	0	234686443	C	T
1	chr1:234686691:G:C	0	234686691	C	G
1	chr1:234687167:C:A	0	234687167	A	C
1	chr1:234687477:C:A	0	234687477	A	C
1	chr1:234688630:A:G	0	234688630	G	A
1	chr1:234689610:T:C	0	234689610	C	T
1	chr1:234689803:T:C	0	234689803	C	T
1	chr1:234690094:C:T	0	234690094	T	C
1	chr1:234690224:G:T	0	234690224	T	G
1	chr1:234690229:A:G	0	234690229	G	A
1	chr1:234690405:A:T	0	234690405	T	A
1	chr1:234690451:T:C	0	234690451	C	T
1	chr1:234690517:G:C	0	234690517	C	G
1	chr1:234690520:G:A	0	234690520	A	G
1	chr1:234690869:C:T	0	234690869	T	C
1	chr1:234691228:T:A	0	234691228	A	T
1	chr1:234691262:A:C	0	234691262	C	A
1	chr1:234691628:T:G	0	234691628	G	T
1	chr1:234692276:C:T	0	234692276	T	C
1	chr1:234692287:G:A	0	234692287	A	G
1	chr1:234692553:T:C	0	234692553	C	T
1	chr1:234693322:T:C	0	234693322	C	T
1	chr1:234693342:T:A	0	234693342	A	T
1	chr1:234693362:T:C	0	234693362	C	T
1	chr1:234693979:A:G	0	234693979	G	A
1	chr1:234694000:T:G	0	234694000	G	T
1	chr1:234694230:G:A	0	234694230	A	G
1	chr1:234694843:G:A	0	234694843	A	G
1	chr1:234695456:T:G	0	234695456	G	T
1	chr1:234695735:T:C	0	234695735	C	T
1	chr1:234696452:G:A	0	234696452	A	G
1	chr1:234696604:C:A	0	234696604	A	C
1	chr1:234697114:G:A	0	234697114	A	G
1	chr1:234697641:T:A	0	234697641	A	T
1	chr1:234697677:G:A	0	234697677	A	G
1	chr1:234697682:C:T	0	234697682	T	C
1	chr1:234697942:T:TG	0	234697942	TG	T
1	chr1:234698385:A:G	0	234698385	G	A
1	chr1:234698534:C:T	0	234698534	T	C
1	chr1:234699471:G:T	0	234699471	T	G
1	chr1:234700462:T:C	0	234700462	C	T
1	chr1:234701254:T:G	0	234701254	G	T
1	chr1:234701612:T:C	0	234701612	C	T
1	chr1:234701690:G:A	0	234701690	A	G
1	chr1:234701745:T:A	0	234701745	A	T
1	chr1:234701897:T:C	0	234701897	C	T
1	chr1:234701936:C:T	0	234701936	T	C
1	chr1:234702337:C:T	0	234702337	T	C
1	chr1:234702516:G:A	0	234702516	A	G
1	chr1:234702735:C:G	0	234702735	G	C
1	chr1:234702818:T:C	0	234702818	C	T
1	chr1:234703287:C:T	0	234703287	T	C
1	chr1:234703296:C:A	0	234703296	A	C
1	chr1:234704432:AATC:A	0	234704432	A	AATC
1	chr1:234704457:C:T	0	234704457	T	C
1	chr1:234705000:A:G	0	234705000	G	A
1	chr1:234705056:A:G	0	234705056	G	A
1	chr1:234705186:T:C	0	234705186	C	T
1	chr1:234705703:G:T	0	234705703	T	G
1	chr1:234707185:A:T	0	234707185	T	A
1	chr1:234707429:AC:A	0	234707429	A	AC
1	chr1:234709510:T:C	0	234709510	C	T
1	chr1:234710649:A:G	0	234710649	G	A
1	chr1:234712039:G:A	0	234712039	A	G
1	chr1:234712862:G:A	0	234712862	A	G
1	chr1:234712965:G:A	0	234712965	A	G
1	chr1:234713016:G:A	0	234713016	A	G
1	chr1:234714337:G:T	0	234714337	T	G
1	chr1:234714460:A:T	0	234714460	T	A
1	chr1:234714556:T:C	0	234714556	C	T
1	chr1:234714627:T:C	0	234714627	C	T
1	chr1:234714675:A:C	0	234714675	C	A
1	chr1:234715273:C:T	0	234715273	T	C
1	chr1:234715418:A:C	0	234715418	C	A
1	chr1:234715437:C:A	0	234715437	A	C
1	chr1:234715649:C:T	0	234715649	T	C
1	chr1:234716457:G:A	0	234716457	A	G
1	chr1:234716584:C:T	0	234716584	T	C
1	chr1:234716872:G:A	0	234716872	A	G
1	chr1:234717013:C:T	0	234717013	T	C
1	chr1:234717521:A:C	0	234717521	C	A
1	chr1:234717659:A:G	0	234717659	G	A
1	chr1:234718174:T:C	0	234718174	C	T
1	chr1:234718521:G:T	0	234718521	T	G
1	chr1:234719032:C:T	0	234719032	T	C
1	chr1:234719097:A:G	0	234719097	G	A
1	chr1:234720643:G:A	0	234720643	A	G
1	chr1:234720742:C:T	0	234720742	T	C
1	chr1:234721929:T:C	0	234721929	C	T
1	chr1:234722823:G:C	0	234722823	C	G
1	chr1:234722850:A:T	0	234722850	T	A
1	chr1:234723148:T:G	0	234723148	G	T
1	chr1:234725573:C:T	0	234725573	T	C
1	chr1:234726121:A:G	0	234726121	G	A
1	chr1:234727855:G:T	0	234727855	T	G
1	chr1:234728467:C:T	0	234728467	T	C
1	chr1:234728627:C:T	0	234728627	T	C
1	chr1:234729541:G:A	0	234729541	A	G
1	chr1:234731029:A:G	0	234731029	G	A
1	chr1:234731904:A:G	0	234731904	G	A
1	chr1:234735170:C:T	0	234735170	T	C
1	chr1:234736265:G:A	0	234736265	A	G
1	chr1:234736697:G:A	0	234736697	A	G
1	chr1:234736855:C:T	0	234736855	T	C
1	chr1:234737299:G:T	0	234737299	T	G
1	chr1:234737504:G:A	0	234737504	A	G
1	chr1:234739798:G:A	0	234739798	A	G
1	chr1:234739853:C:T	0	234739853	T	C
1	chr1:234739856:A:G	0	234739856	G	A
1	chr1:234740376:G:C	0	234740376	C	G
1	chr1:234740687:A:G	0	234740687	G	A
1	chr1:234740982:AAGAAAGAGAAAGAAAGAG:A	0	234740982	A	AAGAAAGAGAAAGAAAGAG
1	chr1:234742968:C:T	0	234742968	T	C
1	chr1:234743556:C:T	0	234743556	T	C
1	chr1:234744351:T:G	0	234744351	G	T
1	chr1:234745443:C:T	0	234745443	T	C
1	chr1:234745702:C:T	0	234745702	T	C
1	chr1:234746308:T:A	0	234746308	A	T
1	chr1:234746478:T:C	0	234746478	C	T
1	chr1:234747435:T:C	0	234747435	C	T
1	chr1:234748971:G:C	0	234748971	C	G
1	chr1:234748990:TAAGACTGTATACCAATTGATTCTGTTCATATGGC:T	0	234748990	T	TAAGACTGTATACCAATTGATTCTGTTCATATGGC
1	chr1:234749498:G:A	0	234749498	A	G
1	chr1:234753156:C:T	0	234753156	T	C
1	chr1:234753342:A:G	0	234753342	G	A
1	chr1:234754404:G:A	0	234754404	A	G
1	chr1:234754970:T:C	0	234754970	C	T
1	chr1:234757050:C:T	0	234757050	T	C
1	chr1:234757457:C:T	0	234757457	T	C
1	chr1:234757463:C:T	0	234757463	T	C
1	chr1:234757673:G:A	0	234757673	A	G
1	chr1:234757705:G:A	0	234757705	A	G
1	chr1:234759347:C:G	0	234759347	G	C
1	chr1:234759383:T:C	0	234759383	C	T
1	chr1:234760662:G:A	0	234760662	A	G
1	chr1:234761496:G:A	0	234761496	A	G
1	chr1:234761660:T:C	0	234761660	C	T
1	chr1:234761919:TTGGTC:T	0	234761919	T	TTGGTC
1	chr1:234762324:C:A	0	234762324	A	C
1	chr1:234762524:G:A	0	234762524	A	G
1	chr1:234763422:C:A	0	234763422	A	C
1	chr1:234763741:G:A	0	234763741	A	G
1	chr1:234763963:G:A	0	234763963	A	G
1	chr1:234764346:C:T	0	234764346	T	C
1	chr1:234764721:C:A	0	234764721	A	C
1	chr1:234765194:G:A	0	234765194	A	G
1	chr1:234765367:T:C	0	234765367	C	T
1	chr1:234765418:GT:G	0	234765418	G	GT
1	chr1:234765551:T:C	0	234765551	C	T
1	chr1:234765560:T:C	0	234765560	C	T
1	chr1:234765571:T:C	0	234765571	C	T
1	chr1:234765693:G:A	0	234765693	A	G
1	chr1:234765999:A:G	0	234765999	G	A
1	chr1:234766273:C:T	0	234766273	T	C
1	chr1:234766531:T:C	0	234766531	C	T
1	chr1:234766626:T:C	0	234766626	C	T
1	chr1:234767459:C:A	0	234767459	A	C
1	chr1:234768024:G:A	0	234768024	A	G
1	chr1:234768164:G:A	0	234768164	A	G
1	chr1:234768840:T:C	0	234768840	C	T
1	chr1:234771065:T:A	0	234771065	A	T
1	chr1:234771082:C:T	0	234771082	T	C
1	chr1:234772341:C:T	0	234772341	T	C
1	chr1:234772423:C:T	0	234772423	T	C
1	chr1:234773083:CCAAA:C	0	234773083	C	CCAAA
1	chr1:234787699:G:A	0	234787699	A	G
1	chr1:234795828:C:T	0	234795828	T	C
1	chr1:234795962:C:T	0	234795962	T	C
1	chr1:234795969:C:A	0	234795969	A	C
1	chr1:234799950:C:T	0	234799950	T	C
1	chr1:234809599:G:A	0	234809599	A	G
1	chr1:234809774:C:T	0	234809774	T	C
1	chr1:234811340:G:A	0	234811340	A	G
1	chr1:234812413:T:C	0	234812413	C	T
1	chr1:234816893:C:T	0	234816893	T	C
1	chr1:234816894:C:T	0	234816894	T	C
1	chr1:234818838:C:T	0	234818838	T	C
1	chr1:234818915:G:C	0	234818915	C	G
1	chr1:234820430:T:C	0	234820430	C	T
1	chr1:234820595:A:G	0	234820595	G	A
1	chr1:234821954:T:A	0	234821954	A	T
1	chr1:234823497:T:A	0	234823497	A	T
1	chr1:234824742:C:T	0	234824742	T	C
1	chr1:234826272:T:C	0	234826272	C	T
1	chr1:234826334:T:C	0	234826334	C	T
1	chr1:234826782:A:C	0	234826782	C	A
1	chr1:234826886:T:C	0	234826886	C	T
1	chr1:234827906:C:T	0	234827906	T	C
1	chr1:234828221:T:C	0	234828221	C	T
1	chr1:234828687:C:G	0	234828687	G	C
1	chr1:234829265:G:A	0	234829265	A	G
1	chr1:234830341:A:T	0	234830341	T	A
1	chr1:234830360:A:C	0	234830360	C	A
1	chr1:234830530:A:C	0	234830530	C	A
1	chr1:234830751:A:G	0	234830751	G	A
1	chr1:234831672:A:C	0	234831672	C	A
1	chr1:234832204:A:G	0	234832204	G	A
1	chr1:234832911:A:T	0	234832911	T	A
1	chr1:234834554:T:TC	0	234834554	TC	T
1	chr1:234836107:T:G	0	234836107	G	T
1	chr1:234836805:G:A	0	234836805	A	G
1	chr1:234837576:A:G	0	234837576	G	A
1	chr1:234839032:A:G	0	234839032	G	A
1	chr1:234839814:T:C	0	234839814	C	T
1	chr1:234839978:C:G	0	234839978	G	C
1	chr1:234840325:T:G	0	234840325	G	T
1	chr1:234840633:G:A	0	234840633	A	G
1	chr1:234840848:G:A	0	234840848	A	G
1	chr1:234841115:C:T	0	234841115	T	C
1	chr1:234841483:A:G	0	234841483	G	A
1	chr1:234842582:T:C	0	234842582	C	T
1	chr1:234843606:T:C	0	234843606	C	T
1	chr1:234845303:G:C	0	234845303	C	G
1	chr1:234845390:G:A	0	234845390	A	G
1	chr1:234845818:T:C	0	234845818	C	T
1	chr1:234845995:C:A	0	234845995	A	C
1	chr1:234846674:G:A	0	234846674	A	G
1	chr1:234847296:G:T	0	234847296	T	G
1	chr1:234849175:C:T	0	234849175	T	C
1	chr1:234849241:G:A	0	234849241	A	G
1	chr1:234849416:C:T	0	234849416	T	C
1	chr1:234851938:G:A	0	234851938	A	G
1	chr1:234851959:G:T	0	234851959	T	G
1	chr1:234852475:C:G	0	234852475	G	C
1	chr1:234852790:G:A	0	234852790	A	G
1	chr1:234853057:A:G	0	234853057	G	A
1	chr1:234853221:A:G	0	234853221	G	A
1	chr1:234853427:A:G	0	234853427	G	A
1	chr1:234853622:G:GTC	0	234853622	GTC	G
1	chr1:234853974:C:T	0	234853974	T	C
1	chr1:234854757:T:C	0	234854757	C	T
1	chr1:234854985:G:T	0	234854985	T	G
1	chr1:234855153:T:C	0	234855153	C	T
1	chr1:234855275:C:T	0	234855275	T	C
1	chr1:234855445:G:GT	0	234855445	GT	G
1	chr1:234856104:T:C	0	234856104	C	T
1	chr1:234857721:T:C	0	234857721	C	T
1	chr1:234859605:G:A	0	234859605	A	G
1	chr1:234859618:T:C	0	234859618	C	T
1	chr1:234861286:C:T	0	234861286	T	C
1	chr1:234862121:T:C	0	234862121	C	T
1	chr1:234862657:T:C	0	234862657	C	T
1	chr1:234862661:T:C	0	234862661	C	T
1	chr1:234862840:A:G	0	234862840	G	A
1	chr1:234862855:C:T	0	234862855	T	C
1	chr1:234863561:A:G	0	234863561	G	A
1	chr1:234863691:G:A	0	234863691	A	G
1	chr1:234865019:A:G	0	234865019	G	A
1	chr1:234865844:G:A	0	234865844	A	G
1	chr1:234865980:A:C	0	234865980	C	A
1	chr1:234866214:C:T	0	234866214	T	C
1	chr1:234867866:G:A	0	234867866	A	G
1	chr1:234868250:T:C	0	234868250	C	T
1	chr1:234868577:G:A	0	234868577	A	G
1	chr1:234868721:A:G	0	234868721	G	A
1	chr1:234868919:G:A	0	234868919	A	G
1	chr1:234869375:G:A	0	234869375	A	G
1	chr1:234869417:G:A	0	234869417	A	G
1	chr1:234869421:T:C	0	234869421	C	T
1	chr1:234869544:A:G	0	234869544	G	A
1	chr1:234869675:G:A	0	234869675	A	G
1	chr1:234869762:G:A	0	234869762	A	G
1	chr1:234871369:A:T	0	234871369	T	A
1	chr1:234871455:C:T	0	234871455	T	C
1	chr1:234871677:AC:A	0	234871677	A	AC
1	chr1:234871887:T:C	0	234871887	C	T
1	chr1:234874056:C:T	0	234874056	T	C
1	chr1:234875783:T:G	0	234875783	G	T
1	chr1:234875978:G:A	0	234875978	A	G
1	chr1:234876242:G:A	0	234876242	A	G
1	chr1:234877012:T:C	0	234877012	C	T
1	chr1:234877201:C:T	0	234877201	T	C
1	chr1:234878000:C:T	0	234878000	T	C
1	chr1:234878288:A:G	0	234878288	G	A
1	chr1:234878311:A:G	0	234878311	G	A
1	chr1:234878312:A:G	0	234878312	G	A
1	chr1:234878455:G:A	0	234878455	A	G
1	chr1:234878521:C:T	0	234878521	T	C
1	chr1:234878897:C:T	0	234878897	T	C
1	chr1:234879452:C:T	0	234879452	T	C
1	chr1:234879492:G:T	0	234879492	T	G
1	chr1:234879501:C:T	0	234879501	T	C
1	chr1:234879989:A:G	0	234879989	G	A
1	chr1:234880917:C:T	0	234880917	T	C
1	chr1:234881986:C:T	0	234881986	T	C
1	chr1:234882023:G:A	0	234882023	A	G
1	chr1:234882181:G:T	0	234882181	T	G
1	chr1:234882238:T:A	0	234882238	A	T
1	chr1:234882459:C:T	0	234882459	T	C
1	chr1:234882653:C:T	0	234882653	T	C
1	chr1:234883076:A:G	0	234883076	G	A
1	chr1:234883571:C:T	0	234883571	T	C
1	chr1:234883927:A:T	0	234883927	T	A
1	chr1:234884144:C:G	0	234884144	G	C
1	chr1:234884737:A:C	0	234884737	C	A
1	chr1:234884912:T:C	0	234884912	C	T
1	chr1:234886744:C:G	0	234886744	G	C
1	chr1:234886800:C:T	0	234886800	T	C
1	chr1:234886835:G:A	0	234886835	A	G
1	chr1:234887314:G:A	0	234887314	A	G
1	chr1:234888142:T:C	0	234888142	C	T
1	chr1:234888254:A:G	0	234888254	G	A
1	chr1:234888474:C:T	0	234888474	T	C
1	chr1:234888645:A:AT	0	234888645	AT	A
1	chr1:234889180:G:A	0	234889180	A	G
1	chr1:234889828:G:A	0	234889828	A	G
1	chr1:234890228:TC:T	0	234890228	T	TC
1	chr1:234890925:C:A	0	234890925	A	C
1	chr1:234891924:C:T	0	234891924	T	C
1	chr1:234892810:G:A	0	234892810	A	G
1	chr1:234892837:G:A	0	234892837	A	G
1	chr1:234893492:G:A	0	234893492	A	G
1	chr1:234893620:C:T	0	234893620	T	C
1	chr1:234893736:T:TA	0	234893736	TA	T
1	chr1:234893992:C:T	0	234893992	T	C
1	chr1:234894386:G:A	0	234894386	A	G
1	chr1:234894387:G:A	0	234894387	A	G
1	chr1:234894578:C:T	0	234894578	T	C
1	chr1:234894795:C:T	0	234894795	T	C
1	chr1:234894860:C:G	0	234894860	G	C
1	chr1:234894864:TCTGCTA:T	0	234894864	T	TCTGCTA
1	chr1:234894891:C:G	0	234894891	G	C
1	chr1:234894948:A:G	0	234894948	G	A
1	chr1:234894951:T:C	0	234894951	C	T
1	chr1:234895102:A:G	0	234895102	G	A
1	chr1:234895237:T:C	0	234895237	C	T
1	chr1:234895660:T:C	0	234895660	C	T
1	chr1:234895710:T:C	0	234895710	C	T
1	chr1:234895918:C:T	0	234895918	T	C
1	chr1:234896031:T:C	0	234896031	C	T
1	chr1:234896367:T:C	0	234896367	C	T
1	chr1:234896473:G:A	0	234896473	A	G
1	chr1:234896479:AT:A	0	234896479	A	AT
1	chr1:234896491:T:C	0	234896491	C	T
1	chr1:234896504:T:C	0	234896504	C	T
1	chr1:234896778:CA:C	0	234896778	C	CA
1	chr1:234897489:G:A	0	234897489	A	G
1	chr1:234897684:A:G	0	234897684	G	A
1	chr1:234898188:G:A	0	234898188	A	G
1	chr1:234898406:A:C	0	234898406	C	A
1	chr1:234898824:A:C	0	234898824	C	A
1	chr1:234899962:G:A	0	234899962	A	G
1	chr1:234900361:A:T	0	234900361	T	A
1	chr1:234900538:G:C	0	234900538	C	G
1	chr1:234900563:C:T	0	234900563	T	C
1	chr1:234901348:C:T	0	234901348	T	C
1	chr1:234902015:G:A	0	234902015	A	G
1	chr1:234902399:A:G	0	234902399	G	A
1	chr1:234904257:G:A	0	234904257	A	G
1	chr1:234904298:A:G	0	234904298	G	A
1	chr1:234905088:A:G	0	234905088	G	A
1	chr1:234905936:T:C	0	234905936	C	T
1	chr1:234906196:T:G	0	234906196	G	T
1	chr1:234906289:G:A	0	234906289	A	G
1	chr1:234906297:C:G	0	234906297	G	C
1	chr1:234906894:C:T	0	234906894	T	C
1	chr1:234907864:T:C	0	234907864	C	T
1	chr1:234908260:C:T	0	234908260	T	C
1	chr1:234908793:G:A	0	234908793	A	G
1	chr1:234908817:A:T	0	234908817	T	A
1	chr1:234909043:G:A	0	234909043	A	G
1	chr1:234911612:G:A	0	234911612	A	G
1	chr1:234912690:A:G	0	234912690	G	A
1	chr1:234912870:A:T	0	234912870	T	A
1	chr1:234912918:C:A	0	234912918	A	C
1	chr1:234913180:A:G	0	234913180	G	A
1	chr1:234913828:G:A	0	234913828	A	G
1	chr1:234913993:C:T	0	234913993	T	C
1	chr1:234914053:G:A	0	234914053	A	G
1	chr1:234914176:A:C	0	234914176	C	A
1	chr1:234914278:T:C	0	234914278	C	T
1	chr1:234914357:C:A	0	234914357	A	C
1	chr1:234914588:A:G	0	234914588	G	A
1	chr1:234915696:G:C	0	234915696	C	G
1	chr1:234915754:C:A	0	234915754	A	C
1	chr1:234915774:CA:C	0	234915774	C	CA
1	chr1:234915780:A:T	0	234915780	T	A
1	chr1:234915957:G:A	0	234915957	A	G
1	chr1:234916071:C:T	0	234916071	T	C
1	chr1:234916486:G:A	0	234916486	A	G
1	chr1:234917224:C:T	0	234917224	T	C
1	chr1:234917256:A:G	0	234917256	G	A
1	chr1:234917285:A:G	0	234917285	G	A
1	chr1:234917354:G:A	0	234917354	A	G
1	chr1:234917962:T:C	0	234917962	C	T
1	chr1:234918541:A:G	0	234918541	G	A
1	chr1:234918553:G:A	0	234918553	A	G
1	chr1:234920118:A:T	0	234920118	T	A
1	chr1:234920172:C:T	0	234920172	T	C
1	chr1:234920700:C:T	0	234920700	T	C
1	chr1:234920922:A:G	0	234920922	G	A
1	chr1:234920967:C:T	0	234920967	T	C
1	chr1:234921443:CA:C	0	234921443	C	CA
1	chr1:234921981:G:T	0	234921981	T	G
1	chr1:234922160:G:A	0	234922160	A	G
1	chr1:234922520:T:C	0	234922520	C	T
1	chr1:234922526:G:T	0	234922526	T	G
1	chr1:234923428:C:T	0	234923428	T	C
1	chr1:234924037:C:T	0	234924037	T	C
1	chr1:234924692:A:G	0	234924692	G	A
1	chr1:234924943:C:T	0	234924943	T	C
1	chr1:234925047:G:A	0	234925047	A	G
1	chr1:234925095:A:G	0	234925095	G	A
1	chr1:234925800:T:C	0	234925800	C	T
1	chr1:234926020:G:A	0	234926020	A	G
1	chr1:234926434:G:A	0	234926434	A	G
1	chr1:234926529:G:C	0	234926529	C	G
1	chr1:234926686:G:A	0	234926686	A	G
1	chr1:234927126:C:T	0	234927126	T	C
1	chr1:234927659:C:CA	0	234927659	CA	C
1	chr1:234927822:G:A	0	234927822	A	G
1	chr1:234927823:C:A	0	234927823	A	C
1	chr1:234927858:C:T	0	234927858	T	C
1	chr1:234928972:C:G	0	234928972	G	C
1	chr1:234929119:G:A	0	234929119	A	G
1	chr1:234930106:G:A	0	234930106	A	G
1	chr1:234930196:CA:C	0	234930196	C	CA
1	chr1:234930387:C:T	0	234930387	T	C
1	chr1:234930783:G:A	0	234930783	A	G
1	chr1:234930800:G:C	0	234930800	C	G
1	chr1:234930964:C:T	0	234930964	T	C
1	chr1:234931401:A:G	0	234931401	G	A
1	chr1:234933758:A:G	0	234933758	G	A
1	chr1:234935473:G:A	0	234935473	A	G
1	chr1:234935793:C:T	0	234935793	T	C
1	chr1:234936751:C:T	0	234936751	T	C
1	chr1:234937090:C:T	0	234937090	T	C
1	chr1:234937483:T:C	0	234937483	C	T
1	chr1:234939949:G:A	0	234939949	A	G
1	chr1:234940182:T:C	0	234940182	C	T
1	chr1:234940347:C:T	0	234940347	T	C
1	chr1:234940398:G:A	0	234940398	A	G
1	chr1:234940417:C:T	0	234940417	T	C
1	chr1:234940552:C:G	0	234940552	G	C
1	chr1:234940608:A:G	0	234940608	G	A
1	chr1:234941119:A:G	0	234941119	G	A
1	chr1:234941142:T:C	0	234941142	C	T
1	chr1:234941318:T:C	0	234941318	C	T
1	chr1:234941343:T:C	0	234941343	C	T
1	chr1:234941821:G:A	0	234941821	A	G
1	chr1:234941893:C:G	0	234941893	G	C
1	chr1:234942382:G:A	0	234942382	A	G
1	chr1:234942974:G:T	0	234942974	T	G
1	chr1:234943167:C:A	0	234943167	A	C
1	chr1:234943191:C:A	0	234943191	A	C
1	chr1:234943210:C:T	0	234943210	T	C
1	chr1:234943416:G:C	0	234943416	C	G
1	chr1:234943440:C:T	0	234943440	T	C
1	chr1:234943966:A:C	0	234943966	C	A
1	chr1:234944263:G:A	0	234944263	A	G
1	chr1:234944317:A:G	0	234944317	G	A
1	chr1:234944713:T:G	0	234944713	G	T
1	chr1:234945843:T:G	0	234945843	G	T
1	chr1:234945942:G:A	0	234945942	A	G
1	chr1:234946308:G:A	0	234946308	A	G
1	chr1:234946545:G:T	0	234946545	T	G
1	chr1:234947603:T:G	0	234947603	G	T
1	chr1:234948186:G:A	0	234948186	A	G
1	chr1:234948199:T:A	0	234948199	A	T
1	chr1:234948319:G:A	0	234948319	A	G
1	chr1:234948427:G:A	0	234948427	A	G
1	chr1:234948581:G:A	0	234948581	A	G
1	chr1:234948652:C:T	0	234948652	T	C
1	chr1:234949263:G:A	0	234949263	A	G
1	chr1:234949697:G:A	0	234949697	A	G
1	chr1:234949958:G:A	0	234949958	A	G
1	chr1:234950909:T:G	0	234950909	G	T
1	chr1:234951493:G:A	0	234951493	A	G
1	chr1:234951541:AAAGAG:A	0	234951541	A	AAAGAG
1	chr1:234951856:T:C	0	234951856	C	T
1	chr1:234953316:C:T	0	234953316	T	C
1	chr1:234953920:C:T	0	234953920	T	C
1	chr1:234954661:C:T	0	234954661	T	C
1	chr1:234955084:C:T	0	234955084	T	C
1	chr1:234955226:T:C	0	234955226	C	T
1	chr1:234955362:T:C	0	234955362	C	T
1	chr1:234955778:G:T	0	234955778	T	G
1	chr1:234956049:C:G	0	234956049	G	C
1	chr1:234958098:A:C	0	234958098	C	A
1	chr1:234958495:G:A	0	234958495	A	G
1	chr1:234959436:G:A	0	234959436	A	G
1	chr1:234959582:T:C	0	234959582	C	T
1	chr1:234959697:A:G	0	234959697	G	A
1	chr1:234960025:C:T	0	234960025	T	C
1	chr1:234960192:C:T	0	234960192	T	C
1	chr1:234960865:C:T	0	234960865	T	C
1	chr1:234961994:G:C	0	234961994	C	G
1	chr1:234962247:G:GA	0	234962247	GA	G
1	chr1:234962362:A:G	0	234962362	G	A
1	chr1:234963681:AG:A	0	234963681	A	AG
1	chr1:234963800:T:C	0	234963800	C	T
1	chr1:234963938:T:C	0	234963938	C	T
1	chr1:234964668:A:G	0	234964668	G	A
1	chr1:234964676:ACG:A	0	234964676	A	ACG
1	chr1:234964899:A:G	0	234964899	G	A
1	chr1:234965233:T:C	0	234965233	C	T
1	chr1:234966337:G:A	0	234966337	A	G
1	chr1:234967483:C:T	0	234967483	T	C
1	chr1:234967844:G:A	0	234967844	A	G
1	chr1:234968026:G:C	0	234968026	C	G
1	chr1:234968178:T:TA	0	234968178	TA	T
1	chr1:234968234:T:C	0	234968234	C	T
1	chr1:234968320:C:T	0	234968320	T	C
1	chr1:234968336:C:T	0	234968336	T	C
1	chr1:234968481:A:G	0	234968481	G	A
1	chr1:234968665:A:C	0	234968665	C	A
1	chr1:234968725:C:T	0	234968725	T	C
1	chr1:234969214:T:G	0	234969214	G	T
1	chr1:234969835:G:A	0	234969835	A	G
1	chr1:234970346:T:A	0	234970346	A	T
1	chr1:234970687:G:GA	0	234970687	GA	G
1	chr1:234970747:C:T	0	234970747	T	C
1	chr1:234971682:T:A	0	234971682	A	T
1	chr1:234972117:C:T	0	234972117	T	C
1	chr1:234972555:G:A	0	234972555	A	G
1	chr1:234972561:G:A	0	234972561	A	G
1	chr1:234973467:T:C	0	234973467	C	T
1	chr1:234973612:T:C	0	234973612	C	T
1	chr1:234974348:A:G	0	234974348	G	A
1	chr1:234974594:T:C	0	234974594	C	T
1	chr1:234975169:C:CT	0	234975169	CT	C
1	chr1:234975303:T:A	0	234975303	A	T
1	chr1:234976407:T:C	0	234976407	C	T
1	chr1:234976665:T:C	0	234976665	C	T
1	chr1:234976670:A:G	0	234976670	G	A
1	chr1:234976990:G:A	0	234976990	A	G
1	chr1:234977152:A:C	0	234977152	C	A
1	chr1:234977261:G:A	0	234977261	A	G
1	chr1:234977558:A:G	0	234977558	G	A
1	chr1:234977573:C:T	0	234977573	T	C
1	chr1:234977859:T:A	0	234977859	A	T
1	chr1:234978369:C:A	0	234978369	A	C
1	chr1:234978847:A:G	0	234978847	G	A
1	chr1:234979762:A:G	0	234979762	G	A
1	chr1:234980660:T:C	0	234980660	C	T
1	chr1:234981224:T:C	0	234981224	C	T
1	chr1:234981544:G:A	0	234981544	A	G
1	chr1:234981832:C:T	0	234981832	T	C
1	chr1:234982263:T:C	0	234982263	C	T
1	chr1:234982826:T:C	0	234982826	C	T
1	chr1:234983188:T:C	0	234983188	C	T
1	chr1:234983293:C:T	0	234983293	T	C
1	chr1:234983874:G:A	0	234983874	A	G
1	chr1:234984292:C:T	0	234984292	T	C
1	chr1:234984666:A:T	0	234984666	T	A
1	chr1:234986124:G:A	0	234986124	A	G
1	chr1:234989204:C:T	0	234989204	T	C
1	chr1:234990397:G:A	0	234990397	A	G
1	chr1:234990740:C:T	0	234990740	T	C
1	chr1:234991851:G:A	0	234991851	A	G
1	chr1:234992577:G:A	0	234992577	A	G
1	chr1:234992876:C:T	0	234992876	T	C
1	chr1:234993024:T:C	0	234993024	C	T
1	chr1:234993467:A:G	0	234993467	G	A
1	chr1:234993493:G:A	0	234993493	A	G
1	chr1:234993553:A:G	0	234993553	G	A
1	chr1:234994472:T:C	0	234994472	C	T
1	chr1:234996476:T:C	0	234996476	C	T
1	chr1:234997102:A:G	0	234997102	G	A
1	chr1:234997835:A:G	0	234997835	G	A
1	chr1:234998100:C:T	0	234998100	T	C
1	chr1:234999893:G:C	0	234999893	C	G
1	chr1:234999895:G:A	0	234999895	A	G
1	chr1:235000038:G:A	0	235000038	A	G
1	chr1:235000190:G:A	0	235000190	A	G
1	chr1:235000356:G:A	0	235000356	A	G
1	chr1:235001095:G:T	0	235001095	T	G
1	chr1:235001725:T:C	0	235001725	C	T
1	chr1:235001873:A:G	0	235001873	G	A
1	chr1:235001953:A:G	0	235001953	G	A
1	chr1:235001962:G:A	0	235001962	A	G
1	chr1:235002090:G:A	0	235002090	A	G
1	chr1:235002402:G:A	0	235002402	A	G
1	chr1:235002736:T:G	0	235002736	G	T
1	chr1:235003398:A:G	0	235003398	G	A
1	chr1:235003480:G:A	0	235003480	A	G
1	chr1:235004161:A:G	0	235004161	G	A
1	chr1:235005800:T:C	0	235005800	C	T
1	chr1:235006486:G:A	0	235006486	A	G
1	chr1:235006534:A:G	0	235006534	G	A
1	chr1:235007005:T:C	0	235007005	C	T
1	chr1:235007338:A:C	0	235007338	C	A
1	chr1:235007632:G:A	0	235007632	A	G
1	chr1:235008835:T:G	0	235008835	G	T
1	chr1:235008858:A:G	0	235008858	G	A
1	chr1:235009303:C:T	0	235009303	T	C
1	chr1:235009533:G:A	0	235009533	A	G
1	chr1:235009682:G:C	0	235009682	C	G
1	chr1:235009787:T:C	0	235009787	C	T
1	chr1:235010242:C:A	0	235010242	A	C
1	chr1:235011922:C:G	0	235011922	G	C
1	chr1:235012465:G:A	0	235012465	A	G
1	chr1:235012734:G:T	0	235012734	T	G
1	chr1:235013514:C:A	0	235013514	A	C
1	chr1:235013694:C:T	0	235013694	T	C
1	chr1:235013937:G:A	0	235013937	A	G
1	chr1:235015302:C:G	0	235015302	G	C
1	chr1:235015413:C:A	0	235015413	A	C
1	chr1:235015491:G:A	0	235015491	A	G
1	chr1:235015667:G:A	0	235015667	A	G
1	chr1:235017010:C:T	0	235017010	T	C
1	chr1:235017395:C:T	0	235017395	T	C
1	chr1:235018604:T:C	0	235018604	C	T
1	chr1:235020026:C:A	0	235020026	A	C
1	chr1:235020182:A:G	0	235020182	G	A
1	chr1:235020510:G:A	0	235020510	A	G
1	chr1:235020706:A:G	0	235020706	G	A
1	chr1:235020795:A:G	0	235020795	G	A
1	chr1:235020893:G:C	0	235020893	C	G
1	chr1:235022805:C:T	0	235022805	T	C
1	chr1:235023415:G:A	0	235023415	A	G
1	chr1:235023441:A:G	0	235023441	G	A
1	chr1:235023876:A:AG	0	235023876	AG	A
1	chr1:235024581:C:T	0	235024581	T	C
1	chr1:235025125:C:T	0	235025125	T	C
1	chr1:235025174:G:A	0	235025174	A	G
1	chr1:235026194:A:G	0	235026194	G	A
1	chr1:235026470:C:T	0	235026470	T	C
1	chr1:235027549:T:C	0	235027549	C	T
1	chr1:235029289:G:A	0	235029289	A	G
1	chr1:235029512:T:C	0	235029512	C	T
1	chr1:235031073:G:A	0	235031073	A	G
1	chr1:235031984:C:A	0	235031984	A	C
1	chr1:235032253:A:G	0	235032253	G	A
1	chr1:235033223:A:T	0	235033223	T	A
1	chr1:235033273:G:C	0	235033273	C	G
1	chr1:235033337:T:G	0	235033337	G	T
1	chr1:235033462:AAAT:A	0	235033462	A	AAAT
1	chr1:235033560:G:T	0	235033560	T	G
1	chr1:235034249:T:A	0	235034249	A	T
1	chr1:235035232:A:C	0	235035232	C	A
1	chr1:235035302:T:C	0	235035302	C	T
1	chr1:235035329:C:T	0	235035329	T	C
1	chr1:235035721:T:C	0	235035721	C	T
1	chr1:235035837:T:C	0	235035837	C	T
1	chr1:235036072:C:T	0	235036072	T	C
1	chr1:235036230:C:T	0	235036230	T	C
1	chr1:235036500:C:T	0	235036500	T	C
1	chr1:235036528:C:T	0	235036528	T	C
1	chr1:235037022:T:C	0	235037022	C	T
1	chr1:235037450:G:A	0	235037450	A	G
1	chr1:235037491:G:A	0	235037491	A	G
1	chr1:235037827:C:G	0	235037827	G	C
1	chr1:235037992:T:C	0	235037992	C	T
1	chr1:235038512:G:A	0	235038512	A	G
1	chr1:235038602:A:G	0	235038602	G	A
1	chr1:235040123:A:C	0	235040123	C	A
1	chr1:235040187:C:T	0	235040187	T	C
1	chr1:235040454:G:A	0	235040454	A	G
1	chr1:235040635:T:A	0	235040635	A	T
1	chr1:235040717:A:G	0	235040717	G	A
1	chr1:235043139:C:T	0	235043139	T	C
1	chr1:235044479:A:C	0	235044479	C	A
1	chr1:235044541:C:T	0	235044541	T	C
1	chr1:235045140:C:T	0	235045140	T	C
1	chr1:235045175:C:T	0	235045175	T	C
1	chr1:235045986:A:G	0	235045986	G	A
1	chr1:235046610:A:T	0	235046610	T	A
1	chr1:235047108:A:C	0	235047108	C	A
1	chr1:235047444:G:C	0	235047444	C	G
1	chr1:235047524:A:G	0	235047524	G	A
1	chr1:235047701:G:A	0	235047701	A	G
1	chr1:235048848:G:A	0	235048848	A	G
1	chr1:235049538:C:T	0	235049538	T	C
1	chr1:235050428:C:T	0	235050428	T	C
1	chr1:235050431:G:A	0	235050431	A	G
1	chr1:235050603:C:T	0	235050603	T	C
1	chr1:235050872:C:T	0	235050872	T	C
1	chr1:235050992:C:A	0	235050992	A	C
1	chr1:235051168:T:C	0	235051168	C	T
1	chr1:235051593:A:G	0	235051593	G	A
1	chr1:235051948:G:A	0	235051948	A	G
1	chr1:235052559:C:T	0	235052559	T	C
1	chr1:235052728:G:A	0	235052728	A	G
1	chr1:235053060:T:C	0	235053060	C	T
1	chr1:235054664:A:C	0	235054664	C	A
1	chr1:235055263:A:C	0	235055263	C	A
1	chr1:235056071:T:C	0	235056071	C	T
1	chr1:235056162:A:G	0	235056162	G	A
1	chr1:235057602:C:T	0	235057602	T	C
1	chr1:235058485:T:C	0	235058485	C	T
1	chr1:235058518:C:T	0	235058518	T	C
1	chr1:235058713:C:T	0	235058713	T	C
1	chr1:235058768:A:C	0	235058768	C	A
1	chr1:235058912:GAA:G	0	235058912	G	GAA
1	chr1:235059008:C:T	0	235059008	T	C
1	chr1:235059326:C:T	0	235059326	T	C
1	chr1:235059547:C:T	0	235059547	T	C
1	chr1:235059664:C:T	0	235059664	T	C
1	chr1:235060372:A:T	0	235060372	T	A
1	chr1:235060641:T:C	0	235060641	C	T
1	chr1:235060879:A:G	0	235060879	G	A
1	chr1:235061570:G:A	0	235061570	A	G
1	chr1:235061756:T:C	0	235061756	C	T
1	chr1:235062124:A:G	0	235062124	G	A
1	chr1:235062355:G:A	0	235062355	A	G
1	chr1:235062676:G:A	0	235062676	A	G
1	chr1:235063047:C:T	0	235063047	T	C
1	chr1:235064151:T:C	0	235064151	C	T
1	chr1:235066486:A:G	0	235066486	G	A
1	chr1:235066792:C:A	0	235066792	A	C
1	chr1:235066976:C:T	0	235066976	T	C
1	chr1:235067425:G:A	0	235067425	A	G
1	chr1:235069360:T:C	0	235069360	C	T
1	chr1:235069780:C:T	0	235069780	T	C
1	chr1:235069901:T:C	0	235069901	C	T
1	chr1:235070211:C:T	0	235070211	T	C
1	chr1:235070998:C:T	0	235070998	T	C
1	chr1:235071651:A:G	0	235071651	G	A
1	chr1:235072009:G:A	0	235072009	A	G
1	chr1:235072379:A:G	0	235072379	G	A
1	chr1:235072419:C:T	0	235072419	T	C
1	chr1:235072611:T:C	0	235072611	C	T
1	chr1:235073686:A:G	0	235073686	G	A
1	chr1:235073869:C:A	0	235073869	A	C
1	chr1:235073878:G:A	0	235073878	A	G
1	chr1:235074335:G:A	0	235074335	A	G
1	chr1:235075370:C:T	0	235075370	T	C
1	chr1:235075730:C:T	0	235075730	T	C
1	chr1:235075976:G:A	0	235075976	A	G
1	chr1:235076549:G:T	0	235076549	T	G
1	chr1:235076628:T:A	0	235076628	A	T
1	chr1:235079950:G:A	0	235079950	A	G
1	chr1:235080754:G:A	0	235080754	A	G
1	chr1:235081050:C:G	0	235081050	G	C
1	chr1:235083033:G:T	0	235083033	T	G
1	chr1:235083335:G:A	0	235083335	A	G
1	chr1:235084726:G:A	0	235084726	A	G
1	chr1:235085097:C:T	0	235085097	T	C
1	chr1:235085390:C:T	0	235085390	T	C
1	chr1:235085403:C:T	0	235085403	T	C
1	chr1:235085590:G:A	0	235085590	A	G
1	chr1:235085888:A:G	0	235085888	G	A
1	chr1:235086025:C:T	0	235086025	T	C
1	chr1:235086422:C:T	0	235086422	T	C
1	chr1:235086768:A:G	0	235086768	G	A
1	chr1:235089284:T:A	0	235089284	A	T
1	chr1:235089293:TCGG:T	0	235089293	T	TCGG
1	chr1:235090312:T:C	0	235090312	C	T
1	chr1:235090846:G:A	0	235090846	A	G
1	chr1:235090945:G:A	0	235090945	A	G
1	chr1:235091308:T:C	0	235091308	C	T
1	chr1:235091527:C:T	0	235091527	T	C
1	chr1:235092833:G:A	0	235092833	A	G
1	chr1:235093306:A:G	0	235093306	G	A
1	chr1:235094523:A:G	0	235094523	G	A
1	chr1:235094733:G:C	0	235094733	C	G
1	chr1:235094868:A:G	0	235094868	G	A
1	chr1:235095806:G:T	0	235095806	T	G
1	chr1:235096425:T:C	0	235096425	C	T
1	chr1:235097254:G:A	0	235097254	A	G
1	chr1:235097623:G:A	0	235097623	A	G
1	chr1:235098697:G:C	0	235098697	C	G
1	chr1:235098725:A:C	0	235098725	C	A
1	chr1:235098854:G:A	0	235098854	A	G
1	chr1:235099031:C:T	0	235099031	T	C
1	chr1:235099681:G:A	0	235099681	A	G
1	chr1:235099847:T:C	0	235099847	C	T
1	chr1:235100920:C:T	0	235100920	T	C
1	chr1:235101529:TAAC:T	0	235101529	T	TAAC
1	chr1:235103812:G:A	0	235103812	A	G
1	chr1:235104702:T:G	0	235104702	G	T
1	chr1:235104719:G:A	0	235104719	A	G
1	chr1:235105918:T:G	0	235105918	G	T
1	chr1:235106258:G:A	0	235106258	A	G
1	chr1:235106272:A:G	0	235106272	G	A
1	chr1:235106315:G:C	0	235106315	C	G
1	chr1:235106706:A:G	0	235106706	G	A
1	chr1:235107368:GCAT:G	0	235107368	G	GCAT
1	chr1:235107971:C:A	0	235107971	A	C
1	chr1:235108743:T:C	0	235108743	C	T
1	chr1:235108871:C:T	0	235108871	T	C
1	chr1:235112529:C:G	0	235112529	G	C
1	chr1:235112974:C:T	0	235112974	T	C
1	chr1:235114930:T:A	0	235114930	A	T
1	chr1:235114969:A:G	0	235114969	G	A
1	chr1:235115730:T:C	0	235115730	C	T
1	chr1:235115827:A:T	0	235115827	T	A
1	chr1:235116133:A:G	0	235116133	G	A
1	chr1:235116233:A:G	0	235116233	G	A
1	chr1:235116337:G:A	0	235116337	A	G
1	chr1:235116557:A:G	0	235116557	G	A
1	chr1:235116664:C:T	0	235116664	T	C
1	chr1:235116807:C:T	0	235116807	T	C
1	chr1:235117390:A:G	0	235117390	G	A
1	chr1:235119152:G:T	0	235119152	T	G
1	chr1:235120997:C:T	0	235120997	T	C
1	chr1:235121722:C:T	0	235121722	T	C
1	chr1:235121746:G:A	0	235121746	A	G
1	chr1:235122142:C:T	0	235122142	T	C
1	chr1:235122425:C:T	0	235122425	T	C
1	chr1:235124145:A:G	0	235124145	G	A
1	chr1:235124307:A:C	0	235124307	C	A
1	chr1:235124560:A:G	0	235124560	G	A
1	chr1:235125097:C:T	0	235125097	T	C
1	chr1:235125574:A:C	0	235125574	C	A
1	chr1:235126047:C:T	0	235126047	T	C
1	chr1:235127607:C:A	0	235127607	A	C
1	chr1:235128259:T:C	0	235128259	C	T
1	chr1:235128337:T:C	0	235128337	C	T
1	chr1:235129236:T:A	0	235129236	A	T
1	chr1:235129799:C:T	0	235129799	T	C
1	chr1:235129945:AATGTCCTG:A	0	235129945	A	AATGTCCTG
1	chr1:235130366:T:C	0	235130366	C	T
1	chr1:235130496:A:C	0	235130496	C	A
1	chr1:235130800:T:C	0	235130800	C	T
1	chr1:235138804:CT:C	0	235138804	C	CT
1	chr1:235138941:T:C	0	235138941	C	T
1	chr1:235139835:G:A	0	235139835	A	G
1	chr1:235141803:T:C	0	235141803	C	T
1	chr1:235141817:T:C	0	235141817	C	T
1	chr1:235141902:G:A	0	235141902	A	G
1	chr1:235142352:C:T	0	235142352	T	C
1	chr1:235142844:G:C	0	235142844	C	G
1	chr1:235143051:A:G	0	235143051	G	A
1	chr1:235143154:T:C	0	235143154	C	T
1	chr1:235143248:C:T	0	235143248	T	C
1	chr1:235143458:G:A	0	235143458	A	G
1	chr1:235144299:CAT:C	0	235144299	C	CAT
1	chr1:235145449:T:G	0	235145449	G	T
1	chr1:235147612:G:A	0	235147612	A	G
1	chr1:235147966:T:A	0	235147966	A	T
1	chr1:235148928:C:T	0	235148928	T	C
1	chr1:235149255:G:A	0	235149255	A	G
1	chr1:235149978:G:T	0	235149978	T	G
1	chr1:235150606:G:A	0	235150606	A	G
1	chr1:235150710:T:TA	0	235150710	TA	T
1	chr1:235151365:T:C	0	235151365	C	T
1	chr1:235152356:T:C	0	235152356	C	T
1	chr1:235154426:C:T	0	235154426	T	C
1	chr1:235154432:C:T	0	235154432	T	C
1	chr1:235154437:G:A	0	235154437	A	G
1	chr1:235155396:T:C	0	235155396	C	T
1	chr1:235158962:C:T	0	235158962	T	C
1	chr1:235159345:T:C	0	235159345	C	T
1	chr1:235159421:G:A	0	235159421	A	G
1	chr1:235159523:T:C	0	235159523	C	T
1	chr1:235159912:T:C	0	235159912	C	T
1	chr1:235160732:A:C	0	235160732	C	A
1	chr1:235160983:T:C	0	235160983	C	T
1	chr1:235161230:T:A	0	235161230	A	T
1	chr1:235161669:T:C	0	235161669	C	T
1	chr1:235162719:T:C	0	235162719	C	T
1	chr1:235163823:T:C	0	235163823	C	T
1	chr1:235164081:G:A	0	235164081	A	G
1	chr1:235164208:A:G	0	235164208	G	A
1	chr1:235165026:G:A	0	235165026	A	G
1	chr1:235165267:T:C	0	235165267	C	T
1	chr1:235165395:T:G	0	235165395	G	T
1	chr1:235165416:T:C	0	235165416	C	T
1	chr1:235165600:A:G	0	235165600	G	A
1	chr1:235169240:G:T	0	235169240	T	G
1	chr1:235170235:T:C	0	235170235	C	T
1	chr1:235170687:A:G	0	235170687	G	A
1	chr1:235171862:G:A	0	235171862	A	G
1	chr1:235172955:G:A	0	235172955	A	G
1	chr1:235174103:A:G	0	235174103	G	A
1	chr1:235174418:C:T	0	235174418	T	C
1	chr1:235174446:T:C	0	235174446	C	T
1	chr1:235178031:T:C	0	235178031	C	T
1	chr1:235178777:A:G	0	235178777	G	A
1	chr1:235179911:A:C	0	235179911	C	A
1	chr1:235180541:G:A	0	235180541	A	G
1	chr1:235182031:C:T	0	235182031	T	C
1	chr1:235182971:T:C	0	235182971	C	T
1	chr1:235184912:A:G	0	235184912	G	A
1	chr1:235185924:C:T	0	235185924	T	C
1	chr1:235186488:A:G	0	235186488	G	A
1	chr1:235186892:T:C	0	235186892	C	T
1	chr1:235187239:A:G	0	235187239	G	A
1	chr1:235188121:T:G	0	235188121	G	T
1	chr1:235188132:G:A	0	235188132	A	G
1	chr1:235189050:G:A	0	235189050	A	G
1	chr1:235189790:T:C	0	235189790	C	T
1	chr1:235191240:C:G	0	235191240	G	C
1	chr1:235191929:A:T	0	235191929	T	A
1	chr1:235192617:A:G	0	235192617	G	A
1	chr1:235192986:A:G	0	235192986	G	A
1	chr1:235193110:C:A	0	235193110	A	C
1	chr1:235193988:A:ATG	0	235193988	ATG	A
1	chr1:235196660:A:T	0	235196660	T	A
1	chr1:235199645:T:C	0	235199645	C	T
1	chr1:235200425:T:G	0	235200425	G	T
1	chr1:235200593:T:C	0	235200593	C	T
1	chr1:235200639:AAAG:A	0	235200639	A	AAAG
1	chr1:235200790:G:C	0	235200790	C	G
1	chr1:235201855:A:G	0	235201855	G	A
1	chr1:235202631:C:A	0	235202631	A	C
1	chr1:235202840:A:G	0	235202840	G	A
1	chr1:235203587:C:A	0	235203587	A	C
1	chr1:235204962:T:A	0	235204962	A	T
1	chr1:235208287:A:G	0	235208287	G	A
1	chr1:235208536:CTT:C	0	235208536	C	CTT
1	chr1:235209265:G:A	0	235209265	A	G
1	chr1:235209574:T:G	0	235209574	G	T
1	chr1:235210547:CTGAT:C	0	235210547	C	CTGAT
1	chr1:235210731:C:T	0	235210731	T	C
1	chr1:235210878:ATTCT:A	0	235210878	A	ATTCT
1	chr1:235211922:T:C	0	235211922	C	T
1	chr1:235212504:G:A	0	235212504	A	G
1	chr1:235215029:G:A	0	235215029	A	G
1	chr1:235215344:C:T	0	235215344	T	C
1	chr1:235215452:T:G	0	235215452	G	T
1	chr1:235219460:T:C	0	235219460	C	T
1	chr1:235219873:A:G	0	235219873	G	A
1	chr1:235220036:T:C	0	235220036	C	T
1	chr1:235220191:TAAAC:T	0	235220191	T	TAAAC
1	chr1:235220799:T:C	0	235220799	C	T
1	chr1:235221523:G:A	0	235221523	A	G
1	chr1:235222619:A:G	0	235222619	G	A
1	chr1:235225918:T:C	0	235225918	C	T
1	chr1:235226039:T:C	0	235226039	C	T
1	chr1:235226587:T:C	0	235226587	C	T
1	chr1:235227081:T:C	0	235227081	C	T
1	chr1:235227949:C:T	0	235227949	T	C
1	chr1:235228131:T:C	0	235228131	C	T
1	chr1:235228715:G:C	0	235228715	C	G
1	chr1:235229039:T:A	0	235229039	A	T
1	chr1:235229231:T:C	0	235229231	C	T
1	chr1:235230855:A:G	0	235230855	G	A
1	chr1:235230902:A:T	0	235230902	T	A
1	chr1:235230963:G:T	0	235230963	T	G
1	chr1:235232280:T:C	0	235232280	C	T
1	chr1:235232608:C:T	0	235232608	T	C
1	chr1:235233030:G:A	0	235233030	A	G
1	chr1:235233262:A:C	0	235233262	C	A
1	chr1:235233382:A:G	0	235233382	G	A
1	chr1:235233707:A:G	0	235233707	G	A
1	chr1:235233803:C:T	0	235233803	T	C
1	chr1:235233934:C:G	0	235233934	G	C
1	chr1:235233952:A:G	0	235233952	G	A
1	chr1:235236017:C:T	0	235236017	T	C
1	chr1:235237511:T:C	0	235237511	C	T
1	chr1:235238027:C:A	0	235238027	A	C
1	chr1:235238818:G:A	0	235238818	A	G
1	chr1:235238915:A:G	0	235238915	G	A
1	chr1:235240280:G:T	0	235240280	T	G
1	chr1:235241118:T:C	0	235241118	C	T
1	chr1:235241896:G:A	0	235241896	A	G
1	chr1:235241930:C:G	0	235241930	G	C
1	chr1:235242203:G:A	0	235242203	A	G
1	chr1:235242339:C:T	0	235242339	T	C
1	chr1:235244906:G:A	0	235244906	A	G
1	chr1:235245095:T:C	0	235245095	C	T
1	chr1:235245559:G:C	0	235245559	C	G
1	chr1:235246709:G:A	0	235246709	A	G
1	chr1:235248812:C:T	0	235248812	T	C
1	chr1:235248819:G:A	0	235248819	A	G
1	chr1:235254458:G:A	0	235254458	A	G
1	chr1:235256035:G:A	0	235256035	A	G
1	chr1:235256087:T:C	0	235256087	C	T
1	chr1:235256696:A:C	0	235256696	C	A
1	chr1:235258620:T:C	0	235258620	C	T
1	chr1:235260292:T:C	0	235260292	C	T
1	chr1:235261515:C:T	0	235261515	T	C
1	chr1:235261516:C:G	0	235261516	G	C
1	chr1:235262056:G:A	0	235262056	A	G
1	chr1:235262155:AAAG:A	0	235262155	A	AAAG
1	chr1:235262429:T:C	0	235262429	C	T
1	chr1:235262560:C:T	0	235262560	T	C
1	chr1:235262644:T:C	0	235262644	C	T
1	chr1:235262806:A:T	0	235262806	T	A
1	chr1:235263602:C:T	0	235263602	T	C
1	chr1:235263911:G:A	0	235263911	A	G
1	chr1:235264889:T:C	0	235264889	C	T
1	chr1:235266377:G:A	0	235266377	A	G
1	chr1:235267797:G:A	0	235267797	A	G
1	chr1:235267941:A:G	0	235267941	G	A
1	chr1:235268098:G:A	0	235268098	A	G
1	chr1:235269452:A:G	0	235269452	G	A
1	chr1:235269608:T:C	0	235269608	C	T
1	chr1:235270464:T:C	0	235270464	C	T
1	chr1:235270468:C:T	0	235270468	T	C
1	chr1:235271155:C:T	0	235271155	T	C
1	chr1:235271228:A:G	0	235271228	G	A
1	chr1:235271295:C:T	0	235271295	T	C
1	chr1:235271987:CACCA:C	0	235271987	C	CACCA
1	chr1:235272335:T:C	0	235272335	C	T
1	chr1:235272740:AATAC:A	0	235272740	A	AATAC
1	chr1:235273211:G:A	0	235273211	A	G
1	chr1:235273316:C:T	0	235273316	T	C
1	chr1:235274890:C:T	0	235274890	T	C
1	chr1:235275372:G:A	0	235275372	A	G
1	chr1:235276974:A:G	0	235276974	G	A
1	chr1:235277096:A:T	0	235277096	T	A
1	chr1:235279311:A:G	0	235279311	G	A
1	chr1:235279461:A:T	0	235279461	T	A
1	chr1:235280021:C:T	0	235280021	T	C
1	chr1:235280235:ATTATT:A	0	235280235	A	ATTATT
1	chr1:235280734:A:G	0	235280734	G	A
1	chr1:235280736:A:G	0	235280736	G	A
1	chr1:235281328:C:T	0	235281328	T	C
1	chr1:235281475:CAA:C	0	235281475	C	CAA
1	chr1:235282763:C:G	0	235282763	G	C
1	chr1:235283058:G:A	0	235283058	A	G
1	chr1:235283863:T:C	0	235283863	C	T
1	chr1:235284780:A:T	0	235284780	T	A
1	chr1:235285267:A:C	0	235285267	C	A
1	chr1:235285880:T:C	0	235285880	C	T
1	chr1:235286332:G:C	0	235286332	C	G
1	chr1:235287191:G:A	0	235287191	A	G
1	chr1:235287372:C:T	0	235287372	T	C
1	chr1:235287857:G:T	0	235287857	T	G
1	chr1:235288167:C:T	0	235288167	T	C
1	chr1:235288175:G:T	0	235288175	T	G
1	chr1:235288852:G:A	0	235288852	A	G
1	chr1:235289316:C:T	0	235289316	T	C
1	chr1:235290922:C:T	0	235290922	T	C
1	chr1:235291509:G:A	0	235291509	A	G
1	chr1:235291999:T:C	0	235291999	C	T
1	chr1:235293131:A:G	0	235293131	G	A
1	chr1:235294265:G:A	0	235294265	A	G
1	chr1:235294657:C:T	0	235294657	T	C
1	chr1:235296194:T:C	0	235296194	C	T
1	chr1:235297404:C:G	0	235297404	G	C
1	chr1:235297552:C:T	0	235297552	T	C
1	chr1:235298049:C:T	0	235298049	T	C
1	chr1:235298353:T:C	0	235298353	C	T
1	chr1:235299179:G:A	0	235299179	A	G
1	chr1:235299267:G:A	0	235299267	A	G
1	chr1:235299429:T:G	0	235299429	G	T
1	chr1:235299443:T:A	0	235299443	A	T
1	chr1:235299452:T:A	0	235299452	A	T
1	chr1:235299527:C:T	0	235299527	T	C
1	chr1:235299858:T:G	0	235299858	G	T
1	chr1:235300572:T:G	0	235300572	G	T
1	chr1:235300573:G:A	0	235300573	A	G
1	chr1:235301305:A:C	0	235301305	C	A
1	chr1:235301730:G:T	0	235301730	T	G
1	chr1:235301744:C:T	0	235301744	T	C
1	chr1:235301889:G:A	0	235301889	A	G
1	chr1:235303372:A:G	0	235303372	G	A
1	chr1:235303485:G:A	0	235303485	A	G
1	chr1:235304292:G:A	0	235304292	A	G
1	chr1:235304398:AT:A	0	235304398	A	AT
1	chr1:235304618:T:C	0	235304618	C	T
1	chr1:235304625:C:T	0	235304625	T	C
1	chr1:235304812:C:A	0	235304812	A	C
1	chr1:235304991:C:G	0	235304991	G	C
1	chr1:235305565:G:A	0	235305565	A	G
1	chr1:235305717:A:G	0	235305717	G	A
1	chr1:235306867:G:A	0	235306867	A	G
1	chr1:235307888:G:C	0	235307888	C	G
1	chr1:235308268:TTTGTA:T	0	235308268	T	TTTGTA
1	chr1:235308571:C:T	0	235308571	T	C
1	chr1:235310257:C:CT	0	235310257	CT	C
1	chr1:235310960:C:T	0	235310960	T	C
1	chr1:235311425:T:C	0	235311425	C	T
1	chr1:235314491:G:C	0	235314491	C	G
1	chr1:235315103:G:A	0	235315103	A	G
1	chr1:235315409:C:T	0	235315409	T	C
1	chr1:235315493:T:A	0	235315493	A	T
1	chr1:235316487:C:T	0	235316487	T	C
1	chr1:235316868:AAC:A	0	235316868	A	AAC
1	chr1:235317593:A:G	0	235317593	G	A
1	chr1:235317636:T:C	0	235317636	C	T
1	chr1:235318957:T:C	0	235318957	C	T
1	chr1:235319148:C:T	0	235319148	T	C
1	chr1:235319316:A:G	0	235319316	G	A
1	chr1:235319424:A:G	0	235319424	G	A
1	chr1:235319818:C:A	0	235319818	A	C
1	chr1:235319986:A:G	0	235319986	G	A
1	chr1:235321575:G:A	0	235321575	A	G
1	chr1:235322305:A:C	0	235322305	C	A
1	chr1:235322355:C:T	0	235322355	T	C
1	chr1:235322370:T:C	0	235322370	C	T
1	chr1:235322453:C:T	0	235322453	T	C
1	chr1:235322538:T:C	0	235322538	C	T
1	chr1:235323779:C:T	0	235323779	T	C
1	chr1:235324737:C:G	0	235324737	G	C
1	chr1:235325869:C:A	0	235325869	A	C
1	chr1:235326535:C:T	0	235326535	T	C
1	chr1:235327076:CA:C	0	235327076	C	CA
1	chr1:235329633:TA:T	0	235329633	T	TA
1	chr1:235330489:G:A	0	235330489	A	G
1	chr1:235330598:C:CTTG	0	235330598	CTTG	C
1	chr1:235330920:C:G	0	235330920	G	C
1	chr1:235332161:G:T	0	235332161	T	G
1	chr1:235332438:A:AT	0	235332438	AT	A
1	chr1:235333625:G:C	0	235333625	C	G
1	chr1:235334489:T:C	0	235334489	C	T
1	chr1:235334744:G:T	0	235334744	T	G
1	chr1:235335062:G:A	0	235335062	A	G
1	chr1:235335738:A:G	0	235335738	G	A
1	chr1:235335948:G:A	0	235335948	A	G
1	chr1:235337259:T:TA	0	235337259	TA	T
1	chr1:235339602:T:A	0	235339602	A	T
1	chr1:235339941:A:G	0	235339941	G	A
1	chr1:235340200:A:G	0	235340200	G	A
1	chr1:235340217:A:C	0	235340217	C	A
1	chr1:235341424:G:A	0	235341424	A	G
1	chr1:235343538:G:A	0	235343538	A	G
1	chr1:235343798:T:C	0	235343798	C	T
1	chr1:235345148:C:T	0	235345148	T	C
1	chr1:235345378:C:T	0	235345378	T	C
1	chr1:235346395:A:G	0	235346395	G	A
1	chr1:235346698:A:G	0	235346698	G	A
1	chr1:235348995:C:A	0	235348995	A	C
1	chr1:235349015:A:T	0	235349015	T	A
1	chr1:235349066:G:A	0	235349066	A	G
1	chr1:235351140:T:G	0	235351140	G	T
1	chr1:235352219:C:T	0	235352219	T	C
1	chr1:235353058:T:C	0	235353058	C	T
1	chr1:235354242:T:G	0	235354242	G	T
1	chr1:235354292:C:G	0	235354292	G	C
1	chr1:235355586:T:G	0	235355586	G	T
1	chr1:235356861:A:G	0	235356861	G	A
1	chr1:235356913:C:G	0	235356913	G	C
1	chr1:235357739:C:G	0	235357739	G	C
1	chr1:235357920:A:G	0	235357920	G	A
1	chr1:235359644:A:G	0	235359644	G	A
1	chr1:235359752:C:A	0	235359752	A	C
1	chr1:235360051:C:T	0	235360051	T	C
1	chr1:235360165:C:T	0	235360165	T	C
1	chr1:235360240:T:G	0	235360240	G	T
1	chr1:235361295:C:A	0	235361295	A	C
1	chr1:235361938:G:A	0	235361938	A	G
1	chr1:235363172:T:TA	0	235363172	TA	T
1	chr1:235363184:A:G	0	235363184	G	A
1	chr1:235363548:G:A	0	235363548	A	G
1	chr1:235363739:A:G	0	235363739	G	A
1	chr1:235363915:TAGG:T	0	235363915	T	TAGG
1	chr1:235364159:C:T	0	235364159	T	C
1	chr1:235364664:G:A	0	235364664	A	G
1	chr1:235364932:C:T	0	235364932	T	C
1	chr1:235365190:A:G	0	235365190	G	A
1	chr1:235365394:A:G	0	235365394	G	A
1	chr1:235365678:C:T	0	235365678	T	C
1	chr1:235365804:T:C	0	235365804	C	T
1	chr1:235367234:AC:A	0	235367234	A	AC
1	chr1:235368136:T:C	0	235368136	C	T
1	chr1:235368643:C:T	0	235368643	T	C
1	chr1:235368663:A:T	0	235368663	T	A
1	chr1:235368791:C:A	0	235368791	A	C
1	chr1:235368815:T:C	0	235368815	C	T
1	chr1:235368837:G:A	0	235368837	A	G
1	chr1:235368930:C:T	0	235368930	T	C
1	chr1:235368948:T:C	0	235368948	C	T
1	chr1:235368951:C:T	0	235368951	T	C
1	chr1:235369040:C:G	0	235369040	G	C
1	chr1:235369062:G:A	0	235369062	A	G
1	chr1:235369202:T:C	0	235369202	C	T
1	chr1:235369208:T:C	0	235369208	C	T
1	chr1:235369335:C:T	0	235369335	T	C
1	chr1:235369859:C:T	0	235369859	T	C
1	chr1:235370088:G:A	0	235370088	A	G
1	chr1:235370121:G:A	0	235370121	A	G
1	chr1:235370546:C:T	0	235370546	T	C
1	chr1:235370743:T:G	0	235370743	G	T
1	chr1:235370808:G:C	0	235370808	C	G
1	chr1:235371205:C:T	0	235371205	T	C
1	chr1:235371963:T:C	0	235371963	C	T
1	chr1:235372250:A:G	0	235372250	G	A
1	chr1:235372785:G:A	0	235372785	A	G
1	chr1:235372881:A:G	0	235372881	G	A
1	chr1:235372882:C:T	0	235372882	T	C
1	chr1:235373604:C:T	0	235373604	T	C
1	chr1:235373809:T:C	0	235373809	C	T
1	chr1:235375143:A:G	0	235375143	G	A
1	chr1:235375152:C:T	0	235375152	T	C
1	chr1:235375705:A:G	0	235375705	G	A
1	chr1:235376842:C:T	0	235376842	T	C
1	chr1:235378110:A:G	0	235378110	G	A
1	chr1:235378619:A:G	0	235378619	G	A
1	chr1:235381003:TCGAA:T	0	235381003	T	TCGAA
1	chr1:235381733:A:G	0	235381733	G	A
1	chr1:235382354:G:C	0	235382354	C	G
1	chr1:235382890:C:T	0	235382890	T	C
1	chr1:235382897:A:G	0	235382897	G	A
1	chr1:235385384:G:C	0	235385384	C	G
1	chr1:235385436:C:T	0	235385436	T	C
1	chr1:235385438:T:A	0	235385438	A	T
1	chr1:235385518:A:G	0	235385518	G	A
1	chr1:235386197:G:C	0	235386197	C	G
1	chr1:235386988:C:A	0	235386988	A	C
1	chr1:235387287:A:T	0	235387287	T	A
1	chr1:235387338:G:A	0	235387338	A	G
1	chr1:235388607:G:A	0	235388607	A	G
1	chr1:235389521:C:T	0	235389521	T	C
1	chr1:235391280:G:A	0	235391280	A	G
1	chr1:235391434:G:A	0	235391434	A	G
1	chr1:235392045:G:C	0	235392045	C	G
1	chr1:235392591:G:A	0	235392591	A	G
1	chr1:235392701:A:T	0	235392701	T	A
1	chr1:235392702:C:T	0	235392702	T	C
1	chr1:235392757:T:G	0	235392757	G	T
1	chr1:235392780:T:C	0	235392780	C	T
1	chr1:235392804:T:C	0	235392804	C	T
1	chr1:235393021:A:T	0	235393021	T	A
1	chr1:235395191:A:T	0	235395191	T	A
1	chr1:235395391:C:T	0	235395391	T	C
1	chr1:235395489:C:G	0	235395489	G	C
1	chr1:235397741:C:T	0	235397741	T	C
1	chr1:235398442:G:A	0	235398442	A	G
1	chr1:235399387:G:C	0	235399387	C	G
1	chr1:235399944:C:T	0	235399944	T	C
1	chr1:235399977:A:G	0	235399977	G	A
1	chr1:235400905:GCCAGTCTCGA:G	0	235400905	G	GCCAGTCTCGA
1	chr1:235400939:G:A	0	235400939	A	G
1	chr1:235401097:G:A	0	235401097	A	G
1	chr1:235401609:G:T	0	235401609	T	G
1	chr1:235402000:T:C	0	235402000	C	T
1	chr1:235402597:C:T	0	235402597	T	C
1	chr1:235404289:AAATT:A	0	235404289	A	AAATT
1	chr1:235406676:C:T	0	235406676	T	C
1	chr1:235407208:G:A	0	235407208	A	G
1	chr1:235408028:C:T	0	235408028	T	C
1	chr1:235408087:T:A	0	235408087	A	T
1	chr1:235408719:G:A	0	235408719	A	G
1	chr1:235409031:A:G	0	235409031	G	A
1	chr1:235409354:T:C	0	235409354	C	T
1	chr1:235412006:C:T	0	235412006	T	C
1	chr1:235413172:G:A	0	235413172	A	G
1	chr1:235413569:A:G	0	235413569	G	A
1	chr1:235413634:G:T	0	235413634	T	G
1	chr1:235415879:G:A	0	235415879	A	G
1	chr1:235416412:A:G	0	235416412	G	A
1	chr1:235416597:T:A	0	235416597	A	T
1	chr1:235417067:A:G	0	235417067	G	A
1	chr1:235417412:A:G	0	235417412	G	A
1	chr1:235417506:A:G	0	235417506	G	A
1	chr1:235417613:G:A	0	235417613	A	G
1	chr1:235418168:C:T	0	235418168	T	C
1	chr1:235418957:A:G	0	235418957	G	A
1	chr1:235419073:A:G	0	235419073	G	A
1	chr1:235419145:T:C	0	235419145	C	T
1	chr1:235419228:C:T	0	235419228	T	C
1	chr1:235419609:T:G	0	235419609	G	T
1	chr1:235419761:C:G	0	235419761	G	C
1	chr1:235419818:T:G	0	235419818	G	T
1	chr1:235419869:C:T	0	235419869	T	C
1	chr1:235419888:A:C	0	235419888	C	A
1	chr1:235420039:C:T	0	235420039	T	C
1	chr1:235420109:T:G	0	235420109	G	T
1	chr1:235420375:C:T	0	235420375	T	C
1	chr1:235420400:C:T	0	235420400	T	C
1	chr1:235420463:C:T	0	235420463	T	C
1	chr1:235420464:G:A	0	235420464	A	G
1	chr1:235420619:G:A	0	235420619	A	G
1	chr1:235420735:C:A	0	235420735	A	C
1	chr1:235420878:G:A	0	235420878	A	G
1	chr1:235421078:T:C	0	235421078	C	T
1	chr1:235421085:T:C	0	235421085	C	T
1	chr1:235421108:G:A	0	235421108	A	G
1	chr1:235421772:C:T	0	235421772	T	C
1	chr1:235422093:A:G	0	235422093	G	A
1	chr1:235422299:G:C	0	235422299	C	G
1	chr1:235423015:T:A	0	235423015	A	T
1	chr1:235423016:T:A	0	235423016	A	T
1	chr1:235423061:C:T	0	235423061	T	C
1	chr1:235423116:T:G	0	235423116	G	T
1	chr1:235423229:C:T	0	235423229	T	C
1	chr1:235423298:C:T	0	235423298	T	C
1	chr1:235423578:T:C	0	235423578	C	T
1	chr1:235423659:A:G	0	235423659	G	A
1	chr1:235425094:C:A	0	235425094	A	C
1	chr1:235425650:C:T	0	235425650	T	C
1	chr1:235427244:G:A	0	235427244	A	G
1	chr1:235427622:A:T	0	235427622	T	A
1	chr1:235428800:C:T	0	235428800	T	C
1	chr1:235429803:C:T	0	235429803	T	C
1	chr1:235430058:ATGTGAG:A	0	235430058	A	ATGTGAG
1	chr1:235430867:A:G	0	235430867	G	A
1	chr1:235430935:A:G	0	235430935	G	A
1	chr1:235431636:G:C	0	235431636	C	G
1	chr1:235432223:A:C	0	235432223	C	A
1	chr1:235432275:T:C	0	235432275	C	T
1	chr1:235433366:G:A	0	235433366	A	G
1	chr1:235435571:C:T	0	235435571	T	C
1	chr1:235435658:C:T	0	235435658	T	C
1	chr1:235436309:T:G	0	235436309	G	T
1	chr1:235436734:A:C	0	235436734	C	A
1	chr1:235436814:T:C	0	235436814	C	T
1	chr1:235436893:C:T	0	235436893	T	C
1	chr1:235437426:A:G	0	235437426	G	A
1	chr1:235438518:A:C	0	235438518	C	A
1	chr1:235439246:T:C	0	235439246	C	T
1	chr1:235439257:T:C	0	235439257	C	T
1	chr1:235439258:G:A	0	235439258	A	G
1	chr1:235439266:T:C	0	235439266	C	T
1	chr1:235439277:G:C	0	235439277	C	G
1	chr1:235439299:A:G	0	235439299	G	A
1	chr1:235440377:G:C	0	235440377	C	G
1	chr1:235440380:T:C	0	235440380	C	T
1	chr1:235442146:C:T	0	235442146	T	C
1	chr1:235442248:G:A	0	235442248	A	G
1	chr1:235444241:A:C	0	235444241	C	A
1	chr1:235444704:A:G	0	235444704	G	A
1	chr1:235445410:C:T	0	235445410	T	C
1	chr1:235445434:G:A	0	235445434	A	G
1	chr1:235445602:A:G	0	235445602	G	A
1	chr1:235447778:A:G	0	235447778	G	A
1	chr1:235447978:G:A	0	235447978	A	G
1	chr1:235448125:G:A	0	235448125	A	G
1	chr1:235449314:ATCT:A	0	235449314	A	ATCT
1	chr1:235450412:A:G	0	235450412	G	A
1	chr1:235451063:A:G	0	235451063	G	A
1	chr1:235452997:T:C	0	235452997	C	T
1	chr1:235453642:T:C	0	235453642	C	T
1	chr1:235453971:T:A	0	235453971	A	T
1	chr1:235456942:C:T	0	235456942	T	C
1	chr1:235457718:G:A	0	235457718	A	G
1	chr1:235457953:C:A	0	235457953	A	C
1	chr1:235459385:A:G	0	235459385	G	A
1	chr1:235459982:C:T	0	235459982	T	C
1	chr1:235460442:C:T	0	235460442	T	C
1	chr1:235463092:T:C	0	235463092	C	T
1	chr1:235463715:C:T	0	235463715	T	C
1	chr1:235465591:A:G	0	235465591	G	A
1	chr1:235466486:A:G	0	235466486	G	A
1	chr1:235468645:A:G	0	235468645	G	A
1	chr1:235468781:C:T	0	235468781	T	C
1	chr1:235469748:G:A	0	235469748	A	G
1	chr1:235469911:G:T	0	235469911	T	G
1	chr1:235471831:T:A	0	235471831	A	T
1	chr1:235471861:C:T	0	235471861	T	C
1	chr1:235472970:G:A	0	235472970	A	G
1	chr1:235473242:A:C	0	235473242	C	A
```
