## Supplementary material for "Characterization of shared and ancestry-specific signals driving complex traits using multi-ancestry fine-mapping": mesusiecsinfo

```
*************************************************************

  Multiple Ancestry Sum of Single Effect Model (MESuSiE)          

   Visit http://www.xzlab.org/software.html For Update            

            (C) 2022 Boran Gao, Xiang Zhou                        

              GNU General Public License                          

*************************************************************
# Start data processing for sufficient statistics 
# Create MESuSiE object 
# Start data analysis 

# Data analysis is done, and now generates result 

Potential causal SNPs with PIP > 0.5:  

Credible sets for effects: 
$cs
$cs$L1
  [1] 1411 1412 1413 1422 1424 1425 1426 1429 1430 1431 1439 1441 1442 1443 1444
 [16] 1447 1448 1449 1450 1451 1453 1454 1455 1456 1457 1458 1461 1467 1468 1469
 [31] 1470 1471 1472 1473 1474 1475 1476 1477 1478 1479 1480 1481 1482 1483 1484
 [46] 1485 1486 1490 1493 1496 1497 1498 1503 1508 1510 1512 1513 1514 1515 1516
 [61] 1517 1518 1519 1520 1525 1526 1528 1529 1530 1531 1532 1534 1535 1536 1537
 [76] 1538 1539 1540 1541 1543 1544 1545 1546 1547 1548 1550 1551 1553 1560 1568
 [91] 1569 1593 1595 1597 1604 1608 1610 1613 1623 1624 1628 1638 1644 1645 1652
[106] 1653 1654 1656 1657 1659 1660 1662 1663 1664 1666 1667 1668 1669 1670 1675
[121] 1676 1677 1678 1723 1725 1734


$cs_category
       L1 
"eur_afr" 

$purity
   min.abs.corr mean.abs.corr median.abs.corr
L1     0.825297     0.9535346        0.978318

$cs_index
[1] 1

$coverage
[1] 0.9509711

$requested_coverage
[1] 0.95


 Use MESuSiE_Plot() for visualization
# Total time used for the analysis: 0.11 mins
```
