## Supplementary material for "Characterization of shared and ancestry-specific signals driving complex traits using multi-ancestry fine-mapping": s1_data.bim

```
1	chr1:236040143:G:A	0	236040143	A	G
1	chr1:236041440:C:T	0	236041440	T	C
1	chr1:236041761:C:T	0	236041761	T	C
1	chr1:236041821:T:C	0	236041821	C	T
1	chr1:236042404:C:T	0	236042404	T	C
1	chr1:236042780:A:G	0	236042780	G	A
1	chr1:236042804:GC:G	0	236042804	G	GC
1	chr1:236043143:T:C	0	236043143	C	T
1	chr1:236043301:T:C	0	236043301	C	T
1	chr1:236043445:C:A	0	236043445	A	C
1	chr1:236043521:G:A	0	236043521	A	G
1	chr1:236043564:T:C	0	236043564	C	T
1	chr1:236043714:C:T	0	236043714	T	C
1	chr1:236043776:C:T	0	236043776	T	C
1	chr1:236044058:G:A	0	236044058	A	G
1	chr1:236044260:G:A	0	236044260	A	G
1	chr1:236044379:G:A	0	236044379	A	G
1	chr1:236044472:A:G	0	236044472	G	A
1	chr1:236044473:A:T	0	236044473	T	A
1	chr1:236044641:A:T	0	236044641	T	A
1	chr1:236044718:C:T	0	236044718	T	C
1	chr1:236045073:C:A	0	236045073	A	C
1	chr1:236045388:A:G	0	236045388	G	A
1	chr1:236045473:C:T	0	236045473	T	C
1	chr1:236046033:T:A	0	236046033	A	T
1	chr1:236046741:TC:T	0	236046741	T	TC
1	chr1:236046892:T:C	0	236046892	C	T
1	chr1:236047053:A:G	0	236047053	G	A
1	chr1:236047262:G:C	0	236047262	C	G
1	chr1:236048191:C:T	0	236048191	T	C
1	chr1:236048738:G:A	0	236048738	A	G
1	chr1:236050506:C:T	0	236050506	T	C
1	chr1:236051061:A:G	0	236051061	G	A
1	chr1:236053442:A:C	0	236053442	C	A
1	chr1:236054317:G:A	0	236054317	A	G
1	chr1:236054704:C:T	0	236054704	T	C
1	chr1:236054986:C:T	0	236054986	T	C
1	chr1:236055036:G:A	0	236055036	A	G
1	chr1:236055175:G:A	0	236055175	A	G
1	chr1:236057274:T:C	0	236057274	C	T
1	chr1:236061269:A:G	0	236061269	G	A
1	chr1:236061632:T:G	0	236061632	G	T
1	chr1:236062410:G:A	0	236062410	A	G
1	chr1:236062463:C:T	0	236062463	T	C
1	chr1:236063576:T:G	0	236063576	G	T
1	chr1:236063780:C:G	0	236063780	G	C
1	chr1:236064108:G:C	0	236064108	C	G
1	chr1:236065486:T:C	0	236065486	C	T
1	chr1:236067600:G:A	0	236067600	A	G
1	chr1:236068384:T:TAA	0	236068384	TAA	T
1	chr1:236068803:C:T	0	236068803	T	C
1	chr1:236072078:C:T	0	236072078	T	C
1	chr1:236072496:G:A	0	236072496	A	G
1	chr1:236072835:T:C	0	236072835	C	T
1	chr1:236073257:A:C	0	236073257	C	A
1	chr1:236073546:A:G	0	236073546	G	A
1	chr1:236074245:C:A	0	236074245	A	C
1	chr1:236075018:G:A	0	236075018	A	G
1	chr1:236075161:T:C	0	236075161	C	T
1	chr1:236075190:A:G	0	236075190	G	A
1	chr1:236075242:C:T	0	236075242	T	C
1	chr1:236075693:T:C	0	236075693	C	T
1	chr1:236076931:T:A	0	236076931	A	T
1	chr1:236077027:A:G	0	236077027	G	A
1	chr1:236077219:C:T	0	236077219	T	C
1	chr1:236078493:A:C	0	236078493	C	A
1	chr1:236078514:A:G	0	236078514	G	A
1	chr1:236080512:C:T	0	236080512	T	C
1	chr1:236081279:T:C	0	236081279	C	T
1	chr1:236081715:A:C	0	236081715	C	A
1	chr1:236081889:G:A	0	236081889	A	G
1	chr1:236082347:C:T	0	236082347	T	C
1	chr1:236083596:C:G	0	236083596	G	C
1	chr1:236084228:T:G	0	236084228	G	T
1	chr1:236084286:G:C	0	236084286	C	G
1	chr1:236084961:G:T	0	236084961	T	G
1	chr1:236085100:G:A	0	236085100	A	G
1	chr1:236085744:C:T	0	236085744	T	C
1	chr1:236085746:T:C	0	236085746	C	T
1	chr1:236086614:C:T	0	236086614	T	C
1	chr1:236088550:G:A	0	236088550	A	G
1	chr1:236089347:G:T	0	236089347	T	G
1	chr1:236090170:C:A	0	236090170	A	C
1	chr1:236090537:A:AGAGT	0	236090537	AGAGT	A
1	chr1:236090542:T:C	0	236090542	C	T
1	chr1:236090774:C:A	0	236090774	A	C
1	chr1:236091946:A:G	0	236091946	G	A
1	chr1:236092161:TC:T	0	236092161	T	TC
1	chr1:236093650:A:T	0	236093650	T	A
1	chr1:236093869:T:G	0	236093869	G	T
1	chr1:236094184:T:C	0	236094184	C	T
1	chr1:236095099:G:A	0	236095099	A	G
1	chr1:236096271:T:C	0	236096271	C	T
1	chr1:236098248:T:C	0	236098248	C	T
1	chr1:236099073:G:A	0	236099073	A	G
1	chr1:236099437:G:A	0	236099437	A	G
1	chr1:236099667:T:C	0	236099667	C	T
1	chr1:236100121:G:A	0	236100121	A	G
1	chr1:236100381:T:A	0	236100381	A	T
1	chr1:236100913:G:A	0	236100913	A	G
1	chr1:236101864:C:T	0	236101864	T	C
1	chr1:236102029:G:T	0	236102029	T	G
1	chr1:236102365:A:C	0	236102365	C	A
1	chr1:236103739:TATAC:T	0	236103739	T	TATAC
1	chr1:236104574:G:A	0	236104574	A	G
1	chr1:236105956:G:A	0	236105956	A	G
1	chr1:236106909:A:T	0	236106909	T	A
1	chr1:236107691:G:A	0	236107691	A	G
1	chr1:236108010:T:C	0	236108010	C	T
1	chr1:236109004:T:C	0	236109004	C	T
1	chr1:236109009:A:G	0	236109009	G	A
1	chr1:236109073:A:G	0	236109073	G	A
1	chr1:236109411:C:T	0	236109411	T	C
1	chr1:236109689:G:A	0	236109689	A	G
1	chr1:236109861:T:A	0	236109861	A	T
1	chr1:236110394:G:A	0	236110394	A	G
1	chr1:236110445:A:AG	0	236110445	AG	A
1	chr1:236111112:T:C	0	236111112	C	T
1	chr1:236111318:G:A	0	236111318	A	G
1	chr1:236111505:G:A	0	236111505	A	G
1	chr1:236111626:C:T	0	236111626	T	C
1	chr1:236111948:A:T	0	236111948	T	A
1	chr1:236112080:A:G	0	236112080	G	A
1	chr1:236112438:T:A	0	236112438	A	T
1	chr1:236112831:A:G	0	236112831	G	A
1	chr1:236113079:C:T	0	236113079	T	C
1	chr1:236113455:T:C	0	236113455	C	T
1	chr1:236113488:G:A	0	236113488	A	G
1	chr1:236113880:G:A	0	236113880	A	G
1	chr1:236113936:G:A	0	236113936	A	G
1	chr1:236114178:T:A	0	236114178	A	T
1	chr1:236114250:A:G	0	236114250	G	A
1	chr1:236114613:T:C	0	236114613	C	T
1	chr1:236114962:C:T	0	236114962	T	C
1	chr1:236115282:T:G	0	236115282	G	T
1	chr1:236115728:A:G	0	236115728	G	A
1	chr1:236116883:G:A	0	236116883	A	G
1	chr1:236117199:C:A	0	236117199	A	C
1	chr1:236117219:T:A	0	236117219	A	T
1	chr1:236117253:G:C	0	236117253	C	G
1	chr1:236117303:C:T	0	236117303	T	C
1	chr1:236117393:T:C	0	236117393	C	T
1	chr1:236117501:T:C	0	236117501	C	T
1	chr1:236117665:A:G	0	236117665	G	A
1	chr1:236118010:T:C	0	236118010	C	T
1	chr1:236118155:T:C	0	236118155	C	T
1	chr1:236118469:G:A	0	236118469	A	G
1	chr1:236118653:T:G	0	236118653	G	T
1	chr1:236118744:T:C	0	236118744	C	T
1	chr1:236118757:T:C	0	236118757	C	T
1	chr1:236118802:A:G	0	236118802	G	A
1	chr1:236119121:G:C	0	236119121	C	G
1	chr1:236119186:C:T	0	236119186	T	C
1	chr1:236119357:T:G	0	236119357	G	T
1	chr1:236119550:G:C	0	236119550	C	G
1	chr1:236120023:G:A	0	236120023	A	G
1	chr1:236121000:G:T	0	236121000	T	G
1	chr1:236121144:G:A	0	236121144	A	G
1	chr1:236121195:G:A	0	236121195	A	G
1	chr1:236122262:G:T	0	236122262	T	G
1	chr1:236122464:C:T	0	236122464	T	C
1	chr1:236124157:G:A	0	236124157	A	G
1	chr1:236124543:T:C	0	236124543	C	T
1	chr1:236125486:GAT:G	0	236125486	G	GAT
1	chr1:236125490:T:G	0	236125490	G	T
1	chr1:236125525:G:A	0	236125525	A	G
1	chr1:236125889:C:T	0	236125889	T	C
1	chr1:236126296:T:C	0	236126296	C	T
1	chr1:236126662:C:T	0	236126662	T	C
1	chr1:236127405:C:T	0	236127405	T	C
1	chr1:236127732:G:A	0	236127732	A	G
1	chr1:236128007:G:A	0	236128007	A	G
1	chr1:236128292:A:G	0	236128292	G	A
1	chr1:236128322:G:T	0	236128322	T	G
1	chr1:236128593:A:G	0	236128593	G	A
1	chr1:236129183:A:G	0	236129183	G	A
1	chr1:236129317:T:C	0	236129317	C	T
1	chr1:236129368:C:T	0	236129368	T	C
1	chr1:236129551:C:T	0	236129551	T	C
1	chr1:236129560:G:A	0	236129560	A	G
1	chr1:236130050:C:T	0	236130050	T	C
1	chr1:236130131:G:A	0	236130131	A	G
1	chr1:236130136:A:G	0	236130136	G	A
1	chr1:236130299:A:C	0	236130299	C	A
1	chr1:236130351:T:C	0	236130351	C	T
1	chr1:236130421:C:T	0	236130421	T	C
1	chr1:236130454:G:A	0	236130454	A	G
1	chr1:236131198:C:T	0	236131198	T	C
1	chr1:236131245:C:T	0	236131245	T	C
1	chr1:236131525:C:A	0	236131525	A	C
1	chr1:236131577:A:C	0	236131577	C	A
1	chr1:236131776:T:A	0	236131776	A	T
1	chr1:236131803:C:T	0	236131803	T	C
1	chr1:236132329:A:G	0	236132329	G	A
1	chr1:236132533:A:G	0	236132533	G	A
1	chr1:236132779:A:G	0	236132779	G	A
1	chr1:236132906:C:T	0	236132906	T	C
1	chr1:236133022:A:G	0	236133022	G	A
1	chr1:236133060:T:C	0	236133060	C	T
1	chr1:236133274:C:T	0	236133274	T	C
1	chr1:236133650:T:C	0	236133650	C	T
1	chr1:236134633:G:A	0	236134633	A	G
1	chr1:236135019:C:T	0	236135019	T	C
1	chr1:236135443:T:TCCTG	0	236135443	TCCTG	T
1	chr1:236135545:A:T	0	236135545	T	A
1	chr1:236135560:A:C	0	236135560	C	A
1	chr1:236135582:T:TA	0	236135582	TA	T
1	chr1:236136340:T:A	0	236136340	A	T
1	chr1:236136347:A:G	0	236136347	G	A
1	chr1:236136706:G:A	0	236136706	A	G
1	chr1:236137172:C:T	0	236137172	T	C
1	chr1:236137514:A:G	0	236137514	G	A
1	chr1:236138001:G:A	0	236138001	A	G
1	chr1:236141354:G:GTTTC	0	236141354	GTTTC	G
1	chr1:236143235:A:C	0	236143235	C	A
1	chr1:236143525:A:G	0	236143525	G	A
1	chr1:236143661:G:C	0	236143661	C	G
1	chr1:236145866:A:T	0	236145866	T	A
1	chr1:236145872:T:C	0	236145872	C	T
1	chr1:236146149:C:T	0	236146149	T	C
1	chr1:236146334:G:A	0	236146334	A	G
1	chr1:236148586:T:C	0	236148586	C	T
1	chr1:236149026:C:T	0	236149026	T	C
1	chr1:236149578:C:T	0	236149578	T	C
1	chr1:236149827:T:C	0	236149827	C	T
1	chr1:236150173:G:A	0	236150173	A	G
1	chr1:236151770:G:A	0	236151770	A	G
1	chr1:236152077:C:T	0	236152077	T	C
1	chr1:236153275:A:C	0	236153275	C	A
1	chr1:236156074:T:C	0	236156074	C	T
1	chr1:236156400:T:C	0	236156400	C	T
1	chr1:236156940:G:A	0	236156940	A	G
1	chr1:236157193:T:G	0	236157193	G	T
1	chr1:236157517:C:T	0	236157517	T	C
1	chr1:236158159:T:C	0	236158159	C	T
1	chr1:236158239:A:C	0	236158239	C	A
1	chr1:236159227:T:C	0	236159227	C	T
1	chr1:236159788:T:C	0	236159788	C	T
1	chr1:236161581:G:C	0	236161581	C	G
1	chr1:236161900:A:C	0	236161900	C	A
1	chr1:236161986:AACAG:A	0	236161986	A	AACAG
1	chr1:236162286:G:A	0	236162286	A	G
1	chr1:236162467:C:T	0	236162467	T	C
1	chr1:236162606:G:A	0	236162606	A	G
1	chr1:236162705:C:G	0	236162705	G	C
1	chr1:236162974:C:T	0	236162974	T	C
1	chr1:236163895:A:G	0	236163895	G	A
1	chr1:236164499:A:G	0	236164499	G	A
1	chr1:236164710:T:G	0	236164710	G	T
1	chr1:236165386:C:A	0	236165386	A	C
1	chr1:236165663:C:T	0	236165663	T	C
1	chr1:236166213:T:C	0	236166213	C	T
1	chr1:236166610:A:C	0	236166610	C	A
1	chr1:236168115:CTGTT:C	0	236168115	C	CTGTT
1	chr1:236169563:A:G	0	236169563	G	A
1	chr1:236172267:A:G	0	236172267	G	A
1	chr1:236172349:A:G	0	236172349	G	A
1	chr1:236172740:G:A	0	236172740	A	G
1	chr1:236173529:T:C	0	236173529	C	T
1	chr1:236173759:T:C	0	236173759	C	T
1	chr1:236174926:G:A	0	236174926	A	G
1	chr1:236175322:T:C	0	236175322	C	T
1	chr1:236175770:G:A	0	236175770	A	G
1	chr1:236176196:G:A	0	236176196	A	G
1	chr1:236176778:G:A	0	236176778	A	G
1	chr1:236177588:G:A	0	236177588	A	G
1	chr1:236180211:T:C	0	236180211	C	T
1	chr1:236180451:T:C	0	236180451	C	T
1	chr1:236180549:T:A	0	236180549	A	T
1	chr1:236180721:A:G	0	236180721	G	A
1	chr1:236180878:C:A	0	236180878	A	C
1	chr1:236181008:C:T	0	236181008	T	C
1	chr1:236181128:G:A	0	236181128	A	G
1	chr1:236181352:C:T	0	236181352	T	C
1	chr1:236181423:T:C	0	236181423	C	T
1	chr1:236181768:C:T	0	236181768	T	C
1	chr1:236181864:A:G	0	236181864	G	A
1	chr1:236182238:C:T	0	236182238	T	C
1	chr1:236182363:G:T	0	236182363	T	G
1	chr1:236182418:C:A	0	236182418	A	C
1	chr1:236182913:C:T	0	236182913	T	C
1	chr1:236183924:C:T	0	236183924	T	C
1	chr1:236184705:A:G	0	236184705	G	A
1	chr1:236184963:T:G	0	236184963	G	T
1	chr1:236184968:T:C	0	236184968	C	T
1	chr1:236185063:G:A	0	236185063	A	G
1	chr1:236185354:G:A	0	236185354	A	G
1	chr1:236185487:C:T	0	236185487	T	C
1	chr1:236186711:C:T	0	236186711	T	C
1	chr1:236187273:C:T	0	236187273	T	C
1	chr1:236187593:T:A	0	236187593	A	T
1	chr1:236187751:AATC:A	0	236187751	A	AATC
1	chr1:236187802:C:T	0	236187802	T	C
1	chr1:236188013:C:T	0	236188013	T	C
1	chr1:236188014:A:G	0	236188014	G	A
1	chr1:236188300:C:G	0	236188300	G	C
1	chr1:236188466:A:G	0	236188466	G	A
1	chr1:236188495:C:T	0	236188495	T	C
1	chr1:236188633:G:A	0	236188633	A	G
1	chr1:236188928:C:T	0	236188928	T	C
1	chr1:236188961:C:T	0	236188961	T	C
1	chr1:236189234:C:T	0	236189234	T	C
1	chr1:236189444:T:C	0	236189444	C	T
1	chr1:236189694:T:C	0	236189694	C	T
1	chr1:236189877:C:T	0	236189877	T	C
1	chr1:236190221:A:G	0	236190221	G	A
1	chr1:236190247:C:T	0	236190247	T	C
1	chr1:236190277:CTT:C	0	236190277	C	CTT
1	chr1:236190361:T:C	0	236190361	C	T
1	chr1:236190647:T:C	0	236190647	C	T
1	chr1:236190663:ACT:A	0	236190663	A	ACT
1	chr1:236190993:T:C	0	236190993	C	T
1	chr1:236191158:C:T	0	236191158	T	C
1	chr1:236191514:G:A	0	236191514	A	G
1	chr1:236192524:T:G	0	236192524	G	T
1	chr1:236192585:T:C	0	236192585	C	T
1	chr1:236192904:GTTTA:G	0	236192904	G	GTTTA
1	chr1:236193311:T:C	0	236193311	C	T
1	chr1:236193922:A:G	0	236193922	G	A
1	chr1:236194091:T:C	0	236194091	C	T
1	chr1:236194232:AT:A	0	236194232	A	AT
1	chr1:236194485:G:A	0	236194485	A	G
1	chr1:236194792:G:A	0	236194792	A	G
1	chr1:236194850:T:C	0	236194850	C	T
1	chr1:236195416:T:C	0	236195416	C	T
1	chr1:236195465:C:T	0	236195465	T	C
1	chr1:236195522:G:A	0	236195522	A	G
1	chr1:236195894:T:C	0	236195894	C	T
1	chr1:236196264:T:C	0	236196264	C	T
1	chr1:236196459:A:T	0	236196459	T	A
1	chr1:236196466:T:A	0	236196466	A	T
1	chr1:236196978:C:T	0	236196978	T	C
1	chr1:236197740:G:T	0	236197740	T	G
1	chr1:236197872:C:T	0	236197872	T	C
1	chr1:236198269:A:G	0	236198269	G	A
1	chr1:236201199:G:T	0	236201199	T	G
1	chr1:236201551:A:G	0	236201551	G	A
1	chr1:236201679:G:T	0	236201679	T	G
1	chr1:236202063:C:A	0	236202063	A	C
1	chr1:236202637:A:G	0	236202637	G	A
1	chr1:236203218:T:C	0	236203218	C	T
1	chr1:236203238:C:T	0	236203238	T	C
1	chr1:236204221:C:T	0	236204221	T	C
1	chr1:236204927:C:T	0	236204927	T	C
1	chr1:236205091:C:CT	0	236205091	CT	C
1	chr1:236207354:C:T	0	236207354	T	C
1	chr1:236207960:C:T	0	236207960	T	C
1	chr1:236208531:T:C	0	236208531	C	T
1	chr1:236209321:A:AACTC	0	236209321	AACTC	A
1	chr1:236210207:C:T	0	236210207	T	C
1	chr1:236210300:T:TAGTA	0	236210300	TAGTA	T
1	chr1:236210511:C:T	0	236210511	T	C
1	chr1:236210550:A:G	0	236210550	G	A
1	chr1:236210736:G:A	0	236210736	A	G
1	chr1:236210868:G:C	0	236210868	C	G
1	chr1:236211169:G:T	0	236211169	T	G
1	chr1:236211519:A:AT	0	236211519	AT	A
1	chr1:236211685:G:T	0	236211685	T	G
1	chr1:236211993:G:A	0	236211993	A	G
1	chr1:236212038:G:T	0	236212038	T	G
1	chr1:236212040:C:A	0	236212040	A	C
1	chr1:236212205:T:TG	0	236212205	TG	T
1	chr1:236212441:C:A	0	236212441	A	C
1	chr1:236212489:G:A	0	236212489	A	G
1	chr1:236212587:A:G	0	236212587	G	A
1	chr1:236213039:A:G	0	236213039	G	A
1	chr1:236213116:T:C	0	236213116	C	T
1	chr1:236213339:A:G	0	236213339	G	A
1	chr1:236213677:TAGAAAC:T	0	236213677	T	TAGAAAC
1	chr1:236213854:T:C	0	236213854	C	T
1	chr1:236214317:C:T	0	236214317	T	C
1	chr1:236214387:T:C	0	236214387	C	T
1	chr1:236214755:C:T	0	236214755	T	C
1	chr1:236214756:C:A	0	236214756	A	C
1	chr1:236214836:G:A	0	236214836	A	G
1	chr1:236214860:T:C	0	236214860	C	T
1	chr1:236215370:T:A	0	236215370	A	T
1	chr1:236215409:A:G	0	236215409	G	A
1	chr1:236215616:T:C	0	236215616	C	T
1	chr1:236215849:A:C	0	236215849	C	A
1	chr1:236217311:C:T	0	236217311	T	C
1	chr1:236217444:T:G	0	236217444	G	T
1	chr1:236218049:C:G	0	236218049	G	C
1	chr1:236218525:G:C	0	236218525	C	G
1	chr1:236218597:T:A	0	236218597	A	T
1	chr1:236218617:T:A	0	236218617	A	T
1	chr1:236218648:AC:A	0	236218648	A	AC
1	chr1:236218945:C:T	0	236218945	T	C
1	chr1:236218969:ATCTCCTGCTGAG:A	0	236218969	A	ATCTCCTGCTGAG
1	chr1:236219019:T:C	0	236219019	C	T
1	chr1:236219144:A:G	0	236219144	G	A
1	chr1:236219831:G:A	0	236219831	A	G
1	chr1:236219900:C:T	0	236219900	T	C
1	chr1:236220125:C:A	0	236220125	A	C
1	chr1:236220323:A:G	0	236220323	G	A
1	chr1:236220350:C:G	0	236220350	G	C
1	chr1:236220589:T:A	0	236220589	A	T
1	chr1:236220610:G:A	0	236220610	A	G
1	chr1:236221102:A:G	0	236221102	G	A
1	chr1:236221328:C:G	0	236221328	G	C
1	chr1:236221424:G:A	0	236221424	A	G
1	chr1:236221517:G:A	0	236221517	A	G
1	chr1:236221641:C:T	0	236221641	T	C
1	chr1:236221816:C:T	0	236221816	T	C
1	chr1:236221865:G:C	0	236221865	C	G
1	chr1:236221873:G:A	0	236221873	A	G
1	chr1:236222060:C:T	0	236222060	T	C
1	chr1:236222079:A:G	0	236222079	G	A
1	chr1:236222271:C:A	0	236222271	A	C
1	chr1:236222309:C:T	0	236222309	T	C
1	chr1:236222355:T:C	0	236222355	C	T
1	chr1:236222445:T:C	0	236222445	C	T
1	chr1:236222833:T:C	0	236222833	C	T
1	chr1:236222906:G:A	0	236222906	A	G
1	chr1:236222918:C:T	0	236222918	T	C
1	chr1:236222972:A:G	0	236222972	G	A
1	chr1:236223169:T:A	0	236223169	A	T
1	chr1:236223555:T:A	0	236223555	A	T
1	chr1:236223575:T:C	0	236223575	C	T
1	chr1:236223665:A:C	0	236223665	C	A
1	chr1:236223772:T:C	0	236223772	C	T
1	chr1:236224142:T:C	0	236224142	C	T
1	chr1:236224342:A:G	0	236224342	G	A
1	chr1:236224437:G:A	0	236224437	A	G
1	chr1:236224793:C:A	0	236224793	A	C
1	chr1:236226092:T:A	0	236226092	A	T
1	chr1:236226154:T:C	0	236226154	C	T
1	chr1:236226626:T:C	0	236226626	C	T
1	chr1:236226699:C:T	0	236226699	T	C
1	chr1:236226960:A:T	0	236226960	T	A
1	chr1:236227062:G:A	0	236227062	A	G
1	chr1:236227168:T:G	0	236227168	G	T
1	chr1:236228350:G:C	0	236228350	C	G
1	chr1:236228494:C:T	0	236228494	T	C
1	chr1:236228985:T:C	0	236228985	C	T
1	chr1:236229246:G:A	0	236229246	A	G
1	chr1:236229824:T:C	0	236229824	C	T
1	chr1:236230005:T:C	0	236230005	C	T
1	chr1:236230387:T:C	0	236230387	C	T
1	chr1:236230818:C:G	0	236230818	G	C
1	chr1:236230893:G:A	0	236230893	A	G
1	chr1:236230947:T:C	0	236230947	C	T
1	chr1:236230992:C:A	0	236230992	A	C
1	chr1:236231092:TATTG:T	0	236231092	T	TATTG
1	chr1:236231160:A:G	0	236231160	G	A
1	chr1:236231209:A:G	0	236231209	G	A
1	chr1:236231418:G:A	0	236231418	A	G
1	chr1:236231435:T:G	0	236231435	G	T
1	chr1:236231552:T:G	0	236231552	G	T
1	chr1:236231626:T:C	0	236231626	C	T
1	chr1:236231694:G:A	0	236231694	A	G
1	chr1:236232061:T:C	0	236232061	C	T
1	chr1:236232117:T:C	0	236232117	C	T
1	chr1:236232748:C:A	0	236232748	A	C
1	chr1:236232997:C:T	0	236232997	T	C
1	chr1:236233035:C:T	0	236233035	T	C
1	chr1:236233324:G:A	0	236233324	A	G
1	chr1:236233381:C:G	0	236233381	G	C
1	chr1:236233492:A:G	0	236233492	G	A
1	chr1:236233511:C:A	0	236233511	A	C
1	chr1:236233530:G:A	0	236233530	A	G
1	chr1:236233622:C:T	0	236233622	T	C
1	chr1:236233658:A:AAT	0	236233658	AAT	A
1	chr1:236233752:G:A	0	236233752	A	G
1	chr1:236234322:T:C	0	236234322	C	T
1	chr1:236234476:T:C	0	236234476	C	T
1	chr1:236234497:T:G	0	236234497	G	T
1	chr1:236234848:C:G	0	236234848	G	C
1	chr1:236234947:T:G	0	236234947	G	T
1	chr1:236235592:T:C	0	236235592	C	T
1	chr1:236235638:C:T	0	236235638	T	C
1	chr1:236236027:T:C	0	236236027	C	T
1	chr1:236236142:G:T	0	236236142	T	G
1	chr1:236236452:T:C	0	236236452	C	T
1	chr1:236236472:C:T	0	236236472	T	C
1	chr1:236236596:TAAGAG:T	0	236236596	T	TAAGAG
1	chr1:236236658:A:T	0	236236658	T	A
1	chr1:236237094:AC:A	0	236237094	A	AC
1	chr1:236237367:G:A	0	236237367	A	G
1	chr1:236237845:G:A	0	236237845	A	G
1	chr1:236238281:T:C	0	236238281	C	T
1	chr1:236238470:G:A	0	236238470	A	G
1	chr1:236239686:T:C	0	236239686	C	T
1	chr1:236239950:T:C	0	236239950	C	T
1	chr1:236240010:T:C	0	236240010	C	T
1	chr1:236240487:T:C	0	236240487	C	T
1	chr1:236240527:A:G	0	236240527	G	A
1	chr1:236240767:T:C	0	236240767	C	T
1	chr1:236241081:G:A	0	236241081	A	G
1	chr1:236241091:C:T	0	236241091	T	C
1	chr1:236241165:C:CTT	0	236241165	CTT	C
1	chr1:236241234:C:A	0	236241234	A	C
1	chr1:236241315:A:G	0	236241315	G	A
1	chr1:236241341:T:C	0	236241341	C	T
1	chr1:236241408:C:A	0	236241408	A	C
1	chr1:236241420:T:C	0	236241420	C	T
1	chr1:236241502:C:T	0	236241502	T	C
1	chr1:236241701:A:C	0	236241701	C	A
1	chr1:236241766:AT:A	0	236241766	A	AT
1	chr1:236241795:G:A	0	236241795	A	G
1	chr1:236242022:T:C	0	236242022	C	T
1	chr1:236242347:A:AGAGT	0	236242347	AGAGT	A
1	chr1:236242372:TGATAA:T	0	236242372	T	TGATAA
1	chr1:236242594:C:T	0	236242594	T	C
1	chr1:236242656:A:G	0	236242656	G	A
1	chr1:236242796:C:T	0	236242796	T	C
1	chr1:236243256:T:C	0	236243256	C	T
1	chr1:236243293:T:C	0	236243293	C	T
1	chr1:236243644:G:A	0	236243644	A	G
1	chr1:236244005:C:T	0	236244005	T	C
1	chr1:236244165:T:G	0	236244165	G	T
1	chr1:236244242:A:G	0	236244242	G	A
1	chr1:236244583:T:C	0	236244583	C	T
1	chr1:236244875:A:G	0	236244875	G	A
1	chr1:236244995:T:C	0	236244995	C	T
1	chr1:236245749:CTAAT:C	0	236245749	C	CTAAT
1	chr1:236245889:A:G	0	236245889	G	A
1	chr1:236245973:A:G	0	236245973	G	A
1	chr1:236246158:T:C	0	236246158	C	T
1	chr1:236246168:T:G	0	236246168	G	T
1	chr1:236246248:G:A	0	236246248	A	G
1	chr1:236246290:A:T	0	236246290	T	A
1	chr1:236246327:C:T	0	236246327	T	C
1	chr1:236247835:A:G	0	236247835	G	A
1	chr1:236248435:T:TG	0	236248435	TG	T
1	chr1:236248462:T:C	0	236248462	C	T
1	chr1:236248463:G:A	0	236248463	A	G
1	chr1:236248511:T:C	0	236248511	C	T
1	chr1:236249083:C:T	0	236249083	T	C
1	chr1:236249114:C:T	0	236249114	T	C
1	chr1:236249244:C:T	0	236249244	T	C
1	chr1:236249369:G:A	0	236249369	A	G
1	chr1:236249511:G:A	0	236249511	A	G
1	chr1:236249577:G:A	0	236249577	A	G
1	chr1:236249847:T:C	0	236249847	C	T
1	chr1:236249930:T:A	0	236249930	A	T
1	chr1:236250062:C:T	0	236250062	T	C
1	chr1:236250084:T:C	0	236250084	C	T
1	chr1:236250356:G:C	0	236250356	C	G
1	chr1:236250863:G:T	0	236250863	T	G
1	chr1:236250944:A:G	0	236250944	G	A
1	chr1:236250989:G:A	0	236250989	A	G
1	chr1:236251193:TTATTAA:T	0	236251193	T	TTATTAA
1	chr1:236251241:T:C	0	236251241	C	T
1	chr1:236251590:A:T	0	236251590	T	A
1	chr1:236251642:A:C	0	236251642	C	A
1	chr1:236252047:T:C	0	236252047	C	T
1	chr1:236252144:G:A	0	236252144	A	G
1	chr1:236252366:T:C	0	236252366	C	T
1	chr1:236252596:G:C	0	236252596	C	G
1	chr1:236252678:A:G	0	236252678	G	A
1	chr1:236252702:G:A	0	236252702	A	G
1	chr1:236252777:G:A	0	236252777	A	G
1	chr1:236252882:A:G	0	236252882	G	A
1	chr1:236252978:T:C	0	236252978	C	T
1	chr1:236253120:A:G	0	236253120	G	A
1	chr1:236253257:A:G	0	236253257	G	A
1	chr1:236253621:C:T	0	236253621	T	C
1	chr1:236253623:C:T	0	236253623	T	C
1	chr1:236253763:A:G	0	236253763	G	A
1	chr1:236253842:G:A	0	236253842	A	G
1	chr1:236253985:G:A	0	236253985	A	G
1	chr1:236254242:G:C	0	236254242	C	G
1	chr1:236254492:G:C	0	236254492	C	G
1	chr1:236254677:G:A	0	236254677	A	G
1	chr1:236255095:T:C	0	236255095	C	T
1	chr1:236255100:TTC:T	0	236255100	T	TTC
1	chr1:236255276:C:T	0	236255276	T	C
1	chr1:236255472:T:C	0	236255472	C	T
1	chr1:236255852:C:T	0	236255852	T	C
1	chr1:236255891:T:C	0	236255891	C	T
1	chr1:236255901:T:C	0	236255901	C	T
1	chr1:236255917:T:A	0	236255917	A	T
1	chr1:236256123:C:G	0	236256123	G	C
1	chr1:236256198:A:G	0	236256198	G	A
1	chr1:236256281:T:G	0	236256281	G	T
1	chr1:236256336:T:C	0	236256336	C	T
1	chr1:236256516:T:C	0	236256516	C	T
1	chr1:236256544:C:G	0	236256544	G	C
1	chr1:236256638:G:A	0	236256638	A	G
1	chr1:236256721:C:CA	0	236256721	CA	C
1	chr1:236256817:G:T	0	236256817	T	G
1	chr1:236256966:T:C	0	236256966	C	T
1	chr1:236257612:G:T	0	236257612	T	G
1	chr1:236257685:T:C	0	236257685	C	T
1	chr1:236257718:T:C	0	236257718	C	T
1	chr1:236257791:G:A	0	236257791	A	G
1	chr1:236257889:A:G	0	236257889	G	A
1	chr1:236257915:G:A	0	236257915	A	G
1	chr1:236258382:T:TA	0	236258382	TA	T
1	chr1:236258658:G:A	0	236258658	A	G
1	chr1:236258681:A:G	0	236258681	G	A
1	chr1:236258840:G:C	0	236258840	C	G
1	chr1:236259294:C:T	0	236259294	T	C
1	chr1:236259539:T:C	0	236259539	C	T
1	chr1:236259675:T:C	0	236259675	C	T
1	chr1:236260033:A:T	0	236260033	T	A
1	chr1:236260302:C:A	0	236260302	A	C
1	chr1:236260374:G:A	0	236260374	A	G
1	chr1:236260606:A:C	0	236260606	C	A
1	chr1:236260619:C:T	0	236260619	T	C
1	chr1:236260682:C:A	0	236260682	A	C
1	chr1:236260837:A:C	0	236260837	C	A
1	chr1:236260860:C:T	0	236260860	T	C
1	chr1:236261224:C:T	0	236261224	T	C
1	chr1:236261266:T:C	0	236261266	C	T
1	chr1:236261292:G:A	0	236261292	A	G
1	chr1:236261480:A:G	0	236261480	G	A
1	chr1:236261977:A:G	0	236261977	G	A
1	chr1:236262196:T:C	0	236262196	C	T
1	chr1:236262328:G:A	0	236262328	A	G
1	chr1:236262435:C:T	0	236262435	T	C
1	chr1:236262657:G:A	0	236262657	A	G
1	chr1:236262820:G:A	0	236262820	A	G
1	chr1:236262858:C:T	0	236262858	T	C
1	chr1:236262914:T:C	0	236262914	C	T
1	chr1:236263135:A:T	0	236263135	T	A
1	chr1:236263317:C:T	0	236263317	T	C
1	chr1:236263318:G:A	0	236263318	A	G
1	chr1:236263350:A:G	0	236263350	G	A
1	chr1:236263748:G:A	0	236263748	A	G
1	chr1:236264087:A:T	0	236264087	T	A
1	chr1:236264134:G:A	0	236264134	A	G
1	chr1:236264757:A:G	0	236264757	G	A
1	chr1:236265246:T:G	0	236265246	G	T
1	chr1:236266202:A:G	0	236266202	G	A
1	chr1:236266653:T:C	0	236266653	C	T
1	chr1:236268019:G:A	0	236268019	A	G
1	chr1:236268482:A:G	0	236268482	G	A
1	chr1:236268563:G:A	0	236268563	A	G
1	chr1:236268867:C:T	0	236268867	T	C
1	chr1:236269835:AT:A	0	236269835	A	AT
1	chr1:236270824:T:C	0	236270824	C	T
1	chr1:236270869:A:G	0	236270869	G	A
1	chr1:236271555:G:A	0	236271555	A	G
1	chr1:236272205:C:T	0	236272205	T	C
1	chr1:236272314:A:G	0	236272314	G	A
1	chr1:236272632:A:T	0	236272632	T	A
1	chr1:236272732:A:C	0	236272732	C	A
1	chr1:236272768:G:A	0	236272768	A	G
1	chr1:236273002:C:T	0	236273002	T	C
1	chr1:236273110:G:A	0	236273110	A	G
1	chr1:236273135:T:C	0	236273135	C	T
1	chr1:236273273:A:G	0	236273273	G	A
1	chr1:236273365:A:G	0	236273365	G	A
1	chr1:236273497:G:A	0	236273497	A	G
1	chr1:236273861:A:G	0	236273861	G	A
1	chr1:236273935:T:C	0	236273935	C	T
1	chr1:236274349:A:G	0	236274349	G	A
1	chr1:236276407:A:G	0	236276407	G	A
1	chr1:236276413:T:G	0	236276413	G	T
1	chr1:236276616:G:A	0	236276616	A	G
1	chr1:236276955:C:T	0	236276955	T	C
1	chr1:236277487:A:G	0	236277487	G	A
1	chr1:236277737:A:G	0	236277737	G	A
1	chr1:236278573:A:G	0	236278573	G	A
1	chr1:236279164:G:A	0	236279164	A	G
1	chr1:236279273:C:T	0	236279273	T	C
1	chr1:236279638:G:A	0	236279638	A	G
1	chr1:236280734:G:C	0	236280734	C	G
1	chr1:236281673:C:T	0	236281673	T	C
1	chr1:236286202:A:G	0	236286202	G	A
1	chr1:236286331:T:C	0	236286331	C	T
1	chr1:236287896:C:A	0	236287896	A	C
1	chr1:236288111:C:T	0	236288111	T	C
1	chr1:236288619:T:C	0	236288619	C	T
1	chr1:236289119:G:A	0	236289119	A	G
1	chr1:236291566:A:G	0	236291566	G	A
1	chr1:236293993:T:C	0	236293993	C	T
1	chr1:236294032:G:A	0	236294032	A	G
1	chr1:236294394:G:A	0	236294394	A	G
1	chr1:236298320:A:G	0	236298320	G	A
1	chr1:236298444:G:T	0	236298444	T	G
1	chr1:236299736:C:T	0	236299736	T	C
1	chr1:236300393:T:C	0	236300393	C	T
1	chr1:236301859:G:C	0	236301859	C	G
1	chr1:236302116:C:T	0	236302116	T	C
1	chr1:236303282:C:T	0	236303282	T	C
1	chr1:236304233:G:A	0	236304233	A	G
1	chr1:236305747:A:G	0	236305747	G	A
1	chr1:236307434:C:T	0	236307434	T	C
1	chr1:236308258:G:A	0	236308258	A	G
1	chr1:236308277:C:T	0	236308277	T	C
1	chr1:236308281:C:T	0	236308281	T	C
1	chr1:236308863:G:A	0	236308863	A	G
1	chr1:236309287:T:A	0	236309287	A	T
1	chr1:236309403:C:G	0	236309403	G	C
1	chr1:236309492:TTC:T	0	236309492	T	TTC
1	chr1:236310563:A:G	0	236310563	G	A
1	chr1:236310731:A:G	0	236310731	G	A
1	chr1:236310997:C:T	0	236310997	T	C
1	chr1:236311496:C:T	0	236311496	T	C
1	chr1:236311497:T:C	0	236311497	C	T
1	chr1:236311515:C:A	0	236311515	A	C
1	chr1:236311592:A:G	0	236311592	G	A
1	chr1:236312292:T:C	0	236312292	C	T
1	chr1:236312322:A:G	0	236312322	G	A
1	chr1:236312396:G:A	0	236312396	A	G
1	chr1:236312486:G:A	0	236312486	A	G
1	chr1:236312499:A:G	0	236312499	G	A
1	chr1:236312506:T:C	0	236312506	C	T
1	chr1:236312646:A:G	0	236312646	G	A
1	chr1:236313081:T:C	0	236313081	C	T
1	chr1:236313208:T:C	0	236313208	C	T
1	chr1:236313308:T:C	0	236313308	C	T
1	chr1:236313505:G:A	0	236313505	A	G
1	chr1:236313537:C:A	0	236313537	A	C
1	chr1:236313590:A:G	0	236313590	G	A
1	chr1:236313868:T:C	0	236313868	C	T
1	chr1:236313902:A:G	0	236313902	G	A
1	chr1:236314582:A:G	0	236314582	G	A
1	chr1:236315093:C:G	0	236315093	G	C
1	chr1:236315462:T:C	0	236315462	C	T
1	chr1:236315714:C:T	0	236315714	T	C
1	chr1:236316531:C:T	0	236316531	T	C
1	chr1:236316593:G:A	0	236316593	A	G
1	chr1:236316843:C:T	0	236316843	T	C
1	chr1:236317463:A:G	0	236317463	G	A
1	chr1:236317504:T:C	0	236317504	C	T
1	chr1:236317736:T:G	0	236317736	G	T
1	chr1:236318216:C:T	0	236318216	T	C
1	chr1:236319497:G:A	0	236319497	A	G
1	chr1:236319511:A:G	0	236319511	G	A
1	chr1:236319707:C:T	0	236319707	T	C
1	chr1:236320412:C:T	0	236320412	T	C
1	chr1:236320865:CT:C	0	236320865	C	CT
1	chr1:236321353:A:G	0	236321353	G	A
1	chr1:236321650:G:A	0	236321650	A	G
1	chr1:236321781:A:C	0	236321781	C	A
1	chr1:236321913:G:A	0	236321913	A	G
1	chr1:236322668:G:A	0	236322668	A	G
1	chr1:236323312:T:C	0	236323312	C	T
1	chr1:236323927:T:C	0	236323927	C	T
1	chr1:236324452:C:T	0	236324452	T	C
1	chr1:236324577:G:A	0	236324577	A	G
1	chr1:236324803:C:T	0	236324803	T	C
1	chr1:236324820:G:A	0	236324820	A	G
1	chr1:236326015:T:C	0	236326015	C	T
1	chr1:236326185:A:G	0	236326185	G	A
1	chr1:236326346:C:T	0	236326346	T	C
1	chr1:236326382:C:T	0	236326382	T	C
1	chr1:236326684:C:T	0	236326684	T	C
1	chr1:236326879:T:C	0	236326879	C	T
1	chr1:236327087:G:A	0	236327087	A	G
1	chr1:236327378:A:G	0	236327378	G	A
1	chr1:236328669:T:C	0	236328669	C	T
1	chr1:236331171:G:A	0	236331171	A	G
1	chr1:236332593:C:T	0	236332593	T	C
1	chr1:236332642:C:T	0	236332642	T	C
1	chr1:236332915:T:C	0	236332915	C	T
1	chr1:236333045:C:T	0	236333045	T	C
1	chr1:236333385:G:A	0	236333385	A	G
1	chr1:236334314:G:A	0	236334314	A	G
1	chr1:236334736:A:G	0	236334736	G	A
1	chr1:236334938:C:T	0	236334938	T	C
1	chr1:236335106:G:A	0	236335106	A	G
1	chr1:236335641:T:A	0	236335641	A	T
1	chr1:236337539:T:C	0	236337539	C	T
1	chr1:236337690:G:A	0	236337690	A	G
1	chr1:236337774:G:A	0	236337774	A	G
1	chr1:236337845:A:G	0	236337845	G	A
1	chr1:236337923:G:GA	0	236337923	GA	G
1	chr1:236337979:A:G	0	236337979	G	A
1	chr1:236339223:A:G	0	236339223	G	A
1	chr1:236339663:C:T	0	236339663	T	C
1	chr1:236340330:A:G	0	236340330	G	A
1	chr1:236340556:A:G	0	236340556	G	A
1	chr1:236340808:G:A	0	236340808	A	G
1	chr1:236341592:T:C	0	236341592	C	T
1	chr1:236341628:C:T	0	236341628	T	C
1	chr1:236342049:T:A	0	236342049	A	T
1	chr1:236342956:T:G	0	236342956	G	T
1	chr1:236343109:C:A	0	236343109	A	C
1	chr1:236343393:A:G	0	236343393	G	A
1	chr1:236343430:A:T	0	236343430	T	A
1	chr1:236344178:C:T	0	236344178	T	C
1	chr1:236344427:G:T	0	236344427	T	G
1	chr1:236345101:G:A	0	236345101	A	G
1	chr1:236345244:C:T	0	236345244	T	C
1	chr1:236345801:G:A	0	236345801	A	G
1	chr1:236345987:G:A	0	236345987	A	G
1	chr1:236346174:G:A	0	236346174	A	G
1	chr1:236346612:G:A	0	236346612	A	G
1	chr1:236346651:G:A	0	236346651	A	G
1	chr1:236347396:T:C	0	236347396	C	T
1	chr1:236347522:G:T	0	236347522	T	G
1	chr1:236347695:C:T	0	236347695	T	C
1	chr1:236348054:C:T	0	236348054	T	C
1	chr1:236348974:CAAAAT:C	0	236348974	C	CAAAAT
1	chr1:236349327:C:A	0	236349327	A	C
1	chr1:236349409:G:A	0	236349409	A	G
1	chr1:236349558:T:C	0	236349558	C	T
1	chr1:236349699:CA:C	0	236349699	C	CA
1	chr1:236349820:G:A	0	236349820	A	G
1	chr1:236349839:C:T	0	236349839	T	C
1	chr1:236349892:G:A	0	236349892	A	G
1	chr1:236350061:G:A	0	236350061	A	G
1	chr1:236350200:T:C	0	236350200	C	T
1	chr1:236350518:T:G	0	236350518	G	T
1	chr1:236350583:A:T	0	236350583	T	A
1	chr1:236350702:A:G	0	236350702	G	A
1	chr1:236350820:C:T	0	236350820	T	C
1	chr1:236351009:G:A	0	236351009	A	G
1	chr1:236351100:C:T	0	236351100	T	C
1	chr1:236351176:A:G	0	236351176	G	A
1	chr1:236351980:G:C	0	236351980	C	G
1	chr1:236352083:C:T	0	236352083	T	C
1	chr1:236352226:G:A	0	236352226	A	G
1	chr1:236352614:A:G	0	236352614	G	A
1	chr1:236352622:T:C	0	236352622	C	T
1	chr1:236352693:C:G	0	236352693	G	C
1	chr1:236352997:A:C	0	236352997	C	A
1	chr1:236353021:C:A	0	236353021	A	C
1	chr1:236353183:T:G	0	236353183	G	T
1	chr1:236353810:A:G	0	236353810	G	A
1	chr1:236353824:A:G	0	236353824	G	A
1	chr1:236354455:G:T	0	236354455	T	G
1	chr1:236354774:T:C	0	236354774	C	T
1	chr1:236354775:T:C	0	236354775	C	T
1	chr1:236354926:C:T	0	236354926	T	C
1	chr1:236355188:A:G	0	236355188	G	A
1	chr1:236355352:T:C	0	236355352	C	T
1	chr1:236355882:G:A	0	236355882	A	G
1	chr1:236356016:A:G	0	236356016	G	A
1	chr1:236356151:A:G	0	236356151	G	A
1	chr1:236356202:C:T	0	236356202	T	C
1	chr1:236356325:A:G	0	236356325	G	A
1	chr1:236356509:A:T	0	236356509	T	A
1	chr1:236356849:C:T	0	236356849	T	C
1	chr1:236357116:A:G	0	236357116	G	A
1	chr1:236357146:A:T	0	236357146	T	A
1	chr1:236357401:A:G	0	236357401	G	A
1	chr1:236357433:G:A	0	236357433	A	G
1	chr1:236357630:A:G	0	236357630	G	A
1	chr1:236357708:C:T	0	236357708	T	C
1	chr1:236357722:T:C	0	236357722	C	T
1	chr1:236357814:G:A	0	236357814	A	G
1	chr1:236357906:T:C	0	236357906	C	T
1	chr1:236357976:A:G	0	236357976	G	A
1	chr1:236357997:T:C	0	236357997	C	T
1	chr1:236358118:A:G	0	236358118	G	A
1	chr1:236358153:G:A	0	236358153	A	G
1	chr1:236358198:G:A	0	236358198	A	G
1	chr1:236358256:T:C	0	236358256	C	T
1	chr1:236358278:A:G	0	236358278	G	A
1	chr1:236358490:A:G	0	236358490	G	A
1	chr1:236358555:T:A	0	236358555	A	T
1	chr1:236358619:T:G	0	236358619	G	T
1	chr1:236358842:A:AT	0	236358842	AT	A
1	chr1:236358847:A:G	0	236358847	G	A
1	chr1:236359598:T:C	0	236359598	C	T
1	chr1:236359745:C:T	0	236359745	T	C
1	chr1:236359986:T:C	0	236359986	C	T
1	chr1:236360030:T:C	0	236360030	C	T
1	chr1:236360127:C:T	0	236360127	T	C
1	chr1:236360872:G:T	0	236360872	T	G
1	chr1:236360931:A:G	0	236360931	G	A
1	chr1:236360973:C:A	0	236360973	A	C
1	chr1:236361166:G:C	0	236361166	C	G
1	chr1:236361233:C:T	0	236361233	T	C
1	chr1:236361711:C:T	0	236361711	T	C
1	chr1:236361820:C:T	0	236361820	T	C
1	chr1:236362147:T:C	0	236362147	C	T
1	chr1:236362268:T:C	0	236362268	C	T
1	chr1:236362304:T:C	0	236362304	C	T
1	chr1:236362489:T:C	0	236362489	C	T
1	chr1:236362778:C:A	0	236362778	A	C
1	chr1:236362808:T:C	0	236362808	C	T
1	chr1:236363199:C:T	0	236363199	T	C
1	chr1:236363313:G:A	0	236363313	A	G
1	chr1:236363335:A:G	0	236363335	G	A
1	chr1:236363810:T:G	0	236363810	G	T
1	chr1:236363971:G:T	0	236363971	T	G
1	chr1:236364121:C:T	0	236364121	T	C
1	chr1:236364140:A:G	0	236364140	G	A
1	chr1:236364220:C:T	0	236364220	T	C
1	chr1:236364314:G:A	0	236364314	A	G
1	chr1:236364710:G:GA	0	236364710	GA	G
1	chr1:236364720:CATTT:C	0	236364720	C	CATTT
1	chr1:236364941:A:G	0	236364941	G	A
1	chr1:236365124:G:T	0	236365124	T	G
1	chr1:236365311:G:A	0	236365311	A	G
1	chr1:236365597:A:G	0	236365597	G	A
1	chr1:236365752:C:T	0	236365752	T	C
1	chr1:236365757:T:C	0	236365757	C	T
1	chr1:236365773:T:C	0	236365773	C	T
1	chr1:236365811:G:T	0	236365811	T	G
1	chr1:236366577:GA:G	0	236366577	G	GA
1	chr1:236366651:C:T	0	236366651	T	C
1	chr1:236366802:C:T	0	236366802	T	C
1	chr1:236367015:C:T	0	236367015	T	C
1	chr1:236367062:C:T	0	236367062	T	C
1	chr1:236367219:T:G	0	236367219	G	T
1	chr1:236367253:G:A	0	236367253	A	G
1	chr1:236367306:T:C	0	236367306	C	T
1	chr1:236367644:T:C	0	236367644	C	T
1	chr1:236368502:G:A	0	236368502	A	G
1	chr1:236368548:C:T	0	236368548	T	C
1	chr1:236368741:T:C	0	236368741	C	T
1	chr1:236368849:T:C	0	236368849	C	T
1	chr1:236368850:G:A	0	236368850	A	G
1	chr1:236368862:A:G	0	236368862	G	A
1	chr1:236369136:A:G	0	236369136	G	A
1	chr1:236369223:C:T	0	236369223	T	C
1	chr1:236369324:G:A	0	236369324	A	G
1	chr1:236369486:G:A	0	236369486	A	G
1	chr1:236369559:C:T	0	236369559	T	C
1	chr1:236369564:A:G	0	236369564	G	A
1	chr1:236369661:A:G	0	236369661	G	A
1	chr1:236369746:A:G	0	236369746	G	A
1	chr1:236369845:A:T	0	236369845	T	A
1	chr1:236369947:G:A	0	236369947	A	G
1	chr1:236370248:C:T	0	236370248	T	C
1	chr1:236370450:A:G	0	236370450	G	A
1	chr1:236370529:G:A	0	236370529	A	G
1	chr1:236371045:T:C	0	236371045	C	T
1	chr1:236371353:A:G	0	236371353	G	A
1	chr1:236371405:T:C	0	236371405	C	T
1	chr1:236371477:G:T	0	236371477	T	G
1	chr1:236371483:G:A	0	236371483	A	G
1	chr1:236371521:C:A	0	236371521	A	C
1	chr1:236371753:A:G	0	236371753	G	A
1	chr1:236372158:A:G	0	236372158	G	A
1	chr1:236372341:A:G	0	236372341	G	A
1	chr1:236372872:T:C	0	236372872	C	T
1	chr1:236373061:G:A	0	236373061	A	G
1	chr1:236373291:T:C	0	236373291	C	T
1	chr1:236373331:G:A	0	236373331	A	G
1	chr1:236373423:C:G	0	236373423	G	C
1	chr1:236374470:C:T	0	236374470	T	C
1	chr1:236375817:G:A	0	236375817	A	G
1	chr1:236376049:T:C	0	236376049	C	T
1	chr1:236378324:G:A	0	236378324	A	G
1	chr1:236378370:C:T	0	236378370	T	C
1	chr1:236378387:C:T	0	236378387	T	C
1	chr1:236378500:C:T	0	236378500	T	C
1	chr1:236378515:T:C	0	236378515	C	T
1	chr1:236378880:A:G	0	236378880	G	A
1	chr1:236379070:G:A	0	236379070	A	G
1	chr1:236379302:G:A	0	236379302	A	G
1	chr1:236379336:C:T	0	236379336	T	C
1	chr1:236379347:C:G	0	236379347	G	C
1	chr1:236379390:ACAAC:A	0	236379390	A	ACAAC
1	chr1:236379465:C:T	0	236379465	T	C
1	chr1:236379501:A:G	0	236379501	G	A
1	chr1:236379596:C:T	0	236379596	T	C
1	chr1:236379647:C:T	0	236379647	T	C
1	chr1:236379682:G:A	0	236379682	A	G
1	chr1:236379684:C:T	0	236379684	T	C
1	chr1:236379685:A:G	0	236379685	G	A
1	chr1:236379723:T:G	0	236379723	G	T
1	chr1:236379897:G:A	0	236379897	A	G
1	chr1:236380436:G:A	0	236380436	A	G
1	chr1:236380449:T:G	0	236380449	G	T
1	chr1:236380451:CTG:C	0	236380451	C	CTG
1	chr1:236381050:C:G	0	236381050	G	C
1	chr1:236381568:A:T	0	236381568	T	A
1	chr1:236382842:G:A	0	236382842	A	G
1	chr1:236383086:G:A	0	236383086	A	G
1	chr1:236383212:T:C	0	236383212	C	T
1	chr1:236383382:G:A	0	236383382	A	G
1	chr1:236384122:T:G	0	236384122	G	T
1	chr1:236384822:C:T	0	236384822	T	C
1	chr1:236385155:T:C	0	236385155	C	T
1	chr1:236385225:G:A	0	236385225	A	G
1	chr1:236385282:G:A	0	236385282	A	G
1	chr1:236388214:A:T	0	236388214	T	A
1	chr1:236388288:A:G	0	236388288	G	A
1	chr1:236388696:A:G	0	236388696	G	A
1	chr1:236388712:A:G	0	236388712	G	A
1	chr1:236389230:A:G	0	236389230	G	A
1	chr1:236389781:T:C	0	236389781	C	T
1	chr1:236389945:C:T	0	236389945	T	C
1	chr1:236390194:A:T	0	236390194	T	A
1	chr1:236390251:C:G	0	236390251	G	C
1	chr1:236390273:T:C	0	236390273	C	T
1	chr1:236390283:T:C	0	236390283	C	T
1	chr1:236390327:G:A	0	236390327	A	G
1	chr1:236392010:A:T	0	236392010	T	A
1	chr1:236392108:T:C	0	236392108	C	T
1	chr1:236392124:G:C	0	236392124	C	G
1	chr1:236393043:C:T	0	236393043	T	C
1	chr1:236393489:A:G	0	236393489	G	A
1	chr1:236393587:G:A	0	236393587	A	G
1	chr1:236394112:T:G	0	236394112	G	T
1	chr1:236394471:G:A	0	236394471	A	G
1	chr1:236394628:G:A	0	236394628	A	G
1	chr1:236396715:G:T	0	236396715	T	G
1	chr1:236396721:T:G	0	236396721	G	T
1	chr1:236399375:C:T	0	236399375	T	C
1	chr1:236399578:G:T	0	236399578	T	G
1	chr1:236399987:C:T	0	236399987	T	C
1	chr1:236402325:T:C	0	236402325	C	T
1	chr1:236402449:A:G	0	236402449	G	A
1	chr1:236403063:C:A	0	236403063	A	C
1	chr1:236404138:C:A	0	236404138	A	C
1	chr1:236404467:C:T	0	236404467	T	C
1	chr1:236404750:C:T	0	236404750	T	C
1	chr1:236405470:C:T	0	236405470	T	C
1	chr1:236405595:C:G	0	236405595	G	C
1	chr1:236406571:T:A	0	236406571	A	T
1	chr1:236408208:A:T	0	236408208	T	A
1	chr1:236408276:C:T	0	236408276	T	C
1	chr1:236408446:T:C	0	236408446	C	T
1	chr1:236408526:A:C	0	236408526	C	A
1	chr1:236409175:A:G	0	236409175	G	A
1	chr1:236409960:G:A	0	236409960	A	G
1	chr1:236410190:C:G	0	236410190	G	C
1	chr1:236410361:T:C	0	236410361	C	T
1	chr1:236410726:G:A	0	236410726	A	G
1	chr1:236410967:T:C	0	236410967	C	T
1	chr1:236411048:C:G	0	236411048	G	C
1	chr1:236411447:C:T	0	236411447	T	C
1	chr1:236411583:C:A	0	236411583	A	C
1	chr1:236411586:A:AG	0	236411586	AG	A
1	chr1:236411824:T:C	0	236411824	C	T
1	chr1:236412133:G:A	0	236412133	A	G
1	chr1:236412589:G:A	0	236412589	A	G
1	chr1:236412693:C:T	0	236412693	T	C
1	chr1:236412694:T:A	0	236412694	A	T
1	chr1:236412741:T:C	0	236412741	C	T
1	chr1:236413206:G:A	0	236413206	A	G
1	chr1:236413259:C:A	0	236413259	A	C
1	chr1:236413417:C:T	0	236413417	T	C
1	chr1:236414050:T:C	0	236414050	C	T
1	chr1:236414500:G:A	0	236414500	A	G
1	chr1:236414662:G:A	0	236414662	A	G
1	chr1:236415018:G:A	0	236415018	A	G
1	chr1:236415101:C:A	0	236415101	A	C
1	chr1:236415227:C:T	0	236415227	T	C
1	chr1:236415548:C:T	0	236415548	T	C
1	chr1:236415874:T:C	0	236415874	C	T
1	chr1:236416041:T:TC	0	236416041	TC	T
1	chr1:236416053:T:C	0	236416053	C	T
1	chr1:236416875:C:T	0	236416875	T	C
1	chr1:236417296:G:A	0	236417296	A	G
1	chr1:236418823:C:T	0	236418823	T	C
1	chr1:236419334:C:T	0	236419334	T	C
1	chr1:236419487:CATT:C	0	236419487	C	CATT
1	chr1:236420572:G:A	0	236420572	A	G
1	chr1:236421709:A:T	0	236421709	T	A
1	chr1:236421747:T:C	0	236421747	C	T
1	chr1:236422080:T:C	0	236422080	C	T
1	chr1:236422117:A:G	0	236422117	G	A
1	chr1:236422242:G:A	0	236422242	A	G
1	chr1:236422478:A:G	0	236422478	G	A
1	chr1:236422530:T:C	0	236422530	C	T
1	chr1:236423003:T:C	0	236423003	C	T
1	chr1:236423762:T:A	0	236423762	A	T
1	chr1:236423834:G:A	0	236423834	A	G
1	chr1:236423913:T:C	0	236423913	C	T
1	chr1:236424606:T:A	0	236424606	A	T
1	chr1:236424797:A:G	0	236424797	G	A
1	chr1:236425191:C:T	0	236425191	T	C
1	chr1:236425379:T:C	0	236425379	C	T
1	chr1:236425396:T:C	0	236425396	C	T
1	chr1:236425532:C:T	0	236425532	T	C
1	chr1:236425763:C:G	0	236425763	G	C
1	chr1:236425793:G:T	0	236425793	T	G
1	chr1:236425967:TA:T	0	236425967	T	TA
1	chr1:236426398:T:C	0	236426398	C	T
1	chr1:236426462:G:A	0	236426462	A	G
1	chr1:236426526:A:G	0	236426526	G	A
1	chr1:236426810:A:G	0	236426810	G	A
1	chr1:236427263:C:T	0	236427263	T	C
1	chr1:236427329:C:T	0	236427329	T	C
1	chr1:236427516:T:G	0	236427516	G	T
1	chr1:236427703:T:A	0	236427703	A	T
1	chr1:236427821:T:A	0	236427821	A	T
1	chr1:236427848:A:T	0	236427848	T	A
1	chr1:236427862:A:G	0	236427862	G	A
1	chr1:236427908:T:G	0	236427908	G	T
1	chr1:236427946:T:A	0	236427946	A	T
1	chr1:236428384:G:A	0	236428384	A	G
1	chr1:236428589:C:T	0	236428589	T	C
1	chr1:236428622:C:T	0	236428622	T	C
1	chr1:236428900:G:A	0	236428900	A	G
1	chr1:236428951:G:C	0	236428951	C	G
1	chr1:236429401:A:G	0	236429401	G	A
1	chr1:236429523:G:A	0	236429523	A	G
1	chr1:236429573:C:T	0	236429573	T	C
1	chr1:236429931:A:G	0	236429931	G	A
1	chr1:236430034:C:T	0	236430034	T	C
1	chr1:236430235:T:C	0	236430235	C	T
1	chr1:236430502:T:G	0	236430502	G	T
1	chr1:236430508:T:C	0	236430508	C	T
1	chr1:236430613:GTCT:G	0	236430613	G	GTCT
1	chr1:236431237:T:A	0	236431237	A	T
1	chr1:236432119:T:C	0	236432119	C	T
1	chr1:236432357:T:C	0	236432357	C	T
1	chr1:236432840:A:G	0	236432840	G	A
1	chr1:236433174:AG:A	0	236433174	A	AG
1	chr1:236434032:T:C	0	236434032	C	T
1	chr1:236434520:G:A	0	236434520	A	G
1	chr1:236435684:A:G	0	236435684	G	A
1	chr1:236435808:G:A	0	236435808	A	G
1	chr1:236436214:G:A	0	236436214	A	G
1	chr1:236436437:C:T	0	236436437	T	C
1	chr1:236437425:A:T	0	236437425	T	A
1	chr1:236437620:G:A	0	236437620	A	G
1	chr1:236437756:T:A	0	236437756	A	T
1	chr1:236437804:TGATCTCA:T	0	236437804	T	TGATCTCA
1	chr1:236438435:G:A	0	236438435	A	G
1	chr1:236439023:T:C	0	236439023	C	T
1	chr1:236439055:C:T	0	236439055	T	C
1	chr1:236439421:G:A	0	236439421	A	G
1	chr1:236439737:C:T	0	236439737	T	C
1	chr1:236440714:T:G	0	236440714	G	T
1	chr1:236440951:G:A	0	236440951	A	G
1	chr1:236441573:G:T	0	236441573	T	G
1	chr1:236442533:G:C	0	236442533	C	G
1	chr1:236442992:A:G	0	236442992	G	A
1	chr1:236443516:A:G	0	236443516	G	A
1	chr1:236444320:T:TG	0	236444320	TG	T
1	chr1:236446116:G:A	0	236446116	A	G
1	chr1:236446229:G:A	0	236446229	A	G
1	chr1:236447578:A:C	0	236447578	C	A
1	chr1:236447794:C:T	0	236447794	T	C
1	chr1:236448278:G:A	0	236448278	A	G
1	chr1:236448444:T:C	0	236448444	C	T
1	chr1:236448563:A:G	0	236448563	G	A
1	chr1:236448659:G:T	0	236448659	T	G
1	chr1:236448812:A:G	0	236448812	G	A
1	chr1:236450424:C:T	0	236450424	T	C
1	chr1:236450876:T:C	0	236450876	C	T
1	chr1:236450989:C:A	0	236450989	A	C
1	chr1:236451289:C:T	0	236451289	T	C
1	chr1:236451809:C:T	0	236451809	T	C
1	chr1:236451822:G:A	0	236451822	A	G
1	chr1:236452035:G:A	0	236452035	A	G
1	chr1:236452219:G:A	0	236452219	A	G
1	chr1:236452507:T:C	0	236452507	C	T
1	chr1:236452834:G:A	0	236452834	A	G
1	chr1:236453014:A:G	0	236453014	G	A
1	chr1:236453287:T:C	0	236453287	C	T
1	chr1:236453916:G:A	0	236453916	A	G
1	chr1:236454023:A:C	0	236454023	C	A
1	chr1:236454303:C:A	0	236454303	A	C
1	chr1:236454458:T:C	0	236454458	C	T
1	chr1:236454557:G:A	0	236454557	A	G
1	chr1:236454815:A:T	0	236454815	T	A
1	chr1:236454861:A:G	0	236454861	G	A
1	chr1:236454935:T:G	0	236454935	G	T
1	chr1:236455670:A:T	0	236455670	T	A
1	chr1:236455740:A:T	0	236455740	T	A
1	chr1:236455982:A:G	0	236455982	G	A
1	chr1:236456229:G:A	0	236456229	A	G
1	chr1:236456236:C:T	0	236456236	T	C
1	chr1:236456356:G:A	0	236456356	A	G
1	chr1:236456572:A:G	0	236456572	G	A
1	chr1:236456576:T:A	0	236456576	A	T
1	chr1:236456610:C:G	0	236456610	G	C
1	chr1:236456671:C:T	0	236456671	T	C
1	chr1:236456825:G:A	0	236456825	A	G
1	chr1:236457113:A:T	0	236457113	T	A
1	chr1:236457193:C:T	0	236457193	T	C
1	chr1:236457225:A:T	0	236457225	T	A
1	chr1:236457751:G:A	0	236457751	A	G
1	chr1:236458224:C:T	0	236458224	T	C
1	chr1:236458267:G:A	0	236458267	A	G
1	chr1:236458407:A:G	0	236458407	G	A
1	chr1:236458490:A:C	0	236458490	C	A
1	chr1:236458889:G:A	0	236458889	A	G
1	chr1:236459290:T:C	0	236459290	C	T
1	chr1:236459939:C:T	0	236459939	T	C
1	chr1:236460008:G:A	0	236460008	A	G
1	chr1:236460018:A:G	0	236460018	G	A
1	chr1:236460073:A:G	0	236460073	G	A
1	chr1:236460312:A:G	0	236460312	G	A
1	chr1:236460388:G:A	0	236460388	A	G
1	chr1:236460523:G:A	0	236460523	A	G
1	chr1:236461900:T:G	0	236461900	G	T
1	chr1:236461901:T:A	0	236461901	A	T
1	chr1:236461990:A:G	0	236461990	G	A
1	chr1:236462444:G:A	0	236462444	A	G
1	chr1:236462938:A:G	0	236462938	G	A
1	chr1:236463278:G:A	0	236463278	A	G
1	chr1:236463362:T:C	0	236463362	C	T
1	chr1:236463650:C:T	0	236463650	T	C
1	chr1:236464156:C:T	0	236464156	T	C
1	chr1:236465562:A:G	0	236465562	G	A
1	chr1:236465697:A:G	0	236465697	G	A
1	chr1:236465834:C:A	0	236465834	A	C
1	chr1:236465877:A:G	0	236465877	G	A
1	chr1:236467243:G:A	0	236467243	A	G
1	chr1:236467400:T:C	0	236467400	C	T
1	chr1:236467732:A:G	0	236467732	G	A
1	chr1:236468333:A:G	0	236468333	G	A
1	chr1:236468964:T:G	0	236468964	G	T
1	chr1:236468986:G:A	0	236468986	A	G
1	chr1:236469683:A:G	0	236469683	G	A
1	chr1:236470459:G:A	0	236470459	A	G
1	chr1:236471395:ATTCCAATGAGT:A	0	236471395	A	ATTCCAATGAGT
1	chr1:236471575:C:A	0	236471575	A	C
1	chr1:236472041:A:G	0	236472041	G	A
1	chr1:236472076:T:G	0	236472076	G	T
1	chr1:236472490:T:C	0	236472490	C	T
1	chr1:236472604:C:G	0	236472604	G	C
1	chr1:236472684:TTC:T	0	236472684	T	TTC
1	chr1:236472859:T:C	0	236472859	C	T
1	chr1:236473292:G:A	0	236473292	A	G
1	chr1:236473409:G:A	0	236473409	A	G
1	chr1:236473565:T:G	0	236473565	G	T
1	chr1:236473566:C:T	0	236473566	T	C
1	chr1:236473925:T:C	0	236473925	C	T
1	chr1:236474878:G:A	0	236474878	A	G
1	chr1:236475068:G:A	0	236475068	A	G
1	chr1:236475484:G:A	0	236475484	A	G
1	chr1:236475964:G:A	0	236475964	A	G
1	chr1:236476013:A:C	0	236476013	C	A
1	chr1:236476539:G:T	0	236476539	T	G
1	chr1:236477049:A:G	0	236477049	G	A
1	chr1:236477331:G:C	0	236477331	C	G
1	chr1:236477437:A:G	0	236477437	G	A
1	chr1:236478240:G:C	0	236478240	C	G
1	chr1:236478696:C:T	0	236478696	T	C
1	chr1:236478876:G:A	0	236478876	A	G
1	chr1:236478938:G:A	0	236478938	A	G
1	chr1:236479181:A:G	0	236479181	G	A
1	chr1:236479255:A:G	0	236479255	G	A
1	chr1:236479294:A:G	0	236479294	G	A
1	chr1:236479515:C:A	0	236479515	A	C
1	chr1:236479522:A:G	0	236479522	G	A
1	chr1:236479623:G:GC	0	236479623	GC	G
1	chr1:236479722:C:A	0	236479722	A	C
1	chr1:236481049:C:G	0	236481049	G	C
1	chr1:236481317:T:G	0	236481317	G	T
1	chr1:236482046:C:T	0	236482046	T	C
1	chr1:236482370:C:T	0	236482370	T	C
1	chr1:236484211:T:C	0	236484211	C	T
1	chr1:236484242:G:T	0	236484242	T	G
1	chr1:236484262:T:C	0	236484262	C	T
1	chr1:236484436:C:T	0	236484436	T	C
1	chr1:236485454:G:A	0	236485454	A	G
1	chr1:236485616:T:A	0	236485616	A	T
1	chr1:236486064:C:T	0	236486064	T	C
1	chr1:236486326:T:C	0	236486326	C	T
1	chr1:236486546:T:C	0	236486546	C	T
1	chr1:236486722:T:G	0	236486722	G	T
1	chr1:236487558:G:A	0	236487558	A	G
1	chr1:236487869:G:A	0	236487869	A	G
1	chr1:236487921:G:A	0	236487921	A	G
1	chr1:236487939:A:C	0	236487939	C	A
1	chr1:236488009:A:G	0	236488009	G	A
1	chr1:236488827:G:GTTTAT	0	236488827	GTTTAT	G
1	chr1:236489940:C:G	0	236489940	G	C
1	chr1:236489941:C:CAG	0	236489941	CAG	C
1	chr1:236490970:A:G	0	236490970	G	A
1	chr1:236491659:A:T	0	236491659	T	A
1	chr1:236492031:A:G	0	236492031	G	A
1	chr1:236492428:C:T	0	236492428	T	C
1	chr1:236492682:C:T	0	236492682	T	C
1	chr1:236492720:G:A	0	236492720	A	G
1	chr1:236492836:G:A	0	236492836	A	G
1	chr1:236493042:C:G	0	236493042	G	C
1	chr1:236493078:C:T	0	236493078	T	C
1	chr1:236493080:C:T	0	236493080	T	C
1	chr1:236493157:T:C	0	236493157	C	T
1	chr1:236493385:T:C	0	236493385	C	T
1	chr1:236493682:A:G	0	236493682	G	A
1	chr1:236493687:T:C	0	236493687	C	T
1	chr1:236493692:A:G	0	236493692	G	A
1	chr1:236493735:T:C	0	236493735	C	T
1	chr1:236493864:T:C	0	236493864	C	T
1	chr1:236493946:T:G	0	236493946	G	T
1	chr1:236494187:C:G	0	236494187	G	C
1	chr1:236494632:A:T	0	236494632	T	A
1	chr1:236494813:A:T	0	236494813	T	A
1	chr1:236494982:G:A	0	236494982	A	G
1	chr1:236495063:G:A	0	236495063	A	G
1	chr1:236495379:T:C	0	236495379	C	T
1	chr1:236495423:T:C	0	236495423	C	T
1	chr1:236495462:A:G	0	236495462	G	A
1	chr1:236495468:T:C	0	236495468	C	T
1	chr1:236495617:T:G	0	236495617	G	T
1	chr1:236495618:T:C	0	236495618	C	T
1	chr1:236495766:A:G	0	236495766	G	A
1	chr1:236495833:G:T	0	236495833	T	G
1	chr1:236495966:C:T	0	236495966	T	C
1	chr1:236496046:A:G	0	236496046	G	A
1	chr1:236496171:T:C	0	236496171	C	T
1	chr1:236496235:C:T	0	236496235	T	C
1	chr1:236496237:C:T	0	236496237	T	C
1	chr1:236496313:G:A	0	236496313	A	G
1	chr1:236496314:T:C	0	236496314	C	T
1	chr1:236496503:T:C	0	236496503	C	T
1	chr1:236496515:C:G	0	236496515	G	C
1	chr1:236496540:T:C	0	236496540	C	T
1	chr1:236496605:G:A	0	236496605	A	G
1	chr1:236496641:G:A	0	236496641	A	G
1	chr1:236497286:A:G	0	236497286	G	A
1	chr1:236497300:C:G	0	236497300	G	C
1	chr1:236497326:T:A	0	236497326	A	T
1	chr1:236497419:G:A	0	236497419	A	G
1	chr1:236497759:A:G	0	236497759	G	A
1	chr1:236497796:C:T	0	236497796	T	C
1	chr1:236498393:A:G	0	236498393	G	A
1	chr1:236498577:G:A	0	236498577	A	G
1	chr1:236498620:C:A	0	236498620	A	C
1	chr1:236499283:T:C	0	236499283	C	T
1	chr1:236499359:G:A	0	236499359	A	G
1	chr1:236499592:G:A	0	236499592	A	G
1	chr1:236499664:T:C	0	236499664	C	T
1	chr1:236499809:T:C	0	236499809	C	T
1	chr1:236499871:T:C	0	236499871	C	T
1	chr1:236500183:A:G	0	236500183	G	A
1	chr1:236500362:G:A	0	236500362	A	G
1	chr1:236500498:A:C	0	236500498	C	A
1	chr1:236500794:C:G	0	236500794	G	C
1	chr1:236501022:T:C	0	236501022	C	T
1	chr1:236501067:C:T	0	236501067	T	C
1	chr1:236501791:T:C	0	236501791	C	T
1	chr1:236501913:T:C	0	236501913	C	T
1	chr1:236502179:C:T	0	236502179	T	C
1	chr1:236503275:A:C	0	236503275	C	A
1	chr1:236504711:G:C	0	236504711	C	G
1	chr1:236504870:G:T	0	236504870	T	G
1	chr1:236504886:T:C	0	236504886	C	T
1	chr1:236504959:GC:G	0	236504959	G	GC
1	chr1:236504976:A:C	0	236504976	C	A
1	chr1:236505049:T:G	0	236505049	G	T
1	chr1:236505189:A:C	0	236505189	C	A
1	chr1:236505202:G:A	0	236505202	A	G
1	chr1:236505218:A:G	0	236505218	G	A
1	chr1:236505222:A:C	0	236505222	C	A
1	chr1:236505269:C:T	0	236505269	T	C
1	chr1:236505858:G:C	0	236505858	C	G
1	chr1:236505880:A:G	0	236505880	G	A
1	chr1:236506061:T:C	0	236506061	C	T
1	chr1:236506166:T:C	0	236506166	C	T
1	chr1:236506478:C:T	0	236506478	T	C
1	chr1:236506555:G:A	0	236506555	A	G
1	chr1:236506573:A:G	0	236506573	G	A
1	chr1:236506937:C:T	0	236506937	T	C
1	chr1:236507035:C:A	0	236507035	A	C
1	chr1:236507240:T:C	0	236507240	C	T
1	chr1:236507399:A:G	0	236507399	G	A
1	chr1:236507633:T:A	0	236507633	A	T
1	chr1:236508021:G:A	0	236508021	A	G
1	chr1:236508301:G:A	0	236508301	A	G
1	chr1:236508386:C:A	0	236508386	A	C
1	chr1:236508395:G:A	0	236508395	A	G
1	chr1:236508437:A:G	0	236508437	G	A
1	chr1:236508565:A:G	0	236508565	G	A
1	chr1:236508882:C:G	0	236508882	G	C
1	chr1:236509031:T:C	0	236509031	C	T
1	chr1:236509610:T:C	0	236509610	C	T
1	chr1:236510282:A:G	0	236510282	G	A
1	chr1:236510373:A:G	0	236510373	G	A
1	chr1:236510395:A:G	0	236510395	G	A
1	chr1:236511632:T:TA	0	236511632	TA	T
1	chr1:236511744:G:A	0	236511744	A	G
1	chr1:236512001:T:C	0	236512001	C	T
1	chr1:236512121:T:TC	0	236512121	TC	T
1	chr1:236512446:G:A	0	236512446	A	G
1	chr1:236513431:T:A	0	236513431	A	T
1	chr1:236513650:C:T	0	236513650	T	C
1	chr1:236513751:ATG:A	0	236513751	A	ATG
1	chr1:236513856:G:A	0	236513856	A	G
1	chr1:236514070:G:C	0	236514070	C	G
1	chr1:236514183:A:G	0	236514183	G	A
1	chr1:236514286:A:C	0	236514286	C	A
1	chr1:236514366:C:A	0	236514366	A	C
1	chr1:236514511:T:C	0	236514511	C	T
1	chr1:236514597:C:T	0	236514597	T	C
1	chr1:236514685:A:G	0	236514685	G	A
1	chr1:236514741:G:A	0	236514741	A	G
1	chr1:236515705:GT:G	0	236515705	G	GT
1	chr1:236516293:G:A	0	236516293	A	G
1	chr1:236516303:G:A	0	236516303	A	G
1	chr1:236516542:AGAAAG:A	0	236516542	A	AGAAAG
1	chr1:236516609:AAGAAAG:A	0	236516609	A	AAGAAAG
1	chr1:236516877:G:A	0	236516877	A	G
1	chr1:236516953:A:G	0	236516953	G	A
1	chr1:236516984:A:T	0	236516984	T	A
1	chr1:236517936:C:T	0	236517936	T	C
1	chr1:236518006:T:C	0	236518006	C	T
1	chr1:236518281:G:A	0	236518281	A	G
1	chr1:236518334:A:G	0	236518334	G	A
1	chr1:236518690:A:G	0	236518690	G	A
1	chr1:236518814:G:A	0	236518814	A	G
1	chr1:236518864:C:T	0	236518864	T	C
1	chr1:236518879:G:A	0	236518879	A	G
1	chr1:236518948:A:G	0	236518948	G	A
1	chr1:236519008:T:C	0	236519008	C	T
1	chr1:236519175:G:A	0	236519175	A	G
1	chr1:236519553:G:C	0	236519553	C	G
1	chr1:236519556:A:G	0	236519556	G	A
1	chr1:236519562:A:G	0	236519562	G	A
1	chr1:236520757:A:G	0	236520757	G	A
1	chr1:236521494:C:T	0	236521494	T	C
1	chr1:236522287:T:C	0	236522287	C	T
1	chr1:236522412:T:C	0	236522412	C	T
1	chr1:236522449:T:A	0	236522449	A	T
1	chr1:236522753:G:A	0	236522753	A	G
1	chr1:236522825:G:A	0	236522825	A	G
1	chr1:236523043:G:C	0	236523043	C	G
1	chr1:236523275:T:C	0	236523275	C	T
1	chr1:236523845:C:T	0	236523845	T	C
1	chr1:236523930:C:T	0	236523930	T	C
1	chr1:236524482:A:G	0	236524482	G	A
1	chr1:236524877:G:T	0	236524877	T	G
1	chr1:236525145:C:T	0	236525145	T	C
1	chr1:236525341:C:T	0	236525341	T	C
1	chr1:236525358:G:A	0	236525358	A	G
1	chr1:236525510:C:G	0	236525510	G	C
1	chr1:236525609:G:C	0	236525609	C	G
1	chr1:236525623:T:C	0	236525623	C	T
1	chr1:236528279:G:A	0	236528279	A	G
1	chr1:236529190:T:C	0	236529190	C	T
1	chr1:236530336:A:G	0	236530336	G	A
1	chr1:236530368:C:T	0	236530368	T	C
1	chr1:236530516:G:A	0	236530516	A	G
1	chr1:236530828:T:A	0	236530828	A	T
1	chr1:236531190:C:T	0	236531190	T	C
1	chr1:236531294:A:G	0	236531294	G	A
1	chr1:236531362:C:T	0	236531362	T	C
1	chr1:236531604:T:C	0	236531604	C	T
1	chr1:236531684:GAC:G	0	236531684	G	GAC
1	chr1:236532212:C:T	0	236532212	T	C
1	chr1:236532253:G:A	0	236532253	A	G
1	chr1:236532582:C:T	0	236532582	T	C
1	chr1:236533393:G:T	0	236533393	T	G
1	chr1:236533522:T:C	0	236533522	C	T
1	chr1:236534221:G:A	0	236534221	A	G
1	chr1:236534367:G:T	0	236534367	T	G
1	chr1:236534388:G:C	0	236534388	C	G
1	chr1:236534429:T:A	0	236534429	A	T
1	chr1:236534982:AC:A	0	236534982	A	AC
1	chr1:236535336:G:T	0	236535336	T	G
1	chr1:236535466:TCA:T	0	236535466	T	TCA
1	chr1:236535733:T:C	0	236535733	C	T
1	chr1:236536054:G:A	0	236536054	A	G
1	chr1:236536155:C:T	0	236536155	T	C
1	chr1:236536664:A:T	0	236536664	T	A
1	chr1:236537002:G:T	0	236537002	T	G
1	chr1:236537016:A:G	0	236537016	G	A
1	chr1:236537110:A:G	0	236537110	G	A
1	chr1:236537166:A:G	0	236537166	G	A
1	chr1:236537242:G:C	0	236537242	C	G
1	chr1:236537328:C:A	0	236537328	A	C
1	chr1:236537373:GAGC:G	0	236537373	G	GAGC
1	chr1:236537507:T:A	0	236537507	A	T
1	chr1:236537682:T:C	0	236537682	C	T
1	chr1:236537805:T:A	0	236537805	A	T
1	chr1:236537835:A:C	0	236537835	C	A
1	chr1:236537869:A:G	0	236537869	G	A
1	chr1:236537895:T:C	0	236537895	C	T
1	chr1:236538019:T:C	0	236538019	C	T
1	chr1:236538059:C:G	0	236538059	G	C
1	chr1:236538225:C:T	0	236538225	T	C
1	chr1:236538390:C:T	0	236538390	T	C
1	chr1:236538400:T:C	0	236538400	C	T
1	chr1:236538418:A:G	0	236538418	G	A
1	chr1:236538436:T:A	0	236538436	A	T
1	chr1:236538448:C:T	0	236538448	T	C
1	chr1:236538549:C:T	0	236538549	T	C
1	chr1:236538562:C:T	0	236538562	T	C
1	chr1:236538817:T:G	0	236538817	G	T
1	chr1:236538853:G:A	0	236538853	A	G
1	chr1:236538909:C:T	0	236538909	T	C
1	chr1:236539147:T:G	0	236539147	G	T
1	chr1:236539150:T:C	0	236539150	C	T
1	chr1:236539197:AGTTT:A	0	236539197	A	AGTTT
1	chr1:236539217:T:C	0	236539217	C	T
1	chr1:236539252:G:A	0	236539252	A	G
1	chr1:236539316:C:T	0	236539316	T	C
1	chr1:236539361:C:T	0	236539361	T	C
1	chr1:236539414:C:T	0	236539414	T	C
1	chr1:236539422:C:T	0	236539422	T	C
1	chr1:236539428:G:A	0	236539428	A	G
1	chr1:236539449:G:A	0	236539449	A	G
1	chr1:236539450:A:T	0	236539450	T	A
1	chr1:236539499:C:T	0	236539499	T	C
1	chr1:236539530:G:C	0	236539530	C	G
1	chr1:236539582:G:A	0	236539582	A	G
1	chr1:236539592:T:C	0	236539592	C	T
1	chr1:236539594:T:C	0	236539594	C	T
1	chr1:236539602:C:T	0	236539602	T	C
1	chr1:236539658:G:T	0	236539658	T	G
1	chr1:236539697:G:A	0	236539697	A	G
1	chr1:236539698:A:C	0	236539698	C	A
1	chr1:236539710:G:A	0	236539710	A	G
1	chr1:236539890:T:A	0	236539890	A	T
1	chr1:236539898:C:T	0	236539898	T	C
1	chr1:236539986:C:G	0	236539986	G	C
1	chr1:236540387:T:C	0	236540387	C	T
1	chr1:236540400:A:G	0	236540400	G	A
1	chr1:236540434:T:C	0	236540434	C	T
1	chr1:236540996:C:T	0	236540996	T	C
1	chr1:236541054:A:G	0	236541054	G	A
1	chr1:236541513:A:C	0	236541513	C	A
1	chr1:236541597:ATT:A	0	236541597	A	ATT
1	chr1:236542978:G:T	0	236542978	T	G
1	chr1:236543000:T:A	0	236543000	A	T
1	chr1:236543052:A:C	0	236543052	C	A
1	chr1:236543125:G:A	0	236543125	A	G
1	chr1:236543167:C:T	0	236543167	T	C
1	chr1:236543205:C:T	0	236543205	T	C
1	chr1:236543371:T:A	0	236543371	A	T
1	chr1:236543480:C:T	0	236543480	T	C
1	chr1:236543562:G:C	0	236543562	C	G
1	chr1:236543707:C:T	0	236543707	T	C
1	chr1:236543789:T:A	0	236543789	A	T
1	chr1:236543831:G:A	0	236543831	A	G
1	chr1:236543928:G:A	0	236543928	A	G
1	chr1:236544383:A:AG	0	236544383	AG	A
1	chr1:236544516:C:T	0	236544516	T	C
1	chr1:236544737:T:C	0	236544737	C	T
1	chr1:236545016:A:G	0	236545016	G	A
1	chr1:236545018:T:C	0	236545018	C	T
1	chr1:236545057:C:CCCTT	0	236545057	CCCTT	C
1	chr1:236545344:G:A	0	236545344	A	G
1	chr1:236545488:C:T	0	236545488	T	C
1	chr1:236545640:T:C	0	236545640	C	T
1	chr1:236545668:G:A	0	236545668	A	G
1	chr1:236545795:G:C	0	236545795	C	G
1	chr1:236545904:A:G	0	236545904	G	A
1	chr1:236545923:C:T	0	236545923	T	C
1	chr1:236545962:G:A	0	236545962	A	G
1	chr1:236546208:G:A	0	236546208	A	G
1	chr1:236546688:A:G	0	236546688	G	A
1	chr1:236546818:T:A	0	236546818	A	T
1	chr1:236546901:A:G	0	236546901	G	A
1	chr1:236547026:G:A	0	236547026	A	G
1	chr1:236547070:A:T	0	236547070	T	A
1	chr1:236547680:A:AG	0	236547680	AG	A
1	chr1:236547997:A:T	0	236547997	T	A
1	chr1:236548286:G:A	0	236548286	A	G
1	chr1:236548586:C:T	0	236548586	T	C
1	chr1:236548681:C:T	0	236548681	T	C
1	chr1:236548774:TTTTC:T	0	236548774	T	TTTTC
1	chr1:236549437:C:T	0	236549437	T	C
1	chr1:236549557:C:T	0	236549557	T	C
1	chr1:236550256:G:A	0	236550256	A	G
1	chr1:236550528:G:A	0	236550528	A	G
1	chr1:236551084:G:A	0	236551084	A	G
1	chr1:236551447:T:C	0	236551447	C	T
1	chr1:236552217:T:C	0	236552217	C	T
1	chr1:236552410:G:A	0	236552410	A	G
1	chr1:236552542:A:G	0	236552542	G	A
1	chr1:236553070:C:T	0	236553070	T	C
1	chr1:236553258:G:A	0	236553258	A	G
1	chr1:236553441:G:A	0	236553441	A	G
1	chr1:236553659:C:T	0	236553659	T	C
1	chr1:236553804:A:G	0	236553804	G	A
1	chr1:236554001:G:A	0	236554001	A	G
1	chr1:236554626:T:C	0	236554626	C	T
1	chr1:236555224:G:C	0	236555224	C	G
1	chr1:236555261:G:A	0	236555261	A	G
1	chr1:236555320:T:C	0	236555320	C	T
1	chr1:236555835:T:C	0	236555835	C	T
1	chr1:236555893:A:G	0	236555893	G	A
1	chr1:236555959:G:A	0	236555959	A	G
1	chr1:236556388:A:G	0	236556388	G	A
1	chr1:236556611:G:T	0	236556611	T	G
1	chr1:236556734:T:C	0	236556734	C	T
1	chr1:236557167:G:A	0	236557167	A	G
1	chr1:236557461:T:C	0	236557461	C	T
1	chr1:236557533:C:T	0	236557533	T	C
1	chr1:236557881:T:C	0	236557881	C	T
1	chr1:236558041:C:T	0	236558041	T	C
1	chr1:236558070:G:C	0	236558070	C	G
1	chr1:236558310:G:A	0	236558310	A	G
1	chr1:236558360:T:C	0	236558360	C	T
1	chr1:236559774:G:C	0	236559774	C	G
1	chr1:236559808:C:T	0	236559808	T	C
1	chr1:236559877:G:A	0	236559877	A	G
1	chr1:236559878:C:A	0	236559878	A	C
1	chr1:236560767:A:G	0	236560767	G	A
1	chr1:236560809:A:G	0	236560809	G	A
1	chr1:236560893:G:C	0	236560893	C	G
1	chr1:236561204:G:A	0	236561204	A	G
1	chr1:236561305:G:T	0	236561305	T	G
1	chr1:236561415:T:G	0	236561415	G	T
1	chr1:236561466:C:T	0	236561466	T	C
1	chr1:236561561:G:T	0	236561561	T	G
1	chr1:236561566:T:C	0	236561566	C	T
1	chr1:236561674:A:C	0	236561674	C	A
1	chr1:236561748:A:G	0	236561748	G	A
1	chr1:236563305:A:G	0	236563305	G	A
1	chr1:236563338:T:C	0	236563338	C	T
1	chr1:236563439:G:A	0	236563439	A	G
1	chr1:236563844:A:G	0	236563844	G	A
1	chr1:236564183:T:C	0	236564183	C	T
1	chr1:236564850:A:G	0	236564850	G	A
1	chr1:236564859:G:A	0	236564859	A	G
1	chr1:236565033:G:T	0	236565033	T	G
1	chr1:236565228:G:A	0	236565228	A	G
1	chr1:236565491:C:T	0	236565491	T	C
1	chr1:236565492:G:A	0	236565492	A	G
1	chr1:236566158:G:C	0	236566158	C	G
1	chr1:236566398:C:G	0	236566398	G	C
1	chr1:236566534:G:A	0	236566534	A	G
1	chr1:236566567:C:T	0	236566567	T	C
1	chr1:236567023:A:G	0	236567023	G	A
1	chr1:236567169:C:T	0	236567169	T	C
1	chr1:236567766:C:G	0	236567766	G	C
1	chr1:236568754:A:G	0	236568754	G	A
1	chr1:236568845:C:G	0	236568845	G	C
1	chr1:236569127:G:A	0	236569127	A	G
1	chr1:236569476:A:G	0	236569476	G	A
1	chr1:236569871:A:G	0	236569871	G	A
1	chr1:236569946:C:T	0	236569946	T	C
1	chr1:236570104:C:T	0	236570104	T	C
1	chr1:236570173:T:C	0	236570173	C	T
1	chr1:236570577:G:A	0	236570577	A	G
1	chr1:236570626:T:C	0	236570626	C	T
1	chr1:236570754:G:A	0	236570754	A	G
1	chr1:236570916:A:G	0	236570916	G	A
1	chr1:236570960:G:T	0	236570960	T	G
1	chr1:236572639:T:C	0	236572639	C	T
1	chr1:236573451:T:A	0	236573451	A	T
1	chr1:236573616:T:C	0	236573616	C	T
1	chr1:236573697:A:G	0	236573697	G	A
1	chr1:236573922:T:C	0	236573922	C	T
1	chr1:236574096:T:C	0	236574096	C	T
1	chr1:236574357:A:G	0	236574357	G	A
1	chr1:236574683:A:G	0	236574683	G	A
1	chr1:236574937:T:C	0	236574937	C	T
1	chr1:236575240:T:C	0	236575240	C	T
1	chr1:236575481:A:G	0	236575481	G	A
1	chr1:236575910:C:G	0	236575910	G	C
1	chr1:236576001:T:C	0	236576001	C	T
1	chr1:236576566:A:T	0	236576566	T	A
1	chr1:236576588:T:A	0	236576588	A	T
1	chr1:236576739:G:C	0	236576739	C	G
1	chr1:236577151:A:G	0	236577151	G	A
1	chr1:236577186:CAT:C	0	236577186	C	CAT
1	chr1:236577238:G:A	0	236577238	A	G
1	chr1:236577426:C:T	0	236577426	T	C
1	chr1:236577630:A:T	0	236577630	T	A
1	chr1:236577638:G:A	0	236577638	A	G
1	chr1:236577942:G:A	0	236577942	A	G
1	chr1:236577963:T:A	0	236577963	A	T
1	chr1:236578127:G:A	0	236578127	A	G
1	chr1:236578866:A:G	0	236578866	G	A
1	chr1:236579426:T:C	0	236579426	C	T
1	chr1:236579428:C:T	0	236579428	T	C
1	chr1:236579646:T:C	0	236579646	C	T
1	chr1:236579774:T:A	0	236579774	A	T
1	chr1:236580040:C:T	0	236580040	T	C
1	chr1:236580191:T:C	0	236580191	C	T
1	chr1:236580506:T:C	0	236580506	C	T
1	chr1:236580665:C:T	0	236580665	T	C
1	chr1:236580968:T:C	0	236580968	C	T
1	chr1:236581009:G:A	0	236581009	A	G
1	chr1:236581554:T:C	0	236581554	C	T
1	chr1:236581671:G:A	0	236581671	A	G
1	chr1:236582017:G:GCTTA	0	236582017	GCTTA	G
1	chr1:236582076:A:T	0	236582076	T	A
1	chr1:236582266:G:A	0	236582266	A	G
1	chr1:236582406:C:T	0	236582406	T	C
1	chr1:236582436:CT:C	0	236582436	C	CT
1	chr1:236582456:A:G	0	236582456	G	A
1	chr1:236582496:G:A	0	236582496	A	G
1	chr1:236583143:C:T	0	236583143	T	C
1	chr1:236583857:G:C	0	236583857	C	G
1	chr1:236584010:A:G	0	236584010	G	A
1	chr1:236584112:G:A	0	236584112	A	G
1	chr1:236584334:T:C	0	236584334	C	T
1	chr1:236584591:C:T	0	236584591	T	C
1	chr1:236584631:A:C	0	236584631	C	A
1	chr1:236584705:A:G	0	236584705	G	A
1	chr1:236585270:T:C	0	236585270	C	T
1	chr1:236585330:C:T	0	236585330	T	C
1	chr1:236585336:G:A	0	236585336	A	G
1	chr1:236585722:G:A	0	236585722	A	G
1	chr1:236585726:T:A	0	236585726	A	T
1	chr1:236586048:C:T	0	236586048	T	C
1	chr1:236586151:TA:T	0	236586151	T	TA
1	chr1:236586326:C:T	0	236586326	T	C
1	chr1:236586349:T:C	0	236586349	C	T
1	chr1:236586430:C:T	0	236586430	T	C
1	chr1:236586517:C:T	0	236586517	T	C
1	chr1:236586932:T:C	0	236586932	C	T
1	chr1:236588219:GA:G	0	236588219	G	GA
1	chr1:236588523:A:T	0	236588523	T	A
1	chr1:236589983:A:C	0	236589983	C	A
1	chr1:236590215:G:C	0	236590215	C	G
1	chr1:236590399:T:A	0	236590399	A	T
1	chr1:236590418:T:C	0	236590418	C	T
1	chr1:236590682:A:G	0	236590682	G	A
1	chr1:236590810:A:G	0	236590810	G	A
1	chr1:236591546:T:C	0	236591546	C	T
1	chr1:236592127:A:G	0	236592127	G	A
1	chr1:236592390:G:A	0	236592390	A	G
1	chr1:236592514:G:A	0	236592514	A	G
1	chr1:236592537:C:T	0	236592537	T	C
1	chr1:236592807:C:T	0	236592807	T	C
1	chr1:236592834:C:T	0	236592834	T	C
1	chr1:236592852:A:G	0	236592852	G	A
1	chr1:236592896:T:C	0	236592896	C	T
1	chr1:236592913:T:C	0	236592913	C	T
1	chr1:236592961:A:G	0	236592961	G	A
1	chr1:236593155:T:C	0	236593155	C	T
1	chr1:236593732:G:C	0	236593732	C	G
1	chr1:236593857:C:T	0	236593857	T	C
1	chr1:236593929:G:A	0	236593929	A	G
1	chr1:236594168:C:T	0	236594168	T	C
1	chr1:236594281:T:A	0	236594281	A	T
1	chr1:236594909:C:T	0	236594909	T	C
1	chr1:236595070:ACTTTTTG:A	0	236595070	A	ACTTTTTG
1	chr1:236595190:A:G	0	236595190	G	A
1	chr1:236595228:GA:G	0	236595228	G	GA
1	chr1:236595587:T:C	0	236595587	C	T
1	chr1:236595760:T:C	0	236595760	C	T
1	chr1:236596240:C:T	0	236596240	T	C
1	chr1:236596339:A:G	0	236596339	G	A
1	chr1:236596484:C:T	0	236596484	T	C
1	chr1:236596525:T:C	0	236596525	C	T
1	chr1:236596881:G:A	0	236596881	A	G
1	chr1:236597032:T:C	0	236597032	C	T
1	chr1:236597592:C:T	0	236597592	T	C
1	chr1:236597810:T:C	0	236597810	C	T
1	chr1:236598478:G:A	0	236598478	A	G
1	chr1:236598498:C:G	0	236598498	G	C
1	chr1:236598757:G:A	0	236598757	A	G
1	chr1:236598955:T:C	0	236598955	C	T
1	chr1:236599239:G:A	0	236599239	A	G
1	chr1:236599357:A:G	0	236599357	G	A
1	chr1:236600535:T:C	0	236600535	C	T
1	chr1:236600689:C:A	0	236600689	A	C
1	chr1:236600733:C:G	0	236600733	G	C
1	chr1:236601404:G:A	0	236601404	A	G
1	chr1:236601440:T:A	0	236601440	A	T
1	chr1:236602049:G:T	0	236602049	T	G
1	chr1:236602265:C:T	0	236602265	T	C
1	chr1:236602376:A:G	0	236602376	G	A
1	chr1:236602835:A:G	0	236602835	G	A
1	chr1:236603004:AG:A	0	236603004	A	AG
1	chr1:236603568:G:A	0	236603568	A	G
1	chr1:236603772:A:G	0	236603772	G	A
1	chr1:236603876:C:G	0	236603876	G	C
1	chr1:236604030:A:G	0	236604030	G	A
1	chr1:236604528:T:C	0	236604528	C	T
1	chr1:236605104:A:G	0	236605104	G	A
1	chr1:236605645:G:T	0	236605645	T	G
1	chr1:236606169:A:G	0	236606169	G	A
1	chr1:236606345:A:T	0	236606345	T	A
1	chr1:236606379:A:G	0	236606379	G	A
1	chr1:236606967:C:A	0	236606967	A	C
1	chr1:236607872:A:G	0	236607872	G	A
1	chr1:236608104:A:G	0	236608104	G	A
1	chr1:236608140:C:T	0	236608140	T	C
1	chr1:236608361:G:A	0	236608361	A	G
1	chr1:236608659:G:T	0	236608659	T	G
1	chr1:236608813:C:T	0	236608813	T	C
1	chr1:236608979:G:T	0	236608979	T	G
1	chr1:236609116:G:A	0	236609116	A	G
1	chr1:236609279:A:C	0	236609279	C	A
1	chr1:236609380:C:T	0	236609380	T	C
1	chr1:236609834:G:A	0	236609834	A	G
1	chr1:236610523:C:T	0	236610523	T	C
1	chr1:236610614:A:T	0	236610614	T	A
1	chr1:236611541:ATTAAG:A	0	236611541	A	ATTAAG
1	chr1:236613132:T:A	0	236613132	A	T
1	chr1:236613378:G:A	0	236613378	A	G
1	chr1:236614053:A:G	0	236614053	G	A
1	chr1:236614160:T:C	0	236614160	C	T
1	chr1:236615876:C:T	0	236615876	T	C
1	chr1:236616097:G:A	0	236616097	A	G
1	chr1:236616098:A:T	0	236616098	T	A
1	chr1:236616717:G:A	0	236616717	A	G
1	chr1:236617057:T:C	0	236617057	C	T
1	chr1:236617301:T:C	0	236617301	C	T
1	chr1:236617919:G:A	0	236617919	A	G
1	chr1:236618221:C:T	0	236618221	T	C
1	chr1:236618639:C:T	0	236618639	T	C
1	chr1:236619505:A:G	0	236619505	G	A
1	chr1:236619707:G:A	0	236619707	A	G
1	chr1:236620206:A:T	0	236620206	T	A
1	chr1:236620330:C:T	0	236620330	T	C
1	chr1:236621003:G:T	0	236621003	T	G
1	chr1:236621004:A:G	0	236621004	G	A
1	chr1:236621271:C:T	0	236621271	T	C
1	chr1:236621482:T:A	0	236621482	A	T
1	chr1:236621793:C:T	0	236621793	T	C
1	chr1:236621979:T:C	0	236621979	C	T
1	chr1:236622214:G:A	0	236622214	A	G
1	chr1:236622220:A:G	0	236622220	G	A
1	chr1:236622345:C:A	0	236622345	A	C
1	chr1:236622508:C:A	0	236622508	A	C
1	chr1:236622953:C:T	0	236622953	T	C
1	chr1:236623014:T:C	0	236623014	C	T
1	chr1:236623173:G:C	0	236623173	C	G
1	chr1:236623263:A:G	0	236623263	G	A
1	chr1:236623614:T:C	0	236623614	C	T
1	chr1:236623694:A:T	0	236623694	T	A
1	chr1:236623751:T:C	0	236623751	C	T
1	chr1:236624062:C:T	0	236624062	T	C
1	chr1:236624421:C:A	0	236624421	A	C
1	chr1:236624467:G:A	0	236624467	A	G
1	chr1:236624506:G:A	0	236624506	A	G
1	chr1:236624773:T:G	0	236624773	G	T
1	chr1:236624795:C:T	0	236624795	T	C
1	chr1:236624849:C:T	0	236624849	T	C
1	chr1:236625322:T:C	0	236625322	C	T
1	chr1:236625531:C:A	0	236625531	A	C
1	chr1:236625573:CA:C	0	236625573	C	CA
1	chr1:236625579:G:T	0	236625579	T	G
1	chr1:236625624:G:A	0	236625624	A	G
1	chr1:236625892:A:G	0	236625892	G	A
1	chr1:236626096:C:T	0	236626096	T	C
1	chr1:236626115:A:G	0	236626115	G	A
1	chr1:236626402:C:T	0	236626402	T	C
1	chr1:236626485:A:G	0	236626485	G	A
1	chr1:236626533:T:C	0	236626533	C	T
1	chr1:236626606:T:TATGC	0	236626606	TATGC	T
1	chr1:236626660:A:G	0	236626660	G	A
1	chr1:236626827:T:C	0	236626827	C	T
1	chr1:236626959:A:G	0	236626959	G	A
1	chr1:236627123:G:T	0	236627123	T	G
1	chr1:236627363:C:T	0	236627363	T	C
1	chr1:236627550:G:T	0	236627550	T	G
1	chr1:236627751:A:G	0	236627751	G	A
1	chr1:236627788:C:T	0	236627788	T	C
1	chr1:236628027:A:G	0	236628027	G	A
1	chr1:236628205:T:A	0	236628205	A	T
1	chr1:236628419:G:T	0	236628419	T	G
1	chr1:236628535:C:A	0	236628535	A	C
1	chr1:236628968:A:G	0	236628968	G	A
1	chr1:236629099:A:AT	0	236629099	AT	A
1	chr1:236629140:C:T	0	236629140	T	C
1	chr1:236629161:G:T	0	236629161	T	G
1	chr1:236629276:A:G	0	236629276	G	A
1	chr1:236629538:C:T	0	236629538	T	C
1	chr1:236629564:G:A	0	236629564	A	G
1	chr1:236629791:A:G	0	236629791	G	A
1	chr1:236630549:A:G	0	236630549	G	A
1	chr1:236631111:T:C	0	236631111	C	T
1	chr1:236631128:A:G	0	236631128	G	A
1	chr1:236631220:T:C	0	236631220	C	T
1	chr1:236631256:G:A	0	236631256	A	G
1	chr1:236631462:C:T	0	236631462	T	C
1	chr1:236631670:A:G	0	236631670	G	A
1	chr1:236631777:A:G	0	236631777	G	A
1	chr1:236631787:A:G	0	236631787	G	A
1	chr1:236631894:G:C	0	236631894	C	G
1	chr1:236631917:A:C	0	236631917	C	A
1	chr1:236631963:C:T	0	236631963	T	C
1	chr1:236632014:G:A	0	236632014	A	G
1	chr1:236632299:G:A	0	236632299	A	G
1	chr1:236632387:G:A	0	236632387	A	G
1	chr1:236632764:T:A	0	236632764	A	T
1	chr1:236633519:A:G	0	236633519	G	A
1	chr1:236633577:C:T	0	236633577	T	C
1	chr1:236633679:T:C	0	236633679	C	T
1	chr1:236633937:T:C	0	236633937	C	T
1	chr1:236633990:C:A	0	236633990	A	C
1	chr1:236634008:T:C	0	236634008	C	T
1	chr1:236634059:G:A	0	236634059	A	G
1	chr1:236634126:G:A	0	236634126	A	G
1	chr1:236634554:A:G	0	236634554	G	A
1	chr1:236634804:C:T	0	236634804	T	C
1	chr1:236635017:G:C	0	236635017	C	G
1	chr1:236635182:A:G	0	236635182	G	A
1	chr1:236635981:A:G	0	236635981	G	A
1	chr1:236636214:A:G	0	236636214	G	A
1	chr1:236636586:C:T	0	236636586	T	C
1	chr1:236636810:T:C	0	236636810	C	T
1	chr1:236636827:C:T	0	236636827	T	C
1	chr1:236637086:C:T	0	236637086	T	C
1	chr1:236637417:G:C	0	236637417	C	G
1	chr1:236637447:A:G	0	236637447	G	A
1	chr1:236637783:G:A	0	236637783	A	G
1	chr1:236637818:G:A	0	236637818	A	G
1	chr1:236637819:G:A	0	236637819	A	G
1	chr1:236637870:G:A	0	236637870	A	G
1	chr1:236637884:A:G	0	236637884	G	A
1	chr1:236638477:G:A	0	236638477	A	G
1	chr1:236638518:C:T	0	236638518	T	C
1	chr1:236638597:G:C	0	236638597	C	G
1	chr1:236638647:T:C	0	236638647	C	T
1	chr1:236638716:C:G	0	236638716	G	C
1	chr1:236638793:G:A	0	236638793	A	G
1	chr1:236638886:A:G	0	236638886	G	A
1	chr1:236639003:A:G	0	236639003	G	A
1	chr1:236639286:A:G	0	236639286	G	A
1	chr1:236639329:G:C	0	236639329	C	G
1	chr1:236639374:G:A	0	236639374	A	G
1	chr1:236639694:G:A	0	236639694	A	G
1	chr1:236640102:A:G	0	236640102	G	A
1	chr1:236640132:A:T	0	236640132	T	A
1	chr1:236640271:G:A	0	236640271	A	G
1	chr1:236640343:C:T	0	236640343	T	C
1	chr1:236640937:C:T	0	236640937	T	C
1	chr1:236641075:G:A	0	236641075	A	G
1	chr1:236641265:G:A	0	236641265	A	G
1	chr1:236641272:C:T	0	236641272	T	C
1	chr1:236641962:A:G	0	236641962	G	A
1	chr1:236642085:C:T	0	236642085	T	C
1	chr1:236642414:C:T	0	236642414	T	C
1	chr1:236642457:C:T	0	236642457	T	C
1	chr1:236642549:C:A	0	236642549	A	C
1	chr1:236642663:A:G	0	236642663	G	A
1	chr1:236643149:G:A	0	236643149	A	G
1	chr1:236643717:C:T	0	236643717	T	C
1	chr1:236643794:C:T	0	236643794	T	C
1	chr1:236644047:C:T	0	236644047	T	C
1	chr1:236644246:C:T	0	236644246	T	C
1	chr1:236644285:G:A	0	236644285	A	G
1	chr1:236644751:C:T	0	236644751	T	C
1	chr1:236644802:A:G	0	236644802	G	A
1	chr1:236644858:T:C	0	236644858	C	T
1	chr1:236645188:T:A	0	236645188	A	T
1	chr1:236645223:C:A	0	236645223	A	C
1	chr1:236645258:A:G	0	236645258	G	A
1	chr1:236645812:A:C	0	236645812	C	A
1	chr1:236645942:G:A	0	236645942	A	G
1	chr1:236646100:G:C	0	236646100	C	G
1	chr1:236646254:G:A	0	236646254	A	G
1	chr1:236646361:T:C	0	236646361	C	T
1	chr1:236646598:C:T	0	236646598	T	C
1	chr1:236646613:C:T	0	236646613	T	C
1	chr1:236646750:A:G	0	236646750	G	A
1	chr1:236646765:A:G	0	236646765	G	A
1	chr1:236646767:G:T	0	236646767	T	G
1	chr1:236646771:T:A	0	236646771	A	T
1	chr1:236646941:A:G	0	236646941	G	A
1	chr1:236646955:A:G	0	236646955	G	A
1	chr1:236647098:A:G	0	236647098	G	A
1	chr1:236647191:A:G	0	236647191	G	A
1	chr1:236647616:G:A	0	236647616	A	G
1	chr1:236647747:A:G	0	236647747	G	A
1	chr1:236648100:T:C	0	236648100	C	T
1	chr1:236648226:C:T	0	236648226	T	C
1	chr1:236648384:T:C	0	236648384	C	T
1	chr1:236648640:A:G	0	236648640	G	A
1	chr1:236649097:G:A	0	236649097	A	G
1	chr1:236649114:G:A	0	236649114	A	G
1	chr1:236649204:G:A	0	236649204	A	G
1	chr1:236649783:C:T	0	236649783	T	C
1	chr1:236649839:T:G	0	236649839	G	T
1	chr1:236650193:C:T	0	236650193	T	C
1	chr1:236650962:G:A	0	236650962	A	G
1	chr1:236652576:C:A	0	236652576	A	C
1	chr1:236653273:T:C	0	236653273	C	T
1	chr1:236653710:T:C	0	236653710	C	T
1	chr1:236653824:A:G	0	236653824	G	A
1	chr1:236654441:C:T	0	236654441	T	C
1	chr1:236654647:A:G	0	236654647	G	A
1	chr1:236655270:A:G	0	236655270	G	A
1	chr1:236655487:G:A	0	236655487	A	G
1	chr1:236655599:A:G	0	236655599	G	A
1	chr1:236655838:A:G	0	236655838	G	A
1	chr1:236655924:C:T	0	236655924	T	C
1	chr1:236655983:G:A	0	236655983	A	G
1	chr1:236655987:A:G	0	236655987	G	A
1	chr1:236656210:A:G	0	236656210	G	A
1	chr1:236656297:C:T	0	236656297	T	C
1	chr1:236656408:A:G	0	236656408	G	A
1	chr1:236656541:C:T	0	236656541	T	C
1	chr1:236656573:G:A	0	236656573	A	G
1	chr1:236657499:C:T	0	236657499	T	C
1	chr1:236658028:T:C	0	236658028	C	T
1	chr1:236658239:G:A	0	236658239	A	G
1	chr1:236658452:G:A	0	236658452	A	G
1	chr1:236658547:G:A	0	236658547	A	G
1	chr1:236658654:G:A	0	236658654	A	G
1	chr1:236658738:T:C	0	236658738	C	T
1	chr1:236658809:T:C	0	236658809	C	T
1	chr1:236658887:T:C	0	236658887	C	T
1	chr1:236658945:A:G	0	236658945	G	A
1	chr1:236659022:C:T	0	236659022	T	C
1	chr1:236659580:C:T	0	236659580	T	C
1	chr1:236659723:G:A	0	236659723	A	G
1	chr1:236659768:A:G	0	236659768	G	A
1	chr1:236659843:C:T	0	236659843	T	C
1	chr1:236660121:G:A	0	236660121	A	G
1	chr1:236660518:C:T	0	236660518	T	C
1	chr1:236660649:G:A	0	236660649	A	G
1	chr1:236660824:T:G	0	236660824	G	T
1	chr1:236660904:T:C	0	236660904	C	T
1	chr1:236661242:A:G	0	236661242	G	A
1	chr1:236661402:C:T	0	236661402	T	C
1	chr1:236661555:G:A	0	236661555	A	G
1	chr1:236661569:C:A	0	236661569	A	C
1	chr1:236661577:A:T	0	236661577	T	A
1	chr1:236661660:T:C	0	236661660	C	T
1	chr1:236661883:G:A	0	236661883	A	G
1	chr1:236661884:C:T	0	236661884	T	C
1	chr1:236661943:G:A	0	236661943	A	G
1	chr1:236662123:G:T	0	236662123	T	G
1	chr1:236662536:C:T	0	236662536	T	C
1	chr1:236662629:G:A	0	236662629	A	G
1	chr1:236662919:T:A	0	236662919	A	T
1	chr1:236662925:C:T	0	236662925	T	C
1	chr1:236662932:C:T	0	236662932	T	C
1	chr1:236663065:CCACACTCA:C	0	236663065	C	CCACACTCA
1	chr1:236663248:T:C	0	236663248	C	T
1	chr1:236663263:T:C	0	236663263	C	T
1	chr1:236663360:G:A	0	236663360	A	G
1	chr1:236663532:T:C	0	236663532	C	T
1	chr1:236663766:C:G	0	236663766	G	C
1	chr1:236663804:C:T	0	236663804	T	C
1	chr1:236664059:T:C	0	236664059	C	T
1	chr1:236664096:G:A	0	236664096	A	G
1	chr1:236664120:G:C	0	236664120	C	G
1	chr1:236664384:C:T	0	236664384	T	C
1	chr1:236665139:A:G	0	236665139	G	A
1	chr1:236665271:T:C	0	236665271	C	T
1	chr1:236665296:C:T	0	236665296	T	C
1	chr1:236665357:A:T	0	236665357	T	A
1	chr1:236665394:A:G	0	236665394	G	A
1	chr1:236665498:T:G	0	236665498	G	T
1	chr1:236666048:C:A	0	236666048	A	C
1	chr1:236666206:T:C	0	236666206	C	T
1	chr1:236666252:A:G	0	236666252	G	A
1	chr1:236666423:C:T	0	236666423	T	C
1	chr1:236666428:T:C	0	236666428	C	T
1	chr1:236666543:G:A	0	236666543	A	G
1	chr1:236666900:C:T	0	236666900	T	C
1	chr1:236667273:T:C	0	236667273	C	T
1	chr1:236667513:C:T	0	236667513	T	C
1	chr1:236667537:T:C	0	236667537	C	T
1	chr1:236667942:T:C	0	236667942	C	T
1	chr1:236668112:G:A	0	236668112	A	G
1	chr1:236668199:G:A	0	236668199	A	G
1	chr1:236668492:GTTCTGT:G	0	236668492	G	GTTCTGT
1	chr1:236668543:A:G	0	236668543	G	A
1	chr1:236668713:A:G	0	236668713	G	A
1	chr1:236668752:T:G	0	236668752	G	T
1	chr1:236668784:A:G	0	236668784	G	A
1	chr1:236668810:G:A	0	236668810	A	G
1	chr1:236669254:A:G	0	236669254	G	A
1	chr1:236669375:C:T	0	236669375	T	C
1	chr1:236669422:C:T	0	236669422	T	C
1	chr1:236669508:C:T	0	236669508	T	C
1	chr1:236669509:G:A	0	236669509	A	G
1	chr1:236670127:G:A	0	236670127	A	G
1	chr1:236670356:G:A	0	236670356	A	G
1	chr1:236670553:T:C	0	236670553	C	T
1	chr1:236670633:G:A	0	236670633	A	G
1	chr1:236671079:G:C	0	236671079	C	G
1	chr1:236671213:G:A	0	236671213	A	G
1	chr1:236671604:A:G	0	236671604	G	A
1	chr1:236672308:C:T	0	236672308	T	C
1	chr1:236672543:T:C	0	236672543	C	T
1	chr1:236672753:G:A	0	236672753	A	G
1	chr1:236672766:C:T	0	236672766	T	C
1	chr1:236672897:A:G	0	236672897	G	A
1	chr1:236673007:C:T	0	236673007	T	C
1	chr1:236673025:G:A	0	236673025	A	G
1	chr1:236673191:C:T	0	236673191	T	C
1	chr1:236674058:G:A	0	236674058	A	G
1	chr1:236674095:C:T	0	236674095	T	C
1	chr1:236674133:T:C	0	236674133	C	T
1	chr1:236674218:A:G	0	236674218	G	A
1	chr1:236674313:C:T	0	236674313	T	C
1	chr1:236674639:A:T	0	236674639	T	A
1	chr1:236674850:C:T	0	236674850	T	C
1	chr1:236674875:C:T	0	236674875	T	C
1	chr1:236675972:T:C	0	236675972	C	T
1	chr1:236676220:G:A	0	236676220	A	G
1	chr1:236676690:T:A	0	236676690	A	T
1	chr1:236677119:G:A	0	236677119	A	G
1	chr1:236677131:G:A	0	236677131	A	G
1	chr1:236677421:C:T	0	236677421	T	C
1	chr1:236677684:C:T	0	236677684	T	C
1	chr1:236677874:T:C	0	236677874	C	T
1	chr1:236677981:A:G	0	236677981	G	A
1	chr1:236678240:A:T	0	236678240	T	A
1	chr1:236678241:A:T	0	236678241	T	A
1	chr1:236678472:C:T	0	236678472	T	C
1	chr1:236678880:A:G	0	236678880	G	A
1	chr1:236678911:C:T	0	236678911	T	C
1	chr1:236679254:T:C	0	236679254	C	T
1	chr1:236679551:G:A	0	236679551	A	G
1	chr1:236679937:T:C	0	236679937	C	T
1	chr1:236680090:G:A	0	236680090	A	G
1	chr1:236680418:C:G	0	236680418	G	C
1	chr1:236680623:CTTCT:C	0	236680623	C	CTTCT
1	chr1:236680795:T:C	0	236680795	C	T
1	chr1:236681019:C:T	0	236681019	T	C
1	chr1:236681095:T:TA	0	236681095	TA	T
1	chr1:236681432:T:C	0	236681432	C	T
1	chr1:236681906:A:C	0	236681906	C	A
1	chr1:236681949:G:A	0	236681949	A	G
1	chr1:236682019:C:T	0	236682019	T	C
1	chr1:236683400:A:G	0	236683400	G	A
1	chr1:236685007:A:AG	0	236685007	AG	A
1	chr1:236685017:A:C	0	236685017	C	A
1	chr1:236685451:T:C	0	236685451	C	T
1	chr1:236687450:T:A	0	236687450	A	T
1	chr1:236687558:A:G	0	236687558	G	A
1	chr1:236687692:G:A	0	236687692	A	G
1	chr1:236688195:A:T	0	236688195	T	A
1	chr1:236688850:A:G	0	236688850	G	A
1	chr1:236689080:A:T	0	236689080	T	A
1	chr1:236689867:G:A	0	236689867	A	G
1	chr1:236689988:G:A	0	236689988	A	G
1	chr1:236690038:A:G	0	236690038	G	A
1	chr1:236690233:T:C	0	236690233	C	T
1	chr1:236690349:T:C	0	236690349	C	T
1	chr1:236690726:G:A	0	236690726	A	G
1	chr1:236690811:G:T	0	236690811	T	G
1	chr1:236691872:A:G	0	236691872	G	A
1	chr1:236691888:C:T	0	236691888	T	C
1	chr1:236692335:A:T	0	236692335	T	A
1	chr1:236693769:C:T	0	236693769	T	C
1	chr1:236694255:C:T	0	236694255	T	C
1	chr1:236696962:ATTG:A	0	236696962	A	ATTG
1	chr1:236698063:C:T	0	236698063	T	C
1	chr1:236698357:G:A	0	236698357	A	G
1	chr1:236698505:G:A	0	236698505	A	G
1	chr1:236698621:C:T	0	236698621	T	C
1	chr1:236700313:G:T	0	236700313	T	G
1	chr1:236700531:C:T	0	236700531	T	C
1	chr1:236700651:A:G	0	236700651	G	A
1	chr1:236701085:C:T	0	236701085	T	C
1	chr1:236701159:C:T	0	236701159	T	C
1	chr1:236701314:G:A	0	236701314	A	G
1	chr1:236701529:T:C	0	236701529	C	T
1	chr1:236701720:A:T	0	236701720	T	A
1	chr1:236702268:G:A	0	236702268	A	G
1	chr1:236702708:A:G	0	236702708	G	A
1	chr1:236703536:C:T	0	236703536	T	C
1	chr1:236704094:C:T	0	236704094	T	C
1	chr1:236704878:T:C	0	236704878	C	T
1	chr1:236705377:A:G	0	236705377	G	A
1	chr1:236705433:A:G	0	236705433	G	A
1	chr1:236706955:G:A	0	236706955	A	G
1	chr1:236707288:C:T	0	236707288	T	C
1	chr1:236707659:CTTTTCTTTTCTT:C	0	236707659	C	CTTTTCTTTTCTT
1	chr1:236708028:G:T	0	236708028	T	G
1	chr1:236708222:G:T	0	236708222	T	G
1	chr1:236708718:G:T	0	236708718	T	G
1	chr1:236709112:G:A	0	236709112	A	G
1	chr1:236709132:C:T	0	236709132	T	C
1	chr1:236709529:G:A	0	236709529	A	G
1	chr1:236709945:T:C	0	236709945	C	T
1	chr1:236710004:T:C	0	236710004	C	T
1	chr1:236710638:G:A	0	236710638	A	G
1	chr1:236710823:G:A	0	236710823	A	G
1	chr1:236712340:T:C	0	236712340	C	T
1	chr1:236712471:C:T	0	236712471	T	C
1	chr1:236712651:C:T	0	236712651	T	C
1	chr1:236712799:T:C	0	236712799	C	T
1	chr1:236712957:C:A	0	236712957	A	C
1	chr1:236713082:G:A	0	236713082	A	G
1	chr1:236713337:T:C	0	236713337	C	T
1	chr1:236713584:A:G	0	236713584	G	A
1	chr1:236715119:C:T	0	236715119	T	C
1	chr1:236715240:T:A	0	236715240	A	T
1	chr1:236715487:A:G	0	236715487	G	A
1	chr1:236716032:C:A	0	236716032	A	C
1	chr1:236716437:G:A	0	236716437	A	G
1	chr1:236716915:A:G	0	236716915	G	A
1	chr1:236717078:GC:G	0	236717078	G	GC
1	chr1:236717259:C:T	0	236717259	T	C
1	chr1:236718103:C:T	0	236718103	T	C
1	chr1:236718107:T:C	0	236718107	C	T
1	chr1:236718484:G:A	0	236718484	A	G
1	chr1:236719109:C:T	0	236719109	T	C
1	chr1:236719861:A:G	0	236719861	G	A
1	chr1:236720121:C:T	0	236720121	T	C
1	chr1:236720264:G:A	0	236720264	A	G
1	chr1:236720386:G:T	0	236720386	T	G
1	chr1:236720525:T:C	0	236720525	C	T
1	chr1:236721213:A:G	0	236721213	G	A
1	chr1:236721929:C:T	0	236721929	T	C
1	chr1:236723231:A:G	0	236723231	G	A
1	chr1:236723339:A:G	0	236723339	G	A
1	chr1:236724059:C:A	0	236724059	A	C
1	chr1:236727514:AGAT:A	0	236727514	A	AGAT
1	chr1:236728596:T:A	0	236728596	A	T
1	chr1:236728938:T:A	0	236728938	A	T
1	chr1:236728940:T:C	0	236728940	C	T
1	chr1:236729279:G:A	0	236729279	A	G
1	chr1:236730379:GTGTTTCAC:G	0	236730379	G	GTGTTTCAC
1	chr1:236731347:G:A	0	236731347	A	G
1	chr1:236731789:A:G	0	236731789	G	A
1	chr1:236731905:C:CT	0	236731905	CT	C
1	chr1:236731960:T:C	0	236731960	C	T
1	chr1:236731985:T:G	0	236731985	G	T
1	chr1:236732429:T:TTC	0	236732429	TTC	T
1	chr1:236732553:T:C	0	236732553	C	T
1	chr1:236732869:G:A	0	236732869	A	G
1	chr1:236732892:C:T	0	236732892	T	C
1	chr1:236732999:C:G	0	236732999	G	C
1	chr1:236733185:A:G	0	236733185	G	A
1	chr1:236733206:G:A	0	236733206	A	G
1	chr1:236733283:G:A	0	236733283	A	G
1	chr1:236733319:C:T	0	236733319	T	C
1	chr1:236733948:C:A	0	236733948	A	C
1	chr1:236734076:C:T	0	236734076	T	C
1	chr1:236734207:C:T	0	236734207	T	C
1	chr1:236734567:T:C	0	236734567	C	T
1	chr1:236734735:T:C	0	236734735	C	T
1	chr1:236734863:A:C	0	236734863	C	A
1	chr1:236735095:G:A	0	236735095	A	G
1	chr1:236735383:AG:A	0	236735383	A	AG
1	chr1:236735742:G:A	0	236735742	A	G
1	chr1:236736083:G:A	0	236736083	A	G
1	chr1:236736169:G:A	0	236736169	A	G
1	chr1:236736599:TC:T	0	236736599	T	TC
1	chr1:236736718:G:A	0	236736718	A	G
1	chr1:236737601:T:C	0	236737601	C	T
1	chr1:236737863:A:G	0	236737863	G	A
1	chr1:236737869:G:A	0	236737869	A	G
1	chr1:236738099:C:T	0	236738099	T	C
1	chr1:236738114:A:G	0	236738114	G	A
1	chr1:236738225:C:T	0	236738225	T	C
1	chr1:236738549:C:T	0	236738549	T	C
1	chr1:236739064:C:T	0	236739064	T	C
1	chr1:236739565:A:C	0	236739565	C	A
1	chr1:236740387:G:T	0	236740387	T	G
1	chr1:236740491:C:T	0	236740491	T	C
1	chr1:236740575:C:T	0	236740575	T	C
1	chr1:236740689:C:T	0	236740689	T	C
1	chr1:236740825:A:G	0	236740825	G	A
1	chr1:236740835:G:A	0	236740835	A	G
1	chr1:236740870:C:T	0	236740870	T	C
1	chr1:236741254:C:T	0	236741254	T	C
1	chr1:236741690:T:A	0	236741690	A	T
1	chr1:236743364:G:A	0	236743364	A	G
1	chr1:236743507:A:T	0	236743507	T	A
1	chr1:236744294:G:C	0	236744294	C	G
1	chr1:236744666:G:A	0	236744666	A	G
1	chr1:236744844:T:C	0	236744844	C	T
1	chr1:236744899:A:C	0	236744899	C	A
1	chr1:236747539:A:G	0	236747539	G	A
1	chr1:236747822:C:T	0	236747822	T	C
1	chr1:236747837:A:G	0	236747837	G	A
1	chr1:236747921:G:T	0	236747921	T	G
1	chr1:236748043:C:T	0	236748043	T	C
1	chr1:236748156:T:C	0	236748156	C	T
1	chr1:236748451:C:G	0	236748451	G	C
1	chr1:236748523:C:T	0	236748523	T	C
1	chr1:236748757:T:C	0	236748757	C	T
1	chr1:236748919:G:T	0	236748919	T	G
1	chr1:236748986:G:A	0	236748986	A	G
1	chr1:236749356:G:T	0	236749356	T	G
1	chr1:236749522:C:T	0	236749522	T	C
1	chr1:236749539:A:G	0	236749539	G	A
1	chr1:236750200:T:C	0	236750200	C	T
1	chr1:236751276:C:T	0	236751276	T	C
1	chr1:236751310:G:C	0	236751310	C	G
1	chr1:236751438:ATTGT:A	0	236751438	A	ATTGT
1	chr1:236751907:G:A	0	236751907	A	G
1	chr1:236752378:A:G	0	236752378	G	A
1	chr1:236752743:AGGTTTCACTATGTT:A	0	236752743	A	AGGTTTCACTATGTT
1	chr1:236752784:G:C	0	236752784	C	G
1	chr1:236752930:G:A	0	236752930	A	G
1	chr1:236753052:G:A	0	236753052	A	G
1	chr1:236754425:T:C	0	236754425	C	T
1	chr1:236754568:G:A	0	236754568	A	G
1	chr1:236754705:T:C	0	236754705	C	T
1	chr1:236757880:A:G	0	236757880	G	A
1	chr1:236758347:A:G	0	236758347	G	A
1	chr1:236758348:T:G	0	236758348	G	T
1	chr1:236758487:C:T	0	236758487	T	C
1	chr1:236758912:C:T	0	236758912	T	C
1	chr1:236759897:C:T	0	236759897	T	C
1	chr1:236759999:A:G	0	236759999	G	A
1	chr1:236760090:C:A	0	236760090	A	C
1	chr1:236760377:C:T	0	236760377	T	C
1	chr1:236761206:A:G	0	236761206	G	A
1	chr1:236762544:G:A	0	236762544	A	G
1	chr1:236763066:C:G	0	236763066	G	C
1	chr1:236763145:T:C	0	236763145	C	T
1	chr1:236763367:A:G	0	236763367	G	A
1	chr1:236763573:G:A	0	236763573	A	G
1	chr1:236765068:G:A	0	236765068	A	G
1	chr1:236765215:C:T	0	236765215	T	C
1	chr1:236765289:C:T	0	236765289	T	C
1	chr1:236765375:G:GA	0	236765375	GA	G
1	chr1:236765441:G:C	0	236765441	C	G
1	chr1:236765700:T:C	0	236765700	C	T
1	chr1:236765716:T:C	0	236765716	C	T
1	chr1:236765770:A:G	0	236765770	G	A
1	chr1:236766143:C:T	0	236766143	T	C
1	chr1:236766400:G:A	0	236766400	A	G
1	chr1:236767456:G:T	0	236767456	T	G
1	chr1:236767949:A:G	0	236767949	G	A
1	chr1:236768010:C:T	0	236768010	T	C
1	chr1:236768295:A:T	0	236768295	T	A
1	chr1:236770628:A:G	0	236770628	G	A
1	chr1:236771659:A:G	0	236771659	G	A
1	chr1:236771779:C:T	0	236771779	T	C
1	chr1:236771865:A:G	0	236771865	G	A
1	chr1:236772638:C:A	0	236772638	A	C
1	chr1:236773265:C:T	0	236773265	T	C
1	chr1:236773419:T:C	0	236773419	C	T
1	chr1:236773462:G:A	0	236773462	A	G
1	chr1:236773868:A:T	0	236773868	T	A
1	chr1:236773878:C:T	0	236773878	T	C
1	chr1:236774323:A:G	0	236774323	G	A
1	chr1:236774457:G:A	0	236774457	A	G
1	chr1:236774679:T:C	0	236774679	C	T
1	chr1:236774730:G:A	0	236774730	A	G
1	chr1:236775067:A:G	0	236775067	G	A
1	chr1:236775321:A:G	0	236775321	G	A
1	chr1:236775505:A:G	0	236775505	G	A
1	chr1:236775819:A:T	0	236775819	T	A
1	chr1:236776095:T:C	0	236776095	C	T
1	chr1:236776520:G:C	0	236776520	C	G
1	chr1:236777754:T:A	0	236777754	A	T
1	chr1:236777828:A:C	0	236777828	C	A
1	chr1:236779632:T:A	0	236779632	A	T
1	chr1:236779748:T:C	0	236779748	C	T
1	chr1:236779986:A:G	0	236779986	G	A
1	chr1:236781000:T:C	0	236781000	C	T
1	chr1:236781129:G:T	0	236781129	T	G
1	chr1:236782261:C:T	0	236782261	T	C
1	chr1:236783066:A:G	0	236783066	G	A
1	chr1:236783160:T:C	0	236783160	C	T
1	chr1:236783834:GAAC:G	0	236783834	G	GAAC
1	chr1:236784385:T:C	0	236784385	C	T
1	chr1:236784954:T:A	0	236784954	A	T
1	chr1:236785182:A:G	0	236785182	G	A
1	chr1:236785242:A:G	0	236785242	G	A
1	chr1:236785784:C:T	0	236785784	T	C
1	chr1:236786004:A:G	0	236786004	G	A
1	chr1:236786290:C:G	0	236786290	G	C
1	chr1:236786345:A:G	0	236786345	G	A
1	chr1:236786561:T:C	0	236786561	C	T
1	chr1:236788032:C:T	0	236788032	T	C
1	chr1:236788347:G:C	0	236788347	C	G
1	chr1:236790487:T:C	0	236790487	C	T
1	chr1:236791108:A:C	0	236791108	C	A
1	chr1:236792960:C:A	0	236792960	A	C
1	chr1:236793215:G:A	0	236793215	A	G
1	chr1:236793266:A:G	0	236793266	G	A
1	chr1:236795083:A:C	0	236795083	C	A
1	chr1:236795952:G:A	0	236795952	A	G
1	chr1:236796703:G:C	0	236796703	C	G
1	chr1:236797498:A:G	0	236797498	G	A
1	chr1:236797929:T:G	0	236797929	G	T
1	chr1:236797951:T:TA	0	236797951	TA	T
1	chr1:236797968:C:A	0	236797968	A	C
1	chr1:236798483:G:T	0	236798483	T	G
1	chr1:236798497:A:C	0	236798497	C	A
1	chr1:236798516:C:T	0	236798516	T	C
1	chr1:236799475:T:C	0	236799475	C	T
1	chr1:236800710:T:C	0	236800710	C	T
1	chr1:236800711:G:A	0	236800711	A	G
1	chr1:236801499:G:A	0	236801499	A	G
1	chr1:236801844:A:C	0	236801844	C	A
1	chr1:236803886:A:T	0	236803886	T	A
1	chr1:236804053:TCA:T	0	236804053	T	TCA
1	chr1:236804516:T:G	0	236804516	G	T
1	chr1:236807980:G:A	0	236807980	A	G
1	chr1:236808698:C:T	0	236808698	T	C
1	chr1:236808886:A:G	0	236808886	G	A
1	chr1:236809027:G:A	0	236809027	A	G
1	chr1:236809422:T:G	0	236809422	G	T
1	chr1:236809428:C:T	0	236809428	T	C
1	chr1:236809435:C:T	0	236809435	T	C
1	chr1:236810824:G:A	0	236810824	A	G
1	chr1:236813330:A:G	0	236813330	G	A
1	chr1:236813466:C:T	0	236813466	T	C
1	chr1:236813843:T:C	0	236813843	C	T
1	chr1:236813977:A:C	0	236813977	C	A
1	chr1:236814209:G:A	0	236814209	A	G
1	chr1:236816297:A:G	0	236816297	G	A
1	chr1:236817204:T:A	0	236817204	A	T
1	chr1:236818285:C:G	0	236818285	G	C
1	chr1:236818395:C:A	0	236818395	A	C
1	chr1:236818576:G:A	0	236818576	A	G
1	chr1:236819331:T:A	0	236819331	A	T
1	chr1:236820234:C:G	0	236820234	G	C
1	chr1:236820294:A:G	0	236820294	G	A
1	chr1:236820473:A:G	0	236820473	G	A
1	chr1:236820577:G:A	0	236820577	A	G
1	chr1:236820849:A:G	0	236820849	G	A
1	chr1:236821249:T:C	0	236821249	C	T
1	chr1:236821903:T:C	0	236821903	C	T
1	chr1:236822459:G:A	0	236822459	A	G
1	chr1:236822506:T:C	0	236822506	C	T
1	chr1:236824490:G:T	0	236824490	T	G
1	chr1:236825769:G:C	0	236825769	C	G
1	chr1:236825803:A:T	0	236825803	T	A
1	chr1:236826278:T:C	0	236826278	C	T
1	chr1:236826308:T:C	0	236826308	C	T
1	chr1:236826591:C:T	0	236826591	T	C
1	chr1:236827275:GT:G	0	236827275	G	GT
1	chr1:236828102:T:G	0	236828102	G	T
1	chr1:236828256:T:C	0	236828256	C	T
1	chr1:236829828:G:A	0	236829828	A	G
1	chr1:236830829:T:C	0	236830829	C	T
1	chr1:236833275:C:T	0	236833275	T	C
1	chr1:236835862:G:T	0	236835862	T	G
1	chr1:236837763:T:A	0	236837763	A	T
1	chr1:236838026:C:T	0	236838026	T	C
1	chr1:236838702:A:C	0	236838702	C	A
1	chr1:236838732:A:C	0	236838732	C	A
1	chr1:236839577:A:G	0	236839577	G	A
1	chr1:236840823:C:T	0	236840823	T	C
1	chr1:236840904:T:C	0	236840904	C	T
1	chr1:236841076:C:T	0	236841076	T	C
1	chr1:236842142:C:T	0	236842142	T	C
1	chr1:236842457:C:T	0	236842457	T	C
1	chr1:236843614:A:G	0	236843614	G	A
1	chr1:236843673:G:C	0	236843673	C	G
1	chr1:236844311:A:G	0	236844311	G	A
1	chr1:236844356:T:C	0	236844356	C	T
1	chr1:236845064:AC:A	0	236845064	A	AC
1	chr1:236845077:C:T	0	236845077	T	C
1	chr1:236845382:A:G	0	236845382	G	A
1	chr1:236846385:TAGC:T	0	236846385	T	TAGC
1	chr1:236846557:C:T	0	236846557	T	C
1	chr1:236848284:C:T	0	236848284	T	C
1	chr1:236848627:C:T	0	236848627	T	C
1	chr1:236849292:C:T	0	236849292	T	C
1	chr1:236849589:A:G	0	236849589	G	A
1	chr1:236849697:G:T	0	236849697	T	G
1	chr1:236850073:T:C	0	236850073	C	T
1	chr1:236850250:AT:A	0	236850250	A	AT
1	chr1:236850614:CTGA:C	0	236850614	C	CTGA
1	chr1:236851126:C:A	0	236851126	A	C
1	chr1:236851311:T:G	0	236851311	G	T
1	chr1:236851335:G:A	0	236851335	A	G
1	chr1:236852328:C:T	0	236852328	T	C
1	chr1:236853323:G:T	0	236853323	T	G
1	chr1:236853608:A:C	0	236853608	C	A
1	chr1:236854164:A:G	0	236854164	G	A
1	chr1:236854287:C:T	0	236854287	T	C
1	chr1:236856459:C:G	0	236856459	G	C
1	chr1:236858419:G:C	0	236858419	C	G
1	chr1:236858777:G:A	0	236858777	A	G
1	chr1:236858830:A:G	0	236858830	G	A
1	chr1:236858856:C:T	0	236858856	T	C
1	chr1:236858934:G:A	0	236858934	A	G
1	chr1:236859062:T:C	0	236859062	C	T
1	chr1:236859120:T:G	0	236859120	G	T
1	chr1:236859570:T:C	0	236859570	C	T
1	chr1:236860142:G:A	0	236860142	A	G
1	chr1:236860176:G:T	0	236860176	T	G
1	chr1:236860409:TG:T	0	236860409	T	TG
1	chr1:236860802:A:G	0	236860802	G	A
1	chr1:236860814:C:G	0	236860814	G	C
1	chr1:236862637:C:G	0	236862637	G	C
1	chr1:236862957:G:T	0	236862957	T	G
1	chr1:236863753:C:A	0	236863753	A	C
1	chr1:236863924:T:C	0	236863924	C	T
1	chr1:236864115:A:G	0	236864115	G	A
1	chr1:236864153:T:A	0	236864153	A	T
1	chr1:236864312:T:C	0	236864312	C	T
1	chr1:236864368:G:C	0	236864368	C	G
1	chr1:236864784:T:G	0	236864784	G	T
1	chr1:236864785:C:G	0	236864785	G	C
1	chr1:236865209:G:A	0	236865209	A	G
1	chr1:236865264:G:T	0	236865264	T	G
1	chr1:236866278:T:C	0	236866278	C	T
1	chr1:236866497:TG:T	0	236866497	T	TG
1	chr1:236867123:G:C	0	236867123	C	G
1	chr1:236867488:T:C	0	236867488	C	T
1	chr1:236868234:A:C	0	236868234	C	A
1	chr1:236868867:T:G	0	236868867	G	T
1	chr1:236869508:G:A	0	236869508	A	G
1	chr1:236871329:CA:C	0	236871329	C	CA
1	chr1:236871939:T:C	0	236871939	C	T
1	chr1:236873935:C:T	0	236873935	T	C
1	chr1:236873938:GAGGGT:G	0	236873938	G	GAGGGT
1	chr1:236873957:C:A	0	236873957	A	C
1	chr1:236874019:C:T	0	236874019	T	C
1	chr1:236874417:A:C	0	236874417	C	A
1	chr1:236874528:G:A	0	236874528	A	G
1	chr1:236874861:T:C	0	236874861	C	T
1	chr1:236876158:G:T	0	236876158	T	G
1	chr1:236877558:G:A	0	236877558	A	G
1	chr1:236877613:T:C	0	236877613	C	T
1	chr1:236878004:A:G	0	236878004	G	A
1	chr1:236881633:G:T	0	236881633	T	G
1	chr1:236882028:C:G	0	236882028	G	C
1	chr1:236882430:G:T	0	236882430	T	G
1	chr1:236882794:C:T	0	236882794	T	C
1	chr1:236882860:A:G	0	236882860	G	A
1	chr1:236882904:C:G	0	236882904	G	C
1	chr1:236884132:C:T	0	236884132	T	C
1	chr1:236884565:T:C	0	236884565	C	T
1	chr1:236884786:A:C	0	236884786	C	A
1	chr1:236885200:A:G	0	236885200	G	A
1	chr1:236885376:G:T	0	236885376	T	G
1	chr1:236885646:A:G	0	236885646	G	A
1	chr1:236886579:C:T	0	236886579	T	C
1	chr1:236886960:CTT:C	0	236886960	C	CTT
1	chr1:236887382:C:T	0	236887382	T	C
1	chr1:236887570:A:G	0	236887570	G	A
1	chr1:236887651:C:T	0	236887651	T	C
1	chr1:236887685:C:T	0	236887685	T	C
1	chr1:236887719:G:C	0	236887719	C	G
1	chr1:236887758:A:G	0	236887758	G	A
1	chr1:236888798:T:A	0	236888798	A	T
1	chr1:236888811:A:G	0	236888811	G	A
1	chr1:236889798:T:C	0	236889798	C	T
1	chr1:236889886:C:T	0	236889886	T	C
1	chr1:236890230:G:A	0	236890230	A	G
1	chr1:236890345:C:T	0	236890345	T	C
1	chr1:236890362:T:C	0	236890362	C	T
1	chr1:236890422:C:T	0	236890422	T	C
1	chr1:236892005:G:C	0	236892005	C	G
1	chr1:236892625:A:G	0	236892625	G	A
1	chr1:236892702:A:T	0	236892702	T	A
1	chr1:236893219:A:G	0	236893219	G	A
1	chr1:236893301:C:T	0	236893301	T	C
1	chr1:236893310:A:G	0	236893310	G	A
1	chr1:236893340:A:G	0	236893340	G	A
1	chr1:236893410:A:G	0	236893410	G	A
1	chr1:236893889:C:G	0	236893889	G	C
1	chr1:236894308:G:A	0	236894308	A	G
1	chr1:236894582:G:A	0	236894582	A	G
1	chr1:236894912:G:A	0	236894912	A	G
1	chr1:236895062:C:T	0	236895062	T	C
1	chr1:236895444:C:A	0	236895444	A	C
1	chr1:236895528:C:T	0	236895528	T	C
1	chr1:236895898:C:T	0	236895898	T	C
1	chr1:236895956:G:A	0	236895956	A	G
1	chr1:236896087:A:T	0	236896087	T	A
1	chr1:236896207:A:G	0	236896207	G	A
1	chr1:236896761:G:A	0	236896761	A	G
1	chr1:236897133:G:T	0	236897133	T	G
1	chr1:236897550:T:C	0	236897550	C	T
1	chr1:236897797:A:G	0	236897797	G	A
1	chr1:236898549:G:A	0	236898549	A	G
1	chr1:236898898:A:C	0	236898898	C	A
1	chr1:236899005:A:G	0	236899005	G	A
1	chr1:236899113:T:C	0	236899113	C	T
1	chr1:236899132:T:C	0	236899132	C	T
1	chr1:236899328:C:T	0	236899328	T	C
1	chr1:236900204:A:G	0	236900204	G	A
1	chr1:236900417:AAG:A	0	236900417	A	AAG
1	chr1:236901108:A:G	0	236901108	G	A
1	chr1:236901245:G:A	0	236901245	A	G
1	chr1:236901466:TC:T	0	236901466	T	TC
1	chr1:236901709:A:G	0	236901709	G	A
1	chr1:236901930:T:C	0	236901930	C	T
1	chr1:236902026:C:T	0	236902026	T	C
1	chr1:236902283:G:T	0	236902283	T	G
1	chr1:236903179:G:A	0	236903179	A	G
1	chr1:236903553:C:T	0	236903553	T	C
1	chr1:236904076:A:G	0	236904076	G	A
1	chr1:236904196:A:G	0	236904196	G	A
1	chr1:236904281:C:G	0	236904281	G	C
1	chr1:236904307:G:T	0	236904307	T	G
1	chr1:236904343:TGAG:T	0	236904343	T	TGAG
1	chr1:236904659:GATCAAAT:G	0	236904659	G	GATCAAAT
1	chr1:236904874:A:G	0	236904874	G	A
1	chr1:236905509:G:T	0	236905509	T	G
1	chr1:236905891:G:A	0	236905891	A	G
1	chr1:236907856:A:G	0	236907856	G	A
1	chr1:236908247:A:G	0	236908247	G	A
1	chr1:236908932:G:A	0	236908932	A	G
1	chr1:236909205:C:T	0	236909205	T	C
1	chr1:236909318:C:T	0	236909318	T	C
1	chr1:236909407:T:C	0	236909407	C	T
1	chr1:236910170:T:G	0	236910170	G	T
1	chr1:236910831:C:T	0	236910831	T	C
1	chr1:236911467:G:A	0	236911467	A	G
1	chr1:236911666:C:A	0	236911666	A	C
1	chr1:236912327:T:G	0	236912327	G	T
1	chr1:236912862:CTG:C	0	236912862	C	CTG
1	chr1:236913353:A:G	0	236913353	G	A
1	chr1:236913655:T:A	0	236913655	A	T
1	chr1:236914063:T:C	0	236914063	C	T
1	chr1:236914180:G:T	0	236914180	T	G
1	chr1:236914357:C:T	0	236914357	T	C
1	chr1:236914515:C:T	0	236914515	T	C
1	chr1:236914654:G:A	0	236914654	A	G
1	chr1:236916028:C:A	0	236916028	A	C
1	chr1:236917189:T:C	0	236917189	C	T
1	chr1:236917702:A:G	0	236917702	G	A
1	chr1:236917947:C:T	0	236917947	T	C
1	chr1:236917957:T:C	0	236917957	C	T
1	chr1:236917958:G:A	0	236917958	A	G
1	chr1:236918050:T:C	0	236918050	C	T
1	chr1:236918170:G:A	0	236918170	A	G
1	chr1:236918402:G:A	0	236918402	A	G
1	chr1:236918492:A:G	0	236918492	G	A
1	chr1:236918544:C:T	0	236918544	T	C
1	chr1:236918663:C:G	0	236918663	G	C
1	chr1:236918903:G:C	0	236918903	C	G
1	chr1:236920279:C:T	0	236920279	T	C
1	chr1:236920419:A:G	0	236920419	G	A
1	chr1:236920685:A:G	0	236920685	G	A
1	chr1:236920820:T:G	0	236920820	G	T
1	chr1:236920873:T:A	0	236920873	A	T
1	chr1:236921190:T:C	0	236921190	C	T
1	chr1:236921331:C:T	0	236921331	T	C
1	chr1:236922217:C:T	0	236922217	T	C
1	chr1:236922827:G:A	0	236922827	A	G
1	chr1:236923762:G:A	0	236923762	A	G
1	chr1:236923777:GA:G	0	236923777	G	GA
1	chr1:236924995:T:C	0	236924995	C	T
1	chr1:236926163:G:A	0	236926163	A	G
1	chr1:236926360:C:T	0	236926360	T	C
1	chr1:236926678:T:C	0	236926678	C	T
1	chr1:236927833:A:G	0	236927833	G	A
1	chr1:236927967:A:G	0	236927967	G	A
1	chr1:236928195:G:C	0	236928195	C	G
1	chr1:236928845:A:G	0	236928845	G	A
1	chr1:236929527:C:T	0	236929527	T	C
1	chr1:236929758:A:G	0	236929758	G	A
1	chr1:236929760:C:T	0	236929760	T	C
1	chr1:236930085:T:A	0	236930085	A	T
1	chr1:236930318:G:A	0	236930318	A	G
1	chr1:236930397:C:T	0	236930397	T	C
1	chr1:236931449:G:A	0	236931449	A	G
1	chr1:236931527:C:G	0	236931527	G	C
1	chr1:236931843:G:A	0	236931843	A	G
1	chr1:236932060:A:G	0	236932060	G	A
1	chr1:236932154:T:C	0	236932154	C	T
1	chr1:236932325:G:A	0	236932325	A	G
1	chr1:236932531:G:T	0	236932531	T	G
1	chr1:236932882:G:A	0	236932882	A	G
1	chr1:236933086:G:A	0	236933086	A	G
1	chr1:236933426:A:G	0	236933426	G	A
1	chr1:236933431:G:A	0	236933431	A	G
1	chr1:236933817:G:A	0	236933817	A	G
1	chr1:236933840:T:G	0	236933840	G	T
1	chr1:236934099:G:A	0	236934099	A	G
1	chr1:236934103:T:G	0	236934103	G	T
1	chr1:236934424:T:C	0	236934424	C	T
1	chr1:236934457:T:C	0	236934457	C	T
1	chr1:236934489:T:G	0	236934489	G	T
1	chr1:236934509:G:C	0	236934509	C	G
1	chr1:236934766:T:C	0	236934766	C	T
1	chr1:236934785:T:C	0	236934785	C	T
1	chr1:236934898:G:A	0	236934898	A	G
1	chr1:236935596:T:C	0	236935596	C	T
1	chr1:236935650:T:C	0	236935650	C	T
1	chr1:236935714:T:C	0	236935714	C	T
1	chr1:236935761:C:T	0	236935761	T	C
1	chr1:236935858:T:A	0	236935858	A	T
1	chr1:236935913:A:G	0	236935913	G	A
1	chr1:236936958:C:A	0	236936958	A	C
1	chr1:236937077:G:A	0	236937077	A	G
1	chr1:236937174:C:T	0	236937174	T	C
1	chr1:236937220:A:G	0	236937220	G	A
1	chr1:236937432:C:A	0	236937432	A	C
1	chr1:236938370:T:C	0	236938370	C	T
1	chr1:236940431:C:T	0	236940431	T	C
1	chr1:236941340:T:C	0	236941340	C	T
1	chr1:236942057:A:C	0	236942057	C	A
1	chr1:236943440:T:C	0	236943440	C	T
1	chr1:236943452:T:C	0	236943452	C	T
1	chr1:236943736:T:C	0	236943736	C	T
1	chr1:236944241:C:A	0	236944241	A	C
1	chr1:236944789:A:G	0	236944789	G	A
1	chr1:236946198:T:C	0	236946198	C	T
1	chr1:236946378:G:C	0	236946378	C	G
1	chr1:236947014:G:A	0	236947014	A	G
1	chr1:236947198:A:G	0	236947198	G	A
1	chr1:236947326:A:G	0	236947326	G	A
1	chr1:236947559:A:G	0	236947559	G	A
1	chr1:236947598:C:T	0	236947598	T	C
1	chr1:236947888:G:A	0	236947888	A	G
1	chr1:236947920:C:T	0	236947920	T	C
1	chr1:236948048:A:T	0	236948048	T	A
1	chr1:236948382:C:T	0	236948382	T	C
1	chr1:236948672:G:T	0	236948672	T	G
1	chr1:236951041:G:A	0	236951041	A	G
1	chr1:236953272:T:C	0	236953272	C	T
1	chr1:236954381:T:C	0	236954381	C	T
1	chr1:236954393:C:T	0	236954393	T	C
1	chr1:236954698:T:C	0	236954698	C	T
1	chr1:236955104:C:T	0	236955104	T	C
1	chr1:236955833:C:T	0	236955833	T	C
1	chr1:236956849:G:A	0	236956849	A	G
1	chr1:236957097:C:T	0	236957097	T	C
1	chr1:236957430:C:T	0	236957430	T	C
1	chr1:236957968:T:A	0	236957968	A	T
1	chr1:236959486:T:A	0	236959486	A	T
1	chr1:236959739:C:T	0	236959739	T	C
1	chr1:236959842:C:A	0	236959842	A	C
1	chr1:236960023:T:C	0	236960023	C	T
1	chr1:236960161:A:G	0	236960161	G	A
1	chr1:236960400:C:T	0	236960400	T	C
1	chr1:236960447:G:A	0	236960447	A	G
1	chr1:236960448:G:C	0	236960448	C	G
1	chr1:236960879:C:T	0	236960879	T	C
1	chr1:236961417:A:G	0	236961417	G	A
1	chr1:236962855:C:T	0	236962855	T	C
1	chr1:236963085:G:T	0	236963085	T	G
1	chr1:236963365:A:G	0	236963365	G	A
1	chr1:236963789:T:C	0	236963789	C	T
1	chr1:236964153:T:C	0	236964153	C	T
1	chr1:236964404:A:G	0	236964404	G	A
1	chr1:236964726:T:C	0	236964726	C	T
1	chr1:236964784:C:T	0	236964784	T	C
1	chr1:236965080:A:G	0	236965080	G	A
1	chr1:236965115:C:T	0	236965115	T	C
1	chr1:236966335:A:T	0	236966335	T	A
1	chr1:236966996:T:C	0	236966996	C	T
1	chr1:236967558:C:T	0	236967558	T	C
1	chr1:236968040:A:G	0	236968040	G	A
1	chr1:236968215:G:A	0	236968215	A	G
1	chr1:236968405:C:T	0	236968405	T	C
1	chr1:236968811:C:A	0	236968811	A	C
1	chr1:236968829:C:T	0	236968829	T	C
1	chr1:236968858:A:T	0	236968858	T	A
1	chr1:236969297:G:A	0	236969297	A	G
1	chr1:236969324:T:A	0	236969324	A	T
1	chr1:236969331:C:G	0	236969331	G	C
1	chr1:236969420:C:A	0	236969420	A	C
1	chr1:236969573:G:A	0	236969573	A	G
1	chr1:236969608:C:T	0	236969608	T	C
1	chr1:236970627:A:G	0	236970627	G	A
1	chr1:236971011:G:A	0	236971011	A	G
1	chr1:236971168:G:C	0	236971168	C	G
1	chr1:236971337:G:A	0	236971337	A	G
1	chr1:236971516:C:A	0	236971516	A	C
1	chr1:236971746:T:C	0	236971746	C	T
1	chr1:236971795:A:T	0	236971795	T	A
1	chr1:236971979:C:T	0	236971979	T	C
1	chr1:236972086:C:T	0	236972086	T	C
1	chr1:236972190:G:T	0	236972190	T	G
1	chr1:236972248:T:C	0	236972248	C	T
1	chr1:236972673:T:C	0	236972673	C	T
1	chr1:236972705:G:A	0	236972705	A	G
1	chr1:236972869:C:G	0	236972869	G	C
1	chr1:236972907:G:A	0	236972907	A	G
1	chr1:236973065:C:G	0	236973065	G	C
1	chr1:236973144:A:G	0	236973144	G	A
1	chr1:236973274:A:G	0	236973274	G	A
1	chr1:236973360:T:C	0	236973360	C	T
1	chr1:236973521:CA:C	0	236973521	C	CA
1	chr1:236973532:T:G	0	236973532	G	T
1	chr1:236974209:C:T	0	236974209	T	C
1	chr1:236974566:A:G	0	236974566	G	A
1	chr1:236974588:A:G	0	236974588	G	A
1	chr1:236974611:A:G	0	236974611	G	A
1	chr1:236975047:C:T	0	236975047	T	C
1	chr1:236975169:C:T	0	236975169	T	C
1	chr1:236975282:G:A	0	236975282	A	G
1	chr1:236976996:G:A	0	236976996	A	G
1	chr1:236977055:G:A	0	236977055	A	G
1	chr1:236977660:T:G	0	236977660	G	T
1	chr1:236978636:A:G	0	236978636	G	A
1	chr1:236979030:G:A	0	236979030	A	G
1	chr1:236979876:A:G	0	236979876	G	A
1	chr1:236980871:G:A	0	236980871	A	G
1	chr1:236980928:A:G	0	236980928	G	A
1	chr1:236981010:G:A	0	236981010	A	G
1	chr1:236981213:T:G	0	236981213	G	T
1	chr1:236981298:G:T	0	236981298	T	G
1	chr1:236981311:G:C	0	236981311	C	G
1	chr1:236981431:G:C	0	236981431	C	G
1	chr1:236982261:T:C	0	236982261	C	T
1	chr1:236982961:C:T	0	236982961	T	C
1	chr1:236983079:A:G	0	236983079	G	A
1	chr1:236983215:A:G	0	236983215	G	A
1	chr1:236983317:A:G	0	236983317	G	A
1	chr1:236983321:G:A	0	236983321	A	G
1	chr1:236983775:A:C	0	236983775	C	A
1	chr1:236984549:A:G	0	236984549	G	A
1	chr1:236984830:A:G	0	236984830	G	A
1	chr1:236985160:G:A	0	236985160	A	G
1	chr1:236985352:A:G	0	236985352	G	A
1	chr1:236985413:G:A	0	236985413	A	G
1	chr1:236986023:T:C	0	236986023	C	T
1	chr1:236986179:A:G	0	236986179	G	A
1	chr1:236986644:AT:A	0	236986644	A	AT
1	chr1:236987676:G:A	0	236987676	A	G
1	chr1:236987721:C:A	0	236987721	A	C
1	chr1:236988122:A:G	0	236988122	G	A
1	chr1:236988164:C:T	0	236988164	T	C
1	chr1:236988881:G:A	0	236988881	A	G
1	chr1:236988938:C:G	0	236988938	G	C
1	chr1:236990227:C:T	0	236990227	T	C
1	chr1:236990619:A:G	0	236990619	G	A
1	chr1:236990927:T:C	0	236990927	C	T
1	chr1:236991592:T:C	0	236991592	C	T
1	chr1:236991775:G:GTAATATGACTT	0	236991775	GTAATATGACTT	G
1	chr1:236992707:G:A	0	236992707	A	G
1	chr1:236993139:T:C	0	236993139	C	T
1	chr1:236995929:A:G	0	236995929	G	A
1	chr1:236996055:G:A	0	236996055	A	G
1	chr1:236996627:A:G	0	236996627	G	A
1	chr1:236996774:A:G	0	236996774	G	A
1	chr1:236996847:G:A	0	236996847	A	G
1	chr1:236997490:C:T	0	236997490	T	C
1	chr1:236997494:A:G	0	236997494	G	A
1	chr1:236998167:C:T	0	236998167	T	C
1	chr1:236998792:T:C	0	236998792	C	T
1	chr1:236999312:T:A	0	236999312	A	T
1	chr1:236999840:A:G	0	236999840	G	A
1	chr1:237000152:G:A	0	237000152	A	G
1	chr1:237000198:C:T	0	237000198	T	C
1	chr1:237000262:C:T	0	237000262	T	C
1	chr1:237001010:T:C	0	237001010	C	T
1	chr1:237001043:A:C	0	237001043	C	A
1	chr1:237001777:A:G	0	237001777	G	A
1	chr1:237002168:T:C	0	237002168	C	T
1	chr1:237002678:A:G	0	237002678	G	A
1	chr1:237002737:CT:C	0	237002737	C	CT
1	chr1:237002906:G:A	0	237002906	A	G
1	chr1:237003918:A:G	0	237003918	G	A
1	chr1:237003938:C:A	0	237003938	A	C
1	chr1:237005074:A:G	0	237005074	G	A
1	chr1:237005137:T:C	0	237005137	C	T
1	chr1:237005388:C:T	0	237005388	T	C
1	chr1:237005436:G:A	0	237005436	A	G
1	chr1:237006457:G:C	0	237006457	C	G
1	chr1:237006630:C:T	0	237006630	T	C
1	chr1:237006979:C:G	0	237006979	G	C
1	chr1:237006984:C:T	0	237006984	T	C
1	chr1:237007161:G:A	0	237007161	A	G
1	chr1:237007234:G:A	0	237007234	A	G
1	chr1:237008086:A:G	0	237008086	G	A
1	chr1:237009607:A:G	0	237009607	G	A
1	chr1:237010526:C:G	0	237010526	G	C
1	chr1:237010685:A:G	0	237010685	G	A
1	chr1:237010735:A:G	0	237010735	G	A
1	chr1:237010942:C:A	0	237010942	A	C
1	chr1:237011899:C:T	0	237011899	T	C
1	chr1:237012470:A:G	0	237012470	G	A
1	chr1:237013029:A:T	0	237013029	T	A
1	chr1:237014677:G:A	0	237014677	A	G
1	chr1:237015017:C:T	0	237015017	T	C
1	chr1:237015444:G:C	0	237015444	C	G
1	chr1:237015543:G:A	0	237015543	A	G
1	chr1:237015703:G:A	0	237015703	A	G
1	chr1:237016146:T:A	0	237016146	A	T
1	chr1:237016149:A:T	0	237016149	T	A
1	chr1:237016197:A:T	0	237016197	T	A
1	chr1:237016237:T:G	0	237016237	G	T
1	chr1:237016558:CTTCT:C	0	237016558	C	CTTCT
1	chr1:237016915:C:T	0	237016915	T	C
1	chr1:237017324:A:T	0	237017324	T	A
1	chr1:237017905:C:T	0	237017905	T	C
1	chr1:237018204:A:G	0	237018204	G	A
1	chr1:237026228:A:G	0	237026228	G	A
1	chr1:237028272:T:C	0	237028272	C	T
1	chr1:237028351:A:G	0	237028351	G	A
1	chr1:237030036:A:G	0	237030036	G	A
1	chr1:237030197:GT:G	0	237030197	G	GT
1	chr1:237030801:G:A	0	237030801	A	G
1	chr1:237030884:G:A	0	237030884	A	G
1	chr1:237030936:G:A	0	237030936	A	G
1	chr1:237031104:C:T	0	237031104	T	C
1	chr1:237031223:C:T	0	237031223	T	C
1	chr1:237031263:C:A	0	237031263	A	C
1	chr1:237031622:A:G	0	237031622	G	A
1	chr1:237032141:A:G	0	237032141	G	A
1	chr1:237032219:C:T	0	237032219	T	C
1	chr1:237032415:T:C	0	237032415	C	T
1	chr1:237032448:C:A	0	237032448	A	C
1	chr1:237032590:T:C	0	237032590	C	T
1	chr1:237032806:C:T	0	237032806	T	C
1	chr1:237033113:A:G	0	237033113	G	A
1	chr1:237033260:C:G	0	237033260	G	C
1	chr1:237033575:T:A	0	237033575	A	T
1	chr1:237034032:G:A	0	237034032	A	G
1	chr1:237034208:G:A	0	237034208	A	G
1	chr1:237035293:G:A	0	237035293	A	G
1	chr1:237035340:T:C	0	237035340	C	T
1	chr1:237035439:G:A	0	237035439	A	G
1	chr1:237035457:A:T	0	237035457	T	A
1	chr1:237035883:C:T	0	237035883	T	C
1	chr1:237036475:T:G	0	237036475	G	T
1	chr1:237037751:A:G	0	237037751	G	A
1	chr1:237038866:G:A	0	237038866	A	G
```
