## Supplementary material for "Characterization of shared and ancestry-specific signals driving complex traits using multi-ancestry fine-mapping": mesusieoutput

```
                 eur          afr      eur_afr
   [1,] 1.072432e-04 0.0001410547 3.666337e-05
   [2,] 4.853042e-05 0.0001402679 1.592731e-05
   [3,] 7.081758e-05 0.0001378806 2.297134e-05
   [4,] 1.079664e-04 0.0001424854 3.590012e-05
   [5,] 1.015446e-04 0.0001386287 3.412288e-05
   [6,] 1.134443e-04 0.0001425496 3.763536e-05
   [7,] 5.697834e-05 0.0001387647 1.905660e-05
   [8,] 7.653156e-05 0.0001426052 2.525870e-05
   [9,] 6.690952e-05 0.0001421298 2.243834e-05
  [10,] 1.124233e-04 0.0001425612 3.718261e-05
  [11,] 1.249039e-04 0.0001388550 4.304113e-05
  [12,] 1.231740e-04 0.0001388387 4.241019e-05
  [13,] 1.133636e-04 0.0001386257 3.872272e-05
  [14,] 5.156826e-05 0.0001424217 1.762369e-05
  [15,] 1.071170e-04 0.0001417225 3.457565e-05
  [16,] 1.690032e-04 0.0001421771 5.804596e-05
  [17,] 3.823108e-04 0.0001410964 1.183414e-04
  [18,] 1.171530e-04 0.0001419171 3.764275e-05
  [19,] 1.405021e-04 0.0001411220 4.455446e-05
  [20,] 1.698645e-04 0.0001423861 5.538912e-05
  [21,] 5.624047e-05 0.0001389015 1.885310e-05
  [22,] 1.748832e-04 0.0001407677 6.421407e-05
  [23,] 1.132827e-04 0.0001413806 3.728365e-05
  [24,] 1.686788e-04 0.0001409154 6.209194e-05
  [25,] 1.456836e-04 0.0001408248 4.734349e-05
  [26,] 1.188543e-04 0.0001414270 3.890649e-05
  [27,] 1.660500e-04 0.0001408929 5.351723e-05
  [28,] 1.321719e-04 0.0001421694 4.399468e-05
  [29,] 2.494848e-04 0.0001378010 8.155216e-05
  [30,] 1.065676e-04 0.0001380794 3.485454e-05
  [31,] 5.165051e-05 0.0001386794 1.715521e-05
  [32,] 2.350313e-04 0.0001377554 7.664942e-05
  [33,] 2.445419e-04 0.0001377480 8.004205e-05
  [34,] 2.134374e-04 0.0001416940 7.134456e-05
  [35,] 1.165320e-04 0.0001414555 3.805262e-05
  [36,] 1.207575e-04 0.0001414316 3.945526e-05
  [37,] 2.883902e-04 0.0001377514 9.405083e-05
  [38,] 5.228725e-05 0.0001387084 1.742522e-05
  [39,] 1.623512e-04 0.0001417462 5.203212e-05
  [40,] 1.520101e-04 0.0001423425 4.690221e-05
  [41,] 1.602410e-04 0.0001423783 4.913363e-05
  [42,] 2.363299e-04 0.0001423683 7.833407e-05
  [43,] 3.514182e-04 0.0001381331 1.089747e-04
  [44,] 3.361595e-04 0.0001381174 1.041039e-04
  [45,] 2.463804e-04 0.0001423491 8.089671e-05
  [46,] 3.436833e-04 0.0001381725 1.060872e-04
  [47,] 4.985453e-05 0.0001386835 1.664481e-05
  [48,] 4.010239e-04 0.0001416450 1.334316e-04
  [49,] 1.434302e-04 0.0001423851 4.444546e-05
  [50,] 3.353275e-04 0.0001380596 1.036075e-04
  [51,] 3.279227e-04 0.0001382232 1.006115e-04
  [52,] 1.660104e-04 0.0001421918 5.600746e-05
  [53,] 1.499596e-04 0.0001394405 5.364487e-05
  [54,] 1.554848e-04 0.0001426793 4.724462e-05
  [55,] 1.615226e-04 0.0001422139 5.466910e-05
  [56,] 3.393365e-04 0.0001396842 9.949698e-05
  [57,] 2.613190e-04 0.0001393827 7.776995e-05
  [58,] 3.035182e-04 0.0001395423 8.950710e-05
  [59,] 2.784263e-04 0.0001398721 8.172170e-05
  [60,] 2.784263e-04 0.0001398939 8.168173e-05
  [61,] 8.905414e-05 0.0001389379 2.786154e-05
  [62,] 9.024375e-05 0.0001388447 2.826403e-05
  [63,] 1.549747e-04 0.0001423425 5.321336e-05
  [64,] 9.890181e-05 0.0001386753 3.096885e-05
  [65,] 1.196307e-04 0.0001387133 3.715996e-05
  [66,] 2.247293e-04 0.0001422032 7.625896e-05
  [67,] 4.680004e-05 0.0001385583 1.549786e-05
  [68,] 1.736264e-04 0.0001428864 6.115470e-05
  [69,] 5.004729e-05 0.0001385145 1.656518e-05
  [70,] 1.429430e-04 0.0001426284 4.647220e-05
  [71,] 4.356456e-05 0.0001378476 1.442745e-05
  [72,] 1.068226e-04 0.0001444841 3.227818e-05
  [73,] 7.418506e-05 0.0001432480 2.403641e-05
  [74,] 4.717577e-05 0.0001387929 1.552618e-05
  [75,] 5.050282e-05 0.0001387241 1.656232e-05
  [76,] 4.716801e-05 0.0001387783 1.552593e-05
  [77,] 6.171924e-04 0.0001403751 2.070301e-04
  [78,] 5.108109e-05 0.0001386843 1.675241e-05
  [79,] 7.533923e-05 0.0001383001 2.582097e-05
  [80,] 4.716801e-05 0.0001386481 1.553864e-05
  [81,] 4.716801e-05 0.0001386749 1.553435e-05
  [82,] 4.735495e-05 0.0001387027 1.558702e-05
  [83,] 4.735495e-05 0.0001387027 1.558702e-05
  [84,] 1.099915e-04 0.0001426490 3.786454e-05
  [85,] 4.735495e-05 0.0001387314 1.558260e-05
  [86,] 4.735495e-05 0.0001387314 1.558260e-05
  [87,] 4.681268e-05 0.0001386096 1.543610e-05
  [88,] 5.169012e-05 0.0001385593 1.696634e-05
  [89,] 4.380747e-05 0.0001400198 1.452923e-05
  [90,] 4.735495e-05 0.0001387314 1.558260e-05
  [91,] 5.169012e-05 0.0001386843 1.694242e-05
  [92,] 5.078817e-05 0.0001385570 1.669832e-05
  [93,] 4.681268e-05 0.0001385744 1.544193e-05
  [94,] 4.681268e-05 0.0001385627 1.544394e-05
  [95,] 4.514593e-05 0.0001382949 1.498081e-05
  [96,] 4.681268e-05 0.0001385512 1.544596e-05
  [97,] 1.762946e-04 0.0001427123 5.311190e-05
  [98,] 1.080647e-04 0.0001427878 3.726649e-05
  [99,] 4.698728e-05 0.0001385985 1.549148e-05
 [100,] 4.716801e-05 0.0001386096 1.554509e-05
 [101,] 4.681268e-05 0.0001385863 1.543992e-05
 [102,] 4.698728e-05 0.0001385863 1.549356e-05
 [103,] 1.666544e-04 0.0001426383 5.049604e-05
 [104,] 1.493059e-04 0.0001428926 5.218224e-05
 [105,] 1.083944e-04 0.0001430818 3.766209e-05
 [106,] 1.083944e-04 0.0001431021 3.767964e-05
 [107,] 4.575768e-05 0.0001387222 1.510836e-05
 [108,] 1.401575e-04 0.0001429864 4.892671e-05
 [109,] 4.768573e-05 0.0001378829 1.571442e-05
 [110,] 1.398126e-04 0.0001429633 4.871179e-05
 [111,] 4.768573e-05 0.0001378773 1.570027e-05
 [112,] 1.357743e-04 0.0001431291 4.750540e-05
 [113,] 4.800445e-05 0.0001378891 1.579719e-05
 [114,] 4.819222e-05 0.0001378773 1.585951e-05
 [115,] 4.845643e-05 0.0001378657 1.594610e-05
 [116,] 5.116565e-05 0.0001381614 1.674255e-05
 [117,] 8.326748e-05 0.0001388508 2.889047e-05
 [118,] 4.475473e-05 0.0001385745 1.484010e-05
 [119,] 1.047342e-04 0.0001428922 3.603312e-05
 [120,] 4.468724e-05 0.0001386090 1.485868e-05
 [121,] 4.435733e-05 0.0001386214 1.472381e-05
 [122,] 4.457599e-05 0.0001386061 1.480996e-05
 [123,] 4.309480e-04 0.0001403950 1.353863e-04
 [124,] 1.329560e-04 0.0001436457 4.186686e-05
 [125,] 1.030297e-04 0.0001409130 3.607193e-05
 [126,] 9.602139e-05 0.0001413496 3.396087e-05
 [127,] 9.419661e-05 0.0001389326 3.202100e-05
 [128,] 5.186176e-05 0.0001393693 1.737318e-05
 [129,] 5.258678e-05 0.0001393541 1.761818e-05
 [130,] 1.070127e-04 0.0001393673 3.630403e-05
 [131,] 1.002576e-04 0.0001395190 3.423046e-05
 [132,] 8.745437e-05 0.0001392587 2.935397e-05
 [133,] 8.815980e-05 0.0001408434 3.077738e-05
 [134,] 9.461589e-05 0.0001394154 3.202995e-05
 [135,] 9.551551e-05 0.0001394189 3.234412e-05
 [136,] 8.484525e-05 0.0001389361 2.891859e-05
 [137,] 8.893273e-05 0.0001407935 3.102566e-05
 [138,] 1.067460e-04 0.0001411623 3.523047e-05
 [139,] 8.644978e-05 0.0001387979 2.937111e-05
 [140,] 8.371856e-05 0.0001410149 2.916399e-05
 [141,] 8.643181e-05 0.0001387052 2.930288e-05
 [142,] 8.644978e-05 0.0001388032 2.942086e-05
 [143,] 8.307938e-05 0.0001386892 2.813031e-05
 [144,] 9.719972e-05 0.0001426928 3.254351e-05
 [145,] 3.512231e-04 0.0001421564 1.168660e-04
 [146,] 9.860068e-05 0.0001405305 3.357896e-05
 [147,] 8.206945e-05 0.0001410767 2.858503e-05
 [148,] 7.528755e-05 0.0001403167 2.531195e-05
 [149,] 1.056640e-04 0.0001412480 3.503578e-05
 [150,] 1.056861e-04 0.0001411876 3.506214e-05
 [151,] 9.902447e-05 0.0001405721 3.428229e-05
 [152,] 6.029359e-05 0.0001405210 2.053757e-05
 [153,] 5.675527e-05 0.0001407497 1.933921e-05
 [154,] 5.815384e-05 0.0001397906 1.988962e-05
 [155,] 6.325989e-05 0.0001396052 2.174643e-05
 [156,] 5.662261e-05 0.0001404281 1.926049e-05
 [157,] 6.182671e-05 0.0001397957 2.128852e-05
 [158,] 5.594487e-05 0.0001390344 1.880750e-05
 [159,] 5.966499e-05 0.0001403317 2.034189e-05
 [160,] 5.594487e-05 0.0001388956 1.874984e-05
 [161,] 5.323303e-05 0.0001397532 1.779108e-05
 [162,] 5.553603e-05 0.0001386049 1.844683e-05
 [163,] 5.620576e-05 0.0001386372 1.871876e-05
 [164,] 5.881893e-05 0.0001490916 2.137794e-05
 [165,] 6.117097e-05 0.0001443349 1.901774e-05
 [166,] 6.923197e-05 0.0001450180 2.496137e-05
 [167,] 1.191255e-04 0.0001417155 3.765833e-05
 [168,] 4.987164e-05 0.0001644560 1.760613e-05
 [169,] 5.716392e-05 0.0001634295 2.174402e-05
 [170,] 6.320581e-05 0.0001601205 2.452264e-05
 [171,] 6.042505e-05 0.0001616668 2.327532e-05
 [172,] 1.123728e-04 0.0001443409 4.293331e-05
 [173,] 6.832318e-05 0.0001498689 2.579528e-05
 [174,] 1.138473e-04 0.0001436200 4.321008e-05
 [175,] 8.818911e-05 0.0001461903 3.360042e-05
 [176,] 8.177951e-05 0.0001464792 3.097412e-05
 [177,] 7.415631e-05 0.0001471832 2.788484e-05
 [178,] 7.937545e-05 0.0001513905 3.093162e-05
 [179,] 6.953280e-05 0.0001494670 2.629489e-05
 [180,] 1.043290e-04 0.0001501548 4.185370e-05
 [181,] 6.949471e-05 0.0001467252 2.585940e-05
 [182,] 8.551173e-05 0.0001489618 3.319090e-05
 [183,] 7.892280e-05 0.0001468296 2.986372e-05
 [184,] 6.233902e-05 0.0001466609 2.274607e-05
 [185,] 1.250753e-04 0.0001426760 4.103122e-05
 [186,] 8.160384e-05 0.0001492213 3.154647e-05
 [187,] 8.312449e-05 0.0001487249 3.210557e-05
 [188,] 8.312449e-05 0.0001496513 3.230822e-05
 [189,] 8.551173e-05 0.0001489160 3.319382e-05
 [190,] 9.274320e-05 0.0001486251 3.628606e-05
 [191,] 9.370143e-05 0.0001483383 3.662469e-05
 [192,] 8.590913e-05 0.0001439837 3.207844e-05
 [193,] 9.467737e-05 0.0001482403 3.702203e-05
 [194,] 9.467737e-05 0.0001483383 3.705028e-05
 [195,] 7.409283e-05 0.0001446802 2.740996e-05
 [196,] 7.209545e-05 0.0001400860 2.418156e-05
 [197,] 9.425987e-05 0.0001422313 3.484773e-05
 [198,] 9.047358e-05 0.0001406998 2.959357e-05
 [199,] 8.363876e-05 0.0001426584 2.807210e-05
 [200,] 9.378420e-05 0.0001419572 3.151611e-05
 [201,] 9.468113e-05 0.0001419686 3.187290e-05
 [202,] 6.394518e-05 0.0001442767 2.318696e-05
 [203,] 6.506192e-05 0.0001433219 2.348434e-05
 [204,] 9.107050e-05 0.0001449265 3.445945e-05
 [205,] 5.993301e-05 0.0001399417 2.086554e-05
 [206,] 4.691567e-05 0.0001386970 1.555475e-05
 [207,] 8.167172e-05 0.0001451578 3.006431e-05
 [208,] 4.701596e-05 0.0001384268 1.557357e-05
 [209,] 6.472384e-05 0.0001424624 2.149024e-05
 [210,] 4.735380e-05 0.0001385072 1.584561e-05
 [211,] 1.255421e-04 0.0001402891 4.549440e-05
 [212,] 5.566044e-05 0.0001424610 1.852077e-05
 [213,] 8.088936e-05 0.0001431804 2.938785e-05
 [214,] 1.110366e-04 0.0001403906 4.010012e-05
 [215,] 5.622142e-05 0.0001424716 1.867626e-05
 [216,] 5.612495e-05 0.0001419169 1.975600e-05
 [217,] 5.622142e-05 0.0001424728 1.867593e-05
 [218,] 7.593982e-05 0.0001405942 2.696467e-05
 [219,] 5.664597e-05 0.0001424609 1.881146e-05
 [220,] 7.593982e-05 0.0001404224 2.690743e-05
 [221,] 5.653394e-05 0.0001424793 1.877072e-05
 [222,] 5.664597e-05 0.0001424799 1.880540e-05
 [223,] 4.961618e-05 0.0001382083 1.651673e-05
 [224,] 6.805835e-05 0.0001453680 2.493065e-05
 [225,] 5.688195e-05 0.0001424847 1.887790e-05
 [226,] 7.510009e-05 0.0001402825 2.656077e-05
 [227,] 5.688195e-05 0.0001424894 1.887678e-05
 [228,] 5.700594e-05 0.0001424901 1.891529e-05
 [229,] 5.700594e-05 0.0001424926 1.891450e-05
 [230,] 5.700594e-05 0.0001424932 1.891429e-05
 [231,] 7.372118e-05 0.0001436551 2.690023e-05
 [232,] 5.726609e-05 0.0001424980 1.899442e-05
 [233,] 4.961618e-05 0.0001379543 1.650499e-05
 [234,] 4.961618e-05 0.0001377675 1.649587e-05
 [235,] 5.488722e-05 0.0001399402 1.897768e-05
 [236,] 7.118332e-05 0.0001425753 2.565146e-05
 [237,] 5.574378e-05 0.0001398195 1.928413e-05
 [238,] 7.663195e-05 0.0001402232 2.711663e-05
 [239,] 7.176986e-05 0.0001420853 2.577611e-05
 [240,] 6.720380e-05 0.0001414677 2.388164e-05
 [241,] 6.775474e-05 0.0001445119 2.463108e-05
 [242,] 6.783187e-05 0.0001413264 2.408949e-05
 [243,] 7.198922e-05 0.0001400194 2.530709e-05
 [244,] 7.260606e-05 0.0001399402 2.551196e-05
 [245,] 6.847338e-05 0.0001413732 2.434602e-05
 [246,] 1.066470e-04 0.0001413400 3.898714e-05
 [247,] 4.328241e-05 0.0001376292 1.438041e-05
 [248,] 4.985568e-05 0.0001377045 1.658603e-05
 [249,] 5.005223e-05 0.0001377164 1.666189e-05
 [250,] 1.050319e-04 0.0001395355 3.733352e-05
 [251,] 5.773342e-05 0.0001381939 1.950704e-05
 [252,] 7.162590e-05 0.0001386412 2.465870e-05
 [253,] 1.040474e-04 0.0001405876 3.754627e-05
 [254,] 1.016144e-04 0.0001406296 3.665041e-05
 [255,] 1.365033e-04 0.0001409512 5.028490e-05
 [256,] 1.028153e-04 0.0001405458 3.705604e-05
 [257,] 5.491206e-05 0.0001382283 1.850365e-05
 [258,] 5.469215e-05 0.0001382079 1.841953e-05
 [259,] 1.054265e-04 0.0001383961 3.650553e-05
 [260,] 5.469215e-05 0.0001382422 1.842717e-05
 [261,] 5.426897e-05 0.0001382489 1.827499e-05
 [262,] 1.501298e-04 0.0001405990 5.486206e-05
 [263,] 5.383608e-05 0.0001390467 1.799029e-05
 [264,] 1.476323e-04 0.0001405270 5.419450e-05
 [265,] 1.523465e-04 0.0001405270 5.599552e-05
 [266,] 1.474717e-04 0.0001401461 5.342077e-05
 [267,] 1.560645e-04 0.0001402765 5.712926e-05
 [268,] 1.463543e-04 0.0001399504 5.292812e-05
 [269,] 1.353660e-04 0.0001398390 4.862323e-05
 [270,] 1.448796e-04 0.0001398758 5.218226e-05
 [271,] 5.391492e-05 0.0001390467 1.802410e-05
 [272,] 5.406866e-05 0.0001379785 1.795765e-05
 [273,] 9.618254e-05 0.0001400262 3.429432e-05
 [274,] 5.378465e-05 0.0001389655 1.796147e-05
 [275,] 1.016579e-04 0.0001393606 3.598556e-05
 [276,] 9.781361e-05 0.0001398130 3.474597e-05
 [277,] 1.154652e-04 0.0001384713 4.019711e-05
 [278,] 1.114894e-04 0.0001379394 3.785279e-05
 [279,] 7.776908e-05 0.0001379905 2.631251e-05
 [280,] 7.837127e-05 0.0001379223 2.644504e-05
 [281,] 8.034737e-05 0.0001378840 2.706987e-05
 [282,] 8.034737e-05 0.0001378840 2.706987e-05
 [283,] 7.504888e-05 0.0001430818 2.557649e-05
 [284,] 1.031784e-04 0.0001403596 3.408537e-05
 [285,] 7.580806e-05 0.0001433111 2.595146e-05
 [286,] 1.031843e-04 0.0001402577 3.405259e-05
 [287,] 1.031785e-04 0.0001403476 3.408955e-05
 [288,] 1.031909e-04 0.0001399312 3.401397e-05
 [289,] 9.687603e-05 0.0001399359 3.080207e-05
 [290,] 8.253131e-05 0.0001379813 2.662824e-05
 [291,] 8.365485e-05 0.0001379674 2.699498e-05
 [292,] 1.044825e-04 0.0001400845 3.425739e-05
 [293,] 8.618128e-05 0.0001380544 2.765688e-05
 [294,] 7.028484e-05 0.0001426536 2.358029e-05
 [295,] 1.043692e-04 0.0001401351 3.418748e-05
 [296,] 1.244033e-04 0.0001395615 3.937251e-05
 [297,] 1.200085e-04 0.0001421560 3.999134e-05
 [298,] 1.204933e-04 0.0001421978 4.027122e-05
 [299,] 1.277348e-04 0.0001375476 4.097230e-05
 [300,] 6.664638e-05 0.0001426597 2.241939e-05
 [301,] 6.651676e-05 0.0001425540 2.234677e-05
 [302,] 1.194467e-04 0.0001421728 3.983453e-05
 [303,] 1.040724e-04 0.0001399342 3.416160e-05
 [304,] 6.651676e-05 0.0001425241 2.234361e-05
 [305,] 6.664638e-05 0.0001425296 2.240302e-05
 [306,] 1.206385e-04 0.0001421755 4.028802e-05
 [307,] 6.658023e-05 0.0001425296 2.237320e-05
 [308,] 6.651676e-05 0.0001425283 2.234472e-05
 [309,] 6.658023e-05 0.0001425339 2.237436e-05
 [310,] 6.658023e-05 0.0001425283 2.237364e-05
 [311,] 1.040515e-04 0.0001398429 3.416053e-05
 [312,] 1.213730e-04 0.0001421495 4.047734e-05
 [313,] 1.213241e-04 0.0001421480 4.045382e-05
 [314,] 6.664638e-05 0.0001425092 2.240156e-05
 [315,] 6.639230e-05 0.0001425092 2.228531e-05
 [316,] 6.658023e-05 0.0001424866 2.236883e-05
 [317,] 6.795209e-05 0.0001424530 2.262295e-05
 [318,] 6.655041e-05 0.0001420959 2.217973e-05
 [319,] 1.040724e-04 0.0001398363 3.415777e-05
 [320,] 6.651676e-05 0.0001424008 2.232960e-05
 [321,] 6.663510e-05 0.0001423951 2.233773e-05
 [322,] 1.212078e-04 0.0001421409 4.040362e-05
 [323,] 8.931892e-05 0.0001417068 2.748892e-05
 [324,] 8.432096e-05 0.0001427929 3.002880e-05
 [325,] 6.663657e-05 0.0001423416 2.237472e-05
 [326,] 6.645599e-05 0.0001423523 2.229587e-05
 [327,] 8.791130e-05 0.0001385855 2.753720e-05
 [328,] 9.038474e-05 0.0001386178 2.826046e-05
 [329,] 6.658023e-05 0.0001423158 2.234631e-05
 [330,] 8.610823e-05 0.0001417811 2.602727e-05
 [331,] 1.231167e-04 0.0001421428 4.106758e-05
 [332,] 6.651676e-05 0.0001423259 2.231962e-05
 [333,] 1.242365e-04 0.0001421402 4.143831e-05
 [334,] 6.664638e-05 0.0001422698 2.236854e-05
 [335,] 8.907480e-05 0.0001384825 2.793766e-05
 [336,] 6.958922e-05 0.0001421914 2.355182e-05
 [337,] 1.230595e-04 0.0001421424 4.104594e-05
 [338,] 6.861149e-05 0.0001422850 2.315038e-05
 [339,] 8.565997e-05 0.0001387879 2.677239e-05
 [340,] 7.091497e-05 0.0001422747 2.399337e-05
 [341,] 6.957270e-05 0.0001422747 2.348732e-05
 [342,] 6.838574e-05 0.0001422796 2.305943e-05
 [343,] 6.827714e-05 0.0001422796 2.301606e-05
 [344,] 8.432812e-05 0.0001389278 2.631827e-05
 [345,] 8.765211e-05 0.0001388923 2.731839e-05
 [346,] 1.037054e-04 0.0001397037 3.419792e-05
 [347,] 1.229460e-04 0.0001421444 4.101650e-05
 [348,] 1.225691e-04 0.0001421447 4.088798e-05
 [349,] 1.234197e-04 0.0001424252 4.231913e-05
 [350,] 9.032009e-05 0.0001421324 2.763700e-05
 [351,] 6.202236e-05 0.0001389577 2.065457e-05
 [352,] 1.228897e-04 0.0001421447 4.099893e-05
 [353,] 6.192379e-05 0.0001389178 2.060876e-05
 [354,] 9.878295e-05 0.0001385230 3.181876e-05
 [355,] 8.835954e-04 0.0001423275 2.920462e-04
 [356,] 1.039631e-04 0.0001395916 3.429303e-05
 [357,] 1.039074e-04 0.0001395979 3.425971e-05
 [358,] 6.450407e-05 0.0001396549 2.132635e-05
 [359,] 8.541180e-05 0.0001410571 2.596850e-05
 [360,] 9.397969e-05 0.0001411779 2.886776e-05
 [361,] 9.270965e-05 0.0001386852 2.888404e-05
 [362,] 9.146662e-05 0.0001386852 2.851445e-05
 [363,] 1.047145e-04 0.0001395739 3.470112e-05
 [364,] 1.273859e-04 0.0001411618 3.851742e-05
 [365,] 1.039525e-04 0.0001395916 3.428684e-05
 [366,] 1.039631e-04 0.0001395853 3.429115e-05
 [367,] 1.039742e-04 0.0001395885 3.429325e-05
 [368,] 1.039742e-04 0.0001395916 3.429940e-05
 [369,] 1.204454e-04 0.0001387195 3.707937e-05
 [370,] 1.039860e-04 0.0001395916 3.430595e-05
 [371,] 1.039860e-04 0.0001395916 3.430595e-05
 [372,] 1.204454e-04 0.0001387195 3.707937e-05
 [373,] 1.070092e-04 0.0001387788 3.307319e-05
 [374,] 1.039983e-04 0.0001395916 3.431270e-05
 [375,] 1.040386e-04 0.0001395920 3.434015e-05
 [376,] 1.038888e-04 0.0001395883 3.429452e-05
 [377,] 1.040386e-04 0.0001395852 3.433785e-05
 [378,] 1.039983e-04 0.0001395852 3.431595e-05
 [379,] 1.039983e-04 0.0001395852 3.431595e-05
 [380,] 1.039860e-04 0.0001395852 3.430902e-05
 [381,] 1.164385e-04 0.0001385154 3.604562e-05
 [382,] 1.129363e-04 0.0001385154 3.500377e-05
 [383,] 1.038598e-04 0.0001396109 3.428107e-05
 [384,] 1.039631e-04 0.0001396044 3.429682e-05
 [385,] 1.036958e-04 0.0001395793 3.416356e-05
 [386,] 1.039242e-04 0.0001395853 3.426774e-05
 [387,] 1.039860e-04 0.0001395793 3.430200e-05
 [388,] 1.045657e-04 0.0001391186 3.424317e-05
 [389,] 1.146762e-04 0.0001406626 3.514001e-05
 [390,] 1.040111e-04 0.0001395793 3.431545e-05
 [391,] 1.262976e-04 0.0001383694 3.916723e-05
 [392,] 1.468604e-04 0.0001405358 4.462092e-05
 [393,] 1.055414e-04 0.0001420419 3.527568e-05
 [394,] 1.042328e-04 0.0001395283 3.439634e-05
 [395,] 5.400376e-05 0.0001380928 1.789575e-05
 [396,] 9.337292e-05 0.0001374990 2.978076e-05
 [397,] 1.835559e-04 0.0001405425 5.526967e-05
 [398,] 6.632457e-05 0.0001380898 2.197314e-05
 [399,] 6.648504e-05 0.0001380916 2.205007e-05
 [400,] 1.168036e-04 0.0001373975 3.715579e-05
 [401,] 2.424791e-04 0.0001402380 7.281475e-05
 [402,] 3.102148e-04 0.0001386156 9.707132e-05
 [403,] 6.746449e-05 0.0001380907 2.236467e-05
 [404,] 1.168036e-04 0.0001373975 3.715579e-05
 [405,] 2.581042e-04 0.0001386991 8.084674e-05
 [406,] 6.397001e-05 0.0001382433 2.078406e-05
 [407,] 7.011799e-05 0.0001374786 2.261025e-05
 [408,] 7.073016e-05 0.0001374601 2.281148e-05
 [409,] 7.222039e-05 0.0001370959 2.403713e-05
 [410,] 7.143175e-05 0.0001370914 2.376281e-05
 [411,] 7.446421e-05 0.0001370902 2.476589e-05
 [412,] 7.160081e-05 0.0001410565 2.253054e-05
 [413,] 7.142163e-05 0.0001375921 2.298645e-05
 [414,] 7.281258e-05 0.0001375353 2.345186e-05
 [415,] 7.281258e-05 0.0001375353 2.345186e-05
 [416,] 2.246790e-04 0.0001404594 6.744243e-05
 [417,] 7.645662e-05 0.0001412222 2.389490e-05
 [418,] 7.143175e-05 0.0001375168 2.299520e-05
 [419,] 7.222039e-05 0.0001375168 2.323945e-05
 [420,] 7.222039e-05 0.0001375168 2.323945e-05
 [421,] 7.446421e-05 0.0001370959 2.478284e-05
 [422,] 7.222039e-05 0.0001375564 2.321614e-05
 [423,] 7.298785e-05 0.0001375564 2.345331e-05
 [424,] 7.373634e-05 0.0001375767 2.367247e-05
 [425,] 7.294882e-05 0.0001375364 2.345314e-05
 [426,] 7.445956e-05 0.0001370801 2.472840e-05
 [427,] 7.369642e-05 0.0001375767 2.366015e-05
 [428,] 7.227590e-05 0.0001375767 2.322164e-05
 [429,] 8.045866e-04 0.0001413626 2.680096e-04
 [430,] 9.580249e-05 0.0001377561 3.290934e-05
 [431,] 9.686168e-05 0.0001377505 3.327405e-05
 [432,] 5.957433e-05 0.0001374256 1.945623e-05
 [433,] 6.002644e-05 0.0001374256 1.959877e-05
 [434,] 1.236208e-03 0.0001402121 3.742638e-04
 [435,] 1.016704e-04 0.0001377247 3.492644e-05
 [436,] 7.450039e-05 0.0001374420 2.399534e-05
 [437,] 6.492088e-05 0.0001375302 2.100459e-05
 [438,] 7.373634e-05 0.0001374601 2.374551e-05
 [439,] 7.298785e-05 0.0001374601 2.351297e-05
 [440,] 7.298785e-05 0.0001374420 2.352495e-05
 [441,] 7.373634e-05 0.0001374943 2.376752e-05
 [442,] 2.386880e-04 0.0001419460 6.942423e-05
 [443,] 7.373634e-05 0.0001374943 2.376752e-05
 [444,] 7.298785e-05 0.0001375030 2.352874e-05
 [445,] 7.691398e-05 0.0001372771 2.502480e-05
 [446,] 7.373634e-05 0.0001375442 2.373416e-05
 [447,] 8.092632e-05 0.0001420278 2.495274e-05
 [448,] 7.450039e-05 0.0001375442 2.397128e-05
 [449,] 7.373634e-05 0.0001375442 2.373416e-05
 [450,] 7.373634e-05 0.0001374729 2.378252e-05
 [451,] 7.007518e-05 0.0001374557 2.269680e-05
 [452,] 7.007518e-05 0.0001374868 2.267514e-05
 [453,] 7.225461e-05 0.0001374710 2.336832e-05
 [454,] 7.519685e-05 0.0001375444 2.423322e-05
 [455,] 2.340947e-04 0.0001441737 6.480335e-05
 [456,] 7.373634e-05 0.0001375592 2.376799e-05
 [457,] 8.051412e-05 0.0001425249 2.470844e-05
 [458,] 6.319755e-05 0.0001376131 2.046134e-05
 [459,] 7.225461e-05 0.0001375420 2.331821e-05
 [460,] 7.070896e-05 0.0001381043 2.258304e-05
 [461,] 6.608036e-05 0.0001397913 2.074829e-05
 [462,] 8.603502e-05 0.0001408077 2.687760e-05
 [463,] 8.649902e-05 0.0001407118 2.705517e-05
 [464,] 5.074797e-05 0.0001407526 1.715563e-05
 [465,] 7.809975e-05 0.0001412344 2.602848e-05
 [466,] 1.388758e-04 0.0001474167 3.830339e-05
 [467,] 1.348350e-04 0.0001468238 3.747230e-05
 [468,] 1.346412e-04 0.0001469021 3.739879e-05
 [469,] 1.346412e-04 0.0001473981 3.722157e-05
 [470,] 8.722534e-05 0.0001589111 2.401458e-05
 [471,] 4.968219e-05 0.0001401472 1.666626e-05
 [472,] 1.252785e-04 0.0001509550 3.398541e-05
 [473,] 8.896967e-05 0.0001467788 2.612911e-05
 [474,] 1.278757e-04 0.0001447946 3.626886e-05
 [475,] 1.278757e-04 0.0001449086 3.620302e-05
 [476,] 4.955862e-05 0.0001399828 1.659777e-05
 [477,] 8.800379e-05 0.0001503403 2.506930e-05
 [478,] 1.240559e-04 0.0001455226 3.499681e-05
 [479,] 1.297561e-04 0.0001462404 3.623831e-05
 [480,] 8.381121e-05 0.0001484414 2.448689e-05
 [481,] 5.056427e-05 0.0001399621 1.695368e-05
 [482,] 1.514590e-04 0.0001455132 4.204778e-05
 [483,] 1.563144e-04 0.0001457048 4.320639e-05
 [484,] 8.245313e-05 0.0001503542 2.367764e-05
 [485,] 1.421507e-04 0.0001452745 3.975768e-05
 [486,] 1.144985e-04 0.0001421132 3.845992e-05
 [487,] 1.593146e-04 0.0001451982 4.418507e-05
 [488,] 5.023800e-05 0.0001399779 1.684255e-05
 [489,] 9.092645e-05 0.0001481467 2.639609e-05
 [490,] 9.017227e-05 0.0001478982 2.624104e-05
 [491,] 2.004053e-04 0.0001417836 6.002198e-05
 [492,] 1.789959e-04 0.0001444044 4.939512e-05
 [493,] 8.746098e-05 0.0001430627 2.647644e-05
 [494,] 5.052961e-05 0.0001397241 1.678851e-05
 [495,] 1.795670e-04 0.0001445563 4.945662e-05
 [496,] 2.043876e-04 0.0001450072 5.546044e-05
 [497,] 1.815112e-04 0.0001447216 4.985944e-05
 [498,] 1.035519e-04 0.0001427690 3.108962e-05
 [499,] 1.679411e-04 0.0001443024 4.666759e-05
 [500,] 9.214480e-05 0.0001425281 2.793605e-05
 [501,] 1.763054e-04 0.0001412463 5.104252e-05
 [502,] 1.628898e-04 0.0001435378 4.576434e-05
 [503,] 1.604435e-04 0.0001433343 4.523525e-05
 [504,] 4.795796e-05 0.0001404381 1.557286e-05
 [505,] 3.772308e-04 0.0001448055 9.744280e-05
 [506,] 4.618980e-05 0.0001397125 1.543788e-05
 [507,] 1.248341e-04 0.0001424287 4.289286e-05
 [508,] 4.189283e-04 0.0001506530 1.005248e-04
 [509,] 1.371247e-04 0.0001421185 4.109066e-05
 [510,] 4.535016e-05 0.0001432018 1.482397e-05
 [511,] 4.463364e-05 0.0001427857 1.470275e-05
 [512,] 4.535016e-05 0.0001434211 1.481885e-05
 [513,] 4.535016e-05 0.0001434771 1.481793e-05
 [514,] 4.546401e-05 0.0001416769 1.493086e-05
 [515,] 4.447902e-05 0.0001426883 1.468512e-05
 [516,] 4.570831e-05 0.0001415392 1.499852e-05
 [517,] 4.526155e-05 0.0001417035 1.488085e-05
 [518,] 4.446176e-05 0.0001429941 1.468245e-05
 [519,] 4.505908e-05 0.0001436986 1.476031e-05
 [520,] 4.555484e-05 0.0001451680 1.482997e-05
 [521,] 4.576947e-05 0.0001451290 1.487223e-05
 [522,] 4.576947e-05 0.0001452610 1.487005e-05
 [523,] 4.618609e-05 0.0001453274 1.495379e-05
 [524,] 4.515761e-05 0.0001452340 1.475839e-05
 [525,] 4.457967e-05 0.0001446380 1.468578e-05
 [526,] 4.505908e-05 0.0001453670 1.474130e-05
 [527,] 4.457967e-05 0.0001449784 1.468384e-05
 [528,] 4.451813e-05 0.0001451089 1.467922e-05
 [529,] 4.479561e-05 0.0001460873 1.469936e-05
 [530,] 4.487811e-05 0.0001449604 1.471806e-05
 [531,] 4.487811e-05 0.0001448570 1.471887e-05
 [532,] 4.514813e-05 0.0001448958 1.476048e-05
 [533,] 6.187131e-05 0.0001399809 2.048946e-05
 [534,] 4.451266e-05 0.0001447101 1.467980e-05
 [535,] 4.463997e-05 0.0001442243 1.469280e-05
 [536,] 4.585117e-05 0.0001418926 1.501861e-05
 [537,] 4.514813e-05 0.0001448379 1.476113e-05
 [538,] 6.268139e-05 0.0001399527 2.064208e-05
 [539,] 4.496593e-05 0.0001446030 1.473405e-05
 [540,] 4.559466e-05 0.0001418926 1.495467e-05
 [541,] 4.559466e-05 0.0001418394 1.495641e-05
 [542,] 4.471145e-05 0.0001439316 1.470401e-05
 [543,] 1.227889e-04 0.0001422679 4.166165e-05
 [544,] 4.471145e-05 0.0001441029 1.470286e-05
 [545,] 4.505012e-05 0.0001445768 1.474883e-05
 [546,] 4.471145e-05 0.0001440435 1.470325e-05
 [547,] 4.505012e-05 0.0001437974 1.475755e-05
 [548,] 4.488703e-05 0.0001433164 1.473539e-05
 [549,] 4.495747e-05 0.0001434610 1.474557e-05
 [550,] 4.525156e-05 0.0001430812 1.480493e-05
 [551,] 4.525156e-05 0.0001430812 1.480493e-05
 [552,] 4.525156e-05 0.0001430812 1.480493e-05
 [553,] 4.525156e-05 0.0001428638 1.480993e-05
 [554,] 4.514813e-05 0.0001429789 1.478780e-05
 [555,] 4.514813e-05 0.0001429264 1.478860e-05
 [556,] 4.514813e-05 0.0001428742 1.478940e-05
 [557,] 4.495747e-05 0.0001429264 1.475314e-05
 [558,] 4.613035e-05 0.0001415324 1.510481e-05
 [559,] 4.627856e-05 0.0001415585 1.514262e-05
 [560,] 4.503267e-05 0.0001427246 1.476961e-05
 [561,] 4.518594e-05 0.0001426736 1.486548e-05
 [562,] 4.536042e-05 0.0001433435 1.482362e-05
 [563,] 4.505012e-05 0.0001427708 1.477222e-05
 [564,] 4.495747e-05 0.0001428742 1.475381e-05
 [565,] 4.505012e-05 0.0001427594 1.477367e-05
 [566,] 4.495747e-05 0.0001431828 1.475115e-05
 [567,] 4.505012e-05 0.0001431828 1.476775e-05
 [568,] 4.495747e-05 0.0001438792 1.474320e-05
 [569,] 4.627681e-05 0.0001417833 1.516997e-05
 [570,] 4.602399e-05 0.0001419480 1.510208e-05
 [571,] 2.590496e-04 0.0001562960 6.214206e-05
 [572,] 4.590582e-05 0.0001421834 1.506596e-05
 [573,] 4.602399e-05 0.0001420871 1.509881e-05
 [574,] 1.494245e-04 0.0001526267 3.929927e-05
 [575,] 6.782984e-05 0.0001607643 1.960944e-05
 [576,] 2.248945e-04 0.0001421022 8.289360e-05
 [577,] 1.514338e-04 0.0001576368 3.917152e-05
 [578,] 4.952783e-05 0.0001417976 1.658598e-05
 [579,] 6.615097e-05 0.0001471212 2.132979e-05
 [580,] 5.743419e-05 0.0001603563 1.717712e-05
 [581,] 4.403418e-05 0.0001570020 1.437591e-05
 [582,] 4.898738e-05 0.0001564105 1.575573e-05
 [583,] 4.963928e-05 0.0001616129 1.571061e-05
 [584,] 4.385673e-05 0.0001597371 1.437311e-05
 [585,] 4.915016e-05 0.0001619405 1.564691e-05
 [586,] 4.900762e-05 0.0001600514 1.564124e-05
 [587,] 4.757066e-05 0.0001422165 1.583361e-05
 [588,] 4.737123e-05 0.0001421295 1.577847e-05
 [589,] 4.768302e-05 0.0001421699 1.587418e-05
 [590,] 4.915016e-05 0.0001612308 1.565157e-05
 [591,] 4.762450e-05 0.0001421806 1.585442e-05
 [592,] 5.085019e-05 0.0001439114 1.704323e-05
 [593,] 4.763432e-05 0.0001422664 1.584752e-05
 [594,] 4.931239e-05 0.0001610819 1.567239e-05
 [595,] 4.931239e-05 0.0001610819 1.567239e-05
 [596,] 4.775924e-05 0.0001422892 1.588233e-05
 [597,] 4.351653e-05 0.0001581882 1.440037e-05
 [598,] 5.398998e-05 0.0001772154 1.806232e-05
 [599,] 4.804646e-05 0.0001423036 1.596832e-05
 [600,] 4.796426e-05 0.0001423046 1.594316e-05
 [601,] 5.090519e-05 0.0001622996 1.595905e-05
 [602,] 5.910825e-05 0.0001665802 1.855205e-05
 [603,] 4.781418e-05 0.0001422374 1.590896e-05
 [604,] 5.192175e-05 0.0001642744 1.609604e-05
 [605,] 5.192175e-05 0.0001641158 1.609805e-05
 [606,] 4.860790e-05 0.0001423150 1.615307e-05
 [607,] 4.988947e-05 0.0001437234 1.665260e-05
 [608,] 5.264169e-05 0.0001674283 1.617416e-05
 [609,] 5.240372e-05 0.0001685247 1.612259e-05
 [610,] 4.529155e-05 0.0001565603 1.471718e-05
 [611,] 1.335537e-04 0.0001430964 4.673853e-05
 [612,] 7.664953e-05 0.0001393838 2.490652e-05
 [613,] 6.575729e-05 0.0001422708 2.221449e-05
 [614,] 7.166059e-05 0.0001390051 2.335679e-05
 [615,] 7.040243e-05 0.0001422727 2.344184e-05
 [616,] 1.157348e-03 0.0001409285 4.469924e-04
 [617,] 6.938517e-04 0.0001428579 2.087205e-04
 [618,] 2.366120e-04 0.0001381031 8.022724e-05
 [619,] 1.017812e-03 0.0001407343 3.904679e-04
 [620,] 1.081528e-03 0.0001403422 4.102290e-04
 [621,] 7.097950e-05 0.0001424413 2.365226e-05
 [622,] 1.360084e-04 0.0001464360 5.377437e-05
 [623,] 1.112725e-04 0.0001409197 3.883192e-05
 [624,] 1.083382e-04 0.0001408724 3.770211e-05
 [625,] 5.358174e-04 0.0001428522 1.622746e-04
 [626,] 7.108626e-05 0.0001424764 2.367991e-05
 [627,] 3.963479e-04 0.0001429084 1.204612e-04
 [628,] 3.512248e-04 0.0001428555 1.073853e-04
 [629,] 4.526353e-05 0.0001428027 1.481624e-05
 [630,] 4.338126e-04 0.0001426546 1.333522e-04
 [631,] 8.449657e-05 0.0001394578 2.964266e-05
 [632,] 5.522782e-04 0.0001425432 1.702783e-04
 [633,] 7.127367e-05 0.0001422235 2.377089e-05
 [634,] 7.127367e-05 0.0001422230 2.377058e-05
 [635,] 4.599422e-05 0.0001431400 1.492254e-05
 [636,] 4.191723e-04 0.0001426041 1.293477e-04
 [637,] 7.115465e-05 0.0001424614 2.368559e-05
 [638,] 1.269462e-04 0.0001446788 4.890234e-05
 [639,] 1.315099e-04 0.0001454076 5.124560e-05
 [640,] 3.769294e-04 0.0001425719 1.168222e-04
 [641,] 5.243571e-04 0.0001424704 1.626448e-04
 [642,] 1.921079e-04 0.0001421069 6.643969e-05
 [643,] 7.419094e-05 0.0001397279 2.602489e-05
 [644,] 1.306629e-04 0.0001450882 5.072080e-05
 [645,] 2.550217e-04 0.0001421795 8.986159e-05
 [646,] 4.980047e-05 0.0001382149 1.662745e-05
 [647,] 2.821579e-04 0.0001425636 1.005703e-04
 [648,] 3.021456e-04 0.0001421400 1.066670e-04
 [649,] 2.041030e-04 0.0001434606 6.197880e-05
 [650,] 1.459243e-04 0.0001422223 4.954123e-05
 [651,] 5.573532e-04 0.0001425246 1.718065e-04
 [652,] 4.405820e-04 0.0001424412 1.372636e-04
 [653,] 1.191563e-04 0.0001425303 3.945153e-05
 [654,] 7.951199e-05 0.0001392274 2.506083e-05
 [655,] 1.204792e-04 0.0001425287 3.989592e-05
 [656,] 7.680768e-05 0.0001392951 2.422348e-05
 [657,] 1.921372e-04 0.0001428852 6.838556e-05
 [658,] 6.275274e-04 0.0001427150 2.267366e-04
 [659,] 6.361754e-04 0.0001427150 2.299134e-04
 [660,] 6.275274e-04 0.0001427132 2.267022e-04
 [661,] 6.275274e-04 0.0001427111 2.266641e-04
 [662,] 6.164921e-04 0.0001427092 2.225791e-04
 [663,] 6.361754e-04 0.0001427092 2.298047e-04
 [664,] 6.361754e-04 0.0001427111 2.298396e-04
 [665,] 6.383359e-04 0.0001426916 2.303420e-04
 [666,] 6.825828e-04 0.0001427128 2.469615e-04
 [667,] 4.472666e-05 0.0001382519 1.487815e-05
 [668,] 1.724177e-04 0.0001421570 5.828231e-05
 [669,] 9.878222e-05 0.0001389155 3.393501e-05
 [670,] 1.794825e-04 0.0001429462 6.392304e-05
 [671,] 4.424390e-05 0.0001379524 1.469568e-05
 [672,] 9.975656e-05 0.0001410112 3.098846e-05
 [673,] 1.696372e-04 0.0001429598 6.020332e-05
 [674,] 1.696372e-04 0.0001429623 6.021238e-05
 [675,] 4.422050e-05 0.0001382283 1.468137e-05
 [676,] 4.418917e-05 0.0001382394 1.467686e-05
 [677,] 1.199163e-04 0.0001425227 3.974852e-05
 [678,] 1.201093e-04 0.0001425216 3.982408e-05
 [679,] 1.800938e-04 0.0001422581 6.197914e-05
 [680,] 7.111868e-05 0.0001397664 2.236117e-05
 [681,] 4.778554e-05 0.0001382094 1.594266e-05
 [682,] 1.774170e-04 0.0001430154 6.340205e-05
 [683,] 8.479616e-05 0.0001386504 2.775112e-05
 [684,] 2.230995e-04 0.0001429859 6.857862e-05
 [685,] 9.789830e-05 0.0001393093 3.404411e-05
 [686,] 6.776388e-05 0.0001402366 2.124749e-05
 [687,] 1.726171e-04 0.0001429768 6.138264e-05
 [688,] 4.642930e-05 0.0001390939 1.566541e-05
 [689,] 4.637149e-05 0.0001390208 1.563560e-05
 [690,] 9.087678e-05 0.0001391028 3.136910e-05
 [691,] 9.087678e-05 0.0001390852 3.135439e-05
 [692,] 7.270606e-05 0.0001397952 2.280427e-05
 [693,] 5.933556e-04 0.0001427125 2.144361e-04
 [694,] 2.450742e-04 0.0001420872 8.179207e-05
 [695,] 1.048924e-04 0.0001390852 3.631902e-05
 [696,] 1.226659e-04 0.0001425212 4.083519e-05
 [697,] 4.162665e-04 0.0001423362 1.307012e-04
 [698,] 4.162665e-04 0.0001423382 1.306784e-04
 [699,] 4.418192e-05 0.0001382092 1.468390e-05
 [700,] 8.627300e-05 0.0001387577 2.944473e-05
 [701,] 8.540035e-05 0.0001387577 2.914102e-05
 [702,] 3.443258e-04 0.0001423658 1.081701e-04
 [703,] 1.929517e-04 0.0001428774 6.871080e-05
 [704,] 1.043916e-04 0.0001411087 3.212526e-05
 [705,] 3.400886e-04 0.0001423683 1.068420e-04
 [706,] 1.899911e-04 0.0001428739 6.759462e-05
 [707,] 7.541460e-05 0.0001402531 2.345616e-05
 [708,] 1.153686e-04 0.0001425210 3.836540e-05
 [709,] 3.185991e-04 0.0001424524 9.949247e-05
 [710,] 1.144868e-04 0.0001425231 3.800845e-05
 [711,] 1.952640e-04 0.0001428585 6.947239e-05
 [712,] 1.874546e-04 0.0001428279 6.644183e-05
 [713,] 1.143175e-04 0.0001425246 3.794293e-05
 [714,] 7.170890e-05 0.0001406280 2.524202e-05
 [715,] 8.267504e-05 0.0001385919 2.712690e-05
 [716,] 1.125448e-04 0.0001425260 3.734872e-05
 [717,] 1.130195e-04 0.0001425223 3.755339e-05
 [718,] 1.120953e-04 0.0001425274 3.719452e-05
 [719,] 8.113995e-05 0.0001407948 2.496498e-05
 [720,] 1.944614e-04 0.0001428503 6.913237e-05
 [721,] 7.985730e-05 0.0001407948 2.459640e-05
 [722,] 1.944614e-04 0.0001428538 6.915064e-05
 [723,] 3.702888e-04 0.0001424239 1.155292e-04
 [724,] 2.988526e-04 0.0001424310 9.356159e-05
 [725,] 1.112934e-04 0.0001425268 3.694277e-05
 [726,] 1.114902e-04 0.0001425268 3.700712e-05
 [727,] 1.116399e-04 0.0001425260 3.705822e-05
 [728,] 1.122493e-04 0.0001425268 3.725439e-05
 [729,] 1.123888e-04 0.0001425273 3.729579e-05
 [730,] 7.914379e-05 0.0001407345 2.442413e-05
 [731,] 1.139823e-04 0.0001425285 3.781044e-05
 [732,] 1.130195e-04 0.0001426189 3.807572e-05
 [733,] 1.952899e-04 0.0001421235 6.531460e-05
 [734,] 2.003352e-04 0.0001428492 7.130109e-05
 [735,] 1.922434e-04 0.0001428538 6.832939e-05
 [736,] 1.045193e-04 0.0001426042 3.501226e-05
 [737,] 7.372890e-05 0.0001388401 2.391403e-05
 [738,] 1.120348e-04 0.0001425960 3.762044e-05
 [739,] 7.969636e-05 0.0001386646 2.619122e-05
 [740,] 3.072961e-04 0.0001430697 9.233184e-05
 [741,] 3.072961e-04 0.0001430697 9.233184e-05
 [742,] 1.135033e-04 0.0001426098 3.817243e-05
 [743,] 3.204371e-04 0.0001430627 9.619694e-05
 [744,] 3.114424e-04 0.0001430402 9.365825e-05
 [745,] 1.131955e-04 0.0001426062 3.805208e-05
 [746,] 8.422617e-05 0.0001386617 2.766198e-05
 [747,] 1.133489e-04 0.0001426044 3.809846e-05
 [748,] 8.580164e-05 0.0001425086 2.768029e-05
 [749,] 7.407755e-05 0.0001425492 2.483490e-05
 [750,] 7.387124e-05 0.0001425492 2.476381e-05
 [751,] 7.387124e-05 0.0001425492 2.476381e-05
 [752,] 7.387124e-05 0.0001425495 2.476422e-05
 [753,] 1.863607e-04 0.0001428573 6.616884e-05
 [754,] 5.353556e-05 0.0001390897 1.784571e-05
 [755,] 1.092897e-04 0.0001432909 3.980576e-05
 [756,] 1.109090e-04 0.0001426040 3.724639e-05
 [757,] 4.946969e-05 0.0001436975 1.631262e-05
 [758,] 1.128919e-04 0.0001426006 3.792514e-05
 [759,] 4.818610e-04 0.0001425960 1.477375e-04
 [760,] 4.818610e-04 0.0001425872 1.478189e-04
 [761,] 3.370536e-04 0.0001422828 1.064135e-04
 [762,] 2.561177e-04 0.0001423143 8.101060e-05
 [763,] 2.568128e-03 0.0001422435 1.026564e-03
 [764,] 5.120600e-05 0.0001391270 1.710202e-05
 [765,] 1.823292e-04 0.0001428107 6.441912e-05
 [766,] 5.188191e-05 0.0001391769 1.736458e-05
 [767,] 2.198391e-03 0.0001423914 8.817607e-04
 [768,] 2.656495e-04 0.0001422737 8.423024e-05
 [769,] 2.513815e-04 0.0001428424 8.913795e-05
 [770,] 1.812750e-04 0.0001429264 6.462818e-05
 [771,] 3.027286e-04 0.0001424393 1.097206e-04
 [772,] 2.928396e-04 0.0001449470 1.147208e-04
 [773,] 1.862125e-04 0.0001429276 6.648393e-05
 [774,] 1.801548e-03 0.0001449935 7.749087e-04
 [775,] 2.148185e-03 0.0001451260 9.328309e-04
 [776,] 6.034224e-05 0.0001412742 2.094196e-05
 [777,] 1.196703e-04 0.0001424471 4.195484e-05
 [778,] 1.083254e-03 0.0001450043 4.584510e-04
 [779,] 6.670454e-05 0.0001398054 2.280770e-05
 [780,] 2.509949e-04 0.0001429121 9.076339e-05
 [781,] 6.612067e-05 0.0001395850 2.249144e-05
 [782,] 1.221329e-03 0.0001448315 5.166849e-04
 [783,] 1.054299e-04 0.0001426060 3.533141e-05
 [784,] 2.482348e-04 0.0001471041 1.108448e-04
 [785,] 6.933802e-05 0.0001395121 2.356670e-05
 [786,] 6.550396e-05 0.0001394894 2.222266e-05
 [787,] 2.633218e-04 0.0001423453 9.501243e-05
 [788,] 2.657374e-04 0.0001423504 9.593564e-05
 [789,] 2.398686e-04 0.0001428072 8.584744e-05
 [790,] 2.168743e-04 0.0001432791 6.724374e-05
 [791,] 2.585914e-04 0.0001423960 9.352230e-05
 [792,] 2.425934e-04 0.0001428072 8.685938e-05
 [793,] 2.585914e-04 0.0001423756 9.341751e-05
 [794,] 2.560327e-04 0.0001423960 9.257067e-05
 [795,] 2.277906e-04 0.0001468041 9.985579e-05
 [796,] 6.957706e-05 0.0001394783 2.362701e-05
 [797,] 1.069948e-04 0.0001426079 3.588447e-05
 [798,] 2.405785e-04 0.0001424744 8.622467e-05
 [799,] 2.711686e-04 0.0001424133 9.832576e-05
 [800,] 2.527432e-04 0.0001467123 1.120870e-04
 [801,] 2.877293e-04 0.0001428701 1.042463e-04
 [802,] 2.736816e-04 0.0001424187 9.929216e-05
 [803,] 2.736816e-04 0.0001424236 9.931855e-05
 [804,] 2.736816e-04 0.0001424236 9.931855e-05
 [805,] 2.736816e-04 0.0001424236 9.931855e-05
 [806,] 2.205426e-04 0.0001434892 6.809856e-05
 [807,] 5.206654e-05 0.0001397179 1.761608e-05
 [808,] 2.923998e-04 0.0001428725 1.060248e-04
 [809,] 2.711686e-04 0.0001424344 9.843868e-05
 [810,] 2.643159e-04 0.0001469775 1.186046e-04
 [811,] 1.099790e-04 0.0001425949 3.689609e-05
 [812,] 2.082510e-04 0.0001435085 6.438299e-05
 [813,] 6.613471e-05 0.0001394303 2.240431e-05
 [814,] 2.050986e-04 0.0001438464 6.277225e-05
 [815,] 2.816647e-04 0.0001424311 1.023722e-04
 [816,] 2.764822e-04 0.0001424688 1.006394e-04
 [817,] 9.690529e-05 0.0001436448 3.065029e-05
 [818,] 2.764822e-04 0.0001424821 1.007403e-04
 [819,] 2.764822e-04 0.0001424821 1.007403e-04
 [820,] 2.736816e-04 0.0001424770 9.966296e-05
 [821,] 2.938672e-04 0.0001428701 1.065801e-04
 [822,] 2.764822e-04 0.0001424878 1.007705e-04
 [823,] 1.058305e-04 0.0001425911 3.544349e-05
 [824,] 7.800648e-05 0.0001418976 2.446936e-05
 [825,] 2.702982e-04 0.0001424993 9.850858e-05
 [826,] 2.660176e-04 0.0001428073 9.562788e-05
 [827,] 2.607860e-04 0.0001424717 9.479661e-05
 [828,] 2.597014e-04 0.0001424502 9.426011e-05
 [829,] 2.736816e-04 0.0001424993 9.977928e-05
 [830,] 2.736816e-04 0.0001424936 9.974943e-05
 [831,] 6.013999e-04 0.0001462103 2.824489e-04
 [832,] 2.736816e-04 0.0001424936 9.974943e-05
 [833,] 1.092034e-04 0.0001425913 3.661402e-05
 [834,] 6.459830e-05 0.0001393161 2.182146e-05
 [835,] 2.736816e-04 0.0001424993 9.977928e-05
 [836,] 2.819366e-04 0.0001424993 1.028800e-04
 [837,] 2.962772e-04 0.0001428605 1.074265e-04
 [838,] 1.800749e-04 0.0001428222 6.467928e-05
 [839,] 1.015520e-04 0.0001393707 3.454461e-05
 [840,] 2.711686e-04 0.0001425045 9.886222e-05
 [841,] 2.711686e-04 0.0001425045 9.886222e-05
 [842,] 7.516345e-05 0.0001403351 2.373283e-05
 [843,] 2.950052e-04 0.0001428520 1.068629e-04
 [844,] 2.764822e-04 0.0001425045 1.008583e-04
 [845,] 2.764822e-04 0.0001425045 1.008583e-04
 [846,] 6.112427e-05 0.0001411311 2.007650e-05
 [847,] 2.762697e-04 0.0001425102 1.007814e-04
 [848,] 2.780214e-04 0.0001425160 1.014700e-04
 [849,] 2.500779e-04 0.0001425329 9.105263e-05
 [850,] 1.059170e-04 0.0001425957 3.547904e-05
 [851,] 6.590065e-05 0.0001392979 2.225536e-05
 [852,] 6.590065e-05 0.0001392979 2.225536e-05
 [853,] 7.316128e-04 0.0001462407 3.490948e-04
 [854,] 2.843909e-04 0.0001428187 1.025856e-04
 [855,] 6.183537e-04 0.0001457140 2.857777e-04
 [856,] 2.987164e-04 0.0001428305 1.080620e-04
 [857,] 7.176580e-04 0.0001426683 2.600643e-04
 [858,] 2.974290e-04 0.0001428305 1.075801e-04
 [859,] 2.700895e-04 0.0001425329 9.857415e-05
 [860,] 6.083725e-05 0.0001412316 2.001734e-05
 [861,] 2.998821e-04 0.0001428262 1.084630e-04
 [862,] 6.282092e-04 0.0001457431 2.909476e-04
 [863,] 2.736715e-04 0.0001425102 9.983223e-05
 [864,] 6.083725e-05 0.0001412316 2.001734e-05
 [865,] 6.377564e-04 0.0001458045 2.962958e-04
 [866,] 6.076698e-05 0.0001412316 2.000554e-05
 [867,] 9.841906e-05 0.0001436359 3.094336e-05
 [868,] 2.673482e-04 0.0001425593 9.770015e-05
 [869,] 3.036839e-04 0.0001428072 1.097101e-04
 [870,] 6.423425e-04 0.0001457752 2.982921e-04
 [871,] 7.369504e-04 0.0001464340 3.540789e-04
 [872,] 7.532078e-04 0.0001425071 2.656989e-04
 [873,] 2.833129e-04 0.0001427957 1.020033e-04
 [874,] 2.700895e-04 0.0001425647 9.875991e-05
 [875,] 6.183537e-04 0.0001456675 2.853369e-04
 [876,] 6.726216e-05 0.0001392574 2.268916e-05
 [877,] 2.914934e-04 0.0001425102 1.065633e-04
 [878,] 2.942931e-04 0.0001424821 1.074551e-04
 [879,] 5.723931e-05 0.0001392682 1.934295e-05
 [880,] 1.071096e-04 0.0001393103 3.640662e-05
 [881,] 2.780214e-04 0.0001425647 1.017516e-04
 [882,] 6.888858e-04 0.0001458014 3.219375e-04
 [883,] 2.780214e-04 0.0001425647 1.017516e-04
 [884,] 6.833255e-04 0.0001458310 3.194717e-04
 [885,] 6.059418e-05 0.0001411948 1.998012e-05
 [886,] 6.942109e-05 0.0001392750 2.344305e-05
 [887,] 6.833255e-04 0.0001458485 3.195224e-04
 [888,] 6.054268e-05 0.0001412176 1.997292e-05
 [889,] 1.783033e-04 0.0001432970 5.556487e-05
 [890,] 1.061740e-04 0.0001425905 3.555922e-05
 [891,] 2.598223e-04 0.0001425767 9.494590e-05
 [892,] 6.868544e-05 0.0001393013 2.321325e-05
 [893,] 1.934105e-04 0.0001435119 5.990909e-05
 [894,] 2.751266e-04 0.0001425647 1.006596e-04
 [895,] 3.305632e-04 0.0001427984 1.196710e-04
 [896,] 6.942109e-05 0.0001393103 2.347311e-05
 [897,] 6.526836e-04 0.0001458809 3.045115e-04
 [898,] 6.064872e-05 0.0001412893 1.998594e-05
 [899,] 2.652389e-04 0.0001425474 9.684775e-05
 [900,] 7.324776e-04 0.0001425003 2.579902e-04
 [901,] 7.378630e-04 0.0001424995 2.598679e-04
 [902,] 6.064872e-05 0.0001412406 1.998696e-05
 [903,] 2.700895e-04 0.0001425474 9.867432e-05
 [904,] 7.276727e-04 0.0001425003 2.562775e-04
 [905,] 7.532078e-04 0.0001425107 2.659569e-04
 [906,] 7.482325e-04 0.0001425116 2.641667e-04
 [907,] 7.482325e-04 0.0001425124 2.642094e-04
 [908,] 7.532078e-04 0.0001425003 2.653805e-04
 [909,] 7.482325e-04 0.0001425124 2.642094e-04
 [910,] 7.482325e-04 0.0001425124 2.642094e-04
 [911,] 7.482325e-04 0.0001425124 2.642094e-04
 [912,] 8.083250e-04 0.0001425094 2.855222e-04
 [913,] 7.482325e-04 0.0001425131 2.642481e-04
 [914,] 7.427523e-04 0.0001425131 2.622886e-04
 [915,] 7.427523e-04 0.0001425131 2.622886e-04
 [916,] 1.042003e-04 0.0001394091 3.556466e-05
 [917,] 2.754289e-04 0.0001425303 1.005979e-04
 [918,] 6.083725e-05 0.0001414298 2.001183e-05
 [919,] 7.223801e-04 0.0001425177 2.552391e-04
 [920,] 6.726216e-05 0.0001393479 2.276012e-05
 [921,] 7.017321e-05 0.0001393382 2.375419e-05
 [922,] 2.780214e-04 0.0001425244 1.015430e-04
 [923,] 2.177741e-04 0.0001435486 6.715914e-05
 [924,] 7.378630e-04 0.0001425179 2.607302e-04
 [925,] 7.378630e-04 0.0001425179 2.607302e-04
 [926,] 2.806468e-04 0.0001425244 1.025309e-04
 [927,] 6.120379e-05 0.0001414807 2.007612e-05
 [928,] 6.120379e-05 0.0001414807 2.007612e-05
 [929,] 6.942109e-05 0.0001393677 2.351818e-05
 [930,] 7.378630e-04 0.0001425187 2.607720e-04
 [931,] 7.324776e-04 0.0001425163 2.587239e-04
 [932,] 6.799488e-04 0.0001425163 2.399644e-04
 [933,] 2.787930e-04 0.0001425133 1.018028e-04
 [934,] 6.097457e-05 0.0001415297 2.003228e-05
 [935,] 6.942109e-05 0.0001393677 2.351818e-05
 [936,] 2.754289e-04 0.0001425244 1.005677e-04
 [937,] 4.868786e-04 0.0001425688 1.722861e-04
 [938,] 4.299582e-04 0.0001426832 1.540775e-04
 [939,] 6.660623e-04 0.0001425194 2.351411e-04
 [940,] 6.868544e-05 0.0001393677 2.326470e-05
 [941,] 7.083228e-04 0.0001425187 2.502262e-04
 [942,] 2.635735e-04 0.0001425474 9.624663e-05
 [943,] 1.777993e-04 0.0001427542 6.361246e-05
 [944,] 2.143433e-04 0.0001431434 6.689312e-05
 [945,] 1.916074e-04 0.0001431369 5.998205e-05
 [946,] 6.726216e-05 0.0001393577 2.276718e-05
 [947,] 2.609477e-04 0.0001425534 9.528599e-05
 [948,] 6.590065e-05 0.0001393827 2.229350e-05
 [949,] 7.037451e-04 0.0001425250 2.488413e-04
 [950,] 6.076698e-05 0.0001415150 2.000012e-05
 [951,] 2.609477e-04 0.0001425534 9.528599e-05
 [952,] 7.037451e-04 0.0001425250 2.488413e-04
 [953,] 6.892452e-04 0.0001425360 2.441603e-04
 [954,] 6.942023e-04 0.0001425344 2.458667e-04
 [955,] 6.892452e-04 0.0001425273 2.437551e-04
 [956,] 6.843326e-04 0.0001425369 2.424342e-04
 [957,] 9.822588e-05 0.0001424877 3.333128e-05
 [958,] 6.843326e-04 0.0001425288 2.420671e-04
 [959,] 2.560327e-04 0.0001425647 9.348704e-05
 [960,] 1.651867e-04 0.0001427516 5.249392e-05
 [961,] 7.083228e-04 0.0001425281 2.506333e-04
 [962,] 6.892452e-04 0.0001425297 2.438669e-04
 [963,] 6.728876e-05 0.0001393637 2.275740e-05
 [964,] 7.083228e-04 0.0001425320 2.508212e-04
 [965,] 2.537365e-04 0.0001425593 9.259730e-05
 [966,] 2.537365e-04 0.0001425707 9.264895e-05
 [967,] 6.247278e-05 0.0001415043 2.090642e-05
 [968,] 6.659966e-05 0.0001395296 2.262849e-05
 [969,] 6.843326e-04 0.0001425345 2.422752e-04
 [970,] 6.843326e-04 0.0001425369 2.423857e-04
 [971,] 6.083725e-05 0.0001418383 2.000345e-05
 [972,] 6.843326e-04 0.0001425369 2.423857e-04
 [973,] 7.233300e-04 0.0001425329 2.561974e-04
 [974,] 6.843326e-04 0.0001425376 2.424202e-04
 [975,] 6.799488e-04 0.0001425376 2.408458e-04
 [976,] 6.799488e-04 0.0001425362 2.407802e-04
 [977,] 7.485080e-04 0.0001425385 2.655225e-04
 [978,] 6.618257e-04 0.0001425385 2.343744e-04
 [979,] 2.073416e-04 0.0001433743 6.439943e-05
 [980,] 6.751195e-04 0.0001425417 2.392915e-04
 [981,] 6.482227e-05 0.0001395425 2.201612e-05
 [982,] 2.585914e-04 0.0001425822 9.453240e-05
 [983,] 6.660623e-04 0.0001425449 2.361764e-04
 [984,] 2.254581e-04 0.0001431535 7.025085e-05
 [985,] 6.751195e-04 0.0001425474 2.395429e-04
 [986,] 6.571581e-04 0.0001425474 2.330319e-04
 [987,] 6.660623e-04 0.0001425498 2.363384e-04
 [988,] 1.117529e-04 0.0001425834 3.746236e-05
 [989,] 6.942023e-04 0.0001425507 2.465088e-04
 [990,] 6.660623e-04 0.0001425507 2.363751e-04
 [991,] 6.070632e-05 0.0001419192 1.998343e-05
 [992,] 2.345056e-04 0.0001426004 8.550309e-05
 [993,] 1.066834e-04 0.0001425831 3.571136e-05
 [994,] 8.141360e-05 0.0001436101 2.595777e-05
 [995,] 6.304526e-04 0.0001425449 2.233278e-04
 [996,] 3.273183e-04 0.0001427388 1.177325e-04
 [997,] 5.997370e-05 0.0001434752 1.906799e-05
 [998,] 2.860220e-04 0.0001424286 9.074533e-05
 [999,] 7.688800e-04 0.0001425273 2.720940e-04
[1000,] 7.688800e-04 0.0001425280 2.721337e-04
[1001,] 3.260930e-04 0.0001427463 1.173778e-04
[1002,] 1.952554e-04 0.0001434571 6.059445e-05
[1003,] 7.986667e-05 0.0001435725 2.550245e-05
[1004,] 5.654538e-05 0.0001437339 1.802800e-05
[1005,] 2.596502e-04 0.0001428078 9.335323e-05
[1006,] 2.977359e-04 0.0001427590 1.102753e-04
[1007,] 7.483746e-04 0.0001425489 2.658518e-04
[1008,] 5.654538e-05 0.0001436290 1.804144e-05
[1009,] 7.986667e-05 0.0001435885 2.549570e-05
[1010,] 8.067358e-05 0.0001435885 2.574224e-05
[1011,] 1.928389e-04 0.0001426843 6.847158e-05
[1012,] 8.067358e-05 0.0001435812 2.574608e-05
[1013,] 2.633466e-04 0.0001426059 9.643911e-05
[1014,] 2.547039e-04 0.0001426120 9.317450e-05
[1015,] 2.887747e-04 0.0001427458 1.067811e-04
[1016,] 8.067358e-05 0.0001435742 2.574933e-05
[1017,] 2.867033e-04 0.0001428041 1.033300e-04
[1018,] 5.691819e-05 0.0001435689 1.815800e-05
[1019,] 5.699080e-05 0.0001435051 1.818976e-05
[1020,] 2.946144e-04 0.0001427268 1.089147e-04
[1021,] 8.067358e-05 0.0001435183 2.577652e-05
[1022,] 3.160058e-04 0.0001427623 1.138142e-04
[1023,] 8.397796e-05 0.0001435183 2.678883e-05
[1024,] 2.799318e-04 0.0001427971 1.007369e-04
[1025,] 8.486725e-05 0.0001435305 2.705541e-05
[1026,] 1.267786e-04 0.0001425958 4.268303e-05
[1027,] 3.207024e-04 0.0001427643 1.155460e-04
[1028,] 8.225148e-05 0.0001435235 2.625787e-05
[1029,] 2.911046e-04 0.0001427738 1.046383e-04
[1030,] 8.811151e-05 0.0001433737 2.814904e-05
[1031,] 5.096013e-05 0.0001423568 1.657013e-05
[1032,] 1.297223e-04 0.0001438173 4.049763e-05
[1033,] 1.025623e-04 0.0001425751 3.427135e-05
[1034,] 1.227182e-04 0.0001437472 3.844186e-05
[1035,] 2.834097e-04 0.0001418903 9.919740e-05
[1036,] 1.352317e-04 0.0001437734 4.220437e-05
[1037,] 5.466889e-05 0.0001423224 1.769192e-05
[1038,] 2.032580e-04 0.0001432548 6.351941e-05
[1039,] 2.035854e-04 0.0001426146 7.108159e-05
[1040,] 9.309902e-05 0.0001433744 2.968962e-05
[1041,] 1.397866e-04 0.0001437541 4.361557e-05
[1042,] 1.893720e-04 0.0001425806 6.171618e-05
[1043,] 2.912680e-04 0.0001418839 1.019700e-04
[1044,] 4.583247e-05 0.0001440652 1.503567e-05
[1045,] 2.618989e-04 0.0001419033 9.165805e-05
[1046,] 1.576301e-04 0.0001437359 4.902865e-05
[1047,] 1.919974e-04 0.0001426161 6.690802e-05
[1048,] 1.506619e-04 0.0001436999 4.696618e-05
[1049,] 9.989655e-05 0.0001433342 3.181545e-05
[1050,] 1.443041e-04 0.0001436819 4.506172e-05
[1051,] 1.903368e-04 0.0001426106 6.626765e-05
[1052,] 9.422389e-05 0.0001433180 3.007579e-05
[1053,] 4.121509e-04 0.0001417680 1.432709e-04
[1054,] 4.060101e-04 0.0001417680 1.411162e-04
[1055,] 1.380363e-04 0.0001438912 4.294074e-05
[1056,] 1.400398e-04 0.0001430594 4.461852e-05
[1057,] 1.400398e-04 0.0001430594 4.461852e-05
[1058,] 1.380363e-04 0.0001430481 4.401138e-05
[1059,] 9.317369e-05 0.0001428614 3.016205e-05
[1060,] 9.317369e-05 0.0001428695 3.015347e-05
[1061,] 9.317369e-05 0.0001428695 3.015347e-05
[1062,] 3.892085e-04 0.0001418446 1.364000e-04
[1063,] 9.317369e-05 0.0001428777 3.014491e-05
[1064,] 9.317369e-05 0.0001428220 3.020504e-05
[1065,] 9.317369e-05 0.0001428758 3.014683e-05
[1066,] 9.317369e-05 0.0001428194 3.020786e-05
[1067,] 9.317369e-05 0.0001428220 3.020504e-05
[1068,] 1.400398e-04 0.0001430372 4.464600e-05
[1069,] 9.317369e-05 0.0001428211 3.020601e-05
[1070,] 1.370573e-04 0.0001426271 4.461883e-05
[1071,] 9.317369e-05 0.0001441721 2.920446e-05
[1072,] 9.531578e-05 0.0001428125 3.089704e-05
[1073,] 9.531578e-05 0.0001427943 3.091889e-05
[1074,] 9.765687e-05 0.0001427878 3.167166e-05
[1075,] 1.651720e-04 0.0001425678 5.398593e-05
[1076,] 3.834278e-04 0.0001418014 1.338376e-04
[1077,] 2.201625e-04 0.0001426173 7.714645e-05
[1078,] 3.834278e-04 0.0001418625 1.346227e-04
[1079,] 1.459866e-04 0.0001430303 4.652483e-05
[1080,] 1.579230e-04 0.0001430303 5.025081e-05
[1081,] 4.182634e-04 0.0001418660 1.470203e-04
[1082,] 3.731913e-04 0.0001418014 1.302259e-04
[1083,] 3.807642e-04 0.0001417950 1.328186e-04
[1084,] 4.241848e-04 0.0001418696 1.491727e-04
[1085,] 1.063266e-04 0.0001428632 3.432256e-05
[1086,] 4.535135e-05 0.0001417675 1.494918e-05
[1087,] 1.555453e-04 0.0001430348 4.950029e-05
[1088,] 1.063266e-04 0.0001428177 3.438447e-05
[1089,] 1.049628e-04 0.0001428358 3.392724e-05
[1090,] 1.024487e-04 0.0001428480 3.311479e-05
[1091,] 9.997780e-05 0.0001428246 3.236120e-05
[1092,] 1.174710e-04 0.0001425928 3.950110e-05
[1093,] 1.180226e-04 0.0001425932 3.969348e-05
[1094,] 6.081979e-05 0.0001425795 2.018307e-05
[1095,] 6.066397e-05 0.0001425667 2.014171e-05
[1096,] 3.701170e-04 0.0001417918 1.290269e-04
[1097,] 6.066397e-05 0.0001425667 2.014171e-05
[1098,] 6.066397e-05 0.0001425667 2.014171e-05
[1099,] 1.441750e-04 0.0001429860 4.603559e-05
[1100,] 6.097952e-05 0.0001425667 2.024302e-05
[1101,] 3.834278e-04 0.0001418551 1.345398e-04
[1102,] 4.425138e-05 0.0001438987 1.469470e-05
[1103,] 6.066397e-05 0.0001425642 2.014297e-05
[1104,] 1.441750e-04 0.0001430448 4.593143e-05
[1105,] 9.986081e-05 0.0001425484 3.340127e-05
[1106,] 6.081979e-05 0.0001425658 2.019191e-05
[1107,] 1.061008e-04 0.0001425513 3.553325e-05
[1108,] 8.106537e-05 0.0001431886 2.925826e-05
[1109,] 3.780205e-04 0.0001418207 1.322049e-04
[1110,] 4.515140e-05 0.0001431179 1.510074e-05
[1111,] 8.381644e-05 0.0001425039 2.830012e-05
[1112,] 2.125096e-04 0.0001425630 7.384731e-05
[1113,] 4.489134e-05 0.0001420957 1.479464e-05
[1114,] 1.443915e-04 0.0001423309 4.842413e-05
[1115,] 3.677079e-04 0.0001417878 1.282047e-04
[1116,] 1.699945e-04 0.0001425932 5.877496e-05
[1117,] 1.979729e-04 0.0001425139 6.796616e-05
[1118,] 1.048304e-04 0.0001425494 3.510965e-05
[1119,] 2.599585e-04 0.0001422593 8.360806e-05
[1120,] 1.932951e-04 0.0001429390 6.134325e-05
[1121,] 1.931250e-04 0.0001429380 6.127796e-05
[1122,] 2.293140e-04 0.0001422610 7.382660e-05
[1123,] 8.527475e-05 0.0001425106 2.882410e-05
[1124,] 8.453008e-05 0.0001425073 2.856030e-05
[1125,] 3.804844e-04 0.0001421354 1.364572e-04
[1126,] 1.705923e-04 0.0001425538 5.874727e-05
[1127,] 4.502754e-05 0.0001418881 1.484486e-05
[1128,] 1.826397e-04 0.0001429341 5.802467e-05
[1129,] 3.946305e-04 0.0001418738 1.387738e-04
[1130,] 1.717722e-04 0.0001425345 5.895659e-05
[1131,] 1.316909e-04 0.0001425778 4.477578e-05
[1132,] 3.729185e-04 0.0001418107 1.303104e-04
[1133,] 9.780316e-05 0.0001425508 3.275167e-05
[1134,] 8.380498e-05 0.0001424980 2.829439e-05
[1135,] 4.688438e-05 0.0001415547 1.597598e-05
[1136,] 1.652093e-04 0.0001425580 5.685163e-05
[1137,] 9.622463e-05 0.0001482413 2.808200e-05
[1138,] 1.757228e-04 0.0001420221 6.133672e-05
[1139,] 4.402297e-05 0.0001413979 1.481298e-05
[1140,] 3.579034e-04 0.0001421767 1.155907e-04
[1141,] 4.688438e-05 0.0001413979 1.596236e-05
[1142,] 3.677079e-04 0.0001417807 1.281203e-04
[1143,] 1.842134e-04 0.0001420250 6.462051e-05
[1144,] 9.459745e-05 0.0001481504 2.773682e-05
[1145,] 1.659357e-04 0.0001425652 5.714828e-05
[1146,] 1.633905e-04 0.0001425710 5.626744e-05
[1147,] 4.463625e-05 0.0001419249 1.473196e-05
[1148,] 3.944903e-04 0.0001418069 1.379381e-04
[1149,] 2.529153e-04 0.0001449437 9.933505e-05
[1150,] 1.638171e-04 0.0001430772 5.901379e-05
[1151,] 1.105360e-04 0.0001421174 3.681913e-05
[1152,] 1.508335e-04 0.0001420018 5.244056e-05
[1153,] 9.737288e-05 0.0001425483 3.260593e-05
[1154,] 2.121250e-04 0.0001435126 7.731150e-05
[1155,] 1.621336e-04 0.0001426767 5.632663e-05
[1156,] 1.657461e-04 0.0001420342 5.804134e-05
[1157,] 1.508335e-04 0.0001420152 5.247161e-05
[1158,] 1.624624e-04 0.0001426804 5.646287e-05
[1159,] 3.526957e-04 0.0001418141 1.232016e-04
[1160,] 1.275447e-04 0.0001426652 4.344429e-05
[1161,] 1.431632e-04 0.0001419973 4.971557e-05
[1162,] 6.204021e-05 0.0001390397 2.094241e-05
[1163,] 3.277360e-04 0.0001418209 1.144495e-04
[1164,] 5.247042e-05 0.0001432256 1.676582e-05
[1165,] 6.304468e-05 0.0001431419 1.971248e-05
[1166,] 1.491021e-04 0.0001419951 5.199174e-05
[1167,] 6.725514e-05 0.0001413391 2.286233e-05
[1168,] 5.874770e-05 0.0001433203 1.848878e-05
[1169,] 7.462117e-05 0.0001425278 2.481813e-05
[1170,] 1.284575e-04 0.0001420121 4.461364e-05
[1171,] 7.426642e-05 0.0001425300 2.469862e-05
[1172,] 1.334150e-04 0.0001428208 4.601769e-05
[1173,] 2.516106e-04 0.0001418276 8.760134e-05
[1174,] 1.226838e-04 0.0001419824 4.245943e-05
[1175,] 5.619532e-05 0.0001437935 1.773436e-05
[1176,] 5.450681e-05 0.0001436818 1.742103e-05
[1177,] 5.450681e-05 0.0001436433 1.742353e-05
[1178,] 5.450681e-05 0.0001441810 1.738978e-05
[1179,] 1.310004e-04 0.0001420236 4.555397e-05
[1180,] 1.349041e-04 0.0001420281 4.695473e-05
[1181,] 8.087708e-05 0.0001421809 2.716146e-05
[1182,] 1.024708e-04 0.0001434851 3.076200e-05
[1183,] 2.546928e-04 0.0001418971 8.921857e-05
[1184,] 7.404206e-05 0.0001425246 2.463772e-05
[1185,] 2.927348e-04 0.0001419488 1.031069e-04
[1186,] 2.927348e-04 0.0001419488 1.031069e-04
[1187,] 1.659883e-04 0.0001428006 5.826320e-05
[1188,] 1.621089e-04 0.0001428115 5.686494e-05
[1189,] 2.613301e-04 0.0001418414 9.117070e-05
[1190,] 8.079227e-05 0.0001425681 2.705611e-05
[1191,] 1.268685e-04 0.0001428271 4.352191e-05
[1192,] 7.415303e-05 0.0001425259 2.466987e-05
[1193,] 1.267717e-04 0.0001428302 4.348999e-05
[1194,] 7.308666e-05 0.0001422036 2.447763e-05
[1195,] 5.711556e-05 0.0001400190 1.879774e-05
[1196,] 3.051399e-04 0.0001418205 1.065321e-04
[1197,] 2.954159e-04 0.0001418272 1.031499e-04
[1198,] 1.275126e-04 0.0001428369 4.378523e-05
[1199,] 7.728927e-05 0.0001473205 2.783655e-05
[1200,] 1.584283e-04 0.0001428320 5.556644e-05
[1201,] 3.008003e-04 0.0001416183 1.033424e-04
[1202,] 3.008003e-04 0.0001418308 1.050839e-04
[1203,] 7.749727e-05 0.0001473563 2.794188e-05
[1204,] 3.008003e-04 0.0001418344 1.051134e-04
[1205,] 2.581413e-04 0.0001417347 8.926123e-05
[1206,] 1.621089e-04 0.0001428199 5.689333e-05
[1207,] 3.051399e-04 0.0001418344 1.066496e-04
[1208,] 7.749727e-05 0.0001467705 2.783053e-05
[1209,] 7.759475e-05 0.0001425230 2.578787e-05
[1210,] 2.600685e-04 0.0001417377 8.995904e-05
[1211,] 7.476685e-05 0.0001497479 2.282872e-05
[1212,] 7.585885e-05 0.0001463046 2.682081e-05
[1213,] 2.993083e-04 0.0001418135 1.044122e-04
[1214,] 1.674807e-04 0.0001429544 6.008952e-05
[1215,] 7.622255e-05 0.0001460201 2.693305e-05
[1216,] 5.905033e-05 0.0001386706 1.949826e-05
[1217,] 3.103956e-04 0.0001418134 1.083833e-04
[1218,] 3.032242e-04 0.0001418099 1.058183e-04
[1219,] 1.328886e-04 0.0001428665 4.589992e-05
[1220,] 7.041542e-05 0.0001454833 2.158148e-05
[1221,] 7.319880e-05 0.0001454833 2.234901e-05
[1222,] 3.531690e-04 0.0001417888 1.232762e-04
[1223,] 7.901062e-05 0.0001425210 2.625960e-05
[1224,] 7.552183e-05 0.0001413811 2.507785e-05
[1225,] 3.032242e-04 0.0001417443 1.052303e-04
[1226,] 3.032242e-04 0.0001417380 1.051709e-04
[1227,] 3.032242e-04 0.0001417349 1.051412e-04
[1228,] 3.032242e-04 0.0001417319 1.051116e-04
[1229,] 5.914353e-05 0.0001441984 1.847836e-05
[1230,] 3.032242e-04 0.0001417228 1.050227e-04
[1231,] 1.575380e-04 0.0001429020 5.546770e-05
[1232,] 3.072065e-04 0.0001417083 1.062687e-04
[1233,] 2.632884e-04 0.0001416286 9.013599e-05
[1234,] 5.664693e-05 0.0001453758 1.883593e-05
[1235,] 1.467279e-04 0.0001404787 4.996855e-05
[1236,] 1.378507e-04 0.0001428425 4.771342e-05
[1237,] 7.479081e-05 0.0001448961 2.267974e-05
[1238,] 7.722811e-05 0.0001450226 2.331624e-05
[1239,] 5.148899e-05 0.0001389213 1.693930e-05
[1240,] 7.432370e-05 0.0001425178 2.473597e-05
[1241,] 7.030645e-05 0.0001450761 2.143088e-05
[1242,] 3.185531e-04 0.0001415470 1.075846e-04
[1243,] 3.366593e-04 0.0001415637 1.142398e-04
[1244,] 5.941337e-05 0.0001452073 1.846456e-05
[1245,] 6.031457e-05 0.0001454412 1.868912e-05
[1246,] 6.412872e-05 0.0001455391 1.969487e-05
[1247,] 7.454139e-05 0.0001425178 2.481255e-05
[1248,] 8.033515e-05 0.0001413987 2.683306e-05
[1249,] 3.185531e-04 0.0001415289 1.072917e-04
[1250,] 3.185531e-04 0.0001415256 1.072019e-04
[1251,] 3.144271e-04 0.0001415235 1.057523e-04
[1252,] 7.130588e-05 0.0001414142 2.368341e-05
[1253,] 3.274462e-04 0.0001419896 9.878680e-05
[1254,] 1.418334e-04 0.0001430967 4.983415e-05
[1255,] 8.085494e-05 0.0001414072 2.702549e-05
[1256,] 7.589242e-05 0.0001425198 2.519613e-05
[1257,] 3.247818e-04 0.0001421461 9.732333e-05
[1258,] 8.102756e-05 0.0001414118 2.709210e-05
[1259,] 6.612140e-05 0.0001554196 1.949964e-05
[1260,] 7.411534e-05 0.0001425191 2.467214e-05
[1261,] 1.694651e-04 0.0001403855 5.343111e-05
[1262,] 7.128041e-05 0.0001454301 2.446632e-05
[1263,] 3.457431e-04 0.0001420869 1.036677e-04
[1264,] 6.514292e-05 0.0001463051 2.339363e-05
[1265,] 6.698850e-05 0.0001526720 1.979774e-05
[1266,] 8.271135e-05 0.0001418492 2.577115e-05
[1267,] 7.323597e-05 0.0001451939 2.539724e-05
[1268,] 7.313177e-05 0.0001452075 2.530878e-05
[1269,] 1.585527e-04 0.0001441675 4.635944e-05
[1270,] 6.300212e-05 0.0001501822 1.898309e-05
[1271,] 5.499303e-05 0.0001404649 1.829663e-05
[1272,] 8.245788e-05 0.0001498487 2.395606e-05
[1273,] 7.774349e-05 0.0001463737 2.771782e-05
[1274,] 7.537800e-05 0.0001426004 2.497251e-05
[1275,] 6.300212e-05 0.0001499796 1.900140e-05
[1276,] 2.524007e-04 0.0001449116 7.036517e-05
[1277,] 7.834261e-05 0.0001463306 2.794853e-05
[1278,] 2.202777e-04 0.0001455410 8.780946e-05
[1279,] 5.853141e-04 0.0001426492 1.732558e-04
[1280,] 1.027649e-04 0.0001504662 4.021400e-05
[1281,] 4.449154e-04 0.0001454476 1.209201e-04
[1282,] 5.608053e-04 0.0001430229 1.640393e-04
[1283,] 8.804338e-04 0.0001528068 4.707830e-04
[1284,] 4.098401e-04 0.0001434442 1.183572e-04
[1285,] 5.873417e-05 0.0001477497 2.135133e-05
[1286,] 9.269308e-05 0.0001425391 3.093781e-05
[1287,] 4.119116e-04 0.0001434318 1.189443e-04
[1288,] 7.807093e-04 0.0001518785 4.047352e-04
[1289,] 5.873417e-05 0.0001474204 2.131530e-05
[1290,] 5.097429e-05 0.0001458238 1.789946e-05
[1291,] 4.528884e-04 0.0001432322 1.310677e-04
[1292,] 4.963701e-04 0.0001496100 2.484098e-04
[1293,] 9.369534e-05 0.0001425339 3.130521e-05
[1294,] 1.236556e-03 0.0001407786 4.673747e-04
[1295,] 4.051283e-04 0.0001432510 1.176372e-04
[1296,] 5.158990e-04 0.0001432102 1.486960e-04
[1297,] 8.852463e-05 0.0001434361 3.208199e-05
[1298,] 4.119116e-04 0.0001432381 1.195482e-04
[1299,] 8.688028e-04 0.0001499965 4.356821e-04
[1300,] 8.507086e-05 0.0001432662 2.668022e-05
[1301,] 4.051283e-04 0.0001433045 1.173934e-04
[1302,] 4.652519e-04 0.0001501943 2.345756e-04
[1303,] 4.051283e-04 0.0001433267 1.173091e-04
[1304,] 9.671590e-05 0.0001424649 3.228498e-05
[1305,] 4.051283e-04 0.0001433554 1.172006e-04
[1306,] 4.051283e-04 0.0001433554 1.172006e-04
[1307,] 4.119116e-04 0.0001433656 1.190505e-04
[1308,] 4.182010e-04 0.0001433749 1.207642e-04
[1309,] 1.840989e-03 0.0001509970 9.720742e-04
[1310,] 4.904734e-05 0.0001446675 1.702811e-05
[1311,] 4.758295e-04 0.0001507216 2.321370e-04
[1312,] 8.580862e-04 0.0001507255 4.371414e-04
[1313,] 1.502121e-04 0.0001430127 5.257661e-05
[1314,] 8.012344e-04 0.0001505968 4.053686e-04
[1315,] 1.091022e-04 0.0001426529 3.396062e-05
[1316,] 9.718614e-05 0.0001424697 3.247212e-05
[1317,] 1.077283e-04 0.0001423892 3.373181e-05
[1318,] 9.229488e-05 0.0001424900 3.075276e-05
[1319,] 2.803177e-04 0.0001423275 8.459896e-05
[1320,] 2.850870e-04 0.0001422943 8.613292e-05
[1321,] 9.241941e-05 0.0001424897 3.079359e-05
[1322,] 9.241941e-05 0.0001424933 3.077469e-05
[1323,] 9.248795e-05 0.0001424950 3.080260e-05
[1324,] 1.082421e-04 0.0001423755 3.391318e-05
[1325,] 3.935332e-04 0.0001511107 1.954111e-04
[1326,] 4.384680e-04 0.0001432438 1.269888e-04
[1327,] 2.894750e-04 0.0001422362 8.764439e-05
[1328,] 4.459499e-04 0.0001432349 1.291178e-04
[1329,] 1.395235e-04 0.0001428683 4.813574e-05
[1330,] 5.969501e-05 0.0001447399 1.862036e-05
[1331,] 9.243946e-05 0.0001425029 3.077828e-05
[1332,] 9.272004e-05 0.0001425038 3.086183e-05
[1333,] 4.839843e-05 0.0001399931 1.620615e-05
[1334,] 4.506244e-05 0.0001537862 1.586129e-05
[1335,] 4.506244e-05 0.0001536578 1.585726e-05
[1336,] 6.113884e-05 0.0001407259 2.101814e-05
[1337,] 5.353163e-05 0.0001447992 1.909161e-05
[1338,] 1.576853e-04 0.0001450806 4.604050e-05
[1339,] 8.266877e-05 0.0001401058 2.658865e-05
[1340,] 5.353163e-05 0.0001447083 1.908284e-05
[1341,] 6.424278e-05 0.0001407941 2.265908e-05
[1342,] 4.531886e-04 0.0001451295 1.239377e-04
[1343,] 1.408708e-04 0.0001452280 4.133209e-05
[1344,] 1.454461e-04 0.0001439184 4.358932e-05
[1345,] 6.472651e-05 0.0001410584 2.290027e-05
[1346,] 5.929089e-05 0.0001459607 2.006942e-05
[1347,] 2.608630e-04 0.0001374084 8.944386e-05
[1348,] 7.449163e-04 0.0001427736 1.984627e-04
[1349,] 6.249443e-05 0.0001410108 2.203094e-05
[1350,] 6.210051e-05 0.0001410661 2.188672e-05
[1351,] 6.167161e-05 0.0001411129 2.172674e-05
[1352,] 2.512277e-04 0.0001374422 8.657656e-05
[1353,] 1.258312e-04 0.0001452542 3.724475e-05
[1354,] 4.154045e-04 0.0001451842 1.140753e-04
[1355,] 5.368143e-05 0.0001446427 1.914861e-05
[1356,] 1.896081e-04 0.0001457489 7.789718e-05
[1357,] 5.291773e-05 0.0001447902 1.885051e-05
[1358,] 1.273930e-04 0.0001452838 3.764793e-05
[1359,] 6.386276e-05 0.0001462500 2.230117e-05
[1360,] 6.352444e-05 0.0001413488 2.249647e-05
[1361,] 1.226688e-04 0.0001452697 3.639791e-05
[1362,] 6.387957e-05 0.0001413046 2.263862e-05
[1363,] 6.320848e-05 0.0001414065 2.238265e-05
[1364,] 3.717084e-04 0.0001438648 1.060624e-04
[1365,] 3.681591e-04 0.0001399231 1.146578e-04
[1366,] 4.936693e-05 0.0001448896 1.633350e-05
[1367,] 4.265599e-04 0.0001447900 1.180969e-04
[1368,] 6.315167e-05 0.0001418786 2.244316e-05
[1369,] 5.235798e-05 0.0001451060 1.864895e-05
[1370,] 4.887007e-05 0.0001398757 1.621428e-05
[1371,] 3.997379e-04 0.0001420263 1.252095e-04
[1372,] 4.887007e-05 0.0001398689 1.621467e-05
[1373,] 4.041752e-04 0.0001420557 1.263441e-04
[1374,] 5.417130e-05 0.0001451780 1.940095e-05
[1375,] 5.297889e-05 0.0001447090 1.886268e-05
[1376,] 5.331634e-05 0.0001452584 1.905730e-05
[1377,] 3.858227e-04 0.0001446324 1.076579e-04
[1378,] 4.064187e-04 0.0001446058 1.131997e-04
[1379,] 5.116315e-05 0.0001451780 1.816119e-05
[1380,] 5.860607e-05 0.0001423965 2.069674e-05
[1381,] 5.825284e-05 0.0001423965 2.055323e-05
[1382,] 5.942465e-05 0.0001425913 2.105503e-05
[1383,] 5.167381e-05 0.0001455069 1.839514e-05
[1384,] 3.776611e-04 0.0001433983 1.092936e-04
[1385,] 3.887934e-04 0.0001433688 1.124956e-04
[1386,] 3.937827e-04 0.0001442957 1.107613e-04
[1387,] 3.275640e-04 0.0001397679 1.044909e-04
[1388,] 5.916098e-05 0.0001397619 1.951236e-05
[1389,] 4.064187e-04 0.0001442202 1.143790e-04
[1390,] 7.816652e-05 0.0001397619 2.561204e-05
[1391,] 5.048650e-05 0.0001452334 1.788001e-05
[1392,] 2.391286e-01 0.0001420951 7.607525e-01
[1393,] 7.696770e-05 0.0001397538 2.524081e-05
[1394,] 5.258846e-05 0.0001453130 1.875710e-05
[1395,] 5.896734e-05 0.0001431768 2.094433e-05
[1396,] 5.202108e-05 0.0001453130 1.852279e-05
[1397,] 5.202108e-05 0.0001453130 1.852279e-05
[1398,] 7.759349e-05 0.0001397457 2.545665e-05
[1399,] 9.829001e-05 0.0001433927 3.688275e-05
[1400,] 7.635322e-05 0.0001397580 2.503621e-05
[1401,] 7.696770e-05 0.0001397538 2.524081e-05
[1402,] 5.202108e-05 0.0001452334 1.851602e-05
[1403,] 5.277803e-05 0.0001451405 1.881984e-05
[1404,] 5.975183e-05 0.0001397846 1.970403e-05
[1405,] 5.945321e-05 0.0001397846 1.960839e-05
[1406,] 9.829001e-05 0.0001430966 3.676872e-05
[1407,] 6.097908e-05 0.0001397726 2.010807e-05
[1408,] 6.065473e-05 0.0001397846 1.999335e-05
[1409,] 5.890337e-05 0.0001397846 1.943236e-05
[1410,] 7.406119e-05 0.0001397934 2.428564e-05
[1411,] 5.462423e-05 0.0001397703 1.808575e-05
[1412,] 6.159923e-05 0.0001397989 2.030652e-05
[1413,] 5.315194e-05 0.0001451653 1.897582e-05
[1414,] 3.374148e-04 0.0001397996 1.084139e-04
[1415,] 7.759349e-05 0.0001398468 2.537690e-05
[1416,] 1.007745e-04 0.0001455320 3.844485e-05
[1417,] 1.318590e-04 0.0001424953 4.990198e-05
[1418,] 7.714463e-05 0.0001465177 2.900018e-05
[1419,] 4.067470e-04 0.0001400144 1.266683e-04
[1420,] 7.731432e-05 0.0001462698 2.901937e-05
[1421,] 1.627716e-03 0.0001426708 6.754267e-04
[1422,] 7.641697e-05 0.0001459339 2.858251e-05
[1423,] 7.526977e-05 0.0001462698 2.817949e-05
[1424,] 1.064105e-03 0.0001400620 3.243274e-04
[1425,] 1.627716e-03 0.0001428036 6.774191e-04
[1426,] 4.260588e-04 0.0001400540 1.323923e-04
[1427,] 1.053801e-03 0.0001401264 3.197100e-04
[1428,] 7.553875e-05 0.0001456948 2.817505e-05
[1429,] 7.553875e-05 0.0001459339 2.822324e-05
[1430,] 7.375491e-05 0.0001460172 2.750955e-05
[1431,] 4.987144e-04 0.0001400776 1.541480e-04
[1432,] 7.293338e-05 0.0001461010 2.718884e-05
[1433,] 1.678472e-03 0.0001438149 4.525374e-04
[1434,] 1.537785e-03 0.0001425331 6.352137e-04
[1435,] 7.126463e-05 0.0001459339 2.647536e-05
[1436,] 4.912815e-04 0.0001400856 1.517860e-04
[1437,] 1.612460e-03 0.0001443009 6.920456e-04
[1438,] 7.029484e-05 0.0001456132 2.602257e-05
[1439,] 6.619491e-05 0.0001454453 2.432649e-05
[1440,] 7.994291e-05 0.0001458127 2.998568e-05
[1441,] 6.314463e-05 0.0001455102 2.309530e-05
[1442,] 6.507517e-05 0.0001456727 2.390562e-05
[1443,] 6.254906e-05 0.0001454295 2.284157e-05
[1444,] 5.761049e-05 0.0001443483 2.069487e-05
[1445,] 5.713556e-05 0.0001441375 2.047843e-05
[1446,] 5.926540e-05 0.0001432484 2.121130e-05
[1447,] 5.825343e-05 0.0001429841 2.077491e-05
[1448,] 5.825343e-05 0.0001429255 2.076684e-05
[1449,] 5.825343e-05 0.0001430738 2.078720e-05
[1450,] 5.825343e-05 0.0001427965 2.074894e-05
[1451,] 5.984133e-05 0.0001426060 2.134415e-05
[1452,] 4.941638e-05 0.0001424871 1.721755e-05
[1453,] 5.825343e-05 0.0001426060 2.072217e-05
[1454,] 2.759917e-03 0.0001397146 9.076445e-04
[1455,] 2.759917e-03 0.0001397128 9.067483e-04
[1456,] 4.922763e-05 0.0001425432 1.714647e-05
[1457,] 2.759917e-03 0.0001397146 9.076445e-04
[1458,] 2.759917e-03 0.0001397146 9.076445e-04
[1459,] 8.619529e-04 0.0001396875 2.847797e-04
[1460,] 5.825343e-05 0.0001428400 2.075500e-05
[1461,] 2.272897e-03 0.0001397095 7.455808e-04
[1462,] 2.471357e-03 0.0001397053 8.079305e-04
[1463,] 1.925956e-03 0.0001397095 6.321495e-04
[1464,] 3.105425e-03 0.0001425459 8.718519e-04
[1465,] 5.984133e-05 0.0001429208 2.138305e-05
[1466,] 2.222802e-03 0.0001397247 7.229854e-04
[1467,] 2.271444e-03 0.0001397486 7.311364e-04
[1468,] 2.316261e-03 0.0001397476 7.506781e-04
[1469,] 2.414221e-03 0.0001397474 7.814433e-04
[1470,] 2.467668e-03 0.0001398803 8.199667e-04
[1471,] 5.996905e-05 0.0001418888 2.125642e-05
[1472,] 3.118701e-04 0.0001397715 1.024195e-04
[1473,] 2.092805e-03 0.0001397754 6.718629e-04
[1474,] 3.867433e-04 0.0001397745 1.263011e-04
[1475,] 5.046118e-05 0.0001418328 1.754562e-05
[1476,] 2.120040e-03 0.0001398088 6.758622e-04
[1477,] 6.218886e-05 0.0001417217 2.208432e-05
[1478,] 5.016541e-05 0.0001427304 1.751033e-05
[1479,] 5.076449e-05 0.0001426078 1.773951e-05
[1480,] 5.076449e-05 0.0001426689 1.774515e-05
[1481,] 2.009538e-03 0.0001398326 6.344451e-04
[1482,] 1.967239e-03 0.0001398326 6.212309e-04
[1483,] 1.850225e-03 0.0001398506 5.814638e-04
[1484,] 1.850225e-03 0.0001398608 5.798901e-04
[1485,] 3.748387e-04 0.0001398709 1.200283e-04
[1486,] 3.505350e-04 0.0001399415 1.112688e-04
[1487,] 3.491309e-04 0.0001399415 1.108298e-04
[1488,] 5.882879e-04 0.0001407704 2.274791e-04
[1489,] 1.053947e-04 0.0001403323 3.360557e-05
[1490,] 5.290978e-05 0.0001424462 1.856992e-05
[1491,] 1.044943e-04 0.0001402018 3.350600e-05
[1492,] 6.245472e-05 0.0001410921 2.202050e-05
[1493,] 9.013831e-05 0.0001402513 2.912743e-05
[1494,] 6.994985e-05 0.0001424257 2.520555e-05
[1495,] 9.100465e-05 0.0001402513 2.938643e-05
[1496,] 9.187152e-05 0.0001401864 2.970768e-05
[1497,] 9.293193e-05 0.0001436148 2.920911e-05
[1498,] 1.079413e-04 0.0001413127 3.972148e-05
[1499,] 9.597960e-05 0.0001401712 3.096945e-05
[1500,] 9.276908e-05 0.0001401787 2.999011e-05
[1501,] 9.157941e-05 0.0001402018 2.960440e-05
[1502,] 9.901297e-05 0.0001434927 3.084359e-05
[1503,] 9.844040e-05 0.0001434135 3.072205e-05
[1504,] 1.289247e-03 0.0001413358 5.141809e-04
[1505,] 4.604859e-04 0.0001405800 1.754157e-04
[1506,] 7.992721e-05 0.0001411510 2.877443e-05
[1507,] 7.819296e-05 0.0001420588 2.589302e-05
[1508,] 6.224352e-05 0.0001399643 2.054855e-05
[1509,] 6.350630e-05 0.0001397691 2.092033e-05
[1510,] 1.103804e-04 0.0001402698 3.823257e-05
[1511,] 5.863496e-05 0.0001402081 1.968887e-05
[1512,] 5.946495e-05 0.0001400811 1.997314e-05
[1513,] 5.077142e-05 0.0001399519 1.688391e-05
[1514,] 5.093870e-05 0.0001399696 1.694848e-05
[1515,] 5.602050e-05 0.0001399755 1.871119e-05
[1516,] 5.102671e-05 0.0001399626 1.698281e-05
[1517,] 1.060012e-04 0.0001399858 3.569356e-05
[1518,] 5.102671e-05 0.0001399596 1.698224e-05
[1519,] 5.341263e-05 0.0001399459 1.780349e-05
[1520,] 5.341263e-05 0.0001399434 1.780169e-05
[1521,] 5.074466e-05 0.0001399459 1.687249e-05
[1522,] 5.344011e-05 0.0001399267 1.779852e-05
[1523,] 9.730759e-05 0.0001399312 3.258345e-05
[1524,] 3.092880e-04 0.0001432038 1.141155e-04
[1525,] 5.099416e-05 0.0001399048 1.696290e-05
[1526,] 1.288978e-04 0.0001437649 4.579727e-05
[1527,] 5.086527e-05 0.0001399066 1.691778e-05
[1528,] 5.507939e-05 0.0001398845 1.835027e-05
[1529,] 5.086527e-05 0.0001399048 1.691741e-05
[1530,] 5.074953e-05 0.0001399000 1.687372e-05
[1531,] 9.730759e-05 0.0001398977 3.253806e-05
[1532,] 1.406419e-04 0.0001426642 4.653308e-05
[1533,] 5.077723e-05 0.0001398693 1.688286e-05
[1534,] 5.084501e-05 0.0001398677 1.690586e-05
[1535,] 5.080956e-05 0.0001398666 1.689317e-05
[1536,] 5.078846e-05 0.0001398661 1.688575e-05
[1537,] 5.083473e-05 0.0001398655 1.690082e-05
[1538,] 5.079575e-05 0.0001398423 1.688699e-05
[1539,] 5.326106e-05 0.0001398423 1.770308e-05
[1540,] 1.008825e-04 0.0001398191 3.345059e-05
[1541,] 5.097800e-05 0.0001398423 1.694738e-05
[1542,] 5.436138e-05 0.0001398192 1.806042e-05
[1543,] 5.052597e-05 0.0001398423 1.679743e-05
[1544,] 5.052597e-05 0.0001398423 1.679743e-05
[1545,] 5.326106e-05 0.0001398192 1.769738e-05
[1546,] 1.008825e-04 0.0001397954 3.343970e-05
[1547,] 1.021234e-04 0.0001397954 3.384914e-05
[1548,] 5.035694e-05 0.0001398335 1.673817e-05
[1549,] 5.046268e-05 0.0001398410 1.676860e-05
[1550,] 6.687351e-05 0.0001408655 2.204317e-05
[1551,] 5.348216e-05 0.0001388901 1.785609e-05
[1552,] 1.284980e-04 0.0001388570 4.356894e-05
[1553,] 7.265018e-05 0.0001386422 2.409489e-05
[1554,] 7.265018e-05 0.0001386451 2.412117e-05
[1555,] 5.569890e-05 0.0001386412 1.848937e-05
[1556,] 7.206287e-05 0.0001386422 2.390117e-05
[1557,] 7.206287e-05 0.0001386497 2.395281e-05
[1558,] 7.206287e-05 0.0001386416 2.389258e-05
[1559,] 7.265018e-05 0.0001386497 2.414751e-05
[1560,] 7.265018e-05 0.0001386585 2.418272e-05
[1561,] 7.324868e-05 0.0001386585 2.438179e-05
[1562,] 7.265018e-05 0.0001386585 2.418272e-05
[1563,] 7.265018e-05 0.0001386612 2.419154e-05
[1564,] 5.835524e-05 0.0001386585 1.942038e-05
[1565,] 7.324868e-05 0.0001386537 2.436384e-05
[1566,] 6.876338e-05 0.0001435422 2.417548e-05
[1567,] 7.324868e-05 0.0001386560 2.437281e-05
[1568,] 7.385857e-05 0.0001386641 2.460294e-05
[1569,] 7.385857e-05 0.0001386641 2.460294e-05
[1570,] 7.385857e-05 0.0001386413 2.447721e-05
[1571,] 7.448005e-05 0.0001386641 2.480996e-05
[1572,] 7.385857e-05 0.0001386641 2.460294e-05
[1573,] 1.351011e-04 0.0001388370 4.587266e-05
[1574,] 7.385857e-05 0.0001386774 2.463965e-05
[1575,] 7.385857e-05 0.0001386812 2.464885e-05
[1576,] 1.773033e-04 0.0001387420 5.964602e-05
[1577,] 7.385857e-05 0.0001386852 2.465805e-05
[1578,] 7.148655e-05 0.0001386987 2.389029e-05
[1579,] 7.541997e-05 0.0001394321 2.582316e-05
[1580,] 7.791449e-05 0.0001390423 2.666128e-05
[1581,] 7.791449e-05 0.0001390310 2.665396e-05
[1582,] 7.843867e-05 0.0001389511 2.681410e-05
[1583,] 7.395784e-05 0.0001389044 2.520094e-05
[1584,] 6.201631e-05 0.0001425796 2.063683e-05
[1585,] 1.333291e-04 0.0001408356 4.415693e-05
[1586,] 7.768780e-05 0.0001388236 2.649319e-05
[1587,] 7.821924e-05 0.0001387579 2.663242e-05
[1588,] 7.768780e-05 0.0001387124 2.641125e-05
[1589,] 7.614568e-05 0.0001386195 2.583303e-05
[1590,] 7.768780e-05 0.0001386409 2.635387e-05
[1591,] 6.954616e-05 0.0001386547 2.352145e-05
[1592,] 8.062388e-05 0.0001386409 2.737300e-05
[1593,] 7.791449e-05 0.0001386367 2.638966e-05
[1594,] 7.936045e-05 0.0001385901 2.564642e-05
[1595,] 6.193514e-05 0.0001385957 2.040145e-05
[1596,] 6.653934e-05 0.0001390470 2.152269e-05
[1597,] 1.634498e-04 0.0001425782 5.524744e-05
[1598,] 1.113862e-04 0.0001426006 3.706044e-05
[1599,] 1.673234e-04 0.0001425364 5.604777e-05
[1600,] 1.673234e-04 0.0001425334 5.603446e-05
[1601,] 7.496645e-05 0.0001386787 2.440179e-05
[1602,] 7.426788e-05 0.0001387164 2.414752e-05
[1603,] 5.977556e-05 0.0001387575 1.963845e-05
[1604,] 8.314803e-05 0.0001419336 2.538409e-05
[1605,] 7.734030e-05 0.0001386416 2.501661e-05
[1606,] 4.802448e-05 0.0001388187 1.583241e-05
[1607,] 7.768339e-05 0.0001388220 2.499036e-05
[1608,] 5.937821e-05 0.0001390728 1.942514e-05
[1609,] 5.953682e-05 0.0001390915 1.946706e-05
[1610,] 5.145805e-04 0.0001405580 1.431418e-04
[1611,] 8.616288e-05 0.0001403923 2.654976e-05
[1612,] 5.145805e-04 0.0001405943 1.430007e-04
[1613,] 8.433101e-05 0.0001406225 2.596645e-05
[1614,] 1.519179e-03 0.0001408997 4.055214e-04
[1615,] 1.484330e-04 0.0001411707 4.342818e-05
[1616,] 5.518425e-04 0.0001420064 1.491283e-04
[1617,] 4.921054e-04 0.0001412891 1.355850e-04
[1618,] 4.947593e-04 0.0001421706 1.335791e-04
[1619,] 2.037271e-04 0.0001458239 5.601071e-05
[1620,] 7.779077e-05 0.0001407593 2.729645e-05
[1621,] 2.488066e-04 0.0001523147 6.310145e-05
[1622,] 2.088859e-04 0.0001435187 5.738981e-05
[1623,] 3.484797e-04 0.0001417216 1.000062e-04
[1624,] 1.030069e-03 0.0001409716 3.224506e-04
[1625,] 5.444735e-05 0.0001429977 1.826083e-05
[1626,] 1.338243e-04 0.0001542500 3.549432e-05
[1627,] 6.425479e-05 0.0001546319 1.886908e-05
[1628,] 1.890088e-04 0.0001425194 6.385144e-05
[1629,] 1.575249e-04 0.0001438435 4.395330e-05
[1630,] 1.135394e-04 0.0001425775 3.788462e-05
[1631,] 5.951157e-05 0.0001554829 1.772213e-05
[1632,] 1.777221e-04 0.0001425269 6.025857e-05
[1633,] 1.978592e-04 0.0001540401 5.053768e-05
[1634,] 2.637443e-04 0.0001539120 6.569561e-05
[1635,] 1.136173e-04 0.0001425732 3.789843e-05
[1636,] 1.133861e-04 0.0001425638 3.778241e-05
[1637,] 4.989021e-05 0.0001422910 1.661737e-05
[1638,] 2.588012e-04 0.0001539133 6.457013e-05
[1639,] 7.490304e-05 0.0001412950 2.637917e-05
[1640,] 7.447097e-05 0.0001401834 2.331221e-05
[1641,] 1.674434e-04 0.0001437835 4.660107e-05
[1642,] 1.136686e-04 0.0001425725 3.791141e-05
[1643,] 7.369785e-05 0.0001411484 2.585608e-05
[1644,] 2.842858e-04 0.0001474033 7.413887e-05
[1645,] 7.881951e-05 0.0001408245 2.520288e-05
[1646,] 7.361374e-05 0.0001412846 2.585795e-05
[1647,] 7.480375e-05 0.0001412289 2.391136e-05
[1648,] 1.150913e-04 0.0001428519 3.912277e-05
[1649,] 2.926798e-04 0.0001528280 7.277618e-05
[1650,] 7.274013e-05 0.0001412254 2.548062e-05
[1651,] 1.141539e-04 0.0001428502 3.870832e-05
[1652,] 2.571835e-04 0.0001505213 6.588943e-05
[1653,] 5.132645e-05 0.0001423889 1.724639e-05
[1654,] 8.065457e-05 0.0001399326 2.810783e-05
[1655,] 1.885952e-04 0.0001477361 4.977262e-05
[1656,] 7.911050e-05 0.0001398732 2.752449e-05
[1657,] 1.470812e-04 0.0001429136 5.200195e-05
[1658,] 6.630616e-05 0.0001429390 2.281626e-05
[1659,] 1.130734e-04 0.0001428499 3.821355e-05
[1660,] 1.788342e-04 0.0001474021 4.760399e-05
[1661,] 1.124737e-04 0.0001429297 3.797491e-05
[1662,] 1.822262e-04 0.0001479634 4.814912e-05
[1663,] 7.921688e-05 0.0001398630 2.750750e-05
[1664,] 7.921688e-05 0.0001396982 2.743526e-05
[1665,] 1.124792e-04 0.0001425879 3.751024e-05
[1666,] 3.568854e-04 0.0001441703 9.635365e-05
[1667,] 1.135695e-04 0.0001426048 3.792339e-05
[1668,] 3.849898e-04 0.0001442660 1.034450e-04
[1669,] 7.996702e-05 0.0001403152 2.793851e-05
[1670,] 6.141988e-04 0.0001425844 1.780810e-04
[1671,] 8.277979e-04 0.0001479656 1.964334e-04
[1672,] 2.442989e-04 0.0001573205 5.966656e-05
[1673,] 3.680817e-04 0.0001453122 9.764046e-05
[1674,] 1.593802e-04 0.0001502015 4.189458e-05
[1675,] 1.225371e-04 0.0001442246 4.634893e-05
[1676,] 8.968896e-05 0.0001422460 2.990407e-05
[1677,] 6.238216e-05 0.0001424752 2.035332e-05
[1678,] 1.279149e-04 0.0001426927 4.270642e-05
[1679,] 5.704313e-05 0.0001393765 1.882721e-05
[1680,] 1.943599e-04 0.0001404918 6.305223e-05
[1681,] 6.998708e-05 0.0001388363 2.276483e-05
[1682,] 5.609787e-05 0.0001384224 1.835761e-05
[1683,] 5.544785e-05 0.0001383949 1.814384e-05
[1684,] 5.393970e-05 0.0001385793 1.766766e-05
[1685,] 5.788886e-05 0.0001386272 1.900334e-05
[1686,] 1.527957e-04 0.0001427818 4.929405e-05
[1687,] 5.660202e-05 0.0001400544 1.890690e-05
[1688,] 4.325725e-04 0.0001430436 1.571539e-04
[1689,] 1.578179e-04 0.0001427974 5.076528e-05
[1690,] 4.750106e-05 0.0001382368 1.578202e-05
[1691,] 5.379929e-05 0.0001385642 1.766763e-05
[1692,] 5.683210e-05 0.0001403897 1.922148e-05
[1693,] 5.772137e-05 0.0001413582 2.021708e-05
[1694,] 5.723025e-05 0.0001408742 1.941822e-05
[1695,] 5.067009e-05 0.0001405375 1.664329e-05
[1696,] 4.736546e-04 0.0001420716 1.570428e-04
[1697,] 5.054293e-05 0.0001408975 1.661326e-05
[1698,] 5.070137e-05 0.0001408975 1.664156e-05
[1699,] 1.462670e-04 0.0001428266 4.712738e-05
[1700,] 1.396002e-04 0.0001406272 5.082986e-05
[1701,] 5.070137e-05 0.0001412975 1.663381e-05
[1702,] 5.161571e-05 0.0001391358 1.690281e-05
[1703,] 5.061996e-05 0.0001412975 1.661967e-05
[1704,] 4.676269e-04 0.0001420898 1.526084e-04
[1705,] 5.061996e-05 0.0001412529 1.662042e-05
[1706,] 4.676269e-04 0.0001420904 1.525852e-04
[1707,] 5.118751e-05 0.0001389854 1.679666e-05
[1708,] 1.515004e-04 0.0001407755 5.114565e-05
[1709,] 2.072357e-04 0.0001407099 6.951687e-05
[1710,] 1.322862e-04 0.0001393224 4.029135e-05
[1711,] 5.692821e-05 0.0001399036 1.914676e-05
[1712,] 6.336604e-05 0.0001418341 2.097248e-05
[1713,] 1.049156e-04 0.0001402860 3.212625e-05
[1714,] 1.265301e-04 0.0001399943 4.174608e-05
[1715,] 4.746963e-05 0.0001387784 1.603471e-05
[1716,] 1.031379e-04 0.0001402998 3.158503e-05
[1717,] 1.565354e-04 0.0001389216 4.834382e-05
[1718,] 1.883776e-04 0.0001391976 6.721823e-05
[1719,] 4.780739e-05 0.0001416479 1.548887e-05
[1720,] 4.816363e-05 0.0001412430 1.559477e-05
[1721,] 4.406393e-05 0.0001406067 1.478846e-05
[1722,] 7.420902e-05 0.0001420208 2.474094e-05
[1723,] 4.531385e-05 0.0001396886 1.535488e-05
[1724,] 1.253743e-04 0.0001395535 4.085146e-05
[1725,] 1.585299e-04 0.0001427200 5.137524e-05
[1726,] 1.570470e-04 0.0001427520 5.078399e-05
[1727,] 7.451810e-05 0.0001421109 2.492109e-05
[1728,] 5.879375e-05 0.0001398832 1.940850e-05
[1729,] 7.240282e-05 0.0001387327 2.340856e-05
[1730,] 4.508398e-05 0.0001408636 1.503165e-05
[1731,] 5.542431e-05 0.0001380100 1.863898e-05
[1732,] 1.479717e-04 0.0001378928 5.036013e-05
[1733,] 6.304101e-05 0.0001402818 2.112389e-05
[1734,] 7.423252e-05 0.0001420547 2.477169e-05
[1735,] 8.425306e-05 0.0001414109 2.817446e-05
[1736,] 1.492071e-04 0.0001378443 5.046843e-05
[1737,] 1.270746e-04 0.0001394958 4.108401e-05
[1738,] 1.649606e-04 0.0001415925 5.602700e-05
[1739,] 6.810163e-05 0.0001393221 2.336263e-05
[1740,] 5.858186e-05 0.0001381552 1.968978e-05
[1741,] 1.089412e-04 0.0001410234 3.678962e-05
[1742,] 4.577805e-04 0.0001421282 1.628699e-04
[1743,] 5.937235e-05 0.0001426312 1.963213e-05
[1744,] 5.274105e-05 0.0001712169 1.618754e-05
[1745,] 7.177363e-05 0.0001439253 2.178898e-05
[1746,] 8.901041e-05 0.0001426712 2.820800e-05
[1747,] 4.124339e-04 0.0001415999 1.285174e-04
[1748,] 8.478505e-05 0.0001435035 2.523781e-05
[1749,] 1.409388e-04 0.0001467485 3.909996e-05
[1750,] 5.902419e-05 0.0001428710 1.910914e-05
[1751,] 8.099850e-05 0.0001431252 2.430082e-05
[1752,] 6.513982e-05 0.0001513344 2.429662e-05
[1753,] 4.431405e-05 0.0001612781 1.517182e-05
[1754,] 9.221502e-05 0.0001429324 2.728595e-05
[1755,] 6.531981e-05 0.0001510443 2.436959e-05
[1756,] 8.464585e-05 0.0001428552 2.529994e-05
[1757,] 8.157923e-05 0.0001429168 2.447405e-05
[1758,] 5.692904e-05 0.0001427761 1.848928e-05
[1759,] 6.680712e-05 0.0001507776 2.483309e-05
[1760,] 9.899696e-04 0.0001427910 4.078784e-04
[1761,] 1.099152e-04 0.0001394988 3.836619e-05
[1762,] 1.012327e-04 0.0001395409 3.530067e-05
[1763,] 1.215115e-03 0.0001425540 4.993953e-04
[1764,] 5.283899e-05 0.0001429380 1.733969e-05
[1765,] 4.353422e-05 0.0001586983 1.493424e-05
[1766,] 4.348518e-05 0.0001586983 1.489030e-05
[1767,] 1.220957e-04 0.0001424080 4.070925e-05
[1768,] 7.539641e-05 0.0001431049 2.277000e-05
[1769,] 6.447011e-05 0.0001483710 2.349108e-05
[1770,] 6.046886e-05 0.0001425450 1.954557e-05
[1771,] 1.663165e-03 0.0001410126 6.452256e-04
[1772,] 6.185311e-05 0.0001427799 1.990893e-05
[1773,] 2.442521e-04 0.0001492652 1.026613e-04
[1774,] 2.552729e-04 0.0001487619 1.071044e-04
[1775,] 1.937062e-03 0.0001407954 7.494427e-04
[1776,] 2.005695e-03 0.0001406823 7.714371e-04
[1777,] 6.419808e-05 0.0001464437 1.940626e-05
[1778,] 2.517202e-03 0.0001404229 9.545564e-04
[1779,] 7.320100e-05 0.0001422180 2.348863e-05
[1780,] 2.077108e-03 0.0001407280 8.014598e-04
[1781,] 1.611000e-03 0.0001383160 5.395728e-04
[1782,] 6.419808e-05 0.0001463604 1.941326e-05
[1783,] 1.611000e-03 0.0001382800 5.402342e-04
[1784,] 2.352198e-03 0.0001407535 9.093096e-04
[1785,] 1.519402e-03 0.0001383294 5.100733e-04
[1786,] 1.453078e-03 0.0001383118 4.897059e-04
[1787,] 6.519994e-05 0.0001432963 1.995563e-05
[1788,] 6.390761e-05 0.0001426217 1.970470e-05
[1789,] 6.390761e-05 0.0001423848 1.974233e-05
[1790,] 6.495157e-05 0.0001419046 2.008761e-05
[1791,] 4.387114e-05 0.0001395954 1.452485e-05
[1792,] 6.834935e-05 0.0001412864 2.114131e-05
[1793,] 1.295601e-03 0.0001381358 4.473925e-04
[1794,] 1.416631e-04 0.0001415664 4.819444e-05
[1795,] 6.993005e-05 0.0001404143 2.257765e-05
[1796,] 1.257209e-04 0.0001389407 3.983762e-05
[1797,] 1.295300e-04 0.0001389554 4.099841e-05
[1798,] 1.314107e-04 0.0001389290 4.154674e-05
[1799,] 6.819146e-05 0.0001391795 2.253238e-05
[1800,] 1.261620e-04 0.0001389711 3.987004e-05
[1801,] 6.698242e-05 0.0001391263 2.211890e-05
[1802,] 1.117270e-04 0.0001391944 3.518862e-05
[1803,] 1.260168e-04 0.0001392398 3.947085e-05
[1804,] 1.226181e-04 0.0001392591 3.842035e-05
[1805,] 6.717047e-05 0.0001391568 2.208063e-05
[1806,] 1.075995e-04 0.0001417702 3.493581e-05
[1807,] 1.138573e-04 0.0001417616 3.696925e-05
[1808,] 6.556891e-05 0.0001392334 2.154019e-05
[1809,] 1.111247e-04 0.0001417721 3.604880e-05
[1810,] 1.226181e-04 0.0001395713 3.809632e-05
[1811,] 1.009412e-04 0.0001417655 3.287309e-05
[1812,] 6.520250e-05 0.0001393790 2.137195e-05
[1813,] 1.148656e-04 0.0001397829 3.560645e-05
[1814,] 1.208327e-04 0.0001421091 4.004419e-05
[1815,] 6.419402e-05 0.0001394611 2.104939e-05
[1816,] 6.345435e-05 0.0001396075 2.083460e-05
[1817,] 1.253013e-04 0.0001417568 4.065368e-05
[1818,] 6.442058e-05 0.0001395427 2.118478e-05
[1819,] 1.190490e-04 0.0001398737 3.687423e-05
[1820,] 1.277534e-04 0.0001417316 4.154403e-05
[1821,] 6.877981e-05 0.0001413501 2.288992e-05
[1822,] 1.874016e-04 0.0001416601 6.125584e-05
[1823,] 8.009786e-05 0.0001417253 2.598363e-05
[1824,] 1.515621e-04 0.0001406019 4.911615e-05
[1825,] 1.576467e-04 0.0001406689 5.081069e-05
[1826,] 6.771316e-05 0.0001414674 2.238826e-05
[1827,] 2.390021e-04 0.0001406976 7.626130e-05
[1828,] 1.325064e-04 0.0001405544 4.318901e-05
[1829,] 2.208165e-04 0.0001407624 7.035419e-05
[1830,] 6.216772e-05 0.0001424773 2.059635e-05
[1831,] 6.058042e-05 0.0001414888 2.009927e-05
[1832,] 1.654795e-04 0.0001416874 5.391747e-05
[1833,] 1.981915e-04 0.0001409414 6.262278e-05
[1834,] 1.981915e-04 0.0001409576 6.257722e-05
[1835,] 5.201899e-05 0.0001390303 1.728387e-05
[1836,] 1.506535e-04 0.0001408003 4.820819e-05
[1837,] 1.887362e-04 0.0001408333 6.005194e-05
[1838,] 1.405816e-04 0.0001416722 4.600091e-05
[1839,] 1.546436e-04 0.0001409040 4.922297e-05
[1840,] 1.521375e-04 0.0001409416 4.836364e-05
[1841,] 9.370356e-05 0.0001407605 3.037672e-05
[1842,] 9.370356e-05 0.0001407891 3.033908e-05
[1843,] 1.634453e-04 0.0001405957 5.340212e-05
[1844,] 1.774408e-04 0.0001406306 5.759540e-05
[1845,] 1.804288e-04 0.0001406621 5.830446e-05
[1846,] 1.209306e-04 0.0001420964 4.005945e-05
[1847,] 1.184848e-04 0.0001419263 4.217085e-05
[1848,] 1.783566e-04 0.0001414834 5.551244e-05
[1849,] 1.010420e-04 0.0001409153 3.261832e-05
[1850,] 1.665846e-04 0.0001411047 5.270548e-05
[1851,] 1.203298e-04 0.0001416801 3.933491e-05
[1852,] 1.149190e-04 0.0001412390 3.830265e-05
[1853,] 2.411500e-04 0.0001411791 7.979717e-05
[1854,] 1.291610e-04 0.0001412212 4.304338e-05
[1855,] 6.481874e-05 0.0001424298 2.108058e-05
[1856,] 3.112801e-04 0.0001429742 1.110354e-04
[1857,] 2.335766e-04 0.0001411620 7.757148e-05
[1858,] 6.587605e-05 0.0001424640 2.138718e-05
[1859,] 2.521445e-04 0.0001411552 8.390336e-05
[1860,] 2.487384e-04 0.0001411467 8.281967e-05
[1861,] 2.424357e-04 0.0001411485 8.080016e-05
[1862,] 2.301606e-04 0.0001411485 7.671392e-05
[1863,] 6.371732e-05 0.0001444631 2.083579e-05
[1864,] 2.301606e-04 0.0001411485 7.671392e-05
[1865,] 5.422997e-05 0.0001416523 1.804503e-05
[1866,] 7.033253e-05 0.0001421591 2.289539e-05
[1867,] 2.301606e-04 0.0001411410 7.678166e-05
[1868,] 2.003256e-04 0.0001411417 6.685593e-05
[1869,] 2.301606e-04 0.0001411365 7.661585e-05
[1870,] 2.241930e-04 0.0001411434 7.486129e-05
[1871,] 2.192070e-04 0.0001411556 7.326381e-05
[1872,] 2.305414e-04 0.0001411489 7.712087e-05
[1873,] 2.319904e-04 0.0001410413 7.179348e-05
[1874,] 5.294848e-05 0.0001422588 1.759801e-05
[1875,] 2.159115e-04 0.0001411374 7.237957e-05
[1876,] 1.908775e-04 0.0001406613 6.512061e-05
[1877,] 2.159115e-04 0.0001411399 7.242381e-05
[1878,] 2.212886e-04 0.0001411594 7.452771e-05
[1879,] 1.410810e-04 0.0001413992 4.800346e-05
[1880,] 2.080471e-04 0.0001411741 7.011810e-05
[1881,] 1.956420e-04 0.0001411640 6.580879e-05
[1882,] 1.956420e-04 0.0001411624 6.578956e-05
[1883,] 1.956420e-04 0.0001411624 6.578956e-05
[1884,] 1.956420e-04 0.0001411624 6.578956e-05
[1885,] 1.932390e-04 0.0001411640 6.499838e-05
[1886,] 1.947636e-04 0.0001410535 6.051164e-05
[1887,] 1.947636e-04 0.0001410853 6.044841e-05
[1888,] 1.175729e-04 0.0001412593 3.966447e-05
[1889,] 1.956420e-04 0.0001411706 6.588578e-05
[1890,] 1.956420e-04 0.0001411678 6.595991e-05
[1891,] 1.980876e-04 0.0001411706 6.671186e-05
[1892,] 1.956420e-04 0.0001411834 6.592267e-05
[1893,] 1.956420e-04 0.0001411834 6.592267e-05
[1894,] 1.980876e-04 0.0001411870 6.678840e-05
[1895,] 2.025499e-04 0.0001411925 6.835854e-05
[1896,] 1.980876e-04 0.0001411925 6.684693e-05
[1897,] 1.956420e-04 0.0001411925 6.601851e-05
[1898,] 1.956420e-04 0.0001411925 6.601851e-05
[1899,] 7.956452e-05 0.0001421680 2.641493e-05
[1900,] 1.110832e-04 0.0001412654 3.747899e-05
[1901,] 9.350197e-05 0.0001412721 3.150700e-05
[1902,] 2.448374e-04 0.0001411410 8.194926e-05
[1903,] 6.238327e-05 0.0001451441 2.043981e-05
[1904,] 2.293563e-04 0.0001411674 7.708217e-05
[1905,] 2.515516e-04 0.0001411564 8.452801e-05
[1906,] 2.383522e-04 0.0001412227 8.095017e-05
[1907,] 2.355097e-04 0.0001412203 7.995464e-05
[1908,] 2.415653e-04 0.0001412203 8.202128e-05
[1909,] 2.324052e-04 0.0001412203 7.889520e-05
[1910,] 2.004089e-04 0.0001409058 6.254312e-05
[1911,] 2.383522e-04 0.0001412203 8.092469e-05
[1912,] 2.415653e-04 0.0001412426 8.224869e-05
[1913,] 8.454439e-05 0.0001394219 2.885568e-05
[1914,] 2.481696e-04 0.0001412268 8.424282e-05
[1915,] 2.481696e-04 0.0001412268 8.424282e-05
[1916,] 2.448374e-04 0.0001412245 8.307987e-05
[1917,] 2.415653e-04 0.0001412245 8.196418e-05
[1918,] 2.515632e-04 0.0001412245 8.537329e-05
[1919,] 6.605032e-05 0.0001429101 2.131633e-05
[1920,] 2.481696e-04 0.0001412174 8.413334e-05
[1921,] 6.605032e-05 0.0001429150 2.131684e-05
[1922,] 2.515632e-04 0.0001412152 8.526184e-05
[1923,] 2.515632e-04 0.0001412198 8.520307e-05
[1924,] 2.515632e-04 0.0001412177 8.517609e-05
[1925,] 1.297920e-04 0.0001413037 4.382184e-05
[1926,] 1.287585e-04 0.0001413016 4.346031e-05
[1927,] 2.515632e-04 0.0001412267 8.517182e-05
[1928,] 3.089757e-04 0.0001412288 1.047262e-04
[1929,] 2.363914e-04 0.0001409512 7.348472e-05
[1930,] 3.130556e-04 0.0001412246 1.060426e-04
[1931,] 2.404906e-04 0.0001410764 7.438190e-05
[1932,] 6.605032e-05 0.0001429220 2.131526e-05
[1933,] 6.264724e-05 0.0001430542 2.030158e-05
[1934,] 6.316063e-05 0.0001430542 2.044884e-05
[1935,] 2.729922e-04 0.0001411927 9.171171e-05
[1936,] 6.833364e-05 0.0001429170 2.198471e-05
[1937,] 6.858804e-05 0.0001430053 2.204536e-05
[1938,] 6.755691e-05 0.0001429980 2.174573e-05
[1939,] 6.902590e-05 0.0001434097 2.204263e-05
[1940,] 6.869508e-05 0.0001434621 2.193649e-05
[1941,] 2.598725e-04 0.0001413097 7.935359e-05
[1942,] 6.833364e-05 0.0001435068 2.182376e-05
[1943,] 6.939967e-05 0.0001435247 2.212511e-05
[1944,] 6.978005e-05 0.0001435332 2.223226e-05
[1945,] 8.144666e-05 0.0001439288 2.547788e-05
[1946,] 1.254114e-04 0.0001413278 4.243693e-05
[1947,] 8.201932e-05 0.0001439988 2.561795e-05
[1948,] 8.201932e-05 0.0001439475 2.563583e-05
[1949,] 8.260137e-05 0.0001439988 2.578388e-05
[1950,] 6.482657e-05 0.0001439654 2.078731e-05
[1951,] 1.202279e-04 0.0001443061 3.635642e-05
[1952,] 6.942226e-05 0.0001441405 2.205003e-05
[1953,] 9.271246e-05 0.0001411698 3.099495e-05
[1954,] 2.990530e-04 0.0001434616 1.097340e-04
[1955,] 1.272749e-04 0.0001443103 3.836074e-05
[1956,] 7.084085e-05 0.0001440490 2.246527e-05
[1957,] 9.635650e-05 0.0001411647 3.210380e-05
[1958,] 6.461346e-05 0.0001440320 2.073813e-05
[1959,] 2.565364e-04 0.0001427120 7.566607e-05
[1960,] 6.648663e-05 0.0001443046 2.123395e-05
[1961,] 6.841700e-05 0.0001443081 2.174821e-05
[1962,] 1.165845e-04 0.0001412089 3.880275e-05
[1963,] 1.173052e-04 0.0001412088 3.854666e-05
[1964,] 1.097472e-04 0.0001437061 3.371791e-05
[1965,] 1.226525e-04 0.0001428053 4.098906e-05
[1966,] 7.864319e-05 0.0001463860 2.427370e-05
[1967,] 7.755011e-05 0.0001459143 2.406808e-05
[1968,] 1.891275e-04 0.0001456131 7.482680e-05
[1969,] 6.730370e-05 0.0001425117 2.257978e-05
[1970,] 2.418362e-04 0.0001374183 7.787187e-05
[1971,] 6.206519e-05 0.0001418986 2.075301e-05
[1972,] 7.969883e-05 0.0001437889 2.657829e-05
[1973,] 5.922322e-05 0.0001412907 1.879467e-05
[1974,] 7.273547e-04 0.0001377664 2.484206e-04
[1975,] 7.942438e-05 0.0001425002 2.636699e-05
[1976,] 6.615045e-05 0.0001431867 2.207040e-05
[1977,] 6.742270e-05 0.0001418779 2.255827e-05
[1978,] 1.180034e-04 0.0001445038 4.489480e-05
[1979,] 5.817783e-05 0.0001412736 1.848530e-05
[1980,] 1.150448e-04 0.0001445038 4.369331e-05
[1981,] 6.696716e-05 0.0001418747 2.240667e-05
[1982,] 1.436746e-04 0.0001441662 5.509050e-05
[1983,] 6.616335e-05 0.0001433069 2.204542e-05
[1984,] 7.939513e-05 0.0001422897 2.641374e-05
[1985,] 6.642726e-05 0.0001418640 2.219780e-05
[1986,] 6.615182e-05 0.0001433104 2.205848e-05
[1987,] 7.945551e-05 0.0001426289 2.634164e-05
[1988,] 1.262517e-04 0.0001443895 4.816017e-05
[1989,] 7.909496e-05 0.0001430739 2.642087e-05
[1990,] 5.517007e-05 0.0001421056 1.797190e-05
[1991,] 6.625601e-05 0.0001434405 2.202735e-05
[1992,] 3.070385e-04 0.0001444836 1.222378e-04
[1993,] 7.732584e-05 0.0001424740 2.457904e-05
[1994,] 7.716295e-05 0.0001424740 2.454407e-05
[1995,] 2.995130e-04 0.0001440000 1.182682e-04
[1996,] 8.372766e-05 0.0001420303 2.616206e-05
[1997,] 8.736576e-04 0.0001374458 2.690019e-04
[1998,] 6.661677e-05 0.0001434996 2.205703e-05
[1999,] 6.671995e-05 0.0001435539 2.207168e-05
[2000,] 7.749144e-05 0.0001424743 2.462095e-05
[2001,] 8.139919e-04 0.0001375157 2.507887e-04
[2002,] 7.732584e-05 0.0001421427 2.462601e-05
[2003,] 7.732584e-05 0.0001420927 2.463148e-05
[2004,] 7.716295e-05 0.0001420563 2.459938e-05
[2005,] 7.933179e-04 0.0001375575 2.436229e-04
[2006,] 7.684519e-05 0.0001419949 2.454200e-05
[2007,] 5.484762e-05 0.0001418749 1.825743e-05
[2008,] 8.139919e-04 0.0001376327 2.495977e-04
[2009,] 7.655313e-05 0.0001421658 2.446097e-05
[2010,] 7.669029e-05 0.0001418298 2.453153e-05
[2011,] 7.655313e-05 0.0001417656 2.450801e-05
[2012,] 7.684519e-05 0.0001411680 2.464637e-05
[2013,] 7.553219e-05 0.0001419498 2.425083e-05
[2014,] 6.725254e-05 0.0001428899 2.245147e-05
[2015,] 1.464117e-04 0.0001443435 5.675733e-05
[2016,] 8.322846e-05 0.0001432212 2.694531e-05
[2017,] 4.749145e-05 0.0001449497 1.570633e-05
[2018,] 9.712279e-05 0.0001434092 3.268136e-05
[2019,] 7.124624e-05 0.0001415060 2.352544e-05
[2020,] 9.707266e-05 0.0001434791 3.257517e-05
[2021,] 1.052167e-04 0.0001424470 3.421405e-05
[2022,] 1.101985e-04 0.0001424327 3.582844e-05
[2023,] 9.753655e-05 0.0001424217 3.260832e-05
[2024,] 8.592336e-05 0.0001432200 3.116941e-05
[2025,] 5.162883e-05 0.0001418634 1.728062e-05
[2026,] 7.266914e-05 0.0001435027 2.442600e-05
[2027,] 2.866560e-04 0.0001428183 1.022734e-04
[2028,] 5.019868e-05 0.0001455489 1.637981e-05
[2029,] 5.284466e-05 0.0001434741 1.792059e-05
[2030,] 5.284466e-05 0.0001434365 1.791652e-05
[2031,] 4.748748e-05 0.0001456226 1.570812e-05
[2032,] 4.744683e-05 0.0001456226 1.571141e-05
[2033,] 4.970042e-05 0.0001416419 1.629535e-05
[2034,] 9.823445e-05 0.0001433853 3.313113e-05
[2035,] 4.886740e-05 0.0001410638 1.606248e-05
[2036,] 9.949487e-05 0.0001431674 3.307490e-05
[2037,] 1.000212e-04 0.0001432379 3.305041e-05
[2038,] 5.448994e-05 0.0001441259 1.894849e-05
[2039,] 1.487025e-04 0.0001432680 4.606763e-05
[2040,] 5.201008e-05 0.0001436799 1.796948e-05
[2041,] 5.218396e-05 0.0001404178 1.766632e-05
[2042,] 9.993543e-05 0.0001431551 3.313669e-05
[2043,] 9.974873e-05 0.0001431568 3.313413e-05
[2044,] 5.419134e-05 0.0001434857 1.873107e-05
[2045,] 9.968392e-05 0.0001431207 3.313843e-05
[2046,] 7.584235e-05 0.0001425202 2.627767e-05
[2047,] 1.001797e-04 0.0001431150 3.334372e-05
[2048,] 6.820429e-05 0.0001434154 2.240831e-05
[2049,] 1.028356e-04 0.0001435907 3.477789e-05
[2050,] 9.242605e-05 0.0001406182 2.954443e-05
[2051,] 1.048343e-04 0.0001435623 3.571171e-05
[2052,] 6.642479e-05 0.0001398198 2.311701e-05
[2053,] 9.273300e-05 0.0001404293 2.977546e-05
[2054,] 6.645177e-05 0.0001401115 2.284121e-05
[2055,] 6.317817e-05 0.0001399599 2.198289e-05
[2056,] 1.048851e-04 0.0001435376 3.582266e-05
[2057,] 6.389303e-05 0.0001394057 2.122250e-05
[2058,] 1.070224e-04 0.0001442074 3.769622e-05
[2059,] 7.109696e-05 0.0001404302 2.468198e-05
[2060,] 1.064538e-04 0.0001435879 3.655942e-05
[2061,] 1.053994e-04 0.0001437490 3.610287e-05
[2062,] 8.257063e-05 0.0001425390 2.760233e-05
[2063,] 6.122697e-05 0.0001394997 2.021427e-05
[2064,] 6.579972e-05 0.0001392115 2.276703e-05
[2065,] 1.053708e-04 0.0001439719 3.624651e-05
[2066,] 1.054337e-04 0.0001439719 3.627801e-05
[2067,] 7.346034e-05 0.0001393630 2.410870e-05
[2068,] 1.053610e-04 0.0001440765 3.631250e-05
[2069,] 1.053610e-04 0.0001440801 3.631394e-05
[2070,] 8.273354e-05 0.0001428339 2.720799e-05
[2071,] 1.477343e-04 0.0001402589 4.609217e-05
[2072,] 1.077934e-04 0.0001440467 3.751211e-05
[2073,] 8.231435e-05 0.0001427511 2.712564e-05
[2074,] 1.077032e-04 0.0001440431 3.746842e-05
[2075,] 1.632146e-04 0.0001392229 5.594662e-05
[2076,] 2.428398e-04 0.0001415946 7.199019e-05
[2077,] 1.077934e-04 0.0001440690 3.752530e-05
[2078,] 5.736190e-05 0.0001406927 1.907495e-05
[2079,] 1.554477e-04 0.0001384220 5.436739e-05
[2080,] 1.067807e-04 0.0001441479 3.706128e-05
[2081,] 1.218926e-04 0.0001441949 4.380531e-05
[2082,] 1.073134e-04 0.0001441315 3.728486e-05
[2083,] 1.092354e-04 0.0001439313 3.803483e-05
[2084,] 1.075650e-04 0.0001439968 3.733382e-05
[2085,] 2.435620e-04 0.0001416368 7.228733e-05
[2086,] 8.097118e-05 0.0001426771 2.677055e-05
[2087,] 1.282883e-04 0.0001404040 4.027008e-05
[2088,] 1.090443e-04 0.0001437537 3.784289e-05
[2089,] 8.008034e-05 0.0001426838 2.651913e-05
[2090,] 1.093417e-04 0.0001438010 3.801584e-05
[2091,] 1.102551e-04 0.0001436022 3.829108e-05
[2092,] 1.094094e-04 0.0001437426 3.650973e-05
[2093,] 1.102078e-04 0.0001437790 3.681552e-05
[2094,] 1.106644e-04 0.0001437068 3.661025e-05
[2095,] 1.040069e-04 0.0001427016 3.361207e-05
[2096,] 9.177928e-05 0.0001402190 3.045534e-05
[2097,] 1.118431e-04 0.0001401811 3.708841e-05
[2098,] 1.580397e-04 0.0001402395 5.241047e-05
[2099,] 1.020279e-04 0.0001436724 3.195155e-05
[2100,] 9.289021e-05 0.0001437129 2.943618e-05
[2101,] 1.506795e-04 0.0001402382 4.991985e-05
[2102,] 4.165913e-04 0.0001401251 1.459501e-04
[2103,] 2.111859e-04 0.0001411701 7.409558e-05
[2104,] 2.340522e-04 0.0001409658 8.104159e-05
[2105,] 2.204745e-04 0.0001407075 7.443118e-05
[2106,] 2.247140e-04 0.0001407421 7.619601e-05
[2107,] 1.700168e-04 0.0001419123 5.212971e-05
[2108,] 9.436609e-05 0.0001428567 3.118987e-05
[2109,] 4.819423e-05 0.0001386222 1.592642e-05
[2110,] 8.398104e-05 0.0001401380 2.831175e-05
[2111,] 8.557491e-05 0.0001404042 2.898875e-05
[2112,] 1.869582e-04 0.0001422689 6.311608e-05
[2113,] 8.358695e-05 0.0001401380 2.814853e-05
[2114,] 2.308575e-04 0.0001409314 7.609391e-05
[2115,] 9.743300e-05 0.0001402404 3.371971e-05
[2116,] 1.506274e-04 0.0001424487 4.412076e-05
[2117,] 8.510347e-05 0.0001389006 2.863181e-05
[2118,] 8.084301e-05 0.0001386870 2.703965e-05
[2119,] 7.964262e-05 0.0001386849 2.662736e-05
[2120,] 9.955996e-05 0.0001403090 3.463931e-05
[2121,] 9.989301e-05 0.0001402699 3.473473e-05
[2122,] 9.647280e-05 0.0001402874 3.346998e-05
[2123,] 8.497575e-05 0.0001402408 2.879479e-05
[2124,] 9.620488e-05 0.0001404321 3.344719e-05
[2125,] 9.620488e-05 0.0001404400 3.345254e-05
[2126,] 9.561858e-05 0.0001404400 3.322700e-05
[2127,] 9.591017e-05 0.0001404194 3.332541e-05
[2128,] 7.473271e-05 0.0001433544 2.491012e-05
[2129,] 8.291825e-05 0.0001401535 2.788412e-05
[2130,] 4.640590e-05 0.0001436629 1.546916e-05
[2131,] 8.164141e-05 0.0001400732 2.736955e-05
[2132,] 8.150998e-05 0.0001400227 2.729827e-05
[2133,] 8.206316e-05 0.0001400535 2.747439e-05
[2134,] 9.226175e-05 0.0001400457 3.163688e-05
[2135,] 8.267827e-05 0.0001398682 2.768373e-05
[2136,] 5.037230e-05 0.0001502882 1.765649e-05
[2137,] 8.253430e-05 0.0001399279 2.764825e-05
[2138,] 4.995895e-05 0.0001504713 1.763851e-05
[2139,] 7.544529e-05 0.0001419841 2.502137e-05
[2140,] 1.124666e-04 0.0001395684 3.744853e-05
[2141,] 7.864368e-05 0.0001418480 2.619065e-05
[2142,] 4.826165e-05 0.0001488255 1.651926e-05
[2143,] 1.117466e-04 0.0001395780 3.714913e-05
[2144,] 2.094327e-04 0.0001423328 7.062215e-05
[2145,] 5.371148e-05 0.0001453067 1.864754e-05
[2146,] 5.371148e-05 0.0001453499 1.865198e-05
[2147,] 8.037430e-05 0.0001419429 2.680705e-05
[2148,] 1.158513e-04 0.0001396010 3.753309e-05
[2149,] 1.190511e-04 0.0001439047 3.642101e-05
[2150,] 9.053555e-05 0.0001397225 2.866680e-05
[2151,] 8.329409e-05 0.0001381417 2.701990e-05
[2152,] 1.059099e-04 0.0001388913 3.525740e-05
[2153,] 8.011902e-05 0.0001380134 2.612837e-05
[2154,] 8.115569e-05 0.0001404080 2.684309e-05
[2155,] 5.086170e-05 0.0001437656 1.736695e-05
[2156,] 7.573400e-05 0.0001380524 2.479388e-05
[2157,] 7.591498e-05 0.0001380782 2.482605e-05
[2158,] 8.211491e-05 0.0001380000 2.669738e-05
[2159,] 1.165845e-04 0.0001395647 3.778177e-05
[2160,] 7.930501e-05 0.0001380000 2.583322e-05
[2161,] 8.272596e-05 0.0001420254 2.729298e-05
[2162,] 9.686970e-05 0.0001435080 3.015104e-05
[2163,] 7.944122e-05 0.0001379088 2.599239e-05
[2164,] 8.530451e-05 0.0001418272 2.825297e-05
[2165,] 1.197936e-04 0.0001395473 3.883070e-05
[2166,] 8.565902e-05 0.0001380385 2.864934e-05
[2167,] 8.707780e-05 0.0001417267 2.891021e-05
[2168,] 8.466007e-05 0.0001384063 2.870047e-05
[2169,] 1.124781e-04 0.0001400151 3.592286e-05
[2170,] 1.367470e-04 0.0001430345 4.962851e-05
[2171,] 3.181228e-04 0.0001496039 7.816456e-05
[2172,] 4.507896e-05 0.0001653975 1.484189e-05
[2173,] 7.479594e-05 0.0001531168 2.202070e-05
[2174,] 8.340249e-04 0.0001422316 2.446844e-04
[2175,] 6.042184e-05 0.0001534997 1.848053e-05
[2176,] 6.164077e-05 0.0001536929 1.875901e-05
[2177,] 6.845957e-05 0.0001553695 2.028440e-05
[2178,] 9.001504e-05 0.0001549148 2.553639e-05
[2179,] 1.745319e-04 0.0001420898 6.454462e-05
[2180,] 2.138355e-04 0.0001404010 7.754284e-05
[2181,] 3.025731e-04 0.0001421124 1.000541e-04
[2182,] 3.158513e-04 0.0001421180 1.050574e-04
[2183,] 1.915516e-04 0.0001404002 6.934363e-05
[2184,] 3.325319e-04 0.0001426675 1.067218e-04
[2185,] 2.498532e-03 0.0001419086 8.269449e-04
[2186,] 5.082862e-05 0.0001433645 1.613482e-05
[2187,] 5.054226e-05 0.0001435515 1.605057e-05
[2188,] 2.382994e-04 0.0001402313 8.629722e-05
[2189,] 4.809222e-05 0.0001426350 1.656690e-05
[2190,] 2.382994e-04 0.0001402069 8.623127e-05
[2191,] 8.014219e-05 0.0001433816 2.886306e-05
[2192,] 2.208451e-04 0.0001401914 7.973122e-05
[2193,] 2.248346e-03 0.0001418979 7.364292e-04
[2194,] 4.597902e-05 0.0001547739 1.539908e-05
[2195,] 5.235989e-05 0.0001421638 1.661243e-05
[2196,] 1.617954e-04 0.0001424979 6.017672e-05
[2197,] 6.821675e-05 0.0001540032 2.602151e-05
[2198,] 1.497214e-04 0.0001425301 5.549579e-05
[2199,] 7.453068e-05 0.0001540858 2.880632e-05
[2200,] 7.453068e-05 0.0001539711 2.878842e-05
[2201,] 7.116648e-05 0.0001561201 2.082844e-05
[2202,] 4.607478e-05 0.0001553436 1.533803e-05
[2203,] 1.497214e-04 0.0001425301 5.549579e-05
[2204,] 4.736761e-05 0.0001416748 1.583381e-05
[2205,] 4.395082e-05 0.0001448722 1.441225e-05
[2206,] 1.693356e-04 0.0001423960 5.652187e-05
[2207,] 4.377403e-05 0.0001448722 1.439071e-05
[2208,] 7.192959e-05 0.0001543898 2.123353e-05
[2209,] 4.779627e-05 0.0001535888 1.593809e-05
[2210,] 4.370397e-05 0.0001448922 1.438385e-05
[2211,] 4.790017e-05 0.0001537900 1.590270e-05
[2212,] 4.377403e-05 0.0001450772 1.438890e-05
[2213,] 4.363932e-05 0.0001452287 1.437728e-05
[2214,] 6.869910e-05 0.0001546138 2.043660e-05
[2215,] 1.432854e-04 0.0001423921 4.778214e-05
[2216,] 6.869910e-05 0.0001567366 2.030141e-05
[2217,] 4.358005e-05 0.0001453051 1.437430e-05
[2218,] 1.476563e-04 0.0001423913 4.918028e-05
[2219,] 7.019045e-05 0.0001546569 2.078605e-05
[2220,] 4.902260e-05 0.0001572657 1.589447e-05
[2221,] 4.387992e-05 0.0001455857 1.439793e-05
[2222,] 7.050977e-05 0.0001549164 2.084108e-05
[2223,] 7.156287e-05 0.0001549164 2.109007e-05
[2224,] 4.489894e-05 0.0001456561 1.543571e-05
[2225,] 7.661535e-05 0.0001409334 2.424563e-05
[2226,] 4.517736e-05 0.0001456561 1.556720e-05
[2227,] 4.489894e-05 0.0001456083 1.543395e-05
[2228,] 8.392846e-05 0.0001410816 2.637913e-05
[2229,] 7.378950e-05 0.0001546127 2.164268e-05
[2230,] 6.364147e-05 0.0001578415 1.877530e-05
[2231,] 4.410510e-05 0.0001443330 1.500067e-05
[2232,] 7.265567e-05 0.0001548357 2.135524e-05
[2233,] 6.364147e-05 0.0001576010 1.878704e-05
[2234,] 7.454631e-05 0.0001413847 2.468129e-05
[2235,] 4.441101e-05 0.0001461772 1.521273e-05
[2236,] 5.920286e-05 0.0001578415 1.776532e-05
[2237,] 4.441101e-05 0.0001461291 1.521122e-05
[2238,] 7.588713e-05 0.0001406692 2.414266e-05
[2239,] 4.441101e-05 0.0001464191 1.522026e-05
[2240,] 1.405041e-04 0.0001423699 4.567823e-05
[2241,] 1.413403e-04 0.0001423937 4.583199e-05
[2242,] 7.265567e-05 0.0001551994 2.132304e-05
[2243,] 7.504845e-05 0.0001413109 2.495126e-05
[2244,] 7.905122e-05 0.0001405656 2.515998e-05
[2245,] 6.889762e-05 0.0001431655 2.198018e-05
[2246,] 1.264426e-04 0.0001425072 4.212275e-05
[2247,] 5.075305e-05 0.0001449942 1.609573e-05
[2248,] 4.371952e-04 0.0001427009 1.273971e-04
[2249,] 4.349110e-05 0.0001510117 1.477603e-05
[2250,] 8.320649e-05 0.0001382565 2.732656e-05
[2251,] 5.895098e-04 0.0001426766 1.689576e-04
[2252,] 7.073465e-05 0.0001403018 2.254981e-05
[2253,] 3.947110e-04 0.0001426526 1.155010e-04
[2254,] 3.558039e-04 0.0001426711 1.045429e-04
[2255,] 8.271741e-05 0.0001545700 2.381726e-05
[2256,] 6.312661e-04 0.0001426858 1.801657e-04
[2257,] 6.290671e-04 0.0001426828 1.796510e-04
[2258,] 2.853192e-04 0.0001391361 8.859541e-05
[2259,] 8.340921e-05 0.0001536646 2.407623e-05
[2260,] 5.244089e-04 0.0001427086 1.504716e-04
[2261,] 8.515299e-04 0.0001427401 2.384422e-04
[2262,] 7.345788e-04 0.0001427041 2.078043e-04
[2263,] 5.801872e-04 0.0001420861 1.972385e-04
[2264,] 4.764495e-04 0.0001427505 1.368933e-04
[2265,] 6.578525e-04 0.0001427595 1.860947e-04
[2266,] 4.529782e-05 0.0001505610 1.579891e-05
[2267,] 6.694325e-04 0.0001427731 1.889774e-04
[2268,] 4.821344e-04 0.0001427968 1.378799e-04
[2269,] 6.756503e-04 0.0001427829 1.904769e-04
[2270,] 6.786215e-04 0.0001427896 1.911573e-04
[2271,] 4.875398e-04 0.0001428133 1.391512e-04
[2272,] 9.921674e-05 0.0001402760 3.115837e-05
[2273,] 8.932113e-05 0.0001532659 2.555512e-05
[2274,] 6.665130e-04 0.0001427565 1.885503e-04
[2275,] 6.723685e-04 0.0001427631 1.900129e-04
[2276,] 6.756503e-04 0.0001427665 1.908353e-04
[2277,] 6.100985e-04 0.0001420892 2.080719e-04
[2278,] 7.503188e-04 0.0001423189 2.166600e-04
[2279,] 4.227912e-04 0.0001391861 1.301562e-04
[2280,] 5.285486e-04 0.0001428962 1.492061e-04
[2281,] 6.775962e-04 0.0001428595 1.897479e-04
[2282,] 1.059007e-04 0.0001403326 3.312639e-05
[2283,] 7.020234e-04 0.0001428583 1.962662e-04
[2284,] 6.190560e-04 0.0001420773 2.108826e-04
[2285,] 7.406394e-04 0.0001428621 2.063774e-04
[2286,] 3.508788e-04 0.0001393753 1.074693e-04
[2287,] 7.373497e-04 0.0001428761 2.052478e-04
[2288,] 5.560844e-04 0.0001429362 1.559889e-04
[2289,] 7.751326e-04 0.0001428392 2.159512e-04
[2290,] 9.557559e-05 0.0001401979 3.008930e-05
[2291,] 7.492803e-05 0.0001402286 2.381168e-05
[2292,] 6.865017e-04 0.0001428896 1.916122e-04
[2293,] 3.047903e-04 0.0001615254 7.096010e-05
[2294,] 8.697947e-05 0.0001526423 2.508043e-05
[2295,] 5.125512e-04 0.0001429141 1.447280e-04
[2296,] 8.605592e-05 0.0001404196 2.713530e-05
[2297,] 4.633593e-05 0.0001464035 1.612068e-05
[2298,] 8.763511e-04 0.0001428904 2.416123e-04
[2299,] 1.158232e-04 0.0001405122 3.598233e-05
[2300,] 4.485669e-04 0.0001583526 1.033809e-04
[2301,] 5.823679e-04 0.0001428036 1.650154e-04
[2302,] 1.168160e-04 0.0001408361 3.604601e-05
[2303,] 5.981012e-04 0.0001421836 2.030380e-04
[2304,] 5.226270e-05 0.0001444765 1.846096e-05
[2305,] 1.055311e-04 0.0001418206 3.224823e-05
[2306,] 5.518461e-04 0.0001421303 1.896889e-04
[2307,] 9.827399e-05 0.0001492961 2.844063e-05
[2308,] 1.002477e-04 0.0001494179 2.891813e-05
[2309,] 1.001244e-04 0.0001493931 2.889188e-05
[2310,] 9.639193e-05 0.0001493931 2.794223e-05
[2311,] 9.547542e-05 0.0001494592 2.769644e-05
[2312,] 5.180503e-05 0.0001411547 1.796371e-05
[2313,] 8.798874e-05 0.0001496276 2.576528e-05
[2314,] 5.774002e-04 0.0001426245 2.112770e-04
[2315,] 5.816222e-04 0.0001425622 2.112955e-04
[2316,] 1.112519e-04 0.0001427364 3.345102e-05
[2317,] 9.030137e-05 0.0001500522 2.627794e-05
[2318,] 8.949063e-05 0.0001500851 2.606826e-05
[2319,] 4.914564e-05 0.0001402954 1.685202e-05
[2320,] 6.744875e-05 0.0001411412 2.389933e-05
[2321,] 8.420552e-05 0.0001500851 2.473252e-05
[2322,] 8.581131e-05 0.0001438468 2.597008e-05
[2323,] 5.208875e-04 0.0001418212 1.470509e-04
[2324,] 8.869395e-05 0.0001496202 2.593785e-05
[2325,] 6.151653e-04 0.0001421414 2.138600e-04
[2326,] 2.312415e-04 0.0001537251 5.873189e-05
[2327,] 8.571654e-05 0.0001496771 2.517794e-05
[2328,] 9.634420e-05 0.0001431693 2.911582e-05
[2329,] 9.864368e-05 0.0001425257 2.999118e-05
[2330,] 9.753297e-05 0.0001428993 2.954097e-05
[2331,] 4.883194e-04 0.0001407518 1.423606e-04
[2332,] 4.500771e-04 0.0001425959 1.634915e-04
[2333,] 2.421018e-04 0.0001533149 6.146425e-05
[2334,] 4.274392e-04 0.0001426386 1.558301e-04
[2335,] 4.810314e-05 0.0001418730 1.659059e-05
[2336,] 8.352263e-05 0.0001418186 2.840044e-05
[2337,] 3.697495e-04 0.0001427785 1.045325e-04
[2338,] 3.675061e-04 0.0001382967 1.287653e-04
[2339,] 8.310916e-04 0.0001430537 2.254097e-04
[2340,] 5.679936e-05 0.0001453713 1.820290e-05
[2341,] 5.659412e-05 0.0001455672 1.814270e-05
[2342,] 2.692427e-04 0.0001379138 9.231389e-05
[2343,] 2.692427e-04 0.0001377788 9.150271e-05
[2344,] 2.865410e-04 0.0001377118 9.687310e-05
[2345,] 2.865410e-04 0.0001376818 9.660761e-05
[2346,] 2.692427e-04 0.0001376580 9.056103e-05
[2347,] 5.600848e-05 0.0001453713 1.801259e-05
[2348,] 2.517352e-04 0.0001376308 8.442665e-05
[2349,] 2.534206e-04 0.0001376387 8.506650e-05
[2350,] 2.584417e-04 0.0001376387 8.675095e-05
[2351,] 3.112534e-04 0.0001426412 8.889553e-05
[2352,] 7.875842e-05 0.0001389333 2.742599e-05
[2353,] 2.419183e-04 0.0001376332 8.115798e-05
[2354,] 7.457125e-05 0.0001386185 2.579972e-05
[2355,] 1.385157e-04 0.0001377175 4.734074e-05
[2356,] 3.118643e-04 0.0001375904 1.040097e-04
[2357,] 2.986809e-04 0.0001375922 9.965100e-05
[2358,] 8.791681e-04 0.0001426390 2.963586e-04
[2359,] 5.676389e-05 0.0001447067 1.823098e-05
[2360,] 1.229583e-03 0.0001430346 3.319881e-04
[2361,] 1.229583e-03 0.0001430456 3.316528e-04
[2362,] 5.697339e-05 0.0001446297 1.828801e-05
[2363,] 3.119872e-04 0.0001438960 8.690031e-05
[2364,] 1.800102e-04 0.0001423548 6.300437e-05
[2365,] 3.051836e-04 0.0001375605 1.012276e-04
[2366,] 3.178504e-04 0.0001442058 8.800175e-05
[2367,] 3.118643e-04 0.0001375593 1.034069e-04
[2368,] 2.998302e-04 0.0001437954 8.382192e-05
[2369,] 3.722331e-04 0.0001375635 1.234554e-04
[2370,] 9.830309e-04 0.0001429257 2.707433e-04
[2371,] 3.187284e-04 0.0001375531 1.055079e-04
[2372,] 1.153201e-03 0.0001429879 3.137349e-04
[2373,] 1.055889e-03 0.0001429058 2.904373e-04
[2374,] 8.871355e-05 0.0001384799 3.076337e-05
[2375,] 3.297789e-04 0.0001375517 1.090856e-04
[2376,] 8.883290e-05 0.0001385633 3.086143e-05
[2377,] 3.558359e-04 0.0001375721 1.182517e-04
[2378,] 8.389793e-05 0.0001385633 2.910074e-05
[2379,] 2.782867e-04 0.0001444072 7.734728e-05
[2380,] 3.189999e-04 0.0001374880 1.052531e-04
[2381,] 1.008316e-03 0.0001429390 2.770404e-04
[2382,] 1.043895e-03 0.0001414647 2.891903e-04
[2383,] 3.735996e-04 0.0001374808 1.226655e-04
[2384,] 3.191540e-04 0.0001434694 8.963553e-05
[2385,] 3.575210e-04 0.0001434368 9.993143e-05
[2386,] 8.839231e-05 0.0001382603 3.049388e-05
[2387,] 3.244402e-04 0.0001374845 1.068779e-04
[2388,] 9.073570e-05 0.0001383358 3.137822e-05
[2389,] 3.995217e-04 0.0001374866 1.315878e-04
[2390,] 9.780686e-04 0.0001429609 2.687363e-04
[2391,] 1.010301e-04 0.0001384527 3.512325e-05
[2392,] 3.731829e-04 0.0001375574 1.235643e-04
[2393,] 8.335901e-05 0.0001383869 2.880099e-05
[2394,] 4.173754e-04 0.0001375841 1.389164e-04
[2395,] 1.738729e-04 0.0001424105 6.105260e-05
[2396,] 1.679313e-04 0.0001423641 5.869292e-05
[2397,] 9.367821e-04 0.0001430271 2.567641e-04
[2398,] 4.537303e-04 0.0001375841 1.509772e-04
[2399,] 9.490569e-05 0.0001384939 3.297707e-05
[2400,] 8.440670e-05 0.0001384666 2.922305e-05
[2401,] 8.618427e-04 0.0001430871 2.360095e-04
[2402,] 2.462043e-04 0.0001383898 7.935782e-05
[2403,] 1.674092e-04 0.0001424115 5.873685e-05
[2404,] 9.159366e-05 0.0001423351 3.068432e-05
[2405,] 1.162921e-04 0.0001387224 4.087356e-05
[2406,] 1.162921e-04 0.0001388175 4.096102e-05
[2407,] 2.928799e-04 0.0001422392 8.441744e-05
```
