## Supplementary material for "Characterization of shared and ancestry-specific signals driving complex traits using multi-ancestry fine-mapping": s1_data_1kg.pvar

```
##FILTER=<ID=PASS,Description="All filters passed">
##reference=ftp://ftp.1000genomes.ebi.ac.uk//vol1/ftp/technical/reference/phase2_reference_assembly_sequence/hs37d5.fa.gz
##contig=<ID=1,assembly=b37,length=249250621>
##ALT=<ID=CNV,Description="Copy Number Polymorphism">
##ALT=<ID=DEL,Description="Deletion">
##ALT=<ID=DUP,Description="Duplication">
##ALT=<ID=INS:ME:ALU,Description="Insertion of ALU element">
##ALT=<ID=INS:ME:LINE1,Description="Insertion of LINE1 element">
##ALT=<ID=INS:ME:SVA,Description="Insertion of SVA element">
##ALT=<ID=INS:MT,Description="Nuclear Mitochondrial Insertion">
##ALT=<ID=INV,Description="Inversion">
##ALT=<ID=CN0,Description="Copy number allele: 0 copies">
##ALT=<ID=CN1,Description="Copy number allele: 1 copy">
##ALT=<ID=CN2,Description="Copy number allele: 2 copies">
##ALT=<ID=CN3,Description="Copy number allele: 3 copies">
##ALT=<ID=CN4,Description="Copy number allele: 4 copies">
##ALT=<ID=CN5,Description="Copy number allele: 5 copies">
##ALT=<ID=CN6,Description="Copy number allele: 6 copies">
##ALT=<ID=CN7,Description="Copy number allele: 7 copies">
##ALT=<ID=CN8,Description="Copy number allele: 8 copies">
##ALT=<ID=CN9,Description="Copy number allele: 9 copies">
##ALT=<ID=CN10,Description="Copy number allele: 10 copies">
##ALT=<ID=CN11,Description="Copy number allele: 11 copies">
##ALT=<ID=CN12,Description="Copy number allele: 12 copies">
##ALT=<ID=CN13,Description="Copy number allele: 13 copies">
##ALT=<ID=CN14,Description="Copy number allele: 14 copies">
##ALT=<ID=CN15,Description="Copy number allele: 15 copies">
##ALT=<ID=CN16,Description="Copy number allele: 16 copies">
##ALT=<ID=CN17,Description="Copy number allele: 17 copies">
##ALT=<ID=CN18,Description="Copy number allele: 18 copies">
##ALT=<ID=CN19,Description="Copy number allele: 19 copies">
##ALT=<ID=CN20,Description="Copy number allele: 20 copies">
##ALT=<ID=CN21,Description="Copy number allele: 21 copies">
##ALT=<ID=CN22,Description="Copy number allele: 22 copies">
##ALT=<ID=CN23,Description="Copy number allele: 23 copies">
##ALT=<ID=CN24,Description="Copy number allele: 24 copies">
##ALT=<ID=CN25,Description="Copy number allele: 25 copies">
##ALT=<ID=CN26,Description="Copy number allele: 26 copies">
##ALT=<ID=CN27,Description="Copy number allele: 27 copies">
##ALT=<ID=CN28,Description="Copy number allele: 28 copies">
##ALT=<ID=CN29,Description="Copy number allele: 29 copies">
##ALT=<ID=CN30,Description="Copy number allele: 30 copies">
##ALT=<ID=CN31,Description="Copy number allele: 31 copies">
##ALT=<ID=CN32,Description="Copy number allele: 32 copies">
##ALT=<ID=CN33,Description="Copy number allele: 33 copies">
##ALT=<ID=CN34,Description="Copy number allele: 34 copies">
##ALT=<ID=CN35,Description="Copy number allele: 35 copies">
##ALT=<ID=CN36,Description="Copy number allele: 36 copies">
##ALT=<ID=CN37,Description="Copy number allele: 37 copies">
##ALT=<ID=CN38,Description="Copy number allele: 38 copies">
##ALT=<ID=CN39,Description="Copy number allele: 39 copies">
##ALT=<ID=CN40,Description="Copy number allele: 40 copies">
##ALT=<ID=CN41,Description="Copy number allele: 41 copies">
##ALT=<ID=CN42,Description="Copy number allele: 42 copies">
##ALT=<ID=CN43,Description="Copy number allele: 43 copies">
##ALT=<ID=CN44,Description="Copy number allele: 44 copies">
##ALT=<ID=CN45,Description="Copy number allele: 45 copies">
##ALT=<ID=CN46,Description="Copy number allele: 46 copies">
##ALT=<ID=CN47,Description="Copy number allele: 47 copies">
##ALT=<ID=CN48,Description="Copy number allele: 48 copies">
##ALT=<ID=CN49,Description="Copy number allele: 49 copies">
##ALT=<ID=CN50,Description="Copy number allele: 50 copies">
##ALT=<ID=CN51,Description="Copy number allele: 51 copies">
##ALT=<ID=CN52,Description="Copy number allele: 52 copies">
##ALT=<ID=CN53,Description="Copy number allele: 53 copies">
##ALT=<ID=CN54,Description="Copy number allele: 54 copies">
##ALT=<ID=CN55,Description="Copy number allele: 55 copies">
##ALT=<ID=CN56,Description="Copy number allele: 56 copies">
##ALT=<ID=CN57,Description="Copy number allele: 57 copies">
##ALT=<ID=CN58,Description="Copy number allele: 58 copies">
##ALT=<ID=CN59,Description="Copy number allele: 59 copies">
##ALT=<ID=CN60,Description="Copy number allele: 60 copies">
##ALT=<ID=CN61,Description="Copy number allele: 61 copies">
##ALT=<ID=CN62,Description="Copy number allele: 62 copies">
##ALT=<ID=CN63,Description="Copy number allele: 63 copies">
##ALT=<ID=CN64,Description="Copy number allele: 64 copies">
##ALT=<ID=CN65,Description="Copy number allele: 65 copies">
##ALT=<ID=CN66,Description="Copy number allele: 66 copies">
##ALT=<ID=CN67,Description="Copy number allele: 67 copies">
##ALT=<ID=CN68,Description="Copy number allele: 68 copies">
##ALT=<ID=CN69,Description="Copy number allele: 69 copies">
##ALT=<ID=CN70,Description="Copy number allele: 70 copies">
##ALT=<ID=CN71,Description="Copy number allele: 71 copies">
##ALT=<ID=CN72,Description="Copy number allele: 72 copies">
##ALT=<ID=CN73,Description="Copy number allele: 73 copies">
##ALT=<ID=CN74,Description="Copy number allele: 74 copies">
##ALT=<ID=CN75,Description="Copy number allele: 75 copies">
##ALT=<ID=CN76,Description="Copy number allele: 76 copies">
##ALT=<ID=CN77,Description="Copy number allele: 77 copies">
##ALT=<ID=CN78,Description="Copy number allele: 78 copies">
##ALT=<ID=CN79,Description="Copy number allele: 79 copies">
##ALT=<ID=CN80,Description="Copy number allele: 80 copies">
##ALT=<ID=CN81,Description="Copy number allele: 81 copies">
##ALT=<ID=CN82,Description="Copy number allele: 82 copies">
##ALT=<ID=CN83,Description="Copy number allele: 83 copies">
##ALT=<ID=CN84,Description="Copy number allele: 84 copies">
##ALT=<ID=CN85,Description="Copy number allele: 85 copies">
##ALT=<ID=CN86,Description="Copy number allele: 86 copies">
##ALT=<ID=CN87,Description="Copy number allele: 87 copies">
##ALT=<ID=CN88,Description="Copy number allele: 88 copies">
##ALT=<ID=CN89,Description="Copy number allele: 89 copies">
##ALT=<ID=CN90,Description="Copy number allele: 90 copies">
##ALT=<ID=CN91,Description="Copy number allele: 91 copies">
##ALT=<ID=CN92,Description="Copy number allele: 92 copies">
##ALT=<ID=CN93,Description="Copy number allele: 93 copies">
##ALT=<ID=CN94,Description="Copy number allele: 94 copies">
##ALT=<ID=CN95,Description="Copy number allele: 95 copies">
##ALT=<ID=CN96,Description="Copy number allele: 96 copies">
##ALT=<ID=CN97,Description="Copy number allele: 97 copies">
##ALT=<ID=CN98,Description="Copy number allele: 98 copies">
##ALT=<ID=CN99,Description="Copy number allele: 99 copies">
##ALT=<ID=CN100,Description="Copy number allele: 100 copies">
##ALT=<ID=CN101,Description="Copy number allele: 101 copies">
##ALT=<ID=CN102,Description="Copy number allele: 102 copies">
##ALT=<ID=CN103,Description="Copy number allele: 103 copies">
##ALT=<ID=CN104,Description="Copy number allele: 104 copies">
##ALT=<ID=CN105,Description="Copy number allele: 105 copies">
##ALT=<ID=CN106,Description="Copy number allele: 106 copies">
##ALT=<ID=CN107,Description="Copy number allele: 107 copies">
##ALT=<ID=CN108,Description="Copy number allele: 108 copies">
##ALT=<ID=CN109,Description="Copy number allele: 109 copies">
##ALT=<ID=CN110,Description="Copy number allele: 110 copies">
##ALT=<ID=CN111,Description="Copy number allele: 111 copies">
##ALT=<ID=CN112,Description="Copy number allele: 112 copies">
##ALT=<ID=CN113,Description="Copy number allele: 113 copies">
##ALT=<ID=CN114,Description="Copy number allele: 114 copies">
##ALT=<ID=CN115,Description="Copy number allele: 115 copies">
##ALT=<ID=CN116,Description="Copy number allele: 116 copies">
##ALT=<ID=CN117,Description="Copy number allele: 117 copies">
##ALT=<ID=CN118,Description="Copy number allele: 118 copies">
##ALT=<ID=CN119,Description="Copy number allele: 119 copies">
##ALT=<ID=CN120,Description="Copy number allele: 120 copies">
##ALT=<ID=CN121,Description="Copy number allele: 121 copies">
##ALT=<ID=CN122,Description="Copy number allele: 122 copies">
##ALT=<ID=CN123,Description="Copy number allele: 123 copies">
##ALT=<ID=CN124,Description="Copy number allele: 124 copies">
##INFO=<ID=CIEND,Number=2,Type=Integer,Description="Confidence interval around END for imprecise variants">
##INFO=<ID=CIPOS,Number=2,Type=Integer,Description="Confidence interval around POS for imprecise variants">
##INFO=<ID=CS,Number=1,Type=String,Description="Source call set.">
##INFO=<ID=END,Number=1,Type=Integer,Description="End coordinate of this variant">
##INFO=<ID=IMPRECISE,Number=0,Type=Flag,Description="Imprecise structural variation">
##INFO=<ID=MC,Number=.,Type=String,Description="Merged calls.">
##INFO=<ID=MEINFO,Number=4,Type=String,Description="Mobile element info of the form NAME,START,END<POLARITY; If there is only 5' OR 3' support for this call, will be NULL NULL for START and END">
##INFO=<ID=MEND,Number=1,Type=Integer,Description="Mitochondrial end coordinate of inserted sequence">
##INFO=<ID=MLEN,Number=1,Type=Integer,Description="Estimated length of mitochondrial insert">
##INFO=<ID=MSTART,Number=1,Type=Integer,Description="Mitochondrial start coordinate of inserted sequence">
##INFO=<ID=SVLEN,Number=.,Type=Integer,Description="SV length. It is only calculated for structural variation MEIs. For other types of SVs; one may calculate the SV length by INFO:END-START+1, or by finding the difference between lengthes of REF and ALT alleles">
##INFO=<ID=SVTYPE,Number=1,Type=String,Description="Type of structural variant">
##INFO=<ID=TSD,Number=1,Type=String,Description="Precise Target Site Duplication for bases, if unknown, value will be NULL">
##INFO=<ID=AC,Number=A,Type=Integer,Description="Total number of alternate alleles in called genotypes">
##INFO=<ID=AF,Number=A,Type=Float,Description="Estimated allele frequency in the range (0,1)">
##INFO=<ID=NS,Number=1,Type=Integer,Description="Number of samples with data">
##INFO=<ID=AN,Number=1,Type=Integer,Description="Total number of alleles in called genotypes">
##INFO=<ID=EAS_AF,Number=A,Type=Float,Description="Allele frequency in the EAS populations calculated from AC and AN, in the range (0,1)">
##INFO=<ID=EUR_AF,Number=A,Type=Float,Description="Allele frequency in the EUR populations calculated from AC and AN, in the range (0,1)">
##INFO=<ID=AFR_AF,Number=A,Type=Float,Description="Allele frequency in the AFR populations calculated from AC and AN, in the range (0,1)">
##INFO=<ID=AMR_AF,Number=A,Type=Float,Description="Allele frequency in the AMR populations calculated from AC and AN, in the range (0,1)">
##INFO=<ID=SAS_AF,Number=A,Type=Float,Description="Allele frequency in the SAS populations calculated from AC and AN, in the range (0,1)">
##INFO=<ID=DP,Number=1,Type=Integer,Description="Total read depth; only low coverage data were counted towards the DP, exome data were not used">
##INFO=<ID=AA,Number=1,Type=String,Description="Ancestral Allele. Format: AA|REF|ALT|IndelType. AA: Ancestral allele, REF:Reference Allele, ALT:Alternate Allele, IndelType:Type of Indel (REF, ALT and IndelType are only defined for indels)">
##INFO=<ID=VT,Number=.,Type=String,Description="indicates what type of variant the line represents">
##INFO=<ID=EX_TARGET,Number=0,Type=Flag,Description="indicates whether a variant is within the exon pull down target boundaries">
##INFO=<ID=MULTI_ALLELIC,Number=0,Type=Flag,Description="indicates whether a site is multi-allelic">
#CHROM	POS	ID	REF	ALT	QUAL	FILTER	INFO
1	238698964	rs115767900	G	T	100	PASS	AC=14;AF=0.00279553;AN=5008;NS=2504;DP=18431;EAS_AF=0;AMR_AF=0.0029;AFR_AF=0;EUR_AF=0.0109;SAS_AF=0.001;AA=G|||;VT=SNP
1	238699660	rs10802704	A	C	100	PASS	AC=693;AF=0.138379;AN=5008;NS=2504;DP=16653;EAS_AF=0.2073;AMR_AF=0.0994;AFR_AF=0.2186;EUR_AF=0.0447;SAS_AF=0.0828;AA=a|||;VT=SNP
1	238699702	rs145266398	T	C	100	PASS	AC=26;AF=0.00519169;AN=5008;NS=2504;DP=17160;EAS_AF=0;AMR_AF=0.0115;AFR_AF=0.0008;EUR_AF=0.0159;SAS_AF=0.001;AA=t|||;VT=SNP
1	238699875	rs491708	G	A	100	PASS	AC=2256;AF=0.450479;AN=5008;NS=2504;DP=19606;EAS_AF=0.4395;AMR_AF=0.5317;AFR_AF=0.2958;EUR_AF=0.502;SAS_AF=0.5603;AA=A|||;VT=SNP
1	238700272	rs487974	G	A	100	PASS	AC=1777;AF=0.354832;AN=5008;NS=2504;DP=19410;EAS_AF=0.4752;AMR_AF=0.4265;AFR_AF=0.2632;EUR_AF=0.335;SAS_AF=0.3241;AA=A|||;VT=SNP
1	238700592	rs75135717	T	G	100	PASS	AC=182;AF=0.0363419;AN=5008;NS=2504;DP=18286;EAS_AF=0.0198;AMR_AF=0.0548;AFR_AF=0.0598;EUR_AF=0.0249;SAS_AF=0.0204;AA=T|||;VT=SNP
1	238700707	rs2820211	A	G	100	PASS	AC=2140;AF=0.427316;AN=5008;NS=2504;DP=17467;EAS_AF=0.4177;AMR_AF=0.3646;AFR_AF=0.4864;EUR_AF=0.4294;SAS_AF=0.3998;AA=A|||;VT=SNP
1	238701378	rs17546393	A	G	100	PASS	AC=99;AF=0.0197684;AN=5008;NS=2504;DP=18328;EAS_AF=0.0099;AMR_AF=0.0519;AFR_AF=0.0068;EUR_AF=0.0229;SAS_AF=0.0215;AA=A|||;VT=SNP
1	238701421	rs17546414	T	C	100	PASS	AC=21;AF=0.00419329;AN=5008;NS=2504;DP=18160;EAS_AF=0;AMR_AF=0.0029;AFR_AF=0.0015;EUR_AF=0.0139;SAS_AF=0.0031;AA=T|||;VT=SNP
1	238701727	rs614091	A	G	100	PASS	AC=1828;AF=0.365016;AN=5008;NS=2504;DP=18229;EAS_AF=0.4097;AMR_AF=0.366;AFR_AF=0.2526;EUR_AF=0.4284;SAS_AF=0.4049;AA=A|||;VT=SNP
1	238702243	rs80121408	C	T	100	PASS	AC=234;AF=0.0467252;AN=5008;NS=2504;DP=14660;EAS_AF=0.0119;AMR_AF=0.0476;AFR_AF=0.0045;EUR_AF=0.0865;SAS_AF=0.0982;AA=C|||;VT=SNP
1	238702806	rs78428022	G	A	100	PASS	AC=435;AF=0.086861;AN=5008;NS=2504;DP=16875;EAS_AF=0.0575;AMR_AF=0.0807;AFR_AF=0.0227;EUR_AF=0.1302;SAS_AF=0.1636;AA=G|||;VT=SNP
1	238702866	rs75529114	T	C	100	PASS	AC=109;AF=0.0217652;AN=5008;NS=2504;DP=16189;EAS_AF=0.0198;AMR_AF=0.0519;AFR_AF=0.0061;EUR_AF=0.0239;SAS_AF=0.0215;AA=T|||;VT=SNP
1	238702949	rs707198	A	T	100	PASS	AC=2406;AF=0.480431;AN=5008;NS=2504;DP=16984;EAS_AF=0.4643;AMR_AF=0.4323;AFR_AF=0.4024;EUR_AF=0.5477;SAS_AF=0.5675;AA=T|||;VT=SNP
1	238703008	rs707197	C	T	100	PASS	AC=2406;AF=0.480431;AN=5008;NS=2504;DP=16350;EAS_AF=0.4643;AMR_AF=0.4323;AFR_AF=0.4024;EUR_AF=0.5477;SAS_AF=0.5675;AA=T|||;VT=SNP
1	238703197	rs508528	T	C	100	PASS	AC=2105;AF=0.420327;AN=5008;NS=2504;DP=15620;EAS_AF=0.5238;AMR_AF=0.4885;AFR_AF=0.3404;EUR_AF=0.4294;SAS_AF=0.364;AA=T|||;VT=SNP
1	238703927	rs148973927	G	A	100	PASS	AC=21;AF=0.00419329;AN=5008;NS=2504;DP=18606;EAS_AF=0;AMR_AF=0.0058;AFR_AF=0;EUR_AF=0.0149;SAS_AF=0.002;AA=G|||;VT=SNP
1	238704451	rs10737829	G	A	100	PASS	AC=2812;AF=0.561502;AN=5008;NS=2504;DP=16629;EAS_AF=0.6319;AMR_AF=0.598;AFR_AF=0.3994;EUR_AF=0.5378;SAS_AF=0.7065;AA=A|||;VT=SNP
1	238704504	rs663623	C	A	100	PASS	AC=27;AF=0.00539137;AN=5008;NS=2504;DP=16933;EAS_AF=0;AMR_AF=0.0274;AFR_AF=0;EUR_AF=0.008;SAS_AF=0;AA=C|||;VT=SNP
1	238704674	rs114852378	G	C	100	PASS	AC=457;AF=0.091254;AN=5008;NS=2504;DP=15095;EAS_AF=0.1429;AMR_AF=0.0692;AFR_AF=0.056;EUR_AF=0.0497;SAS_AF=0.1442;AA=C|||;VT=SNP
1	238704794	rs115253828	C	A	100	PASS	AC=445;AF=0.0888578;AN=5008;NS=2504;DP=15001;EAS_AF=0.0476;AMR_AF=0.0634;AFR_AF=0.1422;EUR_AF=0.0765;SAS_AF=0.09;AA=C|||;VT=SNP
1	238704822	rs805927	C	T	100	PASS	AC=4076;AF=0.813898;AN=5008;NS=2504;DP=14718;EAS_AF=0.8671;AMR_AF=0.9049;AFR_AF=0.7186;EUR_AF=0.8668;SAS_AF=0.7689;AA=C|||;VT=SNP
1	238704894	rs72761462	G	A	100	PASS	AC=357;AF=0.0712859;AN=5008;NS=2504;DP=16037;EAS_AF=0.0863;AMR_AF=0.0288;AFR_AF=0.0545;EUR_AF=0.0427;SAS_AF=0.138;AA=G|||;VT=SNP
1	238705309	rs515344	A	G	100	PASS	AC=4099;AF=0.81849;AN=5008;NS=2504;DP=15921;EAS_AF=0.8671;AMR_AF=0.9107;AFR_AF=0.7179;EUR_AF=0.8887;SAS_AF=0.7669;AA=A|||;VT=SNP
1	238705412	rs16837074	G	C	100	PASS	AC=535;AF=0.106829;AN=5008;NS=2504;DP=15304;EAS_AF=0.0317;AMR_AF=0.072;AFR_AF=0.3132;EUR_AF=0.0219;SAS_AF=0.0174;AA=G|||;VT=SNP
1	238705483	rs12126899	C	T	100	PASS	AC=1435;AF=0.286542;AN=5008;NS=2504;DP=12895;EAS_AF=0.3105;AMR_AF=0.2493;AFR_AF=0.1762;EUR_AF=0.3847;SAS_AF=0.3364;AA=C|||;VT=SNP
1	238705672	rs518305	G	A	100	PASS	AC=1434;AF=0.286342;AN=5008;NS=2504;DP=16515;EAS_AF=0.3681;AMR_AF=0.4049;AFR_AF=0.0151;EUR_AF=0.3917;SAS_AF=0.3763;AA=G|||;VT=SNP
1	238705817	rs59186854	C	T	100	PASS	AC=365;AF=0.0728834;AN=5008;NS=2504;DP=12242;EAS_AF=0.0962;AMR_AF=0.0288;AFR_AF=0.0545;EUR_AF=0.0427;SAS_AF=0.136;AA=C|||;VT=SNP
1	238705853	rs490745	C	T	100	PASS	AC=1432;AF=0.285942;AN=5008;NS=2504;DP=11166;EAS_AF=0.3671;AMR_AF=0.4049;AFR_AF=0.0151;EUR_AF=0.3917;SAS_AF=0.3753;AA=C|||;VT=SNP
1	238705929	rs491556	T	G	100	PASS	AC=4129;AF=0.824481;AN=5008;NS=2504;DP=11617;EAS_AF=0.8671;AMR_AF=0.915;AFR_AF=0.7179;EUR_AF=0.8956;SAS_AF=0.7873;AA=T|||;VT=SNP
1	238705938	rs72761464	A	G	100	PASS	AC=304;AF=0.0607029;AN=5008;NS=2504;DP=11709;EAS_AF=0.0962;AMR_AF=0.0288;AFR_AF=0.0552;EUR_AF=0.0427;SAS_AF=0.0726;AA=A|||;VT=SNP
1	238705956	rs150388303	T	C	100	PASS	AC=33;AF=0.00658946;AN=5008;NS=2504;DP=11564;EAS_AF=0.001;AMR_AF=0.0043;AFR_AF=0.0023;EUR_AF=0.0129;SAS_AF=0.0133;AA=T|||;VT=SNP
1	238706140	rs493449	T	G	100	PASS	AC=4193;AF=0.83726;AN=5008;NS=2504;DP=9136;EAS_AF=0.869;AMR_AF=0.9164;AFR_AF=0.7171;EUR_AF=0.8956;SAS_AF=0.8507;AA=G|||;VT=SNP
1	238706320	rs6429083	A	G	100	PASS	AC=372;AF=0.0742812;AN=5008;NS=2504;DP=13396;EAS_AF=0.0327;AMR_AF=0.0447;AFR_AF=0.1293;EUR_AF=0.0626;SAS_AF=0.0757;AA=A|||;VT=SNP
1	238706527	rs497141	T	A	100	PASS	AC=2171;AF=0.433506;AN=5008;NS=2504;DP=15805;EAS_AF=0.5248;AMR_AF=0.5965;AFR_AF=0.2352;EUR_AF=0.4901;SAS_AF=0.4335;AA=T|||;VT=SNP
1	238706721	rs519899	C	T	100	PASS	AC=2588;AF=0.516773;AN=5008;NS=2504;DP=19777;EAS_AF=0.5625;AMR_AF=0.6398;AFR_AF=0.348;EUR_AF=0.5517;SAS_AF=0.5746;AA=C|||;VT=SNP
1	238706916	rs6662476	A	C	100	PASS	AC=1481;AF=0.295727;AN=5008;NS=2504;DP=17542;EAS_AF=0.3175;AMR_AF=0.2493;AFR_AF=0.2141;EUR_AF=0.3837;SAS_AF=0.3262;AA=A|||;VT=SNP
1	238707031	rs522678	A	T	100	PASS	AC=2174;AF=0.434105;AN=5008;NS=2504;DP=18450;EAS_AF=0.5238;AMR_AF=0.5965;AFR_AF=0.236;EUR_AF=0.4901;SAS_AF=0.4366;AA=A|||;VT=SNP
1	238707140	rs523623	G	A	100	PASS	AC=2174;AF=0.434105;AN=5008;NS=2504;DP=19134;EAS_AF=0.5248;AMR_AF=0.5965;AFR_AF=0.236;EUR_AF=0.4901;SAS_AF=0.4356;AA=A|||;VT=SNP
1	238707297	rs789104	C	T	100	PASS	AC=3875;AF=0.773762;AN=5008;NS=2504;DP=13954;EAS_AF=0.9256;AMR_AF=0.8746;AFR_AF=0.4455;EUR_AF=0.9155;SAS_AF=0.8436;AA=T|||;VT=SNP
1	238707525	rs56372581	C	T	100	PASS	AC=297;AF=0.0593051;AN=5008;NS=2504;DP=17653;EAS_AF=0.0903;AMR_AF=0.0288;AFR_AF=0.0552;EUR_AF=0.0427;SAS_AF=0.0716;AA=C|||;VT=SNP
1	238707602	rs150454817	C	T	100	PASS	AC=45;AF=0.00898562;AN=5008;NS=2504;DP=17603;EAS_AF=0;AMR_AF=0.0216;AFR_AF=0.0045;EUR_AF=0.0219;SAS_AF=0.002;AA=C|||;VT=SNP
1	238707853	rs72761466	C	A	100	PASS	AC=295;AF=0.0589058;AN=5008;NS=2504;DP=18500;EAS_AF=0.0883;AMR_AF=0.0288;AFR_AF=0.0552;EUR_AF=0.0427;SAS_AF=0.0716;AA=C|||;VT=SNP
1	238708153	rs613620	G	T	100	PASS	AC=2148;AF=0.428914;AN=5008;NS=2504;DP=15899;EAS_AF=0.5308;AMR_AF=0.5908;AFR_AF=0.2118;EUR_AF=0.492;SAS_AF=0.4376;AA=G|||;VT=SNP
1	238708155	rs11800010	A	T	100	PASS	AC=1399;AF=0.279353;AN=5008;NS=2504;DP=15973;EAS_AF=0.3135;AMR_AF=0.2522;AFR_AF=0.146;EUR_AF=0.3847;SAS_AF=0.3354;AA=A|||;VT=SNP
1	238708487	rs56192646	C	T	100	PASS	AC=268;AF=0.0535144;AN=5008;NS=2504;DP=15068;EAS_AF=0.0655;AMR_AF=0.0288;AFR_AF=0.056;EUR_AF=0.0398;SAS_AF=0.0695;AA=C|||;VT=SNP
1	238708537	rs55861843	C	A	100	PASS	AC=286;AF=0.0571086;AN=5008;NS=2504;DP=15899;EAS_AF=0.0833;AMR_AF=0.0288;AFR_AF=0.056;EUR_AF=0.0398;SAS_AF=0.0695;AA=C|||;VT=SNP
1	238708542	rs55946825	A	G	100	PASS	AC=286;AF=0.0571086;AN=5008;NS=2504;DP=15983;EAS_AF=0.0833;AMR_AF=0.0288;AFR_AF=0.056;EUR_AF=0.0398;SAS_AF=0.0695;AA=A|||;VT=SNP
1	238708857	rs142960869	C	T	100	PASS	AC=138;AF=0.0275559;AN=5008;NS=2504;DP=19673;EAS_AF=0.0308;AMR_AF=0.0418;AFR_AF=0.0348;EUR_AF=0.0159;SAS_AF=0.0164;AA=C|||;VT=SNP
1	238709386	rs629365	G	T	100	PASS	AC=2171;AF=0.433506;AN=5008;NS=2504;DP=20716;EAS_AF=0.5327;AMR_AF=0.5879;AFR_AF=0.2262;EUR_AF=0.492;SAS_AF=0.4417;AA=G|||;VT=SNP
1	238709545	rs477325	G	A	100	PASS	AC=2179;AF=0.435104;AN=5008;NS=2504;DP=14743;EAS_AF=0.5387;AMR_AF=0.5879;AFR_AF=0.2269;EUR_AF=0.492;SAS_AF=0.4427;AA=G|||;VT=SNP
1	238709548	rs4659528	G	A	100	PASS	AC=402;AF=0.0802716;AN=5008;NS=2504;DP=14475;EAS_AF=0.0308;AMR_AF=0.0634;AFR_AF=0.2209;EUR_AF=0.0189;SAS_AF=0.0164;AA=G|||;VT=SNP
1	238709665	rs143150964	G	A	100	PASS	AC=35;AF=0.00698882;AN=5008;NS=2504;DP=15808;EAS_AF=0;AMR_AF=0.0115;AFR_AF=0;EUR_AF=0.0219;SAS_AF=0.0051;AA=G|||;VT=SNP
1	238710312	rs505953	C	A	100	PASS	AC=2181;AF=0.435503;AN=5008;NS=2504;DP=18266;EAS_AF=0.5387;AMR_AF=0.5893;AFR_AF=0.2262;EUR_AF=0.492;SAS_AF=0.4448;AA=C|||;VT=SNP
1	238710427	rs35195159	C	T	100	PASS	AC=103;AF=0.0205671;AN=5008;NS=2504;DP=18192;EAS_AF=0;AMR_AF=0.0432;AFR_AF=0.003;EUR_AF=0.0586;SAS_AF=0.0102;AA=C|||;VT=SNP
1	238710537	rs10925680	G	A	100	PASS	AC=1346;AF=0.26877;AN=5008;NS=2504;DP=19335;EAS_AF=0.3026;AMR_AF=0.2478;AFR_AF=0.1248;EUR_AF=0.3847;SAS_AF=0.3241;AA=G|||;VT=SNP
1	238710540	rs141028899	C	A	100	PASS	AC=19;AF=0.00379393;AN=5008;NS=2504;DP=19396;EAS_AF=0;AMR_AF=0.0072;AFR_AF=0.0008;EUR_AF=0.0129;SAS_AF=0;AA=C|||;VT=SNP
1	238710633	rs508723	G	A	100	PASS	AC=3995;AF=0.797724;AN=5008;NS=2504;DP=19637;EAS_AF=0.9216;AMR_AF=0.8818;AFR_AF=0.5325;EUR_AF=0.9185;SAS_AF=0.8446;AA=A|||;VT=SNP
1	238711527	rs112696662	C	G	100	PASS	AC=280;AF=0.0559105;AN=5008;NS=2504;DP=19206;EAS_AF=0.0794;AMR_AF=0.0303;AFR_AF=0.0552;EUR_AF=0.0417;SAS_AF=0.0654;AA=C|||;VT=SNP
1	238711982	rs574392	A	G	100	PASS	AC=2188;AF=0.436901;AN=5008;NS=2504;DP=19371;EAS_AF=0.5377;AMR_AF=0.5879;AFR_AF=0.2322;EUR_AF=0.492;SAS_AF=0.4458;AA=A|||;VT=SNP
1	238712017	rs574280	A	G	100	PASS	AC=2188;AF=0.436901;AN=5008;NS=2504;DP=19840;EAS_AF=0.5377;AMR_AF=0.5879;AFR_AF=0.2322;EUR_AF=0.492;SAS_AF=0.4458;AA=A|||;VT=SNP
1	238712178	rs12123113	T	C	100	PASS	AC=372;AF=0.0742812;AN=5008;NS=2504;DP=18682;EAS_AF=0.0337;AMR_AF=0.0447;AFR_AF=0.1286;EUR_AF=0.0626;SAS_AF=0.0757;AA=T|||;VT=SNP
1	238712666	rs546811	C	T	100	PASS	AC=1464;AF=0.292332;AN=5008;NS=2504;DP=20540;EAS_AF=0.38;AMR_AF=0.4063;AFR_AF=0.0151;EUR_AF=0.3996;SAS_AF=0.3855;AA=C|||;VT=SNP
1	238712805	rs72761469	G	C	100	PASS	AC=262;AF=0.0523163;AN=5008;NS=2504;DP=18667;EAS_AF=0.0863;AMR_AF=0.0245;AFR_AF=0.0393;EUR_AF=0.0417;SAS_AF=0.0654;AA=G|||;VT=SNP
1	238713158	rs16837084	T	G	100	PASS	AC=368;AF=0.0734824;AN=5008;NS=2504;DP=18325;EAS_AF=0.0337;AMR_AF=0.0447;AFR_AF=0.1256;EUR_AF=0.0626;SAS_AF=0.0757;AA=T|||;VT=SNP
1	238714560	rs12758291	C	T	100	PASS	AC=148;AF=0.0295527;AN=5008;NS=2504;DP=16847;EAS_AF=0;AMR_AF=0.0576;AFR_AF=0.0045;EUR_AF=0.0895;SAS_AF=0.0123;AA=C|||;VT=SNP
1	238714666	rs623636	C	T	100	PASS	AC=2187;AF=0.436701;AN=5008;NS=2504;DP=16362;EAS_AF=0.5456;AMR_AF=0.5879;AFR_AF=0.2277;EUR_AF=0.4911;SAS_AF=0.4438;AA=C|||;VT=SNP
1	238714676	rs116789670	A	G	100	PASS	AC=33;AF=0.00658946;AN=5008;NS=2504;DP=16466;EAS_AF=0;AMR_AF=0.0029;AFR_AF=0;EUR_AF=0.0189;SAS_AF=0.0123;AA=A|||;VT=SNP
1	238715562	rs637728	C	T	100	PASS	AC=2288;AF=0.456869;AN=5008;NS=2504;DP=20391;EAS_AF=0.5456;AMR_AF=0.5994;AFR_AF=0.289;EUR_AF=0.492;SAS_AF=0.455;AA=T|||;VT=SNP
1	238715625	rs567178	A	G	100	PASS	AC=2212;AF=0.441693;AN=5008;NS=2504;DP=18948;EAS_AF=0.5476;AMR_AF=0.5908;AFR_AF=0.2405;EUR_AF=0.492;SAS_AF=0.4468;AA=A|||;VT=SNP
1	238715652	rs567090	G	A	100	PASS	AC=2214;AF=0.442093;AN=5008;NS=2504;DP=17799;EAS_AF=0.5506;AMR_AF=0.5908;AFR_AF=0.2398;EUR_AF=0.492;SAS_AF=0.4468;AA=G|||;VT=SNP
1	238715653	rs567088	G	A	100	PASS	AC=2211;AF=0.441494;AN=5008;NS=2504;DP=17829;EAS_AF=0.5486;AMR_AF=0.5893;AFR_AF=0.2398;EUR_AF=0.492;SAS_AF=0.4468;AA=G|||;VT=SNP
1	238716036	rs12745784	A	T	100	PASS	AC=136;AF=0.0271565;AN=5008;NS=2504;DP=14121;EAS_AF=0;AMR_AF=0.0504;AFR_AF=0.0045;EUR_AF=0.0845;SAS_AF=0.0102;AA=A|||;VT=SNP
1	238716221	rs640574	G	T	100	PASS	AC=2399;AF=0.479034;AN=5008;NS=2504;DP=15027;EAS_AF=0.5565;AMR_AF=0.6023;AFR_AF=0.3109;EUR_AF=0.499;SAS_AF=0.5184;AA=T|||;VT=SNP
1	238716252	rs640948	G	A	100	PASS	AC=2400;AF=0.479233;AN=5008;NS=2504;DP=15841;EAS_AF=0.5565;AMR_AF=0.6023;AFR_AF=0.3109;EUR_AF=0.499;SAS_AF=0.5194;AA=A|||;VT=SNP
1	238716437	rs7546773	A	C	100	PASS	AC=315;AF=0.0628994;AN=5008;NS=2504;DP=14765;EAS_AF=0.0357;AMR_AF=0.0432;AFR_AF=0.0855;EUR_AF=0.0616;SAS_AF=0.0757;AA=A|||;VT=SNP
1	238716960	rs7532781	A	G	100	PASS	AC=2564;AF=0.511981;AN=5008;NS=2504;DP=11904;EAS_AF=0.4762;AMR_AF=0.3919;AFR_AF=0.6248;EUR_AF=0.505;SAS_AF=0.4888;AA=G|||;VT=SNP
1	238716996	rs654506	A	C	100	PASS	AC=2197;AF=0.438698;AN=5008;NS=2504;DP=11397;EAS_AF=0.5486;AMR_AF=0.5908;AFR_AF=0.2307;EUR_AF=0.492;SAS_AF=0.4438;AA=A|||;VT=SNP
1	238717148	rs10925683	G	A	100	PASS	AC=324;AF=0.0646965;AN=5008;NS=2504;DP=11283;EAS_AF=0.0357;AMR_AF=0.049;AFR_AF=0.0855;EUR_AF=0.0676;SAS_AF=0.0746;AA=G|||;VT=SNP
1	238717153	rs56151262	G	A	100	PASS	AC=1426;AF=0.284744;AN=5008;NS=2504;DP=11109;EAS_AF=0.2996;AMR_AF=0.2176;AFR_AF=0.2262;EUR_AF=0.3549;SAS_AF=0.3241;AA=G|||;VT=SNP
1	238717701	rs76745894	G	A	100	PASS	AC=49;AF=0.00978435;AN=5008;NS=2504;DP=18129;EAS_AF=0;AMR_AF=0.0144;AFR_AF=0.0015;EUR_AF=0.0318;SAS_AF=0.0051;AA=G|||;VT=SNP
1	238717803	rs16837097	C	T	100	PASS	AC=253;AF=0.0505192;AN=5008;NS=2504;DP=17080;EAS_AF=0.0218;AMR_AF=0.0533;AFR_AF=0.1293;EUR_AF=0.0109;SAS_AF=0.0123;AA=C|||;VT=SNP
1	238718129	rs11585185	C	T	100	PASS	AC=1402;AF=0.279952;AN=5008;NS=2504;DP=16561;EAS_AF=0.2927;AMR_AF=0.2104;AFR_AF=0.2247;EUR_AF=0.3439;SAS_AF=0.3252;AA=C|||;VT=SNP
1	238718903	rs12083086	C	T	100	PASS	AC=172;AF=0.034345;AN=5008;NS=2504;DP=17517;EAS_AF=0.0258;AMR_AF=0.0245;AFR_AF=0.0651;EUR_AF=0.0199;SAS_AF=0.0235;AA=C|||;VT=SNP
1	238719031	rs789375	A	G	100	PASS	AC=2766;AF=0.552316;AN=5008;NS=2504;DP=16995;EAS_AF=0.5933;AMR_AF=0.6398;AFR_AF=0.4697;EUR_AF=0.5288;SAS_AF=0.5838;AA=G|||;VT=SNP
1	238719124	rs548382	T	A	100	PASS	AC=602;AF=0.120208;AN=5008;NS=2504;DP=16218;EAS_AF=0.0873;AMR_AF=0.1182;AFR_AF=0.1558;EUR_AF=0.1054;SAS_AF=0.1227;AA=A|||;VT=SNP
1	238719158	rs526612	C	T	100	PASS	AC=425;AF=0.0848642;AN=5008;NS=2504;DP=16156;EAS_AF=0.0764;AMR_AF=0.1052;AFR_AF=0.0991;EUR_AF=0.0915;SAS_AF=0.0532;AA=C|||;VT=SNP
1	238719486	rs7539657	A	G	100	PASS	AC=1513;AF=0.302117;AN=5008;NS=2504;DP=18012;EAS_AF=0.3046;AMR_AF=0.2104;AFR_AF=0.2443;EUR_AF=0.3499;SAS_AF=0.3937;AA=A|||;VT=SNP
1	238719521	rs10925684	T	C	100	PASS	AC=1364;AF=0.272364;AN=5008;NS=2504;DP=17839;EAS_AF=0.2946;AMR_AF=0.2003;AFR_AF=0.1929;EUR_AF=0.3449;SAS_AF=0.3333;AA=T|||;VT=SNP
1	238719538	rs7539675	A	G	100	PASS	AC=1505;AF=0.300519;AN=5008;NS=2504;DP=17984;EAS_AF=0.3046;AMR_AF=0.2104;AFR_AF=0.239;EUR_AF=0.3489;SAS_AF=0.3937;AA=a|||;VT=SNP
1	238719675	rs521972	C	T	100	PASS	AC=3605;AF=0.719848;AN=5008;NS=2504;DP=18014;EAS_AF=0.8472;AMR_AF=0.7954;AFR_AF=0.407;EUR_AF=0.8638;SAS_AF=0.8098;AA=C|||;VT=SNP
1	238719695	rs7552158	G	A	100	PASS	AC=1339;AF=0.267372;AN=5008;NS=2504;DP=18330;EAS_AF=0.2946;AMR_AF=0.1974;AFR_AF=0.1808;EUR_AF=0.3449;SAS_AF=0.3262;AA=G|||;VT=SNP
1	238719720	rs789099	A	C	100	PASS	AC=2436;AF=0.486422;AN=5008;NS=2504;DP=18485;EAS_AF=0.5536;AMR_AF=0.6138;AFR_AF=0.3434;EUR_AF=0.5219;SAS_AF=0.4836;AA=A|||;VT=SNP
1	238719768	rs7542167	A	G	100	PASS	AC=1489;AF=0.297324;AN=5008;NS=2504;DP=18915;EAS_AF=0.3046;AMR_AF=0.2089;AFR_AF=0.2277;EUR_AF=0.3489;SAS_AF=0.3937;AA=G|||;VT=SNP
1	238719840	rs7544553	T	C	100	PASS	AC=1489;AF=0.297324;AN=5008;NS=2504;DP=19357;EAS_AF=0.3046;AMR_AF=0.2089;AFR_AF=0.2277;EUR_AF=0.3489;SAS_AF=0.3937;AA=C|||;VT=SNP
1	238719882	rs6688977	A	G	100	PASS	AC=1489;AF=0.297324;AN=5008;NS=2504;DP=18977;EAS_AF=0.3046;AMR_AF=0.2089;AFR_AF=0.2277;EUR_AF=0.3489;SAS_AF=0.3937;AA=G|||;VT=SNP
1	238719888	rs6688978	A	C	100	PASS	AC=1489;AF=0.297324;AN=5008;NS=2504;DP=18901;EAS_AF=0.3046;AMR_AF=0.2089;AFR_AF=0.2277;EUR_AF=0.3489;SAS_AF=0.3937;AA=A|||;VT=SNP
1	238720002	rs16837111	A	G	100	PASS	AC=290;AF=0.0579073;AN=5008;NS=2504;DP=18851;EAS_AF=0.0397;AMR_AF=0.0447;AFR_AF=0.1014;EUR_AF=0.0348;SAS_AF=0.0511;AA=A|||;VT=SNP
1	238720153	rs6429084	A	T	100	PASS	AC=1488;AF=0.297125;AN=5008;NS=2504;DP=16628;EAS_AF=0.3046;AMR_AF=0.2075;AFR_AF=0.2277;EUR_AF=0.3489;SAS_AF=0.3937;AA=T|||;VT=SNP
1	238720219	rs6429085	C	A	100	PASS	AC=1487;AF=0.296925;AN=5008;NS=2504;DP=16537;EAS_AF=0.3046;AMR_AF=0.2075;AFR_AF=0.2269;EUR_AF=0.3489;SAS_AF=0.3937;AA=C|||;VT=SNP
1	238720377	rs138614309	T	A	100	PASS	AC=70;AF=0.0139776;AN=5008;NS=2504;DP=16844;EAS_AF=0;AMR_AF=0.0115;AFR_AF=0;EUR_AF=0.0219;SAS_AF=0.0409;AA=T|||;VT=SNP
1	238720421	rs6429086	C	T	100	PASS	AC=1428;AF=0.285144;AN=5008;NS=2504;DP=16867;EAS_AF=0.3046;AMR_AF=0.2075;AFR_AF=0.2277;EUR_AF=0.3489;SAS_AF=0.3323;AA=T|||;VT=SNP
1	238720444	rs6429087	G	A	100	PASS	AC=1339;AF=0.267372;AN=5008;NS=2504;DP=16912;EAS_AF=0.2937;AMR_AF=0.1974;AFR_AF=0.1808;EUR_AF=0.3449;SAS_AF=0.3272;AA=G|||;VT=SNP
1	238720515	rs6429088	T	A	100	PASS	AC=1778;AF=0.355032;AN=5008;NS=2504;DP=15325;EAS_AF=0.3433;AMR_AF=0.2522;AFR_AF=0.3283;EUR_AF=0.3837;SAS_AF=0.4468;AA=A|||;VT=SNP
1	238720561	rs10925685	T	C	100	PASS	AC=1490;AF=0.297524;AN=5008;NS=2504;DP=14784;EAS_AF=0.3046;AMR_AF=0.2075;AFR_AF=0.2277;EUR_AF=0.3489;SAS_AF=0.3957;AA=C|||;VT=SNP
1	238720918	rs12031580	T	A	100	PASS	AC=1339;AF=0.267372;AN=5008;NS=2504;DP=15088;EAS_AF=0.2946;AMR_AF=0.1974;AFR_AF=0.1808;EUR_AF=0.3449;SAS_AF=0.3262;AA=T|||;VT=SNP
1	238721490	rs7548360	T	A	100	PASS	AC=1231;AF=0.245807;AN=5008;NS=2504;DP=18751;EAS_AF=0.2946;AMR_AF=0.1945;AFR_AF=0.0953;EUR_AF=0.3449;SAS_AF=0.3333;AA=t|||;VT=SNP
1	238721514	rs7556203	G	A	100	PASS	AC=1434;AF=0.286342;AN=5008;NS=2504;DP=18559;EAS_AF=0.3046;AMR_AF=0.2075;AFR_AF=0.2277;EUR_AF=0.3489;SAS_AF=0.3384;AA=A|||;VT=SNP
1	238721762	rs7513654	G	C	100	PASS	AC=1434;AF=0.286342;AN=5008;NS=2504;DP=21323;EAS_AF=0.3046;AMR_AF=0.2075;AFR_AF=0.2277;EUR_AF=0.3489;SAS_AF=0.3384;AA=G|||;VT=SNP
1	238721884	rs7537013	C	T	100	PASS	AC=1440;AF=0.28754;AN=5008;NS=2504;DP=21262;EAS_AF=0.3065;AMR_AF=0.2075;AFR_AF=0.2277;EUR_AF=0.3579;SAS_AF=0.3333;AA=C|||;VT=SNP
1	238721893	rs7548563	A	C	100	PASS	AC=1434;AF=0.286342;AN=5008;NS=2504;DP=20967;EAS_AF=0.3046;AMR_AF=0.2075;AFR_AF=0.2277;EUR_AF=0.3489;SAS_AF=0.3384;AA=A|||;VT=SNP
1	238721937	rs61650246	C	T	100	PASS	AC=392;AF=0.0782748;AN=5008;NS=2504;DP=20113;EAS_AF=0.0784;AMR_AF=0.072;AFR_AF=0.0991;EUR_AF=0.0835;SAS_AF=0.0491;AA=C|||;VT=SNP
1	238722040	rs74629677	G	A	100	PASS	AC=260;AF=0.0519169;AN=5008;NS=2504;DP=19045;EAS_AF=0.0397;AMR_AF=0.0432;AFR_AF=0.0794;EUR_AF=0.0348;SAS_AF=0.0511;AA=G|||;VT=SNP
1	238722177	rs10925686	G	T	100	PASS	AC=1494;AF=0.298323;AN=5008;NS=2504;DP=19239;EAS_AF=0.3046;AMR_AF=0.2075;AFR_AF=0.2292;EUR_AF=0.3489;SAS_AF=0.3978;AA=G|||;VT=SNP
1	238722247	rs10802705	T	C	100	PASS	AC=1494;AF=0.298323;AN=5008;NS=2504;DP=19690;EAS_AF=0.3046;AMR_AF=0.2075;AFR_AF=0.2284;EUR_AF=0.3489;SAS_AF=0.3988;AA=T|||;VT=SNP
1	238722576	rs10802706	T	G	100	PASS	AC=1494;AF=0.298323;AN=5008;NS=2504;DP=16188;EAS_AF=0.3046;AMR_AF=0.2075;AFR_AF=0.2284;EUR_AF=0.3489;SAS_AF=0.3988;AA=T|||;VT=SNP
1	238722681	rs6686603	C	T	100	PASS	AC=1492;AF=0.297923;AN=5008;NS=2504;DP=17161;EAS_AF=0.3046;AMR_AF=0.2075;AFR_AF=0.2269;EUR_AF=0.3489;SAS_AF=0.3988;AA=T|||;VT=SNP
1	238722959	rs11579322	A	G	100	PASS	AC=392;AF=0.0782748;AN=5008;NS=2504;DP=18411;EAS_AF=0.0774;AMR_AF=0.072;AFR_AF=0.0991;EUR_AF=0.0845;SAS_AF=0.0491;AA=G|||;VT=SNP
1	238723016	rs16837115	G	C	100	PASS	AC=216;AF=0.043131;AN=5008;NS=2504;DP=18278;EAS_AF=0.0268;AMR_AF=0.0504;AFR_AF=0.0983;EUR_AF=0.0119;SAS_AF=0.0123;AA=G|||;VT=SNP
1	238723643	rs12072066	G	A	100	PASS	AC=264;AF=0.0527157;AN=5008;NS=2504;DP=17680;EAS_AF=0.0397;AMR_AF=0.0432;AFR_AF=0.0825;EUR_AF=0.0348;SAS_AF=0.0511;AA=G|||;VT=SNP
1	238723747	rs12072125	G	T	100	PASS	AC=264;AF=0.0527157;AN=5008;NS=2504;DP=17999;EAS_AF=0.0397;AMR_AF=0.0432;AFR_AF=0.0825;EUR_AF=0.0348;SAS_AF=0.0511;AA=G|||;VT=SNP
1	238723793	rs10925687	G	T	100	PASS	AC=1515;AF=0.302516;AN=5008;NS=2504;DP=17689;EAS_AF=0.3046;AMR_AF=0.2089;AFR_AF=0.2496;EUR_AF=0.3479;SAS_AF=0.3916;AA=T|||;VT=SNP
1	238724382	rs668238	C	T	100	PASS	AC=4600;AF=0.91853;AN=5008;NS=2504;DP=16662;EAS_AF=0.9742;AMR_AF=0.938;AFR_AF=0.767;EUR_AF=0.9891;SAS_AF=0.9796;AA=T|||;VT=SNP
1	238724559	rs10754641	A	G	100	PASS	AC=1903;AF=0.379992;AN=5008;NS=2504;DP=19038;EAS_AF=0.3819;AMR_AF=0.281;AFR_AF=0.3404;EUR_AF=0.4324;SAS_AF=0.4479;AA=A|||;VT=SNP
1	238724560	rs111980914	A	G	100	PASS	AC=209;AF=0.0417332;AN=5008;NS=2504;DP=18992;EAS_AF=0.0258;AMR_AF=0.0504;AFR_AF=0.0953;EUR_AF=0.0109;SAS_AF=0.0112;AA=A|||;VT=SNP
1	238724595	rs10754642	T	A	100	PASS	AC=1903;AF=0.379992;AN=5008;NS=2504;DP=19016;EAS_AF=0.3819;AMR_AF=0.281;AFR_AF=0.3404;EUR_AF=0.4324;SAS_AF=0.4479;AA=A|||;VT=SNP
1	238724684	rs112815966	C	T	100	PASS	AC=288;AF=0.057508;AN=5008;NS=2504;DP=17867;EAS_AF=0.0268;AMR_AF=0.0533;AFR_AF=0.112;EUR_AF=0.0109;SAS_AF=0.0665;AA=C|||;VT=SNP
1	238724704	rs7515247	T	C	100	PASS	AC=1904;AF=0.380192;AN=5008;NS=2504;DP=17512;EAS_AF=0.3819;AMR_AF=0.281;AFR_AF=0.3404;EUR_AF=0.4334;SAS_AF=0.4479;AA=T|||;VT=SNP
1	238724718	rs10754643	T	C	100	PASS	AC=1900;AF=0.379393;AN=5008;NS=2504;DP=17388;EAS_AF=0.3819;AMR_AF=0.281;AFR_AF=0.3381;EUR_AF=0.4324;SAS_AF=0.4479;AA=T|||;VT=SNP
1	238724741	rs10754644	A	G	100	PASS	AC=1901;AF=0.379593;AN=5008;NS=2504;DP=16770;EAS_AF=0.3819;AMR_AF=0.281;AFR_AF=0.3389;EUR_AF=0.4324;SAS_AF=0.4479;AA=G|||;VT=SNP
1	238724963	rs76073273	C	T	100	PASS	AC=23;AF=0.00459265;AN=5008;NS=2504;DP=17533;EAS_AF=0;AMR_AF=0.0014;AFR_AF=0.0023;EUR_AF=0.0159;SAS_AF=0.0031;AA=C|||;VT=SNP
1	238725004	rs7513183	A	G	100	PASS	AC=1887;AF=0.376797;AN=5008;NS=2504;DP=16822;EAS_AF=0.3819;AMR_AF=0.281;AFR_AF=0.3374;EUR_AF=0.4344;SAS_AF=0.4335;AA=G|||;VT=SNP
1	238725333	rs564639	G	A	100	PASS	AC=2439;AF=0.487021;AN=5008;NS=2504;DP=17423;EAS_AF=0.5516;AMR_AF=0.6066;AFR_AF=0.3464;EUR_AF=0.5209;SAS_AF=0.4908;AA=G|||;VT=SNP
1	238725374	rs11803645	T	C	100	PASS	AC=1484;AF=0.296326;AN=5008;NS=2504;DP=16834;EAS_AF=0.2976;AMR_AF=0.2089;AFR_AF=0.233;EUR_AF=0.3579;SAS_AF=0.3793;AA=C|||;VT=SNP
1	238725380	rs12071247	T	G	100	PASS	AC=269;AF=0.0537141;AN=5008;NS=2504;DP=16676;EAS_AF=0.0427;AMR_AF=0.0432;AFR_AF=0.0862;EUR_AF=0.0338;SAS_AF=0.0491;AA=T|||;VT=SNP
1	238725465	rs7513643	A	T	100	PASS	AC=1466;AF=0.292732;AN=5008;NS=2504;DP=17269;EAS_AF=0.2808;AMR_AF=0.2147;AFR_AF=0.2352;EUR_AF=0.3559;SAS_AF=0.3732;AA=T|||;VT=SNP
1	238725505	rs7513649	A	G	100	PASS	AC=1323;AF=0.264177;AN=5008;NS=2504;DP=17378;EAS_AF=0.3016;AMR_AF=0.2003;AFR_AF=0.1188;EUR_AF=0.3579;SAS_AF=0.3712;AA=a|||;VT=SNP
1	238725567	rs7516101	T	C	100	PASS	AC=1391;AF=0.277756;AN=5008;NS=2504;DP=17316;EAS_AF=0.2857;AMR_AF=0.2075;AFR_AF=0.1725;EUR_AF=0.3618;SAS_AF=0.3753;AA=T|||;VT=SNP
1	238725762	rs560229	A	G	100	PASS	AC=807;AF=0.161142;AN=5008;NS=2504;DP=16519;EAS_AF=0.124;AMR_AF=0.1671;AFR_AF=0.2428;EUR_AF=0.1173;SAS_AF=0.1299;AA=A|||;VT=SNP
1	238726081	rs74406106	C	T	100	PASS	AC=190;AF=0.0379393;AN=5008;NS=2504;DP=17220;EAS_AF=0.0347;AMR_AF=0.0072;AFR_AF=0.0408;EUR_AF=0.0129;SAS_AF=0.0849;AA=C|||;VT=SNP
1	238726290	rs4659531	A	T	100	PASS	AC=822;AF=0.164137;AN=5008;NS=2504;DP=14660;EAS_AF=0.1895;AMR_AF=0.1816;AFR_AF=0.115;EUR_AF=0.1958;SAS_AF=0.1595;AA=A|||;VT=SNP
1	238726425	rs4659532	G	A	100	PASS	AC=944;AF=0.188498;AN=5008;NS=2504;DP=14367;EAS_AF=0.1954;AMR_AF=0.1801;AFR_AF=0.1604;EUR_AF=0.2058;SAS_AF=0.2076;AA=G|||;VT=SNP
1	238726592	rs2392864	C	T	100	PASS	AC=1801;AF=0.359625;AN=5008;NS=2504;DP=14391;EAS_AF=0.2738;AMR_AF=0.2968;AFR_AF=0.6407;EUR_AF=0.2207;SAS_AF=0.2556;AA=T|||;VT=SNP
1	238726665	rs1002725	T	C	100	PASS	AC=1278;AF=0.255192;AN=5008;NS=2504;DP=14330;EAS_AF=0.2292;AMR_AF=0.2695;AFR_AF=0.202;EUR_AF=0.327;SAS_AF=0.2699;AA=C|||;VT=SNP
1	238726690	rs1002726	C	A	100	PASS	AC=1279;AF=0.255391;AN=5008;NS=2504;DP=14378;EAS_AF=0.2292;AMR_AF=0.2695;AFR_AF=0.2027;EUR_AF=0.327;SAS_AF=0.2699;AA=C|||;VT=SNP
1	238727066	rs12130374	G	C	100	PASS	AC=1046;AF=0.208866;AN=5008;NS=2504;DP=16841;EAS_AF=0.2321;AMR_AF=0.1888;AFR_AF=0.1967;EUR_AF=0.2107;SAS_AF=0.2137;AA=G|||;VT=SNP
1	238727100	rs10925688	G	A	100	PASS	AC=1062;AF=0.212061;AN=5008;NS=2504;DP=16909;EAS_AF=0.2321;AMR_AF=0.1945;AFR_AF=0.1982;EUR_AF=0.2177;SAS_AF=0.2168;AA=G|||;VT=SNP
1	238727308	rs10802707	C	T	100	PASS	AC=983;AF=0.196286;AN=5008;NS=2504;DP=17918;EAS_AF=0.2312;AMR_AF=0.1859;AFR_AF=0.1694;EUR_AF=0.2068;SAS_AF=0.1933;AA=T|||;VT=SNP
1	238727396	rs10925690	C	T	100	PASS	AC=930;AF=0.185703;AN=5008;NS=2504;DP=17681;EAS_AF=0.1994;AMR_AF=0.1859;AFR_AF=0.1664;EUR_AF=0.1958;SAS_AF=0.1871;AA=c|||;VT=SNP
1	238727544	rs10925691	G	A	100	PASS	AC=973;AF=0.194289;AN=5008;NS=2504;DP=18306;EAS_AF=0.2302;AMR_AF=0.1859;AFR_AF=0.1679;EUR_AF=0.2008;SAS_AF=0.1922;AA=A|||;VT=SNP
1	238727546	rs10925692	T	G	100	PASS	AC=975;AF=0.194688;AN=5008;NS=2504;DP=18305;EAS_AF=0.2312;AMR_AF=0.1859;AFR_AF=0.1679;EUR_AF=0.2008;SAS_AF=0.1933;AA=T|||;VT=SNP
1	238727663	rs616530	T	A	100	PASS	AC=2976;AF=0.594249;AN=5008;NS=2504;DP=18702;EAS_AF=0.7202;AMR_AF=0.683;AFR_AF=0.1952;EUR_AF=0.7793;SAS_AF=0.7505;AA=T|||;VT=SNP
1	238727834	rs7539205	C	A	100	PASS	AC=935;AF=0.186701;AN=5008;NS=2504;DP=17106;EAS_AF=0.1994;AMR_AF=0.1888;AFR_AF=0.1672;EUR_AF=0.1958;SAS_AF=0.1892;AA=c|||;VT=SNP
1	238728007	rs78693677	C	A	100	PASS	AC=668;AF=0.133387;AN=5008;NS=2504;DP=20002;EAS_AF=0.0992;AMR_AF=0.0937;AFR_AF=0.3245;EUR_AF=0.0249;SAS_AF=0.0501;AA=C|||;VT=SNP
1	238728187	rs1327898	T	C	100	PASS	AC=1739;AF=0.347244;AN=5008;NS=2504;DP=17129;EAS_AF=0.2738;AMR_AF=0.2939;AFR_AF=0.6021;EUR_AF=0.2207;SAS_AF=0.2464;AA=t|||;VT=SNP
1	238728498	rs1327899	C	T	100	PASS	AC=872;AF=0.174121;AN=5008;NS=2504;DP=18944;EAS_AF=0.1696;AMR_AF=0.1873;AFR_AF=0.1649;EUR_AF=0.1958;SAS_AF=0.1595;AA=T|||;VT=SNP
1	238728981	rs1002812	T	G	100	PASS	AC=3174;AF=0.633786;AN=5008;NS=2504;DP=19701;EAS_AF=0.7252;AMR_AF=0.6974;AFR_AF=0.3321;EUR_AF=0.7793;SAS_AF=0.7526;AA=T|||;VT=SNP
1	238729070	rs2078306	A	G	100	PASS	AC=1741;AF=0.347644;AN=5008;NS=2504;DP=19607;EAS_AF=0.2748;AMR_AF=0.2954;AFR_AF=0.6006;EUR_AF=0.2207;SAS_AF=0.2485;AA=G|||;VT=SNP
1	238729098	rs114304856	G	T	100	PASS	AC=68;AF=0.0135783;AN=5008;NS=2504;DP=18670;EAS_AF=0;AMR_AF=0.0029;AFR_AF=0.028;EUR_AF=0.0099;SAS_AF=0.0194;AA=G|||;VT=SNP
1	238729177	rs1002811	G	A	100	PASS	AC=1720;AF=0.34345;AN=5008;NS=2504;DP=19537;EAS_AF=0.2728;AMR_AF=0.2954;AFR_AF=0.5991;EUR_AF=0.2207;SAS_AF=0.2311;AA=A|||;VT=SNP
1	238729433	rs116233900	T	C	100	PASS	AC=145;AF=0.0289537;AN=5008;NS=2504;DP=22122;EAS_AF=0.0278;AMR_AF=0.0216;AFR_AF=0.0129;EUR_AF=0.0358;SAS_AF=0.0501;AA=T|||;VT=SNP
1	238729740	rs11588641	C	A	100	PASS	AC=289;AF=0.0577077;AN=5008;NS=2504;DP=18975;EAS_AF=0.0179;AMR_AF=0.0922;AFR_AF=0.0242;EUR_AF=0.1193;SAS_AF=0.0562;AA=C|||;VT=SNP
1	238729943	rs646969	T	G	100	PASS	AC=1087;AF=0.217053;AN=5008;NS=2504;DP=19671;EAS_AF=0.1448;AMR_AF=0.2695;AFR_AF=0.0242;EUR_AF=0.3946;SAS_AF=0.3323;AA=T|||;VT=SNP
1	238730053	rs10925696	T	C	100	PASS	AC=820;AF=0.163738;AN=5008;NS=2504;DP=17684;EAS_AF=0.1687;AMR_AF=0.183;AFR_AF=0.1286;EUR_AF=0.1958;SAS_AF=0.1595;AA=T|||;VT=SNP
1	238730264	rs648701	G	T	100	PASS	AC=1315;AF=0.26258;AN=5008;NS=2504;DP=18904;EAS_AF=0.1438;AMR_AF=0.2824;AFR_AF=0.1884;EUR_AF=0.3966;SAS_AF=0.3333;AA=G|||;VT=SNP
1	238730527	rs138730591	G	A	100	PASS	AC=22;AF=0.00439297;AN=5008;NS=2504;DP=20979;EAS_AF=0;AMR_AF=0.0058;AFR_AF=0.0023;EUR_AF=0.008;SAS_AF=0.0072;AA=G|||;VT=SNP
1	238730656	rs10925697	A	G	100	PASS	AC=945;AF=0.188698;AN=5008;NS=2504;DP=18007;EAS_AF=0.1062;AMR_AF=0.1153;AFR_AF=0.4894;EUR_AF=0.0249;SAS_AF=0.0879;AA=G|||;VT=SNP
1	238731093	rs140734091	A	T	100	PASS	AC=37;AF=0.00738818;AN=5008;NS=2504;DP=15424;EAS_AF=0;AMR_AF=0.0202;AFR_AF=0.003;EUR_AF=0.0189;SAS_AF=0;AA=A|||;VT=SNP
1	238731145	rs12407349	G	T	100	PASS	AC=223;AF=0.0445288;AN=5008;NS=2504;DP=14185;EAS_AF=0;AMR_AF=0.0893;AFR_AF=0.0068;EUR_AF=0.1024;SAS_AF=0.0501;AA=G|||;VT=SNP
1	238731374	rs114765715	A	T	100	PASS	AC=115;AF=0.0229633;AN=5008;NS=2504;DP=13102;EAS_AF=0;AMR_AF=0.0259;AFR_AF=0.0023;EUR_AF=0.0417;SAS_AF=0.0532;AA=A|||;VT=SNP
1	238732125	rs79098097	G	A	100	PASS	AC=111;AF=0.0221645;AN=5008;NS=2504;DP=16985;EAS_AF=0;AMR_AF=0.0072;AFR_AF=0.0582;EUR_AF=0.0099;SAS_AF=0.0194;AA=G|||;VT=SNP
1	238732738	rs73121917	A	G	100	PASS	AC=958;AF=0.191294;AN=5008;NS=2504;DP=17658;EAS_AF=0.1071;AMR_AF=0.1153;AFR_AF=0.4985;EUR_AF=0.0249;SAS_AF=0.0879;AA=G|||;VT=SNP
1	238733009	rs4659533	T	C	100	PASS	AC=813;AF=0.16234;AN=5008;NS=2504;DP=19228;EAS_AF=0.1706;AMR_AF=0.1816;AFR_AF=0.1142;EUR_AF=0.2038;SAS_AF=0.1626;AA=T|||;VT=SNP
1	238733072	rs80351777	C	T	100	PASS	AC=246;AF=0.0491214;AN=5008;NS=2504;DP=18614;EAS_AF=0;AMR_AF=0.0259;AFR_AF=0.1483;EUR_AF=0.0129;SAS_AF=0.0194;AA=C|||;VT=SNP
1	238733753	rs77386325	C	A	100	PASS	AC=33;AF=0.00658946;AN=5008;NS=2504;DP=17301;EAS_AF=0;AMR_AF=0.0086;AFR_AF=0.0008;EUR_AF=0.0239;SAS_AF=0.002;AA=C|||;VT=SNP
1	238734304	rs12129603	A	G	100	PASS	AC=1081;AF=0.215855;AN=5008;NS=2504;DP=15828;EAS_AF=0.2044;AMR_AF=0.1931;AFR_AF=0.236;EUR_AF=0.2416;SAS_AF=0.1902;AA=A|||;VT=SNP
1	238734647	rs145210098	A	G	100	PASS	AC=58;AF=0.0115815;AN=5008;NS=2504;DP=12840;EAS_AF=0;AMR_AF=0.013;AFR_AF=0;EUR_AF=0.0189;SAS_AF=0.0307;AA=A|||;VT=SNP
1	238736378	rs115907661	G	A	100	PASS	AC=25;AF=0.00499201;AN=5008;NS=2504;DP=16470;EAS_AF=0.004;AMR_AF=0.0043;AFR_AF=0;EUR_AF=0.0149;SAS_AF=0.0031;AA=G|||;VT=SNP
1	238737076	rs12142926	C	T	100	PASS	AC=1227;AF=0.245008;AN=5008;NS=2504;DP=16284;EAS_AF=0.2321;AMR_AF=0.2075;AFR_AF=0.3215;EUR_AF=0.2356;SAS_AF=0.1912;AA=C|||;VT=SNP
1	238737480	rs573817	T	C	100	PASS	AC=2940;AF=0.587061;AN=5008;NS=2504;DP=16741;EAS_AF=0.6548;AMR_AF=0.6873;AFR_AF=0.2466;EUR_AF=0.7545;SAS_AF=0.7342;AA=T|||;VT=SNP
1	238737712	rs182787573	T	C	100	PASS	AC=16;AF=0.00319489;AN=5008;NS=2504;DP=15204;EAS_AF=0;AMR_AF=0.0029;AFR_AF=0.0008;EUR_AF=0.0129;SAS_AF=0;AA=T|||;VT=SNP
1	238738282	rs789144	G	A	100	PASS	AC=2936;AF=0.586262;AN=5008;NS=2504;DP=15202;EAS_AF=0.6558;AMR_AF=0.6859;AFR_AF=0.2504;EUR_AF=0.7465;SAS_AF=0.7331;AA=G|||;VT=SNP
1	238738931	rs10925702	C	T	100	PASS	AC=1240;AF=0.247604;AN=5008;NS=2504;DP=15055;EAS_AF=0.2321;AMR_AF=0.2075;AFR_AF=0.3313;EUR_AF=0.2356;SAS_AF=0.1912;AA=C|||;VT=SNP
1	238740359	rs77950315	G	A	100	PASS	AC=38;AF=0.00758786;AN=5008;NS=2504;DP=14781;EAS_AF=0;AMR_AF=0.0144;AFR_AF=0;EUR_AF=0.0268;SAS_AF=0.001;AA=G|||;VT=SNP
1	238740747	rs114423403	C	G	100	PASS	AC=73;AF=0.0145767;AN=5008;NS=2504;DP=17608;EAS_AF=0;AMR_AF=0.0029;AFR_AF=0.0295;EUR_AF=0.0109;SAS_AF=0.0215;AA=C|||;VT=SNP
1	238741253	rs624912	T	C	100	PASS	AC=3060;AF=0.611022;AN=5008;NS=2504;DP=16167;EAS_AF=0.6567;AMR_AF=0.696;AFR_AF=0.3313;EUR_AF=0.7545;SAS_AF=0.7342;AA=T|||;VT=SNP
1	238742904	rs114439358	A	G	100	PASS	AC=41;AF=0.0081869;AN=5008;NS=2504;DP=8514;EAS_AF=0.001;AMR_AF=0.0173;AFR_AF=0;EUR_AF=0.0268;SAS_AF=0.001;AA=A|||;VT=SNP
1	238743945	rs673848	G	A	100	PASS	AC=3145;AF=0.627995;AN=5008;NS=2504;DP=13317;EAS_AF=0.7163;AMR_AF=0.6988;AFR_AF=0.3389;EUR_AF=0.7575;SAS_AF=0.7444;AA=G|||;VT=SNP
1	238743981	rs9970021	G	T	100	PASS	AC=1242;AF=0.248003;AN=5008;NS=2504;DP=13470;EAS_AF=0.2341;AMR_AF=0.2046;AFR_AF=0.3343;EUR_AF=0.2346;SAS_AF=0.1902;AA=G|||;VT=SNP
1	238744045	rs684822	G	A	100	PASS	AC=3145;AF=0.627995;AN=5008;NS=2504;DP=13962;EAS_AF=0.7163;AMR_AF=0.6988;AFR_AF=0.3389;EUR_AF=0.7575;SAS_AF=0.7444;AA=G|||;VT=SNP
1	238744345	rs142463195	A	G	100	PASS	AC=43;AF=0.00858626;AN=5008;NS=2504;DP=16006;EAS_AF=0;AMR_AF=0.0418;AFR_AF=0;EUR_AF=0.0119;SAS_AF=0.002;AA=A|||;VT=SNP
1	238745171	rs12130428	T	C	100	PASS	AC=1181;AF=0.235823;AN=5008;NS=2504;DP=14332;EAS_AF=0.2133;AMR_AF=0.1931;AFR_AF=0.3154;EUR_AF=0.2316;SAS_AF=0.1861;AA=T|||;VT=SNP
1	238745650	rs551267	A	C	100	PASS	AC=2940;AF=0.587061;AN=5008;NS=2504;DP=18506;EAS_AF=0.6766;AMR_AF=0.696;AFR_AF=0.205;EUR_AF=0.7505;SAS_AF=0.7658;AA=A|||;VT=SNP
1	238745670	rs594360	T	C	100	PASS	AC=2938;AF=0.586661;AN=5008;NS=2504;DP=18564;EAS_AF=0.6776;AMR_AF=0.696;AFR_AF=0.202;EUR_AF=0.7515;SAS_AF=0.7658;AA=T|||;VT=SNP
1	238747111	rs482697	T	C	100	PASS	AC=2632;AF=0.525559;AN=5008;NS=2504;DP=20039;EAS_AF=0.5585;AMR_AF=0.4784;AFR_AF=0.8056;EUR_AF=0.2614;SAS_AF=0.4182;AA=C|||;VT=SNP
1	238748844	rs12144710	C	T	100	PASS	AC=31;AF=0.0061901;AN=5008;NS=2504;DP=15952;EAS_AF=0;AMR_AF=0.0072;AFR_AF=0.0008;EUR_AF=0.0119;SAS_AF=0.0133;AA=C|||;VT=SNP
1	238749403	rs652252	T	C	100	PASS	AC=4082;AF=0.815096;AN=5008;NS=2504;DP=17876;EAS_AF=0.7093;AMR_AF=0.8256;AFR_AF=0.9766;EUR_AF=0.67;SAS_AF=0.8476;AA=C|||;VT=SNP
1	238749854	rs17548127	A	G	100	PASS	AC=92;AF=0.0183706;AN=5008;NS=2504;DP=18835;EAS_AF=0;AMR_AF=0.0303;AFR_AF=0.0053;EUR_AF=0.0626;SAS_AF=0.001;AA=A|||;VT=SNP
1	238750173	rs114223278	T	A	100	PASS	AC=85;AF=0.0169728;AN=5008;NS=2504;DP=17737;EAS_AF=0;AMR_AF=0.0115;AFR_AF=0;EUR_AF=0.0288;SAS_AF=0.0491;AA=T|||;VT=SNP
1	238750599	rs707194	C	T	100	PASS	AC=1650;AF=0.329473;AN=5008;NS=2504;DP=15781;EAS_AF=0.1458;AMR_AF=0.4078;AFR_AF=0.2579;EUR_AF=0.4443;SAS_AF=0.4417;AA=C|||;VT=SNP
1	238750978	rs80337170	C	A	100	PASS	AC=268;AF=0.0535144;AN=5008;NS=2504;DP=18400;EAS_AF=0.0933;AMR_AF=0.0994;AFR_AF=0.0023;EUR_AF=0.0477;SAS_AF=0.0552;AA=C|||;VT=SNP
1	238751128	rs11587765	G	T	100	PASS	AC=47;AF=0.00938498;AN=5008;NS=2504;DP=18146;EAS_AF=0;AMR_AF=0.0231;AFR_AF=0.003;EUR_AF=0.0258;SAS_AF=0.001;AA=G|||;VT=SNP
1	238751635	rs683070	C	A	100	PASS	AC=1723;AF=0.34405;AN=5008;NS=2504;DP=19820;EAS_AF=0.495;AMR_AF=0.3631;AFR_AF=0.3064;EUR_AF=0.2187;SAS_AF=0.3548;AA=C|||;VT=SNP
1	238751876	rs143255412	T	C	100	PASS	AC=49;AF=0.00978435;AN=5008;NS=2504;DP=17120;EAS_AF=0;AMR_AF=0.0245;AFR_AF=0.003;EUR_AF=0.0268;SAS_AF=0.001;AA=T|||;VT=SNP
1	238751937	rs499370	G	A	100	PASS	AC=1727;AF=0.344848;AN=5008;NS=2504;DP=16679;EAS_AF=0.497;AMR_AF=0.3631;AFR_AF=0.3056;EUR_AF=0.2207;SAS_AF=0.3558;AA=G|||;VT=SNP
1	238752925	rs607591	A	G	100	PASS	AC=1751;AF=0.349641;AN=5008;NS=2504;DP=19038;EAS_AF=0.4931;AMR_AF=0.3573;AFR_AF=0.3154;EUR_AF=0.2286;SAS_AF=0.3671;AA=A|||;VT=SNP
1	238752992	rs529673	A	G	100	PASS	AC=1685;AF=0.336462;AN=5008;NS=2504;DP=19705;EAS_AF=0.4931;AMR_AF=0.3516;AFR_AF=0.2814;EUR_AF=0.2217;SAS_AF=0.3569;AA=A|||;VT=SNP
1	238753312	rs72763318	A	G	100	PASS	AC=102;AF=0.0203674;AN=5008;NS=2504;DP=18837;EAS_AF=0;AMR_AF=0.0346;AFR_AF=0.0038;EUR_AF=0.0616;SAS_AF=0.0112;AA=A|||;VT=SNP
1	238753916	rs559047	T	A	100	PASS	AC=1567;AF=0.312899;AN=5008;NS=2504;DP=16294;EAS_AF=0.4921;AMR_AF=0.3444;AFR_AF=0.18;EUR_AF=0.2386;SAS_AF=0.362;AA=t|||;VT=SNP
1	238754098	rs79379588	A	G	100	PASS	AC=82;AF=0.0163738;AN=5008;NS=2504;DP=14162;EAS_AF=0;AMR_AF=0.0202;AFR_AF=0.0038;EUR_AF=0.0527;SAS_AF=0.0102;AA=A|||;VT=SNP
1	238754300	rs562711	C	T	100	PASS	AC=1957;AF=0.390775;AN=5008;NS=2504;DP=12360;EAS_AF=0.499;AMR_AF=0.4049;AFR_AF=0.3707;EUR_AF=0.2883;SAS_AF=0.4018;AA=T|||;VT=SNP
1	238755526	rs649970	A	G	100	PASS	AC=1381;AF=0.275759;AN=5008;NS=2504;DP=13716;EAS_AF=0.4375;AMR_AF=0.3314;AFR_AF=0.1339;EUR_AF=0.2227;SAS_AF=0.316;AA=A|||;VT=SNP
1	238755796	rs651372	A	C	100	PASS	AC=1665;AF=0.332468;AN=5008;NS=2504;DP=14226;EAS_AF=0.4861;AMR_AF=0.3458;AFR_AF=0.2655;EUR_AF=0.2336;SAS_AF=0.3569;AA=A|||;VT=SNP
1	238756173	rs663328	T	A	100	PASS	AC=1813;AF=0.362021;AN=5008;NS=2504;DP=18514;EAS_AF=0.4851;AMR_AF=0.3516;AFR_AF=0.3744;EUR_AF=0.2336;SAS_AF=0.3579;AA=T|||;VT=SNP
1	238756264	rs546490	C	G	100	PASS	AC=1969;AF=0.393171;AN=5008;NS=2504;DP=17345;EAS_AF=0.4861;AMR_AF=0.3732;AFR_AF=0.4062;EUR_AF=0.2883;SAS_AF=0.4018;AA=C|||;VT=SNP
1	238756643	rs114571786	G	A	100	PASS	AC=143;AF=0.0285543;AN=5008;NS=2504;DP=15598;EAS_AF=0.001;AMR_AF=0.0202;AFR_AF=0.0227;EUR_AF=0.0547;SAS_AF=0.044;AA=G|||;VT=SNP
1	238756891	rs666489	C	G	100	PASS	AC=1891;AF=0.377596;AN=5008;NS=2504;DP=15948;EAS_AF=0.499;AMR_AF=0.402;AFR_AF=0.329;EUR_AF=0.2863;SAS_AF=0.3947;AA=G|||;VT=SNP
1	238756904	rs573290	G	A	100	PASS	AC=2027;AF=0.404752;AN=5008;NS=2504;DP=16600;EAS_AF=0.499;AMR_AF=0.4063;AFR_AF=0.4236;EUR_AF=0.2873;SAS_AF=0.4018;AA=A|||;VT=SNP
1	238756936	rs574043	A	C	100	PASS	AC=1604;AF=0.320288;AN=5008;NS=2504;DP=18435;EAS_AF=0.498;AMR_AF=0.3761;AFR_AF=0.1997;EUR_AF=0.2316;SAS_AF=0.3517;AA=A|||;VT=SNP
1	238757142	rs575883	A	T	100	PASS	AC=2326;AF=0.464457;AN=5008;NS=2504;DP=17968;EAS_AF=0.5268;AMR_AF=0.4352;AFR_AF=0.6097;EUR_AF=0.2913;SAS_AF=0.4029;AA=T|||;VT=SNP
1	238757183	rs576000	T	A	100	PASS	AC=1892;AF=0.377796;AN=5008;NS=2504;DP=18372;EAS_AF=0.497;AMR_AF=0.3876;AFR_AF=0.4062;EUR_AF=0.2336;SAS_AF=0.3579;AA=A|||;VT=SNP
1	238757541	rs679939	A	T	100	PASS	AC=2225;AF=0.444289;AN=5008;NS=2504;DP=16717;EAS_AF=0.5268;AMR_AF=0.4164;AFR_AF=0.5915;EUR_AF=0.2366;SAS_AF=0.3937;AA=T|||;VT=SNP
1	238757599	rs680023	C	T	100	PASS	AC=2182;AF=0.435703;AN=5008;NS=2504;DP=15713;EAS_AF=0.5268;AMR_AF=0.415;AFR_AF=0.59;EUR_AF=0.2316;SAS_AF=0.3579;AA=C|||;VT=SNP
1	238757635	rs12137467	A	G	100	PASS	AC=129;AF=0.0257588;AN=5008;NS=2504;DP=15498;EAS_AF=0.0476;AMR_AF=0.0072;AFR_AF=0.0166;EUR_AF=0.0139;SAS_AF=0.0409;AA=A|||;VT=SNP
1	238757736	rs680818	C	A	100	PASS	AC=1899;AF=0.379193;AN=5008;NS=2504;DP=15808;EAS_AF=0.497;AMR_AF=0.389;AFR_AF=0.41;EUR_AF=0.2336;SAS_AF=0.3589;AA=a|||;VT=SNP
1	238757897	rs12138314	T	C	100	PASS	AC=87;AF=0.0173722;AN=5008;NS=2504;DP=12945;EAS_AF=0;AMR_AF=0.0303;AFR_AF=0.0008;EUR_AF=0.0497;SAS_AF=0.0153;AA=T|||;VT=SNP
1	238757991	rs12118922	C	T	100	PASS	AC=89;AF=0.0177716;AN=5008;NS=2504;DP=13626;EAS_AF=0;AMR_AF=0.0303;AFR_AF=0.0008;EUR_AF=0.0517;SAS_AF=0.0153;AA=C|||;VT=SNP
1	238758061	rs12137594	A	G	100	PASS	AC=88;AF=0.0175719;AN=5008;NS=2504;DP=13153;EAS_AF=0;AMR_AF=0.0303;AFR_AF=0.0015;EUR_AF=0.0497;SAS_AF=0.0153;AA=A|||;VT=SNP
1	238758325	rs585622	C	T	100	PASS	AC=1899;AF=0.379193;AN=5008;NS=2504;DP=12423;EAS_AF=0.497;AMR_AF=0.389;AFR_AF=0.4085;EUR_AF=0.2336;SAS_AF=0.3609;AA=T|||;VT=SNP
1	238758469	rs498677	G	A	100	PASS	AC=1898;AF=0.378994;AN=5008;NS=2504;DP=12870;EAS_AF=0.498;AMR_AF=0.389;AFR_AF=0.4085;EUR_AF=0.2336;SAS_AF=0.3589;AA=g|||;VT=SNP
1	238758531	rs586565	A	G	100	PASS	AC=1898;AF=0.378994;AN=5008;NS=2504;DP=14083;EAS_AF=0.497;AMR_AF=0.389;AFR_AF=0.4092;EUR_AF=0.2336;SAS_AF=0.3589;AA=G|||;VT=SNP
1	238758974	rs588748	C	T	100	PASS	AC=1766;AF=0.352636;AN=5008;NS=2504;DP=18561;EAS_AF=0.497;AMR_AF=0.3862;AFR_AF=0.3116;EUR_AF=0.2336;SAS_AF=0.3579;AA=C|||;VT=SNP
1	238759117	rs599625	C	T	100	PASS	AC=1768;AF=0.353035;AN=5008;NS=2504;DP=17618;EAS_AF=0.497;AMR_AF=0.3862;AFR_AF=0.3132;EUR_AF=0.2336;SAS_AF=0.3579;AA=T|||;VT=SNP
1	238759205	rs526130	G	A	100	PASS	AC=2169;AF=0.433107;AN=5008;NS=2504;DP=16236;EAS_AF=0.5268;AMR_AF=0.415;AFR_AF=0.5756;EUR_AF=0.2366;SAS_AF=0.3589;AA=A|||;VT=SNP
1	238759303	rs600497	A	G	100	PASS	AC=1768;AF=0.353035;AN=5008;NS=2504;DP=16384;EAS_AF=0.497;AMR_AF=0.3862;AFR_AF=0.3132;EUR_AF=0.2336;SAS_AF=0.3579;AA=A|||;VT=SNP
1	238759370	rs527947	G	A	100	PASS	AC=1768;AF=0.353035;AN=5008;NS=2504;DP=16211;EAS_AF=0.497;AMR_AF=0.3862;AFR_AF=0.3132;EUR_AF=0.2336;SAS_AF=0.3579;AA=A|||;VT=SNP
1	238760167	rs556315	G	A	100	PASS	AC=2355;AF=0.470248;AN=5008;NS=2504;DP=15367;EAS_AF=0.5278;AMR_AF=0.4409;AFR_AF=0.6278;EUR_AF=0.2913;SAS_AF=0.4029;AA=A|||;VT=SNP
1	238760605	rs12047571	G	A	100	PASS	AC=480;AF=0.0958466;AN=5008;NS=2504;DP=9832;EAS_AF=0.2014;AMR_AF=0.0735;AFR_AF=0.0053;EUR_AF=0.1123;SAS_AF=0.1084;AA=G|||;VT=SNP
1	238760755	rs617394	G	A	100	PASS	AC=1857;AF=0.370807;AN=5008;NS=2504;DP=12394;EAS_AF=0.5149;AMR_AF=0.3718;AFR_AF=0.3676;EUR_AF=0.2406;SAS_AF=0.3599;AA=G|||;VT=SNP
1	238761426	rs16837190	G	A	100	PASS	AC=305;AF=0.0609026;AN=5008;NS=2504;DP=17847;EAS_AF=0.122;AMR_AF=0.0461;AFR_AF=0.0015;EUR_AF=0.0646;SAS_AF=0.0849;AA=G|||;VT=SNP
1	238761549	rs74728354	A	G	100	PASS	AC=83;AF=0.0165735;AN=5008;NS=2504;DP=18905;EAS_AF=0;AMR_AF=0.0202;AFR_AF=0.003;EUR_AF=0.0547;SAS_AF=0.0102;AA=A|||;VT=SNP
1	238762069	rs59627173	G	A	100	PASS	AC=366;AF=0.0730831;AN=5008;NS=2504;DP=16086;EAS_AF=0.0298;AMR_AF=0.0461;AFR_AF=0.1778;EUR_AF=0.0577;SAS_AF=0.0112;AA=G|||;VT=SNP
1	238762444	rs74985156	G	T	100	PASS	AC=83;AF=0.0165735;AN=5008;NS=2504;DP=17622;EAS_AF=0;AMR_AF=0.0202;AFR_AF=0.003;EUR_AF=0.0547;SAS_AF=0.0102;AA=G|||;VT=SNP
1	238762517	rs4659879	C	T	100	PASS	AC=705;AF=0.140775;AN=5008;NS=2504;DP=17348;EAS_AF=0.0417;AMR_AF=0.0893;AFR_AF=0.4017;EUR_AF=0.0577;SAS_AF=0.0123;AA=T|||;VT=SNP
1	238762549	rs4659534	C	G	100	PASS	AC=739;AF=0.147564;AN=5008;NS=2504;DP=17644;EAS_AF=0.0417;AMR_AF=0.0893;AFR_AF=0.4024;EUR_AF=0.0577;SAS_AF=0.046;AA=G|||;VT=SNP
1	238763098	rs535914	T	C	100	PASS	AC=2355;AF=0.470248;AN=5008;NS=2504;DP=16866;EAS_AF=0.5278;AMR_AF=0.438;AFR_AF=0.6263;EUR_AF=0.2942;SAS_AF=0.4039;AA=C|||;VT=SNP
1	238764235	rs78318745	A	T	100	PASS	AC=83;AF=0.0165735;AN=5008;NS=2504;DP=15377;EAS_AF=0;AMR_AF=0.0202;AFR_AF=0.003;EUR_AF=0.0547;SAS_AF=0.0102;AA=A|||;VT=SNP
1	238764724	rs146871536	C	T	100	PASS	AC=85;AF=0.0169728;AN=5008;NS=2504;DP=16604;EAS_AF=0;AMR_AF=0.0173;AFR_AF=0;EUR_AF=0.0258;SAS_AF=0.0481;AA=C|||;VT=SNP
1	238764737	rs115851656	G	C	100	PASS	AC=83;AF=0.0165735;AN=5008;NS=2504;DP=16591;EAS_AF=0;AMR_AF=0.0202;AFR_AF=0.003;EUR_AF=0.0547;SAS_AF=0.0102;AA=G|||;VT=SNP
1	238765020	rs12726152	A	T	100	PASS	AC=169;AF=0.033746;AN=5008;NS=2504;DP=19569;EAS_AF=0;AMR_AF=0.0548;AFR_AF=0.0083;EUR_AF=0.1083;SAS_AF=0.0112;AA=A|||;VT=SNP
1	238765272	rs597856	A	G	100	PASS	AC=2368;AF=0.472843;AN=5008;NS=2504;DP=18038;EAS_AF=0.5298;AMR_AF=0.4409;AFR_AF=0.6316;EUR_AF=0.2952;SAS_AF=0.4049;AA=a|||;VT=SNP
1	238765960	rs2793130	A	G	100	PASS	AC=1653;AF=0.330072;AN=5008;NS=2504;DP=15587;EAS_AF=0.4851;AMR_AF=0.3501;AFR_AF=0.2254;EUR_AF=0.2376;SAS_AF=0.3926;AA=A|||;VT=SNP
1	238766213	rs192639656	G	T	100	PASS	AC=15;AF=0.00299521;AN=5008;NS=2504;DP=15790;EAS_AF=0;AMR_AF=0.0043;AFR_AF=0;EUR_AF=0.0099;SAS_AF=0.002;AA=G|||;VT=SNP
1	238766807	rs614831	G	A	100	PASS	AC=2265;AF=0.452276;AN=5008;NS=2504;DP=18525;EAS_AF=0.5337;AMR_AF=0.438;AFR_AF=0.5431;EUR_AF=0.2992;SAS_AF=0.4131;AA=A|||;VT=SNP
1	238767928	rs630447	A	G	100	PASS	AC=4002;AF=0.799121;AN=5008;NS=2504;DP=17390;EAS_AF=0.6885;AMR_AF=0.8069;AFR_AF=0.947;EUR_AF=0.6938;SAS_AF=0.816;AA=G|||;VT=SNP
1	238768143	rs10925711	G	T	100	PASS	AC=1788;AF=0.357029;AN=5008;NS=2504;DP=17682;EAS_AF=0.2014;AMR_AF=0.3501;AFR_AF=0.4183;EUR_AF=0.3429;SAS_AF=0.454;AA=G|||;VT=SNP
1	238768264	rs572934	A	G	100	PASS	AC=3965;AF=0.791733;AN=5008;NS=2504;DP=15332;EAS_AF=0.6905;AMR_AF=0.804;AFR_AF=0.9191;EUR_AF=0.6928;SAS_AF=0.817;AA=G|||;VT=SNP
1	238768567	rs16837200	A	G	100	PASS	AC=361;AF=0.0720847;AN=5008;NS=2504;DP=15026;EAS_AF=0.0119;AMR_AF=0.0965;AFR_AF=0.1309;EUR_AF=0.0984;SAS_AF=0.0102;AA=A|||;VT=SNP
1	238768657	rs548096	T	C	100	PASS	AC=4018;AF=0.802316;AN=5008;NS=2504;DP=15083;EAS_AF=0.6915;AMR_AF=0.7997;AFR_AF=0.9735;EUR_AF=0.6789;SAS_AF=0.8139;AA=C|||;VT=SNP
1	238768875	rs77760738	C	T	100	PASS	AC=81;AF=0.0161741;AN=5008;NS=2504;DP=13785;EAS_AF=0;AMR_AF=0.0187;AFR_AF=0.003;EUR_AF=0.0537;SAS_AF=0.0102;AA=C|||;VT=SNP
1	238769286	rs542565	T	A	100	PASS	AC=1571;AF=0.313698;AN=5008;NS=2504;DP=10922;EAS_AF=0.3601;AMR_AF=0.3516;AFR_AF=0.2784;EUR_AF=0.2634;SAS_AF=0.3384;AA=T|||;VT=SNP
1	238769534	rs34700344	G	A	100	PASS	AC=433;AF=0.0864617;AN=5008;NS=2504;DP=15588;EAS_AF=0.0119;AMR_AF=0.1225;AFR_AF=0.1112;EUR_AF=0.162;SAS_AF=0.0266;AA=G|||;VT=SNP
1	238769656	rs61829289	G	A	100	PASS	AC=1212;AF=0.242013;AN=5008;NS=2504;DP=16043;EAS_AF=0.2837;AMR_AF=0.2406;AFR_AF=0.0628;EUR_AF=0.2714;SAS_AF=0.4121;AA=G|||;VT=SNP
1	238769714	rs517690	T	C	100	PASS	AC=1558;AF=0.311102;AN=5008;NS=2504;DP=15894;EAS_AF=0.3621;AMR_AF=0.3473;AFR_AF=0.2723;EUR_AF=0.2575;SAS_AF=0.3405;AA=T|||;VT=SNP
1	238770540	rs1393640	G	A	100	PASS	AC=559;AF=0.111621;AN=5008;NS=2504;DP=17243;EAS_AF=0.0109;AMR_AF=0.1297;AFR_AF=0.2005;EUR_AF=0.166;SAS_AF=0.0266;AA=A|||;VT=SNP
1	238770563	rs672919	T	C	100	PASS	AC=2106;AF=0.420527;AN=5008;NS=2504;DP=17295;EAS_AF=0.373;AMR_AF=0.4769;AFR_AF=0.472;EUR_AF=0.4175;SAS_AF=0.363;AA=C|||;VT=SNP
1	238770594	rs1393639	A	T	100	PASS	AC=558;AF=0.111422;AN=5008;NS=2504;DP=16991;EAS_AF=0.0109;AMR_AF=0.1297;AFR_AF=0.1997;EUR_AF=0.166;SAS_AF=0.0266;AA=A|||;VT=SNP
1	238771014	rs484638	G	A	100	PASS	AC=1547;AF=0.308906;AN=5008;NS=2504;DP=16018;EAS_AF=0.3611;AMR_AF=0.3458;AFR_AF=0.2723;EUR_AF=0.2525;SAS_AF=0.3364;AA=G|||;VT=SNP
1	238771027	rs34326716	C	T	100	PASS	AC=557;AF=0.111222;AN=5008;NS=2504;DP=16049;EAS_AF=0.0109;AMR_AF=0.1297;AFR_AF=0.1989;EUR_AF=0.166;SAS_AF=0.0266;AA=C|||;VT=SNP
1	238771058	rs483883	C	T	100	PASS	AC=1547;AF=0.308906;AN=5008;NS=2504;DP=16273;EAS_AF=0.3611;AMR_AF=0.3458;AFR_AF=0.2723;EUR_AF=0.2525;SAS_AF=0.3364;AA=C|||;VT=SNP
1	238771173	rs7517081	T	C	100	PASS	AC=557;AF=0.111222;AN=5008;NS=2504;DP=15609;EAS_AF=0.0109;AMR_AF=0.1297;AFR_AF=0.1989;EUR_AF=0.166;SAS_AF=0.0266;AA=T|||;VT=SNP
1	238771226	rs7517092	T	C	100	PASS	AC=557;AF=0.111222;AN=5008;NS=2504;DP=17132;EAS_AF=0.0109;AMR_AF=0.1297;AFR_AF=0.1989;EUR_AF=0.166;SAS_AF=0.0266;AA=T|||;VT=SNP
1	238771585	rs687851	T	C	100	PASS	AC=4147;AF=0.828075;AN=5008;NS=2504;DP=17211;EAS_AF=0.6944;AMR_AF=0.8401;AFR_AF=0.9766;EUR_AF=0.7614;SAS_AF=0.8252;AA=C|||;VT=SNP
1	238772047	rs6429092	T	G	100	PASS	AC=530;AF=0.105831;AN=5008;NS=2504;DP=18741;EAS_AF=0;AMR_AF=0.1052;AFR_AF=0.1997;EUR_AF=0.166;SAS_AF=0.0266;AA=T|||;VT=SNP
1	238772108	rs61829290	G	T	100	PASS	AC=45;AF=0.00898562;AN=5008;NS=2504;DP=17986;EAS_AF=0;AMR_AF=0.0144;AFR_AF=0.0008;EUR_AF=0.0308;SAS_AF=0.0031;AA=G|||;VT=SNP
1	238772150	rs10802709	A	G	100	PASS	AC=1791;AF=0.357628;AN=5008;NS=2504;DP=18665;EAS_AF=0.3204;AMR_AF=0.3386;AFR_AF=0.4009;EUR_AF=0.2932;SAS_AF=0.4172;AA=A|||;VT=SNP
1	238772288	rs7520477	T	G	100	PASS	AC=558;AF=0.111422;AN=5008;NS=2504;DP=20909;EAS_AF=0.0109;AMR_AF=0.1297;AFR_AF=0.1989;EUR_AF=0.166;SAS_AF=0.0276;AA=G|||;VT=SNP
1	238772311	rs562061	G	C	100	PASS	AC=1549;AF=0.309305;AN=5008;NS=2504;DP=20977;EAS_AF=0.3621;AMR_AF=0.3444;AFR_AF=0.2738;EUR_AF=0.2535;SAS_AF=0.3354;AA=G|||;VT=SNP
1	238772778	rs35468150	A	G	100	PASS	AC=558;AF=0.111422;AN=5008;NS=2504;DP=18072;EAS_AF=0.0109;AMR_AF=0.1297;AFR_AF=0.1989;EUR_AF=0.166;SAS_AF=0.0276;AA=a|||;VT=SNP
1	238772920	rs71644942	T	C	100	PASS	AC=557;AF=0.111222;AN=5008;NS=2504;DP=14598;EAS_AF=0.0109;AMR_AF=0.1297;AFR_AF=0.1982;EUR_AF=0.166;SAS_AF=0.0276;AA=T|||;VT=SNP
1	238773012	rs72763341	A	G	100	PASS	AC=557;AF=0.111222;AN=5008;NS=2504;DP=16773;EAS_AF=0.0109;AMR_AF=0.1297;AFR_AF=0.1982;EUR_AF=0.166;SAS_AF=0.0276;AA=A|||;VT=SNP
1	238773065	rs72763342	A	G	100	PASS	AC=557;AF=0.111222;AN=5008;NS=2504;DP=18793;EAS_AF=0.0109;AMR_AF=0.1297;AFR_AF=0.1982;EUR_AF=0.166;SAS_AF=0.0276;AA=G|||;VT=SNP
1	238773066	rs533866	T	C	100	PASS	AC=1366;AF=0.272764;AN=5008;NS=2504;DP=18777;EAS_AF=0.3373;AMR_AF=0.3329;AFR_AF=0.1611;EUR_AF=0.2535;SAS_AF=0.3344;AA=T|||;VT=SNP
1	238773204	rs58651565	C	A	100	PASS	AC=557;AF=0.111222;AN=5008;NS=2504;DP=18445;EAS_AF=0.0109;AMR_AF=0.1297;AFR_AF=0.1982;EUR_AF=0.166;SAS_AF=0.0276;AA=C|||;VT=SNP
1	238773447	rs61213567	G	A	100	PASS	AC=528;AF=0.105431;AN=5008;NS=2504;DP=20428;EAS_AF=0;AMR_AF=0.1052;AFR_AF=0.1982;EUR_AF=0.166;SAS_AF=0.0266;AA=A|||;VT=SNP
1	238773471	rs475109	G	T	100	PASS	AC=4144;AF=0.827476;AN=5008;NS=2504;DP=20373;EAS_AF=0.6944;AMR_AF=0.8401;AFR_AF=0.9766;EUR_AF=0.7614;SAS_AF=0.8221;AA=T|||;VT=SNP
1	238773477	rs60090694	G	A	100	PASS	AC=528;AF=0.105431;AN=5008;NS=2504;DP=20302;EAS_AF=0;AMR_AF=0.1052;AFR_AF=0.1982;EUR_AF=0.166;SAS_AF=0.0266;AA=G|||;VT=SNP
1	238773561	rs474167	A	G	100	PASS	AC=4144;AF=0.827476;AN=5008;NS=2504;DP=19977;EAS_AF=0.6925;AMR_AF=0.8401;AFR_AF=0.9766;EUR_AF=0.7614;SAS_AF=0.8241;AA=G|||;VT=SNP
1	238773806	rs2494076	C	T	100	PASS	AC=2072;AF=0.413738;AN=5008;NS=2504;DP=17254;EAS_AF=0.3601;AMR_AF=0.4496;AFR_AF=0.4713;EUR_AF=0.4195;SAS_AF=0.3599;AA=T|||;VT=SNP
1	238774079	rs34104963	C	T	100	PASS	AC=440;AF=0.0878594;AN=5008;NS=2504;DP=17681;EAS_AF=0;AMR_AF=0.1023;AFR_AF=0.1331;EUR_AF=0.166;SAS_AF=0.0266;AA=C|||;VT=SNP
1	238774302	rs10925712	A	C	100	PASS	AC=1822;AF=0.363818;AN=5008;NS=2504;DP=16254;EAS_AF=0.3313;AMR_AF=0.3631;AFR_AF=0.4009;EUR_AF=0.2942;SAS_AF=0.4192;AA=A|||;VT=SNP
1	238774612	rs554372	A	C	100	PASS	AC=2071;AF=0.413538;AN=5008;NS=2504;DP=14980;EAS_AF=0.3601;AMR_AF=0.4496;AFR_AF=0.4713;EUR_AF=0.4185;SAS_AF=0.3599;AA=C|||;VT=SNP
1	238774832	rs590734	A	C	100	PASS	AC=1546;AF=0.308706;AN=5008;NS=2504;DP=17733;EAS_AF=0.3601;AMR_AF=0.3444;AFR_AF=0.2738;EUR_AF=0.2525;SAS_AF=0.3354;AA=A|||;VT=SNP
1	238775178	rs7527526	A	G	100	PASS	AC=529;AF=0.105631;AN=5008;NS=2504;DP=16339;EAS_AF=0;AMR_AF=0.1052;AFR_AF=0.1989;EUR_AF=0.166;SAS_AF=0.0266;AA=A|||;VT=SNP
1	238775263	rs10925713	T	A	100	PASS	AC=1822;AF=0.363818;AN=5008;NS=2504;DP=15733;EAS_AF=0.3313;AMR_AF=0.3631;AFR_AF=0.4009;EUR_AF=0.2942;SAS_AF=0.4192;AA=T|||;VT=SNP
1	238775408	rs6673250	A	G	100	PASS	AC=1955;AF=0.390375;AN=5008;NS=2504;DP=15975;EAS_AF=0.3323;AMR_AF=0.3862;AFR_AF=0.4198;EUR_AF=0.3429;SAS_AF=0.4622;AA=A|||;VT=SNP
1	238775615	rs12049547	T	G	100	PASS	AC=1234;AF=0.246406;AN=5008;NS=2504;DP=14853;EAS_AF=0.3075;AMR_AF=0.3026;AFR_AF=0.0113;EUR_AF=0.2913;SAS_AF=0.4151;AA=T|||;VT=SNP
1	238775686	rs115143277	G	A	100	PASS	AC=43;AF=0.00858626;AN=5008;NS=2504;DP=12902;EAS_AF=0;AMR_AF=0.0101;AFR_AF=0;EUR_AF=0.0129;SAS_AF=0.0235;AA=G|||;VT=SNP
1	238775751	rs1327894	G	T	100	PASS	AC=1954;AF=0.390176;AN=5008;NS=2504;DP=12799;EAS_AF=0.3323;AMR_AF=0.3862;AFR_AF=0.4191;EUR_AF=0.3429;SAS_AF=0.4622;AA=G|||;VT=SNP
1	238775825	rs522165	G	A	100	PASS	AC=1631;AF=0.325679;AN=5008;NS=2504;DP=13890;EAS_AF=0.3601;AMR_AF=0.3473;AFR_AF=0.3381;EUR_AF=0.2525;SAS_AF=0.3333;AA=A|||;VT=SNP
1	238776336	rs516880	C	T	100	PASS	AC=1630;AF=0.325479;AN=5008;NS=2504;DP=14880;EAS_AF=0.3601;AMR_AF=0.3473;AFR_AF=0.3374;EUR_AF=0.2525;SAS_AF=0.3333;AA=T|||;VT=SNP
1	238776360	rs6676733	A	C	100	PASS	AC=1956;AF=0.390575;AN=5008;NS=2504;DP=14597;EAS_AF=0.3323;AMR_AF=0.3862;AFR_AF=0.4198;EUR_AF=0.3429;SAS_AF=0.4632;AA=A|||;VT=SNP
1	238776568	rs12072825	C	T	100	PASS	AC=1815;AF=0.36242;AN=5008;NS=2504;DP=17389;EAS_AF=0.3313;AMR_AF=0.3617;AFR_AF=0.4009;EUR_AF=0.2893;SAS_AF=0.4182;AA=C|||;VT=SNP
1	238776956	rs490351	T	C	100	PASS	AC=3588;AF=0.716454;AN=5008;NS=2504;DP=21074;EAS_AF=0.6925;AMR_AF=0.7334;AFR_AF=0.7572;EUR_AF=0.5954;SAS_AF=0.7986;AA=C|||;VT=SNP
1	238776982	rs6429093	A	G	100	PASS	AC=559;AF=0.111621;AN=5008;NS=2504;DP=19950;EAS_AF=0;AMR_AF=0.1081;AFR_AF=0.2201;EUR_AF=0.166;SAS_AF=0.0266;AA=A|||;VT=SNP
1	238777262	rs632407	C	T	100	PASS	AC=88;AF=0.0175719;AN=5008;NS=2504;DP=18663;EAS_AF=0;AMR_AF=0.0259;AFR_AF=0.0023;EUR_AF=0.0636;SAS_AF=0.0031;AA=C|||;VT=SNP
1	238777528	rs574819	T	C	100	PASS	AC=4145;AF=0.827676;AN=5008;NS=2504;DP=15958;EAS_AF=0.6925;AMR_AF=0.8401;AFR_AF=0.9766;EUR_AF=0.7614;SAS_AF=0.8252;AA=C|||;VT=SNP
1	238777834	rs634971	G	A	100	PASS	AC=4145;AF=0.827676;AN=5008;NS=2504;DP=14249;EAS_AF=0.6925;AMR_AF=0.8401;AFR_AF=0.9766;EUR_AF=0.7614;SAS_AF=0.8252;AA=A|||;VT=SNP
1	238778012	rs570292	A	C	100	PASS	AC=1643;AF=0.328075;AN=5008;NS=2504;DP=15949;EAS_AF=0.3601;AMR_AF=0.3501;AFR_AF=0.3396;EUR_AF=0.2565;SAS_AF=0.3374;AA=C|||;VT=SNP
1	238778872	rs649812	A	G	100	PASS	AC=4157;AF=0.830072;AN=5008;NS=2504;DP=18233;EAS_AF=0.7004;AMR_AF=0.8473;AFR_AF=0.9773;EUR_AF=0.7664;SAS_AF=0.818;AA=G|||;VT=SNP
1	238779331	rs17614812	G	A	100	PASS	AC=42;AF=0.00838658;AN=5008;NS=2504;DP=14799;EAS_AF=0;AMR_AF=0.0202;AFR_AF=0.0015;EUR_AF=0.0249;SAS_AF=0.001;AA=G|||;VT=SNP
1	238779474	rs514426	C	T	100	PASS	AC=1579;AF=0.315296;AN=5008;NS=2504;DP=16676;EAS_AF=0.371;AMR_AF=0.3213;AFR_AF=0.2844;EUR_AF=0.2565;SAS_AF=0.3558;AA=C|||;VT=SNP
1	238779547	rs663236	A	G	100	PASS	AC=1414;AF=0.282348;AN=5008;NS=2504;DP=16839;EAS_AF=0.3462;AMR_AF=0.3098;AFR_AF=0.18;EUR_AF=0.2614;SAS_AF=0.3569;AA=A|||;VT=SNP
1	238779727	rs80335423	A	T	100	PASS	AC=30;AF=0.00599042;AN=5008;NS=2504;DP=16433;EAS_AF=0;AMR_AF=0.0115;AFR_AF=0.0015;EUR_AF=0.0199;SAS_AF=0;AA=A|||;VT=SNP
1	238779890	rs510798	A	G	100	PASS	AC=1413;AF=0.282149;AN=5008;NS=2504;DP=18842;EAS_AF=0.3462;AMR_AF=0.3098;AFR_AF=0.18;EUR_AF=0.2614;SAS_AF=0.3558;AA=A|||;VT=SNP
1	238779982	rs2174075	A	G	100	PASS	AC=1719;AF=0.343251;AN=5008;NS=2504;DP=18739;EAS_AF=0.3294;AMR_AF=0.3732;AFR_AF=0.385;EUR_AF=0.2505;SAS_AF=0.3753;AA=a|||;VT=SNP
1	238780077	rs2174074	A	T	100	PASS	AC=1412;AF=0.281949;AN=5008;NS=2504;DP=19039;EAS_AF=0.3462;AMR_AF=0.3098;AFR_AF=0.18;EUR_AF=0.2604;SAS_AF=0.3558;AA=a|||;VT=SNP
1	238780405	rs1027666	T	C	100	PASS	AC=4153;AF=0.829273;AN=5008;NS=2504;DP=17637;EAS_AF=0.7014;AMR_AF=0.8458;AFR_AF=0.9773;EUR_AF=0.7654;SAS_AF=0.8149;AA=c|||;VT=SNP
1	238780458	rs1027665	T	C	100	PASS	AC=4153;AF=0.829273;AN=5008;NS=2504;DP=8232;EAS_AF=0.7014;AMR_AF=0.8458;AFR_AF=0.9773;EUR_AF=0.7654;SAS_AF=0.8149;AA=c|||;VT=SNP
1	238780806	rs2134458	G	A	100	PASS	AC=1563;AF=0.312101;AN=5008;NS=2504;DP=15140;EAS_AF=0.371;AMR_AF=0.3213;AFR_AF=0.2678;EUR_AF=0.2614;SAS_AF=0.3569;AA=G|||;VT=SNP
1	238780853	rs12724714	G	A	100	PASS	AC=403;AF=0.0804712;AN=5008;NS=2504;DP=14985;EAS_AF=0;AMR_AF=0.1052;AFR_AF=0.1051;EUR_AF=0.162;SAS_AF=0.0286;AA=g|||;VT=SNP
1	238780934	rs1964047	G	C	100	PASS	AC=4157;AF=0.830072;AN=5008;NS=2504;DP=13925;EAS_AF=0.7054;AMR_AF=0.8458;AFR_AF=0.9773;EUR_AF=0.7654;SAS_AF=0.8149;AA=C|||;VT=SNP
1	238780997	rs2014476	T	A	100	PASS	AC=4130;AF=0.824681;AN=5008;NS=2504;DP=13293;EAS_AF=0.7014;AMR_AF=0.8444;AFR_AF=0.9607;EUR_AF=0.7654;SAS_AF=0.8149;AA=A|||;VT=SNP
1	238781085	rs61829291	C	T	100	PASS	AC=64;AF=0.0127796;AN=5008;NS=2504;DP=14738;EAS_AF=0;AMR_AF=0.0115;AFR_AF=0.0008;EUR_AF=0.0437;SAS_AF=0.0112;AA=C|||;VT=SNP
1	238781954	rs1027664	G	A	100	PASS	AC=2590;AF=0.517173;AN=5008;NS=2504;DP=16515;EAS_AF=0.3304;AMR_AF=0.5245;AFR_AF=0.7095;EUR_AF=0.504;SAS_AF=0.4581;AA=A|||;VT=SNP
1	238783059	rs9970821	C	A	100	PASS	AC=4309;AF=0.860423;AN=5008;NS=2504;DP=17996;EAS_AF=0.751;AMR_AF=0.8689;AFR_AF=0.9826;EUR_AF=0.8091;SAS_AF=0.8548;AA=A|||;VT=SNP
1	238783079	rs11578324	G	T	100	PASS	AC=1501;AF=0.29972;AN=5008;NS=2504;DP=17467;EAS_AF=0.3294;AMR_AF=0.3473;AFR_AF=0.2352;EUR_AF=0.2475;SAS_AF=0.3763;AA=G|||;VT=SNP
1	238783267	rs114436716	A	G	100	PASS	AC=67;AF=0.0133786;AN=5008;NS=2504;DP=17978;EAS_AF=0.001;AMR_AF=0.013;AFR_AF=0.0015;EUR_AF=0.0388;SAS_AF=0.0164;AA=A|||;VT=SNP
1	238783396	rs10925714	A	C	100	PASS	AC=1720;AF=0.34345;AN=5008;NS=2504;DP=16944;EAS_AF=0.3294;AMR_AF=0.3703;AFR_AF=0.3858;EUR_AF=0.2505;SAS_AF=0.3773;AA=A|||;VT=SNP
1	238783484	rs1502872	G	A	100	PASS	AC=2534;AF=0.50599;AN=5008;NS=2504;DP=17226;EAS_AF=0.3304;AMR_AF=0.5216;AFR_AF=0.6679;EUR_AF=0.504;SAS_AF=0.4591;AA=A|||;VT=SNP
1	238783811	rs6672862	C	T	100	PASS	AC=1501;AF=0.29972;AN=5008;NS=2504;DP=16932;EAS_AF=0.3294;AMR_AF=0.3473;AFR_AF=0.2352;EUR_AF=0.2475;SAS_AF=0.3763;AA=C|||;VT=SNP
1	238783966	rs147301885	T	C	100	PASS	AC=33;AF=0.00658946;AN=5008;NS=2504;DP=19798;EAS_AF=0;AMR_AF=0.0101;AFR_AF=0;EUR_AF=0.0109;SAS_AF=0.0153;AA=T|||;VT=SNP
1	238784031	rs16837253	C	T	100	PASS	AC=404;AF=0.0806709;AN=5008;NS=2504;DP=19766;EAS_AF=0;AMR_AF=0.1052;AFR_AF=0.1059;EUR_AF=0.162;SAS_AF=0.0286;AA=C|||;VT=SNP
1	238784045	rs6685814	A	G	100	PASS	AC=1919;AF=0.383187;AN=5008;NS=2504;DP=19475;EAS_AF=0.3304;AMR_AF=0.4035;AFR_AF=0.41;EUR_AF=0.3419;SAS_AF=0.4294;AA=A|||;VT=SNP
1	238784802	rs2018733	G	A	100	PASS	AC=2409;AF=0.48103;AN=5008;NS=2504;DP=17654;EAS_AF=0.3304;AMR_AF=0.5173;AFR_AF=0.5764;EUR_AF=0.504;SAS_AF=0.4581;AA=G|||;VT=SNP
1	238784834	rs4659883	T	A	100	PASS	AC=2509;AF=0.500998;AN=5008;NS=2504;DP=17504;EAS_AF=0.3304;AMR_AF=0.5202;AFR_AF=0.6505;EUR_AF=0.504;SAS_AF=0.4581;AA=A|||;VT=SNP
1	238785266	rs7545013	T	G	100	PASS	AC=4316;AF=0.861821;AN=5008;NS=2504;DP=18105;EAS_AF=0.751;AMR_AF=0.8703;AFR_AF=0.9826;EUR_AF=0.8111;SAS_AF=0.8589;AA=G|||;VT=SNP
1	238785309	rs72763355	G	A	100	PASS	AC=82;AF=0.0163738;AN=5008;NS=2504;DP=18519;EAS_AF=0;AMR_AF=0.0216;AFR_AF=0;EUR_AF=0.0298;SAS_AF=0.0378;AA=G|||;VT=SNP
1	238785467	rs17549628	A	C	100	PASS	AC=131;AF=0.0261581;AN=5008;NS=2504;DP=18737;EAS_AF=0;AMR_AF=0.0893;AFR_AF=0.0015;EUR_AF=0.0358;SAS_AF=0.0317;AA=A|||;VT=SNP
1	238785700	rs61829321	C	T	100	PASS	AC=172;AF=0.034345;AN=5008;NS=2504;DP=16868;EAS_AF=0.001;AMR_AF=0.0317;AFR_AF=0.0038;EUR_AF=0.0915;SAS_AF=0.0532;AA=C|||;VT=SNP
1	238785802	rs1502871	A	G	100	PASS	AC=4167;AF=0.832069;AN=5008;NS=2504;DP=18613;EAS_AF=0.7262;AMR_AF=0.8588;AFR_AF=0.8949;EUR_AF=0.8101;SAS_AF=0.8599;AA=G|||;VT=SNP
1	238786017	rs10754645	A	G	100	PASS	AC=1956;AF=0.390575;AN=5008;NS=2504;DP=14927;EAS_AF=0.3304;AMR_AF=0.4078;AFR_AF=0.4297;EUR_AF=0.3469;SAS_AF=0.4325;AA=A|||;VT=SNP
1	238786262	rs1502870	C	T	100	PASS	AC=460;AF=0.091853;AN=5008;NS=2504;DP=16084;EAS_AF=0;AMR_AF=0.1095;AFR_AF=0.146;EUR_AF=0.162;SAS_AF=0.0286;AA=C|||;VT=SNP
1	238786442	rs1502869	C	G	100	PASS	AC=4315;AF=0.861621;AN=5008;NS=2504;DP=16373;EAS_AF=0.751;AMR_AF=0.8703;AFR_AF=0.9826;EUR_AF=0.8101;SAS_AF=0.8589;AA=G|||;VT=SNP
1	238786564	rs34804661	A	G	100	PASS	AC=1626;AF=0.324681;AN=5008;NS=2504;DP=15067;EAS_AF=0.3958;AMR_AF=0.3357;AFR_AF=0.2277;EUR_AF=0.3012;SAS_AF=0.3988;AA=A|||;VT=SNP
1	238786780	rs12728263	G	A	100	PASS	AC=404;AF=0.0806709;AN=5008;NS=2504;DP=15860;EAS_AF=0;AMR_AF=0.1052;AFR_AF=0.1059;EUR_AF=0.162;SAS_AF=0.0286;AA=G|||;VT=SNP
1	238787063	rs80305873	G	A	100	PASS	AC=45;AF=0.00898562;AN=5008;NS=2504;DP=12704;EAS_AF=0;AMR_AF=0.0173;AFR_AF=0.0023;EUR_AF=0.0249;SAS_AF=0.0051;AA=G|||;VT=SNP
1	238787237	rs61829322	A	G	100	PASS	AC=140;AF=0.0279553;AN=5008;NS=2504;DP=11198;EAS_AF=0;AMR_AF=0.0331;AFR_AF=0.0038;EUR_AF=0.0915;SAS_AF=0.0204;AA=A|||;VT=SNP
1	238787614	rs6681102	T	C	100	PASS	AC=2474;AF=0.49401;AN=5008;NS=2504;DP=16273;EAS_AF=0.3294;AMR_AF=0.5245;AFR_AF=0.6165;EUR_AF=0.5089;SAS_AF=0.4611;AA=T|||;VT=SNP
1	238787838	rs12758974	T	C	100	PASS	AC=1603;AF=0.320088;AN=5008;NS=2504;DP=17856;EAS_AF=0.4464;AMR_AF=0.3357;AFR_AF=0.1717;EUR_AF=0.3022;SAS_AF=0.3978;AA=T|||;VT=SNP
1	238788154	rs116787453	C	T	100	PASS	AC=90;AF=0.0179712;AN=5008;NS=2504;DP=16602;EAS_AF=0;AMR_AF=0.0216;AFR_AF=0;EUR_AF=0.0268;SAS_AF=0.0491;AA=C|||;VT=SNP
1	238788271	rs957331	C	G	100	PASS	AC=1538;AF=0.307109;AN=5008;NS=2504;DP=18672;EAS_AF=0.4454;AMR_AF=0.3343;AFR_AF=0.1573;EUR_AF=0.2962;SAS_AF=0.3589;AA=C|||;VT=SNP
1	238788381	rs56179029	C	T	100	PASS	AC=137;AF=0.0273562;AN=5008;NS=2504;DP=19447;EAS_AF=0;AMR_AF=0.0317;AFR_AF=0.003;EUR_AF=0.0905;SAS_AF=0.0204;AA=C|||;VT=SNP
1	238789319	rs79514350	G	A	100	PASS	AC=145;AF=0.0289537;AN=5008;NS=2504;DP=14375;EAS_AF=0;AMR_AF=0.0418;AFR_AF=0.0015;EUR_AF=0.0974;SAS_AF=0.0164;AA=G|||;VT=SNP
1	238789582	rs12135706	C	T	100	PASS	AC=1983;AF=0.395966;AN=5008;NS=2504;DP=13748;EAS_AF=0.5903;AMR_AF=0.438;AFR_AF=0.0923;EUR_AF=0.4722;SAS_AF=0.498;AA=C|||;VT=SNP
1	238789906	rs114880946	A	C	100	PASS	AC=12;AF=0.00239617;AN=5008;NS=2504;DP=15896;EAS_AF=0;AMR_AF=0.0043;AFR_AF=0;EUR_AF=0.0089;SAS_AF=0;AA=A|||;VT=SNP
1	238791494	rs12126796	A	C	100	PASS	AC=1979;AF=0.395168;AN=5008;NS=2504;DP=20672;EAS_AF=0.5883;AMR_AF=0.438;AFR_AF=0.0923;EUR_AF=0.4712;SAS_AF=0.4969;AA=A|||;VT=SNP
1	238791942	rs79711559	A	G	100	PASS	AC=31;AF=0.0061901;AN=5008;NS=2504;DP=23424;EAS_AF=0;AMR_AF=0.0101;AFR_AF=0;EUR_AF=0.0089;SAS_AF=0.0153;AA=A|||;VT=SNP
1	238792483	rs75934752	T	G	100	PASS	AC=32;AF=0.00638978;AN=5008;NS=2504;DP=20460;EAS_AF=0;AMR_AF=0.013;AFR_AF=0.0015;EUR_AF=0.0209;SAS_AF=0;AA=T|||;VT=SNP
1	238793584	rs66584000	G	A	100	PASS	AC=1979;AF=0.395168;AN=5008;NS=2504;DP=15894;EAS_AF=0.5873;AMR_AF=0.438;AFR_AF=0.093;EUR_AF=0.4712;SAS_AF=0.4969;AA=G|||;VT=SNP
1	238793651	rs12126773	G	A	100	PASS	AC=1978;AF=0.394968;AN=5008;NS=2504;DP=13398;EAS_AF=0.5873;AMR_AF=0.4366;AFR_AF=0.093;EUR_AF=0.4712;SAS_AF=0.4969;AA=G|||;VT=SNP
1	238795712	rs12069954	A	G	100	PASS	AC=640;AF=0.127796;AN=5008;NS=2504;DP=11759;EAS_AF=0.0327;AMR_AF=0.072;AFR_AF=0.3086;EUR_AF=0.0964;SAS_AF=0.0532;AA=A|||;VT=SNP
1	238795729	rs12030115	A	G	100	PASS	AC=253;AF=0.0505192;AN=5008;NS=2504;DP=11908;EAS_AF=0.1458;AMR_AF=0.0317;AFR_AF=0.0076;EUR_AF=0.0229;SAS_AF=0.0521;AA=A|||;VT=SNP
1	238795825	rs56183218	C	T	100	PASS	AC=172;AF=0.034345;AN=5008;NS=2504;DP=13341;EAS_AF=0.001;AMR_AF=0.0331;AFR_AF=0.003;EUR_AF=0.0924;SAS_AF=0.0521;AA=C|||;VT=SNP
1	238795852	rs115304378	A	G	100	PASS	AC=98;AF=0.0195687;AN=5008;NS=2504;DP=13123;EAS_AF=0;AMR_AF=0.0259;AFR_AF=0;EUR_AF=0.0308;SAS_AF=0.0501;AA=A|||;VT=SNP
1	238796840	rs7511801	G	A	100	PASS	AC=647;AF=0.129193;AN=5008;NS=2504;DP=6686;EAS_AF=0.0317;AMR_AF=0.072;AFR_AF=0.3101;EUR_AF=0.0974;SAS_AF=0.0583;AA=A|||;VT=SNP
1	238796965	rs76194638	T	C	100	PASS	AC=265;AF=0.0529153;AN=5008;NS=2504;DP=16663;EAS_AF=0.1478;AMR_AF=0.0317;AFR_AF=0.0151;EUR_AF=0.0229;SAS_AF=0.0521;AA=T|||;VT=SNP
1	238797316	rs12042289	C	A	100	PASS	AC=255;AF=0.0509185;AN=5008;NS=2504;DP=14119;EAS_AF=0.1478;AMR_AF=0.0317;AFR_AF=0.0076;EUR_AF=0.0229;SAS_AF=0.0521;AA=C|||;VT=SNP
1	238800218	rs147194716	G	A	100	PASS	AC=262;AF=0.0523163;AN=5008;NS=2504;DP=11682;EAS_AF=0.1448;AMR_AF=0.0317;AFR_AF=0.0151;EUR_AF=0.0229;SAS_AF=0.0521;AA=G|||;VT=SNP
1	238800268	rs138790042	C	T	100	PASS	AC=55;AF=0.0109824;AN=5008;NS=2504;DP=10261;EAS_AF=0;AMR_AF=0.0101;AFR_AF=0.0008;EUR_AF=0.0318;SAS_AF=0.0153;AA=C|||;VT=SNP
1	238800357	rs149276489	G	A	100	PASS	AC=111;AF=0.0221645;AN=5008;NS=2504;DP=13545;EAS_AF=0;AMR_AF=0.0259;AFR_AF=0;EUR_AF=0.0308;SAS_AF=0.0634;AA=G|||;VT=SNP
1	238800462	rs10925718	T	A	100	PASS	AC=2904;AF=0.579872;AN=5008;NS=2504;DP=15578;EAS_AF=0.7748;AMR_AF=0.536;AFR_AF=0.4206;EUR_AF=0.5964;SAS_AF=0.6084;AA=A|||;VT=SNP
1	238802454	rs12127220	A	G	100	PASS	AC=1982;AF=0.395767;AN=5008;NS=2504;DP=14792;EAS_AF=0.5962;AMR_AF=0.4337;AFR_AF=0.0832;EUR_AF=0.4751;SAS_AF=0.5031;AA=A|||;VT=SNP
1	238802466	rs12138175	C	T	100	PASS	AC=1982;AF=0.395767;AN=5008;NS=2504;DP=14937;EAS_AF=0.5962;AMR_AF=0.4337;AFR_AF=0.0832;EUR_AF=0.4751;SAS_AF=0.5031;AA=C|||;VT=SNP
1	238803157	rs61829324	A	C	100	PASS	AC=136;AF=0.0271565;AN=5008;NS=2504;DP=18575;EAS_AF=0;AMR_AF=0.0317;AFR_AF=0.003;EUR_AF=0.0924;SAS_AF=0.0174;AA=A|||;VT=SNP
1	238803371	rs75743604	C	T	100	PASS	AC=244;AF=0.048722;AN=5008;NS=2504;DP=14726;EAS_AF=0.1458;AMR_AF=0.0259;AFR_AF=0.0038;EUR_AF=0.0229;SAS_AF=0.0521;AA=C|||;VT=SNP
1	238805644	rs10442671	A	G	100	PASS	AC=1982;AF=0.395767;AN=5008;NS=2504;DP=10572;EAS_AF=0.5952;AMR_AF=0.4337;AFR_AF=0.0855;EUR_AF=0.4751;SAS_AF=0.501;AA=A|||;VT=SNP
1	238807720	rs115870383	C	T	100	PASS	AC=35;AF=0.00698882;AN=5008;NS=2504;DP=14738;EAS_AF=0;AMR_AF=0.0144;AFR_AF=0.0008;EUR_AF=0.0209;SAS_AF=0.0031;AA=c|||;VT=SNP
1	238808100	rs6701063	C	A	100	PASS	AC=634;AF=0.126597;AN=5008;NS=2504;DP=17354;EAS_AF=0.0347;AMR_AF=0.0749;AFR_AF=0.3018;EUR_AF=0.0954;SAS_AF=0.0532;AA=A|||;VT=SNP
1	238808279	rs17615227	T	G	100	PASS	AC=89;AF=0.0177716;AN=5008;NS=2504;DP=13793;EAS_AF=0;AMR_AF=0.0259;AFR_AF=0.0023;EUR_AF=0.0646;SAS_AF=0.0031;AA=T|||;VT=SNP
1	238808935	rs77292343	C	A	100	PASS	AC=36;AF=0.0071885;AN=5008;NS=2504;DP=12398;EAS_AF=0;AMR_AF=0.0115;AFR_AF=0.0023;EUR_AF=0.0239;SAS_AF=0.001;AA=C|||;VT=SNP
1	238809443	rs151077172	G	A	100	PASS	AC=18;AF=0.00359425;AN=5008;NS=2504;DP=18822;EAS_AF=0;AMR_AF=0.0029;AFR_AF=0;EUR_AF=0.0089;SAS_AF=0.0072;AA=G|||;VT=SNP
1	238810597	rs77481365	A	G	100	PASS	AC=244;AF=0.048722;AN=5008;NS=2504;DP=14469;EAS_AF=0.1458;AMR_AF=0.0259;AFR_AF=0.0038;EUR_AF=0.0229;SAS_AF=0.0521;AA=A|||;VT=SNP
1	238811326	rs10925719	C	T	100	PASS	AC=2913;AF=0.581669;AN=5008;NS=2504;DP=16171;EAS_AF=0.7817;AMR_AF=0.536;AFR_AF=0.4168;EUR_AF=0.5984;SAS_AF=0.6135;AA=T|||;VT=SNP
1	238811346	rs73106279	A	G	100	PASS	AC=148;AF=0.0295527;AN=5008;NS=2504;DP=16521;EAS_AF=0.0466;AMR_AF=0.0101;AFR_AF=0.0242;EUR_AF=0.0169;SAS_AF=0.046;AA=A|||;VT=SNP
1	238811469	rs73106280	G	A	100	PASS	AC=147;AF=0.029353;AN=5008;NS=2504;DP=18933;EAS_AF=0.0466;AMR_AF=0.0101;AFR_AF=0.0234;EUR_AF=0.0169;SAS_AF=0.046;AA=g|||;VT=SNP
1	238811516	rs12729311	G	A	100	PASS	AC=1857;AF=0.370807;AN=5008;NS=2504;DP=20166;EAS_AF=0.5536;AMR_AF=0.4236;AFR_AF=0.059;EUR_AF=0.4612;SAS_AF=0.4734;AA=G|||;VT=SNP
1	238811556	rs10925720	C	T	100	PASS	AC=797;AF=0.159145;AN=5008;NS=2504;DP=20526;EAS_AF=0.0823;AMR_AF=0.0865;AFR_AF=0.3351;EUR_AF=0.1133;SAS_AF=0.0992;AA=C|||;VT=SNP
1	238811915	rs10925721	C	A	100	PASS	AC=764;AF=0.152556;AN=5008;NS=2504;DP=18011;EAS_AF=0.0813;AMR_AF=0.0807;AFR_AF=0.3139;EUR_AF=0.1133;SAS_AF=0.0992;AA=C|||;VT=SNP
1	238812121	rs73106285	C	A	100	PASS	AC=145;AF=0.0289537;AN=5008;NS=2504;DP=17810;EAS_AF=0.0456;AMR_AF=0.0101;AFR_AF=0.0227;EUR_AF=0.0169;SAS_AF=0.046;AA=C|||;VT=SNP
1	238812302	rs12037171	T	A	100	PASS	AC=243;AF=0.0485224;AN=5008;NS=2504;DP=16666;EAS_AF=0.1448;AMR_AF=0.0259;AFR_AF=0.0038;EUR_AF=0.0229;SAS_AF=0.0521;AA=T|||;VT=SNP
1	238812311	rs7533022	A	G	100	PASS	AC=778;AF=0.155351;AN=5008;NS=2504;DP=16670;EAS_AF=0.0813;AMR_AF=0.0821;AFR_AF=0.3238;EUR_AF=0.1133;SAS_AF=0.0992;AA=A|||;VT=SNP
1	238813137	rs12143379	C	A	100	PASS	AC=780;AF=0.155751;AN=5008;NS=2504;DP=13228;EAS_AF=0.0813;AMR_AF=0.0821;AFR_AF=0.3253;EUR_AF=0.1133;SAS_AF=0.0992;AA=A|||;VT=SNP
1	238813205	rs12132382	A	G	100	PASS	AC=160;AF=0.0319489;AN=5008;NS=2504;DP=3048;EAS_AF=0.0456;AMR_AF=0.013;AFR_AF=0.0325;EUR_AF=0.0169;SAS_AF=0.046;AA=A|||;VT=SNP
1	238813345	rs113193893	T	C	100	PASS	AC=47;AF=0.00938498;AN=5008;NS=2504;DP=12900;EAS_AF=0;AMR_AF=0.0058;AFR_AF=0;EUR_AF=0.0199;SAS_AF=0.0235;AA=T|||;VT=SNP
1	238813380	rs10925722	A	G	100	PASS	AC=845;AF=0.16873;AN=5008;NS=2504;DP=13408;EAS_AF=0.0813;AMR_AF=0.0865;AFR_AF=0.3722;EUR_AF=0.1133;SAS_AF=0.0992;AA=T|||;VT=SNP
1	238813427	rs10925723	T	A	100	PASS	AC=845;AF=0.16873;AN=5008;NS=2504;DP=13350;EAS_AF=0.0813;AMR_AF=0.0865;AFR_AF=0.3722;EUR_AF=0.1133;SAS_AF=0.0992;AA=A|||;VT=SNP
1	238813602	rs12080422	A	G	100	PASS	AC=780;AF=0.155751;AN=5008;NS=2504;DP=13775;EAS_AF=0.0813;AMR_AF=0.0821;AFR_AF=0.3253;EUR_AF=0.1133;SAS_AF=0.0992;AA=G|||;VT=SNP
1	238814592	rs6686236	A	T	100	PASS	AC=780;AF=0.155751;AN=5008;NS=2504;DP=12173;EAS_AF=0.0813;AMR_AF=0.0821;AFR_AF=0.3253;EUR_AF=0.1133;SAS_AF=0.0992;AA=A|||;VT=SNP
1	238815022	rs77346898	T	C	100	PASS	AC=247;AF=0.0493211;AN=5008;NS=2504;DP=16316;EAS_AF=0.1478;AMR_AF=0.0274;AFR_AF=0.0038;EUR_AF=0.0229;SAS_AF=0.0521;AA=T|||;VT=SNP
1	238815242	rs12408685	G	T	100	PASS	AC=137;AF=0.0273562;AN=5008;NS=2504;DP=16186;EAS_AF=0;AMR_AF=0.0965;AFR_AF=0.0015;EUR_AF=0.0348;SAS_AF=0.0337;AA=G|||;VT=SNP
1	238815371	rs73106296	A	C	100	PASS	AC=176;AF=0.0351438;AN=5008;NS=2504;DP=18308;EAS_AF=0.0456;AMR_AF=0.0144;AFR_AF=0.0439;EUR_AF=0.0169;SAS_AF=0.046;AA=A|||;VT=SNP
1	238815689	rs6694689	T	C	100	PASS	AC=176;AF=0.0351438;AN=5008;NS=2504;DP=12335;EAS_AF=0.0456;AMR_AF=0.0144;AFR_AF=0.0439;EUR_AF=0.0169;SAS_AF=0.046;AA=T|||;VT=SNP
1	238815980	rs6703482	G	A	100	PASS	AC=780;AF=0.155751;AN=5008;NS=2504;DP=15370;EAS_AF=0.0813;AMR_AF=0.0821;AFR_AF=0.3253;EUR_AF=0.1133;SAS_AF=0.0992;AA=A|||;VT=SNP
1	238816009	rs6703491	G	A	100	PASS	AC=780;AF=0.155751;AN=5008;NS=2504;DP=14860;EAS_AF=0.0813;AMR_AF=0.0821;AFR_AF=0.326;EUR_AF=0.1123;SAS_AF=0.0992;AA=A|||;VT=SNP
1	238816095	rs77768558	T	C	100	PASS	AC=136;AF=0.0271565;AN=5008;NS=2504;DP=13631;EAS_AF=0;AMR_AF=0.0317;AFR_AF=0.003;EUR_AF=0.0924;SAS_AF=0.0174;AA=t|||;VT=SNP
1	238816262	rs6692722	A	C	100	PASS	AC=845;AF=0.16873;AN=5008;NS=2504;DP=11424;EAS_AF=0.0813;AMR_AF=0.0865;AFR_AF=0.3722;EUR_AF=0.1133;SAS_AF=0.0992;AA=C|||;VT=SNP
1	238816317	rs12139605	G	C	100	PASS	AC=843;AF=0.168331;AN=5008;NS=2504;DP=11623;EAS_AF=0.0813;AMR_AF=0.0865;AFR_AF=0.3707;EUR_AF=0.1133;SAS_AF=0.0992;AA=C|||;VT=SNP
1	238816712	rs79667346	C	A	100	PASS	AC=137;AF=0.0273562;AN=5008;NS=2504;DP=14626;EAS_AF=0;AMR_AF=0.0317;AFR_AF=0.003;EUR_AF=0.0934;SAS_AF=0.0174;AA=C|||;VT=SNP
1	238816981	rs55790050	T	G	100	PASS	AC=136;AF=0.0271565;AN=5008;NS=2504;DP=18607;EAS_AF=0;AMR_AF=0.0317;AFR_AF=0.003;EUR_AF=0.0924;SAS_AF=0.0174;AA=T|||;VT=SNP
1	238817162	rs10495418	C	T	100	PASS	AC=488;AF=0.0974441;AN=5008;NS=2504;DP=18989;EAS_AF=0.0466;AMR_AF=0.0591;AFR_AF=0.1467;EUR_AF=0.1093;SAS_AF=0.0982;AA=C|||;VT=SNP
1	238817190	rs12022824	C	T	100	PASS	AC=243;AF=0.0485224;AN=5008;NS=2504;DP=18818;EAS_AF=0.1448;AMR_AF=0.0274;AFR_AF=0.0038;EUR_AF=0.0229;SAS_AF=0.0511;AA=C|||;VT=SNP
1	238817430	rs6678175	A	G	100	PASS	AC=780;AF=0.155751;AN=5008;NS=2504;DP=18344;EAS_AF=0.0813;AMR_AF=0.0821;AFR_AF=0.3253;EUR_AF=0.1133;SAS_AF=0.0992;AA=A|||;VT=SNP
1	238817847	rs74699837	A	G	100	PASS	AC=172;AF=0.034345;AN=5008;NS=2504;DP=16011;EAS_AF=0.001;AMR_AF=0.0331;AFR_AF=0.003;EUR_AF=0.0924;SAS_AF=0.0521;AA=A|||;VT=SNP
1	238817854	rs6683670	T	C	100	PASS	AC=737;AF=0.147165;AN=5008;NS=2504;DP=16121;EAS_AF=0.0804;AMR_AF=0.072;AFR_AF=0.3253;EUR_AF=0.1113;SAS_AF=0.0654;AA=T|||;VT=SNP
1	238818102	rs12137542	A	T	100	PASS	AC=176;AF=0.0351438;AN=5008;NS=2504;DP=18158;EAS_AF=0.0456;AMR_AF=0.0144;AFR_AF=0.0439;EUR_AF=0.0169;SAS_AF=0.046;AA=A|||;VT=SNP
1	238818334	rs74751123	C	G	100	PASS	AC=63;AF=0.0125799;AN=5008;NS=2504;DP=16987;EAS_AF=0.001;AMR_AF=0.062;AFR_AF=0.0015;EUR_AF=0.0159;SAS_AF=0.001;AA=C|||;VT=SNP
1	238818362	rs1553385	A	G	100	PASS	AC=2981;AF=0.595248;AN=5008;NS=2504;DP=16811;EAS_AF=0.7817;AMR_AF=0.5331;AFR_AF=0.4365;EUR_AF=0.6103;SAS_AF=0.6462;AA=G|||;VT=SNP
1	238818542	rs12087737	A	T	100	PASS	AC=366;AF=0.0730831;AN=5008;NS=2504;DP=16300;EAS_AF=0.001;AMR_AF=0.0533;AFR_AF=0.1369;EUR_AF=0.0954;SAS_AF=0.0521;AA=A|||;VT=SNP
1	238818634	rs12061917	C	G	100	PASS	AC=273;AF=0.0545128;AN=5008;NS=2504;DP=14679;EAS_AF=0.002;AMR_AF=0.0432;AFR_AF=0.0711;EUR_AF=0.0954;SAS_AF=0.0521;AA=C|||;VT=SNP
1	238818794	rs16837283	T	C	100	PASS	AC=640;AF=0.127796;AN=5008;NS=2504;DP=13767;EAS_AF=0.1994;AMR_AF=0.1239;AFR_AF=0.0053;EUR_AF=0.1024;SAS_AF=0.2485;AA=T|||;VT=SNP
1	238818979	rs7548327	G	C	100	PASS	AC=781;AF=0.15595;AN=5008;NS=2504;DP=15031;EAS_AF=0.0813;AMR_AF=0.0821;AFR_AF=0.3253;EUR_AF=0.1143;SAS_AF=0.0992;AA=C|||;VT=SNP
1	238819203	rs12139407	T	C	100	PASS	AC=780;AF=0.155751;AN=5008;NS=2504;DP=14399;EAS_AF=0.0813;AMR_AF=0.0821;AFR_AF=0.3253;EUR_AF=0.1133;SAS_AF=0.0992;AA=C|||;VT=SNP
1	238819354	rs17615500	T	C	100	PASS	AC=1881;AF=0.375599;AN=5008;NS=2504;DP=13072;EAS_AF=0.5556;AMR_AF=0.4179;AFR_AF=0.053;EUR_AF=0.4742;SAS_AF=0.4949;AA=T|||;VT=SNP
1	238819523	rs12726612	A	C	100	PASS	AC=1878;AF=0.375;AN=5008;NS=2504;DP=13034;EAS_AF=0.5556;AMR_AF=0.4179;AFR_AF=0.0507;EUR_AF=0.4742;SAS_AF=0.4949;AA=A|||;VT=SNP
1	238819650	rs17615566	T	C	100	PASS	AC=44;AF=0.00878594;AN=5008;NS=2504;DP=12264;EAS_AF=0;AMR_AF=0.0144;AFR_AF=0.0023;EUR_AF=0.0308;SAS_AF=0;AA=T|||;VT=SNP
1	238819879	rs61829327	T	A	100	PASS	AC=780;AF=0.155751;AN=5008;NS=2504;DP=12678;EAS_AF=0.0813;AMR_AF=0.0821;AFR_AF=0.3253;EUR_AF=0.1133;SAS_AF=0.0992;AA=A|||;VT=SNP
1	238820015	rs12090387	T	C	100	PASS	AC=2661;AF=0.53135;AN=5008;NS=2504;DP=14197;EAS_AF=0.6369;AMR_AF=0.5;AFR_AF=0.3782;EUR_AF=0.5875;SAS_AF=0.5941;AA=T|||;VT=SNP
1	238820164	rs73107703	C	T	100	PASS	AC=160;AF=0.0319489;AN=5008;NS=2504;DP=15480;EAS_AF=0.0456;AMR_AF=0.013;AFR_AF=0.0325;EUR_AF=0.0169;SAS_AF=0.046;AA=C|||;VT=SNP
1	238820312	rs12091546	T	A	100	PASS	AC=780;AF=0.155751;AN=5008;NS=2504;DP=16626;EAS_AF=0.0813;AMR_AF=0.0821;AFR_AF=0.3253;EUR_AF=0.1133;SAS_AF=0.0992;AA=T|||;VT=SNP
1	238820634	rs73107706	A	T	100	PASS	AC=176;AF=0.0351438;AN=5008;NS=2504;DP=15876;EAS_AF=0.0456;AMR_AF=0.0144;AFR_AF=0.0439;EUR_AF=0.0169;SAS_AF=0.046;AA=A|||;VT=SNP
1	238820750	rs185589826	T	C	100	PASS	AC=21;AF=0.00419329;AN=5008;NS=2504;DP=14400;EAS_AF=0;AMR_AF=0.0115;AFR_AF=0.0008;EUR_AF=0.0119;SAS_AF=0;AA=T|||;VT=SNP
1	238821022	rs12144076	G	A	100	PASS	AC=841;AF=0.167931;AN=5008;NS=2504;DP=9749;EAS_AF=0.0813;AMR_AF=0.0865;AFR_AF=0.3691;EUR_AF=0.1133;SAS_AF=0.0992;AA=G|||;VT=SNP
1	238821453	rs12754806	G	A	100	PASS	AC=1882;AF=0.375799;AN=5008;NS=2504;DP=16341;EAS_AF=0.5565;AMR_AF=0.4179;AFR_AF=0.053;EUR_AF=0.4742;SAS_AF=0.4949;AA=G|||;VT=SNP
1	238821592	rs9662746	G	A	100	PASS	AC=682;AF=0.136182;AN=5008;NS=2504;DP=16524;EAS_AF=0.0823;AMR_AF=0.0749;AFR_AF=0.2526;EUR_AF=0.1153;SAS_AF=0.0992;AA=A|||;VT=SNP
1	238821719	rs75054619	G	C	100	PASS	AC=167;AF=0.0333466;AN=5008;NS=2504;DP=17301;EAS_AF=0.0456;AMR_AF=0.0144;AFR_AF=0.0371;EUR_AF=0.0169;SAS_AF=0.046;AA=G|||;VT=SNP
1	238822032	rs7547641	A	G	100	PASS	AC=677;AF=0.135184;AN=5008;NS=2504;DP=18966;EAS_AF=0.0813;AMR_AF=0.072;AFR_AF=0.2526;EUR_AF=0.1133;SAS_AF=0.0992;AA=A|||;VT=SNP
1	238822664	rs12140478	G	A	100	PASS	AC=1879;AF=0.3752;AN=5008;NS=2504;DP=17794;EAS_AF=0.5556;AMR_AF=0.4179;AFR_AF=0.0522;EUR_AF=0.4742;SAS_AF=0.4939;AA=G|||;VT=SNP
1	238822927	rs12090580	G	A	100	PASS	AC=678;AF=0.135383;AN=5008;NS=2504;DP=11166;EAS_AF=0.0813;AMR_AF=0.072;AFR_AF=0.2534;EUR_AF=0.1133;SAS_AF=0.0992;AA=G|||;VT=SNP
1	238822928	rs12087145	T	C	100	PASS	AC=678;AF=0.135383;AN=5008;NS=2504;DP=11211;EAS_AF=0.0813;AMR_AF=0.072;AFR_AF=0.2534;EUR_AF=0.1133;SAS_AF=0.0992;AA=C|||;VT=SNP
1	238823092	rs150315743	C	T	100	PASS	AC=41;AF=0.0081869;AN=5008;NS=2504;DP=10223;EAS_AF=0;AMR_AF=0.0187;AFR_AF=0.0015;EUR_AF=0.0249;SAS_AF=0.001;AA=C|||;VT=SNP
1	238823158	rs12090686	G	A	100	PASS	AC=678;AF=0.135383;AN=5008;NS=2504;DP=11982;EAS_AF=0.0813;AMR_AF=0.072;AFR_AF=0.2534;EUR_AF=0.1133;SAS_AF=0.0992;AA=A|||;VT=SNP
1	238823816	rs12138197	A	G	100	PASS	AC=679;AF=0.135583;AN=5008;NS=2504;DP=12418;EAS_AF=0.0813;AMR_AF=0.072;AFR_AF=0.2542;EUR_AF=0.1133;SAS_AF=0.0992;AA=A|||;VT=SNP
1	238823931	rs2062767	G	T	100	PASS	AC=1878;AF=0.375;AN=5008;NS=2504;DP=12897;EAS_AF=0.5556;AMR_AF=0.4179;AFR_AF=0.0514;EUR_AF=0.4732;SAS_AF=0.4949;AA=G|||;VT=SNP
1	238824775	rs1016295	G	C	100	PASS	AC=1878;AF=0.375;AN=5008;NS=2504;DP=19038;EAS_AF=0.5556;AMR_AF=0.4179;AFR_AF=0.0514;EUR_AF=0.4732;SAS_AF=0.4949;AA=G|||;VT=SNP
1	238824824	rs115138913	T	C	100	PASS	AC=35;AF=0.00698882;AN=5008;NS=2504;DP=18396;EAS_AF=0;AMR_AF=0.0086;AFR_AF=0.0008;EUR_AF=0.0149;SAS_AF=0.0133;AA=T|||;VT=SNP
1	238825409	rs138455777	G	A	100	PASS	AC=243;AF=0.0485224;AN=5008;NS=2504;DP=9952;EAS_AF=0.1448;AMR_AF=0.0274;AFR_AF=0.0038;EUR_AF=0.0229;SAS_AF=0.0511;AA=G|||;VT=SNP
1	238825483	rs150637614	T	C	100	PASS	AC=168;AF=0.0335463;AN=5008;NS=2504;DP=11543;EAS_AF=0.0456;AMR_AF=0.013;AFR_AF=0.0386;EUR_AF=0.0169;SAS_AF=0.046;AA=T|||;VT=SNP
1	238826004	rs61829328	T	C	100	PASS	AC=136;AF=0.0271565;AN=5008;NS=2504;DP=13976;EAS_AF=0;AMR_AF=0.0317;AFR_AF=0.003;EUR_AF=0.0924;SAS_AF=0.0174;AA=T|||;VT=SNP
1	238826585	rs61829329	T	A	100	PASS	AC=136;AF=0.0271565;AN=5008;NS=2504;DP=17256;EAS_AF=0;AMR_AF=0.0317;AFR_AF=0.003;EUR_AF=0.0924;SAS_AF=0.0174;AA=t|||;VT=SNP
1	238826612	rs12144717	G	A	100	PASS	AC=168;AF=0.0335463;AN=5008;NS=2504;DP=17711;EAS_AF=0.0456;AMR_AF=0.013;AFR_AF=0.0386;EUR_AF=0.0169;SAS_AF=0.046;AA=G|||;VT=SNP
1	238826807	rs1910294	T	C	100	PASS	AC=360;AF=0.071885;AN=5008;NS=2504;DP=16884;EAS_AF=0.0804;AMR_AF=0.0274;AFR_AF=0.149;EUR_AF=0.0169;SAS_AF=0.047;AA=T|||;VT=SNP
1	238826895	rs1910295	T	C	100	PASS	AC=3059;AF=0.610823;AN=5008;NS=2504;DP=16256;EAS_AF=0.7817;AMR_AF=0.536;AFR_AF=0.4955;EUR_AF=0.6093;SAS_AF=0.6452;AA=t|||;VT=SNP
1	238827051	rs1910296	C	A	100	PASS	AC=913;AF=0.182308;AN=5008;NS=2504;DP=17323;EAS_AF=0.2252;AMR_AF=0.0994;AFR_AF=0.2511;EUR_AF=0.1372;SAS_AF=0.1503;AA=A|||;VT=SNP
1	238827087	rs7546766	A	C	100	PASS	AC=161;AF=0.0321486;AN=5008;NS=2504;DP=17396;EAS_AF=0.0456;AMR_AF=0.0115;AFR_AF=0.034;EUR_AF=0.0169;SAS_AF=0.046;AA=A|||;VT=SNP
1	238827206	rs7546888	A	G	100	PASS	AC=911;AF=0.181909;AN=5008;NS=2504;DP=17814;EAS_AF=0.2252;AMR_AF=0.0994;AFR_AF=0.2504;EUR_AF=0.1362;SAS_AF=0.1503;AA=G|||;VT=SNP
1	238827252	rs146289251	G	A	100	PASS	AC=14;AF=0.00279553;AN=5008;NS=2504;DP=18070;EAS_AF=0;AMR_AF=0.0043;AFR_AF=0.0008;EUR_AF=0.007;SAS_AF=0.0031;AA=G|||;VT=SNP
1	238827504	rs56079658	T	G	100	PASS	AC=137;AF=0.0273562;AN=5008;NS=2504;DP=19346;EAS_AF=0;AMR_AF=0.0317;AFR_AF=0.003;EUR_AF=0.0934;SAS_AF=0.0174;AA=T|||;VT=SNP
1	238828203	rs10925726	T	A	100	PASS	AC=2719;AF=0.542931;AN=5008;NS=2504;DP=10537;EAS_AF=0.7014;AMR_AF=0.5086;AFR_AF=0.3608;EUR_AF=0.5924;SAS_AF=0.5992;AA=A|||;VT=SNP
1	238828567	rs61829331	C	T	100	PASS	AC=298;AF=0.0595048;AN=5008;NS=2504;DP=10963;EAS_AF=0.005;AMR_AF=0.1643;AFR_AF=0.0015;EUR_AF=0.1163;SAS_AF=0.0613;AA=C|||;VT=SNP
1	238828571	rs78443662	G	A	100	PASS	AC=248;AF=0.0495208;AN=5008;NS=2504;DP=10912;EAS_AF=0.1438;AMR_AF=0.0274;AFR_AF=0.0083;EUR_AF=0.0229;SAS_AF=0.0511;AA=G|||;VT=SNP
1	238828740	rs79779942	C	A	100	PASS	AC=242;AF=0.0483227;AN=5008;NS=2504;DP=14929;EAS_AF=0.1438;AMR_AF=0.0274;AFR_AF=0.0038;EUR_AF=0.0229;SAS_AF=0.0511;AA=C|||;VT=SNP
1	238829184	rs61829332	A	G	100	PASS	AC=536;AF=0.107029;AN=5008;NS=2504;DP=11416;EAS_AF=0.1448;AMR_AF=0.0706;AFR_AF=0.0893;EUR_AF=0.1183;SAS_AF=0.1063;AA=A|||;VT=SNP
1	238829248	rs34265605	G	A	100	PASS	AC=2006;AF=0.400559;AN=5008;NS=2504;DP=13432;EAS_AF=0.5913;AMR_AF=0.428;AFR_AF=0.115;EUR_AF=0.4732;SAS_AF=0.4959;AA=A|||;VT=SNP
1	238829257	rs61829333	A	G	100	PASS	AC=136;AF=0.0271565;AN=5008;NS=2504;DP=13626;EAS_AF=0;AMR_AF=0.0317;AFR_AF=0.003;EUR_AF=0.0924;SAS_AF=0.0174;AA=A|||;VT=SNP
1	238829636	rs10925727	T	G	100	PASS	AC=2693;AF=0.53774;AN=5008;NS=2504;DP=16815;EAS_AF=0.7341;AMR_AF=0.513;AFR_AF=0.3351;EUR_AF=0.5924;SAS_AF=0.5706;AA=T|||;VT=SNP
1	238830016	rs147109385	T	C	100	PASS	AC=33;AF=0.00658946;AN=5008;NS=2504;DP=15745;EAS_AF=0;AMR_AF=0.0101;AFR_AF=0;EUR_AF=0.0109;SAS_AF=0.0153;AA=T|||;VT=SNP
1	238830457	rs1502867	G	C	100	PASS	AC=477;AF=0.0952476;AN=5008;NS=2504;DP=16902;EAS_AF=0;AMR_AF=0.0533;AFR_AF=0.2118;EUR_AF=0.0934;SAS_AF=0.0675;AA=G|||;VT=SNP
1	238830672	rs1948812	G	T	100	PASS	AC=1962;AF=0.391773;AN=5008;NS=2504;DP=15578;EAS_AF=0.5565;AMR_AF=0.428;AFR_AF=0.1074;EUR_AF=0.4751;SAS_AF=0.4949;AA=G|||;VT=SNP
1	238831084	rs1948811	C	G	100	PASS	AC=1962;AF=0.391773;AN=5008;NS=2504;DP=17975;EAS_AF=0.5565;AMR_AF=0.428;AFR_AF=0.1074;EUR_AF=0.4751;SAS_AF=0.4949;AA=C|||;VT=SNP
1	238831306	rs141447583	C	T	100	PASS	AC=58;AF=0.0115815;AN=5008;NS=2504;DP=17644;EAS_AF=0;AMR_AF=0.0115;AFR_AF=0.0008;EUR_AF=0.0338;SAS_AF=0.0153;AA=C|||;VT=SNP
1	238832157	rs74148691	T	A	100	PASS	AC=340;AF=0.0678914;AN=5008;NS=2504;DP=13942;EAS_AF=0.1438;AMR_AF=0.0375;AFR_AF=0.0696;EUR_AF=0.0229;SAS_AF=0.0552;AA=T|||;VT=SNP
1	238832780	rs61829350	G	A	100	PASS	AC=186;AF=0.0371406;AN=5008;NS=2504;DP=15222;EAS_AF=0;AMR_AF=0.0331;AFR_AF=0.003;EUR_AF=0.0924;SAS_AF=0.0675;AA=G|||;VT=SNP
1	238832964	rs1963064	T	C	100	PASS	AC=3097;AF=0.618411;AN=5008;NS=2504;DP=9914;EAS_AF=0.7341;AMR_AF=0.5893;AFR_AF=0.497;EUR_AF=0.662;SAS_AF=0.6391;AA=t|||;VT=SNP
1	238833003	rs149929518	G	A	100	PASS	AC=246;AF=0.0491214;AN=5008;NS=2504;DP=10943;EAS_AF=0.1438;AMR_AF=0.0274;AFR_AF=0.0038;EUR_AF=0.0229;SAS_AF=0.0552;AA=G|||;VT=SNP
1	238833032	rs61829351	G	A	100	PASS	AC=136;AF=0.0271565;AN=5008;NS=2504;DP=12708;EAS_AF=0;AMR_AF=0.0317;AFR_AF=0.003;EUR_AF=0.0924;SAS_AF=0.0174;AA=G|||;VT=SNP
1	238833428	rs77272580	G	T	100	PASS	AC=246;AF=0.0491214;AN=5008;NS=2504;DP=12469;EAS_AF=0.1438;AMR_AF=0.0274;AFR_AF=0.0038;EUR_AF=0.0229;SAS_AF=0.0552;AA=T|||;VT=SNP
1	238833437	rs76015367	A	G	100	PASS	AC=245;AF=0.0489217;AN=5008;NS=2504;DP=12419;EAS_AF=0.1438;AMR_AF=0.0274;AFR_AF=0.0038;EUR_AF=0.0229;SAS_AF=0.0542;AA=A|||;VT=SNP
1	238833476	rs61829352	T	C	100	PASS	AC=136;AF=0.0271565;AN=5008;NS=2504;DP=12301;EAS_AF=0;AMR_AF=0.0317;AFR_AF=0.003;EUR_AF=0.0924;SAS_AF=0.0174;AA=T|||;VT=SNP
1	238834008	rs77615723	C	G	100	PASS	AC=136;AF=0.0271565;AN=5008;NS=2504;DP=12821;EAS_AF=0;AMR_AF=0.0317;AFR_AF=0.003;EUR_AF=0.0924;SAS_AF=0.0174;AA=C|||;VT=SNP
1	238834209	rs148639989	G	A	100	PASS	AC=32;AF=0.00638978;AN=5008;NS=2504;DP=14907;EAS_AF=0;AMR_AF=0.0274;AFR_AF=0;EUR_AF=0.0129;SAS_AF=0;AA=G|||;VT=SNP
1	238834258	rs147779365	A	C	100	PASS	AC=246;AF=0.0491214;AN=5008;NS=2504;DP=14969;EAS_AF=0.1438;AMR_AF=0.0274;AFR_AF=0.0038;EUR_AF=0.0229;SAS_AF=0.0552;AA=A|||;VT=SNP
1	238834462	rs12568834	A	G	100	PASS	AC=2090;AF=0.417332;AN=5008;NS=2504;DP=15699;EAS_AF=0.5565;AMR_AF=0.4813;AFR_AF=0.1097;EUR_AF=0.5427;SAS_AF=0.5153;AA=A|||;VT=SNP
1	238834511	rs12047703	A	G	100	PASS	AC=246;AF=0.0491214;AN=5008;NS=2504;DP=15328;EAS_AF=0.1438;AMR_AF=0.0274;AFR_AF=0.0038;EUR_AF=0.0229;SAS_AF=0.0552;AA=G|||;VT=SNP
1	238834605	rs12047708	A	C	100	PASS	AC=246;AF=0.0491214;AN=5008;NS=2504;DP=16251;EAS_AF=0.1438;AMR_AF=0.0274;AFR_AF=0.0038;EUR_AF=0.0229;SAS_AF=0.0552;AA=A|||;VT=SNP
1	238835154	rs150248018	T	C	100	PASS	AC=32;AF=0.00638978;AN=5008;NS=2504;DP=16414;EAS_AF=0;AMR_AF=0.0274;AFR_AF=0;EUR_AF=0.0129;SAS_AF=0;AA=T|||;VT=SNP
1	238835261	rs1502862	T	C	100	PASS	AC=2090;AF=0.417332;AN=5008;NS=2504;DP=17576;EAS_AF=0.5565;AMR_AF=0.4813;AFR_AF=0.1097;EUR_AF=0.5427;SAS_AF=0.5153;AA=T|||;VT=SNP
1	238835625	rs79014179	G	A	100	PASS	AC=42;AF=0.00838658;AN=5008;NS=2504;DP=16601;EAS_AF=0;AMR_AF=0.0202;AFR_AF=0.0015;EUR_AF=0.0249;SAS_AF=0.001;AA=G|||;VT=SNP
1	238835892	rs10925728	C	T	100	PASS	AC=2506;AF=0.500399;AN=5008;NS=2504;DP=15521;EAS_AF=0.5565;AMR_AF=0.5317;AFR_AF=0.2776;EUR_AF=0.6352;SAS_AF=0.5828;AA=C|||;VT=SNP
1	238835893	rs78905473	G	A	100	PASS	AC=247;AF=0.0493211;AN=5008;NS=2504;DP=15400;EAS_AF=0.1438;AMR_AF=0.0274;AFR_AF=0.0038;EUR_AF=0.0229;SAS_AF=0.0562;AA=g|||;VT=SNP
1	238836141	rs12023903	G	A	100	PASS	AC=257;AF=0.0513179;AN=5008;NS=2504;DP=14433;EAS_AF=0.1438;AMR_AF=0.0274;AFR_AF=0.0121;EUR_AF=0.0229;SAS_AF=0.0552;AA=A|||;VT=SNP
1	238836618	rs7533386	T	C	100	PASS	AC=258;AF=0.0515176;AN=5008;NS=2504;DP=16829;EAS_AF=0.1448;AMR_AF=0.0274;AFR_AF=0.0121;EUR_AF=0.0229;SAS_AF=0.0552;AA=C|||;VT=SNP
1	238836676	rs7526594	G	A	100	PASS	AC=257;AF=0.0513179;AN=5008;NS=2504;DP=17103;EAS_AF=0.1438;AMR_AF=0.0274;AFR_AF=0.0121;EUR_AF=0.0229;SAS_AF=0.0552;AA=A|||;VT=SNP
1	238836812	rs7549855	C	G	100	PASS	AC=257;AF=0.0513179;AN=5008;NS=2504;DP=17580;EAS_AF=0.1438;AMR_AF=0.0274;AFR_AF=0.0121;EUR_AF=0.0229;SAS_AF=0.0552;AA=G|||;VT=SNP
1	238837195	rs80056009	G	A	100	PASS	AC=258;AF=0.0515176;AN=5008;NS=2504;DP=17493;EAS_AF=0.1438;AMR_AF=0.0288;AFR_AF=0.0121;EUR_AF=0.0229;SAS_AF=0.0552;AA=A|||;VT=SNP
1	238837273	rs75613902	G	A	100	PASS	AC=257;AF=0.0513179;AN=5008;NS=2504;DP=18390;EAS_AF=0.1438;AMR_AF=0.0274;AFR_AF=0.0121;EUR_AF=0.0229;SAS_AF=0.0552;AA=A|||;VT=SNP
1	238837866	rs2174076	G	A	100	PASS	AC=2088;AF=0.416933;AN=5008;NS=2504;DP=18636;EAS_AF=0.5565;AMR_AF=0.4798;AFR_AF=0.1097;EUR_AF=0.5417;SAS_AF=0.5153;AA=G|||;VT=SNP
1	238838059	rs7519909	A	G	100	PASS	AC=2037;AF=0.406749;AN=5008;NS=2504;DP=19362;EAS_AF=0.5565;AMR_AF=0.4712;AFR_AF=0.0756;EUR_AF=0.5417;SAS_AF=0.5153;AA=A|||;VT=SNP
1	238838908	rs12023609	A	G	100	PASS	AC=331;AF=0.0660942;AN=5008;NS=2504;DP=19781;EAS_AF=0.1438;AMR_AF=0.0317;AFR_AF=0.0666;EUR_AF=0.0219;SAS_AF=0.0552;AA=A|||;VT=SNP
1	238839241	rs80236850	T	C	100	PASS	AC=266;AF=0.053115;AN=5008;NS=2504;DP=18782;EAS_AF=0.1438;AMR_AF=0.0274;AFR_AF=0.0189;EUR_AF=0.0229;SAS_AF=0.0552;AA=T|||;VT=SNP
1	238839307	rs74322238	C	T	100	PASS	AC=264;AF=0.0527157;AN=5008;NS=2504;DP=20285;EAS_AF=0.1438;AMR_AF=0.0288;AFR_AF=0.0166;EUR_AF=0.0229;SAS_AF=0.0552;AA=T|||;VT=SNP
1	238839467	rs12035023	C	T	100	PASS	AC=256;AF=0.0511182;AN=5008;NS=2504;DP=21623;EAS_AF=0.1438;AMR_AF=0.0274;AFR_AF=0.0113;EUR_AF=0.0229;SAS_AF=0.0552;AA=T|||;VT=SNP
1	238839759	rs12027889	G	C	100	PASS	AC=247;AF=0.0493211;AN=5008;NS=2504;DP=17631;EAS_AF=0.1438;AMR_AF=0.0274;AFR_AF=0.0045;EUR_AF=0.0229;SAS_AF=0.0552;AA=G|||;VT=SNP
1	238839873	rs12025372	T	C	100	PASS	AC=394;AF=0.0786741;AN=5008;NS=2504;DP=18280;EAS_AF=0.1776;AMR_AF=0.0389;AFR_AF=0.0832;EUR_AF=0.0229;SAS_AF=0.0562;AA=T|||;VT=SNP
1	238840043	rs61829353	C	G	100	PASS	AC=186;AF=0.0371406;AN=5008;NS=2504;DP=15645;EAS_AF=0;AMR_AF=0.0331;AFR_AF=0.003;EUR_AF=0.0924;SAS_AF=0.0675;AA=C|||;VT=SNP
1	238840079	rs151307155	G	A	100	PASS	AC=26;AF=0.00519169;AN=5008;NS=2504;DP=15220;EAS_AF=0;AMR_AF=0.0058;AFR_AF=0;EUR_AF=0.0179;SAS_AF=0.0041;AA=G|||;VT=SNP
1	238840400	rs2841397	T	C	100	PASS	AC=3308;AF=0.660543;AN=5008;NS=2504;DP=17001;EAS_AF=0.7341;AMR_AF=0.5922;AFR_AF=0.6551;EUR_AF=0.662;SAS_AF=0.6391;AA=c|||;VT=SNP
1	238840679	rs12025546	A	G	100	PASS	AC=246;AF=0.0491214;AN=5008;NS=2504;DP=17507;EAS_AF=0.1438;AMR_AF=0.0274;AFR_AF=0.0038;EUR_AF=0.0229;SAS_AF=0.0552;AA=A|||;VT=SNP
1	238840814	rs12131883	C	G	100	PASS	AC=2089;AF=0.417133;AN=5008;NS=2504;DP=19819;EAS_AF=0.5556;AMR_AF=0.4813;AFR_AF=0.1097;EUR_AF=0.5427;SAS_AF=0.5153;AA=C|||;VT=SNP
1	238841198	rs10925730	C	A	100	PASS	AC=3203;AF=0.639577;AN=5008;NS=2504;DP=18028;EAS_AF=0.7351;AMR_AF=0.5922;AFR_AF=0.5749;EUR_AF=0.662;SAS_AF=0.6391;AA=A|||;VT=SNP
1	238841913	rs79779409	T	G	100	PASS	AC=162;AF=0.0323482;AN=5008;NS=2504;DP=16342;EAS_AF=0.0327;AMR_AF=0.0259;AFR_AF=0.003;EUR_AF=0.0477;SAS_AF=0.0603;AA=T|||;VT=SNP
1	238842910	rs72763371	T	G	100	PASS	AC=22;AF=0.00439297;AN=5008;NS=2504;DP=14268;EAS_AF=0;AMR_AF=0.0086;AFR_AF=0.0008;EUR_AF=0.0139;SAS_AF=0.001;AA=T|||;VT=SNP
1	238843636	rs115723102	T	A	100	PASS	AC=14;AF=0.00279553;AN=5008;NS=2504;DP=13680;EAS_AF=0;AMR_AF=0.0014;AFR_AF=0;EUR_AF=0.0099;SAS_AF=0.0031;AA=T|||;VT=SNP
1	238844197	rs12021773	G	A	100	PASS	AC=245;AF=0.0489217;AN=5008;NS=2504;DP=12305;EAS_AF=0.1429;AMR_AF=0.0274;AFR_AF=0.0038;EUR_AF=0.0229;SAS_AF=0.0552;AA=g|||;VT=SNP
1	238845573	rs2653914	G	A	100	PASS	AC=1111;AF=0.221845;AN=5008;NS=2504;DP=17986;EAS_AF=0.246;AMR_AF=0.1758;AFR_AF=0.239;EUR_AF=0.2803;SAS_AF=0.1462;AA=G|||;VT=SNP
1	238845589	rs140688760	G	C	100	PASS	AC=21;AF=0.00419329;AN=5008;NS=2504;DP=18103;EAS_AF=0;AMR_AF=0.0058;AFR_AF=0;EUR_AF=0.0159;SAS_AF=0.001;AA=G|||;VT=SNP
1	238845964	rs61829355	C	G	100	PASS	AC=136;AF=0.0271565;AN=5008;NS=2504;DP=2393;EAS_AF=0;AMR_AF=0.0317;AFR_AF=0.003;EUR_AF=0.0924;SAS_AF=0.0174;AA=C|||;VT=SNP
1	238847337	rs12118073	T	A	100	PASS	AC=1500;AF=0.299521;AN=5008;NS=2504;DP=19424;EAS_AF=0.4534;AMR_AF=0.3415;AFR_AF=0.0772;EUR_AF=0.2863;SAS_AF=0.4254;AA=T|||;VT=SNP
1	238847708	rs2841370	A	G	100	PASS	AC=3468;AF=0.692492;AN=5008;NS=2504;DP=22225;EAS_AF=0.7371;AMR_AF=0.6037;AFR_AF=0.7723;EUR_AF=0.6561;SAS_AF=0.6391;AA=N|||;VT=SNP
1	238848076	rs3001432	G	A	100	PASS	AC=1099;AF=0.219449;AN=5008;NS=2504;DP=12715;EAS_AF=0.246;AMR_AF=0.1715;AFR_AF=0.2337;EUR_AF=0.2773;SAS_AF=0.1472;AA=G|||;VT=SNP
1	238848229	rs185298237	G	C	100	PASS	AC=27;AF=0.00539137;AN=5008;NS=2504;DP=11375;EAS_AF=0;AMR_AF=0.0072;AFR_AF=0.0008;EUR_AF=0.0179;SAS_AF=0.0031;AA=G|||;VT=SNP
1	238848454	rs2841373	G	A	100	PASS	AC=1102;AF=0.220048;AN=5008;NS=2504;DP=14134;EAS_AF=0.246;AMR_AF=0.1729;AFR_AF=0.2352;EUR_AF=0.2783;SAS_AF=0.1462;AA=G|||;VT=SNP
1	238848907	rs75754427	C	G	100	PASS	AC=183;AF=0.0365415;AN=5008;NS=2504;DP=16761;EAS_AF=0;AMR_AF=0.0331;AFR_AF=0.003;EUR_AF=0.0905;SAS_AF=0.0665;AA=C|||;VT=SNP
1	238849009	rs12121833	G	C	100	PASS	AC=1684;AF=0.336262;AN=5008;NS=2504;DP=17691;EAS_AF=0.4554;AMR_AF=0.3559;AFR_AF=0.208;EUR_AF=0.2873;SAS_AF=0.4233;AA=G|||;VT=SNP
1	238849083	rs2841377	A	G	100	PASS	AC=3325;AF=0.663938;AN=5008;NS=2504;DP=18200;EAS_AF=0.7371;AMR_AF=0.5908;AFR_AF=0.6717;EUR_AF=0.6571;SAS_AF=0.637;AA=G|||;VT=SNP
1	238849551	rs111304451	G	T	100	PASS	AC=21;AF=0.00419329;AN=5008;NS=2504;DP=19139;EAS_AF=0;AMR_AF=0.0043;AFR_AF=0;EUR_AF=0.0159;SAS_AF=0.002;AA=G|||;VT=SNP
1	238849619	rs12562714	T	G	100	PASS	AC=2789;AF=0.556909;AN=5008;NS=2504;DP=19096;EAS_AF=0.7014;AMR_AF=0.5317;AFR_AF=0.444;EUR_AF=0.5656;SAS_AF=0.5695;AA=T|||;VT=SNP
1	238849760	rs12562532	A	T	100	PASS	AC=1096;AF=0.21885;AN=5008;NS=2504;DP=18270;EAS_AF=0.246;AMR_AF=0.1715;AFR_AF=0.2315;EUR_AF=0.2783;SAS_AF=0.1462;AA=A|||;VT=SNP
1	238849931	rs10925732	C	T	100	PASS	AC=1684;AF=0.336262;AN=5008;NS=2504;DP=20278;EAS_AF=0.4554;AMR_AF=0.3559;AFR_AF=0.208;EUR_AF=0.2873;SAS_AF=0.4233;AA=C|||;VT=SNP
1	238850496	rs10754647	A	C	100	PASS	AC=3065;AF=0.612021;AN=5008;NS=2504;DP=17407;EAS_AF=0.7004;AMR_AF=0.5576;AFR_AF=0.6377;EUR_AF=0.5696;SAS_AF=0.5685;AA=A|||;VT=SNP
1	238850977	rs2841381	A	T	100	PASS	AC=1277;AF=0.254992;AN=5008;NS=2504;DP=18578;EAS_AF=0.2817;AMR_AF=0.1873;AFR_AF=0.292;EUR_AF=0.2813;SAS_AF=0.1984;AA=T|||;VT=SNP
1	238851595	rs10802712	G	A	100	PASS	AC=1729;AF=0.345248;AN=5008;NS=2504;DP=17484;EAS_AF=0.4573;AMR_AF=0.3746;AFR_AF=0.2095;EUR_AF=0.3141;SAS_AF=0.4243;AA=G|||;VT=SNP
1	238851646	rs10802713	G	A	100	PASS	AC=1729;AF=0.345248;AN=5008;NS=2504;DP=17021;EAS_AF=0.4573;AMR_AF=0.3746;AFR_AF=0.2103;EUR_AF=0.3131;SAS_AF=0.4243;AA=G|||;VT=SNP
1	238851840	rs10802714	A	T	100	PASS	AC=1850;AF=0.369409;AN=5008;NS=2504;DP=16778;EAS_AF=0.5427;AMR_AF=0.3862;AFR_AF=0.2277;EUR_AF=0.3131;SAS_AF=0.4284;AA=T|||;VT=SNP
1	238851864	rs10802715	G	A	100	PASS	AC=1850;AF=0.369409;AN=5008;NS=2504;DP=16500;EAS_AF=0.5427;AMR_AF=0.3862;AFR_AF=0.2277;EUR_AF=0.3131;SAS_AF=0.4284;AA=A|||;VT=SNP
1	238853437	rs6698518	A	G	100	PASS	AC=1921;AF=0.383586;AN=5008;NS=2504;DP=16711;EAS_AF=0.5417;AMR_AF=0.3948;AFR_AF=0.2769;EUR_AF=0.3131;SAS_AF=0.4294;AA=G|||;VT=SNP
1	238853446	rs2653912	T	A	100	PASS	AC=1094;AF=0.21845;AN=5008;NS=2504;DP=16668;EAS_AF=0.1964;AMR_AF=0.1657;AFR_AF=0.2352;EUR_AF=0.2843;SAS_AF=0.1881;AA=T|||;VT=SNP
1	238853587	rs6686355	C	T	100	PASS	AC=1739;AF=0.347244;AN=5008;NS=2504;DP=15104;EAS_AF=0.4563;AMR_AF=0.3761;AFR_AF=0.2209;EUR_AF=0.3131;SAS_AF=0.4202;AA=C|||;VT=SNP
1	238853615	rs6698753	A	G	100	PASS	AC=1741;AF=0.347644;AN=5008;NS=2504;DP=15781;EAS_AF=0.4563;AMR_AF=0.3775;AFR_AF=0.2209;EUR_AF=0.3121;SAS_AF=0.4223;AA=A|||;VT=SNP
1	238853621	rs6686364	C	T	100	PASS	AC=1741;AF=0.347644;AN=5008;NS=2504;DP=15980;EAS_AF=0.4563;AMR_AF=0.3775;AFR_AF=0.2209;EUR_AF=0.3121;SAS_AF=0.4223;AA=T|||;VT=SNP
1	238853636	rs2841389	A	T	100	PASS	AC=3015;AF=0.602037;AN=5008;NS=2504;DP=16218;EAS_AF=0.7391;AMR_AF=0.5605;AFR_AF=0.5129;EUR_AF=0.5964;SAS_AF=0.6166;AA=T|||;VT=SNP
1	238853660	rs2820209	C	T	100	PASS	AC=1035;AF=0.206669;AN=5008;NS=2504;DP=16386;EAS_AF=0.1964;AMR_AF=0.1628;AFR_AF=0.23;EUR_AF=0.2823;SAS_AF=0.1391;AA=C|||;VT=SNP
1	238854070	rs12059705	A	C	100	PASS	AC=1744;AF=0.348243;AN=5008;NS=2504;DP=17093;EAS_AF=0.4573;AMR_AF=0.3775;AFR_AF=0.2209;EUR_AF=0.3131;SAS_AF=0.4233;AA=A|||;VT=SNP
1	238854375	rs769355	C	A	100	PASS	AC=1744;AF=0.348243;AN=5008;NS=2504;DP=17002;EAS_AF=0.4573;AMR_AF=0.3761;AFR_AF=0.2209;EUR_AF=0.3131;SAS_AF=0.4243;AA=A|||;VT=SNP
1	238854453	rs10754648	A	G	100	PASS	AC=1744;AF=0.348243;AN=5008;NS=2504;DP=17389;EAS_AF=0.4573;AMR_AF=0.3761;AFR_AF=0.2209;EUR_AF=0.3131;SAS_AF=0.4243;AA=G|||;VT=SNP
1	238854604	rs10754649	C	T	100	PASS	AC=1921;AF=0.383586;AN=5008;NS=2504;DP=15946;EAS_AF=0.5427;AMR_AF=0.3934;AFR_AF=0.2769;EUR_AF=0.3131;SAS_AF=0.4294;AA=T|||;VT=SNP
1	238854735	rs10754650	C	A	100	PASS	AC=1744;AF=0.348243;AN=5008;NS=2504;DP=16390;EAS_AF=0.4573;AMR_AF=0.3761;AFR_AF=0.2209;EUR_AF=0.3131;SAS_AF=0.4243;AA=A|||;VT=SNP
1	238855007	rs10802716	C	A	100	PASS	AC=1800;AF=0.359425;AN=5008;NS=2504;DP=15911;EAS_AF=0.4573;AMR_AF=0.3818;AFR_AF=0.2587;EUR_AF=0.3141;SAS_AF=0.4254;AA=A|||;VT=SNP
1	238855078	rs10802717	A	G	100	PASS	AC=1799;AF=0.359225;AN=5008;NS=2504;DP=16612;EAS_AF=0.4573;AMR_AF=0.3818;AFR_AF=0.2587;EUR_AF=0.3141;SAS_AF=0.4243;AA=A|||;VT=SNP
1	238855119	rs10802718	C	T	100	PASS	AC=1800;AF=0.359425;AN=5008;NS=2504;DP=16585;EAS_AF=0.4573;AMR_AF=0.3818;AFR_AF=0.2587;EUR_AF=0.3151;SAS_AF=0.4243;AA=T|||;VT=SNP
1	238855190	rs10802719	G	A	100	PASS	AC=1922;AF=0.383786;AN=5008;NS=2504;DP=15711;EAS_AF=0.5427;AMR_AF=0.3934;AFR_AF=0.2769;EUR_AF=0.3151;SAS_AF=0.4284;AA=A|||;VT=SNP
1	238855220	rs12123455	G	A	100	PASS	AC=1799;AF=0.359225;AN=5008;NS=2504;DP=15761;EAS_AF=0.4573;AMR_AF=0.3818;AFR_AF=0.2587;EUR_AF=0.3151;SAS_AF=0.4233;AA=A|||;VT=SNP
1	238855267	rs12131133	C	T	100	PASS	AC=1801;AF=0.359625;AN=5008;NS=2504;DP=16889;EAS_AF=0.4573;AMR_AF=0.3818;AFR_AF=0.2587;EUR_AF=0.3161;SAS_AF=0.4243;AA=c|||;VT=SNP
1	238855281	rs2841390	G	A	100	PASS	AC=3950;AF=0.788738;AN=5008;NS=2504;DP=16975;EAS_AF=0.9425;AMR_AF=0.7089;AFR_AF=0.6936;EUR_AF=0.7505;SAS_AF=0.8548;AA=A|||;VT=SNP
1	238855342	rs2841391	T	C	100	PASS	AC=2138;AF=0.426917;AN=5008;NS=2504;DP=16740;EAS_AF=0.4841;AMR_AF=0.3285;AFR_AF=0.4244;EUR_AF=0.4354;SAS_AF=0.4325;AA=C|||;VT=SNP
1	238855353	rs2841392	T	C	100	PASS	AC=2131;AF=0.425519;AN=5008;NS=2504;DP=16394;EAS_AF=0.4831;AMR_AF=0.3285;AFR_AF=0.4244;EUR_AF=0.4344;SAS_AF=0.4274;AA=C|||;VT=SNP
1	238855391	rs12120078	A	G	100	PASS	AC=1813;AF=0.362021;AN=5008;NS=2504;DP=15359;EAS_AF=0.4593;AMR_AF=0.3847;AFR_AF=0.2579;EUR_AF=0.3171;SAS_AF=0.4325;AA=G|||;VT=SNP
1	238855392	rs76403028	C	G	100	PASS	AC=1813;AF=0.362021;AN=5008;NS=2504;DP=15455;EAS_AF=0.4593;AMR_AF=0.3847;AFR_AF=0.2579;EUR_AF=0.3171;SAS_AF=0.4325;AA=C|||;VT=SNP
1	238855427	rs2841393	A	C	100	PASS	AC=3587;AF=0.716254;AN=5008;NS=2504;DP=14337;EAS_AF=0.8571;AMR_AF=0.6801;AFR_AF=0.5023;EUR_AF=0.7495;SAS_AF=0.8517;AA=A|||;VT=SNP
1	238855478	rs2841394	A	C	100	PASS	AC=1922;AF=0.383786;AN=5008;NS=2504;DP=12920;EAS_AF=0.4861;AMR_AF=0.3098;AFR_AF=0.2685;EUR_AF=0.4364;SAS_AF=0.4325;AA=A|||;VT=SNP
1	238855509	rs72632875	G	A	100	PASS	AC=1799;AF=0.359225;AN=5008;NS=2504;DP=12883;EAS_AF=0.4573;AMR_AF=0.3833;AFR_AF=0.2587;EUR_AF=0.3141;SAS_AF=0.4233;AA=g|||;VT=SNP
1	238855589	rs72632876	A	G	100	PASS	AC=1462;AF=0.291933;AN=5008;NS=2504;DP=14402;EAS_AF=0.4573;AMR_AF=0.3501;AFR_AF=0.0227;EUR_AF=0.3121;SAS_AF=0.4233;AA=A|||;VT=SNP
1	238855639	rs72632877	T	C	100	PASS	AC=1745;AF=0.348442;AN=5008;NS=2504;DP=15360;EAS_AF=0.4573;AMR_AF=0.3775;AFR_AF=0.2209;EUR_AF=0.3141;SAS_AF=0.4233;AA=C|||;VT=SNP
1	238855797	rs72632878	T	C	100	PASS	AC=1745;AF=0.348442;AN=5008;NS=2504;DP=16068;EAS_AF=0.4573;AMR_AF=0.3761;AFR_AF=0.2209;EUR_AF=0.3141;SAS_AF=0.4243;AA=C|||;VT=SNP
1	238855847	rs72632879	G	A	100	PASS	AC=1745;AF=0.348442;AN=5008;NS=2504;DP=14865;EAS_AF=0.4573;AMR_AF=0.3761;AFR_AF=0.2209;EUR_AF=0.3141;SAS_AF=0.4243;AA=A|||;VT=SNP
1	238855915	rs72632880	G	A	100	PASS	AC=1745;AF=0.348442;AN=5008;NS=2504;DP=15058;EAS_AF=0.4573;AMR_AF=0.3761;AFR_AF=0.2209;EUR_AF=0.3141;SAS_AF=0.4243;AA=G|||;VT=SNP
1	238855952	rs2841395	A	T	100	PASS	AC=3044;AF=0.607827;AN=5008;NS=2504;DP=14721;EAS_AF=0.7401;AMR_AF=0.5605;AFR_AF=0.5197;EUR_AF=0.6103;SAS_AF=0.6217;AA=T|||;VT=SNP
1	238855990	rs72632881	C	T	100	PASS	AC=1745;AF=0.348442;AN=5008;NS=2504;DP=15580;EAS_AF=0.4573;AMR_AF=0.3761;AFR_AF=0.2209;EUR_AF=0.3141;SAS_AF=0.4243;AA=T|||;VT=SNP
1	238856087	rs72632882	C	T	100	PASS	AC=1743;AF=0.348043;AN=5008;NS=2504;DP=15372;EAS_AF=0.4554;AMR_AF=0.3761;AFR_AF=0.2209;EUR_AF=0.3141;SAS_AF=0.4243;AA=C|||;VT=SNP
1	238856168	rs12131433	C	T	100	PASS	AC=36;AF=0.0071885;AN=5008;NS=2504;DP=16199;EAS_AF=0;AMR_AF=0.0086;AFR_AF=0.0008;EUR_AF=0.0149;SAS_AF=0.0143;AA=C|||;VT=SNP
1	238856249	rs72632883	T	G	100	PASS	AC=1737;AF=0.346845;AN=5008;NS=2504;DP=13284;EAS_AF=0.4554;AMR_AF=0.3761;AFR_AF=0.2209;EUR_AF=0.3082;SAS_AF=0.4243;AA=T|||;VT=SNP
1	238856381	rs10802720	C	T	100	PASS	AC=1742;AF=0.347843;AN=5008;NS=2504;DP=13883;EAS_AF=0.4544;AMR_AF=0.3761;AFR_AF=0.2209;EUR_AF=0.3141;SAS_AF=0.4243;AA=T|||;VT=SNP
1	238856459	rs1875646	G	C	100	PASS	AC=1056;AF=0.210863;AN=5008;NS=2504;DP=13106;EAS_AF=0.2004;AMR_AF=0.1614;AFR_AF=0.2307;EUR_AF=0.2952;SAS_AF=0.1431;AA=G|||;VT=SNP
1	238856617	rs12402917	A	T	100	PASS	AC=1742;AF=0.347843;AN=5008;NS=2504;DP=14659;EAS_AF=0.4544;AMR_AF=0.3761;AFR_AF=0.2209;EUR_AF=0.3141;SAS_AF=0.4243;AA=T|||;VT=SNP
1	238856819	rs12068834	G	A	100	PASS	AC=1742;AF=0.347843;AN=5008;NS=2504;DP=17004;EAS_AF=0.4544;AMR_AF=0.3761;AFR_AF=0.2209;EUR_AF=0.3141;SAS_AF=0.4243;AA=G|||;VT=SNP
1	238857918	rs2202213	G	C	100	PASS	AC=1742;AF=0.347843;AN=5008;NS=2504;DP=13607;EAS_AF=0.4544;AMR_AF=0.3761;AFR_AF=0.2216;EUR_AF=0.3141;SAS_AF=0.4233;AA=G|||;VT=SNP
1	238858304	rs10925735	A	G	100	PASS	AC=1742;AF=0.347843;AN=5008;NS=2504;DP=15412;EAS_AF=0.4554;AMR_AF=0.3746;AFR_AF=0.2224;EUR_AF=0.3141;SAS_AF=0.4223;AA=G|||;VT=SNP
1	238858305	rs10925736	C	T	100	PASS	AC=1742;AF=0.347843;AN=5008;NS=2504;DP=15539;EAS_AF=0.4554;AMR_AF=0.3746;AFR_AF=0.2224;EUR_AF=0.3141;SAS_AF=0.4223;AA=C|||;VT=SNP
1	238858594	rs6683519	T	C	100	PASS	AC=1743;AF=0.348043;AN=5008;NS=2504;DP=16745;EAS_AF=0.4554;AMR_AF=0.3775;AFR_AF=0.2216;EUR_AF=0.3141;SAS_AF=0.4223;AA=T|||;VT=SNP
1	238858672	rs6670770	C	A	100	PASS	AC=1744;AF=0.348243;AN=5008;NS=2504;DP=18655;EAS_AF=0.4554;AMR_AF=0.3775;AFR_AF=0.2216;EUR_AF=0.3151;SAS_AF=0.4223;AA=A|||;VT=SNP
1	238858740	rs2653913	T	C	100	PASS	AC=2913;AF=0.581669;AN=5008;NS=2504;DP=17865;EAS_AF=0.6548;AMR_AF=0.549;AFR_AF=0.4955;EUR_AF=0.6103;SAS_AF=0.6166;AA=C|||;VT=SNP
1	238858814	rs6694464	G	A	100	PASS	AC=1786;AF=0.356629;AN=5008;NS=2504;DP=18612;EAS_AF=0.4544;AMR_AF=0.3876;AFR_AF=0.2557;EUR_AF=0.3141;SAS_AF=0.4141;AA=A|||;VT=SNP
1	238858877	rs2820210	T	C	100	PASS	AC=1162;AF=0.232029;AN=5008;NS=2504;DP=17362;EAS_AF=0.2014;AMR_AF=0.1729;AFR_AF=0.3033;EUR_AF=0.2942;SAS_AF=0.1452;AA=T|||;VT=SNP
1	238858960	rs12126891	G	A	100	PASS	AC=1448;AF=0.289137;AN=5008;NS=2504;DP=19222;EAS_AF=0.4544;AMR_AF=0.3487;AFR_AF=0.0227;EUR_AF=0.3121;SAS_AF=0.4131;AA=G|||;VT=SNP
1	238859025	rs6683738	A	T	100	PASS	AC=1734;AF=0.346246;AN=5008;NS=2504;DP=20493;EAS_AF=0.4544;AMR_AF=0.3761;AFR_AF=0.2171;EUR_AF=0.3141;SAS_AF=0.4213;AA=A|||;VT=SNP
1	238860073	rs12405150	G	A	100	PASS	AC=1584;AF=0.316294;AN=5008;NS=2504;DP=16878;EAS_AF=0.4385;AMR_AF=0.3703;AFR_AF=0.1044;EUR_AF=0.3241;SAS_AF=0.4305;AA=G|||;VT=SNP
1	238860631	rs6675135	C	T	100	PASS	AC=1464;AF=0.292332;AN=5008;NS=2504;DP=17731;EAS_AF=0.4375;AMR_AF=0.3545;AFR_AF=0.0234;EUR_AF=0.325;SAS_AF=0.4284;AA=C|||;VT=SNP
1	238861409	rs2202214	A	G	100	PASS	AC=1068;AF=0.213259;AN=5008;NS=2504;DP=19468;EAS_AF=0.1954;AMR_AF=0.1628;AFR_AF=0.2451;EUR_AF=0.2913;SAS_AF=0.1442;AA=A|||;VT=SNP
1	238861548	rs2202215	C	T	100	PASS	AC=1054;AF=0.210463;AN=5008;NS=2504;DP=18359;EAS_AF=0.1954;AMR_AF=0.1585;AFR_AF=0.2398;EUR_AF=0.2873;SAS_AF=0.1442;AA=C|||;VT=SNP
1	238861953	rs114907506	T	C	100	PASS	AC=39;AF=0.00778754;AN=5008;NS=2504;DP=17305;EAS_AF=0;AMR_AF=0.0043;AFR_AF=0.0008;EUR_AF=0.0169;SAS_AF=0.0184;AA=T|||;VT=SNP
1	238863911	rs1847213	C	A	100	PASS	AC=1202;AF=0.240016;AN=5008;NS=2504;DP=17834;EAS_AF=0.1577;AMR_AF=0.1974;AFR_AF=0.3162;EUR_AF=0.2952;SAS_AF=0.1953;AA=C|||;VT=SNP
1	238864573	rs11807360	C	T	100	PASS	AC=211;AF=0.0421326;AN=5008;NS=2504;DP=17244;EAS_AF=0.0794;AMR_AF=0.0231;AFR_AF=0.0038;EUR_AF=0.0606;SAS_AF=0.0501;AA=C|||;VT=SNP
1	238865124	rs12028971	A	T	100	PASS	AC=1439;AF=0.28734;AN=5008;NS=2504;DP=10040;EAS_AF=0.4603;AMR_AF=0.3098;AFR_AF=0.028;EUR_AF=0.3131;SAS_AF=0.4172;AA=A|||;VT=SNP
1	238865184	rs12039396	C	A	100	PASS	AC=1487;AF=0.296925;AN=5008;NS=2504;DP=10869;EAS_AF=0.4613;AMR_AF=0.3141;AFR_AF=0.0628;EUR_AF=0.3131;SAS_AF=0.4151;AA=C|||;VT=SNP
1	238865385	rs4379668	C	T	100	PASS	AC=1440;AF=0.28754;AN=5008;NS=2504;DP=12495;EAS_AF=0.4613;AMR_AF=0.3098;AFR_AF=0.0287;EUR_AF=0.3141;SAS_AF=0.4151;AA=C|||;VT=SNP
1	238867128	rs982625	T	C	100	PASS	AC=1444;AF=0.288339;AN=5008;NS=2504;DP=13479;EAS_AF=0.4633;AMR_AF=0.3112;AFR_AF=0.0287;EUR_AF=0.3141;SAS_AF=0.4162;AA=T|||;VT=SNP
1	238868023	rs116483816	C	T	100	PASS	AC=46;AF=0.0091853;AN=5008;NS=2504;DP=19304;EAS_AF=0;AMR_AF=0.0375;AFR_AF=0.0038;EUR_AF=0.0149;SAS_AF=0;AA=T|||;VT=SNP
1	238868977	rs115518412	A	T	100	PASS	AC=33;AF=0.00658946;AN=5008;NS=2504;DP=17463;EAS_AF=0;AMR_AF=0.0014;AFR_AF=0.0008;EUR_AF=0.0288;SAS_AF=0.002;AA=A|||;VT=SNP
1	238870315	rs79843191	G	A	100	PASS	AC=20;AF=0.00399361;AN=5008;NS=2504;DP=15421;EAS_AF=0;AMR_AF=0.013;AFR_AF=0;EUR_AF=0.0109;SAS_AF=0;AA=G|||;VT=SNP
1	238870521	rs2820208	A	G	100	PASS	AC=2990;AF=0.597045;AN=5008;NS=2504;DP=16362;EAS_AF=0.6419;AMR_AF=0.5317;AFR_AF=0.5703;EUR_AF=0.6103;SAS_AF=0.6196;AA=A|||;VT=SNP
1	238870585	rs982283	A	G	100	PASS	AC=1033;AF=0.20627;AN=5008;NS=2504;DP=15891;EAS_AF=0.1567;AMR_AF=0.1902;AFR_AF=0.2375;EUR_AF=0.2972;SAS_AF=0.1329;AA=A|||;VT=SNP
1	238871732	rs1910299	A	G	100	PASS	AC=1520;AF=0.303514;AN=5008;NS=2504;DP=14377;EAS_AF=0.4861;AMR_AF=0.3156;AFR_AF=0.0628;EUR_AF=0.3131;SAS_AF=0.4223;AA=A|||;VT=SNP
1	238872617	rs6664780	T	C	100	PASS	AC=3407;AF=0.680312;AN=5008;NS=2504;DP=19012;EAS_AF=0.7391;AMR_AF=0.5706;AFR_AF=0.7867;EUR_AF=0.6123;SAS_AF=0.6237;AA=C|||;VT=SNP
1	238873179	rs116394460	G	A	100	PASS	AC=33;AF=0.00658946;AN=5008;NS=2504;DP=19544;EAS_AF=0;AMR_AF=0.0014;AFR_AF=0.0008;EUR_AF=0.0288;SAS_AF=0.002;AA=G|||;VT=SNP
1	238873284	rs151168154	C	A	100	PASS	AC=19;AF=0.00379393;AN=5008;NS=2504;DP=19145;EAS_AF=0;AMR_AF=0.0072;AFR_AF=0.0015;EUR_AF=0.0109;SAS_AF=0.001;AA=C|||;VT=SNP
1	238873448	rs79164366	A	C	100	PASS	AC=60;AF=0.0119808;AN=5008;NS=2504;DP=15844;EAS_AF=0;AMR_AF=0.0014;AFR_AF=0.0008;EUR_AF=0.0209;SAS_AF=0.0378;AA=A|||;VT=SNP
1	238873613	rs146897467	T	C	100	PASS	AC=63;AF=0.0125799;AN=5008;NS=2504;DP=12917;EAS_AF=0.001;AMR_AF=0.0605;AFR_AF=0.0015;EUR_AF=0.0169;SAS_AF=0.001;AA=T|||;VT=SNP
1	238873791	rs12748168	T	C	100	PASS	AC=1442;AF=0.287939;AN=5008;NS=2504;DP=12207;EAS_AF=0.4613;AMR_AF=0.3127;AFR_AF=0.0265;EUR_AF=0.3131;SAS_AF=0.4192;AA=T|||;VT=SNP
1	238873878	rs75476842	T	C	100	PASS	AC=172;AF=0.034345;AN=5008;NS=2504;DP=13603;EAS_AF=0;AMR_AF=0.0937;AFR_AF=0;EUR_AF=0.0567;SAS_AF=0.0511;AA=T|||;VT=SNP
1	238874469	rs12729155	C	T	100	PASS	AC=1443;AF=0.288139;AN=5008;NS=2504;DP=17106;EAS_AF=0.4613;AMR_AF=0.3141;AFR_AF=0.0265;EUR_AF=0.3131;SAS_AF=0.4192;AA=C|||;VT=SNP
1	238874550	rs10925738	C	T	100	PASS	AC=1007;AF=0.201078;AN=5008;NS=2504;DP=15989;EAS_AF=0.1567;AMR_AF=0.1859;AFR_AF=0.2216;EUR_AF=0.2962;SAS_AF=0.1319;AA=C|||;VT=SNP
1	238874684	rs10925739	T	C	100	PASS	AC=2864;AF=0.571885;AN=5008;NS=2504;DP=16367;EAS_AF=0.6081;AMR_AF=0.5231;AFR_AF=0.5098;EUR_AF=0.6083;SAS_AF=0.6155;AA=T|||;VT=SNP
1	238875754	rs12735197	C	T	100	PASS	AC=1487;AF=0.296925;AN=5008;NS=2504;DP=20570;EAS_AF=0.4603;AMR_AF=0.317;AFR_AF=0.0635;EUR_AF=0.3131;SAS_AF=0.4131;AA=C|||;VT=SNP
1	238875959	rs17551620	T	G	100	PASS	AC=133;AF=0.0265575;AN=5008;NS=2504;DP=20205;EAS_AF=0;AMR_AF=0.0937;AFR_AF=0.0015;EUR_AF=0.0348;SAS_AF=0.0317;AA=T|||;VT=SNP
1	238876600	rs4659536	T	C	100	PASS	AC=1437;AF=0.286941;AN=5008;NS=2504;DP=17172;EAS_AF=0.4613;AMR_AF=0.3127;AFR_AF=0.0272;EUR_AF=0.3131;SAS_AF=0.4131;AA=T|||;VT=SNP
1	238877566	rs7526633	G	A	100	PASS	AC=3210;AF=0.640974;AN=5008;NS=2504;DP=19200;EAS_AF=0.7381;AMR_AF=0.5519;AFR_AF=0.6513;EUR_AF=0.6113;SAS_AF=0.6207;AA=A|||;VT=SNP
1	238877708	rs138256534	C	T	100	PASS	AC=28;AF=0.00559105;AN=5008;NS=2504;DP=17443;EAS_AF=0;AMR_AF=0.0029;AFR_AF=0.0008;EUR_AF=0.005;SAS_AF=0.0204;AA=C|||;VT=SNP
1	238880148	rs6682110	G	A	100	PASS	AC=1006;AF=0.200879;AN=5008;NS=2504;DP=13959;EAS_AF=0.1567;AMR_AF=0.1844;AFR_AF=0.2209;EUR_AF=0.2962;SAS_AF=0.1329;AA=G|||;VT=SNP
1	238880690	rs12021723	C	T	100	PASS	AC=1719;AF=0.343251;AN=5008;NS=2504;DP=12206;EAS_AF=0.4623;AMR_AF=0.3213;AFR_AF=0.1831;EUR_AF=0.3131;SAS_AF=0.4836;AA=t|||;VT=SNP
1	238880818	rs11587527	G	A	100	PASS	AC=1721;AF=0.34365;AN=5008;NS=2504;DP=12832;EAS_AF=0.4643;AMR_AF=0.3213;AFR_AF=0.1831;EUR_AF=0.3131;SAS_AF=0.4836;AA=g|||;VT=SNP
1	238880980	rs7538845	G	C	100	PASS	AC=2501;AF=0.499401;AN=5008;NS=2504;DP=13496;EAS_AF=0.619;AMR_AF=0.5;AFR_AF=0.2852;EUR_AF=0.6093;SAS_AF=0.5521;AA=g|||;VT=SNP
1	238881182	rs11585898	A	T	100	PASS	AC=1446;AF=0.288738;AN=5008;NS=2504;DP=12807;EAS_AF=0.4623;AMR_AF=0.3112;AFR_AF=0.0295;EUR_AF=0.3131;SAS_AF=0.4192;AA=a|||;VT=SNP
1	238881212	rs80236266	C	T	100	PASS	AC=151;AF=0.0301518;AN=5008;NS=2504;DP=13049;EAS_AF=0.0387;AMR_AF=0.0216;AFR_AF=0.0023;EUR_AF=0.0368;SAS_AF=0.0583;AA=c|||;VT=SNP
1	238882162	rs12749736	A	G	100	PASS	AC=1724;AF=0.344249;AN=5008;NS=2504;DP=19204;EAS_AF=0.4623;AMR_AF=0.3271;AFR_AF=0.1831;EUR_AF=0.3141;SAS_AF=0.4836;AA=g|||;VT=SNP
1	238882508	rs72765208	A	C	100	PASS	AC=1005;AF=0.200679;AN=5008;NS=2504;DP=17472;EAS_AF=0.1567;AMR_AF=0.1844;AFR_AF=0.2216;EUR_AF=0.2942;SAS_AF=0.1329;AA=a|||;VT=SNP
1	238882540	rs4659885	T	G	100	PASS	AC=3243;AF=0.647564;AN=5008;NS=2504;DP=17309;EAS_AF=0.7391;AMR_AF=0.5533;AFR_AF=0.6747;EUR_AF=0.6103;SAS_AF=0.6217;AA=g|||;VT=SNP
1	238882971	rs138868516	A	C	100	PASS	AC=85;AF=0.0169728;AN=5008;NS=2504;DP=18738;EAS_AF=0;AMR_AF=0.0288;AFR_AF=0.003;EUR_AF=0.0507;SAS_AF=0.0102;AA=a|||;VT=SNP
1	238883076	rs7545268	G	T	100	PASS	AC=3209;AF=0.640775;AN=5008;NS=2504;DP=18443;EAS_AF=0.7391;AMR_AF=0.549;AFR_AF=0.652;EUR_AF=0.6103;SAS_AF=0.6207;AA=g|||;VT=SNP
1	238883866	rs149330681	C	T	100	PASS	AC=29;AF=0.00579073;AN=5008;NS=2504;DP=17644;EAS_AF=0;AMR_AF=0.0072;AFR_AF=0.0015;EUR_AF=0.0189;SAS_AF=0.0031;AA=c|||;VT=SNP
1	238884128	rs77872903	T	G	100	PASS	AC=255;AF=0.0509185;AN=5008;NS=2504;DP=19000;EAS_AF=0.1528;AMR_AF=0.0101;AFR_AF=0.0068;EUR_AF=0.0129;SAS_AF=0.0736;AA=t|||;VT=SNP
1	238885001	rs12041407	G	A	100	PASS	AC=1383;AF=0.276158;AN=5008;NS=2504;DP=19302;EAS_AF=0.4563;AMR_AF=0.232;AFR_AF=0.0605;EUR_AF=0.2823;SAS_AF=0.407;AA=g|||;VT=SNP
1	238885011	rs6675406	C	G	100	PASS	AC=3272;AF=0.653355;AN=5008;NS=2504;DP=19142;EAS_AF=0.7361;AMR_AF=0.4784;AFR_AF=0.7648;EUR_AF=0.5835;SAS_AF=0.6135;AA=N|||;VT=SNP
1	238885254	rs12567372	G	T	100	PASS	AC=1037;AF=0.207069;AN=5008;NS=2504;DP=17180;EAS_AF=0.1607;AMR_AF=0.1859;AFR_AF=0.2352;EUR_AF=0.2982;SAS_AF=0.138;AA=g|||;VT=SNP
1	238886128	rs4518888	C	T	100	PASS	AC=1386;AF=0.276757;AN=5008;NS=2504;DP=18144;EAS_AF=0.4563;AMR_AF=0.2334;AFR_AF=0.0613;EUR_AF=0.2833;SAS_AF=0.407;AA=c|||;VT=SNP
1	238886255	rs12750776	T	A	100	PASS	AC=1675;AF=0.334465;AN=5008;NS=2504;DP=18619;EAS_AF=0.4563;AMR_AF=0.2478;AFR_AF=0.2239;EUR_AF=0.2843;SAS_AF=0.4714;AA=a|||;VT=SNP
1	238886352	rs12746802	A	G	100	PASS	AC=1338;AF=0.267173;AN=5008;NS=2504;DP=18540;EAS_AF=0.4554;AMR_AF=0.2291;AFR_AF=0.028;EUR_AF=0.2833;SAS_AF=0.407;AA=a|||;VT=SNP
1	238886760	rs10925740	T	C	100	PASS	AC=3306;AF=0.660144;AN=5008;NS=2504;DP=16255;EAS_AF=0.7361;AMR_AF=0.487;AFR_AF=0.7867;EUR_AF=0.5825;SAS_AF=0.6135;AA=c|||;VT=SNP
1	238886872	rs12747660	A	G	100	PASS	AC=1337;AF=0.266973;AN=5008;NS=2504;DP=15230;EAS_AF=0.4563;AMR_AF=0.2291;AFR_AF=0.0272;EUR_AF=0.2823;SAS_AF=0.407;AA=a|||;VT=SNP
1	238887199	rs10754651	T	C	100	PASS	AC=4962;AF=0.990815;AN=5008;NS=2504;DP=15577;EAS_AF=1;AMR_AF=0.987;AFR_AF=0.9992;EUR_AF=0.9662;SAS_AF=0.998;AA=c|||;VT=SNP
1	238887546	rs10925741	T	G	100	PASS	AC=3274;AF=0.653754;AN=5008;NS=2504;DP=16171;EAS_AF=0.7361;AMR_AF=0.4813;AFR_AF=0.7648;EUR_AF=0.5835;SAS_AF=0.6135;AA=g|||;VT=SNP
1	238887584	rs186969861	T	C	100	PASS	AC=11;AF=0.00219649;AN=5008;NS=2504;DP=16730;EAS_AF=0;AMR_AF=0.0043;AFR_AF=0;EUR_AF=0.007;SAS_AF=0.001;AA=t|||;VT=SNP
1	238888111	rs12757700	T	C	100	PASS	AC=2071;AF=0.413538;AN=5008;NS=2504;DP=14565;EAS_AF=0.5774;AMR_AF=0.2752;AFR_AF=0.4092;EUR_AF=0.2843;SAS_AF=0.4816;AA=c|||;VT=SNP
1	238888556	rs10925742	T	C	100	PASS	AC=1337;AF=0.266973;AN=5008;NS=2504;DP=13122;EAS_AF=0.4563;AMR_AF=0.2291;AFR_AF=0.0265;EUR_AF=0.2823;SAS_AF=0.408;AA=t|||;VT=SNP
1	238888564	rs11587228	A	T	100	PASS	AC=1386;AF=0.276757;AN=5008;NS=2504;DP=13078;EAS_AF=0.4563;AMR_AF=0.2334;AFR_AF=0.0613;EUR_AF=0.2823;SAS_AF=0.408;AA=a|||;VT=SNP
1	238889792	rs4593808	C	G	100	PASS	AC=1729;AF=0.345248;AN=5008;NS=2504;DP=16443;EAS_AF=0.2798;AMR_AF=0.2594;AFR_AF=0.525;EUR_AF=0.4076;SAS_AF=0.1667;AA=c|||;VT=SNP
1	238889951	rs12744326	C	T	100	PASS	AC=1375;AF=0.274561;AN=5008;NS=2504;DP=21275;EAS_AF=0.496;AMR_AF=0.2133;AFR_AF=0.0219;EUR_AF=0.2545;SAS_AF=0.4519;AA=c|||;VT=SNP
1	238890112	rs17552002	C	T	100	PASS	AC=1105;AF=0.220647;AN=5008;NS=2504;DP=21095;EAS_AF=0.1647;AMR_AF=0.2176;AFR_AF=0.1929;EUR_AF=0.3777;SAS_AF=0.1564;AA=c|||;VT=SNP
1	238890603	rs111658379	T	A	100	PASS	AC=134;AF=0.0267572;AN=5008;NS=2504;DP=17324;EAS_AF=0.0347;AMR_AF=0.0231;AFR_AF=0.003;EUR_AF=0.0338;SAS_AF=0.046;AA=T|||;VT=SNP
1	238890738	rs4601573	C	T	100	PASS	AC=1385;AF=0.276558;AN=5008;NS=2504;DP=16777;EAS_AF=0.4772;AMR_AF=0.2262;AFR_AF=0.0219;EUR_AF=0.2674;SAS_AF=0.4591;AA=C|||;VT=SNP
1	238892744	rs10802722	A	G	100	PASS	AC=3194;AF=0.63778;AN=5008;NS=2504;DP=12864;EAS_AF=0.7808;AMR_AF=0.4741;AFR_AF=0.5915;EUR_AF=0.6511;SAS_AF=0.6554;AA=G|||;VT=SNP
1	238893260	rs10925743	A	G	100	PASS	AC=1715;AF=0.342452;AN=5008;NS=2504;DP=18055;EAS_AF=0.3036;AMR_AF=0.2378;AFR_AF=0.5507;EUR_AF=0.3777;SAS_AF=0.1391;AA=G|||;VT=SNP
1	238893407	rs10925744	G	A	100	PASS	AC=1521;AF=0.303714;AN=5008;NS=2504;DP=17173;EAS_AF=0.3036;AMR_AF=0.2262;AFR_AF=0.4107;EUR_AF=0.3777;SAS_AF=0.138;AA=g|||;VT=SNP
1	238893977	rs10157524	C	G	100	PASS	AC=1712;AF=0.341853;AN=5008;NS=2504;DP=15399;EAS_AF=0.3036;AMR_AF=0.2349;AFR_AF=0.5507;EUR_AF=0.3777;SAS_AF=0.138;AA=G|||;VT=SNP
1	238894246	rs10158346	A	T	100	PASS	AC=1712;AF=0.341853;AN=5008;NS=2504;DP=16022;EAS_AF=0.3036;AMR_AF=0.2349;AFR_AF=0.5507;EUR_AF=0.3777;SAS_AF=0.138;AA=T|||;VT=SNP
1	238894307	rs10925745	A	T	100	PASS	AC=1247;AF=0.249002;AN=5008;NS=2504;DP=15830;EAS_AF=0.1885;AMR_AF=0.2133;AFR_AF=0.3018;EUR_AF=0.3777;SAS_AF=0.1329;AA=A|||;VT=SNP
1	238894371	rs10925746	G	A	100	PASS	AC=1415;AF=0.282548;AN=5008;NS=2504;DP=15664;EAS_AF=0.3036;AMR_AF=0.2248;AFR_AF=0.3306;EUR_AF=0.3787;SAS_AF=0.138;AA=G|||;VT=SNP
1	238894456	rs10802723	T	C	100	PASS	AC=1148;AF=0.229233;AN=5008;NS=2504;DP=14847;EAS_AF=0.1885;AMR_AF=0.2061;AFR_AF=0.2307;EUR_AF=0.3777;SAS_AF=0.1329;AA=T|||;VT=SNP
1	238895182	rs4387170	G	A	100	PASS	AC=1246;AF=0.248802;AN=5008;NS=2504;DP=10345;EAS_AF=0.1885;AMR_AF=0.2133;AFR_AF=0.3018;EUR_AF=0.3767;SAS_AF=0.1329;AA=G|||;VT=SNP
1	238895637	rs7522120	G	A	100	PASS	AC=1547;AF=0.308906;AN=5008;NS=2504;DP=16044;EAS_AF=0.3036;AMR_AF=0.2305;AFR_AF=0.4289;EUR_AF=0.3767;SAS_AF=0.138;AA=G|||;VT=SNP
1	238896188	rs4630118	C	T	100	PASS	AC=1712;AF=0.341853;AN=5008;NS=2504;DP=14967;EAS_AF=0.3036;AMR_AF=0.2349;AFR_AF=0.5514;EUR_AF=0.3767;SAS_AF=0.138;AA=T|||;VT=SNP
1	238896245	rs149475485	C	T	100	PASS	AC=66;AF=0.0131789;AN=5008;NS=2504;DP=14582;EAS_AF=0;AMR_AF=0.0245;AFR_AF=0.0015;EUR_AF=0.0318;SAS_AF=0.0153;AA=C|||;VT=SNP
1	238896592	rs10802724	T	C	100	PASS	AC=1716;AF=0.342652;AN=5008;NS=2504;DP=13674;EAS_AF=0.3036;AMR_AF=0.2349;AFR_AF=0.5522;EUR_AF=0.3787;SAS_AF=0.1391;AA=C|||;VT=SNP
1	238896616	rs10802725	C	T	100	PASS	AC=1789;AF=0.357228;AN=5008;NS=2504;DP=13969;EAS_AF=0.3016;AMR_AF=0.2392;AFR_AF=0.5582;EUR_AF=0.3767;SAS_AF=0.2065;AA=T|||;VT=SNP
1	238896633	rs10802726	C	A	100	PASS	AC=1711;AF=0.341653;AN=5008;NS=2504;DP=14348;EAS_AF=0.3016;AMR_AF=0.2349;AFR_AF=0.5514;EUR_AF=0.3767;SAS_AF=0.1391;AA=C|||;VT=SNP
1	238896640	rs10802727	T	C	100	PASS	AC=1711;AF=0.341653;AN=5008;NS=2504;DP=14553;EAS_AF=0.3016;AMR_AF=0.2349;AFR_AF=0.5514;EUR_AF=0.3767;SAS_AF=0.1391;AA=C|||;VT=SNP
1	238896757	rs10802728	C	A	100	PASS	AC=1706;AF=0.340655;AN=5008;NS=2504;DP=15651;EAS_AF=0.3036;AMR_AF=0.2349;AFR_AF=0.5514;EUR_AF=0.3767;SAS_AF=0.1319;AA=C|||;VT=SNP
1	238897022	rs4131405	C	T	100	PASS	AC=1516;AF=0.302716;AN=5008;NS=2504;DP=16322;EAS_AF=0.3036;AMR_AF=0.2233;AFR_AF=0.4092;EUR_AF=0.3767;SAS_AF=0.138;AA=G|||;VT=SNP
1	238897437	rs4512633	G	A	100	PASS	AC=1712;AF=0.341853;AN=5008;NS=2504;DP=13093;EAS_AF=0.3036;AMR_AF=0.2334;AFR_AF=0.5522;EUR_AF=0.3767;SAS_AF=0.138;AA=G|||;VT=SNP
1	238898108	rs12067208	C	T	100	PASS	AC=1517;AF=0.302915;AN=5008;NS=2504;DP=15989;EAS_AF=0.3036;AMR_AF=0.2233;AFR_AF=0.41;EUR_AF=0.3767;SAS_AF=0.138;AA=C|||;VT=SNP
1	238898494	rs55633700	T	C	100	PASS	AC=1534;AF=0.30631;AN=5008;NS=2504;DP=12787;EAS_AF=0.3036;AMR_AF=0.2248;AFR_AF=0.4221;EUR_AF=0.3767;SAS_AF=0.138;AA=T|||;VT=SNP
1	238899292	rs12754289	T	C	100	PASS	AC=26;AF=0.00519169;AN=5008;NS=2504;DP=15076;EAS_AF=0;AMR_AF=0.0043;AFR_AF=0.0008;EUR_AF=0.0209;SAS_AF=0.001;AA=T|||;VT=SNP
1	238899903	rs10925747	T	G	100	PASS	AC=1713;AF=0.342053;AN=5008;NS=2504;DP=18401;EAS_AF=0.3036;AMR_AF=0.2349;AFR_AF=0.5522;EUR_AF=0.3767;SAS_AF=0.138;AA=G|||;VT=SNP
1	238900604	rs192809697	C	T	100	PASS	AC=33;AF=0.00658946;AN=5008;NS=2504;DP=8106;EAS_AF=0;AMR_AF=0.0014;AFR_AF=0.0008;EUR_AF=0.0288;SAS_AF=0.002;AA=C|||;VT=SNP
1	238901054	rs10925748	A	G	100	PASS	AC=1712;AF=0.341853;AN=5008;NS=2504;DP=12482;EAS_AF=0.3026;AMR_AF=0.2363;AFR_AF=0.5514;EUR_AF=0.3767;SAS_AF=0.138;AA=a|||;VT=SNP
1	238901497	rs10754652	A	C	100	PASS	AC=1713;AF=0.342053;AN=5008;NS=2504;DP=15206;EAS_AF=0.3036;AMR_AF=0.2349;AFR_AF=0.5522;EUR_AF=0.3767;SAS_AF=0.138;AA=C|||;VT=SNP
1	238901984	rs10925749	A	T	100	PASS	AC=1714;AF=0.342252;AN=5008;NS=2504;DP=16332;EAS_AF=0.3026;AMR_AF=0.2349;AFR_AF=0.553;EUR_AF=0.3777;SAS_AF=0.138;AA=T|||;VT=SNP
1	238902245	rs79748221	G	A	100	PASS	AC=175;AF=0.0349441;AN=5008;NS=2504;DP=18072;EAS_AF=0;AMR_AF=0.1037;AFR_AF=0;EUR_AF=0.0487;SAS_AF=0.0552;AA=g|||;VT=SNP
1	238902373	rs12145075	G	C	100	PASS	AC=680;AF=0.135783;AN=5008;NS=2504;DP=17858;EAS_AF=0.2004;AMR_AF=0.1859;AFR_AF=0.0038;EUR_AF=0.1054;SAS_AF=0.2434;AA=G|||;VT=SNP
1	238902484	rs12141724	A	T	100	PASS	AC=37;AF=0.00738818;AN=5008;NS=2504;DP=16512;EAS_AF=0;AMR_AF=0.0144;AFR_AF=0.0008;EUR_AF=0.0159;SAS_AF=0.0102;AA=A|||;VT=SNP
1	238902586	rs78287916	C	T	100	PASS	AC=38;AF=0.00758786;AN=5008;NS=2504;DP=16859;EAS_AF=0;AMR_AF=0.0115;AFR_AF=0.0023;EUR_AF=0.0249;SAS_AF=0.002;AA=C|||;VT=SNP
1	238902677	rs10925750	G	A	100	PASS	AC=1714;AF=0.342252;AN=5008;NS=2504;DP=16837;EAS_AF=0.3026;AMR_AF=0.2349;AFR_AF=0.5492;EUR_AF=0.3777;SAS_AF=0.1431;AA=A|||;VT=SNP
1	238902934	rs10925752	G	A	100	PASS	AC=1531;AF=0.305711;AN=5008;NS=2504;DP=15110;EAS_AF=0.3026;AMR_AF=0.2262;AFR_AF=0.4191;EUR_AF=0.3777;SAS_AF=0.138;AA=G|||;VT=SNP
1	238902943	rs144353019	T	C	100	PASS	AC=16;AF=0.00319489;AN=5008;NS=2504;DP=15113;EAS_AF=0;AMR_AF=0.0043;AFR_AF=0;EUR_AF=0.0099;SAS_AF=0.0031;AA=T|||;VT=SNP
1	238903002	rs12141866	A	G	100	PASS	AC=1260;AF=0.251597;AN=5008;NS=2504;DP=14890;EAS_AF=0.1875;AMR_AF=0.2147;AFR_AF=0.3109;EUR_AF=0.3777;SAS_AF=0.1339;AA=A|||;VT=SNP
1	238903080	rs12145275	G	A	100	PASS	AC=1712;AF=0.341853;AN=5008;NS=2504;DP=13897;EAS_AF=0.3026;AMR_AF=0.2349;AFR_AF=0.5499;EUR_AF=0.3777;SAS_AF=0.1401;AA=A|||;VT=SNP
1	238903098	rs12123186	C	T	100	PASS	AC=681;AF=0.135982;AN=5008;NS=2504;DP=13827;EAS_AF=0.2004;AMR_AF=0.1844;AFR_AF=0.0038;EUR_AF=0.1093;SAS_AF=0.2413;AA=C|||;VT=SNP
1	238903265	rs12146067	G	C	100	PASS	AC=1706;AF=0.340655;AN=5008;NS=2504;DP=13852;EAS_AF=0.3036;AMR_AF=0.2349;AFR_AF=0.5514;EUR_AF=0.3767;SAS_AF=0.1319;AA=C|||;VT=SNP
1	238903894	rs10754653	A	G	100	PASS	AC=1260;AF=0.251597;AN=5008;NS=2504;DP=12945;EAS_AF=0.1875;AMR_AF=0.2147;AFR_AF=0.3116;EUR_AF=0.3777;SAS_AF=0.1329;AA=A|||;VT=SNP
1	238904974	rs10925753	C	A	100	PASS	AC=1237;AF=0.247005;AN=5008;NS=2504;DP=16738;EAS_AF=0.1875;AMR_AF=0.2133;AFR_AF=0.2995;EUR_AF=0.3777;SAS_AF=0.1268;AA=C|||;VT=SNP
1	238905151	rs55710158	C	A	100	PASS	AC=1560;AF=0.311502;AN=5008;NS=2504;DP=15524;EAS_AF=0.3036;AMR_AF=0.2277;AFR_AF=0.444;EUR_AF=0.3777;SAS_AF=0.1319;AA=C|||;VT=SNP
1	238905513	rs75132646	C	T	100	PASS	AC=112;AF=0.0223642;AN=5008;NS=2504;DP=13238;EAS_AF=0.0308;AMR_AF=0.0115;AFR_AF=0.0023;EUR_AF=0.0328;SAS_AF=0.0378;AA=C|||;VT=SNP
1	238905535	rs10802729	T	C	100	PASS	AC=1566;AF=0.3127;AN=5008;NS=2504;DP=13114;EAS_AF=0.3036;AMR_AF=0.2277;AFR_AF=0.444;EUR_AF=0.3777;SAS_AF=0.138;AA=T|||;VT=SNP
1	238905799	rs6662397	C	A	100	PASS	AC=1705;AF=0.340455;AN=5008;NS=2504;DP=13399;EAS_AF=0.3036;AMR_AF=0.2334;AFR_AF=0.5507;EUR_AF=0.3777;SAS_AF=0.1319;AA=A|||;VT=SNP
1	238905839	rs6677661	T	C	100	PASS	AC=1565;AF=0.3125;AN=5008;NS=2504;DP=13793;EAS_AF=0.3036;AMR_AF=0.2262;AFR_AF=0.444;EUR_AF=0.3777;SAS_AF=0.138;AA=C|||;VT=SNP
1	238906272	rs11576313	T	C	100	PASS	AC=1565;AF=0.3125;AN=5008;NS=2504;DP=17137;EAS_AF=0.3026;AMR_AF=0.2248;AFR_AF=0.4448;EUR_AF=0.3777;SAS_AF=0.1391;AA=T|||;VT=SNP
1	238906533	rs7532360	T	A	100	PASS	AC=1563;AF=0.312101;AN=5008;NS=2504;DP=18556;EAS_AF=0.3036;AMR_AF=0.2248;AFR_AF=0.4433;EUR_AF=0.3767;SAS_AF=0.1391;AA=A|||;VT=SNP
1	238906724	rs7515401	A	G	100	PASS	AC=1565;AF=0.3125;AN=5008;NS=2504;DP=20767;EAS_AF=0.3026;AMR_AF=0.2248;AFR_AF=0.4448;EUR_AF=0.3777;SAS_AF=0.1391;AA=G|||;VT=SNP
1	238906876	rs12058132	T	A	100	PASS	AC=1497;AF=0.298922;AN=5008;NS=2504;DP=19977;EAS_AF=0.3026;AMR_AF=0.2248;AFR_AF=0.3933;EUR_AF=0.3777;SAS_AF=0.1391;AA=T|||;VT=SNP
1	238907046	rs2689158	A	G	100	PASS	AC=1497;AF=0.298922;AN=5008;NS=2504;DP=21138;EAS_AF=0.3026;AMR_AF=0.2248;AFR_AF=0.3933;EUR_AF=0.3777;SAS_AF=0.1391;AA=G|||;VT=SNP
1	238907126	rs2689157	A	T	100	PASS	AC=1461;AF=0.291733;AN=5008;NS=2504;DP=20255;EAS_AF=0.3026;AMR_AF=0.2248;AFR_AF=0.3661;EUR_AF=0.3777;SAS_AF=0.1391;AA=T|||;VT=SNP
1	238907246	rs115866226	C	T	100	PASS	AC=179;AF=0.0357428;AN=5008;NS=2504;DP=19950;EAS_AF=0;AMR_AF=0.1081;AFR_AF=0.0015;EUR_AF=0.0487;SAS_AF=0.0542;AA=C|||;VT=SNP
1	238907520	rs2841398	C	A	100	PASS	AC=1463;AF=0.292133;AN=5008;NS=2504;DP=17786;EAS_AF=0.3046;AMR_AF=0.2248;AFR_AF=0.3661;EUR_AF=0.3777;SAS_AF=0.1391;AA=C|||;VT=SNP
1	238907583	rs2689156	T	C	100	PASS	AC=1461;AF=0.291733;AN=5008;NS=2504;DP=18305;EAS_AF=0.3026;AMR_AF=0.2248;AFR_AF=0.3661;EUR_AF=0.3777;SAS_AF=0.1391;AA=T|||;VT=SNP
1	238907766	rs2841399	C	T	100	PASS	AC=1461;AF=0.291733;AN=5008;NS=2504;DP=15226;EAS_AF=0.3026;AMR_AF=0.2248;AFR_AF=0.3661;EUR_AF=0.3777;SAS_AF=0.1391;AA=C|||;VT=SNP
1	238908046	rs2091076	A	G	100	PASS	AC=1464;AF=0.292332;AN=5008;NS=2504;DP=18675;EAS_AF=0.3026;AMR_AF=0.2262;AFR_AF=0.3676;EUR_AF=0.3777;SAS_AF=0.1391;AA=G|||;VT=SNP
1	238908104	rs2091077	T	C	100	PASS	AC=1465;AF=0.292532;AN=5008;NS=2504;DP=17533;EAS_AF=0.3026;AMR_AF=0.2262;AFR_AF=0.3676;EUR_AF=0.3777;SAS_AF=0.1401;AA=C|||;VT=SNP
1	238908229	rs2091078	C	T	100	PASS	AC=1268;AF=0.253195;AN=5008;NS=2504;DP=19410;EAS_AF=0.1885;AMR_AF=0.2133;AFR_AF=0.3169;EUR_AF=0.3777;SAS_AF=0.1339;AA=c|||;VT=SNP
1	238908353	rs2689154	C	G	100	PASS	AC=1269;AF=0.253395;AN=5008;NS=2504;DP=17937;EAS_AF=0.1885;AMR_AF=0.2147;AFR_AF=0.3169;EUR_AF=0.3777;SAS_AF=0.1339;AA=C|||;VT=SNP
1	238908410	rs115517531	A	G	100	PASS	AC=33;AF=0.00658946;AN=5008;NS=2504;DP=18803;EAS_AF=0;AMR_AF=0.0014;AFR_AF=0.0008;EUR_AF=0.0288;SAS_AF=0.002;AA=A|||;VT=SNP
1	238908475	rs2841402	C	G	100	PASS	AC=1465;AF=0.292532;AN=5008;NS=2504;DP=19093;EAS_AF=0.3026;AMR_AF=0.2262;AFR_AF=0.3676;EUR_AF=0.3787;SAS_AF=0.1391;AA=G|||;VT=SNP
1	238908568	rs3001435	G	A	100	PASS	AC=1460;AF=0.291534;AN=5008;NS=2504;DP=16616;EAS_AF=0.3026;AMR_AF=0.2262;AFR_AF=0.3661;EUR_AF=0.3757;SAS_AF=0.1391;AA=G|||;VT=SNP
1	238908776	rs3001436	A	G	100	PASS	AC=1729;AF=0.345248;AN=5008;NS=2504;DP=18201;EAS_AF=0.3026;AMR_AF=0.2349;AFR_AF=0.5681;EUR_AF=0.3777;SAS_AF=0.1329;AA=G|||;VT=SNP
1	238908905	rs2689151	G	C	100	PASS	AC=1458;AF=0.291134;AN=5008;NS=2504;DP=19311;EAS_AF=0.3026;AMR_AF=0.2262;AFR_AF=0.3676;EUR_AF=0.3777;SAS_AF=0.1329;AA=C|||;VT=SNP
1	238909224	rs2689150	G	T	100	PASS	AC=1460;AF=0.291534;AN=5008;NS=2504;DP=16801;EAS_AF=0.3026;AMR_AF=0.2262;AFR_AF=0.3676;EUR_AF=0.3777;SAS_AF=0.135;AA=G|||;VT=SNP
1	238909231	rs2689149	C	T	100	PASS	AC=1458;AF=0.291134;AN=5008;NS=2504;DP=16905;EAS_AF=0.3016;AMR_AF=0.2262;AFR_AF=0.3669;EUR_AF=0.3777;SAS_AF=0.135;AA=T|||;VT=SNP
1	238909383	rs2689148	T	C	100	PASS	AC=1513;AF=0.302117;AN=5008;NS=2504;DP=17035;EAS_AF=0.3026;AMR_AF=0.232;AFR_AF=0.4047;EUR_AF=0.3777;SAS_AF=0.135;AA=T|||;VT=SNP
1	238909536	rs116236857	G	A	100	PASS	AC=38;AF=0.00758786;AN=5008;NS=2504;DP=16002;EAS_AF=0;AMR_AF=0.0101;AFR_AF=0;EUR_AF=0.0119;SAS_AF=0.0194;AA=G|||;VT=SNP
1	238909637	rs2049317	T	C	100	PASS	AC=1513;AF=0.302117;AN=5008;NS=2504;DP=15960;EAS_AF=0.3026;AMR_AF=0.232;AFR_AF=0.4047;EUR_AF=0.3777;SAS_AF=0.135;AA=C|||;VT=SNP
1	238909975	rs2841403	T	C	100	PASS	AC=1802;AF=0.359824;AN=5008;NS=2504;DP=19382;EAS_AF=0.3026;AMR_AF=0.2363;AFR_AF=0.5696;EUR_AF=0.3777;SAS_AF=0.2045;AA=C|||;VT=SNP
1	238910397	rs2689147	G	A	100	PASS	AC=1147;AF=0.229034;AN=5008;NS=2504;DP=19633;EAS_AF=0.1865;AMR_AF=0.2061;AFR_AF=0.2368;EUR_AF=0.3777;SAS_AF=0.1258;AA=G|||;VT=SNP
1	238910502	rs182321399	G	T	100	PASS	AC=33;AF=0.00658946;AN=5008;NS=2504;DP=19461;EAS_AF=0;AMR_AF=0.0101;AFR_AF=0;EUR_AF=0.0119;SAS_AF=0.0143;AA=G|||;VT=SNP
1	238910611	rs2689146	G	A	100	PASS	AC=1307;AF=0.260982;AN=5008;NS=2504;DP=18681;EAS_AF=0.1865;AMR_AF=0.2133;AFR_AF=0.354;EUR_AF=0.3777;SAS_AF=0.1258;AA=G|||;VT=SNP
1	238910658	rs34242988	T	G	100	PASS	AC=1403;AF=0.280152;AN=5008;NS=2504;DP=18089;EAS_AF=0.4831;AMR_AF=0.2305;AFR_AF=0.0234;EUR_AF=0.2674;SAS_AF=0.4663;AA=T|||;VT=SNP
1	238910692	rs2689145	C	G	100	PASS	AC=1310;AF=0.261581;AN=5008;NS=2504;DP=19186;EAS_AF=0.1865;AMR_AF=0.2133;AFR_AF=0.3563;EUR_AF=0.3777;SAS_AF=0.1258;AA=c|||;VT=SNP
1	238910711	rs2841404	C	T	100	PASS	AC=1138;AF=0.227236;AN=5008;NS=2504;DP=19379;EAS_AF=0.1865;AMR_AF=0.2061;AFR_AF=0.23;EUR_AF=0.3777;SAS_AF=0.1258;AA=C|||;VT=SNP
1	238911829	rs2494766	A	G	100	PASS	AC=2898;AF=0.578674;AN=5008;NS=2504;DP=18376;EAS_AF=0.3958;AMR_AF=0.6844;AFR_AF=0.5817;EUR_AF=0.7107;SAS_AF=0.5521;AA=A|||;VT=SNP
1	238911955	rs7531688	A	G	100	PASS	AC=3643;AF=0.727436;AN=5008;NS=2504;DP=18992;EAS_AF=0.5317;AMR_AF=0.7911;AFR_AF=0.9304;EUR_AF=0.7604;SAS_AF=0.5757;AA=G|||;VT=SNP
1	238912067	rs12027229	T	G	100	PASS	AC=552;AF=0.110224;AN=5008;NS=2504;DP=18343;EAS_AF=0.0813;AMR_AF=0.0994;AFR_AF=0.2474;EUR_AF=0.0616;SAS_AF=0.0123;AA=t|||;VT=SNP
1	238912378	rs2462010	G	A	100	PASS	AC=2086;AF=0.416534;AN=5008;NS=2504;DP=18746;EAS_AF=0.3244;AMR_AF=0.5115;AFR_AF=0.4387;EUR_AF=0.4185;SAS_AF=0.4121;AA=G|||;VT=SNP
1	238912383	rs12120235	G	A	100	PASS	AC=573;AF=0.114417;AN=5008;NS=2504;DP=18588;EAS_AF=0.0784;AMR_AF=0.1571;AFR_AF=0.0234;EUR_AF=0.2813;SAS_AF=0.0726;AA=G|||;VT=SNP
1	238912479	rs74625695	T	C	100	PASS	AC=366;AF=0.0730831;AN=5008;NS=2504;DP=19312;EAS_AF=0.1964;AMR_AF=0.0533;AFR_AF=0.0061;EUR_AF=0.0885;SAS_AF=0.0348;AA=t|||;VT=SNP
1	238912936	rs112808079	C	T	100	PASS	AC=31;AF=0.0061901;AN=5008;NS=2504;DP=19166;EAS_AF=0;AMR_AF=0.0101;AFR_AF=0;EUR_AF=0.0179;SAS_AF=0.0061;AA=C|||;VT=SNP
1	238913113	rs3001437	G	C	100	PASS	AC=2038;AF=0.406949;AN=5008;NS=2504;DP=18715;EAS_AF=0.4117;AMR_AF=0.3977;AFR_AF=0.5741;EUR_AF=0.2485;SAS_AF=0.3456;AA=G|||;VT=SNP
1	238913795	rs3011584	T	A	100	PASS	AC=2706;AF=0.540335;AN=5008;NS=2504;DP=18431;EAS_AF=0.4355;AMR_AF=0.5548;AFR_AF=0.6793;EUR_AF=0.5278;SAS_AF=0.4632;AA=A|||;VT=SNP
1	238914122	rs2841406	C	A	100	PASS	AC=1776;AF=0.354633;AN=5008;NS=2504;DP=17138;EAS_AF=0.4018;AMR_AF=0.3386;AFR_AF=0.4236;EUR_AF=0.2406;SAS_AF=0.3415;AA=C|||;VT=SNP
1	238914479	rs1523420	G	A	100	PASS	AC=2084;AF=0.416134;AN=5008;NS=2504;DP=16532;EAS_AF=0.4087;AMR_AF=0.3977;AFR_AF=0.6188;EUR_AF=0.2416;SAS_AF=0.3425;AA=G|||;VT=SNP
1	238914565	rs2689161	C	G	100	PASS	AC=2703;AF=0.539736;AN=5008;NS=2504;DP=16548;EAS_AF=0.4335;AMR_AF=0.5605;AFR_AF=0.6755;EUR_AF=0.5278;SAS_AF=0.4632;AA=G|||;VT=SNP
1	238914780	rs148694389	T	G	100	PASS	AC=41;AF=0.0081869;AN=5008;NS=2504;DP=17596;EAS_AF=0;AMR_AF=0.0173;AFR_AF=0.0008;EUR_AF=0.0179;SAS_AF=0.0102;AA=T|||;VT=SNP
1	238915626	rs2689174	A	G	100	PASS	AC=2094;AF=0.418131;AN=5008;NS=2504;DP=19725;EAS_AF=0.4097;AMR_AF=0.402;AFR_AF=0.6233;EUR_AF=0.2425;SAS_AF=0.3415;AA=A|||;VT=SNP
1	238915864	rs2841407	T	C	100	PASS	AC=2102;AF=0.419728;AN=5008;NS=2504;DP=21106;EAS_AF=0.4117;AMR_AF=0.402;AFR_AF=0.6233;EUR_AF=0.2435;SAS_AF=0.3466;AA=C|||;VT=SNP
1	238916202	rs12123692	G	A	100	PASS	AC=532;AF=0.10623;AN=5008;NS=2504;DP=18438;EAS_AF=0.0238;AMR_AF=0.1614;AFR_AF=0.0303;EUR_AF=0.2873;SAS_AF=0.0685;AA=G|||;VT=SNP
1	238916399	rs12124475	G	T	100	PASS	AC=632;AF=0.126198;AN=5008;NS=2504;DP=18685;EAS_AF=0.0248;AMR_AF=0.1657;AFR_AF=0.1006;EUR_AF=0.2873;SAS_AF=0.0716;AA=g|||;VT=SNP
1	238916786	rs73107738	T	C	100	PASS	AC=203;AF=0.0405351;AN=5008;NS=2504;DP=17778;EAS_AF=0;AMR_AF=0.0389;AFR_AF=0.0787;EUR_AF=0.0408;SAS_AF=0.0317;AA=T|||;VT=SNP
1	238917186	rs61830574	C	T	100	PASS	AC=127;AF=0.0253594;AN=5008;NS=2504;DP=15910;EAS_AF=0;AMR_AF=0.0303;AFR_AF=0.003;EUR_AF=0.0825;SAS_AF=0.0194;AA=C|||;VT=SNP
1	238917391	rs6676996	A	G	100	PASS	AC=707;AF=0.141174;AN=5008;NS=2504;DP=13841;EAS_AF=0.0238;AMR_AF=0.1628;AFR_AF=0.121;EUR_AF=0.2873;SAS_AF=0.1237;AA=A|||;VT=SNP
1	238917739	rs2689173	A	G	100	PASS	AC=2110;AF=0.421326;AN=5008;NS=2504;DP=11742;EAS_AF=0.4177;AMR_AF=0.3991;AFR_AF=0.6233;EUR_AF=0.2425;SAS_AF=0.3517;AA=A|||;VT=SNP
1	238917893	rs17617562	G	C	100	PASS	AC=620;AF=0.123802;AN=5008;NS=2504;DP=15264;EAS_AF=0.0238;AMR_AF=0.1628;AFR_AF=0.0552;EUR_AF=0.2873;SAS_AF=0.1237;AA=G|||;VT=SNP
1	238918056	rs12733461	C	T	100	PASS	AC=575;AF=0.114816;AN=5008;NS=2504;DP=15671;EAS_AF=0.0625;AMR_AF=0.2248;AFR_AF=0.0113;EUR_AF=0.2565;SAS_AF=0.0849;AA=C|||;VT=SNP
1	238918073	rs116209718	C	T	100	PASS	AC=514;AF=0.102636;AN=5008;NS=2504;DP=15025;EAS_AF=0.0238;AMR_AF=0.1614;AFR_AF=0.0166;EUR_AF=0.2863;SAS_AF=0.0695;AA=C|||;VT=SNP
1	238918276	rs2689172	A	G	100	PASS	AC=2111;AF=0.421526;AN=5008;NS=2504;DP=17058;EAS_AF=0.4177;AMR_AF=0.3991;AFR_AF=0.6233;EUR_AF=0.2435;SAS_AF=0.3517;AA=A|||;VT=SNP
1	238918413	rs2689171	A	T	100	PASS	AC=2115;AF=0.422324;AN=5008;NS=2504;DP=20165;EAS_AF=0.4177;AMR_AF=0.3977;AFR_AF=0.6271;EUR_AF=0.2435;SAS_AF=0.3517;AA=A|||;VT=SNP
1	238918722	rs10925754	C	T	100	PASS	AC=534;AF=0.106629;AN=5008;NS=2504;DP=18248;EAS_AF=0.0238;AMR_AF=0.1614;AFR_AF=0.031;EUR_AF=0.2873;SAS_AF=0.0695;AA=C|||;VT=SNP
1	238919502	rs3011566	G	C	100	PASS	AC=2809;AF=0.560903;AN=5008;NS=2504;DP=18650;EAS_AF=0.4385;AMR_AF=0.5605;AFR_AF=0.7421;EUR_AF=0.5298;SAS_AF=0.4744;AA=C|||;VT=SNP
1	238919619	rs3011567	A	G	100	PASS	AC=3736;AF=0.746006;AN=5008;NS=2504;DP=18407;EAS_AF=0.505;AMR_AF=0.8213;AFR_AF=0.972;EUR_AF=0.8022;SAS_AF=0.5777;AA=G|||;VT=SNP
1	238919833	rs10925755	A	G	100	PASS	AC=567;AF=0.113219;AN=5008;NS=2504;DP=19924;EAS_AF=0.0238;AMR_AF=0.1628;AFR_AF=0.0552;EUR_AF=0.2873;SAS_AF=0.0695;AA=A|||;VT=SNP
1	238919928	rs10925756	G	T	100	PASS	AC=519;AF=0.103634;AN=5008;NS=2504;DP=18495;EAS_AF=0.0238;AMR_AF=0.1614;AFR_AF=0.0197;EUR_AF=0.2873;SAS_AF=0.0695;AA=G|||;VT=SNP
1	238920004	rs3001438	G	A	100	PASS	AC=2100;AF=0.419329;AN=5008;NS=2504;DP=18105;EAS_AF=0.4147;AMR_AF=0.3963;AFR_AF=0.6218;EUR_AF=0.2425;SAS_AF=0.3487;AA=G|||;VT=SNP
1	238920041	rs3011568	C	T	100	PASS	AC=3827;AF=0.764177;AN=5008;NS=2504;DP=17125;EAS_AF=0.5298;AMR_AF=0.83;AFR_AF=0.9856;EUR_AF=0.8121;SAS_AF=0.6104;AA=T|||;VT=SNP
1	238920700	rs17552683	T	C	100	PASS	AC=539;AF=0.107628;AN=5008;NS=2504;DP=11714;EAS_AF=0.0238;AMR_AF=0.1614;AFR_AF=0.0318;EUR_AF=0.2873;SAS_AF=0.0736;AA=T|||;VT=SNP
1	238921067	rs3011569	C	T	100	PASS	AC=2120;AF=0.423323;AN=5008;NS=2504;DP=18048;EAS_AF=0.4177;AMR_AF=0.3977;AFR_AF=0.6362;EUR_AF=0.2425;SAS_AF=0.3456;AA=C|||;VT=SNP
1	238921074	rs3001439	A	C	100	PASS	AC=2121;AF=0.423522;AN=5008;NS=2504;DP=18252;EAS_AF=0.4177;AMR_AF=0.3977;AFR_AF=0.6369;EUR_AF=0.2425;SAS_AF=0.3456;AA=A|||;VT=SNP
1	238921204	rs17617693	G	T	100	PASS	AC=513;AF=0.102436;AN=5008;NS=2504;DP=20030;EAS_AF=0.0228;AMR_AF=0.1614;AFR_AF=0.0166;EUR_AF=0.2863;SAS_AF=0.0695;AA=g|||;VT=SNP
1	238921247	rs16837404	T	C	100	PASS	AC=207;AF=0.0413339;AN=5008;NS=2504;DP=19915;EAS_AF=0;AMR_AF=0.0403;AFR_AF=0.0787;EUR_AF=0.0437;SAS_AF=0.0317;AA=t|||;VT=SNP
1	238921472	rs12754272	C	T	100	PASS	AC=663;AF=0.132388;AN=5008;NS=2504;DP=19518;EAS_AF=0.0685;AMR_AF=0.2406;AFR_AF=0.0446;EUR_AF=0.2684;SAS_AF=0.1002;AA=t|||;VT=SNP
1	238921776	rs3011570	G	T	100	PASS	AC=2168;AF=0.432907;AN=5008;NS=2504;DP=20308;EAS_AF=0.4177;AMR_AF=0.3963;AFR_AF=0.6362;EUR_AF=0.2445;SAS_AF=0.3937;AA=t|||;VT=SNP
1	238921858	rs112871108	G	A	100	PASS	AC=205;AF=0.0409345;AN=5008;NS=2504;DP=20337;EAS_AF=0;AMR_AF=0.0389;AFR_AF=0.0787;EUR_AF=0.0427;SAS_AF=0.0317;AA=g|||;VT=SNP
1	238921903	rs3011571	T	C	100	PASS	AC=2122;AF=0.423722;AN=5008;NS=2504;DP=18373;EAS_AF=0.4177;AMR_AF=0.3948;AFR_AF=0.6377;EUR_AF=0.2445;SAS_AF=0.3456;AA=T|||;VT=SNP
1	238922048	rs3011572	C	T	100	PASS	AC=2262;AF=0.451677;AN=5008;NS=2504;DP=16070;EAS_AF=0.2688;AMR_AF=0.5692;AFR_AF=0.5938;EUR_AF=0.4215;SAS_AF=0.3957;AA=C|||;VT=SNP
1	238922154	rs61830576	G	A	100	PASS	AC=150;AF=0.0299521;AN=5008;NS=2504;DP=17098;EAS_AF=0;AMR_AF=0.0274;AFR_AF=0.0008;EUR_AF=0.0636;SAS_AF=0.0675;AA=G|||;VT=SNP
1	238922341	rs111971345	G	A	100	PASS	AC=93;AF=0.0185703;AN=5008;NS=2504;DP=14132;EAS_AF=0.0228;AMR_AF=0.0101;AFR_AF=0.0045;EUR_AF=0.0109;SAS_AF=0.047;AA=G|||;VT=SNP
1	238922758	rs7549568	A	G	100	PASS	AC=3609;AF=0.720647;AN=5008;NS=2504;DP=10653;EAS_AF=0.5952;AMR_AF=0.7147;AFR_AF=0.9213;EUR_AF=0.7644;SAS_AF=0.5378;AA=G|||;VT=SNP
1	238922830	rs112639788	C	T	100	PASS	AC=153;AF=0.0305511;AN=5008;NS=2504;DP=15000;EAS_AF=0.002;AMR_AF=0.0418;AFR_AF=0.0023;EUR_AF=0.0696;SAS_AF=0.0501;AA=C|||;VT=SNP
1	238922873	rs17617783	A	C	100	PASS	AC=821;AF=0.163938;AN=5008;NS=2504;DP=13993;EAS_AF=0.0248;AMR_AF=0.2248;AFR_AF=0.1581;EUR_AF=0.2744;SAS_AF=0.1585;AA=A|||;VT=SNP
1	238923012	rs3011576	A	G	100	PASS	AC=3639;AF=0.726637;AN=5008;NS=2504;DP=11965;EAS_AF=0.5308;AMR_AF=0.7622;AFR_AF=0.9599;EUR_AF=0.7773;SAS_AF=0.5358;AA=G|||;VT=SNP
1	238923426	rs2462012	C	G	100	PASS	AC=690;AF=0.13778;AN=5008;NS=2504;DP=15530;EAS_AF=0.0268;AMR_AF=0.1556;AFR_AF=0.2746;EUR_AF=0.0795;SAS_AF=0.1145;AA=C|||;VT=SNP
1	238923563	rs2841408	A	C	100	PASS	AC=2560;AF=0.511182;AN=5008;NS=2504;DP=15590;EAS_AF=0.3333;AMR_AF=0.4971;AFR_AF=0.8207;EUR_AF=0.4225;SAS_AF=0.3773;AA=C|||;VT=SNP
1	238923676	rs35443910	C	T	100	PASS	AC=366;AF=0.0730831;AN=5008;NS=2504;DP=17008;EAS_AF=0.0298;AMR_AF=0.1844;AFR_AF=0.0091;EUR_AF=0.1431;SAS_AF=0.0532;AA=c|||;VT=SNP
1	238923702	rs187041676	A	G	100	PASS	AC=7;AF=0.00139776;AN=5008;NS=2504;DP=16530;EAS_AF=0;AMR_AF=0;AFR_AF=0;EUR_AF=0.007;SAS_AF=0;AA=a|||;VT=SNP
1	238923765	rs2841409	G	C	100	PASS	AC=3056;AF=0.610224;AN=5008;NS=2504;DP=16373;EAS_AF=0.4692;AMR_AF=0.549;AFR_AF=0.966;EUR_AF=0.5139;SAS_AF=0.4172;AA=C|||;VT=SNP
1	238923868	rs2841410	A	T	100	PASS	AC=2537;AF=0.506589;AN=5008;NS=2504;DP=16988;EAS_AF=0.3214;AMR_AF=0.4885;AFR_AF=0.82;EUR_AF=0.4215;SAS_AF=0.3742;AA=T|||;VT=SNP
1	238924022	rs2841411	A	C	100	PASS	AC=2539;AF=0.506989;AN=5008;NS=2504;DP=18885;EAS_AF=0.3214;AMR_AF=0.4885;AFR_AF=0.8215;EUR_AF=0.4215;SAS_AF=0.3742;AA=C|||;VT=SNP
1	238924048	rs6700662	A	G	100	PASS	AC=559;AF=0.111621;AN=5008;NS=2504;DP=19217;EAS_AF=0.0179;AMR_AF=0.0836;AFR_AF=0.2216;EUR_AF=0.0805;SAS_AF=0.1115;AA=G|||;VT=SNP
1	238924762	rs12124106	A	G	100	PASS	AC=1393;AF=0.278155;AN=5008;NS=2504;DP=18796;EAS_AF=0.2669;AMR_AF=0.1484;AFR_AF=0.4735;EUR_AF=0.1988;SAS_AF=0.1994;AA=A|||;VT=SNP
1	238924765	rs75502411	G	T	100	PASS	AC=411;AF=0.0820687;AN=5008;NS=2504;DP=18758;EAS_AF=0.1567;AMR_AF=0.0504;AFR_AF=0.062;EUR_AF=0.0905;SAS_AF=0.046;AA=G|||;VT=SNP
1	238924799	rs79515040	C	A	100	PASS	AC=341;AF=0.0680911;AN=5008;NS=2504;DP=19626;EAS_AF=0.1567;AMR_AF=0.0447;AFR_AF=0.0136;EUR_AF=0.0905;SAS_AF=0.044;AA=C|||;VT=SNP
1	238925179	rs2140422	A	G	100	PASS	AC=366;AF=0.0730831;AN=5008;NS=2504;DP=19056;EAS_AF=0.0298;AMR_AF=0.1844;AFR_AF=0.0091;EUR_AF=0.1431;SAS_AF=0.0532;AA=A|||;VT=SNP
1	238925278	rs55765837	T	C	100	PASS	AC=76;AF=0.0151757;AN=5008;NS=2504;DP=18681;EAS_AF=0;AMR_AF=0.0072;AFR_AF=0;EUR_AF=0.0219;SAS_AF=0.0501;AA=T|||;VT=SNP
1	238925526	rs61830578	G	A	100	PASS	AC=247;AF=0.0493211;AN=5008;NS=2504;DP=18434;EAS_AF=0.0179;AMR_AF=0.0605;AFR_AF=0.0045;EUR_AF=0.0775;SAS_AF=0.1053;AA=G|||;VT=SNP
1	238925791	rs12136105	C	T	100	PASS	AC=365;AF=0.0728834;AN=5008;NS=2504;DP=19041;EAS_AF=0.0298;AMR_AF=0.1844;AFR_AF=0.0083;EUR_AF=0.1431;SAS_AF=0.0532;AA=C|||;VT=SNP
1	238925915	rs34059424	G	A	100	PASS	AC=601;AF=0.120008;AN=5008;NS=2504;DP=20825;EAS_AF=0.0298;AMR_AF=0.2075;AFR_AF=0.1732;EUR_AF=0.1451;SAS_AF=0.0532;AA=G|||;VT=SNP
1	238925973	rs61830579	A	G	100	PASS	AC=103;AF=0.0205671;AN=5008;NS=2504;DP=20541;EAS_AF=0;AMR_AF=0.0331;AFR_AF=0.0023;EUR_AF=0.0596;SAS_AF=0.0174;AA=A|||;VT=SNP
1	238926014	rs6694953	C	T	100	PASS	AC=1917;AF=0.382788;AN=5008;NS=2504;DP=20376;EAS_AF=0.2927;AMR_AF=0.3429;AFR_AF=0.4743;EUR_AF=0.4344;SAS_AF=0.3272;AA=C|||;VT=SNP
1	238926569	rs35734680	C	A	100	PASS	AC=85;AF=0.0169728;AN=5008;NS=2504;DP=20289;EAS_AF=0;AMR_AF=0.0259;AFR_AF=0.0045;EUR_AF=0.0606;SAS_AF=0;AA=C|||;VT=SNP
1	238926821	rs12408234	C	T	100	PASS	AC=617;AF=0.123203;AN=5008;NS=2504;DP=19291;EAS_AF=0.0298;AMR_AF=0.2075;AFR_AF=0.1853;EUR_AF=0.1451;SAS_AF=0.0532;AA=C|||;VT=SNP
1	238926912	rs2841415	A	G	100	PASS	AC=3016;AF=0.602236;AN=5008;NS=2504;DP=18907;EAS_AF=0.3512;AMR_AF=0.6816;AFR_AF=0.7882;EUR_AF=0.662;SAS_AF=0.4918;AA=G|||;VT=SNP
1	238927158	rs139573480	G	A	100	PASS	AC=7;AF=0.00139776;AN=5008;NS=2504;DP=17032;EAS_AF=0;AMR_AF=0.0014;AFR_AF=0;EUR_AF=0.006;SAS_AF=0;AA=G|||;VT=SNP
1	238927190	rs61830580	G	A	100	PASS	AC=103;AF=0.0205671;AN=5008;NS=2504;DP=17747;EAS_AF=0;AMR_AF=0.0331;AFR_AF=0.0023;EUR_AF=0.0596;SAS_AF=0.0174;AA=G|||;VT=SNP
1	238927247	rs147147510	C	A	100	PASS	AC=32;AF=0.00638978;AN=5008;NS=2504;DP=17692;EAS_AF=0;AMR_AF=0.0072;AFR_AF=0.0023;EUR_AF=0.0209;SAS_AF=0.0031;AA=C|||;VT=SNP
1	238928190	rs111902754	C	T	100	PASS	AC=103;AF=0.0205671;AN=5008;NS=2504;DP=17588;EAS_AF=0;AMR_AF=0.0331;AFR_AF=0.0023;EUR_AF=0.0596;SAS_AF=0.0174;AA=C|||;VT=SNP
1	238928467	rs12139157	C	T	100	PASS	AC=364;AF=0.0726837;AN=5008;NS=2504;DP=17609;EAS_AF=0.0298;AMR_AF=0.1844;AFR_AF=0.0083;EUR_AF=0.1421;SAS_AF=0.0532;AA=C|||;VT=SNP
1	238928481	rs1357520	C	T	100	PASS	AC=468;AF=0.0934505;AN=5008;NS=2504;DP=17286;EAS_AF=0.0268;AMR_AF=0.1297;AFR_AF=0.1248;EUR_AF=0.0785;SAS_AF=0.1094;AA=T|||;VT=SNP
1	238928719	rs1357519	T	C	100	PASS	AC=468;AF=0.0934505;AN=5008;NS=2504;DP=19406;EAS_AF=0.0268;AMR_AF=0.1297;AFR_AF=0.1248;EUR_AF=0.0785;SAS_AF=0.1094;AA=C|||;VT=SNP
1	238928805	rs6429100	G	A	100	PASS	AC=1924;AF=0.384185;AN=5008;NS=2504;DP=20005;EAS_AF=0.2937;AMR_AF=0.3458;AFR_AF=0.4758;EUR_AF=0.4364;SAS_AF=0.3272;AA=G|||;VT=SNP
1	238929062	rs10802730	G	A	100	PASS	AC=363;AF=0.072484;AN=5008;NS=2504;DP=18964;EAS_AF=0.0298;AMR_AF=0.1859;AFR_AF=0.0068;EUR_AF=0.1421;SAS_AF=0.0532;AA=G|||;VT=SNP
1	238929076	rs61830581	C	G	100	PASS	AC=250;AF=0.0499201;AN=5008;NS=2504;DP=18710;EAS_AF=0.0179;AMR_AF=0.0605;AFR_AF=0.0061;EUR_AF=0.0785;SAS_AF=0.1053;AA=C|||;VT=SNP
1	238929329	rs10925758	C	A	100	PASS	AC=1370;AF=0.273562;AN=5008;NS=2504;DP=19620;EAS_AF=0.2669;AMR_AF=0.147;AFR_AF=0.4569;EUR_AF=0.1968;SAS_AF=0.2014;AA=C|||;VT=SNP
1	238929346	rs10925759	T	C	100	PASS	AC=1372;AF=0.273962;AN=5008;NS=2504;DP=19315;EAS_AF=0.2688;AMR_AF=0.147;AFR_AF=0.4569;EUR_AF=0.1968;SAS_AF=0.2014;AA=T|||;VT=SNP
1	238929525	rs10754654	G	T	100	PASS	AC=598;AF=0.119409;AN=5008;NS=2504;DP=17193;EAS_AF=0.0298;AMR_AF=0.2133;AFR_AF=0.1679;EUR_AF=0.1441;SAS_AF=0.0542;AA=G|||;VT=SNP
1	238929562	rs138836343	T	C	100	PASS	AC=18;AF=0.00359425;AN=5008;NS=2504;DP=17097;EAS_AF=0;AMR_AF=0.0014;AFR_AF=0.0008;EUR_AF=0.0089;SAS_AF=0.0072;AA=T|||;VT=SNP
1	238929572	rs75407889	G	A	100	PASS	AC=44;AF=0.00878594;AN=5008;NS=2504;DP=17640;EAS_AF=0;AMR_AF=0.0173;AFR_AF=0.0015;EUR_AF=0.0249;SAS_AF=0.0051;AA=G|||;VT=SNP
1	238930016	rs11583195	T	C	100	PASS	AC=366;AF=0.0730831;AN=5008;NS=2504;DP=16597;EAS_AF=0.0298;AMR_AF=0.1859;AFR_AF=0.0083;EUR_AF=0.1431;SAS_AF=0.0532;AA=T|||;VT=SNP
1	238930341	rs2841416	G	A	100	PASS	AC=789;AF=0.157548;AN=5008;NS=2504;DP=12760;EAS_AF=0.0327;AMR_AF=0.2666;AFR_AF=0.1543;EUR_AF=0.2386;SAS_AF=0.1299;AA=G|||;VT=SNP
1	238930353	rs2689178	T	C	100	PASS	AC=3018;AF=0.602636;AN=5008;NS=2504;DP=12807;EAS_AF=0.3522;AMR_AF=0.6844;AFR_AF=0.7882;EUR_AF=0.662;SAS_AF=0.4908;AA=C|||;VT=SNP
1	238930387	rs17553093	T	C	100	PASS	AC=161;AF=0.0321486;AN=5008;NS=2504;DP=13233;EAS_AF=0.001;AMR_AF=0.0403;AFR_AF=0.0023;EUR_AF=0.0726;SAS_AF=0.0573;AA=T|||;VT=SNP
1	238930859	rs10925760	A	G	100	PASS	AC=1357;AF=0.270966;AN=5008;NS=2504;DP=14469;EAS_AF=0.2688;AMR_AF=0.147;AFR_AF=0.4418;EUR_AF=0.1998;SAS_AF=0.2035;AA=A|||;VT=SNP
1	238931061	rs2841417	G	A	100	PASS	AC=1046;AF=0.208866;AN=5008;NS=2504;DP=13941;EAS_AF=0.0506;AMR_AF=0.3372;AFR_AF=0.1589;EUR_AF=0.3181;SAS_AF=0.2362;AA=A|||;VT=SNP
1	238931099	rs2689177	C	A	100	PASS	AC=2366;AF=0.472444;AN=5008;NS=2504;DP=14006;EAS_AF=0.2857;AMR_AF=0.4827;AFR_AF=0.6029;EUR_AF=0.5169;SAS_AF=0.4356;AA=A|||;VT=SNP
1	238931277	rs2689128	T	C	100	PASS	AC=801;AF=0.159944;AN=5008;NS=2504;DP=14965;EAS_AF=0.0337;AMR_AF=0.2752;AFR_AF=0.1551;EUR_AF=0.2396;SAS_AF=0.1329;AA=T|||;VT=SNP
1	238931388	rs2689130	C	T	100	PASS	AC=1290;AF=0.257588;AN=5008;NS=2504;DP=12485;EAS_AF=0.0496;AMR_AF=0.3646;AFR_AF=0.32;EUR_AF=0.328;SAS_AF=0.2393;AA=C|||;VT=SNP
1	238931964	rs2689131	T	C	100	PASS	AC=871;AF=0.173922;AN=5008;NS=2504;DP=13590;EAS_AF=0.0407;AMR_AF=0.2406;AFR_AF=0.236;EUR_AF=0.2366;SAS_AF=0.1155;AA=T|||;VT=SNP
1	238932252	rs2689132	A	G	100	PASS	AC=697;AF=0.139177;AN=5008;NS=2504;DP=15249;EAS_AF=0.0278;AMR_AF=0.1354;AFR_AF=0.32;EUR_AF=0.0746;SAS_AF=0.0787;AA=A|||;VT=SNP
1	238932257	rs17618142	T	C	100	PASS	AC=155;AF=0.0309505;AN=5008;NS=2504;DP=15421;EAS_AF=0.001;AMR_AF=0.0461;AFR_AF=0.0023;EUR_AF=0.0726;SAS_AF=0.047;AA=T|||;VT=SNP
1	238932321	rs61830582	C	G	100	PASS	AC=129;AF=0.0257588;AN=5008;NS=2504;DP=16151;EAS_AF=0.001;AMR_AF=0.036;AFR_AF=0.0053;EUR_AF=0.0596;SAS_AF=0.0368;AA=G|||;VT=SNP
1	238932322	rs16837426	G	A	100	PASS	AC=191;AF=0.038139;AN=5008;NS=2504;DP=16319;EAS_AF=0.001;AMR_AF=0.0461;AFR_AF=0.0711;EUR_AF=0.0577;SAS_AF=0.0061;AA=G|||;VT=SNP
1	238932382	rs71644945	T	G	100	PASS	AC=299;AF=0.0597045;AN=5008;NS=2504;DP=17246;EAS_AF=0.0308;AMR_AF=0.1052;AFR_AF=0.0083;EUR_AF=0.1322;SAS_AF=0.0521;AA=T|||;VT=SNP
1	238933426	rs12743249	A	G	100	PASS	AC=297;AF=0.0593051;AN=5008;NS=2504;DP=16910;EAS_AF=0.0308;AMR_AF=0.1037;AFR_AF=0.0083;EUR_AF=0.1312;SAS_AF=0.0521;AA=A|||;VT=SNP
1	238933801	rs1916625	C	T	100	PASS	AC=294;AF=0.0587061;AN=5008;NS=2504;DP=16404;EAS_AF=0.0099;AMR_AF=0.0793;AFR_AF=0.1399;EUR_AF=0.0278;SAS_AF=0.0164;AA=c|||;VT=SNP
1	238934255	rs17618287	T	C	100	PASS	AC=180;AF=0.0359425;AN=5008;NS=2504;DP=17226;EAS_AF=0.003;AMR_AF=0.0562;AFR_AF=0.0023;EUR_AF=0.0825;SAS_AF=0.0532;AA=T|||;VT=SNP
1	238934301	rs2841340	T	C	100	PASS	AC=2902;AF=0.579473;AN=5008;NS=2504;DP=17484;EAS_AF=0.3284;AMR_AF=0.6369;AFR_AF=0.7821;EUR_AF=0.5895;SAS_AF=0.5133;AA=C|||;VT=SNP
1	238934400	rs78886279	G	T	100	PASS	AC=123;AF=0.0245607;AN=5008;NS=2504;DP=17426;EAS_AF=0;AMR_AF=0.049;AFR_AF=0.0023;EUR_AF=0.0686;SAS_AF=0.0174;AA=G|||;VT=SNP
1	238934480	rs1523434	C	A	100	PASS	AC=279;AF=0.0557109;AN=5008;NS=2504;DP=16607;EAS_AF=0.0089;AMR_AF=0.0778;AFR_AF=0.1301;EUR_AF=0.0278;SAS_AF=0.0164;AA=C|||;VT=SNP
1	238934619	rs2689133	G	A	100	PASS	AC=2902;AF=0.579473;AN=5008;NS=2504;DP=20004;EAS_AF=0.3294;AMR_AF=0.6369;AFR_AF=0.7821;EUR_AF=0.5895;SAS_AF=0.5123;AA=A|||;VT=SNP
1	238935020	rs73107780	T	C	100	PASS	AC=226;AF=0.0451278;AN=5008;NS=2504;DP=19153;EAS_AF=0.0179;AMR_AF=0.0403;AFR_AF=0.0582;EUR_AF=0.0437;SAS_AF=0.0603;AA=T|||;VT=SNP
1	238935126	rs17618334	T	C	100	PASS	AC=538;AF=0.107428;AN=5008;NS=2504;DP=17429;EAS_AF=0.0248;AMR_AF=0.1527;AFR_AF=0.1309;EUR_AF=0.1262;SAS_AF=0.1094;AA=C|||;VT=SNP
1	238935164	rs61830608	C	T	100	PASS	AC=538;AF=0.107428;AN=5008;NS=2504;DP=17486;EAS_AF=0.0248;AMR_AF=0.1527;AFR_AF=0.1309;EUR_AF=0.1262;SAS_AF=0.1094;AA=T|||;VT=SNP
1	238935229	rs61830610	T	C	100	PASS	AC=538;AF=0.107428;AN=5008;NS=2504;DP=18051;EAS_AF=0.0248;AMR_AF=0.1527;AFR_AF=0.1309;EUR_AF=0.1262;SAS_AF=0.1094;AA=T|||;VT=SNP
1	238935295	rs17553509	G	C	100	PASS	AC=537;AF=0.107228;AN=5008;NS=2504;DP=17649;EAS_AF=0.0248;AMR_AF=0.1527;AFR_AF=0.1301;EUR_AF=0.1262;SAS_AF=0.1094;AA=G|||;VT=SNP
1	238935378	rs66907380	T	C	100	PASS	AC=538;AF=0.107428;AN=5008;NS=2504;DP=17507;EAS_AF=0.0248;AMR_AF=0.1527;AFR_AF=0.1301;EUR_AF=0.1272;SAS_AF=0.1094;AA=T|||;VT=SNP
1	238935394	rs72765252	A	C	100	PASS	AC=537;AF=0.107228;AN=5008;NS=2504;DP=17061;EAS_AF=0.0248;AMR_AF=0.1527;AFR_AF=0.1301;EUR_AF=0.1262;SAS_AF=0.1094;AA=A|||;VT=SNP
1	238935404	rs61830611	C	A	100	PASS	AC=537;AF=0.107228;AN=5008;NS=2504;DP=16986;EAS_AF=0.0248;AMR_AF=0.1527;AFR_AF=0.1301;EUR_AF=0.1262;SAS_AF=0.1094;AA=A|||;VT=SNP
1	238935436	rs146815600	T	G	100	PASS	AC=30;AF=0.00599042;AN=5008;NS=2504;DP=16917;EAS_AF=0;AMR_AF=0.0072;AFR_AF=0;EUR_AF=0.0239;SAS_AF=0.001;AA=T|||;VT=SNP
1	238935521	rs17553542	G	A	100	PASS	AC=70;AF=0.0139776;AN=5008;NS=2504;DP=17511;EAS_AF=0.001;AMR_AF=0.0317;AFR_AF=0.003;EUR_AF=0.0358;SAS_AF=0.0072;AA=G|||;VT=SNP
1	238935554	rs61830612	G	A	100	PASS	AC=361;AF=0.0720847;AN=5008;NS=2504;DP=16978;EAS_AF=0.0248;AMR_AF=0.1412;AFR_AF=0.0038;EUR_AF=0.1252;SAS_AF=0.1094;AA=G|||;VT=SNP
1	238935609	rs61830613	T	C	100	PASS	AC=538;AF=0.107428;AN=5008;NS=2504;DP=17952;EAS_AF=0.0248;AMR_AF=0.1527;AFR_AF=0.1309;EUR_AF=0.1262;SAS_AF=0.1094;AA=C|||;VT=SNP
1	238935732	rs2689134	T	A	100	PASS	AC=2339;AF=0.467053;AN=5008;NS=2504;DP=17429;EAS_AF=0.2976;AMR_AF=0.4726;AFR_AF=0.7042;EUR_AF=0.3777;SAS_AF=0.409;AA=A|||;VT=SNP
1	238936131	rs2255516	T	C	100	PASS	AC=836;AF=0.166933;AN=5008;NS=2504;DP=18326;EAS_AF=0.0268;AMR_AF=0.183;AFR_AF=0.3548;EUR_AF=0.1302;SAS_AF=0.0838;AA=T|||;VT=SNP
1	238937387	rs1581470	C	T	100	PASS	AC=1497;AF=0.298922;AN=5008;NS=2504;DP=16032;EAS_AF=0.2698;AMR_AF=0.2939;AFR_AF=0.348;EUR_AF=0.2416;SAS_AF=0.3252;AA=T|||;VT=SNP
1	238938041	rs6663844	A	T	100	PASS	AC=227;AF=0.0453275;AN=5008;NS=2504;DP=11716;EAS_AF=0.0179;AMR_AF=0.0403;AFR_AF=0.0582;EUR_AF=0.0437;SAS_AF=0.0613;AA=A|||;VT=SNP
1	238938435	rs3001431	T	G	100	PASS	AC=2351;AF=0.469449;AN=5008;NS=2504;DP=11909;EAS_AF=0.3095;AMR_AF=0.4755;AFR_AF=0.702;EUR_AF=0.3767;SAS_AF=0.411;AA=G|||;VT=SNP
1	238938497	rs79016051	T	C	100	PASS	AC=411;AF=0.0820687;AN=5008;NS=2504;DP=10307;EAS_AF=0.1766;AMR_AF=0.0562;AFR_AF=0.0136;EUR_AF=0.0905;SAS_AF=0.0869;AA=T|||;VT=SNP
1	238938520	rs6664293	A	T	100	PASS	AC=226;AF=0.0451278;AN=5008;NS=2504;DP=10574;EAS_AF=0.0179;AMR_AF=0.0403;AFR_AF=0.0575;EUR_AF=0.0437;SAS_AF=0.0613;AA=A|||;VT=SNP
1	238938591	rs6667023	T	C	100	PASS	AC=226;AF=0.0451278;AN=5008;NS=2504;DP=12704;EAS_AF=0.0179;AMR_AF=0.0403;AFR_AF=0.0575;EUR_AF=0.0437;SAS_AF=0.0613;AA=T|||;VT=SNP
1	238939020	rs2689127	C	G	100	PASS	AC=2334;AF=0.466054;AN=5008;NS=2504;DP=14378;EAS_AF=0.2966;AMR_AF=0.4726;AFR_AF=0.702;EUR_AF=0.3767;SAS_AF=0.409;AA=G|||;VT=SNP
1	238939300	rs2841342	T	A	100	PASS	AC=2335;AF=0.466254;AN=5008;NS=2504;DP=16369;EAS_AF=0.2966;AMR_AF=0.4726;AFR_AF=0.702;EUR_AF=0.3767;SAS_AF=0.41;AA=A|||;VT=SNP
1	238940426	rs1523433	G	A	100	PASS	AC=292;AF=0.0583067;AN=5008;NS=2504;DP=19575;EAS_AF=0.0089;AMR_AF=0.0793;AFR_AF=0.1392;EUR_AF=0.0278;SAS_AF=0.0164;AA=G|||;VT=SNP
1	238940449	rs1523432	C	T	100	PASS	AC=292;AF=0.0583067;AN=5008;NS=2504;DP=18527;EAS_AF=0.0089;AMR_AF=0.0793;AFR_AF=0.1392;EUR_AF=0.0278;SAS_AF=0.0164;AA=C|||;VT=SNP
1	238940473	rs16837442	A	G	100	PASS	AC=65;AF=0.0129792;AN=5008;NS=2504;DP=18142;EAS_AF=0.0407;AMR_AF=0.0101;AFR_AF=0.0015;EUR_AF=0.0119;SAS_AF=0.0031;AA=A|||;VT=SNP
1	238941256	rs2689126	A	G	100	PASS	AC=2901;AF=0.579273;AN=5008;NS=2504;DP=18581;EAS_AF=0.3274;AMR_AF=0.6412;AFR_AF=0.7806;EUR_AF=0.5885;SAS_AF=0.5133;AA=G|||;VT=SNP
1	238941501	rs138806741	T	C	100	PASS	AC=15;AF=0.00299521;AN=5008;NS=2504;DP=19817;EAS_AF=0;AMR_AF=0.0043;AFR_AF=0;EUR_AF=0.0119;SAS_AF=0;AA=T|||;VT=SNP
1	238941763	rs6429101	C	T	100	PASS	AC=2019;AF=0.403155;AN=5008;NS=2504;DP=16565;EAS_AF=0.2877;AMR_AF=0.3963;AFR_AF=0.5469;EUR_AF=0.3439;SAS_AF=0.3937;AA=T|||;VT=SNP
1	238941780	rs6429102	T	C	100	PASS	AC=222;AF=0.0443291;AN=5008;NS=2504;DP=16034;EAS_AF=0.0179;AMR_AF=0.0403;AFR_AF=0.0545;EUR_AF=0.0437;SAS_AF=0.0613;AA=T|||;VT=SNP
1	238941879	rs7533979	T	G	100	PASS	AC=959;AF=0.191494;AN=5008;NS=2504;DP=17202;EAS_AF=0.245;AMR_AF=0.1398;AFR_AF=0.2163;EUR_AF=0.1163;SAS_AF=0.2168;AA=T|||;VT=SNP
1	238942086	rs182671008	A	G	100	PASS	AC=25;AF=0.00499201;AN=5008;NS=2504;DP=14663;EAS_AF=0.002;AMR_AF=0.0101;AFR_AF=0.0015;EUR_AF=0.0119;SAS_AF=0.002;AA=A|||;VT=SNP
1	238942337	rs7542176	G	T	100	PASS	AC=1484;AF=0.296326;AN=5008;NS=2504;DP=14825;EAS_AF=0.2698;AMR_AF=0.2911;AFR_AF=0.3389;EUR_AF=0.2416;SAS_AF=0.3262;AA=T|||;VT=SNP
1	238942589	rs2689125	G	A	100	PASS	AC=2895;AF=0.578075;AN=5008;NS=2504;DP=15104;EAS_AF=0.3274;AMR_AF=0.6383;AFR_AF=0.7829;EUR_AF=0.5825;SAS_AF=0.5123;AA=A|||;VT=SNP
1	238942766	rs79427859	G	A	100	PASS	AC=154;AF=0.0307508;AN=5008;NS=2504;DP=16732;EAS_AF=0.0179;AMR_AF=0.0389;AFR_AF=0.0038;EUR_AF=0.0437;SAS_AF=0.0613;AA=G|||;VT=SNP
1	238943009	rs2841343	C	T	100	PASS	AC=2585;AF=0.516174;AN=5008;NS=2504;DP=17859;EAS_AF=0.2966;AMR_AF=0.5317;AFR_AF=0.7655;EUR_AF=0.4523;SAS_AF=0.4601;AA=C|||;VT=SNP
1	238943126	rs76295154	C	T	100	PASS	AC=33;AF=0.00658946;AN=5008;NS=2504;DP=18854;EAS_AF=0;AMR_AF=0.0101;AFR_AF=0.0008;EUR_AF=0.0219;SAS_AF=0.0031;AA=C|||;VT=SNP
1	238943518	rs2841344	G	A	100	PASS	AC=2592;AF=0.517572;AN=5008;NS=2504;DP=18786;EAS_AF=0.2966;AMR_AF=0.5346;AFR_AF=0.7655;EUR_AF=0.4573;SAS_AF=0.4601;AA=A|||;VT=SNP
1	238943656	rs61830615	A	C	100	PASS	AC=121;AF=0.0241613;AN=5008;NS=2504;DP=18507;EAS_AF=0;AMR_AF=0.0476;AFR_AF=0.0023;EUR_AF=0.0676;SAS_AF=0.0174;AA=A|||;VT=SNP
1	238943897	rs7537899	A	G	100	PASS	AC=1504;AF=0.300319;AN=5008;NS=2504;DP=17135;EAS_AF=0.2698;AMR_AF=0.2939;AFR_AF=0.348;EUR_AF=0.2465;SAS_AF=0.3272;AA=A|||;VT=SNP
1	238943999	rs7538016	A	G	100	PASS	AC=1504;AF=0.300319;AN=5008;NS=2504;DP=17889;EAS_AF=0.2698;AMR_AF=0.2939;AFR_AF=0.348;EUR_AF=0.2465;SAS_AF=0.3272;AA=G|||;VT=SNP
1	238944366	rs2841345	G	A	100	PASS	AC=2894;AF=0.577875;AN=5008;NS=2504;DP=17884;EAS_AF=0.3274;AMR_AF=0.6412;AFR_AF=0.7753;EUR_AF=0.5885;SAS_AF=0.5133;AA=A|||;VT=SNP
1	238944430	rs61830616	G	A	100	PASS	AC=361;AF=0.0720847;AN=5008;NS=2504;DP=18002;EAS_AF=0.0248;AMR_AF=0.1427;AFR_AF=0.0038;EUR_AF=0.1243;SAS_AF=0.1094;AA=G|||;VT=SNP
1	238944494	rs74151427	G	A	100	PASS	AC=190;AF=0.0379393;AN=5008;NS=2504;DP=18558;EAS_AF=0;AMR_AF=0.0504;AFR_AF=0.0688;EUR_AF=0.0577;SAS_AF=0.0061;AA=G|||;VT=SNP
1	238944590	rs2689124	A	G	100	PASS	AC=884;AF=0.176518;AN=5008;NS=2504;DP=18252;EAS_AF=0.0268;AMR_AF=0.1888;AFR_AF=0.354;EUR_AF=0.1431;SAS_AF=0.1166;AA=A|||;VT=SNP
1	238944889	rs187610152	T	G	100	PASS	AC=27;AF=0.00539137;AN=5008;NS=2504;DP=19427;EAS_AF=0.001;AMR_AF=0.0058;AFR_AF=0.0008;EUR_AF=0.0179;SAS_AF=0.0031;AA=T|||;VT=SNP
1	238944925	rs55672149	T	C	100	PASS	AC=1520;AF=0.303514;AN=5008;NS=2504;DP=19430;EAS_AF=0.2698;AMR_AF=0.2968;AFR_AF=0.3585;EUR_AF=0.2465;SAS_AF=0.3272;AA=T|||;VT=SNP
1	238945202	rs72765260	G	A	100	PASS	AC=75;AF=0.014976;AN=5008;NS=2504;DP=15673;EAS_AF=0;AMR_AF=0.0072;AFR_AF=0;EUR_AF=0.0229;SAS_AF=0.0481;AA=G|||;VT=SNP
1	238945269	rs1523431	C	T	100	PASS	AC=311;AF=0.0621006;AN=5008;NS=2504;DP=14115;EAS_AF=0.0089;AMR_AF=0.0793;AFR_AF=0.1543;EUR_AF=0.0278;SAS_AF=0.0153;AA=C|||;VT=SNP
1	238946080	rs35024245	A	G	100	PASS	AC=295;AF=0.0589058;AN=5008;NS=2504;DP=19453;EAS_AF=0.0308;AMR_AF=0.1052;AFR_AF=0.0083;EUR_AF=0.1282;SAS_AF=0.0521;AA=A|||;VT=SNP
1	238946187	rs35664373	T	C	100	PASS	AC=296;AF=0.0591054;AN=5008;NS=2504;DP=19429;EAS_AF=0.0308;AMR_AF=0.1052;AFR_AF=0.0083;EUR_AF=0.1282;SAS_AF=0.0532;AA=T|||;VT=SNP
1	238946546	rs2841346	C	T	100	PASS	AC=2336;AF=0.466454;AN=5008;NS=2504;DP=16777;EAS_AF=0.2966;AMR_AF=0.4741;AFR_AF=0.7012;EUR_AF=0.3777;SAS_AF=0.41;AA=T|||;VT=SNP
1	238946642	rs6678845	T	C	100	PASS	AC=1440;AF=0.28754;AN=5008;NS=2504;DP=15488;EAS_AF=0.2698;AMR_AF=0.2896;AFR_AF=0.3018;EUR_AF=0.2465;SAS_AF=0.3272;AA=T|||;VT=SNP
1	238946645	rs6663641	C	G	100	PASS	AC=1440;AF=0.28754;AN=5008;NS=2504;DP=15311;EAS_AF=0.2698;AMR_AF=0.2896;AFR_AF=0.3018;EUR_AF=0.2465;SAS_AF=0.3272;AA=G|||;VT=SNP
1	238947206	rs61830617	C	T	100	PASS	AC=174;AF=0.0347444;AN=5008;NS=2504;DP=15821;EAS_AF=0;AMR_AF=0.0548;AFR_AF=0.0023;EUR_AF=0.0825;SAS_AF=0.0511;AA=C|||;VT=SNP
1	238947288	rs11589518	C	T	100	PASS	AC=295;AF=0.0589058;AN=5008;NS=2504;DP=14931;EAS_AF=0.0308;AMR_AF=0.1052;AFR_AF=0.0083;EUR_AF=0.1282;SAS_AF=0.0521;AA=C|||;VT=SNP
1	238947340	rs113792066	T	C	100	PASS	AC=221;AF=0.0441294;AN=5008;NS=2504;DP=15052;EAS_AF=0.0179;AMR_AF=0.0389;AFR_AF=0.0545;EUR_AF=0.0437;SAS_AF=0.0613;AA=T|||;VT=SNP
1	238947387	rs16837451	A	G	100	PASS	AC=438;AF=0.0874601;AN=5008;NS=2504;DP=15326;EAS_AF=0.1776;AMR_AF=0.0576;AFR_AF=0.0136;EUR_AF=0.0905;SAS_AF=0.1125;AA=A|||;VT=SNP
1	238947632	rs4313384	C	T	100	PASS	AC=296;AF=0.0591054;AN=5008;NS=2504;DP=17706;EAS_AF=0.0317;AMR_AF=0.1052;AFR_AF=0.0083;EUR_AF=0.1282;SAS_AF=0.0521;AA=C|||;VT=SNP
1	238947651	rs77942957	A	T	100	PASS	AC=69;AF=0.013778;AN=5008;NS=2504;DP=17194;EAS_AF=0.001;AMR_AF=0.0303;AFR_AF=0.003;EUR_AF=0.0358;SAS_AF=0.0072;AA=A|||;VT=SNP
1	238947668	rs16837455	G	C	100	PASS	AC=99;AF=0.0197684;AN=5008;NS=2504;DP=16881;EAS_AF=0;AMR_AF=0.0432;AFR_AF=0.0038;EUR_AF=0.0577;SAS_AF=0.0061;AA=G|||;VT=SNP
1	238948122	rs74599860	G	A	100	PASS	AC=222;AF=0.0443291;AN=5008;NS=2504;DP=20987;EAS_AF=0.0179;AMR_AF=0.0389;AFR_AF=0.0552;EUR_AF=0.0437;SAS_AF=0.0613;AA=G|||;VT=SNP
1	238948539	rs57211654	A	C	100	PASS	AC=330;AF=0.0658946;AN=5008;NS=2504;DP=16161;EAS_AF=0;AMR_AF=0.0576;AFR_AF=0.1702;EUR_AF=0.0586;SAS_AF=0.0061;AA=A|||;VT=SNP
1	238949005	rs3011577	C	T	100	PASS	AC=2853;AF=0.569688;AN=5008;NS=2504;DP=16908;EAS_AF=0.3274;AMR_AF=0.6282;AFR_AF=0.7837;EUR_AF=0.5726;SAS_AF=0.4857;AA=T|||;VT=SNP
1	238949093	rs61830618	A	G	100	PASS	AC=123;AF=0.0245607;AN=5008;NS=2504;DP=15845;EAS_AF=0;AMR_AF=0.0476;AFR_AF=0.0023;EUR_AF=0.0696;SAS_AF=0.0174;AA=A|||;VT=SNP
1	238949116	rs3011578	G	T	100	PASS	AC=301;AF=0.0601038;AN=5008;NS=2504;DP=15772;EAS_AF=0.0089;AMR_AF=0.0793;AFR_AF=0.1467;EUR_AF=0.0278;SAS_AF=0.0153;AA=G|||;VT=SNP
1	238949247	rs16837458	A	G	100	PASS	AC=253;AF=0.0505192;AN=5008;NS=2504;DP=15876;EAS_AF=0;AMR_AF=0.0548;AFR_AF=0.1135;EUR_AF=0.0586;SAS_AF=0.0061;AA=A|||;VT=SNP
1	238949605	rs16832133	G	C	100	PASS	AC=254;AF=0.0507188;AN=5008;NS=2504;DP=14230;EAS_AF=0;AMR_AF=0.0548;AFR_AF=0.1135;EUR_AF=0.0596;SAS_AF=0.0061;AA=G|||;VT=SNP
1	238949623	rs71644948	G	A	100	PASS	AC=298;AF=0.0595048;AN=5008;NS=2504;DP=14657;EAS_AF=0.0308;AMR_AF=0.1081;AFR_AF=0.0091;EUR_AF=0.1282;SAS_AF=0.0521;AA=g|||;VT=SNP
1	238950136	rs113775565	G	C	100	PASS	AC=161;AF=0.0321486;AN=5008;NS=2504;DP=13817;EAS_AF=0;AMR_AF=0.0504;AFR_AF=0.003;EUR_AF=0.0746;SAS_AF=0.0481;AA=G|||;VT=SNP
1	238950413	rs76165589	G	A	100	PASS	AC=175;AF=0.0349441;AN=5008;NS=2504;DP=14300;EAS_AF=0;AMR_AF=0.0548;AFR_AF=0.003;EUR_AF=0.0825;SAS_AF=0.0511;AA=G|||;VT=SNP
1	238950904	rs73109915	A	G	100	PASS	AC=255;AF=0.0509185;AN=5008;NS=2504;DP=16708;EAS_AF=0;AMR_AF=0.0576;AFR_AF=0.1135;EUR_AF=0.0586;SAS_AF=0.0061;AA=A|||;VT=SNP
1	238950925	rs1474322	G	A	100	PASS	AC=520;AF=0.103834;AN=5008;NS=2504;DP=16928;EAS_AF=0.0089;AMR_AF=0.0908;AFR_AF=0.3064;EUR_AF=0.0278;SAS_AF=0.0153;AA=A|||;VT=SNP
1	238951050	rs61830619	C	T	100	PASS	AC=160;AF=0.0319489;AN=5008;NS=2504;DP=17375;EAS_AF=0;AMR_AF=0.0504;AFR_AF=0.0023;EUR_AF=0.0746;SAS_AF=0.0481;AA=C|||;VT=SNP
1	238951531	rs76804027	T	C	100	PASS	AC=222;AF=0.0443291;AN=5008;NS=2504;DP=15980;EAS_AF=0.0179;AMR_AF=0.0389;AFR_AF=0.0552;EUR_AF=0.0437;SAS_AF=0.0613;AA=T|||;VT=SNP
1	238951558	rs61830620	T	C	100	PASS	AC=160;AF=0.0319489;AN=5008;NS=2504;DP=16002;EAS_AF=0;AMR_AF=0.0504;AFR_AF=0.0023;EUR_AF=0.0746;SAS_AF=0.0481;AA=T|||;VT=SNP
1	238951604	rs12084392	A	G	100	PASS	AC=350;AF=0.0698882;AN=5008;NS=2504;DP=15990;EAS_AF=0.0179;AMR_AF=0.049;AFR_AF=0.146;EUR_AF=0.0447;SAS_AF=0.0613;AA=A|||;VT=SNP
1	238951649	rs2689191	T	C	100	PASS	AC=520;AF=0.103834;AN=5008;NS=2504;DP=15642;EAS_AF=0.0089;AMR_AF=0.0908;AFR_AF=0.3064;EUR_AF=0.0278;SAS_AF=0.0153;AA=T|||;VT=SNP
1	238951707	rs10495420	C	G	100	PASS	AC=109;AF=0.0217652;AN=5008;NS=2504;DP=15973;EAS_AF=0;AMR_AF=0.0432;AFR_AF=0.0023;EUR_AF=0.0616;SAS_AF=0.0143;AA=C|||;VT=SNP
1	238951790	rs61830621	A	T	100	PASS	AC=109;AF=0.0217652;AN=5008;NS=2504;DP=14390;EAS_AF=0;AMR_AF=0.0432;AFR_AF=0.0023;EUR_AF=0.0616;SAS_AF=0.0143;AA=A|||;VT=SNP
1	238952049	rs1464644	C	A	100	PASS	AC=1984;AF=0.396166;AN=5008;NS=2504;DP=13344;EAS_AF=0.2788;AMR_AF=0.4222;AFR_AF=0.5151;EUR_AF=0.3489;SAS_AF=0.3865;AA=A|||;VT=SNP
1	238952062	rs73109918	G	A	100	PASS	AC=253;AF=0.0505192;AN=5008;NS=2504;DP=13817;EAS_AF=0;AMR_AF=0.0548;AFR_AF=0.1135;EUR_AF=0.0586;SAS_AF=0.0061;AA=G|||;VT=SNP
1	238952179	rs61830622	T	C	100	PASS	AC=109;AF=0.0217652;AN=5008;NS=2504;DP=15492;EAS_AF=0;AMR_AF=0.0432;AFR_AF=0.0023;EUR_AF=0.0616;SAS_AF=0.0143;AA=T|||;VT=SNP
1	238952309	rs6693951	A	G	100	PASS	AC=941;AF=0.187899;AN=5008;NS=2504;DP=17213;EAS_AF=0.245;AMR_AF=0.1354;AFR_AF=0.1997;EUR_AF=0.1223;SAS_AF=0.2178;AA=A|||;VT=SNP
1	238952465	rs1464643	T	A	100	PASS	AC=520;AF=0.103834;AN=5008;NS=2504;DP=16989;EAS_AF=0.0089;AMR_AF=0.0908;AFR_AF=0.3064;EUR_AF=0.0278;SAS_AF=0.0153;AA=T|||;VT=SNP
1	238952498	rs1464642	T	C	100	PASS	AC=521;AF=0.104034;AN=5008;NS=2504;DP=17625;EAS_AF=0.0099;AMR_AF=0.0908;AFR_AF=0.3064;EUR_AF=0.0278;SAS_AF=0.0153;AA=T|||;VT=SNP
1	238952595	rs78801664	G	C	100	PASS	AC=38;AF=0.00758786;AN=5008;NS=2504;DP=19825;EAS_AF=0;AMR_AF=0.0043;AFR_AF=0;EUR_AF=0.0258;SAS_AF=0.0092;AA=G|||;VT=SNP
1	238952617	rs1464641	C	T	100	PASS	AC=517;AF=0.103235;AN=5008;NS=2504;DP=20137;EAS_AF=0.0089;AMR_AF=0.0908;AFR_AF=0.3041;EUR_AF=0.0278;SAS_AF=0.0153;AA=C|||;VT=SNP
1	238952622	rs10495421	C	T	100	PASS	AC=160;AF=0.0319489;AN=5008;NS=2504;DP=20261;EAS_AF=0;AMR_AF=0.0504;AFR_AF=0.0023;EUR_AF=0.0746;SAS_AF=0.0481;AA=C|||;VT=SNP
1	238952825	rs73109921	C	T	100	PASS	AC=253;AF=0.0505192;AN=5008;NS=2504;DP=17958;EAS_AF=0;AMR_AF=0.0548;AFR_AF=0.1135;EUR_AF=0.0586;SAS_AF=0.0061;AA=T|||;VT=SNP
1	238953110	rs61830623	C	T	100	PASS	AC=167;AF=0.0333466;AN=5008;NS=2504;DP=19814;EAS_AF=0;AMR_AF=0.062;AFR_AF=0.0023;EUR_AF=0.0845;SAS_AF=0.0368;AA=c|||;VT=SNP
1	238953146	rs2841347	T	C	100	PASS	AC=2889;AF=0.576877;AN=5008;NS=2504;DP=19234;EAS_AF=0.3274;AMR_AF=0.6369;AFR_AF=0.7829;EUR_AF=0.5815;SAS_AF=0.5082;AA=C|||;VT=SNP
1	238953523	rs73109924	G	T	100	PASS	AC=227;AF=0.0453275;AN=5008;NS=2504;DP=19681;EAS_AF=0.0179;AMR_AF=0.0389;AFR_AF=0.059;EUR_AF=0.0437;SAS_AF=0.0613;AA=G|||;VT=SNP
1	238954046	rs2841348	T	A	100	PASS	AC=2883;AF=0.575679;AN=5008;NS=2504;DP=19458;EAS_AF=0.3274;AMR_AF=0.6369;AFR_AF=0.7837;EUR_AF=0.5755;SAS_AF=0.5072;AA=A|||;VT=SNP
1	238954301	rs73109927	G	T	100	PASS	AC=227;AF=0.0453275;AN=5008;NS=2504;DP=17811;EAS_AF=0.0179;AMR_AF=0.0389;AFR_AF=0.059;EUR_AF=0.0437;SAS_AF=0.0613;AA=G|||;VT=SNP
1	238954390	rs17619064	A	G	100	PASS	AC=175;AF=0.0349441;AN=5008;NS=2504;DP=18956;EAS_AF=0;AMR_AF=0.0548;AFR_AF=0.003;EUR_AF=0.0825;SAS_AF=0.0511;AA=A|||;VT=SNP
1	238954454	rs11584953	A	G	100	PASS	AC=297;AF=0.0593051;AN=5008;NS=2504;DP=17701;EAS_AF=0.0308;AMR_AF=0.1081;AFR_AF=0.0083;EUR_AF=0.1282;SAS_AF=0.0521;AA=A|||;VT=SNP
1	238954638	rs61830624	C	T	100	PASS	AC=160;AF=0.0319489;AN=5008;NS=2504;DP=15946;EAS_AF=0;AMR_AF=0.0504;AFR_AF=0.0023;EUR_AF=0.0746;SAS_AF=0.0481;AA=C|||;VT=SNP
1	238954714	rs76345655	T	G	100	PASS	AC=175;AF=0.0349441;AN=5008;NS=2504;DP=15111;EAS_AF=0;AMR_AF=0.0548;AFR_AF=0.003;EUR_AF=0.0825;SAS_AF=0.0511;AA=T|||;VT=SNP
1	238954803	rs71644949	G	A	100	PASS	AC=297;AF=0.0593051;AN=5008;NS=2504;DP=15188;EAS_AF=0.0308;AMR_AF=0.1081;AFR_AF=0.0083;EUR_AF=0.1282;SAS_AF=0.0521;AA=G|||;VT=SNP
1	238954829	rs75384979	C	A	100	PASS	AC=520;AF=0.103834;AN=5008;NS=2504;DP=15213;EAS_AF=0.0089;AMR_AF=0.0908;AFR_AF=0.3064;EUR_AF=0.0278;SAS_AF=0.0153;AA=C|||;VT=SNP
1	238954841	rs2841349	G	A	100	PASS	AC=520;AF=0.103834;AN=5008;NS=2504;DP=15459;EAS_AF=0.0089;AMR_AF=0.0908;AFR_AF=0.3064;EUR_AF=0.0278;SAS_AF=0.0153;AA=A|||;VT=SNP
1	238954992	rs2841350	A	C	100	PASS	AC=523;AF=0.104433;AN=5008;NS=2504;DP=15572;EAS_AF=0.0089;AMR_AF=0.0922;AFR_AF=0.3064;EUR_AF=0.0278;SAS_AF=0.0174;AA=A|||;VT=SNP
1	238955126	rs2841351	A	T	100	PASS	AC=520;AF=0.103834;AN=5008;NS=2504;DP=16567;EAS_AF=0.0089;AMR_AF=0.0908;AFR_AF=0.3064;EUR_AF=0.0278;SAS_AF=0.0153;AA=A|||;VT=SNP
1	238955146	rs17554324	G	A	100	PASS	AC=109;AF=0.0217652;AN=5008;NS=2504;DP=16561;EAS_AF=0;AMR_AF=0.0432;AFR_AF=0.0023;EUR_AF=0.0616;SAS_AF=0.0143;AA=G|||;VT=SNP
1	238955217	rs2841352	G	T	100	PASS	AC=520;AF=0.103834;AN=5008;NS=2504;DP=17767;EAS_AF=0.0089;AMR_AF=0.0908;AFR_AF=0.3064;EUR_AF=0.0278;SAS_AF=0.0153;AA=T|||;VT=SNP
1	238955230	rs2689190	A	G	100	PASS	AC=2890;AF=0.577077;AN=5008;NS=2504;DP=17855;EAS_AF=0.3274;AMR_AF=0.6369;AFR_AF=0.7837;EUR_AF=0.5815;SAS_AF=0.5082;AA=G|||;VT=SNP
1	238955247	rs2841353	T	C	100	PASS	AC=520;AF=0.103834;AN=5008;NS=2504;DP=18203;EAS_AF=0.0089;AMR_AF=0.0908;AFR_AF=0.3064;EUR_AF=0.0278;SAS_AF=0.0153;AA=T|||;VT=SNP
1	238955401	rs2841354	G	C	100	PASS	AC=519;AF=0.103634;AN=5008;NS=2504;DP=17894;EAS_AF=0.0089;AMR_AF=0.0908;AFR_AF=0.3056;EUR_AF=0.0278;SAS_AF=0.0153;AA=c|||;VT=SNP
1	238955547	rs2841355	C	T	100	PASS	AC=666;AF=0.132987;AN=5008;NS=2504;DP=18112;EAS_AF=0.0268;AMR_AF=0.1254;AFR_AF=0.3056;EUR_AF=0.0726;SAS_AF=0.0767;AA=C|||;VT=SNP
1	238956224	rs73109933	G	A	100	PASS	AC=228;AF=0.0455272;AN=5008;NS=2504;DP=17549;EAS_AF=0.0179;AMR_AF=0.0389;AFR_AF=0.059;EUR_AF=0.0447;SAS_AF=0.0613;AA=G|||;VT=SNP
1	238956229	rs73109935	A	G	100	PASS	AC=227;AF=0.0453275;AN=5008;NS=2504;DP=17658;EAS_AF=0.0179;AMR_AF=0.0389;AFR_AF=0.059;EUR_AF=0.0437;SAS_AF=0.0613;AA=A|||;VT=SNP
1	238956387	rs2689189	G	A	100	PASS	AC=467;AF=0.0932508;AN=5008;NS=2504;DP=18596;EAS_AF=0.0079;AMR_AF=0.0504;AFR_AF=0.2897;EUR_AF=0.0258;SAS_AF=0.0153;AA=G|||;VT=SNP
1	238956482	rs61830625	C	T	100	PASS	AC=109;AF=0.0217652;AN=5008;NS=2504;DP=18798;EAS_AF=0;AMR_AF=0.0432;AFR_AF=0.0023;EUR_AF=0.0616;SAS_AF=0.0143;AA=T|||;VT=SNP
1	238956576	rs2689188	C	T	100	PASS	AC=1384;AF=0.276358;AN=5008;NS=2504;DP=18170;EAS_AF=0.253;AMR_AF=0.2233;AFR_AF=0.4849;EUR_AF=0.1173;SAS_AF=0.2198;AA=T|||;VT=SNP
1	238956687	rs2841359	G	A	100	PASS	AC=511;AF=0.102037;AN=5008;NS=2504;DP=19609;EAS_AF=0.0079;AMR_AF=0.0519;AFR_AF=0.3207;EUR_AF=0.0278;SAS_AF=0.0153;AA=G|||;VT=SNP
1	238956816	rs6429103	G	C	100	PASS	AC=966;AF=0.192891;AN=5008;NS=2504;DP=18434;EAS_AF=0.245;AMR_AF=0.1729;AFR_AF=0.1989;EUR_AF=0.1223;SAS_AF=0.2178;AA=G|||;VT=SNP
1	238956945	rs2841360	C	T	100	PASS	AC=814;AF=0.16254;AN=5008;NS=2504;DP=20616;EAS_AF=0.0397;AMR_AF=0.1599;AFR_AF=0.3321;EUR_AF=0.1571;SAS_AF=0.0675;AA=c|||;VT=SNP
1	238956984	rs2689187	T	C	100	PASS	AC=813;AF=0.16234;AN=5008;NS=2504;DP=18717;EAS_AF=0.0397;AMR_AF=0.1599;AFR_AF=0.3313;EUR_AF=0.1571;SAS_AF=0.0675;AA=T|||;VT=SNP
1	238957138	rs2841361	C	A	100	PASS	AC=401;AF=0.0800719;AN=5008;NS=2504;DP=15536;EAS_AF=0.0079;AMR_AF=0.0447;AFR_AF=0.2413;EUR_AF=0.0278;SAS_AF=0.0153;AA=C|||;VT=SNP
1	238957160	rs2689186	G	T	100	PASS	AC=812;AF=0.162141;AN=5008;NS=2504;DP=15739;EAS_AF=0.0397;AMR_AF=0.1599;AFR_AF=0.3306;EUR_AF=0.1571;SAS_AF=0.0675;AA=T|||;VT=SNP
1	238957169	rs2841362	C	G	100	PASS	AC=814;AF=0.16254;AN=5008;NS=2504;DP=15535;EAS_AF=0.0397;AMR_AF=0.1614;AFR_AF=0.3313;EUR_AF=0.1571;SAS_AF=0.0675;AA=C|||;VT=SNP
1	238957634	rs2462013	T	C	100	PASS	AC=401;AF=0.0800719;AN=5008;NS=2504;DP=12495;EAS_AF=0.0079;AMR_AF=0.0447;AFR_AF=0.2405;EUR_AF=0.0278;SAS_AF=0.0164;AA=C|||;VT=SNP
1	238957701	rs12136776	A	C	100	PASS	AC=969;AF=0.19349;AN=5008;NS=2504;DP=14905;EAS_AF=0.245;AMR_AF=0.1729;AFR_AF=0.2012;EUR_AF=0.1223;SAS_AF=0.2178;AA=A|||;VT=SNP
1	238957785	rs2689185	A	G	100	PASS	AC=400;AF=0.0798722;AN=5008;NS=2504;DP=11893;EAS_AF=0.0079;AMR_AF=0.0447;AFR_AF=0.2405;EUR_AF=0.0278;SAS_AF=0.0153;AA=A|||;VT=SNP
1	238957805	rs61830626	T	A	100	PASS	AC=522;AF=0.104233;AN=5008;NS=2504;DP=9839;EAS_AF=0.0317;AMR_AF=0.1585;AFR_AF=0.0938;EUR_AF=0.1899;SAS_AF=0.0665;AA=T|||;VT=SNP
1	238957909	rs61830631	G	A	100	PASS	AC=109;AF=0.0217652;AN=5008;NS=2504;DP=10579;EAS_AF=0;AMR_AF=0.0432;AFR_AF=0.0023;EUR_AF=0.0616;SAS_AF=0.0143;AA=G|||;VT=SNP
1	238958173	rs3011580	A	G	100	PASS	AC=523;AF=0.104433;AN=5008;NS=2504;DP=17110;EAS_AF=0.0079;AMR_AF=0.0922;AFR_AF=0.2428;EUR_AF=0.0974;SAS_AF=0.0327;AA=A|||;VT=SNP
1	238958268	rs3011581	C	G	100	PASS	AC=525;AF=0.104832;AN=5008;NS=2504;DP=17746;EAS_AF=0.0079;AMR_AF=0.0922;AFR_AF=0.2443;EUR_AF=0.0974;SAS_AF=0.0327;AA=G|||;VT=SNP
1	238958542	rs2841364	A	T	100	PASS	AC=524;AF=0.104633;AN=5008;NS=2504;DP=18463;EAS_AF=0.0079;AMR_AF=0.0922;AFR_AF=0.2436;EUR_AF=0.0974;SAS_AF=0.0327;AA=A|||;VT=SNP
1	238958630	rs2841365	A	G	100	PASS	AC=525;AF=0.104832;AN=5008;NS=2504;DP=18591;EAS_AF=0.0079;AMR_AF=0.0922;AFR_AF=0.2443;EUR_AF=0.0974;SAS_AF=0.0327;AA=A|||;VT=SNP
1	238958645	rs1983431	A	G	100	PASS	AC=123;AF=0.0245607;AN=5008;NS=2504;DP=17977;EAS_AF=0;AMR_AF=0.0476;AFR_AF=0.0023;EUR_AF=0.0696;SAS_AF=0.0174;AA=A|||;VT=SNP
1	238958752	rs112921211	C	T	100	PASS	AC=220;AF=0.0439297;AN=5008;NS=2504;DP=15166;EAS_AF=0.0179;AMR_AF=0.0418;AFR_AF=0.0522;EUR_AF=0.0437;SAS_AF=0.0613;AA=C|||;VT=SNP
1	238958776	rs2689164	C	G	100	PASS	AC=2361;AF=0.471446;AN=5008;NS=2504;DP=14847;EAS_AF=0.1855;AMR_AF=0.5144;AFR_AF=0.7716;EUR_AF=0.4732;SAS_AF=0.3282;AA=G|||;VT=SNP
1	238958963	rs111878683	G	A	100	PASS	AC=682;AF=0.136182;AN=5008;NS=2504;DP=14088;EAS_AF=0.1032;AMR_AF=0.1023;AFR_AF=0.3026;EUR_AF=0.0656;SAS_AF=0.0419;AA=G|||;VT=SNP
1	238959115	rs1983430	C	T	100	PASS	AC=352;AF=0.0702875;AN=5008;NS=2504;DP=16565;EAS_AF=0.0079;AMR_AF=0.0432;AFR_AF=0.205;EUR_AF=0.0278;SAS_AF=0.0153;AA=C|||;VT=SNP
1	238959249	rs12727083	T	G	100	PASS	AC=732;AF=0.146166;AN=5008;NS=2504;DP=18785;EAS_AF=0.0565;AMR_AF=0.2594;AFR_AF=0.0303;EUR_AF=0.2654;SAS_AF=0.1922;AA=G|||;VT=SNP
1	238959408	rs1523427	T	A	100	PASS	AC=401;AF=0.0800719;AN=5008;NS=2504;DP=19393;EAS_AF=0.0079;AMR_AF=0.0447;AFR_AF=0.2413;EUR_AF=0.0278;SAS_AF=0.0153;AA=T|||;VT=SNP
1	238959937	rs35285223	G	C	100	PASS	AC=463;AF=0.0924521;AN=5008;NS=2504;DP=16169;EAS_AF=0.0317;AMR_AF=0.1268;AFR_AF=0.0877;EUR_AF=0.1421;SAS_AF=0.0859;AA=C|||;VT=SNP
1	238959987	rs12093152	G	A	100	PASS	AC=463;AF=0.0924521;AN=5008;NS=2504;DP=16777;EAS_AF=0.0317;AMR_AF=0.1268;AFR_AF=0.0877;EUR_AF=0.1421;SAS_AF=0.0859;AA=A|||;VT=SNP
1	238960120	rs35729605	G	T	100	PASS	AC=319;AF=0.0636981;AN=5008;NS=2504;DP=15673;EAS_AF=0.0317;AMR_AF=0.1081;AFR_AF=0.0242;EUR_AF=0.1282;SAS_AF=0.0521;AA=G|||;VT=SNP
1	238960682	rs1474325	C	T	100	PASS	AC=53;AF=0.0105831;AN=5008;NS=2504;DP=16029;EAS_AF=0;AMR_AF=0.0216;AFR_AF=0.003;EUR_AF=0.0338;SAS_AF=0;AA=G|||;VT=SNP
1	238961284	rs146271261	A	C	100	PASS	AC=147;AF=0.029353;AN=5008;NS=2504;DP=18355;EAS_AF=0;AMR_AF=0.0836;AFR_AF=0.0015;EUR_AF=0.0388;SAS_AF=0.0491;AA=A|||;VT=SNP
1	238961310	rs7417116	T	A	100	PASS	AC=414;AF=0.0826677;AN=5008;NS=2504;DP=20140;EAS_AF=0.0317;AMR_AF=0.1196;AFR_AF=0.0885;EUR_AF=0.1302;SAS_AF=0.0521;AA=T|||;VT=SNP
1	238961417	rs6429104	A	C	100	PASS	AC=1214;AF=0.242412;AN=5008;NS=2504;DP=19114;EAS_AF=0.1528;AMR_AF=0.2219;AFR_AF=0.4032;EUR_AF=0.1938;SAS_AF=0.182;AA=C|||;VT=SNP
1	238961860	rs2841366	A	G	100	PASS	AC=2362;AF=0.471645;AN=5008;NS=2504;DP=17103;EAS_AF=0.1855;AMR_AF=0.5159;AFR_AF=0.7693;EUR_AF=0.4761;SAS_AF=0.3282;AA=G|||;VT=SNP
1	238962079	rs73109942	T	C	100	PASS	AC=265;AF=0.0529153;AN=5008;NS=2504;DP=16535;EAS_AF=0;AMR_AF=0.0576;AFR_AF=0.1203;EUR_AF=0.0586;SAS_AF=0.0072;AA=T|||;VT=SNP
1	238962397	rs4491054	A	G	100	PASS	AC=123;AF=0.0245607;AN=5008;NS=2504;DP=16756;EAS_AF=0;AMR_AF=0.0476;AFR_AF=0.0023;EUR_AF=0.0696;SAS_AF=0.0174;AA=A|||;VT=SNP
1	238962421	rs76323622	T	A	100	PASS	AC=154;AF=0.0307508;AN=5008;NS=2504;DP=16372;EAS_AF=0.0179;AMR_AF=0.0375;AFR_AF=0.0045;EUR_AF=0.0437;SAS_AF=0.0613;AA=T|||;VT=SNP
1	238962599	rs2689163	G	C	100	PASS	AC=2362;AF=0.471645;AN=5008;NS=2504;DP=15082;EAS_AF=0.1855;AMR_AF=0.5144;AFR_AF=0.77;EUR_AF=0.4761;SAS_AF=0.3282;AA=C|||;VT=SNP
1	238962668	rs10925763	G	T	100	PASS	AC=1218;AF=0.243211;AN=5008;NS=2504;DP=15183;EAS_AF=0.1528;AMR_AF=0.2219;AFR_AF=0.4054;EUR_AF=0.1948;SAS_AF=0.182;AA=T|||;VT=SNP
1	238962748	rs12086208	T	C	100	PASS	AC=415;AF=0.0828674;AN=5008;NS=2504;DP=17027;EAS_AF=0.0317;AMR_AF=0.1196;AFR_AF=0.0893;EUR_AF=0.1302;SAS_AF=0.0521;AA=T|||;VT=SNP
1	238962962	rs17554606	A	G	100	PASS	AC=749;AF=0.149561;AN=5008;NS=2504;DP=17785;EAS_AF=0.0248;AMR_AF=0.2478;AFR_AF=0.1278;EUR_AF=0.2535;SAS_AF=0.1309;AA=A|||;VT=SNP
1	238963424	rs77269501	C	T	100	PASS	AC=185;AF=0.0369409;AN=5008;NS=2504;DP=15907;EAS_AF=0.0188;AMR_AF=0.0403;AFR_AF=0.0492;EUR_AF=0.0378;SAS_AF=0.0358;AA=C|||;VT=SNP
1	238963434	rs17554620	A	T	100	PASS	AC=418;AF=0.0834665;AN=5008;NS=2504;DP=16055;EAS_AF=0.0536;AMR_AF=0.1657;AFR_AF=0.0045;EUR_AF=0.1302;SAS_AF=0.1145;AA=A|||;VT=SNP
1	238963467	rs16837489	A	G	100	PASS	AC=212;AF=0.0423323;AN=5008;NS=2504;DP=16294;EAS_AF=0;AMR_AF=0.0562;AFR_AF=0.0832;EUR_AF=0.0567;SAS_AF=0.0061;AA=A|||;VT=SNP
1	238963549	rs75143416	C	A	100	PASS	AC=439;AF=0.0876597;AN=5008;NS=2504;DP=15902;EAS_AF=0.0605;AMR_AF=0.1023;AFR_AF=0.0855;EUR_AF=0.1302;SAS_AF=0.0644;AA=C|||;VT=SNP
1	238963896	rs78565379	T	C	100	PASS	AC=182;AF=0.0363419;AN=5008;NS=2504;DP=15895;EAS_AF=0.0188;AMR_AF=0.0403;AFR_AF=0.0477;EUR_AF=0.0368;SAS_AF=0.0358;AA=T|||;VT=SNP
1	238964441	rs10925765	A	T	100	PASS	AC=1147;AF=0.229034;AN=5008;NS=2504;DP=11737;EAS_AF=0.126;AMR_AF=0.2032;AFR_AF=0.4183;EUR_AF=0.1879;SAS_AF=0.1401;AA=T|||;VT=SNP
1	238964912	rs146560643	A	G	100	PASS	AC=1146;AF=0.228834;AN=5008;NS=2504;DP=12337;EAS_AF=0.127;AMR_AF=0.2046;AFR_AF=0.416;EUR_AF=0.1879;SAS_AF=0.1401;AA=G|||;VT=SNP
1	238965298	rs1474323	T	C	100	PASS	AC=1764;AF=0.352236;AN=5008;NS=2504;DP=16752;EAS_AF=0.1786;AMR_AF=0.3905;AFR_AF=0.5189;EUR_AF=0.4175;SAS_AF=0.2117;AA=C|||;VT=SNP
1	238965621	rs1474324	A	G	100	PASS	AC=252;AF=0.0503195;AN=5008;NS=2504;DP=16422;EAS_AF=0.001;AMR_AF=0.0893;AFR_AF=0.0038;EUR_AF=0.1302;SAS_AF=0.0542;AA=A|||;VT=SNP
1	238965663	rs17619413	C	T	100	PASS	AC=616;AF=0.123003;AN=5008;NS=2504;DP=15553;EAS_AF=0.0536;AMR_AF=0.183;AFR_AF=0.1029;EUR_AF=0.2256;SAS_AF=0.0736;AA=C|||;VT=SNP
1	238965836	rs10802731	G	T	100	PASS	AC=1133;AF=0.226238;AN=5008;NS=2504;DP=18008;EAS_AF=0.125;AMR_AF=0.2046;AFR_AF=0.4153;EUR_AF=0.1829;SAS_AF=0.135;AA=T|||;VT=SNP
1	238966221	rs10802732	C	T	100	PASS	AC=377;AF=0.0752796;AN=5008;NS=2504;DP=17026;EAS_AF=0.001;AMR_AF=0.1023;AFR_AF=0.0908;EUR_AF=0.1312;SAS_AF=0.0542;AA=C|||;VT=SNP
1	238966631	rs10925766	C	A	100	PASS	AC=409;AF=0.0816693;AN=5008;NS=2504;DP=15252;EAS_AF=0.001;AMR_AF=0.1095;AFR_AF=0.09;EUR_AF=0.1441;SAS_AF=0.0695;AA=A|||;VT=SNP
1	238966862	rs147378316	G	A	100	PASS	AC=152;AF=0.0303514;AN=5008;NS=2504;DP=15461;EAS_AF=0;AMR_AF=0.0504;AFR_AF=0.0386;EUR_AF=0.0596;SAS_AF=0.0061;AA=G|||;VT=SNP
1	238967060	rs2841367	T	C	100	PASS	AC=2113;AF=0.421925;AN=5008;NS=2504;DP=10896;EAS_AF=0.1865;AMR_AF=0.4337;AFR_AF=0.7231;EUR_AF=0.4433;SAS_AF=0.227;AA=C|||;VT=SNP
1	238967231	rs6429106	T	C	100	PASS	AC=133;AF=0.0265575;AN=5008;NS=2504;DP=14345;EAS_AF=0;AMR_AF=0.0519;AFR_AF=0.003;EUR_AF=0.0765;SAS_AF=0.0164;AA=T|||;VT=SNP
1	238967406	rs150500767	T	G	100	PASS	AC=181;AF=0.0361422;AN=5008;NS=2504;DP=14208;EAS_AF=0.0188;AMR_AF=0.0389;AFR_AF=0.0484;EUR_AF=0.0358;SAS_AF=0.0358;AA=T|||;VT=SNP
1	238967586	rs12755694	G	A	100	PASS	AC=375;AF=0.0748802;AN=5008;NS=2504;DP=14176;EAS_AF=0.001;AMR_AF=0.1023;AFR_AF=0.09;EUR_AF=0.1302;SAS_AF=0.0542;AA=G|||;VT=SNP
1	238968375	rs7513632	G	A	100	PASS	AC=119;AF=0.023762;AN=5008;NS=2504;DP=16838;EAS_AF=0;AMR_AF=0.0476;AFR_AF=0.003;EUR_AF=0.0686;SAS_AF=0.0133;AA=G|||;VT=SNP
1	238968429	rs74151434	A	G	100	PASS	AC=233;AF=0.0465256;AN=5008;NS=2504;DP=17470;EAS_AF=0;AMR_AF=0.0576;AFR_AF=0.0961;EUR_AF=0.0596;SAS_AF=0.0061;AA=A|||;VT=SNP
1	238968800	rs2841368	G	A	100	PASS	AC=2099;AF=0.419129;AN=5008;NS=2504;DP=16353;EAS_AF=0.1865;AMR_AF=0.4294;AFR_AF=0.7231;EUR_AF=0.4354;SAS_AF=0.2239;AA=A|||;VT=SNP
1	238969768	rs11590041	A	G	100	PASS	AC=251;AF=0.0501198;AN=5008;NS=2504;DP=16322;EAS_AF=0.001;AMR_AF=0.0893;AFR_AF=0.0038;EUR_AF=0.1292;SAS_AF=0.0542;AA=A|||;VT=SNP
1	238969812	rs76330356	G	T	100	PASS	AC=119;AF=0.023762;AN=5008;NS=2504;DP=16540;EAS_AF=0;AMR_AF=0.0476;AFR_AF=0.003;EUR_AF=0.0686;SAS_AF=0.0133;AA=G|||;VT=SNP
1	238969944	rs150165173	G	A	100	PASS	AC=38;AF=0.00758786;AN=5008;NS=2504;DP=17947;EAS_AF=0;AMR_AF=0.0072;AFR_AF=0.0023;EUR_AF=0.0229;SAS_AF=0.0072;AA=G|||;VT=SNP
1	238970096	rs12096431	T	C	100	PASS	AC=1090;AF=0.217652;AN=5008;NS=2504;DP=17730;EAS_AF=0.125;AMR_AF=0.2032;AFR_AF=0.3835;EUR_AF=0.1829;SAS_AF=0.135;AA=C|||;VT=SNP
1	238970740	rs139736570	T	G	100	PASS	AC=10;AF=0.00199681;AN=5008;NS=2504;DP=19446;EAS_AF=0;AMR_AF=0.0014;AFR_AF=0;EUR_AF=0.0089;SAS_AF=0;AA=T|||;VT=SNP
1	238970847	rs2841369	G	C	100	PASS	AC=498;AF=0.0994409;AN=5008;NS=2504;DP=19698;EAS_AF=0.0079;AMR_AF=0.0519;AFR_AF=0.3109;EUR_AF=0.0278;SAS_AF=0.0153;AA=G|||;VT=SNP
1	238970945	rs71644950	T	G	100	PASS	AC=376;AF=0.0750799;AN=5008;NS=2504;DP=19784;EAS_AF=0.001;AMR_AF=0.1023;AFR_AF=0.09;EUR_AF=0.1312;SAS_AF=0.0542;AA=G|||;VT=SNP
1	238970962	rs71644951	C	G	100	PASS	AC=376;AF=0.0750799;AN=5008;NS=2504;DP=19764;EAS_AF=0.001;AMR_AF=0.1023;AFR_AF=0.09;EUR_AF=0.1312;SAS_AF=0.0542;AA=G|||;VT=SNP
1	238971037	rs71644952	G	A	100	PASS	AC=376;AF=0.0750799;AN=5008;NS=2504;DP=19065;EAS_AF=0.001;AMR_AF=0.1023;AFR_AF=0.09;EUR_AF=0.1312;SAS_AF=0.0542;AA=A|||;VT=SNP
1	238971208	rs16837493	T	C	100	PASS	AC=679;AF=0.135583;AN=5008;NS=2504;DP=19767;EAS_AF=0.124;AMR_AF=0.0937;AFR_AF=0.2927;EUR_AF=0.0378;SAS_AF=0.0654;AA=T|||;VT=SNP
1	238971419	rs11581684	C	T	100	PASS	AC=54;AF=0.0107827;AN=5008;NS=2504;DP=18265;EAS_AF=0;AMR_AF=0.0245;AFR_AF=0.0023;EUR_AF=0.0338;SAS_AF=0;AA=C|||;VT=SNP
1	238971423	rs10925767	G	T	100	PASS	AC=376;AF=0.0750799;AN=5008;NS=2504;DP=18234;EAS_AF=0.001;AMR_AF=0.1023;AFR_AF=0.09;EUR_AF=0.1312;SAS_AF=0.0542;AA=T|||;VT=SNP
1	238971438	rs61829061	C	T	100	PASS	AC=162;AF=0.0323482;AN=5008;NS=2504;DP=18387;EAS_AF=0;AMR_AF=0.0576;AFR_AF=0.003;EUR_AF=0.0815;SAS_AF=0.0368;AA=C|||;VT=SNP
1	238971444	rs10495422	G	A	100	PASS	AC=377;AF=0.0752796;AN=5008;NS=2504;DP=18382;EAS_AF=0.001;AMR_AF=0.1023;AFR_AF=0.09;EUR_AF=0.1302;SAS_AF=0.0562;AA=A|||;VT=SNP
1	238971553	rs10925768	G	T	100	PASS	AC=376;AF=0.0750799;AN=5008;NS=2504;DP=17741;EAS_AF=0.001;AMR_AF=0.1023;AFR_AF=0.09;EUR_AF=0.1312;SAS_AF=0.0542;AA=G|||;VT=SNP
1	238971639	rs10925769	T	C	100	PASS	AC=377;AF=0.0752796;AN=5008;NS=2504;DP=17012;EAS_AF=0.001;AMR_AF=0.1023;AFR_AF=0.0908;EUR_AF=0.1312;SAS_AF=0.0542;AA=T|||;VT=SNP
1	238971642	rs10925770	T	C	100	PASS	AC=377;AF=0.0752796;AN=5008;NS=2504;DP=16964;EAS_AF=0.001;AMR_AF=0.1023;AFR_AF=0.0908;EUR_AF=0.1312;SAS_AF=0.0542;AA=T|||;VT=SNP
1	238972181	rs2689160	A	G	100	PASS	AC=2124;AF=0.424121;AN=5008;NS=2504;DP=16084;EAS_AF=0.1865;AMR_AF=0.4323;AFR_AF=0.7405;EUR_AF=0.4364;SAS_AF=0.2229;AA=G|||;VT=SNP
1	238972233	rs10802733	G	A	100	PASS	AC=376;AF=0.0750799;AN=5008;NS=2504;DP=14778;EAS_AF=0.001;AMR_AF=0.1023;AFR_AF=0.0908;EUR_AF=0.1302;SAS_AF=0.0542;AA=A|||;VT=SNP
1	238972364	rs61829062	G	T	100	PASS	AC=119;AF=0.023762;AN=5008;NS=2504;DP=16888;EAS_AF=0;AMR_AF=0.0476;AFR_AF=0.003;EUR_AF=0.0686;SAS_AF=0.0133;AA=G|||;VT=SNP
1	238972808	rs12755579	C	A	100	PASS	AC=252;AF=0.0503195;AN=5008;NS=2504;DP=14621;EAS_AF=0.001;AMR_AF=0.0893;AFR_AF=0.0038;EUR_AF=0.1302;SAS_AF=0.0542;AA=C|||;VT=SNP
1	238972827	rs12754570	G	T	100	PASS	AC=373;AF=0.0744808;AN=5008;NS=2504;DP=13844;EAS_AF=0.001;AMR_AF=0.1023;AFR_AF=0.0877;EUR_AF=0.1312;SAS_AF=0.0542;AA=G|||;VT=SNP
1	238972905	rs12755761	C	T	100	PASS	AC=373;AF=0.0744808;AN=5008;NS=2504;DP=11938;EAS_AF=0.001;AMR_AF=0.1023;AFR_AF=0.0877;EUR_AF=0.1312;SAS_AF=0.0542;AA=C|||;VT=SNP
1	238973177	rs2689159	C	G	100	PASS	AC=2123;AF=0.423922;AN=5008;NS=2504;DP=14208;EAS_AF=0.1865;AMR_AF=0.4323;AFR_AF=0.7405;EUR_AF=0.4354;SAS_AF=0.2229;AA=G|||;VT=SNP
1	238973289	rs61829063	G	A	100	PASS	AC=267;AF=0.0533147;AN=5008;NS=2504;DP=14142;EAS_AF=0.0536;AMR_AF=0.0807;AFR_AF=0.0045;EUR_AF=0.0974;SAS_AF=0.0542;AA=G|||;VT=SNP
1	238973737	rs12410328	T	C	100	PASS	AC=267;AF=0.0533147;AN=5008;NS=2504;DP=15371;EAS_AF=0.0536;AMR_AF=0.0807;AFR_AF=0.0045;EUR_AF=0.0974;SAS_AF=0.0542;AA=T|||;VT=SNP
1	238974327	rs6670218	T	A	100	PASS	AC=286;AF=0.0571086;AN=5008;NS=2504;DP=18541;EAS_AF=0.0188;AMR_AF=0.0519;AFR_AF=0.121;EUR_AF=0.0368;SAS_AF=0.0348;AA=T|||;VT=SNP
1	238974456	rs77795725	G	A	100	PASS	AC=129;AF=0.0257588;AN=5008;NS=2504;DP=16735;EAS_AF=0;AMR_AF=0.0476;AFR_AF=0.0257;EUR_AF=0.0557;SAS_AF=0.0061;AA=G|||;VT=SNP
1	238974580	rs1464640	A	G	100	PASS	AC=768;AF=0.153355;AN=5008;NS=2504;DP=15421;EAS_AF=0.0089;AMR_AF=0.1398;AFR_AF=0.3268;EUR_AF=0.161;SAS_AF=0.0695;AA=G|||;VT=SNP
1	238975097	rs72765266	C	T	100	PASS	AC=286;AF=0.0571086;AN=5008;NS=2504;DP=17581;EAS_AF=0.0536;AMR_AF=0.0836;AFR_AF=0.0166;EUR_AF=0.0984;SAS_AF=0.0542;AA=C|||;VT=SNP
1	238975123	rs17554984	C	A	100	PASS	AC=285;AF=0.0569089;AN=5008;NS=2504;DP=18222;EAS_AF=0.0188;AMR_AF=0.0519;AFR_AF=0.1203;EUR_AF=0.0368;SAS_AF=0.0348;AA=C|||;VT=SNP
1	238975198	rs61829064	C	A	100	PASS	AC=286;AF=0.0571086;AN=5008;NS=2504;DP=17263;EAS_AF=0.0536;AMR_AF=0.0836;AFR_AF=0.0166;EUR_AF=0.0984;SAS_AF=0.0542;AA=C|||;VT=SNP
1	238975212	rs61829065	A	G	100	PASS	AC=286;AF=0.0571086;AN=5008;NS=2504;DP=16885;EAS_AF=0.0536;AMR_AF=0.0836;AFR_AF=0.0166;EUR_AF=0.0984;SAS_AF=0.0542;AA=A|||;VT=SNP
1	238975231	rs111440428	C	T	100	PASS	AC=122;AF=0.024361;AN=5008;NS=2504;DP=16654;EAS_AF=0;AMR_AF=0.049;AFR_AF=0.0045;EUR_AF=0.0686;SAS_AF=0.0133;AA=C|||;VT=SNP
1	238975498	rs12096094	A	T	100	PASS	AC=783;AF=0.15635;AN=5008;NS=2504;DP=16568;EAS_AF=0.124;AMR_AF=0.1066;AFR_AF=0.3646;EUR_AF=0.0388;SAS_AF=0.0644;AA=A|||;VT=SNP
1	238976131	rs77889653	A	G	100	PASS	AC=132;AF=0.0263578;AN=5008;NS=2504;DP=11995;EAS_AF=0;AMR_AF=0.0476;AFR_AF=0.028;EUR_AF=0.0557;SAS_AF=0.0061;AA=A|||;VT=SNP
1	238976133	rs2689168	G	T	100	PASS	AC=2123;AF=0.423922;AN=5008;NS=2504;DP=11851;EAS_AF=0.1865;AMR_AF=0.4308;AFR_AF=0.7405;EUR_AF=0.4354;SAS_AF=0.2239;AA=T|||;VT=SNP
1	238976597	rs2689169	G	T	100	PASS	AC=396;AF=0.0790735;AN=5008;NS=2504;DP=14081;EAS_AF=0.0079;AMR_AF=0.0447;AFR_AF=0.2383;EUR_AF=0.0268;SAS_AF=0.0153;AA=G|||;VT=SNP
1	238976992	rs7525155	G	A	100	PASS	AC=407;AF=0.08127;AN=5008;NS=2504;DP=15536;EAS_AF=0.0536;AMR_AF=0.1326;AFR_AF=0.0204;EUR_AF=0.167;SAS_AF=0.0675;AA=G|||;VT=SNP
1	238977900	rs114585767	A	G	100	PASS	AC=44;AF=0.00878594;AN=5008;NS=2504;DP=15106;EAS_AF=0;AMR_AF=0.0029;AFR_AF=0.0015;EUR_AF=0.0159;SAS_AF=0.0245;AA=A|||;VT=SNP
1	238978388	rs61829066	G	A	100	PASS	AC=285;AF=0.0569089;AN=5008;NS=2504;DP=14990;EAS_AF=0.0536;AMR_AF=0.0836;AFR_AF=0.0166;EUR_AF=0.0984;SAS_AF=0.0532;AA=A|||;VT=SNP
1	238979102	rs61829067	C	T	100	PASS	AC=119;AF=0.023762;AN=5008;NS=2504;DP=14749;EAS_AF=0;AMR_AF=0.049;AFR_AF=0.003;EUR_AF=0.0676;SAS_AF=0.0133;AA=C|||;VT=SNP
1	238979788	rs11805202	C	T	100	PASS	AC=787;AF=0.157149;AN=5008;NS=2504;DP=21819;EAS_AF=0.125;AMR_AF=0.1066;AFR_AF=0.3654;EUR_AF=0.0408;SAS_AF=0.0644;AA=C|||;VT=SNP
1	238979813	rs11805209	C	T	100	PASS	AC=181;AF=0.0361422;AN=5008;NS=2504;DP=22038;EAS_AF=0.0188;AMR_AF=0.0389;AFR_AF=0.0484;EUR_AF=0.0358;SAS_AF=0.0358;AA=C|||;VT=SNP
1	238979943	rs114522620	C	T	100	PASS	AC=24;AF=0.00479233;AN=5008;NS=2504;DP=20199;EAS_AF=0;AMR_AF=0.0043;AFR_AF=0;EUR_AF=0.007;SAS_AF=0.0143;AA=C|||;VT=SNP
1	238980034	rs61829068	T	C	100	PASS	AC=285;AF=0.0569089;AN=5008;NS=2504;DP=20435;EAS_AF=0.0536;AMR_AF=0.0836;AFR_AF=0.0166;EUR_AF=0.0984;SAS_AF=0.0532;AA=C|||;VT=SNP
1	238980157	rs72765271	C	T	100	PASS	AC=285;AF=0.0569089;AN=5008;NS=2504;DP=19435;EAS_AF=0.0536;AMR_AF=0.0836;AFR_AF=0.0166;EUR_AF=0.0984;SAS_AF=0.0532;AA=C|||;VT=SNP
1	238980227	rs61829069	T	A	100	PASS	AC=285;AF=0.0569089;AN=5008;NS=2504;DP=21485;EAS_AF=0.0536;AMR_AF=0.0836;AFR_AF=0.0166;EUR_AF=0.0984;SAS_AF=0.0532;AA=T|||;VT=SNP
1	238980377	rs72765273	C	T	100	PASS	AC=285;AF=0.0569089;AN=5008;NS=2504;DP=19715;EAS_AF=0.0536;AMR_AF=0.0836;AFR_AF=0.0166;EUR_AF=0.0984;SAS_AF=0.0532;AA=T|||;VT=SNP
1	238980587	rs2841371	C	A	100	PASS	AC=784;AF=0.15655;AN=5008;NS=2504;DP=18044;EAS_AF=0.0079;AMR_AF=0.1758;AFR_AF=0.2746;EUR_AF=0.2137;SAS_AF=0.0777;AA=C|||;VT=SNP
1	238980618	rs61829070	G	A	100	PASS	AC=119;AF=0.023762;AN=5008;NS=2504;DP=18223;EAS_AF=0;AMR_AF=0.049;AFR_AF=0.003;EUR_AF=0.0676;SAS_AF=0.0133;AA=G|||;VT=SNP
1	238980810	rs3001433	C	T	100	PASS	AC=2073;AF=0.413938;AN=5008;NS=2504;DP=17997;EAS_AF=0.1865;AMR_AF=0.4222;AFR_AF=0.73;EUR_AF=0.4205;SAS_AF=0.2086;AA=T|||;VT=SNP
1	238981108	rs74383130	A	T	100	PASS	AC=180;AF=0.0359425;AN=5008;NS=2504;DP=15332;EAS_AF=0.0188;AMR_AF=0.0389;AFR_AF=0.0477;EUR_AF=0.0358;SAS_AF=0.0358;AA=A|||;VT=SNP
1	238981119	rs61829071	C	T	100	PASS	AC=285;AF=0.0569089;AN=5008;NS=2504;DP=14960;EAS_AF=0.0536;AMR_AF=0.0836;AFR_AF=0.0166;EUR_AF=0.0984;SAS_AF=0.0532;AA=C|||;VT=SNP
1	238982074	rs114574089	T	C	100	PASS	AC=153;AF=0.0305511;AN=5008;NS=2504;DP=15239;EAS_AF=0;AMR_AF=0.0836;AFR_AF=0.0015;EUR_AF=0.0388;SAS_AF=0.0552;AA=T|||;VT=SNP
1	238982199	rs6664301	C	T	100	PASS	AC=786;AF=0.156949;AN=5008;NS=2504;DP=15386;EAS_AF=0.125;AMR_AF=0.1066;AFR_AF=0.3646;EUR_AF=0.0408;SAS_AF=0.0644;AA=c|||;VT=SNP
1	238982338	rs1523429	G	A	100	PASS	AC=54;AF=0.0107827;AN=5008;NS=2504;DP=15381;EAS_AF=0;AMR_AF=0.0245;AFR_AF=0.0023;EUR_AF=0.0338;SAS_AF=0;AA=G|||;VT=SNP
1	238982540	rs1523428	G	A	100	PASS	AC=418;AF=0.0834665;AN=5008;NS=2504;DP=15926;EAS_AF=0.0069;AMR_AF=0.0432;AFR_AF=0.2557;EUR_AF=0.0249;SAS_AF=0.0184;AA=G|||;VT=SNP
1	238982983	rs61829072	T	C	100	PASS	AC=119;AF=0.023762;AN=5008;NS=2504;DP=18037;EAS_AF=0;AMR_AF=0.049;AFR_AF=0.003;EUR_AF=0.0676;SAS_AF=0.0133;AA=t|||;VT=SNP
1	238983100	rs2689175	T	C	100	PASS	AC=884;AF=0.176518;AN=5008;NS=2504;DP=17493;EAS_AF=0.0079;AMR_AF=0.1859;AFR_AF=0.3449;EUR_AF=0.2137;SAS_AF=0.0777;AA=T|||;VT=SNP
1	238983397	rs2177387	C	T	100	PASS	AC=2123;AF=0.423922;AN=5008;NS=2504;DP=15790;EAS_AF=0.1875;AMR_AF=0.4323;AFR_AF=0.739;EUR_AF=0.4354;SAS_AF=0.2239;AA=T|||;VT=SNP
1	238983465	rs75554076	G	A	100	PASS	AC=131;AF=0.0261581;AN=5008;NS=2504;DP=16193;EAS_AF=0;AMR_AF=0.0476;AFR_AF=0.0272;EUR_AF=0.0557;SAS_AF=0.0061;AA=G|||;VT=SNP
1	238983639	rs2248199	A	G	100	PASS	AC=885;AF=0.176717;AN=5008;NS=2504;DP=17679;EAS_AF=0.0079;AMR_AF=0.1859;AFR_AF=0.3457;EUR_AF=0.2137;SAS_AF=0.0777;AA=A|||;VT=SNP
1	238984290	rs12402020	A	G	100	PASS	AC=265;AF=0.0529153;AN=5008;NS=2504;DP=11549;EAS_AF=0.0536;AMR_AF=0.0807;AFR_AF=0.0038;EUR_AF=0.0974;SAS_AF=0.0532;AA=A|||;VT=SNP
1	238984856	rs61829073	C	T	100	PASS	AC=287;AF=0.0573083;AN=5008;NS=2504;DP=15243;EAS_AF=0.0536;AMR_AF=0.0836;AFR_AF=0.0174;EUR_AF=0.0984;SAS_AF=0.0542;AA=c|||;VT=SNP
1	238985075	rs2841375	C	T	100	PASS	AC=1000;AF=0.199681;AN=5008;NS=2504;DP=16519;EAS_AF=0.0079;AMR_AF=0.232;AFR_AF=0.3472;EUR_AF=0.2813;SAS_AF=0.091;AA=c|||;VT=SNP
1	238985277	rs61829074	C	T	100	PASS	AC=285;AF=0.0569089;AN=5008;NS=2504;DP=15315;EAS_AF=0.0536;AMR_AF=0.0836;AFR_AF=0.0166;EUR_AF=0.0984;SAS_AF=0.0532;AA=C|||;VT=SNP
1	238985560	rs74899190	A	T	100	PASS	AC=120;AF=0.0239617;AN=5008;NS=2504;DP=16645;EAS_AF=0;AMR_AF=0.049;AFR_AF=0.003;EUR_AF=0.0676;SAS_AF=0.0143;AA=A|||;VT=SNP
1	238985743	rs61829075	T	A	100	PASS	AC=285;AF=0.0569089;AN=5008;NS=2504;DP=17846;EAS_AF=0.0536;AMR_AF=0.0836;AFR_AF=0.0166;EUR_AF=0.0984;SAS_AF=0.0532;AA=A|||;VT=SNP
1	238985901	rs61829076	G	A	100	PASS	AC=285;AF=0.0569089;AN=5008;NS=2504;DP=19069;EAS_AF=0.0536;AMR_AF=0.0836;AFR_AF=0.0166;EUR_AF=0.0984;SAS_AF=0.0532;AA=A|||;VT=SNP
1	238985967	rs6677873	C	A	100	PASS	AC=23;AF=0.00459265;AN=5008;NS=2504;DP=19321;EAS_AF=0;AMR_AF=0.0101;AFR_AF=0.0008;EUR_AF=0.0149;SAS_AF=0;AA=C|||;VT=SNP
1	238985984	rs11800806	A	G	100	PASS	AC=180;AF=0.0359425;AN=5008;NS=2504;DP=18915;EAS_AF=0.0188;AMR_AF=0.0389;AFR_AF=0.0477;EUR_AF=0.0358;SAS_AF=0.0358;AA=A|||;VT=SNP
1	238986430	rs61829078	G	A	100	PASS	AC=285;AF=0.0569089;AN=5008;NS=2504;DP=18478;EAS_AF=0.0536;AMR_AF=0.0836;AFR_AF=0.0166;EUR_AF=0.0984;SAS_AF=0.0532;AA=G|||;VT=SNP
1	238986504	rs3011587	C	T	100	PASS	AC=492;AF=0.0982428;AN=5008;NS=2504;DP=18658;EAS_AF=0.0069;AMR_AF=0.0476;AFR_AF=0.3109;EUR_AF=0.0249;SAS_AF=0.0164;AA=C|||;VT=SNP
1	238986600	rs76986214	G	A	100	PASS	AC=130;AF=0.0259585;AN=5008;NS=2504;DP=17889;EAS_AF=0;AMR_AF=0.0476;AFR_AF=0.0265;EUR_AF=0.0557;SAS_AF=0.0061;AA=G|||;VT=SNP
1	238987066	rs10925771	A	T	100	PASS	AC=1075;AF=0.214657;AN=5008;NS=2504;DP=18483;EAS_AF=0.1796;AMR_AF=0.1902;AFR_AF=0.3835;EUR_AF=0.1392;SAS_AF=0.1176;AA=T|||;VT=SNP
1	238987220	rs12406780	C	A	100	PASS	AC=288;AF=0.057508;AN=5008;NS=2504;DP=18057;EAS_AF=0.0556;AMR_AF=0.0836;AFR_AF=0.0159;EUR_AF=0.1004;SAS_AF=0.0532;AA=A|||;VT=SNP
1	238987892	rs17555289	T	C	100	PASS	AC=119;AF=0.023762;AN=5008;NS=2504;DP=14032;EAS_AF=0;AMR_AF=0.049;AFR_AF=0.003;EUR_AF=0.0676;SAS_AF=0.0133;AA=T|||;VT=SNP
1	238988269	rs12067397	T	A	100	PASS	AC=286;AF=0.0571086;AN=5008;NS=2504;DP=12154;EAS_AF=0.0188;AMR_AF=0.0519;AFR_AF=0.1203;EUR_AF=0.0368;SAS_AF=0.0358;AA=T|||;VT=SNP
1	238988374	rs78764398	C	T	100	PASS	AC=256;AF=0.0511182;AN=5008;NS=2504;DP=13430;EAS_AF=0.001;AMR_AF=0.0879;AFR_AF=0.0038;EUR_AF=0.1332;SAS_AF=0.0562;AA=C|||;VT=SNP
1	238988675	rs12407187	C	T	100	PASS	AC=284;AF=0.0567093;AN=5008;NS=2504;DP=15018;EAS_AF=0.0536;AMR_AF=0.0836;AFR_AF=0.0159;EUR_AF=0.0984;SAS_AF=0.0532;AA=C|||;VT=SNP
1	238988676	rs12403511	A	G	100	PASS	AC=284;AF=0.0567093;AN=5008;NS=2504;DP=15016;EAS_AF=0.0536;AMR_AF=0.0836;AFR_AF=0.0159;EUR_AF=0.0984;SAS_AF=0.0532;AA=A|||;VT=SNP
1	238988706	rs35273027	G	A	100	PASS	AC=256;AF=0.0511182;AN=5008;NS=2504;DP=15712;EAS_AF=0.001;AMR_AF=0.0879;AFR_AF=0.0038;EUR_AF=0.1332;SAS_AF=0.0562;AA=G|||;VT=SNP
1	238989045	rs12403574	A	T	100	PASS	AC=284;AF=0.0567093;AN=5008;NS=2504;DP=12212;EAS_AF=0.0536;AMR_AF=0.0836;AFR_AF=0.0159;EUR_AF=0.0984;SAS_AF=0.0532;AA=A|||;VT=SNP
1	238989439	rs72765281	A	T	100	PASS	AC=284;AF=0.0567093;AN=5008;NS=2504;DP=11953;EAS_AF=0.0536;AMR_AF=0.0836;AFR_AF=0.0159;EUR_AF=0.0984;SAS_AF=0.0532;AA=T|||;VT=SNP
1	238989478	rs16837514	G	A	100	PASS	AC=635;AF=0.126797;AN=5008;NS=2504;DP=12759;EAS_AF=0.126;AMR_AF=0.0951;AFR_AF=0.2345;EUR_AF=0.0537;SAS_AF=0.0798;AA=G|||;VT=SNP
1	238989540	rs61829079	C	G	100	PASS	AC=284;AF=0.0567093;AN=5008;NS=2504;DP=12754;EAS_AF=0.0536;AMR_AF=0.0836;AFR_AF=0.0159;EUR_AF=0.0984;SAS_AF=0.0532;AA=C|||;VT=SNP
1	238989681	rs3011588	T	C	100	PASS	AC=413;AF=0.0824681;AN=5008;NS=2504;DP=15777;EAS_AF=0.0069;AMR_AF=0.0432;AFR_AF=0.2542;EUR_AF=0.0249;SAS_AF=0.0153;AA=T|||;VT=SNP
1	238989785	rs115244136	C	T	100	PASS	AC=91;AF=0.0181709;AN=5008;NS=2504;DP=16768;EAS_AF=0;AMR_AF=0.0274;AFR_AF=0.0023;EUR_AF=0.0547;SAS_AF=0.0143;AA=C|||;VT=SNP
1	238989811	rs3011589	T	G	100	PASS	AC=2121;AF=0.423522;AN=5008;NS=2504;DP=16241;EAS_AF=0.1875;AMR_AF=0.4323;AFR_AF=0.7375;EUR_AF=0.4344;SAS_AF=0.2249;AA=G|||;VT=SNP
1	238990169	rs61829080	T	C	100	PASS	AC=284;AF=0.0567093;AN=5008;NS=2504;DP=17259;EAS_AF=0.0536;AMR_AF=0.0836;AFR_AF=0.0159;EUR_AF=0.0984;SAS_AF=0.0532;AA=T|||;VT=SNP
1	238990584	rs116777903	C	T	100	PASS	AC=93;AF=0.0185703;AN=5008;NS=2504;DP=19357;EAS_AF=0;AMR_AF=0.0144;AFR_AF=0;EUR_AF=0.0239;SAS_AF=0.0603;AA=C|||;VT=SNP
1	238990673	rs61829082	A	C	100	PASS	AC=119;AF=0.023762;AN=5008;NS=2504;DP=19003;EAS_AF=0;AMR_AF=0.049;AFR_AF=0.003;EUR_AF=0.0676;SAS_AF=0.0133;AA=A|||;VT=SNP
1	238991036	rs74151440	T	C	100	PASS	AC=208;AF=0.0415335;AN=5008;NS=2504;DP=19682;EAS_AF=0;AMR_AF=0.0548;AFR_AF=0.0817;EUR_AF=0.0557;SAS_AF=0.0061;AA=T|||;VT=SNP
1	238991114	rs61829083	C	T	100	PASS	AC=284;AF=0.0567093;AN=5008;NS=2504;DP=19393;EAS_AF=0.0536;AMR_AF=0.0836;AFR_AF=0.0159;EUR_AF=0.0984;SAS_AF=0.0532;AA=C|||;VT=SNP
1	238991333	rs61829084	T	A	100	PASS	AC=119;AF=0.023762;AN=5008;NS=2504;DP=19523;EAS_AF=0;AMR_AF=0.049;AFR_AF=0.003;EUR_AF=0.0676;SAS_AF=0.0133;AA=T|||;VT=SNP
1	238991453	rs78324729	C	T	100	PASS	AC=180;AF=0.0359425;AN=5008;NS=2504;DP=15404;EAS_AF=0.0188;AMR_AF=0.0389;AFR_AF=0.0477;EUR_AF=0.0358;SAS_AF=0.0358;AA=C|||;VT=SNP
1	238991533	rs74706377	C	T	100	PASS	AC=65;AF=0.0129792;AN=5008;NS=2504;DP=16078;EAS_AF=0.0407;AMR_AF=0.0101;AFR_AF=0.0023;EUR_AF=0.0109;SAS_AF=0.0031;AA=C|||;VT=SNP
1	238991649	rs2841378	G	C	100	PASS	AC=1988;AF=0.396965;AN=5008;NS=2504;DP=16610;EAS_AF=0.1875;AMR_AF=0.3833;AFR_AF=0.7247;EUR_AF=0.3668;SAS_AF=0.2106;AA=C|||;VT=SNP
1	238991771	rs72765284	C	T	100	PASS	AC=284;AF=0.0567093;AN=5008;NS=2504;DP=14334;EAS_AF=0.0536;AMR_AF=0.0836;AFR_AF=0.0159;EUR_AF=0.0984;SAS_AF=0.0532;AA=C|||;VT=SNP
1	238991998	rs61829085	G	A	100	PASS	AC=284;AF=0.0567093;AN=5008;NS=2504;DP=17103;EAS_AF=0.0536;AMR_AF=0.0836;AFR_AF=0.0159;EUR_AF=0.0984;SAS_AF=0.0532;AA=A|||;VT=SNP
1	238992478	rs1996915	A	G	100	PASS	AC=1203;AF=0.240216;AN=5008;NS=2504;DP=13726;EAS_AF=0.4385;AMR_AF=0.2493;AFR_AF=0.034;EUR_AF=0.2565;SAS_AF=0.2914;AA=A|||;VT=SNP
1	238992513	rs6680877	C	A	100	PASS	AC=180;AF=0.0359425;AN=5008;NS=2504;DP=15650;EAS_AF=0.0188;AMR_AF=0.0389;AFR_AF=0.0477;EUR_AF=0.0358;SAS_AF=0.0358;AA=C|||;VT=SNP
1	238992622	rs16837518	T	A	100	PASS	AC=127;AF=0.0253594;AN=5008;NS=2504;DP=15826;EAS_AF=0;AMR_AF=0.0476;AFR_AF=0.0242;EUR_AF=0.0557;SAS_AF=0.0061;AA=T|||;VT=SNP
1	238992680	rs61829086	C	A	100	PASS	AC=286;AF=0.0571086;AN=5008;NS=2504;DP=16439;EAS_AF=0.0536;AMR_AF=0.0865;AFR_AF=0.0159;EUR_AF=0.0984;SAS_AF=0.0532;AA=C|||;VT=SNP
1	238992728	rs61829087	T	C	100	PASS	AC=284;AF=0.0567093;AN=5008;NS=2504;DP=16606;EAS_AF=0.0536;AMR_AF=0.0836;AFR_AF=0.0159;EUR_AF=0.0984;SAS_AF=0.0532;AA=C|||;VT=SNP
1	238992779	rs77282678	G	A	100	PASS	AC=127;AF=0.0253594;AN=5008;NS=2504;DP=18133;EAS_AF=0;AMR_AF=0.0476;AFR_AF=0.0242;EUR_AF=0.0557;SAS_AF=0.0061;AA=G|||;VT=SNP
1	238992864	rs140090498	A	T	100	PASS	AC=21;AF=0.00419329;AN=5008;NS=2504;DP=20717;EAS_AF=0;AMR_AF=0.0029;AFR_AF=0.0008;EUR_AF=0.0179;SAS_AF=0;AA=A|||;VT=SNP
1	238992986	rs10925772	G	A	100	PASS	AC=1121;AF=0.223842;AN=5008;NS=2504;DP=19836;EAS_AF=0.1796;AMR_AF=0.1974;AFR_AF=0.3926;EUR_AF=0.1531;SAS_AF=0.1329;AA=A|||;VT=SNP
1	238993154	rs61829088	A	T	100	PASS	AC=285;AF=0.0569089;AN=5008;NS=2504;DP=17485;EAS_AF=0.0536;AMR_AF=0.0836;AFR_AF=0.0159;EUR_AF=0.0994;SAS_AF=0.0532;AA=A|||;VT=SNP
1	238993243	rs550796266	T	G	100	PASS	AC=69;AF=0.013778;AN=5008;NS=2504;DP=17944;EAS_AF=0;AMR_AF=0.0216;AFR_AF=0.0023;EUR_AF=0.0507;SAS_AF=0;AA=T|||;VT=SNP
1	238993464	rs12403680	T	A	100	PASS	AC=284;AF=0.0567093;AN=5008;NS=2504;DP=9792;EAS_AF=0.0536;AMR_AF=0.0836;AFR_AF=0.0159;EUR_AF=0.0984;SAS_AF=0.0532;AA=A|||;VT=SNP
1	238993773	rs12407075	C	A	100	PASS	AC=302;AF=0.0603035;AN=5008;NS=2504;DP=17172;EAS_AF=0.0536;AMR_AF=0.085;AFR_AF=0.0287;EUR_AF=0.0984;SAS_AF=0.0532;AA=A|||;VT=SNP
1	238994054	rs2689167	A	G	100	PASS	AC=400;AF=0.0798722;AN=5008;NS=2504;DP=13403;EAS_AF=0.0069;AMR_AF=0.049;AFR_AF=0.2413;EUR_AF=0.0249;SAS_AF=0.0153;AA=A|||;VT=SNP
1	238994204	rs2860479	T	G	100	PASS	AC=2125;AF=0.424321;AN=5008;NS=2504;DP=14235;EAS_AF=0.1875;AMR_AF=0.4323;AFR_AF=0.7413;EUR_AF=0.4344;SAS_AF=0.2239;AA=G|||;VT=SNP
1	238994250	rs1916621	T	C	100	PASS	AC=2125;AF=0.424321;AN=5008;NS=2504;DP=15009;EAS_AF=0.1875;AMR_AF=0.4323;AFR_AF=0.7413;EUR_AF=0.4344;SAS_AF=0.2239;AA=C|||;VT=SNP
1	238994341	rs7540902	C	A	100	PASS	AC=635;AF=0.126797;AN=5008;NS=2504;DP=17224;EAS_AF=0.126;AMR_AF=0.0951;AFR_AF=0.2345;EUR_AF=0.0537;SAS_AF=0.0798;AA=C|||;VT=SNP
1	238994471	rs78952963	G	C	100	PASS	AC=127;AF=0.0253594;AN=5008;NS=2504;DP=18431;EAS_AF=0;AMR_AF=0.0476;AFR_AF=0.0242;EUR_AF=0.0557;SAS_AF=0.0061;AA=G|||;VT=SNP
1	238994797	rs112463628	C	T	100	PASS	AC=180;AF=0.0359425;AN=5008;NS=2504;DP=19223;EAS_AF=0.0188;AMR_AF=0.0389;AFR_AF=0.0477;EUR_AF=0.0358;SAS_AF=0.0358;AA=T|||;VT=SNP
1	238994862	rs61829109	G	A	100	PASS	AC=30;AF=0.00599042;AN=5008;NS=2504;DP=20360;EAS_AF=0;AMR_AF=0.0072;AFR_AF=0.0015;EUR_AF=0.0209;SAS_AF=0.002;AA=G|||;VT=SNP
1	238995114	rs78127346	G	A	100	PASS	AC=129;AF=0.0257588;AN=5008;NS=2504;DP=19314;EAS_AF=0;AMR_AF=0.0476;AFR_AF=0.0257;EUR_AF=0.0557;SAS_AF=0.0061;AA=G|||;VT=SNP
1	238995200	rs61829110	G	A	100	PASS	AC=119;AF=0.023762;AN=5008;NS=2504;DP=18823;EAS_AF=0;AMR_AF=0.049;AFR_AF=0.003;EUR_AF=0.0676;SAS_AF=0.0133;AA=G|||;VT=SNP
1	238995224	rs78166126	C	T	100	PASS	AC=104;AF=0.0207668;AN=5008;NS=2504;DP=18612;EAS_AF=0.001;AMR_AF=0.0216;AFR_AF=0.0061;EUR_AF=0.0656;SAS_AF=0.0143;AA=C|||;VT=SNP
1	238995757	rs6668774	G	A	100	PASS	AC=823;AF=0.164337;AN=5008;NS=2504;DP=17114;EAS_AF=0.126;AMR_AF=0.1124;AFR_AF=0.3669;EUR_AF=0.0547;SAS_AF=0.0798;AA=G|||;VT=SNP
1	238995784	rs6668785	G	A	100	PASS	AC=180;AF=0.0359425;AN=5008;NS=2504;DP=15840;EAS_AF=0.0188;AMR_AF=0.0389;AFR_AF=0.0477;EUR_AF=0.0358;SAS_AF=0.0358;AA=G|||;VT=SNP
1	238995813	rs6657594	A	G	100	PASS	AC=216;AF=0.043131;AN=5008;NS=2504;DP=15951;EAS_AF=0.0198;AMR_AF=0.0461;AFR_AF=0.0492;EUR_AF=0.0497;SAS_AF=0.0501;AA=A|||;VT=SNP
1	238995819	rs6668797	G	A	100	PASS	AC=179;AF=0.0357428;AN=5008;NS=2504;DP=15893;EAS_AF=0.0188;AMR_AF=0.0389;AFR_AF=0.0477;EUR_AF=0.0358;SAS_AF=0.0348;AA=G|||;VT=SNP
1	238996402	rs61829111	C	T	100	PASS	AC=284;AF=0.0567093;AN=5008;NS=2504;DP=19376;EAS_AF=0.0536;AMR_AF=0.0836;AFR_AF=0.0159;EUR_AF=0.0984;SAS_AF=0.0532;AA=C|||;VT=SNP
1	238996607	rs10082281	G	A	100	PASS	AC=1108;AF=0.221246;AN=5008;NS=2504;DP=18400;EAS_AF=0.1796;AMR_AF=0.1974;AFR_AF=0.3828;EUR_AF=0.1531;SAS_AF=0.1329;AA=A|||;VT=SNP
1	238996698	rs80096544	A	T	100	PASS	AC=180;AF=0.0359425;AN=5008;NS=2504;DP=20482;EAS_AF=0.0188;AMR_AF=0.0389;AFR_AF=0.0477;EUR_AF=0.0358;SAS_AF=0.0358;AA=A|||;VT=SNP
1	238996905	rs34765225	C	T	100	PASS	AC=467;AF=0.0932508;AN=5008;NS=2504;DP=18444;EAS_AF=0.001;AMR_AF=0.1398;AFR_AF=0.0893;EUR_AF=0.1889;SAS_AF=0.0624;AA=C|||;VT=SNP
1	238997227	rs150445775	C	T	100	PASS	AC=36;AF=0.0071885;AN=5008;NS=2504;DP=18494;EAS_AF=0;AMR_AF=0.0072;AFR_AF=0.0015;EUR_AF=0.0229;SAS_AF=0.0061;AA=C|||;VT=SNP
1	238997594	rs12072871	T	A	100	PASS	AC=825;AF=0.164736;AN=5008;NS=2504;DP=16161;EAS_AF=0.126;AMR_AF=0.1138;AFR_AF=0.3676;EUR_AF=0.0547;SAS_AF=0.0798;AA=T|||;VT=SNP
1	238998170	rs61829112	A	G	100	PASS	AC=265;AF=0.0529153;AN=5008;NS=2504;DP=14175;EAS_AF=0.0536;AMR_AF=0.0807;AFR_AF=0.0038;EUR_AF=0.0974;SAS_AF=0.0532;AA=A|||;VT=SNP
1	238998293	rs61829113	T	C	100	PASS	AC=1109;AF=0.221446;AN=5008;NS=2504;DP=10054;EAS_AF=0.1796;AMR_AF=0.1974;AFR_AF=0.3835;EUR_AF=0.1531;SAS_AF=0.1329;AA=C|||;VT=SNP
1	238998368	rs562813205	G	A	100	PASS	AC=10;AF=0.00199681;AN=5008;NS=2504;DP=9696;EAS_AF=0;AMR_AF=0;AFR_AF=0;EUR_AF=0.0099;SAS_AF=0;AA=G|||;VT=SNP
1	238998384	rs113427019	G	A	100	PASS	AC=827;AF=0.165136;AN=5008;NS=2504;DP=9232;EAS_AF=0.126;AMR_AF=0.1138;AFR_AF=0.3676;EUR_AF=0.0547;SAS_AF=0.0818;AA=G|||;VT=SNP
1	238998814	rs113653166	C	T	100	PASS	AC=40;AF=0.00798722;AN=5008;NS=2504;DP=13443;EAS_AF=0;AMR_AF=0.0014;AFR_AF=0.0015;EUR_AF=0.0249;SAS_AF=0.0123;AA=C|||;VT=SNP
1	238999306	rs7355172	A	T	100	PASS	AC=1108;AF=0.221246;AN=5008;NS=2504;DP=12880;EAS_AF=0.1796;AMR_AF=0.1974;AFR_AF=0.3828;EUR_AF=0.1531;SAS_AF=0.1329;AA=A|||;VT=SNP
1	238999457	rs3011591	A	G	100	PASS	AC=4712;AF=0.940895;AN=5008;NS=2504;DP=14560;EAS_AF=0.9256;AMR_AF=0.9669;AFR_AF=0.9977;EUR_AF=0.9235;SAS_AF=0.8793;AA=G|||;VT=SNP
1	238999650	rs61829114	A	G	100	PASS	AC=284;AF=0.0567093;AN=5008;NS=2504;DP=17496;EAS_AF=0.0536;AMR_AF=0.0836;AFR_AF=0.0159;EUR_AF=0.0984;SAS_AF=0.0532;AA=A|||;VT=SNP
1	238999652	rs78210781	G	A	100	PASS	AC=180;AF=0.0359425;AN=5008;NS=2504;DP=17475;EAS_AF=0.0188;AMR_AF=0.0389;AFR_AF=0.0477;EUR_AF=0.0358;SAS_AF=0.0358;AA=G|||;VT=SNP
1	238999788	rs74148804	G	A	100	PASS	AC=825;AF=0.164736;AN=5008;NS=2504;DP=16365;EAS_AF=0.126;AMR_AF=0.1138;AFR_AF=0.3676;EUR_AF=0.0547;SAS_AF=0.0798;AA=G|||;VT=SNP
1	239000107	rs78334720	A	G	100	PASS	AC=635;AF=0.126797;AN=5008;NS=2504;DP=13067;EAS_AF=0.126;AMR_AF=0.0951;AFR_AF=0.2345;EUR_AF=0.0537;SAS_AF=0.0798;AA=A|||;VT=SNP
1	239000193	rs61829115	T	C	100	PASS	AC=120;AF=0.0239617;AN=5008;NS=2504;DP=10534;EAS_AF=0;AMR_AF=0.049;AFR_AF=0.0038;EUR_AF=0.0676;SAS_AF=0.0133;AA=T|||;VT=SNP
1	239000643	rs78952417	A	T	100	PASS	AC=214;AF=0.0427316;AN=5008;NS=2504;DP=14745;EAS_AF=0.0188;AMR_AF=0.0461;AFR_AF=0.0477;EUR_AF=0.0497;SAS_AF=0.0511;AA=A|||;VT=SNP
1	239000891	rs79437759	C	A	100	PASS	AC=180;AF=0.0359425;AN=5008;NS=2504;DP=15410;EAS_AF=0.0188;AMR_AF=0.0389;AFR_AF=0.0477;EUR_AF=0.0358;SAS_AF=0.0358;AA=C|||;VT=SNP
1	239000944	rs72765290	A	G	100	PASS	AC=284;AF=0.0567093;AN=5008;NS=2504;DP=16762;EAS_AF=0.0536;AMR_AF=0.0836;AFR_AF=0.0159;EUR_AF=0.0984;SAS_AF=0.0532;AA=A|||;VT=SNP
1	239001244	rs12078473	T	C	100	PASS	AC=828;AF=0.165335;AN=5008;NS=2504;DP=15447;EAS_AF=0.125;AMR_AF=0.1153;AFR_AF=0.3699;EUR_AF=0.0547;SAS_AF=0.0798;AA=T|||;VT=SNP
1	239001279	rs1983433	A	G	100	PASS	AC=2132;AF=0.425719;AN=5008;NS=2504;DP=15510;EAS_AF=0.1865;AMR_AF=0.4337;AFR_AF=0.7466;EUR_AF=0.4344;SAS_AF=0.2239;AA=G|||;VT=SNP
1	239001408	rs61829116	C	T	100	PASS	AC=281;AF=0.0561102;AN=5008;NS=2504;DP=16948;EAS_AF=0.0536;AMR_AF=0.0836;AFR_AF=0.0159;EUR_AF=0.0974;SAS_AF=0.0511;AA=c|||;VT=SNP
1	239001412	rs61829117	C	A	100	PASS	AC=262;AF=0.0523163;AN=5008;NS=2504;DP=17162;EAS_AF=0.0536;AMR_AF=0.0807;AFR_AF=0.0038;EUR_AF=0.0964;SAS_AF=0.0511;AA=C|||;VT=SNP
1	239001578	rs952972	T	C	100	PASS	AC=1093;AF=0.218251;AN=5008;NS=2504;DP=16907;EAS_AF=0.2996;AMR_AF=0.2695;AFR_AF=0.0144;EUR_AF=0.2256;SAS_AF=0.3661;AA=T|||;VT=SNP
1	239002091	rs74148806	A	C	100	PASS	AC=212;AF=0.0423323;AN=5008;NS=2504;DP=17567;EAS_AF=0;AMR_AF=0.0548;AFR_AF=0.0847;EUR_AF=0.0557;SAS_AF=0.0061;AA=A|||;VT=SNP
1	239002092	rs74148807	T	G	100	PASS	AC=212;AF=0.0423323;AN=5008;NS=2504;DP=17561;EAS_AF=0;AMR_AF=0.0548;AFR_AF=0.0847;EUR_AF=0.0557;SAS_AF=0.0061;AA=T|||;VT=SNP
1	239002540	rs2841380	G	T	100	PASS	AC=1997;AF=0.398762;AN=5008;NS=2504;DP=15074;EAS_AF=0.1865;AMR_AF=0.3847;AFR_AF=0.7322;EUR_AF=0.3668;SAS_AF=0.2096;AA=T|||;VT=SNP
1	239002700	rs61829118	T	C	100	PASS	AC=284;AF=0.0567093;AN=5008;NS=2504;DP=14899;EAS_AF=0.0536;AMR_AF=0.0836;AFR_AF=0.0159;EUR_AF=0.0984;SAS_AF=0.0532;AA=T|||;VT=SNP
1	239003107	rs7552279	C	T	100	PASS	AC=826;AF=0.164936;AN=5008;NS=2504;DP=14783;EAS_AF=0.125;AMR_AF=0.1153;AFR_AF=0.3691;EUR_AF=0.0547;SAS_AF=0.0787;AA=C|||;VT=SNP
1	239003117	rs61829119	T	C	100	PASS	AC=284;AF=0.0567093;AN=5008;NS=2504;DP=14855;EAS_AF=0.0536;AMR_AF=0.0836;AFR_AF=0.0159;EUR_AF=0.0984;SAS_AF=0.0532;AA=T|||;VT=SNP
1	239003323	rs7529401	G	A	100	PASS	AC=826;AF=0.164936;AN=5008;NS=2504;DP=18464;EAS_AF=0.125;AMR_AF=0.1153;AFR_AF=0.3691;EUR_AF=0.0547;SAS_AF=0.0787;AA=G|||;VT=SNP
1	239003522	rs869035	G	A	100	PASS	AC=1110;AF=0.221645;AN=5008;NS=2504;DP=17665;EAS_AF=0.1786;AMR_AF=0.1988;AFR_AF=0.385;EUR_AF=0.1531;SAS_AF=0.1319;AA=G|||;VT=SNP
1	239003808	rs869036	C	T	100	PASS	AC=2116;AF=0.422524;AN=5008;NS=2504;DP=19604;EAS_AF=0.1865;AMR_AF=0.4337;AFR_AF=0.7352;EUR_AF=0.4344;SAS_AF=0.2229;AA=T|||;VT=SNP
1	239004010	rs80012022	C	T	100	PASS	AC=129;AF=0.0257588;AN=5008;NS=2504;DP=17014;EAS_AF=0.001;AMR_AF=0.0476;AFR_AF=0.025;EUR_AF=0.0557;SAS_AF=0.0061;AA=C|||;VT=SNP
1	239004066	rs74148810	G	A	100	PASS	AC=826;AF=0.164936;AN=5008;NS=2504;DP=17696;EAS_AF=0.125;AMR_AF=0.1153;AFR_AF=0.3691;EUR_AF=0.0547;SAS_AF=0.0787;AA=G|||;VT=SNP
1	239004070	rs61829120	G	T	100	PASS	AC=1110;AF=0.221645;AN=5008;NS=2504;DP=17539;EAS_AF=0.1786;AMR_AF=0.1988;AFR_AF=0.385;EUR_AF=0.1531;SAS_AF=0.1319;AA=G|||;VT=SNP
1	239004378	rs3011592	A	T	100	PASS	AC=756;AF=0.150958;AN=5008;NS=2504;DP=18117;EAS_AF=0.0079;AMR_AF=0.1383;AFR_AF=0.32;EUR_AF=0.1581;SAS_AF=0.0716;AA=A|||;VT=SNP
1	239004522	rs3011593	A	G	100	PASS	AC=500;AF=0.0998403;AN=5008;NS=2504;DP=19542;EAS_AF=0.0069;AMR_AF=0.0504;AFR_AF=0.3162;EUR_AF=0.0249;SAS_AF=0.0153;AA=A|||;VT=SNP
1	239004765	rs61829121	A	C	100	PASS	AC=321;AF=0.0640974;AN=5008;NS=2504;DP=18526;EAS_AF=0.0536;AMR_AF=0.0836;AFR_AF=0.0439;EUR_AF=0.0984;SAS_AF=0.0532;AA=A|||;VT=SNP
1	239004981	rs3011594	A	C	100	PASS	AC=2131;AF=0.425519;AN=5008;NS=2504;DP=18093;EAS_AF=0.1865;AMR_AF=0.4337;AFR_AF=0.7458;EUR_AF=0.4344;SAS_AF=0.2239;AA=C|||;VT=SNP
1	239005080	rs3001434	T	C	100	PASS	AC=886;AF=0.176917;AN=5008;NS=2504;DP=17502;EAS_AF=0.0079;AMR_AF=0.1859;AFR_AF=0.3464;EUR_AF=0.2137;SAS_AF=0.0777;AA=T|||;VT=SNP
1	239005394	rs72765293	C	G	100	PASS	AC=265;AF=0.0529153;AN=5008;NS=2504;DP=16073;EAS_AF=0.0536;AMR_AF=0.0807;AFR_AF=0.0038;EUR_AF=0.0974;SAS_AF=0.0532;AA=C|||;VT=SNP
1	239005422	rs113361833	C	A	100	PASS	AC=180;AF=0.0359425;AN=5008;NS=2504;DP=14533;EAS_AF=0.0188;AMR_AF=0.0389;AFR_AF=0.0477;EUR_AF=0.0358;SAS_AF=0.0358;AA=C|||;VT=SNP
1	239005479	rs3011595	A	T	100	PASS	AC=2130;AF=0.425319;AN=5008;NS=2504;DP=12176;EAS_AF=0.1865;AMR_AF=0.4337;AFR_AF=0.7458;EUR_AF=0.4344;SAS_AF=0.2229;AA=T|||;VT=SNP
1	239005685	rs111328043	C	T	100	PASS	AC=825;AF=0.164736;AN=5008;NS=2504;DP=10429;EAS_AF=0.125;AMR_AF=0.1153;AFR_AF=0.3684;EUR_AF=0.0547;SAS_AF=0.0787;AA=C|||;VT=SNP
1	239005748	rs61829122	T	C	100	PASS	AC=1109;AF=0.221446;AN=5008;NS=2504;DP=12474;EAS_AF=0.1786;AMR_AF=0.1988;AFR_AF=0.3843;EUR_AF=0.1531;SAS_AF=0.1319;AA=T|||;VT=SNP
1	239006211	rs79164995	T	A	100	PASS	AC=285;AF=0.0569089;AN=5008;NS=2504;DP=16334;EAS_AF=0.0536;AMR_AF=0.0836;AFR_AF=0.0159;EUR_AF=0.0994;SAS_AF=0.0532;AA=T|||;VT=SNP
1	239006350	rs112463909	A	C	100	PASS	AC=214;AF=0.0427316;AN=5008;NS=2504;DP=18399;EAS_AF=0.0188;AMR_AF=0.0461;AFR_AF=0.0477;EUR_AF=0.0497;SAS_AF=0.0511;AA=A|||;VT=SNP
1	239006380	rs13375241	T	C	100	PASS	AC=214;AF=0.0427316;AN=5008;NS=2504;DP=18791;EAS_AF=0.0188;AMR_AF=0.0461;AFR_AF=0.0477;EUR_AF=0.0497;SAS_AF=0.0511;AA=C|||;VT=SNP
1	239006392	rs10925774	T	G	100	PASS	AC=1110;AF=0.221645;AN=5008;NS=2504;DP=18322;EAS_AF=0.1786;AMR_AF=0.1988;AFR_AF=0.3843;EUR_AF=0.1531;SAS_AF=0.1329;AA=G|||;VT=SNP
1	239006507	rs61829123	C	A	100	PASS	AC=284;AF=0.0567093;AN=5008;NS=2504;DP=18869;EAS_AF=0.0536;AMR_AF=0.0836;AFR_AF=0.0159;EUR_AF=0.0984;SAS_AF=0.0532;AA=C|||;VT=SNP
1	239006617	rs13375179	A	G	100	PASS	AC=214;AF=0.0427316;AN=5008;NS=2504;DP=18707;EAS_AF=0.0188;AMR_AF=0.0461;AFR_AF=0.0477;EUR_AF=0.0497;SAS_AF=0.0511;AA=A|||;VT=SNP
1	239006704	rs13375184	A	T	100	PASS	AC=214;AF=0.0427316;AN=5008;NS=2504;DP=20962;EAS_AF=0.0188;AMR_AF=0.0461;AFR_AF=0.0477;EUR_AF=0.0497;SAS_AF=0.0511;AA=A|||;VT=SNP
1	239006749	rs34759067	C	A	100	PASS	AC=256;AF=0.0511182;AN=5008;NS=2504;DP=20579;EAS_AF=0.001;AMR_AF=0.0879;AFR_AF=0.0038;EUR_AF=0.1332;SAS_AF=0.0562;AA=C|||;VT=SNP
1	239006937	rs13376303	C	A	100	PASS	AC=214;AF=0.0427316;AN=5008;NS=2504;DP=20003;EAS_AF=0.0188;AMR_AF=0.0461;AFR_AF=0.0477;EUR_AF=0.0497;SAS_AF=0.0511;AA=A|||;VT=SNP
1	239006967	rs13375524	G	C	100	PASS	AC=214;AF=0.0427316;AN=5008;NS=2504;DP=19070;EAS_AF=0.0188;AMR_AF=0.0461;AFR_AF=0.0477;EUR_AF=0.0497;SAS_AF=0.0511;AA=g|||;VT=SNP
1	239007001	rs13375525	G	T	100	PASS	AC=214;AF=0.0427316;AN=5008;NS=2504;DP=18345;EAS_AF=0.0188;AMR_AF=0.0461;AFR_AF=0.0477;EUR_AF=0.0497;SAS_AF=0.0511;AA=g|||;VT=SNP
1	239007114	rs113934638	A	G	100	PASS	AC=214;AF=0.0427316;AN=5008;NS=2504;DP=19970;EAS_AF=0.0188;AMR_AF=0.0461;AFR_AF=0.0477;EUR_AF=0.0497;SAS_AF=0.0511;AA=g|||;VT=SNP
1	239007234	rs112548772	G	A	100	PASS	AC=214;AF=0.0427316;AN=5008;NS=2504;DP=19845;EAS_AF=0.0188;AMR_AF=0.0461;AFR_AF=0.0477;EUR_AF=0.0497;SAS_AF=0.0511;AA=g|||;VT=SNP
1	239007300	rs112643211	G	T	100	PASS	AC=214;AF=0.0427316;AN=5008;NS=2504;DP=17929;EAS_AF=0.0188;AMR_AF=0.0461;AFR_AF=0.0477;EUR_AF=0.0497;SAS_AF=0.0511;AA=t|||;VT=SNP
1	239007595	rs113543750	T	C	100	PASS	AC=214;AF=0.0427316;AN=5008;NS=2504;DP=18897;EAS_AF=0.0188;AMR_AF=0.0461;AFR_AF=0.0477;EUR_AF=0.0497;SAS_AF=0.0511;AA=t|||;VT=SNP
1	239007653	rs112732431	A	G	100	PASS	AC=214;AF=0.0427316;AN=5008;NS=2504;DP=18503;EAS_AF=0.0188;AMR_AF=0.0461;AFR_AF=0.0477;EUR_AF=0.0497;SAS_AF=0.0511;AA=a|||;VT=SNP
1	239007873	rs77099790	C	A	100	PASS	AC=214;AF=0.0427316;AN=5008;NS=2504;DP=19106;EAS_AF=0.0188;AMR_AF=0.0461;AFR_AF=0.0477;EUR_AF=0.0497;SAS_AF=0.0511;AA=C|||;VT=SNP
1	239007901	rs76241185	A	G	100	PASS	AC=215;AF=0.0429313;AN=5008;NS=2504;DP=19083;EAS_AF=0.0188;AMR_AF=0.0476;AFR_AF=0.0477;EUR_AF=0.0497;SAS_AF=0.0511;AA=G|||;VT=SNP
1	239008105	rs2689135	T	C	100	PASS	AC=2001;AF=0.399561;AN=5008;NS=2504;DP=18177;EAS_AF=0.1895;AMR_AF=0.3847;AFR_AF=0.7322;EUR_AF=0.3668;SAS_AF=0.2106;AA=t|||;VT=SNP
1	239008109	rs61829124	G	A	100	PASS	AC=284;AF=0.0567093;AN=5008;NS=2504;DP=18086;EAS_AF=0.0536;AMR_AF=0.0836;AFR_AF=0.0159;EUR_AF=0.0984;SAS_AF=0.0532;AA=G|||;VT=SNP
1	239008297	rs7520625	T	C	100	PASS	AC=1114;AF=0.222444;AN=5008;NS=2504;DP=14431;EAS_AF=0.1815;AMR_AF=0.1988;AFR_AF=0.385;EUR_AF=0.1531;SAS_AF=0.1329;AA=C|||;VT=SNP
1	239008620	rs7520942	T	A	100	PASS	AC=214;AF=0.0427316;AN=5008;NS=2504;DP=14893;EAS_AF=0.0188;AMR_AF=0.0461;AFR_AF=0.0477;EUR_AF=0.0497;SAS_AF=0.0511;AA=T|||;VT=SNP
1	239008665	rs2689136	A	G	100	PASS	AC=2118;AF=0.422923;AN=5008;NS=2504;DP=15382;EAS_AF=0.1895;AMR_AF=0.4308;AFR_AF=0.7352;EUR_AF=0.4344;SAS_AF=0.2239;AA=G|||;VT=SNP
1	239008932	rs114518035	G	C	100	PASS	AC=116;AF=0.0231629;AN=5008;NS=2504;DP=14774;EAS_AF=0;AMR_AF=0.0245;AFR_AF=0.0061;EUR_AF=0.0746;SAS_AF=0.0164;AA=G|||;VT=SNP
1	239009084	rs144282701	A	T	100	PASS	AC=16;AF=0.00319489;AN=5008;NS=2504;DP=15121;EAS_AF=0;AMR_AF=0;AFR_AF=0.0008;EUR_AF=0.0149;SAS_AF=0;AA=A|||;VT=SNP
1	239009106	rs2689137	G	A	100	PASS	AC=2118;AF=0.422923;AN=5008;NS=2504;DP=15587;EAS_AF=0.1895;AMR_AF=0.4308;AFR_AF=0.7352;EUR_AF=0.4344;SAS_AF=0.2239;AA=A|||;VT=SNP
1	239009383	rs61829125	T	C	100	PASS	AC=283;AF=0.0565096;AN=5008;NS=2504;DP=13857;EAS_AF=0.0536;AMR_AF=0.0821;AFR_AF=0.0159;EUR_AF=0.0984;SAS_AF=0.0532;AA=T|||;VT=SNP
1	239009487	rs2253567	C	A	100	PASS	AC=889;AF=0.177516;AN=5008;NS=2504;DP=14817;EAS_AF=0.0079;AMR_AF=0.183;AFR_AF=0.3472;EUR_AF=0.2137;SAS_AF=0.0818;AA=C|||;VT=SNP
1	239009713	rs75948565	G	A	100	PASS	AC=214;AF=0.0427316;AN=5008;NS=2504;DP=15692;EAS_AF=0.0188;AMR_AF=0.0461;AFR_AF=0.0477;EUR_AF=0.0497;SAS_AF=0.0511;AA=G|||;VT=SNP
1	239009780	rs79341945	G	A	100	PASS	AC=214;AF=0.0427316;AN=5008;NS=2504;DP=16685;EAS_AF=0.0188;AMR_AF=0.0461;AFR_AF=0.0477;EUR_AF=0.0497;SAS_AF=0.0511;AA=G|||;VT=SNP
1	239010158	rs61829126	C	T	100	PASS	AC=284;AF=0.0567093;AN=5008;NS=2504;DP=15075;EAS_AF=0.0536;AMR_AF=0.0836;AFR_AF=0.0159;EUR_AF=0.0984;SAS_AF=0.0532;AA=C|||;VT=SNP
1	239010207	rs16837535	A	G	100	PASS	AC=1114;AF=0.222444;AN=5008;NS=2504;DP=13906;EAS_AF=0.1815;AMR_AF=0.1988;AFR_AF=0.385;EUR_AF=0.1531;SAS_AF=0.1329;AA=G|||;VT=SNP
1	239010446	rs6670132	A	T	100	PASS	AC=1113;AF=0.222244;AN=5008;NS=2504;DP=14254;EAS_AF=0.1815;AMR_AF=0.1988;AFR_AF=0.385;EUR_AF=0.1531;SAS_AF=0.1319;AA=t|||;VT=SNP
1	239010573	rs2140421	C	T	100	PASS	AC=2135;AF=0.426318;AN=5008;NS=2504;DP=14116;EAS_AF=0.1895;AMR_AF=0.4308;AFR_AF=0.7458;EUR_AF=0.4344;SAS_AF=0.227;AA=T|||;VT=SNP
1	239010626	rs76325964	A	G	100	PASS	AC=214;AF=0.0427316;AN=5008;NS=2504;DP=15072;EAS_AF=0.0188;AMR_AF=0.0461;AFR_AF=0.0477;EUR_AF=0.0497;SAS_AF=0.0511;AA=A|||;VT=SNP
1	239010927	rs77441729	C	T	100	PASS	AC=128;AF=0.0255591;AN=5008;NS=2504;DP=15348;EAS_AF=0;AMR_AF=0.0476;AFR_AF=0.025;EUR_AF=0.0557;SAS_AF=0.0061;AA=C|||;VT=SNP
1	239010931	rs79481222	T	C	100	PASS	AC=214;AF=0.0427316;AN=5008;NS=2504;DP=15420;EAS_AF=0.0188;AMR_AF=0.0461;AFR_AF=0.0477;EUR_AF=0.0497;SAS_AF=0.0511;AA=C|||;VT=SNP
1	239011027	rs74779056	A	G	100	PASS	AC=214;AF=0.0427316;AN=5008;NS=2504;DP=16796;EAS_AF=0.0188;AMR_AF=0.0461;AFR_AF=0.0477;EUR_AF=0.0497;SAS_AF=0.0511;AA=G|||;VT=SNP
1	239011243	rs61829127	A	G	100	PASS	AC=265;AF=0.0529153;AN=5008;NS=2504;DP=14717;EAS_AF=0.0536;AMR_AF=0.0807;AFR_AF=0.0038;EUR_AF=0.0974;SAS_AF=0.0532;AA=A|||;VT=SNP
1	239011263	rs12084192	A	T	100	PASS	AC=1114;AF=0.222444;AN=5008;NS=2504;DP=15125;EAS_AF=0.1815;AMR_AF=0.1988;AFR_AF=0.3858;EUR_AF=0.1531;SAS_AF=0.1319;AA=T|||;VT=SNP
1	239011294	rs114301580	A	G	100	PASS	AC=26;AF=0.00519169;AN=5008;NS=2504;DP=15930;EAS_AF=0;AMR_AF=0.0043;AFR_AF=0.0008;EUR_AF=0.0199;SAS_AF=0.002;AA=A|||;VT=SNP
1	239011324	rs35403097	A	T	100	PASS	AC=260;AF=0.0519169;AN=5008;NS=2504;DP=15542;EAS_AF=0.001;AMR_AF=0.0879;AFR_AF=0.0038;EUR_AF=0.1332;SAS_AF=0.0603;AA=A|||;VT=SNP
1	239011394	rs1403690	C	T	100	PASS	AC=2136;AF=0.426518;AN=5008;NS=2504;DP=13587;EAS_AF=0.1895;AMR_AF=0.4308;AFR_AF=0.7458;EUR_AF=0.4344;SAS_AF=0.228;AA=T|||;VT=SNP
1	239011556	rs61829128	A	T	100	PASS	AC=284;AF=0.0567093;AN=5008;NS=2504;DP=14425;EAS_AF=0.0536;AMR_AF=0.0836;AFR_AF=0.0159;EUR_AF=0.0984;SAS_AF=0.0532;AA=A|||;VT=SNP
1	239011648	rs10495423	G	A	100	PASS	AC=263;AF=0.052516;AN=5008;NS=2504;DP=14837;EAS_AF=0.001;AMR_AF=0.0879;AFR_AF=0.0061;EUR_AF=0.1332;SAS_AF=0.0603;AA=G|||;VT=SNP
1	239011700	rs7532815	T	C	100	PASS	AC=214;AF=0.0427316;AN=5008;NS=2504;DP=14158;EAS_AF=0.0188;AMR_AF=0.0461;AFR_AF=0.0477;EUR_AF=0.0497;SAS_AF=0.0511;AA=T|||;VT=SNP
1	239011703	rs116375610	A	G	100	PASS	AC=224;AF=0.0447284;AN=5008;NS=2504;DP=14109;EAS_AF=0.0188;AMR_AF=0.0461;AFR_AF=0.0552;EUR_AF=0.0497;SAS_AF=0.0511;AA=A|||;VT=SNP
1	239011728	rs7530412	A	G	100	PASS	AC=224;AF=0.0447284;AN=5008;NS=2504;DP=14111;EAS_AF=0.0188;AMR_AF=0.0461;AFR_AF=0.0552;EUR_AF=0.0497;SAS_AF=0.0511;AA=A|||;VT=SNP
1	239011990	rs2841382	A	G	100	PASS	AC=2136;AF=0.426518;AN=5008;NS=2504;DP=16558;EAS_AF=0.1895;AMR_AF=0.4308;AFR_AF=0.7458;EUR_AF=0.4344;SAS_AF=0.228;AA=G|||;VT=SNP
1	239012010	rs7533116	T	G	100	PASS	AC=215;AF=0.0429313;AN=5008;NS=2504;DP=16577;EAS_AF=0.0188;AMR_AF=0.0461;AFR_AF=0.0477;EUR_AF=0.0497;SAS_AF=0.0521;AA=T|||;VT=SNP
1	239012903	rs61829129	G	C	100	PASS	AC=284;AF=0.0567093;AN=5008;NS=2504;DP=18636;EAS_AF=0.0536;AMR_AF=0.0836;AFR_AF=0.0159;EUR_AF=0.0984;SAS_AF=0.0532;AA=G|||;VT=SNP
1	239012919	rs74934595	T	C	100	PASS	AC=63;AF=0.0125799;AN=5008;NS=2504;DP=18292;EAS_AF=0.0397;AMR_AF=0.0101;AFR_AF=0.0015;EUR_AF=0.0109;SAS_AF=0.0031;AA=T|||;VT=SNP
1	239012937	rs17562229	G	T	100	PASS	AC=119;AF=0.023762;AN=5008;NS=2504;DP=18595;EAS_AF=0;AMR_AF=0.049;AFR_AF=0.003;EUR_AF=0.0676;SAS_AF=0.0133;AA=G|||;VT=SNP
1	239012955	rs2841383	C	T	100	PASS	AC=677;AF=0.135184;AN=5008;NS=2504;DP=19290;EAS_AF=0.0079;AMR_AF=0.1311;AFR_AF=0.261;EUR_AF=0.1581;SAS_AF=0.0757;AA=C|||;VT=SNP
1	239013175	rs2689138	T	C	100	PASS	AC=759;AF=0.151558;AN=5008;NS=2504;DP=16803;EAS_AF=0.0079;AMR_AF=0.1354;AFR_AF=0.3207;EUR_AF=0.1581;SAS_AF=0.0757;AA=T|||;VT=SNP
1	239013262	rs77467520	C	T	100	PASS	AC=54;AF=0.0107827;AN=5008;NS=2504;DP=16853;EAS_AF=0;AMR_AF=0.0086;AFR_AF=0;EUR_AF=0.0358;SAS_AF=0.0123;AA=C|||;VT=SNP
1	239013273	rs2689139	G	T	100	PASS	AC=2137;AF=0.426717;AN=5008;NS=2504;DP=16846;EAS_AF=0.1895;AMR_AF=0.4308;AFR_AF=0.7466;EUR_AF=0.4344;SAS_AF=0.228;AA=T|||;VT=SNP
1	239013329	rs61829130	A	T	100	PASS	AC=284;AF=0.0567093;AN=5008;NS=2504;DP=17852;EAS_AF=0.0536;AMR_AF=0.0836;AFR_AF=0.0159;EUR_AF=0.0984;SAS_AF=0.0532;AA=A|||;VT=SNP
1	239013443	rs61829131	C	T	100	PASS	AC=119;AF=0.023762;AN=5008;NS=2504;DP=16513;EAS_AF=0;AMR_AF=0.049;AFR_AF=0.003;EUR_AF=0.0676;SAS_AF=0.0133;AA=c|||;VT=SNP
1	239013449	rs2689140	T	C	100	PASS	AC=2136;AF=0.426518;AN=5008;NS=2504;DP=16357;EAS_AF=0.1895;AMR_AF=0.4308;AFR_AF=0.7458;EUR_AF=0.4344;SAS_AF=0.228;AA=C|||;VT=SNP
1	239013574	rs76200040	A	G	100	PASS	AC=211;AF=0.0421326;AN=5008;NS=2504;DP=14619;EAS_AF=0;AMR_AF=0.0519;AFR_AF=0.0855;EUR_AF=0.0557;SAS_AF=0.0061;AA=A|||;VT=SNP
1	239013579	rs7522884	C	T	100	PASS	AC=215;AF=0.0429313;AN=5008;NS=2504;DP=14601;EAS_AF=0.0188;AMR_AF=0.0461;AFR_AF=0.0477;EUR_AF=0.0497;SAS_AF=0.0521;AA=C|||;VT=SNP
1	239013695	rs6429108	G	T	100	PASS	AC=1113;AF=0.222244;AN=5008;NS=2504;DP=16061;EAS_AF=0.1815;AMR_AF=0.1988;AFR_AF=0.3843;EUR_AF=0.1531;SAS_AF=0.1329;AA=A|||;VT=SNP
1	239013920	rs61829132	A	T	100	PASS	AC=284;AF=0.0567093;AN=5008;NS=2504;DP=15634;EAS_AF=0.0536;AMR_AF=0.0836;AFR_AF=0.0159;EUR_AF=0.0984;SAS_AF=0.0532;AA=A|||;VT=SNP
1	239013940	rs7536976	A	T	100	PASS	AC=215;AF=0.0429313;AN=5008;NS=2504;DP=15357;EAS_AF=0.0188;AMR_AF=0.0461;AFR_AF=0.0477;EUR_AF=0.0497;SAS_AF=0.0521;AA=A|||;VT=SNP
1	239013994	rs7547220	G	A	100	PASS	AC=215;AF=0.0429313;AN=5008;NS=2504;DP=15979;EAS_AF=0.0188;AMR_AF=0.0461;AFR_AF=0.0477;EUR_AF=0.0497;SAS_AF=0.0521;AA=G|||;VT=SNP
1	239014001	rs7547225	G	A	100	PASS	AC=215;AF=0.0429313;AN=5008;NS=2504;DP=16042;EAS_AF=0.0188;AMR_AF=0.0461;AFR_AF=0.0477;EUR_AF=0.0497;SAS_AF=0.0521;AA=A|||;VT=SNP
1	239014111	rs7547332	G	A	100	PASS	AC=215;AF=0.0429313;AN=5008;NS=2504;DP=17797;EAS_AF=0.0188;AMR_AF=0.0461;AFR_AF=0.0477;EUR_AF=0.0497;SAS_AF=0.0521;AA=A|||;VT=SNP
1	239014183	rs7537268	A	C	100	PASS	AC=215;AF=0.0429313;AN=5008;NS=2504;DP=17679;EAS_AF=0.0188;AMR_AF=0.0461;AFR_AF=0.0477;EUR_AF=0.0497;SAS_AF=0.0521;AA=C|||;VT=SNP
1	239014205	rs7525671	C	T	100	PASS	AC=334;AF=0.0666933;AN=5008;NS=2504;DP=17797;EAS_AF=0.0188;AMR_AF=0.0951;AFR_AF=0.0507;EUR_AF=0.1173;SAS_AF=0.0654;AA=C|||;VT=SNP
1	239014359	rs112832989	G	C	100	PASS	AC=215;AF=0.0429313;AN=5008;NS=2504;DP=17651;EAS_AF=0.0188;AMR_AF=0.0461;AFR_AF=0.0477;EUR_AF=0.0497;SAS_AF=0.0521;AA=C|||;VT=SNP
1	239014374	rs61829133	G	T	100	PASS	AC=284;AF=0.0567093;AN=5008;NS=2504;DP=18180;EAS_AF=0.0536;AMR_AF=0.0836;AFR_AF=0.0159;EUR_AF=0.0984;SAS_AF=0.0532;AA=G|||;VT=SNP
1	239014411	rs148383731	G	C	100	PASS	AC=107;AF=0.0213658;AN=5008;NS=2504;DP=19665;EAS_AF=0.0169;AMR_AF=0.0144;AFR_AF=0.0008;EUR_AF=0.0288;SAS_AF=0.0511;AA=G|||;VT=SNP
1	239014433	rs113307349	T	C	100	PASS	AC=216;AF=0.043131;AN=5008;NS=2504;DP=19662;EAS_AF=0.0188;AMR_AF=0.0461;AFR_AF=0.0484;EUR_AF=0.0497;SAS_AF=0.0521;AA=T|||;VT=SNP
1	239014440	rs114719688	G	A	100	PASS	AC=215;AF=0.0429313;AN=5008;NS=2504;DP=19613;EAS_AF=0.0188;AMR_AF=0.0461;AFR_AF=0.0477;EUR_AF=0.0497;SAS_AF=0.0521;AA=-|||;VT=SNP
1	239014442	rs2689141	G	C	100	PASS	AC=2118;AF=0.422923;AN=5008;NS=2504;DP=19708;EAS_AF=0.1895;AMR_AF=0.4308;AFR_AF=0.7345;EUR_AF=0.4304;SAS_AF=0.229;AA=-|||;VT=SNP
1	239014779	rs111586755	A	G	100	PASS	AC=215;AF=0.0429313;AN=5008;NS=2504;DP=19671;EAS_AF=0.0188;AMR_AF=0.0461;AFR_AF=0.0477;EUR_AF=0.0497;SAS_AF=0.0521;AA=A|||;VT=SNP
1	239014865	rs115154442	A	T	100	PASS	AC=284;AF=0.0567093;AN=5008;NS=2504;DP=19499;EAS_AF=0.0536;AMR_AF=0.0836;AFR_AF=0.0159;EUR_AF=0.0984;SAS_AF=0.0532;AA=A|||;VT=SNP
1	239015182	rs61829134	T	C	100	PASS	AC=284;AF=0.0567093;AN=5008;NS=2504;DP=19213;EAS_AF=0.0536;AMR_AF=0.0836;AFR_AF=0.0159;EUR_AF=0.0984;SAS_AF=0.0532;AA=T|||;VT=SNP
1	239015266	rs144349227	T	G	100	PASS	AC=499;AF=0.0996406;AN=5008;NS=2504;DP=19042;EAS_AF=0.0724;AMR_AF=0.1297;AFR_AF=0.0635;EUR_AF=0.1481;SAS_AF=0.1053;AA=T|||;VT=SNP
1	239015346	rs61829135	G	T	100	PASS	AC=2132;AF=0.425719;AN=5008;NS=2504;DP=18379;EAS_AF=0.1905;AMR_AF=0.4308;AFR_AF=0.7451;EUR_AF=0.4304;SAS_AF=0.228;AA=T|||;VT=SNP
1	239015843	rs139739070	G	T	100	PASS	AC=216;AF=0.043131;AN=5008;NS=2504;DP=19963;EAS_AF=0.0188;AMR_AF=0.0461;AFR_AF=0.0484;EUR_AF=0.0497;SAS_AF=0.0521;AA=G|||;VT=SNP
1	239016303	rs7553893	G	A	100	PASS	AC=215;AF=0.0429313;AN=5008;NS=2504;DP=18410;EAS_AF=0.0188;AMR_AF=0.0461;AFR_AF=0.0477;EUR_AF=0.0497;SAS_AF=0.0521;AA=G|||;VT=SNP
1	239016572	rs7546325	T	G	100	PASS	AC=1118;AF=0.223243;AN=5008;NS=2504;DP=17885;EAS_AF=0.1825;AMR_AF=0.2032;AFR_AF=0.385;EUR_AF=0.1531;SAS_AF=0.1329;AA=G|||;VT=SNP
1	239016619	rs7546333	T	C	100	PASS	AC=215;AF=0.0429313;AN=5008;NS=2504;DP=17850;EAS_AF=0.0188;AMR_AF=0.0461;AFR_AF=0.0477;EUR_AF=0.0497;SAS_AF=0.0521;AA=T|||;VT=SNP
1	239016734	rs7517672	C	G	100	PASS	AC=215;AF=0.0429313;AN=5008;NS=2504;DP=18659;EAS_AF=0.0188;AMR_AF=0.0461;AFR_AF=0.0477;EUR_AF=0.0497;SAS_AF=0.0521;AA=C|||;VT=SNP
1	239016747	rs7529531	A	G	100	PASS	AC=215;AF=0.0429313;AN=5008;NS=2504;DP=18996;EAS_AF=0.0188;AMR_AF=0.0461;AFR_AF=0.0477;EUR_AF=0.0497;SAS_AF=0.0521;AA=A|||;VT=SNP
1	239016839	rs7539828	G	A	100	PASS	AC=215;AF=0.0429313;AN=5008;NS=2504;DP=19813;EAS_AF=0.0188;AMR_AF=0.0461;AFR_AF=0.0477;EUR_AF=0.0497;SAS_AF=0.0521;AA=A|||;VT=SNP
1	239016882	rs150096764	A	G	100	PASS	AC=216;AF=0.043131;AN=5008;NS=2504;DP=21950;EAS_AF=0.0198;AMR_AF=0.0461;AFR_AF=0.0477;EUR_AF=0.0497;SAS_AF=0.0521;AA=G|||;VT=SNP
1	239016947	rs76161338	T	C	100	PASS	AC=228;AF=0.0455272;AN=5008;NS=2504;DP=20168;EAS_AF=0.0407;AMR_AF=0.049;AFR_AF=0.0817;EUR_AF=0.0378;SAS_AF=0.0072;AA=T|||;VT=SNP
1	239016967	rs115554325	A	G	100	PASS	AC=215;AF=0.0429313;AN=5008;NS=2504;DP=19522;EAS_AF=0.0188;AMR_AF=0.0461;AFR_AF=0.0477;EUR_AF=0.0497;SAS_AF=0.0521;AA=G|||;VT=SNP
1	239017086	rs138376132	A	G	100	PASS	AC=126;AF=0.0251597;AN=5008;NS=2504;DP=18134;EAS_AF=0;AMR_AF=0.0476;AFR_AF=0.0265;EUR_AF=0.0517;SAS_AF=0.0061;AA=A|||;VT=SNP
1	239017105	rs142295557	A	C	100	PASS	AC=215;AF=0.0429313;AN=5008;NS=2504;DP=18302;EAS_AF=0.0188;AMR_AF=0.0461;AFR_AF=0.0477;EUR_AF=0.0497;SAS_AF=0.0521;AA=A|||;VT=SNP
1	239017233	rs2841384	G	T	100	PASS	AC=885;AF=0.176717;AN=5008;NS=2504;DP=19515;EAS_AF=0.0079;AMR_AF=0.183;AFR_AF=0.3472;EUR_AF=0.2097;SAS_AF=0.0818;AA=G|||;VT=SNP
1	239017726	rs113500525	C	T	100	PASS	AC=215;AF=0.0429313;AN=5008;NS=2504;DP=19043;EAS_AF=0.0188;AMR_AF=0.0461;AFR_AF=0.0477;EUR_AF=0.0497;SAS_AF=0.0521;AA=C|||;VT=SNP
1	239017969	rs150836171	A	T	100	PASS	AC=261;AF=0.0521166;AN=5008;NS=2504;DP=20171;EAS_AF=0.001;AMR_AF=0.0879;AFR_AF=0.0045;EUR_AF=0.1332;SAS_AF=0.0603;AA=A|||;VT=SNP
1	239018119	rs2948890	T	C	100	PASS	AC=2155;AF=0.430312;AN=5008;NS=2504;DP=19950;EAS_AF=0.1905;AMR_AF=0.4352;AFR_AF=0.7451;EUR_AF=0.4304;SAS_AF=0.2485;AA=C|||;VT=SNP
1	239018120	rs145325404	G	A	100	PASS	AC=284;AF=0.0567093;AN=5008;NS=2504;DP=19890;EAS_AF=0.0536;AMR_AF=0.0836;AFR_AF=0.0159;EUR_AF=0.0984;SAS_AF=0.0532;AA=G|||;VT=SNP
1	239018287	rs79896739	C	T	100	PASS	AC=261;AF=0.0521166;AN=5008;NS=2504;DP=21053;EAS_AF=0.001;AMR_AF=0.0879;AFR_AF=0.0045;EUR_AF=0.1332;SAS_AF=0.0603;AA=C|||;VT=SNP
1	239018360	rs144992163	C	G	100	PASS	AC=215;AF=0.0429313;AN=5008;NS=2504;DP=21128;EAS_AF=0.0188;AMR_AF=0.0461;AFR_AF=0.0477;EUR_AF=0.0497;SAS_AF=0.0521;AA=C|||;VT=SNP
1	239018366	rs9428737	C	T	100	PASS	AC=679;AF=0.135583;AN=5008;NS=2504;DP=20930;EAS_AF=0.0079;AMR_AF=0.1311;AFR_AF=0.2625;EUR_AF=0.1581;SAS_AF=0.0757;AA=C|||;VT=SNP
1	239018403	rs143077263	G	A	100	PASS	AC=215;AF=0.0429313;AN=5008;NS=2504;DP=19976;EAS_AF=0.0188;AMR_AF=0.0461;AFR_AF=0.0477;EUR_AF=0.0497;SAS_AF=0.0521;AA=A|||;VT=SNP
1	239018704	rs112829769	A	C	100	PASS	AC=215;AF=0.0429313;AN=5008;NS=2504;DP=20578;EAS_AF=0.0188;AMR_AF=0.0461;AFR_AF=0.0477;EUR_AF=0.0497;SAS_AF=0.0521;AA=t|||;VT=SNP
1	239019021	rs111584664	G	A	100	PASS	AC=216;AF=0.043131;AN=5008;NS=2504;DP=20267;EAS_AF=0.0188;AMR_AF=0.0461;AFR_AF=0.0484;EUR_AF=0.0497;SAS_AF=0.0521;AA=G|||;VT=SNP
1	239019088	rs2689170	C	T	100	PASS	AC=418;AF=0.0834665;AN=5008;NS=2504;DP=19707;EAS_AF=0.0069;AMR_AF=0.0432;AFR_AF=0.2579;EUR_AF=0.0249;SAS_AF=0.0153;AA=C|||;VT=SNP
1	239019105	rs111704068	C	T	100	PASS	AC=215;AF=0.0429313;AN=5008;NS=2504;DP=19918;EAS_AF=0.0188;AMR_AF=0.0461;AFR_AF=0.0477;EUR_AF=0.0497;SAS_AF=0.0521;AA=C|||;VT=SNP
1	239019205	rs79306318	G	A	100	PASS	AC=207;AF=0.0413339;AN=5008;NS=2504;DP=18768;EAS_AF=0;AMR_AF=0.0548;AFR_AF=0.084;EUR_AF=0.0517;SAS_AF=0.0061;AA=G|||;VT=SNP
1	239019233	rs112723135	G	A	100	PASS	AC=215;AF=0.0429313;AN=5008;NS=2504;DP=18368;EAS_AF=0.0188;AMR_AF=0.0461;AFR_AF=0.0477;EUR_AF=0.0497;SAS_AF=0.0521;AA=G|||;VT=SNP
1	239019447	rs10925775	A	G	100	PASS	AC=1115;AF=0.222644;AN=5008;NS=2504;DP=22297;EAS_AF=0.1825;AMR_AF=0.1988;AFR_AF=0.3843;EUR_AF=0.1531;SAS_AF=0.1339;AA=G|||;VT=SNP
1	239019716	rs78393163	A	G	100	PASS	AC=262;AF=0.0523163;AN=5008;NS=2504;DP=17362;EAS_AF=0.001;AMR_AF=0.0879;AFR_AF=0.0053;EUR_AF=0.1332;SAS_AF=0.0603;AA=A|||;VT=SNP
1	239019743	rs61829158	C	G	100	PASS	AC=284;AF=0.0567093;AN=5008;NS=2504;DP=16641;EAS_AF=0.0536;AMR_AF=0.0836;AFR_AF=0.0159;EUR_AF=0.0984;SAS_AF=0.0532;AA=G|||;VT=SNP
1	239021092	rs3011564	T	C	100	PASS	AC=486;AF=0.0970447;AN=5008;NS=2504;DP=17524;EAS_AF=0.0069;AMR_AF=0.0504;AFR_AF=0.3056;EUR_AF=0.0249;SAS_AF=0.0153;AA=T|||;VT=SNP
1	239021130	rs3011565	C	T	100	PASS	AC=988;AF=0.197284;AN=5008;NS=2504;DP=18092;EAS_AF=0.0079;AMR_AF=0.2305;AFR_AF=0.351;EUR_AF=0.2684;SAS_AF=0.0879;AA=C|||;VT=SNP
1	239021223	rs112682321	A	C	100	PASS	AC=213;AF=0.0425319;AN=5008;NS=2504;DP=16549;EAS_AF=0.0188;AMR_AF=0.0461;AFR_AF=0.0484;EUR_AF=0.0477;SAS_AF=0.0511;AA=A|||;VT=SNP
1	239021547	rs78272758	A	G	100	PASS	AC=174;AF=0.0347444;AN=5008;NS=2504;DP=14680;EAS_AF=0.0188;AMR_AF=0.0331;AFR_AF=0.0477;EUR_AF=0.0338;SAS_AF=0.0358;AA=A|||;VT=SNP
1	239021684	rs2841385	G	A	100	PASS	AC=1491;AF=0.297724;AN=5008;NS=2504;DP=14842;EAS_AF=0.0804;AMR_AF=0.3545;AFR_AF=0.4259;EUR_AF=0.4155;SAS_AF=0.1871;AA=A|||;VT=SNP
1	239021798	rs2689142	A	T	100	PASS	AC=1204;AF=0.240415;AN=5008;NS=2504;DP=14194;EAS_AF=0.0268;AMR_AF=0.268;AFR_AF=0.41;EUR_AF=0.3161;SAS_AF=0.1339;AA=A|||;VT=SNP
1	239022010	rs35702152	T	A	100	PASS	AC=237;AF=0.0473243;AN=5008;NS=2504;DP=18089;EAS_AF=0.001;AMR_AF=0.0836;AFR_AF=0.0045;EUR_AF=0.1243;SAS_AF=0.0481;AA=T|||;VT=SNP
1	239022067	rs75454902	T	C	100	PASS	AC=208;AF=0.0415335;AN=5008;NS=2504;DP=17200;EAS_AF=0.0188;AMR_AF=0.0403;AFR_AF=0.0477;EUR_AF=0.0477;SAS_AF=0.0511;AA=T|||;VT=SNP
1	239022095	rs75378839	G	A	100	PASS	AC=208;AF=0.0415335;AN=5008;NS=2504;DP=16565;EAS_AF=0.0188;AMR_AF=0.0403;AFR_AF=0.0477;EUR_AF=0.0477;SAS_AF=0.0511;AA=G|||;VT=SNP
1	239022236	rs149301529	T	G	100	PASS	AC=119;AF=0.023762;AN=5008;NS=2504;DP=17147;EAS_AF=0;AMR_AF=0.049;AFR_AF=0.003;EUR_AF=0.0676;SAS_AF=0.0133;AA=T|||;VT=SNP
1	239022336	rs12239982	G	A	100	PASS	AC=174;AF=0.0347444;AN=5008;NS=2504;DP=16705;EAS_AF=0.0188;AMR_AF=0.0331;AFR_AF=0.0477;EUR_AF=0.0338;SAS_AF=0.0358;AA=G|||;VT=SNP
1	239022848	rs1523416	C	T	100	PASS	AC=853;AF=0.170327;AN=5008;NS=2504;DP=11576;EAS_AF=0.0079;AMR_AF=0.1787;AFR_AF=0.3411;EUR_AF=0.2008;SAS_AF=0.0695;AA=-|||;VT=SNP
1	239022932	rs61829159	C	G	100	PASS	AC=119;AF=0.023762;AN=5008;NS=2504;DP=11990;EAS_AF=0;AMR_AF=0.049;AFR_AF=0.003;EUR_AF=0.0676;SAS_AF=0.0133;AA=C|||;VT=SNP
1	239023292	rs11587243	T	G	100	PASS	AC=236;AF=0.0471246;AN=5008;NS=2504;DP=17846;EAS_AF=0.001;AMR_AF=0.0821;AFR_AF=0.0045;EUR_AF=0.1243;SAS_AF=0.0481;AA=T|||;VT=SNP
1	239023390	rs2841387	T	C	100	PASS	AC=987;AF=0.197085;AN=5008;NS=2504;DP=18223;EAS_AF=0.0079;AMR_AF=0.2277;AFR_AF=0.3555;EUR_AF=0.2684;SAS_AF=0.0828;AA=T|||;VT=SNP
1	239023492	rs1523417	C	A	100	PASS	AC=1663;AF=0.332069;AN=5008;NS=2504;DP=16958;EAS_AF=0.0804;AMR_AF=0.3689;AFR_AF=0.5477;EUR_AF=0.4165;SAS_AF=0.1871;AA=A|||;VT=SNP
1	239023546	rs12239070	C	T	100	PASS	AC=177;AF=0.0353435;AN=5008;NS=2504;DP=17232;EAS_AF=0.0198;AMR_AF=0.0331;AFR_AF=0.0477;EUR_AF=0.0358;SAS_AF=0.0358;AA=C|||;VT=SNP
1	239024207	rs61830460	C	G	100	PASS	AC=362;AF=0.0722843;AN=5008;NS=2504;DP=14601;EAS_AF=0.0536;AMR_AF=0.0893;AFR_AF=0.0711;EUR_AF=0.0994;SAS_AF=0.0532;AA=C|||;VT=SNP
1	239024258	rs116277514	A	T	100	PASS	AC=77;AF=0.0153754;AN=5008;NS=2504;DP=14132;EAS_AF=0;AMR_AF=0.0288;AFR_AF=0.0023;EUR_AF=0.0537;SAS_AF=0;AA=A|||;VT=SNP
1	239024524	rs7517551	G	A	100	PASS	AC=208;AF=0.0415335;AN=5008;NS=2504;DP=15971;EAS_AF=0.0188;AMR_AF=0.0403;AFR_AF=0.0477;EUR_AF=0.0477;SAS_AF=0.0511;AA=G|||;VT=SNP
1	239024537	rs940208	A	C	100	PASS	AC=1671;AF=0.333666;AN=5008;NS=2504;DP=15824;EAS_AF=0.0804;AMR_AF=0.3775;AFR_AF=0.5492;EUR_AF=0.4165;SAS_AF=0.1871;AA=C|||;VT=SNP
1	239024782	rs940209	T	G	100	PASS	AC=986;AF=0.196885;AN=5008;NS=2504;DP=17124;EAS_AF=0.0079;AMR_AF=0.2277;AFR_AF=0.3548;EUR_AF=0.2684;SAS_AF=0.0828;AA=G|||;VT=SNP
1	239024908	rs1523418	C	T	100	PASS	AC=988;AF=0.197284;AN=5008;NS=2504;DP=18000;EAS_AF=0.0079;AMR_AF=0.2277;AFR_AF=0.3563;EUR_AF=0.2684;SAS_AF=0.0828;AA=C|||;VT=SNP
1	239024909	rs79782689	G	A	100	PASS	AC=47;AF=0.00938498;AN=5008;NS=2504;DP=18010;EAS_AF=0.0238;AMR_AF=0.0101;AFR_AF=0.0015;EUR_AF=0.0109;SAS_AF=0.0031;AA=G|||;VT=SNP
1	239024954	rs1523419	C	T	100	PASS	AC=988;AF=0.197284;AN=5008;NS=2504;DP=19347;EAS_AF=0.0079;AMR_AF=0.2277;AFR_AF=0.3563;EUR_AF=0.2684;SAS_AF=0.0828;AA=C|||;VT=SNP
1	239025026	rs61830461	T	C	100	PASS	AC=285;AF=0.0569089;AN=5008;NS=2504;DP=19992;EAS_AF=0.0536;AMR_AF=0.0836;AFR_AF=0.0159;EUR_AF=0.0994;SAS_AF=0.0532;AA=T|||;VT=SNP
1	239025052	rs139234928	G	T	100	PASS	AC=15;AF=0.00299521;AN=5008;NS=2504;DP=19677;EAS_AF=0;AMR_AF=0;AFR_AF=0.0008;EUR_AF=0.0139;SAS_AF=0;AA=G|||;VT=SNP
1	239025387	rs61830462	T	C	100	PASS	AC=285;AF=0.0569089;AN=5008;NS=2504;DP=20514;EAS_AF=0.0536;AMR_AF=0.0836;AFR_AF=0.0159;EUR_AF=0.0994;SAS_AF=0.0532;AA=T|||;VT=SNP
1	239025561	rs61830463	C	T	100	PASS	AC=350;AF=0.0698882;AN=5008;NS=2504;DP=18237;EAS_AF=0.0536;AMR_AF=0.0879;AFR_AF=0.0628;EUR_AF=0.0994;SAS_AF=0.0532;AA=C|||;VT=SNP
1	239025973	rs1403692	T	C	100	PASS	AC=986;AF=0.196885;AN=5008;NS=2504;DP=17623;EAS_AF=0.0079;AMR_AF=0.2277;AFR_AF=0.3548;EUR_AF=0.2684;SAS_AF=0.0828;AA=C|||;VT=SNP
1	239026342	rs78800115	C	T	100	PASS	AC=179;AF=0.0357428;AN=5008;NS=2504;DP=18499;EAS_AF=0.0188;AMR_AF=0.0389;AFR_AF=0.0484;EUR_AF=0.0338;SAS_AF=0.0358;AA=c|||;VT=SNP
1	239026812	rs76128952	G	A	100	PASS	AC=93;AF=0.0185703;AN=5008;NS=2504;DP=16197;EAS_AF=0;AMR_AF=0.0447;AFR_AF=0.003;EUR_AF=0.0517;SAS_AF=0.0061;AA=G|||;VT=SNP
1	239027002	rs2246030	T	C	100	PASS	AC=1671;AF=0.333666;AN=5008;NS=2504;DP=17075;EAS_AF=0.0804;AMR_AF=0.3746;AFR_AF=0.5499;EUR_AF=0.4175;SAS_AF=0.1871;AA=C|||;VT=SNP
1	239027058	rs2245936	C	T	100	PASS	AC=1670;AF=0.333466;AN=5008;NS=2504;DP=16772;EAS_AF=0.0804;AMR_AF=0.3746;AFR_AF=0.5499;EUR_AF=0.4165;SAS_AF=0.1871;AA=T|||;VT=SNP
1	239027579	rs7547656	T	C	100	PASS	AC=119;AF=0.023762;AN=5008;NS=2504;DP=15829;EAS_AF=0;AMR_AF=0.049;AFR_AF=0.003;EUR_AF=0.0676;SAS_AF=0.0133;AA=T|||;VT=SNP
1	239027594	rs61830464	C	T	100	PASS	AC=350;AF=0.0698882;AN=5008;NS=2504;DP=15879;EAS_AF=0.0536;AMR_AF=0.0879;AFR_AF=0.0628;EUR_AF=0.0994;SAS_AF=0.0532;AA=C|||;VT=SNP
1	239027681	rs2222480	A	G	100	PASS	AC=1001;AF=0.19988;AN=5008;NS=2504;DP=16829;EAS_AF=0.0079;AMR_AF=0.2305;AFR_AF=0.3646;EUR_AF=0.2684;SAS_AF=0.0828;AA=A|||;VT=SNP
1	239027873	rs7550073	T	G	100	PASS	AC=174;AF=0.0347444;AN=5008;NS=2504;DP=16699;EAS_AF=0.0188;AMR_AF=0.0331;AFR_AF=0.0477;EUR_AF=0.0338;SAS_AF=0.0358;AA=T|||;VT=SNP
1	239027884	rs7547758	A	C	100	PASS	AC=119;AF=0.023762;AN=5008;NS=2504;DP=16496;EAS_AF=0;AMR_AF=0.049;AFR_AF=0.003;EUR_AF=0.0676;SAS_AF=0.0133;AA=A|||;VT=SNP
1	239027988	rs1949748	G	A	100	PASS	AC=1001;AF=0.19988;AN=5008;NS=2504;DP=18721;EAS_AF=0.0079;AMR_AF=0.2305;AFR_AF=0.3646;EUR_AF=0.2684;SAS_AF=0.0828;AA=G|||;VT=SNP
1	239028809	rs112710353	T	C	100	PASS	AC=178;AF=0.0355431;AN=5008;NS=2504;DP=10802;EAS_AF=0.0188;AMR_AF=0.0389;AFR_AF=0.0484;EUR_AF=0.0338;SAS_AF=0.0348;AA=T|||;VT=SNP
1	239028896	rs138662230	C	T	100	PASS	AC=21;AF=0.00419329;AN=5008;NS=2504;DP=9417;EAS_AF=0;AMR_AF=0.0043;AFR_AF=0.0008;EUR_AF=0.0169;SAS_AF=0;AA=C|||;VT=SNP
1	239029881	rs76630886	A	T	100	PASS	AC=133;AF=0.0265575;AN=5008;NS=2504;DP=16167;EAS_AF=0;AMR_AF=0.049;AFR_AF=0.0136;EUR_AF=0.0676;SAS_AF=0.0133;AA=A|||;VT=SNP
1	239029937	rs2689143	C	T	100	PASS	AC=1000;AF=0.199681;AN=5008;NS=2504;DP=16330;EAS_AF=0.0079;AMR_AF=0.2305;AFR_AF=0.3638;EUR_AF=0.2684;SAS_AF=0.0828;AA=C|||;VT=SNP
1	239030724	rs77404369	A	G	100	PASS	AC=119;AF=0.023762;AN=5008;NS=2504;DP=18142;EAS_AF=0;AMR_AF=0.049;AFR_AF=0.003;EUR_AF=0.0676;SAS_AF=0.0133;AA=A|||;VT=SNP
1	239030793	rs112006408	T	A	100	PASS	AC=63;AF=0.0125799;AN=5008;NS=2504;DP=16945;EAS_AF=0.0069;AMR_AF=0.0202;AFR_AF=0.0015;EUR_AF=0.0249;SAS_AF=0.0153;AA=T|||;VT=SNP
1	239031042	rs6692928	C	T	100	PASS	AC=176;AF=0.0351438;AN=5008;NS=2504;DP=16064;EAS_AF=0.0188;AMR_AF=0.0331;AFR_AF=0.0484;EUR_AF=0.0358;SAS_AF=0.0348;AA=c|||;VT=SNP
1	239031120	rs2689144	A	G	100	PASS	AC=1000;AF=0.199681;AN=5008;NS=2504;DP=15013;EAS_AF=0.0079;AMR_AF=0.2305;AFR_AF=0.3638;EUR_AF=0.2684;SAS_AF=0.0828;AA=A|||;VT=SNP
1	239031827	rs77579158	T	C	100	PASS	AC=178;AF=0.0355431;AN=5008;NS=2504;DP=12509;EAS_AF=0.0188;AMR_AF=0.0389;AFR_AF=0.0484;EUR_AF=0.0338;SAS_AF=0.0348;AA=T|||;VT=SNP
1	239032602	rs6671827	G	A	100	PASS	AC=3940;AF=0.786741;AN=5008;NS=2504;DP=11666;EAS_AF=0.9931;AMR_AF=0.7233;AFR_AF=0.6165;EUR_AF=0.7247;SAS_AF=0.9131;AA=A|||;VT=SNP
1	239033316	rs3915050	C	T	100	PASS	AC=3304;AF=0.659744;AN=5008;NS=2504;DP=16252;EAS_AF=0.9246;AMR_AF=0.5764;AFR_AF=0.4486;EUR_AF=0.5815;SAS_AF=0.8119;AA=C|||;VT=SNP
1	239033588	rs9287226	C	T	100	PASS	AC=3932;AF=0.785144;AN=5008;NS=2504;DP=14088;EAS_AF=0.9931;AMR_AF=0.7176;AFR_AF=0.6369;EUR_AF=0.7117;SAS_AF=0.8947;AA=C|||;VT=SNP
1	239033711	rs115703927	G	T	100	PASS	AC=26;AF=0.00519169;AN=5008;NS=2504;DP=14861;EAS_AF=0;AMR_AF=0.0115;AFR_AF=0;EUR_AF=0.0139;SAS_AF=0.0041;AA=G|||;VT=SNP
1	239034315	rs9428414	C	T	100	PASS	AC=4679;AF=0.934305;AN=5008;NS=2504;DP=11087;EAS_AF=0.9931;AMR_AF=0.9539;AFR_AF=0.8116;EUR_AF=0.9742;SAS_AF=0.9847;AA=T|||;VT=SNP
1	239034364	rs9428738	T	C	100	PASS	AC=3936;AF=0.785942;AN=5008;NS=2504;DP=11398;EAS_AF=0.9931;AMR_AF=0.7219;AFR_AF=0.6377;EUR_AF=0.7117;SAS_AF=0.8947;AA=T|||;VT=SNP
1	239034512	rs9428739	T	C	100	PASS	AC=279;AF=0.0557109;AN=5008;NS=2504;DP=11799;EAS_AF=0.0496;AMR_AF=0.085;AFR_AF=0.0159;EUR_AF=0.1004;SAS_AF=0.0491;AA=T|||;VT=SNP
1	239035551	rs144464529	G	A	100	PASS	AC=19;AF=0.00379393;AN=5008;NS=2504;DP=10433;EAS_AF=0;AMR_AF=0.0014;AFR_AF=0.0008;EUR_AF=0.0169;SAS_AF=0;AA=G|||;VT=SNP
1	239035690	rs80085093	G	A	100	PASS	AC=20;AF=0.00399361;AN=5008;NS=2504;DP=12715;EAS_AF=0;AMR_AF=0.0086;AFR_AF=0;EUR_AF=0.0099;SAS_AF=0.0041;AA=G|||;VT=SNP
1	239035738	rs17562563	T	C	100	PASS	AC=118;AF=0.0235623;AN=5008;NS=2504;DP=12755;EAS_AF=0;AMR_AF=0.0476;AFR_AF=0.003;EUR_AF=0.0666;SAS_AF=0.0143;AA=T|||;VT=SNP
1	239035952	rs9428741	A	C	100	PASS	AC=3976;AF=0.79393;AN=5008;NS=2504;DP=10747;EAS_AF=0.9931;AMR_AF=0.7219;AFR_AF=0.6679;EUR_AF=0.7117;SAS_AF=0.8947;AA=A|||;VT=SNP
1	239036123	rs10802734	T	A	100	PASS	AC=3434;AF=0.685703;AN=5008;NS=2504;DP=12767;EAS_AF=0.9246;AMR_AF=0.598;AFR_AF=0.5371;EUR_AF=0.5805;SAS_AF=0.8108;AA=T|||;VT=SNP
1	239036620	rs61830465	A	G	100	PASS	AC=131;AF=0.0261581;AN=5008;NS=2504;DP=21061;EAS_AF=0;AMR_AF=0.0476;AFR_AF=0.0129;EUR_AF=0.0666;SAS_AF=0.0143;AA=A|||;VT=SNP
1	239037210	rs9428742	T	C	100	PASS	AC=4141;AF=0.826877;AN=5008;NS=2504;DP=17457;EAS_AF=0.9931;AMR_AF=0.7738;AFR_AF=0.6815;EUR_AF=0.7903;SAS_AF=0.9274;AA=C|||;VT=SNP
1	239037299	rs76219611	G	A	100	PASS	AC=168;AF=0.0335463;AN=5008;NS=2504;DP=16649;EAS_AF=0.0188;AMR_AF=0.0317;AFR_AF=0.0477;EUR_AF=0.0288;SAS_AF=0.0358;AA=G|||;VT=SNP
1	239037339	rs1589686	G	T	100	PASS	AC=4010;AF=0.800719;AN=5008;NS=2504;DP=16484;EAS_AF=0.9931;AMR_AF=0.7262;AFR_AF=0.6687;EUR_AF=0.7237;SAS_AF=0.9131;AA=T|||;VT=SNP
1	239037402	rs1589687	G	A	100	PASS	AC=3973;AF=0.793331;AN=5008;NS=2504;DP=16019;EAS_AF=0.9931;AMR_AF=0.719;AFR_AF=0.6687;EUR_AF=0.7097;SAS_AF=0.8947;AA=G|||;VT=SNP
1	239038006	rs9428743	T	C	100	PASS	AC=4342;AF=0.867013;AN=5008;NS=2504;DP=17972;EAS_AF=0.9931;AMR_AF=0.8285;AFR_AF=0.7587;EUR_AF=0.8449;SAS_AF=0.9335;AA=T|||;VT=SNP
1	239038457	rs9428744	C	T	100	PASS	AC=347;AF=0.0692891;AN=5008;NS=2504;DP=17909;EAS_AF=0.0496;AMR_AF=0.0908;AFR_AF=0.0651;EUR_AF=0.1004;SAS_AF=0.0481;AA=C|||;VT=SNP
1	239038867	rs10754655	A	G	100	PASS	AC=3629;AF=0.724641;AN=5008;NS=2504;DP=13496;EAS_AF=0.9435;AMR_AF=0.6311;AFR_AF=0.6044;EUR_AF=0.6093;SAS_AF=0.8466;AA=a|||;VT=SNP
1	239039005	rs76166054	T	C	100	PASS	AC=196;AF=0.0391374;AN=5008;NS=2504;DP=16118;EAS_AF=0;AMR_AF=0.0519;AFR_AF=0.0749;EUR_AF=0.0547;SAS_AF=0.0061;AA=T|||;VT=SNP
1	239039104	rs61830466	T	C	100	PASS	AC=131;AF=0.0261581;AN=5008;NS=2504;DP=16130;EAS_AF=0;AMR_AF=0.0476;AFR_AF=0.0129;EUR_AF=0.0666;SAS_AF=0.0143;AA=T|||;VT=SNP
1	239040553	rs187998757	T	A	100	PASS	AC=49;AF=0.00978435;AN=5008;NS=2504;DP=14030;EAS_AF=0;AMR_AF=0.0086;AFR_AF=0.0023;EUR_AF=0.0159;SAS_AF=0.0245;AA=A|||;VT=SNP
1	239040991	rs115615640	A	G	100	PASS	AC=16;AF=0.00319489;AN=5008;NS=2504;DP=9125;EAS_AF=0;AMR_AF=0;AFR_AF=0.0008;EUR_AF=0.0149;SAS_AF=0;AA=A|||;VT=SNP
1	239041011	rs149849005	T	C	100	PASS	AC=20;AF=0.00399361;AN=5008;NS=2504;DP=8562;EAS_AF=0;AMR_AF=0.0029;AFR_AF=0;EUR_AF=0.0139;SAS_AF=0.0041;AA=T|||;VT=SNP
1	239041408	rs9428746	C	T	100	PASS	AC=279;AF=0.0557109;AN=5008;NS=2504;DP=15458;EAS_AF=0.0496;AMR_AF=0.085;AFR_AF=0.0159;EUR_AF=0.1004;SAS_AF=0.0491;AA=C|||;VT=SNP
1	239041691	rs114255416	G	A	100	PASS	AC=28;AF=0.00559105;AN=5008;NS=2504;DP=18220;EAS_AF=0;AMR_AF=0.0043;AFR_AF=0;EUR_AF=0.0239;SAS_AF=0.001;AA=g|||;VT=SNP
1	239042172	rs9428747	A	C	100	PASS	AC=3975;AF=0.79373;AN=5008;NS=2504;DP=19438;EAS_AF=0.9931;AMR_AF=0.7205;AFR_AF=0.6694;EUR_AF=0.7097;SAS_AF=0.8947;AA=A|||;VT=SNP
1	239042530	rs61830469	C	A	100	PASS	AC=118;AF=0.0235623;AN=5008;NS=2504;DP=16493;EAS_AF=0;AMR_AF=0.0476;AFR_AF=0.003;EUR_AF=0.0666;SAS_AF=0.0143;AA=C|||;VT=SNP
1	239042688	rs11801878	C	T	100	PASS	AC=167;AF=0.0333466;AN=5008;NS=2504;DP=14614;EAS_AF=0.0188;AMR_AF=0.0317;AFR_AF=0.0469;EUR_AF=0.0288;SAS_AF=0.0358;AA=C|||;VT=SNP
1	239042965	rs2049321	A	G	100	PASS	AC=3975;AF=0.79373;AN=5008;NS=2504;DP=14476;EAS_AF=0.9931;AMR_AF=0.7205;AFR_AF=0.6694;EUR_AF=0.7097;SAS_AF=0.8947;AA=A|||;VT=SNP
1	239043701	rs9428748	A	G	100	PASS	AC=4011;AF=0.800919;AN=5008;NS=2504;DP=14703;EAS_AF=0.9931;AMR_AF=0.7277;AFR_AF=0.6687;EUR_AF=0.7237;SAS_AF=0.9131;AA=G|||;VT=SNP
1	239044336	rs35447839	C	T	100	PASS	AC=79;AF=0.0157748;AN=5008;NS=2504;DP=20076;EAS_AF=0;AMR_AF=0.0274;AFR_AF=0.0023;EUR_AF=0.0567;SAS_AF=0;AA=C|||;VT=SNP
1	239044391	rs1965498	A	G	100	PASS	AC=3975;AF=0.79373;AN=5008;NS=2504;DP=17907;EAS_AF=0.9931;AMR_AF=0.7205;AFR_AF=0.6694;EUR_AF=0.7097;SAS_AF=0.8947;AA=A|||;VT=SNP
1	239044561	rs112388622	C	T	100	PASS	AC=168;AF=0.0335463;AN=5008;NS=2504;DP=13822;EAS_AF=0.0188;AMR_AF=0.0317;AFR_AF=0.0477;EUR_AF=0.0288;SAS_AF=0.0358;AA=C|||;VT=SNP
1	239044841	rs6673984	C	T	100	PASS	AC=4009;AF=0.800519;AN=5008;NS=2504;DP=12449;EAS_AF=0.9931;AMR_AF=0.7277;AFR_AF=0.6687;EUR_AF=0.7217;SAS_AF=0.9131;AA=T|||;VT=SNP
1	239045745	rs10925779	A	T	100	PASS	AC=131;AF=0.0261581;AN=5008;NS=2504;DP=18138;EAS_AF=0;AMR_AF=0.0476;AFR_AF=0.0129;EUR_AF=0.0666;SAS_AF=0.0143;AA=A|||;VT=SNP
1	239045963	rs17620934	A	G	100	PASS	AC=282;AF=0.0563099;AN=5008;NS=2504;DP=14867;EAS_AF=0;AMR_AF=0.1254;AFR_AF=0.0106;EUR_AF=0.1302;SAS_AF=0.0511;AA=A|||;VT=SNP
1	239046479	rs9428749	G	T	100	PASS	AC=424;AF=0.0846645;AN=5008;NS=2504;DP=16749;EAS_AF=0.0496;AMR_AF=0.1671;AFR_AF=0.0166;EUR_AF=0.1392;SAS_AF=0.0982;AA=G|||;VT=SNP
1	239046480	rs9428750	G	C	100	PASS	AC=424;AF=0.0846645;AN=5008;NS=2504;DP=16766;EAS_AF=0.0496;AMR_AF=0.1671;AFR_AF=0.0166;EUR_AF=0.1392;SAS_AF=0.0982;AA=G|||;VT=SNP
1	239046551	rs16837557	A	G	100	PASS	AC=186;AF=0.0371406;AN=5008;NS=2504;DP=15610;EAS_AF=0;AMR_AF=0.0519;AFR_AF=0.0673;EUR_AF=0.0547;SAS_AF=0.0061;AA=A|||;VT=SNP
1	239046766	rs2049319	A	G	100	PASS	AC=3984;AF=0.795527;AN=5008;NS=2504;DP=18586;EAS_AF=0.9931;AMR_AF=0.719;AFR_AF=0.6785;EUR_AF=0.7087;SAS_AF=0.8937;AA=A|||;VT=SNP
1	239046949	rs1916620	T	C	100	PASS	AC=3983;AF=0.795327;AN=5008;NS=2504;DP=17555;EAS_AF=0.9931;AMR_AF=0.7176;AFR_AF=0.6785;EUR_AF=0.7087;SAS_AF=0.8937;AA=C|||;VT=SNP
1	239046973	rs1916619	T	C	100	PASS	AC=3983;AF=0.795327;AN=5008;NS=2504;DP=17586;EAS_AF=0.9931;AMR_AF=0.7176;AFR_AF=0.6785;EUR_AF=0.7087;SAS_AF=0.8937;AA=T|||;VT=SNP
1	239047148	rs35477231	A	C	100	PASS	AC=285;AF=0.0569089;AN=5008;NS=2504;DP=19357;EAS_AF=0;AMR_AF=0.1282;AFR_AF=0.0106;EUR_AF=0.1302;SAS_AF=0.0521;AA=A|||;VT=SNP
1	239047201	rs1916618	G	A	100	PASS	AC=3985;AF=0.795727;AN=5008;NS=2504;DP=18216;EAS_AF=0.9931;AMR_AF=0.7205;AFR_AF=0.6785;EUR_AF=0.7087;SAS_AF=0.8937;AA=G|||;VT=SNP
1	239047393	rs2049318	T	G	100	PASS	AC=4022;AF=0.803115;AN=5008;NS=2504;DP=17256;EAS_AF=0.9931;AMR_AF=0.7277;AFR_AF=0.6785;EUR_AF=0.7227;SAS_AF=0.9121;AA=G|||;VT=SNP
1	239047496	rs16837567	T	C	100	PASS	AC=185;AF=0.0369409;AN=5008;NS=2504;DP=16347;EAS_AF=0;AMR_AF=0.0504;AFR_AF=0.0673;EUR_AF=0.0547;SAS_AF=0.0061;AA=T|||;VT=SNP
1	239047632	rs9428751	C	T	100	PASS	AC=4022;AF=0.803115;AN=5008;NS=2504;DP=14178;EAS_AF=0.9931;AMR_AF=0.7277;AFR_AF=0.6785;EUR_AF=0.7227;SAS_AF=0.9121;AA=T|||;VT=SNP
1	239047652	rs9428752	G	T	100	PASS	AC=4022;AF=0.803115;AN=5008;NS=2504;DP=14236;EAS_AF=0.9931;AMR_AF=0.7277;AFR_AF=0.6785;EUR_AF=0.7227;SAS_AF=0.9121;AA=G|||;VT=SNP
1	239048053	rs9428753	G	A	100	PASS	AC=494;AF=0.0986422;AN=5008;NS=2504;DP=15823;EAS_AF=0.0496;AMR_AF=0.1729;AFR_AF=0.0666;EUR_AF=0.1392;SAS_AF=0.0982;AA=G|||;VT=SNP
1	239048069	rs9428754	G	T	100	PASS	AC=4022;AF=0.803115;AN=5008;NS=2504;DP=15579;EAS_AF=0.9931;AMR_AF=0.7277;AFR_AF=0.6785;EUR_AF=0.7227;SAS_AF=0.9121;AA=T|||;VT=SNP
1	239048174	rs7533049	A	G	100	PASS	AC=4022;AF=0.803115;AN=5008;NS=2504;DP=16600;EAS_AF=0.9931;AMR_AF=0.7277;AFR_AF=0.6785;EUR_AF=0.7227;SAS_AF=0.9121;AA=A|||;VT=SNP
1	239048274	rs7543375	G	C	100	PASS	AC=4022;AF=0.803115;AN=5008;NS=2504;DP=16170;EAS_AF=0.9931;AMR_AF=0.7277;AFR_AF=0.6785;EUR_AF=0.7227;SAS_AF=0.9121;AA=C|||;VT=SNP
1	239048450	rs61830470	C	T	100	PASS	AC=323;AF=0.0644968;AN=5008;NS=2504;DP=19702;EAS_AF=0;AMR_AF=0.0994;AFR_AF=0.084;EUR_AF=0.1213;SAS_AF=0.0215;AA=T|||;VT=SNP
1	239048524	rs114511895	C	A	100	PASS	AC=96;AF=0.0191693;AN=5008;NS=2504;DP=18410;EAS_AF=0;AMR_AF=0.0447;AFR_AF=0.003;EUR_AF=0.0547;SAS_AF=0.0061;AA=C|||;VT=SNP
1	239048921	rs10754656	T	A	100	PASS	AC=4019;AF=0.802516;AN=5008;NS=2504;DP=20902;EAS_AF=0.9931;AMR_AF=0.7248;AFR_AF=0.6778;EUR_AF=0.7227;SAS_AF=0.9121;AA=T|||;VT=SNP
1	239048980	rs6682305	A	G	100	PASS	AC=4019;AF=0.802516;AN=5008;NS=2504;DP=19943;EAS_AF=0.9931;AMR_AF=0.7248;AFR_AF=0.6778;EUR_AF=0.7227;SAS_AF=0.9121;AA=A|||;VT=SNP
1	239049014	rs6684893	T	C	100	PASS	AC=3983;AF=0.795327;AN=5008;NS=2504;DP=20947;EAS_AF=0.9921;AMR_AF=0.7205;AFR_AF=0.6778;EUR_AF=0.7087;SAS_AF=0.8937;AA=T|||;VT=SNP
1	239049135	rs6669892	C	G	100	PASS	AC=4019;AF=0.802516;AN=5008;NS=2504;DP=19988;EAS_AF=0.9931;AMR_AF=0.7248;AFR_AF=0.6778;EUR_AF=0.7227;SAS_AF=0.9121;AA=G|||;VT=SNP
1	239049213	rs6669990	C	T	100	PASS	AC=4150;AF=0.828674;AN=5008;NS=2504;DP=18104;EAS_AF=0.9931;AMR_AF=0.7723;AFR_AF=0.6906;EUR_AF=0.7893;SAS_AF=0.9264;AA=T|||;VT=SNP
1	239049455	rs4268347	C	T	100	PASS	AC=4001;AF=0.798922;AN=5008;NS=2504;DP=16797;EAS_AF=0.9772;AMR_AF=0.7219;AFR_AF=0.6778;EUR_AF=0.7227;SAS_AF=0.9121;AA=T|||;VT=SNP
1	239049706	rs12738936	T	C	100	PASS	AC=285;AF=0.0569089;AN=5008;NS=2504;DP=16652;EAS_AF=0;AMR_AF=0.1282;AFR_AF=0.0106;EUR_AF=0.1302;SAS_AF=0.0521;AA=T|||;VT=SNP
1	239049739	rs9428755	G	T	100	PASS	AC=4019;AF=0.802516;AN=5008;NS=2504;DP=16354;EAS_AF=0.9931;AMR_AF=0.7248;AFR_AF=0.6778;EUR_AF=0.7227;SAS_AF=0.9121;AA=T|||;VT=SNP
1	239049794	rs9428756	G	A	100	PASS	AC=4019;AF=0.802516;AN=5008;NS=2504;DP=17198;EAS_AF=0.9931;AMR_AF=0.7248;AFR_AF=0.6778;EUR_AF=0.7227;SAS_AF=0.9121;AA=A|||;VT=SNP
1	239049988	rs113005280	G	A	100	PASS	AC=59;AF=0.0117812;AN=5008;NS=2504;DP=18787;EAS_AF=0;AMR_AF=0.0173;AFR_AF=0.0023;EUR_AF=0.0288;SAS_AF=0.0153;AA=G|||;VT=SNP
1	239050211	rs61147532	G	A	100	PASS	AC=305;AF=0.0609026;AN=5008;NS=2504;DP=18755;EAS_AF=0;AMR_AF=0.1009;AFR_AF=0.0703;EUR_AF=0.1213;SAS_AF=0.0204;AA=G|||;VT=SNP
1	239050934	rs1523425	C	T	100	PASS	AC=4021;AF=0.802915;AN=5008;NS=2504;DP=16707;EAS_AF=0.9931;AMR_AF=0.7262;AFR_AF=0.6778;EUR_AF=0.7227;SAS_AF=0.9131;AA=T|||;VT=SNP
1	239050988	rs12077386	C	T	100	PASS	AC=320;AF=0.0638978;AN=5008;NS=2504;DP=14791;EAS_AF=0.001;AMR_AF=0.1009;AFR_AF=0.0809;EUR_AF=0.1213;SAS_AF=0.0204;AA=C|||;VT=SNP
1	239051084	rs115148644	C	T	100	PASS	AC=22;AF=0.00439297;AN=5008;NS=2504;DP=15649;EAS_AF=0;AMR_AF=0.0029;AFR_AF=0;EUR_AF=0.0149;SAS_AF=0.0051;AA=C|||;VT=SNP
1	239051239	rs12063238	A	T	100	PASS	AC=132;AF=0.0263578;AN=5008;NS=2504;DP=19732;EAS_AF=0.001;AMR_AF=0.0476;AFR_AF=0.0129;EUR_AF=0.0666;SAS_AF=0.0143;AA=a|||;VT=SNP
1	239051904	rs7555690	G	A	100	PASS	AC=4264;AF=0.851438;AN=5008;NS=2504;DP=20922;EAS_AF=0.9921;AMR_AF=0.8184;AFR_AF=0.7073;EUR_AF=0.8439;SAS_AF=0.9325;AA=A|||;VT=SNP
1	239051925	rs9428757	T	C	100	PASS	AC=426;AF=0.0850639;AN=5008;NS=2504;DP=20544;EAS_AF=0.0496;AMR_AF=0.1671;AFR_AF=0.0174;EUR_AF=0.1392;SAS_AF=0.0992;AA=T|||;VT=SNP
1	239052089	rs76336475	A	G	100	PASS	AC=56;AF=0.0111821;AN=5008;NS=2504;DP=17404;EAS_AF=0;AMR_AF=0.0274;AFR_AF=0.0015;EUR_AF=0.0278;SAS_AF=0.0072;AA=A|||;VT=SNP
1	239052148	rs61830488	A	G	100	PASS	AC=118;AF=0.0235623;AN=5008;NS=2504;DP=18641;EAS_AF=0;AMR_AF=0.0476;AFR_AF=0.003;EUR_AF=0.0666;SAS_AF=0.0143;AA=A|||;VT=SNP
1	239052476	rs34285938	G	A	100	PASS	AC=285;AF=0.0569089;AN=5008;NS=2504;DP=16891;EAS_AF=0;AMR_AF=0.1282;AFR_AF=0.0106;EUR_AF=0.1302;SAS_AF=0.0521;AA=G|||;VT=SNP
1	239052566	rs61830489	C	T	100	PASS	AC=305;AF=0.0609026;AN=5008;NS=2504;DP=18203;EAS_AF=0;AMR_AF=0.1009;AFR_AF=0.0703;EUR_AF=0.1213;SAS_AF=0.0204;AA=C|||;VT=SNP
1	239052793	rs74745885	G	A	100	PASS	AC=171;AF=0.0341454;AN=5008;NS=2504;DP=16319;EAS_AF=0.0188;AMR_AF=0.0346;AFR_AF=0.0484;EUR_AF=0.0288;SAS_AF=0.0358;AA=G|||;VT=SNP
1	239052928	rs9428415	G	C	100	PASS	AC=493;AF=0.0984425;AN=5008;NS=2504;DP=14463;EAS_AF=0.0486;AMR_AF=0.1729;AFR_AF=0.0666;EUR_AF=0.1392;SAS_AF=0.0982;AA=G|||;VT=SNP
1	239053030	rs6695968	A	C	100	PASS	AC=4001;AF=0.798922;AN=5008;NS=2504;DP=16544;EAS_AF=0.9931;AMR_AF=0.7176;AFR_AF=0.6914;EUR_AF=0.7097;SAS_AF=0.8937;AA=A|||;VT=SNP
1	239053058	rs6683644	C	T	100	PASS	AC=4000;AF=0.798722;AN=5008;NS=2504;DP=16874;EAS_AF=0.9931;AMR_AF=0.7176;AFR_AF=0.6914;EUR_AF=0.7087;SAS_AF=0.8937;AA=C|||;VT=SNP
1	239053310	rs12118121	T	C	100	PASS	AC=495;AF=0.0988419;AN=5008;NS=2504;DP=19241;EAS_AF=0.0496;AMR_AF=0.1729;AFR_AF=0.0673;EUR_AF=0.1392;SAS_AF=0.0982;AA=T|||;VT=SNP
1	239053498	rs79086679	C	T	100	PASS	AC=93;AF=0.0185703;AN=5008;NS=2504;DP=19310;EAS_AF=0;AMR_AF=0.0418;AFR_AF=0.0045;EUR_AF=0.0517;SAS_AF=0.0061;AA=C|||;VT=SNP
1	239053633	rs9428758	T	C	100	PASS	AC=425;AF=0.0848642;AN=5008;NS=2504;DP=20523;EAS_AF=0.0496;AMR_AF=0.1671;AFR_AF=0.0174;EUR_AF=0.1392;SAS_AF=0.0982;AA=T|||;VT=SNP
1	239053667	rs9428759	G	A	100	PASS	AC=406;AF=0.0810703;AN=5008;NS=2504;DP=20321;EAS_AF=0.0496;AMR_AF=0.1643;AFR_AF=0.0053;EUR_AF=0.1382;SAS_AF=0.0982;AA=G|||;VT=SNP
1	239053733	rs9428416	A	G	100	PASS	AC=495;AF=0.0988419;AN=5008;NS=2504;DP=19691;EAS_AF=0.0496;AMR_AF=0.1729;AFR_AF=0.0673;EUR_AF=0.1392;SAS_AF=0.0982;AA=A|||;VT=SNP
1	239053825	rs1523424	A	G	100	PASS	AC=4035;AF=0.805711;AN=5008;NS=2504;DP=17535;EAS_AF=0.9931;AMR_AF=0.7277;AFR_AF=0.6899;EUR_AF=0.7227;SAS_AF=0.91;AA=G|||;VT=SNP
1	239054282	rs1523422	A	G	100	PASS	AC=3317;AF=0.66234;AN=5008;NS=2504;DP=17419;EAS_AF=0.9246;AMR_AF=0.5144;AFR_AF=0.5477;EUR_AF=0.5517;SAS_AF=0.7658;AA=A|||;VT=SNP
1	239054372	rs1523421	T	A	100	PASS	AC=3986;AF=0.795927;AN=5008;NS=2504;DP=18566;EAS_AF=0.9931;AMR_AF=0.719;AFR_AF=0.68;EUR_AF=0.7087;SAS_AF=0.8937;AA=T|||;VT=SNP
1	239054426	rs6699789	A	T	100	PASS	AC=4040;AF=0.806709;AN=5008;NS=2504;DP=18838;EAS_AF=0.9931;AMR_AF=0.7277;AFR_AF=0.6921;EUR_AF=0.7227;SAS_AF=0.9121;AA=T|||;VT=SNP
1	239054473	rs4320775	T	C	100	PASS	AC=4043;AF=0.807308;AN=5008;NS=2504;DP=18741;EAS_AF=0.9931;AMR_AF=0.7277;AFR_AF=0.6929;EUR_AF=0.7247;SAS_AF=0.9121;AA=C|||;VT=SNP
1	239054474	rs4428877	G	A	100	PASS	AC=4015;AF=0.801717;AN=5008;NS=2504;DP=19069;EAS_AF=0.9931;AMR_AF=0.7262;AFR_AF=0.6725;EUR_AF=0.7247;SAS_AF=0.9121;AA=G|||;VT=SNP
1	239054495	rs1568707	G	A	100	PASS	AC=4410;AF=0.880591;AN=5008;NS=2504;DP=19060;EAS_AF=1;AMR_AF=0.8473;AFR_AF=0.767;EUR_AF=0.8678;SAS_AF=0.9479;AA=A|||;VT=SNP
1	239054962	rs9428760	A	T	100	PASS	AC=4019;AF=0.802516;AN=5008;NS=2504;DP=18204;EAS_AF=0.9931;AMR_AF=0.7233;AFR_AF=0.6785;EUR_AF=0.7227;SAS_AF=0.9121;AA=T|||;VT=SNP
1	239054964	rs115591460	C	T	100	PASS	AC=97;AF=0.019369;AN=5008;NS=2504;DP=18221;EAS_AF=0;AMR_AF=0.0447;AFR_AF=0.0038;EUR_AF=0.0547;SAS_AF=0.0061;AA=C|||;VT=SNP
1	239055057	rs79051791	G	A	100	PASS	AC=78;AF=0.0155751;AN=5008;NS=2504;DP=17461;EAS_AF=0.0069;AMR_AF=0.0245;AFR_AF=0.0098;EUR_AF=0.0258;SAS_AF=0.0153;AA=G|||;VT=SNP
1	239055058	rs78193289	C	T	100	PASS	AC=78;AF=0.0155751;AN=5008;NS=2504;DP=17450;EAS_AF=0.0069;AMR_AF=0.0245;AFR_AF=0.0098;EUR_AF=0.0258;SAS_AF=0.0153;AA=c|||;VT=SNP
1	239055105	rs61830490	A	G	100	PASS	AC=397;AF=0.0792732;AN=5008;NS=2504;DP=17194;EAS_AF=0.0069;AMR_AF=0.1239;AFR_AF=0.0915;EUR_AF=0.1471;SAS_AF=0.0358;AA=G|||;VT=SNP
1	239055181	rs61830491	A	G	100	PASS	AC=410;AF=0.081869;AN=5008;NS=2504;DP=16109;EAS_AF=0.0069;AMR_AF=0.1239;AFR_AF=0.1014;EUR_AF=0.1471;SAS_AF=0.0358;AA=A|||;VT=SNP
1	239055450	rs9428761	C	T	100	PASS	AC=421;AF=0.0840655;AN=5008;NS=2504;DP=9119;EAS_AF=0.0496;AMR_AF=0.1657;AFR_AF=0.0159;EUR_AF=0.1382;SAS_AF=0.0982;AA=T|||;VT=SNP
1	239055467	rs77424300	T	C	100	PASS	AC=410;AF=0.081869;AN=5008;NS=2504;DP=8560;EAS_AF=0.0069;AMR_AF=0.1239;AFR_AF=0.1014;EUR_AF=0.1471;SAS_AF=0.0358;AA=T|||;VT=SNP
1	239055674	rs55842333	T	G	100	PASS	AC=397;AF=0.0792732;AN=5008;NS=2504;DP=11322;EAS_AF=0.0069;AMR_AF=0.1239;AFR_AF=0.0915;EUR_AF=0.1471;SAS_AF=0.0358;AA=G|||;VT=SNP
1	239055685	rs2352736	T	A	100	PASS	AC=3986;AF=0.795927;AN=5008;NS=2504;DP=11378;EAS_AF=0.9931;AMR_AF=0.7205;AFR_AF=0.6793;EUR_AF=0.7087;SAS_AF=0.8937;AA=t|||;VT=SNP
1	239055736	rs57995037	G	A	100	PASS	AC=381;AF=0.0760783;AN=5008;NS=2504;DP=12487;EAS_AF=0.0069;AMR_AF=0.1225;AFR_AF=0.0802;EUR_AF=0.1471;SAS_AF=0.0358;AA=G|||;VT=SNP
1	239055815	rs9428762	G	A	100	PASS	AC=494;AF=0.0986422;AN=5008;NS=2504;DP=14641;EAS_AF=0.0496;AMR_AF=0.1729;AFR_AF=0.0666;EUR_AF=0.1392;SAS_AF=0.0982;AA=G|||;VT=SNP
1	239055914	rs4146496	C	T	100	PASS	AC=2930;AF=0.585064;AN=5008;NS=2504;DP=16074;EAS_AF=0.8214;AMR_AF=0.5115;AFR_AF=0.2897;EUR_AF=0.6173;SAS_AF=0.7597;AA=C|||;VT=SNP
1	239055938	rs61830494	T	C	100	PASS	AC=407;AF=0.08127;AN=5008;NS=2504;DP=16903;EAS_AF=0.0069;AMR_AF=0.1239;AFR_AF=0.0991;EUR_AF=0.1471;SAS_AF=0.0358;AA=C|||;VT=SNP
1	239055944	rs4146495	T	C	100	PASS	AC=3985;AF=0.795727;AN=5008;NS=2504;DP=17172;EAS_AF=0.9931;AMR_AF=0.7205;AFR_AF=0.68;EUR_AF=0.7087;SAS_AF=0.8916;AA=T|||;VT=SNP
1	239056085	rs74148821	C	A	100	PASS	AC=280;AF=0.0559105;AN=5008;NS=2504;DP=17829;EAS_AF=0.0069;AMR_AF=0.0793;AFR_AF=0.0877;EUR_AF=0.0805;SAS_AF=0.0215;AA=A|||;VT=SNP
1	239056172	rs61830495	T	C	100	PASS	AC=409;AF=0.0816693;AN=5008;NS=2504;DP=19036;EAS_AF=0.0069;AMR_AF=0.1239;AFR_AF=0.1006;EUR_AF=0.1471;SAS_AF=0.0358;AA=T|||;VT=SNP
1	239056505	rs111858951	G	A	100	PASS	AC=196;AF=0.0391374;AN=5008;NS=2504;DP=18742;EAS_AF=0.0069;AMR_AF=0.0706;AFR_AF=0.0272;EUR_AF=0.0805;SAS_AF=0.0235;AA=G|||;VT=SNP
1	239056624	rs61830496	A	G	100	PASS	AC=144;AF=0.028754;AN=5008;NS=2504;DP=18598;EAS_AF=0;AMR_AF=0.0461;AFR_AF=0.0234;EUR_AF=0.0666;SAS_AF=0.0143;AA=G|||;VT=SNP
1	239056758	rs12121331	T	C	100	PASS	AC=2805;AF=0.560104;AN=5008;NS=2504;DP=16793;EAS_AF=0.8145;AMR_AF=0.4496;AFR_AF=0.3094;EUR_AF=0.5378;SAS_AF=0.7382;AA=T|||;VT=SNP
1	239056921	rs35927062	C	T	100	PASS	AC=282;AF=0.0563099;AN=5008;NS=2504;DP=18824;EAS_AF=0;AMR_AF=0.1311;AFR_AF=0.0068;EUR_AF=0.1302;SAS_AF=0.0521;AA=C|||;VT=SNP
1	239057037	rs9428417	A	G	100	PASS	AC=495;AF=0.0988419;AN=5008;NS=2504;DP=20677;EAS_AF=0.0496;AMR_AF=0.1729;AFR_AF=0.0673;EUR_AF=0.1392;SAS_AF=0.0982;AA=A|||;VT=SNP
1	239057106	rs6674607	A	G	100	PASS	AC=4416;AF=0.881789;AN=5008;NS=2504;DP=20557;EAS_AF=1;AMR_AF=0.8473;AFR_AF=0.77;EUR_AF=0.8698;SAS_AF=0.9479;AA=G|||;VT=SNP
1	239057708	rs1949749	G	A	100	PASS	AC=3656;AF=0.730032;AN=5008;NS=2504;DP=19614;EAS_AF=0.9435;AMR_AF=0.5994;AFR_AF=0.6241;EUR_AF=0.6501;SAS_AF=0.8282;AA=A|||;VT=SNP
1	239057807	rs35199588	G	A	100	PASS	AC=83;AF=0.0165735;AN=5008;NS=2504;DP=21271;EAS_AF=0;AMR_AF=0.0303;AFR_AF=0.0038;EUR_AF=0.0567;SAS_AF=0;AA=G|||;VT=SNP
1	239058330	rs6689380	G	A	100	PASS	AC=341;AF=0.0680911;AN=5008;NS=2504;DP=17454;EAS_AF=0.0188;AMR_AF=0.0807;AFR_AF=0.0696;EUR_AF=0.1064;SAS_AF=0.0685;AA=A|||;VT=SNP
1	239059151	rs12755755	A	G	100	PASS	AC=73;AF=0.0145767;AN=5008;NS=2504;DP=17183;EAS_AF=0;AMR_AF=0.0259;AFR_AF=0.0023;EUR_AF=0.0517;SAS_AF=0;AA=A|||;VT=SNP
1	239059246	rs61830497	A	G	100	PASS	AC=116;AF=0.0231629;AN=5008;NS=2504;DP=17823;EAS_AF=0;AMR_AF=0.0447;AFR_AF=0.003;EUR_AF=0.0666;SAS_AF=0.0143;AA=A|||;VT=SNP
1	239059487	rs114819452	C	G	100	PASS	AC=28;AF=0.00559105;AN=5008;NS=2504;DP=19495;EAS_AF=0;AMR_AF=0.0086;AFR_AF=0.0023;EUR_AF=0.0179;SAS_AF=0.001;AA=C|||;VT=SNP
1	239059747	rs61830498	G	T	100	PASS	AC=116;AF=0.0231629;AN=5008;NS=2504;DP=20524;EAS_AF=0;AMR_AF=0.0447;AFR_AF=0.003;EUR_AF=0.0666;SAS_AF=0.0143;AA=G|||;VT=SNP
1	239059924	rs11807252	C	A	100	PASS	AC=165;AF=0.0329473;AN=5008;NS=2504;DP=16569;EAS_AF=0.0179;AMR_AF=0.0317;AFR_AF=0.0484;EUR_AF=0.0258;SAS_AF=0.0358;AA=C|||;VT=SNP
1	239059965	rs61830499	A	C	100	PASS	AC=116;AF=0.0231629;AN=5008;NS=2504;DP=16467;EAS_AF=0;AMR_AF=0.0447;AFR_AF=0.003;EUR_AF=0.0666;SAS_AF=0.0143;AA=A|||;VT=SNP
1	239060686	rs6429109	G	A	100	PASS	AC=3312;AF=0.661342;AN=5008;NS=2504;DP=15254;EAS_AF=0.9256;AMR_AF=0.5159;AFR_AF=0.553;EUR_AF=0.5437;SAS_AF=0.7597;AA=G|||;VT=SNP
1	239060960	rs7551773	G	A	100	PASS	AC=4007;AF=0.80012;AN=5008;NS=2504;DP=17139;EAS_AF=0.9821;AMR_AF=0.7536;AFR_AF=0.6551;EUR_AF=0.7634;SAS_AF=0.8793;AA=G|||;VT=SNP
1	239061847	rs9428763	C	T	100	PASS	AC=425;AF=0.0848642;AN=5008;NS=2504;DP=18792;EAS_AF=0.0496;AMR_AF=0.1686;AFR_AF=0.0174;EUR_AF=0.1392;SAS_AF=0.0971;AA=C|||;VT=SNP
1	239062265	rs113490299	T	C	100	PASS	AC=170;AF=0.0339457;AN=5008;NS=2504;DP=15201;EAS_AF=0.0179;AMR_AF=0.0375;AFR_AF=0.0492;EUR_AF=0.0258;SAS_AF=0.0358;AA=T|||;VT=SNP
1	239062864	rs71644959	C	T	100	PASS	AC=282;AF=0.0563099;AN=5008;NS=2504;DP=18580;EAS_AF=0;AMR_AF=0.1311;AFR_AF=0.0068;EUR_AF=0.1302;SAS_AF=0.0521;AA=C|||;VT=SNP
1	239063172	rs6695351	A	G	100	PASS	AC=783;AF=0.15635;AN=5008;NS=2504;DP=16435;EAS_AF=0;AMR_AF=0.2046;AFR_AF=0.2859;EUR_AF=0.1968;SAS_AF=0.0665;AA=A|||;VT=SNP
1	239063423	rs111254097	G	A	100	PASS	AC=206;AF=0.0411342;AN=5008;NS=2504;DP=18486;EAS_AF=0.0179;AMR_AF=0.036;AFR_AF=0.0582;EUR_AF=0.0348;SAS_AF=0.0521;AA=C|||;VT=SNP
1	239063590	rs115436098	C	T	100	PASS	AC=146;AF=0.0291534;AN=5008;NS=2504;DP=20350;EAS_AF=0;AMR_AF=0.0836;AFR_AF=0.0015;EUR_AF=0.0378;SAS_AF=0.0491;AA=C|||;VT=SNP
1	239064147	rs6686368	C	T	100	PASS	AC=194;AF=0.038738;AN=5008;NS=2504;DP=20324;EAS_AF=0.0069;AMR_AF=0.0706;AFR_AF=0.0265;EUR_AF=0.0805;SAS_AF=0.0225;AA=C|||;VT=SNP
1	239064172	rs61830500	G	A	100	PASS	AC=34;AF=0.00678914;AN=5008;NS=2504;DP=20637;EAS_AF=0;AMR_AF=0.0101;AFR_AF=0.0015;EUR_AF=0.0219;SAS_AF=0.0031;AA=G|||;VT=SNP
1	239064328	rs11579640	A	C	100	PASS	AC=778;AF=0.155351;AN=5008;NS=2504;DP=21672;EAS_AF=0;AMR_AF=0.2046;AFR_AF=0.2821;EUR_AF=0.1968;SAS_AF=0.0665;AA=A|||;VT=SNP
1	239064520	rs11802283	A	C	100	PASS	AC=1177;AF=0.235024;AN=5008;NS=2504;DP=19089;EAS_AF=0.0248;AMR_AF=0.3156;AFR_AF=0.3578;EUR_AF=0.3171;SAS_AF=0.1442;AA=C|||;VT=SNP
1	239064594	rs112223732	G	A	100	PASS	AC=856;AF=0.170927;AN=5008;NS=2504;DP=16450;EAS_AF=0.0069;AMR_AF=0.2305;AFR_AF=0.3056;EUR_AF=0.2107;SAS_AF=0.0746;AA=g|||;VT=SNP
1	239064914	rs35578654	T	A	100	PASS	AC=855;AF=0.170727;AN=5008;NS=2504;DP=17826;EAS_AF=0.0069;AMR_AF=0.2305;AFR_AF=0.3048;EUR_AF=0.2107;SAS_AF=0.0746;AA=t|||;VT=SNP
1	239064916	rs35341129	G	C	100	PASS	AC=1190;AF=0.23762;AN=5008;NS=2504;DP=17858;EAS_AF=0.0248;AMR_AF=0.317;AFR_AF=0.3676;EUR_AF=0.3171;SAS_AF=0.1431;AA=c|||;VT=SNP
1	239064995	rs61830502	C	T	100	PASS	AC=320;AF=0.0638978;AN=5008;NS=2504;DP=18807;EAS_AF=0.0179;AMR_AF=0.085;AFR_AF=0.0522;EUR_AF=0.1064;SAS_AF=0.0685;AA=c|||;VT=SNP
1	239065116	rs112832221	T	G	100	PASS	AC=335;AF=0.066893;AN=5008;NS=2504;DP=20596;EAS_AF=0.0179;AMR_AF=0.0865;AFR_AF=0.0628;EUR_AF=0.1064;SAS_AF=0.0685;AA=g|||;VT=SNP
1	239065301	rs6656312	T	C	100	PASS	AC=4601;AF=0.91873;AN=5008;NS=2504;DP=20751;EAS_AF=0.9494;AMR_AF=0.8343;AFR_AF=0.9947;EUR_AF=0.8618;SAS_AF=0.9029;AA=C|||;VT=SNP
1	239065333	rs146217301	C	T	100	PASS	AC=170;AF=0.0339457;AN=5008;NS=2504;DP=20386;EAS_AF=0.0179;AMR_AF=0.0375;AFR_AF=0.0492;EUR_AF=0.0258;SAS_AF=0.0358;AA=C|||;VT=SNP
1	239065349	rs139167579	G	A	100	PASS	AC=28;AF=0.00559105;AN=5008;NS=2504;DP=20103;EAS_AF=0;AMR_AF=0.0101;AFR_AF=0;EUR_AF=0.0119;SAS_AF=0.0092;AA=G|||;VT=SNP
1	239065559	rs78909077	C	T	100	PASS	AC=3313;AF=0.661542;AN=5008;NS=2504;DP=17752;EAS_AF=0.9256;AMR_AF=0.5115;AFR_AF=0.556;EUR_AF=0.5437;SAS_AF=0.7597;AA=C|||;VT=SNP
1	239065668	rs6667704	G	C	100	PASS	AC=859;AF=0.171526;AN=5008;NS=2504;DP=17664;EAS_AF=0.0069;AMR_AF=0.2277;AFR_AF=0.3094;EUR_AF=0.2107;SAS_AF=0.0746;AA=G|||;VT=SNP
1	239065882	rs7514773	T	C	100	PASS	AC=4509;AF=0.900359;AN=5008;NS=2504;DP=17505;EAS_AF=0.9504;AMR_AF=0.8256;AFR_AF=0.9297;EUR_AF=0.8608;SAS_AF=0.9029;AA=C|||;VT=SNP
1	239066293	rs148297439	G	A	100	PASS	AC=211;AF=0.0421326;AN=5008;NS=2504;DP=19839;EAS_AF=0.0179;AMR_AF=0.0403;AFR_AF=0.0605;EUR_AF=0.0348;SAS_AF=0.0511;AA=g|||;VT=SNP
1	239066354	rs141388658	C	A	100	PASS	AC=9;AF=0.00179712;AN=5008;NS=2504;DP=20196;EAS_AF=0;AMR_AF=0.0014;AFR_AF=0;EUR_AF=0.004;SAS_AF=0.0041;AA=C|||;VT=SNP
1	239066498	rs144892944	G	A	100	PASS	AC=160;AF=0.0319489;AN=5008;NS=2504;DP=19554;EAS_AF=0.0179;AMR_AF=0.036;AFR_AF=0.0484;EUR_AF=0.0209;SAS_AF=0.0327;AA=G|||;VT=SNP
1	239066624	rs4274049	C	T	100	PASS	AC=4582;AF=0.914936;AN=5008;NS=2504;DP=19568;EAS_AF=0.9504;AMR_AF=0.8314;AFR_AF=0.9826;EUR_AF=0.8608;SAS_AF=0.9018;AA=T|||;VT=SNP
1	239066648	rs55937704	C	A	100	PASS	AC=257;AF=0.0513179;AN=5008;NS=2504;DP=19795;EAS_AF=0.0069;AMR_AF=0.0764;AFR_AF=0.0711;EUR_AF=0.0805;SAS_AF=0.0225;AA=C|||;VT=SNP
1	239066974	rs61830503	A	C	100	PASS	AC=335;AF=0.066893;AN=5008;NS=2504;DP=19833;EAS_AF=0.0179;AMR_AF=0.0865;AFR_AF=0.0628;EUR_AF=0.1064;SAS_AF=0.0685;AA=A|||;VT=SNP
1	239067940	rs61830505	G	A	100	PASS	AC=116;AF=0.0231629;AN=5008;NS=2504;DP=12712;EAS_AF=0;AMR_AF=0.0447;AFR_AF=0.003;EUR_AF=0.0666;SAS_AF=0.0143;AA=G|||;VT=SNP
1	239068375	rs74393353	T	C	100	PASS	AC=116;AF=0.0231629;AN=5008;NS=2504;DP=17659;EAS_AF=0;AMR_AF=0.0447;AFR_AF=0.003;EUR_AF=0.0666;SAS_AF=0.0143;AA=T|||;VT=SNP
1	239068698	rs7411474	G	A	100	PASS	AC=2800;AF=0.559105;AN=5008;NS=2504;DP=18028;EAS_AF=0.8115;AMR_AF=0.4481;AFR_AF=0.3094;EUR_AF=0.5378;SAS_AF=0.7372;AA=G|||;VT=SNP
1	239069258	rs113020331	T	C	100	PASS	AC=116;AF=0.0231629;AN=5008;NS=2504;DP=22641;EAS_AF=0;AMR_AF=0.0447;AFR_AF=0.003;EUR_AF=0.0666;SAS_AF=0.0143;AA=C|||;VT=SNP
1	239069741	rs112510304	C	T	100	PASS	AC=116;AF=0.0231629;AN=5008;NS=2504;DP=12350;EAS_AF=0;AMR_AF=0.0447;AFR_AF=0.003;EUR_AF=0.0666;SAS_AF=0.0143;AA=T|||;VT=SNP
1	239069882	rs112646021	A	C	100	PASS	AC=170;AF=0.0339457;AN=5008;NS=2504;DP=10943;EAS_AF=0.0179;AMR_AF=0.0375;AFR_AF=0.0492;EUR_AF=0.0258;SAS_AF=0.0358;AA=A|||;VT=SNP
1	239070126	rs61830506	T	C	100	PASS	AC=116;AF=0.0231629;AN=5008;NS=2504;DP=12043;EAS_AF=0;AMR_AF=0.0447;AFR_AF=0.003;EUR_AF=0.0666;SAS_AF=0.0143;AA=T|||;VT=SNP
1	239070135	rs61830507	C	T	100	PASS	AC=116;AF=0.0231629;AN=5008;NS=2504;DP=12097;EAS_AF=0;AMR_AF=0.0447;AFR_AF=0.003;EUR_AF=0.0666;SAS_AF=0.0143;AA=c|||;VT=SNP
1	239070314	rs10495425	T	C	100	PASS	AC=116;AF=0.0231629;AN=5008;NS=2504;DP=13519;EAS_AF=0;AMR_AF=0.0447;AFR_AF=0.003;EUR_AF=0.0666;SAS_AF=0.0143;AA=C|||;VT=SNP
1	239070768	rs10495426	T	C	100	PASS	AC=464;AF=0.0926518;AN=5008;NS=2504;DP=18405;EAS_AF=0.1964;AMR_AF=0.0677;AFR_AF=0.0061;EUR_AF=0.0815;SAS_AF=0.1319;AA=T|||;VT=SNP
1	239070923	rs74374281	T	G	100	PASS	AC=29;AF=0.00579073;AN=5008;NS=2504;DP=19509;EAS_AF=0;AMR_AF=0.013;AFR_AF=0;EUR_AF=0.0159;SAS_AF=0.0041;AA=T|||;VT=SNP
1	239071350	rs113249507	T	C	100	PASS	AC=28;AF=0.00559105;AN=5008;NS=2504;DP=18452;EAS_AF=0;AMR_AF=0.0072;AFR_AF=0;EUR_AF=0.0189;SAS_AF=0.0041;AA=T|||;VT=SNP
1	239071802	rs17563082	C	T	100	PASS	AC=150;AF=0.0299521;AN=5008;NS=2504;DP=17259;EAS_AF=0;AMR_AF=0.0476;AFR_AF=0.003;EUR_AF=0.0805;SAS_AF=0.0327;AA=C|||;VT=SNP
1	239072170	rs12141996	C	T	100	PASS	AC=651;AF=0.129992;AN=5008;NS=2504;DP=14074;EAS_AF=0.0496;AMR_AF=0.2219;AFR_AF=0.0741;EUR_AF=0.2197;SAS_AF=0.1309;AA=C|||;VT=SNP
1	239072280	rs10754657	G	C	100	PASS	AC=2815;AF=0.562101;AN=5008;NS=2504;DP=13849;EAS_AF=0.8145;AMR_AF=0.4524;AFR_AF=0.3101;EUR_AF=0.5427;SAS_AF=0.7403;AA=G|||;VT=SNP
1	239072312	rs2353417	T	C	100	PASS	AC=3944;AF=0.78754;AN=5008;NS=2504;DP=13752;EAS_AF=0.9752;AMR_AF=0.7349;AFR_AF=0.6142;EUR_AF=0.7634;SAS_AF=0.8906;AA=C|||;VT=SNP
1	239072361	rs34269063	G	T	100	PASS	AC=278;AF=0.0555112;AN=5008;NS=2504;DP=13060;EAS_AF=0;AMR_AF=0.1282;AFR_AF=0.0061;EUR_AF=0.1302;SAS_AF=0.0511;AA=G|||;VT=SNP
1	239072465	rs10754658	A	T	100	PASS	AC=2805;AF=0.560104;AN=5008;NS=2504;DP=13030;EAS_AF=0.8145;AMR_AF=0.451;AFR_AF=0.3094;EUR_AF=0.5378;SAS_AF=0.7372;AA=A|||;VT=SNP
1	239072781	rs9428765	C	T	100	PASS	AC=427;AF=0.0852636;AN=5008;NS=2504;DP=16212;EAS_AF=0.0506;AMR_AF=0.1686;AFR_AF=0.0174;EUR_AF=0.1392;SAS_AF=0.0982;AA=c|||;VT=SNP
1	239072927	rs9428418	T	A	100	PASS	AC=535;AF=0.106829;AN=5008;NS=2504;DP=16084;EAS_AF=0.0496;AMR_AF=0.1772;AFR_AF=0.0711;EUR_AF=0.1531;SAS_AF=0.1166;AA=T|||;VT=SNP
1	239072966	rs16837575	C	T	100	PASS	AC=462;AF=0.0922524;AN=5008;NS=2504;DP=15739;EAS_AF=0.1964;AMR_AF=0.0663;AFR_AF=0.0061;EUR_AF=0.0815;SAS_AF=0.1309;AA=C|||;VT=SNP
1	239073639	rs148228344	A	G	100	PASS	AC=23;AF=0.00459265;AN=5008;NS=2504;DP=13256;EAS_AF=0;AMR_AF=0.0086;AFR_AF=0.0008;EUR_AF=0.0119;SAS_AF=0.0041;AA=A|||;VT=SNP
1	239073646	rs112188578	A	G	100	PASS	AC=171;AF=0.0341454;AN=5008;NS=2504;DP=12942;EAS_AF=0.0179;AMR_AF=0.0375;AFR_AF=0.0499;EUR_AF=0.0258;SAS_AF=0.0358;AA=A|||;VT=SNP
1	239073813	rs76321228	A	C	100	PASS	AC=32;AF=0.00638978;AN=5008;NS=2504;DP=13111;EAS_AF=0;AMR_AF=0.0101;AFR_AF=0.0008;EUR_AF=0.0199;SAS_AF=0.0041;AA=A|||;VT=SNP
1	239074628	rs6669477	T	A	100	PASS	AC=170;AF=0.0339457;AN=5008;NS=2504;DP=16182;EAS_AF=0.0179;AMR_AF=0.0375;AFR_AF=0.0492;EUR_AF=0.0258;SAS_AF=0.0358;AA=T|||;VT=SNP
1	239074641	rs74452898	A	G	100	PASS	AC=99;AF=0.0197684;AN=5008;NS=2504;DP=16550;EAS_AF=0;AMR_AF=0.0202;AFR_AF=0;EUR_AF=0.0328;SAS_AF=0.0532;AA=A|||;VT=SNP
1	239074681	rs1915277	T	A	100	PASS	AC=3308;AF=0.660543;AN=5008;NS=2504;DP=16810;EAS_AF=0.9256;AMR_AF=0.5115;AFR_AF=0.5522;EUR_AF=0.5437;SAS_AF=0.7597;AA=T|||;VT=SNP
1	239074847	rs186376744	C	A	100	PASS	AC=25;AF=0.00499201;AN=5008;NS=2504;DP=18917;EAS_AF=0;AMR_AF=0;AFR_AF=0;EUR_AF=0.004;SAS_AF=0.0215;AA=C|||;VT=SNP
1	239074887	rs149832569	A	G	100	PASS	AC=35;AF=0.00698882;AN=5008;NS=2504;DP=19799;EAS_AF=0;AMR_AF=0.0072;AFR_AF=0.0015;EUR_AF=0.0239;SAS_AF=0.0041;AA=A|||;VT=SNP
1	239075041	rs9428767	A	G	100	PASS	AC=429;AF=0.0856629;AN=5008;NS=2504;DP=20255;EAS_AF=0.0496;AMR_AF=0.17;AFR_AF=0.0189;EUR_AF=0.1392;SAS_AF=0.0982;AA=C|||;VT=SNP
1	239075257	rs17563310	G	A	100	PASS	AC=55;AF=0.0109824;AN=5008;NS=2504;DP=20326;EAS_AF=0;AMR_AF=0.0317;AFR_AF=0.0015;EUR_AF=0.0278;SAS_AF=0.0031;AA=G|||;VT=SNP
1	239075714	rs1915279	A	G	100	PASS	AC=3453;AF=0.689497;AN=5008;NS=2504;DP=17872;EAS_AF=0.8631;AMR_AF=0.6729;AFR_AF=0.3759;EUR_AF=0.7624;SAS_AF=0.8712;AA=A|||;VT=SNP
1	239076421	rs36055688	T	C	100	PASS	AC=74;AF=0.0147764;AN=5008;NS=2504;DP=15277;EAS_AF=0;AMR_AF=0.0259;AFR_AF=0.0023;EUR_AF=0.0527;SAS_AF=0;AA=T|||;VT=SNP
1	239077077	rs116135420	G	A	100	PASS	AC=48;AF=0.00958466;AN=5008;NS=2504;DP=14594;EAS_AF=0.0258;AMR_AF=0.0101;AFR_AF=0.0015;EUR_AF=0.0099;SAS_AF=0.0031;AA=g|||;VT=SNP
1	239077212	rs9428768	C	T	100	PASS	AC=4281;AF=0.854832;AN=5008;NS=2504;DP=16628;EAS_AF=0.9742;AMR_AF=0.8617;AFR_AF=0.6672;EUR_AF=0.8936;SAS_AF=0.9407;AA=T|||;VT=SNP
1	239077467	rs9428769	A	G	100	PASS	AC=663;AF=0.132388;AN=5008;NS=2504;DP=15576;EAS_AF=0.0486;AMR_AF=0.219;AFR_AF=0.0855;EUR_AF=0.2207;SAS_AF=0.1299;AA=A|||;VT=SNP
1	239077553	rs77628737	T	C	100	PASS	AC=116;AF=0.0231629;AN=5008;NS=2504;DP=15885;EAS_AF=0;AMR_AF=0.0447;AFR_AF=0.003;EUR_AF=0.0666;SAS_AF=0.0143;AA=T|||;VT=SNP
1	239077925	rs34944829	C	A	100	PASS	AC=149;AF=0.0297524;AN=5008;NS=2504;DP=13351;EAS_AF=0;AMR_AF=0.0317;AFR_AF=0.003;EUR_AF=0.0746;SAS_AF=0.0491;AA=C|||;VT=SNP
1	239078064	rs17563411	T	A	100	PASS	AC=116;AF=0.0231629;AN=5008;NS=2504;DP=13016;EAS_AF=0;AMR_AF=0.0447;AFR_AF=0.003;EUR_AF=0.0666;SAS_AF=0.0143;AA=T|||;VT=SNP
1	239078119	rs55758171	C	T	100	PASS	AC=272;AF=0.0543131;AN=5008;NS=2504;DP=14010;EAS_AF=0.0089;AMR_AF=0.0764;AFR_AF=0.0802;EUR_AF=0.0805;SAS_AF=0.0235;AA=c|||;VT=SNP
1	239078247	rs9428770	C	T	100	PASS	AC=161;AF=0.0321486;AN=5008;NS=2504;DP=15165;EAS_AF=0.002;AMR_AF=0.0591;AFR_AF=0.0023;EUR_AF=0.0835;SAS_AF=0.0317;AA=c|||;VT=SNP
1	239078278	rs112591125	T	C	100	PASS	AC=171;AF=0.0341454;AN=5008;NS=2504;DP=15508;EAS_AF=0.0179;AMR_AF=0.0375;AFR_AF=0.0492;EUR_AF=0.0258;SAS_AF=0.0368;AA=T|||;VT=SNP
1	239078410	rs9428420	G	A	100	PASS	AC=549;AF=0.109625;AN=5008;NS=2504;DP=17021;EAS_AF=0.0496;AMR_AF=0.1758;AFR_AF=0.0825;EUR_AF=0.1541;SAS_AF=0.1155;AA=G|||;VT=SNP
1	239078450	rs9428771	C	A	100	PASS	AC=663;AF=0.132388;AN=5008;NS=2504;DP=16394;EAS_AF=0.0486;AMR_AF=0.219;AFR_AF=0.0855;EUR_AF=0.2207;SAS_AF=0.1299;AA=A|||;VT=SNP
1	239078582	rs79923240	A	G	100	PASS	AC=171;AF=0.0341454;AN=5008;NS=2504;DP=16327;EAS_AF=0.0179;AMR_AF=0.0375;AFR_AF=0.0492;EUR_AF=0.0258;SAS_AF=0.0368;AA=A|||;VT=SNP
1	239078803	rs9428421	T	A	100	PASS	AC=406;AF=0.0810703;AN=5008;NS=2504;DP=17134;EAS_AF=0.0486;AMR_AF=0.1657;AFR_AF=0.0053;EUR_AF=0.1392;SAS_AF=0.0971;AA=T|||;VT=SNP
1	239079210	rs113010717	T	G	100	PASS	AC=29;AF=0.00579073;AN=5008;NS=2504;DP=16824;EAS_AF=0;AMR_AF=0.0072;AFR_AF=0;EUR_AF=0.0199;SAS_AF=0.0041;AA=T|||;VT=SNP
1	239079309	rs6676535	G	A	100	PASS	AC=99;AF=0.0197684;AN=5008;NS=2504;DP=16637;EAS_AF=0.0179;AMR_AF=0.0331;AFR_AF=0.003;EUR_AF=0.0209;SAS_AF=0.0337;AA=G|||;VT=SNP
1	239079402	rs9428422	T	A	100	PASS	AC=668;AF=0.133387;AN=5008;NS=2504;DP=15773;EAS_AF=0.0486;AMR_AF=0.219;AFR_AF=0.0893;EUR_AF=0.2207;SAS_AF=0.1299;AA=T|||;VT=SNP
1	239079473	rs11584922	A	C	100	PASS	AC=1287;AF=0.256989;AN=5008;NS=2504;DP=16329;EAS_AF=0.4028;AMR_AF=0.2882;AFR_AF=0.0129;EUR_AF=0.338;SAS_AF=0.3313;AA=A|||;VT=SNP
1	239079494	rs9428423	G	A	100	PASS	AC=460;AF=0.091853;AN=5008;NS=2504;DP=16409;EAS_AF=0.0486;AMR_AF=0.1686;AFR_AF=0.0439;EUR_AF=0.1402;SAS_AF=0.0971;AA=G|||;VT=SNP
1	239079660	rs61830540	G	A	100	PASS	AC=116;AF=0.0231629;AN=5008;NS=2504;DP=13203;EAS_AF=0;AMR_AF=0.0447;AFR_AF=0.003;EUR_AF=0.0666;SAS_AF=0.0143;AA=A|||;VT=SNP
1	239079702	rs1915251	T	A	100	PASS	AC=3084;AF=0.615815;AN=5008;NS=2504;DP=13069;EAS_AF=0.8125;AMR_AF=0.5807;AFR_AF=0.3177;EUR_AF=0.667;SAS_AF=0.7883;AA=T|||;VT=SNP
1	239080171	rs10925781	A	C	100	PASS	AC=3094;AF=0.617812;AN=5008;NS=2504;DP=17614;EAS_AF=0.8125;AMR_AF=0.5836;AFR_AF=0.3177;EUR_AF=0.672;SAS_AF=0.7914;AA=A|||;VT=SNP
1	239080193	rs111840143	G	A	100	PASS	AC=32;AF=0.00638978;AN=5008;NS=2504;DP=18185;EAS_AF=0;AMR_AF=0.0101;AFR_AF=0;EUR_AF=0.0199;SAS_AF=0.0051;AA=G|||;VT=SNP
1	239080290	rs9428772	C	T	100	PASS	AC=546;AF=0.109026;AN=5008;NS=2504;DP=18566;EAS_AF=0.0486;AMR_AF=0.1744;AFR_AF=0.0825;EUR_AF=0.1531;SAS_AF=0.1155;AA=C|||;VT=SNP
1	239080702	rs1915254	T	C	100	PASS	AC=3589;AF=0.716653;AN=5008;NS=2504;DP=18530;EAS_AF=0.9256;AMR_AF=0.6354;AFR_AF=0.5598;EUR_AF=0.675;SAS_AF=0.8139;AA=T|||;VT=SNP
1	239081266	rs1915255	C	A	100	PASS	AC=3083;AF=0.615615;AN=5008;NS=2504;DP=16645;EAS_AF=0.8125;AMR_AF=0.5749;AFR_AF=0.3162;EUR_AF=0.669;SAS_AF=0.7914;AA=C|||;VT=SNP
1	239081271	rs74148840	T	C	100	PASS	AC=171;AF=0.0341454;AN=5008;NS=2504;DP=16598;EAS_AF=0;AMR_AF=0.049;AFR_AF=0.0575;EUR_AF=0.0547;SAS_AF=0.0061;AA=T|||;VT=SNP
1	239082307	rs1915256	T	A	100	PASS	AC=4483;AF=0.895168;AN=5008;NS=2504;DP=16144;EAS_AF=0.9921;AMR_AF=0.9049;AFR_AF=0.7345;EUR_AF=0.9225;SAS_AF=0.9775;AA=A|||;VT=SNP
1	239082852	rs112647084	T	A	100	PASS	AC=120;AF=0.0239617;AN=5008;NS=2504;DP=13203;EAS_AF=0;AMR_AF=0.0476;AFR_AF=0.0038;EUR_AF=0.0676;SAS_AF=0.0143;AA=T|||;VT=SNP
1	239082993	rs9428424	C	T	100	PASS	AC=582;AF=0.116214;AN=5008;NS=2504;DP=12816;EAS_AF=0.0496;AMR_AF=0.1772;AFR_AF=0.1051;EUR_AF=0.1561;SAS_AF=0.1155;AA=C|||;VT=SNP
1	239082997	rs34237020	C	T	100	PASS	AC=74;AF=0.0147764;AN=5008;NS=2504;DP=13035;EAS_AF=0;AMR_AF=0.0259;AFR_AF=0.0023;EUR_AF=0.0527;SAS_AF=0;AA=C|||;VT=SNP
1	239083231	rs7521534	C	T	100	PASS	AC=4483;AF=0.895168;AN=5008;NS=2504;DP=8480;EAS_AF=0.9921;AMR_AF=0.9035;AFR_AF=0.7352;EUR_AF=0.9225;SAS_AF=0.9775;AA=T|||;VT=SNP
1	239083509	rs77302871	G	A	100	PASS	AC=17;AF=0.00339457;AN=5008;NS=2504;DP=14576;EAS_AF=0;AMR_AF=0.0043;AFR_AF=0.0008;EUR_AF=0.0109;SAS_AF=0.002;AA=g|||;VT=SNP
1	239083707	rs6669578	C	T	100	PASS	AC=161;AF=0.0321486;AN=5008;NS=2504;DP=16652;EAS_AF=0.0179;AMR_AF=0.036;AFR_AF=0.0477;EUR_AF=0.0219;SAS_AF=0.0337;AA=C|||;VT=SNP
1	239083777	rs9428773	C	T	100	PASS	AC=469;AF=0.0936502;AN=5008;NS=2504;DP=15094;EAS_AF=0.0496;AMR_AF=0.1744;AFR_AF=0.0439;EUR_AF=0.1421;SAS_AF=0.0992;AA=T|||;VT=SNP
1	239084230	rs7536375	A	G	100	PASS	AC=703;AF=0.140375;AN=5008;NS=2504;DP=13509;EAS_AF=0.0496;AMR_AF=0.2262;AFR_AF=0.1082;EUR_AF=0.2237;SAS_AF=0.1309;AA=G|||;VT=SNP
1	239085252	rs115965727	G	A	100	PASS	AC=101;AF=0.0201677;AN=5008;NS=2504;DP=17287;EAS_AF=0;AMR_AF=0.0202;AFR_AF=0;EUR_AF=0.0328;SAS_AF=0.0552;AA=G|||;VT=SNP
1	239085483	rs1915269	T	C	100	PASS	AC=3077;AF=0.614417;AN=5008;NS=2504;DP=13989;EAS_AF=0.8105;AMR_AF=0.5793;AFR_AF=0.3154;EUR_AF=0.667;SAS_AF=0.7873;AA=T|||;VT=SNP
1	239085514	rs1915268	A	T	100	PASS	AC=3196;AF=0.638179;AN=5008;NS=2504;DP=13788;EAS_AF=0.8095;AMR_AF=0.6268;AFR_AF=0.3185;EUR_AF=0.7356;SAS_AF=0.8016;AA=A|||;VT=SNP
1	239085679	rs1915267	T	C	100	PASS	AC=3196;AF=0.638179;AN=5008;NS=2504;DP=15396;EAS_AF=0.8095;AMR_AF=0.6268;AFR_AF=0.3185;EUR_AF=0.7356;SAS_AF=0.8016;AA=T|||;VT=SNP
1	239085716	rs1915266	T	C	100	PASS	AC=3196;AF=0.638179;AN=5008;NS=2504;DP=15315;EAS_AF=0.8095;AMR_AF=0.6268;AFR_AF=0.3185;EUR_AF=0.7356;SAS_AF=0.8016;AA=T|||;VT=SNP
1	239085944	rs9428425	A	T	100	PASS	AC=584;AF=0.116613;AN=5008;NS=2504;DP=15140;EAS_AF=0.0496;AMR_AF=0.1787;AFR_AF=0.1051;EUR_AF=0.1561;SAS_AF=0.1166;AA=A|||;VT=SNP
1	239086089	rs9428774	T	C	100	PASS	AC=584;AF=0.116613;AN=5008;NS=2504;DP=14897;EAS_AF=0.0496;AMR_AF=0.1787;AFR_AF=0.1051;EUR_AF=0.1561;SAS_AF=0.1166;AA=T|||;VT=SNP
1	239086183	rs6689433	A	C	100	PASS	AC=4295;AF=0.857628;AN=5008;NS=2504;DP=14327;EAS_AF=0.9742;AMR_AF=0.8602;AFR_AF=0.6762;EUR_AF=0.8966;SAS_AF=0.9407;AA=C|||;VT=SNP
1	239086422	rs9428775	G	C	100	PASS	AC=1188;AF=0.23722;AN=5008;NS=2504;DP=16881;EAS_AF=0.1647;AMR_AF=0.2839;AFR_AF=0.3351;EUR_AF=0.2306;SAS_AF=0.1534;AA=C|||;VT=SNP
1	239086726	rs9428426	T	G	100	PASS	AC=527;AF=0.105232;AN=5008;NS=2504;DP=14937;EAS_AF=0.0496;AMR_AF=0.1772;AFR_AF=0.087;EUR_AF=0.1421;SAS_AF=0.0982;AA=T|||;VT=SNP
1	239087366	rs9428427	C	A	100	PASS	AC=4485;AF=0.895567;AN=5008;NS=2504;DP=17228;EAS_AF=0.9921;AMR_AF=0.9006;AFR_AF=0.7383;EUR_AF=0.9225;SAS_AF=0.9775;AA=A|||;VT=SNP
1	239087466	rs9428776	A	C	100	PASS	AC=583;AF=0.116414;AN=5008;NS=2504;DP=17078;EAS_AF=0.0496;AMR_AF=0.1816;AFR_AF=0.1271;EUR_AF=0.1421;SAS_AF=0.0982;AA=A|||;VT=SNP
1	239087562	rs9428777	T	C	100	PASS	AC=583;AF=0.116414;AN=5008;NS=2504;DP=18152;EAS_AF=0.0496;AMR_AF=0.1816;AFR_AF=0.1271;EUR_AF=0.1421;SAS_AF=0.0982;AA=T|||;VT=SNP
1	239087830	rs7520175	C	T	100	PASS	AC=119;AF=0.023762;AN=5008;NS=2504;DP=17023;EAS_AF=0;AMR_AF=0.0476;AFR_AF=0.003;EUR_AF=0.0676;SAS_AF=0.0143;AA=c|||;VT=SNP
1	239087985	rs78381088	T	C	100	PASS	AC=169;AF=0.033746;AN=5008;NS=2504;DP=16929;EAS_AF=0.0179;AMR_AF=0.0375;AFR_AF=0.0484;EUR_AF=0.0258;SAS_AF=0.0358;AA=T|||;VT=SNP
1	239088355	rs9970399	A	C	100	PASS	AC=173;AF=0.0345447;AN=5008;NS=2504;DP=14883;EAS_AF=0.0179;AMR_AF=0.036;AFR_AF=0.0514;EUR_AF=0.0258;SAS_AF=0.0368;AA=A|||;VT=SNP
1	239088505	rs9428428	A	T	100	PASS	AC=436;AF=0.0870607;AN=5008;NS=2504;DP=16066;EAS_AF=0.0496;AMR_AF=0.1744;AFR_AF=0.0197;EUR_AF=0.1421;SAS_AF=0.0982;AA=A|||;VT=SNP
1	239088642	rs111715473	C	G	100	PASS	AC=187;AF=0.0373403;AN=5008;NS=2504;DP=12691;EAS_AF=0.0079;AMR_AF=0.0692;AFR_AF=0.0242;EUR_AF=0.0765;SAS_AF=0.0225;AA=C|||;VT=SNP
1	239088889	rs112425727	G	A	100	PASS	AC=161;AF=0.0321486;AN=5008;NS=2504;DP=14861;EAS_AF=0.0179;AMR_AF=0.036;AFR_AF=0.0484;EUR_AF=0.0209;SAS_AF=0.0337;AA=g|||;VT=SNP
1	239089410	rs6669307	C	T	100	PASS	AC=4484;AF=0.895367;AN=5008;NS=2504;DP=16061;EAS_AF=0.9921;AMR_AF=0.9006;AFR_AF=0.7375;EUR_AF=0.9225;SAS_AF=0.9775;AA=T|||;VT=SNP
1	239089454	rs61830547	C	T	100	PASS	AC=119;AF=0.023762;AN=5008;NS=2504;DP=16477;EAS_AF=0;AMR_AF=0.0476;AFR_AF=0.003;EUR_AF=0.0676;SAS_AF=0.0143;AA=C|||;VT=SNP
1	239090104	rs61830548	G	T	100	PASS	AC=119;AF=0.023762;AN=5008;NS=2504;DP=19702;EAS_AF=0;AMR_AF=0.0476;AFR_AF=0.003;EUR_AF=0.0676;SAS_AF=0.0143;AA=G|||;VT=SNP
1	239090253	rs61830549	A	T	100	PASS	AC=119;AF=0.023762;AN=5008;NS=2504;DP=20270;EAS_AF=0;AMR_AF=0.0476;AFR_AF=0.003;EUR_AF=0.0676;SAS_AF=0.0143;AA=A|||;VT=SNP
1	239090514	rs9970786	G	A	100	PASS	AC=161;AF=0.0321486;AN=5008;NS=2504;DP=17302;EAS_AF=0.0179;AMR_AF=0.036;AFR_AF=0.0484;EUR_AF=0.0209;SAS_AF=0.0337;AA=G|||;VT=SNP
1	239090940	rs9428429	A	G	100	PASS	AC=4307;AF=0.860024;AN=5008;NS=2504;DP=17882;EAS_AF=0.9742;AMR_AF=0.8674;AFR_AF=0.6755;EUR_AF=0.9016;SAS_AF=0.9438;AA=G|||;VT=SNP
1	239091368	rs61830550	A	T	100	PASS	AC=119;AF=0.023762;AN=5008;NS=2504;DP=14835;EAS_AF=0;AMR_AF=0.0476;AFR_AF=0.003;EUR_AF=0.0676;SAS_AF=0.0143;AA=A|||;VT=SNP
1	239091902	rs34987402	G	A	100	PASS	AC=785;AF=0.156749;AN=5008;NS=2504;DP=13954;EAS_AF=0.2619;AMR_AF=0.1037;AFR_AF=0.0076;EUR_AF=0.2068;SAS_AF=0.2362;AA=G|||;VT=SNP
1	239091905	rs9428430	G	A	100	PASS	AC=584;AF=0.116613;AN=5008;NS=2504;DP=14142;EAS_AF=0.0496;AMR_AF=0.1816;AFR_AF=0.1278;EUR_AF=0.1421;SAS_AF=0.0982;AA=g|||;VT=SNP
1	239092013	rs9428431	A	G	100	PASS	AC=584;AF=0.116613;AN=5008;NS=2504;DP=15460;EAS_AF=0.0496;AMR_AF=0.1816;AFR_AF=0.1271;EUR_AF=0.1431;SAS_AF=0.0982;AA=A|||;VT=SNP
1	239092212	rs6679462	C	A	100	PASS	AC=119;AF=0.023762;AN=5008;NS=2504;DP=15220;EAS_AF=0;AMR_AF=0.0476;AFR_AF=0.003;EUR_AF=0.0676;SAS_AF=0.0143;AA=C|||;VT=SNP
1	239092298	rs113177748	G	A	100	PASS	AC=161;AF=0.0321486;AN=5008;NS=2504;DP=14333;EAS_AF=0.0179;AMR_AF=0.036;AFR_AF=0.0484;EUR_AF=0.0209;SAS_AF=0.0337;AA=G|||;VT=SNP
1	239092677	rs12084528	A	G	100	PASS	AC=641;AF=0.127995;AN=5008;NS=2504;DP=13421;EAS_AF=0.1171;AMR_AF=0.1052;AFR_AF=0.233;EUR_AF=0.0875;SAS_AF=0.0552;AA=A|||;VT=SNP
1	239092819	rs61830551	G	A	100	PASS	AC=120;AF=0.0239617;AN=5008;NS=2504;DP=15187;EAS_AF=0;AMR_AF=0.0476;AFR_AF=0.0038;EUR_AF=0.0676;SAS_AF=0.0143;AA=G|||;VT=SNP
1	239093103	rs115472285	C	T	100	PASS	AC=21;AF=0.00419329;AN=5008;NS=2504;DP=15796;EAS_AF=0;AMR_AF=0.0086;AFR_AF=0;EUR_AF=0.0149;SAS_AF=0;AA=C|||;VT=SNP
1	239093224	rs13373921	C	T	100	PASS	AC=171;AF=0.0341454;AN=5008;NS=2504;DP=16002;EAS_AF=0.0179;AMR_AF=0.0375;AFR_AF=0.0492;EUR_AF=0.0258;SAS_AF=0.0368;AA=C|||;VT=SNP
1	239093239	rs7513289	G	A	100	PASS	AC=119;AF=0.023762;AN=5008;NS=2504;DP=16286;EAS_AF=0;AMR_AF=0.0476;AFR_AF=0.003;EUR_AF=0.0676;SAS_AF=0.0143;AA=G|||;VT=SNP
1	239093672	rs9428778	A	G	100	PASS	AC=593;AF=0.118411;AN=5008;NS=2504;DP=15551;EAS_AF=0.0585;AMR_AF=0.1816;AFR_AF=0.1271;EUR_AF=0.1421;SAS_AF=0.0992;AA=A|||;VT=SNP
1	239094157	rs9428779	A	G	100	PASS	AC=583;AF=0.116414;AN=5008;NS=2504;DP=17357;EAS_AF=0.0496;AMR_AF=0.1816;AFR_AF=0.1271;EUR_AF=0.1421;SAS_AF=0.0982;AA=A|||;VT=SNP
1	239094597	rs114491960	T	C	100	PASS	AC=46;AF=0.0091853;AN=5008;NS=2504;DP=12713;EAS_AF=0;AMR_AF=0.0274;AFR_AF=0.0015;EUR_AF=0.0219;SAS_AF=0.0031;AA=T|||;VT=SNP
1	239094695	rs12087472	A	G	100	PASS	AC=639;AF=0.127596;AN=5008;NS=2504;DP=12802;EAS_AF=0.1151;AMR_AF=0.1052;AFR_AF=0.233;EUR_AF=0.0875;SAS_AF=0.0552;AA=A|||;VT=SNP
1	239094847	rs17621459	A	G	100	PASS	AC=578;AF=0.115415;AN=5008;NS=2504;DP=13174;EAS_AF=0.0496;AMR_AF=0.1816;AFR_AF=0.1233;EUR_AF=0.1421;SAS_AF=0.0982;AA=A|||;VT=SNP
1	239095292	rs9428780	C	T	100	PASS	AC=468;AF=0.0934505;AN=5008;NS=2504;DP=17937;EAS_AF=0.0496;AMR_AF=0.1744;AFR_AF=0.0439;EUR_AF=0.1421;SAS_AF=0.0982;AA=C|||;VT=SNP
1	239095548	rs12240007	T	G	100	PASS	AC=171;AF=0.0341454;AN=5008;NS=2504;DP=17747;EAS_AF=0.0179;AMR_AF=0.0375;AFR_AF=0.0492;EUR_AF=0.0258;SAS_AF=0.0368;AA=T|||;VT=SNP
1	239095590	rs139853113	C	T	100	PASS	AC=35;AF=0.00698882;AN=5008;NS=2504;DP=16534;EAS_AF=0;AMR_AF=0.0072;AFR_AF=0.0015;EUR_AF=0.0239;SAS_AF=0.0041;AA=C|||;VT=SNP
1	239095609	rs61708907	A	T	100	PASS	AC=583;AF=0.116414;AN=5008;NS=2504;DP=16424;EAS_AF=0.0496;AMR_AF=0.1816;AFR_AF=0.1271;EUR_AF=0.1421;SAS_AF=0.0982;AA=A|||;VT=SNP
1	239096011	rs6667919	G	A	100	PASS	AC=119;AF=0.023762;AN=5008;NS=2504;DP=19239;EAS_AF=0;AMR_AF=0.0476;AFR_AF=0.003;EUR_AF=0.0676;SAS_AF=0.0143;AA=G|||;VT=SNP
1	239096030	rs6429111	A	C	100	PASS	AC=652;AF=0.130192;AN=5008;NS=2504;DP=19513;EAS_AF=0.1151;AMR_AF=0.1052;AFR_AF=0.2428;EUR_AF=0.0875;SAS_AF=0.0552;AA=A|||;VT=SNP
1	239096334	rs74148850	C	T	100	PASS	AC=251;AF=0.0501198;AN=5008;NS=2504;DP=19302;EAS_AF=0.0079;AMR_AF=0.0648;AFR_AF=0.0741;EUR_AF=0.0775;SAS_AF=0.0225;AA=C|||;VT=SNP
1	239096459	rs145384833	T	C	100	PASS	AC=16;AF=0.00319489;AN=5008;NS=2504;DP=17556;EAS_AF=0;AMR_AF=0.0043;AFR_AF=0;EUR_AF=0.0129;SAS_AF=0;AA=T|||;VT=SNP
1	239096601	rs61831684	A	C	100	PASS	AC=469;AF=0.0936502;AN=5008;NS=2504;DP=16314;EAS_AF=0.0496;AMR_AF=0.1744;AFR_AF=0.0439;EUR_AF=0.1431;SAS_AF=0.0982;AA=A|||;VT=SNP
1	239097233	rs7544013	A	G	100	PASS	AC=118;AF=0.0235623;AN=5008;NS=2504;DP=15477;EAS_AF=0;AMR_AF=0.0476;AFR_AF=0.003;EUR_AF=0.0666;SAS_AF=0.0143;AA=A|||;VT=SNP
1	239097333	rs10925783	C	T	100	PASS	AC=512;AF=0.102236;AN=5008;NS=2504;DP=16254;EAS_AF=0.119;AMR_AF=0.134;AFR_AF=0.0061;EUR_AF=0.1173;SAS_AF=0.1769;AA=C|||;VT=SNP
1	239097408	rs4659887	G	A	100	PASS	AC=4246;AF=0.847843;AN=5008;NS=2504;DP=14805;EAS_AF=0.9315;AMR_AF=0.8847;AFR_AF=0.6309;EUR_AF=0.9165;SAS_AF=0.9581;AA=A|||;VT=SNP
1	239097738	rs9428432	A	C	100	PASS	AC=580;AF=0.115815;AN=5008;NS=2504;DP=15585;EAS_AF=0.0496;AMR_AF=0.1816;AFR_AF=0.1241;EUR_AF=0.1431;SAS_AF=0.0982;AA=A|||;VT=SNP
1	239097929	rs76182360	C	T	100	PASS	AC=55;AF=0.0109824;AN=5008;NS=2504;DP=16410;EAS_AF=0.0317;AMR_AF=0.0101;AFR_AF=0.0015;EUR_AF=0.0109;SAS_AF=0.0031;AA=C|||;VT=SNP
1	239097935	rs4659889	A	G	100	PASS	AC=4249;AF=0.848442;AN=5008;NS=2504;DP=16221;EAS_AF=0.9315;AMR_AF=0.8876;AFR_AF=0.6316;EUR_AF=0.9165;SAS_AF=0.9581;AA=G|||;VT=SNP
1	239098012	rs12737031	A	T	100	PASS	AC=1277;AF=0.254992;AN=5008;NS=2504;DP=16106;EAS_AF=0.4028;AMR_AF=0.2853;AFR_AF=0.0121;EUR_AF=0.335;SAS_AF=0.3272;AA=A|||;VT=SNP
1	239098134	rs9428433	A	C	100	PASS	AC=169;AF=0.033746;AN=5008;NS=2504;DP=17921;EAS_AF=0.001;AMR_AF=0.0648;AFR_AF=0.0038;EUR_AF=0.0865;SAS_AF=0.0317;AA=A|||;VT=SNP
1	239098223	rs9428783	A	T	100	PASS	AC=574;AF=0.114617;AN=5008;NS=2504;DP=16161;EAS_AF=0.0496;AMR_AF=0.1816;AFR_AF=0.1203;EUR_AF=0.1421;SAS_AF=0.0982;AA=T|||;VT=SNP
1	239098860	rs61831685	T	C	100	PASS	AC=571;AF=0.114018;AN=5008;NS=2504;DP=11277;EAS_AF=0.0496;AMR_AF=0.1816;AFR_AF=0.1172;EUR_AF=0.1431;SAS_AF=0.0982;AA=T|||;VT=SNP
1	239099247	rs11799567	G	A	100	PASS	AC=162;AF=0.0323482;AN=5008;NS=2504;DP=15892;EAS_AF=0.0179;AMR_AF=0.036;AFR_AF=0.0492;EUR_AF=0.0209;SAS_AF=0.0337;AA=G|||;VT=SNP
1	239099425	rs115643435	T	A	100	PASS	AC=25;AF=0.00499201;AN=5008;NS=2504;DP=16117;EAS_AF=0;AMR_AF=0.0187;AFR_AF=0;EUR_AF=0.0099;SAS_AF=0.002;AA=T|||;VT=SNP
1	239099500	rs61831686	C	A	100	PASS	AC=118;AF=0.0235623;AN=5008;NS=2504;DP=14130;EAS_AF=0;AMR_AF=0.0476;AFR_AF=0.003;EUR_AF=0.0666;SAS_AF=0.0143;AA=C|||;VT=SNP
1	239099617	rs1915262	G	C	100	PASS	AC=3339;AF=0.666733;AN=5008;NS=2504;DP=10406;EAS_AF=0.8641;AMR_AF=0.6196;AFR_AF=0.4433;EUR_AF=0.672;SAS_AF=0.7935;AA=G|||;VT=SNP
1	239100294	rs75356361	C	T	100	PASS	AC=117;AF=0.0233626;AN=5008;NS=2504;DP=17659;EAS_AF=0;AMR_AF=0.0476;AFR_AF=0.003;EUR_AF=0.0656;SAS_AF=0.0143;AA=C|||;VT=SNP
1	239100295	rs74738918	T	A	100	PASS	AC=117;AF=0.0233626;AN=5008;NS=2504;DP=17663;EAS_AF=0;AMR_AF=0.0476;AFR_AF=0.003;EUR_AF=0.0656;SAS_AF=0.0143;AA=T|||;VT=SNP
1	239100753	rs75788762	A	G	100	PASS	AC=99;AF=0.0197684;AN=5008;NS=2504;DP=13102;EAS_AF=0;AMR_AF=0.0202;AFR_AF=0;EUR_AF=0.0328;SAS_AF=0.0532;AA=A|||;VT=SNP
1	239100987	rs4659890	T	A	100	PASS	AC=3342;AF=0.667332;AN=5008;NS=2504;DP=12912;EAS_AF=0.8641;AMR_AF=0.6196;AFR_AF=0.4448;EUR_AF=0.673;SAS_AF=0.7935;AA=T|||;VT=SNP
1	239101406	rs9428434	C	T	100	PASS	AC=568;AF=0.113419;AN=5008;NS=2504;DP=16250;EAS_AF=0.0516;AMR_AF=0.1801;AFR_AF=0.1142;EUR_AF=0.1431;SAS_AF=0.0982;AA=C|||;VT=SNP
1	239101441	rs74645031	C	T	100	PASS	AC=173;AF=0.0345447;AN=5008;NS=2504;DP=16074;EAS_AF=0.0079;AMR_AF=0.0663;AFR_AF=0.0144;EUR_AF=0.0775;SAS_AF=0.0225;AA=C|||;VT=SNP
1	239101488	rs10436941	T	G	100	PASS	AC=381;AF=0.0760783;AN=5008;NS=2504;DP=16331;EAS_AF=0.0605;AMR_AF=0.0893;AFR_AF=0.1316;EUR_AF=0.0666;SAS_AF=0.0174;AA=T|||;VT=SNP
1	239102312	rs75780440	A	G	100	PASS	AC=89;AF=0.0177716;AN=5008;NS=2504;DP=16024;EAS_AF=0;AMR_AF=0.0418;AFR_AF=0.0015;EUR_AF=0.0517;SAS_AF=0.0061;AA=A|||;VT=SNP
1	239102630	rs9428785	T	C	100	PASS	AC=573;AF=0.114417;AN=5008;NS=2504;DP=16365;EAS_AF=0.0496;AMR_AF=0.1816;AFR_AF=0.1188;EUR_AF=0.1431;SAS_AF=0.0982;AA=T|||;VT=SNP
1	239103004	rs143225095	A	G	100	PASS	AC=16;AF=0.00319489;AN=5008;NS=2504;DP=17896;EAS_AF=0;AMR_AF=0;AFR_AF=0.0008;EUR_AF=0.0149;SAS_AF=0;AA=A|||;VT=SNP
1	239103013	rs9428435	A	G	100	PASS	AC=575;AF=0.114816;AN=5008;NS=2504;DP=17870;EAS_AF=0.0496;AMR_AF=0.1816;AFR_AF=0.1203;EUR_AF=0.1431;SAS_AF=0.0982;AA=A|||;VT=SNP
1	239103070	rs34407112	A	G	100	PASS	AC=56;AF=0.0111821;AN=5008;NS=2504;DP=18373;EAS_AF=0;AMR_AF=0.0231;AFR_AF=0.0015;EUR_AF=0.0378;SAS_AF=0;AA=A|||;VT=SNP
1	239103384	rs9428786	C	A	100	PASS	AC=574;AF=0.114617;AN=5008;NS=2504;DP=16833;EAS_AF=0.0496;AMR_AF=0.1801;AFR_AF=0.1203;EUR_AF=0.1431;SAS_AF=0.0982;AA=c|||;VT=SNP
1	239103448	rs35590461	G	T	100	PASS	AC=73;AF=0.0145767;AN=5008;NS=2504;DP=16900;EAS_AF=0;AMR_AF=0.0245;AFR_AF=0.0023;EUR_AF=0.0527;SAS_AF=0;AA=G|||;VT=SNP
1	239103516	rs61831687	A	G	100	PASS	AC=576;AF=0.115016;AN=5008;NS=2504;DP=15617;EAS_AF=0.0496;AMR_AF=0.1816;AFR_AF=0.121;EUR_AF=0.1431;SAS_AF=0.0982;AA=A|||;VT=SNP
1	239103599	rs61831688	C	T	100	PASS	AC=52;AF=0.0103834;AN=5008;NS=2504;DP=15160;EAS_AF=0;AMR_AF=0.0144;AFR_AF=0.0023;EUR_AF=0.0298;SAS_AF=0.0092;AA=C|||;VT=SNP
1	239103766	rs61831689	G	T	100	PASS	AC=118;AF=0.0235623;AN=5008;NS=2504;DP=15064;EAS_AF=0;AMR_AF=0.0476;AFR_AF=0.003;EUR_AF=0.0666;SAS_AF=0.0143;AA=G|||;VT=SNP
1	239103780	rs2222320	C	T	100	PASS	AC=3068;AF=0.61262;AN=5008;NS=2504;DP=14977;EAS_AF=0.8036;AMR_AF=0.5764;AFR_AF=0.3154;EUR_AF=0.667;SAS_AF=0.7873;AA=C|||;VT=SNP
1	239104538	rs61831690	G	A	100	PASS	AC=118;AF=0.0235623;AN=5008;NS=2504;DP=14200;EAS_AF=0;AMR_AF=0.0476;AFR_AF=0.003;EUR_AF=0.0666;SAS_AF=0.0143;AA=G|||;VT=SNP
1	239104688	rs9428436	C	T	100	PASS	AC=571;AF=0.114018;AN=5008;NS=2504;DP=13570;EAS_AF=0.0496;AMR_AF=0.1816;AFR_AF=0.1172;EUR_AF=0.1431;SAS_AF=0.0982;AA=C|||;VT=SNP
1	239105692	rs111940228	T	C	100	PASS	AC=171;AF=0.0341454;AN=5008;NS=2504;DP=18234;EAS_AF=0.0179;AMR_AF=0.0375;AFR_AF=0.0492;EUR_AF=0.0258;SAS_AF=0.0368;AA=T|||;VT=SNP
1	239105746	rs9428437	C	T	100	PASS	AC=566;AF=0.113019;AN=5008;NS=2504;DP=18522;EAS_AF=0.0496;AMR_AF=0.1816;AFR_AF=0.1135;EUR_AF=0.1431;SAS_AF=0.0982;AA=C|||;VT=SNP
1	239106624	rs10925784	T	C	100	PASS	AC=469;AF=0.0936502;AN=5008;NS=2504;DP=14448;EAS_AF=0.0496;AMR_AF=0.1744;AFR_AF=0.0439;EUR_AF=0.1431;SAS_AF=0.0982;AA=T|||;VT=SNP
1	239107838	rs1317107	A	G	100	PASS	AC=4046;AF=0.807907;AN=5008;NS=2504;DP=18161;EAS_AF=0.9315;AMR_AF=0.8256;AFR_AF=0.5726;EUR_AF=0.8489;SAS_AF=0.9438;AA=G|||;VT=SNP
1	239107910	rs1317108	A	C	100	PASS	AC=999;AF=0.199481;AN=5008;NS=2504;DP=15875;EAS_AF=0.1101;AMR_AF=0.2709;AFR_AF=0.2625;EUR_AF=0.2207;SAS_AF=0.1339;AA=C|||;VT=SNP
1	239108744	rs79005908	C	T	100	PASS	AC=166;AF=0.033147;AN=5008;NS=2504;DP=18403;EAS_AF=0.0179;AMR_AF=0.0375;AFR_AF=0.0492;EUR_AF=0.0239;SAS_AF=0.0337;AA=C|||;VT=SNP
1	239109023	rs1879365	G	A	100	PASS	AC=2993;AF=0.597644;AN=5008;NS=2504;DP=19362;EAS_AF=0.8046;AMR_AF=0.5692;AFR_AF=0.2549;EUR_AF=0.673;SAS_AF=0.7904;AA=G|||;VT=SNP
1	239109032	rs61831691	G	A	100	PASS	AC=118;AF=0.0235623;AN=5008;NS=2504;DP=19376;EAS_AF=0;AMR_AF=0.0476;AFR_AF=0.003;EUR_AF=0.0666;SAS_AF=0.0143;AA=G|||;VT=SNP
1	239109443	rs12023560	A	C	100	PASS	AC=2993;AF=0.597644;AN=5008;NS=2504;DP=16836;EAS_AF=0.8046;AMR_AF=0.5692;AFR_AF=0.2549;EUR_AF=0.673;SAS_AF=0.7904;AA=A|||;VT=SNP
1	239109773	rs116664951	G	T	100	PASS	AC=16;AF=0.00319489;AN=5008;NS=2504;DP=14393;EAS_AF=0;AMR_AF=0;AFR_AF=0.0008;EUR_AF=0.0149;SAS_AF=0;AA=G|||;VT=SNP
1	239109813	rs1915260	G	A	100	PASS	AC=150;AF=0.0299521;AN=5008;NS=2504;DP=14028;EAS_AF=0;AMR_AF=0.0476;AFR_AF=0.003;EUR_AF=0.0805;SAS_AF=0.0327;AA=G|||;VT=SNP
1	239110043	rs12752615	G	A	100	PASS	AC=1239;AF=0.247404;AN=5008;NS=2504;DP=13865;EAS_AF=0.3958;AMR_AF=0.2781;AFR_AF=0.0121;EUR_AF=0.3141;SAS_AF=0.3221;AA=G|||;VT=SNP
1	239110111	rs76664860	C	G	100	PASS	AC=30;AF=0.00599042;AN=5008;NS=2504;DP=14388;EAS_AF=0;AMR_AF=0.0029;AFR_AF=0.0008;EUR_AF=0.0229;SAS_AF=0.0041;AA=C|||;VT=SNP
1	239110361	rs61831692	A	G	100	PASS	AC=150;AF=0.0299521;AN=5008;NS=2504;DP=17166;EAS_AF=0;AMR_AF=0.0476;AFR_AF=0.003;EUR_AF=0.0805;SAS_AF=0.0327;AA=A|||;VT=SNP
1	239110779	rs146804401	T	C	100	PASS	AC=62;AF=0.0123802;AN=5008;NS=2504;DP=17768;EAS_AF=0;AMR_AF=0.0605;AFR_AF=0.0008;EUR_AF=0.0189;SAS_AF=0;AA=T|||;VT=SNP
1	239110816	rs74148861	C	T	100	PASS	AC=245;AF=0.0489217;AN=5008;NS=2504;DP=18305;EAS_AF=0.0079;AMR_AF=0.0706;AFR_AF=0.0666;EUR_AF=0.0775;SAS_AF=0.0225;AA=C|||;VT=SNP
1	239112139	rs61831693	C	T	100	PASS	AC=118;AF=0.0235623;AN=5008;NS=2504;DP=17246;EAS_AF=0;AMR_AF=0.0476;AFR_AF=0.003;EUR_AF=0.0666;SAS_AF=0.0143;AA=C|||;VT=SNP
1	239112480	rs12024484	G	C	100	PASS	AC=2994;AF=0.597843;AN=5008;NS=2504;DP=17428;EAS_AF=0.8056;AMR_AF=0.5692;AFR_AF=0.2564;EUR_AF=0.671;SAS_AF=0.7904;AA=G|||;VT=SNP
1	239113021	rs9428787	T	A	100	PASS	AC=437;AF=0.0872604;AN=5008;NS=2504;DP=14495;EAS_AF=0.0496;AMR_AF=0.1744;AFR_AF=0.0219;EUR_AF=0.1402;SAS_AF=0.0982;AA=T|||;VT=SNP
1	239113070	rs7532950	A	G	100	PASS	AC=519;AF=0.103634;AN=5008;NS=2504;DP=15113;EAS_AF=0.0496;AMR_AF=0.1787;AFR_AF=0.0817;EUR_AF=0.1402;SAS_AF=0.0982;AA=A|||;VT=SNP
1	239113150	rs1879364	C	A	100	PASS	AC=2980;AF=0.595048;AN=5008;NS=2504;DP=16361;EAS_AF=0.8046;AMR_AF=0.5648;AFR_AF=0.2557;EUR_AF=0.665;SAS_AF=0.7873;AA=C|||;VT=SNP
1	239114361	rs2139670	C	G	100	PASS	AC=118;AF=0.0235623;AN=5008;NS=2504;DP=18254;EAS_AF=0;AMR_AF=0.0476;AFR_AF=0.003;EUR_AF=0.0666;SAS_AF=0.0143;AA=C|||;VT=SNP
1	239114364	rs2139669	C	T	100	PASS	AC=118;AF=0.0235623;AN=5008;NS=2504;DP=18080;EAS_AF=0;AMR_AF=0.0476;AFR_AF=0.003;EUR_AF=0.0666;SAS_AF=0.0143;AA=C|||;VT=SNP
1	239114423	rs1949579	C	T	100	PASS	AC=2984;AF=0.595847;AN=5008;NS=2504;DP=17389;EAS_AF=0.8046;AMR_AF=0.5648;AFR_AF=0.2572;EUR_AF=0.666;SAS_AF=0.7883;AA=C|||;VT=SNP
1	239114455	rs2176876	G	A	100	PASS	AC=118;AF=0.0235623;AN=5008;NS=2504;DP=17838;EAS_AF=0;AMR_AF=0.0476;AFR_AF=0.003;EUR_AF=0.0666;SAS_AF=0.0143;AA=G|||;VT=SNP
1	239114513	rs148495475	T	A	100	PASS	AC=61;AF=0.0121805;AN=5008;NS=2504;DP=19565;EAS_AF=0;AMR_AF=0.0086;AFR_AF=0;EUR_AF=0.0189;SAS_AF=0.0368;AA=T|||;VT=SNP
1	239115335	rs12756440	C	A	100	PASS	AC=2965;AF=0.592053;AN=5008;NS=2504;DP=17528;EAS_AF=0.8056;AMR_AF=0.562;AFR_AF=0.2443;EUR_AF=0.666;SAS_AF=0.7873;AA=C|||;VT=SNP
1	239115596	rs78127462	G	T	100	PASS	AC=172;AF=0.034345;AN=5008;NS=2504;DP=17808;EAS_AF=0.0079;AMR_AF=0.0663;AFR_AF=0.0136;EUR_AF=0.0775;SAS_AF=0.0225;AA=G|||;VT=SNP
1	239115758	rs13374113	T	C	100	PASS	AC=430;AF=0.0858626;AN=5008;NS=2504;DP=17506;EAS_AF=0.0605;AMR_AF=0.0922;AFR_AF=0.1664;EUR_AF=0.0666;SAS_AF=0.0184;AA=T|||;VT=SNP
1	239115908	rs9428788	T	C	100	PASS	AC=527;AF=0.105232;AN=5008;NS=2504;DP=16773;EAS_AF=0.0496;AMR_AF=0.1787;AFR_AF=0.0877;EUR_AF=0.1402;SAS_AF=0.0982;AA=T|||;VT=SNP
1	239116272	rs9428789	T	C	100	PASS	AC=527;AF=0.105232;AN=5008;NS=2504;DP=15820;EAS_AF=0.0496;AMR_AF=0.1787;AFR_AF=0.0877;EUR_AF=0.1402;SAS_AF=0.0982;AA=T|||;VT=SNP
1	239116303	rs9428790	A	G	100	PASS	AC=527;AF=0.105232;AN=5008;NS=2504;DP=16195;EAS_AF=0.0496;AMR_AF=0.1787;AFR_AF=0.0877;EUR_AF=0.1402;SAS_AF=0.0982;AA=A|||;VT=SNP
1	239116456	rs113455899	G	C	100	PASS	AC=461;AF=0.0920527;AN=5008;NS=2504;DP=15064;EAS_AF=0.0605;AMR_AF=0.0922;AFR_AF=0.1664;EUR_AF=0.0805;SAS_AF=0.0358;AA=G|||;VT=SNP
1	239116929	rs72767073	C	T	100	PASS	AC=65;AF=0.0129792;AN=5008;NS=2504;DP=15806;EAS_AF=0;AMR_AF=0.0058;AFR_AF=0;EUR_AF=0.0199;SAS_AF=0.0419;AA=C|||;VT=SNP
1	239116947	rs7531142	T	C	100	PASS	AC=541;AF=0.108027;AN=5008;NS=2504;DP=15861;EAS_AF=0.0645;AMR_AF=0.1772;AFR_AF=0.0877;EUR_AF=0.1402;SAS_AF=0.0982;AA=t|||;VT=SNP
1	239117209	rs76854267	G	C	100	PASS	AC=179;AF=0.0357428;AN=5008;NS=2504;DP=18444;EAS_AF=0.0179;AMR_AF=0.0389;AFR_AF=0.0582;EUR_AF=0.0239;SAS_AF=0.0337;AA=G|||;VT=SNP
1	239117293	rs13374330	T	C	100	PASS	AC=403;AF=0.0804712;AN=5008;NS=2504;DP=18306;EAS_AF=0.0605;AMR_AF=0.0922;AFR_AF=0.1467;EUR_AF=0.0666;SAS_AF=0.0174;AA=T|||;VT=SNP
1	239117382	rs113577248	G	A	100	PASS	AC=176;AF=0.0351438;AN=5008;NS=2504;DP=14849;EAS_AF=0.0079;AMR_AF=0.0706;AFR_AF=0.0136;EUR_AF=0.0765;SAS_AF=0.0245;AA=G|||;VT=SNP
1	239117641	rs9428438	C	T	100	PASS	AC=427;AF=0.0852636;AN=5008;NS=2504;DP=16237;EAS_AF=0.0645;AMR_AF=0.17;AFR_AF=0.0061;EUR_AF=0.1392;SAS_AF=0.0982;AA=C|||;VT=SNP
1	239117693	rs116136253	G	C	100	PASS	AC=56;AF=0.0111821;AN=5008;NS=2504;DP=16723;EAS_AF=0;AMR_AF=0.0288;AFR_AF=0.0015;EUR_AF=0.0268;SAS_AF=0.0072;AA=G|||;VT=SNP
1	239117820	rs13374347	T	C	100	PASS	AC=399;AF=0.0796725;AN=5008;NS=2504;DP=16074;EAS_AF=0.0605;AMR_AF=0.0922;AFR_AF=0.1437;EUR_AF=0.0666;SAS_AF=0.0174;AA=T|||;VT=SNP
1	239117836	rs191480447	G	A	100	PASS	AC=10;AF=0.00199681;AN=5008;NS=2504;DP=15836;EAS_AF=0;AMR_AF=0.0043;AFR_AF=0.0008;EUR_AF=0.006;SAS_AF=0;AA=G|||;VT=SNP
1	239118919	rs6692184	G	A	100	PASS	AC=3227;AF=0.644369;AN=5008;NS=2504;DP=16757;EAS_AF=0.8502;AMR_AF=0.6066;AFR_AF=0.3828;EUR_AF=0.666;SAS_AF=0.7904;AA=G|||;VT=SNP
1	239120306	rs75857995	G	A	100	PASS	AC=178;AF=0.0355431;AN=5008;NS=2504;DP=17932;EAS_AF=0.0079;AMR_AF=0.0692;AFR_AF=0.0166;EUR_AF=0.0775;SAS_AF=0.0225;AA=G|||;VT=SNP
1	239120367	rs12124650	A	G	100	PASS	AC=976;AF=0.194888;AN=5008;NS=2504;DP=17384;EAS_AF=0.125;AMR_AF=0.2695;AFR_AF=0.2345;EUR_AF=0.2207;SAS_AF=0.1339;AA=G|||;VT=SNP
1	239120492	rs10732303	C	T	100	PASS	AC=4159;AF=0.830471;AN=5008;NS=2504;DP=18309;EAS_AF=0.9325;AMR_AF=0.8718;AFR_AF=0.5711;EUR_AF=0.9165;SAS_AF=0.9581;AA=T|||;VT=SNP
1	239121351	rs9428791	A	G	100	PASS	AC=536;AF=0.107029;AN=5008;NS=2504;DP=16799;EAS_AF=0.0645;AMR_AF=0.1787;AFR_AF=0.0832;EUR_AF=0.1402;SAS_AF=0.0982;AA=A|||;VT=SNP
1	239121911	rs74987249	T	C	100	PASS	AC=30;AF=0.00599042;AN=5008;NS=2504;DP=17734;EAS_AF=0;AMR_AF=0.0029;AFR_AF=0.0008;EUR_AF=0.0229;SAS_AF=0.0041;AA=T|||;VT=SNP
1	239122855	rs61836489	G	T	100	PASS	AC=118;AF=0.0235623;AN=5008;NS=2504;DP=15207;EAS_AF=0;AMR_AF=0.0476;AFR_AF=0.003;EUR_AF=0.0666;SAS_AF=0.0143;AA=G|||;VT=SNP
1	239122914	rs112063118	T	C	100	PASS	AC=45;AF=0.00898562;AN=5008;NS=2504;DP=14634;EAS_AF=0;AMR_AF=0.0058;AFR_AF=0.0015;EUR_AF=0.0258;SAS_AF=0.0133;AA=T|||;VT=SNP
1	239123883	rs74755901	T	C	100	PASS	AC=118;AF=0.0235623;AN=5008;NS=2504;DP=18596;EAS_AF=0;AMR_AF=0.0476;AFR_AF=0.003;EUR_AF=0.0666;SAS_AF=0.0143;AA=T|||;VT=SNP
1	239124181	rs2883158	C	T	100	PASS	AC=3427;AF=0.684305;AN=5008;NS=2504;DP=17218;EAS_AF=0.8571;AMR_AF=0.7334;AFR_AF=0.2844;EUR_AF=0.8072;SAS_AF=0.8855;AA=C|||;VT=SNP
1	239124693	rs17563546	A	G	100	PASS	AC=238;AF=0.047524;AN=5008;NS=2504;DP=17512;EAS_AF=0;AMR_AF=0.0548;AFR_AF=0.0893;EUR_AF=0.0676;SAS_AF=0.0143;AA=G|||;VT=SNP
1	239125650	rs10925786	C	T	100	PASS	AC=2944;AF=0.587859;AN=5008;NS=2504;DP=19222;EAS_AF=0.7817;AMR_AF=0.562;AFR_AF=0.2474;EUR_AF=0.665;SAS_AF=0.7873;AA=C|||;VT=SNP
1	239125720	rs17563649	A	G	100	PASS	AC=239;AF=0.0477236;AN=5008;NS=2504;DP=18087;EAS_AF=0;AMR_AF=0.0548;AFR_AF=0.09;EUR_AF=0.0676;SAS_AF=0.0143;AA=A|||;VT=SNP
1	239125984	rs74485224	C	T	100	PASS	AC=139;AF=0.0277556;AN=5008;NS=2504;DP=18728;EAS_AF=0;AMR_AF=0.0259;AFR_AF=0.0061;EUR_AF=0.0815;SAS_AF=0.0317;AA=C|||;VT=SNP
1	239126948	rs4659892	T	C	100	PASS	AC=4745;AF=0.947484;AN=5008;NS=2504;DP=16620;EAS_AF=1;AMR_AF=0.9395;AFR_AF=0.8949;EUR_AF=0.9324;SAS_AF=0.9857;AA=T|||;VT=SNP
1	239127440	rs61836490	C	T	100	PASS	AC=121;AF=0.0241613;AN=5008;NS=2504;DP=15314;EAS_AF=0;AMR_AF=0.049;AFR_AF=0.003;EUR_AF=0.0676;SAS_AF=0.0153;AA=C|||;VT=SNP
1	239127674	rs76749886	G	A	100	PASS	AC=120;AF=0.0239617;AN=5008;NS=2504;DP=9560;EAS_AF=0;AMR_AF=0.049;AFR_AF=0.003;EUR_AF=0.0676;SAS_AF=0.0143;AA=G|||;VT=SNP
1	239127684	rs113599547	C	T	100	PASS	AC=165;AF=0.0329473;AN=5008;NS=2504;DP=9994;EAS_AF=0;AMR_AF=0.049;AFR_AF=0.0371;EUR_AF=0.0676;SAS_AF=0.0143;AA=c|||;VT=SNP
1	239128572	rs6656982	G	A	100	PASS	AC=3672;AF=0.733227;AN=5008;NS=2504;DP=19874;EAS_AF=0.8472;AMR_AF=0.6787;AFR_AF=0.5915;EUR_AF=0.7495;SAS_AF=0.8292;AA=G|||;VT=SNP
1	239129354	rs16837612	T	C	100	PASS	AC=726;AF=0.144968;AN=5008;NS=2504;DP=14785;EAS_AF=0.0625;AMR_AF=0.1167;AFR_AF=0.3449;EUR_AF=0.0845;SAS_AF=0.0419;AA=T|||;VT=SNP
1	239129425	rs60271472	G	A	100	PASS	AC=739;AF=0.147564;AN=5008;NS=2504;DP=14785;EAS_AF=0.0625;AMR_AF=0.1167;AFR_AF=0.3548;EUR_AF=0.0845;SAS_AF=0.0419;AA=G|||;VT=SNP
1	239129591	rs9428793	T	C	100	PASS	AC=746;AF=0.148962;AN=5008;NS=2504;DP=15032;EAS_AF=0.0913;AMR_AF=0.219;AFR_AF=0.149;EUR_AF=0.171;SAS_AF=0.136;AA=T|||;VT=SNP
1	239129695	rs2139665	A	T	100	PASS	AC=2964;AF=0.591853;AN=5008;NS=2504;DP=14428;EAS_AF=0.7847;AMR_AF=0.562;AFR_AF=0.261;EUR_AF=0.664;SAS_AF=0.7873;AA=A|||;VT=SNP
1	239130906	rs17563791	T	C	100	PASS	AC=152;AF=0.0303514;AN=5008;NS=2504;DP=17253;EAS_AF=0;AMR_AF=0.049;AFR_AF=0.003;EUR_AF=0.0815;SAS_AF=0.0327;AA=T|||;VT=SNP
1	239130988	rs17621797	C	A	100	PASS	AC=152;AF=0.0303514;AN=5008;NS=2504;DP=20746;EAS_AF=0;AMR_AF=0.049;AFR_AF=0.003;EUR_AF=0.0815;SAS_AF=0.0327;AA=C|||;VT=SNP
1	239131462	rs7545286	C	T	100	PASS	AC=3649;AF=0.728634;AN=5008;NS=2504;DP=16031;EAS_AF=0.8651;AMR_AF=0.8271;AFR_AF=0.5023;EUR_AF=0.7684;SAS_AF=0.7832;AA=C|||;VT=SNP
1	239131699	rs145154522	A	C	100	PASS	AC=17;AF=0.00339457;AN=5008;NS=2504;DP=14868;EAS_AF=0;AMR_AF=0.0014;AFR_AF=0.0008;EUR_AF=0.0149;SAS_AF=0;AA=A|||;VT=SNP
1	239133630	rs138735546	T	A	100	PASS	AC=89;AF=0.0177716;AN=5008;NS=2504;DP=14057;EAS_AF=0;AMR_AF=0.0432;AFR_AF=0.0008;EUR_AF=0.0517;SAS_AF=0.0061;AA=T|||;VT=SNP
1	239135661	rs114869548	G	A	100	PASS	AC=35;AF=0.00698882;AN=5008;NS=2504;DP=19447;EAS_AF=0;AMR_AF=0.0101;AFR_AF=0.0015;EUR_AF=0.0219;SAS_AF=0.0041;AA=G|||;VT=SNP
1	239135926	rs7527198	A	C	100	PASS	AC=2959;AF=0.590855;AN=5008;NS=2504;DP=18341;EAS_AF=0.7837;AMR_AF=0.5648;AFR_AF=0.2511;EUR_AF=0.669;SAS_AF=0.7894;AA=A|||;VT=SNP
1	239136306	rs6429112	T	G	100	PASS	AC=4099;AF=0.81849;AN=5008;NS=2504;DP=16542;EAS_AF=0.9454;AMR_AF=0.889;AFR_AF=0.5189;EUR_AF=0.9115;SAS_AF=0.9468;AA=T|||;VT=SNP
1	239136374	rs74148863	A	G	100	PASS	AC=290;AF=0.0579073;AN=5008;NS=2504;DP=15453;EAS_AF=0.0079;AMR_AF=0.0735;AFR_AF=0.0991;EUR_AF=0.0775;SAS_AF=0.0225;AA=A|||;VT=SNP
1	239136511	rs6429113	C	T	100	PASS	AC=2949;AF=0.588858;AN=5008;NS=2504;DP=16132;EAS_AF=0.7837;AMR_AF=0.5634;AFR_AF=0.2504;EUR_AF=0.664;SAS_AF=0.7863;AA=C|||;VT=SNP
1	239136694	rs9428797	G	T	100	PASS	AC=576;AF=0.115016;AN=5008;NS=2504;DP=15741;EAS_AF=0.0923;AMR_AF=0.2046;AFR_AF=0.0348;EUR_AF=0.164;SAS_AF=0.1329;AA=G|||;VT=SNP
1	239137447	rs9428439	T	G	100	PASS	AC=4057;AF=0.810104;AN=5008;NS=2504;DP=16687;EAS_AF=0.9454;AMR_AF=0.8876;AFR_AF=0.4879;EUR_AF=0.9105;SAS_AF=0.9479;AA=T|||;VT=SNP
1	239137573	rs144399915	T	C	100	PASS	AC=31;AF=0.0061901;AN=5008;NS=2504;DP=15888;EAS_AF=0;AMR_AF=0.0014;AFR_AF=0.0008;EUR_AF=0.0119;SAS_AF=0.0174;AA=T|||;VT=SNP
1	239138024	rs7550128	C	T	100	PASS	AC=3881;AF=0.77496;AN=5008;NS=2504;DP=19069;EAS_AF=0.8889;AMR_AF=0.8487;AFR_AF=0.4546;EUR_AF=0.8897;SAS_AF=0.9202;AA=C|||;VT=SNP
1	239138065	rs9428798	G	A	100	PASS	AC=397;AF=0.0792732;AN=5008;NS=2504;DP=18488;EAS_AF=0.0486;AMR_AF=0.1499;AFR_AF=0.0053;EUR_AF=0.1412;SAS_AF=0.0971;AA=G|||;VT=SNP
1	239138356	rs75618657	C	T	100	PASS	AC=528;AF=0.105431;AN=5008;NS=2504;DP=19915;EAS_AF=0.0605;AMR_AF=0.0951;AFR_AF=0.1967;EUR_AF=0.0815;SAS_AF=0.0603;AA=C|||;VT=SNP
1	239138409	rs148897029	C	T	100	PASS	AC=23;AF=0.00459265;AN=5008;NS=2504;DP=18714;EAS_AF=0;AMR_AF=0.0043;AFR_AF=0;EUR_AF=0.0089;SAS_AF=0.0112;AA=C|||;VT=SNP
1	239138680	rs61836494	C	T	100	PASS	AC=501;AF=0.10004;AN=5008;NS=2504;DP=14533;EAS_AF=0.0605;AMR_AF=0.1729;AFR_AF=0.0356;EUR_AF=0.161;SAS_AF=0.1135;AA=C|||;VT=SNP
1	239139082	rs61836495	T	A	100	PASS	AC=522;AF=0.104233;AN=5008;NS=2504;DP=14148;EAS_AF=0.0476;AMR_AF=0.1772;AFR_AF=0.0681;EUR_AF=0.16;SAS_AF=0.1022;AA=A|||;VT=SNP
1	239139744	rs75271870	G	A	100	PASS	AC=78;AF=0.0155751;AN=5008;NS=2504;DP=17701;EAS_AF=0;AMR_AF=0.0403;AFR_AF=0.0008;EUR_AF=0.0417;SAS_AF=0.0072;AA=G|||;VT=SNP
1	239139748	rs79074426	A	G	100	PASS	AC=595;AF=0.11881;AN=5008;NS=2504;DP=17743;EAS_AF=0.0992;AMR_AF=0.0836;AFR_AF=0.2277;EUR_AF=0.0815;SAS_AF=0.0552;AA=A|||;VT=SNP
1	239139790	rs112618429	A	G	100	PASS	AC=78;AF=0.0155751;AN=5008;NS=2504;DP=18088;EAS_AF=0;AMR_AF=0.0403;AFR_AF=0.0008;EUR_AF=0.0417;SAS_AF=0.0072;AA=A|||;VT=SNP
1	239139999	rs9428440	C	T	100	PASS	AC=491;AF=0.0980431;AN=5008;NS=2504;DP=13580;EAS_AF=0.0536;AMR_AF=0.1787;AFR_AF=0.0333;EUR_AF=0.167;SAS_AF=0.1033;AA=C|||;VT=SNP
1	239140009	rs10737830	C	A	100	PASS	AC=2728;AF=0.544728;AN=5008;NS=2504;DP=13426;EAS_AF=0.7649;AMR_AF=0.5274;AFR_AF=0.1067;EUR_AF=0.668;SAS_AF=0.7955;AA=T|||;VT=SNP
1	239140125	rs80063350	T	C	100	PASS	AC=54;AF=0.0107827;AN=5008;NS=2504;DP=15037;EAS_AF=0;AMR_AF=0.0144;AFR_AF=0.0015;EUR_AF=0.0358;SAS_AF=0.0061;AA=T|||;VT=SNP
1	239140224	rs74148864	A	G	100	PASS	AC=335;AF=0.066893;AN=5008;NS=2504;DP=16077;EAS_AF=0.0139;AMR_AF=0.0461;AFR_AF=0.1793;EUR_AF=0.0318;SAS_AF=0.0204;AA=A|||;VT=SNP
1	239140229	rs9428799	A	G	100	PASS	AC=485;AF=0.096845;AN=5008;NS=2504;DP=16113;EAS_AF=0.0536;AMR_AF=0.1772;AFR_AF=0.0325;EUR_AF=0.166;SAS_AF=0.1002;AA=A|||;VT=SNP
1	239140333	rs79129266	C	T	100	PASS	AC=758;AF=0.151358;AN=5008;NS=2504;DP=15454;EAS_AF=0.0952;AMR_AF=0.0937;AFR_AF=0.351;EUR_AF=0.0795;SAS_AF=0.0542;AA=C|||;VT=SNP
1	239140574	rs10802737	C	T	100	PASS	AC=2727;AF=0.544529;AN=5008;NS=2504;DP=11715;EAS_AF=0.7649;AMR_AF=0.5274;AFR_AF=0.1059;EUR_AF=0.668;SAS_AF=0.7955;AA=C|||;VT=SNP
1	239141038	rs148390547	G	A	100	PASS	AC=78;AF=0.0155751;AN=5008;NS=2504;DP=11453;EAS_AF=0;AMR_AF=0.0403;AFR_AF=0.0008;EUR_AF=0.0417;SAS_AF=0.0072;AA=G|||;VT=SNP
1	239141794	rs61836496	T	C	100	PASS	AC=39;AF=0.00778754;AN=5008;NS=2504;DP=18295;EAS_AF=0;AMR_AF=0.0115;AFR_AF=0.0008;EUR_AF=0.0239;SAS_AF=0.0061;AA=T|||;VT=SNP
1	239142845	rs143298078	A	G	100	PASS	AC=16;AF=0.00319489;AN=5008;NS=2504;DP=14491;EAS_AF=0;AMR_AF=0.0043;AFR_AF=0.0008;EUR_AF=0.0099;SAS_AF=0.002;AA=A|||;VT=SNP
1	239143179	rs1574985	C	T	100	PASS	AC=2736;AF=0.546326;AN=5008;NS=2504;DP=17962;EAS_AF=0.7669;AMR_AF=0.5288;AFR_AF=0.1044;EUR_AF=0.674;SAS_AF=0.7975;AA=C|||;VT=SNP
1	239143213	rs9428801	T	C	100	PASS	AC=577;AF=0.115216;AN=5008;NS=2504;DP=18010;EAS_AF=0.0536;AMR_AF=0.1844;AFR_AF=0.0983;EUR_AF=0.166;SAS_AF=0.1002;AA=T|||;VT=SNP
1	239143422	rs78540130	T	C	100	PASS	AC=477;AF=0.0952476;AN=5008;NS=2504;DP=19156;EAS_AF=0.0923;AMR_AF=0.0634;AFR_AF=0.1884;EUR_AF=0.0427;SAS_AF=0.0491;AA=T|||;VT=SNP
1	239143619	rs61168933	G	A	100	PASS	AC=325;AF=0.0648962;AN=5008;NS=2504;DP=19465;EAS_AF=0.0139;AMR_AF=0.0461;AFR_AF=0.1717;EUR_AF=0.0318;SAS_AF=0.0204;AA=G|||;VT=SNP
1	239144234	rs150993544	G	A	100	PASS	AC=23;AF=0.00459265;AN=5008;NS=2504;DP=18694;EAS_AF=0;AMR_AF=0.0043;AFR_AF=0.0008;EUR_AF=0.0169;SAS_AF=0.002;AA=G|||;VT=SNP
1	239144913	rs9428802	G	A	100	PASS	AC=3202;AF=0.639377;AN=5008;NS=2504;DP=15540;EAS_AF=0.8214;AMR_AF=0.7003;AFR_AF=0.1362;EUR_AF=0.828;SAS_AF=0.8947;AA=A|||;VT=SNP
1	239145811	rs9428441	C	T	100	PASS	AC=485;AF=0.096845;AN=5008;NS=2504;DP=18167;EAS_AF=0.0536;AMR_AF=0.1772;AFR_AF=0.0318;EUR_AF=0.166;SAS_AF=0.1012;AA=C|||;VT=SNP
1	239145820	rs181764863	C	T	100	PASS	AC=38;AF=0.00758786;AN=5008;NS=2504;DP=18193;EAS_AF=0;AMR_AF=0.0072;AFR_AF=0;EUR_AF=0.0119;SAS_AF=0.0215;AA=C|||;VT=SNP
1	239147791	rs1915275	A	G	100	PASS	AC=711;AF=0.141973;AN=5008;NS=2504;DP=15582;EAS_AF=0.0536;AMR_AF=0.1859;AFR_AF=0.1982;EUR_AF=0.166;SAS_AF=0.1012;AA=A|||;VT=SNP
1	239148048	rs9428442	T	G	100	PASS	AC=1270;AF=0.253594;AN=5008;NS=2504;DP=13551;EAS_AF=0.1944;AMR_AF=0.3343;AFR_AF=0.2035;EUR_AF=0.3022;SAS_AF=0.2751;AA=G|||;VT=SNP
1	239148313	rs9428805	T	C	100	PASS	AC=495;AF=0.0988419;AN=5008;NS=2504;DP=14721;EAS_AF=0.0536;AMR_AF=0.1772;AFR_AF=0.0393;EUR_AF=0.166;SAS_AF=0.1012;AA=T|||;VT=SNP
1	239148701	rs76994094	C	T	100	PASS	AC=32;AF=0.00638978;AN=5008;NS=2504;DP=18077;EAS_AF=0;AMR_AF=0.0058;AFR_AF=0.0008;EUR_AF=0.0239;SAS_AF=0.0031;AA=C|||;VT=SNP
1	239149648	rs56298667	C	T	100	PASS	AC=66;AF=0.0131789;AN=5008;NS=2504;DP=15827;EAS_AF=0;AMR_AF=0.0058;AFR_AF=0;EUR_AF=0.0189;SAS_AF=0.044;AA=C|||;VT=SNP
1	239149688	rs113086757	A	G	100	PASS	AC=78;AF=0.0155751;AN=5008;NS=2504;DP=16134;EAS_AF=0;AMR_AF=0.0403;AFR_AF=0.0008;EUR_AF=0.0417;SAS_AF=0.0072;AA=A|||;VT=SNP
1	239149898	rs11811351	C	A	100	PASS	AC=621;AF=0.124002;AN=5008;NS=2504;DP=16506;EAS_AF=0.0933;AMR_AF=0.0865;AFR_AF=0.2519;EUR_AF=0.0795;SAS_AF=0.0552;AA=C|||;VT=SNP
1	239150030	rs9428444	G	C	100	PASS	AC=718;AF=0.143371;AN=5008;NS=2504;DP=16358;EAS_AF=0.0536;AMR_AF=0.2262;AFR_AF=0.1452;EUR_AF=0.2078;SAS_AF=0.1084;AA=G|||;VT=SNP
1	239150123	rs75167256	A	C	100	PASS	AC=78;AF=0.0155751;AN=5008;NS=2504;DP=16755;EAS_AF=0;AMR_AF=0.0403;AFR_AF=0.0008;EUR_AF=0.0417;SAS_AF=0.0072;AA=A|||;VT=SNP
1	239150798	rs9428446	T	C	100	PASS	AC=485;AF=0.096845;AN=5008;NS=2504;DP=18572;EAS_AF=0.0536;AMR_AF=0.1772;AFR_AF=0.0318;EUR_AF=0.166;SAS_AF=0.1012;AA=T|||;VT=SNP
1	239151401	rs6699410	G	A	100	PASS	AC=487;AF=0.0972444;AN=5008;NS=2504;DP=19288;EAS_AF=0.0942;AMR_AF=0.0677;AFR_AF=0.1921;EUR_AF=0.0427;SAS_AF=0.0491;AA=A|||;VT=SNP
1	239152195	rs9428806	G	A	100	PASS	AC=486;AF=0.0970447;AN=5008;NS=2504;DP=18361;EAS_AF=0.0546;AMR_AF=0.1772;AFR_AF=0.0318;EUR_AF=0.166;SAS_AF=0.1012;AA=A|||;VT=SNP
1	239152905	rs114015068	T	G	100	PASS	AC=178;AF=0.0355431;AN=5008;NS=2504;DP=19888;EAS_AF=0;AMR_AF=0.0879;AFR_AF=0.0015;EUR_AF=0.0626;SAS_AF=0.0532;AA=T|||;VT=SNP
1	239153354	rs74148883	T	C	100	PASS	AC=338;AF=0.067492;AN=5008;NS=2504;DP=17766;EAS_AF=0.0139;AMR_AF=0.0504;AFR_AF=0.174;EUR_AF=0.0368;SAS_AF=0.0225;AA=T|||;VT=SNP
1	239153476	rs9428448	G	A	100	PASS	AC=485;AF=0.096845;AN=5008;NS=2504;DP=17960;EAS_AF=0.0546;AMR_AF=0.1772;AFR_AF=0.031;EUR_AF=0.166;SAS_AF=0.1012;AA=G|||;VT=SNP
1	239153564	rs9428807	T	A	100	PASS	AC=485;AF=0.096845;AN=5008;NS=2504;DP=13241;EAS_AF=0.0546;AMR_AF=0.1772;AFR_AF=0.031;EUR_AF=0.166;SAS_AF=0.1012;AA=T|||;VT=SNP
1	239154467	rs9428449	T	C	100	PASS	AC=494;AF=0.0986422;AN=5008;NS=2504;DP=16831;EAS_AF=0.0546;AMR_AF=0.1772;AFR_AF=0.0378;EUR_AF=0.166;SAS_AF=0.1012;AA=T|||;VT=SNP
1	239154813	rs9428808	G	A	100	PASS	AC=452;AF=0.0902556;AN=5008;NS=2504;DP=16295;EAS_AF=0.0546;AMR_AF=0.1772;AFR_AF=0.0061;EUR_AF=0.166;SAS_AF=0.1012;AA=G|||;VT=SNP
1	239154828	rs17621827	A	C	100	PASS	AC=78;AF=0.0155751;AN=5008;NS=2504;DP=16036;EAS_AF=0;AMR_AF=0.0403;AFR_AF=0.0008;EUR_AF=0.0417;SAS_AF=0.0072;AA=A|||;VT=SNP
1	239155348	rs76747138	T	A	100	PASS	AC=740;AF=0.147764;AN=5008;NS=2504;DP=11698;EAS_AF=0.1012;AMR_AF=0.1268;AFR_AF=0.2859;EUR_AF=0.0984;SAS_AF=0.0746;AA=T|||;VT=SNP
1	239156370	rs10802738	G	A	100	PASS	AC=2709;AF=0.540935;AN=5008;NS=2504;DP=15883;EAS_AF=0.7639;AMR_AF=0.5245;AFR_AF=0.1021;EUR_AF=0.662;SAS_AF=0.7914;AA=G|||;VT=SNP
1	239156403	rs16837628	G	A	100	PASS	AC=594;AF=0.11861;AN=5008;NS=2504;DP=17180;EAS_AF=0.0933;AMR_AF=0.0807;AFR_AF=0.2405;EUR_AF=0.0746;SAS_AF=0.0521;AA=G|||;VT=SNP
1	239156678	rs16837631	C	T	100	PASS	AC=618;AF=0.123403;AN=5008;NS=2504;DP=15198;EAS_AF=0.0933;AMR_AF=0.0836;AFR_AF=0.2511;EUR_AF=0.0795;SAS_AF=0.0552;AA=C|||;VT=SNP
1	239156737	rs7527594	A	G	100	PASS	AC=154;AF=0.0307508;AN=5008;NS=2504;DP=15655;EAS_AF=0.0109;AMR_AF=0.0303;AFR_AF=0.0575;EUR_AF=0.0249;SAS_AF=0.0215;AA=A|||;VT=SNP
1	239156895	rs16837639	C	T	100	PASS	AC=618;AF=0.123403;AN=5008;NS=2504;DP=17634;EAS_AF=0.0933;AMR_AF=0.0836;AFR_AF=0.2511;EUR_AF=0.0795;SAS_AF=0.0552;AA=C|||;VT=SNP
1	239157334	rs9428809	A	G	100	PASS	AC=1120;AF=0.223642;AN=5008;NS=2504;DP=11784;EAS_AF=0.0694;AMR_AF=0.2795;AFR_AF=0.3646;EUR_AF=0.2445;SAS_AF=0.1309;AA=G|||;VT=SNP
1	239157595	rs16837642	T	C	100	PASS	AC=340;AF=0.0678914;AN=5008;NS=2504;DP=12098;EAS_AF=0.0139;AMR_AF=0.0533;AFR_AF=0.174;EUR_AF=0.0368;SAS_AF=0.0225;AA=T|||;VT=SNP
1	239157834	rs79812870	A	T	100	PASS	AC=79;AF=0.0157748;AN=5008;NS=2504;DP=14954;EAS_AF=0;AMR_AF=0.0418;AFR_AF=0.0008;EUR_AF=0.0417;SAS_AF=0.0072;AA=A|||;VT=SNP
1	239157865	rs77089538	A	C	100	PASS	AC=54;AF=0.0107827;AN=5008;NS=2504;DP=15975;EAS_AF=0;AMR_AF=0.0144;AFR_AF=0.0015;EUR_AF=0.0358;SAS_AF=0.0061;AA=A|||;VT=SNP
1	239158022	rs79983111	G	A	100	PASS	AC=61;AF=0.0121805;AN=5008;NS=2504;DP=19471;EAS_AF=0;AMR_AF=0.0144;AFR_AF=0.0068;EUR_AF=0.0358;SAS_AF=0.0061;AA=G|||;VT=SNP
1	239158189	rs9428810	T	C	100	PASS	AC=1119;AF=0.223442;AN=5008;NS=2504;DP=17046;EAS_AF=0.0685;AMR_AF=0.2795;AFR_AF=0.3646;EUR_AF=0.2445;SAS_AF=0.1309;AA=C|||;VT=SNP
1	239158876	rs111814172	C	T	100	PASS	AC=328;AF=0.0654952;AN=5008;NS=2504;DP=13287;EAS_AF=0.0139;AMR_AF=0.049;AFR_AF=0.1732;EUR_AF=0.0308;SAS_AF=0.0204;AA=C|||;VT=SNP
1	239159164	rs9428450	A	C	100	PASS	AC=812;AF=0.162141;AN=5008;NS=2504;DP=18872;EAS_AF=0.0685;AMR_AF=0.2262;AFR_AF=0.2035;EUR_AF=0.1968;SAS_AF=0.1217;AA=A|||;VT=SNP
1	239159611	rs1915278	C	T	100	PASS	AC=811;AF=0.161941;AN=5008;NS=2504;DP=18315;EAS_AF=0.0685;AMR_AF=0.2233;AFR_AF=0.2035;EUR_AF=0.1968;SAS_AF=0.1227;AA=C|||;VT=SNP
1	239159694	rs17621971	T	C	100	PASS	AC=78;AF=0.0155751;AN=5008;NS=2504;DP=17131;EAS_AF=0;AMR_AF=0.0403;AFR_AF=0.0008;EUR_AF=0.0417;SAS_AF=0.0072;AA=T|||;VT=SNP
1	239159737	rs10495427	G	C	100	PASS	AC=325;AF=0.0648962;AN=5008;NS=2504;DP=17222;EAS_AF=0.0139;AMR_AF=0.0461;AFR_AF=0.1725;EUR_AF=0.0308;SAS_AF=0.0204;AA=G|||;VT=SNP
1	239160030	rs74148886	G	A	100	PASS	AC=326;AF=0.0650958;AN=5008;NS=2504;DP=15005;EAS_AF=0.0139;AMR_AF=0.0461;AFR_AF=0.1732;EUR_AF=0.0308;SAS_AF=0.0204;AA=G|||;VT=SNP
1	239160080	rs75505103	C	T	100	PASS	AC=80;AF=0.0159744;AN=5008;NS=2504;DP=15543;EAS_AF=0;AMR_AF=0.0418;AFR_AF=0.0015;EUR_AF=0.0417;SAS_AF=0.0072;AA=C|||;VT=SNP
1	239160188	rs74148887	G	T	100	PASS	AC=323;AF=0.0644968;AN=5008;NS=2504;DP=15547;EAS_AF=0.0139;AMR_AF=0.0461;AFR_AF=0.171;EUR_AF=0.0308;SAS_AF=0.0204;AA=G|||;VT=SNP
1	239160282	rs74943093	T	C	100	PASS	AC=16;AF=0.00319489;AN=5008;NS=2504;DP=17559;EAS_AF=0;AMR_AF=0.0043;AFR_AF=0.0008;EUR_AF=0.0109;SAS_AF=0.001;AA=T|||;VT=SNP
1	239161137	rs151115767	G	A	100	PASS	AC=54;AF=0.0107827;AN=5008;NS=2504;DP=16712;EAS_AF=0;AMR_AF=0.0144;AFR_AF=0.0015;EUR_AF=0.0358;SAS_AF=0.0061;AA=g|||;VT=SNP
1	239161236	rs9428811	A	G	100	PASS	AC=1082;AF=0.216054;AN=5008;NS=2504;DP=14160;EAS_AF=0.0685;AMR_AF=0.281;AFR_AF=0.3366;EUR_AF=0.2435;SAS_AF=0.1309;AA=a|||;VT=SNP
1	239161994	rs77584558	T	C	100	PASS	AC=507;AF=0.101238;AN=5008;NS=2504;DP=17280;EAS_AF=0.0962;AMR_AF=0.0706;AFR_AF=0.1899;EUR_AF=0.0577;SAS_AF=0.0532;AA=T|||;VT=SNP
1	239162008	rs61836497	A	G	100	PASS	AC=487;AF=0.0972444;AN=5008;NS=2504;DP=17503;EAS_AF=0.0546;AMR_AF=0.1787;AFR_AF=0.0318;EUR_AF=0.166;SAS_AF=0.1012;AA=A|||;VT=SNP
1	239162037	rs9428812	C	T	100	PASS	AC=812;AF=0.162141;AN=5008;NS=2504;DP=17534;EAS_AF=0.0685;AMR_AF=0.2277;AFR_AF=0.2035;EUR_AF=0.1958;SAS_AF=0.1217;AA=T|||;VT=SNP
1	239162689	rs61836498	T	C	100	PASS	AC=487;AF=0.0972444;AN=5008;NS=2504;DP=9498;EAS_AF=0.0546;AMR_AF=0.1787;AFR_AF=0.0318;EUR_AF=0.166;SAS_AF=0.1012;AA=T|||;VT=SNP
1	239162724	rs76013470	T	C	100	PASS	AC=160;AF=0.0319489;AN=5008;NS=2504;DP=10395;EAS_AF=0.0139;AMR_AF=0.0303;AFR_AF=0.0598;EUR_AF=0.0249;SAS_AF=0.0215;AA=T|||;VT=SNP
1	239163745	rs17564056	G	A	100	PASS	AC=78;AF=0.0155751;AN=5008;NS=2504;DP=19241;EAS_AF=0;AMR_AF=0.0403;AFR_AF=0.0008;EUR_AF=0.0417;SAS_AF=0.0072;AA=G|||;VT=SNP
1	239163921	rs2139671	A	C	100	PASS	AC=2935;AF=0.586062;AN=5008;NS=2504;DP=20042;EAS_AF=0.7609;AMR_AF=0.5893;AFR_AF=0.1641;EUR_AF=0.7495;SAS_AF=0.8057;AA=A|||;VT=SNP
1	239163942	rs74148888	T	C	100	PASS	AC=327;AF=0.0652955;AN=5008;NS=2504;DP=20227;EAS_AF=0.0139;AMR_AF=0.049;AFR_AF=0.1732;EUR_AF=0.0298;SAS_AF=0.0204;AA=T|||;VT=SNP
1	239164093	rs16837650	C	T	100	PASS	AC=326;AF=0.0650958;AN=5008;NS=2504;DP=19794;EAS_AF=0.0139;AMR_AF=0.049;AFR_AF=0.1717;EUR_AF=0.0308;SAS_AF=0.0204;AA=C|||;VT=SNP
1	239164484	rs7550512	A	C	100	PASS	AC=3286;AF=0.65615;AN=5008;NS=2504;DP=11904;EAS_AF=0.8571;AMR_AF=0.5965;AFR_AF=0.3533;EUR_AF=0.7127;SAS_AF=0.8425;AA=A|||;VT=SNP
1	239164627	rs189357142	C	A	100	PASS	AC=33;AF=0.00658946;AN=5008;NS=2504;DP=11350;EAS_AF=0;AMR_AF=0.0216;AFR_AF=0;EUR_AF=0.0179;SAS_AF=0;AA=C|||;VT=SNP
1	239164829	rs16837652	G	A	100	PASS	AC=246;AF=0.0491214;AN=5008;NS=2504;DP=15112;EAS_AF=0;AMR_AF=0.049;AFR_AF=0.1233;EUR_AF=0.0417;SAS_AF=0.0072;AA=G|||;VT=SNP
1	239165716	rs12062666	C	G	100	PASS	AC=2304;AF=0.460064;AN=5008;NS=2504;DP=14431;EAS_AF=0.5208;AMR_AF=0.5519;AFR_AF=0.3411;EUR_AF=0.4702;SAS_AF=0.4826;AA=G|||;VT=SNP
1	239165750	rs9428813	A	G	100	PASS	AC=2303;AF=0.459864;AN=5008;NS=2504;DP=13879;EAS_AF=0.5208;AMR_AF=0.5519;AFR_AF=0.3404;EUR_AF=0.4702;SAS_AF=0.4826;AA=A|||;VT=SNP
1	239165770	rs9428451	T	G	100	PASS	AC=1268;AF=0.253195;AN=5008;NS=2504;DP=13970;EAS_AF=0.2024;AMR_AF=0.366;AFR_AF=0.1331;EUR_AF=0.3439;SAS_AF=0.2945;AA=T|||;VT=SNP
1	239165863	rs10925790	G	A	100	PASS	AC=2013;AF=0.401957;AN=5008;NS=2504;DP=15608;EAS_AF=0.4018;AMR_AF=0.3256;AFR_AF=0.2852;EUR_AF=0.5159;SAS_AF=0.4969;AA=A|||;VT=SNP
1	239166229	rs9428452	G	A	100	PASS	AC=697;AF=0.139177;AN=5008;NS=2504;DP=17422;EAS_AF=0.0595;AMR_AF=0.219;AFR_AF=0.1256;EUR_AF=0.2038;SAS_AF=0.1166;AA=G|||;VT=SNP
1	239166241	rs1915272	T	C	100	PASS	AC=3581;AF=0.715056;AN=5008;NS=2504;DP=17783;EAS_AF=0.8631;AMR_AF=0.6556;AFR_AF=0.4743;EUR_AF=0.7823;SAS_AF=0.8609;AA=C|||;VT=SNP
1	239166291	rs1915271	T	C	100	PASS	AC=2017;AF=0.402756;AN=5008;NS=2504;DP=16961;EAS_AF=0.4077;AMR_AF=0.3256;AFR_AF=0.2859;EUR_AF=0.5159;SAS_AF=0.4939;AA=T|||;VT=SNP
1	239166610	rs16837664	C	G	100	PASS	AC=1435;AF=0.286542;AN=5008;NS=2504;DP=16547;EAS_AF=0.4554;AMR_AF=0.2867;AFR_AF=0.1513;EUR_AF=0.2256;SAS_AF=0.3579;AA=C|||;VT=SNP
1	239166691	rs9428453	T	C	100	PASS	AC=609;AF=0.121605;AN=5008;NS=2504;DP=15466;EAS_AF=0.0595;AMR_AF=0.2017;AFR_AF=0.1006;EUR_AF=0.167;SAS_AF=0.1104;AA=T|||;VT=SNP
1	239166771	rs9428814	C	G	100	PASS	AC=700;AF=0.139776;AN=5008;NS=2504;DP=16302;EAS_AF=0.0595;AMR_AF=0.219;AFR_AF=0.1271;EUR_AF=0.2048;SAS_AF=0.1166;AA=C|||;VT=SNP
1	239166853	rs75655372	T	C	100	PASS	AC=57;AF=0.0113818;AN=5008;NS=2504;DP=16592;EAS_AF=0;AMR_AF=0.0159;AFR_AF=0.0015;EUR_AF=0.0378;SAS_AF=0.0061;AA=T|||;VT=SNP
1	239167014	rs142998455	A	G	100	PASS	AC=24;AF=0.00479233;AN=5008;NS=2504;DP=15363;EAS_AF=0;AMR_AF=0.0086;AFR_AF=0.0008;EUR_AF=0.0169;SAS_AF=0;AA=A|||;VT=SNP
1	239167676	rs139784145	C	T	100	PASS	AC=26;AF=0.00519169;AN=5008;NS=2504;DP=16239;EAS_AF=0;AMR_AF=0.0029;AFR_AF=0.0045;EUR_AF=0.0179;SAS_AF=0;AA=C|||;VT=SNP
1	239167763	rs12739208	T	A	100	PASS	AC=46;AF=0.0091853;AN=5008;NS=2504;DP=14527;EAS_AF=0;AMR_AF=0.0231;AFR_AF=0.0008;EUR_AF=0.0288;SAS_AF=0;AA=T|||;VT=SNP
1	239168548	rs9428815	G	A	100	PASS	AC=551;AF=0.110024;AN=5008;NS=2504;DP=14173;EAS_AF=0.0546;AMR_AF=0.1888;AFR_AF=0.0461;EUR_AF=0.1978;SAS_AF=0.1074;AA=G|||;VT=SNP
1	239170047	rs1915270	C	T	100	PASS	AC=1415;AF=0.282548;AN=5008;NS=2504;DP=16232;EAS_AF=0.4563;AMR_AF=0.2853;AFR_AF=0.1362;EUR_AF=0.2256;SAS_AF=0.3579;AA=C|||;VT=SNP
1	239170749	rs115058044	T	C	100	PASS	AC=23;AF=0.00459265;AN=5008;NS=2504;DP=13824;EAS_AF=0;AMR_AF=0.0043;AFR_AF=0.0008;EUR_AF=0.0169;SAS_AF=0.002;AA=T|||;VT=SNP
1	239170783	rs12145112	T	C	100	PASS	AC=476;AF=0.0950479;AN=5008;NS=2504;DP=14541;EAS_AF=0.0933;AMR_AF=0.0793;AFR_AF=0.0061;EUR_AF=0.16;SAS_AF=0.1616;AA=T|||;VT=SNP
1	239171701	rs9428817	G	C	100	PASS	AC=2718;AF=0.542732;AN=5008;NS=2504;DP=13723;EAS_AF=0.4683;AMR_AF=0.5447;AFR_AF=0.413;EUR_AF=0.7197;SAS_AF=0.6115;AA=g|||;VT=SNP
1	239171877	rs9428818	T	C	100	PASS	AC=4197;AF=0.838059;AN=5008;NS=2504;DP=15271;EAS_AF=0.9246;AMR_AF=0.8343;AFR_AF=0.5946;EUR_AF=0.9453;SAS_AF=0.9703;AA=C|||;VT=SNP
1	239172143	rs4659894	T	C	100	PASS	AC=1433;AF=0.286142;AN=5008;NS=2504;DP=13619;EAS_AF=0.4563;AMR_AF=0.2867;AFR_AF=0.1483;EUR_AF=0.2256;SAS_AF=0.3589;AA=T|||;VT=SNP
1	239172783	rs1915264	A	G	100	PASS	AC=1409;AF=0.28135;AN=5008;NS=2504;DP=12184;EAS_AF=0.4563;AMR_AF=0.2853;AFR_AF=0.1316;EUR_AF=0.2256;SAS_AF=0.3579;AA=A|||;VT=SNP
1	239172894	rs11579040	C	T	100	PASS	AC=92;AF=0.0183706;AN=5008;NS=2504;DP=12996;EAS_AF=0;AMR_AF=0.0533;AFR_AF=0.0015;EUR_AF=0.0467;SAS_AF=0.0061;AA=C|||;VT=SNP
1	239173297	rs1915265	C	A	100	PASS	AC=1462;AF=0.291933;AN=5008;NS=2504;DP=17257;EAS_AF=0.4573;AMR_AF=0.2896;AFR_AF=0.1672;EUR_AF=0.2256;SAS_AF=0.3599;AA=C|||;VT=SNP
1	239173375	rs9428819	A	C	100	PASS	AC=2715;AF=0.542133;AN=5008;NS=2504;DP=18145;EAS_AF=0.4683;AMR_AF=0.5447;AFR_AF=0.4115;EUR_AF=0.7197;SAS_AF=0.6104;AA=C|||;VT=SNP
1	239174262	rs9428820	A	T	100	PASS	AC=733;AF=0.146366;AN=5008;NS=2504;DP=8105;EAS_AF=0.0585;AMR_AF=0.2219;AFR_AF=0.1536;EUR_AF=0.2038;SAS_AF=0.1145;AA=A|||;VT=SNP
1	239175121	rs79322376	T	C	100	PASS	AC=76;AF=0.0151757;AN=5008;NS=2504;DP=18874;EAS_AF=0;AMR_AF=0.0403;AFR_AF=0.0008;EUR_AF=0.0408;SAS_AF=0.0061;AA=T|||;VT=SNP
1	239175194	rs61836513	C	T	100	PASS	AC=604;AF=0.120607;AN=5008;NS=2504;DP=18262;EAS_AF=0.0585;AMR_AF=0.2017;AFR_AF=0.1006;EUR_AF=0.165;SAS_AF=0.1084;AA=C|||;VT=SNP
1	239175279	rs1915245	T	C	100	PASS	AC=1997;AF=0.398762;AN=5008;NS=2504;DP=17878;EAS_AF=0.4097;AMR_AF=0.3242;AFR_AF=0.2678;EUR_AF=0.5149;SAS_AF=0.498;AA=T|||;VT=SNP
1	239175885	rs77672012	A	G	100	PASS	AC=133;AF=0.0265575;AN=5008;NS=2504;DP=16762;EAS_AF=0.0962;AMR_AF=0.0101;AFR_AF=0.0023;EUR_AF=0.0109;SAS_AF=0.0153;AA=A|||;VT=SNP
1	239176448	rs10925792	C	T	100	PASS	AC=1997;AF=0.398762;AN=5008;NS=2504;DP=18488;EAS_AF=0.4097;AMR_AF=0.3228;AFR_AF=0.2685;EUR_AF=0.5149;SAS_AF=0.498;AA=C|||;VT=SNP
1	239176476	rs9428821	A	G	100	PASS	AC=694;AF=0.138578;AN=5008;NS=2504;DP=19071;EAS_AF=0.0585;AMR_AF=0.2205;AFR_AF=0.1248;EUR_AF=0.2038;SAS_AF=0.1145;AA=A|||;VT=SNP
1	239176786	rs12145809	T	C	100	PASS	AC=464;AF=0.0926518;AN=5008;NS=2504;DP=18383;EAS_AF=0.0933;AMR_AF=0.0778;AFR_AF=0.0053;EUR_AF=0.1531;SAS_AF=0.1585;AA=T|||;VT=SNP
1	239177267	rs11581693	C	T	100	PASS	AC=1501;AF=0.29972;AN=5008;NS=2504;DP=17374;EAS_AF=0.4563;AMR_AF=0.2911;AFR_AF=0.1959;EUR_AF=0.2276;SAS_AF=0.3589;AA=T|||;VT=SNP
1	239177311	rs145156097	A	T	100	PASS	AC=50;AF=0.00998403;AN=5008;NS=2504;DP=18261;EAS_AF=0;AMR_AF=0.0072;AFR_AF=0;EUR_AF=0.0159;SAS_AF=0.0297;AA=A|||;VT=SNP
1	239177456	rs6668849	G	C	100	PASS	AC=773;AF=0.154353;AN=5008;NS=2504;DP=17989;EAS_AF=0.0585;AMR_AF=0.2233;AFR_AF=0.1823;EUR_AF=0.2048;SAS_AF=0.1145;AA=G|||;VT=SNP
1	239177621	rs1915247	A	G	100	PASS	AC=1480;AF=0.295527;AN=5008;NS=2504;DP=19012;EAS_AF=0.4563;AMR_AF=0.2882;AFR_AF=0.1823;EUR_AF=0.2266;SAS_AF=0.3589;AA=A|||;VT=SNP
1	239177626	rs112087632	T	C	100	PASS	AC=95;AF=0.0189696;AN=5008;NS=2504;DP=18935;EAS_AF=0;AMR_AF=0.0403;AFR_AF=0.0151;EUR_AF=0.0408;SAS_AF=0.0061;AA=T|||;VT=SNP
1	239177665	rs112778069	C	G	100	PASS	AC=76;AF=0.0151757;AN=5008;NS=2504;DP=18348;EAS_AF=0;AMR_AF=0.0403;AFR_AF=0.0008;EUR_AF=0.0408;SAS_AF=0.0061;AA=C|||;VT=SNP
1	239178473	rs2139666	T	C	100	PASS	AC=1573;AF=0.314097;AN=5008;NS=2504;DP=13351;EAS_AF=0.4563;AMR_AF=0.2954;AFR_AF=0.2489;EUR_AF=0.2276;SAS_AF=0.3579;AA=T|||;VT=SNP
1	239178941	rs113298764	T	C	100	PASS	AC=76;AF=0.0151757;AN=5008;NS=2504;DP=15562;EAS_AF=0;AMR_AF=0.0403;AFR_AF=0.0008;EUR_AF=0.0408;SAS_AF=0.0061;AA=T|||;VT=SNP
1	239179054	rs9428454	C	T	100	PASS	AC=454;AF=0.090655;AN=5008;NS=2504;DP=17006;EAS_AF=0.0556;AMR_AF=0.1715;AFR_AF=0.0166;EUR_AF=0.159;SAS_AF=0.0992;AA=C|||;VT=SNP
1	239179500	rs1915249	C	T	100	PASS	AC=3778;AF=0.754393;AN=5008;NS=2504;DP=16283;EAS_AF=0.8661;AMR_AF=0.6744;AFR_AF=0.5522;EUR_AF=0.832;SAS_AF=0.8896;AA=C|||;VT=SNP
1	239180811	rs56821412	G	T	100	PASS	AC=136;AF=0.0271565;AN=5008;NS=2504;DP=15305;EAS_AF=0;AMR_AF=0.0187;AFR_AF=0.059;EUR_AF=0.0388;SAS_AF=0.0061;AA=G|||;VT=SNP
1	239181990	rs9428822	T	A	100	PASS	AC=902;AF=0.180112;AN=5008;NS=2504;DP=15196;EAS_AF=0.0585;AMR_AF=0.2651;AFR_AF=0.1974;EUR_AF=0.2604;SAS_AF=0.1391;AA=T|||;VT=SNP
1	239182703	rs9428455	T	G	100	PASS	AC=612;AF=0.122204;AN=5008;NS=2504;DP=16122;EAS_AF=0.0585;AMR_AF=0.2032;AFR_AF=0.1051;EUR_AF=0.167;SAS_AF=0.1074;AA=T|||;VT=SNP
1	239182793	rs183610315	T	C	100	PASS	AC=17;AF=0.00339457;AN=5008;NS=2504;DP=15416;EAS_AF=0;AMR_AF=0.0043;AFR_AF=0.0008;EUR_AF=0.0129;SAS_AF=0;AA=T|||;VT=SNP
1	239183774	rs1915250	C	T	100	PASS	AC=201;AF=0.0401358;AN=5008;NS=2504;DP=20572;EAS_AF=0;AMR_AF=0.1009;AFR_AF=0.0045;EUR_AF=0.1093;SAS_AF=0.0153;AA=C|||;VT=SNP
1	239183930	rs73115334	C	T	100	PASS	AC=139;AF=0.0277556;AN=5008;NS=2504;DP=16757;EAS_AF=0.001;AMR_AF=0.0187;AFR_AF=0.0605;EUR_AF=0.0388;SAS_AF=0.0061;AA=C|||;VT=SNP
1	239184146	rs16837703	T	G	100	PASS	AC=1576;AF=0.314696;AN=5008;NS=2504;DP=17431;EAS_AF=0.4573;AMR_AF=0.2939;AFR_AF=0.2504;EUR_AF=0.2276;SAS_AF=0.3589;AA=T|||;VT=SNP
1	239184346	rs12118040	A	G	100	PASS	AC=1882;AF=0.375799;AN=5008;NS=2504;DP=20031;EAS_AF=0.4097;AMR_AF=0.3184;AFR_AF=0.1846;EUR_AF=0.5129;SAS_AF=0.499;AA=A|||;VT=SNP
1	239184393	rs12129112	C	T	100	PASS	AC=3535;AF=0.705871;AN=5008;NS=2504;DP=20349;EAS_AF=0.8661;AMR_AF=0.6153;AFR_AF=0.4924;EUR_AF=0.7406;SAS_AF=0.8579;AA=C|||;VT=SNP
1	239184494	rs17622524	T	C	100	PASS	AC=76;AF=0.0151757;AN=5008;NS=2504;DP=19413;EAS_AF=0;AMR_AF=0.0403;AFR_AF=0.0008;EUR_AF=0.0408;SAS_AF=0.0061;AA=T|||;VT=SNP
1	239184584	rs73115341	C	T	100	PASS	AC=138;AF=0.0275559;AN=5008;NS=2504;DP=20094;EAS_AF=0;AMR_AF=0.0187;AFR_AF=0.0605;EUR_AF=0.0388;SAS_AF=0.0061;AA=T|||;VT=SNP
1	239184630	rs17622574	T	C	100	PASS	AC=620;AF=0.123802;AN=5008;NS=2504;DP=19383;EAS_AF=0.0446;AMR_AF=0.2032;AFR_AF=0.1218;EUR_AF=0.167;SAS_AF=0.1074;AA=T|||;VT=SNP
1	239184703	rs7548207	G	A	100	PASS	AC=3506;AF=0.70008;AN=5008;NS=2504;DP=19743;EAS_AF=0.8661;AMR_AF=0.6124;AFR_AF=0.472;EUR_AF=0.7406;SAS_AF=0.8579;AA=g|||;VT=SNP
1	239184726	rs115753072	T	C	100	PASS	AC=64;AF=0.0127796;AN=5008;NS=2504;DP=19524;EAS_AF=0;AMR_AF=0.0605;AFR_AF=0.0015;EUR_AF=0.0179;SAS_AF=0.002;AA=T|||;VT=SNP
1	239184861	rs57205679	T	A	100	PASS	AC=672;AF=0.134185;AN=5008;NS=2504;DP=18036;EAS_AF=0.0456;AMR_AF=0.2089;AFR_AF=0.1566;EUR_AF=0.168;SAS_AF=0.1074;AA=T|||;VT=SNP
1	239184948	rs10925793	A	G	100	PASS	AC=1880;AF=0.375399;AN=5008;NS=2504;DP=16195;EAS_AF=0.4097;AMR_AF=0.3184;AFR_AF=0.1853;EUR_AF=0.5099;SAS_AF=0.499;AA=A|||;VT=SNP
1	239185039	rs147116937	A	G	100	PASS	AC=31;AF=0.0061901;AN=5008;NS=2504;DP=14865;EAS_AF=0;AMR_AF=0.0058;AFR_AF=0.0015;EUR_AF=0.0189;SAS_AF=0.0061;AA=A|||;VT=SNP
1	239185225	rs79735214	T	C	100	PASS	AC=91;AF=0.0181709;AN=5008;NS=2504;DP=13622;EAS_AF=0;AMR_AF=0.0245;AFR_AF=0.0023;EUR_AF=0.0586;SAS_AF=0.0123;AA=T|||;VT=SNP
1	239185626	rs150520346	C	T	100	PASS	AC=20;AF=0.00399361;AN=5008;NS=2504;DP=15058;EAS_AF=0;AMR_AF=0.0086;AFR_AF=0.0008;EUR_AF=0.0109;SAS_AF=0.002;AA=C|||;VT=SNP
1	239186256	rs73115344	A	C	100	PASS	AC=128;AF=0.0255591;AN=5008;NS=2504;DP=18375;EAS_AF=0;AMR_AF=0.0216;AFR_AF=0.0522;EUR_AF=0.0378;SAS_AF=0.0061;AA=A|||;VT=SNP
1	239187313	rs10495429	G	T	100	PASS	AC=1929;AF=0.385184;AN=5008;NS=2504;DP=19653;EAS_AF=0.4058;AMR_AF=0.3199;AFR_AF=0.2216;EUR_AF=0.5139;SAS_AF=0.499;AA=G|||;VT=SNP
1	239188206	rs12132497	C	T	100	PASS	AC=1884;AF=0.376198;AN=5008;NS=2504;DP=16516;EAS_AF=0.4097;AMR_AF=0.3184;AFR_AF=0.1853;EUR_AF=0.5139;SAS_AF=0.499;AA=C|||;VT=SNP
1	239188301	rs2353424	A	C	100	PASS	AC=656;AF=0.13099;AN=5008;NS=2504;DP=19153;EAS_AF=0.0585;AMR_AF=0.2061;AFR_AF=0.1362;EUR_AF=0.168;SAS_AF=0.1074;AA=A|||;VT=SNP
1	239190754	rs61836515	A	G	100	PASS	AC=606;AF=0.121006;AN=5008;NS=2504;DP=13517;EAS_AF=0.0585;AMR_AF=0.2003;AFR_AF=0.1021;EUR_AF=0.167;SAS_AF=0.1074;AA=A|||;VT=SNP
1	239190783	rs12135505	C	T	100	PASS	AC=1889;AF=0.377196;AN=5008;NS=2504;DP=13974;EAS_AF=0.4097;AMR_AF=0.3213;AFR_AF=0.1853;EUR_AF=0.5159;SAS_AF=0.5;AA=C|||;VT=SNP
1	239190911	rs2353420	G	A	100	PASS	AC=1639;AF=0.327276;AN=5008;NS=2504;DP=15119;EAS_AF=0.4563;AMR_AF=0.2925;AFR_AF=0.3018;EUR_AF=0.2256;SAS_AF=0.3579;AA=G|||;VT=SNP
1	239191297	rs7550941	G	C	100	PASS	AC=1639;AF=0.327276;AN=5008;NS=2504;DP=18505;EAS_AF=0.4563;AMR_AF=0.2925;AFR_AF=0.3018;EUR_AF=0.2256;SAS_AF=0.3579;AA=G|||;VT=SNP
1	239192211	rs115482816	G	A	100	PASS	AC=16;AF=0.00319489;AN=5008;NS=2504;DP=20695;EAS_AF=0;AMR_AF=0.0043;AFR_AF=0;EUR_AF=0.0129;SAS_AF=0;AA=G|||;VT=SNP
1	239192569	rs56336619	G	A	100	PASS	AC=1633;AF=0.326078;AN=5008;NS=2504;DP=18687;EAS_AF=0.4563;AMR_AF=0.2925;AFR_AF=0.3018;EUR_AF=0.2266;SAS_AF=0.3507;AA=G|||;VT=SNP
1	239193548	rs115319218	T	C	100	PASS	AC=57;AF=0.0113818;AN=5008;NS=2504;DP=17181;EAS_AF=0;AMR_AF=0.0159;AFR_AF=0.0015;EUR_AF=0.0378;SAS_AF=0.0061;AA=T|||;VT=SNP
1	239194004	rs10925794	G	A	100	PASS	AC=1885;AF=0.376398;AN=5008;NS=2504;DP=17336;EAS_AF=0.4077;AMR_AF=0.3213;AFR_AF=0.1846;EUR_AF=0.5149;SAS_AF=0.5;AA=G|||;VT=SNP
1	239194242	rs34148991	A	C	100	PASS	AC=48;AF=0.00958466;AN=5008;NS=2504;DP=19882;EAS_AF=0;AMR_AF=0.0231;AFR_AF=0.0008;EUR_AF=0.0308;SAS_AF=0;AA=A|||;VT=SNP
1	239194799	rs72769113	A	C	100	PASS	AC=458;AF=0.0914537;AN=5008;NS=2504;DP=18306;EAS_AF=0.0536;AMR_AF=0.17;AFR_AF=0.0166;EUR_AF=0.159;SAS_AF=0.1063;AA=A|||;VT=SNP
1	239195099	rs73115350	A	G	100	PASS	AC=141;AF=0.028155;AN=5008;NS=2504;DP=18841;EAS_AF=0;AMR_AF=0.0187;AFR_AF=0.0628;EUR_AF=0.0388;SAS_AF=0.0061;AA=G|||;VT=SNP
1	239195332	rs79775294	A	C	100	PASS	AC=170;AF=0.0339457;AN=5008;NS=2504;DP=17289;EAS_AF=0;AMR_AF=0.0216;AFR_AF=0.0832;EUR_AF=0.0388;SAS_AF=0.0061;AA=A|||;VT=SNP
1	239195534	rs113748483	C	G	100	PASS	AC=168;AF=0.0335463;AN=5008;NS=2504;DP=16797;EAS_AF=0;AMR_AF=0.0216;AFR_AF=0.0809;EUR_AF=0.0388;SAS_AF=0.0072;AA=G|||;VT=SNP
1	239195587	rs61834560	G	A	100	PASS	AC=458;AF=0.0914537;AN=5008;NS=2504;DP=16799;EAS_AF=0.0536;AMR_AF=0.17;AFR_AF=0.0166;EUR_AF=0.159;SAS_AF=0.1063;AA=G|||;VT=SNP
1	239195698	rs11802622	A	T	100	PASS	AC=641;AF=0.127995;AN=5008;NS=2504;DP=15189;EAS_AF=0.0575;AMR_AF=0.2017;AFR_AF=0.1233;EUR_AF=0.167;SAS_AF=0.1145;AA=A|||;VT=SNP
1	239196882	rs6692031	T	C	100	PASS	AC=3871;AF=0.772963;AN=5008;NS=2504;DP=17108;EAS_AF=0.869;AMR_AF=0.6801;AFR_AF=0.6218;EUR_AF=0.833;SAS_AF=0.8824;AA=C|||;VT=SNP
1	239197087	rs73115358	T	C	100	PASS	AC=139;AF=0.0277556;AN=5008;NS=2504;DP=16471;EAS_AF=0;AMR_AF=0.0202;AFR_AF=0.0605;EUR_AF=0.0388;SAS_AF=0.0061;AA=T|||;VT=SNP
1	239197430	rs76978009	T	C	100	PASS	AC=106;AF=0.0211661;AN=5008;NS=2504;DP=15622;EAS_AF=0;AMR_AF=0.0403;AFR_AF=0.0008;EUR_AF=0.0517;SAS_AF=0.0256;AA=T|||;VT=SNP
1	239197945	rs78654835	T	C	100	PASS	AC=76;AF=0.0151757;AN=5008;NS=2504;DP=12620;EAS_AF=0;AMR_AF=0.0403;AFR_AF=0.0008;EUR_AF=0.0408;SAS_AF=0.0061;AA=T|||;VT=SNP
1	239198153	rs10802739	C	A	100	PASS	AC=3741;AF=0.747005;AN=5008;NS=2504;DP=7898;EAS_AF=0.8671;AMR_AF=0.6383;AFR_AF=0.6051;EUR_AF=0.7813;SAS_AF=0.8569;AA=C|||;VT=SNP
1	239198199	rs61834561	T	G	100	PASS	AC=611;AF=0.122005;AN=5008;NS=2504;DP=4755;EAS_AF=0.0575;AMR_AF=0.2003;AFR_AF=0.1014;EUR_AF=0.167;SAS_AF=0.1145;AA=T|||;VT=SNP
1	239198528	rs189005997	T	A	100	PASS	AC=16;AF=0.00319489;AN=5008;NS=2504;DP=11670;EAS_AF=0;AMR_AF=0.0058;AFR_AF=0;EUR_AF=0.008;SAS_AF=0.0041;AA=T|||;VT=SNP
1	239198529	rs10925795	C	A	100	PASS	AC=3773;AF=0.753395;AN=5008;NS=2504;DP=11673;EAS_AF=0.8671;AMR_AF=0.6383;AFR_AF=0.6067;EUR_AF=0.7922;SAS_AF=0.8763;AA=C|||;VT=SNP
1	239198562	rs12034964	G	A	100	PASS	AC=1888;AF=0.376997;AN=5008;NS=2504;DP=12578;EAS_AF=0.4097;AMR_AF=0.3213;AFR_AF=0.1846;EUR_AF=0.5159;SAS_AF=0.5;AA=G|||;VT=SNP
1	239198959	rs11587347	C	G	100	PASS	AC=342;AF=0.0682907;AN=5008;NS=2504;DP=16720;EAS_AF=0.0536;AMR_AF=0.1282;AFR_AF=0.0015;EUR_AF=0.0964;SAS_AF=0.1022;AA=C|||;VT=SNP
1	239199452	rs78823306	T	C	100	PASS	AC=64;AF=0.0127796;AN=5008;NS=2504;DP=18975;EAS_AF=0;AMR_AF=0.0605;AFR_AF=0.0015;EUR_AF=0.0179;SAS_AF=0.002;AA=T|||;VT=SNP
1	239199824	rs10754660	G	A	100	PASS	AC=3773;AF=0.753395;AN=5008;NS=2504;DP=16279;EAS_AF=0.8671;AMR_AF=0.6383;AFR_AF=0.6067;EUR_AF=0.7922;SAS_AF=0.8763;AA=G|||;VT=SNP
1	239199901	rs12032903	A	G	100	PASS	AC=1894;AF=0.378195;AN=5008;NS=2504;DP=15342;EAS_AF=0.4097;AMR_AF=0.3213;AFR_AF=0.1891;EUR_AF=0.5159;SAS_AF=0.5;AA=A|||;VT=SNP
1	239199929	rs10925797	C	T	100	PASS	AC=1633;AF=0.326078;AN=5008;NS=2504;DP=16421;EAS_AF=0.4573;AMR_AF=0.2925;AFR_AF=0.3018;EUR_AF=0.2256;SAS_AF=0.3507;AA=C|||;VT=SNP
1	239200850	rs10802740	G	A	100	PASS	AC=1887;AF=0.376797;AN=5008;NS=2504;DP=14295;EAS_AF=0.4097;AMR_AF=0.3213;AFR_AF=0.1846;EUR_AF=0.5149;SAS_AF=0.5;AA=G|||;VT=SNP
1	239201033	rs10802741	G	A	100	PASS	AC=1887;AF=0.376797;AN=5008;NS=2504;DP=16093;EAS_AF=0.4097;AMR_AF=0.3213;AFR_AF=0.1846;EUR_AF=0.5149;SAS_AF=0.5;AA=G|||;VT=SNP
1	239201173	rs10754661	C	T	100	PASS	AC=3772;AF=0.753195;AN=5008;NS=2504;DP=17648;EAS_AF=0.8671;AMR_AF=0.6383;AFR_AF=0.6059;EUR_AF=0.7922;SAS_AF=0.8763;AA=C|||;VT=SNP
1	239201651	rs10802742	G	T	100	PASS	AC=1821;AF=0.363618;AN=5008;NS=2504;DP=20867;EAS_AF=0.4573;AMR_AF=0.3141;AFR_AF=0.3971;EUR_AF=0.2664;SAS_AF=0.3569;AA=G|||;VT=SNP
1	239202284	rs4659895	G	A	100	PASS	AC=3772;AF=0.753195;AN=5008;NS=2504;DP=17981;EAS_AF=0.8671;AMR_AF=0.6383;AFR_AF=0.6059;EUR_AF=0.7922;SAS_AF=0.8763;AA=G|||;VT=SNP
1	239202341	rs4659896	G	A	100	PASS	AC=3772;AF=0.753195;AN=5008;NS=2504;DP=18026;EAS_AF=0.8671;AMR_AF=0.6383;AFR_AF=0.6059;EUR_AF=0.7922;SAS_AF=0.8763;AA=G|||;VT=SNP
1	239202500	rs6429118	A	C	100	PASS	AC=1887;AF=0.376797;AN=5008;NS=2504;DP=19334;EAS_AF=0.4097;AMR_AF=0.3213;AFR_AF=0.1846;EUR_AF=0.5149;SAS_AF=0.5;AA=A|||;VT=SNP
1	239202705	rs115881168	G	A	100	PASS	AC=57;AF=0.0113818;AN=5008;NS=2504;DP=20252;EAS_AF=0;AMR_AF=0.0159;AFR_AF=0.0015;EUR_AF=0.0378;SAS_AF=0.0061;AA=G|||;VT=SNP
1	239202972	rs6697588	C	T	100	PASS	AC=19;AF=0.00379393;AN=5008;NS=2504;DP=21228;EAS_AF=0;AMR_AF=0.0029;AFR_AF=0.0008;EUR_AF=0.0139;SAS_AF=0.002;AA=C|||;VT=SNP
1	239203171	rs146152813	G	T	100	PASS	AC=35;AF=0.00698882;AN=5008;NS=2504;DP=23235;EAS_AF=0;AMR_AF=0.0086;AFR_AF=0.003;EUR_AF=0.0209;SAS_AF=0.0041;AA=G|||;VT=SNP
1	239203215	rs140203541	C	A	100	PASS	AC=18;AF=0.00359425;AN=5008;NS=2504;DP=22574;EAS_AF=0;AMR_AF=0;AFR_AF=0.0008;EUR_AF=0.0169;SAS_AF=0;AA=C|||;VT=SNP
1	239203259	rs111877210	G	C	100	PASS	AC=76;AF=0.0151757;AN=5008;NS=2504;DP=22184;EAS_AF=0;AMR_AF=0.0403;AFR_AF=0.0008;EUR_AF=0.0408;SAS_AF=0.0061;AA=G|||;VT=SNP
1	239203263	rs12755389	G	A	100	PASS	AC=1891;AF=0.377596;AN=5008;NS=2504;DP=22083;EAS_AF=0.4087;AMR_AF=0.3213;AFR_AF=0.1884;EUR_AF=0.5149;SAS_AF=0.5;AA=G|||;VT=SNP
1	239203339	rs6429119	A	G	100	PASS	AC=3742;AF=0.747204;AN=5008;NS=2504;DP=21032;EAS_AF=0.8671;AMR_AF=0.6383;AFR_AF=0.6059;EUR_AF=0.7813;SAS_AF=0.8569;AA=G|||;VT=SNP
1	239203433	rs6429120	A	G	100	PASS	AC=3742;AF=0.747204;AN=5008;NS=2504;DP=20415;EAS_AF=0.8671;AMR_AF=0.6383;AFR_AF=0.6059;EUR_AF=0.7813;SAS_AF=0.8569;AA=G|||;VT=SNP
1	239203578	rs6429121	T	A	100	PASS	AC=1851;AF=0.369609;AN=5008;NS=2504;DP=19930;EAS_AF=0.4583;AMR_AF=0.317;AFR_AF=0.4175;EUR_AF=0.2664;SAS_AF=0.3569;AA=T|||;VT=SNP
1	239203679	rs6429122	A	G	100	PASS	AC=3709;AF=0.740615;AN=5008;NS=2504;DP=17922;EAS_AF=0.8671;AMR_AF=0.6354;AFR_AF=0.5825;EUR_AF=0.7813;SAS_AF=0.8569;AA=G|||;VT=SNP
1	239203938	rs6667563	T	C	100	PASS	AC=3737;AF=0.746206;AN=5008;NS=2504;DP=17171;EAS_AF=0.8671;AMR_AF=0.6383;AFR_AF=0.6021;EUR_AF=0.7813;SAS_AF=0.8569;AA=C|||;VT=SNP
1	239204243	rs6676327	G	C	100	PASS	AC=3742;AF=0.747204;AN=5008;NS=2504;DP=16033;EAS_AF=0.8671;AMR_AF=0.6383;AFR_AF=0.6059;EUR_AF=0.7813;SAS_AF=0.8569;AA=C|||;VT=SNP
1	239204302	rs2883159	C	T	100	PASS	AC=3773;AF=0.753395;AN=5008;NS=2504;DP=15317;EAS_AF=0.8671;AMR_AF=0.6383;AFR_AF=0.6067;EUR_AF=0.7922;SAS_AF=0.8763;AA=T|||;VT=SNP
1	239204353	rs2139668	A	C	100	PASS	AC=3711;AF=0.741014;AN=5008;NS=2504;DP=14911;EAS_AF=0.8681;AMR_AF=0.5807;AFR_AF=0.6044;EUR_AF=0.7744;SAS_AF=0.8742;AA=C|||;VT=SNP
1	239204978	rs10802743	A	G	100	PASS	AC=3737;AF=0.746206;AN=5008;NS=2504;DP=14771;EAS_AF=0.8681;AMR_AF=0.6369;AFR_AF=0.6029;EUR_AF=0.7803;SAS_AF=0.8569;AA=A|||;VT=SNP
1	239204983	rs10925798	G	A	100	PASS	AC=1887;AF=0.376797;AN=5008;NS=2504;DP=14713;EAS_AF=0.4097;AMR_AF=0.3213;AFR_AF=0.1846;EUR_AF=0.5149;SAS_AF=0.5;AA=G|||;VT=SNP
1	239205797	rs4659897	C	T	100	PASS	AC=3849;AF=0.76857;AN=5008;NS=2504;DP=17852;EAS_AF=0.8681;AMR_AF=0.6787;AFR_AF=0.6067;EUR_AF=0.833;SAS_AF=0.8824;AA=T|||;VT=SNP
1	239206398	rs1915252	G	A	100	PASS	AC=3771;AF=0.752995;AN=5008;NS=2504;DP=18426;EAS_AF=0.8661;AMR_AF=0.6383;AFR_AF=0.6059;EUR_AF=0.7922;SAS_AF=0.8763;AA=A|||;VT=SNP
1	239207066	rs140169636	C	T	100	PASS	AC=22;AF=0.00439297;AN=5008;NS=2504;DP=19383;EAS_AF=0;AMR_AF=0.0029;AFR_AF=0.0008;EUR_AF=0.0169;SAS_AF=0.002;AA=C|||;VT=SNP
1	239207559	rs12740368	C	T	100	PASS	AC=1849;AF=0.369209;AN=5008;NS=2504;DP=16057;EAS_AF=0.4087;AMR_AF=0.3141;AFR_AF=0.1853;EUR_AF=0.4871;SAS_AF=0.4949;AA=T|||;VT=SNP
1	239207623	rs10925799	C	T	100	PASS	AC=1378;AF=0.27516;AN=5008;NS=2504;DP=16239;EAS_AF=0.4603;AMR_AF=0.2867;AFR_AF=0.0847;EUR_AF=0.2545;SAS_AF=0.3548;AA=C|||;VT=SNP
1	239207635	rs12036323	T	C	100	PASS	AC=1888;AF=0.376997;AN=5008;NS=2504;DP=15918;EAS_AF=0.4087;AMR_AF=0.3285;AFR_AF=0.1899;EUR_AF=0.5089;SAS_AF=0.4959;AA=C|||;VT=SNP
1	239207674	rs10802744	T	C	100	PASS	AC=3807;AF=0.760184;AN=5008;NS=2504;DP=17024;EAS_AF=0.869;AMR_AF=0.6873;AFR_AF=0.5749;EUR_AF=0.8439;SAS_AF=0.864;AA=t|||;VT=SNP
1	239207675	rs116457080	G	A	100	PASS	AC=124;AF=0.0247604;AN=5008;NS=2504;DP=17012;EAS_AF=0;AMR_AF=0.013;AFR_AF=0.053;EUR_AF=0.0388;SAS_AF=0.0061;AA=G|||;VT=SNP
1	239207689	rs12045898	C	A	100	PASS	AC=1887;AF=0.376797;AN=5008;NS=2504;DP=17364;EAS_AF=0.4087;AMR_AF=0.3285;AFR_AF=0.1899;EUR_AF=0.508;SAS_AF=0.4959;AA=C|||;VT=SNP
1	239208470	rs28670059	A	C	100	PASS	AC=1942;AF=0.38778;AN=5008;NS=2504;DP=16681;EAS_AF=0.4603;AMR_AF=0.3588;AFR_AF=0.3918;EUR_AF=0.336;SAS_AF=0.3814;AA=A|||;VT=SNP
1	239208767	rs10925800	G	A	100	PASS	AC=1871;AF=0.373602;AN=5008;NS=2504;DP=15833;EAS_AF=0.4087;AMR_AF=0.3285;AFR_AF=0.1868;EUR_AF=0.508;SAS_AF=0.4836;AA=G|||;VT=SNP
1	239208881	rs10925801	T	C	100	PASS	AC=1884;AF=0.376198;AN=5008;NS=2504;DP=14178;EAS_AF=0.4087;AMR_AF=0.3285;AFR_AF=0.1868;EUR_AF=0.5089;SAS_AF=0.4959;AA=C|||;VT=SNP
1	239209060	rs1964065	A	C	100	PASS	AC=3845;AF=0.767772;AN=5008;NS=2504;DP=12980;EAS_AF=0.869;AMR_AF=0.6873;AFR_AF=0.5809;EUR_AF=0.8549;SAS_AF=0.8834;AA=C|||;VT=SNP
1	239209134	rs1033023	T	A	100	PASS	AC=1929;AF=0.385184;AN=5008;NS=2504;DP=11707;EAS_AF=0.4603;AMR_AF=0.3588;AFR_AF=0.3918;EUR_AF=0.336;SAS_AF=0.3681;AA=T|||;VT=SNP
1	239209192	rs1033022	T	C	100	PASS	AC=3816;AF=0.761981;AN=5008;NS=2504;DP=9876;EAS_AF=0.87;AMR_AF=0.6873;AFR_AF=0.5809;EUR_AF=0.8439;SAS_AF=0.864;AA=C|||;VT=SNP
1	239209262	rs1033021	A	G	100	PASS	AC=3914;AF=0.78155;AN=5008;NS=2504;DP=10059;EAS_AF=0.87;AMR_AF=0.6974;AFR_AF=0.6271;EUR_AF=0.8549;SAS_AF=0.8834;AA=G|||;VT=SNP
1	239209960	rs12566968	G	A	100	PASS	AC=1870;AF=0.373403;AN=5008;NS=2504;DP=18882;EAS_AF=0.4087;AMR_AF=0.3285;AFR_AF=0.1868;EUR_AF=0.508;SAS_AF=0.4826;AA=A|||;VT=SNP
1	239210058	rs72769124	C	A	100	PASS	AC=273;AF=0.0545128;AN=5008;NS=2504;DP=18641;EAS_AF=0;AMR_AF=0.1282;AFR_AF=0.0015;EUR_AF=0.0964;SAS_AF=0.0869;AA=C|||;VT=SNP
1	239210456	rs12741951	T	C	100	PASS	AC=1883;AF=0.375998;AN=5008;NS=2504;DP=17316;EAS_AF=0.4087;AMR_AF=0.3285;AFR_AF=0.1868;EUR_AF=0.508;SAS_AF=0.4959;AA=C|||;VT=SNP
1	239210687	rs12738180	A	G	100	PASS	AC=1914;AF=0.382188;AN=5008;NS=2504;DP=18758;EAS_AF=0.4087;AMR_AF=0.33;AFR_AF=0.2095;EUR_AF=0.508;SAS_AF=0.4959;AA=A|||;VT=SNP
1	239210950	rs2036776	C	G	100	PASS	AC=3848;AF=0.768371;AN=5008;NS=2504;DP=15683;EAS_AF=0.869;AMR_AF=0.6902;AFR_AF=0.6044;EUR_AF=0.8439;SAS_AF=0.864;AA=G|||;VT=SNP
1	239210970	rs12134449	A	G	100	PASS	AC=1914;AF=0.382188;AN=5008;NS=2504;DP=16103;EAS_AF=0.4087;AMR_AF=0.33;AFR_AF=0.2095;EUR_AF=0.508;SAS_AF=0.4959;AA=A|||;VT=SNP
1	239211095	rs2682350	G	A	100	PASS	AC=4587;AF=0.915935;AN=5008;NS=2504;DP=15242;EAS_AF=0.9484;AMR_AF=0.8444;AFR_AF=0.9849;EUR_AF=0.8628;SAS_AF=0.8947;AA=A|||;VT=SNP
1	239211231	rs61378617	G	A	100	PASS	AC=1930;AF=0.385383;AN=5008;NS=2504;DP=14170;EAS_AF=0.4603;AMR_AF=0.3602;AFR_AF=0.3933;EUR_AF=0.336;SAS_AF=0.3661;AA=G|||;VT=SNP
1	239211401	rs12743136	A	G	100	PASS	AC=1915;AF=0.382388;AN=5008;NS=2504;DP=13588;EAS_AF=0.4087;AMR_AF=0.33;AFR_AF=0.2095;EUR_AF=0.508;SAS_AF=0.4969;AA=A|||;VT=SNP
1	239211475	rs1509697	C	T	100	PASS	AC=3848;AF=0.768371;AN=5008;NS=2504;DP=13132;EAS_AF=0.869;AMR_AF=0.6902;AFR_AF=0.6044;EUR_AF=0.8439;SAS_AF=0.864;AA=T|||;VT=SNP
1	239211820	rs1567399	C	T	100	PASS	AC=1940;AF=0.38738;AN=5008;NS=2504;DP=15572;EAS_AF=0.4534;AMR_AF=0.3602;AFR_AF=0.3918;EUR_AF=0.337;SAS_AF=0.3845;AA=C|||;VT=SNP
1	239211902	rs12566832	T	C	100	PASS	AC=1899;AF=0.379193;AN=5008;NS=2504;DP=16460;EAS_AF=0.4087;AMR_AF=0.33;AFR_AF=0.2103;EUR_AF=0.507;SAS_AF=0.4806;AA=T|||;VT=SNP
1	239212162	rs10925802	C	A	100	PASS	AC=1910;AF=0.38139;AN=5008;NS=2504;DP=18664;EAS_AF=0.4077;AMR_AF=0.3487;AFR_AF=0.2095;EUR_AF=0.499;SAS_AF=0.4888;AA=A|||;VT=SNP
1	239212274	rs12758081	A	G	100	PASS	AC=1974;AF=0.394169;AN=5008;NS=2504;DP=18155;EAS_AF=0.4058;AMR_AF=0.3573;AFR_AF=0.2224;EUR_AF=0.5099;SAS_AF=0.5215;AA=A|||;VT=SNP
1	239212531	rs4578207	A	T	100	PASS	AC=1920;AF=0.383387;AN=5008;NS=2504;DP=19170;EAS_AF=0.4038;AMR_AF=0.3487;AFR_AF=0.2095;EUR_AF=0.498;SAS_AF=0.5041;AA=T|||;VT=SNP
1	239212555	rs4366306	T	C	100	PASS	AC=1919;AF=0.383187;AN=5008;NS=2504;DP=19666;EAS_AF=0.4038;AMR_AF=0.3487;AFR_AF=0.2088;EUR_AF=0.498;SAS_AF=0.5041;AA=C|||;VT=SNP
1	239212627	rs4351628	C	A	100	PASS	AC=1920;AF=0.383387;AN=5008;NS=2504;DP=18593;EAS_AF=0.4038;AMR_AF=0.3487;AFR_AF=0.2095;EUR_AF=0.498;SAS_AF=0.5041;AA=A|||;VT=SNP
1	239212688	rs10925803	G	A	100	PASS	AC=1903;AF=0.379992;AN=5008;NS=2504;DP=18703;EAS_AF=0.3869;AMR_AF=0.3501;AFR_AF=0.2095;EUR_AF=0.496;SAS_AF=0.5051;AA=G|||;VT=SNP
1	239212697	rs10925804	C	A	100	PASS	AC=1904;AF=0.380192;AN=5008;NS=2504;DP=18890;EAS_AF=0.3869;AMR_AF=0.3501;AFR_AF=0.2095;EUR_AF=0.496;SAS_AF=0.5061;AA=A|||;VT=SNP
1	239212926	rs10925805	T	C	100	PASS	AC=1901;AF=0.379593;AN=5008;NS=2504;DP=18258;EAS_AF=0.3869;AMR_AF=0.3516;AFR_AF=0.2095;EUR_AF=0.4911;SAS_AF=0.5072;AA=T|||;VT=SNP
1	239213029	rs12406403	T	C	100	PASS	AC=1910;AF=0.38139;AN=5008;NS=2504;DP=17826;EAS_AF=0.3869;AMR_AF=0.3516;AFR_AF=0.2095;EUR_AF=0.4911;SAS_AF=0.5164;AA=T|||;VT=SNP
1	239213155	rs12407306	G	T	100	PASS	AC=1910;AF=0.38139;AN=5008;NS=2504;DP=17430;EAS_AF=0.3869;AMR_AF=0.3516;AFR_AF=0.2095;EUR_AF=0.4911;SAS_AF=0.5164;AA=G|||;VT=SNP
1	239213251	rs12406686	T	A	100	PASS	AC=1908;AF=0.38099;AN=5008;NS=2504;DP=16725;EAS_AF=0.3859;AMR_AF=0.3516;AFR_AF=0.2095;EUR_AF=0.4911;SAS_AF=0.5153;AA=A|||;VT=SNP
1	239213349	rs12410156	C	T	100	PASS	AC=1910;AF=0.38139;AN=5008;NS=2504;DP=18024;EAS_AF=0.3869;AMR_AF=0.3516;AFR_AF=0.2095;EUR_AF=0.4911;SAS_AF=0.5164;AA=T|||;VT=SNP
1	239213531	rs10925806	T	G	100	PASS	AC=1910;AF=0.38139;AN=5008;NS=2504;DP=18313;EAS_AF=0.3869;AMR_AF=0.3516;AFR_AF=0.2095;EUR_AF=0.4911;SAS_AF=0.5164;AA=T|||;VT=SNP
1	239213833	rs1396900	A	T	100	PASS	AC=1915;AF=0.382388;AN=5008;NS=2504;DP=16251;EAS_AF=0.3869;AMR_AF=0.3516;AFR_AF=0.2095;EUR_AF=0.494;SAS_AF=0.5184;AA=A|||;VT=SNP
1	239213902	rs116350791	C	T	100	PASS	AC=57;AF=0.0113818;AN=5008;NS=2504;DP=16878;EAS_AF=0;AMR_AF=0.0144;AFR_AF=0.0015;EUR_AF=0.0388;SAS_AF=0.0061;AA=C|||;VT=SNP
1	239213950	rs5007292	A	G	100	PASS	AC=1910;AF=0.38139;AN=5008;NS=2504;DP=17198;EAS_AF=0.3869;AMR_AF=0.3516;AFR_AF=0.2095;EUR_AF=0.4911;SAS_AF=0.5164;AA=A|||;VT=SNP
1	239214257	rs10802745	T	C	100	PASS	AC=3888;AF=0.776358;AN=5008;NS=2504;DP=16281;EAS_AF=0.8581;AMR_AF=0.7133;AFR_AF=0.5976;EUR_AF=0.8439;SAS_AF=0.909;AA=T|||;VT=SNP
1	239214272	rs10802746	T	G	100	PASS	AC=3888;AF=0.776358;AN=5008;NS=2504;DP=16540;EAS_AF=0.8581;AMR_AF=0.7133;AFR_AF=0.5976;EUR_AF=0.8439;SAS_AF=0.909;AA=G|||;VT=SNP
1	239214338	rs12734786	T	A	100	PASS	AC=1926;AF=0.384585;AN=5008;NS=2504;DP=17984;EAS_AF=0.3869;AMR_AF=0.3487;AFR_AF=0.2027;EUR_AF=0.502;SAS_AF=0.5327;AA=T|||;VT=SNP
1	239214388	rs6692638	G	A	100	PASS	AC=3888;AF=0.776358;AN=5008;NS=2504;DP=18482;EAS_AF=0.8581;AMR_AF=0.7133;AFR_AF=0.5976;EUR_AF=0.8439;SAS_AF=0.909;AA=G|||;VT=SNP
1	239214393	rs6692642	G	T	100	PASS	AC=3888;AF=0.776358;AN=5008;NS=2504;DP=18470;EAS_AF=0.8581;AMR_AF=0.7133;AFR_AF=0.5976;EUR_AF=0.8439;SAS_AF=0.909;AA=G|||;VT=SNP
1	239214483	rs1509701	A	G	100	PASS	AC=3948;AF=0.788339;AN=5008;NS=2504;DP=17822;EAS_AF=0.8581;AMR_AF=0.7205;AFR_AF=0.6596;EUR_AF=0.833;SAS_AF=0.8926;AA=G|||;VT=SNP
1	239214685	rs73119603	A	G	100	PASS	AC=84;AF=0.0167732;AN=5008;NS=2504;DP=15994;EAS_AF=0;AMR_AF=0.0144;AFR_AF=0.0212;EUR_AF=0.0398;SAS_AF=0.0061;AA=A|||;VT=SNP
1	239215302	rs12134729	T	C	100	PASS	AC=1932;AF=0.385783;AN=5008;NS=2504;DP=18443;EAS_AF=0.3859;AMR_AF=0.353;AFR_AF=0.2254;EUR_AF=0.4911;SAS_AF=0.5174;AA=T|||;VT=SNP
1	239215314	rs7538518	A	G	100	PASS	AC=3958;AF=0.790335;AN=5008;NS=2504;DP=18105;EAS_AF=0.8581;AMR_AF=0.7277;AFR_AF=0.6346;EUR_AF=0.8509;SAS_AF=0.9131;AA=G|||;VT=SNP
1	239215521	rs6685164	A	G	100	PASS	AC=3956;AF=0.789936;AN=5008;NS=2504;DP=16894;EAS_AF=0.8581;AMR_AF=0.7277;AFR_AF=0.6331;EUR_AF=0.8509;SAS_AF=0.9131;AA=G|||;VT=SNP
1	239215547	rs150466887	C	T	100	PASS	AC=20;AF=0.00399361;AN=5008;NS=2504;DP=17386;EAS_AF=0;AMR_AF=0.0101;AFR_AF=0.0008;EUR_AF=0.0099;SAS_AF=0.002;AA=C|||;VT=SNP
1	239215747	rs6675230	C	T	100	PASS	AC=3983;AF=0.795327;AN=5008;NS=2504;DP=19038;EAS_AF=0.8581;AMR_AF=0.7305;AFR_AF=0.6528;EUR_AF=0.8509;SAS_AF=0.9121;AA=T|||;VT=SNP
1	239215774	rs1396901	T	C	100	PASS	AC=4480;AF=0.894569;AN=5008;NS=2504;DP=19366;EAS_AF=0.9385;AMR_AF=0.8213;AFR_AF=0.9168;EUR_AF=0.8509;SAS_AF=0.9162;AA=t|||;VT=SNP
1	239215927	rs12736994	A	T	100	PASS	AC=1899;AF=0.379193;AN=5008;NS=2504;DP=17940;EAS_AF=0.3859;AMR_AF=0.3487;AFR_AF=0.2027;EUR_AF=0.4911;SAS_AF=0.5174;AA=A|||;VT=SNP
1	239216054	rs6688183	A	G	100	PASS	AC=3907;AF=0.780152;AN=5008;NS=2504;DP=18586;EAS_AF=0.8591;AMR_AF=0.7233;AFR_AF=0.5976;EUR_AF=0.8509;SAS_AF=0.9131;AA=A|||;VT=SNP
1	239216186	rs12754904	G	A	100	PASS	AC=3910;AF=0.780751;AN=5008;NS=2504;DP=18432;EAS_AF=0.8621;AMR_AF=0.7233;AFR_AF=0.5976;EUR_AF=0.8509;SAS_AF=0.9131;AA=A|||;VT=SNP
1	239216233	rs191141405	G	A	100	PASS	AC=58;AF=0.0115815;AN=5008;NS=2504;DP=18635;EAS_AF=0;AMR_AF=0.0144;AFR_AF=0.0015;EUR_AF=0.0398;SAS_AF=0.0061;AA=G|||;VT=SNP
1	239216238	rs12759966	C	T	100	PASS	AC=3907;AF=0.780152;AN=5008;NS=2504;DP=18314;EAS_AF=0.8591;AMR_AF=0.7233;AFR_AF=0.5976;EUR_AF=0.8509;SAS_AF=0.9131;AA=C|||;VT=SNP
1	239216239	rs12741374	A	G	100	PASS	AC=3910;AF=0.780751;AN=5008;NS=2504;DP=18622;EAS_AF=0.8591;AMR_AF=0.7248;AFR_AF=0.5991;EUR_AF=0.8509;SAS_AF=0.9131;AA=G|||;VT=SNP
1	239216264	rs6690909	T	C	100	PASS	AC=3909;AF=0.780551;AN=5008;NS=2504;DP=19021;EAS_AF=0.8611;AMR_AF=0.7233;AFR_AF=0.5976;EUR_AF=0.8509;SAS_AF=0.9131;AA=T|||;VT=SNP
1	239216841	rs12146140	C	T	100	PASS	AC=1895;AF=0.378395;AN=5008;NS=2504;DP=19204;EAS_AF=0.3829;AMR_AF=0.3487;AFR_AF=0.202;EUR_AF=0.4911;SAS_AF=0.5174;AA=C|||;VT=SNP
1	239217085	rs10754662	C	T	100	PASS	AC=3794;AF=0.757588;AN=5008;NS=2504;DP=17525;EAS_AF=0.8621;AMR_AF=0.7133;AFR_AF=0.5439;EUR_AF=0.8181;SAS_AF=0.908;AA=T|||;VT=SNP
1	239217259	rs10754663	C	G	100	PASS	AC=3907;AF=0.780152;AN=5008;NS=2504;DP=13250;EAS_AF=0.8621;AMR_AF=0.7233;AFR_AF=0.5953;EUR_AF=0.8509;SAS_AF=0.9131;AA=G|||;VT=SNP
1	239217398	rs10802747	A	C	100	PASS	AC=3781;AF=0.754992;AN=5008;NS=2504;DP=12732;EAS_AF=0.8621;AMR_AF=0.7089;AFR_AF=0.5431;EUR_AF=0.8101;SAS_AF=0.907;AA=C|||;VT=SNP
1	239217514	rs79096200	C	T	100	PASS	AC=92;AF=0.0183706;AN=5008;NS=2504;DP=13982;EAS_AF=0;AMR_AF=0.0447;AFR_AF=0.0015;EUR_AF=0.0497;SAS_AF=0.0092;AA=C|||;VT=SNP
1	239217697	rs74784128	A	G	100	PASS	AC=92;AF=0.0183706;AN=5008;NS=2504;DP=14639;EAS_AF=0;AMR_AF=0.0447;AFR_AF=0.0015;EUR_AF=0.0497;SAS_AF=0.0092;AA=A|||;VT=SNP
1	239217825	rs61834567	C	G	100	PASS	AC=1922;AF=0.383786;AN=5008;NS=2504;DP=17492;EAS_AF=0.3829;AMR_AF=0.3487;AFR_AF=0.202;EUR_AF=0.502;SAS_AF=0.5337;AA=C|||;VT=SNP
1	239217915	rs6687744	G	T	100	PASS	AC=3885;AF=0.775759;AN=5008;NS=2504;DP=17922;EAS_AF=0.8621;AMR_AF=0.7205;AFR_AF=0.5809;EUR_AF=0.8499;SAS_AF=0.9131;AA=G|||;VT=SNP
1	239218013	rs12409036	G	A	100	PASS	AC=1877;AF=0.3748;AN=5008;NS=2504;DP=17975;EAS_AF=0.3829;AMR_AF=0.3487;AFR_AF=0.1884;EUR_AF=0.4911;SAS_AF=0.5174;AA=G|||;VT=SNP
1	239218684	rs12137920	T	C	100	PASS	AC=1928;AF=0.384984;AN=5008;NS=2504;DP=19268;EAS_AF=0.3889;AMR_AF=0.3487;AFR_AF=0.202;EUR_AF=0.502;SAS_AF=0.5337;AA=C|||;VT=SNP
1	239218697	rs12137922	T	G	100	PASS	AC=1929;AF=0.385184;AN=5008;NS=2504;DP=19094;EAS_AF=0.3889;AMR_AF=0.3487;AFR_AF=0.202;EUR_AF=0.502;SAS_AF=0.5348;AA=G|||;VT=SNP
1	239218780	rs35341980	T	C	100	PASS	AC=92;AF=0.0183706;AN=5008;NS=2504;DP=19312;EAS_AF=0;AMR_AF=0.0447;AFR_AF=0.0015;EUR_AF=0.0497;SAS_AF=0.0092;AA=T|||;VT=SNP
1	239219066	rs10925807	C	T	100	PASS	AC=1928;AF=0.384984;AN=5008;NS=2504;DP=18698;EAS_AF=0.3889;AMR_AF=0.3487;AFR_AF=0.202;EUR_AF=0.502;SAS_AF=0.5337;AA=C|||;VT=SNP
1	239219237	rs6683053	T	A	100	PASS	AC=3904;AF=0.779553;AN=5008;NS=2504;DP=19094;EAS_AF=0.8611;AMR_AF=0.7233;AFR_AF=0.5946;EUR_AF=0.8509;SAS_AF=0.9121;AA=A|||;VT=SNP
1	239219240	rs6683054	T	C	100	PASS	AC=3904;AF=0.779553;AN=5008;NS=2504;DP=19031;EAS_AF=0.8611;AMR_AF=0.7233;AFR_AF=0.5946;EUR_AF=0.8509;SAS_AF=0.9121;AA=C|||;VT=SNP
1	239219551	rs1509695	G	T	100	PASS	AC=3961;AF=0.790935;AN=5008;NS=2504;DP=17706;EAS_AF=0.8621;AMR_AF=0.7277;AFR_AF=0.6339;EUR_AF=0.8509;SAS_AF=0.9131;AA=T|||;VT=SNP
1	239219594	rs1509694	T	C	100	PASS	AC=3964;AF=0.791534;AN=5008;NS=2504;DP=17565;EAS_AF=0.8631;AMR_AF=0.7291;AFR_AF=0.6346;EUR_AF=0.8509;SAS_AF=0.9131;AA=C|||;VT=SNP
1	239219762	rs4518891	T	A	100	PASS	AC=3766;AF=0.751997;AN=5008;NS=2504;DP=18484;EAS_AF=0.8472;AMR_AF=0.7017;AFR_AF=0.5741;EUR_AF=0.7962;SAS_AF=0.8845;AA=T|||;VT=SNP
1	239219986	rs6683676	A	G	100	PASS	AC=3834;AF=0.765575;AN=5008;NS=2504;DP=14492;EAS_AF=0.8621;AMR_AF=0.7133;AFR_AF=0.5809;EUR_AF=0.8101;SAS_AF=0.907;AA=G|||;VT=SNP
1	239219994	rs12141704	G	A	100	PASS	AC=3812;AF=0.761182;AN=5008;NS=2504;DP=14656;EAS_AF=0.8621;AMR_AF=0.7104;AFR_AF=0.5666;EUR_AF=0.8091;SAS_AF=0.907;AA=A|||;VT=SNP
1	239220010	rs12119613	C	T	100	PASS	AC=1855;AF=0.370407;AN=5008;NS=2504;DP=14319;EAS_AF=0.4732;AMR_AF=0.3602;AFR_AF=0.3419;EUR_AF=0.3091;SAS_AF=0.3732;AA=C|||;VT=SNP
1	239220050	rs139452921	C	T	100	PASS	AC=22;AF=0.00439297;AN=5008;NS=2504;DP=13762;EAS_AF=0;AMR_AF=0.0029;AFR_AF=0.0008;EUR_AF=0.0169;SAS_AF=0.002;AA=C|||;VT=SNP
1	239220238	rs77707983	C	T	100	PASS	AC=63;AF=0.0125799;AN=5008;NS=2504;DP=15712;EAS_AF=0;AMR_AF=0.0591;AFR_AF=0.0015;EUR_AF=0.0179;SAS_AF=0.002;AA=C|||;VT=SNP
1	239220412	rs3002294	G	C	100	PASS	AC=921;AF=0.183906;AN=5008;NS=2504;DP=16446;EAS_AF=0.1379;AMR_AF=0.2104;AFR_AF=0.3797;EUR_AF=0.0686;SAS_AF=0.0665;AA=G|||;VT=SNP
1	239220504	rs3002295	G	C	100	PASS	AC=4773;AF=0.953075;AN=5008;NS=2504;DP=15531;EAS_AF=1;AMR_AF=0.9207;AFR_AF=0.9758;EUR_AF=0.8787;SAS_AF=0.9734;AA=C|||;VT=SNP
1	239220511	rs12139955	T	C	100	PASS	AC=1985;AF=0.396366;AN=5008;NS=2504;DP=15481;EAS_AF=0.3889;AMR_AF=0.353;AFR_AF=0.2405;EUR_AF=0.505;SAS_AF=0.5337;AA=T|||;VT=SNP
1	239220529	rs3014886	T	C	100	PASS	AC=921;AF=0.183906;AN=5008;NS=2504;DP=15864;EAS_AF=0.1379;AMR_AF=0.2104;AFR_AF=0.3797;EUR_AF=0.0686;SAS_AF=0.0665;AA=C|||;VT=SNP
1	239220807	rs1876846	A	G	100	PASS	AC=1568;AF=0.313099;AN=5008;NS=2504;DP=18043;EAS_AF=0.379;AMR_AF=0.304;AFR_AF=0.0272;EUR_AF=0.4543;SAS_AF=0.4928;AA=A|||;VT=SNP
1	239220941	rs74858758	C	T	100	PASS	AC=920;AF=0.183706;AN=5008;NS=2504;DP=17937;EAS_AF=0.1379;AMR_AF=0.2104;AFR_AF=0.3782;EUR_AF=0.0696;SAS_AF=0.0665;AA=T|||;VT=SNP
1	239220959	rs1876845	T	C	100	PASS	AC=1940;AF=0.38738;AN=5008;NS=2504;DP=17561;EAS_AF=0.3859;AMR_AF=0.353;AFR_AF=0.2284;EUR_AF=0.494;SAS_AF=0.5184;AA=T|||;VT=SNP
1	239221006	rs112975200	T	C	100	PASS	AC=94;AF=0.01877;AN=5008;NS=2504;DP=17850;EAS_AF=0.0069;AMR_AF=0.0317;AFR_AF=0.0023;EUR_AF=0.0378;SAS_AF=0.0245;AA=T|||;VT=SNP
1	239221094	rs73119610	C	T	100	PASS	AC=921;AF=0.183906;AN=5008;NS=2504;DP=16492;EAS_AF=0.1379;AMR_AF=0.2104;AFR_AF=0.379;EUR_AF=0.0696;SAS_AF=0.0665;AA=T|||;VT=SNP
1	239221216	rs12091078	T	G	100	PASS	AC=922;AF=0.184105;AN=5008;NS=2504;DP=19410;EAS_AF=0.1379;AMR_AF=0.2104;AFR_AF=0.3797;EUR_AF=0.0696;SAS_AF=0.0665;AA=G|||;VT=SNP
1	239221341	rs79185821	A	G	100	PASS	AC=252;AF=0.0503195;AN=5008;NS=2504;DP=21204;EAS_AF=0.0585;AMR_AF=0.0951;AFR_AF=0.0015;EUR_AF=0.0686;SAS_AF=0.0573;AA=A|||;VT=SNP
1	239221401	rs10802748	C	T	100	PASS	AC=1707;AF=0.340855;AN=5008;NS=2504;DP=21673;EAS_AF=0.4762;AMR_AF=0.3112;AFR_AF=0.3018;EUR_AF=0.2565;SAS_AF=0.362;AA=C|||;VT=SNP
1	239221628	rs7416744	T	C	100	PASS	AC=973;AF=0.194289;AN=5008;NS=2504;DP=19659;EAS_AF=0.1379;AMR_AF=0.2147;AFR_AF=0.416;EUR_AF=0.0696;SAS_AF=0.0665;AA=C|||;VT=SNP
1	239221629	rs7418228	G	A	100	PASS	AC=921;AF=0.183906;AN=5008;NS=2504;DP=19629;EAS_AF=0.1379;AMR_AF=0.2104;AFR_AF=0.379;EUR_AF=0.0696;SAS_AF=0.0665;AA=A|||;VT=SNP
1	239221751	rs1912230	G	A	100	PASS	AC=907;AF=0.18111;AN=5008;NS=2504;DP=20279;EAS_AF=0.1379;AMR_AF=0.2104;AFR_AF=0.3684;EUR_AF=0.0696;SAS_AF=0.0665;AA=A|||;VT=SNP
1	239221863	rs74484960	T	C	100	PASS	AC=413;AF=0.0824681;AN=5008;NS=2504;DP=18716;EAS_AF=0.0615;AMR_AF=0.1167;AFR_AF=0.1044;EUR_AF=0.0686;SAS_AF=0.0644;AA=T|||;VT=SNP
1	239221991	rs74900738	C	T	100	PASS	AC=436;AF=0.0870607;AN=5008;NS=2504;DP=16390;EAS_AF=0.0615;AMR_AF=0.1196;AFR_AF=0.1195;EUR_AF=0.0696;SAS_AF=0.0644;AA=T|||;VT=SNP
1	239222504	rs11809081	G	A	100	PASS	AC=1935;AF=0.386382;AN=5008;NS=2504;DP=19321;EAS_AF=0.4722;AMR_AF=0.3703;AFR_AF=0.323;EUR_AF=0.3559;SAS_AF=0.4264;AA=A|||;VT=SNP
1	239222595	rs11807623	A	T	100	PASS	AC=1896;AF=0.378594;AN=5008;NS=2504;DP=17143;EAS_AF=0.4742;AMR_AF=0.3775;AFR_AF=0.3109;EUR_AF=0.3449;SAS_AF=0.407;AA=T|||;VT=SNP
1	239222776	rs112540130	C	T	100	PASS	AC=108;AF=0.0215655;AN=5008;NS=2504;DP=18859;EAS_AF=0;AMR_AF=0.0447;AFR_AF=0.0136;EUR_AF=0.0497;SAS_AF=0.0092;AA=C|||;VT=SNP
1	239222852	rs58836406	T	C	100	PASS	AC=1703;AF=0.340056;AN=5008;NS=2504;DP=18837;EAS_AF=0.4712;AMR_AF=0.33;AFR_AF=0.2716;EUR_AF=0.2684;SAS_AF=0.3783;AA=T|||;VT=SNP
1	239222971	rs7546733	A	G	100	PASS	AC=517;AF=0.103235;AN=5008;NS=2504;DP=16266;EAS_AF=0.0645;AMR_AF=0.049;AFR_AF=0.2337;EUR_AF=0.0726;SAS_AF=0.0368;AA=G|||;VT=SNP
1	239223547	rs182480022	A	G	100	PASS	AC=65;AF=0.0129792;AN=5008;NS=2504;DP=11170;EAS_AF=0;AMR_AF=0.0072;AFR_AF=0.0023;EUR_AF=0.0358;SAS_AF=0.0215;AA=A|||;VT=SNP
1	239223583	rs2202905	T	C	100	PASS	AC=728;AF=0.145367;AN=5008;NS=2504;DP=10179;EAS_AF=0.2024;AMR_AF=0.1282;AFR_AF=0.0946;EUR_AF=0.1262;SAS_AF=0.1871;AA=T|||;VT=SNP
1	239224547	rs12041748	A	C	100	PASS	AC=747;AF=0.149161;AN=5008;NS=2504;DP=13953;EAS_AF=0.2321;AMR_AF=0.1282;AFR_AF=0.0779;EUR_AF=0.1292;SAS_AF=0.1953;AA=A|||;VT=SNP
1	239225157	rs35963813	C	T	100	PASS	AC=150;AF=0.0299521;AN=5008;NS=2504;DP=19808;EAS_AF=0;AMR_AF=0.0476;AFR_AF=0.0015;EUR_AF=0.0626;SAS_AF=0.0532;AA=C|||;VT=SNP
1	239226187	rs7521754	G	A	100	PASS	AC=3838;AF=0.766374;AN=5008;NS=2504;DP=9372;EAS_AF=0.7788;AMR_AF=0.7954;AFR_AF=0.7118;EUR_AF=0.7783;SAS_AF=0.7945;AA=g|||;VT=SNP
1	239227249	rs61834577	A	C	100	PASS	AC=1118;AF=0.223243;AN=5008;NS=2504;DP=17563;EAS_AF=0.124;AMR_AF=0.3098;AFR_AF=0.2534;EUR_AF=0.1948;SAS_AF=0.2526;AA=A|||;VT=SNP
1	239227453	rs17565308	T	A	100	PASS	AC=159;AF=0.0317492;AN=5008;NS=2504;DP=15170;EAS_AF=0;AMR_AF=0.049;AFR_AF=0.0015;EUR_AF=0.0626;SAS_AF=0.0613;AA=T|||;VT=SNP
1	239227470	rs7545552	T	C	100	PASS	AC=1358;AF=0.271166;AN=5008;NS=2504;DP=15511;EAS_AF=0.12;AMR_AF=0.3963;AFR_AF=0.3109;EUR_AF=0.2247;SAS_AF=0.3323;AA=T|||;VT=SNP
1	239228114	rs1509692	G	A	100	PASS	AC=1239;AF=0.247404;AN=5008;NS=2504;DP=15692;EAS_AF=0.1121;AMR_AF=0.3977;AFR_AF=0.2723;EUR_AF=0.2187;SAS_AF=0.2761;AA=A|||;VT=SNP
1	239228394	rs73119618	T	G	100	PASS	AC=214;AF=0.0427316;AN=5008;NS=2504;DP=14208;EAS_AF=0.005;AMR_AF=0.0274;AFR_AF=0.1135;EUR_AF=0.0199;SAS_AF=0.0204;AA=T|||;VT=SNP
1	239228412	rs73119621	T	C	100	PASS	AC=214;AF=0.0427316;AN=5008;NS=2504;DP=14056;EAS_AF=0.005;AMR_AF=0.0274;AFR_AF=0.1135;EUR_AF=0.0199;SAS_AF=0.0204;AA=T|||;VT=SNP
1	239229277	rs113864058	A	G	100	PASS	AC=109;AF=0.0217652;AN=5008;NS=2504;DP=13521;EAS_AF=0;AMR_AF=0.0504;AFR_AF=0.0023;EUR_AF=0.0547;SAS_AF=0.0164;AA=A|||;VT=SNP
1	239229318	rs115545768	A	G	100	PASS	AC=22;AF=0.00439297;AN=5008;NS=2504;DP=13331;EAS_AF=0;AMR_AF=0.0029;AFR_AF=0;EUR_AF=0.0189;SAS_AF=0.001;AA=A|||;VT=SNP
1	239229645	rs10925808	G	A	100	PASS	AC=1238;AF=0.247204;AN=5008;NS=2504;DP=13625;EAS_AF=0.1121;AMR_AF=0.3977;AFR_AF=0.2723;EUR_AF=0.2187;SAS_AF=0.2751;AA=G|||;VT=SNP
1	239229987	rs12143249	A	G	100	PASS	AC=905;AF=0.180711;AN=5008;NS=2504;DP=17544;EAS_AF=0.001;AMR_AF=0.3285;AFR_AF=0.1589;EUR_AF=0.2177;SAS_AF=0.2526;AA=A|||;VT=SNP
1	239230295	rs10925809	A	G	100	PASS	AC=1500;AF=0.299521;AN=5008;NS=2504;DP=16548;EAS_AF=0.1121;AMR_AF=0.4049;AFR_AF=0.4244;EUR_AF=0.2316;SAS_AF=0.319;AA=A|||;VT=SNP
1	239230823	rs74864070	T	A	100	PASS	AC=108;AF=0.0215655;AN=5008;NS=2504;DP=14825;EAS_AF=0;AMR_AF=0.0504;AFR_AF=0.0015;EUR_AF=0.0547;SAS_AF=0.0164;AA=T|||;VT=SNP
1	239230852	rs12070081	C	T	100	PASS	AC=1239;AF=0.247404;AN=5008;NS=2504;DP=15259;EAS_AF=0.1121;AMR_AF=0.3977;AFR_AF=0.2731;EUR_AF=0.2187;SAS_AF=0.2751;AA=C|||;VT=SNP
1	239231001	rs16837731	G	T	100	PASS	AC=1741;AF=0.347644;AN=5008;NS=2504;DP=14799;EAS_AF=0.1121;AMR_AF=0.4654;AFR_AF=0.5204;EUR_AF=0.2863;SAS_AF=0.3364;AA=T|||;VT=SNP
1	239231203	rs7512952	T	G	100	PASS	AC=1240;AF=0.247604;AN=5008;NS=2504;DP=16200;EAS_AF=0.1121;AMR_AF=0.3977;AFR_AF=0.2738;EUR_AF=0.2187;SAS_AF=0.2751;AA=T|||;VT=SNP
1	239232486	rs115191292	T	A	100	PASS	AC=26;AF=0.00519169;AN=5008;NS=2504;DP=13616;EAS_AF=0;AMR_AF=0.0115;AFR_AF=0.0023;EUR_AF=0.0149;SAS_AF=0;AA=T|||;VT=SNP
1	239232690	rs989218	A	C	100	PASS	AC=1425;AF=0.284545;AN=5008;NS=2504;DP=16501;EAS_AF=0.1121;AMR_AF=0.4035;AFR_AF=0.3676;EUR_AF=0.2316;SAS_AF=0.32;AA=A|||;VT=SNP
1	239233128	rs989217	A	T	100	PASS	AC=1425;AF=0.284545;AN=5008;NS=2504;DP=19418;EAS_AF=0.1121;AMR_AF=0.4035;AFR_AF=0.3676;EUR_AF=0.2316;SAS_AF=0.32;AA=T|||;VT=SNP
1	239233149	rs12092103	T	G	100	PASS	AC=1242;AF=0.248003;AN=5008;NS=2504;DP=19412;EAS_AF=0.1121;AMR_AF=0.3991;AFR_AF=0.2746;EUR_AF=0.2187;SAS_AF=0.2751;AA=T|||;VT=SNP
1	239233305	rs79011528	C	T	100	PASS	AC=42;AF=0.00838658;AN=5008;NS=2504;DP=19122;EAS_AF=0;AMR_AF=0.0072;AFR_AF=0.0008;EUR_AF=0.0189;SAS_AF=0.0174;AA=C|||;VT=SNP
1	239234347	rs1156168	C	A	100	PASS	AC=1426;AF=0.284744;AN=5008;NS=2504;DP=16947;EAS_AF=0.1121;AMR_AF=0.4035;AFR_AF=0.3684;EUR_AF=0.2316;SAS_AF=0.32;AA=A|||;VT=SNP
1	239234757	rs7525377	T	G	100	PASS	AC=1733;AF=0.346046;AN=5008;NS=2504;DP=15240;EAS_AF=0.1131;AMR_AF=0.4669;AFR_AF=0.5129;EUR_AF=0.2863;SAS_AF=0.3364;AA=G|||;VT=SNP
1	239234910	rs78088708	C	T	100	PASS	AC=132;AF=0.0263578;AN=5008;NS=2504;DP=15893;EAS_AF=0.0198;AMR_AF=0.0533;AFR_AF=0.0015;EUR_AF=0.0567;SAS_AF=0.0164;AA=T|||;VT=SNP
1	239237769	rs79191439	C	T	100	PASS	AC=108;AF=0.0215655;AN=5008;NS=2504;DP=18481;EAS_AF=0;AMR_AF=0.0504;AFR_AF=0.0015;EUR_AF=0.0547;SAS_AF=0.0164;AA=C|||;VT=SNP
1	239237883	rs7549078	C	T	100	PASS	AC=1373;AF=0.274161;AN=5008;NS=2504;DP=17716;EAS_AF=0.1121;AMR_AF=0.4035;AFR_AF=0.3707;EUR_AF=0.2197;SAS_AF=0.2751;AA=T|||;VT=SNP
1	239237914	rs117382905	A	T	100	PASS	AC=61;AF=0.0121805;AN=5008;NS=2504;DP=17538;EAS_AF=0.0337;AMR_AF=0.0115;AFR_AF=0.0015;EUR_AF=0.0129;SAS_AF=0.0041;AA=A|||;VT=SNP
1	239238469	rs10925810	C	T	100	PASS	AC=1243;AF=0.248203;AN=5008;NS=2504;DP=15520;EAS_AF=0.1121;AMR_AF=0.3991;AFR_AF=0.2761;EUR_AF=0.2177;SAS_AF=0.2751;AA=C|||;VT=SNP
1	239238607	rs10925811	G	A	100	PASS	AC=1503;AF=0.30012;AN=5008;NS=2504;DP=17476;EAS_AF=0.1121;AMR_AF=0.4063;AFR_AF=0.4259;EUR_AF=0.2306;SAS_AF=0.32;AA=A|||;VT=SNP
1	239238627	rs10925812	A	C	100	PASS	AC=1243;AF=0.248203;AN=5008;NS=2504;DP=17803;EAS_AF=0.1121;AMR_AF=0.3991;AFR_AF=0.2761;EUR_AF=0.2177;SAS_AF=0.2751;AA=A|||;VT=SNP
1	239239302	rs2221723	A	G	100	PASS	AC=1245;AF=0.248602;AN=5008;NS=2504;DP=17196;EAS_AF=0.1121;AMR_AF=0.3991;AFR_AF=0.2769;EUR_AF=0.2187;SAS_AF=0.2751;AA=A|||;VT=SNP
1	239239767	rs1116888	A	G	100	PASS	AC=1747;AF=0.348842;AN=5008;NS=2504;DP=14847;EAS_AF=0.1121;AMR_AF=0.4669;AFR_AF=0.5242;EUR_AF=0.2863;SAS_AF=0.3364;AA=G|||;VT=SNP
1	239239896	rs116164116	G	A	100	PASS	AC=41;AF=0.0081869;AN=5008;NS=2504;DP=15981;EAS_AF=0.0089;AMR_AF=0.0014;AFR_AF=0;EUR_AF=0.0149;SAS_AF=0.0164;AA=G|||;VT=SNP
1	239239939	rs111486719	G	C	100	PASS	AC=108;AF=0.0215655;AN=5008;NS=2504;DP=17048;EAS_AF=0;AMR_AF=0.0504;AFR_AF=0.0015;EUR_AF=0.0547;SAS_AF=0.0164;AA=G|||;VT=SNP
1	239240856	rs115769604	A	G	100	PASS	AC=288;AF=0.057508;AN=5008;NS=2504;DP=18971;EAS_AF=0;AMR_AF=0.1585;AFR_AF=0.0083;EUR_AF=0.1113;SAS_AF=0.0562;AA=A|||;VT=SNP
1	239241888	rs976532	T	C	100	PASS	AC=1378;AF=0.27516;AN=5008;NS=2504;DP=16431;EAS_AF=0.1121;AMR_AF=0.402;AFR_AF=0.3744;EUR_AF=0.2207;SAS_AF=0.2751;AA=T|||;VT=SNP
1	239242309	rs10925813	C	A	100	PASS	AC=1380;AF=0.275559;AN=5008;NS=2504;DP=15047;EAS_AF=0.1121;AMR_AF=0.4049;AFR_AF=0.3744;EUR_AF=0.2207;SAS_AF=0.2751;AA=A|||;VT=SNP
1	239242529	rs12060358	T	A	100	PASS	AC=143;AF=0.0285543;AN=5008;NS=2504;DP=14783;EAS_AF=0.004;AMR_AF=0.0504;AFR_AF=0.025;EUR_AF=0.0547;SAS_AF=0.0164;AA=t|||;VT=SNP
1	239242678	rs77293203	G	A	100	PASS	AC=109;AF=0.0217652;AN=5008;NS=2504;DP=15770;EAS_AF=0;AMR_AF=0.0504;AFR_AF=0.0015;EUR_AF=0.0547;SAS_AF=0.0174;AA=A|||;VT=SNP
1	239242775	rs1912228	C	T	100	PASS	AC=1244;AF=0.248403;AN=5008;NS=2504;DP=17162;EAS_AF=0.1121;AMR_AF=0.4006;AFR_AF=0.2753;EUR_AF=0.2187;SAS_AF=0.2751;AA=C|||;VT=SNP
1	239242886	rs112141601	C	T	100	PASS	AC=108;AF=0.0215655;AN=5008;NS=2504;DP=19072;EAS_AF=0;AMR_AF=0.0504;AFR_AF=0.0015;EUR_AF=0.0547;SAS_AF=0.0164;AA=C|||;VT=SNP
1	239242963	rs115394191	G	A	100	PASS	AC=1244;AF=0.248403;AN=5008;NS=2504;DP=20641;EAS_AF=0.1121;AMR_AF=0.4006;AFR_AF=0.2753;EUR_AF=0.2187;SAS_AF=0.2751;AA=G|||;VT=SNP
1	239243423	rs112102940	T	C	100	PASS	AC=108;AF=0.0215655;AN=5008;NS=2504;DP=18442;EAS_AF=0;AMR_AF=0.0504;AFR_AF=0.0015;EUR_AF=0.0547;SAS_AF=0.0164;AA=T|||;VT=SNP
1	239244066	rs4579741	A	G	100	PASS	AC=1244;AF=0.248403;AN=5008;NS=2504;DP=15650;EAS_AF=0.1121;AMR_AF=0.4006;AFR_AF=0.2753;EUR_AF=0.2187;SAS_AF=0.2751;AA=A|||;VT=SNP
1	239244202	rs1116794	T	C	100	PASS	AC=1381;AF=0.275759;AN=5008;NS=2504;DP=16718;EAS_AF=0.1121;AMR_AF=0.4049;AFR_AF=0.3752;EUR_AF=0.2207;SAS_AF=0.2751;AA=T|||;VT=SNP
1	239244933	rs146152902	T	C	100	PASS	AC=50;AF=0.00998403;AN=5008;NS=2504;DP=19329;EAS_AF=0;AMR_AF=0.0058;AFR_AF=0.003;EUR_AF=0.0308;SAS_AF=0.0112;AA=T|||;VT=SNP
1	239245222	rs7416262	T	G	100	PASS	AC=1436;AF=0.286741;AN=5008;NS=2504;DP=18400;EAS_AF=0.1121;AMR_AF=0.4049;AFR_AF=0.3752;EUR_AF=0.2316;SAS_AF=0.32;AA=G|||;VT=SNP
1	239245455	rs2175168	C	T	100	PASS	AC=1737;AF=0.346845;AN=5008;NS=2504;DP=17801;EAS_AF=0.1121;AMR_AF=0.4683;AFR_AF=0.5159;EUR_AF=0.2863;SAS_AF=0.3364;AA=T|||;VT=SNP
1	239246637	rs61834579	C	T	100	PASS	AC=1243;AF=0.248203;AN=5008;NS=2504;DP=17339;EAS_AF=0.1121;AMR_AF=0.4006;AFR_AF=0.2753;EUR_AF=0.2177;SAS_AF=0.2751;AA=c|||;VT=SNP
1	239246713	rs2353426	T	C	100	PASS	AC=192;AF=0.0383387;AN=5008;NS=2504;DP=15675;EAS_AF=0;AMR_AF=0.062;AFR_AF=0.003;EUR_AF=0.1163;SAS_AF=0.0286;AA=T|||;VT=SNP
1	239247065	rs115108020	A	T	100	PASS	AC=39;AF=0.00778754;AN=5008;NS=2504;DP=15557;EAS_AF=0;AMR_AF=0.0029;AFR_AF=0.0008;EUR_AF=0.0219;SAS_AF=0.0143;AA=A|||;VT=SNP
1	239247088	rs2202903	C	T	100	PASS	AC=1434;AF=0.286342;AN=5008;NS=2504;DP=16041;EAS_AF=0.1121;AMR_AF=0.4049;AFR_AF=0.3744;EUR_AF=0.2306;SAS_AF=0.32;AA=T|||;VT=SNP
1	239247249	rs2202902	T	A	100	PASS	AC=1243;AF=0.248203;AN=5008;NS=2504;DP=18075;EAS_AF=0.1121;AMR_AF=0.4006;AFR_AF=0.2753;EUR_AF=0.2177;SAS_AF=0.2751;AA=T|||;VT=SNP
1	239247320	rs2202901	C	T	100	PASS	AC=1243;AF=0.248203;AN=5008;NS=2504;DP=17882;EAS_AF=0.1121;AMR_AF=0.4006;AFR_AF=0.2753;EUR_AF=0.2177;SAS_AF=0.2751;AA=C|||;VT=SNP
1	239248069	rs925290	C	T	100	PASS	AC=202;AF=0.0403355;AN=5008;NS=2504;DP=19045;EAS_AF=0.005;AMR_AF=0.0274;AFR_AF=0.1044;EUR_AF=0.0199;SAS_AF=0.0204;AA=C|||;VT=SNP
1	239248242	rs116466069	G	A	100	PASS	AC=112;AF=0.0223642;AN=5008;NS=2504;DP=17902;EAS_AF=0.005;AMR_AF=0.0231;AFR_AF=0.0386;EUR_AF=0.0199;SAS_AF=0.0204;AA=G|||;VT=SNP
1	239248419	rs78349837	C	A	100	PASS	AC=108;AF=0.0215655;AN=5008;NS=2504;DP=17527;EAS_AF=0;AMR_AF=0.0504;AFR_AF=0.0015;EUR_AF=0.0547;SAS_AF=0.0164;AA=C|||;VT=SNP
1	239248577	rs61834580	A	C	100	PASS	AC=1434;AF=0.286342;AN=5008;NS=2504;DP=15799;EAS_AF=0.1121;AMR_AF=0.4049;AFR_AF=0.3737;EUR_AF=0.2316;SAS_AF=0.32;AA=C|||;VT=SNP
1	239248612	rs6677311	A	G	100	PASS	AC=1736;AF=0.346645;AN=5008;NS=2504;DP=16149;EAS_AF=0.1121;AMR_AF=0.4683;AFR_AF=0.5151;EUR_AF=0.2863;SAS_AF=0.3364;AA=G|||;VT=SNP
1	239248743	rs6682504	T	C	100	PASS	AC=1737;AF=0.346845;AN=5008;NS=2504;DP=18274;EAS_AF=0.1121;AMR_AF=0.4683;AFR_AF=0.5159;EUR_AF=0.2863;SAS_AF=0.3364;AA=C|||;VT=SNP
1	239249064	rs10925814	G	A	100	PASS	AC=1377;AF=0.27496;AN=5008;NS=2504;DP=15417;EAS_AF=0.1121;AMR_AF=0.4049;AFR_AF=0.3729;EUR_AF=0.2197;SAS_AF=0.2751;AA=G|||;VT=SNP
1	239249308	rs12084592	C	T	100	PASS	AC=1378;AF=0.27516;AN=5008;NS=2504;DP=15486;EAS_AF=0.1121;AMR_AF=0.4049;AFR_AF=0.3737;EUR_AF=0.2197;SAS_AF=0.2751;AA=T|||;VT=SNP
1	239250529	rs144387698	A	T	100	PASS	AC=37;AF=0.00738818;AN=5008;NS=2504;DP=12888;EAS_AF=0.0079;AMR_AF=0.0014;AFR_AF=0;EUR_AF=0.0149;SAS_AF=0.0133;AA=A|||;VT=SNP
1	239251794	rs55930236	C	T	100	PASS	AC=796;AF=0.158946;AN=5008;NS=2504;DP=12158;EAS_AF=0.2202;AMR_AF=0.0605;AFR_AF=0.1906;EUR_AF=0.0974;SAS_AF=0.1861;AA=T|||;VT=SNP
1	239251880	rs1828304	T	A	100	PASS	AC=1566;AF=0.3127;AN=5008;NS=2504;DP=13026;EAS_AF=0.2113;AMR_AF=0.4179;AFR_AF=0.3623;EUR_AF=0.2535;SAS_AF=0.3364;AA=A|||;VT=SNP
1	239252261	rs17623453	T	G	100	PASS	AC=94;AF=0.01877;AN=5008;NS=2504;DP=16151;EAS_AF=0;AMR_AF=0.0418;AFR_AF=0.0008;EUR_AF=0.0487;SAS_AF=0.0153;AA=T|||;VT=SNP
1	239252495	rs10925816	C	T	100	PASS	AC=2282;AF=0.455671;AN=5008;NS=2504;DP=17419;EAS_AF=0.2083;AMR_AF=0.5072;AFR_AF=0.7973;EUR_AF=0.3042;SAS_AF=0.3681;AA=T|||;VT=SNP
1	239252579	rs11585084	C	T	100	PASS	AC=75;AF=0.014976;AN=5008;NS=2504;DP=19146;EAS_AF=0;AMR_AF=0.0331;AFR_AF=0.0015;EUR_AF=0.0388;SAS_AF=0.0112;AA=C|||;VT=SNP
1	239253108	rs6429124	T	C	100	PASS	AC=1645;AF=0.328474;AN=5008;NS=2504;DP=16083;EAS_AF=0.2044;AMR_AF=0.4207;AFR_AF=0.444;EUR_AF=0.2346;SAS_AF=0.3313;AA=C|||;VT=SNP
1	239253606	rs1509691	T	G	100	PASS	AC=4772;AF=0.952875;AN=5008;NS=2504;DP=15563;EAS_AF=1;AMR_AF=0.9222;AFR_AF=0.9947;EUR_AF=0.8439;SAS_AF=0.9816;AA=G|||;VT=SNP
1	239253767	rs1509690	T	C	100	PASS	AC=1609;AF=0.321286;AN=5008;NS=2504;DP=15534;EAS_AF=0.2044;AMR_AF=0.4135;AFR_AF=0.4206;EUR_AF=0.2346;SAS_AF=0.3313;AA=C|||;VT=SNP
1	239254075	rs1509689	C	T	100	PASS	AC=1348;AF=0.269169;AN=5008;NS=2504;DP=18253;EAS_AF=0.2044;AMR_AF=0.402;AFR_AF=0.2723;EUR_AF=0.2217;SAS_AF=0.2863;AA=C|||;VT=SNP
1	239254221	rs72752608	A	G	100	PASS	AC=1611;AF=0.321685;AN=5008;NS=2504;DP=17907;EAS_AF=0.2044;AMR_AF=0.4135;AFR_AF=0.4213;EUR_AF=0.2346;SAS_AF=0.3323;AA=G|||;VT=SNP
1	239254236	rs61834582	T	G	100	PASS	AC=1611;AF=0.321685;AN=5008;NS=2504;DP=17874;EAS_AF=0.2044;AMR_AF=0.4135;AFR_AF=0.4213;EUR_AF=0.2346;SAS_AF=0.3323;AA=T|||;VT=SNP
1	239254410	rs2883160	A	G	100	PASS	AC=1609;AF=0.321286;AN=5008;NS=2504;DP=18412;EAS_AF=0.2044;AMR_AF=0.4135;AFR_AF=0.4206;EUR_AF=0.2346;SAS_AF=0.3313;AA=G|||;VT=SNP
1	239254740	rs2353429	G	C	100	PASS	AC=1609;AF=0.321286;AN=5008;NS=2504;DP=16196;EAS_AF=0.2044;AMR_AF=0.4135;AFR_AF=0.4206;EUR_AF=0.2346;SAS_AF=0.3313;AA=G|||;VT=SNP
1	239255329	rs76182373	C	T	100	PASS	AC=16;AF=0.00319489;AN=5008;NS=2504;DP=18235;EAS_AF=0.0069;AMR_AF=0.0043;AFR_AF=0;EUR_AF=0.006;SAS_AF=0;AA=c|||;VT=SNP
1	239255554	rs1543017	G	A	100	PASS	AC=1610;AF=0.321486;AN=5008;NS=2504;DP=607;EAS_AF=0.2044;AMR_AF=0.4135;AFR_AF=0.4213;EUR_AF=0.2346;SAS_AF=0.3313;AA=G|||;VT=SNP
1	239255612	rs1543016	G	A	100	PASS	AC=1609;AF=0.321286;AN=5008;NS=2504;DP=11969;EAS_AF=0.2044;AMR_AF=0.4135;AFR_AF=0.4206;EUR_AF=0.2346;SAS_AF=0.3313;AA=G|||;VT=SNP
1	239255671	rs1543015	G	C	100	PASS	AC=1608;AF=0.321086;AN=5008;NS=2504;DP=18876;EAS_AF=0.2044;AMR_AF=0.4135;AFR_AF=0.4206;EUR_AF=0.2346;SAS_AF=0.3303;AA=C|||;VT=SNP
1	239256127	rs10495441	G	A	100	PASS	AC=1609;AF=0.321286;AN=5008;NS=2504;DP=16113;EAS_AF=0.2044;AMR_AF=0.4135;AFR_AF=0.4206;EUR_AF=0.2346;SAS_AF=0.3313;AA=G|||;VT=SNP
1	239256168	rs138670834	T	C	100	PASS	AC=59;AF=0.0117812;AN=5008;NS=2504;DP=15721;EAS_AF=0.005;AMR_AF=0.0202;AFR_AF=0.0008;EUR_AF=0.0189;SAS_AF=0.0204;AA=T|||;VT=SNP
1	239256192	rs10925817	T	G	100	PASS	AC=1610;AF=0.321486;AN=5008;NS=2504;DP=15219;EAS_AF=0.2044;AMR_AF=0.4135;AFR_AF=0.4206;EUR_AF=0.2356;SAS_AF=0.3313;AA=T|||;VT=SNP
1	239256533	rs10754664	C	G	100	PASS	AC=1644;AF=0.328275;AN=5008;NS=2504;DP=16379;EAS_AF=0.2044;AMR_AF=0.4207;AFR_AF=0.4433;EUR_AF=0.2346;SAS_AF=0.3313;AA=G|||;VT=SNP
1	239256802	rs1588360	C	T	100	PASS	AC=1439;AF=0.28734;AN=5008;NS=2504;DP=15699;EAS_AF=0.0595;AMR_AF=0.3674;AFR_AF=0.4433;EUR_AF=0.2346;SAS_AF=0.3088;AA=T|||;VT=SNP
1	239256936	rs1588359	A	C	100	PASS	AC=1645;AF=0.328474;AN=5008;NS=2504;DP=17651;EAS_AF=0.2044;AMR_AF=0.4207;AFR_AF=0.444;EUR_AF=0.2346;SAS_AF=0.3313;AA=C|||;VT=SNP
1	239257217	rs1605885	T	A	100	PASS	AC=1611;AF=0.321685;AN=5008;NS=2504;DP=17027;EAS_AF=0.2044;AMR_AF=0.415;AFR_AF=0.4213;EUR_AF=0.2346;SAS_AF=0.3313;AA=A|||;VT=SNP
1	239257592	rs2353430	A	G	100	PASS	AC=1611;AF=0.321685;AN=5008;NS=2504;DP=15300;EAS_AF=0.2044;AMR_AF=0.4135;AFR_AF=0.4221;EUR_AF=0.2346;SAS_AF=0.3313;AA=G|||;VT=SNP
1	239257617	rs2353431	G	C	100	PASS	AC=1615;AF=0.322484;AN=5008;NS=2504;DP=14913;EAS_AF=0.2063;AMR_AF=0.415;AFR_AF=0.4213;EUR_AF=0.2346;SAS_AF=0.3333;AA=G|||;VT=SNP
1	239257661	rs6429125	C	T	100	PASS	AC=1610;AF=0.321486;AN=5008;NS=2504;DP=15215;EAS_AF=0.2044;AMR_AF=0.4135;AFR_AF=0.4206;EUR_AF=0.2346;SAS_AF=0.3323;AA=C|||;VT=SNP
1	239257851	rs6429126	G	A	100	PASS	AC=1610;AF=0.321486;AN=5008;NS=2504;DP=16007;EAS_AF=0.2044;AMR_AF=0.4135;AFR_AF=0.4198;EUR_AF=0.2346;SAS_AF=0.3333;AA=G|||;VT=SNP
1	239257854	rs72752614	A	G	100	PASS	AC=145;AF=0.0289537;AN=5008;NS=2504;DP=15969;EAS_AF=0;AMR_AF=0.0937;AFR_AF=0.0038;EUR_AF=0.0537;SAS_AF=0.0215;AA=A|||;VT=SNP
1	239257873	rs74973152	A	G	100	PASS	AC=34;AF=0.00678914;AN=5008;NS=2504;DP=15543;EAS_AF=0;AMR_AF=0.0058;AFR_AF=0;EUR_AF=0.0119;SAS_AF=0.0184;AA=A|||;VT=SNP
1	239257912	rs77698810	A	G	100	PASS	AC=94;AF=0.01877;AN=5008;NS=2504;DP=15347;EAS_AF=0;AMR_AF=0.0418;AFR_AF=0.0008;EUR_AF=0.0487;SAS_AF=0.0153;AA=a|||;VT=SNP
1	239258161	rs2353432	G	A	100	PASS	AC=2247;AF=0.448682;AN=5008;NS=2504;DP=12379;EAS_AF=0.2093;AMR_AF=0.5058;AFR_AF=0.7716;EUR_AF=0.3032;SAS_AF=0.3681;AA=A|||;VT=SNP
1	239258433	rs7552074	A	G	100	PASS	AC=1640;AF=0.327476;AN=5008;NS=2504;DP=14531;EAS_AF=0.2044;AMR_AF=0.4164;AFR_AF=0.4425;EUR_AF=0.2346;SAS_AF=0.3313;AA=G|||;VT=SNP
1	239258491	rs7540689	C	T	100	PASS	AC=1640;AF=0.327476;AN=5008;NS=2504;DP=14393;EAS_AF=0.2044;AMR_AF=0.4164;AFR_AF=0.4425;EUR_AF=0.2346;SAS_AF=0.3313;AA=T|||;VT=SNP
1	239258969	rs2175167	T	G	100	PASS	AC=2137;AF=0.426717;AN=5008;NS=2504;DP=19828;EAS_AF=0.2044;AMR_AF=0.4827;AFR_AF=0.7345;EUR_AF=0.2843;SAS_AF=0.3466;AA=G|||;VT=SNP
1	239259263	rs12080823	G	A	100	PASS	AC=1639;AF=0.327276;AN=5008;NS=2504;DP=19352;EAS_AF=0.2044;AMR_AF=0.415;AFR_AF=0.4425;EUR_AF=0.2346;SAS_AF=0.3313;AA=A|||;VT=SNP
1	239259358	rs10925818	C	T	100	PASS	AC=1599;AF=0.319289;AN=5008;NS=2504;DP=18350;EAS_AF=0.2044;AMR_AF=0.3573;AFR_AF=0.4425;EUR_AF=0.2346;SAS_AF=0.3313;AA=C|||;VT=SNP
1	239260094	rs41448945	T	G	100	PASS	AC=1304;AF=0.260383;AN=5008;NS=2504;DP=18598;EAS_AF=0.2073;AMR_AF=0.2522;AFR_AF=0.3502;EUR_AF=0.1571;SAS_AF=0.3057;AA=G|||;VT=SNP
1	239260188	rs57242569	A	C	100	PASS	AC=1344;AF=0.268371;AN=5008;NS=2504;DP=19639;EAS_AF=0.247;AMR_AF=0.2507;AFR_AF=0.351;EUR_AF=0.1571;SAS_AF=0.3057;AA=C|||;VT=SNP
1	239260279	rs57022255	G	A	100	PASS	AC=1343;AF=0.268171;AN=5008;NS=2504;DP=19448;EAS_AF=0.246;AMR_AF=0.2493;AFR_AF=0.351;EUR_AF=0.1571;SAS_AF=0.3067;AA=G|||;VT=SNP
1	239260367	rs114872151	C	G	100	PASS	AC=100;AF=0.0199681;AN=5008;NS=2504;DP=18927;EAS_AF=0;AMR_AF=0.0245;AFR_AF=0.0015;EUR_AF=0.0686;SAS_AF=0.0123;AA=C|||;VT=SNP
1	239260798	rs58517775	C	T	100	PASS	AC=1377;AF=0.27496;AN=5008;NS=2504;DP=16859;EAS_AF=0.245;AMR_AF=0.2565;AFR_AF=0.3737;EUR_AF=0.1571;SAS_AF=0.3067;AA=T|||;VT=SNP
1	239260981	rs61834601	T	C	100	PASS	AC=21;AF=0.00419329;AN=5008;NS=2504;DP=13712;EAS_AF=0;AMR_AF=0.0029;AFR_AF=0.0008;EUR_AF=0.0159;SAS_AF=0.002;AA=T|||;VT=SNP
1	239261063	rs181242791	T	C	100	PASS	AC=13;AF=0.00259585;AN=5008;NS=2504;DP=14825;EAS_AF=0;AMR_AF=0.0029;AFR_AF=0;EUR_AF=0.008;SAS_AF=0.0031;AA=T|||;VT=SNP
1	239261101	rs7526593	G	A	100	PASS	AC=1377;AF=0.27496;AN=5008;NS=2504;DP=13751;EAS_AF=0.244;AMR_AF=0.2594;AFR_AF=0.3707;EUR_AF=0.16;SAS_AF=0.3067;AA=g|||;VT=SNP
1	239261262	rs12410287	C	T	100	PASS	AC=267;AF=0.0533147;AN=5008;NS=2504;DP=13731;EAS_AF=0.005;AMR_AF=0.1095;AFR_AF=0.0053;EUR_AF=0.1332;SAS_AF=0.046;AA=C|||;VT=SNP
1	239261678	rs12039788	G	A	100	PASS	AC=375;AF=0.0748802;AN=5008;NS=2504;DP=20450;EAS_AF=0.1518;AMR_AF=0.0202;AFR_AF=0.0083;EUR_AF=0.0507;SAS_AF=0.1493;AA=G|||;VT=SNP
1	239261802	rs41366748	G	A	100	PASS	AC=1371;AF=0.273762;AN=5008;NS=2504;DP=18957;EAS_AF=0.244;AMR_AF=0.2565;AFR_AF=0.3707;EUR_AF=0.1571;SAS_AF=0.3057;AA=A|||;VT=SNP
1	239261922	rs73121590	G	A	100	PASS	AC=1371;AF=0.273762;AN=5008;NS=2504;DP=20456;EAS_AF=0.244;AMR_AF=0.2565;AFR_AF=0.3707;EUR_AF=0.1571;SAS_AF=0.3057;AA=A|||;VT=SNP
1	239262012	rs73121592	A	T	100	PASS	AC=1373;AF=0.274161;AN=5008;NS=2504;DP=21037;EAS_AF=0.244;AMR_AF=0.2565;AFR_AF=0.3722;EUR_AF=0.1571;SAS_AF=0.3057;AA=T|||;VT=SNP
1	239262486	rs16837758	A	G	100	PASS	AC=1371;AF=0.273762;AN=5008;NS=2504;DP=21262;EAS_AF=0.244;AMR_AF=0.2565;AFR_AF=0.3707;EUR_AF=0.1571;SAS_AF=0.3057;AA=A|||;VT=SNP
1	239262585	rs16837760	G	A	100	PASS	AC=1371;AF=0.273762;AN=5008;NS=2504;DP=20595;EAS_AF=0.244;AMR_AF=0.2565;AFR_AF=0.3707;EUR_AF=0.1571;SAS_AF=0.3057;AA=A|||;VT=SNP
1	239262781	rs16837761	A	G	100	PASS	AC=1374;AF=0.274361;AN=5008;NS=2504;DP=16570;EAS_AF=0.244;AMR_AF=0.2565;AFR_AF=0.3729;EUR_AF=0.1571;SAS_AF=0.3057;AA=G|||;VT=SNP
1	239263041	rs61834602	C	T	100	PASS	AC=1371;AF=0.273762;AN=5008;NS=2504;DP=14261;EAS_AF=0.244;AMR_AF=0.2565;AFR_AF=0.3707;EUR_AF=0.1571;SAS_AF=0.3057;AA=C|||;VT=SNP
1	239263134	rs16837764	G	A	100	PASS	AC=1371;AF=0.273762;AN=5008;NS=2504;DP=15863;EAS_AF=0.244;AMR_AF=0.2565;AFR_AF=0.3707;EUR_AF=0.1571;SAS_AF=0.3057;AA=A|||;VT=SNP
1	239263935	rs16837766	C	T	100	PASS	AC=1511;AF=0.301717;AN=5008;NS=2504;DP=17288;EAS_AF=0.251;AMR_AF=0.2867;AFR_AF=0.379;EUR_AF=0.2087;SAS_AF=0.3558;AA=T|||;VT=SNP
1	239263991	rs1027897	G	A	100	PASS	AC=885;AF=0.176717;AN=5008;NS=2504;DP=18207;EAS_AF=0.3363;AMR_AF=0.2017;AFR_AF=0.0106;EUR_AF=0.1292;SAS_AF=0.2679;AA=G|||;VT=SNP
1	239264018	rs61834604	A	G	100	PASS	AC=1123;AF=0.224241;AN=5008;NS=2504;DP=18326;EAS_AF=0.246;AMR_AF=0.2378;AFR_AF=0.202;EUR_AF=0.1769;SAS_AF=0.271;AA=A|||;VT=SNP
1	239264360	rs74620574	A	C	100	PASS	AC=101;AF=0.0201677;AN=5008;NS=2504;DP=18896;EAS_AF=0;AMR_AF=0.0375;AFR_AF=0.0068;EUR_AF=0.0507;SAS_AF=0.0153;AA=A|||;VT=SNP
1	239264516	rs10925819	T	C	100	PASS	AC=755;AF=0.150759;AN=5008;NS=2504;DP=20063;EAS_AF=0;AMR_AF=0.1455;AFR_AF=0.3548;EUR_AF=0.1392;SAS_AF=0.046;AA=T|||;VT=SNP
1	239264700	rs111554147	T	A	100	PASS	AC=121;AF=0.0241613;AN=5008;NS=2504;DP=20176;EAS_AF=0;AMR_AF=0.0375;AFR_AF=0.0219;EUR_AF=0.0507;SAS_AF=0.0153;AA=C|||;VT=SNP
1	239264714	rs74900977	C	T	100	PASS	AC=482;AF=0.096246;AN=5008;NS=2504;DP=20139;EAS_AF=0.0139;AMR_AF=0.0836;AFR_AF=0.2095;EUR_AF=0.0706;SAS_AF=0.0634;AA=T|||;VT=SNP
1	239264931	rs112023577	G	A	100	PASS	AC=119;AF=0.023762;AN=5008;NS=2504;DP=18107;EAS_AF=0;AMR_AF=0.0375;AFR_AF=0.0204;EUR_AF=0.0507;SAS_AF=0.0153;AA=g|||;VT=SNP
1	239264993	rs112993444	G	A	100	PASS	AC=376;AF=0.0750799;AN=5008;NS=2504;DP=17690;EAS_AF=0.0149;AMR_AF=0.0461;AFR_AF=0.208;EUR_AF=0.0199;SAS_AF=0.0348;AA=g|||;VT=SNP
1	239264995	rs111298026	A	G	100	PASS	AC=122;AF=0.024361;AN=5008;NS=2504;DP=17651;EAS_AF=0;AMR_AF=0.0375;AFR_AF=0.0227;EUR_AF=0.0507;SAS_AF=0.0153;AA=g|||;VT=SNP
1	239265026	rs111510167	T	A	100	PASS	AC=120;AF=0.0239617;AN=5008;NS=2504;DP=17537;EAS_AF=0;AMR_AF=0.0375;AFR_AF=0.0212;EUR_AF=0.0507;SAS_AF=0.0153;AA=t|||;VT=SNP
1	239265107	rs141795354	A	G	100	PASS	AC=21;AF=0.00419329;AN=5008;NS=2504;DP=19242;EAS_AF=0;AMR_AF=0.0043;AFR_AF=0.0008;EUR_AF=0.0149;SAS_AF=0.002;AA=a|||;VT=SNP
1	239265231	rs111847400	G	A	100	PASS	AC=488;AF=0.0974441;AN=5008;NS=2504;DP=17941;EAS_AF=0.0139;AMR_AF=0.0836;AFR_AF=0.2239;EUR_AF=0.0706;SAS_AF=0.0501;AA=a|||;VT=SNP
1	239265243	rs112764761	T	C	100	PASS	AC=495;AF=0.0988419;AN=5008;NS=2504;DP=17809;EAS_AF=0.0139;AMR_AF=0.0836;AFR_AF=0.2239;EUR_AF=0.0706;SAS_AF=0.0573;AA=c|||;VT=SNP
1	239265380	rs61834605	C	T	100	PASS	AC=1131;AF=0.225839;AN=5008;NS=2504;DP=15366;EAS_AF=0.245;AMR_AF=0.2291;AFR_AF=0.2012;EUR_AF=0.174;SAS_AF=0.2904;AA=c|||;VT=SNP
1	239265422	rs113256394	C	T	100	PASS	AC=93;AF=0.0185703;AN=5008;NS=2504;DP=14740;EAS_AF=0;AMR_AF=0.0375;AFR_AF=0.0008;EUR_AF=0.0497;SAS_AF=0.0164;AA=c|||;VT=SNP
1	239265525	rs61834606	C	T	100	PASS	AC=1129;AF=0.225439;AN=5008;NS=2504;DP=15772;EAS_AF=0.245;AMR_AF=0.2291;AFR_AF=0.2005;EUR_AF=0.173;SAS_AF=0.2904;AA=c|||;VT=SNP
1	239265724	rs61834607	A	T	100	PASS	AC=1064;AF=0.21246;AN=5008;NS=2504;DP=13994;EAS_AF=0.245;AMR_AF=0.2277;AFR_AF=0.1929;EUR_AF=0.16;SAS_AF=0.2485;AA=a|||;VT=SNP
1	239265755	rs11805939	T	C	100	PASS	AC=3791;AF=0.756989;AN=5008;NS=2504;DP=13211;EAS_AF=0.5982;AMR_AF=0.7637;AFR_AF=0.9705;EUR_AF=0.6869;SAS_AF=0.6994;AA=t|||;VT=SNP
1	239265773	rs113424606	C	T	100	PASS	AC=222;AF=0.0443291;AN=5008;NS=2504;DP=12770;EAS_AF=0.001;AMR_AF=0.0432;AFR_AF=0.0938;EUR_AF=0.0507;SAS_AF=0.0164;AA=c|||;VT=SNP
1	239266173	rs10925820	C	T	100	PASS	AC=723;AF=0.144369;AN=5008;NS=2504;DP=16715;EAS_AF=0;AMR_AF=0.1455;AFR_AF=0.3306;EUR_AF=0.1392;SAS_AF=0.046;AA=-|||;VT=SNP
1	239266324	rs61834610	C	A	100	PASS	AC=1256;AF=0.250799;AN=5008;NS=2504;DP=17248;EAS_AF=0.2817;AMR_AF=0.2334;AFR_AF=0.2549;EUR_AF=0.172;SAS_AF=0.3067;AA=-|||;VT=SNP
1	239266342	rs55758828	T	C	100	PASS	AC=1636;AF=0.326677;AN=5008;NS=2504;DP=16819;EAS_AF=0.2897;AMR_AF=0.3127;AFR_AF=0.3306;EUR_AF=0.334;SAS_AF=0.362;AA=-|||;VT=SNP
1	239266416	rs61834612	C	T	100	PASS	AC=1167;AF=0.233027;AN=5008;NS=2504;DP=17139;EAS_AF=0.2798;AMR_AF=0.2277;AFR_AF=0.1936;EUR_AF=0.17;SAS_AF=0.3067;AA=-|||;VT=SNP
1	239266601	rs113959298	C	T	100	PASS	AC=92;AF=0.0183706;AN=5008;NS=2504;DP=16583;EAS_AF=0;AMR_AF=0.0375;AFR_AF=0.0008;EUR_AF=0.0497;SAS_AF=0.0153;AA=-|||;VT=SNP
1	239266875	rs61834616	A	G	100	PASS	AC=1131;AF=0.225839;AN=5008;NS=2504;DP=16840;EAS_AF=0.2827;AMR_AF=0.2305;AFR_AF=0.2126;EUR_AF=0.1581;SAS_AF=0.2515;AA=-|||;VT=SNP
1	239267004	rs112514298	G	A	100	PASS	AC=1133;AF=0.226238;AN=5008;NS=2504;DP=16532;EAS_AF=0.2827;AMR_AF=0.2334;AFR_AF=0.2126;EUR_AF=0.1581;SAS_AF=0.2515;AA=-|||;VT=SNP
1	239267074	rs56113657	G	A	100	PASS	AC=1230;AF=0.245607;AN=5008;NS=2504;DP=17099;EAS_AF=0.3403;AMR_AF=0.2839;AFR_AF=0.0741;EUR_AF=0.2306;SAS_AF=0.3681;AA=-|||;VT=SNP
1	239267115	rs55698104	G	A	100	PASS	AC=1060;AF=0.211661;AN=5008;NS=2504;DP=17384;EAS_AF=0.3403;AMR_AF=0.2435;AFR_AF=0.0666;EUR_AF=0.167;SAS_AF=0.2986;AA=-|||;VT=SNP
1	239267212	rs56095644	G	A	100	PASS	AC=1391;AF=0.277756;AN=5008;NS=2504;DP=17867;EAS_AF=0.3403;AMR_AF=0.2925;AFR_AF=0.1914;EUR_AF=0.2306;SAS_AF=0.3681;AA=-|||;VT=SNP
1	239267240	rs55738940	C	T	100	PASS	AC=1064;AF=0.21246;AN=5008;NS=2504;DP=17887;EAS_AF=0.3403;AMR_AF=0.2435;AFR_AF=0.0688;EUR_AF=0.167;SAS_AF=0.2996;AA=-|||;VT=SNP
1	239267348	rs56170575	A	C	100	PASS	AC=1347;AF=0.26897;AN=5008;NS=2504;DP=19159;EAS_AF=0.3403;AMR_AF=0.2954;AFR_AF=0.0946;EUR_AF=0.2763;SAS_AF=0.4049;AA=-|||;VT=SNP
1	239267357	rs111773673	G	A	100	PASS	AC=323;AF=0.0644968;AN=5008;NS=2504;DP=18984;EAS_AF=0;AMR_AF=0.049;AFR_AF=0.1188;EUR_AF=0.0636;SAS_AF=0.0695;AA=-|||;VT=SNP
1	239268145	rs12085168	G	C	100	PASS	AC=1149;AF=0.229433;AN=5008;NS=2504;DP=21248;EAS_AF=0.3383;AMR_AF=0.2565;AFR_AF=0.0681;EUR_AF=0.2127;SAS_AF=0.3333;AA=g|||;VT=SNP
1	239268491	rs10925822	A	G	100	PASS	AC=1244;AF=0.248403;AN=5008;NS=2504;DP=17807;EAS_AF=0.3343;AMR_AF=0.2911;AFR_AF=0.0711;EUR_AF=0.2594;SAS_AF=0.3579;AA=a|||;VT=SNP
1	239269299	rs75453619	G	A	100	PASS	AC=1403;AF=0.280152;AN=5008;NS=2504;DP=18914;EAS_AF=0.3403;AMR_AF=0.3069;AFR_AF=0.1725;EUR_AF=0.2644;SAS_AF=0.3609;AA=N|||;VT=SNP
1	239269975	rs113707956	A	G	100	PASS	AC=103;AF=0.0205671;AN=5008;NS=2504;DP=17655;EAS_AF=0;AMR_AF=0.0346;AFR_AF=0.0008;EUR_AF=0.0497;SAS_AF=0.0286;AA=A|||;VT=SNP
1	239270690	rs77649038	T	G	100	PASS	AC=101;AF=0.0201677;AN=5008;NS=2504;DP=15008;EAS_AF=0;AMR_AF=0.0346;AFR_AF=0.0008;EUR_AF=0.0487;SAS_AF=0.0276;AA=T|||;VT=SNP
1	239271039	rs6688258	G	C	100	PASS	AC=1405;AF=0.280551;AN=5008;NS=2504;DP=12878;EAS_AF=0.3403;AMR_AF=0.3055;AFR_AF=0.1717;EUR_AF=0.2684;SAS_AF=0.3609;AA=C|||;VT=SNP
1	239271085	rs1509687	C	G	100	PASS	AC=3168;AF=0.632588;AN=5008;NS=2504;DP=15382;EAS_AF=0.6845;AMR_AF=0.6643;AFR_AF=0.5696;EUR_AF=0.5944;SAS_AF=0.681;AA=G|||;VT=SNP
1	239271146	rs1509686	G	A	100	PASS	AC=994;AF=0.198482;AN=5008;NS=2504;DP=15236;EAS_AF=0.2758;AMR_AF=0.2248;AFR_AF=0.1793;EUR_AF=0.1133;SAS_AF=0.2137;AA=G|||;VT=SNP
1	239271778	rs4659902	A	C	100	PASS	AC=2480;AF=0.495208;AN=5008;NS=2504;DP=18850;EAS_AF=0.6161;AMR_AF=0.5303;AFR_AF=0.3714;EUR_AF=0.3946;SAS_AF=0.6166;AA=C|||;VT=SNP
1	239271804	rs113429013	G	A	100	PASS	AC=100;AF=0.0199681;AN=5008;NS=2504;DP=18669;EAS_AF=0;AMR_AF=0.0331;AFR_AF=0;EUR_AF=0.0487;SAS_AF=0.0286;AA=G|||;VT=SNP
1	239272015	rs79758348	G	A	100	PASS	AC=87;AF=0.0173722;AN=5008;NS=2504;DP=17121;EAS_AF=0;AMR_AF=0.0331;AFR_AF=0;EUR_AF=0.0487;SAS_AF=0.0153;AA=G|||;VT=SNP
1	239272488	rs12040128	G	A	100	PASS	AC=1016;AF=0.202875;AN=5008;NS=2504;DP=17614;EAS_AF=0.3264;AMR_AF=0.232;AFR_AF=0.0265;EUR_AF=0.1988;SAS_AF=0.2975;AA=G|||;VT=SNP
1	239272702	rs147376711	C	T	100	PASS	AC=479;AF=0.095647;AN=5008;NS=2504;DP=15212;EAS_AF=0.1518;AMR_AF=0.1326;AFR_AF=0.0038;EUR_AF=0.0686;SAS_AF=0.1636;AA=C|||;VT=SNP
1	239272705	rs139596299	G	T	100	PASS	AC=14;AF=0.00279553;AN=5008;NS=2504;DP=15065;EAS_AF=0;AMR_AF=0.0029;AFR_AF=0.0008;EUR_AF=0.0099;SAS_AF=0.001;AA=G|||;VT=SNP
1	239273035	rs17640659	C	T	100	PASS	AC=591;AF=0.118011;AN=5008;NS=2504;DP=18479;EAS_AF=0.1151;AMR_AF=0.121;AFR_AF=0.0106;EUR_AF=0.1451;SAS_AF=0.2362;AA=G|||;VT=SNP
1	239273587	rs74527587	G	A	100	PASS	AC=31;AF=0.0061901;AN=5008;NS=2504;DP=15192;EAS_AF=0;AMR_AF=0.0058;AFR_AF=0.003;EUR_AF=0.0189;SAS_AF=0.0041;AA=G|||;VT=SNP
1	239274117	rs59857131	C	A	100	PASS	AC=682;AF=0.136182;AN=5008;NS=2504;DP=17685;EAS_AF=0.0794;AMR_AF=0.1311;AFR_AF=0.1853;EUR_AF=0.2008;SAS_AF=0.0654;AA=T|||;VT=SNP
1	239274126	rs10925825	T	C	100	PASS	AC=2389;AF=0.477037;AN=5008;NS=2504;DP=18187;EAS_AF=0.6131;AMR_AF=0.5288;AFR_AF=0.3464;EUR_AF=0.3817;SAS_AF=0.5746;AA=C|||;VT=SNP
1	239274252	rs906909	A	T	100	PASS	AC=2019;AF=0.403155;AN=5008;NS=2504;DP=19127;EAS_AF=0.6022;AMR_AF=0.4568;AFR_AF=0.2118;EUR_AF=0.3121;SAS_AF=0.5123;AA=A|||;VT=SNP
1	239275006	rs75188483	G	A	100	PASS	AC=234;AF=0.0467252;AN=5008;NS=2504;DP=13664;EAS_AF=0.0149;AMR_AF=0.0648;AFR_AF=0.0318;EUR_AF=0.0696;SAS_AF=0.0634;AA=G|||;VT=SNP
1	239275579	rs10495440	C	T	100	PASS	AC=999;AF=0.199481;AN=5008;NS=2504;DP=18268;EAS_AF=0.3304;AMR_AF=0.232;AFR_AF=0.0121;EUR_AF=0.1968;SAS_AF=0.2975;AA=C|||;VT=SNP
1	239276163	rs115551323	G	A	100	PASS	AC=116;AF=0.0231629;AN=5008;NS=2504;DP=16033;EAS_AF=0.0149;AMR_AF=0.0317;AFR_AF=0.0174;EUR_AF=0.0219;SAS_AF=0.0348;AA=G|||;VT=SNP
1	239276319	rs61834623	C	T	100	PASS	AC=2138;AF=0.426917;AN=5008;NS=2504;DP=16553;EAS_AF=0.6071;AMR_AF=0.4654;AFR_AF=0.292;EUR_AF=0.3131;SAS_AF=0.5133;AA=C|||;VT=SNP
1	239276472	rs7549964	T	G	100	PASS	AC=99;AF=0.0197684;AN=5008;NS=2504;DP=14650;EAS_AF=0;AMR_AF=0.0331;AFR_AF=0;EUR_AF=0.0477;SAS_AF=0.0286;AA=T|||;VT=SNP
1	239276501	rs7549971	T	C	100	PASS	AC=91;AF=0.0181709;AN=5008;NS=2504;DP=14864;EAS_AF=0;AMR_AF=0.0331;AFR_AF=0.0038;EUR_AF=0.0477;SAS_AF=0.0153;AA=T|||;VT=SNP
1	239276674	rs78255650	G	T	100	PASS	AC=369;AF=0.0736821;AN=5008;NS=2504;DP=17054;EAS_AF=0.0149;AMR_AF=0.072;AFR_AF=0.1301;EUR_AF=0.0696;SAS_AF=0.0634;AA=T|||;VT=SNP
1	239277139	rs1567400	T	C	100	PASS	AC=2635;AF=0.526158;AN=5008;NS=2504;DP=15531;EAS_AF=0.625;AMR_AF=0.5476;AFR_AF=0.4705;EUR_AF=0.3956;SAS_AF=0.6186;AA=c|||;VT=SNP
1	239277475	rs7534102	A	G	100	PASS	AC=2633;AF=0.525759;AN=5008;NS=2504;DP=17357;EAS_AF=0.624;AMR_AF=0.5504;AFR_AF=0.4667;EUR_AF=0.3966;SAS_AF=0.6196;AA=G|||;VT=SNP
1	239278320	rs147182097	C	A	100	PASS	AC=124;AF=0.0247604;AN=5008;NS=2504;DP=10216;EAS_AF=0.0149;AMR_AF=0.0317;AFR_AF=0.0234;EUR_AF=0.0219;SAS_AF=0.0348;AA=c|||;VT=SNP
1	239278433	rs148665341	G	A	100	PASS	AC=151;AF=0.0301518;AN=5008;NS=2504;DP=12935;EAS_AF=0.0149;AMR_AF=0.0317;AFR_AF=0.0439;EUR_AF=0.0219;SAS_AF=0.0348;AA=-|||;VT=SNP
1	239278524	rs17640830	A	C	100	PASS	AC=755;AF=0.150759;AN=5008;NS=2504;DP=18901;EAS_AF=0.0704;AMR_AF=0.1657;AFR_AF=0.1815;EUR_AF=0.2425;SAS_AF=0.0869;AA=-|||;VT=SNP
1	239278576	rs16837792	G	A	100	PASS	AC=2618;AF=0.522764;AN=5008;NS=2504;DP=14809;EAS_AF=0.621;AMR_AF=0.5476;AFR_AF=0.4554;EUR_AF=0.3966;SAS_AF=0.6247;AA=g|||;VT=SNP
1	239278738	rs12062750	C	T	100	PASS	AC=1140;AF=0.227636;AN=5008;NS=2504;DP=12047;EAS_AF=0.2758;AMR_AF=0.232;AFR_AF=0.2814;EUR_AF=0.1153;SAS_AF=0.2178;AA=C|||;VT=SNP
1	239278760	rs12093246	G	C	100	PASS	AC=1574;AF=0.314297;AN=5008;NS=2504;DP=11809;EAS_AF=0.2907;AMR_AF=0.3084;AFR_AF=0.416;EUR_AF=0.1998;SAS_AF=0.3231;AA=C|||;VT=SNP
1	239279115	rs79426728	G	A	100	PASS	AC=91;AF=0.0181709;AN=5008;NS=2504;DP=14741;EAS_AF=0;AMR_AF=0.036;AFR_AF=0.0008;EUR_AF=0.0497;SAS_AF=0.0153;AA=G|||;VT=SNP
1	239279230	rs974584	G	A	100	PASS	AC=4812;AF=0.960863;AN=5008;NS=2504;DP=14001;EAS_AF=1;AMR_AF=0.9409;AFR_AF=0.9962;EUR_AF=0.8867;SAS_AF=0.9632;AA=A|||;VT=SNP
1	239279337	rs184591384	G	A	100	PASS	AC=18;AF=0.00359425;AN=5008;NS=2504;DP=17095;EAS_AF=0;AMR_AF=0.0029;AFR_AF=0;EUR_AF=0.0099;SAS_AF=0.0061;AA=G|||;VT=SNP
1	239279435	rs10925826	A	C	100	PASS	AC=1044;AF=0.208466;AN=5008;NS=2504;DP=18247;EAS_AF=0.3304;AMR_AF=0.2392;AFR_AF=0.0393;EUR_AF=0.1968;SAS_AF=0.3016;AA=A|||;VT=SNP
1	239279550	rs145293110	A	G	100	PASS	AC=124;AF=0.0247604;AN=5008;NS=2504;DP=14837;EAS_AF=0.0149;AMR_AF=0.0317;AFR_AF=0.0234;EUR_AF=0.0219;SAS_AF=0.0348;AA=A|||;VT=SNP
1	239280072	rs10925827	G	A	100	PASS	AC=1142;AF=0.228035;AN=5008;NS=2504;DP=14921;EAS_AF=0.2768;AMR_AF=0.232;AFR_AF=0.2814;EUR_AF=0.1163;SAS_AF=0.2178;AA=G|||;VT=SNP
1	239280356	rs1396903	G	T	100	PASS	AC=4131;AF=0.82488;AN=5008;NS=2504;DP=18731;EAS_AF=0.6925;AMR_AF=0.8573;AFR_AF=0.9909;EUR_AF=0.7813;SAS_AF=0.7587;AA=T|||;VT=SNP
1	239281167	rs17640950	A	G	100	PASS	AC=720;AF=0.14377;AN=5008;NS=2504;DP=18755;EAS_AF=0.1538;AMR_AF=0.1628;AFR_AF=0.1036;EUR_AF=0.1143;SAS_AF=0.2045;AA=A|||;VT=SNP
1	239282611	rs149291615	A	G	100	PASS	AC=80;AF=0.0159744;AN=5008;NS=2504;DP=21932;EAS_AF=0;AMR_AF=0.062;AFR_AF=0.003;EUR_AF=0.0288;SAS_AF=0.0041;AA=A|||;VT=SNP
1	239283303	rs10495439	T	C	100	PASS	AC=1002;AF=0.20008;AN=5008;NS=2504;DP=19345;EAS_AF=0.2778;AMR_AF=0.2262;AFR_AF=0.177;EUR_AF=0.1143;SAS_AF=0.2209;AA=T|||;VT=SNP
1	239283621	rs61834637	G	A	100	PASS	AC=641;AF=0.127995;AN=5008;NS=2504;DP=15905;EAS_AF=0.1548;AMR_AF=0.1571;AFR_AF=0.0454;EUR_AF=0.1143;SAS_AF=0.2055;AA=G|||;VT=SNP
1	239284767	rs139806850	G	A	100	PASS	AC=121;AF=0.0241613;AN=5008;NS=2504;DP=19966;EAS_AF=0.0407;AMR_AF=0.0288;AFR_AF=0.003;EUR_AF=0.0219;SAS_AF=0.0348;AA=G|||;VT=SNP
1	239284830	rs2354177	G	A	100	PASS	AC=2622;AF=0.523562;AN=5008;NS=2504;DP=18727;EAS_AF=0.625;AMR_AF=0.5461;AFR_AF=0.4554;EUR_AF=0.3956;SAS_AF=0.6268;AA=A|||;VT=SNP
1	239285052	rs12567748	A	G	100	PASS	AC=1000;AF=0.199681;AN=5008;NS=2504;DP=18931;EAS_AF=0.2778;AMR_AF=0.2262;AFR_AF=0.1762;EUR_AF=0.1143;SAS_AF=0.2198;AA=A|||;VT=SNP
1	239285428	rs145822117	G	T	100	PASS	AC=21;AF=0.00419329;AN=5008;NS=2504;DP=16221;EAS_AF=0;AMR_AF=0.0058;AFR_AF=0;EUR_AF=0.0129;SAS_AF=0.0041;AA=G|||;VT=SNP
1	239286212	rs112065593	G	A	100	PASS	AC=122;AF=0.024361;AN=5008;NS=2504;DP=14817;EAS_AF=0.0407;AMR_AF=0.0288;AFR_AF=0.0038;EUR_AF=0.0219;SAS_AF=0.0348;AA=G|||;VT=SNP
1	239287014	rs1116047	C	T	100	PASS	AC=2619;AF=0.522963;AN=5008;NS=2504;DP=17927;EAS_AF=0.62;AMR_AF=0.5461;AFR_AF=0.4561;EUR_AF=0.3936;SAS_AF=0.6299;AA=T|||;VT=SNP
1	239288557	rs61834638	T	C	100	PASS	AC=772;AF=0.154153;AN=5008;NS=2504;DP=17711;EAS_AF=0.0665;AMR_AF=0.17;AFR_AF=0.1921;EUR_AF=0.2475;SAS_AF=0.0859;AA=T|||;VT=SNP
1	239289085	rs59284565	G	C	100	PASS	AC=981;AF=0.195887;AN=5008;NS=2504;DP=12396;EAS_AF=0.2708;AMR_AF=0.2248;AFR_AF=0.177;EUR_AF=0.1143;SAS_AF=0.2076;AA=G|||;VT=SNP
1	239289134	rs16837806	C	A	100	PASS	AC=1024;AF=0.204473;AN=5008;NS=2504;DP=14597;EAS_AF=0.3065;AMR_AF=0.2363;AFR_AF=0.0401;EUR_AF=0.1889;SAS_AF=0.3149;AA=C|||;VT=SNP
1	239289175	rs16837808	A	G	100	PASS	AC=1124;AF=0.224441;AN=5008;NS=2504;DP=17317;EAS_AF=0.2718;AMR_AF=0.2305;AFR_AF=0.2806;EUR_AF=0.1153;SAS_AF=0.2076;AA=A|||;VT=SNP
1	239289448	rs7555306	A	G	100	PASS	AC=4986;AF=0.995607;AN=5008;NS=2504;DP=17673;EAS_AF=1;AMR_AF=0.987;AFR_AF=0.9992;EUR_AF=0.9901;SAS_AF=0.998;AA=G|||;VT=SNP
1	239289614	rs115771202	C	G	100	PASS	AC=199;AF=0.0397364;AN=5008;NS=2504;DP=20465;EAS_AF=0.0417;AMR_AF=0.0317;AFR_AF=0.0197;EUR_AF=0.0338;SAS_AF=0.0767;AA=C|||;VT=SNP
1	239289619	rs10495438	T	A	100	PASS	AC=659;AF=0.131589;AN=5008;NS=2504;DP=20543;EAS_AF=0.0665;AMR_AF=0.1311;AFR_AF=0.1762;EUR_AF=0.2018;SAS_AF=0.0665;AA=T|||;VT=SNP
1	239289890	rs117713370	G	A	100	PASS	AC=142;AF=0.0283546;AN=5008;NS=2504;DP=17944;EAS_AF=0.0417;AMR_AF=0.0288;AFR_AF=0.0189;EUR_AF=0.0209;SAS_AF=0.0348;AA=G|||;VT=SNP
1	239289960	rs79369609	A	T	100	PASS	AC=1157;AF=0.23103;AN=5008;NS=2504;DP=17949;EAS_AF=0.3056;AMR_AF=0.2435;AFR_AF=0.1377;EUR_AF=0.1889;SAS_AF=0.3149;AA=T|||;VT=SNP
1	239290075	rs76459879	C	T	100	PASS	AC=144;AF=0.028754;AN=5008;NS=2504;DP=17387;EAS_AF=0.0417;AMR_AF=0.0317;AFR_AF=0.0189;EUR_AF=0.0209;SAS_AF=0.0348;AA=C|||;VT=SNP
1	239290107	rs17641103	C	T	100	PASS	AC=211;AF=0.0421326;AN=5008;NS=2504;DP=16863;EAS_AF=0;AMR_AF=0.0692;AFR_AF=0.0045;EUR_AF=0.1372;SAS_AF=0.0194;AA=C|||;VT=SNP
1	239291689	rs2136522	A	G	100	PASS	AC=987;AF=0.197085;AN=5008;NS=2504;DP=13670;EAS_AF=0.3095;AMR_AF=0.232;AFR_AF=0.0113;EUR_AF=0.1899;SAS_AF=0.3149;AA=A|||;VT=SNP
1	239291834	rs6700154	C	T	100	PASS	AC=1093;AF=0.218251;AN=5008;NS=2504;DP=16622;EAS_AF=0.2629;AMR_AF=0.2118;AFR_AF=0.2799;EUR_AF=0.1143;SAS_AF=0.2004;AA=C|||;VT=SNP
1	239291835	rs10399701	G	T	100	PASS	AC=1093;AF=0.218251;AN=5008;NS=2504;DP=16694;EAS_AF=0.2629;AMR_AF=0.2118;AFR_AF=0.2799;EUR_AF=0.1143;SAS_AF=0.2004;AA=G|||;VT=SNP
1	239292575	rs78719545	A	C	100	PASS	AC=104;AF=0.0207668;AN=5008;NS=2504;DP=19435;EAS_AF=0.0149;AMR_AF=0.0288;AFR_AF=0.0197;EUR_AF=0.0209;SAS_AF=0.0225;AA=A|||;VT=SNP
1	239292966	rs6670325	T	C	100	PASS	AC=3403;AF=0.679513;AN=5008;NS=2504;DP=21931;EAS_AF=0.6885;AMR_AF=0.7176;AFR_AF=0.6573;EUR_AF=0.6322;SAS_AF=0.7219;AA=t|||;VT=SNP
1	239294922	rs149363153	A	G	100	PASS	AC=101;AF=0.0201677;AN=5008;NS=2504;DP=17104;EAS_AF=0.0149;AMR_AF=0.0288;AFR_AF=0.0182;EUR_AF=0.0199;SAS_AF=0.0225;AA=A|||;VT=SNP
1	239294958	rs77441314	T	C	100	PASS	AC=91;AF=0.0181709;AN=5008;NS=2504;DP=17238;EAS_AF=0;AMR_AF=0.036;AFR_AF=0.0008;EUR_AF=0.0497;SAS_AF=0.0153;AA=T|||;VT=SNP
1	239295096	rs6685861	G	A	100	PASS	AC=1594;AF=0.318291;AN=5008;NS=2504;DP=16935;EAS_AF=0.3115;AMR_AF=0.281;AFR_AF=0.3366;EUR_AF=0.3678;SAS_AF=0.2761;AA=G|||;VT=SNP
1	239296151	rs11799565	T	A	100	PASS	AC=946;AF=0.188898;AN=5008;NS=2504;DP=17961;EAS_AF=0.2708;AMR_AF=0.2219;AFR_AF=0.1467;EUR_AF=0.1143;SAS_AF=0.2147;AA=T|||;VT=SNP
1	239296644	rs1848752	C	T	100	PASS	AC=4423;AF=0.883187;AN=5008;NS=2504;DP=16681;EAS_AF=0.9067;AMR_AF=0.8746;AFR_AF=0.9985;EUR_AF=0.8618;SAS_AF=0.7311;AA=T|||;VT=SNP
1	239296747	rs72752621	C	T	100	PASS	AC=64;AF=0.0127796;AN=5008;NS=2504;DP=15959;EAS_AF=0;AMR_AF=0.0231;AFR_AF=0.0023;EUR_AF=0.0398;SAS_AF=0.0051;AA=C|||;VT=SNP
1	239296958	rs1912231	C	T	100	PASS	AC=3794;AF=0.757588;AN=5008;NS=2504;DP=18394;EAS_AF=0.6905;AMR_AF=0.7219;AFR_AF=0.9168;EUR_AF=0.7614;SAS_AF=0.6329;AA=T|||;VT=SNP
1	239297296	rs10802749	C	T	100	PASS	AC=2430;AF=0.485224;AN=5008;NS=2504;DP=18399;EAS_AF=0.4048;AMR_AF=0.4582;AFR_AF=0.5605;EUR_AF=0.6133;SAS_AF=0.3538;AA=C|||;VT=SNP
1	239297423	rs10495437	C	T	100	PASS	AC=1585;AF=0.316494;AN=5008;NS=2504;DP=18945;EAS_AF=0.3105;AMR_AF=0.281;AFR_AF=0.3374;EUR_AF=0.3678;SAS_AF=0.2669;AA=C|||;VT=SNP
1	239297872	rs10925828	A	G	100	PASS	AC=4002;AF=0.799121;AN=5008;NS=2504;DP=18150;EAS_AF=0.6905;AMR_AF=0.7666;AFR_AF=0.9894;EUR_AF=0.8131;SAS_AF=0.6626;AA=G|||;VT=SNP
1	239298202	rs4659903	A	C	100	PASS	AC=412;AF=0.0822684;AN=5008;NS=2504;DP=19520;EAS_AF=0.2153;AMR_AF=0.1066;AFR_AF=0.0015;EUR_AF=0.0497;SAS_AF=0.0706;AA=A|||;VT=SNP
1	239298749	rs11583250	C	T	100	PASS	AC=225;AF=0.0449281;AN=5008;NS=2504;DP=19185;EAS_AF=0.0536;AMR_AF=0.049;AFR_AF=0.0522;EUR_AF=0.0477;SAS_AF=0.0204;AA=C|||;VT=SNP
1	239299272	rs12035510	C	A	100	PASS	AC=1059;AF=0.211462;AN=5008;NS=2504;DP=19279;EAS_AF=0.1458;AMR_AF=0.134;AFR_AF=0.3517;EUR_AF=0.1918;SAS_AF=0.1646;AA=A|||;VT=SNP
1	239299316	rs143602272	G	A	100	PASS	AC=53;AF=0.0105831;AN=5008;NS=2504;DP=17994;EAS_AF=0.0109;AMR_AF=0.0058;AFR_AF=0;EUR_AF=0.0129;SAS_AF=0.0256;AA=G|||;VT=SNP
1	239299815	rs80232734	A	T	100	PASS	AC=894;AF=0.178514;AN=5008;NS=2504;DP=16035;EAS_AF=0.2004;AMR_AF=0.3012;AFR_AF=0.0318;EUR_AF=0.1998;SAS_AF=0.2454;AA=A|||;VT=SNP
1	239300094	rs10754665	A	C	100	PASS	AC=4166;AF=0.831869;AN=5008;NS=2504;DP=18149;EAS_AF=0.873;AMR_AF=0.8775;AFR_AF=0.9085;EUR_AF=0.7416;SAS_AF=0.7464;AA=C|||;VT=SNP
1	239300245	rs72752623	G	A	100	PASS	AC=75;AF=0.014976;AN=5008;NS=2504;DP=17230;EAS_AF=0.005;AMR_AF=0.0245;AFR_AF=0.0076;EUR_AF=0.0209;SAS_AF=0.0225;AA=G|||;VT=SNP
1	239300559	rs1509700	A	T	100	PASS	AC=1356;AF=0.270767;AN=5008;NS=2504;DP=14407;EAS_AF=0.2569;AMR_AF=0.3703;AFR_AF=0.1891;EUR_AF=0.2714;SAS_AF=0.3241;AA=G|||;VT=SNP
1	239300889	rs10925829	G	C	100	PASS	AC=1394;AF=0.278355;AN=5008;NS=2504;DP=13404;EAS_AF=0.3889;AMR_AF=0.3141;AFR_AF=0.2352;EUR_AF=0.2505;SAS_AF=0.226;AA=G|||;VT=SNP
1	239300943	rs17641257	A	G	100	PASS	AC=282;AF=0.0563099;AN=5008;NS=2504;DP=13280;EAS_AF=0;AMR_AF=0.0519;AFR_AF=0.0643;EUR_AF=0.1262;SAS_AF=0.0348;AA=A|||;VT=SNP
1	239301480	rs10802750	A	T	100	PASS	AC=1359;AF=0.271366;AN=5008;NS=2504;DP=15232;EAS_AF=0.3859;AMR_AF=0.3112;AFR_AF=0.2126;EUR_AF=0.2505;SAS_AF=0.226;AA=A|||;VT=SNP
1	239301799	rs72752624	C	T	100	PASS	AC=72;AF=0.014377;AN=5008;NS=2504;DP=18027;EAS_AF=0.001;AMR_AF=0.0245;AFR_AF=0.0083;EUR_AF=0.0209;SAS_AF=0.0225;AA=C|||;VT=SNP
1	239301935	rs10802751	A	T	100	PASS	AC=1439;AF=0.28734;AN=5008;NS=2504;DP=20551;EAS_AF=0.3859;AMR_AF=0.3199;AFR_AF=0.2685;EUR_AF=0.2505;SAS_AF=0.226;AA=A|||;VT=SNP
1	239301959	rs12066864	T	G	100	PASS	AC=1411;AF=0.281749;AN=5008;NS=2504;DP=21025;EAS_AF=0.2569;AMR_AF=0.379;AFR_AF=0.2126;EUR_AF=0.2793;SAS_AF=0.3344;AA=T|||;VT=SNP
1	239303222	rs72752626	G	A	100	PASS	AC=83;AF=0.0165735;AN=5008;NS=2504;DP=20952;EAS_AF=0.0119;AMR_AF=0.0245;AFR_AF=0.0083;EUR_AF=0.0209;SAS_AF=0.0225;AA=G|||;VT=SNP
1	239303382	rs12739128	T	G	100	PASS	AC=100;AF=0.0199681;AN=5008;NS=2504;DP=17891;EAS_AF=0;AMR_AF=0.0447;AFR_AF=0.0015;EUR_AF=0.0557;SAS_AF=0.0112;AA=T|||;VT=SNP
1	239303744	rs6687182	A	G	100	PASS	AC=3891;AF=0.776957;AN=5008;NS=2504;DP=13565;EAS_AF=0.873;AMR_AF=0.8271;AFR_AF=0.8457;EUR_AF=0.6233;SAS_AF=0.7076;AA=G|||;VT=SNP
1	239303768	rs6429127	A	G	100	PASS	AC=367;AF=0.0732827;AN=5008;NS=2504;DP=13194;EAS_AF=0.0129;AMR_AF=0.0562;AFR_AF=0.1437;EUR_AF=0.0636;SAS_AF=0.0624;AA=G|||;VT=SNP
1	239303934	rs72752627	A	C	100	PASS	AC=83;AF=0.0165735;AN=5008;NS=2504;DP=16343;EAS_AF=0.0119;AMR_AF=0.0245;AFR_AF=0.0083;EUR_AF=0.0209;SAS_AF=0.0225;AA=A|||;VT=SNP
1	239304106	rs35740478	T	C	100	PASS	AC=100;AF=0.0199681;AN=5008;NS=2504;DP=19089;EAS_AF=0;AMR_AF=0.0432;AFR_AF=0.0015;EUR_AF=0.0567;SAS_AF=0.0112;AA=T|||;VT=SNP
1	239304801	rs67963022	G	T	100	PASS	AC=100;AF=0.0199681;AN=5008;NS=2504;DP=17334;EAS_AF=0;AMR_AF=0.0447;AFR_AF=0.0015;EUR_AF=0.0557;SAS_AF=0.0112;AA=G|||;VT=SNP
1	239304867	rs6678255	C	T	100	PASS	AC=1486;AF=0.296725;AN=5008;NS=2504;DP=17475;EAS_AF=0.2688;AMR_AF=0.4035;AFR_AF=0.2209;EUR_AF=0.2972;SAS_AF=0.3517;AA=A|||;VT=SNP
1	239305236	rs1848751	C	T	100	PASS	AC=1408;AF=0.28115;AN=5008;NS=2504;DP=16412;EAS_AF=0.2579;AMR_AF=0.379;AFR_AF=0.2126;EUR_AF=0.2763;SAS_AF=0.3333;AA=C|||;VT=SNP
1	239305598	rs115878215	A	G	100	PASS	AC=291;AF=0.058107;AN=5008;NS=2504;DP=16311;EAS_AF=0;AMR_AF=0.0504;AFR_AF=0.0726;EUR_AF=0.1243;SAS_AF=0.0358;AA=A|||;VT=SNP
1	239305836	rs10802753	A	G	100	PASS	AC=3914;AF=0.78155;AN=5008;NS=2504;DP=15216;EAS_AF=0.874;AMR_AF=0.8271;AFR_AF=0.8593;EUR_AF=0.6223;SAS_AF=0.7127;AA=G|||;VT=SNP
1	239306049	rs6696842	T	C	100	PASS	AC=3580;AF=0.714856;AN=5008;NS=2504;DP=16537;EAS_AF=0.6994;AMR_AF=0.7954;AFR_AF=0.8154;EUR_AF=0.6123;SAS_AF=0.6431;AA=C|||;VT=SNP
1	239306319	rs1858175	A	G	100	PASS	AC=3918;AF=0.782348;AN=5008;NS=2504;DP=19120;EAS_AF=0.9067;AMR_AF=0.8285;AFR_AF=0.8389;EUR_AF=0.6223;SAS_AF=0.7096;AA=A|||;VT=SNP
1	239306468	rs6657123	G	A	100	PASS	AC=1294;AF=0.258387;AN=5008;NS=2504;DP=18272;EAS_AF=0.3433;AMR_AF=0.3055;AFR_AF=0.205;EUR_AF=0.2455;SAS_AF=0.2229;AA=g|||;VT=SNP
1	239306871	rs16837837	A	G	100	PASS	AC=719;AF=0.14357;AN=5008;NS=2504;DP=18004;EAS_AF=0.0129;AMR_AF=0.1239;AFR_AF=0.2436;EUR_AF=0.1918;SAS_AF=0.1074;AA=A|||;VT=SNP
1	239307432	rs7522272	C	T	100	PASS	AC=1266;AF=0.252796;AN=5008;NS=2504;DP=17982;EAS_AF=0.3442;AMR_AF=0.3026;AFR_AF=0.1861;EUR_AF=0.2425;SAS_AF=0.2239;AA=C|||;VT=SNP
1	239307620	rs7536500	T	A	100	PASS	AC=1281;AF=0.255791;AN=5008;NS=2504;DP=18081;EAS_AF=0.3442;AMR_AF=0.304;AFR_AF=0.1967;EUR_AF=0.2425;SAS_AF=0.2239;AA=T|||;VT=SNP
1	239307647	rs139035198	G	C	100	PASS	AC=18;AF=0.00359425;AN=5008;NS=2504;DP=18044;EAS_AF=0;AMR_AF=0.0043;AFR_AF=0.0015;EUR_AF=0.0129;SAS_AF=0;AA=G|||;VT=SNP
1	239307765	rs72752632	A	T	100	PASS	AC=73;AF=0.0145767;AN=5008;NS=2504;DP=17032;EAS_AF=0.0119;AMR_AF=0.0187;AFR_AF=0.0045;EUR_AF=0.0219;SAS_AF=0.0204;AA=A|||;VT=SNP
1	239307775	rs12123149	A	G	100	PASS	AC=2082;AF=0.415735;AN=5008;NS=2504;DP=16902;EAS_AF=0.3562;AMR_AF=0.4337;AFR_AF=0.5;EUR_AF=0.4344;SAS_AF=0.3313;AA=G|||;VT=SNP
1	239307854	rs61377020	C	T	100	PASS	AC=421;AF=0.0840655;AN=5008;NS=2504;DP=15979;EAS_AF=0;AMR_AF=0.0634;AFR_AF=0.1634;EUR_AF=0.1252;SAS_AF=0.0358;AA=C|||;VT=SNP
1	239307948	rs17641617	T	G	100	PASS	AC=421;AF=0.0840655;AN=5008;NS=2504;DP=14115;EAS_AF=0;AMR_AF=0.0634;AFR_AF=0.1634;EUR_AF=0.1252;SAS_AF=0.0358;AA=T|||;VT=SNP
1	239307970	rs34801347	C	G	100	PASS	AC=108;AF=0.0215655;AN=5008;NS=2504;DP=13988;EAS_AF=0;AMR_AF=0.0504;AFR_AF=0.0015;EUR_AF=0.0586;SAS_AF=0.0123;AA=C|||;VT=SNP
1	239308236	rs6670575	C	A	100	PASS	AC=1282;AF=0.25599;AN=5008;NS=2504;DP=13819;EAS_AF=0.3442;AMR_AF=0.304;AFR_AF=0.1974;EUR_AF=0.2425;SAS_AF=0.2239;AA=C|||;VT=SNP
1	239308411	rs7537019	A	T	100	PASS	AC=1510;AF=0.301518;AN=5008;NS=2504;DP=15642;EAS_AF=0.2986;AMR_AF=0.3847;AFR_AF=0.2579;EUR_AF=0.2813;SAS_AF=0.3252;AA=A|||;VT=SNP
1	239308616	rs6670952	C	T	100	PASS	AC=1281;AF=0.255791;AN=5008;NS=2504;DP=15427;EAS_AF=0.3442;AMR_AF=0.304;AFR_AF=0.1974;EUR_AF=0.2425;SAS_AF=0.2229;AA=C|||;VT=SNP
1	239308787	rs12728455	T	C	100	PASS	AC=717;AF=0.143171;AN=5008;NS=2504;DP=17695;EAS_AF=0.0119;AMR_AF=0.1239;AFR_AF=0.2428;EUR_AF=0.1918;SAS_AF=0.1074;AA=T|||;VT=SNP
1	239308926	rs74148963	C	T	100	PASS	AC=421;AF=0.0840655;AN=5008;NS=2504;DP=17850;EAS_AF=0;AMR_AF=0.0634;AFR_AF=0.1634;EUR_AF=0.1252;SAS_AF=0.0358;AA=C|||;VT=SNP
1	239308963	rs10925831	G	A	100	PASS	AC=1282;AF=0.25599;AN=5008;NS=2504;DP=17314;EAS_AF=0.3442;AMR_AF=0.304;AFR_AF=0.1974;EUR_AF=0.2425;SAS_AF=0.2239;AA=G|||;VT=SNP
1	239309106	rs17641746	T	C	100	PASS	AC=717;AF=0.143171;AN=5008;NS=2504;DP=15985;EAS_AF=0.0119;AMR_AF=0.1239;AFR_AF=0.2428;EUR_AF=0.1918;SAS_AF=0.1074;AA=T|||;VT=SNP
1	239309399	rs17567797	A	G	100	PASS	AC=328;AF=0.0654952;AN=5008;NS=2504;DP=11456;EAS_AF=0;AMR_AF=0.0533;AFR_AF=0.0983;EUR_AF=0.1252;SAS_AF=0.0358;AA=A|||;VT=SNP
1	239309498	rs12564195	T	C	100	PASS	AC=1502;AF=0.29992;AN=5008;NS=2504;DP=9905;EAS_AF=0.2976;AMR_AF=0.3862;AFR_AF=0.2504;EUR_AF=0.2833;SAS_AF=0.3252;AA=T|||;VT=SNP
1	239309616	rs147843949	A	G	100	PASS	AC=298;AF=0.0595048;AN=5008;NS=2504;DP=10794;EAS_AF=0;AMR_AF=0.0519;AFR_AF=0.0764;EUR_AF=0.1252;SAS_AF=0.0358;AA=A|||;VT=SNP
1	239309679	rs6676949	C	T	100	PASS	AC=4310;AF=0.860623;AN=5008;NS=2504;DP=9923;EAS_AF=0.9048;AMR_AF=0.8847;AFR_AF=0.9856;EUR_AF=0.7475;SAS_AF=0.7454;AA=T|||;VT=SNP
1	239309708	rs12733770	T	G	100	PASS	AC=98;AF=0.0195687;AN=5008;NS=2504;DP=10721;EAS_AF=0;AMR_AF=0.0447;AFR_AF=0.0015;EUR_AF=0.0537;SAS_AF=0.0112;AA=T|||;VT=SNP
1	239310416	rs2354178	G	A	100	PASS	AC=4313;AF=0.861222;AN=5008;NS=2504;DP=16669;EAS_AF=0.9067;AMR_AF=0.8818;AFR_AF=0.9917;EUR_AF=0.7435;SAS_AF=0.7444;AA=A|||;VT=SNP
1	239310531	rs12034054	G	C	100	PASS	AC=2207;AF=0.440695;AN=5008;NS=2504;DP=15895;EAS_AF=0.5119;AMR_AF=0.4784;AFR_AF=0.4334;EUR_AF=0.4135;SAS_AF=0.3783;AA=T|||;VT=SNP
1	239311045	rs28372463	A	T	100	PASS	AC=337;AF=0.0672923;AN=5008;NS=2504;DP=19090;EAS_AF=0;AMR_AF=0.0893;AFR_AF=0.0045;EUR_AF=0.1938;SAS_AF=0.0757;AA=A|||;VT=SNP
1	239311068	rs7419201	G	A	100	PASS	AC=896;AF=0.178914;AN=5008;NS=2504;DP=18214;EAS_AF=0.2351;AMR_AF=0.3055;AFR_AF=0.0265;EUR_AF=0.1918;SAS_AF=0.2239;AA=G|||;VT=SNP
1	239311128	rs1509699	G	A	100	PASS	AC=649;AF=0.129593;AN=5008;NS=2504;DP=16208;EAS_AF=0.2113;AMR_AF=0.2363;AFR_AF=0.0045;EUR_AF=0.1421;SAS_AF=0.1258;AA=G|||;VT=SNP
1	239311631	rs79099921	C	A	100	PASS	AC=896;AF=0.178914;AN=5008;NS=2504;DP=17326;EAS_AF=0.255;AMR_AF=0.1009;AFR_AF=0.2481;EUR_AF=0.1402;SAS_AF=0.1022;AA=c|||;VT=SNP
1	239311666	rs72752639	C	A	100	PASS	AC=56;AF=0.0111821;AN=5008;NS=2504;DP=17685;EAS_AF=0;AMR_AF=0.0173;AFR_AF=0.0038;EUR_AF=0.0209;SAS_AF=0.0184;AA=C|||;VT=SNP
1	239311763	rs16837859	A	G	100	PASS	AC=490;AF=0.0978435;AN=5008;NS=2504;DP=18540;EAS_AF=0.254;AMR_AF=0.0389;AFR_AF=0.0946;EUR_AF=0.0099;SAS_AF=0.0736;AA=A|||;VT=SNP
1	239311895	rs12759541	C	A	100	PASS	AC=96;AF=0.0191693;AN=5008;NS=2504;DP=20120;EAS_AF=0;AMR_AF=0.036;AFR_AF=0.0015;EUR_AF=0.0586;SAS_AF=0.0102;AA=C|||;VT=SNP
1	239312364	rs67573267	T	G	100	PASS	AC=106;AF=0.0211661;AN=5008;NS=2504;DP=16096;EAS_AF=0;AMR_AF=0.0418;AFR_AF=0.0015;EUR_AF=0.0636;SAS_AF=0.0112;AA=T|||;VT=SNP
1	239312627	rs10754666	C	T	100	PASS	AC=3146;AF=0.628195;AN=5008;NS=2504;DP=15349;EAS_AF=0.6319;AMR_AF=0.7723;AFR_AF=0.6067;EUR_AF=0.6004;SAS_AF=0.5798;AA=C|||;VT=SNP
1	239312630	rs7538373	C	A	100	PASS	AC=901;AF=0.179912;AN=5008;NS=2504;DP=15377;EAS_AF=0.254;AMR_AF=0.1009;AFR_AF=0.2526;EUR_AF=0.1402;SAS_AF=0.1022;AA=C|||;VT=SNP
1	239312688	rs7517294	G	A	100	PASS	AC=1125;AF=0.224641;AN=5008;NS=2504;DP=15544;EAS_AF=0.2778;AMR_AF=0.1153;AFR_AF=0.3699;EUR_AF=0.1481;SAS_AF=0.1299;AA=G|||;VT=SNP
1	239313573	rs7541537	C	A	100	PASS	AC=3278;AF=0.654553;AN=5008;NS=2504;DP=18089;EAS_AF=0.6726;AMR_AF=0.5764;AFR_AF=0.882;EUR_AF=0.5567;SAS_AF=0.4847;AA=A|||;VT=SNP
1	239313764	rs142789399	C	A	100	PASS	AC=62;AF=0.0123802;AN=5008;NS=2504;DP=17586;EAS_AF=0;AMR_AF=0.0043;AFR_AF=0;EUR_AF=0.0219;SAS_AF=0.0378;AA=C|||;VT=SNP
1	239314165	rs67867771	G	A	100	PASS	AC=96;AF=0.0191693;AN=5008;NS=2504;DP=17841;EAS_AF=0;AMR_AF=0.0346;AFR_AF=0.0015;EUR_AF=0.0596;SAS_AF=0.0102;AA=G|||;VT=SNP
1	239314920	rs67118623	T	C	100	PASS	AC=106;AF=0.0211661;AN=5008;NS=2504;DP=17819;EAS_AF=0;AMR_AF=0.0418;AFR_AF=0.0015;EUR_AF=0.0636;SAS_AF=0.0112;AA=T|||;VT=SNP
1	239315018	rs12084421	C	T	100	PASS	AC=1903;AF=0.379992;AN=5008;NS=2504;DP=17820;EAS_AF=0.3978;AMR_AF=0.4092;AFR_AF=0.407;EUR_AF=0.341;SAS_AF=0.3446;AA=C|||;VT=SNP
1	239316662	rs66472252	G	A	100	PASS	AC=108;AF=0.0215655;AN=5008;NS=2504;DP=16699;EAS_AF=0;AMR_AF=0.0432;AFR_AF=0.0015;EUR_AF=0.0646;SAS_AF=0.0112;AA=G|||;VT=SNP
1	239316750	rs2136521	C	T	100	PASS	AC=1902;AF=0.379792;AN=5008;NS=2504;DP=17330;EAS_AF=0.3978;AMR_AF=0.4092;AFR_AF=0.407;EUR_AF=0.341;SAS_AF=0.3436;AA=C|||;VT=SNP
1	239316952	rs2175169	C	T	100	PASS	AC=3122;AF=0.623403;AN=5008;NS=2504;DP=18591;EAS_AF=0.6746;AMR_AF=0.5216;AFR_AF=0.8752;EUR_AF=0.4592;SAS_AF=0.4714;AA=T|||;VT=SNP
1	239317053	rs79814208	C	T	100	PASS	AC=250;AF=0.0499201;AN=5008;NS=2504;DP=18660;EAS_AF=0.0496;AMR_AF=0.0476;AFR_AF=0.0068;EUR_AF=0.0716;SAS_AF=0.0879;AA=C|||;VT=SNP
1	239317135	rs4659904	A	G	100	PASS	AC=3158;AF=0.630591;AN=5008;NS=2504;DP=18716;EAS_AF=0.6746;AMR_AF=0.5403;AFR_AF=0.8775;EUR_AF=0.4771;SAS_AF=0.4734;AA=G|||;VT=SNP
1	239317238	rs12032515	A	G	100	PASS	AC=572;AF=0.114217;AN=5008;NS=2504;DP=19702;EAS_AF=0.254;AMR_AF=0.0461;AFR_AF=0.1536;EUR_AF=0.0099;SAS_AF=0.0726;AA=A|||;VT=SNP
1	239319621	rs79159451	G	A	100	PASS	AC=90;AF=0.0179712;AN=5008;NS=2504;DP=18424;EAS_AF=0.0208;AMR_AF=0.0043;AFR_AF=0.0008;EUR_AF=0.0219;SAS_AF=0.044;AA=G|||;VT=SNP
1	239320165	rs139646396	C	T	100	PASS	AC=90;AF=0.0179712;AN=5008;NS=2504;DP=19100;EAS_AF=0.0208;AMR_AF=0.0043;AFR_AF=0.0008;EUR_AF=0.0219;SAS_AF=0.044;AA=C|||;VT=SNP
1	239320644	rs143691350	C	A	100	PASS	AC=78;AF=0.0155751;AN=5008;NS=2504;DP=12586;EAS_AF=0;AMR_AF=0.0259;AFR_AF=0.0038;EUR_AF=0.0358;SAS_AF=0.0194;AA=C|||;VT=SNP
1	239320797	rs10127928	C	T	100	PASS	AC=521;AF=0.104034;AN=5008;NS=2504;DP=14032;EAS_AF=0.0516;AMR_AF=0.0749;AFR_AF=0.1959;EUR_AF=0.0726;SAS_AF=0.0869;AA=C|||;VT=SNP
1	239320841	rs35867969	G	A	100	PASS	AC=109;AF=0.0217652;AN=5008;NS=2504;DP=14347;EAS_AF=0;AMR_AF=0.0432;AFR_AF=0.0015;EUR_AF=0.0646;SAS_AF=0.0123;AA=G|||;VT=SNP
1	239320854	rs12132104	T	C	100	PASS	AC=983;AF=0.196286;AN=5008;NS=2504;DP=15135;EAS_AF=0.2312;AMR_AF=0.2709;AFR_AF=0.1672;EUR_AF=0.171;SAS_AF=0.1728;AA=T|||;VT=SNP
1	239321213	rs10925832	T	C	100	PASS	AC=1011;AF=0.201877;AN=5008;NS=2504;DP=16225;EAS_AF=0.2569;AMR_AF=0.1124;AFR_AF=0.3404;EUR_AF=0.1233;SAS_AF=0.1022;AA=T|||;VT=SNP
1	239321257	rs7526587	G	A	100	PASS	AC=1924;AF=0.384185;AN=5008;NS=2504;DP=15883;EAS_AF=0.3988;AMR_AF=0.4193;AFR_AF=0.4107;EUR_AF=0.3519;SAS_AF=0.3415;AA=G|||;VT=SNP
1	239322850	rs111624094	G	T	100	PASS	AC=112;AF=0.0223642;AN=5008;NS=2504;DP=17152;EAS_AF=0;AMR_AF=0.0447;AFR_AF=0.003;EUR_AF=0.0656;SAS_AF=0.0112;AA=G|||;VT=SNP
1	239322892	rs12747151	T	C	100	PASS	AC=4980;AF=0.994409;AN=5008;NS=2504;DP=16232;EAS_AF=1;AMR_AF=0.9942;AFR_AF=0.9977;EUR_AF=0.9821;SAS_AF=0.9969;AA=t|||;VT=SNP
1	239322933	rs113397435	C	A	100	PASS	AC=29;AF=0.00579073;AN=5008;NS=2504;DP=13771;EAS_AF=0;AMR_AF=0.0043;AFR_AF=0;EUR_AF=0.0219;SAS_AF=0.0041;AA=C|||;VT=SNP
1	239323771	rs9787221	C	T	100	PASS	AC=1815;AF=0.36242;AN=5008;NS=2504;DP=17489;EAS_AF=0.3284;AMR_AF=0.2219;AFR_AF=0.6498;EUR_AF=0.2396;SAS_AF=0.2352;AA=T|||;VT=SNP
1	239323855	rs9787223	C	T	100	PASS	AC=1926;AF=0.384585;AN=5008;NS=2504;DP=19115;EAS_AF=0.3284;AMR_AF=0.2651;AFR_AF=0.6528;EUR_AF=0.3052;SAS_AF=0.2464;AA=T|||;VT=SNP
1	239324169	rs79894095	C	T	100	PASS	AC=677;AF=0.135184;AN=5008;NS=2504;DP=14013;EAS_AF=0.1022;AMR_AF=0.2738;AFR_AF=0.0121;EUR_AF=0.1779;SAS_AF=0.1933;AA=C|||;VT=SNP
1	239324415	rs77414869	T	A	100	PASS	AC=60;AF=0.0119808;AN=5008;NS=2504;DP=14361;EAS_AF=0;AMR_AF=0.0216;AFR_AF=0.0015;EUR_AF=0.0358;SAS_AF=0.0072;AA=T|||;VT=SNP
1	239324565	rs74148977	A	T	100	PASS	AC=518;AF=0.103435;AN=5008;NS=2504;DP=16699;EAS_AF=0.0526;AMR_AF=0.0749;AFR_AF=0.1936;EUR_AF=0.0726;SAS_AF=0.0859;AA=A|||;VT=SNP
1	239324636	rs72752650	G	A	100	PASS	AC=112;AF=0.0223642;AN=5008;NS=2504;DP=17198;EAS_AF=0;AMR_AF=0.0447;AFR_AF=0.003;EUR_AF=0.0656;SAS_AF=0.0112;AA=G|||;VT=SNP
1	239325758	rs12038495	G	A	100	PASS	AC=284;AF=0.0567093;AN=5008;NS=2504;DP=12168;EAS_AF=0.1131;AMR_AF=0.0418;AFR_AF=0.0076;EUR_AF=0.0686;SAS_AF=0.0634;AA=G|||;VT=SNP
1	239326310	rs7542621	G	A	100	PASS	AC=1927;AF=0.384784;AN=5008;NS=2504;DP=17308;EAS_AF=0.3284;AMR_AF=0.2666;AFR_AF=0.6536;EUR_AF=0.3042;SAS_AF=0.2464;AA=A|||;VT=SNP
1	239326635	rs116010639	G	A	100	PASS	AC=28;AF=0.00559105;AN=5008;NS=2504;DP=16210;EAS_AF=0.001;AMR_AF=0.0086;AFR_AF=0.0015;EUR_AF=0.0179;SAS_AF=0.001;AA=g|||;VT=SNP
1	239326686	rs7520449	T	C	100	PASS	AC=593;AF=0.118411;AN=5008;NS=2504;DP=17242;EAS_AF=0.253;AMR_AF=0.0447;AFR_AF=0.1702;EUR_AF=0.0089;SAS_AF=0.0746;AA=T|||;VT=SNP
1	239327341	rs75007311	A	C	100	PASS	AC=221;AF=0.0441294;AN=5008;NS=2504;DP=18184;EAS_AF=0.1359;AMR_AF=0.0447;AFR_AF=0;EUR_AF=0.0129;SAS_AF=0.0409;AA=A|||;VT=SNP
1	239327385	rs1980004	G	A	100	PASS	AC=1333;AF=0.266174;AN=5008;NS=2504;DP=17465;EAS_AF=0.3403;AMR_AF=0.3026;AFR_AF=0.2436;EUR_AF=0.2296;SAS_AF=0.2321;AA=G|||;VT=SNP
1	239328267	rs6666998	A	G	100	PASS	AC=1855;AF=0.370407;AN=5008;NS=2504;DP=15324;EAS_AF=0.3333;AMR_AF=0.2262;AFR_AF=0.6687;EUR_AF=0.2435;SAS_AF=0.2382;AA=G|||;VT=SNP
1	239328343	rs2136523	T	A	100	PASS	AC=4305;AF=0.859625;AN=5008;NS=2504;DP=13390;EAS_AF=0.9087;AMR_AF=0.9135;AFR_AF=0.9788;EUR_AF=0.7545;SAS_AF=0.7178;AA=A|||;VT=SNP
1	239328652	rs11808376	G	A	100	PASS	AC=167;AF=0.0333466;AN=5008;NS=2504;DP=11973;EAS_AF=0;AMR_AF=0.0403;AFR_AF=0.0136;EUR_AF=0.0964;SAS_AF=0.0245;AA=G|||;VT=SNP
1	239328962	rs67954494	A	G	100	PASS	AC=554;AF=0.110623;AN=5008;NS=2504;DP=14726;EAS_AF=0.0952;AMR_AF=0.0389;AFR_AF=0.0673;EUR_AF=0.1362;SAS_AF=0.2096;AA=A|||;VT=SNP
1	239329278	rs73106122	A	G	100	PASS	AC=854;AF=0.170527;AN=5008;NS=2504;DP=15822;EAS_AF=0.0486;AMR_AF=0.1326;AFR_AF=0.2761;EUR_AF=0.2227;SAS_AF=0.1268;AA=A|||;VT=SNP
1	239329513	rs111263424	T	C	100	PASS	AC=99;AF=0.0197684;AN=5008;NS=2504;DP=14956;EAS_AF=0;AMR_AF=0.0173;AFR_AF=0.0008;EUR_AF=0.0427;SAS_AF=0.044;AA=T|||;VT=SNP
1	239329782	rs12138491	G	T	100	PASS	AC=2590;AF=0.517173;AN=5008;NS=2504;DP=11903;EAS_AF=0.4911;AMR_AF=0.5187;AFR_AF=0.4818;EUR_AF=0.5954;SAS_AF=0.5102;AA=T|||;VT=SNP
1	239330142	rs7530534	T	A	100	PASS	AC=3329;AF=0.664736;AN=5008;NS=2504;DP=13941;EAS_AF=0.4633;AMR_AF=0.6916;AFR_AF=0.8169;EUR_AF=0.6789;SAS_AF=0.6329;AA=A|||;VT=SNP
1	239330164	rs113205273	C	T	100	PASS	AC=49;AF=0.00978435;AN=5008;NS=2504;DP=14154;EAS_AF=0;AMR_AF=0.013;AFR_AF=0;EUR_AF=0.0308;SAS_AF=0.0092;AA=C|||;VT=SNP
1	239330626	rs72752653	G	A	100	PASS	AC=739;AF=0.147564;AN=5008;NS=2504;DP=11661;EAS_AF=0.0694;AMR_AF=0.1427;AFR_AF=0.0756;EUR_AF=0.2495;SAS_AF=0.2239;AA=G|||;VT=SNP
1	239330818	rs115119275	T	G	100	PASS	AC=768;AF=0.153355;AN=5008;NS=2504;DP=7847;EAS_AF=0.1022;AMR_AF=0.1988;AFR_AF=0.1135;EUR_AF=0.2078;SAS_AF=0.1718;AA=T|||;VT=SNP
1	239330950	rs55874128	C	T	100	PASS	AC=1413;AF=0.282149;AN=5008;NS=2504;DP=11465;EAS_AF=0.4008;AMR_AF=0.3573;AFR_AF=0.2027;EUR_AF=0.2475;SAS_AF=0.2495;AA=C|||;VT=SNP
1	239331155	rs61401098	G	A	100	PASS	AC=2199;AF=0.439097;AN=5008;NS=2504;DP=12340;EAS_AF=0.4008;AMR_AF=0.5231;AFR_AF=0.4644;EUR_AF=0.4165;SAS_AF=0.408;AA=G|||;VT=SNP
1	239331179	rs12562059	C	T	100	PASS	AC=745;AF=0.148762;AN=5008;NS=2504;DP=13450;EAS_AF=0.0694;AMR_AF=0.1455;AFR_AF=0.0764;EUR_AF=0.2525;SAS_AF=0.2239;AA=C|||;VT=SNP
1	239331419	rs61834643	A	C	100	PASS	AC=1418;AF=0.283147;AN=5008;NS=2504;DP=16455;EAS_AF=0.4008;AMR_AF=0.3573;AFR_AF=0.2042;EUR_AF=0.2495;SAS_AF=0.2505;AA=A|||;VT=SNP
1	239332114	rs6668037	C	T	100	PASS	AC=893;AF=0.178315;AN=5008;NS=2504;DP=16099;EAS_AF=0.3403;AMR_AF=0.2046;AFR_AF=0.0393;EUR_AF=0.2097;SAS_AF=0.1483;AA=C|||;VT=SNP
1	239332184	rs7536909	T	C	100	PASS	AC=1643;AF=0.328075;AN=5008;NS=2504;DP=13911;EAS_AF=0.4097;AMR_AF=0.3501;AFR_AF=0.1165;EUR_AF=0.4622;SAS_AF=0.3763;AA=T|||;VT=SNP
1	239332553	rs10802754	T	G	100	PASS	AC=1416;AF=0.282748;AN=5008;NS=2504;DP=16112;EAS_AF=0.4008;AMR_AF=0.3588;AFR_AF=0.202;EUR_AF=0.2475;SAS_AF=0.2526;AA=T|||;VT=SNP
1	239332573	rs72752657	G	A	100	PASS	AC=64;AF=0.0127796;AN=5008;NS=2504;DP=16225;EAS_AF=0;AMR_AF=0.0259;AFR_AF=0.0023;EUR_AF=0.0408;SAS_AF=0.002;AA=G|||;VT=SNP
1	239333127	rs7525973	C	T	100	PASS	AC=892;AF=0.178115;AN=5008;NS=2504;DP=16351;EAS_AF=0.3393;AMR_AF=0.2046;AFR_AF=0.0393;EUR_AF=0.2097;SAS_AF=0.1483;AA=C|||;VT=SNP
1	239333870	rs12144877	C	G	100	PASS	AC=625;AF=0.1248;AN=5008;NS=2504;DP=20429;EAS_AF=0;AMR_AF=0.1614;AFR_AF=0.1452;EUR_AF=0.169;SAS_AF=0.1544;AA=C|||;VT=SNP
1	239334834	rs12138210	G	T	100	PASS	AC=616;AF=0.123003;AN=5008;NS=2504;DP=16828;EAS_AF=0;AMR_AF=0.1599;AFR_AF=0.1392;EUR_AF=0.169;SAS_AF=0.1544;AA=G|||;VT=SNP
1	239334857	rs61834644	C	T	100	PASS	AC=1464;AF=0.292332;AN=5008;NS=2504;DP=15447;EAS_AF=0.4018;AMR_AF=0.3559;AFR_AF=0.239;EUR_AF=0.2495;SAS_AF=0.2505;AA=c|||;VT=SNP
1	239334887	rs61834645	C	T	100	PASS	AC=1413;AF=0.282149;AN=5008;NS=2504;DP=14919;EAS_AF=0.4018;AMR_AF=0.3559;AFR_AF=0.1997;EUR_AF=0.2505;SAS_AF=0.2505;AA=C|||;VT=SNP
1	239334956	rs72752660	G	C	100	PASS	AC=752;AF=0.15016;AN=5008;NS=2504;DP=17824;EAS_AF=0.0694;AMR_AF=0.1499;AFR_AF=0.0772;EUR_AF=0.2515;SAS_AF=0.228;AA=G|||;VT=SNP
1	239335208	rs12741621	A	T	100	PASS	AC=795;AF=0.158746;AN=5008;NS=2504;DP=19229;EAS_AF=0.3393;AMR_AF=0.1902;AFR_AF=0.0045;EUR_AF=0.1779;SAS_AF=0.1391;AA=A|||;VT=SNP
1	239335821	rs113978509	C	T	100	PASS	AC=52;AF=0.0103834;AN=5008;NS=2504;DP=17682;EAS_AF=0;AMR_AF=0.0144;AFR_AF=0;EUR_AF=0.0328;SAS_AF=0.0092;AA=C|||;VT=SNP
1	239336071	rs10754667	A	C	100	PASS	AC=4162;AF=0.83107;AN=5008;NS=2504;DP=18287;EAS_AF=0.8105;AMR_AF=0.8948;AFR_AF=0.8101;EUR_AF=0.8837;SAS_AF=0.7812;AA=C|||;VT=SNP
1	239336512	rs10802755	C	T	100	PASS	AC=2325;AF=0.464257;AN=5008;NS=2504;DP=18320;EAS_AF=0.7411;AMR_AF=0.5576;AFR_AF=0.2436;EUR_AF=0.4612;SAS_AF=0.4141;AA=C|||;VT=SNP
1	239336602	rs10802756	T	C	100	PASS	AC=2613;AF=0.521765;AN=5008;NS=2504;DP=18013;EAS_AF=0.7411;AMR_AF=0.572;AFR_AF=0.4644;EUR_AF=0.4622;SAS_AF=0.3988;AA=N|||;VT=SNP
1	239337365	rs6429130	T	G	100	PASS	AC=4126;AF=0.823882;AN=5008;NS=2504;DP=10895;EAS_AF=0.8125;AMR_AF=0.8862;AFR_AF=0.7882;EUR_AF=0.8827;SAS_AF=0.7791;AA=A|||;VT=SNP
1	239337956	rs1828307	A	G	100	PASS	AC=539;AF=0.107628;AN=5008;NS=2504;DP=12418;EAS_AF=0.0694;AMR_AF=0.1311;AFR_AF=0.0106;EUR_AF=0.2336;SAS_AF=0.1319;AA=A|||;VT=SNP
1	239338215	rs1112901	G	A	100	PASS	AC=435;AF=0.086861;AN=5008;NS=2504;DP=16743;EAS_AF=0;AMR_AF=0.1484;AFR_AF=0.0083;EUR_AF=0.169;SAS_AF=0.1544;AA=G|||;VT=SNP
1	239338464	rs1112902	A	C	100	PASS	AC=1642;AF=0.327875;AN=5008;NS=2504;DP=17211;EAS_AF=0.4077;AMR_AF=0.3487;AFR_AF=0.1165;EUR_AF=0.4622;SAS_AF=0.3783;AA=A|||;VT=SNP
1	239338587	rs1112903	A	G	100	PASS	AC=1640;AF=0.327476;AN=5008;NS=2504;DP=17823;EAS_AF=0.4077;AMR_AF=0.3487;AFR_AF=0.1165;EUR_AF=0.4622;SAS_AF=0.3763;AA=A|||;VT=SNP
1	239338795	rs1396902	C	T	100	PASS	AC=4970;AF=0.992412;AN=5008;NS=2504;DP=17290;EAS_AF=0.9742;AMR_AF=0.9957;AFR_AF=1;EUR_AF=0.993;SAS_AF=0.998;AA=T|||;VT=SNP
1	239339558	rs6686907	A	G	100	PASS	AC=1460;AF=0.291534;AN=5008;NS=2504;DP=17248;EAS_AF=0.4018;AMR_AF=0.3602;AFR_AF=0.233;EUR_AF=0.2505;SAS_AF=0.2505;AA=A|||;VT=SNP
1	239339866	rs12064202	C	T	100	PASS	AC=721;AF=0.14397;AN=5008;NS=2504;DP=17417;EAS_AF=0;AMR_AF=0.1643;AFR_AF=0.2156;EUR_AF=0.169;SAS_AF=0.1554;AA=T|||;VT=SNP
1	239340085	rs17568414	T	C	100	PASS	AC=619;AF=0.123602;AN=5008;NS=2504;DP=17158;EAS_AF=0;AMR_AF=0.1599;AFR_AF=0.1407;EUR_AF=0.169;SAS_AF=0.1554;AA=T|||;VT=SNP
1	239340123	rs12143589	G	A	100	PASS	AC=905;AF=0.180711;AN=5008;NS=2504;DP=16466;EAS_AF=0.3383;AMR_AF=0.2046;AFR_AF=0.0696;EUR_AF=0.1918;SAS_AF=0.1401;AA=g|||;VT=SNP
1	239340733	rs113043162	G	A	100	PASS	AC=760;AF=0.151757;AN=5008;NS=2504;DP=13674;EAS_AF=0.0764;AMR_AF=0.1484;AFR_AF=0.0764;EUR_AF=0.2485;SAS_AF=0.2342;AA=G|||;VT=SNP
1	239340736	rs6692802	A	C	100	PASS	AC=4117;AF=0.822085;AN=5008;NS=2504;DP=13688;EAS_AF=0.7986;AMR_AF=0.8905;AFR_AF=0.7882;EUR_AF=0.8837;SAS_AF=0.7802;AA=C|||;VT=SNP
1	239340854	rs6680593	C	A	100	PASS	AC=1046;AF=0.208866;AN=5008;NS=2504;DP=11412;EAS_AF=0.0744;AMR_AF=0.1643;AFR_AF=0.2844;EUR_AF=0.2515;SAS_AF=0.2331;AA=C|||;VT=SNP
1	239341507	rs12123406	C	T	100	PASS	AC=1313;AF=0.262181;AN=5008;NS=2504;DP=16663;EAS_AF=0.3244;AMR_AF=0.3329;AFR_AF=0.1241;EUR_AF=0.3141;SAS_AF=0.2812;AA=C|||;VT=SNP
1	239341528	rs10925835	G	A	100	PASS	AC=1309;AF=0.261382;AN=5008;NS=2504;DP=16268;EAS_AF=0.3244;AMR_AF=0.3329;AFR_AF=0.1241;EUR_AF=0.3141;SAS_AF=0.2771;AA=G|||;VT=SNP
1	239341587	rs10737832	G	A	100	PASS	AC=3905;AF=0.779752;AN=5008;NS=2504;DP=17060;EAS_AF=0.7976;AMR_AF=0.8833;AFR_AF=0.6392;EUR_AF=0.8837;SAS_AF=0.771;AA=A|||;VT=SNP
1	239341804	rs10737833	T	A	100	PASS	AC=4086;AF=0.815895;AN=5008;NS=2504;DP=15434;EAS_AF=0.7976;AMR_AF=0.8934;AFR_AF=0.7716;EUR_AF=0.8837;SAS_AF=0.7699;AA=A|||;VT=SNP
1	239342006	rs6684104	C	T	100	PASS	AC=1507;AF=0.300919;AN=5008;NS=2504;DP=16761;EAS_AF=0.3968;AMR_AF=0.3818;AFR_AF=0.2095;EUR_AF=0.3131;SAS_AF=0.2556;AA=C|||;VT=SNP
1	239342028	rs6684115	C	T	100	PASS	AC=4092;AF=0.817093;AN=5008;NS=2504;DP=16572;EAS_AF=0.7986;AMR_AF=0.8948;AFR_AF=0.7716;EUR_AF=0.8877;SAS_AF=0.7699;AA=T|||;VT=SNP
1	239342486	rs7514881	G	C	100	PASS	AC=768;AF=0.153355;AN=5008;NS=2504;DP=18745;EAS_AF=0.0764;AMR_AF=0.1513;AFR_AF=0.0756;EUR_AF=0.2555;SAS_AF=0.2342;AA=G|||;VT=SNP
1	239342756	rs925291	C	T	100	PASS	AC=4088;AF=0.816294;AN=5008;NS=2504;DP=18241;EAS_AF=0.7976;AMR_AF=0.8934;AFR_AF=0.7716;EUR_AF=0.8837;SAS_AF=0.772;AA=T|||;VT=SNP
1	239342930	rs925292	G	A	100	PASS	AC=3010;AF=0.601038;AN=5008;NS=2504;DP=18471;EAS_AF=0.7212;AMR_AF=0.7291;AFR_AF=0.4682;EUR_AF=0.6282;SAS_AF=0.5378;AA=A|||;VT=SNP
1	239343203	rs6687737	C	A	100	PASS	AC=1512;AF=0.301917;AN=5008;NS=2504;DP=18607;EAS_AF=0.3968;AMR_AF=0.3833;AFR_AF=0.211;EUR_AF=0.3131;SAS_AF=0.2577;AA=C|||;VT=SNP
1	239343438	rs6687940	C	T	100	PASS	AC=2829;AF=0.564896;AN=5008;NS=2504;DP=19350;EAS_AF=0.7212;AMR_AF=0.7161;AFR_AF=0.3374;EUR_AF=0.6282;SAS_AF=0.5389;AA=T|||;VT=SNP
1	239343465	rs6700447	A	G	100	PASS	AC=3905;AF=0.779752;AN=5008;NS=2504;DP=19100;EAS_AF=0.7976;AMR_AF=0.8804;AFR_AF=0.6399;EUR_AF=0.8827;SAS_AF=0.773;AA=G|||;VT=SNP
1	239343503	rs6700460	A	G	100	PASS	AC=2828;AF=0.564696;AN=5008;NS=2504;DP=19121;EAS_AF=0.7212;AMR_AF=0.7161;AFR_AF=0.3374;EUR_AF=0.6282;SAS_AF=0.5378;AA=G|||;VT=SNP
1	239343575	rs139086480	A	T	100	PASS	AC=35;AF=0.00698882;AN=5008;NS=2504;DP=18713;EAS_AF=0;AMR_AF=0.0216;AFR_AF=0.0015;EUR_AF=0.0179;SAS_AF=0;AA=A|||;VT=SNP
1	239343728	rs6703086	A	G	100	PASS	AC=2822;AF=0.563498;AN=5008;NS=2504;DP=17258;EAS_AF=0.7222;AMR_AF=0.7161;AFR_AF=0.3313;EUR_AF=0.6292;SAS_AF=0.5378;AA=G|||;VT=SNP
1	239344447	rs12038672	A	G	100	PASS	AC=1752;AF=0.34984;AN=5008;NS=2504;DP=16952;EAS_AF=0.3929;AMR_AF=0.3963;AFR_AF=0.388;EUR_AF=0.3141;SAS_AF=0.2577;AA=G|||;VT=SNP
1	239345128	rs12049273	C	G	100	PASS	AC=1777;AF=0.354832;AN=5008;NS=2504;DP=18210;EAS_AF=0.4028;AMR_AF=0.4035;AFR_AF=0.388;EUR_AF=0.3151;SAS_AF=0.2669;AA=C|||;VT=SNP
1	239345481	rs10925836	T	C	100	PASS	AC=1777;AF=0.354832;AN=5008;NS=2504;DP=18126;EAS_AF=0.4028;AMR_AF=0.4035;AFR_AF=0.388;EUR_AF=0.3151;SAS_AF=0.2669;AA=C|||;VT=SNP
1	239345792	rs967290	A	G	100	PASS	AC=1776;AF=0.354633;AN=5008;NS=2504;DP=17559;EAS_AF=0.4028;AMR_AF=0.4035;AFR_AF=0.388;EUR_AF=0.3151;SAS_AF=0.2658;AA=A|||;VT=SNP
1	239346445	rs7527654	G	A	100	PASS	AC=2683;AF=0.535743;AN=5008;NS=2504;DP=14097;EAS_AF=0.4792;AMR_AF=0.5591;AFR_AF=0.5749;EUR_AF=0.5696;SAS_AF=0.4898;AA=A|||;VT=SNP
1	239346462	rs12041342	T	G	100	PASS	AC=1783;AF=0.35603;AN=5008;NS=2504;DP=14225;EAS_AF=0.4028;AMR_AF=0.4035;AFR_AF=0.3933;EUR_AF=0.3151;SAS_AF=0.2658;AA=G|||;VT=SNP
1	239347420	rs138358961	A	G	100	PASS	AC=30;AF=0.00599042;AN=5008;NS=2504;DP=16686;EAS_AF=0;AMR_AF=0.0115;AFR_AF=0.0008;EUR_AF=0.0179;SAS_AF=0.0031;AA=A|||;VT=SNP
1	239347528	rs7537248	C	G	100	PASS	AC=2886;AF=0.576278;AN=5008;NS=2504;DP=15732;EAS_AF=0.6478;AMR_AF=0.6124;AFR_AF=0.4145;EUR_AF=0.6481;SAS_AF=0.6217;AA=G|||;VT=SNP
1	239349481	rs60719626	T	G	100	PASS	AC=1059;AF=0.211462;AN=5008;NS=2504;DP=14825;EAS_AF=0.0635;AMR_AF=0.1614;AFR_AF=0.4682;EUR_AF=0.1471;SAS_AF=0.1186;AA=G|||;VT=SNP
1	239349982	rs12044393	T	A	100	PASS	AC=517;AF=0.103235;AN=5008;NS=2504;DP=15097;EAS_AF=0.1548;AMR_AF=0.1744;AFR_AF=0.0174;EUR_AF=0.1262;SAS_AF=0.092;AA=T|||;VT=SNP
1	239349993	rs2664055	A	C	100	PASS	AC=1989;AF=0.397165;AN=5008;NS=2504;DP=14881;EAS_AF=0.2212;AMR_AF=0.3674;AFR_AF=0.7814;EUR_AF=0.2724;SAS_AF=0.2086;AA=C|||;VT=SNP
1	239350538	rs2664056	G	T	100	PASS	AC=2020;AF=0.403355;AN=5008;NS=2504;DP=17150;EAS_AF=0.2212;AMR_AF=0.3689;AFR_AF=0.8048;EUR_AF=0.2724;SAS_AF=0.2076;AA=T|||;VT=SNP
1	239350640	rs111280443	C	T	100	PASS	AC=36;AF=0.0071885;AN=5008;NS=2504;DP=16339;EAS_AF=0;AMR_AF=0.0115;AFR_AF=0.0008;EUR_AF=0.0239;SAS_AF=0.0031;AA=C|||;VT=SNP
1	239350728	rs2664057	G	A	100	PASS	AC=2011;AF=0.401558;AN=5008;NS=2504;DP=15897;EAS_AF=0.2212;AMR_AF=0.3674;AFR_AF=0.7973;EUR_AF=0.2734;SAS_AF=0.2086;AA=A|||;VT=SNP
1	239350816	rs16837978	G	A	100	PASS	AC=573;AF=0.114417;AN=5008;NS=2504;DP=16446;EAS_AF=0.1696;AMR_AF=0.1801;AFR_AF=0.0378;EUR_AF=0.1272;SAS_AF=0.1012;AA=G|||;VT=SNP
1	239351050	rs2664058	T	G	100	PASS	AC=1987;AF=0.396765;AN=5008;NS=2504;DP=15338;EAS_AF=0.2212;AMR_AF=0.3674;AFR_AF=0.7799;EUR_AF=0.2724;SAS_AF=0.2086;AA=G|||;VT=SNP
1	239351151	rs73108236	G	A	100	PASS	AC=911;AF=0.181909;AN=5008;NS=2504;DP=14580;EAS_AF=0.1696;AMR_AF=0.2061;AFR_AF=0.2776;EUR_AF=0.1302;SAS_AF=0.1012;AA=G|||;VT=SNP
1	239351200	rs75054053	C	T	100	PASS	AC=77;AF=0.0153754;AN=5008;NS=2504;DP=15496;EAS_AF=0;AMR_AF=0.0043;AFR_AF=0.0008;EUR_AF=0.0109;SAS_AF=0.0634;AA=C|||;VT=SNP
1	239351433	rs9428457	A	G	100	PASS	AC=1770;AF=0.353435;AN=5008;NS=2504;DP=16957;EAS_AF=0.2163;AMR_AF=0.3415;AFR_AF=0.6528;EUR_AF=0.2555;SAS_AF=0.1994;AA=A|||;VT=SNP
1	239351491	rs9428458	A	T	100	PASS	AC=1992;AF=0.397764;AN=5008;NS=2504;DP=14293;EAS_AF=0.2252;AMR_AF=0.3674;AFR_AF=0.7799;EUR_AF=0.2734;SAS_AF=0.2086;AA=T|||;VT=SNP
1	239351552	rs9428459	T	G	100	PASS	AC=1962;AF=0.391773;AN=5008;NS=2504;DP=13829;EAS_AF=0.2252;AMR_AF=0.366;AFR_AF=0.7579;EUR_AF=0.2734;SAS_AF=0.2086;AA=T|||;VT=SNP
1	239352713	rs17287547	A	G	100	PASS	AC=916;AF=0.182907;AN=5008;NS=2504;DP=17701;EAS_AF=0.1736;AMR_AF=0.2061;AFR_AF=0.2776;EUR_AF=0.1312;SAS_AF=0.1012;AA=A|||;VT=SNP
1	239352993	rs72752670	G	A	100	PASS	AC=80;AF=0.0159744;AN=5008;NS=2504;DP=17458;EAS_AF=0.001;AMR_AF=0.0159;AFR_AF=0.0015;EUR_AF=0.0497;SAS_AF=0.0164;AA=G|||;VT=SNP
1	239354088	rs2820013	T	C	100	PASS	AC=946;AF=0.188898;AN=5008;NS=2504;DP=18106;EAS_AF=0.0516;AMR_AF=0.1412;AFR_AF=0.441;EUR_AF=0.1272;SAS_AF=0.0869;AA=T|||;VT=SNP
1	239354761	rs11578312	C	T	100	PASS	AC=517;AF=0.103235;AN=5008;NS=2504;DP=10761;EAS_AF=0.0516;AMR_AF=0.1066;AFR_AF=0.1346;EUR_AF=0.1272;SAS_AF=0.0869;AA=C|||;VT=SNP
1	239355364	rs10925837	A	G	100	PASS	AC=836;AF=0.166933;AN=5008;NS=2504;DP=8237;EAS_AF=0.1736;AMR_AF=0.2003;AFR_AF=0.2201;EUR_AF=0.1312;SAS_AF=0.1012;AA=A|||;VT=SNP
1	239356155	rs2039801	T	G	100	PASS	AC=946;AF=0.188898;AN=5008;NS=2504;DP=17371;EAS_AF=0.0526;AMR_AF=0.1412;AFR_AF=0.4402;EUR_AF=0.1272;SAS_AF=0.0869;AA=T|||;VT=SNP
1	239357178	rs1509698	G	A	100	PASS	AC=2020;AF=0.403355;AN=5008;NS=2504;DP=20055;EAS_AF=0.2252;AMR_AF=0.3689;AFR_AF=0.8011;EUR_AF=0.2734;SAS_AF=0.2076;AA=A|||;VT=SNP
1	239357700	rs188776567	C	T	100	PASS	AC=18;AF=0.00359425;AN=5008;NS=2504;DP=18310;EAS_AF=0;AMR_AF=0.0086;AFR_AF=0.0008;EUR_AF=0.006;SAS_AF=0.0051;AA=C|||;VT=SNP
1	239358068	rs74834941	T	C	100	PASS	AC=381;AF=0.0760783;AN=5008;NS=2504;DP=17664;EAS_AF=0.0516;AMR_AF=0.1052;AFR_AF=0.0363;EUR_AF=0.1223;SAS_AF=0.0869;AA=T|||;VT=SNP
1	239358245	rs12047173	A	G	100	PASS	AC=833;AF=0.166334;AN=5008;NS=2504;DP=16168;EAS_AF=0.1736;AMR_AF=0.2003;AFR_AF=0.2171;EUR_AF=0.1312;SAS_AF=0.1022;AA=A|||;VT=SNP
1	239358801	rs2820006	A	T	100	PASS	AC=1990;AF=0.397364;AN=5008;NS=2504;DP=17311;EAS_AF=0.2252;AMR_AF=0.3674;AFR_AF=0.7791;EUR_AF=0.2734;SAS_AF=0.2076;AA=T|||;VT=SNP
1	239358813	rs2820005	G	T	100	PASS	AC=4935;AF=0.985423;AN=5008;NS=2504;DP=17479;EAS_AF=0.9405;AMR_AF=0.9957;AFR_AF=1;EUR_AF=0.993;SAS_AF=0.9969;AA=T|||;VT=SNP
1	239359436	rs10802757	T	C	100	PASS	AC=833;AF=0.166334;AN=5008;NS=2504;DP=17913;EAS_AF=0.1746;AMR_AF=0.2003;AFR_AF=0.2171;EUR_AF=0.1312;SAS_AF=0.1012;AA=T|||;VT=SNP
1	239359740	rs76988486	G	A	100	PASS	AC=45;AF=0.00898562;AN=5008;NS=2504;DP=18735;EAS_AF=0;AMR_AF=0.0159;AFR_AF=0;EUR_AF=0.0149;SAS_AF=0.0194;AA=G|||;VT=SNP
1	239362078	rs138958022	T	C	100	PASS	AC=34;AF=0.00678914;AN=5008;NS=2504;DP=13033;EAS_AF=0;AMR_AF=0.0072;AFR_AF=0.0015;EUR_AF=0.0239;SAS_AF=0.0031;AA=T|||;VT=SNP
1	239362767	rs112071342	G	A	100	PASS	AC=46;AF=0.0091853;AN=5008;NS=2504;DP=18575;EAS_AF=0;AMR_AF=0.0159;AFR_AF=0;EUR_AF=0.0159;SAS_AF=0.0194;AA=G|||;VT=SNP
1	239363299	rs12022004	G	C	100	PASS	AC=754;AF=0.150559;AN=5008;NS=2504;DP=18965;EAS_AF=0.1756;AMR_AF=0.1945;AFR_AF=0.1596;EUR_AF=0.1312;SAS_AF=0.1012;AA=G|||;VT=SNP
1	239363355	rs112579265	T	C	100	PASS	AC=513;AF=0.102436;AN=5008;NS=2504;DP=18191;EAS_AF=0.0516;AMR_AF=0.1081;AFR_AF=0.1316;EUR_AF=0.1262;SAS_AF=0.0869;AA=T|||;VT=SNP
1	239363562	rs12029360	C	T	100	PASS	AC=583;AF=0.116414;AN=5008;NS=2504;DP=17594;EAS_AF=0.1746;AMR_AF=0.183;AFR_AF=0.0393;EUR_AF=0.1282;SAS_AF=0.1012;AA=C|||;VT=SNP
1	239363563	rs2820011	A	G	100	PASS	AC=2024;AF=0.404153;AN=5008;NS=2504;DP=17580;EAS_AF=0.2282;AMR_AF=0.3718;AFR_AF=0.7995;EUR_AF=0.2744;SAS_AF=0.2076;AA=G|||;VT=SNP
1	239364640	rs115304750	A	G	100	PASS	AC=87;AF=0.0173722;AN=5008;NS=2504;DP=17297;EAS_AF=0;AMR_AF=0.0303;AFR_AF=0.0015;EUR_AF=0.0596;SAS_AF=0.0041;AA=A|||;VT=SNP
1	239365254	rs112300789	T	C	100	PASS	AC=400;AF=0.0798722;AN=5008;NS=2504;DP=13153;EAS_AF=0.0516;AMR_AF=0.1066;AFR_AF=0.0446;EUR_AF=0.1272;SAS_AF=0.089;AA=T|||;VT=SNP
1	239365270	rs112734106	C	T	100	PASS	AC=44;AF=0.00878594;AN=5008;NS=2504;DP=12908;EAS_AF=0;AMR_AF=0.0159;AFR_AF=0;EUR_AF=0.0139;SAS_AF=0.0194;AA=C|||;VT=SNP
1	239366184	rs58281714	C	A	100	PASS	AC=700;AF=0.139776;AN=5008;NS=2504;DP=16824;EAS_AF=0.0565;AMR_AF=0.1888;AFR_AF=0.1415;EUR_AF=0.1809;SAS_AF=0.1462;AA=C|||;VT=SNP
1	239366296	rs78169040	T	C	100	PASS	AC=45;AF=0.00898562;AN=5008;NS=2504;DP=15891;EAS_AF=0;AMR_AF=0.0159;AFR_AF=0;EUR_AF=0.0149;SAS_AF=0.0194;AA=T|||;VT=SNP
1	239366508	rs11576659	T	A	100	PASS	AC=72;AF=0.014377;AN=5008;NS=2504;DP=17340;EAS_AF=0.001;AMR_AF=0.0245;AFR_AF=0;EUR_AF=0.0487;SAS_AF=0.0051;AA=T|||;VT=SNP
1	239367145	rs112646000	T	A	100	PASS	AC=31;AF=0.0061901;AN=5008;NS=2504;DP=18022;EAS_AF=0;AMR_AF=0.0159;AFR_AF=0;EUR_AF=0.0149;SAS_AF=0.0051;AA=T|||;VT=SNP
1	239368162	rs111430144	G	A	100	PASS	AC=78;AF=0.0155751;AN=5008;NS=2504;DP=18020;EAS_AF=0;AMR_AF=0.0159;AFR_AF=0.0015;EUR_AF=0.0487;SAS_AF=0.0164;AA=G|||;VT=SNP
1	239368304	rs115224148	G	A	100	PASS	AC=25;AF=0.00499201;AN=5008;NS=2504;DP=17967;EAS_AF=0;AMR_AF=0.0043;AFR_AF=0;EUR_AF=0.0209;SAS_AF=0.001;AA=g|||;VT=SNP
1	239369189	rs140207262	A	C	100	PASS	AC=21;AF=0.00419329;AN=5008;NS=2504;DP=16981;EAS_AF=0;AMR_AF=0.0144;AFR_AF=0;EUR_AF=0.0109;SAS_AF=0;AA=A|||;VT=SNP
1	239370397	rs10158413	G	A	100	PASS	AC=668;AF=0.133387;AN=5008;NS=2504;DP=15038;EAS_AF=0.0466;AMR_AF=0.1167;AFR_AF=0.2277;EUR_AF=0.1233;SAS_AF=0.1176;AA=G|||;VT=SNP
1	239371117	rs17642796	A	G	100	PASS	AC=640;AF=0.127796;AN=5008;NS=2504;DP=17828;EAS_AF=0.0615;AMR_AF=0.2133;AFR_AF=0.0764;EUR_AF=0.1998;SAS_AF=0.1309;AA=A|||;VT=SNP
1	239371588	rs141038737	C	T	100	PASS	AC=50;AF=0.00998403;AN=5008;NS=2504;DP=18647;EAS_AF=0.003;AMR_AF=0.0086;AFR_AF=0.0008;EUR_AF=0.0219;SAS_AF=0.0184;AA=C|||;VT=SNP
1	239373488	rs61636946	A	G	100	PASS	AC=1073;AF=0.214257;AN=5008;NS=2504;DP=12911;EAS_AF=0.1042;AMR_AF=0.3084;AFR_AF=0.171;EUR_AF=0.3072;SAS_AF=0.2239;AA=a|||;VT=SNP
1	239373628	rs61132648	G	A	100	PASS	AC=1189;AF=0.23742;AN=5008;NS=2504;DP=8088;EAS_AF=0.1042;AMR_AF=0.3112;AFR_AF=0.2534;EUR_AF=0.3121;SAS_AF=0.2239;AA=g|||;VT=SNP
1	239375010	rs16838021	A	C	100	PASS	AC=696;AF=0.138978;AN=5008;NS=2504;DP=16179;EAS_AF=0.0575;AMR_AF=0.1974;AFR_AF=0.1475;EUR_AF=0.1899;SAS_AF=0.1176;AA=A|||;VT=SNP
1	239376927	rs10802758	T	C	100	PASS	AC=1569;AF=0.313299;AN=5008;NS=2504;DP=17712;EAS_AF=0.1042;AMR_AF=0.3444;AFR_AF=0.4977;EUR_AF=0.327;SAS_AF=0.2434;AA=C|||;VT=SNP
1	239377133	rs144934339	T	A	100	PASS	AC=18;AF=0.00359425;AN=5008;NS=2504;DP=16842;EAS_AF=0;AMR_AF=0.0029;AFR_AF=0;EUR_AF=0.0139;SAS_AF=0.002;AA=T|||;VT=SNP
1	239377627	rs7521497	C	T	100	PASS	AC=1082;AF=0.216054;AN=5008;NS=2504;DP=16640;EAS_AF=0.1042;AMR_AF=0.3084;AFR_AF=0.1747;EUR_AF=0.3101;SAS_AF=0.2249;AA=A|||;VT=SNP
1	239378050	rs75921885	T	C	100	PASS	AC=49;AF=0.00978435;AN=5008;NS=2504;DP=15054;EAS_AF=0;AMR_AF=0.0086;AFR_AF=0.0008;EUR_AF=0.0408;SAS_AF=0.001;AA=T|||;VT=SNP
1	239379011	rs10925839	C	A	100	PASS	AC=1570;AF=0.313498;AN=5008;NS=2504;DP=16544;EAS_AF=0.1042;AMR_AF=0.3444;AFR_AF=0.4985;EUR_AF=0.327;SAS_AF=0.2434;AA=A|||;VT=SNP
1	239379158	rs74930900	T	C	100	PASS	AC=370;AF=0.0738818;AN=5008;NS=2504;DP=18234;EAS_AF=0.0417;AMR_AF=0.1571;AFR_AF=0.0136;EUR_AF=0.1302;SAS_AF=0.0716;AA=T|||;VT=SNP
1	239379449	rs113645085	G	A	100	PASS	AC=45;AF=0.00898562;AN=5008;NS=2504;DP=16737;EAS_AF=0;AMR_AF=0.0159;AFR_AF=0;EUR_AF=0.0149;SAS_AF=0.0194;AA=G|||;VT=SNP
1	239379858	rs75746707	C	G	100	PASS	AC=45;AF=0.00898562;AN=5008;NS=2504;DP=15810;EAS_AF=0;AMR_AF=0.0159;AFR_AF=0;EUR_AF=0.0149;SAS_AF=0.0194;AA=C|||;VT=SNP
1	239380881	rs58467447	C	T	100	PASS	AC=589;AF=0.117612;AN=5008;NS=2504;DP=14845;EAS_AF=0.0575;AMR_AF=0.196;AFR_AF=0.0756;EUR_AF=0.1849;SAS_AF=0.1115;AA=C|||;VT=SNP
1	239380932	rs112320913	G	A	100	PASS	AC=386;AF=0.0770767;AN=5008;NS=2504;DP=13601;EAS_AF=0.0466;AMR_AF=0.1037;AFR_AF=0.0265;EUR_AF=0.1213;SAS_AF=0.1125;AA=G|||;VT=SNP
1	239381919	rs2820004	G	A	100	PASS	AC=1982;AF=0.395767;AN=5008;NS=2504;DP=20065;EAS_AF=0.1042;AMR_AF=0.3775;AFR_AF=0.7927;EUR_AF=0.327;SAS_AF=0.2434;AA=A|||;VT=SNP
1	239381937	rs75829082	T	C	100	PASS	AC=80;AF=0.0159744;AN=5008;NS=2504;DP=20360;EAS_AF=0;AMR_AF=0.036;AFR_AF=0.0053;EUR_AF=0.0447;SAS_AF=0.0031;AA=T|||;VT=SNP
1	239382027	rs2790661	A	G	100	PASS	AC=1982;AF=0.395767;AN=5008;NS=2504;DP=19519;EAS_AF=0.1042;AMR_AF=0.3775;AFR_AF=0.7927;EUR_AF=0.327;SAS_AF=0.2434;AA=G|||;VT=SNP
1	239382418	rs12066807	T	G	100	PASS	AC=509;AF=0.101637;AN=5008;NS=2504;DP=18866;EAS_AF=0;AMR_AF=0.0375;AFR_AF=0.3359;EUR_AF=0.0199;SAS_AF=0.0194;AA=G|||;VT=SNP
1	239383418	rs16838036	A	G	100	PASS	AC=1115;AF=0.222644;AN=5008;NS=2504;DP=17923;EAS_AF=0.4167;AMR_AF=0.2277;AFR_AF=0.0681;EUR_AF=0.2197;SAS_AF=0.2311;AA=A|||;VT=SNP
1	239384288	rs2105233	A	G	100	PASS	AC=1573;AF=0.314097;AN=5008;NS=2504;DP=18451;EAS_AF=0.1042;AMR_AF=0.3473;AFR_AF=0.4811;EUR_AF=0.3439;SAS_AF=0.2505;AA=G|||;VT=SNP
1	239384985	rs73109719	G	T	100	PASS	AC=1588;AF=0.317093;AN=5008;NS=2504;DP=18794;EAS_AF=0.1042;AMR_AF=0.3473;AFR_AF=0.5038;EUR_AF=0.333;SAS_AF=0.2464;AA=T|||;VT=SNP
1	239385188	rs185671665	G	A	100	PASS	AC=19;AF=0.00379393;AN=5008;NS=2504;DP=18228;EAS_AF=0;AMR_AF=0.0029;AFR_AF=0;EUR_AF=0.003;SAS_AF=0.0143;AA=G|||;VT=SNP
1	239385350	rs79394057	C	T	100	PASS	AC=408;AF=0.0814696;AN=5008;NS=2504;DP=17304;EAS_AF=0.0466;AMR_AF=0.1066;AFR_AF=0.0348;EUR_AF=0.1272;SAS_AF=0.1155;AA=C|||;VT=SNP
1	239385565	rs28853386	C	T	100	PASS	AC=503;AF=0.100439;AN=5008;NS=2504;DP=17374;EAS_AF=0;AMR_AF=0.0375;AFR_AF=0.3313;EUR_AF=0.0199;SAS_AF=0.0194;AA=T|||;VT=SNP
1	239386598	rs12126728	A	G	100	PASS	AC=1608;AF=0.321086;AN=5008;NS=2504;DP=18408;EAS_AF=0.1042;AMR_AF=0.3501;AFR_AF=0.5038;EUR_AF=0.3469;SAS_AF=0.2505;AA=a|||;VT=SNP
1	239386719	rs10925840	T	C	100	PASS	AC=503;AF=0.100439;AN=5008;NS=2504;DP=18901;EAS_AF=0;AMR_AF=0.0375;AFR_AF=0.3313;EUR_AF=0.0199;SAS_AF=0.0194;AA=C|||;VT=SNP
1	239386875	rs2790658	T	C	100	PASS	AC=2007;AF=0.400759;AN=5008;NS=2504;DP=17721;EAS_AF=0.1042;AMR_AF=0.3818;AFR_AF=0.789;EUR_AF=0.3469;SAS_AF=0.2505;AA=C|||;VT=SNP
1	239387123	rs73109721	C	A	100	PASS	AC=1099;AF=0.219449;AN=5008;NS=2504;DP=16835;EAS_AF=0.1042;AMR_AF=0.3127;AFR_AF=0.1679;EUR_AF=0.327;SAS_AF=0.2311;AA=C|||;VT=SNP
1	239387462	rs114318022	T	C	100	PASS	AC=18;AF=0.00359425;AN=5008;NS=2504;DP=16980;EAS_AF=0;AMR_AF=0.0043;AFR_AF=0;EUR_AF=0.0129;SAS_AF=0.002;AA=T|||;VT=SNP
1	239387785	rs111241609	T	C	100	PASS	AC=45;AF=0.00898562;AN=5008;NS=2504;DP=19162;EAS_AF=0;AMR_AF=0.0159;AFR_AF=0;EUR_AF=0.0149;SAS_AF=0.0194;AA=T|||;VT=SNP
1	239387809	rs2095917	T	C	100	PASS	AC=1098;AF=0.219249;AN=5008;NS=2504;DP=20118;EAS_AF=0.1042;AMR_AF=0.3112;AFR_AF=0.1679;EUR_AF=0.327;SAS_AF=0.2311;AA=T|||;VT=SNP
1	239387816	rs111599779	C	T	100	PASS	AC=46;AF=0.0091853;AN=5008;NS=2504;DP=19962;EAS_AF=0;AMR_AF=0.0159;AFR_AF=0.0008;EUR_AF=0.0149;SAS_AF=0.0194;AA=C|||;VT=SNP
1	239391770	rs1339737	G	A	100	PASS	AC=1971;AF=0.39357;AN=5008;NS=2504;DP=16867;EAS_AF=0.1032;AMR_AF=0.3761;AFR_AF=0.792;EUR_AF=0.328;SAS_AF=0.2342;AA=A|||;VT=SNP
1	239392234	rs2820055	T	C	100	PASS	AC=711;AF=0.141973;AN=5008;NS=2504;DP=18327;EAS_AF=0;AMR_AF=0.0562;AFR_AF=0.4788;EUR_AF=0.0199;SAS_AF=0.0194;AA=C|||;VT=SNP
1	239392528	rs2790656	G	A	100	PASS	AC=1970;AF=0.393371;AN=5008;NS=2504;DP=17077;EAS_AF=0.1042;AMR_AF=0.3761;AFR_AF=0.7912;EUR_AF=0.328;SAS_AF=0.2331;AA=A|||;VT=SNP
1	239393118	rs2820054	A	C	100	PASS	AC=1979;AF=0.395168;AN=5008;NS=2504;DP=13000;EAS_AF=0.1042;AMR_AF=0.3761;AFR_AF=0.7882;EUR_AF=0.329;SAS_AF=0.2454;AA=C|||;VT=SNP
1	239393456	rs74520615	T	G	100	PASS	AC=45;AF=0.00898562;AN=5008;NS=2504;DP=14387;EAS_AF=0;AMR_AF=0.0159;AFR_AF=0;EUR_AF=0.0149;SAS_AF=0.0194;AA=T|||;VT=SNP
1	239394304	rs2790655	T	C	100	PASS	AC=711;AF=0.141973;AN=5008;NS=2504;DP=18181;EAS_AF=0;AMR_AF=0.0562;AFR_AF=0.4788;EUR_AF=0.0199;SAS_AF=0.0194;AA=C|||;VT=SNP
1	239394494	rs145885448	C	T	100	PASS	AC=16;AF=0.00319489;AN=5008;NS=2504;DP=19696;EAS_AF=0;AMR_AF=0.0029;AFR_AF=0.0015;EUR_AF=0.0099;SAS_AF=0.002;AA=C|||;VT=SNP
1	239394705	rs2493996	G	A	100	PASS	AC=4941;AF=0.986621;AN=5008;NS=2504;DP=18874;EAS_AF=0.9474;AMR_AF=0.9957;AFR_AF=0.9992;EUR_AF=0.993;SAS_AF=0.9969;AA=A|||;VT=SNP
1	239395431	rs35453116	G	A	100	PASS	AC=58;AF=0.0115815;AN=5008;NS=2504;DP=13571;EAS_AF=0;AMR_AF=0.0216;AFR_AF=0.0008;EUR_AF=0.0358;SAS_AF=0.0061;AA=G|||;VT=SNP
1	239395862	rs56058219	T	C	100	PASS	AC=100;AF=0.0199681;AN=5008;NS=2504;DP=6207;EAS_AF=0;AMR_AF=0.013;AFR_AF=0.0371;EUR_AF=0.0408;SAS_AF=0.001;AA=T|||;VT=SNP
1	239395993	rs10925851	T	C	100	PASS	AC=710;AF=0.141773;AN=5008;NS=2504;DP=9119;EAS_AF=0;AMR_AF=0.0562;AFR_AF=0.4781;EUR_AF=0.0199;SAS_AF=0.0194;AA=C|||;VT=SNP
1	239396409	rs77761173	T	C	100	PASS	AC=31;AF=0.0061901;AN=5008;NS=2504;DP=18524;EAS_AF=0;AMR_AF=0.0159;AFR_AF=0;EUR_AF=0.0149;SAS_AF=0.0051;AA=T|||;VT=SNP
1	239397104	rs1339738	C	T	100	PASS	AC=4650;AF=0.928514;AN=5008;NS=2504;DP=17138;EAS_AF=0.871;AMR_AF=0.951;AFR_AF=0.9962;EUR_AF=0.9046;SAS_AF=0.9049;AA=T|||;VT=SNP
1	239397344	rs113754309	G	T	100	PASS	AC=44;AF=0.00878594;AN=5008;NS=2504;DP=17698;EAS_AF=0;AMR_AF=0.0159;AFR_AF=0;EUR_AF=0.0149;SAS_AF=0.0184;AA=G|||;VT=SNP
1	239398249	rs112820924	A	G	100	PASS	AC=44;AF=0.00878594;AN=5008;NS=2504;DP=17449;EAS_AF=0;AMR_AF=0.0159;AFR_AF=0;EUR_AF=0.0149;SAS_AF=0.0184;AA=A|||;VT=SNP
1	239400087	rs17582227	C	A	100	PASS	AC=59;AF=0.0117812;AN=5008;NS=2504;DP=17069;EAS_AF=0.001;AMR_AF=0.0101;AFR_AF=0.0023;EUR_AF=0.0249;SAS_AF=0.0235;AA=C|||;VT=SNP
1	239400528	rs2820017	T	C	100	PASS	AC=1965;AF=0.392372;AN=5008;NS=2504;DP=16162;EAS_AF=0.1022;AMR_AF=0.379;AFR_AF=0.7753;EUR_AF=0.333;SAS_AF=0.2444;AA=C|||;VT=SNP
1	239400550	rs13375734	T	C	100	PASS	AC=1071;AF=0.213858;AN=5008;NS=2504;DP=16236;EAS_AF=0.1032;AMR_AF=0.3069;AFR_AF=0.1687;EUR_AF=0.3082;SAS_AF=0.226;AA=T|||;VT=SNP
1	239402555	rs1004788	A	G	100	PASS	AC=1771;AF=0.353634;AN=5008;NS=2504;DP=15866;EAS_AF=0.1022;AMR_AF=0.366;AFR_AF=0.6399;EUR_AF=0.327;SAS_AF=0.2444;AA=G|||;VT=SNP
1	239402917	rs2820020	T	C	100	PASS	AC=697;AF=0.139177;AN=5008;NS=2504;DP=17751;EAS_AF=0;AMR_AF=0.0576;AFR_AF=0.4682;EUR_AF=0.0199;SAS_AF=0.0184;AA=C|||;VT=SNP
1	239403091	rs10925856	C	T	100	PASS	AC=431;AF=0.0860623;AN=5008;NS=2504;DP=15508;EAS_AF=0.0456;AMR_AF=0.1138;AFR_AF=0.0363;EUR_AF=0.1421;SAS_AF=0.1176;AA=C|||;VT=SNP
1	239404073	rs78709293	C	T	100	PASS	AC=44;AF=0.00878594;AN=5008;NS=2504;DP=16452;EAS_AF=0;AMR_AF=0.0159;AFR_AF=0;EUR_AF=0.0149;SAS_AF=0.0184;AA=C|||;VT=SNP
1	239406245	rs111339927	A	G	100	PASS	AC=42;AF=0.00838658;AN=5008;NS=2504;DP=17339;EAS_AF=0;AMR_AF=0.0159;AFR_AF=0;EUR_AF=0.0149;SAS_AF=0.0164;AA=A|||;VT=SNP
1	239407729	rs147561439	C	T	100	PASS	AC=22;AF=0.00439297;AN=5008;NS=2504;DP=14258;EAS_AF=0;AMR_AF=0.0144;AFR_AF=0;EUR_AF=0.0119;SAS_AF=0;AA=C|||;VT=SNP
1	239408008	rs72752679	A	G	100	PASS	AC=79;AF=0.0157748;AN=5008;NS=2504;DP=15740;EAS_AF=0;AMR_AF=0.0159;AFR_AF=0.0015;EUR_AF=0.0497;SAS_AF=0.0164;AA=A|||;VT=SNP
1	239408138	rs2790647	G	A	100	PASS	AC=650;AF=0.129792;AN=5008;NS=2504;DP=17191;EAS_AF=0.0645;AMR_AF=0.1383;AFR_AF=0.1755;EUR_AF=0.1431;SAS_AF=0.1155;AA=G|||;VT=SNP
1	239409151	rs77754483	A	G	100	PASS	AC=43;AF=0.00858626;AN=5008;NS=2504;DP=18485;EAS_AF=0;AMR_AF=0.0159;AFR_AF=0;EUR_AF=0.0149;SAS_AF=0.0174;AA=A|||;VT=SNP
1	239409551	rs2790646	T	C	100	PASS	AC=1132;AF=0.226038;AN=5008;NS=2504;DP=14229;EAS_AF=0.0645;AMR_AF=0.1772;AFR_AF=0.4917;EUR_AF=0.163;SAS_AF=0.1329;AA=C|||;VT=SNP
1	239411896	rs2486666	G	A	100	PASS	AC=864;AF=0.172524;AN=5008;NS=2504;DP=14597;EAS_AF=0.0645;AMR_AF=0.1484;AFR_AF=0.3321;EUR_AF=0.1441;SAS_AF=0.1145;AA=G|||;VT=SNP
1	239412055	rs141055218	G	A	100	PASS	AC=22;AF=0.00439297;AN=5008;NS=2504;DP=13276;EAS_AF=0;AMR_AF=0.0144;AFR_AF=0;EUR_AF=0.0119;SAS_AF=0;AA=G|||;VT=SNP
1	239412602	rs16838100	G	C	100	PASS	AC=647;AF=0.129193;AN=5008;NS=2504;DP=15654;EAS_AF=0.0565;AMR_AF=0.1945;AFR_AF=0.1415;EUR_AF=0.168;SAS_AF=0.1012;AA=G|||;VT=SNP
1	239412791	rs116088523	G	C	100	PASS	AC=24;AF=0.00479233;AN=5008;NS=2504;DP=16431;EAS_AF=0;AMR_AF=0.0086;AFR_AF=0;EUR_AF=0.0169;SAS_AF=0.001;AA=G|||;VT=SNP
1	239413890	rs78341769	A	T	100	PASS	AC=388;AF=0.077476;AN=5008;NS=2504;DP=22531;EAS_AF=0.0079;AMR_AF=0.121;AFR_AF=0.0053;EUR_AF=0.1064;SAS_AF=0.1861;AA=A|||;VT=SNP
1	239414759	rs2790645	A	G	100	PASS	AC=1142;AF=0.228035;AN=5008;NS=2504;DP=16311;EAS_AF=0.0645;AMR_AF=0.1772;AFR_AF=0.5;EUR_AF=0.162;SAS_AF=0.1329;AA=G|||;VT=SNP
1	239414810	rs12140251	T	C	100	PASS	AC=45;AF=0.00898562;AN=5008;NS=2504;DP=17132;EAS_AF=0;AMR_AF=0.0101;AFR_AF=0.0008;EUR_AF=0.0278;SAS_AF=0.0092;AA=T|||;VT=SNP
1	239414917	rs73109749	A	T	100	PASS	AC=556;AF=0.111022;AN=5008;NS=2504;DP=19279;EAS_AF=0.0575;AMR_AF=0.1902;AFR_AF=0.0749;EUR_AF=0.167;SAS_AF=0.1012;AA=A|||;VT=SNP
1	239415636	rs111824617	A	C	100	PASS	AC=47;AF=0.00938498;AN=5008;NS=2504;DP=19293;EAS_AF=0;AMR_AF=0.0159;AFR_AF=0;EUR_AF=0.0179;SAS_AF=0.0184;AA=A|||;VT=SNP
1	239416305	rs78970939	G	A	100	PASS	AC=29;AF=0.00579073;AN=5008;NS=2504;DP=19146;EAS_AF=0;AMR_AF=0.0029;AFR_AF=0.0008;EUR_AF=0.0249;SAS_AF=0.001;AA=G|||;VT=SNP
1	239416769	rs10925857	T	C	100	PASS	AC=1142;AF=0.228035;AN=5008;NS=2504;DP=17293;EAS_AF=0.0645;AMR_AF=0.1758;AFR_AF=0.5;EUR_AF=0.162;SAS_AF=0.1339;AA=C|||;VT=SNP
1	239417372	rs61837668	C	T	100	PASS	AC=32;AF=0.00638978;AN=5008;NS=2504;DP=16278;EAS_AF=0;AMR_AF=0.013;AFR_AF=0.0008;EUR_AF=0.0199;SAS_AF=0.002;AA=C|||;VT=SNP
1	239417534	rs2494002	G	A	100	PASS	AC=1140;AF=0.227636;AN=5008;NS=2504;DP=14580;EAS_AF=0.0645;AMR_AF=0.1744;AFR_AF=0.5;EUR_AF=0.162;SAS_AF=0.1329;AA=A|||;VT=SNP
1	239417927	rs2820023	T	C	100	PASS	AC=1116;AF=0.222843;AN=5008;NS=2504;DP=18182;EAS_AF=0.0645;AMR_AF=0.1758;AFR_AF=0.4811;EUR_AF=0.162;SAS_AF=0.1329;AA=C|||;VT=SNP
1	239418365	rs116467170	A	C	100	PASS	AC=77;AF=0.0153754;AN=5008;NS=2504;DP=20239;EAS_AF=0;AMR_AF=0.0029;AFR_AF=0.0015;EUR_AF=0.0099;SAS_AF=0.0644;AA=a|||;VT=SNP
1	239418603	rs2790643	A	G	100	PASS	AC=1093;AF=0.218251;AN=5008;NS=2504;DP=19907;EAS_AF=0.0645;AMR_AF=0.1744;AFR_AF=0.4644;EUR_AF=0.162;SAS_AF=0.1329;AA=T|||;VT=SNP
1	239418667	rs145005658	T	C	100	PASS	AC=375;AF=0.0748802;AN=5008;NS=2504;DP=19524;EAS_AF=0.0407;AMR_AF=0.1556;AFR_AF=0.0272;EUR_AF=0.1252;SAS_AF=0.0654;AA=T|||;VT=SNP
1	239418671	rs2790642	C	A	100	PASS	AC=1093;AF=0.218251;AN=5008;NS=2504;DP=19448;EAS_AF=0.0645;AMR_AF=0.1744;AFR_AF=0.4644;EUR_AF=0.162;SAS_AF=0.1329;AA=C|||;VT=SNP
1	239418908	rs74960768	G	A	100	PASS	AC=33;AF=0.00658946;AN=5008;NS=2504;DP=17425;EAS_AF=0;AMR_AF=0.0159;AFR_AF=0;EUR_AF=0.0179;SAS_AF=0.0041;AA=G|||;VT=SNP
1	239419002	rs72752680	A	G	100	PASS	AC=433;AF=0.0864617;AN=5008;NS=2504;DP=16198;EAS_AF=0.0694;AMR_AF=0.1095;AFR_AF=0.0038;EUR_AF=0.1958;SAS_AF=0.0869;AA=A|||;VT=SNP
1	239419202	rs114474190	C	G	100	PASS	AC=494;AF=0.0986422;AN=5008;NS=2504;DP=12264;EAS_AF=0.0575;AMR_AF=0.1816;AFR_AF=0.0371;EUR_AF=0.161;SAS_AF=0.1012;AA=C|||;VT=SNP
1	239419204	rs2790641	A	C	100	PASS	AC=1116;AF=0.222843;AN=5008;NS=2504;DP=12309;EAS_AF=0.0645;AMR_AF=0.1729;AFR_AF=0.4826;EUR_AF=0.162;SAS_AF=0.1329;AA=N|||;VT=SNP
1	239419259	rs2790640	A	G	100	PASS	AC=1115;AF=0.222644;AN=5008;NS=2504;DP=12797;EAS_AF=0.0645;AMR_AF=0.1729;AFR_AF=0.4818;EUR_AF=0.162;SAS_AF=0.1329;AA=G|||;VT=SNP
1	239419363	rs113781016	T	C	100	PASS	AC=33;AF=0.00658946;AN=5008;NS=2504;DP=14757;EAS_AF=0;AMR_AF=0.0159;AFR_AF=0;EUR_AF=0.0179;SAS_AF=0.0041;AA=T|||;VT=SNP
1	239419375	rs2790639	G	A	100	PASS	AC=1115;AF=0.222644;AN=5008;NS=2504;DP=14317;EAS_AF=0.0645;AMR_AF=0.1729;AFR_AF=0.4818;EUR_AF=0.162;SAS_AF=0.1329;AA=A|||;VT=SNP
1	239419650	rs2820024	C	A	100	PASS	AC=1091;AF=0.217851;AN=5008;NS=2504;DP=14886;EAS_AF=0.0645;AMR_AF=0.1729;AFR_AF=0.4637;EUR_AF=0.162;SAS_AF=0.1329;AA=C|||;VT=SNP
1	239420601	rs2790638	T	C	100	PASS	AC=1091;AF=0.217851;AN=5008;NS=2504;DP=18887;EAS_AF=0.0645;AMR_AF=0.1729;AFR_AF=0.4637;EUR_AF=0.162;SAS_AF=0.1329;AA=T|||;VT=SNP
1	239420614	rs2790637	G	A	100	PASS	AC=1115;AF=0.222644;AN=5008;NS=2504;DP=18593;EAS_AF=0.0645;AMR_AF=0.1729;AFR_AF=0.4818;EUR_AF=0.162;SAS_AF=0.1329;AA=G|||;VT=SNP
1	239420812	rs2820025	A	T	100	PASS	AC=1805;AF=0.360423;AN=5008;NS=2504;DP=19482;EAS_AF=0.122;AMR_AF=0.3674;AFR_AF=0.6558;EUR_AF=0.329;SAS_AF=0.2342;AA=T|||;VT=SNP
1	239420966	rs9919279	C	T	100	PASS	AC=97;AF=0.019369;AN=5008;NS=2504;DP=19718;EAS_AF=0;AMR_AF=0.0879;AFR_AF=0.0091;EUR_AF=0.0199;SAS_AF=0.0041;AA=C|||;VT=SNP
1	239421249	rs113033288	G	A	100	PASS	AC=31;AF=0.0061901;AN=5008;NS=2504;DP=17988;EAS_AF=0;AMR_AF=0.0173;AFR_AF=0.0008;EUR_AF=0.0149;SAS_AF=0.0031;AA=G|||;VT=SNP
1	239421368	rs182013274	C	T	100	PASS	AC=22;AF=0.00439297;AN=5008;NS=2504;DP=18688;EAS_AF=0;AMR_AF=0.0144;AFR_AF=0;EUR_AF=0.0119;SAS_AF=0;AA=T|||;VT=SNP
1	239421664	rs148451503	G	A	100	PASS	AC=13;AF=0.00259585;AN=5008;NS=2504;DP=18344;EAS_AF=0;AMR_AF=0.0029;AFR_AF=0;EUR_AF=0.0089;SAS_AF=0.002;AA=G|||;VT=SNP
1	239421974	rs56376509	T	A	100	PASS	AC=578;AF=0.115415;AN=5008;NS=2504;DP=16227;EAS_AF=0.0982;AMR_AF=0.1124;AFR_AF=0.0106;EUR_AF=0.2078;SAS_AF=0.182;AA=T|||;VT=SNP
1	239422976	rs78099425	C	T	100	PASS	AC=47;AF=0.00938498;AN=5008;NS=2504;DP=18981;EAS_AF=0;AMR_AF=0.0159;AFR_AF=0;EUR_AF=0.0179;SAS_AF=0.0184;AA=C|||;VT=SNP
1	239423270	rs2790636	T	C	100	PASS	AC=1115;AF=0.222644;AN=5008;NS=2504;DP=16514;EAS_AF=0.0645;AMR_AF=0.1729;AFR_AF=0.4818;EUR_AF=0.162;SAS_AF=0.1329;AA=T|||;VT=SNP
1	239423655	rs2790634	G	A	100	PASS	AC=1133;AF=0.226238;AN=5008;NS=2504;DP=17791;EAS_AF=0.1062;AMR_AF=0.1729;AFR_AF=0.4644;EUR_AF=0.162;SAS_AF=0.1319;AA=G|||;VT=SNP
1	239423724	rs2820026	C	T	100	PASS	AC=1106;AF=0.220847;AN=5008;NS=2504;DP=18726;EAS_AF=0.0645;AMR_AF=0.1729;AFR_AF=0.4841;EUR_AF=0.162;SAS_AF=0.1207;AA=C|||;VT=SNP
1	239424808	rs2820027	C	T	100	PASS	AC=1112;AF=0.222045;AN=5008;NS=2504;DP=20061;EAS_AF=0.0645;AMR_AF=0.17;AFR_AF=0.4818;EUR_AF=0.162;SAS_AF=0.1319;AA=T|||;VT=SNP
1	239426327	rs1538624	T	A	100	PASS	AC=878;AF=0.175319;AN=5008;NS=2504;DP=15107;EAS_AF=0.0645;AMR_AF=0.1441;AFR_AF=0.3351;EUR_AF=0.1441;SAS_AF=0.1278;AA=T|||;VT=SNP
1	239426899	rs2790633	C	T	100	PASS	AC=1123;AF=0.224241;AN=5008;NS=2504;DP=15576;EAS_AF=0.0645;AMR_AF=0.1686;AFR_AF=0.4811;EUR_AF=0.162;SAS_AF=0.1452;AA=c|||;VT=SNP
1	239427364	rs2820028	C	G	100	PASS	AC=1130;AF=0.225639;AN=5008;NS=2504;DP=13524;EAS_AF=0.0645;AMR_AF=0.17;AFR_AF=0.4856;EUR_AF=0.162;SAS_AF=0.1452;AA=G|||;VT=SNP
1	239427430	rs2790632	G	A	100	PASS	AC=1123;AF=0.224241;AN=5008;NS=2504;DP=14403;EAS_AF=0.0645;AMR_AF=0.1686;AFR_AF=0.4811;EUR_AF=0.162;SAS_AF=0.1452;AA=G|||;VT=SNP
1	239427449	rs2790631	A	C	100	PASS	AC=1123;AF=0.224241;AN=5008;NS=2504;DP=14329;EAS_AF=0.0645;AMR_AF=0.1686;AFR_AF=0.4811;EUR_AF=0.162;SAS_AF=0.1452;AA=A|||;VT=SNP
1	239427805	rs2486665	G	T	100	PASS	AC=1123;AF=0.224241;AN=5008;NS=2504;DP=15432;EAS_AF=0.0645;AMR_AF=0.1686;AFR_AF=0.4811;EUR_AF=0.162;SAS_AF=0.1452;AA=T|||;VT=SNP
1	239427898	rs2820029	T	C	100	PASS	AC=1123;AF=0.224241;AN=5008;NS=2504;DP=14155;EAS_AF=0.0645;AMR_AF=0.1686;AFR_AF=0.4811;EUR_AF=0.162;SAS_AF=0.1452;AA=t|||;VT=SNP
1	239428730	rs2790630	A	G	100	PASS	AC=1817;AF=0.362819;AN=5008;NS=2504;DP=14094;EAS_AF=0.122;AMR_AF=0.3646;AFR_AF=0.6566;EUR_AF=0.33;SAS_AF=0.2464;AA=G|||;VT=SNP
1	239428843	rs12405815	C	T	100	PASS	AC=71;AF=0.0141773;AN=5008;NS=2504;DP=14807;EAS_AF=0.001;AMR_AF=0.0648;AFR_AF=0;EUR_AF=0.0189;SAS_AF=0.0061;AA=C|||;VT=SNP
1	239429031	rs61837670	A	C	100	PASS	AC=84;AF=0.0167732;AN=5008;NS=2504;DP=14514;EAS_AF=0;AMR_AF=0.0231;AFR_AF=0.0015;EUR_AF=0.0616;SAS_AF=0.0041;AA=A|||;VT=SNP
1	239429042	rs2820030	T	C	100	PASS	AC=1817;AF=0.362819;AN=5008;NS=2504;DP=14351;EAS_AF=0.123;AMR_AF=0.3646;AFR_AF=0.6558;EUR_AF=0.33;SAS_AF=0.2464;AA=C|||;VT=SNP
1	239429271	rs2790629	C	T	100	PASS	AC=711;AF=0.141973;AN=5008;NS=2504;DP=11423;EAS_AF=0.0645;AMR_AF=0.1311;AFR_AF=0.2148;EUR_AF=0.1441;SAS_AF=0.1288;AA=C|||;VT=SNP
1	239429675	rs57742019	C	G	100	PASS	AC=1123;AF=0.224241;AN=5008;NS=2504;DP=10726;EAS_AF=0.0645;AMR_AF=0.1686;AFR_AF=0.4811;EUR_AF=0.162;SAS_AF=0.1452;AA=G|||;VT=SNP
1	239429830	rs2994002	G	A	100	PASS	AC=1124;AF=0.224441;AN=5008;NS=2504;DP=11266;EAS_AF=0.0655;AMR_AF=0.1686;AFR_AF=0.4811;EUR_AF=0.162;SAS_AF=0.1452;AA=G|||;VT=SNP
1	239430363	rs143447099	T	A	100	PASS	AC=34;AF=0.00678914;AN=5008;NS=2504;DP=17123;EAS_AF=0;AMR_AF=0.0086;AFR_AF=0.0008;EUR_AF=0.0199;SAS_AF=0.0072;AA=T|||;VT=SNP
1	239430428	rs116345612	A	G	100	PASS	AC=29;AF=0.00579073;AN=5008;NS=2504;DP=17886;EAS_AF=0;AMR_AF=0.0159;AFR_AF=0;EUR_AF=0.0149;SAS_AF=0.0031;AA=A|||;VT=SNP
1	239430497	rs9428826	C	T	100	PASS	AC=1131;AF=0.225839;AN=5008;NS=2504;DP=17105;EAS_AF=0.0645;AMR_AF=0.17;AFR_AF=0.4856;EUR_AF=0.162;SAS_AF=0.1462;AA=T|||;VT=SNP
1	239430502	rs141677211	G	A	100	PASS	AC=78;AF=0.0155751;AN=5008;NS=2504;DP=16938;EAS_AF=0;AMR_AF=0.0029;AFR_AF=0.0015;EUR_AF=0.0099;SAS_AF=0.0654;AA=G|||;VT=SNP
1	239430759	rs2820031	A	T	100	PASS	AC=1124;AF=0.224441;AN=5008;NS=2504;DP=17523;EAS_AF=0.0645;AMR_AF=0.1686;AFR_AF=0.4811;EUR_AF=0.162;SAS_AF=0.1462;AA=A|||;VT=SNP
1	239430798	rs2820032	G	A	100	PASS	AC=1123;AF=0.224241;AN=5008;NS=2504;DP=16585;EAS_AF=0.0645;AMR_AF=0.1686;AFR_AF=0.4811;EUR_AF=0.162;SAS_AF=0.1452;AA=G|||;VT=SNP
1	239431245	rs2820033	T	C	100	PASS	AC=1130;AF=0.225639;AN=5008;NS=2504;DP=16537;EAS_AF=0.0645;AMR_AF=0.17;AFR_AF=0.4856;EUR_AF=0.162;SAS_AF=0.1452;AA=C|||;VT=SNP
1	239431736	rs2790628	C	G	100	PASS	AC=1135;AF=0.226637;AN=5008;NS=2504;DP=20076;EAS_AF=0.0645;AMR_AF=0.17;AFR_AF=0.4887;EUR_AF=0.163;SAS_AF=0.1452;AA=G|||;VT=SNP
1	239431802	rs2790627	T	A	100	PASS	AC=1127;AF=0.22504;AN=5008;NS=2504;DP=19094;EAS_AF=0.0645;AMR_AF=0.1686;AFR_AF=0.4841;EUR_AF=0.162;SAS_AF=0.1452;AA=A|||;VT=SNP
1	239432110	rs2790626	A	G	100	PASS	AC=1135;AF=0.226637;AN=5008;NS=2504;DP=19876;EAS_AF=0.0645;AMR_AF=0.17;AFR_AF=0.4894;EUR_AF=0.162;SAS_AF=0.1452;AA=A|||;VT=SNP
1	239432335	rs2820034	G	A	100	PASS	AC=1127;AF=0.22504;AN=5008;NS=2504;DP=18600;EAS_AF=0.0645;AMR_AF=0.1686;AFR_AF=0.4841;EUR_AF=0.162;SAS_AF=0.1452;AA=G|||;VT=SNP
1	239432863	rs61837671	G	A	100	PASS	AC=214;AF=0.0427316;AN=5008;NS=2504;DP=18499;EAS_AF=0.0159;AMR_AF=0.0288;AFR_AF=0.0295;EUR_AF=0.0736;SAS_AF=0.0665;AA=G|||;VT=SNP
1	239433771	rs2820035	C	G	100	PASS	AC=709;AF=0.141573;AN=5008;NS=2504;DP=20960;EAS_AF=0.0655;AMR_AF=0.1311;AFR_AF=0.2133;EUR_AF=0.1441;SAS_AF=0.1278;AA=C|||;VT=SNP
1	239433828	rs2790624	G	A	100	PASS	AC=655;AF=0.130791;AN=5008;NS=2504;DP=21146;EAS_AF=0.0655;AMR_AF=0.1311;AFR_AF=0.1755;EUR_AF=0.1402;SAS_AF=0.1278;AA=G|||;VT=SNP
1	239433872	rs72752681	G	A	100	PASS	AC=48;AF=0.00958466;AN=5008;NS=2504;DP=21233;EAS_AF=0;AMR_AF=0.0144;AFR_AF=0;EUR_AF=0.0338;SAS_AF=0.0041;AA=G|||;VT=SNP
1	239434545	rs113975060	C	T	100	PASS	AC=32;AF=0.00638978;AN=5008;NS=2504;DP=19173;EAS_AF=0;AMR_AF=0.0159;AFR_AF=0;EUR_AF=0.0179;SAS_AF=0.0031;AA=C|||;VT=SNP
1	239434778	rs113118199	T	G	100	PASS	AC=23;AF=0.00459265;AN=5008;NS=2504;DP=21046;EAS_AF=0;AMR_AF=0.0058;AFR_AF=0.0008;EUR_AF=0.0099;SAS_AF=0.0082;AA=C|||;VT=SNP
1	239434804	rs2820036	A	G	100	PASS	AC=1098;AF=0.219249;AN=5008;NS=2504;DP=20398;EAS_AF=0.0655;AMR_AF=0.1758;AFR_AF=0.4508;EUR_AF=0.166;SAS_AF=0.1503;AA=G|||;VT=SNP
1	239435377	rs946637	T	C	100	PASS	AC=231;AF=0.0461262;AN=5008;NS=2504;DP=20279;EAS_AF=0;AMR_AF=0.1138;AFR_AF=0.0038;EUR_AF=0.0964;SAS_AF=0.0511;AA=T|||;VT=SNP
1	239435464	rs77162235	C	G	100	PASS	AC=356;AF=0.0710863;AN=5008;NS=2504;DP=20087;EAS_AF=0.0377;AMR_AF=0.1527;AFR_AF=0.0121;EUR_AF=0.1262;SAS_AF=0.0706;AA=C|||;VT=SNP
1	239435476	rs2790623	C	T	100	PASS	AC=1095;AF=0.21865;AN=5008;NS=2504;DP=19889;EAS_AF=0.0645;AMR_AF=0.1729;AFR_AF=0.4508;EUR_AF=0.166;SAS_AF=0.1503;AA=T|||;VT=SNP
1	239436135	rs2790622	A	C	100	PASS	AC=1090;AF=0.217652;AN=5008;NS=2504;DP=20066;EAS_AF=0.0645;AMR_AF=0.1729;AFR_AF=0.4486;EUR_AF=0.165;SAS_AF=0.1493;AA=C|||;VT=SNP
1	239436542	rs2820037	A	T	100	PASS	AC=1035;AF=0.206669;AN=5008;NS=2504;DP=17867;EAS_AF=0.0645;AMR_AF=0.17;AFR_AF=0.407;EUR_AF=0.166;SAS_AF=0.1503;AA=T|||;VT=SNP
1	239436607	rs2820038	C	T	100	PASS	AC=1034;AF=0.20647;AN=5008;NS=2504;DP=19127;EAS_AF=0.0645;AMR_AF=0.17;AFR_AF=0.4062;EUR_AF=0.166;SAS_AF=0.1503;AA=C|||;VT=SNP
1	239436666	rs2820039	T	C	100	PASS	AC=1035;AF=0.206669;AN=5008;NS=2504;DP=19860;EAS_AF=0.0645;AMR_AF=0.17;AFR_AF=0.407;EUR_AF=0.166;SAS_AF=0.1503;AA=C|||;VT=SNP
1	239436876	rs2820040	G	A	100	PASS	AC=1033;AF=0.20627;AN=5008;NS=2504;DP=18181;EAS_AF=0.0645;AMR_AF=0.17;AFR_AF=0.4054;EUR_AF=0.166;SAS_AF=0.1503;AA=G|||;VT=SNP
1	239437118	rs2494001	A	T	100	PASS	AC=2128;AF=0.42492;AN=5008;NS=2504;DP=18363;EAS_AF=0.119;AMR_AF=0.379;AFR_AF=0.882;EUR_AF=0.33;SAS_AF=0.2526;AA=T|||;VT=SNP
1	239437121	rs2494000	G	C	100	PASS	AC=1034;AF=0.20647;AN=5008;NS=2504;DP=18398;EAS_AF=0.0645;AMR_AF=0.17;AFR_AF=0.4062;EUR_AF=0.166;SAS_AF=0.1503;AA=G|||;VT=SNP
1	239437125	rs11578868	A	G	100	PASS	AC=165;AF=0.0329473;AN=5008;NS=2504;DP=18337;EAS_AF=0;AMR_AF=0.0677;AFR_AF=0.0015;EUR_AF=0.1054;SAS_AF=0.0102;AA=A|||;VT=SNP
1	239437200	rs9428827	C	T	100	PASS	AC=1034;AF=0.20647;AN=5008;NS=2504;DP=18353;EAS_AF=0.0655;AMR_AF=0.17;AFR_AF=0.4054;EUR_AF=0.166;SAS_AF=0.1503;AA=N|||;VT=SNP
1	239437722	rs10925860	G	A	100	PASS	AC=723;AF=0.144369;AN=5008;NS=2504;DP=19921;EAS_AF=0.3165;AMR_AF=0.1859;AFR_AF=0.003;EUR_AF=0.1759;SAS_AF=0.0961;AA=G|||;VT=SNP
1	239437737	rs2820041	A	C	100	PASS	AC=1033;AF=0.20627;AN=5008;NS=2504;DP=19712;EAS_AF=0.0645;AMR_AF=0.17;AFR_AF=0.4054;EUR_AF=0.166;SAS_AF=0.1503;AA=A|||;VT=SNP
1	239437829	rs2820042	A	G	100	PASS	AC=1033;AF=0.20627;AN=5008;NS=2504;DP=20211;EAS_AF=0.0645;AMR_AF=0.17;AFR_AF=0.4054;EUR_AF=0.166;SAS_AF=0.1503;AA=A|||;VT=SNP
1	239438115	rs2820043	C	G	100	PASS	AC=1033;AF=0.20627;AN=5008;NS=2504;DP=21530;EAS_AF=0.0645;AMR_AF=0.17;AFR_AF=0.4054;EUR_AF=0.166;SAS_AF=0.1503;AA=G|||;VT=SNP
1	239438375	rs2820044	G	A	100	PASS	AC=1033;AF=0.20627;AN=5008;NS=2504;DP=18439;EAS_AF=0.0645;AMR_AF=0.17;AFR_AF=0.4047;EUR_AF=0.166;SAS_AF=0.1513;AA=G|||;VT=SNP
1	239438693	rs1339730	G	A	100	PASS	AC=1032;AF=0.20607;AN=5008;NS=2504;DP=20199;EAS_AF=0.0645;AMR_AF=0.17;AFR_AF=0.4047;EUR_AF=0.166;SAS_AF=0.1503;AA=A|||;VT=SNP
1	239439085	rs1416824	T	C	100	PASS	AC=780;AF=0.155751;AN=5008;NS=2504;DP=18815;EAS_AF=0.0556;AMR_AF=0.1931;AFR_AF=0.2466;EUR_AF=0.164;SAS_AF=0.1012;AA=T|||;VT=SNP
1	239439173	rs2790620	G	A	100	PASS	AC=1032;AF=0.20607;AN=5008;NS=2504;DP=17967;EAS_AF=0.0645;AMR_AF=0.17;AFR_AF=0.4047;EUR_AF=0.166;SAS_AF=0.1503;AA=G|||;VT=SNP
1	239439269	rs1416825	G	C	100	PASS	AC=635;AF=0.126797;AN=5008;NS=2504;DP=16411;EAS_AF=0.0556;AMR_AF=0.1873;AFR_AF=0.1399;EUR_AF=0.164;SAS_AF=0.1012;AA=G|||;VT=SNP
1	239439310	rs2820046	T	A	100	PASS	AC=1032;AF=0.20607;AN=5008;NS=2504;DP=17276;EAS_AF=0.0645;AMR_AF=0.17;AFR_AF=0.4047;EUR_AF=0.166;SAS_AF=0.1503;AA=T|||;VT=SNP
1	239439715	rs146340614	G	A	100	PASS	AC=382;AF=0.076278;AN=5008;NS=2504;DP=19220;EAS_AF=0;AMR_AF=0.121;AFR_AF=0.0053;EUR_AF=0.1064;SAS_AF=0.1881;AA=G|||;VT=SNP
1	239439881	rs112801746	C	T	100	PASS	AC=46;AF=0.0091853;AN=5008;NS=2504;DP=14780;EAS_AF=0;AMR_AF=0.0159;AFR_AF=0;EUR_AF=0.0179;SAS_AF=0.0174;AA=g|||;VT=SNP
1	239440091	rs2493999	C	G	100	PASS	AC=1033;AF=0.20627;AN=5008;NS=2504;DP=19728;EAS_AF=0.0645;AMR_AF=0.17;AFR_AF=0.4047;EUR_AF=0.166;SAS_AF=0.1513;AA=C|||;VT=SNP
1	239440442	rs2493998	A	C	100	PASS	AC=1035;AF=0.206669;AN=5008;NS=2504;DP=21578;EAS_AF=0.0645;AMR_AF=0.17;AFR_AF=0.4062;EUR_AF=0.166;SAS_AF=0.1513;AA=C|||;VT=SNP
1	239440681	rs35889466	T	C	100	PASS	AC=58;AF=0.0115815;AN=5008;NS=2504;DP=21153;EAS_AF=0;AMR_AF=0.0245;AFR_AF=0.0008;EUR_AF=0.0338;SAS_AF=0.0061;AA=T|||;VT=SNP
1	239440690	rs77361668	T	A	100	PASS	AC=445;AF=0.0888578;AN=5008;NS=2504;DP=20944;EAS_AF=0.0645;AMR_AF=0.111;AFR_AF=0.0265;EUR_AF=0.1421;SAS_AF=0.1278;AA=T|||;VT=SNP
1	239440691	rs76451739	C	A	100	PASS	AC=445;AF=0.0888578;AN=5008;NS=2504;DP=20961;EAS_AF=0.0645;AMR_AF=0.111;AFR_AF=0.0265;EUR_AF=0.1421;SAS_AF=0.1278;AA=C|||;VT=SNP
1	239441802	rs9428463	C	A	100	PASS	AC=1027;AF=0.205072;AN=5008;NS=2504;DP=8150;EAS_AF=0.0645;AMR_AF=0.1686;AFR_AF=0.4054;EUR_AF=0.166;SAS_AF=0.1452;AA=C|||;VT=SNP
1	239441812	rs9428464	C	T	100	PASS	AC=1028;AF=0.205272;AN=5008;NS=2504;DP=8848;EAS_AF=0.0645;AMR_AF=0.1686;AFR_AF=0.4054;EUR_AF=0.166;SAS_AF=0.1462;AA=C|||;VT=SNP
1	239441940	rs9428465	T	A	100	PASS	AC=1831;AF=0.365615;AN=5008;NS=2504;DP=10282;EAS_AF=0.12;AMR_AF=0.3617;AFR_AF=0.6694;EUR_AF=0.33;SAS_AF=0.2474;AA=A|||;VT=SNP
1	239442090	rs2790670	C	T	100	PASS	AC=1028;AF=0.205272;AN=5008;NS=2504;DP=13435;EAS_AF=0.0645;AMR_AF=0.1686;AFR_AF=0.4054;EUR_AF=0.166;SAS_AF=0.1462;AA=T|||;VT=SNP
1	239442161	rs2790669	C	A	100	PASS	AC=2114;AF=0.422125;AN=5008;NS=2504;DP=14089;EAS_AF=0.12;AMR_AF=0.379;AFR_AF=0.8744;EUR_AF=0.33;SAS_AF=0.2474;AA=A|||;VT=SNP
1	239442389	rs73111660	T	C	100	PASS	AC=801;AF=0.159944;AN=5008;NS=2504;DP=15240;EAS_AF=0.0556;AMR_AF=0.1931;AFR_AF=0.2625;EUR_AF=0.164;SAS_AF=0.1012;AA=T|||;VT=SNP
1	239442442	rs73111662	G	A	100	PASS	AC=1089;AF=0.217452;AN=5008;NS=2504;DP=15550;EAS_AF=0.0556;AMR_AF=0.2089;AFR_AF=0.472;EUR_AF=0.164;SAS_AF=0.1012;AA=G|||;VT=SNP
1	239442484	rs73111663	T	C	100	PASS	AC=1089;AF=0.217452;AN=5008;NS=2504;DP=15543;EAS_AF=0.0556;AMR_AF=0.2089;AFR_AF=0.472;EUR_AF=0.164;SAS_AF=0.1012;AA=T|||;VT=SNP
1	239442744	rs2820047	A	T	100	PASS	AC=1082;AF=0.216054;AN=5008;NS=2504;DP=16107;EAS_AF=0.0645;AMR_AF=0.1657;AFR_AF=0.4478;EUR_AF=0.166;SAS_AF=0.1462;AA=A|||;VT=SNP
1	239443521	rs12732036	A	G	100	PASS	AC=52;AF=0.0103834;AN=5008;NS=2504;DP=15424;EAS_AF=0;AMR_AF=0.0231;AFR_AF=0.0008;EUR_AF=0.0288;SAS_AF=0.0061;AA=A|||;VT=SNP
1	239443988	rs73111665	T	G	100	PASS	AC=673;AF=0.134385;AN=5008;NS=2504;DP=17737;EAS_AF=0.0556;AMR_AF=0.1873;AFR_AF=0.1694;EUR_AF=0.163;SAS_AF=0.1012;AA=G|||;VT=SNP
1	239444181	rs111852331	C	T	100	PASS	AC=49;AF=0.00978435;AN=5008;NS=2504;DP=16446;EAS_AF=0;AMR_AF=0.0144;AFR_AF=0.0023;EUR_AF=0.0288;SAS_AF=0.0072;AA=C|||;VT=SNP
1	239444189	rs77428663	G	A	100	PASS	AC=671;AF=0.133986;AN=5008;NS=2504;DP=16493;EAS_AF=0.0556;AMR_AF=0.1873;AFR_AF=0.1679;EUR_AF=0.163;SAS_AF=0.1012;AA=A|||;VT=SNP
1	239444194	rs79104019	T	A	100	PASS	AC=671;AF=0.133986;AN=5008;NS=2504;DP=16565;EAS_AF=0.0556;AMR_AF=0.1873;AFR_AF=0.1679;EUR_AF=0.163;SAS_AF=0.1012;AA=A|||;VT=SNP
1	239444711	rs1591900	G	C	100	PASS	AC=681;AF=0.135982;AN=5008;NS=2504;DP=14479;EAS_AF=0.0655;AMR_AF=0.1873;AFR_AF=0.1679;EUR_AF=0.163;SAS_AF=0.1012;AA=c|||;VT=SNP
1	239444753	rs7514901	T	A	100	PASS	AC=680;AF=0.135783;AN=5008;NS=2504;DP=15456;EAS_AF=0.0655;AMR_AF=0.1873;AFR_AF=0.1672;EUR_AF=0.163;SAS_AF=0.1012;AA=T|||;VT=SNP
1	239444773	rs145543480	C	T	100	PASS	AC=16;AF=0.00319489;AN=5008;NS=2504;DP=16253;EAS_AF=0;AMR_AF=0.0029;AFR_AF=0;EUR_AF=0.0119;SAS_AF=0.002;AA=C|||;VT=SNP
1	239444964	rs2820048	T	G	100	PASS	AC=2140;AF=0.427316;AN=5008;NS=2504;DP=15135;EAS_AF=0.13;AMR_AF=0.379;AFR_AF=0.8752;EUR_AF=0.33;SAS_AF=0.2628;AA=G|||;VT=SNP
1	239445204	rs7546328	C	T	100	PASS	AC=681;AF=0.135982;AN=5008;NS=2504;DP=17681;EAS_AF=0.0655;AMR_AF=0.1873;AFR_AF=0.1679;EUR_AF=0.163;SAS_AF=0.1012;AA=C|||;VT=SNP
1	239445283	rs77474464	C	T	100	PASS	AC=82;AF=0.0163738;AN=5008;NS=2504;DP=18754;EAS_AF=0;AMR_AF=0.0346;AFR_AF=0.0061;EUR_AF=0.0437;SAS_AF=0.0061;AA=C|||;VT=SNP
1	239445395	rs73111670	C	T	100	PASS	AC=681;AF=0.135982;AN=5008;NS=2504;DP=17920;EAS_AF=0.0655;AMR_AF=0.1873;AFR_AF=0.1679;EUR_AF=0.163;SAS_AF=0.1012;AA=C|||;VT=SNP
1	239445442	rs73111671	A	G	100	PASS	AC=682;AF=0.136182;AN=5008;NS=2504;DP=17360;EAS_AF=0.0655;AMR_AF=0.1873;AFR_AF=0.1687;EUR_AF=0.163;SAS_AF=0.1012;AA=G|||;VT=SNP
1	239445770	rs35182893	T	C	100	PASS	AC=52;AF=0.0103834;AN=5008;NS=2504;DP=17911;EAS_AF=0;AMR_AF=0.0231;AFR_AF=0.0008;EUR_AF=0.0288;SAS_AF=0.0061;AA=T|||;VT=SNP
1	239445792	rs4659906	C	T	100	PASS	AC=710;AF=0.141773;AN=5008;NS=2504;DP=17892;EAS_AF=0.0655;AMR_AF=0.1844;AFR_AF=0.1876;EUR_AF=0.168;SAS_AF=0.1012;AA=C|||;VT=SNP
1	239445802	rs10925863	G	A	100	PASS	AC=460;AF=0.091853;AN=5008;NS=2504;DP=17708;EAS_AF=0.0645;AMR_AF=0.1124;AFR_AF=0.0257;EUR_AF=0.1421;SAS_AF=0.1431;AA=G|||;VT=SNP
1	239445837	rs4659907	A	G	100	PASS	AC=710;AF=0.141773;AN=5008;NS=2504;DP=17673;EAS_AF=0.0655;AMR_AF=0.1844;AFR_AF=0.1876;EUR_AF=0.168;SAS_AF=0.1012;AA=G|||;VT=SNP
1	239445974	rs57979761	C	G	100	PASS	AC=720;AF=0.14377;AN=5008;NS=2504;DP=17706;EAS_AF=0.0655;AMR_AF=0.1859;AFR_AF=0.1936;EUR_AF=0.168;SAS_AF=0.1022;AA=C|||;VT=SNP
1	239445983	rs59993374	G	T	100	PASS	AC=719;AF=0.14357;AN=5008;NS=2504;DP=17507;EAS_AF=0.0655;AMR_AF=0.1859;AFR_AF=0.1929;EUR_AF=0.168;SAS_AF=0.1022;AA=T|||;VT=SNP
1	239446693	rs2820049	A	G	100	PASS	AC=1342;AF=0.267971;AN=5008;NS=2504;DP=20273;EAS_AF=0.0655;AMR_AF=0.2248;AFR_AF=0.6467;EUR_AF=0.166;SAS_AF=0.1002;AA=G|||;VT=SNP
1	239446740	rs2820050	T	G	100	PASS	AC=1461;AF=0.291733;AN=5008;NS=2504;DP=19324;EAS_AF=0.0665;AMR_AF=0.245;AFR_AF=0.6952;EUR_AF=0.1879;SAS_AF=0.1186;AA=G|||;VT=SNP
1	239446838	rs77616433	G	A	100	PASS	AC=55;AF=0.0109824;AN=5008;NS=2504;DP=18650;EAS_AF=0.001;AMR_AF=0.0202;AFR_AF=0;EUR_AF=0.0219;SAS_AF=0.0184;AA=G|||;VT=SNP
1	239446841	rs150210727	C	G	100	PASS	AC=36;AF=0.0071885;AN=5008;NS=2504;DP=18635;EAS_AF=0;AMR_AF=0.0115;AFR_AF=0.0008;EUR_AF=0.0219;SAS_AF=0.0051;AA=C|||;VT=SNP
1	239446912	rs79106709	T	C	100	PASS	AC=575;AF=0.114816;AN=5008;NS=2504;DP=17909;EAS_AF=0.0655;AMR_AF=0.1744;AFR_AF=0.0923;EUR_AF=0.166;SAS_AF=0.1012;AA=T|||;VT=SNP
1	239447507	rs1339733	C	A	100	PASS	AC=679;AF=0.135583;AN=5008;NS=2504;DP=15817;EAS_AF=0.0665;AMR_AF=0.1412;AFR_AF=0.1331;EUR_AF=0.17;SAS_AF=0.1708;AA=C|||;VT=SNP
1	239447533	rs115928453	T	C	100	PASS	AC=55;AF=0.0109824;AN=5008;NS=2504;DP=15388;EAS_AF=0.001;AMR_AF=0.0202;AFR_AF=0;EUR_AF=0.0219;SAS_AF=0.0184;AA=T|||;VT=SNP
1	239447763	rs77289651	A	G	100	PASS	AC=372;AF=0.0742812;AN=5008;NS=2504;DP=19058;EAS_AF=0.0079;AMR_AF=0.1182;AFR_AF=0.0053;EUR_AF=0.1064;SAS_AF=0.1718;AA=A|||;VT=SNP
1	239448326	rs2790644	T	C	100	PASS	AC=1461;AF=0.291733;AN=5008;NS=2504;DP=17283;EAS_AF=0.0665;AMR_AF=0.245;AFR_AF=0.6959;EUR_AF=0.1869;SAS_AF=0.1186;AA=C|||;VT=SNP
1	239448544	rs56691090	G	A	100	PASS	AC=573;AF=0.114417;AN=5008;NS=2504;DP=17512;EAS_AF=0.0655;AMR_AF=0.1744;AFR_AF=0.0923;EUR_AF=0.165;SAS_AF=0.1002;AA=G|||;VT=SNP
1	239448547	rs16838171	C	T	100	PASS	AC=739;AF=0.147564;AN=5008;NS=2504;DP=17501;EAS_AF=0.0665;AMR_AF=0.1412;AFR_AF=0.1785;EUR_AF=0.17;SAS_AF=0.1708;AA=C|||;VT=SNP
1	239448556	rs76574071	A	C	100	PASS	AC=40;AF=0.00798722;AN=5008;NS=2504;DP=17544;EAS_AF=0;AMR_AF=0.0202;AFR_AF=0;EUR_AF=0.0219;SAS_AF=0.0041;AA=A|||;VT=SNP
1	239448755	rs116813330	G	A	100	PASS	AC=32;AF=0.00638978;AN=5008;NS=2504;DP=18240;EAS_AF=0;AMR_AF=0.013;AFR_AF=0.0008;EUR_AF=0.0199;SAS_AF=0.002;AA=G|||;VT=SNP
1	239448756	rs114814147	G	C	100	PASS	AC=32;AF=0.00638978;AN=5008;NS=2504;DP=18214;EAS_AF=0;AMR_AF=0.013;AFR_AF=0.0008;EUR_AF=0.0199;SAS_AF=0.002;AA=G|||;VT=SNP
1	239449875	rs2790625	G	T	100	PASS	AC=1180;AF=0.235623;AN=5008;NS=2504;DP=17373;EAS_AF=0.0655;AMR_AF=0.2161;AFR_AF=0.5287;EUR_AF=0.165;SAS_AF=0.1012;AA=T|||;VT=SNP
1	239449911	rs10925864	A	G	100	PASS	AC=73;AF=0.0145767;AN=5008;NS=2504;DP=17579;EAS_AF=0;AMR_AF=0.013;AFR_AF=0.0023;EUR_AF=0.0457;SAS_AF=0.0153;AA=A|||;VT=SNP
1	239449968	rs72752682	T	C	100	PASS	AC=72;AF=0.014377;AN=5008;NS=2504;DP=16930;EAS_AF=0;AMR_AF=0.0202;AFR_AF=0.0008;EUR_AF=0.0537;SAS_AF=0.0031;AA=T|||;VT=SNP
1	239450832	rs2820052	G	A	100	PASS	AC=1989;AF=0.397165;AN=5008;NS=2504;DP=18339;EAS_AF=0.1329;AMR_AF=0.3761;AFR_AF=0.7216;EUR_AF=0.3559;SAS_AF=0.2883;AA=A|||;VT=SNP
1	239450942	rs113335870	C	T	100	PASS	AC=55;AF=0.0109824;AN=5008;NS=2504;DP=18847;EAS_AF=0.001;AMR_AF=0.0202;AFR_AF=0;EUR_AF=0.0219;SAS_AF=0.0184;AA=C|||;VT=SNP
1	239451796	rs4659908	C	T	100	PASS	AC=603;AF=0.120407;AN=5008;NS=2504;DP=15737;EAS_AF=0.0655;AMR_AF=0.1758;AFR_AF=0.1195;EUR_AF=0.1581;SAS_AF=0.1002;AA=C|||;VT=SNP
1	239452870	rs74540304	T	C	100	PASS	AC=55;AF=0.0109824;AN=5008;NS=2504;DP=18255;EAS_AF=0.001;AMR_AF=0.0202;AFR_AF=0;EUR_AF=0.0219;SAS_AF=0.0184;AA=T|||;VT=SNP
1	239453106	rs16838192	C	T	100	PASS	AC=653;AF=0.130391;AN=5008;NS=2504;DP=18731;EAS_AF=0.0655;AMR_AF=0.1772;AFR_AF=0.1513;EUR_AF=0.165;SAS_AF=0.1002;AA=C|||;VT=SNP
1	239453425	rs78035176	T	A	100	PASS	AC=113;AF=0.0225639;AN=5008;NS=2504;DP=19764;EAS_AF=0.001;AMR_AF=0.0231;AFR_AF=0.0424;EUR_AF=0.0219;SAS_AF=0.0184;AA=T|||;VT=SNP
1	239453733	rs111891225	G	A	100	PASS	AC=40;AF=0.00798722;AN=5008;NS=2504;DP=18040;EAS_AF=0;AMR_AF=0.0202;AFR_AF=0;EUR_AF=0.0219;SAS_AF=0.0041;AA=G|||;VT=SNP
1	239454332	rs112304500	T	C	100	PASS	AC=55;AF=0.0109824;AN=5008;NS=2504;DP=15634;EAS_AF=0.001;AMR_AF=0.0202;AFR_AF=0;EUR_AF=0.0219;SAS_AF=0.0184;AA=T|||;VT=SNP
1	239454362	rs17583418	G	T	100	PASS	AC=616;AF=0.123003;AN=5008;NS=2504;DP=16064;EAS_AF=0.0665;AMR_AF=0.134;AFR_AF=0.0915;EUR_AF=0.169;SAS_AF=0.1687;AA=G|||;VT=SNP
1	239454492	rs111484148	A	G	100	PASS	AC=623;AF=0.124401;AN=5008;NS=2504;DP=15083;EAS_AF=0.0744;AMR_AF=0.134;AFR_AF=0.0915;EUR_AF=0.168;SAS_AF=0.1687;AA=A|||;VT=SNP
1	239454832	rs7515892	C	T	100	PASS	AC=3677;AF=0.734225;AN=5008;NS=2504;DP=17818;EAS_AF=0.9325;AMR_AF=0.7651;AFR_AF=0.3986;EUR_AF=0.8121;SAS_AF=0.8814;AA=C|||;VT=SNP
1	239455738	rs112039219	G	T	100	PASS	AC=113;AF=0.0225639;AN=5008;NS=2504;DP=14908;EAS_AF=0.001;AMR_AF=0.0231;AFR_AF=0.0424;EUR_AF=0.0219;SAS_AF=0.0184;AA=G|||;VT=SNP
1	239456296	rs74858905	A	G	100	PASS	AC=40;AF=0.00798722;AN=5008;NS=2504;DP=17410;EAS_AF=0;AMR_AF=0.0202;AFR_AF=0;EUR_AF=0.0219;SAS_AF=0.0041;AA=A|||;VT=SNP
1	239456389	rs74466438	C	A	100	PASS	AC=113;AF=0.0225639;AN=5008;NS=2504;DP=18984;EAS_AF=0.001;AMR_AF=0.0231;AFR_AF=0.0424;EUR_AF=0.0219;SAS_AF=0.0184;AA=C|||;VT=SNP
1	239457141	rs113786434	A	G	100	PASS	AC=49;AF=0.00978435;AN=5008;NS=2504;DP=19429;EAS_AF=0;AMR_AF=0.013;AFR_AF=0;EUR_AF=0.0298;SAS_AF=0.0102;AA=A|||;VT=SNP
1	239457246	rs117106431	C	T	100	PASS	AC=22;AF=0.00439297;AN=5008;NS=2504;DP=17913;EAS_AF=0.0079;AMR_AF=0.0058;AFR_AF=0.0008;EUR_AF=0.008;SAS_AF=0.001;AA=C|||;VT=SNP
1	239458280	rs7411488	G	A	100	PASS	AC=3788;AF=0.75639;AN=5008;NS=2504;DP=17489;EAS_AF=0.9544;AMR_AF=0.7867;AFR_AF=0.4259;EUR_AF=0.8429;SAS_AF=0.8885;AA=G|||;VT=SNP
1	239459464	rs113161745	T	C	100	PASS	AC=59;AF=0.0117812;AN=5008;NS=2504;DP=16973;EAS_AF=0.001;AMR_AF=0.0202;AFR_AF=0;EUR_AF=0.0229;SAS_AF=0.0215;AA=T|||;VT=SNP
1	239459591	rs77008511	T	C	100	PASS	AC=59;AF=0.0117812;AN=5008;NS=2504;DP=19886;EAS_AF=0.001;AMR_AF=0.0202;AFR_AF=0;EUR_AF=0.0229;SAS_AF=0.0215;AA=T|||;VT=SNP
1	239460167	rs4579742	A	T	100	PASS	AC=3872;AF=0.773163;AN=5008;NS=2504;DP=18165;EAS_AF=0.9554;AMR_AF=0.7882;AFR_AF=0.4546;EUR_AF=0.8449;SAS_AF=0.9315;AA=A|||;VT=SNP
1	239461362	rs112707350	A	C	100	PASS	AC=59;AF=0.0117812;AN=5008;NS=2504;DP=9556;EAS_AF=0.001;AMR_AF=0.0202;AFR_AF=0;EUR_AF=0.0229;SAS_AF=0.0215;AA=A|||;VT=SNP
1	239462396	rs148833523	G	A	100	PASS	AC=14;AF=0.00279553;AN=5008;NS=2504;DP=20071;EAS_AF=0;AMR_AF=0.0101;AFR_AF=0.0008;EUR_AF=0.006;SAS_AF=0;AA=G|||;VT=SNP
1	239463126	rs12032663	T	C	100	PASS	AC=1275;AF=0.254593;AN=5008;NS=2504;DP=17774;EAS_AF=0.2649;AMR_AF=0.219;AFR_AF=0.1006;EUR_AF=0.3091;SAS_AF=0.4213;AA=T|||;VT=SNP
1	239463195	rs58994924	T	A	100	PASS	AC=391;AF=0.0780751;AN=5008;NS=2504;DP=16843;EAS_AF=0.0446;AMR_AF=0.134;AFR_AF=0.087;EUR_AF=0.1034;SAS_AF=0.0348;AA=T|||;VT=SNP
1	239463528	rs12748947	T	C	100	PASS	AC=1330;AF=0.265575;AN=5008;NS=2504;DP=15166;EAS_AF=0.4048;AMR_AF=0.3919;AFR_AF=0.0446;EUR_AF=0.3121;SAS_AF=0.2832;AA=T|||;VT=SNP
1	239463565	rs114126837	A	C	100	PASS	AC=73;AF=0.0145767;AN=5008;NS=2504;DP=14314;EAS_AF=0;AMR_AF=0.0187;AFR_AF=0.003;EUR_AF=0.0338;SAS_AF=0.0225;AA=A|||;VT=SNP
1	239463941	rs12073764	A	T	100	PASS	AC=819;AF=0.163538;AN=5008;NS=2504;DP=14154;EAS_AF=0.0288;AMR_AF=0.1326;AFR_AF=0.2209;EUR_AF=0.2207;SAS_AF=0.1881;AA=A|||;VT=SNP
1	239463985	rs7512158	C	T	100	PASS	AC=690;AF=0.13778;AN=5008;NS=2504;DP=14356;EAS_AF=0.2381;AMR_AF=0.0937;AFR_AF=0.1868;EUR_AF=0.0626;SAS_AF=0.0767;AA=c|||;VT=SNP
1	239464205	rs114743616	G	A	100	PASS	AC=20;AF=0.00399361;AN=5008;NS=2504;DP=15508;EAS_AF=0;AMR_AF=0.0058;AFR_AF=0;EUR_AF=0.0149;SAS_AF=0.001;AA=G|||;VT=SNP
1	239465033	rs11584528	G	A	100	PASS	AC=27;AF=0.00539137;AN=5008;NS=2504;DP=18252;EAS_AF=0;AMR_AF=0.0072;AFR_AF=0;EUR_AF=0.0219;SAS_AF=0;AA=G|||;VT=SNP
1	239465486	rs10802759	T	G	100	PASS	AC=1552;AF=0.309904;AN=5008;NS=2504;DP=21377;EAS_AF=0.2798;AMR_AF=0.2262;AFR_AF=0.4297;EUR_AF=0.2863;SAS_AF=0.2628;AA=T|||;VT=SNP
1	239465503	rs142449664	A	G	100	PASS	AC=342;AF=0.0682907;AN=5008;NS=2504;DP=20207;EAS_AF=0;AMR_AF=0.1282;AFR_AF=0.0053;EUR_AF=0.1064;SAS_AF=0.1421;AA=A|||;VT=SNP
1	239465541	rs6684249	G	A	100	PASS	AC=1269;AF=0.253395;AN=5008;NS=2504;DP=19317;EAS_AF=0.4038;AMR_AF=0.3689;AFR_AF=0.0454;EUR_AF=0.2823;SAS_AF=0.2679;AA=G|||;VT=SNP
1	239465679	rs10925865	C	T	100	PASS	AC=699;AF=0.139577;AN=5008;NS=2504;DP=14907;EAS_AF=0.251;AMR_AF=0.0937;AFR_AF=0.1861;EUR_AF=0.0626;SAS_AF=0.0736;AA=C|||;VT=SNP
1	239465815	rs144926327	C	A	100	PASS	AC=48;AF=0.00958466;AN=5008;NS=2504;DP=17985;EAS_AF=0.001;AMR_AF=0.0187;AFR_AF=0;EUR_AF=0.0219;SAS_AF=0.0123;AA=C|||;VT=SNP
1	239466136	rs17644359	C	T	100	PASS	AC=358;AF=0.0714856;AN=5008;NS=2504;DP=15133;EAS_AF=0.0327;AMR_AF=0.1354;AFR_AF=0.0703;EUR_AF=0.1004;SAS_AF=0.0378;AA=C|||;VT=SNP
1	239466287	rs7518749	C	T	100	PASS	AC=822;AF=0.164137;AN=5008;NS=2504;DP=17815;EAS_AF=0.0288;AMR_AF=0.1326;AFR_AF=0.2209;EUR_AF=0.2237;SAS_AF=0.1881;AA=C|||;VT=SNP
1	239466347	rs4568821	A	G	100	PASS	AC=3478;AF=0.694489;AN=5008;NS=2504;DP=17275;EAS_AF=0.7163;AMR_AF=0.7651;AFR_AF=0.7126;EUR_AF=0.7028;SAS_AF=0.589;AA=G|||;VT=SNP
1	239466838	rs10733122	C	T	100	PASS	AC=1523;AF=0.304113;AN=5008;NS=2504;DP=8395;EAS_AF=0.2798;AMR_AF=0.2262;AFR_AF=0.4077;EUR_AF=0.2873;SAS_AF=0.2618;AA=C|||;VT=SNP
1	239467083	rs10733124	A	G	100	PASS	AC=3478;AF=0.694489;AN=5008;NS=2504;DP=9202;EAS_AF=0.7163;AMR_AF=0.7651;AFR_AF=0.7141;EUR_AF=0.7008;SAS_AF=0.589;AA=G|||;VT=SNP
1	239467144	rs10925866	T	C	100	PASS	AC=822;AF=0.164137;AN=5008;NS=2504;DP=9611;EAS_AF=0.0288;AMR_AF=0.1326;AFR_AF=0.2209;EUR_AF=0.2237;SAS_AF=0.1881;AA=T|||;VT=SNP
1	239467651	rs77713841	C	T	100	PASS	AC=142;AF=0.0283546;AN=5008;NS=2504;DP=19132;EAS_AF=0.003;AMR_AF=0.0288;AFR_AF=0.0431;EUR_AF=0.0427;SAS_AF=0.0194;AA=T|||;VT=SNP
1	239468210	rs10802760	C	A	100	PASS	AC=1259;AF=0.251398;AN=5008;NS=2504;DP=16184;EAS_AF=0.2827;AMR_AF=0.2147;AFR_AF=0.0953;EUR_AF=0.2962;SAS_AF=0.41;AA=C|||;VT=SNP
1	239468345	rs16838197	T	C	100	PASS	AC=360;AF=0.071885;AN=5008;NS=2504;DP=16555;EAS_AF=0.0327;AMR_AF=0.1369;AFR_AF=0.0703;EUR_AF=0.1004;SAS_AF=0.0389;AA=T|||;VT=SNP
1	239468422	rs71644975	G	T	100	PASS	AC=86;AF=0.0171725;AN=5008;NS=2504;DP=17649;EAS_AF=0;AMR_AF=0.0303;AFR_AF=0.0015;EUR_AF=0.0517;SAS_AF=0.0112;AA=G|||;VT=SNP
1	239468556	rs16838201	T	A	100	PASS	AC=702;AF=0.140176;AN=5008;NS=2504;DP=2379;EAS_AF=0.252;AMR_AF=0.0937;AFR_AF=0.1868;EUR_AF=0.0636;SAS_AF=0.0736;AA=t|||;VT=SNP
1	239468703	rs77912313	A	G	100	PASS	AC=50;AF=0.00998403;AN=5008;NS=2504;DP=16392;EAS_AF=0.001;AMR_AF=0.0187;AFR_AF=0;EUR_AF=0.0239;SAS_AF=0.0123;AA=A|||;VT=SNP
1	239468997	rs141287419	T	C	100	PASS	AC=66;AF=0.0131789;AN=5008;NS=2504;DP=16276;EAS_AF=0;AMR_AF=0.0072;AFR_AF=0.0023;EUR_AF=0.0179;SAS_AF=0.0409;AA=T|||;VT=SNP
1	239469556	rs78023564	T	C	100	PASS	AC=50;AF=0.00998403;AN=5008;NS=2504;DP=13801;EAS_AF=0.001;AMR_AF=0.0187;AFR_AF=0;EUR_AF=0.0239;SAS_AF=0.0123;AA=T|||;VT=SNP
1	239469734	rs10925867	T	G	100	PASS	AC=824;AF=0.164537;AN=5008;NS=2504;DP=14789;EAS_AF=0.0288;AMR_AF=0.1326;AFR_AF=0.2209;EUR_AF=0.2227;SAS_AF=0.1912;AA=T|||;VT=SNP
1	239469842	rs149111725	G	A	100	PASS	AC=24;AF=0.00479233;AN=5008;NS=2504;DP=16410;EAS_AF=0;AMR_AF=0.0029;AFR_AF=0.0008;EUR_AF=0.0199;SAS_AF=0.001;AA=G|||;VT=SNP
1	239469851	rs6682523	G	A	100	PASS	AC=362;AF=0.0722843;AN=5008;NS=2504;DP=16581;EAS_AF=0.0327;AMR_AF=0.1398;AFR_AF=0.0711;EUR_AF=0.1004;SAS_AF=0.0378;AA=g|||;VT=SNP
1	239470322	rs112124003	C	T	100	PASS	AC=44;AF=0.00878594;AN=5008;NS=2504;DP=16053;EAS_AF=0;AMR_AF=0.0187;AFR_AF=0;EUR_AF=0.0239;SAS_AF=0.0072;AA=C|||;VT=SNP
1	239470999	rs138867376	G	T	100	PASS	AC=25;AF=0.00499201;AN=5008;NS=2504;DP=12733;EAS_AF=0.001;AMR_AF=0.0029;AFR_AF=0.0008;EUR_AF=0.0199;SAS_AF=0.001;AA=G|||;VT=SNP
1	239471050	rs111435127	G	A	100	PASS	AC=701;AF=0.139976;AN=5008;NS=2504;DP=13423;EAS_AF=0.251;AMR_AF=0.0937;AFR_AF=0.1868;EUR_AF=0.0636;SAS_AF=0.0736;AA=G|||;VT=SNP
1	239471272	rs4570412	C	T	100	PASS	AC=3458;AF=0.690495;AN=5008;NS=2504;DP=12209;EAS_AF=0.7173;AMR_AF=0.7695;AFR_AF=0.6944;EUR_AF=0.7028;SAS_AF=0.589;AA=T|||;VT=SNP
1	239472077	rs12041476	T	C	100	PASS	AC=797;AF=0.159145;AN=5008;NS=2504;DP=15965;EAS_AF=0.251;AMR_AF=0.0965;AFR_AF=0.2564;EUR_AF=0.0636;SAS_AF=0.0757;AA=T|||;VT=SNP
1	239472183	rs6429133	G	C	100	PASS	AC=1179;AF=0.235423;AN=5008;NS=2504;DP=15381;EAS_AF=0.0615;AMR_AF=0.268;AFR_AF=0.292;EUR_AF=0.3221;SAS_AF=0.226;AA=G|||;VT=SNP
1	239472254	rs6689735	G	C	100	PASS	AC=363;AF=0.072484;AN=5008;NS=2504;DP=16100;EAS_AF=0.0327;AMR_AF=0.1369;AFR_AF=0.0734;EUR_AF=0.0994;SAS_AF=0.0389;AA=C|||;VT=SNP
1	239472584	rs11585867	G	A	100	PASS	AC=38;AF=0.00758786;AN=5008;NS=2504;DP=17353;EAS_AF=0;AMR_AF=0.0115;AFR_AF=0.0008;EUR_AF=0.0288;SAS_AF=0;AA=G|||;VT=SNP
1	239472976	rs77204299	G	A	100	PASS	AC=16;AF=0.00319489;AN=5008;NS=2504;DP=17407;EAS_AF=0;AMR_AF=0.0043;AFR_AF=0.0015;EUR_AF=0.0099;SAS_AF=0.001;AA=G|||;VT=SNP
1	239473113	rs10495435	T	C	100	PASS	AC=2596;AF=0.518371;AN=5008;NS=2504;DP=20521;EAS_AF=0.6905;AMR_AF=0.6239;AFR_AF=0.4569;EUR_AF=0.4781;SAS_AF=0.3906;AA=C|||;VT=SNP
1	239473409	rs12040449	G	A	100	PASS	AC=826;AF=0.164936;AN=5008;NS=2504;DP=18686;EAS_AF=0.251;AMR_AF=0.1037;AFR_AF=0.2587;EUR_AF=0.0855;SAS_AF=0.0746;AA=A|||;VT=SNP
1	239473442	rs12047674	C	A	100	PASS	AC=826;AF=0.164936;AN=5008;NS=2504;DP=19402;EAS_AF=0.251;AMR_AF=0.1037;AFR_AF=0.2587;EUR_AF=0.0855;SAS_AF=0.0746;AA=C|||;VT=SNP
1	239473681	rs4659539	A	C	100	PASS	AC=2595;AF=0.518171;AN=5008;NS=2504;DP=20224;EAS_AF=0.6905;AMR_AF=0.6239;AFR_AF=0.4569;EUR_AF=0.4771;SAS_AF=0.3906;AA=C|||;VT=SNP
1	239473965	rs10495434	G	T	100	PASS	AC=695;AF=0.138778;AN=5008;NS=2504;DP=22294;EAS_AF=0.251;AMR_AF=0.0951;AFR_AF=0.1657;EUR_AF=0.0835;SAS_AF=0.0746;AA=G|||;VT=SNP
1	239474146	rs12737036	T	A	100	PASS	AC=1296;AF=0.258786;AN=5008;NS=2504;DP=19597;EAS_AF=0.4067;AMR_AF=0.3761;AFR_AF=0.0454;EUR_AF=0.2922;SAS_AF=0.2771;AA=T|||;VT=SNP
1	239474391	rs17583977	G	A	100	PASS	AC=359;AF=0.0716853;AN=5008;NS=2504;DP=18389;EAS_AF=0.0327;AMR_AF=0.1369;AFR_AF=0.0711;EUR_AF=0.0994;SAS_AF=0.0378;AA=G|||;VT=SNP
1	239474934	rs72752690	T	C	100	PASS	AC=359;AF=0.0716853;AN=5008;NS=2504;DP=19527;EAS_AF=0.0327;AMR_AF=0.1369;AFR_AF=0.0711;EUR_AF=0.0994;SAS_AF=0.0378;AA=T|||;VT=SNP
1	239474954	rs7530393	C	T	100	PASS	AC=821;AF=0.163938;AN=5008;NS=2504;DP=19252;EAS_AF=0.251;AMR_AF=0.1037;AFR_AF=0.2549;EUR_AF=0.0855;SAS_AF=0.0746;AA=C|||;VT=SNP
1	239474972	rs79509991	G	A	100	PASS	AC=44;AF=0.00878594;AN=5008;NS=2504;DP=18791;EAS_AF=0;AMR_AF=0.0187;AFR_AF=0;EUR_AF=0.0229;SAS_AF=0.0082;AA=G|||;VT=SNP
1	239475031	rs4131653	C	T	100	PASS	AC=1295;AF=0.258586;AN=5008;NS=2504;DP=19107;EAS_AF=0.4058;AMR_AF=0.3761;AFR_AF=0.0454;EUR_AF=0.2922;SAS_AF=0.2771;AA=C|||;VT=SNP
1	239475286	rs12039240	A	T	100	PASS	AC=825;AF=0.164736;AN=5008;NS=2504;DP=19690;EAS_AF=0.251;AMR_AF=0.1037;AFR_AF=0.2579;EUR_AF=0.0855;SAS_AF=0.0746;AA=A|||;VT=SNP
1	239475394	rs77781441	C	A	100	PASS	AC=49;AF=0.00978435;AN=5008;NS=2504;DP=17770;EAS_AF=0;AMR_AF=0.0187;AFR_AF=0;EUR_AF=0.0229;SAS_AF=0.0133;AA=C|||;VT=SNP
1	239475430	rs112944184	C	T	100	PASS	AC=40;AF=0.00798722;AN=5008;NS=2504;DP=17913;EAS_AF=0;AMR_AF=0.0187;AFR_AF=0;EUR_AF=0.0189;SAS_AF=0.0082;AA=C|||;VT=SNP
1	239475535	rs12021599	C	G	100	PASS	AC=824;AF=0.164537;AN=5008;NS=2504;DP=18463;EAS_AF=0.25;AMR_AF=0.1037;AFR_AF=0.2579;EUR_AF=0.0855;SAS_AF=0.0746;AA=C|||;VT=SNP
1	239475740	rs10495433	T	C	100	PASS	AC=824;AF=0.164537;AN=5008;NS=2504;DP=19706;EAS_AF=0.25;AMR_AF=0.1037;AFR_AF=0.2579;EUR_AF=0.0855;SAS_AF=0.0746;AA=C|||;VT=SNP
1	239475761	rs10495432	G	A	100	PASS	AC=1295;AF=0.258586;AN=5008;NS=2504;DP=20227;EAS_AF=0.4058;AMR_AF=0.3761;AFR_AF=0.0454;EUR_AF=0.2922;SAS_AF=0.2771;AA=G|||;VT=SNP
1	239475798	rs6679516	C	T	100	PASS	AC=824;AF=0.164537;AN=5008;NS=2504;DP=19513;EAS_AF=0.25;AMR_AF=0.1037;AFR_AF=0.2579;EUR_AF=0.0855;SAS_AF=0.0746;AA=T|||;VT=SNP
1	239475925	rs10495431	C	T	100	PASS	AC=766;AF=0.152955;AN=5008;NS=2504;DP=18917;EAS_AF=0.0288;AMR_AF=0.1239;AFR_AF=0.2027;EUR_AF=0.1998;SAS_AF=0.1861;AA=C|||;VT=SNP
1	239476141	rs4233476	C	T	100	PASS	AC=1297;AF=0.258986;AN=5008;NS=2504;DP=20449;EAS_AF=0.4067;AMR_AF=0.3775;AFR_AF=0.0446;EUR_AF=0.2922;SAS_AF=0.2781;AA=C|||;VT=SNP
1	239476145	rs6692301	A	C	100	PASS	AC=827;AF=0.165136;AN=5008;NS=2504;DP=20553;EAS_AF=0.252;AMR_AF=0.1037;AFR_AF=0.2587;EUR_AF=0.0855;SAS_AF=0.0746;AA=A|||;VT=SNP
1	239476321	rs76440062	G	A	100	PASS	AC=50;AF=0.00998403;AN=5008;NS=2504;DP=18748;EAS_AF=0.001;AMR_AF=0.0187;AFR_AF=0;EUR_AF=0.0229;SAS_AF=0.0133;AA=G|||;VT=SNP
1	239476369	rs6703608	G	C	100	PASS	AC=825;AF=0.164736;AN=5008;NS=2504;DP=18144;EAS_AF=0.25;AMR_AF=0.1037;AFR_AF=0.2587;EUR_AF=0.0855;SAS_AF=0.0746;AA=C|||;VT=SNP
1	239476381	rs6695112	T	C	100	PASS	AC=48;AF=0.00958466;AN=5008;NS=2504;DP=17884;EAS_AF=0;AMR_AF=0.0101;AFR_AF=0.0008;EUR_AF=0.0388;SAS_AF=0.001;AA=T|||;VT=SNP
1	239476494	rs12239974	G	A	100	PASS	AC=835;AF=0.166733;AN=5008;NS=2504;DP=17867;EAS_AF=0.25;AMR_AF=0.1037;AFR_AF=0.2663;EUR_AF=0.0855;SAS_AF=0.0746;AA=G|||;VT=SNP
1	239476669	rs10925868	A	T	100	PASS	AC=889;AF=0.177516;AN=5008;NS=2504;DP=18397;EAS_AF=0.253;AMR_AF=0.1052;AFR_AF=0.3048;EUR_AF=0.0855;SAS_AF=0.0736;AA=a|||;VT=SNP
1	239476853	rs10925869	G	A	100	PASS	AC=742;AF=0.148163;AN=5008;NS=2504;DP=18221;EAS_AF=0.252;AMR_AF=0.1009;AFR_AF=0.1921;EUR_AF=0.0915;SAS_AF=0.0736;AA=A|||;VT=SNP
1	239477421	rs76028346	G	A	100	PASS	AC=50;AF=0.00998403;AN=5008;NS=2504;DP=15793;EAS_AF=0;AMR_AF=0.0187;AFR_AF=0;EUR_AF=0.0239;SAS_AF=0.0133;AA=G|||;VT=SNP
1	239478354	rs72752694	T	A	100	PASS	AC=209;AF=0.0417332;AN=5008;NS=2504;DP=13178;EAS_AF=0.0347;AMR_AF=0.049;AFR_AF=0.0083;EUR_AF=0.0934;SAS_AF=0.0358;AA=T|||;VT=SNP
1	239479003	rs12042304	A	C	100	PASS	AC=786;AF=0.156949;AN=5008;NS=2504;DP=18276;EAS_AF=0.2649;AMR_AF=0.2478;AFR_AF=0.0628;EUR_AF=0.1014;SAS_AF=0.1656;AA=A|||;VT=SNP
1	239479211	rs7548266	G	T	100	PASS	AC=24;AF=0.00479233;AN=5008;NS=2504;DP=17153;EAS_AF=0;AMR_AF=0.0029;AFR_AF=0.0008;EUR_AF=0.0199;SAS_AF=0.001;AA=G|||;VT=SNP
1	239479730	rs57817718	A	T	100	PASS	AC=193;AF=0.0385383;AN=5008;NS=2504;DP=17944;EAS_AF=0.003;AMR_AF=0.0375;AFR_AF=0.0303;EUR_AF=0.0845;SAS_AF=0.0399;AA=A|||;VT=SNP
1	239480031	rs76954806	T	C	100	PASS	AC=85;AF=0.0169728;AN=5008;NS=2504;DP=18732;EAS_AF=0;AMR_AF=0.0216;AFR_AF=0.0038;EUR_AF=0.0557;SAS_AF=0.0092;AA=T|||;VT=SNP
1	239481069	rs111815460	C	T	100	PASS	AC=41;AF=0.0081869;AN=5008;NS=2504;DP=14973;EAS_AF=0;AMR_AF=0.0173;AFR_AF=0.0008;EUR_AF=0.0199;SAS_AF=0.0082;AA=C|||;VT=SNP
1	239481427	rs6702543	G	A	100	PASS	AC=3114;AF=0.621805;AN=5008;NS=2504;DP=16543;EAS_AF=0.6716;AMR_AF=0.5965;AFR_AF=0.5083;EUR_AF=0.7197;SAS_AF=0.6411;AA=G|||;VT=SNP
1	239481936	rs72752696	C	T	100	PASS	AC=166;AF=0.033147;AN=5008;NS=2504;DP=18947;EAS_AF=0.0248;AMR_AF=0.0331;AFR_AF=0.0401;EUR_AF=0.0388;SAS_AF=0.0266;AA=C|||;VT=SNP
1	239482904	rs79708392	C	T	100	PASS	AC=40;AF=0.00798722;AN=5008;NS=2504;DP=19441;EAS_AF=0;AMR_AF=0.0173;AFR_AF=0;EUR_AF=0.0199;SAS_AF=0.0082;AA=C|||;VT=SNP
1	239483346	rs12042595	T	C	100	PASS	AC=430;AF=0.0858626;AN=5008;NS=2504;DP=20877;EAS_AF=0.1101;AMR_AF=0.0576;AFR_AF=0.0053;EUR_AF=0.1133;SAS_AF=0.1616;AA=T|||;VT=SNP
1	239483714	rs72752698	T	A	100	PASS	AC=115;AF=0.0229633;AN=5008;NS=2504;DP=19634;EAS_AF=0.0248;AMR_AF=0.0274;AFR_AF=0.0045;EUR_AF=0.0388;SAS_AF=0.0266;AA=T|||;VT=SNP
1	239484215	rs73113485	A	G	100	PASS	AC=397;AF=0.0792732;AN=5008;NS=2504;DP=16033;EAS_AF=0.0089;AMR_AF=0.0778;AFR_AF=0.084;EUR_AF=0.1163;SAS_AF=0.1084;AA=A|||;VT=SNP
1	239484407	rs78867401	C	T	100	PASS	AC=108;AF=0.0215655;AN=5008;NS=2504;DP=17320;EAS_AF=0;AMR_AF=0.0432;AFR_AF=0.0023;EUR_AF=0.0716;SAS_AF=0.0031;AA=C|||;VT=SNP
1	239484597	rs12139059	A	T	100	PASS	AC=369;AF=0.0736821;AN=5008;NS=2504;DP=18314;EAS_AF=0.0089;AMR_AF=0.0764;AFR_AF=0.0635;EUR_AF=0.1153;SAS_AF=0.1094;AA=A|||;VT=SNP
1	239484819	rs79313062	T	C	100	PASS	AC=85;AF=0.0169728;AN=5008;NS=2504;DP=17413;EAS_AF=0;AMR_AF=0.0216;AFR_AF=0.0038;EUR_AF=0.0557;SAS_AF=0.0092;AA=T|||;VT=SNP
1	239485003	rs78046768	A	G	100	PASS	AC=45;AF=0.00898562;AN=5008;NS=2504;DP=17806;EAS_AF=0;AMR_AF=0.0173;AFR_AF=0;EUR_AF=0.0199;SAS_AF=0.0133;AA=A|||;VT=SNP
1	239485696	rs76897359	A	G	100	PASS	AC=40;AF=0.00798722;AN=5008;NS=2504;DP=16806;EAS_AF=0;AMR_AF=0.0173;AFR_AF=0;EUR_AF=0.0199;SAS_AF=0.0082;AA=A|||;VT=SNP
1	239485811	rs111850868	A	T	100	PASS	AC=40;AF=0.00798722;AN=5008;NS=2504;DP=16021;EAS_AF=0;AMR_AF=0.0173;AFR_AF=0;EUR_AF=0.0199;SAS_AF=0.0082;AA=A|||;VT=SNP
1	239486376	rs78421286	C	A	100	PASS	AC=40;AF=0.00798722;AN=5008;NS=2504;DP=17289;EAS_AF=0;AMR_AF=0.0173;AFR_AF=0;EUR_AF=0.0199;SAS_AF=0.0082;AA=C|||;VT=SNP
1	239486471	rs12739440	T	G	100	PASS	AC=88;AF=0.0175719;AN=5008;NS=2504;DP=16775;EAS_AF=0;AMR_AF=0.0288;AFR_AF=0.0015;EUR_AF=0.0547;SAS_AF=0.0112;AA=T|||;VT=SNP
1	239486485	rs72752700	T	C	100	PASS	AC=129;AF=0.0257588;AN=5008;NS=2504;DP=17292;EAS_AF=0.0377;AMR_AF=0.0288;AFR_AF=0.0045;EUR_AF=0.0388;SAS_AF=0.0266;AA=T|||;VT=SNP
1	239486697	rs144036475	G	A	100	PASS	AC=40;AF=0.00798722;AN=5008;NS=2504;DP=12076;EAS_AF=0;AMR_AF=0.0173;AFR_AF=0;EUR_AF=0.0199;SAS_AF=0.0082;AA=G|||;VT=SNP
1	239487016	rs11810036	A	G	100	PASS	AC=2877;AF=0.574481;AN=5008;NS=2504;DP=3585;EAS_AF=0.6716;AMR_AF=0.5908;AFR_AF=0.3956;EUR_AF=0.7187;SAS_AF=0.5562;AA=A|||;VT=SNP
1	239487077	rs181369227	A	G	100	PASS	AC=41;AF=0.0081869;AN=5008;NS=2504;DP=7400;EAS_AF=0;AMR_AF=0.0173;AFR_AF=0;EUR_AF=0.0199;SAS_AF=0.0092;AA=A|||;VT=SNP
1	239489151	rs10495430	G	C	100	PASS	AC=945;AF=0.188698;AN=5008;NS=2504;DP=16345;EAS_AF=0.0327;AMR_AF=0.3026;AFR_AF=0.1483;EUR_AF=0.2217;SAS_AF=0.2894;AA=G|||;VT=SNP
1	239489667	rs16838263	G	A	100	PASS	AC=490;AF=0.0978435;AN=5008;NS=2504;DP=17520;EAS_AF=0.0685;AMR_AF=0.1124;AFR_AF=0.0953;EUR_AF=0.0934;SAS_AF=0.1258;AA=G|||;VT=SNP
1	239489672	rs76343960	A	G	100	PASS	AC=384;AF=0.0766773;AN=5008;NS=2504;DP=17615;EAS_AF=0.0218;AMR_AF=0.0303;AFR_AF=0.202;EUR_AF=0.0229;SAS_AF=0.0521;AA=G|||;VT=SNP
1	239490528	rs142861768	T	A	100	PASS	AC=40;AF=0.00798722;AN=5008;NS=2504;DP=12006;EAS_AF=0;AMR_AF=0.0173;AFR_AF=0;EUR_AF=0.0199;SAS_AF=0.0082;AA=T|||;VT=SNP
1	239490983	rs4072663	T	C	100	PASS	AC=1258;AF=0.251198;AN=5008;NS=2504;DP=16437;EAS_AF=0.2659;AMR_AF=0.3429;AFR_AF=0.174;EUR_AF=0.2386;SAS_AF=0.2883;AA=T|||;VT=SNP
1	239491164	rs149825772	C	T	100	PASS	AC=98;AF=0.0195687;AN=5008;NS=2504;DP=16648;EAS_AF=0;AMR_AF=0.0144;AFR_AF=0.0008;EUR_AF=0.0318;SAS_AF=0.0562;AA=C|||;VT=SNP
1	239491209	rs12145602	A	G	100	PASS	AC=795;AF=0.158746;AN=5008;NS=2504;DP=16055;EAS_AF=0.0099;AMR_AF=0.2954;AFR_AF=0.0885;EUR_AF=0.2187;SAS_AF=0.2485;AA=A|||;VT=SNP
1	239491288	rs4659909	G	A	100	PASS	AC=796;AF=0.158946;AN=5008;NS=2504;DP=15054;EAS_AF=0.0099;AMR_AF=0.2968;AFR_AF=0.0885;EUR_AF=0.2187;SAS_AF=0.2485;AA=G|||;VT=SNP
1	239491834	rs6661899	A	C	100	PASS	AC=2973;AF=0.59365;AN=5008;NS=2504;DP=18540;EAS_AF=0.6875;AMR_AF=0.5922;AFR_AF=0.3918;EUR_AF=0.7187;SAS_AF=0.6421;AA=A|||;VT=SNP
1	239491837	rs6672904	G	T	100	PASS	AC=2972;AF=0.59345;AN=5008;NS=2504;DP=18322;EAS_AF=0.6875;AMR_AF=0.5922;AFR_AF=0.3926;EUR_AF=0.7187;SAS_AF=0.6401;AA=G|||;VT=SNP
1	239491880	rs78420820	T	C	100	PASS	AC=40;AF=0.00798722;AN=5008;NS=2504;DP=18128;EAS_AF=0;AMR_AF=0.0173;AFR_AF=0;EUR_AF=0.0199;SAS_AF=0.0082;AA=T|||;VT=SNP
1	239492387	rs4517336	C	A	100	PASS	AC=3126;AF=0.624201;AN=5008;NS=2504;DP=18781;EAS_AF=0.7123;AMR_AF=0.6254;AFR_AF=0.4236;EUR_AF=0.7575;SAS_AF=0.6667;AA=C|||;VT=SNP
1	239493087	rs72754603	A	G	100	PASS	AC=118;AF=0.0235623;AN=5008;NS=2504;DP=16753;EAS_AF=0.0248;AMR_AF=0.0288;AFR_AF=0.0061;EUR_AF=0.0388;SAS_AF=0.0266;AA=A|||;VT=SNP
1	239493543	rs187981105	G	A	100	PASS	AC=4;AF=0.000798722;AN=5008;NS=2504;DP=20856;EAS_AF=0;AMR_AF=0.0014;AFR_AF=0;EUR_AF=0.003;SAS_AF=0;AA=G|||;VT=SNP
1	239493800	rs112138515	G	A	100	PASS	AC=40;AF=0.00798722;AN=5008;NS=2504;DP=19490;EAS_AF=0;AMR_AF=0.0173;AFR_AF=0;EUR_AF=0.0199;SAS_AF=0.0082;AA=G|||;VT=SNP
1	239494391	rs111243657	T	C	100	PASS	AC=46;AF=0.0091853;AN=5008;NS=2504;DP=17100;EAS_AF=0;AMR_AF=0.0173;AFR_AF=0.0008;EUR_AF=0.0199;SAS_AF=0.0133;AA=T|||;VT=SNP
1	239494803	rs78464943	T	C	100	PASS	AC=85;AF=0.0169728;AN=5008;NS=2504;DP=17829;EAS_AF=0;AMR_AF=0.0216;AFR_AF=0.0038;EUR_AF=0.0557;SAS_AF=0.0092;AA=T|||;VT=SNP
1	239494835	rs144471262	G	C	100	PASS	AC=46;AF=0.0091853;AN=5008;NS=2504;DP=17727;EAS_AF=0.001;AMR_AF=0.0101;AFR_AF=0.0008;EUR_AF=0.0179;SAS_AF=0.0194;AA=G|||;VT=SNP
1	239495738	rs79705602	T	C	100	PASS	AC=60;AF=0.0119808;AN=5008;NS=2504;DP=18145;EAS_AF=0;AMR_AF=0.0231;AFR_AF=0;EUR_AF=0.0408;SAS_AF=0.0031;AA=T|||;VT=SNP
1	239495889	rs4390163	C	T	100	PASS	AC=1064;AF=0.21246;AN=5008;NS=2504;DP=18373;EAS_AF=0.1577;AMR_AF=0.183;AFR_AF=0.0371;EUR_AF=0.3748;SAS_AF=0.3599;AA=C|||;VT=SNP
1	239496306	rs114470778	G	A	100	PASS	AC=98;AF=0.0195687;AN=5008;NS=2504;DP=19629;EAS_AF=0;AMR_AF=0.0144;AFR_AF=0.0008;EUR_AF=0.0318;SAS_AF=0.0562;AA=G|||;VT=SNP
1	239496435	rs72754605	G	A	100	PASS	AC=118;AF=0.0235623;AN=5008;NS=2504;DP=19175;EAS_AF=0.0238;AMR_AF=0.0288;AFR_AF=0.0068;EUR_AF=0.0388;SAS_AF=0.0266;AA=G|||;VT=SNP
1	239496462	rs72754606	G	C	100	PASS	AC=304;AF=0.0607029;AN=5008;NS=2504;DP=18550;EAS_AF=0.0238;AMR_AF=0.036;AFR_AF=0.1437;EUR_AF=0.0388;SAS_AF=0.0266;AA=G|||;VT=SNP
1	239496469	rs12049599	A	G	100	PASS	AC=3511;AF=0.701078;AN=5008;NS=2504;DP=18618;EAS_AF=0.7312;AMR_AF=0.6585;AFR_AF=0.6256;EUR_AF=0.7793;SAS_AF=0.7219;AA=G|||;VT=SNP
1	239496852	rs75260334	T	C	100	PASS	AC=98;AF=0.0195687;AN=5008;NS=2504;DP=17353;EAS_AF=0;AMR_AF=0.0144;AFR_AF=0.0008;EUR_AF=0.0318;SAS_AF=0.0562;AA=T|||;VT=SNP
1	239497121	rs114968204	C	T	100	PASS	AC=99;AF=0.0197684;AN=5008;NS=2504;DP=20590;EAS_AF=0;AMR_AF=0.0159;AFR_AF=0.0008;EUR_AF=0.0318;SAS_AF=0.0562;AA=C|||;VT=SNP
1	239497691	rs68032203	A	G	100	PASS	AC=348;AF=0.0694888;AN=5008;NS=2504;DP=14495;EAS_AF=0.0238;AMR_AF=0.0519;AFR_AF=0.1437;EUR_AF=0.0586;SAS_AF=0.0399;AA=A|||;VT=SNP
1	239498465	rs4573503	C	A	100	PASS	AC=3042;AF=0.607428;AN=5008;NS=2504;DP=17122;EAS_AF=0.6865;AMR_AF=0.6167;AFR_AF=0.4198;EUR_AF=0.7376;SAS_AF=0.6391;AA=C|||;VT=SNP
1	239498915	rs9428828	T	C	100	PASS	AC=3364;AF=0.671725;AN=5008;NS=2504;DP=17255;EAS_AF=0.7103;AMR_AF=0.6527;AFR_AF=0.5673;EUR_AF=0.7773;SAS_AF=0.6779;AA=C|||;VT=SNP
1	239499867	rs144403307	T	C	100	PASS	AC=118;AF=0.0235623;AN=5008;NS=2504;DP=17415;EAS_AF=0.0238;AMR_AF=0.0288;AFR_AF=0.0068;EUR_AF=0.0388;SAS_AF=0.0266;AA=T|||;VT=SNP
1	239499919	rs148861475	C	T	100	PASS	AC=118;AF=0.0235623;AN=5008;NS=2504;DP=16523;EAS_AF=0.0238;AMR_AF=0.0288;AFR_AF=0.0068;EUR_AF=0.0388;SAS_AF=0.0266;AA=C|||;VT=SNP
1	239499947	rs12061810	A	G	100	PASS	AC=3536;AF=0.70607;AN=5008;NS=2504;DP=16860;EAS_AF=0.7312;AMR_AF=0.6585;AFR_AF=0.6263;EUR_AF=0.7803;SAS_AF=0.7454;AA=G|||;VT=SNP
1	239500608	rs72754611	T	C	100	PASS	AC=118;AF=0.0235623;AN=5008;NS=2504;DP=15190;EAS_AF=0.0238;AMR_AF=0.0288;AFR_AF=0.0068;EUR_AF=0.0388;SAS_AF=0.0266;AA=T|||;VT=SNP
1	239500705	rs79012222	C	T	100	PASS	AC=392;AF=0.0782748;AN=5008;NS=2504;DP=16743;EAS_AF=0.001;AMR_AF=0.2161;AFR_AF=0.0045;EUR_AF=0.1014;SAS_AF=0.136;AA=C|||;VT=SNP
1	239501404	rs12026416	A	G	100	PASS	AC=496;AF=0.0990415;AN=5008;NS=2504;DP=17716;EAS_AF=0.1161;AMR_AF=0.0706;AFR_AF=0.0076;EUR_AF=0.1511;SAS_AF=0.1718;AA=A|||;VT=SNP
1	239502199	rs76779110	C	T	100	PASS	AC=22;AF=0.00439297;AN=5008;NS=2504;DP=19565;EAS_AF=0;AMR_AF=0.0072;AFR_AF=0.0015;EUR_AF=0.0149;SAS_AF=0;AA=C|||;VT=SNP
1	239502579	rs115468439	A	G	100	PASS	AC=23;AF=0.00459265;AN=5008;NS=2504;DP=20267;EAS_AF=0;AMR_AF=0.0029;AFR_AF=0.0008;EUR_AF=0.0129;SAS_AF=0.0072;AA=A|||;VT=SNP
1	239503080	rs72754612	C	T	100	PASS	AC=161;AF=0.0321486;AN=5008;NS=2504;DP=18324;EAS_AF=0.0238;AMR_AF=0.0331;AFR_AF=0.0386;EUR_AF=0.0368;SAS_AF=0.0266;AA=C|||;VT=SNP
1	239504374	rs7549254	G	A	100	PASS	AC=3565;AF=0.711861;AN=5008;NS=2504;DP=16645;EAS_AF=0.746;AMR_AF=0.8357;AFR_AF=0.4138;EUR_AF=0.8936;SAS_AF=0.8047;AA=G|||;VT=SNP
1	239504419	rs112907109	A	C	100	PASS	AC=347;AF=0.0692891;AN=5008;NS=2504;DP=18392;EAS_AF=0.0208;AMR_AF=0.0245;AFR_AF=0.1581;EUR_AF=0.0258;SAS_AF=0.0757;AA=A|||;VT=SNP
1	239504529	rs150369090	T	A	100	PASS	AC=38;AF=0.00758786;AN=5008;NS=2504;DP=17670;EAS_AF=0;AMR_AF=0.0101;AFR_AF=0;EUR_AF=0.0159;SAS_AF=0.0153;AA=T|||;VT=SNP
1	239504754	rs78530816	C	A	100	PASS	AC=110;AF=0.0219649;AN=5008;NS=2504;DP=17040;EAS_AF=0;AMR_AF=0.0173;AFR_AF=0.0015;EUR_AF=0.0616;SAS_AF=0.0348;AA=C|||;VT=SNP
1	239505485	rs79930989	C	T	100	PASS	AC=84;AF=0.0167732;AN=5008;NS=2504;DP=15781;EAS_AF=0;AMR_AF=0.0288;AFR_AF=0.003;EUR_AF=0.0467;SAS_AF=0.0133;AA=C|||;VT=SNP
1	239506077	rs10925871	G	A	100	PASS	AC=933;AF=0.186302;AN=5008;NS=2504;DP=17642;EAS_AF=0.1617;AMR_AF=0.1196;AFR_AF=0.2519;EUR_AF=0.1918;SAS_AF=0.1646;AA=G|||;VT=SNP
1	239506339	rs55962553	C	T	100	PASS	AC=28;AF=0.00559105;AN=5008;NS=2504;DP=16256;EAS_AF=0;AMR_AF=0.0029;AFR_AF=0;EUR_AF=0.0258;SAS_AF=0;AA=C|||;VT=SNP
1	239506819	rs115379547	C	A	100	PASS	AC=98;AF=0.0195687;AN=5008;NS=2504;DP=16484;EAS_AF=0.0208;AMR_AF=0.0173;AFR_AF=0.0053;EUR_AF=0.0258;SAS_AF=0.0327;AA=C|||;VT=SNP
1	239507300	rs10158639	G	T	100	PASS	AC=2691;AF=0.53734;AN=5008;NS=2504;DP=16442;EAS_AF=0.6002;AMR_AF=0.7219;AFR_AF=0.1936;EUR_AF=0.6988;SAS_AF=0.6401;AA=G|||;VT=SNP
1	239507301	rs114702671	G	T	100	PASS	AC=40;AF=0.00798722;AN=5008;NS=2504;DP=16398;EAS_AF=0;AMR_AF=0.0072;AFR_AF=0.0008;EUR_AF=0.0179;SAS_AF=0.0164;AA=G|||;VT=SNP
1	239507438	rs6688778	G	T	100	PASS	AC=979;AF=0.195487;AN=5008;NS=2504;DP=14665;EAS_AF=0.1617;AMR_AF=0.1239;AFR_AF=0.2837;EUR_AF=0.1918;SAS_AF=0.1656;AA=G|||;VT=SNP
1	239507520	rs4319313	C	A	100	PASS	AC=2994;AF=0.597843;AN=5008;NS=2504;DP=15469;EAS_AF=0.7877;AMR_AF=0.7579;AFR_AF=0.2436;EUR_AF=0.7028;SAS_AF=0.6595;AA=C|||;VT=SNP
1	239508082	rs145524727	G	A	100	PASS	AC=94;AF=0.01877;AN=5008;NS=2504;DP=14882;EAS_AF=0;AMR_AF=0.0403;AFR_AF=0.0015;EUR_AF=0.0577;SAS_AF=0.0061;AA=G|||;VT=SNP
1	239508681	rs10737834	T	C	100	PASS	AC=2701;AF=0.539337;AN=5008;NS=2504;DP=17288;EAS_AF=0.5992;AMR_AF=0.7219;AFR_AF=0.1982;EUR_AF=0.6998;SAS_AF=0.6442;AA=T|||;VT=SNP
1	239509094	rs74149033	C	T	100	PASS	AC=344;AF=0.0686901;AN=5008;NS=2504;DP=16465;EAS_AF=0.0208;AMR_AF=0.0245;AFR_AF=0.1551;EUR_AF=0.0258;SAS_AF=0.0767;AA=T|||;VT=SNP
1	239509400	rs57955394	G	A	100	PASS	AC=217;AF=0.0433307;AN=5008;NS=2504;DP=13871;EAS_AF=0;AMR_AF=0.0231;AFR_AF=0.121;EUR_AF=0.0308;SAS_AF=0.0102;AA=G|||;VT=SNP
1	239509859	rs6698428	G	A	100	PASS	AC=215;AF=0.0429313;AN=5008;NS=2504;DP=16602;EAS_AF=0;AMR_AF=0.0231;AFR_AF=0.1195;EUR_AF=0.0308;SAS_AF=0.0102;AA=G|||;VT=SNP
1	239510125	rs36015661	A	C	100	PASS	AC=33;AF=0.00658946;AN=5008;NS=2504;DP=17332;EAS_AF=0;AMR_AF=0.0115;AFR_AF=0.0008;EUR_AF=0.0209;SAS_AF=0.0031;AA=A|||;VT=SNP
1	239510175	rs7551236	G	A	100	PASS	AC=3592;AF=0.717252;AN=5008;NS=2504;DP=16397;EAS_AF=0.8363;AMR_AF=0.7968;AFR_AF=0.5386;EUR_AF=0.7316;SAS_AF=0.7648;AA=A|||;VT=SNP
1	239511269	rs73115180	G	A	100	PASS	AC=227;AF=0.0453275;AN=5008;NS=2504;DP=15731;EAS_AF=0.0208;AMR_AF=0.0202;AFR_AF=0.0953;EUR_AF=0.0338;SAS_AF=0.0327;AA=G|||;VT=SNP
1	239511799	rs4525028	C	G	100	PASS	AC=3173;AF=0.633586;AN=5008;NS=2504;DP=16474;EAS_AF=0.7877;AMR_AF=0.7695;AFR_AF=0.3669;EUR_AF=0.7048;SAS_AF=0.6656;AA=C|||;VT=SNP
1	239512653	rs73115183	T	C	100	PASS	AC=219;AF=0.04373;AN=5008;NS=2504;DP=17929;EAS_AF=0.0208;AMR_AF=0.0187;AFR_AF=0.0961;EUR_AF=0.0258;SAS_AF=0.0327;AA=T|||;VT=SNP
1	239513159	rs116655878	C	T	100	PASS	AC=98;AF=0.0195687;AN=5008;NS=2504;DP=14972;EAS_AF=0.0208;AMR_AF=0.0173;AFR_AF=0.0053;EUR_AF=0.0258;SAS_AF=0.0327;AA=C|||;VT=SNP
1	239513206	rs114254341	A	C	100	PASS	AC=187;AF=0.0373403;AN=5008;NS=2504;DP=14819;EAS_AF=0.0298;AMR_AF=0.0403;AFR_AF=0.0023;EUR_AF=0.0895;SAS_AF=0.0368;AA=A|||;VT=SNP
1	239514632	rs10925872	C	T	100	PASS	AC=1086;AF=0.216853;AN=5008;NS=2504;DP=17248;EAS_AF=0.1637;AMR_AF=0.1902;AFR_AF=0.2201;EUR_AF=0.2664;SAS_AF=0.2352;AA=C|||;VT=SNP
1	239515374	rs10925873	C	T	100	PASS	AC=2750;AF=0.549121;AN=5008;NS=2504;DP=15886;EAS_AF=0.5992;AMR_AF=0.7061;AFR_AF=0.2421;EUR_AF=0.6998;SAS_AF=0.6462;AA=C|||;VT=SNP
1	239515745	rs73115187	A	G	100	PASS	AC=307;AF=0.0613019;AN=5008;NS=2504;DP=18346;EAS_AF=0.0208;AMR_AF=0.0231;AFR_AF=0.1278;EUR_AF=0.0258;SAS_AF=0.0767;AA=G|||;VT=SNP
1	239515759	rs73115189	A	C	100	PASS	AC=305;AF=0.0609026;AN=5008;NS=2504;DP=18513;EAS_AF=0.0208;AMR_AF=0.0216;AFR_AF=0.1271;EUR_AF=0.0258;SAS_AF=0.0767;AA=C|||;VT=SNP
1	239516152	rs10925874	T	C	100	PASS	AC=3482;AF=0.695288;AN=5008;NS=2504;DP=15709;EAS_AF=0.8075;AMR_AF=0.7695;AFR_AF=0.5045;EUR_AF=0.7316;SAS_AF=0.7474;AA=C|||;VT=SNP
1	239516512	rs112457568	C	T	100	PASS	AC=304;AF=0.0607029;AN=5008;NS=2504;DP=15003;EAS_AF=0.0208;AMR_AF=0.0216;AFR_AF=0.1263;EUR_AF=0.0258;SAS_AF=0.0767;AA=T|||;VT=SNP
1	239516542	rs111829061	T	G	100	PASS	AC=304;AF=0.0607029;AN=5008;NS=2504;DP=13980;EAS_AF=0.0208;AMR_AF=0.0216;AFR_AF=0.1263;EUR_AF=0.0258;SAS_AF=0.0767;AA=G|||;VT=SNP
1	239516586	rs139193515	C	A	100	PASS	AC=19;AF=0.00379393;AN=5008;NS=2504;DP=14922;EAS_AF=0;AMR_AF=0.0072;AFR_AF=0;EUR_AF=0.0129;SAS_AF=0.001;AA=C|||;VT=SNP
1	239516698	rs115426849	T	G	100	PASS	AC=207;AF=0.0413339;AN=5008;NS=2504;DP=16483;EAS_AF=0.003;AMR_AF=0.0908;AFR_AF=0.0045;EUR_AF=0.0755;SAS_AF=0.0603;AA=t|||;VT=SNP
1	239517219	rs4345794	C	A	100	PASS	AC=3627;AF=0.724241;AN=5008;NS=2504;DP=17156;EAS_AF=0.8313;AMR_AF=0.7853;AFR_AF=0.5522;EUR_AF=0.7724;SAS_AF=0.7536;AA=A|||;VT=SNP
1	239517253	rs142497247	G	A	100	PASS	AC=35;AF=0.00698882;AN=5008;NS=2504;DP=17085;EAS_AF=0;AMR_AF=0.013;AFR_AF=0.0008;EUR_AF=0.0239;SAS_AF=0.001;AA=G|||;VT=SNP
1	239517768	rs73115192	T	G	100	PASS	AC=299;AF=0.0597045;AN=5008;NS=2504;DP=12860;EAS_AF=0.0208;AMR_AF=0.0216;AFR_AF=0.1286;EUR_AF=0.0258;SAS_AF=0.0685;AA=G|||;VT=SNP
1	239518002	rs75779887	C	G	100	PASS	AC=200;AF=0.0399361;AN=5008;NS=2504;DP=16499;EAS_AF=0.002;AMR_AF=0.0908;AFR_AF=0.0015;EUR_AF=0.0755;SAS_AF=0.0583;AA=C|||;VT=SNP
1	239518312	rs73115195	A	C	100	PASS	AC=299;AF=0.0597045;AN=5008;NS=2504;DP=19886;EAS_AF=0.0208;AMR_AF=0.0216;AFR_AF=0.1286;EUR_AF=0.0258;SAS_AF=0.0685;AA=C|||;VT=SNP
1	239518568	rs78331187	T	C	100	PASS	AC=78;AF=0.0155751;AN=5008;NS=2504;DP=22177;EAS_AF=0;AMR_AF=0.0101;AFR_AF=0.0038;EUR_AF=0.0258;SAS_AF=0.0409;AA=T|||;VT=SNP
1	239518692	rs4659541	C	G	100	PASS	AC=3229;AF=0.644768;AN=5008;NS=2504;DP=21476;EAS_AF=0.7827;AMR_AF=0.7579;AFR_AF=0.3759;EUR_AF=0.7445;SAS_AF=0.683;AA=c|||;VT=SNP
1	239518710	rs4259633	A	T	100	PASS	AC=798;AF=0.159345;AN=5008;NS=2504;DP=20777;EAS_AF=0.1667;AMR_AF=0.1052;AFR_AF=0.1831;EUR_AF=0.1521;SAS_AF=0.1656;AA=A|||;VT=SNP
1	239518780	rs78376163	G	C	100	PASS	AC=79;AF=0.0157748;AN=5008;NS=2504;DP=20167;EAS_AF=0;AMR_AF=0.0101;AFR_AF=0.0038;EUR_AF=0.0258;SAS_AF=0.0419;AA=G|||;VT=SNP
1	239518841	rs73115197	G	C	100	PASS	AC=299;AF=0.0597045;AN=5008;NS=2504;DP=20297;EAS_AF=0.0208;AMR_AF=0.0216;AFR_AF=0.1286;EUR_AF=0.0258;SAS_AF=0.0685;AA=C|||;VT=SNP
1	239519066	rs12036333	G	A	100	PASS	AC=912;AF=0.182109;AN=5008;NS=2504;DP=17700;EAS_AF=0.3472;AMR_AF=0.317;AFR_AF=0.0098;EUR_AF=0.1859;SAS_AF=0.1452;AA=G|||;VT=SNP
1	239519108	rs6700381	A	G	100	PASS	AC=2921;AF=0.583267;AN=5008;NS=2504;DP=16199;EAS_AF=0.5992;AMR_AF=0.7233;AFR_AF=0.3185;EUR_AF=0.7406;SAS_AF=0.6636;AA=A|||;VT=SNP
1	239520096	rs75466882	C	T	100	PASS	AC=201;AF=0.0401358;AN=5008;NS=2504;DP=14784;EAS_AF=0.0208;AMR_AF=0.0202;AFR_AF=0.0552;EUR_AF=0.0258;SAS_AF=0.0685;AA=C|||;VT=SNP
1	239520255	rs115504559	A	C	100	PASS	AC=226;AF=0.0451278;AN=5008;NS=2504;DP=14045;EAS_AF=0.0218;AMR_AF=0.0231;AFR_AF=0.0567;EUR_AF=0.0358;SAS_AF=0.0787;AA=C|||;VT=SNP
1	239520788	rs75716807	T	C	100	PASS	AC=201;AF=0.0401358;AN=5008;NS=2504;DP=18082;EAS_AF=0.0208;AMR_AF=0.0202;AFR_AF=0.0552;EUR_AF=0.0258;SAS_AF=0.0685;AA=C|||;VT=SNP
1	239522150	rs116132114	C	T	100	PASS	AC=95;AF=0.0189696;AN=5008;NS=2504;DP=16152;EAS_AF=0.001;AMR_AF=0.0202;AFR_AF=0.0015;EUR_AF=0.0467;SAS_AF=0.0317;AA=C|||;VT=SNP
1	239522161	rs115161345	C	T	100	PASS	AC=98;AF=0.0195687;AN=5008;NS=2504;DP=16274;EAS_AF=0.0208;AMR_AF=0.0173;AFR_AF=0.0053;EUR_AF=0.0258;SAS_AF=0.0327;AA=C|||;VT=SNP
1	239522779	rs79230360	C	T	100	PASS	AC=201;AF=0.0401358;AN=5008;NS=2504;DP=15389;EAS_AF=0.0208;AMR_AF=0.0202;AFR_AF=0.0552;EUR_AF=0.0258;SAS_AF=0.0685;AA=C|||;VT=SNP
1	239523234	rs73115199	G	C	100	PASS	AC=838;AF=0.167332;AN=5008;NS=2504;DP=14645;EAS_AF=0.1667;AMR_AF=0.1081;AFR_AF=0.2095;EUR_AF=0.1521;SAS_AF=0.1687;AA=G|||;VT=SNP
1	239523345	rs76788919	T	A	100	PASS	AC=200;AF=0.0399361;AN=5008;NS=2504;DP=14169;EAS_AF=0.002;AMR_AF=0.0908;AFR_AF=0.0015;EUR_AF=0.0755;SAS_AF=0.0583;AA=T|||;VT=SNP
1	239524238	rs12079382	G	C	100	PASS	AC=1037;AF=0.207069;AN=5008;NS=2504;DP=16063;EAS_AF=0.1687;AMR_AF=0.1974;AFR_AF=0.211;EUR_AF=0.2276;SAS_AF=0.227;AA=G|||;VT=SNP
1	239524324	rs116000390	T	A	100	PASS	AC=98;AF=0.0195687;AN=5008;NS=2504;DP=15949;EAS_AF=0.0208;AMR_AF=0.0173;AFR_AF=0.0053;EUR_AF=0.0258;SAS_AF=0.0327;AA=T|||;VT=SNP
1	239524723	rs78474551	C	T	100	PASS	AC=198;AF=0.0395367;AN=5008;NS=2504;DP=18125;EAS_AF=0.002;AMR_AF=0.0908;AFR_AF=0.0015;EUR_AF=0.0755;SAS_AF=0.0562;AA=C|||;VT=SNP
1	239525553	rs77889865	G	T	100	PASS	AC=201;AF=0.0401358;AN=5008;NS=2504;DP=19395;EAS_AF=0.0208;AMR_AF=0.0202;AFR_AF=0.0552;EUR_AF=0.0258;SAS_AF=0.0685;AA=T|||;VT=SNP
1	239527041	rs79258751	T	C	100	PASS	AC=203;AF=0.0405351;AN=5008;NS=2504;DP=18007;EAS_AF=0.0208;AMR_AF=0.0202;AFR_AF=0.0552;EUR_AF=0.0258;SAS_AF=0.0706;AA=T|||;VT=SNP
1	239527318	rs73117103	T	C	100	PASS	AC=362;AF=0.0722843;AN=5008;NS=2504;DP=19590;EAS_AF=0.0208;AMR_AF=0.0303;AFR_AF=0.1793;EUR_AF=0.0169;SAS_AF=0.0675;AA=T|||;VT=SNP
1	239527327	rs150139682	G	A	100	PASS	AC=84;AF=0.0167732;AN=5008;NS=2504;DP=19525;EAS_AF=0.0208;AMR_AF=0.013;AFR_AF=0.0053;EUR_AF=0.0159;SAS_AF=0.0317;AA=G|||;VT=SNP
1	239527337	rs75778441	G	A	100	PASS	AC=188;AF=0.0375399;AN=5008;NS=2504;DP=19428;EAS_AF=0.0208;AMR_AF=0.0159;AFR_AF=0.056;EUR_AF=0.0159;SAS_AF=0.0675;AA=A|||;VT=SNP
1	239527607	rs73117104	T	C	100	PASS	AC=242;AF=0.0483227;AN=5008;NS=2504;DP=19200;EAS_AF=0;AMR_AF=0.0159;AFR_AF=0.1157;EUR_AF=0.0278;SAS_AF=0.0511;AA=T|||;VT=SNP
1	239527883	rs74149045	G	A	100	PASS	AC=199;AF=0.0397364;AN=5008;NS=2504;DP=17308;EAS_AF=0;AMR_AF=0.0159;AFR_AF=0.0756;EUR_AF=0.0298;SAS_AF=0.0593;AA=A|||;VT=SNP
1	239527990	rs73117106	A	G	100	PASS	AC=525;AF=0.104832;AN=5008;NS=2504;DP=15475;EAS_AF=0.1607;AMR_AF=0.049;AFR_AF=0.1293;EUR_AF=0.0328;SAS_AF=0.1278;AA=A|||;VT=SNP
1	239528259	rs66588531	T	G	100	PASS	AC=1068;AF=0.213259;AN=5008;NS=2504;DP=18158;EAS_AF=0.1944;AMR_AF=0.1888;AFR_AF=0.1793;EUR_AF=0.2674;SAS_AF=0.2403;AA=T|||;VT=SNP
1	239528444	rs12095822	C	T	100	PASS	AC=1065;AF=0.21266;AN=5008;NS=2504;DP=18538;EAS_AF=0.1944;AMR_AF=0.1859;AFR_AF=0.1831;EUR_AF=0.2644;SAS_AF=0.2372;AA=T|||;VT=SNP
1	239528836	rs73117112	A	G	100	PASS	AC=147;AF=0.029353;AN=5008;NS=2504;DP=19564;EAS_AF=0;AMR_AF=0.0144;AFR_AF=0.0877;EUR_AF=0.0189;SAS_AF=0.002;AA=A|||;VT=SNP
1	239529207	rs72754623	A	G	100	PASS	AC=911;AF=0.181909;AN=5008;NS=2504;DP=19304;EAS_AF=0.1915;AMR_AF=0.1715;AFR_AF=0.0915;EUR_AF=0.2465;SAS_AF=0.2352;AA=A|||;VT=SNP
1	239529316	rs59321474	A	G	100	PASS	AC=349;AF=0.0696885;AN=5008;NS=2504;DP=19631;EAS_AF=0.0367;AMR_AF=0.0504;AFR_AF=0.1203;EUR_AF=0.0746;SAS_AF=0.044;AA=A|||;VT=SNP
1	239529373	rs73117113	G	A	100	PASS	AC=347;AF=0.0692891;AN=5008;NS=2504;DP=18118;EAS_AF=0.0367;AMR_AF=0.0519;AFR_AF=0.1203;EUR_AF=0.0736;SAS_AF=0.0419;AA=G|||;VT=SNP
1	239529528	rs72754624	C	G	100	PASS	AC=914;AF=0.182508;AN=5008;NS=2504;DP=18435;EAS_AF=0.1915;AMR_AF=0.1715;AFR_AF=0.0938;EUR_AF=0.2465;SAS_AF=0.2352;AA=G|||;VT=SNP
1	239530602	rs72754626	T	C	100	PASS	AC=1232;AF=0.246006;AN=5008;NS=2504;DP=18577;EAS_AF=0.253;AMR_AF=0.2406;AFR_AF=0.1649;EUR_AF=0.325;SAS_AF=0.271;AA=T|||;VT=SNP
1	239530742	rs1317950	A	G	100	PASS	AC=1115;AF=0.222644;AN=5008;NS=2504;DP=18278;EAS_AF=0.1429;AMR_AF=0.2507;AFR_AF=0.1672;EUR_AF=0.3479;SAS_AF=0.2311;AA=A|||;VT=SNP
1	239530806	rs72754627	T	A	100	PASS	AC=747;AF=0.149161;AN=5008;NS=2504;DP=18342;EAS_AF=0.1508;AMR_AF=0.1945;AFR_AF=0.0227;EUR_AF=0.2763;SAS_AF=0.1554;AA=T|||;VT=SNP
1	239530823	rs72754629	A	T	100	PASS	AC=793;AF=0.158347;AN=5008;NS=2504;DP=18220;EAS_AF=0.1379;AMR_AF=0.1974;AFR_AF=0.0393;EUR_AF=0.2763;SAS_AF=0.1912;AA=G|||;VT=SNP
1	239530851	rs72754630	A	G	100	PASS	AC=834;AF=0.166534;AN=5008;NS=2504;DP=18891;EAS_AF=0.1389;AMR_AF=0.2032;AFR_AF=0.0658;EUR_AF=0.2763;SAS_AF=0.1922;AA=A|||;VT=SNP
1	239531330	rs55750412	C	T	100	PASS	AC=775;AF=0.154752;AN=5008;NS=2504;DP=17114;EAS_AF=0.1399;AMR_AF=0.1542;AFR_AF=0.0968;EUR_AF=0.2624;SAS_AF=0.138;AA=C|||;VT=SNP
1	239531373	rs115998707	C	T	100	PASS	AC=131;AF=0.0261581;AN=5008;NS=2504;DP=17406;EAS_AF=0.0357;AMR_AF=0.0202;AFR_AF=0.003;EUR_AF=0.0368;SAS_AF=0.0409;AA=C|||;VT=SNP
1	239531503	rs1574555	C	T	100	PASS	AC=2784;AF=0.555911;AN=5008;NS=2504;DP=16206;EAS_AF=0.627;AMR_AF=0.6744;AFR_AF=0.4281;EUR_AF=0.5348;SAS_AF=0.593;AA=C|||;VT=SNP
1	239531666	rs1574554	A	G	100	PASS	AC=4109;AF=0.820487;AN=5008;NS=2504;DP=20089;EAS_AF=0.7788;AMR_AF=0.9063;AFR_AF=0.6354;EUR_AF=0.9414;SAS_AF=0.9284;AA=A|||;VT=SNP
1	239531908	rs58334053	A	T	100	PASS	AC=432;AF=0.086262;AN=5008;NS=2504;DP=18426;EAS_AF=0.2212;AMR_AF=0.0663;AFR_AF=0.028;EUR_AF=0.0557;SAS_AF=0.0716;AA=A|||;VT=SNP
1	239531946	rs60588491	C	T	100	PASS	AC=395;AF=0.0788738;AN=5008;NS=2504;DP=18700;EAS_AF=0.005;AMR_AF=0.0663;AFR_AF=0.0439;EUR_AF=0.1352;SAS_AF=0.1534;AA=C|||;VT=SNP
1	239531983	rs1938237	G	A	100	PASS	AC=4103;AF=0.819289;AN=5008;NS=2504;DP=19524;EAS_AF=0.7788;AMR_AF=0.9063;AFR_AF=0.6309;EUR_AF=0.9414;SAS_AF=0.9284;AA=A|||;VT=SNP
1	239532919	rs72754633	G	T	100	PASS	AC=23;AF=0.00459265;AN=5008;NS=2504;DP=18584;EAS_AF=0;AMR_AF=0.0043;AFR_AF=0.0023;EUR_AF=0.0159;SAS_AF=0.001;AA=G|||;VT=SNP
1	239533479	rs61834665	C	A	100	PASS	AC=562;AF=0.11222;AN=5008;NS=2504;DP=15037;EAS_AF=0.0942;AMR_AF=0.1009;AFR_AF=0.0809;EUR_AF=0.1362;SAS_AF=0.1564;AA=C|||;VT=SNP
1	239533970	rs72754634	G	C	100	PASS	AC=18;AF=0.00359425;AN=5008;NS=2504;DP=16032;EAS_AF=0;AMR_AF=0.0072;AFR_AF=0.0015;EUR_AF=0.0099;SAS_AF=0.001;AA=G|||;VT=SNP
1	239534196	rs4372236	C	T	100	PASS	AC=3994;AF=0.797524;AN=5008;NS=2504;DP=10159;EAS_AF=0.7758;AMR_AF=0.902;AFR_AF=0.59;EUR_AF=0.9354;SAS_AF=0.8845;AA=C|||;VT=SNP
1	239534259	rs4307554	G	A	100	PASS	AC=2995;AF=0.598043;AN=5008;NS=2504;DP=11258;EAS_AF=0.6815;AMR_AF=0.7392;AFR_AF=0.4085;EUR_AF=0.5845;SAS_AF=0.682;AA=G|||;VT=SNP
1	239534433	rs191864181	G	A	100	PASS	AC=8;AF=0.00159744;AN=5008;NS=2504;DP=12771;EAS_AF=0;AMR_AF=0.0029;AFR_AF=0;EUR_AF=0.006;SAS_AF=0;AA=G|||;VT=SNP
1	239535366	rs1938234	C	T	100	PASS	AC=784;AF=0.15655;AN=5008;NS=2504;DP=18186;EAS_AF=0.2629;AMR_AF=0.0965;AFR_AF=0.146;EUR_AF=0.0984;SAS_AF=0.1636;AA=C|||;VT=SNP
1	239535411	rs1938233	A	G	100	PASS	AC=1073;AF=0.214257;AN=5008;NS=2504;DP=17273;EAS_AF=0.2639;AMR_AF=0.1138;AFR_AF=0.3533;EUR_AF=0.1004;SAS_AF=0.1636;AA=A|||;VT=SNP
1	239535513	rs4497194	A	G	100	PASS	AC=1069;AF=0.213458;AN=5008;NS=2504;DP=16659;EAS_AF=0.2619;AMR_AF=0.1138;AFR_AF=0.3517;EUR_AF=0.1004;SAS_AF=0.1636;AA=G|||;VT=SNP
1	239535660	rs4314874	G	A	100	PASS	AC=937;AF=0.187101;AN=5008;NS=2504;DP=17682;EAS_AF=0.2252;AMR_AF=0.0937;AFR_AF=0.3487;EUR_AF=0.0636;SAS_AF=0.1227;AA=A|||;VT=SNP
1	239535688	rs4497195	A	C	100	PASS	AC=937;AF=0.187101;AN=5008;NS=2504;DP=17834;EAS_AF=0.2252;AMR_AF=0.0937;AFR_AF=0.3487;EUR_AF=0.0636;SAS_AF=0.1227;AA=C|||;VT=SNP
1	239536074	rs2354396	C	T	100	PASS	AC=925;AF=0.184704;AN=5008;NS=2504;DP=16669;EAS_AF=0.2242;AMR_AF=0.0951;AFR_AF=0.3396;EUR_AF=0.0636;SAS_AF=0.1227;AA=C|||;VT=SNP
1	239536302	rs2354397	T	C	100	PASS	AC=443;AF=0.0884585;AN=5008;NS=2504;DP=16211;EAS_AF=0.2222;AMR_AF=0.0648;AFR_AF=0.031;EUR_AF=0.0557;SAS_AF=0.0787;AA=T|||;VT=SNP
1	239536710	rs66523063	G	T	100	PASS	AC=932;AF=0.186102;AN=5008;NS=2504;DP=17407;EAS_AF=0.2252;AMR_AF=0.0937;AFR_AF=0.3442;EUR_AF=0.0636;SAS_AF=0.1237;AA=G|||;VT=SNP
1	239536794	rs78079983	T	C	100	PASS	AC=931;AF=0.185903;AN=5008;NS=2504;DP=16809;EAS_AF=0.2242;AMR_AF=0.0937;AFR_AF=0.3442;EUR_AF=0.0636;SAS_AF=0.1237;AA=t|||;VT=SNP
1	239536963	rs12562060	C	A	100	PASS	AC=932;AF=0.186102;AN=5008;NS=2504;DP=16033;EAS_AF=0.2242;AMR_AF=0.0937;AFR_AF=0.3449;EUR_AF=0.0636;SAS_AF=0.1237;AA=A|||;VT=SNP
1	239537021	rs12566874	A	G	100	PASS	AC=933;AF=0.186302;AN=5008;NS=2504;DP=16968;EAS_AF=0.2242;AMR_AF=0.0937;AFR_AF=0.3457;EUR_AF=0.0636;SAS_AF=0.1237;AA=A|||;VT=SNP
1	239537159	rs10754668	A	G	100	PASS	AC=4488;AF=0.896166;AN=5008;NS=2504;DP=15174;EAS_AF=0.9563;AMR_AF=0.9452;AFR_AF=0.7874;EUR_AF=0.9076;SAS_AF=0.9346;AA=a|||;VT=SNP
1	239537311	rs61834666	T	C	100	PASS	AC=118;AF=0.0235623;AN=5008;NS=2504;DP=18081;EAS_AF=0;AMR_AF=0.0418;AFR_AF=0.0023;EUR_AF=0.0716;SAS_AF=0.0143;AA=T|||;VT=SNP
1	239537882	rs79941436	A	G	100	PASS	AC=442;AF=0.0882588;AN=5008;NS=2504;DP=16582;EAS_AF=0.2222;AMR_AF=0.0648;AFR_AF=0.0303;EUR_AF=0.0547;SAS_AF=0.0798;AA=A|||;VT=SNP
1	239537973	rs10802761	T	A	100	PASS	AC=2510;AF=0.501198;AN=5008;NS=2504;DP=17171;EAS_AF=0.5734;AMR_AF=0.6398;AFR_AF=0.407;EUR_AF=0.4443;SAS_AF=0.5143;AA=T|||;VT=SNP
1	239538090	rs11800276	C	T	100	PASS	AC=662;AF=0.132188;AN=5008;NS=2504;DP=18831;EAS_AF=0.2222;AMR_AF=0.0793;AFR_AF=0.1884;EUR_AF=0.0557;SAS_AF=0.0798;AA=T|||;VT=SNP
1	239538192	rs11808381	A	C	100	PASS	AC=661;AF=0.131989;AN=5008;NS=2504;DP=17145;EAS_AF=0.2222;AMR_AF=0.0793;AFR_AF=0.1884;EUR_AF=0.0557;SAS_AF=0.0787;AA=A|||;VT=SNP
1	239538233	rs72754637	G	A	100	PASS	AC=441;AF=0.0880591;AN=5008;NS=2504;DP=14929;EAS_AF=0.2222;AMR_AF=0.0648;AFR_AF=0.0303;EUR_AF=0.0547;SAS_AF=0.0787;AA=G|||;VT=SNP
1	239538277	rs11808725	A	G	100	PASS	AC=785;AF=0.156749;AN=5008;NS=2504;DP=15546;EAS_AF=0.2242;AMR_AF=0.0879;AFR_AF=0.239;EUR_AF=0.0616;SAS_AF=0.1227;AA=G|||;VT=SNP
1	239538313	rs148077532	C	G	100	PASS	AC=441;AF=0.0880591;AN=5008;NS=2504;DP=15628;EAS_AF=0.2222;AMR_AF=0.0648;AFR_AF=0.0303;EUR_AF=0.0547;SAS_AF=0.0787;AA=C|||;VT=SNP
1	239538726	rs11809111	T	C	100	PASS	AC=1174;AF=0.234425;AN=5008;NS=2504;DP=17094;EAS_AF=0.0665;AMR_AF=0.1988;AFR_AF=0.1747;EUR_AF=0.4354;SAS_AF=0.3067;AA=T|||;VT=SNP
1	239538913	rs72754640	A	G	100	PASS	AC=494;AF=0.0986422;AN=5008;NS=2504;DP=21108;EAS_AF=0.2262;AMR_AF=0.0677;AFR_AF=0.0658;EUR_AF=0.0547;SAS_AF=0.0787;AA=A|||;VT=SNP
1	239539778	rs10925875	G	C	100	PASS	AC=2729;AF=0.544928;AN=5008;NS=2504;DP=15405;EAS_AF=0.6726;AMR_AF=0.683;AFR_AF=0.4319;EUR_AF=0.4662;SAS_AF=0.5491;AA=G|||;VT=SNP
1	239540263	rs10737836	A	G	100	PASS	AC=4442;AF=0.886981;AN=5008;NS=2504;DP=17197;EAS_AF=0.9603;AMR_AF=0.9424;AFR_AF=0.7625;EUR_AF=0.9264;SAS_AF=0.8998;AA=G|||;VT=SNP
1	239541028	rs79509001	T	C	100	PASS	AC=74;AF=0.0147764;AN=5008;NS=2504;DP=14016;EAS_AF=0;AMR_AF=0.0231;AFR_AF=0.0015;EUR_AF=0.0507;SAS_AF=0.0051;AA=T|||;VT=SNP
1	239541074	rs12563138	C	T	100	PASS	AC=417;AF=0.0832668;AN=5008;NS=2504;DP=15226;EAS_AF=0.2242;AMR_AF=0.0533;AFR_AF=0.0507;EUR_AF=0.0328;SAS_AF=0.0552;AA=C|||;VT=SNP
1	239541381	rs114803913	G	A	100	PASS	AC=90;AF=0.0179712;AN=5008;NS=2504;DP=14271;EAS_AF=0;AMR_AF=0.0375;AFR_AF=0.0008;EUR_AF=0.0557;SAS_AF=0.0072;AA=G|||;VT=SNP
1	239541921	rs147610373	C	A	100	PASS	AC=187;AF=0.0373403;AN=5008;NS=2504;DP=11275;EAS_AF=0.0367;AMR_AF=0.0317;AFR_AF=0.0098;EUR_AF=0.0636;SAS_AF=0.0521;AA=C|||;VT=SNP
1	239543180	rs61834667	T	C	100	PASS	AC=960;AF=0.191693;AN=5008;NS=2504;DP=16685;EAS_AF=0.0595;AMR_AF=0.1873;AFR_AF=0.0461;EUR_AF=0.4185;SAS_AF=0.2945;AA=T|||;VT=SNP
1	239543627	rs79211034	A	G	100	PASS	AC=422;AF=0.0842652;AN=5008;NS=2504;DP=15727;EAS_AF=0.2242;AMR_AF=0.0533;AFR_AF=0.0545;EUR_AF=0.0328;SAS_AF=0.0552;AA=A|||;VT=SNP
1	239546162	rs61834669	A	G	100	PASS	AC=318;AF=0.0634984;AN=5008;NS=2504;DP=15586;EAS_AF=0.005;AMR_AF=0.0634;AFR_AF=0.0068;EUR_AF=0.1342;SAS_AF=0.1278;AA=A|||;VT=SNP
1	239547399	rs72754643	G	A	100	PASS	AC=47;AF=0.00938498;AN=5008;NS=2504;DP=19003;EAS_AF=0;AMR_AF=0.0115;AFR_AF=0.0008;EUR_AF=0.0239;SAS_AF=0.0143;AA=G|||;VT=SNP
1	239548568	rs72754645	T	A	100	PASS	AC=946;AF=0.188898;AN=5008;NS=2504;DP=14922;EAS_AF=0.0595;AMR_AF=0.1772;AFR_AF=0.0613;EUR_AF=0.4085;SAS_AF=0.2771;AA=T|||;VT=SNP
1	239548570	rs61834670	G	A	100	PASS	AC=946;AF=0.188898;AN=5008;NS=2504;DP=14887;EAS_AF=0.0595;AMR_AF=0.1772;AFR_AF=0.0613;EUR_AF=0.4085;SAS_AF=0.2771;AA=G|||;VT=SNP
1	239550255	rs117549427	G	A	100	PASS	AC=179;AF=0.0357428;AN=5008;NS=2504;DP=8885;EAS_AF=0.0367;AMR_AF=0.0303;AFR_AF=0.0068;EUR_AF=0.0606;SAS_AF=0.0521;AA=G|||;VT=SNP
1	239551100	rs75533706	T	A	100	PASS	AC=438;AF=0.0874601;AN=5008;NS=2504;DP=17493;EAS_AF=0.2321;AMR_AF=0.0533;AFR_AF=0.059;EUR_AF=0.0328;SAS_AF=0.0573;AA=T|||;VT=SNP
1	239552821	rs72754649	G	T	100	PASS	AC=688;AF=0.13738;AN=5008;NS=2504;DP=13834;EAS_AF=0.0546;AMR_AF=0.147;AFR_AF=0.0348;EUR_AF=0.325;SAS_AF=0.1616;AA=G|||;VT=SNP
1	239553017	rs6701390	C	T	100	PASS	AC=996;AF=0.198882;AN=5008;NS=2504;DP=16246;EAS_AF=0.2659;AMR_AF=0.1066;AFR_AF=0.3139;EUR_AF=0.0895;SAS_AF=0.1524;AA=T|||;VT=SNP
1	239554201	rs116292473	C	T	100	PASS	AC=71;AF=0.0141773;AN=5008;NS=2504;DP=20834;EAS_AF=0;AMR_AF=0.0187;AFR_AF=0.0023;EUR_AF=0.0328;SAS_AF=0.0225;AA=C|||;VT=SNP
1	239554370	rs11800868	C	T	100	PASS	AC=35;AF=0.00698882;AN=5008;NS=2504;DP=18891;EAS_AF=0;AMR_AF=0.0187;AFR_AF=0.0008;EUR_AF=0.0209;SAS_AF=0;AA=C|||;VT=SNP
1	239554520	rs6429136	T	C	100	PASS	AC=1251;AF=0.2498;AN=5008;NS=2504;DP=22323;EAS_AF=0.3532;AMR_AF=0.1412;AFR_AF=0.4085;EUR_AF=0.0934;SAS_AF=0.1667;AA=T|||;VT=SNP
1	239554858	rs12562702	C	T	100	PASS	AC=625;AF=0.1248;AN=5008;NS=2504;DP=17468;EAS_AF=0.3095;AMR_AF=0.0879;AFR_AF=0.112;EUR_AF=0.0338;SAS_AF=0.0716;AA=C|||;VT=SNP
1	239555531	rs112549278	A	G	100	PASS	AC=38;AF=0.00758786;AN=5008;NS=2504;DP=20519;EAS_AF=0;AMR_AF=0.0245;AFR_AF=0;EUR_AF=0.0169;SAS_AF=0.0041;AA=A|||;VT=SNP
1	239555593	rs6675386	T	C	100	PASS	AC=3549;AF=0.708666;AN=5008;NS=2504;DP=20095;EAS_AF=0.6478;AMR_AF=0.8458;AFR_AF=0.4402;EUR_AF=0.9066;SAS_AF=0.8333;AA=T|||;VT=SNP
1	239556410	rs115954856	T	C	100	PASS	AC=21;AF=0.00419329;AN=5008;NS=2504;DP=16627;EAS_AF=0.001;AMR_AF=0.0043;AFR_AF=0;EUR_AF=0.0169;SAS_AF=0;AA=T|||;VT=SNP
1	239556562	rs141706784	A	T	100	PASS	AC=33;AF=0.00658946;AN=5008;NS=2504;DP=18467;EAS_AF=0;AMR_AF=0.0086;AFR_AF=0.0008;EUR_AF=0.0219;SAS_AF=0.0041;AA=A|||;VT=SNP
1	239556578	rs60093138	A	G	100	PASS	AC=761;AF=0.151957;AN=5008;NS=2504;DP=18647;EAS_AF=0.1319;AMR_AF=0.085;AFR_AF=0.3026;EUR_AF=0.0616;SAS_AF=0.1094;AA=A|||;VT=SNP
1	239556675	rs147085565	G	T	100	PASS	AC=40;AF=0.00798722;AN=5008;NS=2504;DP=17558;EAS_AF=0;AMR_AF=0.0058;AFR_AF=0.0008;EUR_AF=0.0159;SAS_AF=0.0194;AA=G|||;VT=SNP
1	239557652	rs116167810	C	T	100	PASS	AC=40;AF=0.00798722;AN=5008;NS=2504;DP=20129;EAS_AF=0;AMR_AF=0.0058;AFR_AF=0.0008;EUR_AF=0.0159;SAS_AF=0.0194;AA=C|||;VT=SNP
1	239557727	rs56202307	A	G	100	PASS	AC=1018;AF=0.203275;AN=5008;NS=2504;DP=20184;EAS_AF=0.0575;AMR_AF=0.2133;AFR_AF=0.0424;EUR_AF=0.4583;SAS_AF=0.3016;AA=A|||;VT=SNP
1	239557823	rs11590872	G	A	100	PASS	AC=27;AF=0.00539137;AN=5008;NS=2504;DP=18759;EAS_AF=0;AMR_AF=0.0101;AFR_AF=0.0015;EUR_AF=0.0089;SAS_AF=0.0092;AA=G|||;VT=SNP
1	239559348	rs4130463	C	T	100	PASS	AC=1077;AF=0.215056;AN=5008;NS=2504;DP=21497;EAS_AF=0.3492;AMR_AF=0.1297;AFR_AF=0.3222;EUR_AF=0.0924;SAS_AF=0.1186;AA=C|||;VT=SNP
1	239559469	rs7552265	A	G	100	PASS	AC=1080;AF=0.215655;AN=5008;NS=2504;DP=21469;EAS_AF=0.3502;AMR_AF=0.1297;AFR_AF=0.323;EUR_AF=0.0924;SAS_AF=0.1196;AA=A|||;VT=SNP
1	239559631	rs4394643	G	A	100	PASS	AC=3541;AF=0.707069;AN=5008;NS=2504;DP=19686;EAS_AF=0.6478;AMR_AF=0.8458;AFR_AF=0.4342;EUR_AF=0.9066;SAS_AF=0.8333;AA=G|||;VT=SNP
1	239560096	rs1319123	A	G	100	PASS	AC=429;AF=0.0856629;AN=5008;NS=2504;DP=16666;EAS_AF=0.2212;AMR_AF=0.0533;AFR_AF=0.062;EUR_AF=0.0308;SAS_AF=0.0573;AA=A|||;VT=SNP
1	239560469	rs1319122	A	T	100	PASS	AC=3580;AF=0.714856;AN=5008;NS=2504;DP=16147;EAS_AF=0.6478;AMR_AF=0.8487;AFR_AF=0.4622;EUR_AF=0.9066;SAS_AF=0.8333;AA=T|||;VT=SNP
1	239560549	rs1938228	T	C	100	PASS	AC=4404;AF=0.879393;AN=5008;NS=2504;DP=16054;EAS_AF=0.9593;AMR_AF=0.9481;AFR_AF=0.6815;EUR_AF=0.9414;SAS_AF=0.9519;AA=T|||;VT=SNP
1	239561212	rs72754652	G	C	100	PASS	AC=651;AF=0.129992;AN=5008;NS=2504;DP=9365;EAS_AF=0.0536;AMR_AF=0.1427;AFR_AF=0.0151;EUR_AF=0.3231;SAS_AF=0.1564;AA=G|||;VT=SNP
1	239561730	rs139666408	T	C	100	PASS	AC=71;AF=0.0141773;AN=5008;NS=2504;DP=14314;EAS_AF=0;AMR_AF=0.0187;AFR_AF=0.0023;EUR_AF=0.0328;SAS_AF=0.0225;AA=T|||;VT=SNP
1	239562309	rs4659912	T	C	100	PASS	AC=3547;AF=0.708267;AN=5008;NS=2504;DP=16419;EAS_AF=0.6488;AMR_AF=0.8458;AFR_AF=0.438;EUR_AF=0.9076;SAS_AF=0.8323;AA=T|||;VT=SNP
1	239562760	rs115455482	C	T	100	PASS	AC=160;AF=0.0319489;AN=5008;NS=2504;DP=17820;EAS_AF=0.0407;AMR_AF=0.0216;AFR_AF=0.0038;EUR_AF=0.0527;SAS_AF=0.047;AA=C|||;VT=SNP
1	239562764	rs116793831	A	G	100	PASS	AC=27;AF=0.00539137;AN=5008;NS=2504;DP=17767;EAS_AF=0;AMR_AF=0.0086;AFR_AF=0;EUR_AF=0.0189;SAS_AF=0.002;AA=A|||;VT=SNP
1	239562984	rs79942675	C	T	100	PASS	AC=419;AF=0.0836661;AN=5008;NS=2504;DP=15798;EAS_AF=0.2202;AMR_AF=0.0533;AFR_AF=0.0552;EUR_AF=0.0308;SAS_AF=0.0573;AA=C|||;VT=SNP
1	239563951	rs12747873	T	C	100	PASS	AC=58;AF=0.0115815;AN=5008;NS=2504;DP=17260;EAS_AF=0;AMR_AF=0.0202;AFR_AF=0.0008;EUR_AF=0.0378;SAS_AF=0.0051;AA=T|||;VT=SNP
1	239564197	rs10802762	A	G	100	PASS	AC=3585;AF=0.715855;AN=5008;NS=2504;DP=16428;EAS_AF=0.6508;AMR_AF=0.8487;AFR_AF=0.4652;EUR_AF=0.9066;SAS_AF=0.8313;AA=A|||;VT=SNP
1	239564507	rs74722579	G	C	100	PASS	AC=301;AF=0.0601038;AN=5008;NS=2504;DP=16525;EAS_AF=0.0397;AMR_AF=0.0346;AFR_AF=0.0998;EUR_AF=0.0586;SAS_AF=0.047;AA=G|||;VT=SNP
1	239564682	rs4659544	A	C	100	PASS	AC=3632;AF=0.72524;AN=5008;NS=2504;DP=18959;EAS_AF=0.6756;AMR_AF=0.8545;AFR_AF=0.4697;EUR_AF=0.9066;SAS_AF=0.8436;AA=C|||;VT=SNP
1	239564924	rs6658733	C	G	100	PASS	AC=465;AF=0.0928514;AN=5008;NS=2504;DP=14433;EAS_AF=0.2252;AMR_AF=0.0562;AFR_AF=0.084;EUR_AF=0.0318;SAS_AF=0.0573;AA=G|||;VT=SNP
1	239565584	rs12691540	A	G	100	PASS	AC=1482;AF=0.295927;AN=5008;NS=2504;DP=20687;EAS_AF=0.0794;AMR_AF=0.3963;AFR_AF=0.1014;EUR_AF=0.6014;SAS_AF=0.3967;AA=C|||;VT=SNP
1	239567065	rs10925877	G	A	100	PASS	AC=750;AF=0.14976;AN=5008;NS=2504;DP=14685;EAS_AF=0.2411;AMR_AF=0.1398;AFR_AF=0.0764;EUR_AF=0.1402;SAS_AF=0.1718;AA=G|||;VT=SNP
1	239567567	rs6663358	T	A	100	PASS	AC=530;AF=0.105831;AN=5008;NS=2504;DP=11962;EAS_AF=0.001;AMR_AF=0.0461;AFR_AF=0.3442;EUR_AF=0.0358;SAS_AF=0.0061;AA=C|||;VT=SNP
1	239568007	rs6663570	A	G	100	PASS	AC=2722;AF=0.54353;AN=5008;NS=2504;DP=5035;EAS_AF=0.4325;AMR_AF=0.4697;AFR_AF=0.6831;EUR_AF=0.5547;SAS_AF=0.5102;AA=g|||;VT=SNP
1	239568891	rs72754656	A	G	100	PASS	AC=55;AF=0.0109824;AN=5008;NS=2504;DP=15540;EAS_AF=0;AMR_AF=0.0144;AFR_AF=0.0023;EUR_AF=0.0358;SAS_AF=0.0061;AA=A|||;VT=SNP
1	239569412	rs111607669	G	A	100	PASS	AC=662;AF=0.132188;AN=5008;NS=2504;DP=17610;EAS_AF=0.0952;AMR_AF=0.1427;AFR_AF=0.0106;EUR_AF=0.2654;SAS_AF=0.1902;AA=G|||;VT=SNP
1	239570897	rs12026018	T	C	100	PASS	AC=560;AF=0.111821;AN=5008;NS=2504;DP=12597;EAS_AF=0.0407;AMR_AF=0.0922;AFR_AF=0.1074;EUR_AF=0.16;SAS_AF=0.1554;AA=T|||;VT=SNP
1	239570932	rs12123857	G	A	100	PASS	AC=898;AF=0.179313;AN=5008;NS=2504;DP=13113;EAS_AF=0.0952;AMR_AF=0.1527;AFR_AF=0.1815;EUR_AF=0.2684;SAS_AF=0.1902;AA=A|||;VT=SNP
1	239571364	rs2883428	A	G	100	PASS	AC=896;AF=0.178914;AN=5008;NS=2504;DP=17213;EAS_AF=0.0952;AMR_AF=0.1513;AFR_AF=0.1793;EUR_AF=0.2704;SAS_AF=0.1902;AA=G|||;VT=SNP
1	239571860	rs190419719	A	G	100	PASS	AC=16;AF=0.00319489;AN=5008;NS=2504;DP=13139;EAS_AF=0;AMR_AF=0.0072;AFR_AF=0;EUR_AF=0.0089;SAS_AF=0.002;AA=A|||;VT=SNP
1	239572547	rs75914331	T	G	100	PASS	AC=92;AF=0.0183706;AN=5008;NS=2504;DP=15980;EAS_AF=0.0079;AMR_AF=0.0173;AFR_AF=0.0038;EUR_AF=0.0457;SAS_AF=0.0215;AA=T|||;VT=SNP
1	239572895	rs12117778	T	G	100	PASS	AC=726;AF=0.144968;AN=5008;NS=2504;DP=16100;EAS_AF=0.0952;AMR_AF=0.1571;AFR_AF=0.0522;EUR_AF=0.2694;SAS_AF=0.1851;AA=T|||;VT=SNP
1	239573670	rs12118772	T	G	100	PASS	AC=731;AF=0.145966;AN=5008;NS=2504;DP=15477;EAS_AF=0.0952;AMR_AF=0.1556;AFR_AF=0.0325;EUR_AF=0.2763;SAS_AF=0.2106;AA=T|||;VT=SNP
1	239573720	rs34418010	G	A	100	PASS	AC=45;AF=0.00898562;AN=5008;NS=2504;DP=17075;EAS_AF=0;AMR_AF=0.0115;AFR_AF=0.0015;EUR_AF=0.0298;SAS_AF=0.0051;AA=G|||;VT=SNP
1	239573796	rs12129068	C	A	100	PASS	AC=22;AF=0.00439297;AN=5008;NS=2504;DP=16746;EAS_AF=0;AMR_AF=0.0043;AFR_AF=0.0015;EUR_AF=0.0159;SAS_AF=0.001;AA=C|||;VT=SNP
1	239574661	rs11577797	T	C	100	PASS	AC=1160;AF=0.231629;AN=5008;NS=2504;DP=18536;EAS_AF=0.1855;AMR_AF=0.1758;AFR_AF=0.2617;EUR_AF=0.2068;SAS_AF=0.3037;AA=t|||;VT=SNP
1	239575351	rs7541385	A	G	100	PASS	AC=1305;AF=0.260583;AN=5008;NS=2504;DP=8949;EAS_AF=0.2569;AMR_AF=0.1787;AFR_AF=0.3101;EUR_AF=0.2097;SAS_AF=0.3078;AA=a|||;VT=SNP
1	239575464	rs73114758	G	C	100	PASS	AC=581;AF=0.116014;AN=5008;NS=2504;DP=9397;EAS_AF=0.0337;AMR_AF=0.1282;AFR_AF=0.2352;EUR_AF=0.0557;SAS_AF=0.093;AA=g|||;VT=SNP
1	239575694	rs111743058	T	C	100	PASS	AC=355;AF=0.0708866;AN=5008;NS=2504;DP=11315;EAS_AF=0.0317;AMR_AF=0.1138;AFR_AF=0.0734;EUR_AF=0.0557;SAS_AF=0.093;AA=T|||;VT=SNP
1	239575774	rs6678395	C	T	100	PASS	AC=1154;AF=0.230431;AN=5008;NS=2504;DP=10932;EAS_AF=0.2619;AMR_AF=0.1715;AFR_AF=0.1967;EUR_AF=0.2087;SAS_AF=0.3078;AA=C|||;VT=SNP
1	239576181	rs76521436	C	T	100	PASS	AC=114;AF=0.0227636;AN=5008;NS=2504;DP=14412;EAS_AF=0.005;AMR_AF=0.0115;AFR_AF=0.0151;EUR_AF=0.0258;SAS_AF=0.0562;AA=C|||;VT=SNP
1	239576211	rs58191996	C	G	100	PASS	AC=615;AF=0.122804;AN=5008;NS=2504;DP=13870;EAS_AF=0.0377;AMR_AF=0.1398;AFR_AF=0.1967;EUR_AF=0.1024;SAS_AF=0.1196;AA=C|||;VT=SNP
1	239576251	rs61182975	A	G	100	PASS	AC=2793;AF=0.557708;AN=5008;NS=2504;DP=13073;EAS_AF=0.4018;AMR_AF=0.4813;AFR_AF=0.6339;EUR_AF=0.5915;SAS_AF=0.635;AA=a|||;VT=SNP
1	239576335	rs138738599	G	A	100	PASS	AC=30;AF=0.00599042;AN=5008;NS=2504;DP=14040;EAS_AF=0;AMR_AF=0.0173;AFR_AF=0;EUR_AF=0.0179;SAS_AF=0;AA=G|||;VT=SNP
1	239576408	rs12120971	A	G	100	PASS	AC=2793;AF=0.557708;AN=5008;NS=2504;DP=16660;EAS_AF=0.4018;AMR_AF=0.4813;AFR_AF=0.6339;EUR_AF=0.5915;SAS_AF=0.635;AA=G|||;VT=SNP
1	239576606	rs115038687	T	C	100	PASS	AC=76;AF=0.0151757;AN=5008;NS=2504;DP=15752;EAS_AF=0;AMR_AF=0.0274;AFR_AF=0.0023;EUR_AF=0.0517;SAS_AF=0.002;AA=T|||;VT=SNP
1	239576751	rs12124516	G	A	100	PASS	AC=1350;AF=0.269569;AN=5008;NS=2504;DP=15678;EAS_AF=0.2609;AMR_AF=0.183;AFR_AF=0.3389;EUR_AF=0.2097;SAS_AF=0.3078;AA=G|||;VT=SNP
1	239576834	rs12727239	C	T	100	PASS	AC=1658;AF=0.33107;AN=5008;NS=2504;DP=18113;EAS_AF=0.5863;AMR_AF=0.4683;AFR_AF=0.0197;EUR_AF=0.3688;SAS_AF=0.3528;AA=C|||;VT=SNP
1	239577254	rs7519061	C	T	100	PASS	AC=1362;AF=0.271965;AN=5008;NS=2504;DP=18183;EAS_AF=0.2609;AMR_AF=0.183;AFR_AF=0.348;EUR_AF=0.2097;SAS_AF=0.3078;AA=C|||;VT=SNP
1	239577336	rs12133100	C	T	100	PASS	AC=780;AF=0.155751;AN=5008;NS=2504;DP=17329;EAS_AF=0.1796;AMR_AF=0.1513;AFR_AF=0.0537;EUR_AF=0.1799;SAS_AF=0.2474;AA=T|||;VT=SNP
1	239577759	rs77087852	A	G	100	PASS	AC=92;AF=0.0183706;AN=5008;NS=2504;DP=17800;EAS_AF=0.003;AMR_AF=0.0173;AFR_AF=0.0038;EUR_AF=0.0467;SAS_AF=0.0256;AA=A|||;VT=SNP
1	239578561	rs10925879	G	A	100	PASS	AC=1363;AF=0.272165;AN=5008;NS=2504;DP=14640;EAS_AF=0.2599;AMR_AF=0.183;AFR_AF=0.3487;EUR_AF=0.2107;SAS_AF=0.3078;AA=G|||;VT=SNP
1	239578633	rs12736600	G	C	100	PASS	AC=57;AF=0.0113818;AN=5008;NS=2504;DP=14474;EAS_AF=0;AMR_AF=0.0144;AFR_AF=0.0023;EUR_AF=0.0378;SAS_AF=0.0061;AA=G|||;VT=SNP
1	239578979	rs6694171	G	A	100	PASS	AC=52;AF=0.0103834;AN=5008;NS=2504;DP=15867;EAS_AF=0;AMR_AF=0.0331;AFR_AF=0.0008;EUR_AF=0.0199;SAS_AF=0.0082;AA=G|||;VT=SNP
1	239579271	rs116252815	C	A	100	PASS	AC=94;AF=0.01877;AN=5008;NS=2504;DP=15833;EAS_AF=0.003;AMR_AF=0.0187;AFR_AF=0.0038;EUR_AF=0.0467;SAS_AF=0.0266;AA=C|||;VT=SNP
1	239579350	rs141420006	A	G	100	PASS	AC=21;AF=0.00419329;AN=5008;NS=2504;DP=15962;EAS_AF=0;AMR_AF=0.0115;AFR_AF=0;EUR_AF=0.0129;SAS_AF=0;AA=A|||;VT=SNP
1	239579789	rs73114760	T	C	100	PASS	AC=688;AF=0.13738;AN=5008;NS=2504;DP=17860;EAS_AF=0.0377;AMR_AF=0.1455;AFR_AF=0.2489;EUR_AF=0.1024;SAS_AF=0.1196;AA=T|||;VT=SNP
1	239581198	rs12748321	G	C	100	PASS	AC=171;AF=0.0341454;AN=5008;NS=2504;DP=15459;EAS_AF=0;AMR_AF=0.0216;AFR_AF=0.084;EUR_AF=0.0388;SAS_AF=0.0061;AA=G|||;VT=SNP
1	239581298	rs12137225	C	T	100	PASS	AC=1287;AF=0.256989;AN=5008;NS=2504;DP=17201;EAS_AF=0.12;AMR_AF=0.2046;AFR_AF=0.2912;EUR_AF=0.336;SAS_AF=0.3078;AA=T|||;VT=SNP
1	239581417	rs10802764	C	T	100	PASS	AC=1858;AF=0.371006;AN=5008;NS=2504;DP=17649;EAS_AF=0.5853;AMR_AF=0.4914;AFR_AF=0.1324;EUR_AF=0.4076;SAS_AF=0.3497;AA=C|||;VT=SNP
1	239581547	rs12129794	G	T	100	PASS	AC=966;AF=0.192891;AN=5008;NS=2504;DP=17741;EAS_AF=0.1875;AMR_AF=0.1643;AFR_AF=0.1203;EUR_AF=0.2058;SAS_AF=0.3037;AA=G|||;VT=SNP
1	239582634	rs76249996	C	T	100	PASS	AC=94;AF=0.01877;AN=5008;NS=2504;DP=14045;EAS_AF=0.002;AMR_AF=0.0173;AFR_AF=0.0038;EUR_AF=0.0477;SAS_AF=0.0276;AA=C|||;VT=SNP
1	239583380	rs77704136	T	G	100	PASS	AC=67;AF=0.0133786;AN=5008;NS=2504;DP=19579;EAS_AF=0;AMR_AF=0.0173;AFR_AF=0.0038;EUR_AF=0.0408;SAS_AF=0.0092;AA=G|||;VT=SNP
1	239584009	rs114948025	C	T	100	PASS	AC=29;AF=0.00579073;AN=5008;NS=2504;DP=14987;EAS_AF=0;AMR_AF=0.0202;AFR_AF=0.0008;EUR_AF=0.0139;SAS_AF=0;AA=C|||;VT=SNP
1	239584624	rs12123979	A	G	100	PASS	AC=1640;AF=0.327476;AN=5008;NS=2504;DP=15542;EAS_AF=0.1389;AMR_AF=0.3112;AFR_AF=0.4349;EUR_AF=0.3827;SAS_AF=0.3313;AA=G|||;VT=SNP
1	239585329	rs10802766	A	G	100	PASS	AC=967;AF=0.193091;AN=5008;NS=2504;DP=18604;EAS_AF=0.1875;AMR_AF=0.1643;AFR_AF=0.1203;EUR_AF=0.2058;SAS_AF=0.3047;AA=A|||;VT=SNP
1	239585876	rs12125061	A	G	100	PASS	AC=1433;AF=0.286142;AN=5008;NS=2504;DP=14674;EAS_AF=0.1379;AMR_AF=0.2997;AFR_AF=0.2859;EUR_AF=0.3817;SAS_AF=0.3313;AA=A|||;VT=SNP
1	239585964	rs2354402	G	A	100	PASS	AC=1429;AF=0.285343;AN=5008;NS=2504;DP=14382;EAS_AF=0.1379;AMR_AF=0.2997;AFR_AF=0.2852;EUR_AF=0.3817;SAS_AF=0.3282;AA=g|||;VT=SNP
1	239586677	rs78278538	A	G	100	PASS	AC=90;AF=0.0179712;AN=5008;NS=2504;DP=16649;EAS_AF=0;AMR_AF=0.0331;AFR_AF=0.0015;EUR_AF=0.0626;SAS_AF=0.002;AA=A|||;VT=SNP
1	239586680	rs149936729	T	C	100	PASS	AC=9;AF=0.00179712;AN=5008;NS=2504;DP=16524;EAS_AF=0;AMR_AF=0.0029;AFR_AF=0.0023;EUR_AF=0.003;SAS_AF=0.001;AA=T|||;VT=SNP
1	239586859	rs12137093	C	T	100	PASS	AC=708;AF=0.141374;AN=5008;NS=2504;DP=14911;EAS_AF=0.1002;AMR_AF=0.1513;AFR_AF=0.0136;EUR_AF=0.2793;SAS_AF=0.2076;AA=C|||;VT=SNP
1	239587512	rs7548324	T	C	100	PASS	AC=1279;AF=0.255391;AN=5008;NS=2504;DP=15462;EAS_AF=0.121;AMR_AF=0.2046;AFR_AF=0.2852;EUR_AF=0.335;SAS_AF=0.3078;AA=C|||;VT=SNP
1	239587659	rs10925880	G	C	100	PASS	AC=974;AF=0.194489;AN=5008;NS=2504;DP=16168;EAS_AF=0.1875;AMR_AF=0.1686;AFR_AF=0.1263;EUR_AF=0.2058;SAS_AF=0.3006;AA=G|||;VT=SNP
1	239588497	rs75731445	A	G	100	PASS	AC=30;AF=0.00599042;AN=5008;NS=2504;DP=20066;EAS_AF=0;AMR_AF=0.0187;AFR_AF=0;EUR_AF=0.0169;SAS_AF=0;AA=A|||;VT=SNP
1	239588669	rs116754428	C	T	100	PASS	AC=92;AF=0.0183706;AN=5008;NS=2504;DP=20096;EAS_AF=0.003;AMR_AF=0.0159;AFR_AF=0.0038;EUR_AF=0.0467;SAS_AF=0.0266;AA=C|||;VT=SNP
1	239589017	rs10802767	T	C	100	PASS	AC=1156;AF=0.230831;AN=5008;NS=2504;DP=16641;EAS_AF=0.1905;AMR_AF=0.2017;AFR_AF=0.146;EUR_AF=0.2823;SAS_AF=0.3548;AA=T|||;VT=SNP
1	239589541	rs10925883	C	G	100	PASS	AC=2731;AF=0.545327;AN=5008;NS=2504;DP=7912;EAS_AF=0.3919;AMR_AF=0.3905;AFR_AF=0.6301;EUR_AF=0.5775;SAS_AF=0.6656;AA=G|||;VT=SNP
1	239589704	rs77360725	G	A	100	PASS	AC=325;AF=0.0648962;AN=5008;NS=2504;DP=11389;EAS_AF=0.0208;AMR_AF=0.0389;AFR_AF=0.093;EUR_AF=0.0557;SAS_AF=0.1002;AA=T|||;VT=SNP
1	239589808	rs6429137	C	A	100	PASS	AC=2732;AF=0.545527;AN=5008;NS=2504;DP=13393;EAS_AF=0.3919;AMR_AF=0.3919;AFR_AF=0.6316;EUR_AF=0.5746;SAS_AF=0.6667;AA=A|||;VT=SNP
1	239589927	rs72754665	T	C	100	PASS	AC=642;AF=0.128195;AN=5008;NS=2504;DP=17836;EAS_AF=0.1052;AMR_AF=0.121;AFR_AF=0.0113;EUR_AF=0.2356;SAS_AF=0.2045;AA=T|||;VT=SNP
1	239589997	rs72754666	T	G	100	PASS	AC=1053;AF=0.210264;AN=5008;NS=2504;DP=19717;EAS_AF=0.126;AMR_AF=0.1657;AFR_AF=0.1664;EUR_AF=0.2913;SAS_AF=0.3047;AA=G|||;VT=SNP
1	239590223	rs6429138	A	T	100	PASS	AC=2731;AF=0.545327;AN=5008;NS=2504;DP=18772;EAS_AF=0.3929;AMR_AF=0.3905;AFR_AF=0.6316;EUR_AF=0.5746;SAS_AF=0.6656;AA=T|||;VT=SNP
1	239591785	rs72754668	A	G	100	PASS	AC=1051;AF=0.209864;AN=5008;NS=2504;DP=18424;EAS_AF=0.126;AMR_AF=0.1657;AFR_AF=0.1657;EUR_AF=0.2903;SAS_AF=0.3047;AA=G|||;VT=SNP
1	239592178	rs4557960	G	A	100	PASS	AC=2733;AF=0.545727;AN=5008;NS=2504;DP=14858;EAS_AF=0.3929;AMR_AF=0.3905;AFR_AF=0.6309;EUR_AF=0.5746;SAS_AF=0.6687;AA=A|||;VT=SNP
1	239592534	rs10925884	T	C	100	PASS	AC=2732;AF=0.545527;AN=5008;NS=2504;DP=18190;EAS_AF=0.3929;AMR_AF=0.3905;AFR_AF=0.6309;EUR_AF=0.5746;SAS_AF=0.6677;AA=C|||;VT=SNP
1	239592577	rs72754669	T	C	100	PASS	AC=671;AF=0.133986;AN=5008;NS=2504;DP=18243;EAS_AF=0.1052;AMR_AF=0.1225;AFR_AF=0.034;EUR_AF=0.2346;SAS_AF=0.2035;AA=T|||;VT=SNP
1	239592615	rs78340925	A	T	100	PASS	AC=380;AF=0.0758786;AN=5008;NS=2504;DP=17648;EAS_AF=0.0208;AMR_AF=0.0432;AFR_AF=0.1316;EUR_AF=0.0557;SAS_AF=0.1012;AA=A|||;VT=SNP
1	239593731	rs12128683	T	A	100	PASS	AC=636;AF=0.126997;AN=5008;NS=2504;DP=16537;EAS_AF=0.1022;AMR_AF=0.121;AFR_AF=0.0106;EUR_AF=0.2346;SAS_AF=0.2035;AA=T|||;VT=SNP
1	239593843	rs10925885	A	G	100	PASS	AC=2732;AF=0.545527;AN=5008;NS=2504;DP=16470;EAS_AF=0.3929;AMR_AF=0.3905;AFR_AF=0.6309;EUR_AF=0.5746;SAS_AF=0.6677;AA=G|||;VT=SNP
1	239594116	rs147990933	G	T	100	PASS	AC=380;AF=0.0758786;AN=5008;NS=2504;DP=15190;EAS_AF=0.0208;AMR_AF=0.0432;AFR_AF=0.1316;EUR_AF=0.0557;SAS_AF=0.1012;AA=G|||;VT=SNP
1	239594216	rs12139749	C	T	100	PASS	AC=678;AF=0.135383;AN=5008;NS=2504;DP=15855;EAS_AF=0.1052;AMR_AF=0.1225;AFR_AF=0.0393;EUR_AF=0.2346;SAS_AF=0.2035;AA=C|||;VT=SNP
1	239595136	rs7536303	G	A	100	PASS	AC=1451;AF=0.289736;AN=5008;NS=2504;DP=19589;EAS_AF=0.2004;AMR_AF=0.183;AFR_AF=0.3986;EUR_AF=0.2903;SAS_AF=0.3098;AA=A|||;VT=SNP
1	239595502	rs139387995	A	G	100	PASS	AC=19;AF=0.00379393;AN=5008;NS=2504;DP=20566;EAS_AF=0;AMR_AF=0.0072;AFR_AF=0.0008;EUR_AF=0.0129;SAS_AF=0;AA=A|||;VT=SNP
1	239595512	rs7536688	G	C	100	PASS	AC=2733;AF=0.545727;AN=5008;NS=2504;DP=20695;EAS_AF=0.3919;AMR_AF=0.3905;AFR_AF=0.6293;EUR_AF=0.5746;SAS_AF=0.6718;AA=C|||;VT=SNP
1	239595973	rs12141057	C	A	100	PASS	AC=637;AF=0.127196;AN=5008;NS=2504;DP=18804;EAS_AF=0.1042;AMR_AF=0.121;AFR_AF=0.0106;EUR_AF=0.2336;SAS_AF=0.2035;AA=C|||;VT=SNP
1	239596277	rs72754672	C	A	100	PASS	AC=669;AF=0.133586;AN=5008;NS=2504;DP=17491;EAS_AF=0.1042;AMR_AF=0.1225;AFR_AF=0.034;EUR_AF=0.2336;SAS_AF=0.2035;AA=C|||;VT=SNP
1	239597165	rs6696246	C	G	100	PASS	AC=2773;AF=0.553714;AN=5008;NS=2504;DP=20593;EAS_AF=0.3919;AMR_AF=0.3991;AFR_AF=0.6422;EUR_AF=0.5845;SAS_AF=0.6789;AA=G|||;VT=SNP
1	239597175	rs6662827	T	G	100	PASS	AC=1178;AF=0.235224;AN=5008;NS=2504;DP=20725;EAS_AF=0.1825;AMR_AF=0.2046;AFR_AF=0.211;EUR_AF=0.2674;SAS_AF=0.3108;AA=T|||;VT=SNP
1	239597345	rs6671410	G	T	100	PASS	AC=2774;AF=0.553914;AN=5008;NS=2504;DP=19753;EAS_AF=0.3919;AMR_AF=0.4006;AFR_AF=0.6422;EUR_AF=0.5845;SAS_AF=0.6789;AA=T|||;VT=SNP
1	239597783	rs6699243	C	T	100	PASS	AC=2775;AF=0.554113;AN=5008;NS=2504;DP=19528;EAS_AF=0.3929;AMR_AF=0.4006;AFR_AF=0.6422;EUR_AF=0.5845;SAS_AF=0.6789;AA=T|||;VT=SNP
1	239597790	rs9428833	C	A	100	PASS	AC=93;AF=0.0185703;AN=5008;NS=2504;DP=19286;EAS_AF=0.003;AMR_AF=0.0173;AFR_AF=0.0038;EUR_AF=0.0467;SAS_AF=0.0266;AA=C|||;VT=SNP
1	239597934	rs10925886	T	C	100	PASS	AC=1060;AF=0.211661;AN=5008;NS=2504;DP=19306;EAS_AF=0.1835;AMR_AF=0.2003;AFR_AF=0.1256;EUR_AF=0.2654;SAS_AF=0.3098;AA=T|||;VT=SNP
1	239598540	rs112532534	A	G	100	PASS	AC=636;AF=0.126997;AN=5008;NS=2504;DP=12210;EAS_AF=0.1032;AMR_AF=0.121;AFR_AF=0.0106;EUR_AF=0.2336;SAS_AF=0.2035;AA=A|||;VT=SNP
1	239598610	rs113330470	T	C	100	PASS	AC=41;AF=0.0081869;AN=5008;NS=2504;DP=11785;EAS_AF=0;AMR_AF=0.0173;AFR_AF=0.0015;EUR_AF=0.0249;SAS_AF=0.002;AA=T|||;VT=SNP
1	239598869	rs12134003	T	C	100	PASS	AC=1620;AF=0.323482;AN=5008;NS=2504;DP=13905;EAS_AF=0.2093;AMR_AF=0.2003;AFR_AF=0.447;EUR_AF=0.3171;SAS_AF=0.3681;AA=C|||;VT=SNP
1	239599148	rs4659545	T	A	100	PASS	AC=1864;AF=0.372204;AN=5008;NS=2504;DP=16874;EAS_AF=0.6002;AMR_AF=0.5735;AFR_AF=0.1074;EUR_AF=0.4145;SAS_AF=0.3088;AA=T|||;VT=SNP
1	239600308	rs72754679	A	G	100	PASS	AC=636;AF=0.126997;AN=5008;NS=2504;DP=18213;EAS_AF=0.1032;AMR_AF=0.121;AFR_AF=0.0106;EUR_AF=0.2336;SAS_AF=0.2035;AA=A|||;VT=SNP
1	239600733	rs61834687	A	G	100	PASS	AC=1594;AF=0.318291;AN=5008;NS=2504;DP=15949;EAS_AF=0.2093;AMR_AF=0.196;AFR_AF=0.4297;EUR_AF=0.3171;SAS_AF=0.3681;AA=G|||;VT=SNP
1	239601307	rs6676664	T	C	100	PASS	AC=776;AF=0.154952;AN=5008;NS=2504;DP=16517;EAS_AF=0.1062;AMR_AF=0.0634;AFR_AF=0.2882;EUR_AF=0.0835;SAS_AF=0.1636;AA=T|||;VT=SNP
1	239601547	rs6685478	G	C	100	PASS	AC=2772;AF=0.553514;AN=5008;NS=2504;DP=15840;EAS_AF=0.3899;AMR_AF=0.4006;AFR_AF=0.643;EUR_AF=0.5845;SAS_AF=0.6779;AA=C|||;VT=SNP
1	239601676	rs6687984	G	A	100	PASS	AC=1602;AF=0.319888;AN=5008;NS=2504;DP=16335;EAS_AF=0.2093;AMR_AF=0.2003;AFR_AF=0.4357;EUR_AF=0.3161;SAS_AF=0.3661;AA=A|||;VT=SNP
1	239601991	rs4263985	A	G	100	PASS	AC=2775;AF=0.554113;AN=5008;NS=2504;DP=18431;EAS_AF=0.3909;AMR_AF=0.4006;AFR_AF=0.643;EUR_AF=0.5845;SAS_AF=0.68;AA=G|||;VT=SNP
1	239602042	rs4617391	G	A	100	PASS	AC=1158;AF=0.23123;AN=5008;NS=2504;DP=19145;EAS_AF=0.1806;AMR_AF=0.2046;AFR_AF=0.1967;EUR_AF=0.2674;SAS_AF=0.3119;AA=G|||;VT=SNP
1	239602182	rs116035551	T	A	100	PASS	AC=19;AF=0.00379393;AN=5008;NS=2504;DP=19421;EAS_AF=0;AMR_AF=0.0072;AFR_AF=0.0008;EUR_AF=0.0129;SAS_AF=0;AA=T|||;VT=SNP
1	239603109	rs4486441	T	G	100	PASS	AC=2773;AF=0.553714;AN=5008;NS=2504;DP=18889;EAS_AF=0.3899;AMR_AF=0.4006;AFR_AF=0.643;EUR_AF=0.5845;SAS_AF=0.6789;AA=G|||;VT=SNP
1	239603525	rs140235285	A	G	100	PASS	AC=142;AF=0.0283546;AN=5008;NS=2504;DP=14169;EAS_AF=0.0169;AMR_AF=0.098;AFR_AF=0.0015;EUR_AF=0.0398;SAS_AF=0.0153;AA=A|||;VT=SNP
1	239603722	rs80221376	A	G	100	PASS	AC=144;AF=0.028754;AN=5008;NS=2504;DP=14649;EAS_AF=0.0169;AMR_AF=0.098;AFR_AF=0.0045;EUR_AF=0.0398;SAS_AF=0.0133;AA=A|||;VT=SNP
1	239606858	rs17645304	C	T	100	PASS	AC=637;AF=0.127196;AN=5008;NS=2504;DP=15567;EAS_AF=0.1032;AMR_AF=0.121;AFR_AF=0.0113;EUR_AF=0.2336;SAS_AF=0.2035;AA=C|||;VT=SNP
1	239608049	rs2354398	A	T	100	PASS	AC=588;AF=0.117412;AN=5008;NS=2504;DP=19977;EAS_AF=0.1062;AMR_AF=0.0576;AFR_AF=0.152;EUR_AF=0.0815;SAS_AF=0.1616;AA=A|||;VT=SNP
1	239608402	rs10925887	G	A	100	PASS	AC=1054;AF=0.210463;AN=5008;NS=2504;DP=21691;EAS_AF=0.1806;AMR_AF=0.1988;AFR_AF=0.1248;EUR_AF=0.2654;SAS_AF=0.3088;AA=G|||;VT=SNP
1	239609356	rs113003335	G	A	100	PASS	AC=21;AF=0.00419329;AN=5008;NS=2504;DP=17561;EAS_AF=0;AMR_AF=0.0159;AFR_AF=0;EUR_AF=0.0099;SAS_AF=0;AA=G|||;VT=SNP
1	239609437	rs113971942	A	G	100	PASS	AC=990;AF=0.197684;AN=5008;NS=2504;DP=16942;EAS_AF=0.1865;AMR_AF=0.1844;AFR_AF=0.1884;EUR_AF=0.1819;SAS_AF=0.2474;AA=A|||;VT=SNP
1	239609456	rs147030723	T	C	100	PASS	AC=169;AF=0.033746;AN=5008;NS=2504;DP=16713;EAS_AF=0.005;AMR_AF=0.0389;AFR_AF=0.0484;EUR_AF=0.0626;SAS_AF=0.0102;AA=T|||;VT=SNP
1	239609477	rs2354399	C	T	100	PASS	AC=2548;AF=0.508786;AN=5008;NS=2504;DP=16984;EAS_AF=0.3512;AMR_AF=0.3473;AFR_AF=0.6142;EUR_AF=0.5209;SAS_AF=0.6309;AA=T|||;VT=SNP
1	239609595	rs2354400	C	T	100	PASS	AC=176;AF=0.0351438;AN=5008;NS=2504;DP=19501;EAS_AF=0.0377;AMR_AF=0.0144;AFR_AF=0.0386;EUR_AF=0.0239;SAS_AF=0.0542;AA=C|||;VT=SNP
1	239609714	rs1938230	G	A	100	PASS	AC=2751;AF=0.549321;AN=5008;NS=2504;DP=18210;EAS_AF=0.4137;AMR_AF=0.4006;AFR_AF=0.6354;EUR_AF=0.5746;SAS_AF=0.6524;AA=A|||;VT=SNP
1	239610620	rs6698111	G	A	100	PASS	AC=1999;AF=0.399161;AN=5008;NS=2504;DP=14501;EAS_AF=0.2956;AMR_AF=0.2839;AFR_AF=0.528;EUR_AF=0.3519;SAS_AF=0.4622;AA=A|||;VT=SNP
1	239610656	rs61595023	G	A	100	PASS	AC=389;AF=0.0776757;AN=5008;NS=2504;DP=15973;EAS_AF=0.0407;AMR_AF=0.0274;AFR_AF=0.1846;EUR_AF=0.0258;SAS_AF=0.0603;AA=G|||;VT=SNP
1	239610900	rs8179373	C	T	100	PASS	AC=1158;AF=0.23123;AN=5008;NS=2504;DP=15000;EAS_AF=0.2103;AMR_AF=0.2233;AFR_AF=0.1195;EUR_AF=0.2783;SAS_AF=0.3609;AA=C|||;VT=SNP
1	239611254	rs61834689	G	A	100	PASS	AC=370;AF=0.0738818;AN=5008;NS=2504;DP=18561;EAS_AF=0.0407;AMR_AF=0.0245;AFR_AF=0.1725;EUR_AF=0.0249;SAS_AF=0.0603;AA=G|||;VT=SNP
1	239611319	rs58291256	A	G	100	PASS	AC=371;AF=0.0740815;AN=5008;NS=2504;DP=17614;EAS_AF=0.0407;AMR_AF=0.0245;AFR_AF=0.1725;EUR_AF=0.0258;SAS_AF=0.0603;AA=A|||;VT=SNP
1	239611507	rs12141123	A	G	100	PASS	AC=707;AF=0.141174;AN=5008;NS=2504;DP=18651;EAS_AF=0.0992;AMR_AF=0.1182;AFR_AF=0.0893;EUR_AF=0.2157;SAS_AF=0.1943;AA=A|||;VT=SNP
1	239611812	rs6693126	A	T	100	PASS	AC=397;AF=0.0792732;AN=5008;NS=2504;DP=13950;EAS_AF=0.0407;AMR_AF=0.0274;AFR_AF=0.1906;EUR_AF=0.0258;SAS_AF=0.0603;AA=A|||;VT=SNP
1	239612188	rs6681143	C	T	100	PASS	AC=397;AF=0.0792732;AN=5008;NS=2504;DP=16098;EAS_AF=0.0407;AMR_AF=0.0274;AFR_AF=0.1906;EUR_AF=0.0258;SAS_AF=0.0603;AA=C|||;VT=SNP
1	239612814	rs12086449	T	C	100	PASS	AC=1620;AF=0.323482;AN=5008;NS=2504;DP=15153;EAS_AF=0.2569;AMR_AF=0.255;AFR_AF=0.348;EUR_AF=0.326;SAS_AF=0.4049;AA=T|||;VT=SNP
1	239613067	rs72754690	T	G	100	PASS	AC=63;AF=0.0125799;AN=5008;NS=2504;DP=17563;EAS_AF=0.001;AMR_AF=0.0072;AFR_AF=0.0008;EUR_AF=0.0109;SAS_AF=0.046;AA=T|||;VT=SNP
1	239613166	rs12118164	C	T	100	PASS	AC=594;AF=0.11861;AN=5008;NS=2504;DP=17952;EAS_AF=0.0992;AMR_AF=0.111;AFR_AF=0.0076;EUR_AF=0.2157;SAS_AF=0.1943;AA=C|||;VT=SNP
1	239613451	rs61834709	T	C	100	PASS	AC=249;AF=0.0497204;AN=5008;NS=2504;DP=17384;EAS_AF=0.0407;AMR_AF=0.0173;AFR_AF=0.0847;EUR_AF=0.0249;SAS_AF=0.0603;AA=T|||;VT=SNP
1	239615365	rs6666589	G	A	100	PASS	AC=277;AF=0.0553115;AN=5008;NS=2504;DP=13483;EAS_AF=0.0407;AMR_AF=0.0202;AFR_AF=0.1036;EUR_AF=0.0258;SAS_AF=0.0603;AA=A|||;VT=SNP
1	239615940	rs6669508	G	A	100	PASS	AC=395;AF=0.0788738;AN=5008;NS=2504;DP=14827;EAS_AF=0.0407;AMR_AF=0.0274;AFR_AF=0.1891;EUR_AF=0.0258;SAS_AF=0.0603;AA=A|||;VT=SNP
1	239616225	rs148601791	C	T	100	PASS	AC=155;AF=0.0309505;AN=5008;NS=2504;DP=13277;EAS_AF=0.0268;AMR_AF=0.0202;AFR_AF=0.0333;EUR_AF=0.0457;SAS_AF=0.0245;AA=C|||;VT=SNP
1	239616512	rs61834710	A	G	100	PASS	AC=252;AF=0.0503195;AN=5008;NS=2504;DP=17318;EAS_AF=0.0407;AMR_AF=0.0173;AFR_AF=0.0855;EUR_AF=0.0258;SAS_AF=0.0613;AA=A|||;VT=SNP
1	239616730	rs2354395	A	G	100	PASS	AC=397;AF=0.0792732;AN=5008;NS=2504;DP=17337;EAS_AF=0.0407;AMR_AF=0.0274;AFR_AF=0.1891;EUR_AF=0.0268;SAS_AF=0.0613;AA=G|||;VT=SNP
1	239617831	rs10925888	A	G	100	PASS	AC=1923;AF=0.383986;AN=5008;NS=2504;DP=15603;EAS_AF=0.6032;AMR_AF=0.5764;AFR_AF=0.1142;EUR_AF=0.4324;SAS_AF=0.3364;AA=A|||;VT=SNP
1	239617971	rs7513717	G	A	100	PASS	AC=398;AF=0.0794728;AN=5008;NS=2504;DP=17303;EAS_AF=0.0407;AMR_AF=0.0274;AFR_AF=0.1899;EUR_AF=0.0268;SAS_AF=0.0613;AA=A|||;VT=SNP
1	239618225	rs61834712	A	G	100	PASS	AC=202;AF=0.0403355;AN=5008;NS=2504;DP=16773;EAS_AF=0.0407;AMR_AF=0.0144;AFR_AF=0.0492;EUR_AF=0.0258;SAS_AF=0.0613;AA=A|||;VT=SNP
1	239618371	rs7551209	T	A	100	PASS	AC=397;AF=0.0792732;AN=5008;NS=2504;DP=13376;EAS_AF=0.0407;AMR_AF=0.0274;AFR_AF=0.1891;EUR_AF=0.0268;SAS_AF=0.0613;AA=t|||;VT=SNP
1	239618387	rs61834713	A	T	100	PASS	AC=36;AF=0.0071885;AN=5008;NS=2504;DP=13193;EAS_AF=0;AMR_AF=0.0072;AFR_AF=0.0008;EUR_AF=0.0239;SAS_AF=0.0061;AA=A|||;VT=SNP
1	239618810	rs6661441	G	A	100	PASS	AC=398;AF=0.0794728;AN=5008;NS=2504;DP=15704;EAS_AF=0.0407;AMR_AF=0.0274;AFR_AF=0.1899;EUR_AF=0.0268;SAS_AF=0.0613;AA=A|||;VT=SNP
1	239619004	rs61834714	C	T	100	PASS	AC=202;AF=0.0403355;AN=5008;NS=2504;DP=14191;EAS_AF=0.0407;AMR_AF=0.0144;AFR_AF=0.0492;EUR_AF=0.0258;SAS_AF=0.0613;AA=C|||;VT=SNP
1	239619387	rs34584779	C	T	100	PASS	AC=933;AF=0.186302;AN=5008;NS=2504;DP=17726;EAS_AF=0.2063;AMR_AF=0.1974;AFR_AF=0.0257;EUR_AF=0.2674;SAS_AF=0.2914;AA=C|||;VT=SNP
1	239619540	rs72754696	G	A	100	PASS	AC=72;AF=0.014377;AN=5008;NS=2504;DP=20337;EAS_AF=0;AMR_AF=0.0274;AFR_AF=0.0023;EUR_AF=0.0477;SAS_AF=0.002;AA=G|||;VT=SNP
1	239619618	rs12144838	T	C	100	PASS	AC=593;AF=0.118411;AN=5008;NS=2504;DP=19353;EAS_AF=0.0992;AMR_AF=0.111;AFR_AF=0.0068;EUR_AF=0.2157;SAS_AF=0.1943;AA=T|||;VT=SNP
1	239619939	rs60374536	T	C	100	PASS	AC=375;AF=0.0748802;AN=5008;NS=2504;DP=22742;EAS_AF=0.0407;AMR_AF=0.0259;AFR_AF=0.1732;EUR_AF=0.0268;SAS_AF=0.0613;AA=t|||;VT=SNP
1	239620629	rs61834716	A	T	100	PASS	AC=374;AF=0.0746805;AN=5008;NS=2504;DP=20252;EAS_AF=0.0407;AMR_AF=0.0259;AFR_AF=0.1725;EUR_AF=0.0268;SAS_AF=0.0613;AA=A|||;VT=SNP
1	239620822	rs61834717	T	C	100	PASS	AC=374;AF=0.0746805;AN=5008;NS=2504;DP=16961;EAS_AF=0.0407;AMR_AF=0.0259;AFR_AF=0.1725;EUR_AF=0.0268;SAS_AF=0.0613;AA=C|||;VT=SNP
1	239620947	rs76616666	G	C	100	PASS	AC=157;AF=0.0313498;AN=5008;NS=2504;DP=17196;EAS_AF=0.0288;AMR_AF=0.0202;AFR_AF=0.0333;EUR_AF=0.0457;SAS_AF=0.0245;AA=G|||;VT=SNP
1	239621277	rs74149074	C	T	100	PASS	AC=397;AF=0.0792732;AN=5008;NS=2504;DP=17220;EAS_AF=0.0605;AMR_AF=0.0288;AFR_AF=0.1725;EUR_AF=0.0268;SAS_AF=0.0624;AA=T|||;VT=SNP
1	239622368	rs10802768	A	G	100	PASS	AC=1673;AF=0.334065;AN=5008;NS=2504;DP=17413;EAS_AF=0.256;AMR_AF=0.2565;AFR_AF=0.3933;EUR_AF=0.3241;SAS_AF=0.3998;AA=A|||;VT=SNP
1	239622508	rs147152314	T	A	100	PASS	AC=119;AF=0.023762;AN=5008;NS=2504;DP=16939;EAS_AF=0.003;AMR_AF=0.0086;AFR_AF=0.0008;EUR_AF=0.0159;SAS_AF=0.0951;AA=T|||;VT=SNP
1	239622561	rs7519143	T	A	100	PASS	AC=252;AF=0.0503195;AN=5008;NS=2504;DP=16568;EAS_AF=0.0407;AMR_AF=0.0173;AFR_AF=0.0855;EUR_AF=0.0258;SAS_AF=0.0613;AA=T|||;VT=SNP
1	239622939	rs58463672	A	G	100	PASS	AC=375;AF=0.0748802;AN=5008;NS=2504;DP=16221;EAS_AF=0.0417;AMR_AF=0.0259;AFR_AF=0.1725;EUR_AF=0.0268;SAS_AF=0.0613;AA=G|||;VT=SNP
1	239622971	rs12048639	G	A	100	PASS	AC=928;AF=0.185304;AN=5008;NS=2504;DP=15960;EAS_AF=0.2063;AMR_AF=0.1974;AFR_AF=0.0234;EUR_AF=0.2664;SAS_AF=0.2904;AA=G|||;VT=SNP
1	239623253	rs115454090	G	A	100	PASS	AC=27;AF=0.00539137;AN=5008;NS=2504;DP=17542;EAS_AF=0;AMR_AF=0.0014;AFR_AF=0;EUR_AF=0.0189;SAS_AF=0.0072;AA=G|||;VT=SNP
1	239623317	rs16838358	A	G	100	PASS	AC=374;AF=0.0746805;AN=5008;NS=2504;DP=18705;EAS_AF=0.0407;AMR_AF=0.0259;AFR_AF=0.1725;EUR_AF=0.0268;SAS_AF=0.0613;AA=G|||;VT=SNP
1	239623704	rs17584748	T	C	100	PASS	AC=158;AF=0.0315495;AN=5008;NS=2504;DP=17714;EAS_AF=0.0298;AMR_AF=0.0202;AFR_AF=0.0333;EUR_AF=0.0457;SAS_AF=0.0245;AA=T|||;VT=SNP
1	239624017	rs16838359	T	C	100	PASS	AC=374;AF=0.0746805;AN=5008;NS=2504;DP=17359;EAS_AF=0.0407;AMR_AF=0.0259;AFR_AF=0.1725;EUR_AF=0.0268;SAS_AF=0.0613;AA=T|||;VT=SNP
1	239624352	rs10754670	C	G	100	PASS	AC=1678;AF=0.335064;AN=5008;NS=2504;DP=17172;EAS_AF=0.2569;AMR_AF=0.2579;AFR_AF=0.3933;EUR_AF=0.325;SAS_AF=0.4018;AA=C|||;VT=SNP
1	239624515	rs58716948	G	T	100	PASS	AC=374;AF=0.0746805;AN=5008;NS=2504;DP=16822;EAS_AF=0.0407;AMR_AF=0.0259;AFR_AF=0.1725;EUR_AF=0.0268;SAS_AF=0.0613;AA=G|||;VT=SNP
1	239624531	rs115414917	A	C	100	PASS	AC=41;AF=0.0081869;AN=5008;NS=2504;DP=16580;EAS_AF=0;AMR_AF=0.0245;AFR_AF=0.003;EUR_AF=0.0109;SAS_AF=0.0092;AA=A|||;VT=SNP
1	239625061	rs61834720	C	T	100	PASS	AC=254;AF=0.0507188;AN=5008;NS=2504;DP=17137;EAS_AF=0.0407;AMR_AF=0.0173;AFR_AF=0.087;EUR_AF=0.0258;SAS_AF=0.0613;AA=C|||;VT=SNP
1	239625753	rs115731690	A	T	100	PASS	AC=49;AF=0.00978435;AN=5008;NS=2504;DP=16062;EAS_AF=0;AMR_AF=0.0144;AFR_AF=0.0015;EUR_AF=0.0358;SAS_AF=0.001;AA=A|||;VT=SNP
1	239626368	rs16838363	C	T	100	PASS	AC=373;AF=0.0744808;AN=5008;NS=2504;DP=18640;EAS_AF=0.0397;AMR_AF=0.0259;AFR_AF=0.1732;EUR_AF=0.0258;SAS_AF=0.0613;AA=C|||;VT=SNP
1	239626654	rs10802769	G	C	100	PASS	AC=943;AF=0.188299;AN=5008;NS=2504;DP=16542;EAS_AF=0.2073;AMR_AF=0.1974;AFR_AF=0.0287;EUR_AF=0.2684;SAS_AF=0.2955;AA=G|||;VT=SNP
1	239626755	rs10925889	A	G	100	PASS	AC=1195;AF=0.238618;AN=5008;NS=2504;DP=16386;EAS_AF=0.2113;AMR_AF=0.2277;AFR_AF=0.1483;EUR_AF=0.2763;SAS_AF=0.3579;AA=A|||;VT=SNP
1	239626849	rs7517458	T	G	100	PASS	AC=376;AF=0.0750799;AN=5008;NS=2504;DP=15563;EAS_AF=0.0407;AMR_AF=0.0259;AFR_AF=0.174;EUR_AF=0.0268;SAS_AF=0.0613;AA=T|||;VT=SNP
1	239627451	rs12117089	A	G	100	PASS	AC=1155;AF=0.230631;AN=5008;NS=2504;DP=16717;EAS_AF=0.1399;AMR_AF=0.147;AFR_AF=0.3132;EUR_AF=0.2435;SAS_AF=0.2587;AA=G|||;VT=SNP
1	239628056	rs12120600	G	A	100	PASS	AC=648;AF=0.129393;AN=5008;NS=2504;DP=17653;EAS_AF=0.0992;AMR_AF=0.1167;AFR_AF=0.0439;EUR_AF=0.2157;SAS_AF=0.1963;AA=G|||;VT=SNP
1	239628135	rs183565115	G	A	100	PASS	AC=40;AF=0.00798722;AN=5008;NS=2504;DP=16649;EAS_AF=0;AMR_AF=0.0274;AFR_AF=0.0015;EUR_AF=0.0179;SAS_AF=0.001;AA=G|||;VT=SNP
1	239630452	rs61834721	A	C	100	PASS	AC=255;AF=0.0509185;AN=5008;NS=2504;DP=15546;EAS_AF=0.0407;AMR_AF=0.0187;AFR_AF=0.087;EUR_AF=0.0258;SAS_AF=0.0613;AA=T|||;VT=SNP
1	239631858	rs10802770	G	T	100	PASS	AC=931;AF=0.185903;AN=5008;NS=2504;DP=16041;EAS_AF=0.2044;AMR_AF=0.1974;AFR_AF=0.0227;EUR_AF=0.2684;SAS_AF=0.2945;AA=G|||;VT=SNP
1	239632055	rs10754671	T	C	100	PASS	AC=2805;AF=0.560104;AN=5008;NS=2504;DP=16843;EAS_AF=0.3879;AMR_AF=0.4035;AFR_AF=0.6921;EUR_AF=0.5696;SAS_AF=0.6605;AA=C|||;VT=SNP
1	239632087	rs61834722	G	A	100	PASS	AC=258;AF=0.0515176;AN=5008;NS=2504;DP=16382;EAS_AF=0.0417;AMR_AF=0.0187;AFR_AF=0.087;EUR_AF=0.0268;SAS_AF=0.0624;AA=A|||;VT=SNP
1	239632762	rs75650419	A	G	100	PASS	AC=31;AF=0.0061901;AN=5008;NS=2504;DP=15528;EAS_AF=0;AMR_AF=0.0072;AFR_AF=0;EUR_AF=0.0249;SAS_AF=0.001;AA=A|||;VT=SNP
1	239633070	rs1938235	T	C	100	PASS	AC=996;AF=0.198882;AN=5008;NS=2504;DP=15265;EAS_AF=0.2073;AMR_AF=0.2017;AFR_AF=0.056;EUR_AF=0.2793;SAS_AF=0.2986;AA=T|||;VT=SNP
1	239633075	rs7522967	C	T	100	PASS	AC=1388;AF=0.277157;AN=5008;NS=2504;DP=15255;EAS_AF=0.1329;AMR_AF=0.1715;AFR_AF=0.4319;EUR_AF=0.2515;SAS_AF=0.318;AA=T|||;VT=SNP
1	239633100	rs61834723	G	C	100	PASS	AC=225;AF=0.0449281;AN=5008;NS=2504;DP=15908;EAS_AF=0.0407;AMR_AF=0.0159;AFR_AF=0.0666;EUR_AF=0.0258;SAS_AF=0.0603;AA=G|||;VT=SNP
1	239633385	rs1938236	T	A	100	PASS	AC=953;AF=0.190296;AN=5008;NS=2504;DP=18980;EAS_AF=0.2073;AMR_AF=0.2003;AFR_AF=0.0227;EUR_AF=0.2793;SAS_AF=0.3006;AA=T|||;VT=SNP
1	239634497	rs149770951	T	G	100	PASS	AC=12;AF=0.00239617;AN=5008;NS=2504;DP=16579;EAS_AF=0;AMR_AF=0.0014;AFR_AF=0;EUR_AF=0.007;SAS_AF=0.0041;AA=T|||;VT=SNP
1	239634790	rs77611755	G	C	100	PASS	AC=110;AF=0.0219649;AN=5008;NS=2504;DP=18223;EAS_AF=0.0258;AMR_AF=0.0159;AFR_AF=0.0038;EUR_AF=0.0417;SAS_AF=0.0266;AA=G|||;VT=SNP
1	239635117	rs10157644	T	G	100	PASS	AC=2556;AF=0.510383;AN=5008;NS=2504;DP=18498;EAS_AF=0.371;AMR_AF=0.402;AFR_AF=0.5976;EUR_AF=0.5388;SAS_AF=0.5838;AA=G|||;VT=SNP
1	239635249	rs11805526	C	T	100	PASS	AC=63;AF=0.0125799;AN=5008;NS=2504;DP=18129;EAS_AF=0;AMR_AF=0.0216;AFR_AF=0.0008;EUR_AF=0.0427;SAS_AF=0.0041;AA=C|||;VT=SNP
1	239635259	rs80312496	T	G	100	PASS	AC=27;AF=0.00539137;AN=5008;NS=2504;DP=18258;EAS_AF=0;AMR_AF=0.0014;AFR_AF=0;EUR_AF=0.0199;SAS_AF=0.0061;AA=T|||;VT=SNP
1	239636180	rs12120903	T	C	100	PASS	AC=14;AF=0.00279553;AN=5008;NS=2504;DP=14461;EAS_AF=0;AMR_AF=0.0029;AFR_AF=0;EUR_AF=0.0119;SAS_AF=0;AA=T|||;VT=SNP
1	239636494	rs61834724	G	A	100	PASS	AC=894;AF=0.178514;AN=5008;NS=2504;DP=14178;EAS_AF=0.2054;AMR_AF=0.2089;AFR_AF=0.0333;EUR_AF=0.2634;SAS_AF=0.2382;AA=G|||;VT=SNP
1	239636613	rs12726611	C	T	100	PASS	AC=94;AF=0.01877;AN=5008;NS=2504;DP=13483;EAS_AF=0;AMR_AF=0.0288;AFR_AF=0.0023;EUR_AF=0.0666;SAS_AF=0.0041;AA=C|||;VT=SNP
1	239637175	rs137942238	A	C	100	PASS	AC=30;AF=0.00599042;AN=5008;NS=2504;DP=12974;EAS_AF=0;AMR_AF=0.0101;AFR_AF=0;EUR_AF=0.0209;SAS_AF=0.002;AA=-|||;VT=SNP
1	239638879	rs79993105	T	C	100	PASS	AC=115;AF=0.0229633;AN=5008;NS=2504;DP=14392;EAS_AF=0.0298;AMR_AF=0.0159;AFR_AF=0.0038;EUR_AF=0.0427;SAS_AF=0.0266;AA=T|||;VT=SNP
1	239640268	rs12136103	C	A	100	PASS	AC=725;AF=0.144768;AN=5008;NS=2504;DP=17442;EAS_AF=0.0933;AMR_AF=0.1268;AFR_AF=0.0938;EUR_AF=0.2157;SAS_AF=0.2065;AA=C|||;VT=SNP
1	239641202	rs12125436	A	G	100	PASS	AC=618;AF=0.123403;AN=5008;NS=2504;DP=18671;EAS_AF=0.0942;AMR_AF=0.121;AFR_AF=0.0144;EUR_AF=0.2167;SAS_AF=0.2065;AA=A|||;VT=SNP
1	239641658	rs114696620	A	G	100	PASS	AC=27;AF=0.00539137;AN=5008;NS=2504;DP=16640;EAS_AF=0;AMR_AF=0.0014;AFR_AF=0;EUR_AF=0.0189;SAS_AF=0.0072;AA=A|||;VT=SNP
1	239642878	rs72754702	A	T	100	PASS	AC=616;AF=0.123003;AN=5008;NS=2504;DP=18069;EAS_AF=0.0933;AMR_AF=0.121;AFR_AF=0.0144;EUR_AF=0.2157;SAS_AF=0.2065;AA=A|||;VT=SNP
1	239643713	rs12117673	A	C	100	PASS	AC=612;AF=0.122204;AN=5008;NS=2504;DP=15745;EAS_AF=0.0933;AMR_AF=0.121;AFR_AF=0.0113;EUR_AF=0.2157;SAS_AF=0.2065;AA=A|||;VT=SNP
1	239644286	rs72756703	G	T	100	PASS	AC=616;AF=0.123003;AN=5008;NS=2504;DP=18165;EAS_AF=0.0933;AMR_AF=0.121;AFR_AF=0.0144;EUR_AF=0.2157;SAS_AF=0.2065;AA=G|||;VT=SNP
1	239648140	rs10802771	A	G	100	PASS	AC=2598;AF=0.51877;AN=5008;NS=2504;DP=17171;EAS_AF=0.371;AMR_AF=0.4049;AFR_AF=0.6301;EUR_AF=0.5368;SAS_AF=0.5828;AA=G|||;VT=SNP
1	239649310	rs116755255	T	A	100	PASS	AC=60;AF=0.0119808;AN=5008;NS=2504;DP=20431;EAS_AF=0;AMR_AF=0.0144;AFR_AF=0.0038;EUR_AF=0.0358;SAS_AF=0.0092;AA=T|||;VT=SNP
1	239649931	rs142925218	G	A	100	PASS	AC=32;AF=0.00638978;AN=5008;NS=2504;DP=20400;EAS_AF=0;AMR_AF=0.0101;AFR_AF=0;EUR_AF=0.0149;SAS_AF=0.0102;AA=G|||;VT=SNP
1	239650284	rs12128278	G	A	100	PASS	AC=614;AF=0.122604;AN=5008;NS=2504;DP=18195;EAS_AF=0.0933;AMR_AF=0.121;AFR_AF=0.0121;EUR_AF=0.2157;SAS_AF=0.2076;AA=G|||;VT=SNP
1	239650410	rs115478368	T	C	100	PASS	AC=27;AF=0.00539137;AN=5008;NS=2504;DP=15340;EAS_AF=0;AMR_AF=0.0014;AFR_AF=0;EUR_AF=0.0199;SAS_AF=0.0061;AA=T|||;VT=SNP
1	239650743	rs61834725	G	A	100	PASS	AC=38;AF=0.00758786;AN=5008;NS=2504;DP=15171;EAS_AF=0;AMR_AF=0.0115;AFR_AF=0.0023;EUR_AF=0.0229;SAS_AF=0.0041;AA=G|||;VT=SNP
1	239651414	rs115753422	C	G	100	PASS	AC=60;AF=0.0119808;AN=5008;NS=2504;DP=17615;EAS_AF=0;AMR_AF=0.0144;AFR_AF=0.0038;EUR_AF=0.0358;SAS_AF=0.0092;AA=C|||;VT=SNP
1	239651511	rs58532785	C	T	100	PASS	AC=108;AF=0.0215655;AN=5008;NS=2504;DP=17854;EAS_AF=0.0238;AMR_AF=0.0159;AFR_AF=0.0038;EUR_AF=0.0417;SAS_AF=0.0266;AA=C|||;VT=SNP
1	239651600	rs77366411	C	T	100	PASS	AC=74;AF=0.0147764;AN=5008;NS=2504;DP=18718;EAS_AF=0;AMR_AF=0.0101;AFR_AF=0.0015;EUR_AF=0.0258;SAS_AF=0.0399;AA=C|||;VT=SNP
1	239651698	rs58734274	T	C	100	PASS	AC=108;AF=0.0215655;AN=5008;NS=2504;DP=16312;EAS_AF=0.0238;AMR_AF=0.0159;AFR_AF=0.0038;EUR_AF=0.0417;SAS_AF=0.0266;AA=T|||;VT=SNP
1	239651748	rs35192591	G	A	100	PASS	AC=897;AF=0.179113;AN=5008;NS=2504;DP=15179;EAS_AF=0.2034;AMR_AF=0.2075;AFR_AF=0.0356;EUR_AF=0.2664;SAS_AF=0.2382;AA=G|||;VT=SNP
1	239653949	rs61834727	A	G	100	PASS	AC=33;AF=0.00658946;AN=5008;NS=2504;DP=13039;EAS_AF=0;AMR_AF=0.0086;AFR_AF=0;EUR_AF=0.0219;SAS_AF=0.0051;AA=A|||;VT=SNP
1	239657933	rs142199746	C	T	100	PASS	AC=68;AF=0.0135783;AN=5008;NS=2504;DP=19459;EAS_AF=0.001;AMR_AF=0.0058;AFR_AF=0.0015;EUR_AF=0.0219;SAS_AF=0.0399;AA=C|||;VT=SNP
1	239658611	rs946355	G	A	100	PASS	AC=640;AF=0.127796;AN=5008;NS=2504;DP=20512;EAS_AF=0.0933;AMR_AF=0.121;AFR_AF=0.0318;EUR_AF=0.2157;SAS_AF=0.2076;AA=G|||;VT=SNP
1	239658835	rs946356	C	G	100	PASS	AC=639;AF=0.127596;AN=5008;NS=2504;DP=19559;EAS_AF=0.0933;AMR_AF=0.121;AFR_AF=0.0318;EUR_AF=0.2157;SAS_AF=0.2065;AA=C|||;VT=SNP
1	239658863	rs1796835	T	C	100	PASS	AC=2659;AF=0.53095;AN=5008;NS=2504;DP=19275;EAS_AF=0.373;AMR_AF=0.4063;AFR_AF=0.6498;EUR_AF=0.5586;SAS_AF=0.593;AA=C|||;VT=SNP
1	239659006	rs7516042	G	A	100	PASS	AC=1695;AF=0.338458;AN=5008;NS=2504;DP=19164;EAS_AF=0.6181;AMR_AF=0.4553;AFR_AF=0.0197;EUR_AF=0.3966;SAS_AF=0.3384;AA=G|||;VT=SNP
1	239659401	rs10495443	G	A	100	PASS	AC=774;AF=0.154553;AN=5008;NS=2504;DP=16752;EAS_AF=0.0933;AMR_AF=0.1282;AFR_AF=0.1293;EUR_AF=0.2157;SAS_AF=0.2076;AA=C|||;VT=SNP
1	239659454	rs12033290	A	G	100	PASS	AC=899;AF=0.179513;AN=5008;NS=2504;DP=15748;EAS_AF=0.2093;AMR_AF=0.2089;AFR_AF=0.0113;EUR_AF=0.2843;SAS_AF=0.2474;AA=A|||;VT=SNP
1	239659632	rs113718712	C	A	100	PASS	AC=14;AF=0.00279553;AN=5008;NS=2504;DP=15116;EAS_AF=0;AMR_AF=0.0014;AFR_AF=0.0008;EUR_AF=0.0109;SAS_AF=0.001;AA=C|||;VT=SNP
1	239660436	rs1338909	G	C	100	PASS	AC=1011;AF=0.201877;AN=5008;NS=2504;DP=19583;EAS_AF=0.2312;AMR_AF=0.2248;AFR_AF=0.0393;EUR_AF=0.3082;SAS_AF=0.2658;AA=G|||;VT=SNP
1	239660684	rs77612043	C	T	100	PASS	AC=22;AF=0.00439297;AN=5008;NS=2504;DP=18928;EAS_AF=0;AMR_AF=0.0086;AFR_AF=0.0015;EUR_AF=0.0139;SAS_AF=0;AA=C|||;VT=SNP
1	239661743	rs17585014	T	C	100	PASS	AC=620;AF=0.123802;AN=5008;NS=2504;DP=15953;EAS_AF=0.0942;AMR_AF=0.1196;AFR_AF=0.0166;EUR_AF=0.2157;SAS_AF=0.2076;AA=T|||;VT=SNP
1	239661819	rs1796829	T	C	100	PASS	AC=114;AF=0.0227636;AN=5008;NS=2504;DP=16200;EAS_AF=0.0288;AMR_AF=0.0159;AFR_AF=0.0045;EUR_AF=0.0417;SAS_AF=0.0266;AA=T|||;VT=SNP
1	239662777	rs76982618	A	T	100	PASS	AC=27;AF=0.00539137;AN=5008;NS=2504;DP=19454;EAS_AF=0;AMR_AF=0.013;AFR_AF=0;EUR_AF=0.0179;SAS_AF=0;AA=A|||;VT=SNP
1	239662832	rs16838380	A	G	100	PASS	AC=1219;AF=0.243411;AN=5008;NS=2504;DP=18114;EAS_AF=0.1339;AMR_AF=0.1585;AFR_AF=0.3253;EUR_AF=0.2296;SAS_AF=0.32;AA=G|||;VT=SNP
1	239664225	rs60281676	G	A	100	PASS	AC=751;AF=0.14996;AN=5008;NS=2504;DP=18903;EAS_AF=0.0933;AMR_AF=0.1268;AFR_AF=0.1127;EUR_AF=0.2157;SAS_AF=0.2076;AA=G|||;VT=SNP
1	239664607	rs188957060	A	G	100	PASS	AC=13;AF=0.00259585;AN=5008;NS=2504;DP=18448;EAS_AF=0;AMR_AF=0.0014;AFR_AF=0;EUR_AF=0.006;SAS_AF=0.0061;AA=A|||;VT=SNP
1	239665184	rs2354403	G	A	100	PASS	AC=868;AF=0.173323;AN=5008;NS=2504;DP=8078;EAS_AF=0.2063;AMR_AF=0.2089;AFR_AF=0.0121;EUR_AF=0.2644;SAS_AF=0.2382;AA=G|||;VT=SNP
1	239666113	rs2354404	T	C	100	PASS	AC=909;AF=0.18151;AN=5008;NS=2504;DP=20164;EAS_AF=0.2103;AMR_AF=0.2089;AFR_AF=0.0386;EUR_AF=0.2664;SAS_AF=0.2382;AA=T|||;VT=SNP
1	239666568	rs2354405	G	A	100	PASS	AC=903;AF=0.180312;AN=5008;NS=2504;DP=18199;EAS_AF=0.2073;AMR_AF=0.2089;AFR_AF=0.0363;EUR_AF=0.2664;SAS_AF=0.2382;AA=G|||;VT=SNP
1	239667109	rs1782350	T	C	100	PASS	AC=1025;AF=0.204673;AN=5008;NS=2504;DP=16509;EAS_AF=0.2391;AMR_AF=0.2248;AFR_AF=0.0416;EUR_AF=0.3082;SAS_AF=0.2689;AA=T|||;VT=SNP
1	239667800	rs1796828	G	A	100	PASS	AC=108;AF=0.0215655;AN=5008;NS=2504;DP=18803;EAS_AF=0.0238;AMR_AF=0.0159;AFR_AF=0.0038;EUR_AF=0.0417;SAS_AF=0.0266;AA=G|||;VT=SNP
1	239668981	rs12239665	A	G	100	PASS	AC=1392;AF=0.277955;AN=5008;NS=2504;DP=19942;EAS_AF=0.1339;AMR_AF=0.1686;AFR_AF=0.4508;EUR_AF=0.2296;SAS_AF=0.32;AA=G|||;VT=SNP
1	239669532	rs61834730	A	G	100	PASS	AC=35;AF=0.00698882;AN=5008;NS=2504;DP=18649;EAS_AF=0;AMR_AF=0.0101;AFR_AF=0;EUR_AF=0.0219;SAS_AF=0.0061;AA=A|||;VT=SNP
1	239671951	rs20437	C	T	100	PASS	AC=110;AF=0.0219649;AN=5008;NS=2504;DP=17208;EAS_AF=0.0238;AMR_AF=0.0159;AFR_AF=0.0053;EUR_AF=0.0417;SAS_AF=0.0266;AA=C|||;VT=SNP
1	239673857	rs1796834	G	A	100	PASS	AC=2632;AF=0.525559;AN=5008;NS=2504;DP=13891;EAS_AF=0.369;AMR_AF=0.4035;AFR_AF=0.6415;EUR_AF=0.5378;SAS_AF=0.6043;AA=A|||;VT=SNP
1	239676235	rs1782349	T	G	100	PASS	AC=518;AF=0.103435;AN=5008;NS=2504;DP=16449;EAS_AF=0.0675;AMR_AF=0.0677;AFR_AF=0.1664;EUR_AF=0.0785;SAS_AF=0.1063;AA=T|||;VT=SNP
1	239676392	rs12136288	T	C	100	PASS	AC=952;AF=0.190096;AN=5008;NS=2504;DP=17784;EAS_AF=0.2093;AMR_AF=0.2262;AFR_AF=0.0719;EUR_AF=0.2744;SAS_AF=0.2178;AA=T|||;VT=SNP
1	239677004	rs1782357	A	G	100	PASS	AC=2192;AF=0.4377;AN=5008;NS=2504;DP=16250;EAS_AF=0.3581;AMR_AF=0.4063;AFR_AF=0.4032;EUR_AF=0.5457;SAS_AF=0.4775;AA=A|||;VT=SNP
1	239677185	rs12058126	C	T	100	PASS	AC=191;AF=0.038139;AN=5008;NS=2504;DP=16688;EAS_AF=0.0387;AMR_AF=0.0115;AFR_AF=0.0537;EUR_AF=0.0149;SAS_AF=0.0593;AA=C|||;VT=SNP
1	239677755	rs12136673	A	T	100	PASS	AC=642;AF=0.128195;AN=5008;NS=2504;DP=13657;EAS_AF=0.1161;AMR_AF=0.1182;AFR_AF=0.0166;EUR_AF=0.2147;SAS_AF=0.2096;AA=A|||;VT=SNP
1	239678115	rs12118163	C	A	100	PASS	AC=658;AF=0.13139;AN=5008;NS=2504;DP=16613;EAS_AF=0.1161;AMR_AF=0.1196;AFR_AF=0.028;EUR_AF=0.2147;SAS_AF=0.2096;AA=C|||;VT=SNP
1	239678411	rs113566597	A	C	100	PASS	AC=64;AF=0.0127796;AN=5008;NS=2504;DP=14198;EAS_AF=0;AMR_AF=0.0216;AFR_AF=0.0008;EUR_AF=0.0457;SAS_AF=0.002;AA=A|||;VT=SNP
1	239678609	rs74622453	C	T	100	PASS	AC=30;AF=0.00599042;AN=5008;NS=2504;DP=13806;EAS_AF=0.001;AMR_AF=0.0115;AFR_AF=0.0015;EUR_AF=0.0189;SAS_AF=0;AA=C|||;VT=SNP
1	239678866	rs1782356	G	T	100	PASS	AC=2089;AF=0.417133;AN=5008;NS=2504;DP=15205;EAS_AF=0.3581;AMR_AF=0.402;AFR_AF=0.2958;EUR_AF=0.5467;SAS_AF=0.5194;AA=G|||;VT=SNP
1	239679244	rs1796833	G	A	100	PASS	AC=2083;AF=0.415935;AN=5008;NS=2504;DP=16927;EAS_AF=0.3522;AMR_AF=0.4006;AFR_AF=0.2965;EUR_AF=0.5467;SAS_AF=0.5194;AA=G|||;VT=SNP
1	239679427	rs1796832	T	C	100	PASS	AC=2276;AF=0.454473;AN=5008;NS=2504;DP=16820;EAS_AF=0.3552;AMR_AF=0.4135;AFR_AF=0.4334;EUR_AF=0.5467;SAS_AF=0.5194;AA=T|||;VT=SNP
1	239679435	rs1796831	T	G	100	PASS	AC=2275;AF=0.454273;AN=5008;NS=2504;DP=16633;EAS_AF=0.3552;AMR_AF=0.4135;AFR_AF=0.4327;EUR_AF=0.5467;SAS_AF=0.5194;AA=T|||;VT=SNP
1	239679543	rs1796830	A	C	100	PASS	AC=2277;AF=0.454673;AN=5008;NS=2504;DP=17383;EAS_AF=0.3562;AMR_AF=0.4135;AFR_AF=0.4334;EUR_AF=0.5467;SAS_AF=0.5194;AA=A|||;VT=SNP
1	239679567	rs112593017	G	A	100	PASS	AC=33;AF=0.00658946;AN=5008;NS=2504;DP=17053;EAS_AF=0;AMR_AF=0.0144;AFR_AF=0.0015;EUR_AF=0.0189;SAS_AF=0.002;AA=G|||;VT=SNP
1	239679786	rs12138748	A	T	100	PASS	AC=659;AF=0.131589;AN=5008;NS=2504;DP=17555;EAS_AF=0.1161;AMR_AF=0.1196;AFR_AF=0.028;EUR_AF=0.2147;SAS_AF=0.2106;AA=A|||;VT=SNP
1	239679881	rs9428835	G	A	100	PASS	AC=2295;AF=0.458267;AN=5008;NS=2504;DP=18669;EAS_AF=0.3552;AMR_AF=0.4121;AFR_AF=0.4493;EUR_AF=0.5457;SAS_AF=0.5194;AA=A|||;VT=SNP
1	239679930	rs9428836	A	G	100	PASS	AC=2276;AF=0.454473;AN=5008;NS=2504;DP=17053;EAS_AF=0.3552;AMR_AF=0.4121;AFR_AF=0.4334;EUR_AF=0.5477;SAS_AF=0.5194;AA=A|||;VT=SNP
1	239680061	rs35852026	G	A	100	PASS	AC=171;AF=0.0341454;AN=5008;NS=2504;DP=14173;EAS_AF=0;AMR_AF=0.0216;AFR_AF=0.0877;EUR_AF=0.0348;SAS_AF=0.0051;AA=G|||;VT=SNP
1	239680133	rs138748177	G	A	100	PASS	AC=39;AF=0.00778754;AN=5008;NS=2504;DP=15064;EAS_AF=0;AMR_AF=0.0086;AFR_AF=0.003;EUR_AF=0.0229;SAS_AF=0.0061;AA=G|||;VT=SNP
1	239680378	rs9428837	A	G	100	PASS	AC=2275;AF=0.454273;AN=5008;NS=2504;DP=13531;EAS_AF=0.3552;AMR_AF=0.4121;AFR_AF=0.4334;EUR_AF=0.5467;SAS_AF=0.5194;AA=A|||;VT=SNP
1	239680428	rs10925900	C	T	100	PASS	AC=878;AF=0.175319;AN=5008;NS=2504;DP=15807;EAS_AF=0.2054;AMR_AF=0.2305;AFR_AF=0.0121;EUR_AF=0.2773;SAS_AF=0.2209;AA=C|||;VT=SNP
1	239680519	rs9428474	T	C	100	PASS	AC=2672;AF=0.533546;AN=5008;NS=2504;DP=14365;EAS_AF=0.3938;AMR_AF=0.438;AFR_AF=0.6293;EUR_AF=0.5686;SAS_AF=0.5798;AA=C|||;VT=SNP
1	239680551	rs150607181	G	C	100	PASS	AC=32;AF=0.00638978;AN=5008;NS=2504;DP=15314;EAS_AF=0;AMR_AF=0.0115;AFR_AF=0;EUR_AF=0.0229;SAS_AF=0.001;AA=G|||;VT=SNP
1	239680901	rs9428475	T	C	100	PASS	AC=2298;AF=0.458866;AN=5008;NS=2504;DP=16964;EAS_AF=0.3562;AMR_AF=0.4121;AFR_AF=0.4501;EUR_AF=0.5467;SAS_AF=0.5194;AA=C|||;VT=SNP
1	239683289	rs9428838	T	C	100	PASS	AC=2694;AF=0.537939;AN=5008;NS=2504;DP=15841;EAS_AF=0.3988;AMR_AF=0.4395;AFR_AF=0.6407;EUR_AF=0.5686;SAS_AF=0.5808;AA=C|||;VT=SNP
1	239683556	rs12041334	A	G	100	PASS	AC=1378;AF=0.27516;AN=5008;NS=2504;DP=18197;EAS_AF=0.4881;AMR_AF=0.389;AFR_AF=0.0129;EUR_AF=0.3529;SAS_AF=0.2495;AA=A|||;VT=SNP
1	239684015	rs1782351	G	A	100	PASS	AC=1964;AF=0.392173;AN=5008;NS=2504;DP=18371;EAS_AF=0.3562;AMR_AF=0.3934;AFR_AF=0.2564;EUR_AF=0.5427;SAS_AF=0.4571;AA=A|||;VT=SNP
1	239684050	rs1796836	C	T	100	PASS	AC=1963;AF=0.391973;AN=5008;NS=2504;DP=17692;EAS_AF=0.3571;AMR_AF=0.3934;AFR_AF=0.2549;EUR_AF=0.5427;SAS_AF=0.4571;AA=C|||;VT=SNP
1	239684263	rs111599671	G	T	100	PASS	AC=89;AF=0.0177716;AN=5008;NS=2504;DP=15782;EAS_AF=0.005;AMR_AF=0.013;AFR_AF=0.0023;EUR_AF=0.0219;SAS_AF=0.0511;AA=G|||;VT=SNP
1	239684585	rs12119752	C	A	100	PASS	AC=656;AF=0.13099;AN=5008;NS=2504;DP=15855;EAS_AF=0.1161;AMR_AF=0.1196;AFR_AF=0.0272;EUR_AF=0.2137;SAS_AF=0.2096;AA=C|||;VT=SNP
1	239684679	rs76262955	A	G	100	PASS	AC=446;AF=0.0890575;AN=5008;NS=2504;DP=16146;EAS_AF=0.0387;AMR_AF=0.0288;AFR_AF=0.2315;EUR_AF=0.0219;SAS_AF=0.0603;AA=A|||;VT=SNP
1	239684688	rs79076243	C	T	100	PASS	AC=446;AF=0.0890575;AN=5008;NS=2504;DP=16265;EAS_AF=0.0387;AMR_AF=0.0288;AFR_AF=0.2315;EUR_AF=0.0219;SAS_AF=0.0603;AA=C|||;VT=SNP
1	239685061	rs12142001	G	A	100	PASS	AC=657;AF=0.13119;AN=5008;NS=2504;DP=17285;EAS_AF=0.1161;AMR_AF=0.1196;AFR_AF=0.0257;EUR_AF=0.2137;SAS_AF=0.2127;AA=G|||;VT=SNP
1	239685285	rs11587861	A	G	100	PASS	AC=959;AF=0.191494;AN=5008;NS=2504;DP=20649;EAS_AF=0.2123;AMR_AF=0.2378;AFR_AF=0.0635;EUR_AF=0.2783;SAS_AF=0.2209;AA=A|||;VT=SNP
1	239685709	rs1782352	C	T	100	PASS	AC=209;AF=0.0417332;AN=5008;NS=2504;DP=19009;EAS_AF=0.0288;AMR_AF=0.0288;AFR_AF=0.0635;EUR_AF=0.0497;SAS_AF=0.0266;AA=C|||;VT=SNP
1	239685723	rs12139491	A	G	100	PASS	AC=166;AF=0.033147;AN=5008;NS=2504;DP=19808;EAS_AF=0;AMR_AF=0.0447;AFR_AF=0.003;EUR_AF=0.1113;SAS_AF=0.0194;AA=A|||;VT=SNP
1	239686177	rs2248922	G	A	100	PASS	AC=1963;AF=0.391973;AN=5008;NS=2504;DP=19494;EAS_AF=0.3562;AMR_AF=0.3934;AFR_AF=0.2557;EUR_AF=0.5427;SAS_AF=0.4571;AA=G|||;VT=SNP
1	239686199	rs10925901	T	C	100	PASS	AC=915;AF=0.182708;AN=5008;NS=2504;DP=18549;EAS_AF=0.2103;AMR_AF=0.2334;AFR_AF=0.0348;EUR_AF=0.2773;SAS_AF=0.2209;AA=T|||;VT=SNP
1	239686210	rs2248916	G	A	100	PASS	AC=1962;AF=0.391773;AN=5008;NS=2504;DP=18039;EAS_AF=0.3552;AMR_AF=0.3934;AFR_AF=0.2557;EUR_AF=0.5427;SAS_AF=0.4571;AA=G|||;VT=SNP
1	239686637	rs10925902	T	G	100	PASS	AC=958;AF=0.191294;AN=5008;NS=2504;DP=13015;EAS_AF=0.2113;AMR_AF=0.2378;AFR_AF=0.0635;EUR_AF=0.2783;SAS_AF=0.2209;AA=T|||;VT=SNP
1	239686660	rs1625158	C	G	100	PASS	AC=1962;AF=0.391773;AN=5008;NS=2504;DP=13787;EAS_AF=0.3552;AMR_AF=0.3934;AFR_AF=0.2557;EUR_AF=0.5427;SAS_AF=0.4571;AA=C|||;VT=SNP
1	239686818	rs10925903	T	C	100	PASS	AC=202;AF=0.0403355;AN=5008;NS=2504;DP=15216;EAS_AF=0.0387;AMR_AF=0.0159;AFR_AF=0.0537;EUR_AF=0.0219;SAS_AF=0.0603;AA=T|||;VT=SNP
1	239687073	rs1628671	T	C	100	PASS	AC=1963;AF=0.391973;AN=5008;NS=2504;DP=16213;EAS_AF=0.3562;AMR_AF=0.3934;AFR_AF=0.2557;EUR_AF=0.5427;SAS_AF=0.4571;AA=T|||;VT=SNP
1	239687232	rs12240097	T	C	100	PASS	AC=414;AF=0.0826677;AN=5008;NS=2504;DP=14571;EAS_AF=0.0387;AMR_AF=0.0274;AFR_AF=0.2073;EUR_AF=0.0229;SAS_AF=0.0603;AA=T|||;VT=SNP
1	239688028	rs75473548	C	T	100	PASS	AC=223;AF=0.0445288;AN=5008;NS=2504;DP=11838;EAS_AF=0.0387;AMR_AF=0.0159;AFR_AF=0.0696;EUR_AF=0.0219;SAS_AF=0.0603;AA=C|||;VT=SNP
1	239688069	rs1782353	A	G	100	PASS	AC=2394;AF=0.478035;AN=5008;NS=2504;DP=11633;EAS_AF=0.3968;AMR_AF=0.4222;AFR_AF=0.4713;EUR_AF=0.5686;SAS_AF=0.5174;AA=G|||;VT=SNP
1	239688078	rs1796837	T	C	100	PASS	AC=1981;AF=0.395567;AN=5008;NS=2504;DP=11560;EAS_AF=0.3581;AMR_AF=0.3948;AFR_AF=0.264;EUR_AF=0.5467;SAS_AF=0.4571;AA=T|||;VT=SNP
1	239688116	rs1782354	T	C	100	PASS	AC=2381;AF=0.475439;AN=5008;NS=2504;DP=11481;EAS_AF=0.3968;AMR_AF=0.4222;AFR_AF=0.4622;EUR_AF=0.5676;SAS_AF=0.5174;AA=C|||;VT=SNP
1	239688387	rs1782355	G	T	100	PASS	AC=1966;AF=0.392572;AN=5008;NS=2504;DP=14260;EAS_AF=0.3581;AMR_AF=0.3934;AFR_AF=0.2564;EUR_AF=0.5427;SAS_AF=0.4571;AA=G|||;VT=SNP
1	239688488	rs9428476	A	C	100	PASS	AC=2380;AF=0.47524;AN=5008;NS=2504;DP=12543;EAS_AF=0.3968;AMR_AF=0.4207;AFR_AF=0.4637;EUR_AF=0.5656;SAS_AF=0.5174;AA=C|||;VT=SNP
1	239689200	rs113186682	G	C	100	PASS	AC=80;AF=0.0159744;AN=5008;NS=2504;DP=17166;EAS_AF=0.004;AMR_AF=0.0086;AFR_AF=0.0015;EUR_AF=0.0219;SAS_AF=0.047;AA=G|||;VT=SNP
1	239689684	rs12728618	C	T	100	PASS	AC=957;AF=0.191094;AN=5008;NS=2504;DP=21254;EAS_AF=0.2103;AMR_AF=0.2378;AFR_AF=0.0635;EUR_AF=0.2783;SAS_AF=0.2209;AA=C|||;VT=SNP
1	239689973	rs1218672	T	C	100	PASS	AC=1974;AF=0.394169;AN=5008;NS=2504;DP=20680;EAS_AF=0.3581;AMR_AF=0.3934;AFR_AF=0.2572;EUR_AF=0.5437;SAS_AF=0.4632;AA=C|||;VT=SNP
1	239690223	rs79134329	C	A	100	PASS	AC=223;AF=0.0445288;AN=5008;NS=2504;DP=16612;EAS_AF=0.0387;AMR_AF=0.0159;AFR_AF=0.0696;EUR_AF=0.0219;SAS_AF=0.0603;AA=C|||;VT=SNP
1	239690844	rs1218671	T	G	100	PASS	AC=1308;AF=0.261182;AN=5008;NS=2504;DP=17817;EAS_AF=0.2411;AMR_AF=0.2723;AFR_AF=0.2292;EUR_AF=0.329;SAS_AF=0.2474;AA=T|||;VT=SNP
1	239691201	rs1218670	T	C	100	PASS	AC=1961;AF=0.391573;AN=5008;NS=2504;DP=18755;EAS_AF=0.3552;AMR_AF=0.3934;AFR_AF=0.2557;EUR_AF=0.5427;SAS_AF=0.456;AA=T|||;VT=SNP
1	239691250	rs10925904	G	A	100	PASS	AC=957;AF=0.191094;AN=5008;NS=2504;DP=18293;EAS_AF=0.2103;AMR_AF=0.2378;AFR_AF=0.0643;EUR_AF=0.2783;SAS_AF=0.2198;AA=G|||;VT=SNP
1	239691252	rs10925905	A	T	100	PASS	AC=958;AF=0.191294;AN=5008;NS=2504;DP=18317;EAS_AF=0.2103;AMR_AF=0.2378;AFR_AF=0.0643;EUR_AF=0.2783;SAS_AF=0.2209;AA=A|||;VT=SNP
1	239691273	rs1218668	T	A	100	PASS	AC=2186;AF=0.436502;AN=5008;NS=2504;DP=18346;EAS_AF=0.3948;AMR_AF=0.4092;AFR_AF=0.3253;EUR_AF=0.5656;SAS_AF=0.5164;AA=A|||;VT=SNP
1	239691313	rs72756730	G	A	100	PASS	AC=61;AF=0.0121805;AN=5008;NS=2504;DP=19344;EAS_AF=0.001;AMR_AF=0.0072;AFR_AF=0.0008;EUR_AF=0.0119;SAS_AF=0.0429;AA=g|||;VT=SNP
1	239691469	rs1218667	T	C	100	PASS	AC=1962;AF=0.391773;AN=5008;NS=2504;DP=21475;EAS_AF=0.3562;AMR_AF=0.3934;AFR_AF=0.2549;EUR_AF=0.5427;SAS_AF=0.4571;AA=T|||;VT=SNP
1	239691760	rs1218666	T	C	100	PASS	AC=2375;AF=0.474241;AN=5008;NS=2504;DP=20151;EAS_AF=0.3948;AMR_AF=0.4193;AFR_AF=0.4622;EUR_AF=0.5656;SAS_AF=0.5174;AA=C|||;VT=SNP
1	239692107	rs1218665	C	T	100	PASS	AC=1963;AF=0.391973;AN=5008;NS=2504;DP=17782;EAS_AF=0.3562;AMR_AF=0.3934;AFR_AF=0.2557;EUR_AF=0.5427;SAS_AF=0.4571;AA=C|||;VT=SNP
1	239692170	rs10925906	G	A	100	PASS	AC=223;AF=0.0445288;AN=5008;NS=2504;DP=19012;EAS_AF=0.0387;AMR_AF=0.0159;AFR_AF=0.0696;EUR_AF=0.0219;SAS_AF=0.0603;AA=G|||;VT=SNP
1	239692238	rs114065606	A	T	100	PASS	AC=28;AF=0.00559105;AN=5008;NS=2504;DP=17465;EAS_AF=0;AMR_AF=0.0115;AFR_AF=0.0015;EUR_AF=0.0179;SAS_AF=0;AA=A|||;VT=SNP
1	239692326	rs113632365	G	T	100	PASS	AC=33;AF=0.00658946;AN=5008;NS=2504;DP=17382;EAS_AF=0;AMR_AF=0.0144;AFR_AF=0.0015;EUR_AF=0.0189;SAS_AF=0.002;AA=G|||;VT=SNP
1	239692648	rs1218664	C	T	100	PASS	AC=2188;AF=0.436901;AN=5008;NS=2504;DP=18052;EAS_AF=0.3968;AMR_AF=0.4092;AFR_AF=0.3253;EUR_AF=0.5646;SAS_AF=0.5174;AA=C|||;VT=SNP
1	239693194	rs1310402	A	G	100	PASS	AC=1969;AF=0.393171;AN=5008;NS=2504;DP=12524;EAS_AF=0.3601;AMR_AF=0.3934;AFR_AF=0.2564;EUR_AF=0.5427;SAS_AF=0.4581;AA=A|||;VT=SNP
1	239693206	rs147275300	A	T	100	PASS	AC=219;AF=0.04373;AN=5008;NS=2504;DP=12140;EAS_AF=0.0218;AMR_AF=0.013;AFR_AF=0.1331;EUR_AF=0.007;SAS_AF=0.0051;AA=A|||;VT=SNP
1	239693209	rs72756737	T	A	100	PASS	AC=2368;AF=0.472843;AN=5008;NS=2504;DP=12095;EAS_AF=0.4008;AMR_AF=0.4193;AFR_AF=0.4039;EUR_AF=0.5676;SAS_AF=0.5808;AA=A|||;VT=SNP
1	239694101	rs1218663	A	C	100	PASS	AC=2147;AF=0.428714;AN=5008;NS=2504;DP=17249;EAS_AF=0.3591;AMR_AF=0.4063;AFR_AF=0.388;EUR_AF=0.5417;SAS_AF=0.455;AA=A|||;VT=SNP
1	239695245	rs34987466	C	A	100	PASS	AC=203;AF=0.0405351;AN=5008;NS=2504;DP=10795;EAS_AF=0.0308;AMR_AF=0.0274;AFR_AF=0.0575;EUR_AF=0.0507;SAS_AF=0.0266;AA=C|||;VT=SNP
1	239695259	rs116006025	T	A	100	PASS	AC=203;AF=0.0405351;AN=5008;NS=2504;DP=10481;EAS_AF=0.0308;AMR_AF=0.0274;AFR_AF=0.0575;EUR_AF=0.0507;SAS_AF=0.0266;AA=T|||;VT=SNP
1	239695666	rs138784551	G	A	100	PASS	AC=235;AF=0.0469249;AN=5008;NS=2504;DP=9146;EAS_AF=0.0387;AMR_AF=0.062;AFR_AF=0.0537;EUR_AF=0.0229;SAS_AF=0.0603;AA=g|||;VT=SNP
1	239695745	rs12023096	G	A	100	PASS	AC=2150;AF=0.429313;AN=5008;NS=2504;DP=10212;EAS_AF=0.3591;AMR_AF=0.4092;AFR_AF=0.3873;EUR_AF=0.5437;SAS_AF=0.455;AA=G|||;VT=SNP
1	239695872	rs1977746	T	C	100	PASS	AC=2529;AF=0.504992;AN=5008;NS=2504;DP=9317;EAS_AF=0.4008;AMR_AF=0.4769;AFR_AF=0.4985;EUR_AF=0.5666;SAS_AF=0.5777;AA=T|||;VT=SNP
1	239696381	rs6676678	T	C	100	PASS	AC=2533;AF=0.505791;AN=5008;NS=2504;DP=15941;EAS_AF=0.4008;AMR_AF=0.4769;AFR_AF=0.5008;EUR_AF=0.5676;SAS_AF=0.5777;AA=C|||;VT=SNP
1	239696892	rs12097468	A	G	100	PASS	AC=234;AF=0.0467252;AN=5008;NS=2504;DP=13266;EAS_AF=0.0387;AMR_AF=0.062;AFR_AF=0.0537;EUR_AF=0.0219;SAS_AF=0.0603;AA=a|||;VT=SNP
1	239696984	rs12057489	T	C	100	PASS	AC=1572;AF=0.313898;AN=5008;NS=2504;DP=12503;EAS_AF=0.2788;AMR_AF=0.3473;AFR_AF=0.289;EUR_AF=0.3598;SAS_AF=0.3129;AA=T|||;VT=SNP
1	239697081	rs116706907	G	T	100	PASS	AC=60;AF=0.0119808;AN=5008;NS=2504;DP=15166;EAS_AF=0.001;AMR_AF=0.0144;AFR_AF=0.0008;EUR_AF=0.0268;SAS_AF=0.0215;AA=G|||;VT=SNP
1	239697408	rs149910180	G	A	100	PASS	AC=45;AF=0.00898562;AN=5008;NS=2504;DP=19323;EAS_AF=0;AMR_AF=0.0173;AFR_AF=0.0008;EUR_AF=0.0308;SAS_AF=0.001;AA=G|||;VT=SNP
1	239697508	rs142178410	A	G	100	PASS	AC=203;AF=0.0405351;AN=5008;NS=2504;DP=17405;EAS_AF=0.0308;AMR_AF=0.0274;AFR_AF=0.0575;EUR_AF=0.0507;SAS_AF=0.0266;AA=A|||;VT=SNP
1	239697643	rs17585845	G	A	100	PASS	AC=47;AF=0.00938498;AN=5008;NS=2504;DP=18702;EAS_AF=0;AMR_AF=0.0101;AFR_AF=0.0008;EUR_AF=0.0368;SAS_AF=0.002;AA=G|||;VT=SNP
1	239697735	rs80272406	T	A	100	PASS	AC=155;AF=0.0309505;AN=5008;NS=2504;DP=18137;EAS_AF=0.0079;AMR_AF=0.0562;AFR_AF=0.0015;EUR_AF=0.0477;SAS_AF=0.0593;AA=T|||;VT=SNP
1	239697958	rs1899610	C	T	100	PASS	AC=2231;AF=0.445487;AN=5008;NS=2504;DP=5762;EAS_AF=0.4008;AMR_AF=0.4611;AFR_AF=0.3268;EUR_AF=0.5666;SAS_AF=0.5164;AA=C|||;VT=SNP
1	239698012	rs4514231	T	C	100	PASS	AC=2421;AF=0.483427;AN=5008;NS=2504;DP=14571;EAS_AF=0.4008;AMR_AF=0.4726;AFR_AF=0.4644;EUR_AF=0.5666;SAS_AF=0.5164;AA=T|||;VT=SNP
1	239698550	rs112820295	C	T	100	PASS	AC=22;AF=0.00439297;AN=5008;NS=2504;DP=19445;EAS_AF=0;AMR_AF=0.0043;AFR_AF=0.0008;EUR_AF=0.0129;SAS_AF=0.0051;AA=C|||;VT=SNP
1	239698862	rs10925907	A	G	100	PASS	AC=973;AF=0.194289;AN=5008;NS=2504;DP=19363;EAS_AF=0.2133;AMR_AF=0.245;AFR_AF=0.0673;EUR_AF=0.2813;SAS_AF=0.2209;AA=A|||;VT=SNP
```
