## Supplementary material for "Characterization of shared and ancestry-specific signals driving complex traits using multi-ancestry fine-mapping": mesusieoutput

```
                 eur          afr      eur_afr
   [1,] 7.421019e-04 1.791974e-05 1.120901e-04
   [2,] 1.154150e-03 1.776413e-05 1.485178e-04
   [3,] 2.375824e-05 4.540383e-05 8.726787e-06
   [4,] 1.454000e-04 2.731783e-05 6.983969e-05
   [5,] 1.783133e-04 2.726527e-05 8.317999e-05
   [6,] 1.154150e-03 1.792352e-05 1.520506e-04
   [7,] 1.530851e-04 2.634925e-05 6.920891e-05
   [8,] 9.166604e-04 1.841253e-05 1.382043e-04
   [9,] 1.530851e-04 2.634925e-05 6.920891e-05
  [10,] 5.217492e-05 1.227596e-05 4.381362e-06
  [11,] 1.627594e-04 2.794938e-05 7.966447e-05
  [12,] 1.154150e-03 1.816812e-05 1.570264e-04
  [13,] 1.569147e-04 2.622646e-05 7.021661e-05
  [14,] 7.725994e-05 2.960414e-05 4.481964e-06
  [15,] 7.267315e-05 2.819163e-05 4.471918e-06
  [16,] 5.315821e-05 1.235137e-05 4.399272e-06
  [17,] 1.493665e-04 2.838018e-05 7.549799e-05
  [18,] 1.569147e-04 2.699220e-05 7.330019e-05
  [19,] 1.419031e-04 2.808709e-05 7.108096e-05
  [20,] 7.536782e-04 1.875312e-05 1.233924e-04
  [21,] 7.570325e-05 2.762835e-05 4.465734e-06
  [22,] 1.608591e-04 2.528433e-05 6.784038e-05
  [23,] 4.999136e-05 1.232011e-05 4.585138e-06
  [24,] 5.196507e-05 1.238091e-05 4.581102e-06
  [25,] 9.348547e-04 1.962911e-05 1.588541e-04
  [26,] 1.192325e-03 1.728270e-05 1.278867e-04
  [27,] 1.078407e-03 1.916613e-05 1.665505e-04
  [28,] 9.984531e-04 1.943553e-05 1.628011e-04
  [29,] 2.147567e-04 2.766304e-05 9.985427e-05
  [30,] 7.548673e-05 2.633986e-05 4.470471e-06
  [31,] 5.499143e-05 1.241417e-05 4.460657e-06
  [32,] 5.499143e-05 1.241120e-05 4.468723e-06
  [33,] 1.359053e-03 1.871449e-05 1.850434e-04
  [34,] 2.092126e-04 2.665835e-05 9.227698e-05
  [35,] 3.936607e-04 3.304916e-05 1.643592e-04
  [36,] 9.778933e-04 1.854867e-05 1.444847e-04
  [37,] 5.361641e-05 1.240431e-05 4.463749e-06
  [38,] 1.986199e-04 2.673214e-05 8.862265e-05
  [39,] 1.613000e-04 2.648112e-05 7.297071e-05
  [40,] 1.637188e-04 4.101613e-05 1.312197e-04
  [41,] 1.573424e-04 2.660609e-05 7.191683e-05
  [42,] 1.613000e-04 2.739215e-05 7.673802e-05
  [43,] 1.534999e-04 2.767247e-05 7.457445e-05
  [44,] 1.573424e-04 2.685928e-05 7.293867e-05
  [45,] 1.613000e-04 2.679994e-05 7.429061e-05
  [46,] 1.322080e-04 4.392469e-05 1.185948e-04
  [47,] 1.743423e-04 2.652306e-05 7.824589e-05
  [48,] 1.456995e-04 2.263809e-05 5.127190e-05
  [49,] 9.466183e-05 2.272989e-05 3.563704e-05
  [50,] 1.565563e-04 2.227170e-05 5.298336e-05
  [51,] 1.417191e-04 4.208626e-05 1.194981e-04
  [52,] 1.930628e-04 2.602026e-05 8.295135e-05
  [53,] 1.494018e-04 2.691518e-05 6.992510e-05
  [54,] 4.601094e-05 3.906767e-05 1.415629e-05
  [55,] 4.967373e-04 3.355481e-05 2.098966e-04
  [56,] 9.880573e-05 2.209496e-05 3.532761e-05
  [57,] 1.534999e-04 2.496534e-05 6.389756e-05
  [58,] 1.643323e-04 2.166683e-05 5.254697e-05
  [59,] 3.025477e-04 5.072161e-05 3.070074e-04
  [60,] 1.133875e-04 2.251640e-05 4.193740e-05
  [61,] 1.264956e-04 2.280018e-05 4.694432e-05
  [62,] 1.198603e-04 2.242646e-05 4.367095e-05
  [63,] 9.320929e-05 4.446717e-05 8.956663e-05
  [64,] 1.170901e-04 2.252226e-05 4.317526e-05
  [65,] 2.113005e-05 3.005790e-05 5.247114e-06
  [66,] 5.582544e-05 4.076961e-05 1.513374e-05
  [67,] 2.114267e-04 2.634621e-05 9.146421e-05
  [68,] 1.853141e-04 2.694954e-05 8.451067e-05
  [69,] 2.099665e-04 2.673697e-05 9.302779e-05
  [70,] 1.847517e-04 3.549297e-05 1.199333e-04
  [71,] 2.910313e-04 2.325270e-05 9.693904e-05
  [72,] 3.600417e-04 2.080625e-05 9.060033e-05
  [73,] 1.965082e-05 1.718646e-05 4.663593e-06
  [74,] 1.450867e-04 2.180095e-05 4.886860e-05
  [75,] 9.967298e-05 2.391459e-05 4.733567e-06
  [76,] 4.433555e-05 3.652862e-05 3.492127e-05
  [77,] 4.674676e-05 3.652862e-05 3.680191e-05
  [78,] 1.048819e-04 2.082729e-05 3.453375e-05
  [79,] 5.209105e-05 4.044498e-05 4.579471e-05
  [80,] 8.128764e-05 3.682516e-05 6.175575e-05
  [81,] 3.025998e-05 4.189653e-05 2.688401e-05
  [82,] 1.860774e-04 3.915599e-05 1.421472e-04
  [83,] 4.484291e-05 4.507742e-05 4.418942e-05
  [84,] 1.462309e-05 1.979942e-05 4.676448e-06
  [85,] 1.548202e-04 4.164081e-05 1.273624e-04
  [86,] 8.974036e-05 4.770962e-05 9.195230e-05
  [87,] 8.250018e-05 4.814403e-05 8.583686e-05
  [88,] 9.994027e-05 4.998202e-05 1.073490e-04
  [89,] 4.181819e-05 5.099089e-05 4.657306e-05
  [90,] 1.443442e-04 6.101344e-05 1.894227e-04
  [91,] 1.338361e-04 6.101344e-05 1.765978e-04
  [92,] 1.640984e-05 1.983631e-05 5.322887e-06
  [93,] 4.177598e-05 5.303113e-05 4.732671e-05
  [94,] 6.961154e-05 4.604501e-05 4.774459e-05
  [95,] 2.270566e-05 2.074375e-05 7.647295e-06
  [96,] 1.783958e-04 2.986065e-05 9.131995e-05
  [97,] 1.757613e-05 1.933852e-05 6.575611e-06
  [98,] 3.860826e-05 4.261076e-05 1.844580e-05
  [99,] 3.824479e-05 2.079901e-05 9.591852e-06
 [100,] 4.182683e-05 4.164380e-05 3.483760e-05
 [101,] 4.182683e-05 4.136225e-05 3.459585e-05
 [102,] 4.504041e-05 4.224412e-05 3.825196e-05
 [103,] 4.114474e-05 4.421076e-05 3.645383e-05
 [104,] 4.840046e-05 5.092075e-05 5.003090e-05
 [105,] 1.037643e-04 3.677494e-05 5.345243e-05
 [106,] 4.481012e-05 5.602569e-05 5.067142e-05
 [107,] 1.792707e-04 1.524369e-04 5.951924e-04
 [108,] 4.658512e-05 5.793666e-05 5.508123e-05
 [109,] 1.673637e-04 1.524369e-04 5.516857e-04
 [110,] 5.993757e-05 5.910296e-05 7.397306e-05
 [111,] 1.797684e-05 2.589909e-05 4.693610e-06
 [112,] 2.636250e-05 7.336254e-05 1.437840e-05
 [113,] 9.926060e-05 3.840247e-05 5.417634e-05
 [114,] 9.926060e-05 3.960362e-05 5.636672e-05
 [115,] 1.810883e-05 2.725395e-05 4.766571e-06
 [116,] 9.553943e-05 4.142674e-05 5.691385e-05
 [117,] 1.025859e-04 3.974098e-05 5.859844e-05
 [118,] 1.126375e-04 3.217705e-05 2.601852e-05
 [119,] 1.781565e-05 2.525891e-05 4.629375e-06
 [120,] 1.773479e-05 2.418321e-05 4.561785e-06
 [121,] 2.858983e-05 7.677203e-05 1.971517e-05
 [122,] 1.164942e-04 3.227166e-05 2.634171e-05
 [123,] 1.098389e-04 3.180427e-05 2.522887e-05
 [124,] 2.818310e-05 6.741303e-05 1.652376e-05
 [125,] 2.856797e-05 7.318170e-05 1.911718e-05
 [126,] 1.759637e-04 7.236701e-05 2.680827e-04
 [127,] 1.217460e-04 4.723981e-05 8.832375e-05
 [128,] 1.419509e-04 3.166557e-05 3.194673e-05
 [129,] 1.378009e-04 3.173199e-05 3.094732e-05
 [130,] 2.665408e-05 7.210467e-05 1.516162e-05
 [131,] 2.669295e-05 7.233968e-05 1.526478e-05
 [132,] 2.694937e-05 6.726143e-05 1.606880e-05
 [133,] 1.283483e-04 3.176140e-05 2.925303e-05
 [134,] 2.462872e-05 6.836178e-05 1.302891e-05
 [135,] 2.455901e-05 6.869634e-05 1.295791e-05
 [136,] 2.688778e-05 6.725886e-05 1.599600e-05
 [137,] 2.832988e-05 7.496920e-05 1.926590e-05
 [138,] 2.832988e-05 7.484256e-05 1.924233e-05
 [139,] 1.283483e-04 3.067893e-05 2.983295e-05
 [140,] 1.165873e-04 4.497477e-05 8.043032e-05
 [141,] 1.964267e-04 8.315493e-05 3.474435e-04
 [142,] 2.475255e-05 8.062241e-05 1.532001e-05
 [143,] 2.856269e-05 6.903068e-05 1.848844e-05
 [144,] 2.492438e-05 7.778347e-05 1.285020e-05
 [145,] 2.408922e-05 7.551304e-05 1.366462e-05
 [146,] 2.402072e-05 7.566709e-05 1.354550e-05
 [147,] 2.717677e-05 6.985486e-05 1.692643e-05
 [148,] 2.475154e-05 7.180198e-05 1.377485e-05
 [149,] 2.475154e-05 7.118394e-05 1.370974e-05
 [150,] 2.395775e-05 7.661648e-05 1.354468e-05
 [151,] 2.398896e-05 7.503638e-05 1.344179e-05
 [152,] 1.243004e-04 4.475009e-05 8.585866e-05
 [153,] 2.412271e-05 7.581429e-05 1.380958e-05
 [154,] 2.419137e-05 7.644735e-05 1.401344e-05
 [155,] 2.412271e-05 7.597179e-05 1.382684e-05
 [156,] 2.408922e-05 7.548294e-05 1.372636e-05
 [157,] 2.383840e-05 7.453185e-05 1.311498e-05
 [158,] 2.701638e-05 6.718990e-05 1.519893e-05
 [159,] 1.454718e-04 3.168065e-05 3.418820e-05
 [160,] 1.713832e-04 3.254539e-05 3.624782e-05
 [161,] 1.490562e-04 4.646270e-05 1.087600e-04
 [162,] 1.671575e-04 4.058284e-05 1.001063e-04
 [163,] 2.227548e-04 3.207004e-05 4.885739e-05
 [164,] 2.539352e-05 7.661367e-05 1.589549e-05
 [165,] 6.784950e-05 3.280364e-05 1.964528e-05
 [166,] 2.108368e-05 1.934393e-05 5.262273e-06
 [167,] 2.430511e-05 7.186119e-05 1.287092e-05
 [168,] 6.516216e-05 3.308047e-05 1.952759e-05
 [169,] 2.551668e-05 6.488917e-05 1.261857e-05
 [170,] 2.529632e-05 6.719451e-05 1.267735e-05
 [171,] 2.416754e-05 7.210930e-05 1.260950e-05
 [172,] 2.693953e-05 6.440191e-05 1.470453e-05
 [173,] 2.693953e-05 6.477264e-05 1.476269e-05
 [174,] 2.579061e-05 6.325701e-05 1.285501e-05
 [175,] 2.576146e-05 6.533006e-05 1.305661e-05
 [176,] 2.495829e-05 6.411531e-05 1.176241e-05
 [177,] 1.802395e-05 1.739232e-05 5.218274e-06
 [178,] 2.519790e-05 6.353769e-05 1.217480e-05
 [179,] 2.517409e-05 6.393208e-05 1.216991e-05
 [180,] 2.452549e-05 7.158174e-05 1.313210e-05
 [181,] 2.576146e-05 6.121792e-05 1.254600e-05
 [182,] 5.513781e-05 1.718887e-05 1.427104e-05
 [183,] 4.354737e-05 2.819780e-05 2.346277e-05
 [184,] 5.317423e-05 1.600586e-05 1.199149e-05
 [185,] 5.094402e-05 1.600586e-05 1.162334e-05
 [186,] 2.021093e-05 1.964962e-05 5.128347e-06
 [187,] 5.513781e-05 1.593374e-05 1.218427e-05
 [188,] 2.576146e-05 6.273942e-05 1.273079e-05
 [189,] 5.610708e-05 1.589831e-05 1.227451e-05
 [190,] 5.419084e-05 1.582868e-05 1.184888e-05
 [191,] 2.499688e-05 6.491249e-05 1.177211e-05
 [192,] 5.419084e-05 1.576068e-05 1.172842e-05
 [193,] 4.554821e-05 1.577739e-05 1.042697e-05
 [194,] 6.040722e-05 3.293622e-05 1.819623e-05
 [195,] 5.558343e-05 2.342074e-05 2.325481e-05
 [196,] 5.139077e-05 1.604255e-05 1.175729e-05
 [197,] 5.227222e-05 1.600586e-05 1.184325e-05
 [198,] 1.636622e-05 1.551610e-05 4.146082e-06
 [199,] 1.629592e-05 1.551610e-05 4.121528e-06
 [200,] 1.626252e-05 1.548243e-05 4.101655e-06
 [201,] 4.522302e-05 1.628771e-05 1.114221e-05
 [202,] 1.411524e-05 2.700117e-05 5.039342e-06
 [203,] 2.143691e-05 6.947220e-05 7.066513e-06
 [204,] 2.133518e-05 6.835018e-05 7.097054e-06
 [205,] 2.006005e-05 7.573912e-05 7.365165e-06
 [206,] 5.663544e-05 3.280504e-05 1.662995e-05
 [207,] 3.287903e-05 3.188721e-05 2.020603e-05
 [208,] 1.980311e-05 7.497180e-05 7.898785e-06
 [209,] 1.673731e-05 1.537786e-05 4.225710e-06
 [210,] 1.977136e-05 7.497180e-05 7.998748e-06
 [211,] 1.970843e-05 7.675268e-05 8.658862e-06
 [212,] 1.973885e-05 7.530166e-05 8.155031e-06
 [213,] 1.971753e-05 7.411085e-05 8.245315e-06
 [214,] 3.083492e-05 6.739256e-05 3.358764e-05
 [215,] 3.388479e-05 7.156202e-05 2.986895e-05
 [216,] 4.723196e-05 4.208758e-05 7.719421e-06
 [217,] 2.596340e-05 7.007650e-04 1.313638e-04
 [218,] 1.936208e-05 1.944226e-05 4.625555e-06
 [219,] 1.921217e-05 3.515586e-05 7.197811e-06
 [220,] 4.634549e-05 4.134485e-05 7.083211e-06
 [221,] 1.388662e-05 2.843072e-05 3.889068e-06
 [222,] 1.401725e-05 2.875378e-05 3.893859e-06
 [223,] 1.933305e-05 1.909504e-05 4.636609e-06
 [224,] 1.395098e-05 2.886580e-05 3.887947e-06
 [225,] 1.365008e-05 3.613329e-05 6.530163e-06
 [226,] 1.308379e-05 3.640637e-05 4.643773e-06
 [227,] 1.368761e-05 3.816317e-05 6.828975e-06
 [228,] 1.372666e-05 3.869018e-05 6.949864e-06
 [229,] 1.368761e-05 3.869018e-05 6.885977e-06
 [230,] 1.376726e-05 3.925678e-05 7.077516e-06
 [231,] 1.837435e-05 3.016622e-05 9.119731e-06
 [232,] 1.792995e-05 2.979679e-05 8.680721e-06
 [233,] 3.093723e-05 3.465250e-05 2.090729e-05
 [234,] 1.347214e-05 3.847204e-05 6.493362e-06
 [235,] 3.694065e-05 1.332941e-04 3.566339e-06
 [236,] 1.353244e-05 4.185082e-05 6.906391e-06
 [237,] 1.334673e-05 4.123293e-05 6.429867e-06
 [238,] 1.334673e-05 4.784038e-05 6.985763e-06
 [239,] 1.334673e-05 5.367259e-05 7.421669e-06
 [240,] 1.275614e-05 2.597138e-05 3.878190e-06
 [241,] 1.830317e-05 1.348125e-04 9.666107e-06
 [242,] 1.929832e-05 1.973729e-05 4.610675e-06
 [243,] 2.303797e-05 1.134453e-04 3.828636e-06
 [244,] 1.795320e-05 1.996835e-04 1.240913e-05
 [245,] 3.606386e-05 2.939128e-04 3.925674e-06
 [246,] 1.923013e-05 1.961723e-05 4.617240e-06
 [247,] 1.797116e-05 1.925530e-04 1.214040e-05
 [248,] 1.804256e-05 3.504481e-04 1.569594e-05
 [249,] 1.919678e-05 1.964917e-05 4.624423e-06
 [250,] 5.267655e-05 4.985473e-05 6.665613e-06
 [251,] 2.471735e-05 1.875348e-04 4.067878e-06
 [252,] 1.816506e-05 3.847876e-04 1.659947e-05
 [253,] 1.890378e-05 2.038483e-05 4.669930e-06
 [254,] 1.883411e-05 2.038483e-05 4.679106e-06
 [255,] 1.881250e-05 2.040983e-05 4.684029e-06
 [256,] 2.532604e-05 1.844306e-04 4.012971e-06
 [257,] 2.161711e-05 1.770724e-04 4.291201e-06
 [258,] 2.161711e-05 1.770724e-04 4.291201e-06
 [259,] 2.185259e-05 1.760480e-04 4.260659e-06
 [260,] 2.120675e-05 1.787826e-04 4.346803e-06
 [261,] 1.780874e-05 4.396831e-04 1.927821e-05
 [262,] 4.176073e-05 4.307624e-05 6.295970e-06
 [263,] 1.928211e-05 5.413967e-05 1.558058e-05
 [264,] 1.927401e-05 5.236934e-05 1.511856e-05
 [265,] 1.958670e-05 1.977507e-04 4.776230e-06
 [266,] 3.302085e-05 6.774770e-05 2.959460e-05
 [267,] 3.234638e-05 4.574552e-05 1.919336e-05
 [268,] 1.521121e-05 3.265732e-05 3.991440e-06
 [269,] 3.582066e-05 2.080647e-05 7.075320e-06
 [270,] 1.518017e-05 2.278215e-05 4.203049e-06
 [271,] 1.117616e-04 2.088615e-05 3.036074e-05
 [272,] 2.246166e-05 1.750322e-05 4.608099e-06
 [273,] 2.233425e-05 1.555990e-05 4.423578e-06
 [274,] 6.203060e-05 2.152869e-05 1.890035e-05
 [275,] 2.242038e-05 1.586898e-05 4.317277e-06
 [276,] 2.420610e-05 3.575528e-05 7.440833e-06
 [277,] 2.336536e-05 3.355934e-05 7.625824e-06
 [278,] 2.338865e-05 3.347615e-05 7.632187e-06
 [279,] 1.566371e-05 1.833984e-05 5.443673e-06
 [280,] 2.346423e-05 3.304649e-05 7.620416e-06
 [281,] 1.571226e-05 1.513166e-05 4.552221e-06
 [282,] 1.617825e-05 1.872316e-05 4.089175e-06
 [283,] 5.582417e-05 2.019349e-05 1.550315e-05
 [284,] 1.506968e-05 1.594646e-05 4.598899e-06
 [285,] 2.733276e-05 2.284930e-05 6.338783e-06
 [286,] 2.356946e-05 3.053617e-05 7.230656e-06
 [287,] 1.527370e-05 1.653321e-05 4.837189e-06
 [288,] 1.687095e-05 2.263861e-05 6.059259e-06
 [289,] 1.566371e-05 1.888158e-05 5.603620e-06
 [290,] 1.703201e-05 2.234570e-05 6.050727e-06
 [291,] 5.161938e-05 2.006767e-05 1.436203e-05
 [292,] 1.690941e-05 1.578696e-05 4.115178e-06
 [293,] 1.826138e-05 4.112123e-05 6.829095e-06
 [294,] 1.711608e-05 1.538072e-05 4.104017e-06
 [295,] 1.705152e-05 1.626509e-05 4.308579e-06
 [296,] 7.172366e-05 3.764286e-05 3.001377e-05
 [297,] 1.830870e-05 4.350807e-05 7.050960e-06
 [298,] 1.701252e-05 1.635950e-05 4.303289e-06
 [299,] 7.172366e-05 3.555490e-05 2.681572e-05
 [300,] 1.701252e-05 1.641002e-05 4.313464e-06
 [301,] 1.699450e-05 1.677437e-05 4.373184e-06
 [302,] 7.417802e-05 3.791206e-05 3.155199e-05
 [303,] 1.703153e-05 1.672525e-05 4.389653e-06
 [304,] 1.699450e-05 1.663410e-05 4.345569e-06
 [305,] 2.389510e-05 2.970590e-05 7.164390e-06
 [306,] 1.699450e-05 1.677437e-05 4.373184e-06
 [307,] 1.468203e-05 1.437954e-05 3.281204e-06
 [308,] 4.189837e-04 1.525083e-05 4.865005e-06
 [309,] 1.369662e-05 1.511727e-05 3.453649e-06
 [310,] 4.261447e-04 1.527945e-05 4.863730e-06
 [311,] 3.451235e-05 1.538061e-05 4.686676e-06
 [312,] 3.381613e-05 1.545671e-05 5.948348e-06
 [313,] 1.898110e-05 2.178684e-05 5.618368e-06
 [314,] 1.898110e-05 2.174330e-05 5.597737e-06
 [315,] 1.545289e-05 1.760671e-05 4.355338e-06
 [316,] 1.555609e-05 1.763259e-05 4.372735e-06
 [317,] 3.671416e-05 3.535937e-05 1.041569e-05
 [318,] 1.587788e-05 1.757643e-05 4.445107e-06
 [319,] 1.587788e-05 1.756619e-05 4.460738e-06
 [320,] 1.037025e-04 1.380093e-05 1.181079e-05
 [321,] 5.801381e-04 1.477528e-05 5.139648e-06
 [322,] 3.191586e-05 1.469332e-05 5.566942e-06
 [323,] 3.188112e-05 1.451152e-05 5.726608e-06
 [324,] 9.356316e-05 1.322075e-05 8.433114e-06
 [325,] 1.984060e-05 2.175340e-05 5.901263e-06
 [326,] 1.008137e-04 1.322020e-05 8.803521e-06
 [327,] 3.451514e-05 1.387934e-05 7.317738e-06
 [328,] 3.697538e-05 1.387934e-05 8.455430e-06
 [329,] 3.543861e-05 1.386963e-05 7.753014e-06
 [330,] 2.613518e-05 3.147266e-05 8.590076e-06
 [331,] 3.489454e-05 1.394261e-05 7.813800e-06
 [332,] 2.601230e-05 3.142372e-05 8.518670e-06
 [333,] 2.607338e-05 3.150934e-05 8.569928e-06
 [334,] 1.448637e-05 1.943396e-05 4.129143e-06
 [335,] 2.595193e-05 3.146525e-05 8.506647e-06
 [336,] 3.593992e-05 1.388636e-05 7.934083e-06
 [337,] 2.570186e-05 3.161176e-05 8.390191e-06
 [338,] 3.452939e-05 1.388495e-05 7.294504e-06
 [339,] 3.645209e-05 1.378208e-05 8.339904e-06
 [340,] 1.871224e-05 2.226115e-05 5.807827e-06
 [341,] 3.745608e-05 1.373569e-05 8.915089e-06
 [342,] 3.800125e-05 1.367278e-05 9.160763e-06
 [343,] 3.800125e-05 1.373569e-05 9.186470e-06
 [344,] 1.454415e-05 1.949586e-05 4.144553e-06
 [345,] 3.800125e-05 1.365796e-05 9.192026e-06
 [346,] 9.719607e-05 1.323967e-05 9.197511e-06
 [347,] 4.549058e-05 1.416615e-05 1.129160e-05
 [348,] 2.650891e-05 1.960237e-05 7.318963e-06
 [349,] 2.583331e-05 3.190964e-05 8.565069e-06
 [350,] 2.571749e-05 3.162335e-05 8.427081e-06
 [351,] 3.845516e-05 1.358916e-05 9.240797e-06
 [352,] 9.719607e-05 1.324350e-05 9.247484e-06
 [353,] 3.790031e-05 1.356411e-05 9.028907e-06
 [354,] 3.845516e-05 1.361562e-05 9.177992e-06
 [355,] 3.480564e-05 1.377311e-05 7.367211e-06
 [356,] 2.587334e-05 3.188539e-05 8.547720e-06
 [357,] 2.030611e-05 2.292779e-05 6.536255e-06
 [358,] 2.559195e-05 3.175634e-05 8.385141e-06
 [359,] 3.745608e-05 1.350759e-05 9.292686e-06
 [360,] 3.745608e-05 1.349732e-05 9.324493e-06
 [361,] 3.800125e-05 1.349732e-05 9.609744e-06
 [362,] 1.430979e-05 1.958911e-05 4.074023e-06
 [363,] 1.448451e-05 1.945307e-05 4.110991e-06
 [364,] 2.592982e-05 3.180600e-05 8.531055e-06
 [365,] 4.658883e-04 1.399139e-05 5.624527e-06
 [366,] 3.573449e-05 1.347741e-05 8.419494e-06
 [367,] 3.633113e-05 1.335331e-05 9.202035e-06
 [368,] 6.254767e-05 1.329177e-05 6.988392e-06
 [369,] 5.427995e-05 1.631436e-05 4.083499e-06
 [370,] 6.003084e-05 1.566915e-05 4.309805e-06
 [371,] 1.729006e-05 2.623485e-05 6.258101e-06
 [372,] 1.447559e-05 1.928567e-05 3.988909e-06
 [373,] 1.429711e-05 1.939782e-05 3.998551e-06
 [374,] 1.420196e-05 1.934808e-05 3.978041e-06
 [375,] 6.886392e-05 1.294782e-05 1.984630e-05
 [376,] 6.226744e-05 1.294782e-05 1.807826e-05
 [377,] 1.420196e-05 1.936425e-05 3.991394e-06
 [378,] 6.392480e-05 1.296705e-05 1.832904e-05
 [379,] 6.196440e-05 1.295387e-05 1.792429e-05
 [380,] 4.368906e-05 1.407883e-05 1.665413e-05
 [381,] 4.130769e-05 1.923659e-05 1.435140e-05
 [382,] 1.749655e-05 2.721938e-05 6.543513e-06
 [383,] 1.749655e-05 2.787596e-05 6.665804e-06
 [384,] 4.483134e-05 1.921720e-05 1.549449e-05
 [385,] 2.105698e-05 1.478882e-05 5.339942e-06
 [386,] 2.037314e-05 1.464902e-05 5.129850e-06
 [387,] 2.007115e-05 1.481414e-05 5.157496e-06
 [388,] 8.521395e-05 1.454908e-05 1.327032e-05
 [389,] 7.840850e-05 1.927179e-05 2.736911e-05
 [390,] 1.707721e-05 1.965390e-05 4.675885e-06
 [391,] 1.464502e-05 1.995913e-05 3.833112e-06
 [392,] 1.767072e-05 1.423257e-05 4.244398e-06
 [393,] 1.659943e-05 1.967513e-05 4.534664e-06
 [394,] 1.753105e-05 1.439840e-05 4.279543e-06
 [395,] 2.384681e-05 5.724208e-05 9.054602e-06
 [396,] 1.432432e-05 1.919299e-05 3.908255e-06
 [397,] 1.414375e-05 1.931316e-05 3.870208e-06
 [398,] 1.604545e-04 5.457445e-05 2.003499e-05
 [399,] 3.211267e-05 2.862456e-05 1.204449e-05
 [400,] 4.332707e-05 2.732472e-05 1.529973e-05
 [401,] 4.096121e-05 2.706154e-05 1.432142e-05
 [402,] 1.803260e-05 1.365694e-05 4.954007e-06
 [403,] 4.412234e-05 2.674669e-05 1.508110e-05
 [404,] 1.576310e-04 1.360591e-05 3.934703e-05
 [405,] 3.704126e-05 1.546137e-05 5.673920e-06
 [406,] 1.485215e-05 1.375396e-05 4.088952e-06
 [407,] 3.619945e-05 1.546098e-05 5.598419e-06
 [408,] 1.460777e-04 1.366558e-05 3.641276e-05
 [409,] 1.375503e-03 1.366206e-05 3.960605e-04
 [410,] 1.280149e-05 1.327871e-05 3.135689e-06
 [411,] 1.064000e-04 1.366730e-05 3.016565e-05
 [412,] 3.434025e-05 1.538239e-05 5.669219e-06
 [413,] 3.450262e-05 1.545539e-05 6.127069e-06
 [414,] 1.103476e-04 1.366626e-05 3.203477e-05
 [415,] 1.599189e-03 1.373169e-05 4.615685e-04
 [416,] 8.495642e-04 1.375457e-05 2.521442e-04
 [417,] 2.021010e-05 3.493302e-05 7.008768e-06
 [418,] 7.911443e-05 1.368487e-05 2.281759e-05
 [419,] 3.394835e-05 1.530656e-05 6.053200e-06
 [420,] 1.283863e-05 1.318939e-05 3.150853e-06
 [421,] 3.877976e-05 1.370029e-05 1.093569e-05
 [422,] 1.288744e-05 1.316396e-05 3.144599e-06
 [423,] 2.219209e-05 1.469906e-05 4.209384e-06
 [424,] 2.178550e-05 1.475343e-05 4.383538e-06
 [425,] 1.326948e-05 1.336346e-05 4.096462e-06
 [426,] 2.341552e-05 1.580562e-05 5.497624e-06
 [427,] 1.492991e-05 1.405968e-05 3.507046e-06
 [428,] 2.560943e-05 1.277192e-05 8.105366e-06
 [429,] 2.667288e-05 2.543166e-05 8.673449e-06
 [430,] 2.650160e-05 2.531546e-05 8.562650e-06
 [431,] 2.811615e-05 2.558485e-05 9.209762e-06
 [432,] 2.754871e-05 2.564432e-05 9.059153e-06
 [433,] 2.765166e-04 1.328548e-05 7.990146e-05
 [434,] 2.438927e-04 1.620889e-05 8.969690e-06
 [435,] 2.638541e-05 2.576511e-05 8.767452e-06
 [436,] 2.030009e-05 3.707358e-05 6.424770e-06
 [437,] 2.860779e-05 2.586156e-05 9.565806e-06
 [438,] 5.662861e-04 1.322156e-05 1.562986e-04
 [439,] 4.814874e-04 1.322286e-05 1.323100e-04
 [440,] 2.941792e-05 1.272199e-05 8.481569e-06
 [441,] 2.848975e-05 1.272218e-05 8.246472e-06
 [442,] 1.858188e-05 1.269253e-05 5.436073e-06
 [443,] 2.652770e-05 2.614978e-05 9.037558e-06
 [444,] 2.002186e-05 1.310775e-05 5.346117e-06
 [445,] 3.159805e-04 1.315995e-05 9.287401e-05
 [446,] 3.159805e-04 1.315995e-05 9.287401e-05
 [447,] 1.927999e-05 1.263885e-05 5.771658e-06
 [448,] 3.159805e-04 1.309377e-05 8.935181e-05
 [449,] 3.558361e-04 1.309703e-05 1.050683e-04
 [450,] 2.245935e-05 3.441781e-05 6.959757e-06
 [451,] 2.893973e-04 1.309671e-05 8.138980e-05
 [452,] 1.257452e-05 1.258162e-05 3.022034e-06
 [453,] 4.275822e-05 1.346399e-05 1.502009e-05
 [454,] 3.064687e-05 2.510527e-05 9.842621e-06
 [455,] 1.248518e-05 1.263958e-05 3.241770e-06
 [456,] 3.831136e-05 1.339042e-05 1.351897e-05
 [457,] 1.969041e-04 1.305665e-05 6.049685e-05
 [458,] 1.244055e-05 1.260970e-05 3.629839e-06
 [459,] 1.248058e-05 1.258912e-05 3.576731e-06
 [460,] 1.893191e-04 1.310859e-05 6.121995e-05
 [461,] 1.349540e-05 1.263655e-05 4.169351e-06
 [462,] 2.820390e-05 2.496937e-05 9.008108e-06
 [463,] 1.554743e-04 1.251809e-05 5.343707e-05
 [464,] 1.799169e-04 1.287870e-05 6.192054e-05
 [465,] 1.664889e-04 1.289393e-05 5.763821e-05
 [466,] 3.141807e-05 2.400766e-05 9.279553e-06
 [467,] 2.039920e-04 1.312423e-05 6.355192e-05
 [468,] 1.349540e-05 1.261209e-05 4.339637e-06
 [469,] 1.673274e-05 2.424100e-05 4.883967e-06
 [470,] 1.672028e-05 2.453513e-05 4.848162e-06
 [471,] 1.119893e-04 1.323054e-05 3.645124e-05
 [472,] 2.509358e-05 1.365672e-05 1.045071e-05
 [473,] 3.244335e-05 2.341742e-05 8.864741e-06
 [474,] 3.349049e-05 2.326993e-05 8.994566e-06
 [475,] 2.612710e-05 1.374578e-05 1.100187e-05
 [476,] 2.584572e-05 1.374578e-05 1.088271e-05
 [477,] 2.447170e-05 1.336762e-05 9.800688e-06
 [478,] 8.904410e-04 1.530361e-05 4.091239e-04
 [479,] 1.765213e-05 2.333407e-05 4.770362e-06
 [480,] 3.406793e-05 2.339231e-05 9.368596e-06
 [481,] 2.585802e-05 1.346754e-05 1.050926e-05
 [482,] 8.904410e-04 1.534641e-05 4.109564e-04
 [483,] 7.825266e-04 1.526131e-05 3.579798e-04
 [484,] 8.904410e-04 1.538972e-05 4.127974e-04
 [485,] 2.031179e-02 1.647330e-05 1.037890e-02
 [486,] 2.075182e-02 1.633401e-05 1.052161e-02
 [487,] 8.359147e-04 1.593320e-05 4.100971e-04
 [488,] 2.124739e-05 2.330694e-05 5.834361e-06
 [489,] 1.742020e-02 1.632085e-05 8.836505e-03
 [490,] 8.429306e-04 1.627125e-05 4.238383e-04
 [491,] 7.825266e-04 1.685939e-05 4.138966e-04
 [492,] 7.825266e-04 1.627125e-05 3.933221e-04
 [493,] 1.658188e-02 1.626616e-05 8.368292e-03
 [494,] 8.825431e-04 1.627125e-05 4.438527e-04
 [495,] 5.792614e-05 1.520972e-05 2.856354e-05
 [496,] 2.494321e-05 2.278787e-05 6.449973e-06
 [497,] 2.494321e-05 2.279643e-05 6.464878e-06
 [498,] 5.938043e-05 1.553744e-05 2.977742e-05
 [499,] 1.742020e-02 1.682264e-05 9.225630e-03
 [500,] 1.014273e-03 1.688948e-05 5.343052e-04
 [501,] 2.300414e-05 1.471538e-05 1.072081e-05
 [502,] 3.492599e-05 2.318235e-05 9.243069e-06
 [503,] 8.068451e-05 1.992489e-05 4.875088e-05
 [504,] 4.430915e-05 1.390243e-05 1.810537e-05
 [505,] 2.541093e-05 1.409154e-05 1.119089e-05
 [506,] 9.446584e-04 1.616536e-05 4.709825e-04
 [507,] 1.228108e-03 1.621802e-05 6.156810e-04
 [508,] 1.269411e-03 1.621802e-05 6.364588e-04
 [509,] 1.228108e-03 1.627125e-05 6.185009e-04
 [510,] 1.136530e-03 1.621802e-05 5.696139e-04
 [511,] 3.440734e-05 2.342887e-05 9.447746e-06
 [512,] 3.377543e-05 2.347823e-05 9.353970e-06
 [513,] 1.058014e-03 1.616536e-05 5.277238e-04
 [514,] 3.355137e-05 1.421140e-05 1.488587e-05
 [515,] 1.494234e-03 1.605655e-05 7.339359e-04
 [516,] 8.283396e-05 3.138073e-05 6.362941e-05
 [517,] 3.355137e-05 1.424885e-05 1.494111e-05
 [518,] 1.108446e-03 1.610707e-05 5.465158e-04
 [519,] 1.108446e-03 1.610707e-05 5.465158e-04
 [520,] 1.253205e-03 1.595716e-05 6.097730e-04
 [521,] 1.156506e-03 1.595716e-05 5.626323e-04
 [522,] 3.465857e-04 1.452506e-05 1.606777e-04
 [523,] 2.233609e-04 1.812394e-05 1.205937e-04
 [524,] 2.363669e-05 2.348434e-05 6.826706e-06
 [525,] 2.299088e-02 1.952995e-05 1.261023e-02
 [526,] 7.700056e-05 1.541798e-05 3.406681e-05
 [527,] 2.414235e-05 2.331454e-05 6.857253e-06
 [528,] 1.767073e-05 2.318909e-05 4.763166e-06
 [529,] 2.268036e-05 2.405951e-05 6.876112e-06
 [530,] 2.384566e-02 1.884427e-05 1.241574e-02
 [531,] 2.349273e-05 2.337300e-05 6.748107e-06
 [532,] 6.970501e-02 1.879838e-05 3.577303e-02
 [533,] 2.361757e-05 2.553275e-05 7.816147e-06
 [534,] 3.785601e-05 1.528023e-05 1.570719e-05
 [535,] 1.484074e-02 2.283786e-05 9.195358e-03
 [536,] 1.554837e-02 2.255901e-05 9.517131e-03
 [537,] 1.715154e-02 2.091483e-05 9.135157e-03
 [538,] 1.410105e-02 2.283786e-05 8.732090e-03
 [539,] 1.484074e-02 2.283786e-05 9.195358e-03
 [540,] 1.554837e-02 2.292940e-05 9.678314e-03
 [541,] 1.917669e-05 2.444651e-05 5.589816e-06
 [542,] 1.636762e-02 2.123571e-05 8.925749e-03
 [543,] 2.318328e-05 2.501736e-05 7.512488e-06
 [544,] 4.002955e-05 1.528564e-05 1.668815e-05
 [545,] 2.284227e-05 2.486081e-05 7.340313e-06
 [546,] 3.035448e-05 1.578514e-05 1.325147e-05
 [547,] 3.477770e-05 1.521519e-05 1.455309e-05
 [548,] 1.279391e-02 2.276864e-05 7.987062e-03
 [549,] 3.469053e-04 1.557004e-05 1.509583e-04
 [550,] 2.405063e-05 2.498675e-05 7.804768e-06
 [551,] 3.170173e-04 1.559021e-05 1.368111e-04
 [552,] 1.787081e-02 2.362692e-05 1.174753e-02
 [553,] 1.653836e-04 1.517244e-05 6.893080e-05
 [554,] 1.798491e-03 3.552645e-05 1.412831e-03
 [555,] 1.787081e-02 2.342777e-05 1.141552e-02
 [556,] 1.709205e-05 2.485655e-05 4.800051e-06
 [557,] 2.915858e-04 1.571960e-05 1.273003e-04
 [558,] 1.472105e-02 2.342817e-05 9.315884e-03
 [559,] 1.472105e-02 2.342777e-05 9.381167e-03
 [560,] 2.556690e-04 1.568173e-05 1.119206e-04
 [561,] 1.698333e-05 2.509115e-05 4.883855e-06
 [562,] 1.974631e-05 2.568604e-05 6.383691e-06
 [563,] 2.027496e-02 2.445915e-05 1.344367e-02
 [564,] 5.883998e-05 1.755318e-05 2.864576e-05
 [565,] 1.750892e-05 2.181209e-05 4.955730e-06
 [566,] 1.815814e-05 2.167009e-05 5.085413e-06
 [567,] 6.810998e-05 1.739130e-05 3.281728e-05
 [568,] 6.706055e-04 1.777939e-05 3.394369e-04
 [569,] 1.879224e-05 2.196042e-05 4.681244e-06
 [570,] 2.938189e-05 4.205346e-05 1.025677e-05
 [571,] 4.782401e-05 1.863975e-05 2.471270e-05
 [572,] 1.112362e-03 2.373496e-05 6.863308e-04
 [573,] 1.669773e-05 2.172218e-05 4.701482e-06
 [574,] 1.068493e-03 2.352943e-05 6.537690e-04
 [575,] 1.203366e-03 2.362685e-05 7.406463e-04
 [576,] 1.112362e-03 2.373496e-05 6.863308e-04
 [577,] 1.293574e-05 1.730557e-05 3.982760e-06
 [578,] 1.676433e-05 2.158889e-05 4.703575e-06
 [579,] 1.289381e-05 1.730557e-05 4.094866e-06
 [580,] 6.410468e-05 1.755554e-05 3.137973e-05
 [581,] 1.112362e-03 2.371841e-05 6.820099e-04
 [582,] 1.112362e-03 2.371841e-05 6.820099e-04
 [583,] 1.162829e-03 2.361045e-05 7.107150e-04
 [584,] 1.972993e-02 2.243412e-05 1.188021e-02
 [585,] 5.774466e-05 1.773744e-05 2.839503e-05
 [586,] 1.698335e-05 2.137332e-05 4.710299e-06
 [587,] 1.694948e-05 2.139236e-05 4.710101e-06
 [588,] 1.294407e-05 1.745940e-05 3.680478e-06
 [589,] 1.296569e-05 1.769840e-05 3.557588e-06
 [590,] 1.294351e-03 2.085707e-05 6.737412e-04
 [591,] 1.746217e-05 2.132566e-05 4.817594e-06
 [592,] 1.779392e-05 2.165152e-05 4.851178e-06
 [593,] 1.242855e-03 2.100482e-05 6.513462e-04
 [594,] 1.740049e-05 2.130640e-05 4.787530e-06
 [595,] 1.074568e-03 2.371634e-05 6.593683e-04
 [596,] 1.347322e-05 1.852645e-05 3.167323e-06
 [597,] 2.886477e-03 2.021125e-05 1.088448e-03
 [598,] 1.227835e-03 1.894855e-05 6.191861e-04
 [599,] 1.285678e-05 1.672888e-05 3.550808e-06
 [600,] 1.615961e-03 1.916594e-05 7.616636e-04
 [601,] 1.443582e-05 2.049601e-05 4.104241e-06
 [602,] 1.263611e-05 1.699263e-05 3.900537e-06
 [603,] 1.262031e-05 1.591670e-05 3.164515e-06
 [604,] 1.576044e-03 1.922455e-05 7.454897e-04
 [605,] 1.434453e-05 2.127550e-05 4.147161e-06
 [606,] 1.233819e-05 1.612530e-05 3.190258e-06
 [607,] 1.231743e-05 1.626945e-05 3.206467e-06
 [608,] 1.431447e-05 2.149846e-05 4.119483e-06
 [609,] 1.443744e-05 2.141365e-05 4.145504e-06
 [610,] 1.108138e-03 2.020373e-05 5.511197e-04
 [611,] 1.267744e-05 1.726565e-05 3.338722e-06
 [612,] 1.396928e-05 1.755629e-05 3.077676e-06
 [613,] 1.338522e-05 1.733597e-05 3.135597e-06
 [614,] 1.362875e-05 1.714972e-05 3.114760e-06
 [615,] 1.315074e-05 1.739303e-05 3.158808e-06
 [616,] 1.323527e-05 1.745709e-05 3.152626e-06
 [617,] 1.312285e-05 1.841197e-05 3.202955e-06
 [618,] 1.093974e-03 1.879727e-05 5.000776e-04
 [619,] 1.341220e-05 1.803294e-05 3.156236e-06
 [620,] 1.341220e-05 1.819453e-05 3.161735e-06
 [621,] 1.908185e-05 2.094496e-05 5.019086e-06
 [622,] 1.692059e-05 1.804219e-05 3.068451e-06
 [623,] 1.247119e-05 2.079892e-05 3.518906e-06
 [624,] 7.132411e-03 3.777184e-05 1.308565e-03
 [625,] 8.189912e-03 3.738263e-05 1.501058e-03
 [626,] 7.300666e-04 2.779788e-05 3.744666e-04
 [627,] 1.497629e-05 1.518631e-05 4.102703e-06
 [628,] 1.511024e-02 3.875651e-05 2.646971e-03
 [629,] 2.669455e-05 2.038937e-04 1.088778e-05
 [630,] 4.247922e-05 1.360010e-04 5.309618e-06
 [631,] 4.660543e-05 1.258508e-04 5.135427e-06
 [632,] 1.518690e-04 3.697583e-05 3.153387e-05
 [633,] 1.215063e-05 1.508104e-05 3.219419e-06
 [634,] 1.940660e-05 2.326640e-05 6.466346e-06
 [635,] 4.458429e-05 1.600967e-04 5.368875e-06
 [636,] 4.464231e-05 1.306192e-04 5.158682e-06
 [637,] 1.215290e-05 1.496550e-05 3.206167e-06
 [638,] 4.350208e-05 1.287534e-04 5.211117e-06
 [639,] 4.422162e-05 1.348845e-04 5.223543e-06
 [640,] 3.012010e-02 3.704395e-05 5.235065e-03
 [641,] 5.038384e-05 1.804723e-04 5.309937e-06
 [642,] 2.929714e-05 1.454236e-04 8.394451e-06
 [643,] 2.047910e-05 2.395900e-05 7.055178e-06
 [644,] 2.697823e-05 1.863443e-04 1.008176e-05
 [645,] 4.616263e-05 1.334197e-04 5.106458e-06
 [646,] 5.272628e-05 8.989524e-05 4.936487e-06
 [647,] 2.801325e-05 1.170650e-04 7.996532e-06
 [648,] 1.299055e-05 1.442099e-05 3.311722e-06
 [649,] 3.101847e-05 1.036067e-04 7.039434e-06
 [650,] 3.372361e-05 2.793960e-05 1.415037e-05
 [651,] 1.254354e-05 1.449114e-05 3.223245e-06
 [652,] 4.941414e-05 1.125377e-04 5.015181e-06
 [653,] 6.782462e-04 2.493398e-05 3.270249e-04
 [654,] 5.566595e-05 1.261616e-04 4.998587e-06
 [655,] 5.167281e-05 1.230090e-04 5.025998e-06
 [656,] 3.837277e-05 3.644113e-05 1.195012e-05
 [657,] 5.314436e-05 1.115233e-04 4.978861e-06
 [658,] 5.167281e-05 1.199553e-04 5.017030e-06
 [659,] 3.465625e-02 4.127332e-05 5.771149e-03
 [660,] 2.601982e-05 1.381362e-04 9.483760e-06
 [661,] 3.825640e-02 4.093157e-05 6.395621e-03
 [662,] 1.265485e-05 1.459006e-05 3.323666e-06
 [663,] 5.073238e-05 8.784734e-05 4.940347e-06
 [664,] 4.340786e-05 9.148366e-05 5.011300e-06
 [665,] 4.941414e-05 9.235186e-05 4.960359e-06
 [666,] 5.556826e-04 2.280663e-05 2.426610e-04
 [667,] 4.554007e-05 9.732585e-05 5.008286e-06
 [668,] 2.742521e-05 1.314364e-04 8.722654e-06
 [669,] 4.212456e-05 1.107988e-04 5.119639e-06
 [670,] 3.287161e-05 2.785422e-05 1.366446e-05
 [671,] 4.793962e-05 1.008379e-04 4.998149e-06
 [672,] 1.928182e-05 2.612888e-05 6.671031e-06
 [673,] 4.553505e-02 4.395813e-05 7.238095e-03
 [674,] 3.314437e-05 2.637978e-05 1.300172e-05
 [675,] 5.015301e-05 9.573685e-05 4.967555e-06
 [676,] 1.406750e-05 1.420106e-05 3.431208e-06
 [677,] 2.962761e-05 1.390577e-04 8.008971e-06
 [678,] 2.549162e-05 2.440757e-05 9.033342e-06
 [679,] 4.437539e-05 1.164841e-04 5.104863e-06
 [680,] 2.759058e-05 1.375981e-04 8.721563e-06
 [681,] 4.569002e-05 1.130941e-04 5.070053e-06
 [682,] 4.185857e-05 1.012645e-04 5.079988e-06
 [683,] 4.437539e-05 9.740273e-05 5.027443e-06
 [684,] 1.225865e-05 1.436980e-05 3.232166e-06
 [685,] 3.164550e-05 1.258934e-04 6.659584e-06
 [686,] 2.688773e-05 1.361784e-04 8.832629e-06
 [687,] 1.266481e-05 1.449897e-05 3.119255e-06
 [688,] 4.191582e-05 1.208390e-04 5.174023e-06
 [689,] 4.332805e-05 1.141705e-04 5.111740e-06
 [690,] 4.296784e-05 1.068639e-04 5.086236e-06
 [691,] 2.606871e-05 2.002776e-05 6.947163e-06
 [692,] 1.302545e-05 1.489380e-05 3.120555e-06
 [693,] 4.290827e-05 9.897691e-05 5.050169e-06
 [694,] 4.326767e-05 9.945694e-05 5.046746e-06
 [695,] 4.437539e-05 9.578321e-05 5.016298e-06
 [696,] 4.721810e-05 2.550462e-05 6.227519e-06
 [697,] 4.628422e-05 9.137559e-05 4.983837e-06
 [698,] 4.588429e-05 9.180581e-05 4.988722e-06
 [699,] 4.400116e-05 8.851216e-05 4.995932e-06
 [700,] 4.475472e-05 8.816395e-05 4.984081e-06
 [701,] 2.890546e-05 2.279877e-05 9.542453e-06
 [702,] 2.256814e-05 2.082680e-05 6.599951e-06
 [703,] 2.653402e-05 8.720810e-05 1.223867e-05
 [704,] 2.648278e-05 8.720810e-05 1.231634e-05
 [705,] 2.653482e-04 4.268854e-05 1.149099e-04
 [706,] 2.947543e-05 1.987831e-05 7.670087e-06
 [707,] 1.297750e-05 1.567973e-05 3.710792e-06
 [708,] 3.020579e-05 2.004762e-05 7.994488e-06
 [709,] 2.360507e-05 2.120235e-05 7.086743e-06
 [710,] 2.628633e-05 9.693647e-05 1.358978e-05
 [711,] 3.553186e-05 2.002948e-05 9.122857e-06
 [712,] 2.759769e-05 1.984903e-05 7.236215e-06
 [713,] 2.735396e-05 1.977055e-05 7.126670e-06
 [714,] 3.696478e-05 1.995808e-05 9.327814e-06
 [715,] 3.451636e-05 2.017067e-05 9.058078e-06
 [716,] 3.126926e-05 2.012807e-05 8.316491e-06
 [717,] 3.044464e-05 2.000544e-05 8.039736e-06
 [718,] 2.473599e-05 1.972938e-05 6.539479e-06
 [719,] 3.154573e-05 1.995808e-05 8.225912e-06
 [720,] 3.126926e-05 2.000544e-05 8.210953e-06
 [721,] 3.126926e-05 1.993476e-05 8.148786e-06
 [722,] 2.606871e-05 1.977815e-05 6.851569e-06
 [723,] 3.126926e-05 1.991168e-05 8.128254e-06
 [724,] 2.640896e-05 8.570124e-05 1.230469e-05
 [725,] 3.211191e-05 1.993476e-05 8.319624e-06
 [726,] 1.235223e-05 1.642250e-05 3.506244e-06
 [727,] 1.349815e-05 1.637806e-05 4.056945e-06
 [728,] 2.630726e-05 8.955370e-05 1.302903e-05
 [729,] 3.184648e-05 2.081174e-05 9.215675e-06
 [730,] 3.061970e-05 2.057103e-05 8.706628e-06
 [731,] 2.630726e-05 8.915090e-05 1.299296e-05
 [732,] 2.926822e-05 2.054076e-05 8.385115e-06
 [733,] 2.567045e-05 2.057103e-05 7.492603e-06
 [734,] 2.606150e-05 2.081174e-05 7.734496e-06
 [735,] 2.692902e-05 2.066347e-05 7.867677e-06
 [736,] 1.477734e-05 1.421220e-05 3.860316e-06
 [737,] 2.715489e-05 2.067330e-05 7.953393e-06
 [738,] 2.738447e-05 2.048698e-05 7.891023e-06
 [739,] 2.738447e-05 2.042704e-05 7.851609e-06
 [740,] 2.648819e-05 2.057103e-05 7.699131e-06
 [741,] 2.309499e-05 2.022789e-05 6.583997e-06
 [742,] 2.309499e-05 2.028298e-05 6.611762e-06
 [743,] 2.309499e-05 2.028298e-05 6.611762e-06
 [744,] 2.611955e-05 9.573461e-05 1.404134e-05
 [745,] 2.327594e-05 2.399463e-05 3.672838e-06
 [746,] 2.676472e-05 2.033627e-05 7.638697e-06
 [747,] 2.676472e-05 2.036470e-05 7.657249e-06
 [748,] 1.482756e-05 1.728402e-05 4.763170e-06
 [749,] 9.716905e-03 2.319907e-05 2.166658e-03
 [750,] 2.952072e-05 2.173380e-05 8.956446e-06
 [751,] 2.610347e-05 1.027478e-04 1.501838e-05
 [752,] 2.614872e-05 9.121830e-05 1.372622e-05
 [753,] 3.021879e-05 2.129947e-05 8.963473e-06
 [754,] 2.585623e-05 2.012431e-05 7.107109e-06
 [755,] 7.633442e-05 1.847088e-05 1.329737e-05
 [756,] 2.511955e-05 2.839556e-05 8.308230e-06
 [757,] 1.865530e-05 1.931301e-05 4.762526e-06
 [758,] 1.863762e-05 1.937541e-05 4.694920e-06
 [759,] 7.516173e-05 1.872673e-05 1.429609e-05
 [760,] 1.864883e-05 1.946951e-05 4.733971e-06
 [761,] 1.852831e-05 1.929636e-05 4.676859e-06
 [762,] 1.852629e-05 1.929417e-05 4.674973e-06
 [763,] 1.853726e-05 1.930679e-05 4.690453e-06
 [764,] 2.711613e-05 3.212529e-05 8.846466e-06
 [765,] 2.708884e-05 1.150482e-04 1.668826e-05
 [766,] 7.068453e-05 2.479516e-05 7.109052e-06
 [767,] 5.473313e-05 3.938186e-05 5.333137e-06
 [768,] 1.980771e-05 1.836553e-05 5.094177e-06
 [769,] 1.687284e-05 1.141713e-04 5.560052e-06
 [770,] 6.114427e-05 7.338836e-05 4.560775e-06
 [771,] 1.863129e-05 4.319193e-05 1.330739e-05
 [772,] 9.624655e-04 1.792654e-05 8.434862e-05
 [773,] 1.913382e-05 6.248097e-05 1.404769e-05
 [774,] 2.228585e-05 4.030548e-05 1.599397e-05
 [775,] 3.325300e-04 1.756388e-05 3.461216e-05
 [776,] 3.525658e-04 1.784493e-05 3.870796e-05
 [777,] 4.126070e-04 1.796601e-05 4.398998e-05
 [778,] 3.604909e-04 1.813831e-05 4.202750e-05
 [779,] 7.592318e-04 1.612131e-05 2.101549e-05
 [780,] 6.840160e-04 1.621050e-05 2.178308e-05
 [781,] 5.544291e-05 1.521927e-05 3.934227e-06
 [782,] 2.679766e-05 1.367157e-05 1.749154e-05
 [783,] 8.440793e-04 1.703839e-05 1.163409e-05
 [784,] 3.113876e-04 1.897578e-05 4.250356e-05
 [785,] 5.202836e-04 1.494439e-05 2.024286e-05
 [786,] 2.708280e-05 3.595121e-05 9.479641e-06
 [787,] 4.243282e-04 1.506833e-05 1.510250e-05
 [788,] 5.508549e-04 2.319678e-05 6.191831e-06
 [789,] 1.656867e-05 2.302151e-05 6.868225e-06
 [790,] 1.633885e-03 1.356512e-05 2.935310e-04
 [791,] 5.868451e-04 1.472375e-05 7.333646e-05
 [792,] 8.372066e-04 1.482872e-05 9.741018e-05
 [793,] 8.771467e-04 1.469378e-05 1.017282e-04
 [794,] 5.992737e-04 1.487831e-05 7.083024e-05
 [795,] 2.213621e-05 3.761463e-05 4.206725e-06
 [796,] 7.264518e-04 1.395204e-05 1.128873e-04
 [797,] 6.542506e-04 1.379843e-05 1.048904e-04
 [798,] 1.334839e-03 1.257407e-05 3.335000e-04
 [799,] 2.207695e-03 1.267705e-05 1.130084e-03
 [800,] 3.890141e-05 2.004938e-05 4.429231e-06
 [801,] 3.850637e-05 3.107736e-05 4.481666e-06
 [802,] 1.306457e-05 1.299168e-05 3.213527e-06
 [803,] 3.497247e-03 1.674485e-05 5.593820e-03
 [804,] 3.117104e-05 4.131162e-05 1.206471e-05
 [805,] 3.547871e-03 1.730391e-05 6.617214e-03
 [806,] 1.320656e-05 1.307518e-05 3.322653e-06
 [807,] 3.597459e-04 1.943277e-05 5.175822e-05
 [808,] 3.068374e-03 1.701219e-05 5.412316e-03
 [809,] 5.006060e-03 1.695783e-05 8.636100e-03
 [810,] 6.671630e-04 1.908068e-05 6.571122e-05
 [811,] 5.624661e-03 1.675671e-05 8.729799e-03
 [812,] 3.928426e-03 1.450840e-05 3.773525e-03
 [813,] 4.340637e-03 1.463388e-05 4.349099e-03
 [814,] 5.674892e-03 1.645202e-05 8.191551e-03
 [815,] 6.906437e-03 1.448176e-05 5.966833e-03
 [816,] 6.242350e-03 1.714296e-05 1.074390e-02
 [817,] 5.711298e-03 1.486115e-05 5.872423e-03
 [818,] 6.814368e-03 1.685745e-05 1.055015e-02
 [819,] 6.845595e-03 1.557966e-05 8.405320e-03
 [820,] 9.095877e-03 1.723783e-05 1.504230e-02
 [821,] 2.478687e-04 2.450969e-05 7.809676e-05
 [822,] 6.292312e-04 1.629174e-05 8.914914e-04
 [823,] 7.422935e-04 1.625487e-05 1.054688e-03
 [824,] 2.033932e-03 1.426678e-05 1.626570e-03
 [825,] 1.548267e-03 1.400074e-05 1.092478e-03
 [826,] 1.612987e-03 1.408511e-05 1.187435e-03
 [827,] 2.513490e-05 3.151111e-05 4.293981e-06
 [828,] 2.340223e-03 1.415411e-05 1.736444e-03
 [829,] 1.194517e-03 1.688854e-05 1.899397e-03
 [830,] 9.005931e-04 1.658938e-05 1.360278e-03
 [831,] 1.934612e-03 1.407363e-05 1.399857e-03
 [832,] 2.625580e-05 2.229838e-05 4.574907e-06
 [833,] 1.209601e-03 1.641406e-05 1.703699e-03
 [834,] 2.214320e-03 1.398544e-05 1.512458e-03
 [835,] 1.114346e-03 1.570684e-05 1.102262e-03
 [836,] 2.602313e-05 5.255247e-05 9.757742e-06
 [837,] 1.270086e-03 1.542493e-05 1.137048e-03
 [838,] 4.263450e-04 2.388914e-05 4.114016e-03
 [839,] 2.624235e-05 5.154898e-05 1.014067e-05
 [840,] 2.517389e-05 3.301907e-05 4.324132e-06
 [841,] 9.286212e-04 1.559002e-05 8.993935e-04
 [842,] 2.601358e-05 1.977931e-05 3.827291e-06
 [843,] 2.581551e-05 6.130637e-05 1.007250e-05
 [844,] 2.461431e-03 1.550443e-05 2.100747e-03
 [845,] 1.769839e-03 1.841164e-05 1.323063e-02
 [846,] 4.743776e-03 1.353031e-05 2.029837e-03
 [847,] 2.601188e-05 6.450755e-05 1.072720e-05
 [848,] 2.611512e-05 6.584480e-05 1.099380e-05
 [849,] 2.310366e-05 3.179359e-05 4.281479e-06
 [850,] 5.906009e-04 1.405128e-05 1.368007e-04
 [851,] 3.018103e-04 1.433458e-05 5.860672e-05
 [852,] 2.205325e-05 2.557750e-05 9.968033e-06
 [853,] 8.264328e-04 1.922812e-05 7.115138e-03
 [854,] 7.019421e-04 1.505351e-05 7.992431e-05
 [855,] 1.516670e-03 1.459021e-05 1.892534e-04
 [856,] 6.443276e-05 1.643075e-05 7.543225e-06
 [857,] 1.426681e-03 1.922907e-05 1.314033e-02
 [858,] 1.302144e-03 1.855622e-05 9.972252e-03
 [859,] 9.998853e-04 1.453379e-05 1.355361e-04
 [860,] 1.232399e-03 1.444284e-05 1.673930e-04
 [861,] 2.270689e-05 5.912231e-05 5.535698e-06
 [862,] 6.016754e-04 1.943038e-05 5.661488e-03
 [863,] 2.885651e-05 5.870603e-05 4.690838e-06
 [864,] 1.275018e-03 1.456500e-05 1.647344e-04
 [865,] 1.478123e-03 1.456500e-05 1.869135e-04
 [866,] 6.426815e-04 1.929790e-05 6.043765e-03
 [867,] 7.099019e-04 1.962495e-05 6.986750e-03
 [868,] 2.250410e-05 3.845628e-05 4.658217e-06
 [869,] 1.515014e-03 1.451169e-05 1.905186e-04
 [870,] 2.124124e-05 5.201305e-05 5.531347e-06
 [871,] 2.153131e-05 5.241408e-05 5.485098e-06
 [872,] 2.219558e-05 3.765746e-05 4.654790e-06
 [873,] 1.958482e-03 1.443996e-05 2.511716e-04
 [874,] 4.829953e-04 2.019181e-05 5.045381e-03
 [875,] 2.089617e-05 3.827321e-05 4.888624e-06
 [876,] 4.696155e-04 2.066421e-05 5.182461e-03
 [877,] 7.598065e-04 2.006239e-05 7.211589e-03
 [878,] 8.807786e-04 2.029294e-05 8.630440e-03
 [879,] 8.074849e-04 2.014970e-05 8.461227e-03
 [880,] 2.013626e-03 1.719450e-05 1.206255e-04
 [881,] 2.196332e-05 5.496852e-05 5.520734e-06
 [882,] 2.330425e-05 5.917327e-05 5.430917e-06
 [883,] 4.698218e-04 2.029294e-05 4.526756e-03
 [884,] 7.159815e-05 8.628928e-05 9.292081e-05
 [885,] 8.815656e-04 2.098077e-05 1.022416e-02
 [886,] 2.167520e-05 5.709678e-05 5.678019e-06
 [887,] 5.903826e-05 1.234087e-04 1.094696e-04
 [888,] 2.185523e-05 5.927525e-05 5.732419e-06
 [889,] 7.185011e-04 1.708589e-05 5.112634e-05
 [890,] 4.257300e-04 2.006239e-05 3.977924e-03
 [891,] 7.099019e-04 2.111252e-05 8.302207e-03
 [892,] 8.743517e-04 1.387744e-05 1.727086e-04
 [893,] 5.910201e-04 2.086354e-05 6.679013e-03
 [894,] 2.207305e-05 6.045480e-05 5.748067e-06
 [895,] 2.226471e-05 3.720317e-05 4.633333e-06
 [896,] 6.426815e-04 2.030115e-05 6.169724e-03
 [897,] 6.889356e-04 1.447234e-05 9.807212e-05
 [898,] 2.207305e-05 3.888317e-05 4.740001e-06
 [899,] 5.085559e-04 2.007042e-05 4.717509e-03
 [900,] 9.575070e-04 1.732885e-05 6.137718e-05
 [901,] 6.016754e-04 1.995500e-05 5.602303e-03
 [902,] 2.131907e-05 5.699730e-05 5.772738e-06
 [903,] 6.651217e-05 1.743232e-05 5.834702e-06
 [904,] 2.122080e-05 5.699730e-05 5.797707e-06
 [905,] 7.833545e-05 1.329814e-04 1.709804e-04
 [906,] 1.127777e-03 1.730860e-05 7.298861e-05
 [907,] 7.081907e-04 1.564419e-05 5.808770e-05
 [908,] 4.488597e-03 1.631439e-05 3.081437e-04
 [909,] 2.142877e-05 3.653397e-05 4.714216e-06
 [910,] 1.381837e-03 1.744010e-05 7.913858e-05
 [911,] 3.547951e-05 1.918443e-05 5.835376e-06
 [912,] 2.122055e-05 6.500286e-05 6.162937e-06
 [913,] 2.102888e-05 6.595456e-05 6.263013e-06
 [914,] 2.239047e-04 2.228363e-05 2.946641e-03
 [915,] 2.587431e-04 1.441712e-05 4.726618e-05
 [916,] 2.163665e-05 6.636171e-05 6.105841e-06
 [917,] 3.290212e-04 2.238436e-05 4.442134e-03
 [918,] 3.041607e-04 1.461373e-05 5.191477e-05
 [919,] 1.756800e-04 2.161183e-05 1.976008e-03
 [920,] 4.558725e-04 2.153721e-05 5.204842e-03
 [921,] 2.686202e-04 2.330748e-05 3.896941e-03
 [922,] 1.657867e-05 8.132730e-05 1.243017e-05
 [923,] 2.034438e-05 6.866275e-05 6.516737e-06
 [924,] 1.660691e-05 8.995288e-05 1.230427e-05
 [925,] 1.477766e-04 1.381125e-05 4.645718e-05
 [926,] 5.724772e-04 2.245559e-05 7.790863e-03
 [927,] 9.925751e-04 1.508709e-05 1.040462e-04
 [928,] 1.401194e-03 1.511380e-05 1.371221e-04
 [929,] 1.439083e-02 2.534231e-05 2.841635e-01
 [930,] 8.913072e-04 2.161448e-05 1.159675e-02
 [931,] 8.453429e-04 2.149045e-05 1.083109e-02
 [932,] 3.082050e-03 1.826850e-05 1.417843e-04
 [933,] 4.844639e-04 1.706960e-05 1.925712e-05
 [934,] 5.407148e-05 3.557725e-05 1.294763e-05
 [935,] 2.256184e-04 1.366649e-05 8.219628e-05
 [936,] 1.430257e-04 1.366960e-05 5.545684e-05
 [937,] 3.350203e-04 1.367863e-05 1.137600e-04
 [938,] 4.972314e-04 1.438684e-05 8.725148e-05
 [939,] 3.213965e-04 2.148041e-05 3.986638e-03
 [940,] 2.211663e-05 4.141866e-05 4.855363e-06
 [941,] 2.200086e-05 3.703835e-05 4.664146e-06
 [942,] 3.042329e-05 4.412084e-05 1.402116e-05
 [943,] 2.122691e-05 3.901654e-05 4.876470e-06
 [944,] 3.275470e-05 1.644127e-05 4.115672e-06
 [945,] 1.021740e-03 2.172353e-05 1.252239e-02
 [946,] 2.045753e-05 2.491074e-05 5.676725e-06
 [947,] 3.003355e-04 1.545970e-05 1.071663e-03
 [948,] 2.365695e-05 1.946069e-05 4.582835e-06
 [949,] 2.647336e-05 2.849634e-05 5.043951e-06
 [950,] 2.978566e-04 1.575516e-05 1.131737e-03
 [951,] 2.143532e-05 6.137878e-05 5.942291e-06
 [952,] 2.033299e-04 2.315263e-05 4.611263e-06
 [953,] 7.536215e-04 1.523231e-05 2.540683e-03
 [954,] 5.896715e-05 1.593847e-05 2.319326e-04
 [955,] 1.581261e-03 1.550937e-05 5.737479e-03
 [956,] 1.075869e-04 1.613544e-05 4.433646e-04
 [957,] 1.695811e-03 1.606673e-05 6.948871e-03
 [958,] 4.430930e-05 3.406543e-05 1.189549e-05
 [959,] 2.081117e-05 6.929291e-05 6.694831e-06
 [960,] 6.757543e-05 1.626831e-05 2.834321e-04
 [961,] 1.431933e-04 2.074474e-05 3.616293e-06
 [962,] 2.483071e-04 1.562746e-05 9.250353e-04
 [963,] 2.108778e-05 6.340959e-05 6.147170e-06
 [964,] 2.890808e-04 1.665552e-05 1.322708e-03
 [965,] 2.044243e-05 4.407852e-05 5.315675e-06
 [966,] 1.716193e-05 3.981319e-05 5.238927e-06
 [967,] 9.495701e-04 1.538804e-05 3.354055e-03
 [968,] 4.048683e-03 1.659407e-05 9.143560e-05
 [969,] 5.874514e-04 1.592995e-05 2.558016e-05
 [970,] 2.047930e-04 1.582116e-05 1.107505e-05
 [971,] 1.808178e-05 6.056763e-05 8.089185e-06
 [972,] 1.308661e-04 2.057886e-05 3.643404e-06
 [973,] 1.996962e-03 1.552617e-05 7.276341e-03
 [974,] 1.796928e-05 3.715338e-05 6.147661e-06
 [975,] 1.976537e-05 9.087027e-05 8.059010e-06
 [976,] 1.260819e-04 2.037941e-05 3.643442e-06
 [977,] 1.398821e-04 1.558128e-05 6.363354e-06
 [978,] 1.580219e-03 1.711174e-05 8.056244e-03
 [979,] 3.908843e-05 1.587050e-05 3.677950e-06
 [980,] 2.619828e-04 1.531643e-05 1.485001e-05
 [981,] 1.759612e-05 3.532850e-05 6.520021e-06
 [982,] 1.954684e-05 5.558671e-05 6.183553e-06
 [983,] 1.815139e-05 5.974631e-05 7.860897e-06
 [984,] 1.793719e-05 4.385828e-05 6.823480e-06
 [985,] 2.526325e-04 1.550755e-05 1.382308e-05
 [986,] 2.407203e-03 1.805905e-05 1.439269e-02
 [987,] 1.509967e-03 2.118024e-05 2.164488e-05
 [988,] 8.461485e-05 2.079807e-05 3.572712e-06
 [989,] 2.074577e-05 3.561090e-05 4.779183e-06
 [990,] 5.277348e-05 1.899128e-05 4.929852e-06
 [991,] 4.212550e-05 2.160206e-05 3.505124e-06
 [992,] 2.011082e-05 5.760557e-05 6.162720e-06
 [993,] 1.984181e-05 6.023166e-05 6.402887e-06
 [994,] 2.044936e-05 3.587151e-05 4.848497e-06
 [995,] 3.508711e-05 2.598994e-05 3.819889e-06
 [996,] 2.140402e-05 3.092945e-05 4.408566e-06
 [997,] 2.561228e-05 1.622163e-05 1.068330e-04
 [998,] 9.028205e-04 1.391465e-05 6.429576e-05
 [999,] 3.451665e-04 1.382470e-05 2.236626e-05
[1000,] 2.787813e-05 1.751708e-05 4.647099e-06
[1001,] 2.131161e-05 3.179042e-05 4.467796e-06
[1002,] 7.181215e-04 1.640122e-05 3.300032e-03
[1003,] 2.038818e-05 3.159243e-05 4.598996e-06
[1004,] 5.509671e-04 1.570566e-05 2.222528e-03
[1005,] 1.106473e-04 1.470171e-05 7.430240e-06
[1006,] 2.420381e-04 1.606178e-05 1.037617e-03
[1007,] 5.828343e-04 1.612352e-05 2.542904e-03
[1008,] 7.896892e-04 1.556875e-05 3.164053e-05
[1009,] 2.055915e-05 3.056784e-05 4.510169e-06
[1010,] 9.711132e-05 1.495508e-05 7.026853e-06
[1011,] 3.021604e-05 2.636932e-05 7.050071e-06
[1012,] 2.067760e-05 3.090446e-05 4.540680e-06
[1013,] 3.046131e-04 1.697747e-05 1.538975e-03
[1014,] 1.007320e-03 1.280833e-05 1.194648e-04
[1015,] 3.051949e-04 1.274767e-05 4.935607e-05
[1016,] 1.953986e-05 2.810902e-05 4.521865e-06
[1017,] 9.045124e-05 1.451922e-05 5.930431e-06
[1018,] 2.064080e-04 1.767598e-05 1.117263e-03
[1019,] 1.120947e-03 1.345104e-05 7.781592e-05
[1020,] 1.851194e-05 3.019715e-05 4.868901e-06
[1021,] 3.645028e-05 1.326653e-05 4.011456e-06
[1022,] 4.001092e-04 1.825216e-05 2.489719e-03
[1023,] 3.568492e-05 1.678396e-05 1.675976e-04
[1024,] 2.396175e-04 1.781197e-05 1.381854e-03
[1025,] 3.493590e-04 1.799236e-05 2.086342e-03
[1026,] 3.384262e-05 4.894389e-05 1.818136e-05
[1027,] 3.473562e-05 1.427397e-05 3.785302e-06
[1028,] 2.038473e-05 3.115407e-05 4.569442e-06
[1029,] 8.927078e-05 1.339579e-05 9.935064e-06
[1030,] 8.104701e-05 1.330561e-05 9.806443e-06
[1031,] 1.671462e-04 1.354039e-05 1.665683e-05
[1032,] 2.136578e-04 1.405450e-05 1.775023e-05
[1033,] 2.530927e-04 1.748052e-05 1.427625e-03
[1034,] 2.066509e-05 2.232081e-05 4.005229e-06
[1035,] 1.449697e-04 1.279007e-05 2.725232e-05
[1036,] 7.189155e-05 3.633169e-05 2.751233e-05
[1037,] 2.419996e-04 1.799236e-05 1.434136e-03
[1038,] 2.122068e-04 1.294897e-05 3.165004e-05
[1039,] 2.122068e-04 1.294897e-05 3.165004e-05
[1040,] 3.713341e-05 1.339624e-05 4.024459e-06
[1041,] 2.165330e-04 1.811398e-05 1.312009e-03
[1042,] 1.393539e-04 1.295807e-05 2.185328e-05
[1043,] 1.979439e-05 2.791805e-05 4.454448e-06
[1044,] 3.165076e-04 1.970671e-05 2.382344e-03
[1045,] 1.989844e-05 3.104568e-05 4.651304e-06
[1046,] 6.803633e-05 1.320391e-05 9.370055e-06
[1047,] 1.192964e-04 1.352778e-05 1.250553e-05
[1048,] 5.432234e-05 1.918160e-05 4.897786e-06
[1049,] 3.415951e-04 1.984971e-05 2.587604e-03
[1050,] 3.713481e-05 1.429230e-05 3.641309e-06
[1051,] 1.872547e-05 2.603703e-05 4.478116e-06
[1052,] 6.330544e-05 1.363628e-05 7.258212e-06
[1053,] 2.748635e-04 1.963732e-05 2.015569e-03
[1054,] 3.430514e-04 1.844786e-05 2.160299e-03
[1055,] 3.635772e-04 1.949743e-05 2.675882e-03
[1056,] 2.545572e-04 1.879550e-05 1.692579e-03
[1057,] 3.740182e-04 1.306327e-05 4.612870e-05
[1058,] 4.413535e-04 1.872288e-05 2.904068e-03
[1059,] 1.329097e-04 1.342880e-05 1.340839e-05
[1060,] 2.777452e-04 1.402703e-05 2.097462e-05
[1061,] 1.935915e-05 3.618970e-05 5.107245e-06
[1062,] 3.608868e-04 1.781642e-05 2.072148e-03
[1063,] 8.812459e-05 6.059647e-05 6.566348e-05
[1064,] 1.954100e-04 1.470539e-05 1.247821e-05
[1065,] 5.378142e-05 1.994900e-05 4.759190e-06
[1066,] 1.266610e-03 1.333598e-05 1.057147e-04
[1067,] 2.194291e-04 1.478652e-05 1.339986e-05
[1068,] 3.777715e-04 1.799692e-05 2.231262e-03
[1069,] 1.936291e-05 3.744721e-05 5.188610e-06
[1070,] 3.749114e-05 3.879408e-05 1.597072e-05
[1071,] 4.375719e-04 1.887425e-05 2.916289e-03
[1072,] 3.745405e-04 1.817238e-05 2.270395e-03
[1073,] 2.845355e-04 1.473254e-05 1.691752e-05
[1074,] 1.990195e-05 3.453981e-05 4.867914e-06
[1075,] 2.259780e-04 1.451148e-05 1.480175e-05
[1076,] 4.056414e-04 1.345404e-05 3.762181e-05
[1077,] 2.660481e-04 1.802298e-05 1.540051e-03
[1078,] 3.468878e-04 1.354619e-05 3.342695e-05
[1079,] 1.977483e-05 2.983618e-05 4.622487e-06
[1080,] 3.468878e-04 1.435384e-05 2.227561e-05
[1081,] 4.587456e-04 1.722747e-05 2.273747e-03
[1082,] 4.021681e-04 1.803812e-05 2.355390e-03
[1083,] 2.038818e-05 2.884305e-05 4.418217e-06
[1084,] 3.473686e-05 3.780768e-05 1.412966e-05
[1085,] 3.485743e-04 1.482308e-05 2.080448e-05
[1086,] 3.912199e-04 1.520277e-05 2.098621e-05
[1087,] 2.063186e-05 4.580585e-05 5.315085e-06
[1088,] 4.587456e-04 1.699455e-05 2.277017e-03
[1089,] 1.842324e-03 1.374161e-05 1.224276e-04
[1090,] 3.975088e-04 1.684740e-05 1.919986e-03
[1091,] 4.626053e-04 1.406168e-05 2.972946e-05
[1092,] 3.912199e-04 1.544546e-05 1.948699e-05
[1093,] 2.024435e-05 3.289273e-05 4.725608e-06
[1094,] 5.340869e-05 2.018890e-05 4.853835e-06
[1095,] 3.907678e-04 1.355035e-05 3.890146e-05
[1096,] 2.557445e-04 1.359488e-05 2.682777e-05
[1097,] 3.430514e-04 1.672455e-05 1.645368e-03
[1098,] 1.992856e-05 2.835622e-05 4.497596e-06
[1099,] 1.921413e-04 1.381559e-05 1.560046e-05
[1100,] 2.024435e-05 3.920523e-05 5.113344e-06
[1101,] 6.574292e-04 1.776097e-05 3.733024e-03
[1102,] 5.923519e-04 1.771165e-05 3.302325e-03
[1103,] 6.050706e-04 1.512396e-05 2.984335e-05
[1104,] 6.759806e-04 1.385895e-05 5.346369e-05
[1105,] 1.795944e-04 1.321918e-05 2.355818e-05
[1106,] 2.087984e-05 1.338674e-04 8.691085e-06
[1107,] 2.052320e-05 3.697269e-05 4.903077e-06
[1108,] 2.043544e-05 3.948058e-05 5.052676e-06
[1109,] 2.034914e-05 5.047883e-05 5.693566e-06
[1110,] 2.043544e-05 4.825393e-05 5.553645e-06
[1111,] 6.127623e-05 2.203579e-05 4.823120e-06
[1112,] 7.008793e-04 1.807491e-05 4.050904e-03
[1113,] 7.488588e-04 1.420649e-05 5.417221e-05
[1114,] 2.064808e-05 5.316749e-05 5.813472e-06
[1115,] 1.387398e-03 1.576677e-05 5.679064e-05
[1116,] 1.632636e-03 1.591907e-05 6.229442e-05
[1117,] 2.200121e-05 5.333887e-05 5.481169e-06
[1118,] 9.555058e-05 2.098171e-05 4.187004e-06
[1119,] 1.729675e-05 1.770032e-05 3.320383e-06
[1120,] 2.881858e-05 2.475420e-05 1.748133e-04
[1121,] 3.362722e-05 5.474748e-05 4.189003e-06
[1122,] 1.322732e-05 1.656281e-05 1.683711e-05
[1123,] 1.326536e-05 1.586637e-05 1.556124e-05
[1124,] 3.846371e-05 3.387053e-05 1.288328e-05
[1125,] 1.434418e-05 1.556493e-05 2.855451e-05
[1126,] 1.691527e-05 2.280568e-05 8.912754e-05
[1127,] 1.528025e-05 2.229388e-05 6.789696e-05
[1128,] 1.559832e-05 2.270144e-05 7.164920e-05
[1129,] 2.350836e-05 1.623442e-05 6.089491e-05
[1130,] 1.519931e-05 2.245460e-05 5.422117e-05
[1131,] 1.526736e-05 2.372140e-05 6.675491e-05
[1132,] 1.517830e-05 2.290014e-05 6.950180e-05
[1133,] 1.603159e-05 1.736321e-05 4.649398e-05
[1134,] 5.027969e-05 3.408359e-05 1.038276e-05
[1135,] 5.629183e-05 3.471357e-05 1.086327e-05
[1136,] 5.741429e-05 3.377205e-05 1.152206e-05
[1137,] 1.352613e-05 1.546021e-04 1.562640e-05
[1138,] 6.085073e-05 4.592520e-05 1.263651e-05
[1139,] 5.236131e-05 3.403076e-05 1.096363e-05
[1140,] 2.243864e-05 1.180088e-04 3.871820e-05
[1141,] 2.151477e-05 1.175429e-04 3.628428e-05
[1142,] 1.416691e-05 1.188771e-04 1.614654e-05
[1143,] 2.325095e-05 1.140855e-04 4.009583e-05
[1144,] 3.129116e-05 4.149869e-05 8.071661e-06
[1145,] 1.409794e-05 1.150722e-04 1.561193e-05
[1146,] 6.156160e-05 3.345464e-05 1.374973e-05
[1147,] 1.961308e-05 1.390847e-04 3.561917e-05
[1148,] 4.257849e-05 4.024223e-05 1.540583e-05
[1149,] 1.330717e-05 9.681083e-05 1.167508e-05
[1150,] 2.060243e-05 7.491324e-05 2.438699e-05
[1151,] 2.212412e-05 6.805828e-05 2.518295e-05
[1152,] 2.320585e-05 7.101415e-05 2.787799e-05
[1153,] 4.991245e-05 3.306927e-05 1.245581e-05
[1154,] 2.722273e-05 7.984115e-05 3.821076e-05
[1155,] 4.343361e-05 4.693556e-05 8.058101e-06
[1156,] 1.504795e-05 9.343394e-05 1.628726e-05
[1157,] 2.631714e-05 8.183605e-05 3.722180e-05
[1158,] 1.474926e-05 7.975225e-05 1.415671e-05
[1159,] 2.428731e-05 7.793398e-05 3.213581e-05
[1160,] 2.458927e-05 7.793398e-05 3.269979e-05
[1161,] 1.449527e-05 8.623967e-05 1.434984e-05
[1162,] 4.776285e-05 3.340014e-05 1.341418e-05
[1163,] 2.428731e-05 7.793398e-05 3.213581e-05
[1164,] 1.353887e-05 7.773443e-05 1.120832e-05
[1165,] 2.037799e-05 7.654662e-05 2.447510e-05
[1166,] 1.348365e-05 7.705209e-05 1.101039e-05
[1167,] 1.417444e-05 7.724287e-05 1.272774e-05
[1168,] 1.421274e-05 7.940609e-05 1.303825e-05
[1169,] 2.347939e-05 7.675841e-05 3.040816e-05
[1170,] 2.347939e-05 7.193794e-05 2.889208e-05
[1171,] 2.406683e-05 7.675841e-05 3.149233e-05
[1172,] 2.316695e-05 7.610189e-05 2.963131e-05
[1173,] 2.449462e-05 7.675841e-05 3.228140e-05
[1174,] 1.469057e-05 8.221465e-05 1.436932e-05
[1175,] 2.492898e-05 7.793398e-05 3.333404e-05
[1176,] 3.084857e-05 1.269013e-04 6.566535e-05
[1177,] 4.592177e-05 3.660636e-05 1.295167e-05
[1178,] 2.720286e-05 1.705162e-04 6.924009e-05
[1179,] 1.455799e-05 2.508721e-04 2.779869e-05
[1180,] 1.559322e-05 1.479159e-04 2.363239e-05
[1181,] 3.038557e-05 1.292784e-04 6.432125e-05
[1182,] 1.520196e-05 1.654248e-04 2.357639e-05
[1183,] 2.793195e-05 1.405380e-04 6.036952e-05
[1184,] 1.417457e-05 2.118939e-04 2.145448e-05
[1185,] 4.825506e-05 2.116073e-05 9.466396e-06
[1186,] 3.378845e-05 5.545305e-05 1.287004e-05
[1187,] 3.453621e-05 1.517650e-05 7.897182e-06
[1188,] 1.337530e-05 1.372104e-05 3.243404e-06
[1189,] 1.318696e-05 1.360307e-05 3.229814e-06
[1190,] 1.328599e-05 1.355321e-05 3.227526e-06
[1191,] 1.490613e-05 1.359093e-05 3.342296e-06
[1192,] 3.847488e-05 1.381686e-05 6.854185e-06
[1193,] 1.341185e-05 1.349304e-05 3.230087e-06
[1194,] 1.378331e-05 1.480595e-05 3.684545e-06
[1195,] 4.695987e-05 1.425932e-05 8.883166e-06
[1196,] 1.284405e-05 1.477815e-05 3.385843e-06
[1197,] 1.351410e-05 1.386465e-05 3.151825e-06
[1198,] 1.351410e-05 1.396022e-05 3.149692e-06
[1199,] 1.346777e-05 1.376529e-05 3.153797e-06
[1200,] 1.398658e-05 1.388587e-05 3.203410e-06
[1201,] 1.428984e-05 1.377874e-05 3.233277e-06
[1202,] 1.376939e-05 1.610716e-05 3.225673e-06
[1203,] 2.623558e-05 3.142615e-05 8.646557e-06
[1204,] 7.315010e-05 1.657140e-05 4.752387e-06
[1205,] 2.863094e-05 4.033132e-05 1.277638e-05
[1206,] 1.400274e-05 1.374082e-05 3.328793e-06
[1207,] 1.511504e-05 1.657566e-05 3.544433e-06
[1208,] 6.471809e-05 4.228531e-05 4.264418e-05
[1209,] 3.437075e-05 1.471989e-05 4.924644e-06
[1210,] 2.888224e-05 3.732197e-05 8.948559e-06
[1211,] 7.515290e-05 1.568275e-05 1.552733e-05
[1212,] 7.937852e-05 3.586731e-05 4.430496e-05
[1213,] 1.375982e-05 1.586283e-05 3.633414e-06
[1214,] 4.116965e-05 1.845177e-05 7.869514e-06
[1215,] 2.714324e-05 3.869130e-05 7.324632e-06
[1216,] 1.486259e-05 1.552929e-05 3.817804e-06
[1217,] 4.022477e-05 1.450689e-05 4.942387e-06
[1218,] 1.448826e-05 1.660134e-05 3.998290e-06
[1219,] 1.557251e-05 1.570301e-05 3.842489e-06
[1220,] 2.140090e-04 1.488395e-05 2.565305e-05
[1221,] 5.764716e-05 3.253583e-05 2.845526e-05
[1222,] 6.414343e-05 1.409348e-05 1.088524e-05
[1223,] 1.335989e-05 1.577418e-05 3.498544e-06
[1224,] 5.006003e-05 3.324564e-05 2.512953e-05
[1225,] 3.437360e-05 1.442029e-05 4.646900e-06
[1226,] 5.072595e-05 3.277331e-05 2.519434e-05
[1227,] 6.102826e-05 3.591518e-05 3.419112e-05
[1228,] 3.655854e-05 1.455940e-05 4.953103e-06
[1229,] 5.778321e-05 1.487511e-05 1.185087e-05
[1230,] 4.288853e-05 3.621294e-05 2.376472e-05
[1231,] 1.363369e-05 1.592560e-05 3.632847e-06
[1232,] 1.215511e-04 1.499738e-05 1.882359e-05
[1233,] 4.331701e-05 3.681703e-05 2.368134e-05
[1234,] 5.041683e-05 1.951131e-05 1.700502e-05
[1235,] 4.753595e-05 3.436182e-05 2.515538e-05
[1236,] 4.504697e-05 3.289729e-05 2.254411e-05
[1237,] 5.627701e-05 1.676606e-05 1.443104e-05
[1238,] 4.566689e-05 3.302693e-05 2.293921e-05
[1239,] 5.460798e-05 1.416564e-05 9.340507e-06
[1240,] 2.088788e-05 1.478155e-05 4.451951e-06
[1241,] 2.414595e-05 2.473859e-05 9.499359e-06
[1242,] 6.191004e-05 1.367071e-05 8.076115e-06
[1243,] 1.317624e-05 1.629850e-05 3.507474e-06
[1244,] 2.972542e-05 1.511965e-05 4.766426e-06
[1245,] 2.138197e-05 1.635701e-05 4.763700e-06
[1246,] 4.955854e-05 2.366816e-05 1.498375e-05
[1247,] 5.041939e-05 2.386350e-05 1.551537e-05
[1248,] 4.871892e-05 1.460198e-05 7.330945e-06
[1249,] 2.202054e-05 1.641687e-05 4.848666e-06
[1250,] 3.870522e-05 2.915984e-05 1.612505e-05
[1251,] 4.175292e-05 2.641736e-05 9.765630e-06
[1252,] 2.588999e-04 1.405411e-05 2.048609e-05
[1253,] 2.792374e-05 1.592200e-05 4.923199e-06
[1254,] 4.175292e-05 2.622942e-05 9.949534e-06
[1255,] 4.616146e-05 1.905180e-05 1.035018e-05
[1256,] 4.524907e-05 1.893481e-05 9.770631e-06
[1257,] 5.511165e-05 1.358199e-05 6.302082e-06
[1258,] 4.065164e-05 2.608110e-05 9.889015e-06
[1259,] 1.227869e-05 2.320730e-05 3.749121e-06
[1260,] 5.119747e-05 1.358387e-05 6.356000e-06
[1261,] 5.298531e-05 1.374470e-05 6.804535e-06
[1262,] 2.196659e-05 1.624823e-05 5.066501e-06
[1263,] 3.144938e-05 3.177055e-05 1.254193e-05
[1264,] 5.224270e-05 1.353530e-05 6.302182e-06
[1265,] 4.168136e-05 2.600503e-05 9.976370e-06
[1266,] 3.563270e-05 2.878175e-05 9.012497e-06
[1267,] 3.949469e-05 2.600015e-05 9.563352e-06
[1268,] 5.726401e-05 1.361825e-05 4.956314e-06
[1269,] 3.349903e-05 2.251361e-05 8.852510e-06
[1270,] 4.878370e-05 1.356909e-05 4.675437e-06
[1271,] 5.331934e-05 1.355513e-05 4.818117e-06
[1272,] 4.874006e-05 2.581416e-05 1.249650e-05
[1273,] 1.719103e-05 1.571496e-05 4.165109e-06
[1274,] 6.345683e-05 1.413536e-05 4.626402e-06
[1275,] 4.556069e-05 2.151399e-05 1.142451e-05
[1276,] 1.150523e-04 2.310093e-05 1.942609e-05
[1277,] 4.838315e-05 2.576814e-05 1.234078e-05
[1278,] 1.847407e-05 1.544948e-05 3.687342e-06
[1279,] 1.226078e-04 2.020396e-05 1.307554e-05
[1280,] 4.448603e-05 1.475103e-05 5.206534e-06
[1281,] 2.966786e-05 1.527919e-05 4.971243e-06
[1282,] 2.260249e-04 1.325580e-05 1.767216e-05
[1283,] 4.614409e-05 2.537244e-05 1.202386e-05
[1284,] 4.659920e-05 2.528719e-05 1.179271e-05
[1285,] 4.949255e-05 2.527597e-05 1.212370e-05
[1286,] 5.600055e-05 1.285364e-05 4.491770e-06
[1287,] 4.446742e-05 1.381015e-05 6.267934e-06
[1288,] 4.949255e-05 2.519596e-05 1.202864e-05
[1289,] 6.464761e-05 1.450806e-05 5.912892e-06
[1290,] 1.589971e-04 1.342691e-05 1.381914e-05
[1291,] 8.295349e-05 1.380668e-05 9.097423e-06
[1292,] 3.531670e-04 1.350404e-05 2.490334e-05
[1293,] 1.100689e-04 1.750605e-05 1.236242e-05
[1294,] 7.166077e-05 1.385378e-05 7.995421e-06
[1295,] 3.224766e-05 2.680391e-05 7.930021e-06
[1296,] 4.691115e-04 1.346868e-05 2.844878e-05
[1297,] 5.899144e-05 1.484288e-05 5.415859e-06
[1298,] 7.788654e-05 1.389973e-05 7.844012e-06
[1299,] 5.564936e-05 1.495919e-05 5.209584e-06
[1300,] 5.564936e-05 1.495919e-05 5.209584e-06
[1301,] 5.564936e-05 1.499230e-05 5.190633e-06
[1302,] 3.266087e-05 3.311973e-05 8.842932e-06
[1303,] 5.828753e-05 1.257919e-05 4.796728e-06
[1304,] 7.018973e-05 1.379639e-05 7.819792e-06
[1305,] 3.597254e-05 1.272737e-05 4.826577e-06
[1306,] 3.728445e-05 1.272737e-05 4.905725e-06
[1307,] 3.253176e-05 1.292168e-05 5.425022e-06
[1308,] 1.305145e-04 1.741075e-05 9.185752e-06
[1309,] 3.592692e-04 1.317294e-05 1.747923e-05
[1310,] 3.253176e-05 1.296090e-05 5.472080e-06
[1311,] 2.216717e-05 1.726654e-05 5.123696e-06
[1312,] 3.957628e-05 2.529489e-05 9.027373e-06
[1313,] 2.138295e-05 1.642941e-05 5.144687e-06
[1314,] 1.746179e-05 1.496632e-05 3.040733e-06
[1315,] 4.013322e-05 2.532855e-05 9.081545e-06
[1316,] 3.316909e-05 1.313665e-05 5.731243e-06
[1317,] 3.284784e-05 1.316026e-05 5.726893e-06
[1318,] 3.504612e-05 1.270711e-05 4.911032e-06
[1319,] 3.305679e-05 1.320186e-05 5.791941e-06
[1320,] 3.253176e-05 1.342023e-05 5.964900e-06
[1321,] 2.164955e-05 1.626196e-05 4.239352e-06
[1322,] 3.284784e-05 1.323367e-05 5.805716e-06
[1323,] 2.164955e-05 1.626196e-05 4.239352e-06
[1324,] 3.957628e-05 2.529002e-05 9.177366e-06
[1325,] 4.013322e-05 2.530261e-05 9.338110e-06
[1326,] 3.460580e-05 1.270838e-05 4.864023e-06
[1327,] 3.284784e-05 1.333763e-05 5.914043e-06
[1328,] 1.319454e-04 1.709618e-05 9.367411e-06
[1329,] 3.592692e-04 1.312405e-05 1.844408e-05
[1330,] 3.188441e-05 1.339680e-05 5.837276e-06
[1331,] 5.849160e-05 1.275714e-05 5.204609e-06
[1332,] 2.179389e-05 1.657436e-05 4.258957e-06
[1333,] 4.246376e-05 1.297902e-05 4.417798e-06
[1334,] 6.031288e-05 1.547767e-05 5.345898e-06
[1335,] 3.646695e-05 1.309086e-05 5.977331e-06
[1336,] 2.215084e-05 1.603352e-05 4.222816e-06
[1337,] 2.194957e-05 1.597609e-05 4.207300e-06
[1338,] 2.037384e-04 1.344348e-05 1.041955e-05
[1339,] 2.220930e-05 1.570613e-05 4.192088e-06
[1340,] 1.961139e-04 1.267736e-05 1.338684e-05
[1341,] 4.248953e-05 1.302521e-05 4.480307e-06
[1342,] 3.594124e-04 1.442140e-05 2.593780e-05
[1343,] 1.485935e-04 2.260464e-05 1.247901e-05
[1344,] 3.734417e-05 1.676926e-05 8.597633e-06
[1345,] 3.219572e-05 3.038260e-05 7.293497e-06
[1346,] 3.181915e-05 3.988356e-05 9.348319e-06
[1347,] 1.984880e-05 2.929395e-05 6.463622e-06
[1348,] 1.766280e-05 3.638451e-05 9.221145e-06
[1349,] 2.000749e-05 2.938209e-05 6.550727e-06
[1350,] 2.244652e-05 1.574277e-05 4.857019e-06
[1351,] 9.787770e-05 2.125060e-05 1.023568e-05
[1352,] 1.805416e-04 1.685133e-05 3.267880e-05
[1353,] 4.282110e-05 1.803333e-05 1.210833e-05
[1354,] 1.280426e-04 2.158966e-05 4.323220e-05
[1355,] 1.778690e-05 3.888483e-05 9.748823e-06
[1356,] 1.766280e-05 4.385059e-05 1.047029e-05
[1357,] 7.874500e-05 1.614556e-05 1.439165e-05
[1358,] 1.125966e-04 2.749063e-05 9.728635e-06
[1359,] 7.629946e-05 1.690923e-05 1.562093e-05
[1360,] 4.339768e-05 1.892795e-05 1.323361e-05
[1361,] 1.183229e-04 2.237309e-05 4.300224e-05
[1362,] 1.011850e-04 2.924304e-05 8.697768e-06
[1363,] 7.516964e-05 1.585848e-05 1.355952e-05
[1364,] 1.991661e-05 3.094209e-05 6.995708e-06
[1365,] 9.689767e-05 2.237309e-05 3.636525e-05
[1366,] 7.780611e-05 1.581876e-05 1.372593e-05
[1367,] 7.994534e-05 1.607452e-05 1.448865e-05
[1368,] 1.889597e-05 2.973814e-05 8.219140e-06
[1369,] 7.874500e-05 1.590210e-05 1.400037e-05
[1370,] 2.599172e-04 1.588551e-05 2.901771e-05
[1371,] 8.591782e-04 1.752096e-05 7.931364e-05
[1372,] 4.029943e-05 2.946277e-05 1.156770e-05
[1373,] 3.214379e-05 7.540071e-05 4.413029e-05
[1374,] 1.166068e-04 2.778324e-05 3.644336e-05
[1375,] 3.099595e-05 4.247908e-05 2.373747e-05
[1376,] 2.597376e-05 3.206134e-05 9.601786e-06
[1377,] 2.478625e-05 7.561997e-05 2.483991e-05
[1378,] 1.626775e-05 3.779232e-05 5.399752e-06
[1379,] 2.629340e-05 3.353988e-05 1.011777e-05
[1380,] 2.640277e-05 3.406037e-05 1.032421e-05
[1381,] 2.773373e-05 3.753223e-05 9.695423e-06
[1382,] 3.988680e-05 3.015398e-05 1.220715e-05
[1383,] 2.645842e-05 3.394055e-05 1.031945e-05
[1384,] 3.988680e-05 3.029258e-05 1.236112e-05
[1385,] 2.662353e-05 3.390428e-05 1.040768e-05
[1386,] 2.825135e-05 3.712494e-05 9.764831e-06
[1387,] 2.777860e-05 3.545712e-05 9.087150e-06
[1388,] 3.395029e-05 3.142756e-05 1.388604e-05
[1389,] 3.678080e-05 3.013318e-05 1.436680e-05
[1390,] 3.696145e-05 6.708349e-05 4.704474e-05
[1391,] 2.818947e-05 3.724683e-05 9.777389e-06
[1392,] 3.559855e-05 3.026046e-05 1.396674e-05
[1393,] 3.568233e-05 6.297587e-05 4.263682e-05
[1394,] 3.970736e-05 7.194154e-05 5.559940e-05
[1395,] 2.812369e-05 3.623319e-05 9.376224e-06
[1396,] 3.510477e-05 6.550910e-05 4.326410e-05
[1397,] 1.854877e-05 3.370879e-05 5.946894e-06
[1398,] 3.428321e-05 6.550910e-05 4.202102e-05
[1399,] 3.714195e-05 3.189449e-05 1.555652e-05
[1400,] 3.433736e-05 3.091340e-05 1.374460e-05
[1401,] 4.056469e-05 6.613869e-05 5.281176e-05
[1402,] 2.772565e-05 3.955112e-05 1.905657e-05
[1403,] 3.525420e-05 3.085087e-05 1.407451e-05
[1404,] 3.510845e-05 3.100257e-05 1.409652e-05
[1405,] 3.687035e-05 6.401946e-05 4.576073e-05
[1406,] 3.478917e-05 3.049094e-05 1.365572e-05
[1407,] 5.233355e-05 3.076701e-05 1.655909e-05
[1408,] 4.932021e-05 5.211318e-05 4.340709e-05
[1409,] 1.370456e-05 2.011052e-04 7.514772e-06
[1410,] 2.220737e-05 2.031912e-05 7.717163e-06
[1411,] 1.009030e-04 2.631673e-05 1.541658e-05
[1412,] 7.213961e-05 5.519048e-05 6.704829e-05
[1413,] 1.836889e-05 3.163977e-05 5.667784e-06
[1414,] 1.950790e-05 3.911789e-05 1.173043e-05
[1415,] 3.000506e-05 4.158891e-05 1.121569e-05
[1416,] 1.410650e-05 1.536032e-04 1.153941e-05
[1417,] 1.413919e-05 8.416853e-05 8.185692e-06
[1418,] 8.201709e-05 3.593945e-05 9.627595e-06
[1419,] 1.540717e-05 4.568435e-04 3.047858e-05
[1420,] 7.659533e-05 3.181701e-04 3.006890e-04
[1421,] 5.633113e-05 3.849586e-05 9.095479e-06
[1422,] 6.569026e-05 3.467407e-05 9.459665e-06
[1423,] 4.607449e-05 3.402776e-05 1.138817e-05
[1424,] 7.563596e-05 3.143832e-05 3.879847e-05
[1425,] 5.001644e-05 4.009691e-05 3.587778e-05
[1426,] 3.997390e-04 2.547449e-05 1.415432e-04
[1427,] 3.532412e-05 4.215809e-05 8.999510e-06
[1428,] 7.968181e-05 2.836559e-05 3.763479e-05
[1429,] 6.657389e-05 2.901021e-05 3.345726e-05
[1430,] 1.487823e-05 1.489693e-05 4.186866e-06
[1431,] 1.408988e-04 1.364409e-05 1.123971e-05
[1432,] 1.383156e-05 2.165513e-05 5.002715e-06
[1433,] 1.695213e-05 2.125255e-05 6.941800e-06
[1434,] 1.134296e-04 1.391152e-05 1.105531e-05
[1435,] 1.031081e-04 5.088423e-05 9.380729e-05
[1436,] 8.628549e-05 5.442483e-05 8.688554e-05
[1437,] 1.014251e-04 4.672915e-05 8.316267e-05
[1438,] 4.026877e-05 5.378517e-05 2.457866e-05
[1439,] 2.640190e-04 3.440160e-05 1.624717e-04
[1440,] 1.014202e-04 4.894803e-05 8.819102e-05
[1441,] 2.928716e-05 3.872406e-05 9.175048e-06
[1442,] 4.415923e-05 4.319231e-05 2.221526e-05
[1443,] 2.690214e-04 4.454691e-05 2.307099e-04
[1444,] 7.575761e-05 1.452555e-05 1.022054e-05
[1445,] 9.101725e-05 1.069655e-04 1.990660e-04
[1446,] 1.690538e-05 4.121255e-05 1.175338e-05
[1447,] 2.698202e-05 2.741900e-05 1.446587e-05
[1448,] 1.184318e-04 5.687048e-05 1.222626e-04
[1449,] 8.781756e-05 6.084100e-05 9.996222e-05
[1450,] 8.406613e-05 8.236844e-05 1.352044e-04
[1451,] 2.447054e-04 2.494984e-05 8.873634e-05
[1452,] 1.853010e-05 1.956211e-05 3.456529e-06
[1453,] 2.581922e-05 1.988896e-05 3.492134e-06
[1454,] 7.952154e-05 1.621779e-05 5.149138e-06
[1455,] 3.114427e-05 1.458085e-05 4.658042e-06
[1456,] 5.188142e-05 4.126259e-05 2.009641e-05
[1457,] 1.876120e-05 1.623653e-05 3.734749e-06
[1458,] 2.487778e-05 3.181995e-05 1.310939e-05
[1459,] 1.805104e-05 2.459548e-05 6.605564e-06
[1460,] 1.236591e-04 2.450314e-04 6.797380e-04
[1461,] 6.364731e-05 1.288331e-04 1.703191e-04
[1462,] 3.173087e-05 9.496927e-04 3.717833e-04
[1463,] 2.037631e-05 1.870488e-05 5.349561e-06
[1464,] 1.113556e-04 1.774126e-05 1.514638e-05
[1465,] 1.645608e-03 2.380721e-03 1.146076e-01
[1466,] 6.432879e-05 5.141478e-05 4.075805e-05
[1467,] 1.467090e-03 2.718142e-03 1.163153e-01
[1468,] 1.039111e-04 1.767369e-05 1.445646e-05
[1469,] 1.991986e-04 3.356265e-04 1.535718e-03
[1470,] 1.956475e-04 3.138760e-04 1.403454e-03
[1471,] 1.389415e-03 1.103963e-03 4.263880e-02
[1472,] 1.569337e-03 1.585860e-03 7.117110e-02
[1473,] 1.716006e-03 1.514092e-03 7.430914e-02
[1474,] 3.402465e-05 6.846991e-04 3.353586e-04
[1475,] 3.559354e-03 2.175748e-03 2.327636e-01
[1476,] 1.395387e-03 1.579497e-03 6.271328e-02
[1477,] 2.849064e-05 6.635539e-04 2.420306e-04
[1478,] 5.094976e-05 2.738092e-03 1.682647e-03
[1479,] 4.824066e-05 2.753990e-03 1.549842e-03
[1480,] 4.190854e-05 2.440926e-03 1.124286e-03
[1481,] 5.627389e-05 2.302168e-03 1.678486e-03
[1482,] 2.294691e-05 2.640309e-04 8.271406e-05
[1483,] 1.896332e-05 2.901680e-05 4.019614e-06
[1484,] 5.141642e-05 4.851825e-03 2.686300e-03
[1485,] 4.844701e-05 2.681698e-03 1.512244e-03
[1486,] 5.009703e-05 2.534536e-03 1.526519e-03
[1487,] 4.183937e-05 4.078761e-03 1.616611e-03
[1488,] 1.002397e-04 1.190383e-02 1.352030e-02
[1489,] 6.395985e-05 2.449338e-05 1.918710e-05
[1490,] 3.531869e-05 1.975967e-05 4.481487e-06
[1491,] 7.483645e-05 2.642058e-05 3.745184e-06
[1492,] 2.575406e-05 9.270664e-05 5.237682e-06
[1493,] 2.695869e-05 9.842776e-05 5.259456e-06
[1494,] 4.148624e-05 1.468733e-05 4.624096e-06
[1495,] 3.804989e-05 1.461257e-05 4.587091e-06
[1496,] 2.359533e-05 1.014082e-04 5.421937e-06
[1497,] 2.385916e-05 9.614953e-05 5.367039e-06
[1498,] 3.680908e-05 1.467574e-05 4.483840e-06
[1499,] 2.837798e-05 1.778493e-05 3.463147e-06
[1500,] 2.906739e-05 1.363999e-05 4.498031e-06
[1501,] 3.515634e-05 1.454992e-05 4.283000e-06
[1502,] 3.454678e-05 1.429042e-05 4.296491e-06
[1503,] 2.845365e-05 1.344511e-05 4.409507e-06
[1504,] 2.054178e-05 7.410252e-05 5.436027e-06
[1505,] 4.496018e-05 2.724319e-05 7.611907e-06
[1506,] 2.897228e-05 2.018044e-05 3.450760e-06
[1507,] 2.609254e-05 1.555392e-05 3.427533e-06
[1508,] 2.105191e-05 7.194927e-05 5.344057e-06
[1509,] 2.054178e-05 6.324746e-05 5.309109e-06
[1510,] 4.531128e-05 2.745451e-05 7.597081e-06
[1511,] 4.531128e-05 2.749083e-05 7.600865e-06
[1512,] 3.449816e-05 1.408669e-05 4.210456e-06
[1513,] 1.884277e-05 2.191511e-05 4.370172e-06
[1514,] 4.478009e-05 2.765533e-05 7.629794e-06
[1515,] 1.878019e-05 2.191511e-05 4.371222e-06
[1516,] 1.743322e-05 2.098996e-04 2.091055e-05
[1517,] 5.038537e-05 3.396758e-05 8.095292e-06
[1518,] 2.048619e-05 6.768263e-05 5.317542e-06
[1519,] 1.994164e-05 7.239471e-05 5.463037e-06
[1520,] 1.821355e-05 1.980845e-05 4.372544e-06
[1521,] 2.010282e-05 7.067546e-05 5.412918e-06
[1522,] 3.155808e-05 1.396300e-05 4.122180e-06
[1523,] 1.918090e-05 7.042173e-05 5.596265e-06
[1524,] 1.972115e-05 6.801681e-05 5.447263e-06
[1525,] 1.816372e-05 1.965373e-05 4.367158e-06
[1526,] 1.940361e-05 6.842205e-05 5.520407e-06
[1527,] 2.026166e-05 7.433151e-05 5.431773e-06
[1528,] 1.814480e-05 1.968219e-05 4.365899e-06
[1529,] 1.575401e-05 9.366531e-05 6.139579e-06
[1530,] 3.104777e-05 1.415621e-05 4.049498e-06
[1531,] 2.026166e-05 7.663176e-05 5.459719e-06
[1532,] 3.334969e-05 1.797924e-05 6.053059e-06
[1533,] 2.018158e-05 7.384280e-05 5.442511e-06
[1534,] 2.018158e-05 7.384280e-05 5.442511e-06
[1535,] 2.010282e-05 7.362126e-05 5.454814e-06
[1536,] 2.026166e-05 7.405887e-05 5.432425e-06
[1537,] 2.034307e-05 7.452499e-05 5.424475e-06
[1538,] 2.010282e-05 7.589909e-05 5.484130e-06
[1539,] 1.950314e-05 1.968061e-05 4.435031e-06
[1540,] 2.430310e-05 1.422940e-05 3.369035e-06
[1541,] 2.059542e-05 7.659443e-05 5.409527e-06
[1542,] 2.059542e-05 7.659443e-05 5.409527e-06
[1543,] 2.059542e-05 7.636307e-05 5.406845e-06
[1544,] 2.034307e-05 7.732085e-05 5.459700e-06
[1545,] 1.994164e-05 7.708625e-05 5.532647e-06
[1546,] 1.950507e-05 7.708625e-05 5.631952e-06
[1547,] 2.042583e-05 7.732085e-05 5.445536e-06
[1548,] 2.059542e-05 6.514224e-05 5.274887e-06
[1549,] 2.069105e-05 5.934973e-05 5.193808e-06
[1550,] 2.493309e-05 1.358641e-05 3.456047e-06
[1551,] 2.557458e-05 1.353559e-05 3.482850e-06
[1552,] 2.557458e-05 1.350539e-05 3.488016e-06
[1553,] 2.372371e-05 1.336424e-05 3.455314e-06
[1554,] 2.764681e-05 1.740823e-05 5.247139e-06
[1555,] 1.493222e-05 6.587163e-05 5.942931e-06
[1556,] 3.035845e-05 1.389550e-05 4.039692e-06
[1557,] 1.493222e-05 6.918712e-05 6.063380e-06
[1558,] 2.034307e-05 5.656062e-05 5.198039e-06
[1559,] 3.155808e-05 1.392135e-05 4.049524e-06
[1560,] 1.537603e-05 7.091576e-05 5.560305e-06
[1561,] 1.560160e-05 7.200776e-05 5.451012e-06
[1562,] 1.572353e-05 7.126452e-05 5.375477e-06
[1563,] 3.145473e-05 1.390121e-05 4.050706e-06
[1564,] 1.386055e-05 2.115648e-05 5.442093e-06
[1565,] 3.135231e-05 1.392135e-05 4.047320e-06
[1566,] 1.543018e-05 7.175136e-05 5.561504e-06
[1567,] 1.254784e-05 3.315233e-05 4.555347e-06
[1568,] 1.418247e-05 2.115653e-05 5.642229e-06
[1569,] 1.418247e-05 2.144623e-05 5.702870e-06
[1570,] 1.253990e-05 3.473964e-05 4.711947e-06
[1571,] 1.269620e-05 3.549204e-05 4.657711e-06
[1572,] 1.277817e-05 3.616581e-05 4.506740e-06
[1573,] 3.125079e-05 1.388146e-05 4.050755e-06
[1574,] 3.115018e-05 1.375060e-05 4.068329e-06
[1575,] 3.115018e-05 1.375548e-05 4.067494e-06
[1576,] 2.175424e-05 5.039187e-05 5.023814e-06
[1577,] 1.591820e-05 6.939471e-05 5.218483e-06
[1578,] 3.018331e-05 1.382449e-05 4.047367e-06
[1579,] 3.729816e-05 1.882897e-05 6.090138e-06
```
