## Supplementary material for "Characterization of shared and ancestry-specific signals driving complex traits using multi-ancestry fine-mapping": s2_data_1kg.pvar

```
##FILTER=<ID=PASS,Description="All filters passed">
##reference=ftp://ftp.1000genomes.ebi.ac.uk//vol1/ftp/technical/reference/phase2_reference_assembly_sequence/hs37d5.fa.gz
##contig=<ID=1,assembly=b37,length=249250621>
##ALT=<ID=CNV,Description="Copy Number Polymorphism">
##ALT=<ID=DEL,Description="Deletion">
##ALT=<ID=DUP,Description="Duplication">
##ALT=<ID=INS:ME:ALU,Description="Insertion of ALU element">
##ALT=<ID=INS:ME:LINE1,Description="Insertion of LINE1 element">
##ALT=<ID=INS:ME:SVA,Description="Insertion of SVA element">
##ALT=<ID=INS:MT,Description="Nuclear Mitochondrial Insertion">
##ALT=<ID=INV,Description="Inversion">
##ALT=<ID=CN0,Description="Copy number allele: 0 copies">
##ALT=<ID=CN1,Description="Copy number allele: 1 copy">
##ALT=<ID=CN2,Description="Copy number allele: 2 copies">
##ALT=<ID=CN3,Description="Copy number allele: 3 copies">
##ALT=<ID=CN4,Description="Copy number allele: 4 copies">
##ALT=<ID=CN5,Description="Copy number allele: 5 copies">
##ALT=<ID=CN6,Description="Copy number allele: 6 copies">
##ALT=<ID=CN7,Description="Copy number allele: 7 copies">
##ALT=<ID=CN8,Description="Copy number allele: 8 copies">
##ALT=<ID=CN9,Description="Copy number allele: 9 copies">
##ALT=<ID=CN10,Description="Copy number allele: 10 copies">
##ALT=<ID=CN11,Description="Copy number allele: 11 copies">
##ALT=<ID=CN12,Description="Copy number allele: 12 copies">
##ALT=<ID=CN13,Description="Copy number allele: 13 copies">
##ALT=<ID=CN14,Description="Copy number allele: 14 copies">
##ALT=<ID=CN15,Description="Copy number allele: 15 copies">
##ALT=<ID=CN16,Description="Copy number allele: 16 copies">
##ALT=<ID=CN17,Description="Copy number allele: 17 copies">
##ALT=<ID=CN18,Description="Copy number allele: 18 copies">
##ALT=<ID=CN19,Description="Copy number allele: 19 copies">
##ALT=<ID=CN20,Description="Copy number allele: 20 copies">
##ALT=<ID=CN21,Description="Copy number allele: 21 copies">
##ALT=<ID=CN22,Description="Copy number allele: 22 copies">
##ALT=<ID=CN23,Description="Copy number allele: 23 copies">
##ALT=<ID=CN24,Description="Copy number allele: 24 copies">
##ALT=<ID=CN25,Description="Copy number allele: 25 copies">
##ALT=<ID=CN26,Description="Copy number allele: 26 copies">
##ALT=<ID=CN27,Description="Copy number allele: 27 copies">
##ALT=<ID=CN28,Description="Copy number allele: 28 copies">
##ALT=<ID=CN29,Description="Copy number allele: 29 copies">
##ALT=<ID=CN30,Description="Copy number allele: 30 copies">
##ALT=<ID=CN31,Description="Copy number allele: 31 copies">
##ALT=<ID=CN32,Description="Copy number allele: 32 copies">
##ALT=<ID=CN33,Description="Copy number allele: 33 copies">
##ALT=<ID=CN34,Description="Copy number allele: 34 copies">
##ALT=<ID=CN35,Description="Copy number allele: 35 copies">
##ALT=<ID=CN36,Description="Copy number allele: 36 copies">
##ALT=<ID=CN37,Description="Copy number allele: 37 copies">
##ALT=<ID=CN38,Description="Copy number allele: 38 copies">
##ALT=<ID=CN39,Description="Copy number allele: 39 copies">
##ALT=<ID=CN40,Description="Copy number allele: 40 copies">
##ALT=<ID=CN41,Description="Copy number allele: 41 copies">
##ALT=<ID=CN42,Description="Copy number allele: 42 copies">
##ALT=<ID=CN43,Description="Copy number allele: 43 copies">
##ALT=<ID=CN44,Description="Copy number allele: 44 copies">
##ALT=<ID=CN45,Description="Copy number allele: 45 copies">
##ALT=<ID=CN46,Description="Copy number allele: 46 copies">
##ALT=<ID=CN47,Description="Copy number allele: 47 copies">
##ALT=<ID=CN48,Description="Copy number allele: 48 copies">
##ALT=<ID=CN49,Description="Copy number allele: 49 copies">
##ALT=<ID=CN50,Description="Copy number allele: 50 copies">
##ALT=<ID=CN51,Description="Copy number allele: 51 copies">
##ALT=<ID=CN52,Description="Copy number allele: 52 copies">
##ALT=<ID=CN53,Description="Copy number allele: 53 copies">
##ALT=<ID=CN54,Description="Copy number allele: 54 copies">
##ALT=<ID=CN55,Description="Copy number allele: 55 copies">
##ALT=<ID=CN56,Description="Copy number allele: 56 copies">
##ALT=<ID=CN57,Description="Copy number allele: 57 copies">
##ALT=<ID=CN58,Description="Copy number allele: 58 copies">
##ALT=<ID=CN59,Description="Copy number allele: 59 copies">
##ALT=<ID=CN60,Description="Copy number allele: 60 copies">
##ALT=<ID=CN61,Description="Copy number allele: 61 copies">
##ALT=<ID=CN62,Description="Copy number allele: 62 copies">
##ALT=<ID=CN63,Description="Copy number allele: 63 copies">
##ALT=<ID=CN64,Description="Copy number allele: 64 copies">
##ALT=<ID=CN65,Description="Copy number allele: 65 copies">
##ALT=<ID=CN66,Description="Copy number allele: 66 copies">
##ALT=<ID=CN67,Description="Copy number allele: 67 copies">
##ALT=<ID=CN68,Description="Copy number allele: 68 copies">
##ALT=<ID=CN69,Description="Copy number allele: 69 copies">
##ALT=<ID=CN70,Description="Copy number allele: 70 copies">
##ALT=<ID=CN71,Description="Copy number allele: 71 copies">
##ALT=<ID=CN72,Description="Copy number allele: 72 copies">
##ALT=<ID=CN73,Description="Copy number allele: 73 copies">
##ALT=<ID=CN74,Description="Copy number allele: 74 copies">
##ALT=<ID=CN75,Description="Copy number allele: 75 copies">
##ALT=<ID=CN76,Description="Copy number allele: 76 copies">
##ALT=<ID=CN77,Description="Copy number allele: 77 copies">
##ALT=<ID=CN78,Description="Copy number allele: 78 copies">
##ALT=<ID=CN79,Description="Copy number allele: 79 copies">
##ALT=<ID=CN80,Description="Copy number allele: 80 copies">
##ALT=<ID=CN81,Description="Copy number allele: 81 copies">
##ALT=<ID=CN82,Description="Copy number allele: 82 copies">
##ALT=<ID=CN83,Description="Copy number allele: 83 copies">
##ALT=<ID=CN84,Description="Copy number allele: 84 copies">
##ALT=<ID=CN85,Description="Copy number allele: 85 copies">
##ALT=<ID=CN86,Description="Copy number allele: 86 copies">
##ALT=<ID=CN87,Description="Copy number allele: 87 copies">
##ALT=<ID=CN88,Description="Copy number allele: 88 copies">
##ALT=<ID=CN89,Description="Copy number allele: 89 copies">
##ALT=<ID=CN90,Description="Copy number allele: 90 copies">
##ALT=<ID=CN91,Description="Copy number allele: 91 copies">
##ALT=<ID=CN92,Description="Copy number allele: 92 copies">
##ALT=<ID=CN93,Description="Copy number allele: 93 copies">
##ALT=<ID=CN94,Description="Copy number allele: 94 copies">
##ALT=<ID=CN95,Description="Copy number allele: 95 copies">
##ALT=<ID=CN96,Description="Copy number allele: 96 copies">
##ALT=<ID=CN97,Description="Copy number allele: 97 copies">
##ALT=<ID=CN98,Description="Copy number allele: 98 copies">
##ALT=<ID=CN99,Description="Copy number allele: 99 copies">
##ALT=<ID=CN100,Description="Copy number allele: 100 copies">
##ALT=<ID=CN101,Description="Copy number allele: 101 copies">
##ALT=<ID=CN102,Description="Copy number allele: 102 copies">
##ALT=<ID=CN103,Description="Copy number allele: 103 copies">
##ALT=<ID=CN104,Description="Copy number allele: 104 copies">
##ALT=<ID=CN105,Description="Copy number allele: 105 copies">
##ALT=<ID=CN106,Description="Copy number allele: 106 copies">
##ALT=<ID=CN107,Description="Copy number allele: 107 copies">
##ALT=<ID=CN108,Description="Copy number allele: 108 copies">
##ALT=<ID=CN109,Description="Copy number allele: 109 copies">
##ALT=<ID=CN110,Description="Copy number allele: 110 copies">
##ALT=<ID=CN111,Description="Copy number allele: 111 copies">
##ALT=<ID=CN112,Description="Copy number allele: 112 copies">
##ALT=<ID=CN113,Description="Copy number allele: 113 copies">
##ALT=<ID=CN114,Description="Copy number allele: 114 copies">
##ALT=<ID=CN115,Description="Copy number allele: 115 copies">
##ALT=<ID=CN116,Description="Copy number allele: 116 copies">
##ALT=<ID=CN117,Description="Copy number allele: 117 copies">
##ALT=<ID=CN118,Description="Copy number allele: 118 copies">
##ALT=<ID=CN119,Description="Copy number allele: 119 copies">
##ALT=<ID=CN120,Description="Copy number allele: 120 copies">
##ALT=<ID=CN121,Description="Copy number allele: 121 copies">
##ALT=<ID=CN122,Description="Copy number allele: 122 copies">
##ALT=<ID=CN123,Description="Copy number allele: 123 copies">
##ALT=<ID=CN124,Description="Copy number allele: 124 copies">
##INFO=<ID=CIEND,Number=2,Type=Integer,Description="Confidence interval around END for imprecise variants">
##INFO=<ID=CIPOS,Number=2,Type=Integer,Description="Confidence interval around POS for imprecise variants">
##INFO=<ID=CS,Number=1,Type=String,Description="Source call set.">
##INFO=<ID=END,Number=1,Type=Integer,Description="End coordinate of this variant">
##INFO=<ID=IMPRECISE,Number=0,Type=Flag,Description="Imprecise structural variation">
##INFO=<ID=MC,Number=.,Type=String,Description="Merged calls.">
##INFO=<ID=MEINFO,Number=4,Type=String,Description="Mobile element info of the form NAME,START,END<POLARITY; If there is only 5' OR 3' support for this call, will be NULL NULL for START and END">
##INFO=<ID=MEND,Number=1,Type=Integer,Description="Mitochondrial end coordinate of inserted sequence">
##INFO=<ID=MLEN,Number=1,Type=Integer,Description="Estimated length of mitochondrial insert">
##INFO=<ID=MSTART,Number=1,Type=Integer,Description="Mitochondrial start coordinate of inserted sequence">
##INFO=<ID=SVLEN,Number=.,Type=Integer,Description="SV length. It is only calculated for structural variation MEIs. For other types of SVs; one may calculate the SV length by INFO:END-START+1, or by finding the difference between lengthes of REF and ALT alleles">
##INFO=<ID=SVTYPE,Number=1,Type=String,Description="Type of structural variant">
##INFO=<ID=TSD,Number=1,Type=String,Description="Precise Target Site Duplication for bases, if unknown, value will be NULL">
##INFO=<ID=AC,Number=A,Type=Integer,Description="Total number of alternate alleles in called genotypes">
##INFO=<ID=AF,Number=A,Type=Float,Description="Estimated allele frequency in the range (0,1)">
##INFO=<ID=NS,Number=1,Type=Integer,Description="Number of samples with data">
##INFO=<ID=AN,Number=1,Type=Integer,Description="Total number of alleles in called genotypes">
##INFO=<ID=EAS_AF,Number=A,Type=Float,Description="Allele frequency in the EAS populations calculated from AC and AN, in the range (0,1)">
##INFO=<ID=EUR_AF,Number=A,Type=Float,Description="Allele frequency in the EUR populations calculated from AC and AN, in the range (0,1)">
##INFO=<ID=AFR_AF,Number=A,Type=Float,Description="Allele frequency in the AFR populations calculated from AC and AN, in the range (0,1)">
##INFO=<ID=AMR_AF,Number=A,Type=Float,Description="Allele frequency in the AMR populations calculated from AC and AN, in the range (0,1)">
##INFO=<ID=SAS_AF,Number=A,Type=Float,Description="Allele frequency in the SAS populations calculated from AC and AN, in the range (0,1)">
##INFO=<ID=DP,Number=1,Type=Integer,Description="Total read depth; only low coverage data were counted towards the DP, exome data were not used">
##INFO=<ID=AA,Number=1,Type=String,Description="Ancestral Allele. Format: AA|REF|ALT|IndelType. AA: Ancestral allele, REF:Reference Allele, ALT:Alternate Allele, IndelType:Type of Indel (REF, ALT and IndelType are only defined for indels)">
##INFO=<ID=VT,Number=.,Type=String,Description="indicates what type of variant the line represents">
##INFO=<ID=EX_TARGET,Number=0,Type=Flag,Description="indicates whether a variant is within the exon pull down target boundaries">
##INFO=<ID=MULTI_ALLELIC,Number=0,Type=Flag,Description="indicates whether a site is multi-allelic">
#CHROM	POS	ID	REF	ALT	QUAL	FILTER	INFO
1	243005986	rs1333691	T	C	100	PASS	AC=1883;AF=0.375998;AN=5008;NS=2504;DP=18331;EAS_AF=0.3403;AMR_AF=0.464;AFR_AF=0.3858;EUR_AF=0.3936;SAS_AF=0.319;AA=T|||;VT=SNP
1	243006334	rs12023105	C	A	100	PASS	AC=1863;AF=0.372005;AN=5008;NS=2504;DP=17505;EAS_AF=0.3403;AMR_AF=0.4524;AFR_AF=0.3775;EUR_AF=0.3926;SAS_AF=0.319;AA=C|||;VT=SNP
1	243006680	rs72770771	C	T	100	PASS	AC=266;AF=0.053115;AN=5008;NS=2504;DP=18860;EAS_AF=0.1002;AMR_AF=0.1066;AFR_AF=0.0045;EUR_AF=0.0567;SAS_AF=0.0286;AA=C|||;VT=SNP
1	243006696	rs10127533	T	C	100	PASS	AC=3072;AF=0.613419;AN=5008;NS=2504;DP=19080;EAS_AF=0.8065;AMR_AF=0.5764;AFR_AF=0.5893;EUR_AF=0.4453;SAS_AF=0.6462;AA=C|||;VT=SNP
1	243007084	rs12143316	C	T	100	PASS	AC=3069;AF=0.612819;AN=5008;NS=2504;DP=20624;EAS_AF=0.8056;AMR_AF=0.5764;AFR_AF=0.5877;EUR_AF=0.4453;SAS_AF=0.6462;AA=T|||;VT=SNP
1	243007433	rs12047031	C	A	100	PASS	AC=1861;AF=0.371605;AN=5008;NS=2504;DP=17766;EAS_AF=0.3403;AMR_AF=0.4524;AFR_AF=0.3759;EUR_AF=0.3926;SAS_AF=0.319;AA=C|||;VT=SNP
1	243008087	rs6672937	C	T	100	PASS	AC=3071;AF=0.613219;AN=5008;NS=2504;DP=16374;EAS_AF=0.8056;AMR_AF=0.5764;AFR_AF=0.5885;EUR_AF=0.4453;SAS_AF=0.6472;AA=c|||;VT=SNP
1	243008648	rs12737815	A	T	100	PASS	AC=1861;AF=0.371605;AN=5008;NS=2504;DP=19195;EAS_AF=0.3403;AMR_AF=0.4539;AFR_AF=0.3752;EUR_AF=0.3926;SAS_AF=0.319;AA=A|||;VT=SNP
1	243008850	rs1413199	C	G	100	PASS	AC=3071;AF=0.613219;AN=5008;NS=2504;DP=16661;EAS_AF=0.8056;AMR_AF=0.5764;AFR_AF=0.5885;EUR_AF=0.4453;SAS_AF=0.6472;AA=G|||;VT=SNP
1	243009389	rs950125	G	A	100	PASS	AC=1192;AF=0.238019;AN=5008;NS=2504;DP=19213;EAS_AF=0.4653;AMR_AF=0.1153;AFR_AF=0.2027;EUR_AF=0.0527;SAS_AF=0.3292;AA=G|||;VT=SNP
1	243009528	rs6429382	C	G	100	PASS	AC=3494;AF=0.697684;AN=5008;NS=2504;DP=17799;EAS_AF=0.8056;AMR_AF=0.5994;AFR_AF=0.8956;EUR_AF=0.4463;SAS_AF=0.6472;AA=G|||;VT=SNP
1	243009592	rs1413217	C	T	100	PASS	AC=1876;AF=0.374601;AN=5008;NS=2504;DP=18230;EAS_AF=0.3403;AMR_AF=0.4568;AFR_AF=0.3843;EUR_AF=0.3926;SAS_AF=0.32;AA=C|||;VT=SNP
1	243010342	rs10737885	A	G	100	PASS	AC=3075;AF=0.614018;AN=5008;NS=2504;DP=18334;EAS_AF=0.8056;AMR_AF=0.5764;AFR_AF=0.5915;EUR_AF=0.4453;SAS_AF=0.6472;AA=A|||;VT=SNP
1	243010887	rs12043537	G	T	100	PASS	AC=596;AF=0.11901;AN=5008;NS=2504;DP=17024;EAS_AF=0.2619;AMR_AF=0.0735;AFR_AF=0.1127;EUR_AF=0.0099;SAS_AF=0.1247;AA=G|||;VT=SNP
1	243010907	rs12117732	C	T	100	PASS	AC=576;AF=0.115016;AN=5008;NS=2504;DP=16434;EAS_AF=0.2044;AMR_AF=0.0432;AFR_AF=0.0734;EUR_AF=0.0427;SAS_AF=0.2045;AA=C|||;VT=SNP
1	243011162	rs12137258	T	C	100	PASS	AC=575;AF=0.114816;AN=5008;NS=2504;DP=14091;EAS_AF=0.2034;AMR_AF=0.0432;AFR_AF=0.0734;EUR_AF=0.0427;SAS_AF=0.2045;AA=t|||;VT=SNP
1	243011309	rs12139866	G	A	100	PASS	AC=1196;AF=0.238818;AN=5008;NS=2504;DP=15439;EAS_AF=0.4653;AMR_AF=0.1196;AFR_AF=0.2035;EUR_AF=0.0527;SAS_AF=0.3292;AA=G|||;VT=SNP
1	243011382	rs4511097	G	A	100	PASS	AC=3467;AF=0.692292;AN=5008;NS=2504;DP=13993;EAS_AF=0.8056;AMR_AF=0.5994;AFR_AF=0.8759;EUR_AF=0.4453;SAS_AF=0.6472;AA=A|||;VT=SNP
1	243011511	rs4291486	C	T	100	PASS	AC=3066;AF=0.61222;AN=5008;NS=2504;DP=15875;EAS_AF=0.8056;AMR_AF=0.5764;AFR_AF=0.5847;EUR_AF=0.4453;SAS_AF=0.6472;AA=T|||;VT=SNP
1	243012270	rs1333708	C	T	100	PASS	AC=3069;AF=0.612819;AN=5008;NS=2504;DP=14883;EAS_AF=0.8056;AMR_AF=0.5778;AFR_AF=0.5862;EUR_AF=0.4453;SAS_AF=0.6472;AA=T|||;VT=SNP
1	243012275	rs1333707	C	A	100	PASS	AC=1820;AF=0.363419;AN=5008;NS=2504;DP=14986;EAS_AF=0.3403;AMR_AF=0.451;AFR_AF=0.3472;EUR_AF=0.3917;SAS_AF=0.318;AA=C|||;VT=SNP
1	243012561	rs59772375	C	A	100	PASS	AC=586;AF=0.117013;AN=5008;NS=2504;DP=16210;EAS_AF=0.2054;AMR_AF=0.0432;AFR_AF=0.0794;EUR_AF=0.0427;SAS_AF=0.2055;AA=C|||;VT=SNP
1	243012631	rs1333706	T	C	100	PASS	AC=3489;AF=0.696685;AN=5008;NS=2504;DP=15673;EAS_AF=0.8036;AMR_AF=0.5965;AFR_AF=0.8964;EUR_AF=0.4453;SAS_AF=0.6462;AA=C|||;VT=SNP
1	243012683	rs10926885	G	C	100	PASS	AC=590;AF=0.117812;AN=5008;NS=2504;DP=17391;EAS_AF=0.2599;AMR_AF=0.072;AFR_AF=0.1112;EUR_AF=0.0099;SAS_AF=0.1237;AA=G|||;VT=SNP
1	243013010	rs139403974	T	C	100	PASS	AC=1191;AF=0.237819;AN=5008;NS=2504;DP=19856;EAS_AF=0.4673;AMR_AF=0.1138;AFR_AF=0.2005;EUR_AF=0.0527;SAS_AF=0.3303;AA=T|||;VT=SNP
1	243013241	rs12139379	T	C	100	PASS	AC=1169;AF=0.233427;AN=5008;NS=2504;DP=21623;EAS_AF=0.4663;AMR_AF=0.1138;AFR_AF=0.1853;EUR_AF=0.0517;SAS_AF=0.3303;AA=T|||;VT=SNP
1	243013251	rs55774246	A	G	100	PASS	AC=1813;AF=0.362021;AN=5008;NS=2504;DP=21479;EAS_AF=0.3393;AMR_AF=0.4524;AFR_AF=0.3457;EUR_AF=0.3917;SAS_AF=0.3129;AA=A|||;VT=SNP
1	243013943	rs34903326	G	C	100	PASS	AC=1246;AF=0.248802;AN=5008;NS=2504;DP=19316;EAS_AF=0.3383;AMR_AF=0.3991;AFR_AF=0.0159;EUR_AF=0.3221;SAS_AF=0.2894;AA=G|||;VT=SNP
1	243014647	rs4658864	A	T	100	PASS	AC=1852;AF=0.369808;AN=5008;NS=2504;DP=21241;EAS_AF=0.3393;AMR_AF=0.4524;AFR_AF=0.3744;EUR_AF=0.3926;SAS_AF=0.3129;AA=A|||;VT=SNP
1	243014705	rs4658865	A	G	100	PASS	AC=1806;AF=0.360623;AN=5008;NS=2504;DP=20780;EAS_AF=0.3393;AMR_AF=0.4496;AFR_AF=0.3419;EUR_AF=0.3917;SAS_AF=0.3129;AA=A|||;VT=SNP
1	243014940	rs77735060	G	T	100	PASS	AC=3492;AF=0.697284;AN=5008;NS=2504;DP=19107;EAS_AF=0.8065;AMR_AF=0.598;AFR_AF=0.8986;EUR_AF=0.4443;SAS_AF=0.6431;AA=T|||;VT=SNP
1	243014957	rs112244112	T	C	100	PASS	AC=580;AF=0.115815;AN=5008;NS=2504;DP=18800;EAS_AF=0.2044;AMR_AF=0.0432;AFR_AF=0.0749;EUR_AF=0.0417;SAS_AF=0.2076;AA=T|||;VT=SNP
1	243015222	rs113228828	T	C	100	PASS	AC=1213;AF=0.242212;AN=5008;NS=2504;DP=18585;EAS_AF=0.4663;AMR_AF=0.1239;AFR_AF=0.2133;EUR_AF=0.0517;SAS_AF=0.3303;AA=T|||;VT=SNP
1	243015352	rs12141580	T	G	100	PASS	AC=1215;AF=0.242612;AN=5008;NS=2504;DP=18585;EAS_AF=0.4683;AMR_AF=0.1239;AFR_AF=0.2133;EUR_AF=0.0517;SAS_AF=0.3303;AA=T|||;VT=SNP
1	243015605	rs12752166	C	G	100	PASS	AC=1854;AF=0.370208;AN=5008;NS=2504;DP=18895;EAS_AF=0.3403;AMR_AF=0.451;AFR_AF=0.3759;EUR_AF=0.3926;SAS_AF=0.3129;AA=C|||;VT=SNP
1	243015897	rs10926886	A	G	100	PASS	AC=3065;AF=0.612021;AN=5008;NS=2504;DP=20566;EAS_AF=0.8065;AMR_AF=0.5749;AFR_AF=0.5877;EUR_AF=0.4443;SAS_AF=0.6431;AA=a|||;VT=SNP
1	243015908	rs1855370	T	C	100	PASS	AC=566;AF=0.113019;AN=5008;NS=2504;DP=20391;EAS_AF=0.0913;AMR_AF=0.0893;AFR_AF=0.0113;EUR_AF=0.1501;SAS_AF=0.2515;AA=T|||;VT=SNP
1	243016115	rs13376286	A	C	100	PASS	AC=1830;AF=0.365415;AN=5008;NS=2504;DP=20465;EAS_AF=0.3403;AMR_AF=0.4553;AFR_AF=0.3555;EUR_AF=0.3926;SAS_AF=0.3129;AA=A|||;VT=SNP
1	243016268	rs147669163	C	A	100	PASS	AC=126;AF=0.0251597;AN=5008;NS=2504;DP=21803;EAS_AF=0.0714;AMR_AF=0.0663;AFR_AF=0.0023;EUR_AF=0.004;SAS_AF=0.001;AA=C|||;VT=SNP
1	243016469	rs12045572	A	T	100	PASS	AC=596;AF=0.11901;AN=5008;NS=2504;DP=20987;EAS_AF=0.2629;AMR_AF=0.0749;AFR_AF=0.112;EUR_AF=0.0099;SAS_AF=0.1237;AA=A|||;VT=SNP
1	243016906	rs10926887	G	A	100	PASS	AC=1236;AF=0.246805;AN=5008;NS=2504;DP=18745;EAS_AF=0.4643;AMR_AF=0.121;AFR_AF=0.2337;EUR_AF=0.0517;SAS_AF=0.3303;AA=G|||;VT=SNP
1	243017226	rs6429383	C	T	100	PASS	AC=3062;AF=0.611422;AN=5008;NS=2504;DP=18847;EAS_AF=0.8046;AMR_AF=0.5749;AFR_AF=0.587;EUR_AF=0.4443;SAS_AF=0.6431;AA=T|||;VT=SNP
1	243017513	rs4658500	G	C	100	PASS	AC=3069;AF=0.612819;AN=5008;NS=2504;DP=20424;EAS_AF=0.8046;AMR_AF=0.5749;AFR_AF=0.5923;EUR_AF=0.4443;SAS_AF=0.6431;AA=G|||;VT=SNP
1	243018129	rs10926889	C	T	100	PASS	AC=1823;AF=0.364018;AN=5008;NS=2504;DP=18312;EAS_AF=0.5427;AMR_AF=0.4424;AFR_AF=0.09;EUR_AF=0.3638;SAS_AF=0.4949;AA=c|||;VT=SNP
1	243018626	rs1960825	A	G	100	PASS	AC=3072;AF=0.613419;AN=5008;NS=2504;DP=19471;EAS_AF=0.8046;AMR_AF=0.5749;AFR_AF=0.5953;EUR_AF=0.4443;SAS_AF=0.6421;AA=G|||;VT=SNP
1	243019391	rs4658866	C	G	100	PASS	AC=3065;AF=0.612021;AN=5008;NS=2504;DP=18520;EAS_AF=0.8046;AMR_AF=0.5764;AFR_AF=0.5893;EUR_AF=0.4443;SAS_AF=0.6421;AA=C|||;VT=SNP
1	243019476	rs4658867	C	T	100	PASS	AC=3215;AF=0.641973;AN=5008;NS=2504;DP=18194;EAS_AF=0.8046;AMR_AF=0.5821;AFR_AF=0.6997;EUR_AF=0.4443;SAS_AF=0.6421;AA=T|||;VT=SNP
1	243019720	rs10926890	C	T	100	PASS	AC=3063;AF=0.611621;AN=5008;NS=2504;DP=18194;EAS_AF=0.8046;AMR_AF=0.5749;AFR_AF=0.5885;EUR_AF=0.4443;SAS_AF=0.6421;AA=C|||;VT=SNP
1	243019840	rs4658868	C	G	100	PASS	AC=3063;AF=0.611621;AN=5008;NS=2504;DP=16573;EAS_AF=0.8036;AMR_AF=0.5749;AFR_AF=0.5908;EUR_AF=0.4443;SAS_AF=0.6401;AA=C|||;VT=SNP
1	243020412	rs12143822	G	C	100	PASS	AC=1824;AF=0.364217;AN=5008;NS=2504;DP=17251;EAS_AF=0.5446;AMR_AF=0.4438;AFR_AF=0.0893;EUR_AF=0.3638;SAS_AF=0.4939;AA=G|||;VT=SNP
1	243021165	rs7549075	T	G	100	PASS	AC=3064;AF=0.611821;AN=5008;NS=2504;DP=20463;EAS_AF=0.8026;AMR_AF=0.5764;AFR_AF=0.59;EUR_AF=0.4443;SAS_AF=0.6421;AA=G|||;VT=SNP
1	243021168	rs10926892	G	A	100	PASS	AC=2479;AF=0.495008;AN=5008;NS=2504;DP=20384;EAS_AF=0.8016;AMR_AF=0.5216;AFR_AF=0.2481;EUR_AF=0.3738;SAS_AF=0.6186;AA=G|||;VT=SNP
1	243021237	rs4350190	C	T	100	PASS	AC=2428;AF=0.484824;AN=5008;NS=2504;DP=20335;EAS_AF=0.8016;AMR_AF=0.5144;AFR_AF=0.2171;EUR_AF=0.3688;SAS_AF=0.6186;AA=C|||;VT=SNP
1	243021355	rs4364863	T	A	100	PASS	AC=2421;AF=0.483427;AN=5008;NS=2504;DP=18524;EAS_AF=0.8016;AMR_AF=0.5144;AFR_AF=0.208;EUR_AF=0.3738;SAS_AF=0.6186;AA=T|||;VT=SNP
1	243022186	rs12143306	T	C	100	PASS	AC=1823;AF=0.364018;AN=5008;NS=2504;DP=20401;EAS_AF=0.5417;AMR_AF=0.4438;AFR_AF=0.0893;EUR_AF=0.3638;SAS_AF=0.4959;AA=T|||;VT=SNP
1	243022218	rs10926893	C	T	100	PASS	AC=3062;AF=0.611422;AN=5008;NS=2504;DP=20295;EAS_AF=0.8026;AMR_AF=0.5764;AFR_AF=0.5885;EUR_AF=0.4443;SAS_AF=0.6421;AA=T|||;VT=SNP
1	243022677	rs12144177	T	C	100	PASS	AC=3479;AF=0.694688;AN=5008;NS=2504;DP=16139;EAS_AF=0.8026;AMR_AF=0.598;AFR_AF=0.8933;EUR_AF=0.4443;SAS_AF=0.6411;AA=C|||;VT=SNP
1	243022925	rs111706742	C	T	100	PASS	AC=94;AF=0.01877;AN=5008;NS=2504;DP=15165;EAS_AF=0.002;AMR_AF=0.0187;AFR_AF=0.0091;EUR_AF=0.0616;SAS_AF=0.0051;AA=C|||;VT=SNP
1	243022965	rs12747159	A	G	100	PASS	AC=573;AF=0.114417;AN=5008;NS=2504;DP=15876;EAS_AF=0.0952;AMR_AF=0.0908;AFR_AF=0.0121;EUR_AF=0.1491;SAS_AF=0.2536;AA=A|||;VT=SNP
1	243023288	rs10926894	C	T	100	PASS	AC=2467;AF=0.492612;AN=5008;NS=2504;DP=18356;EAS_AF=0.8016;AMR_AF=0.5187;AFR_AF=0.2481;EUR_AF=0.3688;SAS_AF=0.6135;AA=C|||;VT=SNP
1	243023342	rs10926895	T	G	100	PASS	AC=3008;AF=0.600639;AN=5008;NS=2504;DP=19969;EAS_AF=0.8036;AMR_AF=0.5663;AFR_AF=0.5545;EUR_AF=0.4443;SAS_AF=0.6391;AA=T|||;VT=SNP
1	243023397	rs10926896	T	A	100	PASS	AC=2420;AF=0.483227;AN=5008;NS=2504;DP=19862;EAS_AF=0.8026;AMR_AF=0.513;AFR_AF=0.2103;EUR_AF=0.3738;SAS_AF=0.6145;AA=T|||;VT=SNP
1	243024869	rs6429385	G	A	100	PASS	AC=3343;AF=0.667532;AN=5008;NS=2504;DP=16967;EAS_AF=0.7996;AMR_AF=0.5735;AFR_AF=0.8343;EUR_AF=0.4115;SAS_AF=0.636;AA=A|||;VT=SNP
1	243025065	rs12024116	G	A	100	PASS	AC=3045;AF=0.608027;AN=5008;NS=2504;DP=20456;EAS_AF=0.7996;AMR_AF=0.5677;AFR_AF=0.5885;EUR_AF=0.4384;SAS_AF=0.6401;AA=A|||;VT=SNP
1	243025115	rs12024121	G	T	100	PASS	AC=3049;AF=0.608826;AN=5008;NS=2504;DP=19360;EAS_AF=0.7996;AMR_AF=0.572;AFR_AF=0.5893;EUR_AF=0.4374;SAS_AF=0.6411;AA=G|||;VT=SNP
1	243025431	rs7349072	A	T	100	PASS	AC=3008;AF=0.600639;AN=5008;NS=2504;DP=19287;EAS_AF=0.7996;AMR_AF=0.5706;AFR_AF=0.5605;EUR_AF=0.4394;SAS_AF=0.637;AA=A|||;VT=SNP
1	243025537	rs7349105	G	A	100	PASS	AC=2369;AF=0.473043;AN=5008;NS=2504;DP=17931;EAS_AF=0.5298;AMR_AF=0.4914;AFR_AF=0.438;EUR_AF=0.4274;SAS_AF=0.4959;AA=G|||;VT=SNP
1	243025640	rs7349160	C	T	100	PASS	AC=3008;AF=0.600639;AN=5008;NS=2504;DP=17738;EAS_AF=0.7996;AMR_AF=0.5706;AFR_AF=0.5605;EUR_AF=0.4394;SAS_AF=0.637;AA=C|||;VT=SNP
1	243025677	rs2502298	A	G	100	PASS	AC=4450;AF=0.888578;AN=5008;NS=2504;DP=16678;EAS_AF=0.998;AMR_AF=0.817;AFR_AF=0.9766;EUR_AF=0.6779;SAS_AF=0.9243;AA=G|||;VT=SNP
1	243026823	rs114804014	G	A	100	PASS	AC=35;AF=0.00698882;AN=5008;NS=2504;DP=17962;EAS_AF=0.0238;AMR_AF=0;AFR_AF=0.0076;EUR_AF=0;SAS_AF=0.001;AA=G|||;VT=SNP
1	243027388	rs149456252	G	C	100	PASS	AC=120;AF=0.0239617;AN=5008;NS=2504;DP=21636;EAS_AF=0.002;AMR_AF=0.1066;AFR_AF=0.0015;EUR_AF=0.0209;SAS_AF=0.0215;AA=G|||;VT=SNP
1	243027762	rs10926897	A	G	100	PASS	AC=3053;AF=0.609625;AN=5008;NS=2504;DP=25563;EAS_AF=0.8046;AMR_AF=0.572;AFR_AF=0.584;EUR_AF=0.4453;SAS_AF=0.6391;AA=G|||;VT=SNP
1	243027790	rs10803094	T	C	100	PASS	AC=3478;AF=0.694489;AN=5008;NS=2504;DP=25095;EAS_AF=0.8046;AMR_AF=0.6009;AFR_AF=0.8903;EUR_AF=0.4453;SAS_AF=0.6391;AA=C|||;VT=SNP
1	243027814	rs10926898	G	T	100	PASS	AC=3039;AF=0.606829;AN=5008;NS=2504;DP=24266;EAS_AF=0.8046;AMR_AF=0.5692;AFR_AF=0.5764;EUR_AF=0.4443;SAS_AF=0.638;AA=T|||;VT=SNP
1	243028607	rs12047740	T	C	100	PASS	AC=1809;AF=0.361222;AN=5008;NS=2504;DP=18933;EAS_AF=0.5327;AMR_AF=0.4409;AFR_AF=0.0915;EUR_AF=0.3638;SAS_AF=0.4898;AA=T|||;VT=SNP
1	243028652	rs12048485	T	A	100	PASS	AC=3494;AF=0.697684;AN=5008;NS=2504;DP=17552;EAS_AF=0.8046;AMR_AF=0.598;AFR_AF=0.8896;EUR_AF=0.4553;SAS_AF=0.6483;AA=A|||;VT=SNP
1	243028653	rs12048486	T	A	100	PASS	AC=2488;AF=0.496805;AN=5008;NS=2504;DP=17450;EAS_AF=0.8036;AMR_AF=0.5173;AFR_AF=0.2428;EUR_AF=0.3847;SAS_AF=0.6247;AA=T|||;VT=SNP
1	243028780	rs12022794	G	T	100	PASS	AC=988;AF=0.197284;AN=5008;NS=2504;DP=18255;EAS_AF=0.2708;AMR_AF=0.1182;AFR_AF=0.3079;EUR_AF=0.0795;SAS_AF=0.1493;AA=T|||;VT=SNP
1	243030477	rs4658501	C	G	100	PASS	AC=3461;AF=0.691094;AN=5008;NS=2504;DP=19060;EAS_AF=0.7976;AMR_AF=0.598;AFR_AF=0.8896;EUR_AF=0.4404;SAS_AF=0.637;AA=G|||;VT=SNP
1	243030559	rs59050309	G	A	100	PASS	AC=547;AF=0.109225;AN=5008;NS=2504;DP=18864;EAS_AF=0.1865;AMR_AF=0.0418;AFR_AF=0.0734;EUR_AF=0.0408;SAS_AF=0.1963;AA=G|||;VT=SNP
1	243031215	rs4658502	A	G	100	PASS	AC=2360;AF=0.471246;AN=5008;NS=2504;DP=19741;EAS_AF=0.5308;AMR_AF=0.4813;AFR_AF=0.4561;EUR_AF=0.3976;SAS_AF=0.499;AA=G|||;VT=SNP
1	243031274	rs4658503	T	G	100	PASS	AC=2361;AF=0.471446;AN=5008;NS=2504;DP=20305;EAS_AF=0.5308;AMR_AF=0.4813;AFR_AF=0.4561;EUR_AF=0.3976;SAS_AF=0.5;AA=G|||;VT=SNP
1	243032018	rs12074294	C	G	100	PASS	AC=3266;AF=0.652157;AN=5008;NS=2504;DP=17837;EAS_AF=0.7976;AMR_AF=0.5793;AFR_AF=0.7542;EUR_AF=0.4384;SAS_AF=0.636;AA=G|||;VT=SNP
1	243033273	rs12034258	C	T	100	PASS	AC=637;AF=0.127196;AN=5008;NS=2504;DP=19147;EAS_AF=0.2659;AMR_AF=0.0749;AFR_AF=0.1407;EUR_AF=0.0099;SAS_AF=0.1237;AA=C|||;VT=SNP
1	243033446	rs4535989	A	G	100	PASS	AC=1873;AF=0.374002;AN=5008;NS=2504;DP=20528;EAS_AF=0.5308;AMR_AF=0.4625;AFR_AF=0.0976;EUR_AF=0.3966;SAS_AF=0.5;AA=A|||;VT=SNP
1	243034481	rs4465187	C	A	100	PASS	AC=1794;AF=0.358227;AN=5008;NS=2504;DP=19189;EAS_AF=0.5288;AMR_AF=0.4395;AFR_AF=0.0923;EUR_AF=0.3588;SAS_AF=0.4836;AA=C|||;VT=SNP
1	243034593	rs4639742	T	C	100	PASS	AC=643;AF=0.128395;AN=5008;NS=2504;DP=18571;EAS_AF=0.2688;AMR_AF=0.0778;AFR_AF=0.1415;EUR_AF=0.0099;SAS_AF=0.1237;AA=T|||;VT=SNP
1	243034750	rs4233436	G	A	100	PASS	AC=1953;AF=0.389976;AN=5008;NS=2504;DP=17440;EAS_AF=0.5298;AMR_AF=0.4597;AFR_AF=0.1672;EUR_AF=0.3926;SAS_AF=0.4949;AA=A|||;VT=SNP
1	243035879	rs5028617	A	G	100	PASS	AC=3401;AF=0.679113;AN=5008;NS=2504;DP=19229;EAS_AF=0.8046;AMR_AF=0.5994;AFR_AF=0.8283;EUR_AF=0.4433;SAS_AF=0.6472;AA=G|||;VT=SNP
1	243035927	rs4539121	A	C	100	PASS	AC=2397;AF=0.478634;AN=5008;NS=2504;DP=20624;EAS_AF=0.5327;AMR_AF=0.4798;AFR_AF=0.4546;EUR_AF=0.3966;SAS_AF=0.5389;AA=C|||;VT=SNP
1	243036667	rs6679275	A	G	100	PASS	AC=4042;AF=0.807109;AN=5008;NS=2504;DP=19741;EAS_AF=0.8948;AMR_AF=0.6945;AFR_AF=0.8933;EUR_AF=0.5944;SAS_AF=0.8988;AA=G|||;VT=SNP
1	243036800	rs12027916	C	G	100	PASS	AC=615;AF=0.122804;AN=5008;NS=2504;DP=20275;EAS_AF=0.2698;AMR_AF=0.0793;AFR_AF=0.1407;EUR_AF=0.0099;SAS_AF=0.0941;AA=C|||;VT=SNP
1	243038470	rs4233437	A	G	100	PASS	AC=2309;AF=0.461062;AN=5008;NS=2504;DP=16401;EAS_AF=0.5317;AMR_AF=0.464;AFR_AF=0.4539;EUR_AF=0.3658;SAS_AF=0.4939;AA=G|||;VT=SNP
1	243039292	rs4488014	C	T	100	PASS	AC=1803;AF=0.360024;AN=5008;NS=2504;DP=18336;EAS_AF=0.5298;AMR_AF=0.4424;AFR_AF=0.0923;EUR_AF=0.3588;SAS_AF=0.4898;AA=C|||;VT=SNP
1	243039768	rs10926901	C	T	100	PASS	AC=1901;AF=0.379593;AN=5008;NS=2504;DP=17528;EAS_AF=0.5298;AMR_AF=0.4438;AFR_AF=0.1657;EUR_AF=0.3598;SAS_AF=0.4888;AA=T|||;VT=SNP
1	243040122	rs12023627	G	A	100	PASS	AC=1802;AF=0.359824;AN=5008;NS=2504;DP=15294;EAS_AF=0.5298;AMR_AF=0.4424;AFR_AF=0.093;EUR_AF=0.3598;SAS_AF=0.4867;AA=G|||;VT=SNP
1	243040279	rs7547883	T	G	100	PASS	AC=2222;AF=0.44369;AN=5008;NS=2504;DP=6549;EAS_AF=0.5317;AMR_AF=0.4769;AFR_AF=0.3533;EUR_AF=0.3966;SAS_AF=0.5;AA=T|||;VT=SNP
1	243040780	rs4658370	G	A	100	PASS	AC=1778;AF=0.355032;AN=5008;NS=2504;DP=17416;EAS_AF=0.5278;AMR_AF=0.4352;AFR_AF=0.0885;EUR_AF=0.3499;SAS_AF=0.4857;AA=G|||;VT=SNP
1	243040970	rs12032023	C	T	100	PASS	AC=1875;AF=0.374401;AN=5008;NS=2504;DP=22118;EAS_AF=0.5278;AMR_AF=0.438;AFR_AF=0.1611;EUR_AF=0.3489;SAS_AF=0.4857;AA=T|||;VT=SNP
1	243041047	rs4658504	T	C	100	PASS	AC=4025;AF=0.803714;AN=5008;NS=2504;DP=20543;EAS_AF=0.8948;AMR_AF=0.6888;AFR_AF=0.8926;EUR_AF=0.5885;SAS_AF=0.8926;AA=C|||;VT=SNP
1	243042891	rs4271198	C	T	100	PASS	AC=652;AF=0.130192;AN=5008;NS=2504;DP=17167;EAS_AF=0.2669;AMR_AF=0.0821;AFR_AF=0.1732;EUR_AF=0.0099;SAS_AF=0.089;AA=C|||;VT=SNP
1	243043086	rs7526395	C	G	100	PASS	AC=653;AF=0.130391;AN=5008;NS=2504;DP=18497;EAS_AF=0.2679;AMR_AF=0.0821;AFR_AF=0.1732;EUR_AF=0.0099;SAS_AF=0.089;AA=C|||;VT=SNP
1	243043167	rs6687165	T	G	100	PASS	AC=1951;AF=0.389577;AN=5008;NS=2504;DP=15362;EAS_AF=0.5347;AMR_AF=0.4683;AFR_AF=0.1006;EUR_AF=0.4066;SAS_AF=0.5573;AA=t|||;VT=SNP
1	243043748	rs34335749	A	G	100	PASS	AC=649;AF=0.129593;AN=5008;NS=2504;DP=11962;EAS_AF=0.0942;AMR_AF=0.111;AFR_AF=0.0113;EUR_AF=0.2018;SAS_AF=0.2648;AA=A|||;VT=SNP
1	243043764	rs10158147	G	C	100	PASS	AC=4027;AF=0.804113;AN=5008;NS=2504;DP=12088;EAS_AF=0.8958;AMR_AF=0.6902;AFR_AF=0.8896;EUR_AF=0.5895;SAS_AF=0.8957;AA=C|||;VT=SNP
1	243043895	rs10754788	C	T	100	PASS	AC=2771;AF=0.553315;AN=5008;NS=2504;DP=16357;EAS_AF=0.8016;AMR_AF=0.5447;AFR_AF=0.4418;EUR_AF=0.3827;SAS_AF=0.6299;AA=T|||;VT=SNP
1	243044002	rs10157714	T	C	100	PASS	AC=2874;AF=0.573882;AN=5008;NS=2504;DP=17075;EAS_AF=0.6329;AMR_AF=0.5821;AFR_AF=0.3464;EUR_AF=0.5815;SAS_AF=0.8067;AA=T|||;VT=SNP
1	243044281	rs6429388	A	C	100	PASS	AC=662;AF=0.132188;AN=5008;NS=2504;DP=18109;EAS_AF=0.2679;AMR_AF=0.0836;AFR_AF=0.1785;EUR_AF=0.0099;SAS_AF=0.09;AA=A|||;VT=SNP
1	243045275	rs185876773	G	A	100	PASS	AC=11;AF=0.00219649;AN=5008;NS=2504;DP=20145;EAS_AF=0.0089;AMR_AF=0;AFR_AF=0;EUR_AF=0;SAS_AF=0.002;AA=G|||;VT=SNP
1	243046088	rs79837786	G	T	100	PASS	AC=69;AF=0.013778;AN=5008;NS=2504;DP=19940;EAS_AF=0.0198;AMR_AF=0.0014;AFR_AF=0.0333;EUR_AF=0.001;SAS_AF=0.0031;AA=T|||;VT=SNP
1	243046648	rs75369732	G	A	100	PASS	AC=394;AF=0.0786741;AN=5008;NS=2504;DP=20309;EAS_AF=0.1974;AMR_AF=0.0591;AFR_AF=0.0756;EUR_AF=0;SAS_AF=0.0552;AA=A|||;VT=SNP
1	243047354	rs56334592	A	C	100	PASS	AC=417;AF=0.0832668;AN=5008;NS=2504;DP=18252;EAS_AF=0.0248;AMR_AF=0.0576;AFR_AF=0.0893;EUR_AF=0.0626;SAS_AF=0.1748;AA=A|||;VT=SNP
1	243047439	rs113665130	C	T	100	PASS	AC=656;AF=0.13099;AN=5008;NS=2504;DP=19855;EAS_AF=0.1587;AMR_AF=0.1311;AFR_AF=0.0234;EUR_AF=0.1143;SAS_AF=0.2648;AA=C|||;VT=SNP
1	243047863	rs10926903	C	T	100	PASS	AC=1754;AF=0.35024;AN=5008;NS=2504;DP=22783;EAS_AF=0.4256;AMR_AF=0.3473;AFR_AF=0.1044;EUR_AF=0.5457;SAS_AF=0.4059;AA=T|||;VT=SNP
1	243047889	rs10803095	T	C	100	PASS	AC=1756;AF=0.350639;AN=5008;NS=2504;DP=21798;EAS_AF=0.4256;AMR_AF=0.3473;AFR_AF=0.1051;EUR_AF=0.5457;SAS_AF=0.407;AA=T|||;VT=SNP
1	243048067	rs140999716	G	A	100	PASS	AC=22;AF=0.00439297;AN=5008;NS=2504;DP=18714;EAS_AF=0.0218;AMR_AF=0;AFR_AF=0;EUR_AF=0;SAS_AF=0;AA=G|||;VT=SNP
1	243048125	rs10926904	T	G	100	PASS	AC=1754;AF=0.35024;AN=5008;NS=2504;DP=19496;EAS_AF=0.4256;AMR_AF=0.3458;AFR_AF=0.1051;EUR_AF=0.5467;SAS_AF=0.4049;AA=G|||;VT=SNP
1	243048251	rs10803096	A	G	100	PASS	AC=1757;AF=0.350839;AN=5008;NS=2504;DP=20887;EAS_AF=0.4266;AMR_AF=0.3458;AFR_AF=0.1051;EUR_AF=0.5447;SAS_AF=0.409;AA=A|||;VT=SNP
1	243048701	rs4658505	C	T	100	PASS	AC=1741;AF=0.347644;AN=5008;NS=2504;DP=17014;EAS_AF=0.4127;AMR_AF=0.3473;AFR_AF=0.1029;EUR_AF=0.5447;SAS_AF=0.409;AA=C|||;VT=SNP
1	243049130	rs10926905	A	G	100	PASS	AC=3338;AF=0.666534;AN=5008;NS=2504;DP=16025;EAS_AF=0.9702;AMR_AF=0.6859;AFR_AF=0.4183;EUR_AF=0.7157;SAS_AF=0.6247;AA=A|||;VT=SNP
1	243049643	rs12028291	G	A	100	PASS	AC=2026;AF=0.404553;AN=5008;NS=2504;DP=16778;EAS_AF=0.4117;AMR_AF=0.366;AFR_AF=0.3101;EUR_AF=0.5437;SAS_AF=0.409;AA=g|||;VT=SNP
1	243049874	rs10926906	C	G	100	PASS	AC=1092;AF=0.218051;AN=5008;NS=2504;DP=20498;EAS_AF=0.2629;AMR_AF=0.2147;AFR_AF=0.0908;EUR_AF=0.4294;SAS_AF=0.1288;AA=C|||;VT=SNP
1	243049956	rs10926907	T	C	100	PASS	AC=1748;AF=0.349042;AN=5008;NS=2504;DP=21199;EAS_AF=0.4216;AMR_AF=0.3458;AFR_AF=0.1029;EUR_AF=0.5437;SAS_AF=0.409;AA=T|||;VT=SNP
1	243049968	rs10926908	G	C	100	PASS	AC=1092;AF=0.218051;AN=5008;NS=2504;DP=21202;EAS_AF=0.2629;AMR_AF=0.2147;AFR_AF=0.0908;EUR_AF=0.4294;SAS_AF=0.1288;AA=G|||;VT=SNP
1	243050350	rs10803097	C	T	100	PASS	AC=2076;AF=0.414537;AN=5008;NS=2504;DP=20248;EAS_AF=0.495;AMR_AF=0.4308;AFR_AF=0.1974;EUR_AF=0.5964;SAS_AF=0.4264;AA=T|||;VT=SNP
1	243050504	rs55882067	C	T	100	PASS	AC=1241;AF=0.247804;AN=5008;NS=2504;DP=18689;EAS_AF=0.5397;AMR_AF=0.3199;AFR_AF=0.09;EUR_AF=0.171;SAS_AF=0.1881;AA=T|||;VT=SNP
1	243050760	rs60678430	T	C	100	PASS	AC=340;AF=0.0678914;AN=5008;NS=2504;DP=20831;EAS_AF=0.0248;AMR_AF=0.0403;AFR_AF=0.0809;EUR_AF=0.0378;SAS_AF=0.1452;AA=T|||;VT=SNP
1	243051420	rs7531247	A	G	100	PASS	AC=3610;AF=0.720847;AN=5008;NS=2504;DP=17618;EAS_AF=0.9692;AMR_AF=0.7046;AFR_AF=0.6218;EUR_AF=0.7147;SAS_AF=0.6166;AA=G|||;VT=SNP
1	243051489	rs7533752	T	A	100	PASS	AC=3315;AF=0.661941;AN=5008;NS=2504;DP=15421;EAS_AF=0.9692;AMR_AF=0.6844;AFR_AF=0.4092;EUR_AF=0.7147;SAS_AF=0.6166;AA=T|||;VT=SNP
1	243051570	rs7519728	C	A	100	PASS	AC=1559;AF=0.311302;AN=5008;NS=2504;DP=14531;EAS_AF=0.5476;AMR_AF=0.3372;AFR_AF=0.3064;EUR_AF=0.171;SAS_AF=0.2004;AA=C|||;VT=SNP
1	243051919	rs7541983	G	A	100	PASS	AC=3610;AF=0.720847;AN=5008;NS=2504;DP=17220;EAS_AF=0.9692;AMR_AF=0.7046;AFR_AF=0.6218;EUR_AF=0.7147;SAS_AF=0.6166;AA=A|||;VT=SNP
1	243052126	rs10399641	C	T	100	PASS	AC=3318;AF=0.66254;AN=5008;NS=2504;DP=16072;EAS_AF=0.9692;AMR_AF=0.6844;AFR_AF=0.4107;EUR_AF=0.7157;SAS_AF=0.6166;AA=C|||;VT=SNP
1	243052368	rs28661485	A	G	100	PASS	AC=4155;AF=0.829673;AN=5008;NS=2504;DP=11243;EAS_AF=0.994;AMR_AF=0.7622;AFR_AF=0.8434;EUR_AF=0.7594;SAS_AF=0.7618;AA=g|||;VT=SNP
1	243053005	rs143363088	G	A	100	PASS	AC=48;AF=0.00958466;AN=5008;NS=2504;DP=17678;EAS_AF=0.0437;AMR_AF=0.0014;AFR_AF=0;EUR_AF=0;SAS_AF=0.0031;AA=G|||;VT=SNP
1	243053038	rs4526599	C	T	100	PASS	AC=1566;AF=0.3127;AN=5008;NS=2504;DP=16782;EAS_AF=0.5486;AMR_AF=0.3372;AFR_AF=0.3071;EUR_AF=0.171;SAS_AF=0.2055;AA=C|||;VT=SNP
1	243053057	rs4278360	A	G	100	PASS	AC=1241;AF=0.247804;AN=5008;NS=2504;DP=17230;EAS_AF=0.5407;AMR_AF=0.3184;AFR_AF=0.0915;EUR_AF=0.171;SAS_AF=0.1861;AA=A|||;VT=SNP
1	243053490	rs77251079	C	T	100	PASS	AC=465;AF=0.0928514;AN=5008;NS=2504;DP=18800;EAS_AF=0.0278;AMR_AF=0.0562;AFR_AF=0.1573;EUR_AF=0.0467;SAS_AF=0.1462;AA=C|||;VT=SNP
1	243053531	rs12031588	G	C	100	PASS	AC=27;AF=0.00539137;AN=5008;NS=2504;DP=16568;EAS_AF=0.0268;AMR_AF=0;AFR_AF=0;EUR_AF=0;SAS_AF=0;AA=G|||;VT=SNP
1	243053546	rs2491825	C	T	100	PASS	AC=4355;AF=0.869609;AN=5008;NS=2504;DP=15839;EAS_AF=0.994;AMR_AF=0.7767;AFR_AF=0.9864;EUR_AF=0.7614;SAS_AF=0.7607;AA=T|||;VT=SNP
1	243054702	rs2491826	A	G	100	PASS	AC=4357;AF=0.870008;AN=5008;NS=2504;DP=20787;EAS_AF=0.994;AMR_AF=0.7781;AFR_AF=0.9864;EUR_AF=0.7604;SAS_AF=0.7628;AA=G|||;VT=SNP
1	243055660	rs111774268	T	C	100	PASS	AC=234;AF=0.0467252;AN=5008;NS=2504;DP=16427;EAS_AF=0.0278;AMR_AF=0.0317;AFR_AF=0.0023;EUR_AF=0.0398;SAS_AF=0.1442;AA=T|||;VT=SNP
1	243055985	rs79591964	G	A	100	PASS	AC=466;AF=0.0930511;AN=5008;NS=2504;DP=17632;EAS_AF=0.0278;AMR_AF=0.0562;AFR_AF=0.1581;EUR_AF=0.0477;SAS_AF=0.1452;AA=G|||;VT=SNP
1	243056401	rs4658507	G	A	100	PASS	AC=1068;AF=0.213259;AN=5008;NS=2504;DP=18128;EAS_AF=0.252;AMR_AF=0.2118;AFR_AF=0.09;EUR_AF=0.4254;SAS_AF=0.1227;AA=G|||;VT=SNP
1	243056772	rs2491827	C	A	100	PASS	AC=3335;AF=0.665935;AN=5008;NS=2504;DP=21104;EAS_AF=0.9613;AMR_AF=0.6931;AFR_AF=0.4433;EUR_AF=0.7117;SAS_AF=0.5961;AA=C|||;VT=SNP
1	243056785	rs2491828	C	T	100	PASS	AC=4355;AF=0.869609;AN=5008;NS=2504;DP=21004;EAS_AF=0.994;AMR_AF=0.7781;AFR_AF=0.9864;EUR_AF=0.7594;SAS_AF=0.7618;AA=T|||;VT=SNP
1	243057461	rs2491829	T	C	100	PASS	AC=4384;AF=0.875399;AN=5008;NS=2504;DP=19416;EAS_AF=0.994;AMR_AF=0.7882;AFR_AF=0.9864;EUR_AF=0.7783;SAS_AF=0.7648;AA=C|||;VT=SNP
1	243057979	rs111592205	C	T	100	PASS	AC=345;AF=0.0688898;AN=5008;NS=2504;DP=18243;EAS_AF=0.0278;AMR_AF=0.0403;AFR_AF=0.0809;EUR_AF=0.0398;SAS_AF=0.1452;AA=C|||;VT=SNP
1	243058293	rs112681049	C	A	100	PASS	AC=345;AF=0.0688898;AN=5008;NS=2504;DP=19181;EAS_AF=0.0278;AMR_AF=0.0403;AFR_AF=0.0809;EUR_AF=0.0398;SAS_AF=0.1452;AA=c|||;VT=SNP
1	243058900	rs11802974	T	C	100	PASS	AC=563;AF=0.11242;AN=5008;NS=2504;DP=21459;EAS_AF=0.0278;AMR_AF=0.0648;AFR_AF=0.2269;EUR_AF=0.0477;SAS_AF=0.1452;AA=C|||;VT=SNP
1	243059225	rs2502328	A	G	100	PASS	AC=4359;AF=0.870407;AN=5008;NS=2504;DP=19083;EAS_AF=0.994;AMR_AF=0.7781;AFR_AF=0.9887;EUR_AF=0.7594;SAS_AF=0.7628;AA=G|||;VT=SNP
1	243059439	rs75836965	T	A	100	PASS	AC=653;AF=0.130391;AN=5008;NS=2504;DP=19292;EAS_AF=0.0278;AMR_AF=0.0663;AFR_AF=0.2943;EUR_AF=0.0477;SAS_AF=0.1452;AA=T|||;VT=SNP
1	243059451	rs77098332	T	C	100	PASS	AC=655;AF=0.130791;AN=5008;NS=2504;DP=19306;EAS_AF=0.0278;AMR_AF=0.0663;AFR_AF=0.295;EUR_AF=0.0477;SAS_AF=0.1462;AA=T|||;VT=SNP
1	243059517	rs112416095	G	C	100	PASS	AC=566;AF=0.113019;AN=5008;NS=2504;DP=19306;EAS_AF=0.0278;AMR_AF=0.0648;AFR_AF=0.2284;EUR_AF=0.0477;SAS_AF=0.1462;AA=C|||;VT=SNP
1	243060064	rs12074188	G	T	100	PASS	AC=469;AF=0.0936502;AN=5008;NS=2504;DP=20435;EAS_AF=0.0278;AMR_AF=0.0562;AFR_AF=0.1611;EUR_AF=0.0477;SAS_AF=0.1442;AA=G|||;VT=SNP
1	243060066	rs12069613	A	T	100	PASS	AC=469;AF=0.0936502;AN=5008;NS=2504;DP=20446;EAS_AF=0.0278;AMR_AF=0.0562;AFR_AF=0.1611;EUR_AF=0.0477;SAS_AF=0.1442;AA=A|||;VT=SNP
1	243060097	rs2491831	C	A	100	PASS	AC=3798;AF=0.758387;AN=5008;NS=2504;DP=20247;EAS_AF=0.9891;AMR_AF=0.7493;AFR_AF=0.5983;EUR_AF=0.7594;SAS_AF=0.7423;AA=A|||;VT=SNP
1	243060254	rs2491832	T	C	100	PASS	AC=3143;AF=0.627596;AN=5008;NS=2504;DP=18748;EAS_AF=0.9613;AMR_AF=0.683;AFR_AF=0.3033;EUR_AF=0.7117;SAS_AF=0.5961;AA=T|||;VT=SNP
1	243061046	rs10926914	C	T	100	PASS	AC=1088;AF=0.217252;AN=5008;NS=2504;DP=18658;EAS_AF=0.248;AMR_AF=0.2147;AFR_AF=0.0915;EUR_AF=0.4294;SAS_AF=0.1391;AA=C|||;VT=SNP
1	243061422	rs12075717	G	T	100	PASS	AC=1117;AF=0.223043;AN=5008;NS=2504;DP=18356;EAS_AF=0.0327;AMR_AF=0.0865;AFR_AF=0.615;EUR_AF=0.0477;SAS_AF=0.1667;AA=T|||;VT=SNP
1	243061602	rs12072337	T	A	100	PASS	AC=468;AF=0.0934505;AN=5008;NS=2504;DP=18840;EAS_AF=0.0278;AMR_AF=0.0562;AFR_AF=0.1589;EUR_AF=0.0477;SAS_AF=0.1462;AA=T|||;VT=SNP
1	243061737	rs35072399	C	T	100	PASS	AC=429;AF=0.0856629;AN=5008;NS=2504;DP=19893;EAS_AF=0.2331;AMR_AF=0.0447;AFR_AF=0.0038;EUR_AF=0.0954;SAS_AF=0.0634;AA=C|||;VT=SNP
1	243061935	rs12087532	C	A	100	PASS	AC=1215;AF=0.242612;AN=5008;NS=2504;DP=20971;EAS_AF=0.0327;AMR_AF=0.0951;AFR_AF=0.6846;EUR_AF=0.0477;SAS_AF=0.1667;AA=A|||;VT=SNP
1	243062059	rs12073551	T	A	100	PASS	AC=1214;AF=0.242412;AN=5008;NS=2504;DP=21680;EAS_AF=0.0327;AMR_AF=0.0937;AFR_AF=0.6846;EUR_AF=0.0477;SAS_AF=0.1667;AA=A|||;VT=SNP
1	243062446	rs56678006	G	A	100	PASS	AC=566;AF=0.113019;AN=5008;NS=2504;DP=21075;EAS_AF=0.0278;AMR_AF=0.0648;AFR_AF=0.2284;EUR_AF=0.0477;SAS_AF=0.1462;AA=G|||;VT=SNP
1	243062861	rs148011120	G	A	100	PASS	AC=653;AF=0.130391;AN=5008;NS=2504;DP=13613;EAS_AF=0.0278;AMR_AF=0.0663;AFR_AF=0.2935;EUR_AF=0.0477;SAS_AF=0.1462;AA=G|||;VT=SNP
1	243063070	rs12078494	G	A	100	PASS	AC=653;AF=0.130391;AN=5008;NS=2504;DP=13566;EAS_AF=0.0278;AMR_AF=0.0663;AFR_AF=0.2935;EUR_AF=0.0477;SAS_AF=0.1462;AA=G|||;VT=SNP
1	243063145	rs12078540	G	A	100	PASS	AC=1215;AF=0.242612;AN=5008;NS=2504;DP=13990;EAS_AF=0.0327;AMR_AF=0.0951;AFR_AF=0.6846;EUR_AF=0.0477;SAS_AF=0.1667;AA=G|||;VT=SNP
1	243063397	rs12075066	T	C	100	PASS	AC=1215;AF=0.242612;AN=5008;NS=2504;DP=15034;EAS_AF=0.0327;AMR_AF=0.0951;AFR_AF=0.6846;EUR_AF=0.0477;SAS_AF=0.1667;AA=T|||;VT=SNP
1	243063749	rs2491833	T	C	100	PASS	AC=3143;AF=0.627596;AN=5008;NS=2504;DP=15989;EAS_AF=0.9613;AMR_AF=0.6859;AFR_AF=0.3018;EUR_AF=0.7117;SAS_AF=0.5961;AA=T|||;VT=SNP
1	243063909	rs6429389	C	T	100	PASS	AC=1212;AF=0.242013;AN=5008;NS=2504;DP=19431;EAS_AF=0.0327;AMR_AF=0.0922;AFR_AF=0.6838;EUR_AF=0.0477;SAS_AF=0.1667;AA=C|||;VT=SNP
1	243064156	rs6429390	G	T	100	PASS	AC=1212;AF=0.242013;AN=5008;NS=2504;DP=22598;EAS_AF=0.0327;AMR_AF=0.0922;AFR_AF=0.6846;EUR_AF=0.0477;SAS_AF=0.1656;AA=T|||;VT=SNP
1	243064428	rs6429391	T	G	100	PASS	AC=1214;AF=0.242412;AN=5008;NS=2504;DP=21947;EAS_AF=0.0327;AMR_AF=0.0951;AFR_AF=0.6846;EUR_AF=0.0477;SAS_AF=0.1656;AA=G|||;VT=SNP
1	243065073	rs9725721	G	A	100	PASS	AC=1212;AF=0.242013;AN=5008;NS=2504;DP=16723;EAS_AF=0.0327;AMR_AF=0.0922;AFR_AF=0.6846;EUR_AF=0.0477;SAS_AF=0.1656;AA=G|||;VT=SNP
1	243065369	rs12077950	T	C	100	PASS	AC=1131;AF=0.225839;AN=5008;NS=2504;DP=16177;EAS_AF=0.0327;AMR_AF=0.0922;AFR_AF=0.6256;EUR_AF=0.0477;SAS_AF=0.1626;AA=T|||;VT=SNP
1	243065575	rs79346268	G	C	100	PASS	AC=343;AF=0.0684904;AN=5008;NS=2504;DP=20327;EAS_AF=0.0278;AMR_AF=0.0375;AFR_AF=0.0802;EUR_AF=0.0398;SAS_AF=0.1462;AA=G|||;VT=SNP
1	243065930	rs2491834	T	C	100	PASS	AC=4356;AF=0.869808;AN=5008;NS=2504;DP=17231;EAS_AF=0.994;AMR_AF=0.7781;AFR_AF=0.9864;EUR_AF=0.7594;SAS_AF=0.7628;AA=C|||;VT=SNP
1	243066428	rs150302768	T	G	100	PASS	AC=24;AF=0.00479233;AN=5008;NS=2504;DP=16571;EAS_AF=0.0228;AMR_AF=0;AFR_AF=0;EUR_AF=0;SAS_AF=0.001;AA=T|||;VT=SNP
1	243066807	rs9428549	C	G	100	PASS	AC=4358;AF=0.870208;AN=5008;NS=2504;DP=15464;EAS_AF=0.994;AMR_AF=0.7781;AFR_AF=0.9864;EUR_AF=0.7604;SAS_AF=0.7638;AA=G|||;VT=SNP
1	243066828	rs10926915	C	A	100	PASS	AC=2937;AF=0.586462;AN=5008;NS=2504;DP=14542;EAS_AF=0.9613;AMR_AF=0.6729;AFR_AF=0.1505;EUR_AF=0.7127;SAS_AF=0.5982;AA=C|||;VT=SNP
1	243067438	rs2502331	T	G	100	PASS	AC=4017;AF=0.802117;AN=5008;NS=2504;DP=12025;EAS_AF=0.9663;AMR_AF=0.7406;AFR_AF=0.9077;EUR_AF=0.7207;SAS_AF=0.6176;AA=T|||;VT=SNP
1	243068711	rs146989622	G	A	100	PASS	AC=46;AF=0.0091853;AN=5008;NS=2504;DP=14958;EAS_AF=0.0258;AMR_AF=0.0072;AFR_AF=0.0023;EUR_AF=0.005;SAS_AF=0.0072;AA=G|||;VT=SNP
1	243070092	rs75337867	G	A	100	PASS	AC=72;AF=0.014377;AN=5008;NS=2504;DP=12856;EAS_AF=0.0625;AMR_AF=0;AFR_AF=0;EUR_AF=0;SAS_AF=0.0092;AA=G|||;VT=SNP
1	243070420	rs2502341	T	A	100	PASS	AC=4360;AF=0.870607;AN=5008;NS=2504;DP=17202;EAS_AF=0.994;AMR_AF=0.7767;AFR_AF=0.9856;EUR_AF=0.7594;SAS_AF=0.7689;AA=A|||;VT=SNP
1	243070467	rs2502342	C	T	100	PASS	AC=1330;AF=0.265575;AN=5008;NS=2504;DP=17396;EAS_AF=0.0327;AMR_AF=0.1009;AFR_AF=0.7716;EUR_AF=0.0447;SAS_AF=0.1656;AA=T|||;VT=SNP
1	243070765	rs2502345	A	G	100	PASS	AC=4426;AF=0.883786;AN=5008;NS=2504;DP=17043;EAS_AF=0.994;AMR_AF=0.7983;AFR_AF=0.9826;EUR_AF=0.7962;SAS_AF=0.7873;AA=G|||;VT=SNP
1	243070962	rs180929517	T	G	100	PASS	AC=91;AF=0.0181709;AN=5008;NS=2504;DP=13955;EAS_AF=0.0813;AMR_AF=0;AFR_AF=0.0015;EUR_AF=0.003;SAS_AF=0.0041;AA=T|||;VT=SNP
1	243070992	rs147764178	C	T	100	PASS	AC=661;AF=0.131989;AN=5008;NS=2504;DP=14501;EAS_AF=0.1597;AMR_AF=0.1268;AFR_AF=0.0045;EUR_AF=0.1054;SAS_AF=0.3067;AA=C|||;VT=SNP
1	243071277	rs2502346	G	A	100	PASS	AC=1026;AF=0.204872;AN=5008;NS=2504;DP=20246;EAS_AF=0.0278;AMR_AF=0.0865;AFR_AF=0.5514;EUR_AF=0.0447;SAS_AF=0.1677;AA=A|||;VT=SNP
1	243071390	rs2502347	T	C	100	PASS	AC=4457;AF=0.889976;AN=5008;NS=2504;DP=20081;EAS_AF=0.994;AMR_AF=0.7997;AFR_AF=0.9894;EUR_AF=0.7952;SAS_AF=0.8098;AA=C|||;VT=SNP
1	243071579	rs146947303	T	C	100	PASS	AC=20;AF=0.00399361;AN=5008;NS=2504;DP=19959;EAS_AF=0.0129;AMR_AF=0.0014;AFR_AF=0.0008;EUR_AF=0.005;SAS_AF=0;AA=T|||;VT=SNP
1	243071634	rs9428555	A	G	100	PASS	AC=929;AF=0.185503;AN=5008;NS=2504;DP=20788;EAS_AF=0.0278;AMR_AF=0.0735;AFR_AF=0.4887;EUR_AF=0.0398;SAS_AF=0.1677;AA=G|||;VT=SNP
1	243071698	rs2502349	G	A	100	PASS	AC=931;AF=0.185903;AN=5008;NS=2504;DP=20969;EAS_AF=0.0278;AMR_AF=0.0735;AFR_AF=0.4902;EUR_AF=0.0398;SAS_AF=0.1677;AA=A|||;VT=SNP
1	243071916	rs2502350	A	G	100	PASS	AC=1040;AF=0.207668;AN=5008;NS=2504;DP=15126;EAS_AF=0.0278;AMR_AF=0.0865;AFR_AF=0.5628;EUR_AF=0.0447;SAS_AF=0.1667;AA=G|||;VT=SNP
1	243071978	rs112228827	G	A	100	PASS	AC=360;AF=0.071885;AN=5008;NS=2504;DP=17574;EAS_AF=0.0278;AMR_AF=0.036;AFR_AF=0.0787;EUR_AF=0.0398;SAS_AF=0.1667;AA=G|||;VT=SNP
1	243071999	rs76045733	A	T	100	PASS	AC=360;AF=0.071885;AN=5008;NS=2504;DP=17391;EAS_AF=0.0278;AMR_AF=0.036;AFR_AF=0.0787;EUR_AF=0.0398;SAS_AF=0.1667;AA=A|||;VT=SNP
1	243072137	rs76587768	C	T	100	PASS	AC=463;AF=0.0924521;AN=5008;NS=2504;DP=15703;EAS_AF=0.0278;AMR_AF=0.0461;AFR_AF=0.1505;EUR_AF=0.0398;SAS_AF=0.1677;AA=C|||;VT=SNP
1	243072216	rs74550685	C	A	100	PASS	AC=430;AF=0.0858626;AN=5008;NS=2504;DP=11390;EAS_AF=0.0278;AMR_AF=0.0418;AFR_AF=0.1278;EUR_AF=0.0398;SAS_AF=0.1677;AA=C|||;VT=SNP
1	243072569	rs2502351	T	G	100	PASS	AC=931;AF=0.185903;AN=5008;NS=2504;DP=17352;EAS_AF=0.0288;AMR_AF=0.0735;AFR_AF=0.4894;EUR_AF=0.0398;SAS_AF=0.1677;AA=T|||;VT=SNP
1	243072712	rs12410668	C	T	100	PASS	AC=1268;AF=0.253195;AN=5008;NS=2504;DP=17331;EAS_AF=0.5407;AMR_AF=0.3545;AFR_AF=0.0424;EUR_AF=0.2197;SAS_AF=0.2045;AA=C|||;VT=SNP
1	243073108	rs2502352	A	G	100	PASS	AC=886;AF=0.176917;AN=5008;NS=2504;DP=18340;EAS_AF=0.0278;AMR_AF=0.0735;AFR_AF=0.4584;EUR_AF=0.0398;SAS_AF=0.1646;AA=A|||;VT=SNP
1	243073112	rs2502353	C	T	100	PASS	AC=934;AF=0.186502;AN=5008;NS=2504;DP=19006;EAS_AF=0.0278;AMR_AF=0.0735;AFR_AF=0.4909;EUR_AF=0.0398;SAS_AF=0.1697;AA=C|||;VT=SNP
1	243073332	rs2502354	A	T	100	PASS	AC=1044;AF=0.208466;AN=5008;NS=2504;DP=19646;EAS_AF=0.0278;AMR_AF=0.0893;AFR_AF=0.5635;EUR_AF=0.0447;SAS_AF=0.1677;AA=T|||;VT=SNP
1	243073435	rs3003536	C	T	100	PASS	AC=466;AF=0.0930511;AN=5008;NS=2504;DP=20450;EAS_AF=0.0278;AMR_AF=0.0461;AFR_AF=0.1505;EUR_AF=0.0398;SAS_AF=0.1708;AA=C|||;VT=SNP
1	243073909	rs2502355	C	T	100	PASS	AC=3081;AF=0.615216;AN=5008;NS=2504;DP=20523;EAS_AF=0.4425;AMR_AF=0.4452;AFR_AF=0.8767;EUR_AF=0.5746;SAS_AF=0.6022;AA=T|||;VT=SNP
1	243074818	rs10926919	T	C	100	PASS	AC=1997;AF=0.398762;AN=5008;NS=2504;DP=18096;EAS_AF=0.376;AMR_AF=0.3386;AFR_AF=0.3714;EUR_AF=0.4712;SAS_AF=0.4274;AA=T|||;VT=SNP
1	243074967	rs2491837	T	C	100	PASS	AC=3092;AF=0.617412;AN=5008;NS=2504;DP=23282;EAS_AF=0.4444;AMR_AF=0.4496;AFR_AF=0.8797;EUR_AF=0.5746;SAS_AF=0.6043;AA=C|||;VT=SNP
1	243075037	rs2491838	T	G	100	PASS	AC=3094;AF=0.617812;AN=5008;NS=2504;DP=22904;EAS_AF=0.4444;AMR_AF=0.4496;AFR_AF=0.8797;EUR_AF=0.5755;SAS_AF=0.6053;AA=T|||;VT=SNP
1	243075179	rs76713886	T	C	100	PASS	AC=648;AF=0.129393;AN=5008;NS=2504;DP=15819;EAS_AF=0.1617;AMR_AF=0.1268;AFR_AF=0.0045;EUR_AF=0.1064;SAS_AF=0.2904;AA=T|||;VT=SNP
1	243075259	rs2491839	G	C	100	PASS	AC=3092;AF=0.617412;AN=5008;NS=2504;DP=14316;EAS_AF=0.4444;AMR_AF=0.4496;AFR_AF=0.879;EUR_AF=0.5746;SAS_AF=0.6053;AA=C|||;VT=SNP
1	243075291	rs2502357	G	T	100	PASS	AC=471;AF=0.0940495;AN=5008;NS=2504;DP=15268;EAS_AF=0.0278;AMR_AF=0.0476;AFR_AF=0.1543;EUR_AF=0.0398;SAS_AF=0.1697;AA=G|||;VT=SNP
1	243075294	rs2502358	A	G	100	PASS	AC=3043;AF=0.607628;AN=5008;NS=2504;DP=15471;EAS_AF=0.4444;AMR_AF=0.4481;AFR_AF=0.8427;EUR_AF=0.5746;SAS_AF=0.6053;AA=T|||;VT=SNP
1	243075375	rs3013381	A	T	100	PASS	AC=3091;AF=0.617212;AN=5008;NS=2504;DP=17020;EAS_AF=0.4444;AMR_AF=0.4496;AFR_AF=0.879;EUR_AF=0.5746;SAS_AF=0.6043;AA=A|||;VT=SNP
1	243075470	rs2998667	G	A	100	PASS	AC=928;AF=0.185304;AN=5008;NS=2504;DP=10202;EAS_AF=0.0278;AMR_AF=0.0749;AFR_AF=0.4856;EUR_AF=0.0398;SAS_AF=0.1697;AA=G|||;VT=SNP
1	243075490	rs3013382	G	C	100	PASS	AC=3091;AF=0.617212;AN=5008;NS=2504;DP=10827;EAS_AF=0.4444;AMR_AF=0.4496;AFR_AF=0.879;EUR_AF=0.5746;SAS_AF=0.6043;AA=C|||;VT=SNP
1	243075551	rs3003537	A	G	100	PASS	AC=3136;AF=0.626198;AN=5008;NS=2504;DP=10097;EAS_AF=0.4444;AMR_AF=0.4625;AFR_AF=0.879;EUR_AF=0.5964;SAS_AF=0.6186;AA=G|||;VT=SNP
1	243075774	rs2998669	T	C	100	PASS	AC=4456;AF=0.889776;AN=5008;NS=2504;DP=15014;EAS_AF=0.994;AMR_AF=0.8026;AFR_AF=0.9894;EUR_AF=0.7932;SAS_AF=0.8088;AA=C|||;VT=SNP
1	243075981	rs4658512	T	C	100	PASS	AC=2622;AF=0.523562;AN=5008;NS=2504;DP=14489;EAS_AF=0.4167;AMR_AF=0.4006;AFR_AF=0.7262;EUR_AF=0.5348;SAS_AF=0.4356;AA=t|||;VT=SNP
1	243076098	rs2491840	A	C	100	PASS	AC=3085;AF=0.616014;AN=5008;NS=2504;DP=15781;EAS_AF=0.4444;AMR_AF=0.4496;AFR_AF=0.879;EUR_AF=0.5746;SAS_AF=0.5982;AA=C|||;VT=SNP
1	243076302	rs2502303	G	C	100	PASS	AC=3086;AF=0.616214;AN=5008;NS=2504;DP=17170;EAS_AF=0.4444;AMR_AF=0.4467;AFR_AF=0.8797;EUR_AF=0.5746;SAS_AF=0.6002;AA=C|||;VT=SNP
1	243077400	rs12094078	C	T	100	PASS	AC=1315;AF=0.26258;AN=5008;NS=2504;DP=14523;EAS_AF=0.5387;AMR_AF=0.3401;AFR_AF=0.1104;EUR_AF=0.1968;SAS_AF=0.1963;AA=C|||;VT=SNP
1	243077438	rs12083626	G	A	100	PASS	AC=1316;AF=0.26278;AN=5008;NS=2504;DP=17534;EAS_AF=0.5387;AMR_AF=0.3401;AFR_AF=0.1104;EUR_AF=0.1968;SAS_AF=0.1973;AA=G|||;VT=SNP
1	243077509	rs12078920	A	G	100	PASS	AC=1315;AF=0.26258;AN=5008;NS=2504;DP=15827;EAS_AF=0.5387;AMR_AF=0.3401;AFR_AF=0.1104;EUR_AF=0.1968;SAS_AF=0.1963;AA=G|||;VT=SNP
1	243077775	rs2491842	A	G	100	PASS	AC=3139;AF=0.626797;AN=5008;NS=2504;DP=20327;EAS_AF=0.4554;AMR_AF=0.4611;AFR_AF=0.879;EUR_AF=0.5954;SAS_AF=0.6125;AA=G|||;VT=SNP
1	243078184	rs12095436	C	T	100	PASS	AC=1754;AF=0.35024;AN=5008;NS=2504;DP=19977;EAS_AF=0.5694;AMR_AF=0.3847;AFR_AF=0.1921;EUR_AF=0.2843;SAS_AF=0.3814;AA=T|||;VT=SNP
1	243078227	rs12144075	C	T	100	PASS	AC=628;AF=0.125399;AN=5008;NS=2504;DP=18581;EAS_AF=0.0278;AMR_AF=0.0548;AFR_AF=0.2201;EUR_AF=0.0875;SAS_AF=0.1871;AA=C|||;VT=SNP
1	243078231	rs58437742	T	C	100	PASS	AC=804;AF=0.160543;AN=5008;NS=2504;DP=18279;EAS_AF=0.0278;AMR_AF=0.0692;AFR_AF=0.3457;EUR_AF=0.0875;SAS_AF=0.1871;AA=C|||;VT=SNP
1	243078517	rs2502307	T	G	100	PASS	AC=1042;AF=0.208067;AN=5008;NS=2504;DP=20562;EAS_AF=0.0278;AMR_AF=0.0922;AFR_AF=0.5106;EUR_AF=0.0924;SAS_AF=0.1861;AA=T|||;VT=SNP
1	243078995	rs2502308	C	A	100	PASS	AC=4279;AF=0.854433;AN=5008;NS=2504;DP=17523;EAS_AF=0.994;AMR_AF=0.7867;AFR_AF=0.8646;EUR_AF=0.7922;SAS_AF=0.8088;AA=A|||;VT=SNP
1	243079216	rs12566283	A	C	100	PASS	AC=146;AF=0.0291534;AN=5008;NS=2504;DP=19366;EAS_AF=0.0972;AMR_AF=0.0605;AFR_AF=0;EUR_AF=0;SAS_AF=0.0061;AA=A|||;VT=SNP
1	243079435	rs12566301	A	G	100	PASS	AC=1699;AF=0.339257;AN=5008;NS=2504;DP=21416;EAS_AF=0.4206;AMR_AF=0.3473;AFR_AF=0.0946;EUR_AF=0.503;SAS_AF=0.4121;AA=A|||;VT=SNP
1	243079505	rs12145244	C	T	100	PASS	AC=933;AF=0.186302;AN=5008;NS=2504;DP=19955;EAS_AF=0.0327;AMR_AF=0.0793;AFR_AF=0.416;EUR_AF=0.0924;SAS_AF=0.2065;AA=T|||;VT=SNP
1	243079910	rs55971751	A	G	100	PASS	AC=1226;AF=0.244808;AN=5008;NS=2504;DP=18063;EAS_AF=0.5387;AMR_AF=0.3386;AFR_AF=0.0484;EUR_AF=0.1968;SAS_AF=0.1902;AA=A|||;VT=SNP
1	243080405	rs6702710	G	A	100	PASS	AC=904;AF=0.180511;AN=5008;NS=2504;DP=21613;EAS_AF=0.0327;AMR_AF=0.0793;AFR_AF=0.3964;EUR_AF=0.0924;SAS_AF=0.2035;AA=G|||;VT=SNP
1	243080523	rs6679417	C	A	100	PASS	AC=962;AF=0.192093;AN=5008;NS=2504;DP=22918;EAS_AF=0.0327;AMR_AF=0.0793;AFR_AF=0.438;EUR_AF=0.0924;SAS_AF=0.2065;AA=C|||;VT=SNP
1	243080547	rs6691818	A	G	100	PASS	AC=1052;AF=0.210064;AN=5008;NS=2504;DP=22938;EAS_AF=0.0327;AMR_AF=0.0879;AFR_AF=0.5015;EUR_AF=0.0924;SAS_AF=0.2065;AA=A|||;VT=SNP
1	243080684	rs6694599	T	A	100	PASS	AC=1048;AF=0.209265;AN=5008;NS=2504;DP=20122;EAS_AF=0.0327;AMR_AF=0.0879;AFR_AF=0.4985;EUR_AF=0.0924;SAS_AF=0.2065;AA=A|||;VT=SNP
1	243080833	rs11576569	C	T	100	PASS	AC=951;AF=0.189896;AN=5008;NS=2504;DP=20201;EAS_AF=0.2113;AMR_AF=0.2017;AFR_AF=0.0923;EUR_AF=0.3579;SAS_AF=0.1186;AA=C|||;VT=SNP
1	243080972	rs2491844	C	A	100	PASS	AC=3369;AF=0.672724;AN=5008;NS=2504;DP=18352;EAS_AF=0.9395;AMR_AF=0.7161;AFR_AF=0.4947;EUR_AF=0.6978;SAS_AF=0.5818;AA=C|||;VT=SNP
1	243081627	rs11588023	G	A	100	PASS	AC=657;AF=0.13119;AN=5008;NS=2504;DP=20637;EAS_AF=0.0079;AMR_AF=0.1614;AFR_AF=0.1059;EUR_AF=0.2445;SAS_AF=0.1544;AA=G|||;VT=SNP
1	243081689	rs34096042	A	C	100	PASS	AC=636;AF=0.126997;AN=5008;NS=2504;DP=19619;EAS_AF=0.2361;AMR_AF=0.0447;AFR_AF=0.1536;EUR_AF=0.0815;SAS_AF=0.0838;AA=A|||;VT=SNP
1	243082674	rs6680828	A	G	100	PASS	AC=649;AF=0.129593;AN=5008;NS=2504;DP=14696;EAS_AF=0.1528;AMR_AF=0.1311;AFR_AF=0.0106;EUR_AF=0.1223;SAS_AF=0.273;AA=A|||;VT=SNP
1	243083367	rs80156699	G	A	100	PASS	AC=532;AF=0.10623;AN=5008;NS=2504;DP=18373;EAS_AF=0.0377;AMR_AF=0.0749;AFR_AF=0.0651;EUR_AF=0.1352;SAS_AF=0.2249;AA=G|||;VT=SNP
1	243083639	rs4520405	T	G	100	PASS	AC=1139;AF=0.227436;AN=5008;NS=2504;DP=14830;EAS_AF=0.0079;AMR_AF=0.2176;AFR_AF=0.3457;EUR_AF=0.338;SAS_AF=0.1871;AA=T|||;VT=SNP
1	243084204	rs139293243	G	A	100	PASS	AC=521;AF=0.104034;AN=5008;NS=2504;DP=16382;EAS_AF=0.2411;AMR_AF=0.0288;AFR_AF=0.1528;EUR_AF=0.0129;SAS_AF=0.044;AA=G|||;VT=SNP
1	243084386	rs2502310	G	A	100	PASS	AC=3093;AF=0.617612;AN=5008;NS=2504;DP=14901;EAS_AF=0.9911;AMR_AF=0.598;AFR_AF=0.3903;EUR_AF=0.4761;SAS_AF=0.6994;AA=G|||;VT=SNP
1	243084903	rs3003538	G	C	100	PASS	AC=3099;AF=0.61881;AN=5008;NS=2504;DP=17582;EAS_AF=0.9911;AMR_AF=0.598;AFR_AF=0.3933;EUR_AF=0.4761;SAS_AF=0.7014;AA=G|||;VT=SNP
1	243084928	rs77268054	C	A	100	PASS	AC=641;AF=0.127995;AN=5008;NS=2504;DP=17186;EAS_AF=0.1468;AMR_AF=0.1326;AFR_AF=0.0091;EUR_AF=0.1203;SAS_AF=0.274;AA=C|||;VT=SNP
1	243084994	rs3003539	G	C	100	PASS	AC=3099;AF=0.61881;AN=5008;NS=2504;DP=18224;EAS_AF=0.9911;AMR_AF=0.598;AFR_AF=0.3933;EUR_AF=0.4761;SAS_AF=0.7014;AA=G|||;VT=SNP
1	243085116	rs3013383	G	A	100	PASS	AC=2022;AF=0.403754;AN=5008;NS=2504;DP=16209;EAS_AF=0.7093;AMR_AF=0.4942;AFR_AF=0.1657;EUR_AF=0.328;SAS_AF=0.4243;AA=G|||;VT=SNP
1	243085170	rs2998670	C	T	100	PASS	AC=2092;AF=0.417732;AN=5008;NS=2504;DP=17871;EAS_AF=0.7093;AMR_AF=0.5101;AFR_AF=0.1687;EUR_AF=0.3698;SAS_AF=0.4376;AA=C|||;VT=SNP
1	243085518	rs3003541	T	C	100	PASS	AC=2022;AF=0.403754;AN=5008;NS=2504;DP=15815;EAS_AF=0.7093;AMR_AF=0.4942;AFR_AF=0.1657;EUR_AF=0.328;SAS_AF=0.4243;AA=T|||;VT=SNP
1	243085890	rs2491845	C	T	100	PASS	AC=2020;AF=0.403355;AN=5008;NS=2504;DP=20325;EAS_AF=0.7093;AMR_AF=0.4942;AFR_AF=0.1657;EUR_AF=0.328;SAS_AF=0.4223;AA=c|||;VT=SNP
1	243086004	rs2502312	G	A	100	PASS	AC=2020;AF=0.403355;AN=5008;NS=2504;DP=20662;EAS_AF=0.7093;AMR_AF=0.4942;AFR_AF=0.1657;EUR_AF=0.328;SAS_AF=0.4223;AA=G|||;VT=SNP
1	243086179	rs6681494	C	T	100	PASS	AC=2020;AF=0.403355;AN=5008;NS=2504;DP=19427;EAS_AF=0.7093;AMR_AF=0.4942;AFR_AF=0.1657;EUR_AF=0.328;SAS_AF=0.4223;AA=C|||;VT=SNP
1	243086195	rs2502313	C	T	100	PASS	AC=1338;AF=0.267173;AN=5008;NS=2504;DP=19091;EAS_AF=0.5625;AMR_AF=0.3602;AFR_AF=0.1263;EUR_AF=0.2078;SAS_AF=0.1483;AA=C|||;VT=SNP
1	243086533	rs12046058	T	C	100	PASS	AC=1227;AF=0.245008;AN=5008;NS=2504;DP=18770;EAS_AF=0.5625;AMR_AF=0.3545;AFR_AF=0.0446;EUR_AF=0.2078;SAS_AF=0.1493;AA=T|||;VT=SNP
1	243086570	rs7512379	G	A	100	PASS	AC=2253;AF=0.44988;AN=5008;NS=2504;DP=17957;EAS_AF=0.2897;AMR_AF=0.3228;AFR_AF=0.5983;EUR_AF=0.4861;SAS_AF=0.4673;AA=G|||;VT=SNP
1	243087106	rs3003542	T	C	100	PASS	AC=2023;AF=0.403954;AN=5008;NS=2504;DP=20125;EAS_AF=0.7083;AMR_AF=0.4942;AFR_AF=0.1657;EUR_AF=0.329;SAS_AF=0.4254;AA=T|||;VT=SNP
1	243087223	rs3003543	T	C	100	PASS	AC=3045;AF=0.608027;AN=5008;NS=2504;DP=19375;EAS_AF=0.7173;AMR_AF=0.7032;AFR_AF=0.4259;EUR_AF=0.668;SAS_AF=0.6125;AA=t|||;VT=SNP
1	243087282	rs3003544	T	C	100	PASS	AC=2043;AF=0.407947;AN=5008;NS=2504;DP=17940;EAS_AF=0.7093;AMR_AF=0.4942;AFR_AF=0.18;EUR_AF=0.329;SAS_AF=0.4254;AA=c|||;VT=SNP
1	243087345	rs2998671	C	G	100	PASS	AC=2024;AF=0.404153;AN=5008;NS=2504;DP=16525;EAS_AF=0.7093;AMR_AF=0.4942;AFR_AF=0.1664;EUR_AF=0.329;SAS_AF=0.4243;AA=c|||;VT=SNP
1	243087391	rs3003545	T	A	100	PASS	AC=2023;AF=0.403954;AN=5008;NS=2504;DP=15798;EAS_AF=0.7093;AMR_AF=0.4942;AFR_AF=0.1657;EUR_AF=0.329;SAS_AF=0.4243;AA=t|||;VT=SNP
1	243087578	rs3013384	T	G	100	PASS	AC=2023;AF=0.403954;AN=5008;NS=2504;DP=16351;EAS_AF=0.7093;AMR_AF=0.4942;AFR_AF=0.1657;EUR_AF=0.329;SAS_AF=0.4243;AA=T|||;VT=SNP
1	243087880	rs2491846	C	T	100	PASS	AC=3278;AF=0.654553;AN=5008;NS=2504;DP=20370;EAS_AF=0.9911;AMR_AF=0.6311;AFR_AF=0.4539;EUR_AF=0.5427;SAS_AF=0.7106;AA=T|||;VT=SNP
1	243088615	rs10926925	G	A	100	PASS	AC=1038;AF=0.207268;AN=5008;NS=2504;DP=18088;EAS_AF=0.2331;AMR_AF=0.1037;AFR_AF=0.2383;EUR_AF=0.1491;SAS_AF=0.272;AA=G|||;VT=SNP
1	243088642	rs58220185	T	C	100	PASS	AC=483;AF=0.0964457;AN=5008;NS=2504;DP=17394;EAS_AF=0.1994;AMR_AF=0.0288;AFR_AF=0.1566;EUR_AF=0.0129;SAS_AF=0.0429;AA=T|||;VT=SNP
1	243088653	rs34416956	G	A	100	PASS	AC=645;AF=0.128794;AN=5008;NS=2504;DP=17265;EAS_AF=0.1478;AMR_AF=0.1311;AFR_AF=0.0091;EUR_AF=0.1262;SAS_AF=0.272;AA=g|||;VT=SNP
1	243089232	rs10754789	A	G	100	PASS	AC=2613;AF=0.521765;AN=5008;NS=2504;DP=16392;EAS_AF=0.6101;AMR_AF=0.5778;AFR_AF=0.4955;EUR_AF=0.5507;SAS_AF=0.3967;AA=A|||;VT=SNP
1	243089264	rs2491850	C	G	100	PASS	AC=1122;AF=0.224042;AN=5008;NS=2504;DP=16917;EAS_AF=0.2421;AMR_AF=0.1282;AFR_AF=0.3116;EUR_AF=0.1541;SAS_AF=0.227;AA=C|||;VT=SNP
1	243089466	rs6658433	T	C	100	PASS	AC=3264;AF=0.651757;AN=5008;NS=2504;DP=13447;EAS_AF=0.7569;AMR_AF=0.6916;AFR_AF=0.5234;EUR_AF=0.6759;SAS_AF=0.6636;AA=C|||;VT=SNP
1	243089529	rs35620910	G	A	100	PASS	AC=642;AF=0.128195;AN=5008;NS=2504;DP=20904;EAS_AF=0.1468;AMR_AF=0.1311;AFR_AF=0.0091;EUR_AF=0.1252;SAS_AF=0.271;AA=G|||;VT=SNP
1	243089536	rs2491852	G	A	100	PASS	AC=1121;AF=0.223842;AN=5008;NS=2504;DP=20387;EAS_AF=0.2421;AMR_AF=0.1268;AFR_AF=0.3116;EUR_AF=0.1511;SAS_AF=0.2301;AA=G|||;VT=SNP
1	243090417	rs2491853	C	G	100	PASS	AC=1091;AF=0.217851;AN=5008;NS=2504;DP=20190;EAS_AF=0.2202;AMR_AF=0.1297;AFR_AF=0.3048;EUR_AF=0.1501;SAS_AF=0.2301;AA=C|||;VT=SNP
1	243090419	rs71652450	G	A	100	PASS	AC=650;AF=0.129792;AN=5008;NS=2504;DP=20148;EAS_AF=0.1468;AMR_AF=0.1326;AFR_AF=0.0144;EUR_AF=0.1252;SAS_AF=0.271;AA=G|||;VT=SNP
1	243090823	rs58720427	C	T	100	PASS	AC=1126;AF=0.22484;AN=5008;NS=2504;DP=16795;EAS_AF=0.0308;AMR_AF=0.2133;AFR_AF=0.2821;EUR_AF=0.338;SAS_AF=0.2393;AA=C|||;VT=SNP
1	243090961	rs6429397	G	A	100	PASS	AC=2629;AF=0.52496;AN=5008;NS=2504;DP=14597;EAS_AF=0.6329;AMR_AF=0.5591;AFR_AF=0.5061;EUR_AF=0.5507;SAS_AF=0.3885;AA=G|||;VT=SNP
1	243091108	rs77973801	C	T	100	PASS	AC=978;AF=0.195288;AN=5008;NS=2504;DP=12566;EAS_AF=0.2183;AMR_AF=0.1254;AFR_AF=0.2247;EUR_AF=0.1501;SAS_AF=0.228;AA=C|||;VT=SNP
1	243091301	rs71652451	G	C	100	PASS	AC=646;AF=0.128994;AN=5008;NS=2504;DP=16256;EAS_AF=0.1458;AMR_AF=0.1311;AFR_AF=0.0091;EUR_AF=0.1262;SAS_AF=0.2751;AA=G|||;VT=SNP
1	243091365	rs35524051	T	C	100	PASS	AC=773;AF=0.154353;AN=5008;NS=2504;DP=18729;EAS_AF=0.1458;AMR_AF=0.1412;AFR_AF=0.0998;EUR_AF=0.1262;SAS_AF=0.2751;AA=T|||;VT=SNP
1	243091386	rs79773388	T	A	100	PASS	AC=646;AF=0.128994;AN=5008;NS=2504;DP=18954;EAS_AF=0.1458;AMR_AF=0.1311;AFR_AF=0.0091;EUR_AF=0.1262;SAS_AF=0.2751;AA=T|||;VT=SNP
1	243091877	rs6429398	A	C	100	PASS	AC=2629;AF=0.52496;AN=5008;NS=2504;DP=13807;EAS_AF=0.6319;AMR_AF=0.5591;AFR_AF=0.5083;EUR_AF=0.5507;SAS_AF=0.3865;AA=A|||;VT=SNP
1	243092232	rs6683933	C	T	100	PASS	AC=2625;AF=0.524161;AN=5008;NS=2504;DP=14634;EAS_AF=0.6319;AMR_AF=0.5591;AFR_AF=0.5083;EUR_AF=0.5467;SAS_AF=0.3865;AA=T|||;VT=SNP
1	243092435	rs6699089	T	C	100	PASS	AC=2625;AF=0.524161;AN=5008;NS=2504;DP=18720;EAS_AF=0.6319;AMR_AF=0.5591;AFR_AF=0.5083;EUR_AF=0.5467;SAS_AF=0.3865;AA=T|||;VT=SNP
1	243092654	rs10926926	G	C	100	PASS	AC=2626;AF=0.524361;AN=5008;NS=2504;DP=17351;EAS_AF=0.6339;AMR_AF=0.5576;AFR_AF=0.5083;EUR_AF=0.5467;SAS_AF=0.3865;AA=G|||;VT=SNP
1	243092716	rs10926927	G	A	100	PASS	AC=2626;AF=0.524361;AN=5008;NS=2504;DP=18336;EAS_AF=0.6319;AMR_AF=0.5591;AFR_AF=0.5083;EUR_AF=0.5477;SAS_AF=0.3865;AA=G|||;VT=SNP
1	243093303	rs2491855	C	T	100	PASS	AC=1061;AF=0.211861;AN=5008;NS=2504;DP=21710;EAS_AF=0.2192;AMR_AF=0.121;AFR_AF=0.2897;EUR_AF=0.1491;SAS_AF=0.228;AA=C|||;VT=SNP
1	243093514	rs2491857	T	C	100	PASS	AC=1129;AF=0.225439;AN=5008;NS=2504;DP=19563;EAS_AF=0.0308;AMR_AF=0.2133;AFR_AF=0.2867;EUR_AF=0.335;SAS_AF=0.2393;AA=T|||;VT=SNP
1	243093784	rs72772631	G	A	100	PASS	AC=1499;AF=0.299321;AN=5008;NS=2504;DP=18338;EAS_AF=0.6012;AMR_AF=0.3458;AFR_AF=0.2262;EUR_AF=0.2127;SAS_AF=0.1431;AA=g|||;VT=SNP
1	243093802	rs144531297	T	C	100	PASS	AC=28;AF=0.00559105;AN=5008;NS=2504;DP=17762;EAS_AF=0.0258;AMR_AF=0;AFR_AF=0;EUR_AF=0;SAS_AF=0.002;AA=T|||;VT=SNP
1	243093905	rs74402706	C	A	100	PASS	AC=1504;AF=0.300319;AN=5008;NS=2504;DP=14503;EAS_AF=0.6012;AMR_AF=0.3458;AFR_AF=0.2262;EUR_AF=0.2137;SAS_AF=0.1472;AA=A|||;VT=SNP
1	243094052	rs186406339	G	A	100	PASS	AC=76;AF=0.0151757;AN=5008;NS=2504;DP=15655;EAS_AF=0.0675;AMR_AF=0.0058;AFR_AF=0.0015;EUR_AF=0;SAS_AF=0.002;AA=G|||;VT=SNP
1	243094146	rs6690593	C	T	100	PASS	AC=2703;AF=0.539736;AN=5008;NS=2504;DP=14383;EAS_AF=0.6319;AMR_AF=0.5663;AFR_AF=0.5635;EUR_AF=0.5477;SAS_AF=0.3855;AA=t|||;VT=SNP
1	243095222	rs2491858	C	A	100	PASS	AC=785;AF=0.156749;AN=5008;NS=2504;DP=16547;EAS_AF=0.244;AMR_AF=0.1081;AFR_AF=0.2489;EUR_AF=0.0706;SAS_AF=0.0654;AA=A|||;VT=SNP
1	243095386	rs2998673	C	G	100	PASS	AC=817;AF=0.163139;AN=5008;NS=2504;DP=16457;EAS_AF=0.2381;AMR_AF=0.1225;AFR_AF=0.2897;EUR_AF=0.0646;SAS_AF=0.045;AA=c|||;VT=SNP
1	243095620	rs34138643	T	C	100	PASS	AC=3419;AF=0.682708;AN=5008;NS=2504;DP=16365;EAS_AF=0.9444;AMR_AF=0.6153;AFR_AF=0.7617;EUR_AF=0.4861;SAS_AF=0.5562;AA=t|||;VT=SNP
1	243095645	rs3003546	A	G	100	PASS	AC=686;AF=0.136981;AN=5008;NS=2504;DP=16260;EAS_AF=0.245;AMR_AF=0.1383;AFR_AF=0.2065;EUR_AF=0.0298;SAS_AF=0.0409;AA=A|||;VT=SNP
1	243095781	rs12119914	G	A	100	PASS	AC=2036;AF=0.40655;AN=5008;NS=2504;DP=14594;EAS_AF=0.9593;AMR_AF=0.4265;AFR_AF=0.0726;EUR_AF=0.2773;SAS_AF=0.407;AA=A|||;VT=SNP
1	243095927	rs2998675	T	C	100	PASS	AC=1950;AF=0.389377;AN=5008;NS=2504;DP=17816;EAS_AF=0.3562;AMR_AF=0.3401;AFR_AF=0.6051;EUR_AF=0.338;SAS_AF=0.2198;AA=T|||;VT=SNP
1	243096036	rs188216534	C	T	100	PASS	AC=49;AF=0.00978435;AN=5008;NS=2504;DP=18535;EAS_AF=0.0387;AMR_AF=0;AFR_AF=0.0015;EUR_AF=0.001;SAS_AF=0.0072;AA=C|||;VT=SNP
1	243096037	rs78388498	G	A	100	PASS	AC=21;AF=0.00419329;AN=5008;NS=2504;DP=18514;EAS_AF=0.0179;AMR_AF=0.0014;AFR_AF=0.0008;EUR_AF=0.001;SAS_AF=0;AA=G|||;VT=SNP
1	243096987	rs4338338	G	A	100	PASS	AC=1113;AF=0.222244;AN=5008;NS=2504;DP=19112;EAS_AF=0.4593;AMR_AF=0.1902;AFR_AF=0.1619;EUR_AF=0.0726;SAS_AF=0.2362;AA=G|||;VT=SNP
1	243097132	rs4314871	C	T	100	PASS	AC=1015;AF=0.202676;AN=5008;NS=2504;DP=19457;EAS_AF=0.3264;AMR_AF=0.1412;AFR_AF=0.2073;EUR_AF=0.0716;SAS_AF=0.2474;AA=C|||;VT=SNP
1	243098453	rs2491859	T	G	100	PASS	AC=3771;AF=0.752995;AN=5008;NS=2504;DP=21168;EAS_AF=0.9246;AMR_AF=0.6916;AFR_AF=0.9425;EUR_AF=0.5676;SAS_AF=0.5542;AA=G|||;VT=SNP
1	243098559	rs12568565	A	G	100	PASS	AC=1467;AF=0.292931;AN=5008;NS=2504;DP=20404;EAS_AF=0.4683;AMR_AF=0.2118;AFR_AF=0.4024;EUR_AF=0.0726;SAS_AF=0.2485;AA=G|||;VT=SNP
1	243098722	rs79357580	G	A	100	PASS	AC=296;AF=0.0591054;AN=5008;NS=2504;DP=20516;EAS_AF=0.0446;AMR_AF=0.0317;AFR_AF=0.0038;EUR_AF=0.0477;SAS_AF=0.18;AA=G|||;VT=SNP
1	243099227	rs4658376	C	T	100	PASS	AC=716;AF=0.142971;AN=5008;NS=2504;DP=16480;EAS_AF=0.4216;AMR_AF=0.1585;AFR_AF=0.1067;EUR_AF=0.0149;SAS_AF=0.0256;AA=C|||;VT=SNP
1	243099230	rs4658515	G	A	100	PASS	AC=717;AF=0.143171;AN=5008;NS=2504;DP=16411;EAS_AF=0.4216;AMR_AF=0.1585;AFR_AF=0.1074;EUR_AF=0.0149;SAS_AF=0.0256;AA=G|||;VT=SNP
1	243099374	rs4658377	C	G	100	PASS	AC=685;AF=0.136781;AN=5008;NS=2504;DP=19352;EAS_AF=0.4216;AMR_AF=0.1527;AFR_AF=0.0862;EUR_AF=0.0149;SAS_AF=0.0256;AA=C|||;VT=SNP
1	243099420	rs12564053	C	A	100	PASS	AC=640;AF=0.127796;AN=5008;NS=2504;DP=19945;EAS_AF=0.4216;AMR_AF=0.1484;AFR_AF=0.0545;EUR_AF=0.0149;SAS_AF=0.0256;AA=C|||;VT=SNP
1	243099589	rs57056445	C	T	100	PASS	AC=640;AF=0.127796;AN=5008;NS=2504;DP=17309;EAS_AF=0.4216;AMR_AF=0.1484;AFR_AF=0.0545;EUR_AF=0.0149;SAS_AF=0.0256;AA=C|||;VT=SNP
1	243100236	rs138357720	G	A	100	PASS	AC=53;AF=0.0105831;AN=5008;NS=2504;DP=16183;EAS_AF=0.0208;AMR_AF=0.0418;AFR_AF=0;EUR_AF=0.001;SAS_AF=0.002;AA=G|||;VT=SNP
1	243100265	rs12402042	G	A	100	PASS	AC=716;AF=0.142971;AN=5008;NS=2504;DP=16065;EAS_AF=0.4216;AMR_AF=0.1585;AFR_AF=0.1067;EUR_AF=0.0149;SAS_AF=0.0256;AA=G|||;VT=SNP
1	243100712	rs7414276	A	G	100	PASS	AC=564;AF=0.11262;AN=5008;NS=2504;DP=14007;EAS_AF=0.0437;AMR_AF=0.0461;AFR_AF=0.1702;EUR_AF=0.0577;SAS_AF=0.2096;AA=A|||;VT=SNP
1	243100923	rs147183510	C	T	100	PASS	AC=564;AF=0.11262;AN=5008;NS=2504;DP=17462;EAS_AF=0.0437;AMR_AF=0.0461;AFR_AF=0.1702;EUR_AF=0.0577;SAS_AF=0.2096;AA=C|||;VT=SNP
1	243101047	rs2502318	G	C	100	PASS	AC=2035;AF=0.40635;AN=5008;NS=2504;DP=16461;EAS_AF=0.4534;AMR_AF=0.4524;AFR_AF=0.3676;EUR_AF=0.4771;SAS_AF=0.3047;AA=G|||;VT=SNP
1	243101993	rs139687745	C	T	100	PASS	AC=637;AF=0.127196;AN=5008;NS=2504;DP=13837;EAS_AF=0.4216;AMR_AF=0.1484;AFR_AF=0.0522;EUR_AF=0.0149;SAS_AF=0.0256;AA=C|||;VT=SNP
1	243102062	rs117484274	A	C	100	PASS	AC=575;AF=0.114816;AN=5008;NS=2504;DP=17021;EAS_AF=0.4216;AMR_AF=0.1455;AFR_AF=0.0083;EUR_AF=0.0129;SAS_AF=0.0256;AA=A|||;VT=SNP
1	243102315	rs114614373	C	T	100	PASS	AC=676;AF=0.134984;AN=5008;NS=2504;DP=20062;EAS_AF=0.4216;AMR_AF=0.1542;AFR_AF=0.0787;EUR_AF=0.0149;SAS_AF=0.0256;AA=C|||;VT=SNP
1	243102351	rs76817921	C	T	100	PASS	AC=119;AF=0.023762;AN=5008;NS=2504;DP=18695;EAS_AF=0.0675;AMR_AF=0;AFR_AF=0;EUR_AF=0;SAS_AF=0.0521;AA=C|||;VT=SNP
1	243102471	rs78976339	G	A	100	PASS	AC=481;AF=0.0960463;AN=5008;NS=2504;DP=19664;EAS_AF=0.0437;AMR_AF=0.0432;AFR_AF=0.1089;EUR_AF=0.0577;SAS_AF=0.2096;AA=G|||;VT=SNP
1	243102543	rs6675229	G	C	100	PASS	AC=884;AF=0.176518;AN=5008;NS=2504;DP=20967;EAS_AF=0.4216;AMR_AF=0.1643;AFR_AF=0.2224;EUR_AF=0.0149;SAS_AF=0.0368;AA=C|||;VT=SNP
1	243102869	rs2998676	C	T	100	PASS	AC=2585;AF=0.516174;AN=5008;NS=2504;DP=14574;EAS_AF=0.498;AMR_AF=0.4986;AFR_AF=0.5378;EUR_AF=0.5348;SAS_AF=0.499;AA=C|||;VT=SNP
1	243102900	rs12405634	C	T	100	PASS	AC=683;AF=0.136382;AN=5008;NS=2504;DP=16041;EAS_AF=0.4206;AMR_AF=0.1571;AFR_AF=0.084;EUR_AF=0.0149;SAS_AF=0.0245;AA=T|||;VT=SNP
1	243103025	rs12405646	C	T	100	PASS	AC=637;AF=0.127196;AN=5008;NS=2504;DP=13914;EAS_AF=0.4196;AMR_AF=0.1484;AFR_AF=0.0545;EUR_AF=0.0149;SAS_AF=0.0245;AA=C|||;VT=SNP
1	243103046	rs12402193	T	C	100	PASS	AC=682;AF=0.136182;AN=5008;NS=2504;DP=14017;EAS_AF=0.4196;AMR_AF=0.1571;AFR_AF=0.084;EUR_AF=0.0149;SAS_AF=0.0245;AA=T|||;VT=SNP
1	243103055	rs12402194	T	C	100	PASS	AC=682;AF=0.136182;AN=5008;NS=2504;DP=13656;EAS_AF=0.4196;AMR_AF=0.1571;AFR_AF=0.084;EUR_AF=0.0149;SAS_AF=0.0245;AA=C|||;VT=SNP
1	243103218	rs12401960	A	G	100	PASS	AC=635;AF=0.126797;AN=5008;NS=2504;DP=12092;EAS_AF=0.4206;AMR_AF=0.1484;AFR_AF=0.0522;EUR_AF=0.0149;SAS_AF=0.0245;AA=A|||;VT=SNP
1	243103476	rs77603906	C	T	100	PASS	AC=639;AF=0.127596;AN=5008;NS=2504;DP=15692;EAS_AF=0.4206;AMR_AF=0.1484;AFR_AF=0.0545;EUR_AF=0.0149;SAS_AF=0.0256;AA=C|||;VT=SNP
1	243103746	rs10926930	C	T	100	PASS	AC=1012;AF=0.202077;AN=5008;NS=2504;DP=20095;EAS_AF=0.3849;AMR_AF=0.2507;AFR_AF=0.0371;EUR_AF=0.2038;SAS_AF=0.2004;AA=C|||;VT=SNP
1	243103899	rs4658517	C	T	100	PASS	AC=631;AF=0.125998;AN=5008;NS=2504;DP=20862;EAS_AF=0.4206;AMR_AF=0.1484;AFR_AF=0.0492;EUR_AF=0.0149;SAS_AF=0.0245;AA=C|||;VT=SNP
1	243103969	rs2502319	A	C	100	PASS	AC=3768;AF=0.752396;AN=5008;NS=2504;DP=19931;EAS_AF=0.9216;AMR_AF=0.6916;AFR_AF=0.9387;EUR_AF=0.5656;SAS_AF=0.5613;AA=C|||;VT=SNP
1	243104292	rs142033918	G	A	100	PASS	AC=81;AF=0.0161741;AN=5008;NS=2504;DP=18297;EAS_AF=0.0248;AMR_AF=0.0706;AFR_AF=0.0023;EUR_AF=0.004;SAS_AF=0;AA=G|||;VT=SNP
1	243105627	rs144606656	C	T	100	PASS	AC=638;AF=0.127396;AN=5008;NS=2504;DP=15446;EAS_AF=0.4206;AMR_AF=0.1484;AFR_AF=0.0545;EUR_AF=0.0149;SAS_AF=0.0245;AA=C|||;VT=SNP
1	243105843	rs116234895	A	G	100	PASS	AC=688;AF=0.13738;AN=5008;NS=2504;DP=8870;EAS_AF=0.4206;AMR_AF=0.1571;AFR_AF=0.0877;EUR_AF=0.0149;SAS_AF=0.0245;AA=A|||;VT=SNP
1	243105927	rs78117169	G	A	100	PASS	AC=688;AF=0.13738;AN=5008;NS=2504;DP=15717;EAS_AF=0.4206;AMR_AF=0.1571;AFR_AF=0.0877;EUR_AF=0.0149;SAS_AF=0.0245;AA=G|||;VT=SNP
1	243106209	rs56705517	T	C	100	PASS	AC=789;AF=0.157548;AN=5008;NS=2504;DP=14815;EAS_AF=0.4206;AMR_AF=0.1614;AFR_AF=0.1536;EUR_AF=0.0149;SAS_AF=0.0358;AA=C|||;VT=SNP
1	243106784	rs2491862	C	T	100	PASS	AC=2601;AF=0.519369;AN=5008;NS=2504;DP=19786;EAS_AF=0.498;AMR_AF=0.5;AFR_AF=0.5371;EUR_AF=0.5348;SAS_AF=0.5153;AA=C|||;VT=SNP
1	243107289	rs4658518	T	G	100	PASS	AC=1543;AF=0.308107;AN=5008;NS=2504;DP=17909;EAS_AF=0.2778;AMR_AF=0.2767;AFR_AF=0.3185;EUR_AF=0.2922;SAS_AF=0.364;AA=T|||;VT=SNP
1	243107810	rs77685864	T	G	100	PASS	AC=504;AF=0.100639;AN=5008;NS=2504;DP=15858;EAS_AF=0.0446;AMR_AF=0.0432;AFR_AF=0.1248;EUR_AF=0.0577;SAS_AF=0.2106;AA=T|||;VT=SNP
1	243108296	rs2502322	T	A	100	PASS	AC=2607;AF=0.520567;AN=5008;NS=2504;DP=15198;EAS_AF=0.5;AMR_AF=0.4986;AFR_AF=0.5386;EUR_AF=0.5348;SAS_AF=0.5184;AA=T|||;VT=SNP
1	243108324	rs2502323	A	T	100	PASS	AC=3247;AF=0.648363;AN=5008;NS=2504;DP=13484;EAS_AF=0.9187;AMR_AF=0.6499;AFR_AF=0.5946;EUR_AF=0.5497;SAS_AF=0.5429;AA=A|||;VT=SNP
1	243109607	rs10926932	T	A	100	PASS	AC=1826;AF=0.364617;AN=5008;NS=2504;DP=19850;EAS_AF=0.4544;AMR_AF=0.4366;AFR_AF=0.2179;EUR_AF=0.4771;SAS_AF=0.3037;AA=T|||;VT=SNP
1	243109792	rs116426668	A	G	100	PASS	AC=641;AF=0.127995;AN=5008;NS=2504;DP=19116;EAS_AF=0.4196;AMR_AF=0.1499;AFR_AF=0.0552;EUR_AF=0.0149;SAS_AF=0.0266;AA=A|||;VT=SNP
1	243109841	rs115212257	G	A	100	PASS	AC=641;AF=0.127995;AN=5008;NS=2504;DP=18507;EAS_AF=0.4196;AMR_AF=0.1499;AFR_AF=0.0552;EUR_AF=0.0149;SAS_AF=0.0266;AA=G|||;VT=SNP
1	243109848	rs2502324	G	A	100	PASS	AC=3419;AF=0.682708;AN=5008;NS=2504;DP=18207;EAS_AF=0.9187;AMR_AF=0.6527;AFR_AF=0.7163;EUR_AF=0.5487;SAS_AF=0.5532;AA=A|||;VT=SNP
1	243109944	rs2502325	G	C	100	PASS	AC=3770;AF=0.752796;AN=5008;NS=2504;DP=17885;EAS_AF=0.9226;AMR_AF=0.6931;AFR_AF=0.938;EUR_AF=0.5646;SAS_AF=0.5634;AA=C|||;VT=SNP
1	243110124	rs74400568	C	G	100	PASS	AC=643;AF=0.128395;AN=5008;NS=2504;DP=19838;EAS_AF=0.4206;AMR_AF=0.1499;AFR_AF=0.056;EUR_AF=0.0149;SAS_AF=0.0266;AA=C|||;VT=SNP
1	243110266	rs4658519	C	T	100	PASS	AC=1402;AF=0.279952;AN=5008;NS=2504;DP=18408;EAS_AF=0.4276;AMR_AF=0.3213;AFR_AF=0.3911;EUR_AF=0.1233;SAS_AF=0.1094;AA=T|||;VT=SNP
1	243110335	rs7546962	T	C	100	PASS	AC=759;AF=0.151558;AN=5008;NS=2504;DP=19071;EAS_AF=0.006;AMR_AF=0.1715;AFR_AF=0.3351;EUR_AF=0.1074;SAS_AF=0.0849;AA=T|||;VT=SNP
1	243110606	rs78734676	G	A	100	PASS	AC=638;AF=0.127396;AN=5008;NS=2504;DP=18620;EAS_AF=0.4187;AMR_AF=0.1499;AFR_AF=0.056;EUR_AF=0.0139;SAS_AF=0.0245;AA=G|||;VT=SNP
1	243110639	rs12121901	T	C	100	PASS	AC=1402;AF=0.279952;AN=5008;NS=2504;DP=17536;EAS_AF=0.4315;AMR_AF=0.3213;AFR_AF=0.3888;EUR_AF=0.1223;SAS_AF=0.1094;AA=T|||;VT=SNP
1	243111427	rs55984498	G	A	100	PASS	AC=1408;AF=0.28115;AN=5008;NS=2504;DP=21142;EAS_AF=0.4286;AMR_AF=0.3213;AFR_AF=0.3964;EUR_AF=0.1223;SAS_AF=0.1084;AA=G|||;VT=SNP
1	243112024	rs61842473	C	T	100	PASS	AC=295;AF=0.0589058;AN=5008;NS=2504;DP=21000;EAS_AF=0.003;AMR_AF=0.1268;AFR_AF=0.0303;EUR_AF=0.0915;SAS_AF=0.0736;AA=C|||;VT=SNP
1	243112096	rs58674081	T	C	100	PASS	AC=766;AF=0.152955;AN=5008;NS=2504;DP=20915;EAS_AF=0.006;AMR_AF=0.1715;AFR_AF=0.3411;EUR_AF=0.1074;SAS_AF=0.0838;AA=T|||;VT=SNP
1	243113130	rs4373743	G	A	100	PASS	AC=1408;AF=0.28115;AN=5008;NS=2504;DP=20024;EAS_AF=0.4286;AMR_AF=0.3213;AFR_AF=0.3964;EUR_AF=0.1223;SAS_AF=0.1084;AA=G|||;VT=SNP
1	243113363	rs56319236	G	A	100	PASS	AC=296;AF=0.0591054;AN=5008;NS=2504;DP=18538;EAS_AF=0.004;AMR_AF=0.1268;AFR_AF=0.0303;EUR_AF=0.0915;SAS_AF=0.0736;AA=T|||;VT=SNP
1	243113532	rs6694874	G	A	100	PASS	AC=1408;AF=0.28115;AN=5008;NS=2504;DP=20864;EAS_AF=0.4286;AMR_AF=0.3213;AFR_AF=0.3964;EUR_AF=0.1223;SAS_AF=0.1084;AA=A|||;VT=SNP
1	243113618	rs6694974	G	A	100	PASS	AC=1480;AF=0.295527;AN=5008;NS=2504;DP=21102;EAS_AF=0.4286;AMR_AF=0.3213;AFR_AF=0.4425;EUR_AF=0.1223;SAS_AF=0.1196;AA=A|||;VT=SNP
1	243114034	rs6695381	G	A	100	PASS	AC=297;AF=0.0593051;AN=5008;NS=2504;DP=21180;EAS_AF=0.003;AMR_AF=0.1268;AFR_AF=0.031;EUR_AF=0.0915;SAS_AF=0.0746;AA=g|||;VT=SNP
1	243114533	rs10803101	C	A	100	PASS	AC=1408;AF=0.28115;AN=5008;NS=2504;DP=19699;EAS_AF=0.4286;AMR_AF=0.3213;AFR_AF=0.3964;EUR_AF=0.1223;SAS_AF=0.1084;AA=C|||;VT=SNP
1	243114662	rs10803102	G	A	100	PASS	AC=1404;AF=0.280351;AN=5008;NS=2504;DP=16364;EAS_AF=0.4276;AMR_AF=0.3184;AFR_AF=0.3956;EUR_AF=0.1223;SAS_AF=0.1084;AA=G|||;VT=SNP
1	243114769	rs115158764	A	T	100	PASS	AC=643;AF=0.128395;AN=5008;NS=2504;DP=16059;EAS_AF=0.4226;AMR_AF=0.1499;AFR_AF=0.056;EUR_AF=0.0149;SAS_AF=0.0245;AA=A|||;VT=SNP
1	243115086	rs61331651	C	T	100	PASS	AC=478;AF=0.0954473;AN=5008;NS=2504;DP=14823;EAS_AF=0.0446;AMR_AF=0.0432;AFR_AF=0.1051;EUR_AF=0.0567;SAS_AF=0.2117;AA=C|||;VT=SNP
1	243115471	rs6693271	T	G	100	PASS	AC=1467;AF=0.292931;AN=5008;NS=2504;DP=19726;EAS_AF=0.4286;AMR_AF=0.3184;AFR_AF=0.4342;EUR_AF=0.1223;SAS_AF=0.1196;AA=G|||;VT=SNP
1	243115891	rs4658520	T	A	100	PASS	AC=642;AF=0.128195;AN=5008;NS=2504;DP=22468;EAS_AF=0.4226;AMR_AF=0.1527;AFR_AF=0.0537;EUR_AF=0.0149;SAS_AF=0.0245;AA=T|||;VT=SNP
1	243115943	rs12137513	C	T	100	PASS	AC=1772;AF=0.353834;AN=5008;NS=2504;DP=23166;EAS_AF=0.3879;AMR_AF=0.4179;AFR_AF=0.3767;EUR_AF=0.3141;SAS_AF=0.2832;AA=C|||;VT=SNP
1	243116015	rs4658521	A	C	100	PASS	AC=645;AF=0.128794;AN=5008;NS=2504;DP=21522;EAS_AF=0.4226;AMR_AF=0.1527;AFR_AF=0.056;EUR_AF=0.0149;SAS_AF=0.0245;AA=A|||;VT=SNP
1	243116053	rs4658379	C	A	100	PASS	AC=646;AF=0.128994;AN=5008;NS=2504;DP=20754;EAS_AF=0.4226;AMR_AF=0.1527;AFR_AF=0.056;EUR_AF=0.0149;SAS_AF=0.0256;AA=C|||;VT=SNP
1	243116450	rs12408389	C	T	100	PASS	AC=886;AF=0.176917;AN=5008;NS=2504;DP=19142;EAS_AF=0.4306;AMR_AF=0.1758;AFR_AF=0.2005;EUR_AF=0.0308;SAS_AF=0.0348;AA=C|||;VT=SNP
1	243116669	rs12125307	G	C	100	PASS	AC=2420;AF=0.483227;AN=5008;NS=2504;DP=20346;EAS_AF=0.8105;AMR_AF=0.5706;AFR_AF=0.4327;EUR_AF=0.329;SAS_AF=0.3108;AA=C|||;VT=SNP
1	243116818	rs73113538	G	A	100	PASS	AC=890;AF=0.177716;AN=5008;NS=2504;DP=22223;EAS_AF=0.4315;AMR_AF=0.1758;AFR_AF=0.2027;EUR_AF=0.0308;SAS_AF=0.0348;AA=G|||;VT=SNP
1	243117131	rs7549760	A	G	100	PASS	AC=1478;AF=0.295128;AN=5008;NS=2504;DP=21074;EAS_AF=0.3621;AMR_AF=0.3689;AFR_AF=0.2307;EUR_AF=0.2813;SAS_AF=0.2751;AA=A|||;VT=SNP
1	243117136	rs78024256	A	G	100	PASS	AC=650;AF=0.129792;AN=5008;NS=2504;DP=20953;EAS_AF=0.4276;AMR_AF=0.1527;AFR_AF=0.056;EUR_AF=0.0149;SAS_AF=0.0245;AA=A|||;VT=SNP
1	243117343	rs7515153	G	A	100	PASS	AC=1368;AF=0.273163;AN=5008;NS=2504;DP=22144;EAS_AF=0.38;AMR_AF=0.3847;AFR_AF=0.112;EUR_AF=0.2982;SAS_AF=0.2761;AA=G|||;VT=SNP
1	243117502	rs3013386	A	T	100	PASS	AC=1071;AF=0.213858;AN=5008;NS=2504;DP=18843;EAS_AF=0.0694;AMR_AF=0.2061;AFR_AF=0.3623;EUR_AF=0.2714;SAS_AF=0.1084;AA=A|||;VT=SNP
1	243117520	rs75940789	C	T	100	PASS	AC=1070;AF=0.213658;AN=5008;NS=2504;DP=19717;EAS_AF=0.0694;AMR_AF=0.2061;AFR_AF=0.3631;EUR_AF=0.2714;SAS_AF=0.1063;AA=C|||;VT=SNP
1	243117663	rs4488015	G	A	100	PASS	AC=1520;AF=0.303514;AN=5008;NS=2504;DP=20453;EAS_AF=0.12;AMR_AF=0.2233;AFR_AF=0.2057;EUR_AF=0.3996;SAS_AF=0.5828;AA=G|||;VT=SNP
1	243118097	rs12756973	A	G	100	PASS	AC=1439;AF=0.28734;AN=5008;NS=2504;DP=13576;EAS_AF=0.12;AMR_AF=0.2233;AFR_AF=0.1513;EUR_AF=0.3996;SAS_AF=0.5736;AA=A|||;VT=SNP
1	243118409	rs112008915	G	A	100	PASS	AC=54;AF=0.0107827;AN=5008;NS=2504;DP=19387;EAS_AF=0.002;AMR_AF=0.0159;AFR_AF=0;EUR_AF=0.0338;SAS_AF=0.0072;AA=G|||;VT=SNP
1	243118828	rs35302264	A	G	100	PASS	AC=1438;AF=0.287141;AN=5008;NS=2504;DP=18623;EAS_AF=0.12;AMR_AF=0.2233;AFR_AF=0.1513;EUR_AF=0.3986;SAS_AF=0.5736;AA=A|||;VT=SNP
1	243119242	rs12741729	G	T	100	PASS	AC=1507;AF=0.300919;AN=5008;NS=2504;DP=18893;EAS_AF=0.12;AMR_AF=0.2233;AFR_AF=0.1967;EUR_AF=0.3986;SAS_AF=0.5828;AA=G|||;VT=SNP
1	243119539	rs4607871	A	C	100	PASS	AC=3096;AF=0.618211;AN=5008;NS=2504;DP=19230;EAS_AF=0.5456;AMR_AF=0.6196;AFR_AF=0.4349;EUR_AF=0.6978;SAS_AF=0.8579;AA=C|||;VT=SNP
1	243120008	rs138298061	C	T	100	PASS	AC=852;AF=0.170128;AN=5008;NS=2504;DP=15536;EAS_AF=0.4355;AMR_AF=0.1657;AFR_AF=0.177;EUR_AF=0.0288;SAS_AF=0.0358;AA=C|||;VT=SNP
1	243120203	rs184094176	C	T	100	PASS	AC=630;AF=0.125799;AN=5008;NS=2504;DP=11842;EAS_AF=0.4306;AMR_AF=0.1513;AFR_AF=0.0393;EUR_AF=0.0149;SAS_AF=0.0245;AA=C|||;VT=SNP
1	243120310	rs12125270	A	C	100	PASS	AC=1552;AF=0.309904;AN=5008;NS=2504;DP=18507;EAS_AF=0.3879;AMR_AF=0.4035;AFR_AF=0.2398;EUR_AF=0.2972;SAS_AF=0.271;AA=A|||;VT=SNP
1	243120385	rs28495771	G	A	100	PASS	AC=1545;AF=0.308506;AN=5008;NS=2504;DP=19555;EAS_AF=0.3879;AMR_AF=0.4035;AFR_AF=0.2368;EUR_AF=0.2952;SAS_AF=0.2699;AA=G|||;VT=SNP
1	243121012	rs1081093	A	G	100	PASS	AC=3076;AF=0.614217;AN=5008;NS=2504;DP=19171;EAS_AF=0.506;AMR_AF=0.6268;AFR_AF=0.4486;EUR_AF=0.6938;SAS_AF=0.8589;AA=A|||;VT=SNP
1	243121042	rs1081091	G	C	100	PASS	AC=3994;AF=0.797524;AN=5008;NS=2504;DP=18891;EAS_AF=0.9296;AMR_AF=0.8012;AFR_AF=0.6793;EUR_AF=0.7247;SAS_AF=0.8937;AA=C|||;VT=SNP
1	243121572	rs6429401	C	T	100	PASS	AC=3037;AF=0.60643;AN=5008;NS=2504;DP=14547;EAS_AF=0.505;AMR_AF=0.6268;AFR_AF=0.4198;EUR_AF=0.6938;SAS_AF=0.8589;AA=T|||;VT=SNP
1	243121594	rs6429402	G	A	100	PASS	AC=1536;AF=0.306709;AN=5008;NS=2504;DP=13836;EAS_AF=0.3879;AMR_AF=0.402;AFR_AF=0.2322;EUR_AF=0.2972;SAS_AF=0.2658;AA=G|||;VT=SNP
1	243121641	rs6429403	C	T	100	PASS	AC=1484;AF=0.296326;AN=5008;NS=2504;DP=14047;EAS_AF=0.3879;AMR_AF=0.3934;AFR_AF=0.1974;EUR_AF=0.2972;SAS_AF=0.2658;AA=c|||;VT=SNP
1	243122602	rs10926937	A	G	100	PASS	AC=1311;AF=0.261781;AN=5008;NS=2504;DP=21201;EAS_AF=0.3899;AMR_AF=0.3804;AFR_AF=0.0719;EUR_AF=0.2972;SAS_AF=0.2658;AA=A|||;VT=SNP
1	243122635	rs77975015	C	T	100	PASS	AC=506;AF=0.101038;AN=5008;NS=2504;DP=20723;EAS_AF=0.0476;AMR_AF=0.049;AFR_AF=0.1218;EUR_AF=0.0567;SAS_AF=0.2106;AA=C|||;VT=SNP
1	243123093	rs10803103	C	T	100	PASS	AC=1538;AF=0.307109;AN=5008;NS=2504;DP=19281;EAS_AF=0.3889;AMR_AF=0.402;AFR_AF=0.2322;EUR_AF=0.2982;SAS_AF=0.2658;AA=C|||;VT=SNP
1	243123151	rs75239857	T	C	100	PASS	AC=485;AF=0.096845;AN=5008;NS=2504;DP=18934;EAS_AF=0.0476;AMR_AF=0.049;AFR_AF=0.1059;EUR_AF=0.0567;SAS_AF=0.2106;AA=T|||;VT=SNP
1	243123172	rs116792448	G	A	100	PASS	AC=506;AF=0.101038;AN=5008;NS=2504;DP=17823;EAS_AF=0.0476;AMR_AF=0.049;AFR_AF=0.1218;EUR_AF=0.0567;SAS_AF=0.2106;AA=G|||;VT=SNP
1	243123360	rs7540707	C	T	100	PASS	AC=989;AF=0.197484;AN=5008;NS=2504;DP=15697;EAS_AF=0.0694;AMR_AF=0.1758;AFR_AF=0.0696;EUR_AF=0.34;SAS_AF=0.3712;AA=C|||;VT=SNP
1	243123375	rs143347964	A	C	100	PASS	AC=485;AF=0.096845;AN=5008;NS=2504;DP=14887;EAS_AF=0.0476;AMR_AF=0.049;AFR_AF=0.1059;EUR_AF=0.0567;SAS_AF=0.2106;AA=A|||;VT=SNP
1	243123520	rs12128441	A	C	100	PASS	AC=1535;AF=0.30651;AN=5008;NS=2504;DP=16875;EAS_AF=0.3889;AMR_AF=0.402;AFR_AF=0.2307;EUR_AF=0.2972;SAS_AF=0.2658;AA=C|||;VT=SNP
1	243123664	rs4454532	G	A	100	PASS	AC=653;AF=0.130391;AN=5008;NS=2504;DP=17391;EAS_AF=0.4206;AMR_AF=0.1513;AFR_AF=0.0643;EUR_AF=0.0149;SAS_AF=0.0245;AA=G|||;VT=SNP
1	243124203	rs76497544	C	A	100	PASS	AC=309;AF=0.0617013;AN=5008;NS=2504;DP=16513;EAS_AF=0.0476;AMR_AF=0.0375;AFR_AF=0.003;EUR_AF=0.0567;SAS_AF=0.1779;AA=C|||;VT=SNP
1	243124511	rs6657349	T	G	100	PASS	AC=3066;AF=0.61222;AN=5008;NS=2504;DP=15771;EAS_AF=0.6111;AMR_AF=0.5749;AFR_AF=0.4713;EUR_AF=0.7028;SAS_AF=0.7372;AA=G|||;VT=SNP
1	243124760	rs10754793	A	T	100	PASS	AC=1309;AF=0.261382;AN=5008;NS=2504;DP=18722;EAS_AF=0.3889;AMR_AF=0.3804;AFR_AF=0.0711;EUR_AF=0.2972;SAS_AF=0.2658;AA=A|||;VT=SNP
1	243124839	rs74371521	T	C	100	PASS	AC=39;AF=0.00778754;AN=5008;NS=2504;DP=18164;EAS_AF=0.0377;AMR_AF=0;AFR_AF=0;EUR_AF=0;SAS_AF=0.001;AA=T|||;VT=SNP
1	243125354	rs4658380	C	G	100	PASS	AC=570;AF=0.113818;AN=5008;NS=2504;DP=18442;EAS_AF=0.4206;AMR_AF=0.1455;AFR_AF=0.0061;EUR_AF=0.0129;SAS_AF=0.0245;AA=C|||;VT=SNP
1	243125897	rs10754794	G	A	100	PASS	AC=3936;AF=0.785942;AN=5008;NS=2504;DP=19118;EAS_AF=0.9296;AMR_AF=0.7968;AFR_AF=0.6384;EUR_AF=0.7237;SAS_AF=0.8937;AA=A|||;VT=SNP
1	243126037	rs10803104	T	C	100	PASS	AC=1573;AF=0.314097;AN=5008;NS=2504;DP=20298;EAS_AF=0.3889;AMR_AF=0.402;AFR_AF=0.2595;EUR_AF=0.2972;SAS_AF=0.2658;AA=C|||;VT=SNP
1	243126352	rs6697552	C	T	100	PASS	AC=1536;AF=0.306709;AN=5008;NS=2504;DP=20396;EAS_AF=0.3889;AMR_AF=0.402;AFR_AF=0.2315;EUR_AF=0.2972;SAS_AF=0.2658;AA=C|||;VT=SNP
1	243126730	rs6672908	G	A	100	PASS	AC=1536;AF=0.306709;AN=5008;NS=2504;DP=22162;EAS_AF=0.3889;AMR_AF=0.402;AFR_AF=0.2315;EUR_AF=0.2972;SAS_AF=0.2658;AA=G|||;VT=SNP
1	243126755	rs12755613	G	A	100	PASS	AC=986;AF=0.196885;AN=5008;NS=2504;DP=22092;EAS_AF=0.0694;AMR_AF=0.1758;AFR_AF=0.0666;EUR_AF=0.34;SAS_AF=0.3722;AA=G|||;VT=SNP
1	243127008	rs10803105	C	A	100	PASS	AC=1537;AF=0.306909;AN=5008;NS=2504;DP=19868;EAS_AF=0.3889;AMR_AF=0.402;AFR_AF=0.2315;EUR_AF=0.2972;SAS_AF=0.2669;AA=C|||;VT=SNP
1	243127071	rs4437860	A	G	100	PASS	AC=3039;AF=0.606829;AN=5008;NS=2504;DP=20439;EAS_AF=0.506;AMR_AF=0.6268;AFR_AF=0.4198;EUR_AF=0.6938;SAS_AF=0.8599;AA=G|||;VT=SNP
1	243127200	rs200255435	T	C	100	PASS	AC=16;AF=0.00319489;AN=5008;NS=2504;DP=16886;EAS_AF=0.0159;AMR_AF=0;AFR_AF=0;EUR_AF=0;SAS_AF=0;AA=T|||;VT=SNP
1	243127644	rs2344124	A	G	100	PASS	AC=1535;AF=0.30651;AN=5008;NS=2504;DP=14440;EAS_AF=0.3889;AMR_AF=0.402;AFR_AF=0.2307;EUR_AF=0.2972;SAS_AF=0.2658;AA=G|||;VT=SNP
1	243128212	rs7533316	G	A	100	PASS	AC=1070;AF=0.213658;AN=5008;NS=2504;DP=13534;EAS_AF=0.0833;AMR_AF=0.1974;AFR_AF=0.0507;EUR_AF=0.3946;SAS_AF=0.3937;AA=G|||;VT=SNP
1	243129259	rs59632995	G	A	100	PASS	AC=517;AF=0.103235;AN=5008;NS=2504;DP=17013;EAS_AF=0.0476;AMR_AF=0.049;AFR_AF=0.1218;EUR_AF=0.0567;SAS_AF=0.2219;AA=G|||;VT=SNP
1	243129515	rs59664819	G	A	100	PASS	AC=485;AF=0.096845;AN=5008;NS=2504;DP=19515;EAS_AF=0.0476;AMR_AF=0.049;AFR_AF=0.1059;EUR_AF=0.0567;SAS_AF=0.2106;AA=G|||;VT=SNP
1	243129519	rs61841073	A	G	100	PASS	AC=1534;AF=0.30631;AN=5008;NS=2504;DP=19501;EAS_AF=0.3889;AMR_AF=0.402;AFR_AF=0.2315;EUR_AF=0.2962;SAS_AF=0.2648;AA=A|||;VT=SNP
1	243129559	rs10926938	G	A	100	PASS	AC=3039;AF=0.606829;AN=5008;NS=2504;DP=18798;EAS_AF=0.506;AMR_AF=0.6268;AFR_AF=0.4198;EUR_AF=0.6938;SAS_AF=0.8599;AA=A|||;VT=SNP
1	243129658	rs34737235	T	C	100	PASS	AC=1308;AF=0.261182;AN=5008;NS=2504;DP=19175;EAS_AF=0.3889;AMR_AF=0.3804;AFR_AF=0.0719;EUR_AF=0.2962;SAS_AF=0.2648;AA=T|||;VT=SNP
1	243129841	rs10803106	G	T	100	PASS	AC=1534;AF=0.30631;AN=5008;NS=2504;DP=18356;EAS_AF=0.3889;AMR_AF=0.402;AFR_AF=0.2315;EUR_AF=0.2962;SAS_AF=0.2648;AA=G|||;VT=SNP
1	243130296	rs117330834	G	T	100	PASS	AC=125;AF=0.0249601;AN=5008;NS=2504;DP=19446;EAS_AF=0.0694;AMR_AF=0;AFR_AF=0;EUR_AF=0;SAS_AF=0.0562;AA=G|||;VT=SNP
1	243130765	rs61841077	C	T	100	PASS	AC=1511;AF=0.301717;AN=5008;NS=2504;DP=16432;EAS_AF=0.3849;AMR_AF=0.3977;AFR_AF=0.2247;EUR_AF=0.2913;SAS_AF=0.2628;AA=T|||;VT=SNP
1	243130856	rs113984469	T	C	100	PASS	AC=508;AF=0.101438;AN=5008;NS=2504;DP=14912;EAS_AF=0.0486;AMR_AF=0.049;AFR_AF=0.1218;EUR_AF=0.0577;SAS_AF=0.2106;AA=T|||;VT=SNP
1	243131730	rs140475466	T	A	100	PASS	AC=654;AF=0.130591;AN=5008;NS=2504;DP=19370;EAS_AF=0.4206;AMR_AF=0.1527;AFR_AF=0.0643;EUR_AF=0.0149;SAS_AF=0.0245;AA=T|||;VT=SNP
1	243131798	rs4504875	G	T	100	PASS	AC=3904;AF=0.779553;AN=5008;NS=2504;DP=17206;EAS_AF=0.9296;AMR_AF=0.7968;AFR_AF=0.6135;EUR_AF=0.7247;SAS_AF=0.8937;AA=T|||;VT=SNP
1	243133418	rs147429540	C	T	100	PASS	AC=485;AF=0.096845;AN=5008;NS=2504;DP=19956;EAS_AF=0.0476;AMR_AF=0.049;AFR_AF=0.1059;EUR_AF=0.0567;SAS_AF=0.2106;AA=C|||;VT=SNP
1	243134490	rs3890401	C	T	100	PASS	AC=1522;AF=0.303914;AN=5008;NS=2504;DP=16034;EAS_AF=0.3889;AMR_AF=0.4006;AFR_AF=0.2216;EUR_AF=0.2972;SAS_AF=0.2658;AA=C|||;VT=SNP
1	243134694	rs1985630	T	C	100	PASS	AC=1536;AF=0.306709;AN=5008;NS=2504;DP=15012;EAS_AF=0.3889;AMR_AF=0.402;AFR_AF=0.2315;EUR_AF=0.2972;SAS_AF=0.2658;AA=T|||;VT=SNP
1	243134745	rs10926939	C	T	100	PASS	AC=653;AF=0.130391;AN=5008;NS=2504;DP=15819;EAS_AF=0.4187;AMR_AF=0.1527;AFR_AF=0.0651;EUR_AF=0.0149;SAS_AF=0.0245;AA=C|||;VT=SNP
1	243135255	rs10926940	G	A	100	PASS	AC=1518;AF=0.303115;AN=5008;NS=2504;DP=19355;EAS_AF=0.3889;AMR_AF=0.3991;AFR_AF=0.2194;EUR_AF=0.2972;SAS_AF=0.2658;AA=G|||;VT=SNP
1	243135499	rs59538793	C	T	100	PASS	AC=953;AF=0.190296;AN=5008;NS=2504;DP=13680;EAS_AF=0.0694;AMR_AF=0.1744;AFR_AF=0.0499;EUR_AF=0.338;SAS_AF=0.364;AA=C|||;VT=SNP
1	243136032	rs72770173	T	C	100	PASS	AC=987;AF=0.197085;AN=5008;NS=2504;DP=15548;EAS_AF=0.0694;AMR_AF=0.1758;AFR_AF=0.0666;EUR_AF=0.34;SAS_AF=0.3732;AA=T|||;VT=SNP
1	243136068	rs143801015	G	A	100	PASS	AC=484;AF=0.0966454;AN=5008;NS=2504;DP=17144;EAS_AF=0.0476;AMR_AF=0.049;AFR_AF=0.1059;EUR_AF=0.0567;SAS_AF=0.2096;AA=G|||;VT=SNP
1	243136751	rs372220256	C	A	100	PASS	AC=29;AF=0.00579073;AN=5008;NS=2504;DP=26710;EAS_AF=0.0248;AMR_AF=0.0014;AFR_AF=0;EUR_AF=0;SAS_AF=0.0031;AA=C|||;VT=SNP
1	243136981	rs6681095	T	C	100	PASS	AC=864;AF=0.172524;AN=5008;NS=2504;DP=21752;EAS_AF=0.4226;AMR_AF=0.17;AFR_AF=0.1936;EUR_AF=0.0308;SAS_AF=0.0337;AA=T|||;VT=SNP
1	243137027	rs6689454	G	A	100	PASS	AC=655;AF=0.130791;AN=5008;NS=2504;DP=20593;EAS_AF=0.4206;AMR_AF=0.1527;AFR_AF=0.0651;EUR_AF=0.0149;SAS_AF=0.0245;AA=G|||;VT=SNP
1	243137227	rs3963804	G	C	100	PASS	AC=1311;AF=0.261781;AN=5008;NS=2504;DP=13927;EAS_AF=0.3899;AMR_AF=0.3804;AFR_AF=0.0719;EUR_AF=0.2972;SAS_AF=0.2658;AA=G|||;VT=SNP
1	243138335	rs3125015	C	T	100	PASS	AC=138;AF=0.0275559;AN=5008;NS=2504;DP=15154;EAS_AF=0.0744;AMR_AF=0.0778;AFR_AF=0.0038;EUR_AF=0.003;SAS_AF=0.001;AA=.|||;VT=SNP
1	243138336	rs12131267	G	A	100	PASS	AC=1310;AF=0.261581;AN=5008;NS=2504;DP=15122;EAS_AF=0.3909;AMR_AF=0.379;AFR_AF=0.0711;EUR_AF=0.2962;SAS_AF=0.2669;AA=.|||;VT=SNP
1	243138354	rs12127896	A	G	100	PASS	AC=2536;AF=0.50639;AN=5008;NS=2504;DP=15056;EAS_AF=0.4603;AMR_AF=0.5764;AFR_AF=0.3048;EUR_AF=0.6352;SAS_AF=0.6442;AA=.|||;VT=SNP
1	243138839	rs2907188	C	T	100	PASS	AC=3302;AF=0.659345;AN=5008;NS=2504;DP=15034;EAS_AF=0.5268;AMR_AF=0.7478;AFR_AF=0.4992;EUR_AF=0.8668;SAS_AF=0.7362;AA=.|||;VT=SNP
1	243138911	rs2907186	A	G	100	PASS	AC=3317;AF=0.66234;AN=5008;NS=2504;DP=15094;EAS_AF=0.5308;AMR_AF=0.755;AFR_AF=0.503;EUR_AF=0.8678;SAS_AF=0.7362;AA=.|||;VT=SNP
1	243139248	rs370842604	C	T	100	PASS	AC=49;AF=0.00978435;AN=5008;NS=2504;DP=8300;EAS_AF=0.0476;AMR_AF=0;AFR_AF=0;EUR_AF=0;SAS_AF=0.001;AA=.|||;VT=SNP
1	243140671	rs78757146	A	C	100	PASS	AC=686;AF=0.136981;AN=5008;NS=2504;DP=18516;EAS_AF=0.4226;AMR_AF=0.1499;AFR_AF=0.0877;EUR_AF=0.0149;SAS_AF=0.0256;AA=.|||;VT=SNP
1	243140736	rs2907176	G	A	100	PASS	AC=831;AF=0.165935;AN=5008;NS=2504;DP=20079;EAS_AF=0.0704;AMR_AF=0.1888;AFR_AF=0.1846;EUR_AF=0.2823;SAS_AF=0.1033;AA=.|||;VT=SNP
1	243141011	rs71537307	A	G	100	PASS	AC=968;AF=0.193291;AN=5008;NS=2504;DP=17811;EAS_AF=0.0724;AMR_AF=0.1816;AFR_AF=0.062;EUR_AF=0.337;SAS_AF=0.3558;AA=.|||;VT=SNP
1	243141562	rs112269685	A	G	100	PASS	AC=1042;AF=0.208067;AN=5008;NS=2504;DP=17974;EAS_AF=0.0724;AMR_AF=0.1873;AFR_AF=0.1165;EUR_AF=0.336;SAS_AF=0.3548;AA=.|||;VT=SNP
1	243141739	rs71537308	G	A	100	PASS	AC=1313;AF=0.262181;AN=5008;NS=2504;DP=15524;EAS_AF=0.0724;AMR_AF=0.196;AFR_AF=0.2943;EUR_AF=0.336;SAS_AF=0.3855;AA=.|||;VT=SNP
1	243141745	rs3013394	C	T	100	PASS	AC=2582;AF=0.515575;AN=5008;NS=2504;DP=15745;EAS_AF=0.505;AMR_AF=0.6196;AFR_AF=0.3396;EUR_AF=0.6342;SAS_AF=0.5685;AA=.|||;VT=SNP
1	243142120	rs3125019	G	A	100	PASS	AC=2507;AF=0.500599;AN=5008;NS=2504;DP=16446;EAS_AF=0.505;AMR_AF=0.6138;AFR_AF=0.2852;EUR_AF=0.6352;SAS_AF=0.5685;AA=.|||;VT=SNP
1	243142186	rs71537309	C	A	100	PASS	AC=1146;AF=0.228834;AN=5008;NS=2504;DP=17134;EAS_AF=0.0724;AMR_AF=0.1902;AFR_AF=0.171;EUR_AF=0.336;SAS_AF=0.3855;AA=.|||;VT=SNP
1	243142242	rs2907167	G	A	100	PASS	AC=2582;AF=0.515575;AN=5008;NS=2504;DP=19427;EAS_AF=0.505;AMR_AF=0.6196;AFR_AF=0.3396;EUR_AF=0.6342;SAS_AF=0.5685;AA=.|||;VT=SNP
1	243142498	rs2907166	G	A	100	PASS	AC=2582;AF=0.515575;AN=5008;NS=2504;DP=17619;EAS_AF=0.505;AMR_AF=0.6196;AFR_AF=0.3396;EUR_AF=0.6342;SAS_AF=0.5685;AA=.|||;VT=SNP
1	243143385	rs7417508	G	A	100	PASS	AC=1636;AF=0.326677;AN=5008;NS=2504;DP=20881;EAS_AF=0.4345;AMR_AF=0.4222;AFR_AF=0.0711;EUR_AF=0.3539;SAS_AF=0.4652;AA=.|||;VT=SNP
1	243144828	rs6687553	A	G	100	PASS	AC=1336;AF=0.266773;AN=5008;NS=2504;DP=12696;EAS_AF=0.0754;AMR_AF=0.2017;AFR_AF=0.3086;EUR_AF=0.3499;SAS_AF=0.3681;AA=.|||;VT=SNP
1	243145701	rs138564411	T	C	100	PASS	AC=618;AF=0.123403;AN=5008;NS=2504;DP=14465;EAS_AF=0.4236;AMR_AF=0.1455;AFR_AF=0.0386;EUR_AF=0.0149;SAS_AF=0.0245;AA=.|||;VT=SNP
1	243146356	rs3095111	C	T	100	PASS	AC=741;AF=0.147963;AN=5008;NS=2504;DP=14534;EAS_AF=0.0714;AMR_AF=0.1888;AFR_AF=0.1165;EUR_AF=0.2823;SAS_AF=0.1022;AA=.|||;VT=SNP
1	243146536	rs2907152	G	A	100	PASS	AC=739;AF=0.147564;AN=5008;NS=2504;DP=15764;EAS_AF=0.0714;AMR_AF=0.1888;AFR_AF=0.1157;EUR_AF=0.2823;SAS_AF=0.1012;AA=.|||;VT=SNP
1	243146566	rs149136579	G	A	100	PASS	AC=618;AF=0.123403;AN=5008;NS=2504;DP=13744;EAS_AF=0.4236;AMR_AF=0.1455;AFR_AF=0.0378;EUR_AF=0.0149;SAS_AF=0.0256;AA=.|||;VT=SNP
1	243146979	rs34760728	G	A	100	PASS	AC=1239;AF=0.247404;AN=5008;NS=2504;DP=21529;EAS_AF=0.0754;AMR_AF=0.196;AFR_AF=0.2368;EUR_AF=0.3509;SAS_AF=0.3691;AA=.|||;VT=SNP
1	243147031	rs12039141	G	A	100	PASS	AC=2857;AF=0.570487;AN=5008;NS=2504;DP=19021;EAS_AF=0.505;AMR_AF=0.6182;AFR_AF=0.2943;EUR_AF=0.7028;SAS_AF=0.8415;AA=.|||;VT=SNP
1	243147089	rs2907147	A	T	100	PASS	AC=1890;AF=0.377396;AN=5008;NS=2504;DP=16880;EAS_AF=0.495;AMR_AF=0.3646;AFR_AF=0.5189;EUR_AF=0.2972;SAS_AF=0.1564;AA=.|||;VT=SNP
1	243147151	rs2907145	T	C	100	PASS	AC=1890;AF=0.377396;AN=5008;NS=2504;DP=17747;EAS_AF=0.494;AMR_AF=0.3646;AFR_AF=0.5189;EUR_AF=0.2982;SAS_AF=0.1564;AA=.|||;VT=SNP
1	243147310	rs56388369	G	A	100	PASS	AC=2630;AF=0.52516;AN=5008;NS=2504;DP=21028;EAS_AF=0.505;AMR_AF=0.5937;AFR_AF=0.1619;EUR_AF=0.6879;SAS_AF=0.8211;AA=.|||;VT=SNP
1	243148450	rs146009169	T	C	100	PASS	AC=616;AF=0.123003;AN=5008;NS=2504;DP=20351;EAS_AF=0.4236;AMR_AF=0.1427;AFR_AF=0.0378;EUR_AF=0.0159;SAS_AF=0.0245;AA=.|||;VT=SNP
1	243148809	rs3013414	C	A	100	PASS	AC=3467;AF=0.692292;AN=5008;NS=2504;DP=21823;EAS_AF=0.9246;AMR_AF=0.7752;AFR_AF=0.5492;EUR_AF=0.6461;SAS_AF=0.635;AA=.|||;VT=SNP
1	243150243	rs2024149	C	A	100	PASS	AC=1128;AF=0.22524;AN=5008;NS=2504;DP=18420;EAS_AF=0.0744;AMR_AF=0.3055;AFR_AF=0.2277;EUR_AF=0.3708;SAS_AF=0.1708;AA=.|||;VT=SNP
1	243150965	rs2024145	T	C	100	PASS	AC=3643;AF=0.727436;AN=5008;NS=2504;DP=14184;EAS_AF=0.9097;AMR_AF=0.8026;AFR_AF=0.6808;EUR_AF=0.672;SAS_AF=0.6063;AA=.|||;VT=SNP
1	243151503	rs41378953	G	A	100	PASS	AC=617;AF=0.123203;AN=5008;NS=2504;DP=17790;EAS_AF=0.4236;AMR_AF=0.1427;AFR_AF=0.0371;EUR_AF=0.0149;SAS_AF=0.0276;AA=.|||;VT=SNP
1	243151679	rs10926942	C	G	100	PASS	AC=1487;AF=0.296925;AN=5008;NS=2504;DP=16021;EAS_AF=0.4137;AMR_AF=0.3271;AFR_AF=0.1415;EUR_AF=0.2833;SAS_AF=0.3793;AA=.|||;VT=SNP
1	243152761	rs2907127	G	A	100	PASS	AC=1100;AF=0.219649;AN=5008;NS=2504;DP=14281;EAS_AF=0.0734;AMR_AF=0.3084;AFR_AF=0.2141;EUR_AF=0.3708;SAS_AF=0.1595;AA=.|||;VT=SNP
1	243153239	rs10926943	A	G	100	PASS	AC=1457;AF=0.290935;AN=5008;NS=2504;DP=13359;EAS_AF=0.4127;AMR_AF=0.3242;AFR_AF=0.118;EUR_AF=0.2853;SAS_AF=0.3814;AA=.|||;VT=SNP
1	243157390	rs141739893	A	G	100	PASS	AC=285;AF=0.0569089;AN=5008;NS=2504;DP=22674;EAS_AF=0.0417;AMR_AF=0.0403;AFR_AF=0.003;EUR_AF=0.0646;SAS_AF=0.1493;AA=.|||;VT=SNP
1	243162264	rs1766022	C	T	100	PASS	AC=3635;AF=0.725839;AN=5008;NS=2504;DP=20543;EAS_AF=0.9196;AMR_AF=0.8012;AFR_AF=0.7065;EUR_AF=0.666;SAS_AF=0.5603;AA=.|||;VT=SNP
1	243162545	rs1638373	T	C	100	PASS	AC=3869;AF=0.772564;AN=5008;NS=2504;DP=16570;EAS_AF=0.9196;AMR_AF=0.8141;AFR_AF=0.8548;EUR_AF=0.667;SAS_AF=0.589;AA=.|||;VT=SNP
1	243166200	rs806236	G	A	100	PASS	AC=4912;AF=0.980831;AN=5008;NS=2504;DP=16656;EAS_AF=0.998;AMR_AF=0.9712;AFR_AF=0.9992;EUR_AF=0.9533;SAS_AF=0.9734;AA=N|||;VT=SNP
1	243167197	rs192938247	C	T	100	PASS	AC=12;AF=0.00239617;AN=5008;NS=2504;DP=16339;EAS_AF=0.0109;AMR_AF=0;AFR_AF=0;EUR_AF=0;SAS_AF=0.001;AA=c|||;VT=SNP
1	243170327	rs145109264	C	G	100	PASS	AC=597;AF=0.119209;AN=5008;NS=2504;DP=19942;EAS_AF=0.4196;AMR_AF=0.1398;AFR_AF=0.031;EUR_AF=0.0139;SAS_AF=0.0225;AA=c|||;VT=SNP
1	243171980	rs61833087	C	T	100	PASS	AC=387;AF=0.0772764;AN=5008;NS=2504;DP=18414;EAS_AF=0.0794;AMR_AF=0.121;AFR_AF=0.0166;EUR_AF=0.0934;SAS_AF=0.1094;AA=c|||;VT=SNP
1	243172250	rs145003961	G	A	100	PASS	AC=557;AF=0.111222;AN=5008;NS=2504;DP=17866;EAS_AF=0.4196;AMR_AF=0.1383;AFR_AF=0.0038;EUR_AF=0.0119;SAS_AF=0.0215;AA=g|||;VT=SNP
1	243172466	rs115885274	G	T	100	PASS	AC=601;AF=0.120008;AN=5008;NS=2504;DP=17524;EAS_AF=0.4196;AMR_AF=0.1398;AFR_AF=0.0348;EUR_AF=0.0139;SAS_AF=0.0215;AA=g|||;VT=SNP
1	243173849	rs147359825	G	A	100	PASS	AC=32;AF=0.00638978;AN=5008;NS=2504;DP=17969;EAS_AF=0.0317;AMR_AF=0;AFR_AF=0;EUR_AF=0;SAS_AF=0;AA=g|||;VT=SNP
1	243177094	rs61833092	G	C	100	PASS	AC=395;AF=0.0788738;AN=5008;NS=2504;DP=18025;EAS_AF=0.0794;AMR_AF=0.1225;AFR_AF=0.0174;EUR_AF=0.1004;SAS_AF=0.1084;AA=g|||;VT=SNP
1	243178820	rs76233823	G	A	100	PASS	AC=155;AF=0.0309505;AN=5008;NS=2504;DP=18858;EAS_AF=0.0933;AMR_AF=0.0692;AFR_AF=0;EUR_AF=0.004;SAS_AF=0.0092;AA=g|||;VT=SNP
1	243179060	rs12122221	G	A	100	PASS	AC=397;AF=0.0792732;AN=5008;NS=2504;DP=18621;EAS_AF=0.0794;AMR_AF=0.1225;AFR_AF=0.0174;EUR_AF=0.1024;SAS_AF=0.1084;AA=g|||;VT=SNP
1	243181293	rs12354168	C	T	100	PASS	AC=1375;AF=0.274561;AN=5008;NS=2504;DP=13712;EAS_AF=0.3313;AMR_AF=0.2233;AFR_AF=0.0976;EUR_AF=0.3231;SAS_AF=0.4417;AA=c|||;VT=SNP
1	243181378	rs12124446	G	A	100	PASS	AC=396;AF=0.0790735;AN=5008;NS=2504;DP=14310;EAS_AF=0.0794;AMR_AF=0.1225;AFR_AF=0.0182;EUR_AF=0.1004;SAS_AF=0.1084;AA=g|||;VT=SNP
1	243181599	rs4098386	T	G	100	PASS	AC=1597;AF=0.31889;AN=5008;NS=2504;DP=21257;EAS_AF=0.3313;AMR_AF=0.2493;AFR_AF=0.2405;EUR_AF=0.335;SAS_AF=0.4448;AA=t|||;VT=SNP
1	243185123	rs61833099	G	A	100	PASS	AC=699;AF=0.139577;AN=5008;NS=2504;DP=13407;EAS_AF=0.251;AMR_AF=0.2075;AFR_AF=0.0492;EUR_AF=0.1143;SAS_AF=0.1247;AA=g|||;VT=SNP
1	243186231	rs138586147	C	T	100	PASS	AC=30;AF=0.00599042;AN=5008;NS=2504;DP=16434;EAS_AF=0.0298;AMR_AF=0;AFR_AF=0;EUR_AF=0;SAS_AF=0;AA=c|||;VT=SNP
1	243186251	rs199620327	C	T	100	PASS	AC=76;AF=0.0151757;AN=5008;NS=2504;DP=17326;EAS_AF=0.0694;AMR_AF=0.0014;AFR_AF=0;EUR_AF=0;SAS_AF=0.0051;AA=c|||;VT=SNP
1	243187538	rs147447783	C	T	100	PASS	AC=1273;AF=0.254193;AN=5008;NS=2504;DP=17146;EAS_AF=0.3313;AMR_AF=0.2176;AFR_AF=0.0227;EUR_AF=0.3231;SAS_AF=0.4427;AA=c|||;VT=SNP
1	243189385	rs76216874	C	T	100	PASS	AC=303;AF=0.0605032;AN=5008;NS=2504;DP=21447;EAS_AF=0.1716;AMR_AF=0.085;AFR_AF=0.0318;EUR_AF=0.0139;SAS_AF=0.0153;AA=.|||;VT=SNP
1	243189976	rs150343073	C	A	100	PASS	AC=263;AF=0.052516;AN=5008;NS=2504;DP=20281;EAS_AF=0.1716;AMR_AF=0.0836;AFR_AF=0.003;EUR_AF=0.0129;SAS_AF=0.0153;AA=.|||;VT=SNP
1	243190906	rs61833102	G	A	100	PASS	AC=704;AF=0.140575;AN=5008;NS=2504;DP=20773;EAS_AF=0.2569;AMR_AF=0.2061;AFR_AF=0.0492;EUR_AF=0.1133;SAS_AF=0.1258;AA=.|||;VT=SNP
1	243191591	rs9661810	T	G	100	PASS	AC=1598;AF=0.319089;AN=5008;NS=2504;DP=19140;EAS_AF=0.3304;AMR_AF=0.2478;AFR_AF=0.2405;EUR_AF=0.335;SAS_AF=0.4479;AA=.|||;VT=SNP
1	243193272	rs144503462	T	C	100	PASS	AC=308;AF=0.0615016;AN=5008;NS=2504;DP=18680;EAS_AF=0.1766;AMR_AF=0.085;AFR_AF=0.0318;EUR_AF=0.0139;SAS_AF=0.0153;AA=.|||;VT=SNP
1	243207082	rs12093457	C	T	100	PASS	AC=1795;AF=0.358427;AN=5008;NS=2504;DP=19036;EAS_AF=0.3214;AMR_AF=0.2622;AFR_AF=0.3313;EUR_AF=0.3509;SAS_AF=0.5092;AA=.|||;VT=SNP
1	243213761	rs9661960	G	A	100	PASS	AC=3162;AF=0.63139;AN=5008;NS=2504;DP=20637;EAS_AF=0.5833;AMR_AF=0.5029;AFR_AF=0.8442;EUR_AF=0.4612;SAS_AF=0.6595;AA=.|||;VT=SNP
1	243213802	rs539849227	C	T	100	PASS	AC=22;AF=0.00439297;AN=5008;NS=2504;DP=20472;EAS_AF=0.0218;AMR_AF=0;AFR_AF=0;EUR_AF=0;SAS_AF=0;AA=.|||;VT=SNP
1	243214326	rs139385756	G	A	100	PASS	AC=142;AF=0.0283546;AN=5008;NS=2504;DP=20486;EAS_AF=0.0813;AMR_AF=0.072;AFR_AF=0;EUR_AF=0.005;SAS_AF=0.0051;AA=.|||;VT=SNP
1	243218685	rs9793444	T	G	100	PASS	AC=1447;AF=0.288938;AN=5008;NS=2504;DP=17354;EAS_AF=0.3224;AMR_AF=0.2291;AFR_AF=0.1059;EUR_AF=0.336;SAS_AF=0.4959;AA=.|||;VT=SNP
1	243218882	rs61833113	G	A	100	PASS	AC=749;AF=0.149561;AN=5008;NS=2504;DP=19111;EAS_AF=0.255;AMR_AF=0.2089;AFR_AF=0.0923;EUR_AF=0.1103;SAS_AF=0.1166;AA=.|||;VT=SNP
1	243230591	rs142668256	T	C	100	PASS	AC=277;AF=0.0553115;AN=5008;NS=2504;DP=21666;EAS_AF=0.1865;AMR_AF=0.0807;AFR_AF=0.0038;EUR_AF=0.0119;SAS_AF=0.0164;AA=.|||;VT=SNP
1	243232760	rs9793014	T	C	100	PASS	AC=707;AF=0.141174;AN=5008;NS=2504;DP=22464;EAS_AF=0.2579;AMR_AF=0.2089;AFR_AF=0.0582;EUR_AF=0.1093;SAS_AF=0.1176;AA=.|||;VT=SNP
1	243241614	rs12071912	C	T	100	PASS	AC=1445;AF=0.288538;AN=5008;NS=2504;DP=19985;EAS_AF=0.3214;AMR_AF=0.2291;AFR_AF=0.1059;EUR_AF=0.336;SAS_AF=0.4949;AA=.|||;VT=SNP
1	243243738	rs6693895	G	A	100	PASS	AC=1675;AF=0.334465;AN=5008;NS=2504;DP=19005;EAS_AF=0.3214;AMR_AF=0.2579;AFR_AF=0.2526;EUR_AF=0.3499;SAS_AF=0.4969;AA=.|||;VT=SNP
1	243243979	rs142959096	C	T	100	PASS	AC=309;AF=0.0617013;AN=5008;NS=2504;DP=18064;EAS_AF=0.1845;AMR_AF=0.0821;AFR_AF=0.028;EUR_AF=0.0129;SAS_AF=0.0164;AA=.|||;VT=SNP
1	243251189	rs9724830	C	T	100	PASS	AC=1705;AF=0.340455;AN=5008;NS=2504;DP=16850;EAS_AF=0.3204;AMR_AF=0.2594;AFR_AF=0.2761;EUR_AF=0.3489;SAS_AF=0.4969;AA=.|||;VT=SNP
1	243255821	rs144008029	G	A	100	PASS	AC=569;AF=0.113618;AN=5008;NS=2504;DP=18044;EAS_AF=0.0774;AMR_AF=0.0735;AFR_AF=0.0076;EUR_AF=0.1183;SAS_AF=0.318;AA=.|||;VT=SNP
1	243257325	rs186899935	C	T	100	PASS	AC=22;AF=0.00439297;AN=5008;NS=2504;DP=17488;EAS_AF=0.0198;AMR_AF=0;AFR_AF=0;EUR_AF=0;SAS_AF=0.002;AA=.|||;VT=SNP
1	243258419	rs9728539	G	A	100	PASS	AC=1435;AF=0.286542;AN=5008;NS=2504;DP=24920;EAS_AF=0.3313;AMR_AF=0.2305;AFR_AF=0.0908;EUR_AF=0.335;SAS_AF=0.4949;AA=.|||;VT=SNP
1	243261619	rs61833143	C	T	100	PASS	AC=756;AF=0.150958;AN=5008;NS=2504;DP=17386;EAS_AF=0.2609;AMR_AF=0.2046;AFR_AF=0.0938;EUR_AF=0.1113;SAS_AF=0.1176;AA=.|||;VT=SNP
1	243263656	rs4083922	T	A	100	PASS	AC=2427;AF=0.484625;AN=5008;NS=2504;DP=21004;EAS_AF=0.5813;AMR_AF=0.4611;AFR_AF=0.3464;EUR_AF=0.4592;SAS_AF=0.6145;AA=.|||;VT=SNP
1	243264751	rs12080277	G	A	100	PASS	AC=1449;AF=0.289337;AN=5008;NS=2504;DP=16717;EAS_AF=0.3204;AMR_AF=0.2291;AFR_AF=0.1172;EUR_AF=0.326;SAS_AF=0.4949;AA=.|||;VT=SNP
1	243265536	rs2065994	A	G	100	PASS	AC=2775;AF=0.554113;AN=5008;NS=2504;DP=12075;EAS_AF=0.5843;AMR_AF=0.4957;AFR_AF=0.5363;EUR_AF=0.4761;SAS_AF=0.6687;AA=.|||;VT=SNP
1	243271453	rs4658536	T	C	100	PASS	AC=1375;AF=0.274561;AN=5008;NS=2504;DP=19413;EAS_AF=0.2669;AMR_AF=0.2464;AFR_AF=0.4939;EUR_AF=0.1213;SAS_AF=0.1636;AA=.|||;VT=SNP
1	243271580	rs4658385	A	G	100	PASS	AC=707;AF=0.141174;AN=5008;NS=2504;DP=21194;EAS_AF=0.2569;AMR_AF=0.2046;AFR_AF=0.0522;EUR_AF=0.1203;SAS_AF=0.1186;AA=.|||;VT=SNP
1	243272243	rs12131732	A	G	100	PASS	AC=3221;AF=0.643171;AN=5008;NS=2504;DP=14453;EAS_AF=0.5794;AMR_AF=0.513;AFR_AF=0.8638;EUR_AF=0.4791;SAS_AF=0.6718;AA=.|||;VT=SNP
1	243277476	rs4658537	G	T	100	PASS	AC=825;AF=0.164736;AN=5008;NS=2504;DP=15970;EAS_AF=0.2619;AMR_AF=0.1988;AFR_AF=0.1324;EUR_AF=0.1173;SAS_AF=0.1329;AA=.|||;VT=SNP
1	243280885	rs7531635	C	G	100	PASS	AC=3605;AF=0.719848;AN=5008;NS=2504;DP=15854;EAS_AF=0.5685;AMR_AF=0.6441;AFR_AF=0.879;EUR_AF=0.7147;SAS_AF=0.7198;AA=.|||;VT=SNP
1	243281617	rs1796844	T	C	100	PASS	AC=3357;AF=0.670327;AN=5008;NS=2504;DP=17265;EAS_AF=0.5754;AMR_AF=0.536;AFR_AF=0.9281;EUR_AF=0.507;SAS_AF=0.683;AA=.|||;VT=SNP
1	243281818	rs4658387	T	C	100	PASS	AC=587;AF=0.117212;AN=5008;NS=2504;DP=17874;EAS_AF=0.2014;AMR_AF=0.1124;AFR_AF=0.1823;EUR_AF=0.0139;SAS_AF=0.0521;AA=.|||;VT=SNP
1	243281992	rs12043646	G	A	100	PASS	AC=376;AF=0.0750799;AN=5008;NS=2504;DP=16451;EAS_AF=0.0585;AMR_AF=0.121;AFR_AF=0.0227;EUR_AF=0.1034;SAS_AF=0.1012;AA=.|||;VT=SNP
1	243282326	rs13373876	C	T	100	PASS	AC=585;AF=0.116813;AN=5008;NS=2504;DP=16361;EAS_AF=0.2004;AMR_AF=0.111;AFR_AF=0.1823;EUR_AF=0.0139;SAS_AF=0.0521;AA=.|||;VT=SNP
1	243283186	rs12023816	C	A	100	PASS	AC=404;AF=0.0806709;AN=5008;NS=2504;DP=16867;EAS_AF=0.0585;AMR_AF=0.1268;AFR_AF=0.0393;EUR_AF=0.1034;SAS_AF=0.1033;AA=.|||;VT=SNP
1	243284556	rs12139539	T	G	100	PASS	AC=415;AF=0.0828674;AN=5008;NS=2504;DP=20077;EAS_AF=0.0585;AMR_AF=0.1268;AFR_AF=0.0477;EUR_AF=0.1034;SAS_AF=0.1033;AA=.|||;VT=SNP
1	243284594	rs139574325	T	C	100	PASS	AC=403;AF=0.0804712;AN=5008;NS=2504;DP=19445;EAS_AF=0.0585;AMR_AF=0.1268;AFR_AF=0.0386;EUR_AF=0.1034;SAS_AF=0.1033;AA=.|||;VT=SNP
1	243286060	rs6429410	G	A	100	PASS	AC=586;AF=0.117013;AN=5008;NS=2504;DP=19414;EAS_AF=0.2004;AMR_AF=0.1124;AFR_AF=0.1823;EUR_AF=0.0139;SAS_AF=0.0521;AA=.|||;VT=SNP
1	243288447	rs6701379	T	C	100	PASS	AC=492;AF=0.0982428;AN=5008;NS=2504;DP=15809;EAS_AF=0.2004;AMR_AF=0.1023;AFR_AF=0.1157;EUR_AF=0.0149;SAS_AF=0.0521;AA=T|||;VT=SNP
1	243290642	rs55716084	G	A	100	PASS	AC=782;AF=0.15615;AN=5008;NS=2504;DP=19415;EAS_AF=0.1964;AMR_AF=0.1196;AFR_AF=0.3298;EUR_AF=0.0139;SAS_AF=0.0521;AA=G|||;VT=SNP
1	243291863	rs182359900	T	C	100	PASS	AC=9;AF=0.00179712;AN=5008;NS=2504;DP=16600;EAS_AF=0.006;AMR_AF=0;AFR_AF=0;EUR_AF=0;SAS_AF=0.0031;AA=T|||;VT=SNP
1	243293176	rs1766014	A	G	100	PASS	AC=874;AF=0.174521;AN=5008;NS=2504;DP=14684;EAS_AF=0.1964;AMR_AF=0.121;AFR_AF=0.3835;EUR_AF=0.0139;SAS_AF=0.0726;AA=a|||;VT=SNP
1	243297283	rs10803118	A	G	100	PASS	AC=1621;AF=0.323682;AN=5008;NS=2504;DP=14775;EAS_AF=0.3125;AMR_AF=0.2608;AFR_AF=0.1846;EUR_AF=0.3777;SAS_AF=0.5123;AA=A|||;VT=SNP
1	243297397	rs55945220	T	C	100	PASS	AC=947;AF=0.189097;AN=5008;NS=2504;DP=14509;EAS_AF=0.1964;AMR_AF=0.1225;AFR_AF=0.444;EUR_AF=0.0249;SAS_AF=0.0532;AA=T|||;VT=SNP
1	243297924	rs12123491	C	G	100	PASS	AC=371;AF=0.0740815;AN=5008;NS=2504;DP=13034;EAS_AF=0.0585;AMR_AF=0.1182;AFR_AF=0.0219;EUR_AF=0.1024;SAS_AF=0.1002;AA=C|||;VT=SNP
1	243298602	rs147842193	G	A	100	PASS	AC=94;AF=0.01877;AN=5008;NS=2504;DP=11739;EAS_AF=0.0913;AMR_AF=0.0014;AFR_AF=0;EUR_AF=0;SAS_AF=0.001;AA=g|||;VT=SNP
1	243298646	rs149141747	C	T	100	PASS	AC=554;AF=0.110623;AN=5008;NS=2504;DP=11346;EAS_AF=0.0724;AMR_AF=0.0677;AFR_AF=0.0098;EUR_AF=0.1153;SAS_AF=0.3119;AA=C|||;VT=SNP
1	243298830	rs12143199	A	G	100	PASS	AC=497;AF=0.0992412;AN=5008;NS=2504;DP=13606;EAS_AF=0.0585;AMR_AF=0.1282;AFR_AF=0.1112;EUR_AF=0.1034;SAS_AF=0.1002;AA=A|||;VT=SNP
1	243302888	rs118040227	T	C	100	PASS	AC=94;AF=0.01877;AN=5008;NS=2504;DP=14133;EAS_AF=0.0913;AMR_AF=0.0014;AFR_AF=0;EUR_AF=0;SAS_AF=0.001;AA=T|||;VT=SNP
1	243303698	rs3753544	T	C	100	PASS	AC=625;AF=0.1248;AN=5008;NS=2504;DP=16489;EAS_AF=0.2014;AMR_AF=0.1138;AFR_AF=0.2103;EUR_AF=0.0139;SAS_AF=0.0521;AA=T|||;VT=SNP
1	243303788	rs12239096	T	C	100	PASS	AC=619;AF=0.123602;AN=5008;NS=2504;DP=17560;EAS_AF=0.2004;AMR_AF=0.1124;AFR_AF=0.2073;EUR_AF=0.0139;SAS_AF=0.0521;AA=T|||;VT=SNP
1	243304012	rs3753542	T	C	100	PASS	AC=626;AF=0.125;AN=5008;NS=2504;DP=17745;EAS_AF=0.2014;AMR_AF=0.1153;AFR_AF=0.2103;EUR_AF=0.0139;SAS_AF=0.0521;AA=T|||;VT=SNP
1	243304666	rs111310772	A	T	100	PASS	AC=1616;AF=0.322684;AN=5008;NS=2504;DP=17525;EAS_AF=0.3135;AMR_AF=0.2608;AFR_AF=0.1838;EUR_AF=0.3777;SAS_AF=0.5072;AA=A|||;VT=SNP
1	243306451	rs67686929	G	T	100	PASS	AC=1605;AF=0.320487;AN=5008;NS=2504;DP=17245;EAS_AF=0.3125;AMR_AF=0.2608;AFR_AF=0.1838;EUR_AF=0.3767;SAS_AF=0.498;AA=G|||;VT=SNP
1	243306475	rs2787232	G	C	100	PASS	AC=3306;AF=0.660144;AN=5008;NS=2504;DP=16309;EAS_AF=0.5675;AMR_AF=0.5317;AFR_AF=0.9085;EUR_AF=0.507;SAS_AF=0.6687;AA=C|||;VT=SNP
1	243306924	rs1796846	G	A	100	PASS	AC=3307;AF=0.660343;AN=5008;NS=2504;DP=13847;EAS_AF=0.5685;AMR_AF=0.5317;AFR_AF=0.9085;EUR_AF=0.507;SAS_AF=0.6687;AA=A|||;VT=SNP
1	243308258	rs1796847	C	T	100	PASS	AC=3307;AF=0.660343;AN=5008;NS=2504;DP=14761;EAS_AF=0.5665;AMR_AF=0.5317;AFR_AF=0.9092;EUR_AF=0.508;SAS_AF=0.6687;AA=T|||;VT=SNP
1	243308404	rs75388769	T	G	100	PASS	AC=621;AF=0.124002;AN=5008;NS=2504;DP=15872;EAS_AF=0.1974;AMR_AF=0.1138;AFR_AF=0.2103;EUR_AF=0.0139;SAS_AF=0.0521;AA=T|||;VT=SNP
1	243308408	rs74651335	A	C	100	PASS	AC=621;AF=0.124002;AN=5008;NS=2504;DP=15748;EAS_AF=0.1974;AMR_AF=0.1138;AFR_AF=0.2103;EUR_AF=0.0139;SAS_AF=0.0521;AA=A|||;VT=SNP
1	243308895	rs1766026	G	A	100	PASS	AC=797;AF=0.159145;AN=5008;NS=2504;DP=18452;EAS_AF=0.1974;AMR_AF=0.1196;AFR_AF=0.3298;EUR_AF=0.0139;SAS_AF=0.0665;AA=A|||;VT=SNP
1	243309191	rs4658538	A	G	100	PASS	AC=580;AF=0.115815;AN=5008;NS=2504;DP=17678;EAS_AF=0.1974;AMR_AF=0.1124;AFR_AF=0.18;EUR_AF=0.0139;SAS_AF=0.0521;AA=A|||;VT=SNP
1	243309958	rs10754798	G	A	100	PASS	AC=367;AF=0.0732827;AN=5008;NS=2504;DP=14702;EAS_AF=0.0575;AMR_AF=0.1182;AFR_AF=0.0212;EUR_AF=0.1014;SAS_AF=0.0992;AA=G|||;VT=SNP
1	243310363	rs74150943	C	T	100	PASS	AC=578;AF=0.115415;AN=5008;NS=2504;DP=17373;EAS_AF=0.1984;AMR_AF=0.1124;AFR_AF=0.177;EUR_AF=0.0139;SAS_AF=0.0532;AA=C|||;VT=SNP
1	243311783	rs4658539	C	T	100	PASS	AC=577;AF=0.115216;AN=5008;NS=2504;DP=15883;EAS_AF=0.1974;AMR_AF=0.1124;AFR_AF=0.1785;EUR_AF=0.0139;SAS_AF=0.0511;AA=C|||;VT=SNP
1	243312412	rs79564830	T	C	100	PASS	AC=125;AF=0.0249601;AN=5008;NS=2504;DP=18585;EAS_AF=0.1181;AMR_AF=0;AFR_AF=0.0008;EUR_AF=0;SAS_AF=0.0051;AA=T|||;VT=SNP
1	243312641	rs3766666	T	A	100	PASS	AC=675;AF=0.134784;AN=5008;NS=2504;DP=21198;EAS_AF=0.1994;AMR_AF=0.1153;AFR_AF=0.239;EUR_AF=0.0139;SAS_AF=0.0654;AA=T|||;VT=SNP
1	243313205	rs200639442	G	T	100	PASS	AC=629;AF=0.125599;AN=5008;NS=2504;DP=15809;EAS_AF=0.1974;AMR_AF=0.1153;AFR_AF=0.2057;EUR_AF=0.0139;SAS_AF=0.0654;AA=G|||;VT=SNP
1	243313458	rs141826657	T	C	100	PASS	AC=56;AF=0.0111821;AN=5008;NS=2504;DP=16989;EAS_AF=0.0556;AMR_AF=0;AFR_AF=0;EUR_AF=0;SAS_AF=0;AA=T|||;VT=SNP
1	243313908	rs117914446	C	T	100	PASS	AC=45;AF=0.00898562;AN=5008;NS=2504;DP=13529;EAS_AF=0.0347;AMR_AF=0.013;AFR_AF=0;EUR_AF=0;SAS_AF=0.001;AA=C|||;VT=SNP
1	243314017	rs12403784	A	T	100	PASS	AC=679;AF=0.135583;AN=5008;NS=2504;DP=13024;EAS_AF=0.2014;AMR_AF=0.1167;AFR_AF=0.239;EUR_AF=0.0139;SAS_AF=0.0665;AA=A|||;VT=SNP
1	243314577	rs1766030	T	C	100	PASS	AC=3263;AF=0.651558;AN=5008;NS=2504;DP=17564;EAS_AF=0.5764;AMR_AF=0.5375;AFR_AF=0.8593;EUR_AF=0.5089;SAS_AF=0.6759;AA=C|||;VT=SNP
1	243314856	rs201664760	T	C	100	PASS	AC=265;AF=0.0529153;AN=5008;NS=2504;DP=23205;EAS_AF=0.2232;AMR_AF=0.0461;AFR_AF=0.0008;EUR_AF=0;SAS_AF=0.0072;AA=T|||;VT=SNP
1	243319151	rs11585421	C	T	100	PASS	AC=1601;AF=0.319688;AN=5008;NS=2504;DP=14606;EAS_AF=0.3095;AMR_AF=0.2608;AFR_AF=0.1831;EUR_AF=0.3777;SAS_AF=0.4969;AA=C|||;VT=SNP
1	243319255	rs12068328	T	C	100	PASS	AC=1631;AF=0.325679;AN=5008;NS=2504;DP=15151;EAS_AF=0.3095;AMR_AF=0.2608;AFR_AF=0.205;EUR_AF=0.3777;SAS_AF=0.498;AA=T|||;VT=SNP
1	243319288	rs12404805	G	A	100	PASS	AC=68;AF=0.0135783;AN=5008;NS=2504;DP=15921;EAS_AF=0.0109;AMR_AF=0.072;AFR_AF=0;EUR_AF=0.005;SAS_AF=0.002;AA=G|||;VT=SNP
1	243322381	rs73116143	A	C	100	PASS	AC=688;AF=0.13738;AN=5008;NS=2504;DP=19781;EAS_AF=0.1974;AMR_AF=0.1182;AFR_AF=0.2481;EUR_AF=0.0139;SAS_AF=0.0665;AA=A|||;VT=SNP
1	243322544	rs73116145	C	T	100	PASS	AC=582;AF=0.116214;AN=5008;NS=2504;DP=15956;EAS_AF=0.1974;AMR_AF=0.1124;AFR_AF=0.1815;EUR_AF=0.0139;SAS_AF=0.0521;AA=C|||;VT=SNP
1	243323311	rs147189619	G	A	100	PASS	AC=13;AF=0.00259585;AN=5008;NS=2504;DP=14484;EAS_AF=0.0129;AMR_AF=0;AFR_AF=0;EUR_AF=0;SAS_AF=0;AA=G|||;VT=SNP
1	243324168	rs3015157	C	A	100	PASS	AC=3199;AF=0.638778;AN=5008;NS=2504;DP=15113;EAS_AF=0.5635;AMR_AF=0.5303;AFR_AF=0.8313;EUR_AF=0.508;SAS_AF=0.6677;AA=A|||;VT=SNP
1	243325550	rs150645877	A	T	100	PASS	AC=1609;AF=0.321286;AN=5008;NS=2504;DP=17698;EAS_AF=0.3085;AMR_AF=0.2608;AFR_AF=0.1831;EUR_AF=0.3777;SAS_AF=0.5061;AA=A|||;VT=SNP
1	243326378	rs146929801	A	G	100	PASS	AC=652;AF=0.130192;AN=5008;NS=2504;DP=22454;EAS_AF=0.1935;AMR_AF=0.1167;AFR_AF=0.2352;EUR_AF=0.0139;SAS_AF=0.0521;AA=A|||;VT=SNP
1	243326411	rs138051001	A	C	100	PASS	AC=614;AF=0.122604;AN=5008;NS=2504;DP=21710;EAS_AF=0.1935;AMR_AF=0.1138;AFR_AF=0.208;EUR_AF=0.0139;SAS_AF=0.0521;AA=A|||;VT=SNP
1	243326412	rs143531955	G	C	100	PASS	AC=614;AF=0.122604;AN=5008;NS=2504;DP=21749;EAS_AF=0.1935;AMR_AF=0.1138;AFR_AF=0.208;EUR_AF=0.0139;SAS_AF=0.0521;AA=G|||;VT=SNP
1	243327272	rs146569733	A	G	100	PASS	AC=90;AF=0.0179712;AN=5008;NS=2504;DP=15548;EAS_AF=0.0853;AMR_AF=0;AFR_AF=0.0008;EUR_AF=0;SAS_AF=0.0031;AA=A|||;VT=SNP
1	243329576	rs149539044	T	C	100	PASS	AC=703;AF=0.140375;AN=5008;NS=2504;DP=18268;EAS_AF=0.1964;AMR_AF=0.1182;AFR_AF=0.2708;EUR_AF=0.0139;SAS_AF=0.0521;AA=T|||;VT=SNP
1	243331515	rs4658541	T	C	100	PASS	AC=620;AF=0.123802;AN=5008;NS=2504;DP=14568;EAS_AF=0.1964;AMR_AF=0.1138;AFR_AF=0.2095;EUR_AF=0.0139;SAS_AF=0.0532;AA=T|||;VT=SNP
1	243331741	rs4658542	G	A	100	PASS	AC=620;AF=0.123802;AN=5008;NS=2504;DP=15594;EAS_AF=0.1964;AMR_AF=0.1138;AFR_AF=0.2095;EUR_AF=0.0139;SAS_AF=0.0532;AA=G|||;VT=SNP
1	243331765	rs4658543	T	C	100	PASS	AC=620;AF=0.123802;AN=5008;NS=2504;DP=15706;EAS_AF=0.1964;AMR_AF=0.1138;AFR_AF=0.2095;EUR_AF=0.0139;SAS_AF=0.0532;AA=T|||;VT=SNP
1	243332619	rs12039211	G	A	100	PASS	AC=37;AF=0.00738818;AN=5008;NS=2504;DP=12662;EAS_AF=0.0327;AMR_AF=0.0043;AFR_AF=0;EUR_AF=0;SAS_AF=0.001;AA=G|||;VT=SNP
1	243334890	rs138785235	T	C	100	PASS	AC=486;AF=0.0970447;AN=5008;NS=2504;DP=13416;EAS_AF=0.1974;AMR_AF=0.1023;AFR_AF=0.115;EUR_AF=0.0129;SAS_AF=0.0521;AA=T|||;VT=SNP
1	243335644	rs141395992	A	G	100	PASS	AC=485;AF=0.096845;AN=5008;NS=2504;DP=16526;EAS_AF=0.1974;AMR_AF=0.1023;AFR_AF=0.1142;EUR_AF=0.0129;SAS_AF=0.0521;AA=A|||;VT=SNP
1	243336384	rs80029414	C	T	100	PASS	AC=1605;AF=0.320487;AN=5008;NS=2504;DP=12752;EAS_AF=0.3065;AMR_AF=0.2637;AFR_AF=0.1846;EUR_AF=0.3777;SAS_AF=0.5;AA=C|||;VT=SNP
1	243336555	rs12136664	T	A	100	PASS	AC=111;AF=0.0221645;AN=5008;NS=2504;DP=11481;EAS_AF=0.002;AMR_AF=0.0504;AFR_AF=0.0061;EUR_AF=0.0577;SAS_AF=0.0082;AA=T|||;VT=SNP
1	243338216	rs10926958	A	C	100	PASS	AC=1608;AF=0.321086;AN=5008;NS=2504;DP=16134;EAS_AF=0.3085;AMR_AF=0.2608;AFR_AF=0.1853;EUR_AF=0.3787;SAS_AF=0.501;AA=A|||;VT=SNP
1	243339168	rs141503707	G	A	100	PASS	AC=489;AF=0.0976438;AN=5008;NS=2504;DP=15390;EAS_AF=0.2044;AMR_AF=0.1066;AFR_AF=0.112;EUR_AF=0.0129;SAS_AF=0.0491;AA=G|||;VT=SNP
1	243340558	rs10803121	A	T	100	PASS	AC=1823;AF=0.364018;AN=5008;NS=2504;DP=18854;EAS_AF=0.4325;AMR_AF=0.4971;AFR_AF=0.093;EUR_AF=0.5328;SAS_AF=0.3916;AA=A|||;VT=SNP
1	243342123	rs12061907	C	T	100	PASS	AC=1539;AF=0.307308;AN=5008;NS=2504;DP=16620;EAS_AF=0.3056;AMR_AF=0.232;AFR_AF=0.2292;EUR_AF=0.337;SAS_AF=0.4376;AA=C|||;VT=SNP
1	243343328	rs12402785	C	T	100	PASS	AC=4420;AF=0.882588;AN=5008;NS=2504;DP=17319;EAS_AF=0.9425;AMR_AF=0.8746;AFR_AF=0.82;EUR_AF=0.8956;SAS_AF=0.8978;AA=T|||;VT=SNP
1	243344101	rs11811155	G	C	100	PASS	AC=674;AF=0.134585;AN=5008;NS=2504;DP=18093;EAS_AF=0.2044;AMR_AF=0.1167;AFR_AF=0.2443;EUR_AF=0.0139;SAS_AF=0.0511;AA=G|||;VT=SNP
1	243345408	rs150528795	T	C	100	PASS	AC=493;AF=0.0984425;AN=5008;NS=2504;DP=20011;EAS_AF=0.2044;AMR_AF=0.1023;AFR_AF=0.1157;EUR_AF=0.0129;SAS_AF=0.0511;AA=T|||;VT=SNP
1	243346084	rs145715683	C	T	100	PASS	AC=28;AF=0.00559105;AN=5008;NS=2504;DP=21405;EAS_AF=0.0228;AMR_AF=0.0014;AFR_AF=0.0008;EUR_AF=0;SAS_AF=0.0031;AA=C|||;VT=SNP
1	243346571	rs117405224	C	T	100	PASS	AC=114;AF=0.0227636;AN=5008;NS=2504;DP=21532;EAS_AF=0.1071;AMR_AF=0;AFR_AF=0.0008;EUR_AF=0;SAS_AF=0.0051;AA=C|||;VT=SNP
1	243348854	rs10803122	A	T	100	PASS	AC=1612;AF=0.321885;AN=5008;NS=2504;DP=19797;EAS_AF=0.4286;AMR_AF=0.4611;AFR_AF=0.0363;EUR_AF=0.4891;SAS_AF=0.3272;AA=A|||;VT=SNP
1	243350856	rs189160238	C	T	100	PASS	AC=18;AF=0.00359425;AN=5008;NS=2504;DP=15786;EAS_AF=0.0179;AMR_AF=0;AFR_AF=0;EUR_AF=0;SAS_AF=0;AA=C|||;VT=SNP
1	243351916	rs138563657	A	T	100	PASS	AC=591;AF=0.118011;AN=5008;NS=2504;DP=16230;EAS_AF=0.2034;AMR_AF=0.1124;AFR_AF=0.1846;EUR_AF=0.0139;SAS_AF=0.0511;AA=A|||;VT=SNP
1	243353826	rs149061415	G	A	100	PASS	AC=14;AF=0.00279553;AN=5008;NS=2504;DP=14585;EAS_AF=0.0139;AMR_AF=0;AFR_AF=0;EUR_AF=0;SAS_AF=0;AA=G|||;VT=SNP
1	243353892	rs9969992	T	C	100	PASS	AC=701;AF=0.139976;AN=5008;NS=2504;DP=15356;EAS_AF=0.2054;AMR_AF=0.1167;AFR_AF=0.264;EUR_AF=0.0139;SAS_AF=0.0511;AA=T|||;VT=SNP
1	243355204	rs10926961	G	A	100	PASS	AC=1453;AF=0.290136;AN=5008;NS=2504;DP=20587;EAS_AF=0.3046;AMR_AF=0.2305;AFR_AF=0.1664;EUR_AF=0.337;SAS_AF=0.4366;AA=g|||;VT=SNP
1	243355467	rs145451020	C	T	100	PASS	AC=653;AF=0.130391;AN=5008;NS=2504;DP=20388;EAS_AF=0.2044;AMR_AF=0.1153;AFR_AF=0.2292;EUR_AF=0.0139;SAS_AF=0.0511;AA=c|||;VT=SNP
1	243355772	rs10926962	T	C	100	PASS	AC=1589;AF=0.317292;AN=5008;NS=2504;DP=19200;EAS_AF=0.3085;AMR_AF=0.2594;AFR_AF=0.1694;EUR_AF=0.3807;SAS_AF=0.502;AA=T|||;VT=SNP
1	243358680	rs75148356	C	T	100	PASS	AC=685;AF=0.136781;AN=5008;NS=2504;DP=18079;EAS_AF=0.2163;AMR_AF=0.1153;AFR_AF=0.2337;EUR_AF=0.0139;SAS_AF=0.0654;AA=T|||;VT=SNP
1	243358925	rs12049443	T	C	100	PASS	AC=1682;AF=0.335863;AN=5008;NS=2504;DP=16591;EAS_AF=0.4226;AMR_AF=0.4683;AFR_AF=0.09;EUR_AF=0.4901;SAS_AF=0.3262;AA=t|||;VT=SNP
1	243359028	rs149574017	C	T	100	PASS	AC=22;AF=0.00439297;AN=5008;NS=2504;DP=17082;EAS_AF=0.0208;AMR_AF=0;AFR_AF=0;EUR_AF=0;SAS_AF=0.001;AA=C|||;VT=SNP
1	243359347	rs10926964	G	A	100	PASS	AC=1778;AF=0.355032;AN=5008;NS=2504;DP=19076;EAS_AF=0.4177;AMR_AF=0.4697;AFR_AF=0.1649;EUR_AF=0.4891;SAS_AF=0.3282;AA=G|||;VT=SNP
1	243359681	rs200690860	C	T	100	PASS	AC=28;AF=0.00559105;AN=5008;NS=2504;DP=18944;EAS_AF=0.0278;AMR_AF=0;AFR_AF=0;EUR_AF=0;SAS_AF=0;AA=A|||;VT=SNP
1	243359762	rs9970736	C	A	100	PASS	AC=670;AF=0.133786;AN=5008;NS=2504;DP=19527;EAS_AF=0.2014;AMR_AF=0.1153;AFR_AF=0.2337;EUR_AF=0.0139;SAS_AF=0.0654;AA=A|||;VT=SNP
1	243360954	rs150363459	C	G	100	PASS	AC=1578;AF=0.315096;AN=5008;NS=2504;DP=21129;EAS_AF=0.3056;AMR_AF=0.2594;AFR_AF=0.1702;EUR_AF=0.3797;SAS_AF=0.4939;AA=C|||;VT=SNP
1	243362680	rs10436951	A	G	100	PASS	AC=689;AF=0.13758;AN=5008;NS=2504;DP=17492;EAS_AF=0.2679;AMR_AF=0.1138;AFR_AF=0.2027;EUR_AF=0.0139;SAS_AF=0.0593;AA=A|||;VT=SNP
1	243364917	rs61377372	G	A	100	PASS	AC=697;AF=0.139177;AN=5008;NS=2504;DP=18192;EAS_AF=0.2669;AMR_AF=0.1138;AFR_AF=0.1989;EUR_AF=0.0139;SAS_AF=0.0736;AA=G|||;VT=SNP
1	243365196	rs4469702	T	C	100	PASS	AC=1689;AF=0.33726;AN=5008;NS=2504;DP=15522;EAS_AF=0.4296;AMR_AF=0.4683;AFR_AF=0.0885;EUR_AF=0.4901;SAS_AF=0.3282;AA=T|||;VT=SNP
1	243366805	rs12026408	G	A	100	PASS	AC=360;AF=0.071885;AN=5008;NS=2504;DP=14407;EAS_AF=0.0565;AMR_AF=0.1182;AFR_AF=0.0136;EUR_AF=0.1024;SAS_AF=0.1022;AA=A|||;VT=SNP
1	243366930	rs35214822	C	T	100	PASS	AC=2365;AF=0.472244;AN=5008;NS=2504;DP=14938;EAS_AF=0.5109;AMR_AF=0.3833;AFR_AF=0.4788;EUR_AF=0.3936;SAS_AF=0.5675;AA=T|||;VT=SNP
1	243369928	rs12406654	C	T	100	PASS	AC=683;AF=0.136382;AN=5008;NS=2504;DP=14609;EAS_AF=0.2044;AMR_AF=0.1182;AFR_AF=0.2398;EUR_AF=0.0139;SAS_AF=0.0654;AA=T|||;VT=SNP
1	243370305	rs10926965	A	G	100	PASS	AC=2468;AF=0.492812;AN=5008;NS=2504;DP=17172;EAS_AF=0.5407;AMR_AF=0.4121;AFR_AF=0.5166;EUR_AF=0.3956;SAS_AF=0.5685;AA=G|||;VT=SNP
1	243370312	rs10926966	G	A	100	PASS	AC=2413;AF=0.481829;AN=5008;NS=2504;DP=17126;EAS_AF=0.5407;AMR_AF=0.4078;AFR_AF=0.4773;EUR_AF=0.3956;SAS_AF=0.5685;AA=A|||;VT=SNP
1	243371761	rs61833879	T	C	100	PASS	AC=364;AF=0.0726837;AN=5008;NS=2504;DP=19980;EAS_AF=0.0585;AMR_AF=0.121;AFR_AF=0.0129;EUR_AF=0.1034;SAS_AF=0.1022;AA=T|||;VT=SNP
1	243372723	rs4546902	A	T	100	PASS	AC=1595;AF=0.31849;AN=5008;NS=2504;DP=14825;EAS_AF=0.3065;AMR_AF=0.2594;AFR_AF=0.1755;EUR_AF=0.3797;SAS_AF=0.5031;AA=A|||;VT=SNP
1	243372744	rs12039659	C	T	100	PASS	AC=1745;AF=0.348442;AN=5008;NS=2504;DP=15135;EAS_AF=0.4296;AMR_AF=0.4683;AFR_AF=0.1316;EUR_AF=0.4901;SAS_AF=0.3272;AA=C|||;VT=SNP
1	243372778	rs4614242	T	G	100	PASS	AC=4112;AF=0.821086;AN=5008;NS=2504;DP=15375;EAS_AF=0.9415;AMR_AF=0.8444;AFR_AF=0.6142;EUR_AF=0.8837;SAS_AF=0.8957;AA=T|||;VT=SNP
1	243374177	rs3932662	A	G	100	PASS	AC=4162;AF=0.83107;AN=5008;NS=2504;DP=14789;EAS_AF=0.9425;AMR_AF=0.853;AFR_AF=0.6467;EUR_AF=0.8837;SAS_AF=0.8957;AA=G|||;VT=SNP
1	243374815	rs115151779	T	G	100	PASS	AC=1614;AF=0.322284;AN=5008;NS=2504;DP=17715;EAS_AF=0.3065;AMR_AF=0.2594;AFR_AF=0.1906;EUR_AF=0.3797;SAS_AF=0.502;AA=T|||;VT=SNP
1	243374847	rs151302646	T	C	100	PASS	AC=486;AF=0.0970447;AN=5008;NS=2504;DP=17138;EAS_AF=0.2123;AMR_AF=0.1037;AFR_AF=0.1036;EUR_AF=0.0129;SAS_AF=0.0511;AA=T|||;VT=SNP
1	243375240	rs145395289	C	T	100	PASS	AC=14;AF=0.00279553;AN=5008;NS=2504;DP=17391;EAS_AF=0.0139;AMR_AF=0;AFR_AF=0;EUR_AF=0;SAS_AF=0;AA=C|||;VT=SNP;EX_TARGET
1	243376757	rs12124014	T	C	100	PASS	AC=1995;AF=0.398363;AN=5008;NS=2504;DP=16262;EAS_AF=0.6607;AMR_AF=0.549;AFR_AF=0.0908;EUR_AF=0.504;SAS_AF=0.3282;AA=T|||;VT=SNP
1	243377201	rs61833880	T	C	100	PASS	AC=358;AF=0.0714856;AN=5008;NS=2504;DP=14228;EAS_AF=0.0496;AMR_AF=0.1225;AFR_AF=0.0136;EUR_AF=0.1024;SAS_AF=0.1043;AA=T|||;VT=SNP
1	243377219	rs6688838	C	T	100	PASS	AC=4414;AF=0.88139;AN=5008;NS=2504;DP=15239;EAS_AF=0.9504;AMR_AF=0.8689;AFR_AF=0.8116;EUR_AF=0.8976;SAS_AF=0.8967;AA=T|||;VT=SNP
1	243377707	rs12135263	C	G	100	PASS	AC=2008;AF=0.400958;AN=5008;NS=2504;DP=13622;EAS_AF=0.6607;AMR_AF=0.549;AFR_AF=0.0998;EUR_AF=0.505;SAS_AF=0.3282;AA=C|||;VT=SNP
1	243377892	rs10803123	T	A	100	PASS	AC=2006;AF=0.400559;AN=5008;NS=2504;DP=15451;EAS_AF=0.6607;AMR_AF=0.549;AFR_AF=0.0991;EUR_AF=0.504;SAS_AF=0.3282;AA=T|||;VT=SNP
1	243378755	rs187658563	T	C	100	PASS	AC=12;AF=0.00239617;AN=5008;NS=2504;DP=19637;EAS_AF=0.0099;AMR_AF=0;AFR_AF=0;EUR_AF=0;SAS_AF=0.002;AA=T|||;VT=SNP
1	243378918	rs10926969	G	A	100	PASS	AC=2011;AF=0.401558;AN=5008;NS=2504;DP=19728;EAS_AF=0.6607;AMR_AF=0.549;AFR_AF=0.1029;EUR_AF=0.505;SAS_AF=0.3272;AA=G|||;VT=SNP
1	243378987	rs4565697	A	C	100	PASS	AC=1760;AF=0.351438;AN=5008;NS=2504;DP=19115;EAS_AF=0.2887;AMR_AF=0.2622;AFR_AF=0.2769;EUR_AF=0.3777;SAS_AF=0.5532;AA=A|||;VT=SNP
1	243379136	rs6659484	A	G	100	PASS	AC=4188;AF=0.836262;AN=5008;NS=2504;DP=17153;EAS_AF=0.9494;AMR_AF=0.8588;AFR_AF=0.6528;EUR_AF=0.8887;SAS_AF=0.8978;AA=G|||;VT=SNP
1	243379142	rs4408135	C	G	100	PASS	AC=4425;AF=0.883586;AN=5008;NS=2504;DP=16488;EAS_AF=0.9484;AMR_AF=0.8689;AFR_AF=0.8207;EUR_AF=0.8976;SAS_AF=0.8978;AA=G|||;VT=SNP
1	243379654	rs374267597	C	A	100	PASS	AC=15;AF=0.00299521;AN=5008;NS=2504;DP=10640;EAS_AF=0.0149;AMR_AF=0;AFR_AF=0;EUR_AF=0;SAS_AF=0;AA=C|||;VT=SNP
1	243380376	rs10803125	G	C	100	PASS	AC=2007;AF=0.400759;AN=5008;NS=2504;DP=19673;EAS_AF=0.6607;AMR_AF=0.549;AFR_AF=0.0991;EUR_AF=0.506;SAS_AF=0.3272;AA=G|||;VT=SNP
1	243380482	rs7528764	G	A	100	PASS	AC=1710;AF=0.341454;AN=5008;NS=2504;DP=20663;EAS_AF=0.2887;AMR_AF=0.2622;AFR_AF=0.2398;EUR_AF=0.3777;SAS_AF=0.5521;AA=G|||;VT=SNP
1	243380513	rs7518350	A	G	100	PASS	AC=1854;AF=0.370208;AN=5008;NS=2504;DP=21377;EAS_AF=0.2887;AMR_AF=0.2695;AFR_AF=0.3336;EUR_AF=0.3777;SAS_AF=0.5675;AA=A|||;VT=SNP
1	243381354	rs10926971	T	C	100	PASS	AC=1712;AF=0.341853;AN=5008;NS=2504;DP=21626;EAS_AF=0.2887;AMR_AF=0.2622;AFR_AF=0.2405;EUR_AF=0.3777;SAS_AF=0.5532;AA=T|||;VT=SNP
1	243383635	rs2171974	G	T	100	PASS	AC=2300;AF=0.459265;AN=5008;NS=2504;DP=18477;EAS_AF=0.2897;AMR_AF=0.3112;AFR_AF=0.6346;EUR_AF=0.3926;SAS_AF=0.5706;AA=G|||;VT=SNP
1	243383636	rs2171973	A	T	100	PASS	AC=2303;AF=0.459864;AN=5008;NS=2504;DP=18606;EAS_AF=0.2907;AMR_AF=0.3098;AFR_AF=0.6354;EUR_AF=0.3946;SAS_AF=0.5706;AA=A|||;VT=SNP
1	243383661	rs2171972	A	G	100	PASS	AC=1714;AF=0.342252;AN=5008;NS=2504;DP=17910;EAS_AF=0.2897;AMR_AF=0.2608;AFR_AF=0.2413;EUR_AF=0.3787;SAS_AF=0.5532;AA=A|||;VT=SNP
1	243384390	rs7516586	T	C	100	PASS	AC=4435;AF=0.885583;AN=5008;NS=2504;DP=10264;EAS_AF=0.9514;AMR_AF=0.879;AFR_AF=0.8116;EUR_AF=0.9085;SAS_AF=0.8988;AA=C|||;VT=SNP
1	243384524	rs181868125	A	T	100	PASS	AC=16;AF=0.00319489;AN=5008;NS=2504;DP=13353;EAS_AF=0.0159;AMR_AF=0;AFR_AF=0;EUR_AF=0;SAS_AF=0;AA=A|||;VT=SNP
1	243385307	rs6662118	A	G	100	PASS	AC=2377;AF=0.474641;AN=5008;NS=2504;DP=15960;EAS_AF=0.2897;AMR_AF=0.3184;AFR_AF=0.6899;EUR_AF=0.3926;SAS_AF=0.5695;AA=G|||;VT=SNP
1	243385636	rs10926972	A	G	100	PASS	AC=2132;AF=0.425719;AN=5008;NS=2504;DP=17191;EAS_AF=0.2887;AMR_AF=0.2983;AFR_AF=0.5272;EUR_AF=0.3797;SAS_AF=0.5675;AA=A|||;VT=SNP
1	243385960	rs12079702	A	G	100	PASS	AC=1712;AF=0.341853;AN=5008;NS=2504;DP=19126;EAS_AF=0.2897;AMR_AF=0.2622;AFR_AF=0.2398;EUR_AF=0.3777;SAS_AF=0.5532;AA=A|||;VT=SNP
1	243386036	rs12080886	T	C	100	PASS	AC=1757;AF=0.350839;AN=5008;NS=2504;DP=18707;EAS_AF=0.2887;AMR_AF=0.2622;AFR_AF=0.2746;EUR_AF=0.3777;SAS_AF=0.5532;AA=T|||;VT=SNP
1	243387788	rs1565440	G	A	100	PASS	AC=2376;AF=0.474441;AN=5008;NS=2504;DP=15472;EAS_AF=0.2897;AMR_AF=0.3184;AFR_AF=0.6891;EUR_AF=0.3926;SAS_AF=0.5695;AA=A|||;VT=SNP
1	243388370	rs10926973	A	T	100	PASS	AC=2130;AF=0.425319;AN=5008;NS=2504;DP=17397;EAS_AF=0.2887;AMR_AF=0.2983;AFR_AF=0.5257;EUR_AF=0.3797;SAS_AF=0.5675;AA=A|||;VT=SNP
1	243389178	rs146631609	G	C	100	PASS	AC=36;AF=0.0071885;AN=5008;NS=2504;DP=12724;EAS_AF=0.0327;AMR_AF=0.0043;AFR_AF=0;EUR_AF=0;SAS_AF=0;AA=G|||;VT=SNP
1	243389929	rs148129822	T	G	100	PASS	AC=21;AF=0.00419329;AN=5008;NS=2504;DP=16271;EAS_AF=0.0208;AMR_AF=0;AFR_AF=0;EUR_AF=0;SAS_AF=0;AA=T|||;VT=SNP
1	243390825	rs4634890	A	C	100	PASS	AC=2022;AF=0.403754;AN=5008;NS=2504;DP=19314;EAS_AF=0.6617;AMR_AF=0.5548;AFR_AF=0.1029;EUR_AF=0.5089;SAS_AF=0.3292;AA=A|||;VT=SNP
1	243391131	rs4658547	T	G	100	PASS	AC=4400;AF=0.878594;AN=5008;NS=2504;DP=19206;EAS_AF=0.9504;AMR_AF=0.8732;AFR_AF=0.7943;EUR_AF=0.9016;SAS_AF=0.8988;AA=G|||;VT=SNP
1	243391634	rs9803701	T	C	100	PASS	AC=4400;AF=0.878594;AN=5008;NS=2504;DP=15711;EAS_AF=0.9504;AMR_AF=0.8732;AFR_AF=0.7943;EUR_AF=0.9016;SAS_AF=0.8988;AA=C|||;VT=SNP
1	243393842	rs10803128	T	C	100	PASS	AC=2026;AF=0.404553;AN=5008;NS=2504;DP=18387;EAS_AF=0.6657;AMR_AF=0.5548;AFR_AF=0.1029;EUR_AF=0.508;SAS_AF=0.3303;AA=T|||;VT=SNP
1	243394093	rs4658548	C	T	100	PASS	AC=2374;AF=0.474042;AN=5008;NS=2504;DP=19883;EAS_AF=0.2847;AMR_AF=0.3184;AFR_AF=0.6914;EUR_AF=0.3926;SAS_AF=0.5695;AA=T|||;VT=SNP
1	243395884	rs146182869	T	C	100	PASS	AC=17;AF=0.00339457;AN=5008;NS=2504;DP=20144;EAS_AF=0.0169;AMR_AF=0;AFR_AF=0;EUR_AF=0;SAS_AF=0;AA=T|||;VT=SNP
1	243396119	rs6669104	C	T	100	PASS	AC=1707;AF=0.340855;AN=5008;NS=2504;DP=19676;EAS_AF=0.2857;AMR_AF=0.2622;AFR_AF=0.239;EUR_AF=0.3777;SAS_AF=0.5532;AA=C|||;VT=SNP
1	243396326	rs10926974	C	T	100	PASS	AC=2016;AF=0.402556;AN=5008;NS=2504;DP=18742;EAS_AF=0.6657;AMR_AF=0.549;AFR_AF=0.1029;EUR_AF=0.505;SAS_AF=0.3272;AA=C|||;VT=SNP
1	243397188	rs61833885	C	A	100	PASS	AC=356;AF=0.0710863;AN=5008;NS=2504;DP=11501;EAS_AF=0.0496;AMR_AF=0.1225;AFR_AF=0.0136;EUR_AF=0.1024;SAS_AF=0.1022;AA=C|||;VT=SNP
1	243397782	rs10926975	C	T	100	PASS	AC=1400;AF=0.279553;AN=5008;NS=2504;DP=18113;EAS_AF=0.2827;AMR_AF=0.1974;AFR_AF=0.2352;EUR_AF=0.2634;SAS_AF=0.411;AA=C|||;VT=SNP
1	243401997	rs4658551	C	A	100	PASS	AC=1948;AF=0.388978;AN=5008;NS=2504;DP=16562;EAS_AF=0.6587;AMR_AF=0.5245;AFR_AF=0.0983;EUR_AF=0.4751;SAS_AF=0.319;AA=C|||;VT=SNP
1	243402721	rs10926976	G	A	100	PASS	AC=2000;AF=0.399361;AN=5008;NS=2504;DP=17689;EAS_AF=0.6607;AMR_AF=0.549;AFR_AF=0.0946;EUR_AF=0.505;SAS_AF=0.3272;AA=G|||;VT=SNP
1	243403293	rs12744216	G	A	100	PASS	AC=1665;AF=0.332468;AN=5008;NS=2504;DP=17973;EAS_AF=0.2887;AMR_AF=0.2579;AFR_AF=0.208;EUR_AF=0.3767;SAS_AF=0.5532;AA=G|||;VT=SNP
1	243406393	rs144481121	C	T	100	PASS	AC=68;AF=0.0135783;AN=5008;NS=2504;DP=17879;EAS_AF=0.0347;AMR_AF=0.0014;AFR_AF=0.0008;EUR_AF=0;SAS_AF=0.0317;AA=C|||;VT=SNP
1	243407782	rs6689352	C	T	100	PASS	AC=1669;AF=0.333267;AN=5008;NS=2504;DP=16905;EAS_AF=0.2887;AMR_AF=0.2579;AFR_AF=0.211;EUR_AF=0.3767;SAS_AF=0.5532;AA=C|||;VT=SNP
1	243407863	rs117324416	G	A	100	PASS	AC=31;AF=0.0061901;AN=5008;NS=2504;DP=15081;EAS_AF=0.0308;AMR_AF=0;AFR_AF=0;EUR_AF=0;SAS_AF=0;AA=G|||;VT=SNP
1	243409152	rs12749004	C	T	100	PASS	AC=2166;AF=0.432508;AN=5008;NS=2504;DP=15352;EAS_AF=0.2887;AMR_AF=0.304;AFR_AF=0.5507;EUR_AF=0.3787;SAS_AF=0.5675;AA=T|||;VT=SNP
1	243409163	rs12749011	C	T	100	PASS	AC=1665;AF=0.332468;AN=5008;NS=2504;DP=14721;EAS_AF=0.2887;AMR_AF=0.2579;AFR_AF=0.208;EUR_AF=0.3767;SAS_AF=0.5532;AA=C|||;VT=SNP
1	243410208	rs6662991	A	G	100	PASS	AC=1668;AF=0.333067;AN=5008;NS=2504;DP=18350;EAS_AF=0.2887;AMR_AF=0.2579;AFR_AF=0.211;EUR_AF=0.3757;SAS_AF=0.5532;AA=A|||;VT=SNP
1	243410818	rs2046846	A	G	100	PASS	AC=4423;AF=0.883187;AN=5008;NS=2504;DP=16058;EAS_AF=0.9504;AMR_AF=0.8689;AFR_AF=0.8185;EUR_AF=0.8986;SAS_AF=0.8957;AA=G|||;VT=SNP
1	243411367	rs10926977	T	G	100	PASS	AC=358;AF=0.0714856;AN=5008;NS=2504;DP=19438;EAS_AF=0.0496;AMR_AF=0.1225;AFR_AF=0.0136;EUR_AF=0.1024;SAS_AF=0.1043;AA=t|||;VT=SNP
1	243411386	rs12097743	G	C	100	PASS	AC=1671;AF=0.333666;AN=5008;NS=2504;DP=19780;EAS_AF=0.2887;AMR_AF=0.2579;AFR_AF=0.2118;EUR_AF=0.3777;SAS_AF=0.5532;AA=G|||;VT=SNP
1	243411405	rs12145759	G	C	100	PASS	AC=2010;AF=0.401358;AN=5008;NS=2504;DP=20147;EAS_AF=0.6607;AMR_AF=0.549;AFR_AF=0.1029;EUR_AF=0.505;SAS_AF=0.3262;AA=g|||;VT=SNP
1	243412936	rs4658552	T	C	100	PASS	AC=2164;AF=0.432109;AN=5008;NS=2504;DP=14280;EAS_AF=0.2887;AMR_AF=0.304;AFR_AF=0.5484;EUR_AF=0.3797;SAS_AF=0.5675;AA=C|||;VT=SNP
1	243413125	rs12732083	C	T	100	PASS	AC=742;AF=0.148163;AN=5008;NS=2504;DP=15774;EAS_AF=0.2272;AMR_AF=0.1556;AFR_AF=0.0091;EUR_AF=0.2227;SAS_AF=0.1728;AA=C|||;VT=SNP
1	243414066	rs3896337	C	T	100	PASS	AC=2013;AF=0.401957;AN=5008;NS=2504;DP=19220;EAS_AF=0.6607;AMR_AF=0.549;AFR_AF=0.1036;EUR_AF=0.505;SAS_AF=0.3282;AA=C|||;VT=SNP
1	243414691	rs12723863	A	G	100	PASS	AC=1668;AF=0.333067;AN=5008;NS=2504;DP=17993;EAS_AF=0.2887;AMR_AF=0.2579;AFR_AF=0.2095;EUR_AF=0.3777;SAS_AF=0.5532;AA=A|||;VT=SNP
1	243414712	rs3904685	A	G	100	PASS	AC=1672;AF=0.333866;AN=5008;NS=2504;DP=18481;EAS_AF=0.2887;AMR_AF=0.2579;AFR_AF=0.2126;EUR_AF=0.3777;SAS_AF=0.5532;AA=A|||;VT=SNP
1	243416525	rs3904683	T	C	100	PASS	AC=2168;AF=0.432907;AN=5008;NS=2504;DP=18864;EAS_AF=0.2887;AMR_AF=0.304;AFR_AF=0.5514;EUR_AF=0.3797;SAS_AF=0.5675;AA=C|||;VT=SNP
1	243416792	rs6668649	T	C	100	PASS	AC=1673;AF=0.334065;AN=5008;NS=2504;DP=20502;EAS_AF=0.2887;AMR_AF=0.2579;AFR_AF=0.2133;EUR_AF=0.3777;SAS_AF=0.5532;AA=T|||;VT=SNP
1	243418063	rs2087563	C	A	100	PASS	AC=2028;AF=0.404952;AN=5008;NS=2504;DP=6431;EAS_AF=0.6657;AMR_AF=0.5576;AFR_AF=0.0908;EUR_AF=0.5219;SAS_AF=0.3323;AA=C|||;VT=SNP
1	243419429	rs3904682	T	A	100	PASS	AC=2064;AF=0.412141;AN=5008;NS=2504;DP=16549;EAS_AF=0.7381;AMR_AF=0.5548;AFR_AF=0.0635;EUR_AF=0.5209;SAS_AF=0.3344;AA=T|||;VT=SNP;EX_TARGET
1	243419706	rs61833906	T	C	100	PASS	AC=346;AF=0.0690895;AN=5008;NS=2504;DP=19696;EAS_AF=0.0486;AMR_AF=0.1196;AFR_AF=0.0136;EUR_AF=0.0984;SAS_AF=0.0992;AA=T|||;VT=SNP
1	243420388	rs3897821	A	G	100	PASS	AC=1562;AF=0.311901;AN=5008;NS=2504;DP=17295;EAS_AF=0.2133;AMR_AF=0.2507;AFR_AF=0.2073;EUR_AF=0.3579;SAS_AF=0.5511;AA=A|||;VT=SNP
1	243421404	rs10803130	A	G	100	PASS	AC=2129;AF=0.42512;AN=5008;NS=2504;DP=14501;EAS_AF=0.7371;AMR_AF=0.562;AFR_AF=0.0923;EUR_AF=0.5417;SAS_AF=0.3364;AA=A|||;VT=SNP
1	243422322	rs78871868	C	T	100	PASS	AC=345;AF=0.0688898;AN=5008;NS=2504;DP=18660;EAS_AF=0.0486;AMR_AF=0.1196;AFR_AF=0.0136;EUR_AF=0.0984;SAS_AF=0.0982;AA=C|||;VT=SNP
1	243423552	rs4146968	G	A	100	PASS	AC=4122;AF=0.823083;AN=5008;NS=2504;DP=19432;EAS_AF=0.9504;AMR_AF=0.8559;AFR_AF=0.6021;EUR_AF=0.8877;SAS_AF=0.9008;AA=A|||;VT=SNP
1	243424146	rs10737887	T	C	100	PASS	AC=4115;AF=0.821685;AN=5008;NS=2504;DP=21560;EAS_AF=0.9504;AMR_AF=0.8602;AFR_AF=0.5832;EUR_AF=0.9016;SAS_AF=0.9018;AA=C|||;VT=SNP
1	243424287	rs148023945	A	G	100	PASS	AC=14;AF=0.00279553;AN=5008;NS=2504;DP=21808;EAS_AF=0.0139;AMR_AF=0;AFR_AF=0;EUR_AF=0;SAS_AF=0;AA=A|||;VT=SNP
1	243425689	rs7535162	T	G	100	PASS	AC=1532;AF=0.305911;AN=5008;NS=2504;DP=16809;EAS_AF=0.2133;AMR_AF=0.2406;AFR_AF=0.202;EUR_AF=0.3469;SAS_AF=0.546;AA=t|||;VT=SNP
1	243427405	rs140986104	G	A	100	PASS	AC=28;AF=0.00559105;AN=5008;NS=2504;DP=19282;EAS_AF=0.0268;AMR_AF=0.0014;AFR_AF=0;EUR_AF=0;SAS_AF=0;AA=G|||;VT=SNP
1	243427610	rs117576876	T	A	100	PASS	AC=38;AF=0.00758786;AN=5008;NS=2504;DP=19961;EAS_AF=0.0347;AMR_AF=0.0043;AFR_AF=0;EUR_AF=0;SAS_AF=0;AA=T|||;VT=SNP
1	243427848	rs12122573	G	A	100	PASS	AC=344;AF=0.0686901;AN=5008;NS=2504;DP=19134;EAS_AF=0.0486;AMR_AF=0.1196;AFR_AF=0.0129;EUR_AF=0.0984;SAS_AF=0.0982;AA=G|||;VT=SNP
1	243428152	rs12741781	T	G	100	PASS	AC=1581;AF=0.315695;AN=5008;NS=2504;DP=20827;EAS_AF=0.2143;AMR_AF=0.2507;AFR_AF=0.2194;EUR_AF=0.3549;SAS_AF=0.5562;AA=T|||;VT=SNP
1	243429976	rs1060643	G	C	100	PASS	AC=351;AF=0.0700879;AN=5008;NS=2504;DP=12107;EAS_AF=0.0595;AMR_AF=0.1196;AFR_AF=0.0098;EUR_AF=0.0984;SAS_AF=0.0982;AA=g|||;VT=SNP
1	243430818	rs28599724	C	T	100	PASS	AC=2152;AF=0.429712;AN=5008;NS=2504;DP=16109;EAS_AF=0.7371;AMR_AF=0.572;AFR_AF=0.0885;EUR_AF=0.5557;SAS_AF=0.3436;AA=c|||;VT=SNP
1	243431654	rs10926978	T	C	100	PASS	AC=1550;AF=0.309505;AN=5008;NS=2504;DP=18902;EAS_AF=0.2024;AMR_AF=0.2464;AFR_AF=0.2247;EUR_AF=0.3439;SAS_AF=0.544;AA=t|||;VT=SNP
1	243433141	rs10926979	C	G	100	PASS	AC=1549;AF=0.309305;AN=5008;NS=2504;DP=19520;EAS_AF=0.2024;AMR_AF=0.2464;AFR_AF=0.2239;EUR_AF=0.3439;SAS_AF=0.544;AA=c|||;VT=SNP
1	243433654	rs2275154	A	G	100	PASS	AC=1437;AF=0.286941;AN=5008;NS=2504;DP=22220;EAS_AF=0.1944;AMR_AF=0.2378;AFR_AF=0.1619;EUR_AF=0.3439;SAS_AF=0.5276;AA=A|||;VT=SNP
1	243434927	rs12755452	C	G	100	PASS	AC=1548;AF=0.309105;AN=5008;NS=2504;DP=11442;EAS_AF=0.2024;AMR_AF=0.245;AFR_AF=0.2239;EUR_AF=0.3439;SAS_AF=0.544;AA=C|||;VT=SNP
1	243435072	rs75598609	T	C	100	PASS	AC=49;AF=0.00978435;AN=5008;NS=2504;DP=11627;EAS_AF=0.0456;AMR_AF=0;AFR_AF=0;EUR_AF=0.001;SAS_AF=0.002;AA=T|||;VT=SNP
1	243435527	rs76222756	C	T	100	PASS	AC=13;AF=0.00259585;AN=5008;NS=2504;DP=18497;EAS_AF=0.0129;AMR_AF=0;AFR_AF=0;EUR_AF=0;SAS_AF=0;AA=C|||;VT=SNP
1	243435622	rs10803131	A	G	100	PASS	AC=1548;AF=0.309105;AN=5008;NS=2504;DP=19775;EAS_AF=0.2024;AMR_AF=0.245;AFR_AF=0.2239;EUR_AF=0.3439;SAS_AF=0.544;AA=A|||;VT=SNP
1	243437266	rs10803132	T	C	100	PASS	AC=1548;AF=0.309105;AN=5008;NS=2504;DP=20268;EAS_AF=0.2024;AMR_AF=0.245;AFR_AF=0.2239;EUR_AF=0.3439;SAS_AF=0.544;AA=T|||;VT=SNP
1	243437397	rs7412259	G	A	100	PASS	AC=49;AF=0.00978435;AN=5008;NS=2504;DP=19209;EAS_AF=0.0456;AMR_AF=0;AFR_AF=0;EUR_AF=0.001;SAS_AF=0.002;AA=G|||;VT=SNP
1	243437632	rs3926866	G	C	100	PASS	AC=325;AF=0.0648962;AN=5008;NS=2504;DP=17350;EAS_AF=0.0595;AMR_AF=0.1138;AFR_AF=0.0076;EUR_AF=0.0855;SAS_AF=0.092;AA=G|||;VT=SNP
1	243439386	rs7525348	G	A	100	PASS	AC=1433;AF=0.286142;AN=5008;NS=2504;DP=16558;EAS_AF=0.1935;AMR_AF=0.2378;AFR_AF=0.1687;EUR_AF=0.3439;SAS_AF=0.5153;AA=G|||;VT=SNP
1	243440028	rs61833913	C	G	100	PASS	AC=351;AF=0.0700879;AN=5008;NS=2504;DP=18927;EAS_AF=0.0595;AMR_AF=0.1196;AFR_AF=0.0106;EUR_AF=0.0994;SAS_AF=0.0961;AA=C|||;VT=SNP
1	243440047	rs61833914	T	C	100	PASS	AC=2157;AF=0.430711;AN=5008;NS=2504;DP=18678;EAS_AF=0.7381;AMR_AF=0.572;AFR_AF=0.0885;EUR_AF=0.5547;SAS_AF=0.3487;AA=T|||;VT=SNP
1	243440352	rs12026068	A	G	100	PASS	AC=352;AF=0.0702875;AN=5008;NS=2504;DP=18061;EAS_AF=0.0595;AMR_AF=0.1196;AFR_AF=0.0106;EUR_AF=0.1004;SAS_AF=0.0961;AA=A|||;VT=SNP
1	243443304	rs7521079	G	C	100	PASS	AC=2822;AF=0.563498;AN=5008;NS=2504;DP=14965;EAS_AF=0.7401;AMR_AF=0.6254;AFR_AF=0.5514;EUR_AF=0.5567;SAS_AF=0.3609;AA=C|||;VT=SNP
1	243444176	rs58823746	T	C	100	PASS	AC=2156;AF=0.430511;AN=5008;NS=2504;DP=20031;EAS_AF=0.7391;AMR_AF=0.572;AFR_AF=0.0885;EUR_AF=0.5547;SAS_AF=0.3466;AA=T|||;VT=SNP
1	243445116	rs12740033	T	C	100	PASS	AC=1548;AF=0.309105;AN=5008;NS=2504;DP=15650;EAS_AF=0.2024;AMR_AF=0.245;AFR_AF=0.2262;EUR_AF=0.3439;SAS_AF=0.5409;AA=T|||;VT=SNP
1	243446994	rs2171975	T	C	100	PASS	AC=2139;AF=0.427117;AN=5008;NS=2504;DP=12481;EAS_AF=0.7391;AMR_AF=0.5663;AFR_AF=0.0893;EUR_AF=0.5417;SAS_AF=0.3456;AA=T|||;VT=SNP
1	243447520	rs116904519	G	A	100	PASS	AC=48;AF=0.00958466;AN=5008;NS=2504;DP=20008;EAS_AF=0.0476;AMR_AF=0;AFR_AF=0;EUR_AF=0;SAS_AF=0;AA=G|||;VT=SNP
1	243447618	rs12134228	C	T	100	PASS	AC=352;AF=0.0702875;AN=5008;NS=2504;DP=20854;EAS_AF=0.0585;AMR_AF=0.1196;AFR_AF=0.0106;EUR_AF=0.0994;SAS_AF=0.0982;AA=C|||;VT=SNP
1	243449881	rs3818802	G	A	100	PASS	AC=2133;AF=0.425919;AN=5008;NS=2504;DP=4736;EAS_AF=0.7371;AMR_AF=0.5663;AFR_AF=0.0885;EUR_AF=0.5408;SAS_AF=0.3436;AA=G|||;VT=SNP
1	243450955	rs6682448	T	G	100	PASS	AC=1568;AF=0.313099;AN=5008;NS=2504;DP=18394;EAS_AF=0.2083;AMR_AF=0.2464;AFR_AF=0.2315;EUR_AF=0.3439;SAS_AF=0.547;AA=T|||;VT=SNP
1	243451405	rs10926981	A	C	100	PASS	AC=2320;AF=0.463259;AN=5008;NS=2504;DP=21254;EAS_AF=0.7381;AMR_AF=0.5951;AFR_AF=0.2095;EUR_AF=0.5417;SAS_AF=0.3487;AA=A|||;VT=SNP
1	243451853	rs12748870	T	A	100	PASS	AC=636;AF=0.126997;AN=5008;NS=2504;DP=18632;EAS_AF=0.1587;AMR_AF=0.1398;AFR_AF=0.0083;EUR_AF=0.1978;SAS_AF=0.1728;AA=T|||;VT=SNP
1	243451974	rs12074660	T	C	100	PASS	AC=1550;AF=0.309505;AN=5008;NS=2504;DP=17856;EAS_AF=0.2024;AMR_AF=0.245;AFR_AF=0.2262;EUR_AF=0.3439;SAS_AF=0.5429;AA=T|||;VT=SNP
1	243452013	rs11805838	G	A	100	PASS	AC=4091;AF=0.816893;AN=5008;NS=2504;DP=16142;EAS_AF=0.9395;AMR_AF=0.8516;AFR_AF=0.59;EUR_AF=0.8867;SAS_AF=0.9008;AA=A|||;VT=SNP
1	243452864	rs10926982	G	A	100	PASS	AC=2134;AF=0.426118;AN=5008;NS=2504;DP=21617;EAS_AF=0.7371;AMR_AF=0.5663;AFR_AF=0.0885;EUR_AF=0.5408;SAS_AF=0.3446;AA=g|||;VT=SNP
1	243453119	rs12079656	G	T	100	PASS	AC=1558;AF=0.311102;AN=5008;NS=2504;DP=17648;EAS_AF=0.2034;AMR_AF=0.245;AFR_AF=0.2315;EUR_AF=0.3439;SAS_AF=0.5429;AA=g|||;VT=SNP
1	243453615	rs143755285	T	G	100	PASS	AC=17;AF=0.00339457;AN=5008;NS=2504;DP=16768;EAS_AF=0.0169;AMR_AF=0;AFR_AF=0;EUR_AF=0;SAS_AF=0;AA=t|||;VT=SNP
1	243453910	rs12091558	C	T	100	PASS	AC=1557;AF=0.310903;AN=5008;NS=2504;DP=18700;EAS_AF=0.2024;AMR_AF=0.245;AFR_AF=0.2315;EUR_AF=0.3439;SAS_AF=0.5429;AA=C|||;VT=SNP
1	243454014	rs10803133	G	A	100	PASS	AC=2134;AF=0.426118;AN=5008;NS=2504;DP=20659;EAS_AF=0.7371;AMR_AF=0.5663;AFR_AF=0.0885;EUR_AF=0.5417;SAS_AF=0.3436;AA=G|||;VT=SNP
1	243454083	rs10754800	G	A	100	PASS	AC=4097;AF=0.818091;AN=5008;NS=2504;DP=19928;EAS_AF=0.9395;AMR_AF=0.8516;AFR_AF=0.5953;EUR_AF=0.8857;SAS_AF=0.9008;AA=A|||;VT=SNP
1	243454680	rs11807162	G	A	100	PASS	AC=980;AF=0.195687;AN=5008;NS=2504;DP=18604;EAS_AF=0.0595;AMR_AF=0.1484;AFR_AF=0.4629;EUR_AF=0.0944;SAS_AF=0.1125;AA=A|||;VT=SNP
1	243456289	rs4658555	G	A	100	PASS	AC=70;AF=0.0139776;AN=5008;NS=2504;DP=19359;EAS_AF=0.0367;AMR_AF=0.0058;AFR_AF=0.0204;EUR_AF=0.002;SAS_AF=0;AA=g|||;VT=SNP
1	243456802	rs145402854	T	C	100	PASS	AC=64;AF=0.0127796;AN=5008;NS=2504;DP=17655;EAS_AF=0.0298;AMR_AF=0.049;AFR_AF=0;EUR_AF=0;SAS_AF=0;AA=t|||;VT=SNP
1	243457583	rs146950336	C	T	100	PASS	AC=22;AF=0.00439297;AN=5008;NS=2504;DP=19128;EAS_AF=0.0218;AMR_AF=0;AFR_AF=0;EUR_AF=0;SAS_AF=0;AA=-|||;VT=SNP
1	243458502	rs3943093	C	T	100	PASS	AC=1534;AF=0.30631;AN=5008;NS=2504;DP=21114;EAS_AF=0.2054;AMR_AF=0.2435;AFR_AF=0.2307;EUR_AF=0.3449;SAS_AF=0.5174;AA=-|||;VT=SNP
1	243458922	rs2490395	A	G	100	PASS	AC=2491;AF=0.497404;AN=5008;NS=2504;DP=18277;EAS_AF=0.7321;AMR_AF=0.5908;AFR_AF=0.3351;EUR_AF=0.5318;SAS_AF=0.3732;AA=a|||;VT=SNP
1	243460555	rs76473275	T	C	100	PASS	AC=397;AF=0.0792732;AN=5008;NS=2504;DP=21693;EAS_AF=0.0605;AMR_AF=0.1412;AFR_AF=0.0113;EUR_AF=0.1233;SAS_AF=0.1012;AA=T|||;VT=SNP
1	243461647	rs149097301	C	A	100	PASS	AC=156;AF=0.0311502;AN=5008;NS=2504;DP=12608;EAS_AF=0.1022;AMR_AF=0.0634;AFR_AF=0.003;EUR_AF=0.003;SAS_AF=0.002;AA=C|||;VT=SNP
1	243462153	rs10926984	T	G	100	PASS	AC=397;AF=0.0792732;AN=5008;NS=2504;DP=17861;EAS_AF=0.0615;AMR_AF=0.1412;AFR_AF=0.0106;EUR_AF=0.1233;SAS_AF=0.1012;AA=T|||;VT=SNP
1	243462367	rs2484639	G	A	100	PASS	AC=2272;AF=0.453674;AN=5008;NS=2504;DP=17302;EAS_AF=0.7331;AMR_AF=0.5793;AFR_AF=0.1808;EUR_AF=0.5298;SAS_AF=0.3671;AA=G|||;VT=SNP
1	243462417	rs2484640	G	T	100	PASS	AC=2255;AF=0.45028;AN=5008;NS=2504;DP=16942;EAS_AF=0.7331;AMR_AF=0.5735;AFR_AF=0.1808;EUR_AF=0.5179;SAS_AF=0.3661;AA=G|||;VT=SNP
1	243462523	rs2490392	G	A	100	PASS	AC=3990;AF=0.796725;AN=5008;NS=2504;DP=17427;EAS_AF=0.9385;AMR_AF=0.8285;AFR_AF=0.5461;EUR_AF=0.8638;SAS_AF=0.8978;AA=A|||;VT=SNP
1	243463813	rs77827181	G	C	100	PASS	AC=76;AF=0.0151757;AN=5008;NS=2504;DP=16684;EAS_AF=0.0208;AMR_AF=0.0245;AFR_AF=0.0015;EUR_AF=0.0298;SAS_AF=0.0061;AA=G|||;VT=SNP
1	243464416	rs2636321	A	G	100	PASS	AC=2300;AF=0.459265;AN=5008;NS=2504;DP=18131;EAS_AF=0.7331;AMR_AF=0.5793;AFR_AF=0.2057;EUR_AF=0.5298;SAS_AF=0.362;AA=A|||;VT=SNP
1	243464929	rs141905181	G	A	100	PASS	AC=26;AF=0.00519169;AN=5008;NS=2504;DP=18922;EAS_AF=0.0248;AMR_AF=0.0014;AFR_AF=0;EUR_AF=0;SAS_AF=0;AA=G|||;VT=SNP
1	243466179	rs79413051	G	T	100	PASS	AC=23;AF=0.00459265;AN=5008;NS=2504;DP=22086;EAS_AF=0.0208;AMR_AF=0;AFR_AF=0;EUR_AF=0;SAS_AF=0.002;AA=G|||;VT=SNP
1	243467236	rs12084733	G	A	100	PASS	AC=1432;AF=0.285942;AN=5008;NS=2504;DP=15959;EAS_AF=0.2004;AMR_AF=0.2219;AFR_AF=0.2209;EUR_AF=0.325;SAS_AF=0.4673;AA=G|||;VT=SNP
1	243467611	rs10926986	G	T	100	PASS	AC=396;AF=0.0790735;AN=5008;NS=2504;DP=16300;EAS_AF=0.0605;AMR_AF=0.1412;AFR_AF=0.0121;EUR_AF=0.1243;SAS_AF=0.0982;AA=G|||;VT=SNP
1	243467689	rs12085949	G	T	100	PASS	AC=1434;AF=0.286342;AN=5008;NS=2504;DP=15725;EAS_AF=0.2004;AMR_AF=0.2219;AFR_AF=0.2224;EUR_AF=0.325;SAS_AF=0.4673;AA=G|||;VT=SNP
1	243468694	rs12759571	C	A	100	PASS	AC=1435;AF=0.286542;AN=5008;NS=2504;DP=14579;EAS_AF=0.2004;AMR_AF=0.2219;AFR_AF=0.2224;EUR_AF=0.326;SAS_AF=0.4673;AA=C|||;VT=SNP
1	243469029	rs12758920	G	A	100	PASS	AC=1432;AF=0.285942;AN=5008;NS=2504;DP=13583;EAS_AF=0.2004;AMR_AF=0.2219;AFR_AF=0.2209;EUR_AF=0.325;SAS_AF=0.4673;AA=G|||;VT=SNP
1	243469669	rs2490391	A	C	100	PASS	AC=2595;AF=0.518171;AN=5008;NS=2504;DP=13529;EAS_AF=0.7391;AMR_AF=0.6182;AFR_AF=0.3434;EUR_AF=0.5507;SAS_AF=0.4223;AA=A|||;VT=SNP
1	243469946	rs61833916	C	T	100	PASS	AC=398;AF=0.0794728;AN=5008;NS=2504;DP=16545;EAS_AF=0.0605;AMR_AF=0.1412;AFR_AF=0.0113;EUR_AF=0.1243;SAS_AF=0.1012;AA=C|||;VT=SNP
1	243470453	rs2932634	T	C	100	PASS	AC=2592;AF=0.517572;AN=5008;NS=2504;DP=12935;EAS_AF=0.7391;AMR_AF=0.6138;AFR_AF=0.3434;EUR_AF=0.5507;SAS_AF=0.4223;AA=T|||;VT=SNP
1	243471192	rs953492	A	G	100	PASS	AC=2574;AF=0.513978;AN=5008;NS=2504;DP=17777;EAS_AF=0.7391;AMR_AF=0.6081;AFR_AF=0.3434;EUR_AF=0.5378;SAS_AF=0.4213;AA=G|||;VT=SNP
1	243471949	rs10926987	C	A	100	PASS	AC=1437;AF=0.286941;AN=5008;NS=2504;DP=19387;EAS_AF=0.2014;AMR_AF=0.2219;AFR_AF=0.2224;EUR_AF=0.325;SAS_AF=0.4693;AA=C|||;VT=SNP
1	243472187	rs12061451	C	A	100	PASS	AC=1437;AF=0.286941;AN=5008;NS=2504;DP=19359;EAS_AF=0.2014;AMR_AF=0.2219;AFR_AF=0.2224;EUR_AF=0.325;SAS_AF=0.4693;AA=C|||;VT=SNP
1	243472664	rs11809042	A	G	100	PASS	AC=1415;AF=0.282548;AN=5008;NS=2504;DP=19959;EAS_AF=0.2014;AMR_AF=0.2161;AFR_AF=0.2088;EUR_AF=0.325;SAS_AF=0.4693;AA=A|||;VT=SNP
1	243472801	rs6429422	T	G	100	PASS	AC=2104;AF=0.420128;AN=5008;NS=2504;DP=19283;EAS_AF=0.2024;AMR_AF=0.2839;AFR_AF=0.6778;EUR_AF=0.34;SAS_AF=0.4755;AA=G|||;VT=SNP
1	243473964	rs151220211	C	G	100	PASS	AC=25;AF=0.00499201;AN=5008;NS=2504;DP=15223;EAS_AF=0.0248;AMR_AF=0;AFR_AF=0;EUR_AF=0;SAS_AF=0;AA=C|||;VT=SNP
1	243474536	rs2783971	A	C	100	PASS	AC=2383;AF=0.475839;AN=5008;NS=2504;DP=17616;EAS_AF=0.7381;AMR_AF=0.5965;AFR_AF=0.2073;EUR_AF=0.5378;SAS_AF=0.4192;AA=A|||;VT=SNP
1	243475976	rs4658392	T	C	100	PASS	AC=4331;AF=0.864816;AN=5008;NS=2504;DP=12941;EAS_AF=0.9405;AMR_AF=0.8516;AFR_AF=0.7776;EUR_AF=0.8777;SAS_AF=0.9008;AA=C|||;VT=SNP
1	243476028	rs2992633	T	G	100	PASS	AC=4315;AF=0.861621;AN=5008;NS=2504;DP=14871;EAS_AF=0.9395;AMR_AF=0.8487;AFR_AF=0.7685;EUR_AF=0.8767;SAS_AF=0.9008;AA=G|||;VT=SNP
1	243481431	rs2783972	A	G	100	PASS	AC=2395;AF=0.478235;AN=5008;NS=2504;DP=21567;EAS_AF=0.7391;AMR_AF=0.6023;AFR_AF=0.2073;EUR_AF=0.5497;SAS_AF=0.4141;AA=A|||;VT=SNP
1	243481556	rs2636323	C	G	100	PASS	AC=2216;AF=0.442492;AN=5008;NS=2504;DP=21796;EAS_AF=0.7381;AMR_AF=0.5735;AFR_AF=0.0877;EUR_AF=0.5487;SAS_AF=0.4151;AA=C|||;VT=SNP
1	243483279	rs10926988	A	T	100	PASS	AC=1322;AF=0.263978;AN=5008;NS=2504;DP=18776;EAS_AF=0.1925;AMR_AF=0.2133;AFR_AF=0.1687;EUR_AF=0.3231;SAS_AF=0.4417;AA=A|||;VT=SNP
1	243483326	rs2802727	C	T	100	PASS	AC=4297;AF=0.858027;AN=5008;NS=2504;DP=17651;EAS_AF=0.9395;AMR_AF=0.8487;AFR_AF=0.7579;EUR_AF=0.8748;SAS_AF=0.8988;AA=T|||;VT=SNP
1	243483365	rs12145004	T	G	100	PASS	AC=370;AF=0.0738818;AN=5008;NS=2504;DP=17868;EAS_AF=0.0605;AMR_AF=0.1354;AFR_AF=0.0083;EUR_AF=0.1103;SAS_AF=0.0951;AA=T|||;VT=SNP
1	243483368	rs10926989	C	T	100	PASS	AC=1284;AF=0.25639;AN=5008;NS=2504;DP=17914;EAS_AF=0.1925;AMR_AF=0.2133;AFR_AF=0.1407;EUR_AF=0.3231;SAS_AF=0.4407;AA=C|||;VT=SNP
1	243483754	rs12145833	T	G	100	PASS	AC=422;AF=0.0842652;AN=5008;NS=2504;DP=19033;EAS_AF=0.0605;AMR_AF=0.1427;AFR_AF=0.0272;EUR_AF=0.1252;SAS_AF=0.1022;AA=T|||;VT=SNP
1	243485126	rs68192516	T	G	100	PASS	AC=1407;AF=0.28095;AN=5008;NS=2504;DP=17985;EAS_AF=0.1964;AMR_AF=0.2161;AFR_AF=0.2073;EUR_AF=0.3241;SAS_AF=0.4693;AA=T|||;VT=SNP
1	243486252	rs2451668	T	C	100	PASS	AC=2879;AF=0.57488;AN=5008;NS=2504;DP=16735;EAS_AF=0.7371;AMR_AF=0.6326;AFR_AF=0.5454;EUR_AF=0.5507;SAS_AF=0.4315;AA=T|||;VT=SNP
1	243487861	rs12058508	G	A	100	PASS	AC=1082;AF=0.216054;AN=5008;NS=2504;DP=17777;EAS_AF=0.1111;AMR_AF=0.1902;AFR_AF=0.1029;EUR_AF=0.2843;SAS_AF=0.4254;AA=A|||;VT=SNP
1	243488186	rs10158537	C	G	100	PASS	AC=1436;AF=0.286741;AN=5008;NS=2504;DP=19879;EAS_AF=0.2103;AMR_AF=0.2176;AFR_AF=0.2171;EUR_AF=0.3241;SAS_AF=0.4703;AA=C|||;VT=SNP
1	243491353	rs2970546	C	T	100	PASS	AC=2325;AF=0.464257;AN=5008;NS=2504;DP=13608;EAS_AF=0.7351;AMR_AF=0.5879;AFR_AF=0.1876;EUR_AF=0.5497;SAS_AF=0.3834;AA=C|||;VT=SNP
1	243492567	rs10926991	A	G	100	PASS	AC=1572;AF=0.313898;AN=5008;NS=2504;DP=15320;EAS_AF=0.1935;AMR_AF=0.245;AFR_AF=0.3177;EUR_AF=0.3241;SAS_AF=0.4714;AA=A|||;VT=SNP
1	243492643	rs2490400	C	T	100	PASS	AC=3730;AF=0.744808;AN=5008;NS=2504;DP=16031;EAS_AF=0.9286;AMR_AF=0.7205;AFR_AF=0.5371;EUR_AF=0.8012;SAS_AF=0.7955;AA=T|||;VT=SNP
1	243492870	rs78239548	G	C	100	PASS	AC=79;AF=0.0157748;AN=5008;NS=2504;DP=17063;EAS_AF=0.0764;AMR_AF=0.0014;AFR_AF=0;EUR_AF=0;SAS_AF=0.001;AA=G|||;VT=SNP
1	243493124	rs2451669	A	C	100	PASS	AC=2471;AF=0.493411;AN=5008;NS=2504;DP=15383;EAS_AF=0.7351;AMR_AF=0.6153;AFR_AF=0.2821;EUR_AF=0.5517;SAS_AF=0.3834;AA=A|||;VT=SNP
1	243493484	rs2636324	C	T	100	PASS	AC=2110;AF=0.421326;AN=5008;NS=2504;DP=14874;EAS_AF=0.7351;AMR_AF=0.4755;AFR_AF=0.1831;EUR_AF=0.4791;SAS_AF=0.3221;AA=C|||;VT=SNP
1	243493907	rs2275155	A	T	100	PASS	AC=1359;AF=0.271366;AN=5008;NS=2504;DP=11478;EAS_AF=0.1935;AMR_AF=0.2147;AFR_AF=0.1702;EUR_AF=0.3231;SAS_AF=0.4755;AA=A|||;VT=SNP;EX_TARGET
1	243494739	rs10926992	A	G	100	PASS	AC=618;AF=0.123403;AN=5008;NS=2504;DP=21545;EAS_AF=0.0615;AMR_AF=0.2536;AFR_AF=0.0174;EUR_AF=0.1978;SAS_AF=0.1616;AA=A|||;VT=SNP
1	243495444	rs2802726	T	C	100	PASS	AC=2234;AF=0.446086;AN=5008;NS=2504;DP=18641;EAS_AF=0.7371;AMR_AF=0.4986;AFR_AF=0.2526;EUR_AF=0.4891;SAS_AF=0.3262;AA=T|||;VT=SNP
1	243495595	rs2802725	G	A	100	PASS	AC=2257;AF=0.450679;AN=5008;NS=2504;DP=22838;EAS_AF=0.7361;AMR_AF=0.5029;AFR_AF=0.2769;EUR_AF=0.4801;SAS_AF=0.3241;AA=G|||;VT=SNP
1	243495986	rs5027879	C	T	100	PASS	AC=927;AF=0.185104;AN=5008;NS=2504;DP=18712;EAS_AF=0.0615;AMR_AF=0.2709;AFR_AF=0.233;EUR_AF=0.1968;SAS_AF=0.1748;AA=C|||;VT=SNP
1	243496034	rs5027880	C	T	100	PASS	AC=888;AF=0.177316;AN=5008;NS=2504;DP=17661;EAS_AF=0.0615;AMR_AF=0.268;AFR_AF=0.2171;EUR_AF=0.1938;SAS_AF=0.1616;AA=C|||;VT=SNP
1	243498108	rs12065580	G	A	100	PASS	AC=1358;AF=0.271166;AN=5008;NS=2504;DP=19839;EAS_AF=0.1935;AMR_AF=0.2133;AFR_AF=0.1793;EUR_AF=0.3131;SAS_AF=0.4734;AA=G|||;VT=SNP
1	243498312	rs2802723	T	C	100	PASS	AC=2331;AF=0.465455;AN=5008;NS=2504;DP=21440;EAS_AF=0.7361;AMR_AF=0.598;AFR_AF=0.177;EUR_AF=0.5596;SAS_AF=0.3855;AA=T|||;VT=SNP
1	243498533	rs2802722	G	A	100	PASS	AC=2498;AF=0.498802;AN=5008;NS=2504;DP=20613;EAS_AF=0.7351;AMR_AF=0.6225;AFR_AF=0.2965;EUR_AF=0.5537;SAS_AF=0.3845;AA=G|||;VT=SNP
1	243499744	rs2783968	C	G	100	PASS	AC=2484;AF=0.496006;AN=5008;NS=2504;DP=19241;EAS_AF=0.7361;AMR_AF=0.6153;AFR_AF=0.2837;EUR_AF=0.5596;SAS_AF=0.3855;AA=G|||;VT=SNP
1	243499758	rs2783967	T	C	100	PASS	AC=2486;AF=0.496406;AN=5008;NS=2504;DP=19147;EAS_AF=0.7361;AMR_AF=0.6153;AFR_AF=0.2844;EUR_AF=0.5606;SAS_AF=0.3855;AA=C|||;VT=SNP
1	243499947	rs2783966	T	C	100	PASS	AC=2483;AF=0.495807;AN=5008;NS=2504;DP=15875;EAS_AF=0.7361;AMR_AF=0.6153;AFR_AF=0.2821;EUR_AF=0.5606;SAS_AF=0.3855;AA=C|||;VT=SNP
1	243500010	rs189178533	G	A	100	PASS	AC=57;AF=0.0113818;AN=5008;NS=2504;DP=17193;EAS_AF=0.0526;AMR_AF=0;AFR_AF=0;EUR_AF=0;SAS_AF=0.0041;AA=G|||;VT=SNP
1	243500397	rs2783965	G	A	100	PASS	AC=2338;AF=0.466853;AN=5008;NS=2504;DP=18465;EAS_AF=0.7361;AMR_AF=0.5879;AFR_AF=0.1884;EUR_AF=0.5586;SAS_AF=0.3855;AA=A|||;VT=SNP
1	243500664	rs2783964	A	T	100	PASS	AC=2340;AF=0.467252;AN=5008;NS=2504;DP=18583;EAS_AF=0.7331;AMR_AF=0.5865;AFR_AF=0.1914;EUR_AF=0.5586;SAS_AF=0.3875;AA=T|||;VT=SNP
1	243500994	rs10926994	C	T	100	PASS	AC=1351;AF=0.269768;AN=5008;NS=2504;DP=17259;EAS_AF=0.1954;AMR_AF=0.2147;AFR_AF=0.1702;EUR_AF=0.3141;SAS_AF=0.4744;AA=c|||;VT=SNP
1	243501047	rs2636319	C	A	100	PASS	AC=2337;AF=0.466653;AN=5008;NS=2504;DP=15655;EAS_AF=0.7351;AMR_AF=0.5879;AFR_AF=0.1884;EUR_AF=0.5586;SAS_AF=0.3855;AA=A|||;VT=SNP
1	243501056	rs2636320	C	A	100	PASS	AC=2338;AF=0.466853;AN=5008;NS=2504;DP=15718;EAS_AF=0.7361;AMR_AF=0.5865;AFR_AF=0.1891;EUR_AF=0.5586;SAS_AF=0.3855;AA=A|||;VT=SNP
1	243501583	rs2783963	A	G	100	PASS	AC=3850;AF=0.76877;AN=5008;NS=2504;DP=19543;EAS_AF=0.9296;AMR_AF=0.8343;AFR_AF=0.4622;EUR_AF=0.8767;SAS_AF=0.8599;AA=A|||;VT=SNP
1	243501763	rs2802729	C	A	100	PASS	AC=2251;AF=0.449481;AN=5008;NS=2504;DP=16074;EAS_AF=0.3194;AMR_AF=0.3963;AFR_AF=0.4902;EUR_AF=0.4453;SAS_AF=0.5706;AA=A|||;VT=SNP
1	243502623	rs10926995	A	G	100	PASS	AC=2186;AF=0.436502;AN=5008;NS=2504;DP=17090;EAS_AF=0.6905;AMR_AF=0.5447;AFR_AF=0.1498;EUR_AF=0.508;SAS_AF=0.4121;AA=A|||;VT=SNP
1	243503764	rs2992632	A	T	100	PASS	AC=1173;AF=0.234225;AN=5008;NS=2504;DP=19456;EAS_AF=0.0278;AMR_AF=0.1844;AFR_AF=0.2708;EUR_AF=0.3131;SAS_AF=0.3517;AA=A|||;VT=SNP
1	243504108	rs2256126	A	G	100	PASS	AC=1221;AF=0.24381;AN=5008;NS=2504;DP=19783;EAS_AF=0.0278;AMR_AF=0.1945;AFR_AF=0.3018;EUR_AF=0.3131;SAS_AF=0.3517;AA=A|||;VT=SNP
1	243505047	rs4146671	G	A	100	PASS	AC=2751;AF=0.549321;AN=5008;NS=2504;DP=15642;EAS_AF=0.8859;AMR_AF=0.719;AFR_AF=0.1762;EUR_AF=0.6252;SAS_AF=0.5082;AA=G|||;VT=SNP
1	243505841	rs4658558	A	G	100	PASS	AC=2132;AF=0.425719;AN=5008;NS=2504;DP=15000;EAS_AF=0.8075;AMR_AF=0.4697;AFR_AF=0.1437;EUR_AF=0.4533;SAS_AF=0.3538;AA=A|||;VT=SNP
1	243505950	rs4658559	T	G	100	PASS	AC=3395;AF=0.677915;AN=5008;NS=2504;DP=13315;EAS_AF=0.9722;AMR_AF=0.7867;AFR_AF=0.4175;EUR_AF=0.6869;SAS_AF=0.6401;AA=G|||;VT=SNP
1	243506630	rs78425903	G	T	100	PASS	AC=337;AF=0.0672923;AN=5008;NS=2504;DP=18183;EAS_AF=0.0843;AMR_AF=0.0375;AFR_AF=0.0371;EUR_AF=0.0567;SAS_AF=0.1227;AA=G|||;VT=SNP
1	243510769	rs75179745	T	C	100	PASS	AC=109;AF=0.0217652;AN=5008;NS=2504;DP=17341;EAS_AF=0.1042;AMR_AF=0;AFR_AF=0.0008;EUR_AF=0;SAS_AF=0.0031;AA=T|||;VT=SNP
1	243511901	rs80076701	G	C	100	PASS	AC=597;AF=0.119209;AN=5008;NS=2504;DP=15915;EAS_AF=0.0853;AMR_AF=0.0764;AFR_AF=0.1672;EUR_AF=0.1014;SAS_AF=0.138;AA=C|||;VT=SNP
1	243512243	rs73118350	A	G	100	PASS	AC=906;AF=0.180911;AN=5008;NS=2504;DP=14616;EAS_AF=0.0863;AMR_AF=0.1037;AFR_AF=0.3737;EUR_AF=0.1024;SAS_AF=0.1534;AA=G|||;VT=SNP
1	243512317	rs10803136	A	C	100	PASS	AC=228;AF=0.0455272;AN=5008;NS=2504;DP=18520;EAS_AF=0.0099;AMR_AF=0.0461;AFR_AF=0.0915;EUR_AF=0.0477;SAS_AF=0.0174;AA=C|||;VT=SNP
1	243513047	rs10754803	G	A	100	PASS	AC=2164;AF=0.432109;AN=5008;NS=2504;DP=15904;EAS_AF=0.8056;AMR_AF=0.5562;AFR_AF=0.0658;EUR_AF=0.4841;SAS_AF=0.4008;AA=G|||;VT=SNP
1	243515980	rs74666281	A	G	100	PASS	AC=528;AF=0.105431;AN=5008;NS=2504;DP=17929;EAS_AF=0.0794;AMR_AF=0.1614;AFR_AF=0.0643;EUR_AF=0.1412;SAS_AF=0.1115;AA=A|||;VT=SNP
1	243517825	rs78450135	A	G	100	PASS	AC=541;AF=0.108027;AN=5008;NS=2504;DP=17174;EAS_AF=0.0843;AMR_AF=0.0764;AFR_AF=0.121;EUR_AF=0.1014;SAS_AF=0.1442;AA=A|||;VT=SNP
1	243518151	rs2802728	C	T	100	PASS	AC=3741;AF=0.747005;AN=5008;NS=2504;DP=18729;EAS_AF=0.9147;AMR_AF=0.8746;AFR_AF=0.3684;EUR_AF=0.8966;SAS_AF=0.8415;AA=C|||;VT=SNP
1	243518691	rs4658560	A	G	100	PASS	AC=2165;AF=0.432308;AN=5008;NS=2504;DP=14718;EAS_AF=0.8095;AMR_AF=0.5562;AFR_AF=0.0643;EUR_AF=0.4861;SAS_AF=0.3978;AA=A|||;VT=SNP
1	243521042	rs2970547	C	T	100	PASS	AC=3743;AF=0.747404;AN=5008;NS=2504;DP=18054;EAS_AF=0.9147;AMR_AF=0.8746;AFR_AF=0.3699;EUR_AF=0.8966;SAS_AF=0.8415;AA=C|||;VT=SNP
1	243521055	rs2932631	G	C	100	PASS	AC=3852;AF=0.769169;AN=5008;NS=2504;DP=17793;EAS_AF=0.9147;AMR_AF=0.8862;AFR_AF=0.4463;EUR_AF=0.8966;SAS_AF=0.8415;AA=G|||;VT=SNP
1	243522887	rs117872118	C	T	100	PASS	AC=74;AF=0.0147764;AN=5008;NS=2504;DP=17962;EAS_AF=0.0714;AMR_AF=0.0014;AFR_AF=0.0008;EUR_AF=0;SAS_AF=0;AA=C|||;VT=SNP
1	243522906	rs2490393	A	G	100	PASS	AC=3968;AF=0.792332;AN=5008;NS=2504;DP=17752;EAS_AF=0.9742;AMR_AF=0.8429;AFR_AF=0.767;EUR_AF=0.7306;SAS_AF=0.6667;AA=G|||;VT=SNP
1	243522955	rs74950259	T	C	100	PASS	AC=526;AF=0.105032;AN=5008;NS=2504;DP=18833;EAS_AF=0.0833;AMR_AF=0.0735;AFR_AF=0.115;EUR_AF=0.1024;SAS_AF=0.1391;AA=T|||;VT=SNP
1	243523840	rs73118358	C	T	100	PASS	AC=705;AF=0.140775;AN=5008;NS=2504;DP=14731;EAS_AF=0.0823;AMR_AF=0.0663;AFR_AF=0.2905;EUR_AF=0.0586;SAS_AF=0.136;AA=T|||;VT=SNP
1	243525311	rs61833945	G	A	100	PASS	AC=521;AF=0.104034;AN=5008;NS=2504;DP=18106;EAS_AF=0.0794;AMR_AF=0.1599;AFR_AF=0.0613;EUR_AF=0.1402;SAS_AF=0.1104;AA=G|||;VT=SNP
1	243526377	rs143072788	A	G	100	PASS	AC=12;AF=0.00239617;AN=5008;NS=2504;DP=19246;EAS_AF=0.0079;AMR_AF=0;AFR_AF=0;EUR_AF=0.004;SAS_AF=0;AA=A|||;VT=SNP
1	243526476	rs1466656	A	T	100	PASS	AC=847;AF=0.169129;AN=5008;NS=2504;DP=19233;EAS_AF=0.0804;AMR_AF=0.0692;AFR_AF=0.4062;EUR_AF=0.0586;SAS_AF=0.1247;AA=A|||;VT=SNP
1	243527431	rs117055803	A	G	100	PASS	AC=36;AF=0.0071885;AN=5008;NS=2504;DP=18824;EAS_AF=0.0357;AMR_AF=0;AFR_AF=0;EUR_AF=0;SAS_AF=0;AA=A|||;VT=SNP
1	243527678	rs76897123	A	G	100	PASS	AC=42;AF=0.00838658;AN=5008;NS=2504;DP=20949;EAS_AF=0.0377;AMR_AF=0;AFR_AF=0;EUR_AF=0;SAS_AF=0.0041;AA=A|||;VT=SNP
1	243528365	rs1467833	A	G	100	PASS	AC=1076;AF=0.214856;AN=5008;NS=2504;DP=19328;EAS_AF=0.0863;AMR_AF=0.1124;AFR_AF=0.4924;EUR_AF=0.1143;SAS_AF=0.1483;AA=A|||;VT=SNP
1	243529105	rs4658395	A	G	100	PASS	AC=864;AF=0.172524;AN=5008;NS=2504;DP=16176;EAS_AF=0.0843;AMR_AF=0.1081;AFR_AF=0.3359;EUR_AF=0.1044;SAS_AF=0.1585;AA=G|||;VT=SNP
1	243531048	rs117714169	A	T	100	PASS	AC=163;AF=0.0325479;AN=5008;NS=2504;DP=9020;EAS_AF=0.125;AMR_AF=0.0476;AFR_AF=0;EUR_AF=0;SAS_AF=0.0041;AA=A|||;VT=SNP
1	243531450	rs72759841	T	A	100	PASS	AC=350;AF=0.0698882;AN=5008;NS=2504;DP=15561;EAS_AF=0.0843;AMR_AF=0.0418;AFR_AF=0.0378;EUR_AF=0.0606;SAS_AF=0.1278;AA=T|||;VT=SNP
1	243531649	rs10927002	G	T	100	PASS	AC=2190;AF=0.4373;AN=5008;NS=2504;DP=18314;EAS_AF=0.8095;AMR_AF=0.5634;AFR_AF=0.0688;EUR_AF=0.498;SAS_AF=0.3998;AA=G|||;VT=SNP
1	243533232	rs58693656	T	C	100	PASS	AC=600;AF=0.119808;AN=5008;NS=2504;DP=19640;EAS_AF=0.0843;AMR_AF=0.0605;AFR_AF=0.1952;EUR_AF=0.0646;SAS_AF=0.1534;AA=C|||;VT=SNP
1	243533273	rs12042959	A	G	100	PASS	AC=493;AF=0.0984425;AN=5008;NS=2504;DP=19934;EAS_AF=0.0774;AMR_AF=0.1499;AFR_AF=0.059;EUR_AF=0.1292;SAS_AF=0.1053;AA=A|||;VT=SNP
1	243535260	rs6695785	T	C	100	PASS	AC=2455;AF=0.490216;AN=5008;NS=2504;DP=16310;EAS_AF=0.8036;AMR_AF=0.6124;AFR_AF=0.1929;EUR_AF=0.5467;SAS_AF=0.4243;AA=T|||;VT=SNP
1	243535650	rs77664724	A	C	100	PASS	AC=52;AF=0.0103834;AN=5008;NS=2504;DP=14704;EAS_AF=0.0506;AMR_AF=0.0014;AFR_AF=0;EUR_AF=0;SAS_AF=0;AA=A|||;VT=SNP
1	243536488	rs72759844	G	A	100	PASS	AC=612;AF=0.122204;AN=5008;NS=2504;DP=13730;EAS_AF=0.0923;AMR_AF=0.0893;AFR_AF=0.1619;EUR_AF=0.1044;SAS_AF=0.1411;AA=G|||;VT=SNP
1	243537729	rs58560561	T	G	100	PASS	AC=2689;AF=0.536941;AN=5008;NS=2504;DP=16101;EAS_AF=0.8889;AMR_AF=0.7147;AFR_AF=0.1286;EUR_AF=0.6262;SAS_AF=0.5082;AA=T|||;VT=SNP
1	243537914	rs57809797	A	G	100	PASS	AC=827;AF=0.165136;AN=5008;NS=2504;DP=18211;EAS_AF=0.0833;AMR_AF=0.1095;AFR_AF=0.3185;EUR_AF=0.1054;SAS_AF=0.1431;AA=G|||;VT=SNP
1	243537921	rs72759846	A	G	100	PASS	AC=605;AF=0.120807;AN=5008;NS=2504;DP=18357;EAS_AF=0.0833;AMR_AF=0.0893;AFR_AF=0.1626;EUR_AF=0.1044;SAS_AF=0.1421;AA=A|||;VT=SNP
1	243539011	rs11808637	G	A	100	PASS	AC=60;AF=0.0119808;AN=5008;NS=2504;DP=19933;EAS_AF=0.0337;AMR_AF=0.0159;AFR_AF=0.0008;EUR_AF=0.0129;SAS_AF=0.001;AA=G|||;VT=SNP
1	243539532	rs66691749	A	C	100	PASS	AC=848;AF=0.169329;AN=5008;NS=2504;DP=19159;EAS_AF=0.0833;AMR_AF=0.1095;AFR_AF=0.3222;EUR_AF=0.1054;SAS_AF=0.1595;AA=C|||;VT=SNP
1	243539911	rs4658561	A	G	100	PASS	AC=604;AF=0.120607;AN=5008;NS=2504;DP=17433;EAS_AF=0.0833;AMR_AF=0.0893;AFR_AF=0.1626;EUR_AF=0.1044;SAS_AF=0.1411;AA=a|||;VT=SNP
1	243541698	rs3753548	T	A	100	PASS	AC=3977;AF=0.794129;AN=5008;NS=2504;DP=14257;EAS_AF=0.9732;AMR_AF=0.8458;AFR_AF=0.7738;EUR_AF=0.7316;SAS_AF=0.6646;AA=A|||;VT=SNP
1	243542500	rs150371554	G	T	100	PASS	AC=35;AF=0.00698882;AN=5008;NS=2504;DP=20769;EAS_AF=0.0347;AMR_AF=0;AFR_AF=0;EUR_AF=0;SAS_AF=0;AA=G|||;VT=SNP
1	243544010	rs138331400	A	G	100	PASS	AC=51;AF=0.0101837;AN=5008;NS=2504;DP=15354;EAS_AF=0.0496;AMR_AF=0.0014;AFR_AF=0;EUR_AF=0;SAS_AF=0;AA=A|||;VT=SNP
1	243544330	rs72759851	C	T	100	PASS	AC=318;AF=0.0634984;AN=5008;NS=2504;DP=14753;EAS_AF=0.0843;AMR_AF=0.0403;AFR_AF=0.0159;EUR_AF=0.0606;SAS_AF=0.1258;AA=C|||;VT=SNP
1	243544827	rs1538774	C	G	100	PASS	AC=3973;AF=0.793331;AN=5008;NS=2504;DP=18052;EAS_AF=0.9732;AMR_AF=0.8458;AFR_AF=0.77;EUR_AF=0.7326;SAS_AF=0.6646;AA=G|||;VT=SNP
1	243544850	rs10927003	C	T	100	PASS	AC=2232;AF=0.445687;AN=5008;NS=2504;DP=16752;EAS_AF=0.8115;AMR_AF=0.5677;AFR_AF=0.09;EUR_AF=0.502;SAS_AF=0.4049;AA=C|||;VT=SNP
1	243546516	rs4658562	A	G	100	PASS	AC=706;AF=0.140974;AN=5008;NS=2504;DP=18314;EAS_AF=0.0843;AMR_AF=0.0994;AFR_AF=0.2315;EUR_AF=0.1044;SAS_AF=0.1442;AA=G|||;VT=SNP
1	243546954	rs12239876	A	C	100	PASS	AC=578;AF=0.115415;AN=5008;NS=2504;DP=18988;EAS_AF=0.0843;AMR_AF=0.0893;AFR_AF=0.1399;EUR_AF=0.1044;SAS_AF=0.1442;AA=A|||;VT=SNP
1	243547098	rs72759853	C	G	100	PASS	AC=573;AF=0.114417;AN=5008;NS=2504;DP=19367;EAS_AF=0.0843;AMR_AF=0.085;AFR_AF=0.1392;EUR_AF=0.1044;SAS_AF=0.1431;AA=C|||;VT=SNP
1	243547345	rs12023775	C	T	100	PASS	AC=2710;AF=0.541134;AN=5008;NS=2504;DP=18767;EAS_AF=0.8889;AMR_AF=0.7133;AFR_AF=0.1483;EUR_AF=0.6252;SAS_AF=0.5051;AA=C|||;VT=SNP
1	243547752	rs143626072	T	A	100	PASS	AC=112;AF=0.0223642;AN=5008;NS=2504;DP=15720;EAS_AF=0.1071;AMR_AF=0;AFR_AF=0.0008;EUR_AF=0;SAS_AF=0.0031;AA=T|||;VT=SNP
1	243548722	rs12239149	C	A	100	PASS	AC=874;AF=0.174521;AN=5008;NS=2504;DP=19941;EAS_AF=0.0833;AMR_AF=0.111;AFR_AF=0.3457;EUR_AF=0.1044;SAS_AF=0.1544;AA=A|||;VT=SNP
1	243548994	rs72759855	G	A	100	PASS	AC=324;AF=0.0646965;AN=5008;NS=2504;DP=18425;EAS_AF=0.0833;AMR_AF=0.0533;AFR_AF=0.0159;EUR_AF=0.0606;SAS_AF=0.1237;AA=A|||;VT=SNP
1	243549522	rs7531548	T	G	100	PASS	AC=1104;AF=0.220447;AN=5008;NS=2504;DP=18313;EAS_AF=0.0833;AMR_AF=0.1239;AFR_AF=0.5091;EUR_AF=0.1054;SAS_AF=0.1585;AA=A|||;VT=SNP
1	243550647	rs12048498	G	A	100	PASS	AC=415;AF=0.0828674;AN=5008;NS=2504;DP=18221;EAS_AF=0.0784;AMR_AF=0.1412;AFR_AF=0.0113;EUR_AF=0.1233;SAS_AF=0.1012;AA=G|||;VT=SNP
1	243551844	rs72759858	C	T	100	PASS	AC=607;AF=0.121206;AN=5008;NS=2504;DP=17392;EAS_AF=0.0843;AMR_AF=0.098;AFR_AF=0.1589;EUR_AF=0.1034;SAS_AF=0.1431;AA=C|||;VT=SNP
1	243552335	rs12116461	G	A	100	PASS	AC=388;AF=0.077476;AN=5008;NS=2504;DP=15644;EAS_AF=0.0794;AMR_AF=0.1326;AFR_AF=0.0098;EUR_AF=0.1093;SAS_AF=0.0951;AA=g|||;VT=SNP
1	243552459	rs367724703	C	A	100	PASS	AC=17;AF=0.00339457;AN=5008;NS=2504;DP=15932;EAS_AF=0.0169;AMR_AF=0;AFR_AF=0;EUR_AF=0;SAS_AF=0;AA=C|||;VT=SNP
1	243555219	rs10803138	A	G	100	PASS	AC=3963;AF=0.791334;AN=5008;NS=2504;DP=17056;EAS_AF=0.9722;AMR_AF=0.8487;AFR_AF=0.7648;EUR_AF=0.7326;SAS_AF=0.6605;AA=a|||;VT=SNP
1	243556780	rs78200342	C	T	100	PASS	AC=27;AF=0.00539137;AN=5008;NS=2504;DP=18643;EAS_AF=0.0248;AMR_AF=0;AFR_AF=0;EUR_AF=0;SAS_AF=0.002;AA=C|||;VT=SNP
1	243557659	rs10927006	T	C	100	PASS	AC=486;AF=0.0970447;AN=5008;NS=2504;DP=16864;EAS_AF=0.0784;AMR_AF=0.147;AFR_AF=0.056;EUR_AF=0.1282;SAS_AF=0.1043;AA=T|||;VT=SNP
1	243558394	rs58417768	T	C	100	PASS	AC=818;AF=0.163339;AN=5008;NS=2504;DP=19832;EAS_AF=0.0843;AMR_AF=0.1081;AFR_AF=0.3011;EUR_AF=0.1044;SAS_AF=0.1585;AA=C|||;VT=SNP
1	243558785	rs61833951	A	G	100	PASS	AC=1251;AF=0.2498;AN=5008;NS=2504;DP=16859;EAS_AF=0.4613;AMR_AF=0.3213;AFR_AF=0.0227;EUR_AF=0.2903;SAS_AF=0.2464;AA=A|||;VT=SNP
1	243562546	rs67807908	G	A	100	PASS	AC=627;AF=0.1252;AN=5008;NS=2504;DP=14322;EAS_AF=0.0833;AMR_AF=0.0663;AFR_AF=0.2254;EUR_AF=0.0616;SAS_AF=0.1401;AA=A|||;VT=SNP
1	243564722	rs12029086	G	T	100	PASS	AC=473;AF=0.0944489;AN=5008;NS=2504;DP=16919;EAS_AF=0.0784;AMR_AF=0.1441;AFR_AF=0.0522;EUR_AF=0.1233;SAS_AF=0.1033;AA=G|||;VT=SNP
1	243566645	rs79105724	A	G	100	PASS	AC=618;AF=0.123403;AN=5008;NS=2504;DP=18696;EAS_AF=0.0833;AMR_AF=0.0937;AFR_AF=0.171;EUR_AF=0.1034;SAS_AF=0.1421;AA=A|||;VT=SNP
1	243566904	rs4658566	G	A	100	PASS	AC=321;AF=0.0640974;AN=5008;NS=2504;DP=16264;EAS_AF=0.0833;AMR_AF=0.0447;AFR_AF=0.0166;EUR_AF=0.0606;SAS_AF=0.1258;AA=G|||;VT=SNP
1	243567609	rs72759861	G	A	100	PASS	AC=615;AF=0.122804;AN=5008;NS=2504;DP=18117;EAS_AF=0.0833;AMR_AF=0.0922;AFR_AF=0.1687;EUR_AF=0.1044;SAS_AF=0.1421;AA=G|||;VT=SNP
1	243570531	rs13374280	T	C	100	PASS	AC=700;AF=0.139776;AN=5008;NS=2504;DP=21460;EAS_AF=0.0843;AMR_AF=0.1066;AFR_AF=0.2284;EUR_AF=0.1034;SAS_AF=0.138;AA=T|||;VT=SNP
1	243571001	rs13374290	A	T	100	PASS	AC=613;AF=0.122404;AN=5008;NS=2504;DP=18647;EAS_AF=0.0843;AMR_AF=0.0937;AFR_AF=0.1694;EUR_AF=0.1034;SAS_AF=0.138;AA=A|||;VT=SNP
1	243572480	rs144613183	T	C	100	PASS	AC=70;AF=0.0139776;AN=5008;NS=2504;DP=18070;EAS_AF=0.0238;AMR_AF=0.062;AFR_AF=0.0015;EUR_AF=0;SAS_AF=0.001;AA=T|||;VT=SNP
1	243573389	rs10803140	C	G	100	PASS	AC=2485;AF=0.496206;AN=5008;NS=2504;DP=18808;EAS_AF=0.7867;AMR_AF=0.5548;AFR_AF=0.2481;EUR_AF=0.5447;SAS_AF=0.4407;AA=C|||;VT=SNP
1	243574576	rs60543345	C	T	100	PASS	AC=569;AF=0.113618;AN=5008;NS=2504;DP=13074;EAS_AF=0.0833;AMR_AF=0.0764;AFR_AF=0.1755;EUR_AF=0.0726;SAS_AF=0.1299;AA=T|||;VT=SNP
1	243574754	rs72759865	A	G	100	PASS	AC=328;AF=0.0654952;AN=5008;NS=2504;DP=17538;EAS_AF=0.0833;AMR_AF=0.0461;AFR_AF=0.0189;EUR_AF=0.0596;SAS_AF=0.1299;AA=A|||;VT=SNP
1	243575469	rs12129652	G	A	100	PASS	AC=2201;AF=0.439497;AN=5008;NS=2504;DP=19830;EAS_AF=0.7867;AMR_AF=0.5072;AFR_AF=0.1097;EUR_AF=0.501;SAS_AF=0.4162;AA=G|||;VT=SNP
1	243575944	rs72759866	T	C	100	PASS	AC=602;AF=0.120208;AN=5008;NS=2504;DP=14866;EAS_AF=0.0833;AMR_AF=0.0893;AFR_AF=0.1619;EUR_AF=0.1024;SAS_AF=0.1421;AA=T|||;VT=SNP
1	243577313	rs4658568	A	G	100	PASS	AC=762;AF=0.152157;AN=5008;NS=2504;DP=20736;EAS_AF=0.0843;AMR_AF=0.1037;AFR_AF=0.2685;EUR_AF=0.1024;SAS_AF=0.1503;AA=G|||;VT=SNP
1	243578188	rs72759867	T	C	100	PASS	AC=601;AF=0.120008;AN=5008;NS=2504;DP=17095;EAS_AF=0.0833;AMR_AF=0.0893;AFR_AF=0.1611;EUR_AF=0.1024;SAS_AF=0.1421;AA=T|||;VT=SNP
1	243578315	rs149049351	A	G	100	PASS	AC=27;AF=0.00539137;AN=5008;NS=2504;DP=19552;EAS_AF=0.0268;AMR_AF=0;AFR_AF=0;EUR_AF=0;SAS_AF=0;AA=A|||;VT=SNP
1	243578812	rs10927010	G	A	100	PASS	AC=442;AF=0.0882588;AN=5008;NS=2504;DP=20419;EAS_AF=0.0774;AMR_AF=0.1081;AFR_AF=0.0507;EUR_AF=0.1223;SAS_AF=0.1012;AA=G|||;VT=SNP
1	243579112	rs10927011	G	A	100	PASS	AC=2201;AF=0.439497;AN=5008;NS=2504;DP=19283;EAS_AF=0.7847;AMR_AF=0.5403;AFR_AF=0.0938;EUR_AF=0.498;SAS_AF=0.4192;AA=G|||;VT=SNP;EX_TARGET
1	243580572	rs72759870	T	C	100	PASS	AC=649;AF=0.129593;AN=5008;NS=2504;DP=17858;EAS_AF=0.0843;AMR_AF=0.1009;AFR_AF=0.1831;EUR_AF=0.1034;SAS_AF=0.1513;AA=T|||;VT=SNP
1	243582224	rs2039837	T	C	100	PASS	AC=702;AF=0.140176;AN=5008;NS=2504;DP=19439;EAS_AF=0.0843;AMR_AF=0.1023;AFR_AF=0.2239;EUR_AF=0.1034;SAS_AF=0.1493;AA=C|||;VT=SNP
1	243582314	rs2039838	G	A	100	PASS	AC=700;AF=0.139776;AN=5008;NS=2504;DP=18895;EAS_AF=0.0843;AMR_AF=0.1023;AFR_AF=0.2224;EUR_AF=0.1034;SAS_AF=0.1493;AA=A|||;VT=SNP
1	243582464	rs61270917	C	T	100	PASS	AC=390;AF=0.0778754;AN=5008;NS=2504;DP=17565;EAS_AF=0.2609;AMR_AF=0.1268;AFR_AF=0.0015;EUR_AF=0.0219;SAS_AF=0.0153;AA=C|||;VT=SNP
1	243582753	rs56394517	A	G	100	PASS	AC=602;AF=0.120208;AN=5008;NS=2504;DP=17302;EAS_AF=0.0843;AMR_AF=0.0893;AFR_AF=0.1596;EUR_AF=0.1034;SAS_AF=0.1431;AA=A|||;VT=SNP
1	243582771	rs55696172	A	G	100	PASS	AC=602;AF=0.120208;AN=5008;NS=2504;DP=16992;EAS_AF=0.0843;AMR_AF=0.0893;AFR_AF=0.1596;EUR_AF=0.1034;SAS_AF=0.1431;AA=A|||;VT=SNP
1	243582806	rs56179302	G	C	100	PASS	AC=699;AF=0.139577;AN=5008;NS=2504;DP=16685;EAS_AF=0.0843;AMR_AF=0.1023;AFR_AF=0.2216;EUR_AF=0.1034;SAS_AF=0.1493;AA=C|||;VT=SNP
1	243583274	rs4658569	G	C	100	PASS	AC=789;AF=0.157548;AN=5008;NS=2504;DP=21438;EAS_AF=0.0843;AMR_AF=0.1037;AFR_AF=0.289;EUR_AF=0.1034;SAS_AF=0.1493;AA=C|||;VT=SNP
1	243583899	rs12035042	T	G	100	PASS	AC=826;AF=0.164936;AN=5008;NS=2504;DP=17833;EAS_AF=0.0883;AMR_AF=0.1686;AFR_AF=0.2814;EUR_AF=0.1312;SAS_AF=0.1186;AA=T|||;VT=SNP
1	243584345	rs12037698	G	A	100	PASS	AC=488;AF=0.0974441;AN=5008;NS=2504;DP=15804;EAS_AF=0.0774;AMR_AF=0.1513;AFR_AF=0.0605;EUR_AF=0.1223;SAS_AF=0.1043;AA=G|||;VT=SNP
1	243586585	rs72759872	T	C	100	PASS	AC=300;AF=0.0599042;AN=5008;NS=2504;DP=16421;EAS_AF=0.0853;AMR_AF=0.0317;AFR_AF=0.0151;EUR_AF=0.0447;SAS_AF=0.1299;AA=T|||;VT=SNP
1	243586821	rs72759873	T	C	100	PASS	AC=301;AF=0.0601038;AN=5008;NS=2504;DP=17174;EAS_AF=0.0853;AMR_AF=0.0317;AFR_AF=0.0151;EUR_AF=0.0447;SAS_AF=0.1309;AA=T|||;VT=SNP
1	243587887	rs12131952	G	C	100	PASS	AC=123;AF=0.0245607;AN=5008;NS=2504;DP=13521;EAS_AF=0.002;AMR_AF=0.0144;AFR_AF=0.003;EUR_AF=0.0517;SAS_AF=0.0562;AA=G|||;VT=SNP
1	243588601	rs7513566	C	T	100	PASS	AC=732;AF=0.146166;AN=5008;NS=2504;DP=20161;EAS_AF=0.0813;AMR_AF=0.1398;AFR_AF=0.2421;EUR_AF=0.1352;SAS_AF=0.0992;AA=T|||;VT=SNP
1	243588698	rs139769505	C	A	100	PASS	AC=21;AF=0.00419329;AN=5008;NS=2504;DP=18963;EAS_AF=0.0089;AMR_AF=0.0086;AFR_AF=0;EUR_AF=0.005;SAS_AF=0.001;AA=C|||;VT=SNP
1	243588802	rs150055481	G	C	100	PASS	AC=21;AF=0.00419329;AN=5008;NS=2504;DP=18464;EAS_AF=0.0089;AMR_AF=0.0086;AFR_AF=0;EUR_AF=0.005;SAS_AF=0.001;AA=G|||;VT=SNP
1	243589156	rs10927013	G	T	100	PASS	AC=2530;AF=0.505192;AN=5008;NS=2504;DP=16490;EAS_AF=0.7857;AMR_AF=0.5994;AFR_AF=0.2496;EUR_AF=0.5636;SAS_AF=0.4346;AA=G|||;VT=SNP
1	243589513	rs7538558	G	A	100	PASS	AC=681;AF=0.135982;AN=5008;NS=2504;DP=18581;EAS_AF=0.0813;AMR_AF=0.1369;AFR_AF=0.205;EUR_AF=0.1352;SAS_AF=0.0992;AA=A|||;VT=SNP
1	243590990	rs6429425	G	T	100	PASS	AC=512;AF=0.102236;AN=5008;NS=2504;DP=16584;EAS_AF=0.0794;AMR_AF=0.1527;AFR_AF=0.0756;EUR_AF=0.1233;SAS_AF=0.1043;AA=G|||;VT=SNP
1	243591020	rs72759875	G	T	100	PASS	AC=247;AF=0.0493211;AN=5008;NS=2504;DP=17683;EAS_AF=0.0843;AMR_AF=0.0317;AFR_AF=0.0151;EUR_AF=0.0437;SAS_AF=0.0777;AA=G|||;VT=SNP
1	243591738	rs188926180	G	A	100	PASS	AC=15;AF=0.00299521;AN=5008;NS=2504;DP=17159;EAS_AF=0.0149;AMR_AF=0;AFR_AF=0;EUR_AF=0;SAS_AF=0;AA=G|||;VT=SNP
1	243592380	rs12136239	G	A	100	PASS	AC=688;AF=0.13738;AN=5008;NS=2504;DP=20008;EAS_AF=0.0784;AMR_AF=0.1398;AFR_AF=0.205;EUR_AF=0.1402;SAS_AF=0.1022;AA=G|||;VT=SNP
1	243592597	rs12132986	A	G	100	PASS	AC=493;AF=0.0984425;AN=5008;NS=2504;DP=18220;EAS_AF=0.0794;AMR_AF=0.1196;AFR_AF=0.0764;EUR_AF=0.1282;SAS_AF=0.1022;AA=A|||;VT=SNP
1	243592676	rs10927014	T	C	100	PASS	AC=491;AF=0.0980431;AN=5008;NS=2504;DP=16443;EAS_AF=0.0784;AMR_AF=0.1196;AFR_AF=0.0764;EUR_AF=0.1272;SAS_AF=0.1022;AA=T|||;VT=SNP
1	243593143	rs6669127	A	G	100	PASS	AC=698;AF=0.139377;AN=5008;NS=2504;DP=13196;EAS_AF=0.0784;AMR_AF=0.1412;AFR_AF=0.2118;EUR_AF=0.1402;SAS_AF=0.1022;AA=A|||;VT=SNP
1	243593660	rs12049318	C	A	100	PASS	AC=725;AF=0.144768;AN=5008;NS=2504;DP=17923;EAS_AF=0.0794;AMR_AF=0.1369;AFR_AF=0.2337;EUR_AF=0.1402;SAS_AF=0.1022;AA=A|||;VT=SNP
1	243594202	rs12138272	G	A	100	PASS	AC=677;AF=0.135184;AN=5008;NS=2504;DP=16350;EAS_AF=0.0784;AMR_AF=0.1369;AFR_AF=0.2042;EUR_AF=0.1352;SAS_AF=0.0992;AA=A|||;VT=SNP
1	243594664	rs7537757	G	C	100	PASS	AC=677;AF=0.135184;AN=5008;NS=2504;DP=17003;EAS_AF=0.0784;AMR_AF=0.1383;AFR_AF=0.2027;EUR_AF=0.1362;SAS_AF=0.0992;AA=G|||;VT=SNP
1	243595136	rs10927016	C	T	100	PASS	AC=478;AF=0.0954473;AN=5008;NS=2504;DP=14836;EAS_AF=0.0784;AMR_AF=0.1167;AFR_AF=0.0741;EUR_AF=0.1223;SAS_AF=0.0992;AA=c|||;VT=SNP
1	243595813	rs10927017	G	A	100	PASS	AC=677;AF=0.135184;AN=5008;NS=2504;DP=16334;EAS_AF=0.0784;AMR_AF=0.1369;AFR_AF=0.2042;EUR_AF=0.1352;SAS_AF=0.0992;AA=A|||;VT=SNP
1	243596231	rs12140393	G	A	100	PASS	AC=676;AF=0.134984;AN=5008;NS=2504;DP=15087;EAS_AF=0.0784;AMR_AF=0.1369;AFR_AF=0.2035;EUR_AF=0.1352;SAS_AF=0.0992;AA=A|||;VT=SNP
1	243596284	rs12140431	G	A	100	PASS	AC=674;AF=0.134585;AN=5008;NS=2504;DP=15690;EAS_AF=0.0784;AMR_AF=0.1369;AFR_AF=0.202;EUR_AF=0.1352;SAS_AF=0.0992;AA=G|||;VT=SNP
1	243596287	rs12140432	G	A	100	PASS	AC=549;AF=0.109625;AN=5008;NS=2504;DP=15692;EAS_AF=0.0794;AMR_AF=0.1182;AFR_AF=0.1263;EUR_AF=0.1223;SAS_AF=0.0992;AA=G|||;VT=SNP
1	243596371	rs12118439	C	T	100	PASS	AC=674;AF=0.134585;AN=5008;NS=2504;DP=15647;EAS_AF=0.0784;AMR_AF=0.1369;AFR_AF=0.202;EUR_AF=0.1352;SAS_AF=0.0992;AA=C|||;VT=SNP
1	243596752	rs80068158	A	G	100	PASS	AC=312;AF=0.0623003;AN=5008;NS=2504;DP=16715;EAS_AF=0.0853;AMR_AF=0.0331;AFR_AF=0.0234;EUR_AF=0.0447;SAS_AF=0.1299;AA=A|||;VT=SNP
1	243596781	rs138800144	A	G	100	PASS	AC=26;AF=0.00519169;AN=5008;NS=2504;DP=16395;EAS_AF=0.0238;AMR_AF=0;AFR_AF=0;EUR_AF=0;SAS_AF=0.002;AA=A|||;VT=SNP
1	243597228	rs12039979	G	A	100	PASS	AC=675;AF=0.134784;AN=5008;NS=2504;DP=17987;EAS_AF=0.0784;AMR_AF=0.1369;AFR_AF=0.2027;EUR_AF=0.1352;SAS_AF=0.0992;AA=G|||;VT=SNP
1	243598234	rs10803142	G	A	100	PASS	AC=2219;AF=0.443091;AN=5008;NS=2504;DP=20831;EAS_AF=0.7887;AMR_AF=0.5591;AFR_AF=0.0726;EUR_AF=0.5239;SAS_AF=0.4223;AA=G|||;VT=SNP
1	243598670	rs2039839	A	G	100	PASS	AC=2532;AF=0.505591;AN=5008;NS=2504;DP=21044;EAS_AF=0.7867;AMR_AF=0.6037;AFR_AF=0.2466;EUR_AF=0.5656;SAS_AF=0.4346;AA=A|||;VT=SNP
1	243598811	rs75551888	G	A	100	PASS	AC=300;AF=0.0599042;AN=5008;NS=2504;DP=19813;EAS_AF=0.0853;AMR_AF=0.0317;AFR_AF=0.0151;EUR_AF=0.0447;SAS_AF=0.1299;AA=G|||;VT=SNP
1	243598993	rs12049124	C	T	100	PASS	AC=944;AF=0.188498;AN=5008;NS=2504;DP=18079;EAS_AF=0.0794;AMR_AF=0.1657;AFR_AF=0.3631;EUR_AF=0.164;SAS_AF=0.1063;AA=C|||;VT=SNP
1	243600201	rs10927018	G	A	100	PASS	AC=720;AF=0.14377;AN=5008;NS=2504;DP=15017;EAS_AF=0.0784;AMR_AF=0.147;AFR_AF=0.208;EUR_AF=0.161;SAS_AF=0.1043;AA=G|||;VT=SNP
1	243600718	rs72759878	C	A	100	PASS	AC=312;AF=0.0623003;AN=5008;NS=2504;DP=16126;EAS_AF=0.0853;AMR_AF=0.0317;AFR_AF=0.0197;EUR_AF=0.0447;SAS_AF=0.136;AA=C|||;VT=SNP
1	243600734	rs10927019	T	C	100	PASS	AC=756;AF=0.150958;AN=5008;NS=2504;DP=16954;EAS_AF=0.0784;AMR_AF=0.147;AFR_AF=0.236;EUR_AF=0.16;SAS_AF=0.1043;AA=C|||;VT=SNP
1	243600963	rs12117986	C	T	100	PASS	AC=734;AF=0.146565;AN=5008;NS=2504;DP=12917;EAS_AF=0.0784;AMR_AF=0.147;AFR_AF=0.2254;EUR_AF=0.1551;SAS_AF=0.1012;AA=C|||;VT=SNP
1	243601590	rs59653451	A	G	100	PASS	AC=751;AF=0.14996;AN=5008;NS=2504;DP=18268;EAS_AF=0.0794;AMR_AF=0.1455;AFR_AF=0.2375;EUR_AF=0.1561;SAS_AF=0.1012;AA=A|||;VT=SNP
1	243601935	rs12119001	C	T	100	PASS	AC=724;AF=0.144569;AN=5008;NS=2504;DP=19476;EAS_AF=0.0784;AMR_AF=0.1455;AFR_AF=0.2133;EUR_AF=0.1561;SAS_AF=0.1074;AA=C|||;VT=SNP
1	243602390	rs10927020	G	A	100	PASS	AC=1390;AF=0.277556;AN=5008;NS=2504;DP=20775;EAS_AF=0.4762;AMR_AF=0.3401;AFR_AF=0.0227;EUR_AF=0.34;SAS_AF=0.3088;AA=g|||;VT=SNP
1	243602650	rs7524530	C	G	100	PASS	AC=724;AF=0.144569;AN=5008;NS=2504;DP=14373;EAS_AF=0.0784;AMR_AF=0.1427;AFR_AF=0.2148;EUR_AF=0.1561;SAS_AF=0.1074;AA=C|||;VT=SNP
1	243603132	rs6685276	A	G	100	PASS	AC=710;AF=0.141773;AN=5008;NS=2504;DP=16549;EAS_AF=0.0784;AMR_AF=0.1427;AFR_AF=0.2088;EUR_AF=0.1561;SAS_AF=0.1012;AA=A|||;VT=SNP
1	243603874	rs11809721	T	C	100	PASS	AC=712;AF=0.142173;AN=5008;NS=2504;DP=17292;EAS_AF=0.0784;AMR_AF=0.1427;AFR_AF=0.2103;EUR_AF=0.1561;SAS_AF=0.1012;AA=T|||;VT=SNP
1	243604733	rs61833161	C	G	100	PASS	AC=717;AF=0.143171;AN=5008;NS=2504;DP=17598;EAS_AF=0.0784;AMR_AF=0.1455;AFR_AF=0.2126;EUR_AF=0.1561;SAS_AF=0.1012;AA=C|||;VT=SNP
1	243604964	rs12144227	G	C	100	PASS	AC=578;AF=0.115415;AN=5008;NS=2504;DP=15521;EAS_AF=0.0784;AMR_AF=0.1254;AFR_AF=0.1271;EUR_AF=0.1441;SAS_AF=0.1012;AA=G|||;VT=SNP
1	243606579	rs7551067	T	A	100	PASS	AC=581;AF=0.116014;AN=5008;NS=2504;DP=21290;EAS_AF=0.0784;AMR_AF=0.1254;AFR_AF=0.1293;EUR_AF=0.1441;SAS_AF=0.1012;AA=T|||;VT=SNP
1	243606691	rs12140679	G	T	100	PASS	AC=581;AF=0.116014;AN=5008;NS=2504;DP=19451;EAS_AF=0.0784;AMR_AF=0.1254;AFR_AF=0.1293;EUR_AF=0.1441;SAS_AF=0.1012;AA=G|||;VT=SNP
1	243607050	rs116877980	G	A	100	PASS	AC=169;AF=0.033746;AN=5008;NS=2504;DP=14857;EAS_AF=0.131;AMR_AF=0.0476;AFR_AF=0;EUR_AF=0;SAS_AF=0.0041;AA=G|||;VT=SNP
1	243607157	rs77509857	T	C	100	PASS	AC=300;AF=0.0599042;AN=5008;NS=2504;DP=13671;EAS_AF=0.0853;AMR_AF=0.0317;AFR_AF=0.0151;EUR_AF=0.0447;SAS_AF=0.1299;AA=T|||;VT=SNP
1	243608642	rs6702894	A	G	100	PASS	AC=1047;AF=0.209065;AN=5008;NS=2504;DP=16192;EAS_AF=0.1627;AMR_AF=0.1801;AFR_AF=0.2398;EUR_AF=0.2068;SAS_AF=0.2382;AA=G|||;VT=SNP
1	243608667	rs6702982	A	G	100	PASS	AC=736;AF=0.146965;AN=5008;NS=2504;DP=17080;EAS_AF=0.0784;AMR_AF=0.147;AFR_AF=0.2194;EUR_AF=0.162;SAS_AF=0.1043;AA=G|||;VT=SNP
1	243608833	rs6665625	G	C	100	PASS	AC=734;AF=0.146565;AN=5008;NS=2504;DP=20865;EAS_AF=0.0784;AMR_AF=0.147;AFR_AF=0.2179;EUR_AF=0.162;SAS_AF=0.1043;AA=G|||;VT=SNP
1	243608967	rs6703335	A	G	100	PASS	AC=2544;AF=0.507987;AN=5008;NS=2504;DP=19504;EAS_AF=0.7867;AMR_AF=0.6066;AFR_AF=0.2504;EUR_AF=0.5686;SAS_AF=0.4366;AA=A|||;VT=SNP
1	243609927	rs3006925	T	C	100	PASS	AC=3971;AF=0.792931;AN=5008;NS=2504;DP=19625;EAS_AF=0.9494;AMR_AF=0.8127;AFR_AF=0.7648;EUR_AF=0.7753;SAS_AF=0.6738;AA=C|||;VT=SNP
1	243611266	rs4403617	G	A	100	PASS	AC=702;AF=0.140176;AN=5008;NS=2504;DP=17032;EAS_AF=0.0794;AMR_AF=0.1427;AFR_AF=0.2088;EUR_AF=0.1471;SAS_AF=0.1012;AA=G|||;VT=SNP
1	243611301	rs4658570	C	T	100	PASS	AC=296;AF=0.0591054;AN=5008;NS=2504;DP=17724;EAS_AF=0.0853;AMR_AF=0.0317;AFR_AF=0.0151;EUR_AF=0.0437;SAS_AF=0.1268;AA=C|||;VT=SNP
1	243611422	rs193184409	G	C	100	PASS	AC=33;AF=0.00658946;AN=5008;NS=2504;DP=16295;EAS_AF=0.0238;AMR_AF=0.0058;AFR_AF=0.0015;EUR_AF=0.002;SAS_AF=0.001;AA=G|||;VT=SNP
1	243611946	rs4658571	T	C	100	PASS	AC=311;AF=0.0621006;AN=5008;NS=2504;DP=18850;EAS_AF=0.0853;AMR_AF=0.0317;AFR_AF=0.0197;EUR_AF=0.0437;SAS_AF=0.136;AA=T|||;VT=SNP
1	243613397	rs12022497	G	A	100	PASS	AC=65;AF=0.0129792;AN=5008;NS=2504;DP=20129;EAS_AF=0.0635;AMR_AF=0.0014;AFR_AF=0;EUR_AF=0;SAS_AF=0;AA=G|||;VT=SNP
1	243613748	rs11800122	G	A	100	PASS	AC=814;AF=0.16254;AN=5008;NS=2504;DP=10356;EAS_AF=0.0863;AMR_AF=0.1441;AFR_AF=0.267;EUR_AF=0.161;SAS_AF=0.1145;AA=A|||;VT=SNP
1	243613834	rs57753663	T	C	100	PASS	AC=897;AF=0.179113;AN=5008;NS=2504;DP=21010;EAS_AF=0.0873;AMR_AF=0.1499;AFR_AF=0.3238;EUR_AF=0.164;SAS_AF=0.1145;AA=C|||;VT=SNP
1	243614180	rs2997490	T	C	100	PASS	AC=1542;AF=0.307907;AN=5008;NS=2504;DP=17765;EAS_AF=0.0873;AMR_AF=0.2363;AFR_AF=0.6301;EUR_AF=0.2694;SAS_AF=0.1902;AA=C|||;VT=SNP
1	243614681	rs2997494	A	G	100	PASS	AC=4537;AF=0.90595;AN=5008;NS=2504;DP=21260;EAS_AF=0.9534;AMR_AF=0.8948;AFR_AF=0.9955;EUR_AF=0.9135;SAS_AF=0.7362;AA=G|||;VT=SNP
1	243614705	rs12127073	C	G	100	PASS	AC=569;AF=0.113618;AN=5008;NS=2504;DP=21118;EAS_AF=0.0873;AMR_AF=0.1066;AFR_AF=0.1528;EUR_AF=0.1064;SAS_AF=0.1002;AA=C|||;VT=SNP
1	243615023	rs12127169	C	T	100	PASS	AC=452;AF=0.0902556;AN=5008;NS=2504;DP=18415;EAS_AF=0.0873;AMR_AF=0.1023;AFR_AF=0.0734;EUR_AF=0.1004;SAS_AF=0.0971;AA=C|||;VT=SNP
1	243615589	rs10803143	C	T	100	PASS	AC=1146;AF=0.228834;AN=5008;NS=2504;DP=16801;EAS_AF=0.0873;AMR_AF=0.2118;AFR_AF=0.3601;EUR_AF=0.2604;SAS_AF=0.1769;AA=T|||;VT=SNP
1	243616152	rs148205587	T	C	100	PASS	AC=21;AF=0.00419329;AN=5008;NS=2504;DP=18520;EAS_AF=0.0198;AMR_AF=0;AFR_AF=0;EUR_AF=0;SAS_AF=0.001;AA=T|||;VT=SNP
1	243617092	rs12028447	C	T	100	PASS	AC=559;AF=0.111621;AN=5008;NS=2504;DP=17814;EAS_AF=0.0883;AMR_AF=0.1052;AFR_AF=0.1528;EUR_AF=0.0994;SAS_AF=0.0971;AA=C|||;VT=SNP
1	243617847	rs12046990	A	C	100	PASS	AC=460;AF=0.091853;AN=5008;NS=2504;DP=20814;EAS_AF=0.0863;AMR_AF=0.1037;AFR_AF=0.0734;EUR_AF=0.1054;SAS_AF=0.1002;AA=A|||;VT=SNP
1	243617848	rs12022077	G	A	100	PASS	AC=460;AF=0.091853;AN=5008;NS=2504;DP=20897;EAS_AF=0.0863;AMR_AF=0.1037;AFR_AF=0.0734;EUR_AF=0.1054;SAS_AF=0.1002;AA=G|||;VT=SNP
1	243618064	rs10927022	G	A	100	PASS	AC=590;AF=0.117812;AN=5008;NS=2504;DP=18567;EAS_AF=0.0873;AMR_AF=0.111;AFR_AF=0.1626;EUR_AF=0.1054;SAS_AF=0.1063;AA=G|||;VT=SNP
1	243618350	rs61833165	A	G	100	PASS	AC=162;AF=0.0323482;AN=5008;NS=2504;DP=17841;EAS_AF=0.006;AMR_AF=0.0576;AFR_AF=0.003;EUR_AF=0.0636;SAS_AF=0.0491;AA=A|||;VT=SNP
1	243618673	rs148470799	G	A	100	PASS	AC=31;AF=0.0061901;AN=5008;NS=2504;DP=17550;EAS_AF=0.0308;AMR_AF=0;AFR_AF=0;EUR_AF=0;SAS_AF=0;AA=G|||;VT=SNP
1	243619233	rs72759886	A	G	100	PASS	AC=232;AF=0.0463259;AN=5008;NS=2504;DP=19830;EAS_AF=0.0744;AMR_AF=0.0288;AFR_AF=0.0015;EUR_AF=0.0467;SAS_AF=0.09;AA=A|||;VT=SNP
1	243623023	rs2226029	G	T	100	PASS	AC=3418;AF=0.682508;AN=5008;NS=2504;DP=17095;EAS_AF=0.8889;AMR_AF=0.7882;AFR_AF=0.416;EUR_AF=0.8241;SAS_AF=0.6094;AA=T|||;VT=SNP
1	243626802	rs148842873	C	T	100	PASS	AC=25;AF=0.00499201;AN=5008;NS=2504;DP=17373;EAS_AF=0.0129;AMR_AF=0.0101;AFR_AF=0;EUR_AF=0.004;SAS_AF=0.001;AA=C|||;VT=SNP
1	243627522	rs77086762	G	C	100	PASS	AC=28;AF=0.00559105;AN=5008;NS=2504;DP=20703;EAS_AF=0.0258;AMR_AF=0;AFR_AF=0;EUR_AF=0;SAS_AF=0.002;AA=G|||;VT=SNP
1	243627539	rs148029965	C	T	100	PASS	AC=19;AF=0.00379393;AN=5008;NS=2504;DP=20438;EAS_AF=0.0179;AMR_AF=0;AFR_AF=0;EUR_AF=0;SAS_AF=0.001;AA=C|||;VT=SNP
1	243629164	rs946823	C	T	100	PASS	AC=3891;AF=0.776957;AN=5008;NS=2504;DP=19570;EAS_AF=0.9117;AMR_AF=0.8213;AFR_AF=0.7443;EUR_AF=0.8241;SAS_AF=0.6022;AA=T|||;VT=SNP
1	243630145	rs10927024	G	A	100	PASS	AC=609;AF=0.121605;AN=5008;NS=2504;DP=14582;EAS_AF=0.128;AMR_AF=0.1182;AFR_AF=0.1225;EUR_AF=0.1342;SAS_AF=0.1033;AA=G|||;VT=SNP
1	243633379	rs80180786	A	G	100	PASS	AC=15;AF=0.00299521;AN=5008;NS=2504;DP=19155;EAS_AF=0.0149;AMR_AF=0;AFR_AF=0;EUR_AF=0;SAS_AF=0;AA=A|||;VT=SNP
1	243637748	rs2994323	A	G	100	PASS	AC=4091;AF=0.816893;AN=5008;NS=2504;DP=10954;EAS_AF=0.9315;AMR_AF=0.8501;AFR_AF=0.8464;EUR_AF=0.7883;SAS_AF=0.6646;AA=G|||;VT=SNP
1	243639018	rs2994322	G	C	100	PASS	AC=3745;AF=0.747804;AN=5008;NS=2504;DP=19764;EAS_AF=0.9077;AMR_AF=0.8573;AFR_AF=0.6233;EUR_AF=0.8091;SAS_AF=0.6104;AA=C|||;VT=SNP
1	243639218	rs10927025	C	T	100	PASS	AC=2554;AF=0.509984;AN=5008;NS=2504;DP=17780;EAS_AF=0.7788;AMR_AF=0.6974;AFR_AF=0.1808;EUR_AF=0.6074;SAS_AF=0.4448;AA=C|||;VT=SNP
1	243639859	rs3006916	A	G	100	PASS	AC=877;AF=0.17512;AN=5008;NS=2504;DP=19025;EAS_AF=0.124;AMR_AF=0.134;AFR_AF=0.2458;EUR_AF=0.1988;SAS_AF=0.137;AA=g|||;VT=SNP
1	243640337	rs2994321	G	C	100	PASS	AC=3797;AF=0.758187;AN=5008;NS=2504;DP=18707;EAS_AF=0.9107;AMR_AF=0.8545;AFR_AF=0.6838;EUR_AF=0.8022;SAS_AF=0.5879;AA=g|||;VT=SNP
1	243640881	rs12748751	A	G	100	PASS	AC=2579;AF=0.514976;AN=5008;NS=2504;DP=24339;EAS_AF=0.7827;AMR_AF=0.6945;AFR_AF=0.1823;EUR_AF=0.6004;SAS_AF=0.4734;AA=a|||;VT=SNP
1	243641247	rs2994320	A	G	100	PASS	AC=1121;AF=0.223842;AN=5008;NS=2504;DP=20833;EAS_AF=0.124;AMR_AF=0.1441;AFR_AF=0.4289;EUR_AF=0.1899;SAS_AF=0.1411;AA=g|||;VT=SNP
1	243641420	rs2994339	A	G	100	PASS	AC=914;AF=0.182508;AN=5008;NS=2504;DP=16906;EAS_AF=0.124;AMR_AF=0.1354;AFR_AF=0.2769;EUR_AF=0.1899;SAS_AF=0.1411;AA=g|||;VT=SNP
1	243641971	rs3006917	C	T	100	PASS	AC=849;AF=0.169529;AN=5008;NS=2504;DP=18916;EAS_AF=0.124;AMR_AF=0.1268;AFR_AF=0.2337;EUR_AF=0.1879;SAS_AF=0.1411;AA=c|||;VT=SNP
1	243642121	rs56020665	G	A	100	PASS	AC=627;AF=0.1252;AN=5008;NS=2504;DP=16457;EAS_AF=0.124;AMR_AF=0.1153;AFR_AF=0.0741;EUR_AF=0.1899;SAS_AF=0.136;AA=g|||;VT=SNP
1	243643403	rs3006918	T	C	100	PASS	AC=1377;AF=0.27496;AN=5008;NS=2504;DP=15918;EAS_AF=0.4206;AMR_AF=0.2133;AFR_AF=0.3124;EUR_AF=0.2078;SAS_AF=0.1871;AA=c|||;VT=SNP
1	243644497	rs1008173	A	G	100	PASS	AC=1435;AF=0.286542;AN=5008;NS=2504;DP=17586;EAS_AF=0.4058;AMR_AF=0.2133;AFR_AF=0.379;EUR_AF=0.2078;SAS_AF=0.1718;AA=G|||;VT=SNP
1	243645076	rs12125812	A	G	100	PASS	AC=831;AF=0.165935;AN=5008;NS=2504;DP=17559;EAS_AF=0.4137;AMR_AF=0.1614;AFR_AF=0.0189;EUR_AF=0.1272;SAS_AF=0.1524;AA=A|||;VT=SNP
1	243645203	rs12751210	C	G	100	PASS	AC=2182;AF=0.435703;AN=5008;NS=2504;DP=17394;EAS_AF=0.498;AMR_AF=0.621;AFR_AF=0.1815;EUR_AF=0.5865;SAS_AF=0.4284;AA=C|||;VT=SNP
1	243646251	rs1005723	C	T	100	PASS	AC=1181;AF=0.235823;AN=5008;NS=2504;DP=14187;EAS_AF=0.3581;AMR_AF=0.2017;AFR_AF=0.2375;EUR_AF=0.1938;SAS_AF=0.1748;AA=C|||;VT=SNP
1	243647208	rs2994330	G	T	100	PASS	AC=915;AF=0.182708;AN=5008;NS=2504;DP=17223;EAS_AF=0.127;AMR_AF=0.134;AFR_AF=0.2693;EUR_AF=0.1859;SAS_AF=0.1544;AA=T|||;VT=SNP
1	243647354	rs3006922	T	C	100	PASS	AC=1352;AF=0.269968;AN=5008;NS=2504;DP=18675;EAS_AF=0.381;AMR_AF=0.2061;AFR_AF=0.3359;EUR_AF=0.2018;SAS_AF=0.182;AA=C|||;VT=SNP
1	243647497	rs10927026	A	G	100	PASS	AC=124;AF=0.0247604;AN=5008;NS=2504;DP=19826;EAS_AF=0.006;AMR_AF=0.036;AFR_AF=0.0015;EUR_AF=0.0696;SAS_AF=0.0215;AA=A|||;VT=SNP
1	243647921	rs2994329	C	T	100	PASS	AC=1432;AF=0.285942;AN=5008;NS=2504;DP=19010;EAS_AF=0.3661;AMR_AF=0.2161;AFR_AF=0.4002;EUR_AF=0.2008;SAS_AF=0.1861;AA=C|||;VT=SNP
1	243648068	rs72759890	C	G	100	PASS	AC=791;AF=0.157947;AN=5008;NS=2504;DP=16350;EAS_AF=0.4137;AMR_AF=0.1369;AFR_AF=0.025;EUR_AF=0.1252;SAS_AF=0.1227;AA=C|||;VT=SNP
1	243648125	rs10927027	A	C	100	PASS	AC=2483;AF=0.495807;AN=5008;NS=2504;DP=16948;EAS_AF=0.6032;AMR_AF=0.7205;AFR_AF=0.1921;EUR_AF=0.6581;SAS_AF=0.4693;AA=A|||;VT=SNP
1	243648216	rs139302348	C	T	100	PASS	AC=65;AF=0.0129792;AN=5008;NS=2504;DP=16847;EAS_AF=0.0635;AMR_AF=0;AFR_AF=0;EUR_AF=0;SAS_AF=0.001;AA=C|||;VT=SNP
1	243648757	rs3006923	G	C	100	PASS	AC=1433;AF=0.286142;AN=5008;NS=2504;DP=17582;EAS_AF=0.3284;AMR_AF=0.2248;AFR_AF=0.3873;EUR_AF=0.2217;SAS_AF=0.2157;AA=G|||;VT=SNP
1	243649330	rs2994328	G	A	100	PASS	AC=1413;AF=0.282149;AN=5008;NS=2504;DP=12380;EAS_AF=0.3244;AMR_AF=0.2233;AFR_AF=0.388;EUR_AF=0.2177;SAS_AF=0.2035;AA=G|||;VT=SNP
1	243650716	rs4658574	T	C	100	PASS	AC=971;AF=0.19389;AN=5008;NS=2504;DP=18751;EAS_AF=0.3353;AMR_AF=0.2089;AFR_AF=0.0386;EUR_AF=0.2286;SAS_AF=0.2117;AA=C|||;VT=SNP
1	243650858	rs2994327	C	T	100	PASS	AC=1173;AF=0.234225;AN=5008;NS=2504;DP=17067;EAS_AF=0.3274;AMR_AF=0.2248;AFR_AF=0.1899;EUR_AF=0.2286;SAS_AF=0.2106;AA=C|||;VT=SNP
1	243650986	rs3006924	G	C	100	PASS	AC=1279;AF=0.255391;AN=5008;NS=2504;DP=13767;EAS_AF=0.3274;AMR_AF=0.2277;AFR_AF=0.2761;EUR_AF=0.2266;SAS_AF=0.2025;AA=G|||;VT=SNP
1	243651026	rs2994326	T	C	100	PASS	AC=3805;AF=0.759784;AN=5008;NS=2504;DP=11045;EAS_AF=0.9038;AMR_AF=0.8573;AFR_AF=0.6543;EUR_AF=0.8111;SAS_AF=0.6319;AA=C|||;VT=SNP
1	243651806	rs12042298	C	T	100	PASS	AC=924;AF=0.184505;AN=5008;NS=2504;DP=19335;EAS_AF=0.3313;AMR_AF=0.2032;AFR_AF=0.0197;EUR_AF=0.2237;SAS_AF=0.2025;AA=C|||;VT=SNP
1	243653439	rs884808	C	T	100	PASS	AC=1416;AF=0.282748;AN=5008;NS=2504;DP=21555;EAS_AF=0.3343;AMR_AF=0.2349;AFR_AF=0.3691;EUR_AF=0.2217;SAS_AF=0.2096;AA=T|||;VT=SNP
1	243654278	rs884328	A	G	100	PASS	AC=1020;AF=0.203674;AN=5008;NS=2504;DP=19352;EAS_AF=0.3571;AMR_AF=0.245;AFR_AF=0.0333;EUR_AF=0.2266;SAS_AF=0.2229;AA=A|||;VT=SNP
1	243655452	rs3006926	A	G	100	PASS	AC=1246;AF=0.248802;AN=5008;NS=2504;DP=14747;EAS_AF=0.3611;AMR_AF=0.2579;AFR_AF=0.1921;EUR_AF=0.2276;SAS_AF=0.2249;AA=A|||;VT=SNP
1	243655864	rs184095465	C	T	100	PASS	AC=82;AF=0.0163738;AN=5008;NS=2504;DP=14272;EAS_AF=0.0754;AMR_AF=0;AFR_AF=0;EUR_AF=0.004;SAS_AF=0.002;AA=C|||;VT=SNP
1	243657399	rs3006927	C	T	100	PASS	AC=3973;AF=0.793331;AN=5008;NS=2504;DP=18215;EAS_AF=0.8036;AMR_AF=0.8963;AFR_AF=0.8343;EUR_AF=0.841;SAS_AF=0.6053;AA=T|||;VT=SNP
1	243658030	rs3006928	A	G	100	PASS	AC=4318;AF=0.86222;AN=5008;NS=2504;DP=17514;EAS_AF=0.8859;AMR_AF=0.928;AFR_AF=0.9584;EUR_AF=0.8549;SAS_AF=0.6687;AA=G|||;VT=SNP
1	243659727	rs3006933	A	G	100	PASS	AC=2325;AF=0.464257;AN=5008;NS=2504;DP=17173;EAS_AF=0.3522;AMR_AF=0.3934;AFR_AF=0.7458;EUR_AF=0.4165;SAS_AF=0.2986;AA=G|||;VT=SNP
1	243661222	rs55655818	G	T	100	PASS	AC=919;AF=0.183506;AN=5008;NS=2504;DP=18768;EAS_AF=0.2579;AMR_AF=0.1671;AFR_AF=0.1006;EUR_AF=0.2117;SAS_AF=0.2014;AA=G|||;VT=SNP
1	243661518	rs10803144	C	T	100	PASS	AC=508;AF=0.101438;AN=5008;NS=2504;DP=21289;EAS_AF=0.0099;AMR_AF=0.111;AFR_AF=0.2625;EUR_AF=0.0507;SAS_AF=0.0235;AA=C|||;VT=SNP
1	243661742	rs74777638	T	C	100	PASS	AC=867;AF=0.173123;AN=5008;NS=2504;DP=18171;EAS_AF=0.2579;AMR_AF=0.1671;AFR_AF=0.0605;EUR_AF=0.2117;SAS_AF=0.2025;AA=T|||;VT=SNP
1	243662027	rs9428576	T	C	100	PASS	AC=2346;AF=0.46845;AN=5008;NS=2504;DP=20208;EAS_AF=0.3621;AMR_AF=0.3919;AFR_AF=0.7277;EUR_AF=0.4235;SAS_AF=0.3282;AA=C|||;VT=SNP
1	243662087	rs10927028	C	G	100	PASS	AC=901;AF=0.179912;AN=5008;NS=2504;DP=17641;EAS_AF=0.1022;AMR_AF=0.1988;AFR_AF=0.2738;EUR_AF=0.2107;SAS_AF=0.0879;AA=C|||;VT=SNP
1	243662190	rs12406958	T	C	100	PASS	AC=903;AF=0.180312;AN=5008;NS=2504;DP=18343;EAS_AF=0.2579;AMR_AF=0.1686;AFR_AF=0.0862;EUR_AF=0.2127;SAS_AF=0.2025;AA=T|||;VT=SNP
1	243662668	rs12134270	T	G	100	PASS	AC=987;AF=0.197085;AN=5008;NS=2504;DP=18468;EAS_AF=0.2579;AMR_AF=0.17;AFR_AF=0.1483;EUR_AF=0.2117;SAS_AF=0.2045;AA=T|||;VT=SNP
1	243662773	rs10927029	T	C	100	PASS	AC=739;AF=0.147564;AN=5008;NS=2504;DP=18225;EAS_AF=0.1052;AMR_AF=0.1686;AFR_AF=0.1808;EUR_AF=0.17;SAS_AF=0.1084;AA=T|||;VT=SNP
1	243663893	rs14403	C	T	100	PASS	AC=850;AF=0.169728;AN=5008;NS=2504;DP=16675;EAS_AF=0.2569;AMR_AF=0.1657;AFR_AF=0.0537;EUR_AF=0.2068;SAS_AF=0.2014;AA=C|||;VT=SNP
1	243664164	rs60418621	T	G	100	PASS	AC=99;AF=0.0197684;AN=5008;NS=2504;DP=14885;EAS_AF=0.0933;AMR_AF=0;AFR_AF=0;EUR_AF=0;SAS_AF=0.0051;AA=T|||;VT=SNP
1	243664642	rs1058305	A	G	100	PASS	AC=1923;AF=0.383986;AN=5008;NS=2504;DP=22632;EAS_AF=0.2679;AMR_AF=0.3012;AFR_AF=0.7186;EUR_AF=0.2614;SAS_AF=0.2362;AA=G|||;VT=SNP
1	243664857	rs1058304	C	T	100	PASS	AC=1882;AF=0.375799;AN=5008;NS=2504;DP=18670;EAS_AF=0.2679;AMR_AF=0.2983;AFR_AF=0.6967;EUR_AF=0.2614;SAS_AF=0.226;AA=T|||;VT=SNP
1	243667048	rs70961725	A	C	100	PASS	AC=14;AF=0.00279553;AN=5008;NS=2504;DP=18576;EAS_AF=0.0139;AMR_AF=0;AFR_AF=0;EUR_AF=0;SAS_AF=0;AA=A|||;VT=SNP
1	243667216	rs67027895	C	T	100	PASS	AC=1000;AF=0.199681;AN=5008;NS=2504;DP=19771;EAS_AF=0.256;AMR_AF=0.17;AFR_AF=0.1664;EUR_AF=0.2078;SAS_AF=0.1994;AA=C|||;VT=SNP
1	243667900	rs9428966	T	G	100	PASS	AC=1906;AF=0.380591;AN=5008;NS=2504;DP=8832;EAS_AF=0.2679;AMR_AF=0.3012;AFR_AF=0.7126;EUR_AF=0.2624;SAS_AF=0.226;AA=T|||;VT=SNP
1	243669012	rs111667565	T	C	100	PASS	AC=850;AF=0.169728;AN=5008;NS=2504;DP=19110;EAS_AF=0.254;AMR_AF=0.1657;AFR_AF=0.0575;EUR_AF=0.2068;SAS_AF=0.1994;AA=T|||;VT=SNP
1	243669350	rs1417121	G	C	100	PASS	AC=1911;AF=0.381589;AN=5008;NS=2504;DP=18858;EAS_AF=0.2649;AMR_AF=0.3026;AFR_AF=0.7179;EUR_AF=0.2584;SAS_AF=0.2301;AA=C|||;VT=SNP
1	243672000	rs9803713	C	G	100	PASS	AC=1063;AF=0.21226;AN=5008;NS=2504;DP=12062;EAS_AF=0.2589;AMR_AF=0.1715;AFR_AF=0.1846;EUR_AF=0.2068;SAS_AF=0.2362;AA=C|||;VT=SNP
1	243672074	rs7523102	C	T	100	PASS	AC=1928;AF=0.384984;AN=5008;NS=2504;DP=16806;EAS_AF=0.2659;AMR_AF=0.304;AFR_AF=0.6989;EUR_AF=0.2594;SAS_AF=0.2699;AA=T|||;VT=SNP
1	243672125	rs9803993	G	A	100	PASS	AC=1050;AF=0.209665;AN=5008;NS=2504;DP=14072;EAS_AF=0.2569;AMR_AF=0.1729;AFR_AF=0.1778;EUR_AF=0.2068;SAS_AF=0.2331;AA=G|||;VT=SNP
1	243673099	rs12045585	G	A	100	PASS	AC=754;AF=0.150559;AN=5008;NS=2504;DP=17960;EAS_AF=0.251;AMR_AF=0.1542;AFR_AF=0.0726;EUR_AF=0.1252;SAS_AF=0.1759;AA=G|||;VT=SNP
1	243674094	rs76243949	G	A	100	PASS	AC=923;AF=0.184305;AN=5008;NS=2504;DP=24596;EAS_AF=0.254;AMR_AF=0.1628;AFR_AF=0.1331;EUR_AF=0.175;SAS_AF=0.2065;AA=G|||;VT=SNP
1	243674387	rs12140414	T	C	100	PASS	AC=1046;AF=0.208866;AN=5008;NS=2504;DP=21845;EAS_AF=0.255;AMR_AF=0.1657;AFR_AF=0.2224;EUR_AF=0.1769;SAS_AF=0.2065;AA=T|||;VT=SNP
1	243674682	rs1538773	T	G	100	PASS	AC=1555;AF=0.310503;AN=5008;NS=2504;DP=19388;EAS_AF=0.2639;AMR_AF=0.2781;AFR_AF=0.4818;EUR_AF=0.2256;SAS_AF=0.2372;AA=T|||;VT=SNP
1	243674772	rs3006936	A	G	100	PASS	AC=1882;AF=0.375799;AN=5008;NS=2504;DP=20805;EAS_AF=0.2649;AMR_AF=0.2925;AFR_AF=0.7209;EUR_AF=0.2256;SAS_AF=0.2372;AA=G|||;VT=SNP
1	243677134	rs191429933	T	C	100	PASS	AC=16;AF=0.00319489;AN=5008;NS=2504;DP=16134;EAS_AF=0.0139;AMR_AF=0;AFR_AF=0;EUR_AF=0;SAS_AF=0.002;AA=T|||;VT=SNP
1	243677182	rs79457418	A	G	100	PASS	AC=51;AF=0.0101837;AN=5008;NS=2504;DP=15614;EAS_AF=0.0476;AMR_AF=0.0014;AFR_AF=0;EUR_AF=0;SAS_AF=0.002;AA=A|||;VT=SNP
1	243677834	rs3006939	G	A	100	PASS	AC=1854;AF=0.370208;AN=5008;NS=2504;DP=19854;EAS_AF=0.2649;AMR_AF=0.2954;AFR_AF=0.7027;EUR_AF=0.2237;SAS_AF=0.2331;AA=A|||;VT=SNP
1	243678035	rs118172368	G	A	100	PASS	AC=66;AF=0.0131789;AN=5008;NS=2504;DP=17136;EAS_AF=0.0565;AMR_AF=0.0014;AFR_AF=0;EUR_AF=0;SAS_AF=0.0082;AA=G|||;VT=SNP
1	243678389	rs6704286	T	G	100	PASS	AC=4066;AF=0.811901;AN=5008;NS=2504;DP=20216;EAS_AF=0.8393;AMR_AF=0.9035;AFR_AF=0.792;EUR_AF=0.8618;SAS_AF=0.6943;AA=G|||;VT=SNP
1	243678483	rs10737888	A	C	100	PASS	AC=1893;AF=0.377995;AN=5008;NS=2504;DP=19188;EAS_AF=0.2649;AMR_AF=0.2968;AFR_AF=0.7277;EUR_AF=0.2247;SAS_AF=0.2372;AA=C|||;VT=SNP
1	243678633	rs148330962	T	C	100	PASS	AC=24;AF=0.00479233;AN=5008;NS=2504;DP=15809;EAS_AF=0.0218;AMR_AF=0;AFR_AF=0;EUR_AF=0;SAS_AF=0.002;AA=T|||;VT=SNP
1	243679364	rs12408951	A	G	100	PASS	AC=874;AF=0.174521;AN=5008;NS=2504;DP=18927;EAS_AF=0.2569;AMR_AF=0.1556;AFR_AF=0.0976;EUR_AF=0.175;SAS_AF=0.2065;AA=A|||;VT=SNP
1	243680442	rs1578275	G	C	100	PASS	AC=912;AF=0.182109;AN=5008;NS=2504;DP=16558;EAS_AF=0.256;AMR_AF=0.1571;AFR_AF=0.1256;EUR_AF=0.175;SAS_AF=0.2076;AA=G|||;VT=SNP
1	243680856	rs144367893	C	T	100	PASS	AC=29;AF=0.00579073;AN=5008;NS=2504;DP=17976;EAS_AF=0.0288;AMR_AF=0;AFR_AF=0;EUR_AF=0;SAS_AF=0;AA=C|||;VT=SNP
1	243683001	rs3006940	A	G	100	PASS	AC=1893;AF=0.377995;AN=5008;NS=2504;DP=17568;EAS_AF=0.2639;AMR_AF=0.2968;AFR_AF=0.7284;EUR_AF=0.2237;SAS_AF=0.2382;AA=G|||;VT=SNP
1	243683675	rs180837795	A	C	100	PASS	AC=31;AF=0.0061901;AN=5008;NS=2504;DP=19445;EAS_AF=0.0298;AMR_AF=0;AFR_AF=0;EUR_AF=0;SAS_AF=0.001;AA=A|||;VT=SNP
1	243684019	rs946824	T	C	100	PASS	AC=4253;AF=0.849241;AN=5008;NS=2504;DP=19274;EAS_AF=0.8968;AMR_AF=0.915;AFR_AF=0.8767;EUR_AF=0.8618;SAS_AF=0.7035;AA=C|||;VT=SNP
1	243685760	rs10927031	G	C	100	PASS	AC=822;AF=0.164137;AN=5008;NS=2504;DP=17186;EAS_AF=0.256;AMR_AF=0.1556;AFR_AF=0.0598;EUR_AF=0.174;SAS_AF=0.2065;AA=G|||;VT=SNP
1	243686038	rs74390128	G	A	100	PASS	AC=60;AF=0.0119808;AN=5008;NS=2504;DP=17756;EAS_AF=0.0585;AMR_AF=0;AFR_AF=0;EUR_AF=0;SAS_AF=0.001;AA=G|||;VT=SNP
1	243686913	rs4515770	T	C	100	PASS	AC=1878;AF=0.375;AN=5008;NS=2504;DP=17309;EAS_AF=0.2639;AMR_AF=0.2968;AFR_AF=0.7254;EUR_AF=0.2237;SAS_AF=0.227;AA=T|||;VT=SNP
1	243689543	rs79367267	C	A	100	PASS	AC=768;AF=0.153355;AN=5008;NS=2504;DP=20825;EAS_AF=0.255;AMR_AF=0.134;AFR_AF=0.0582;EUR_AF=0.1431;SAS_AF=0.2014;AA=C|||;VT=SNP
1	243689904	rs73120396	A	G	100	PASS	AC=421;AF=0.0840655;AN=5008;NS=2504;DP=16382;EAS_AF=0.0089;AMR_AF=0.111;AFR_AF=0.1967;EUR_AF=0.0487;SAS_AF=0.0266;AA=A|||;VT=SNP
1	243690034	rs9428579	C	T	100	PASS	AC=1289;AF=0.257388;AN=5008;NS=2504;DP=12187;EAS_AF=0.252;AMR_AF=0.1599;AFR_AF=0.4402;EUR_AF=0.1441;SAS_AF=0.2014;AA=C|||;VT=SNP
1	243690207	rs182803927	G	A	100	PASS	AC=53;AF=0.0105831;AN=5008;NS=2504;DP=14871;EAS_AF=0.005;AMR_AF=0.0648;AFR_AF=0.0015;EUR_AF=0;SAS_AF=0.001;AA=g|||;VT=SNP
1	243690491	rs13376709	T	C	100	PASS	AC=2265;AF=0.452276;AN=5008;NS=2504;DP=14535;EAS_AF=0.5744;AMR_AF=0.6297;AFR_AF=0.0961;EUR_AF=0.667;SAS_AF=0.4611;AA=T|||;VT=SNP
1	243691341	rs73122359	T	A	100	PASS	AC=488;AF=0.0974441;AN=5008;NS=2504;DP=16955;EAS_AF=0.0089;AMR_AF=0.1153;AFR_AF=0.2458;EUR_AF=0.0477;SAS_AF=0.0266;AA=T|||;VT=SNP
1	243691388	rs76451913	G	T	100	PASS	AC=20;AF=0.00399361;AN=5008;NS=2504;DP=17422;EAS_AF=0.0159;AMR_AF=0;AFR_AF=0.0015;EUR_AF=0;SAS_AF=0.002;AA=G|||;VT=SNP
1	243693718	rs150446712	A	C	100	PASS	AC=18;AF=0.00359425;AN=5008;NS=2504;DP=18430;EAS_AF=0.0159;AMR_AF=0;AFR_AF=0;EUR_AF=0;SAS_AF=0.002;AA=A|||;VT=SNP
1	243694578	rs145806103	A	G	100	PASS	AC=24;AF=0.00479233;AN=5008;NS=2504;DP=17542;EAS_AF=0.0218;AMR_AF=0;AFR_AF=0;EUR_AF=0;SAS_AF=0.002;AA=A|||;VT=SNP
1	243694783	rs3006942	G	C	100	PASS	AC=4126;AF=0.823882;AN=5008;NS=2504;DP=18647;EAS_AF=0.8433;AMR_AF=0.9107;AFR_AF=0.8298;EUR_AF=0.8598;SAS_AF=0.6973;AA=C|||;VT=SNP
1	243695539	rs10927033	C	A	100	PASS	AC=763;AF=0.152356;AN=5008;NS=2504;DP=17671;EAS_AF=0.251;AMR_AF=0.134;AFR_AF=0.0582;EUR_AF=0.1431;SAS_AF=0.2004;AA=C|||;VT=SNP
1	243702266	rs7523198	C	T	100	PASS	AC=3908;AF=0.780351;AN=5008;NS=2504;DP=20326;EAS_AF=0.7679;AMR_AF=0.8271;AFR_AF=0.7716;EUR_AF=0.8579;SAS_AF=0.6922;AA=T|||;VT=SNP
1	243702435	rs59228876	T	C	100	PASS	AC=553;AF=0.110423;AN=5008;NS=2504;DP=16847;EAS_AF=0.0079;AMR_AF=0.1182;AFR_AF=0.2882;EUR_AF=0.0487;SAS_AF=0.0337;AA=T|||;VT=SNP
1	243703344	rs7538011	A	G	100	PASS	AC=810;AF=0.161741;AN=5008;NS=2504;DP=17085;EAS_AF=0.2579;AMR_AF=0.1354;AFR_AF=0.0825;EUR_AF=0.1451;SAS_AF=0.2055;AA=A|||;VT=SNP
1	243703982	rs10927035	C	T	100	PASS	AC=2076;AF=0.414537;AN=5008;NS=2504;DP=20234;EAS_AF=0.504;AMR_AF=0.5317;AFR_AF=0.09;EUR_AF=0.6342;SAS_AF=0.4519;AA=T|||;VT=SNP
1	243706224	rs6656918	G	A	100	PASS	AC=3175;AF=0.633986;AN=5008;NS=2504;DP=15566;EAS_AF=0.7361;AMR_AF=0.7075;AFR_AF=0.3169;EUR_AF=0.7753;SAS_AF=0.7597;AA=G|||;VT=SNP
1	243707210	rs12065411	A	C	100	PASS	AC=500;AF=0.0998403;AN=5008;NS=2504;DP=18635;EAS_AF=0.0079;AMR_AF=0.1138;AFR_AF=0.2526;EUR_AF=0.0487;SAS_AF=0.0307;AA=A|||;VT=SNP
1	243707664	rs73122363	G	A	100	PASS	AC=425;AF=0.0848642;AN=5008;NS=2504;DP=16012;EAS_AF=0.0079;AMR_AF=0.111;AFR_AF=0.1982;EUR_AF=0.0477;SAS_AF=0.0307;AA=G|||;VT=SNP
1	243708293	rs148507617	C	T	100	PASS	AC=18;AF=0.00359425;AN=5008;NS=2504;DP=14658;EAS_AF=0.0179;AMR_AF=0;AFR_AF=0;EUR_AF=0;SAS_AF=0;AA=C|||;VT=SNP
1	243708470	rs10927036	G	C	100	PASS	AC=1072;AF=0.214058;AN=5008;NS=2504;DP=14176;EAS_AF=0.2579;AMR_AF=0.1715;AFR_AF=0.1868;EUR_AF=0.1402;SAS_AF=0.3119;AA=G|||;VT=SNP
1	243709454	rs10803146	T	G	100	PASS	AC=885;AF=0.176717;AN=5008;NS=2504;DP=17426;EAS_AF=0.2371;AMR_AF=0.1441;AFR_AF=0.1589;EUR_AF=0.1451;SAS_AF=0.1943;AA=T|||;VT=SNP
1	243710190	rs7517340	T	C	100	PASS	AC=3324;AF=0.663738;AN=5008;NS=2504;DP=18958;EAS_AF=0.7659;AMR_AF=0.7277;AFR_AF=0.3638;EUR_AF=0.8091;SAS_AF=0.7689;AA=T|||;VT=SNP
1	243710407	rs1121276	T	C	100	PASS	AC=1386;AF=0.276757;AN=5008;NS=2504;DP=16176;EAS_AF=0.1915;AMR_AF=0.4207;AFR_AF=0.1505;EUR_AF=0.335;SAS_AF=0.3732;AA=T|||;VT=SNP
1	243710996	rs117587483	T	C	100	PASS	AC=37;AF=0.00738818;AN=5008;NS=2504;DP=15812;EAS_AF=0.0248;AMR_AF=0.0086;AFR_AF=0;EUR_AF=0.005;SAS_AF=0.001;AA=T|||;VT=SNP
1	243712455	rs7549780	A	C	100	PASS	AC=2085;AF=0.416334;AN=5008;NS=2504;DP=18241;EAS_AF=0.501;AMR_AF=0.5533;AFR_AF=0.0643;EUR_AF=0.664;SAS_AF=0.453;AA=A|||;VT=SNP
1	243715210	rs6694738	C	A	100	PASS	AC=724;AF=0.144569;AN=5008;NS=2504;DP=14444;EAS_AF=0.2133;AMR_AF=0.1326;AFR_AF=0.059;EUR_AF=0.1461;SAS_AF=0.1963;AA=C|||;VT=SNP
1	243715358	rs148560234	G	A	100	PASS	AC=42;AF=0.00838658;AN=5008;NS=2504;DP=14193;EAS_AF=0.0407;AMR_AF=0.0014;AFR_AF=0;EUR_AF=0;SAS_AF=0;AA=G|||;VT=SNP
1	243716654	rs2291410	A	C	100	PASS	AC=3473;AF=0.69349;AN=5008;NS=2504;DP=17831;EAS_AF=0.7639;AMR_AF=0.732;AFR_AF=0.4803;EUR_AF=0.8042;SAS_AF=0.7679;AA=C|||;VT=SNP
1	243716824	rs60899765	T	C	100	PASS	AC=772;AF=0.154153;AN=5008;NS=2504;DP=16998;EAS_AF=0.1438;AMR_AF=0.1513;AFR_AF=0.1369;EUR_AF=0.1213;SAS_AF=0.2239;AA=T|||;VT=SNP
1	243717592	rs2220276	A	T	100	PASS	AC=2167;AF=0.432708;AN=5008;NS=2504;DP=14942;EAS_AF=0.501;AMR_AF=0.5562;AFR_AF=0.1256;EUR_AF=0.663;SAS_AF=0.453;AA=A|||;VT=SNP
1	243717682	rs1352162	A	G	100	PASS	AC=2170;AF=0.433307;AN=5008;NS=2504;DP=15314;EAS_AF=0.503;AMR_AF=0.5562;AFR_AF=0.1256;EUR_AF=0.664;SAS_AF=0.453;AA=A|||;VT=SNP
1	243720473	rs3766673	T	C	100	PASS	AC=1291;AF=0.257788;AN=5008;NS=2504;DP=16783;EAS_AF=0.2431;AMR_AF=0.2522;AFR_AF=0.3306;EUR_AF=0.1958;SAS_AF=0.2423;AA=T|||;VT=SNP
1	243721726	rs10927039	T	C	100	PASS	AC=1301;AF=0.259784;AN=5008;NS=2504;DP=14888;EAS_AF=0.2401;AMR_AF=0.2522;AFR_AF=0.3396;EUR_AF=0.1968;SAS_AF=0.2423;AA=T|||;VT=SNP
1	243722892	rs3753549	T	C	100	PASS	AC=1148;AF=0.229233;AN=5008;NS=2504;DP=18980;EAS_AF=0.2778;AMR_AF=0.1729;AFR_AF=0.2262;EUR_AF=0.1402;SAS_AF=0.3149;AA=T|||;VT=SNP
1	243723214	rs12144559	C	A	100	PASS	AC=2134;AF=0.426118;AN=5008;NS=2504;DP=20104;EAS_AF=0.5;AMR_AF=0.5562;AFR_AF=0.0998;EUR_AF=0.665;SAS_AF=0.453;AA=A|||;VT=SNP
1	243725461	rs191185012	A	G	100	PASS	AC=16;AF=0.00319489;AN=5008;NS=2504;DP=21339;EAS_AF=0.0159;AMR_AF=0;AFR_AF=0;EUR_AF=0;SAS_AF=0;AA=A|||;VT=SNP
1	243726312	rs12041448	T	G	100	PASS	AC=70;AF=0.0139776;AN=5008;NS=2504;DP=17858;EAS_AF=0.0565;AMR_AF=0.0014;AFR_AF=0;EUR_AF=0;SAS_AF=0.0123;AA=T|||;VT=SNP
1	243728212	rs35570502	T	C	100	PASS	AC=1151;AF=0.229832;AN=5008;NS=2504;DP=18413;EAS_AF=0.2788;AMR_AF=0.1772;AFR_AF=0.2209;EUR_AF=0.1481;SAS_AF=0.3129;AA=T|||;VT=SNP
1	243728914	rs12048730	C	A	100	PASS	AC=70;AF=0.0139776;AN=5008;NS=2504;DP=16737;EAS_AF=0.0565;AMR_AF=0.0014;AFR_AF=0;EUR_AF=0;SAS_AF=0.0123;AA=c|||;VT=SNP
1	243730746	rs118032457	C	T	100	PASS	AC=69;AF=0.013778;AN=5008;NS=2504;DP=11984;EAS_AF=0.0635;AMR_AF=0.0014;AFR_AF=0;EUR_AF=0;SAS_AF=0.0041;AA=C|||;VT=SNP
1	243731693	rs10927040	T	C	100	PASS	AC=1274;AF=0.254393;AN=5008;NS=2504;DP=17164;EAS_AF=0.244;AMR_AF=0.2493;AFR_AF=0.323;EUR_AF=0.1968;SAS_AF=0.2352;AA=T|||;VT=SNP
1	243731890	rs10927041	T	C	100	PASS	AC=1295;AF=0.258586;AN=5008;NS=2504;DP=18435;EAS_AF=0.244;AMR_AF=0.2522;AFR_AF=0.3389;EUR_AF=0.1948;SAS_AF=0.2352;AA=T|||;VT=SNP
1	243732197	rs2291409	G	A	100	PASS	AC=2134;AF=0.426118;AN=5008;NS=2504;DP=18756;EAS_AF=0.5;AMR_AF=0.5562;AFR_AF=0.1014;EUR_AF=0.664;SAS_AF=0.4519;AA=G|||;VT=SNP
1	243734296	rs12744297	G	A	100	PASS	AC=2084;AF=0.416134;AN=5008;NS=2504;DP=20624;EAS_AF=0.5;AMR_AF=0.5533;AFR_AF=0.0643;EUR_AF=0.664;SAS_AF=0.453;AA=G|||;VT=SNP
1	243736793	rs1486474	G	A	100	PASS	AC=301;AF=0.0601038;AN=5008;NS=2504;DP=17439;EAS_AF=0.0089;AMR_AF=0.0807;AFR_AF=0.1573;EUR_AF=0.0099;SAS_AF=0.0184;AA=G|||;VT=SNP
1	243736867	rs139515720	A	C	100	PASS	AC=34;AF=0.00678914;AN=5008;NS=2504;DP=15702;EAS_AF=0.0248;AMR_AF=0.0072;AFR_AF=0.0015;EUR_AF=0.002;SAS_AF=0;AA=A|||;VT=SNP
1	243737428	rs7552982	T	C	100	PASS	AC=1132;AF=0.226038;AN=5008;NS=2504;DP=18943;EAS_AF=0.2639;AMR_AF=0.1729;AFR_AF=0.2247;EUR_AF=0.1402;SAS_AF=0.3149;AA=T|||;VT=SNP
1	243739473	rs117183265	A	C	100	PASS	AC=65;AF=0.0129792;AN=5008;NS=2504;DP=18078;EAS_AF=0.0635;AMR_AF=0;AFR_AF=0;EUR_AF=0;SAS_AF=0.001;AA=A|||;VT=SNP
1	243739970	rs2345282	G	C	100	PASS	AC=1287;AF=0.256989;AN=5008;NS=2504;DP=20248;EAS_AF=0.2411;AMR_AF=0.2522;AFR_AF=0.3343;EUR_AF=0.1958;SAS_AF=0.2352;AA=G|||;VT=SNP
1	243740445	rs72761606	T	C	100	PASS	AC=1135;AF=0.226637;AN=5008;NS=2504;DP=20498;EAS_AF=0.2718;AMR_AF=0.1758;AFR_AF=0.2194;EUR_AF=0.1412;SAS_AF=0.3139;AA=T|||;VT=SNP
1	243741246	rs6681024	C	T	100	PASS	AC=3585;AF=0.715855;AN=5008;NS=2504;DP=22668;EAS_AF=0.7282;AMR_AF=0.8127;AFR_AF=0.5643;EUR_AF=0.8608;SAS_AF=0.6902;AA=T|||;VT=SNP
1	243741754	rs10158176	T	A	100	PASS	AC=3650;AF=0.728834;AN=5008;NS=2504;DP=20470;EAS_AF=0.745;AMR_AF=0.8141;AFR_AF=0.5983;EUR_AF=0.8608;SAS_AF=0.6922;AA=A|||;VT=SNP
1	243741941	rs12408455	T	C	100	PASS	AC=1352;AF=0.269968;AN=5008;NS=2504;DP=22811;EAS_AF=0.244;AMR_AF=0.2522;AFR_AF=0.3759;EUR_AF=0.1958;SAS_AF=0.2423;AA=T|||;VT=SNP
1	243742378	rs185724630	A	T	100	PASS	AC=25;AF=0.00499201;AN=5008;NS=2504;DP=19498;EAS_AF=0.0248;AMR_AF=0;AFR_AF=0;EUR_AF=0;SAS_AF=0;AA=A|||;VT=SNP
1	243743379	rs12119594	C	G	100	PASS	AC=2141;AF=0.427516;AN=5008;NS=2504;DP=17210;EAS_AF=0.5;AMR_AF=0.5576;AFR_AF=0.1036;EUR_AF=0.666;SAS_AF=0.453;AA=c|||;VT=SNP
1	243743474	rs6688135	C	A	100	PASS	AC=3632;AF=0.72524;AN=5008;NS=2504;DP=17696;EAS_AF=0.7401;AMR_AF=0.8141;AFR_AF=0.5915;EUR_AF=0.8598;SAS_AF=0.6892;AA=A|||;VT=SNP
1	243744321	rs2085555	T	C	100	PASS	AC=2180;AF=0.435304;AN=5008;NS=2504;DP=21804;EAS_AF=0.5;AMR_AF=0.5591;AFR_AF=0.1324;EUR_AF=0.665;SAS_AF=0.454;AA=T|||;VT=SNP
1	243747358	rs12136847	A	G	100	PASS	AC=2180;AF=0.435304;AN=5008;NS=2504;DP=19794;EAS_AF=0.501;AMR_AF=0.5576;AFR_AF=0.1316;EUR_AF=0.667;SAS_AF=0.453;AA=A|||;VT=SNP
1	243748184	rs12735854	G	C	100	PASS	AC=2295;AF=0.458267;AN=5008;NS=2504;DP=19118;EAS_AF=0.501;AMR_AF=0.5605;AFR_AF=0.2179;EUR_AF=0.666;SAS_AF=0.453;AA=C|||;VT=SNP
1	243748629	rs2125233	C	T	100	PASS	AC=2137;AF=0.426717;AN=5008;NS=2504;DP=19336;EAS_AF=0.499;AMR_AF=0.5562;AFR_AF=0.1029;EUR_AF=0.665;SAS_AF=0.453;AA=C|||;VT=SNP
1	243750755	rs320322	G	A	100	PASS	AC=3310;AF=0.660942;AN=5008;NS=2504;DP=13529;EAS_AF=0.7738;AMR_AF=0.7305;AFR_AF=0.351;EUR_AF=0.8062;SAS_AF=0.7648;AA=A|||;VT=SNP
1	243752002	rs320323	T	C	100	PASS	AC=1178;AF=0.235224;AN=5008;NS=2504;DP=19307;EAS_AF=0.2778;AMR_AF=0.1744;AFR_AF=0.2481;EUR_AF=0.1412;SAS_AF=0.3139;AA=T|||;VT=SNP
1	243753153	rs320317	T	A	100	PASS	AC=1169;AF=0.233427;AN=5008;NS=2504;DP=18967;EAS_AF=0.2758;AMR_AF=0.1744;AFR_AF=0.2428;EUR_AF=0.1412;SAS_AF=0.3139;AA=T|||;VT=SNP
1	243753910	rs55778834	T	C	100	PASS	AC=2088;AF=0.416933;AN=5008;NS=2504;DP=17188;EAS_AF=0.501;AMR_AF=0.5533;AFR_AF=0.0643;EUR_AF=0.666;SAS_AF=0.454;AA=T|||;VT=SNP
1	243755433	rs138645612	C	T	100	PASS	AC=162;AF=0.0323482;AN=5008;NS=2504;DP=16977;EAS_AF=0.0595;AMR_AF=0.0101;AFR_AF=0.0008;EUR_AF=0.0179;SAS_AF=0.0777;AA=C|||;VT=SNP
1	243756458	rs75651676	A	T	100	PASS	AC=42;AF=0.00838658;AN=5008;NS=2504;DP=17203;EAS_AF=0.0308;AMR_AF=0.0014;AFR_AF=0;EUR_AF=0.008;SAS_AF=0.002;AA=A|||;VT=SNP
1	243759210	rs2125232	C	T	100	PASS	AC=2164;AF=0.432109;AN=5008;NS=2504;DP=19294;EAS_AF=0.499;AMR_AF=0.5576;AFR_AF=0.1225;EUR_AF=0.664;SAS_AF=0.454;AA=T|||;VT=SNP
1	243760328	rs2345284	C	T	100	PASS	AC=3609;AF=0.720647;AN=5008;NS=2504;DP=18749;EAS_AF=0.7252;AMR_AF=0.8127;AFR_AF=0.5893;EUR_AF=0.8598;SAS_AF=0.6851;AA=T|||;VT=SNP
1	243761351	rs74808852	C	T	100	PASS	AC=154;AF=0.0307508;AN=5008;NS=2504;DP=14061;EAS_AF=0.0635;AMR_AF=0.0072;AFR_AF=0.0008;EUR_AF=0.0139;SAS_AF=0.0716;AA=C|||;VT=SNP
1	243761735	rs320302	A	G	100	PASS	AC=1148;AF=0.229233;AN=5008;NS=2504;DP=17756;EAS_AF=0.2778;AMR_AF=0.1715;AFR_AF=0.2269;EUR_AF=0.1412;SAS_AF=0.3139;AA=A|||;VT=SNP
1	243762208	rs10927043	C	T	100	PASS	AC=1246;AF=0.248802;AN=5008;NS=2504;DP=17771;EAS_AF=0.2242;AMR_AF=0.2522;AFR_AF=0.3185;EUR_AF=0.1928;SAS_AF=0.2352;AA=C|||;VT=SNP
1	243762299	rs2125231	T	C	100	PASS	AC=2173;AF=0.433906;AN=5008;NS=2504;DP=15617;EAS_AF=0.501;AMR_AF=0.5576;AFR_AF=0.1263;EUR_AF=0.666;SAS_AF=0.454;AA=T|||;VT=SNP
1	243764945	rs116988079	C	A	100	PASS	AC=84;AF=0.0167732;AN=5008;NS=2504;DP=15018;EAS_AF=0.0784;AMR_AF=0;AFR_AF=0;EUR_AF=0;SAS_AF=0.0051;AA=C|||;VT=SNP
1	243767493	rs10927044	G	A	100	PASS	AC=2137;AF=0.426717;AN=5008;NS=2504;DP=18001;EAS_AF=0.499;AMR_AF=0.5562;AFR_AF=0.1021;EUR_AF=0.664;SAS_AF=0.455;AA=G|||;VT=SNP
1	243767826	rs12023642	T	G	100	PASS	AC=748;AF=0.149361;AN=5008;NS=2504;DP=20555;EAS_AF=0.2361;AMR_AF=0.1326;AFR_AF=0.0582;EUR_AF=0.1461;SAS_AF=0.1984;AA=t|||;VT=SNP
1	243768906	rs3856231	T	C	100	PASS	AC=2166;AF=0.432508;AN=5008;NS=2504;DP=19815;EAS_AF=0.499;AMR_AF=0.5576;AFR_AF=0.1225;EUR_AF=0.666;SAS_AF=0.454;AA=T|||;VT=SNP
1	243769312	rs9428581	A	G	100	PASS	AC=1178;AF=0.235224;AN=5008;NS=2504;DP=21562;EAS_AF=0.2778;AMR_AF=0.1744;AFR_AF=0.2481;EUR_AF=0.1412;SAS_AF=0.3139;AA=A|||;VT=SNP
1	243770135	rs10754806	A	C	100	PASS	AC=3592;AF=0.717252;AN=5008;NS=2504;DP=16091;EAS_AF=0.7391;AMR_AF=0.8127;AFR_AF=0.5628;EUR_AF=0.8598;SAS_AF=0.6892;AA=C|||;VT=SNP
1	243770727	rs11578459	A	G	100	PASS	AC=2138;AF=0.426917;AN=5008;NS=2504;DP=21304;EAS_AF=0.502;AMR_AF=0.5576;AFR_AF=0.1006;EUR_AF=0.664;SAS_AF=0.454;AA=A|||;VT=SNP
1	243772302	rs112646892	C	T	100	PASS	AC=1279;AF=0.255391;AN=5008;NS=2504;DP=13052;EAS_AF=0.2411;AMR_AF=0.2522;AFR_AF=0.3321;EUR_AF=0.1938;SAS_AF=0.2321;AA=C|||;VT=SNP
1	243775450	rs426182	A	T	100	PASS	AC=1116;AF=0.222843;AN=5008;NS=2504;DP=14924;EAS_AF=0.2579;AMR_AF=0.1671;AFR_AF=0.2179;EUR_AF=0.1412;SAS_AF=0.317;AA=A|||;VT=SNP
1	243775752	rs185660109	C	T	100	PASS	AC=17;AF=0.00339457;AN=5008;NS=2504;DP=14546;EAS_AF=0.0069;AMR_AF=0.0058;AFR_AF=0;EUR_AF=0.005;SAS_AF=0.001;AA=C|||;VT=SNP
1	243776117	rs35978510	T	C	100	PASS	AC=2088;AF=0.416933;AN=5008;NS=2504;DP=10240;EAS_AF=0.502;AMR_AF=0.5533;AFR_AF=0.0635;EUR_AF=0.666;SAS_AF=0.454;AA=t|||;VT=SNP
1	243777066	rs2168812	G	A	100	PASS	AC=1251;AF=0.2498;AN=5008;NS=2504;DP=14142;EAS_AF=0.2232;AMR_AF=0.255;AFR_AF=0.323;EUR_AF=0.1948;SAS_AF=0.2311;AA=G|||;VT=SNP;EX_TARGET
1	243779250	rs61833200	C	G	100	PASS	AC=2085;AF=0.416334;AN=5008;NS=2504;DP=16327;EAS_AF=0.501;AMR_AF=0.5519;AFR_AF=0.0643;EUR_AF=0.665;SAS_AF=0.453;AA=C|||;VT=SNP
1	243779266	rs6657813	T	A	100	PASS	AC=1146;AF=0.228834;AN=5008;NS=2504;DP=16699;EAS_AF=0.2758;AMR_AF=0.17;AFR_AF=0.2262;EUR_AF=0.1412;SAS_AF=0.316;AA=T|||;VT=SNP
1	243780198	rs320308	G	A	100	PASS	AC=581;AF=0.116014;AN=5008;NS=2504;DP=14881;EAS_AF=0.1409;AMR_AF=0.1311;AFR_AF=0.0053;EUR_AF=0.1213;SAS_AF=0.2239;AA=G|||;VT=SNP
1	243781174	rs320309	A	G	100	PASS	AC=1128;AF=0.22524;AN=5008;NS=2504;DP=17976;EAS_AF=0.2758;AMR_AF=0.17;AFR_AF=0.2133;EUR_AF=0.1412;SAS_AF=0.3149;AA=A|||;VT=SNP
1	243781484	rs79380843	A	G	100	PASS	AC=183;AF=0.0365415;AN=5008;NS=2504;DP=17319;EAS_AF=0.0774;AMR_AF=0.0101;AFR_AF=0.0008;EUR_AF=0.0199;SAS_AF=0.0787;AA=A|||;VT=SNP
1	243782009	rs7556516	G	A	100	PASS	AC=1306;AF=0.260783;AN=5008;NS=2504;DP=15683;EAS_AF=0.2262;AMR_AF=0.255;AFR_AF=0.3616;EUR_AF=0.1948;SAS_AF=0.2321;AA=G|||;VT=SNP
1	243782546	rs77266914	G	C	100	PASS	AC=139;AF=0.0277556;AN=5008;NS=2504;DP=21837;EAS_AF=0.0764;AMR_AF=0.0749;AFR_AF=0.003;EUR_AF=0.002;SAS_AF=0.0041;AA=G|||;VT=SNP
1	243784207	rs12037013	G	A	100	PASS	AC=756;AF=0.150958;AN=5008;NS=2504;DP=21564;EAS_AF=0.2183;AMR_AF=0.1311;AFR_AF=0.0787;EUR_AF=0.1451;SAS_AF=0.1994;AA=G|||;VT=SNP
1	243784392	rs12034588	T	A	100	PASS	AC=922;AF=0.184105;AN=5008;NS=2504;DP=19379;EAS_AF=0.2222;AMR_AF=0.1628;AFR_AF=0.143;EUR_AF=0.1839;SAS_AF=0.2157;AA=T|||;VT=SNP
1	243786335	rs10927045	G	C	100	PASS	AC=3616;AF=0.722045;AN=5008;NS=2504;DP=20093;EAS_AF=0.7411;AMR_AF=0.8141;AFR_AF=0.5779;EUR_AF=0.8588;SAS_AF=0.6912;AA=C|||;VT=SNP
1	243787494	rs6675851	G	A	100	PASS	AC=1246;AF=0.248802;AN=5008;NS=2504;DP=20359;EAS_AF=0.2232;AMR_AF=0.2522;AFR_AF=0.3207;EUR_AF=0.1938;SAS_AF=0.2321;AA=G|||;VT=SNP
1	243788009	rs12032481	A	C	100	PASS	AC=249;AF=0.0497204;AN=5008;NS=2504;DP=19528;EAS_AF=0.124;AMR_AF=0.013;AFR_AF=0.0038;EUR_AF=0.0328;SAS_AF=0.0787;AA=A|||;VT=SNP
1	243788577	rs320313	A	G	100	PASS	AC=3872;AF=0.773163;AN=5008;NS=2504;DP=15371;EAS_AF=0.7222;AMR_AF=0.83;AFR_AF=0.7821;EUR_AF=0.8588;SAS_AF=0.6851;AA=G|||;VT=SNP
1	243788605	rs320314	C	T	100	PASS	AC=3871;AF=0.772963;AN=5008;NS=2504;DP=16545;EAS_AF=0.7212;AMR_AF=0.83;AFR_AF=0.7821;EUR_AF=0.8588;SAS_AF=0.6851;AA=T|||;VT=SNP
1	243789305	rs7528450	T	A	100	PASS	AC=2063;AF=0.411941;AN=5008;NS=2504;DP=21173;EAS_AF=0.494;AMR_AF=0.549;AFR_AF=0.062;EUR_AF=0.6581;SAS_AF=0.4499;AA=T|||;VT=SNP
1	243789342	rs6671475	A	G	100	PASS	AC=1367;AF=0.272963;AN=5008;NS=2504;DP=21403;EAS_AF=0.244;AMR_AF=0.2579;AFR_AF=0.379;EUR_AF=0.2008;SAS_AF=0.2444;AA=A|||;VT=SNP
1	243789620	rs146779731	G	A	100	PASS	AC=30;AF=0.00599042;AN=5008;NS=2504;DP=20240;EAS_AF=0.0278;AMR_AF=0.0014;AFR_AF=0;EUR_AF=0;SAS_AF=0.001;AA=G|||;VT=SNP
1	243790947	rs320316	G	A	100	PASS	AC=3876;AF=0.773962;AN=5008;NS=2504;DP=18313;EAS_AF=0.7272;AMR_AF=0.83;AFR_AF=0.7769;EUR_AF=0.8608;SAS_AF=0.6892;AA=A|||;VT=SNP
1	243791312	rs12739344	G	C	100	PASS	AC=2149;AF=0.429113;AN=5008;NS=2504;DP=19457;EAS_AF=0.495;AMR_AF=0.5562;AFR_AF=0.1218;EUR_AF=0.6581;SAS_AF=0.4509;AA=G|||;VT=SNP
1	243791642	rs6660534	A	C	100	PASS	AC=1361;AF=0.271765;AN=5008;NS=2504;DP=18752;EAS_AF=0.248;AMR_AF=0.2579;AFR_AF=0.3737;EUR_AF=0.2018;SAS_AF=0.2403;AA=C|||;VT=SNP
1	243792591	rs11585986	G	C	100	PASS	AC=2070;AF=0.413339;AN=5008;NS=2504;DP=19466;EAS_AF=0.497;AMR_AF=0.549;AFR_AF=0.0651;EUR_AF=0.6581;SAS_AF=0.4499;AA=G|||;VT=SNP
1	243792781	rs12749316	G	A	100	PASS	AC=2081;AF=0.415535;AN=5008;NS=2504;DP=16186;EAS_AF=0.498;AMR_AF=0.5533;AFR_AF=0.0643;EUR_AF=0.663;SAS_AF=0.453;AA=G|||;VT=SNP
1	243794915	rs4658584	C	T	100	PASS	AC=138;AF=0.0275559;AN=5008;NS=2504;DP=19418;EAS_AF=0.0764;AMR_AF=0.0749;AFR_AF=0.003;EUR_AF=0.002;SAS_AF=0.0031;AA=C|||;VT=SNP
1	243795607	rs12138753	G	A	100	PASS	AC=2067;AF=0.41274;AN=5008;NS=2504;DP=19653;EAS_AF=0.496;AMR_AF=0.549;AFR_AF=0.0643;EUR_AF=0.6571;SAS_AF=0.4499;AA=G|||;VT=SNP
1	243795670	rs147922713	A	G	100	PASS	AC=38;AF=0.00758786;AN=5008;NS=2504;DP=18248;EAS_AF=0.0377;AMR_AF=0;AFR_AF=0;EUR_AF=0;SAS_AF=0;AA=A|||;VT=SNP
1	243797799	rs320332	C	A	100	PASS	AC=3762;AF=0.751198;AN=5008;NS=2504;DP=13380;EAS_AF=0.7262;AMR_AF=0.8055;AFR_AF=0.7352;EUR_AF=0.829;SAS_AF=0.68;AA=A|||;VT=SNP
1	243797817	rs320331	A	G	100	PASS	AC=3888;AF=0.776358;AN=5008;NS=2504;DP=13515;EAS_AF=0.7262;AMR_AF=0.83;AFR_AF=0.7897;EUR_AF=0.8588;SAS_AF=0.6871;AA=G|||;VT=SNP
1	243798208	rs320330	G	T	100	PASS	AC=3784;AF=0.755591;AN=5008;NS=2504;DP=17474;EAS_AF=0.7252;AMR_AF=0.7997;AFR_AF=0.7534;EUR_AF=0.831;SAS_AF=0.681;AA=T|||;VT=SNP
1	243799671	rs28484641	C	T	100	PASS	AC=296;AF=0.0591054;AN=5008;NS=2504;DP=15169;EAS_AF=0.0079;AMR_AF=0.085;AFR_AF=0.1528;EUR_AF=0.0099;SAS_AF=0.0174;AA=C|||;VT=SNP
1	243800464	rs117787687	A	C	100	PASS	AC=22;AF=0.00439297;AN=5008;NS=2504;DP=15430;EAS_AF=0.0218;AMR_AF=0;AFR_AF=0;EUR_AF=0;SAS_AF=0;AA=A|||;VT=SNP
1	243801190	rs10927046	T	C	100	PASS	AC=769;AF=0.153554;AN=5008;NS=2504;DP=16335;EAS_AF=0.2411;AMR_AF=0.1354;AFR_AF=0.062;EUR_AF=0.1511;SAS_AF=0.2025;AA=T|||;VT=SNP
1	243802639	rs12138722	T	A	100	PASS	AC=2058;AF=0.410942;AN=5008;NS=2504;DP=16976;EAS_AF=0.497;AMR_AF=0.5519;AFR_AF=0.062;EUR_AF=0.663;SAS_AF=0.4346;AA=T|||;VT=SNP
1	243803022	rs7522883	C	T	100	PASS	AC=736;AF=0.146965;AN=5008;NS=2504;DP=17519;EAS_AF=0.2183;AMR_AF=0.134;AFR_AF=0.062;EUR_AF=0.1461;SAS_AF=0.1984;AA=C|||;VT=SNP
1	243803677	rs10927047	T	A	100	PASS	AC=739;AF=0.147564;AN=5008;NS=2504;DP=18525;EAS_AF=0.2183;AMR_AF=0.1369;AFR_AF=0.0613;EUR_AF=0.1471;SAS_AF=0.1994;AA=T|||;VT=SNP
1	243803714	rs1486472	G	A	100	PASS	AC=2075;AF=0.414337;AN=5008;NS=2504;DP=19302;EAS_AF=0.496;AMR_AF=0.5317;AFR_AF=0.0991;EUR_AF=0.6332;SAS_AF=0.4479;AA=G|||;VT=SNP
1	243803922	rs4658585	G	A	100	PASS	AC=2073;AF=0.413938;AN=5008;NS=2504;DP=18990;EAS_AF=0.496;AMR_AF=0.5519;AFR_AF=0.0613;EUR_AF=0.662;SAS_AF=0.453;AA=g|||;VT=SNP
1	243803979	rs4658401	G	T	100	PASS	AC=2077;AF=0.414736;AN=5008;NS=2504;DP=18226;EAS_AF=0.496;AMR_AF=0.5519;AFR_AF=0.0643;EUR_AF=0.662;SAS_AF=0.453;AA=G|||;VT=SNP
1	243804158	rs10754807	G	A	100	PASS	AC=1482;AF=0.295927;AN=5008;NS=2504;DP=21862;EAS_AF=0.2262;AMR_AF=0.2651;AFR_AF=0.4871;EUR_AF=0.1968;SAS_AF=0.2331;AA=G|||;VT=SNP
1	243804939	rs73124169	T	C	100	PASS	AC=1423;AF=0.284145;AN=5008;NS=2504;DP=13809;EAS_AF=0.3224;AMR_AF=0.2522;AFR_AF=0.3646;EUR_AF=0.2058;SAS_AF=0.2393;AA=T|||;VT=SNP
1	243805407	rs117927207	G	A	100	PASS	AC=70;AF=0.0139776;AN=5008;NS=2504;DP=17160;EAS_AF=0.0556;AMR_AF=0.0014;AFR_AF=0;EUR_AF=0;SAS_AF=0.0133;AA=G|||;VT=SNP
1	243805660	rs112110855	A	G	100	PASS	AC=321;AF=0.0640974;AN=5008;NS=2504;DP=17099;EAS_AF=0.0089;AMR_AF=0.0865;AFR_AF=0.1475;EUR_AF=0.0099;SAS_AF=0.0481;AA=G|||;VT=SNP
1	243805846	rs2631039	T	C	100	PASS	AC=614;AF=0.122604;AN=5008;NS=2504;DP=17987;EAS_AF=0.0129;AMR_AF=0.1037;AFR_AF=0.3616;EUR_AF=0.0239;SAS_AF=0.0276;AA=T|||;VT=SNP
1	243805901	rs10927049	A	G	100	PASS	AC=1483;AF=0.296126;AN=5008;NS=2504;DP=16285;EAS_AF=0.249;AMR_AF=0.2637;AFR_AF=0.4523;EUR_AF=0.2087;SAS_AF=0.2464;AA=A|||;VT=SNP
1	243805907	rs10927050	A	G	100	PASS	AC=1479;AF=0.295327;AN=5008;NS=2504;DP=16412;EAS_AF=0.247;AMR_AF=0.2536;AFR_AF=0.4584;EUR_AF=0.2028;SAS_AF=0.2495;AA=A|||;VT=SNP
1	243805936	rs10927051	G	C	100	PASS	AC=1353;AF=0.270168;AN=5008;NS=2504;DP=16477;EAS_AF=0.244;AMR_AF=0.2478;AFR_AF=0.3669;EUR_AF=0.2008;SAS_AF=0.2536;AA=G|||;VT=SNP
1	243806268	rs2290754	A	C	100	PASS	AC=1334;AF=0.266374;AN=5008;NS=2504;DP=18892;EAS_AF=0.248;AMR_AF=0.2522;AFR_AF=0.3578;EUR_AF=0.2018;SAS_AF=0.2382;AA=A|||;VT=SNP
1	243806438	rs2290753	G	A	100	PASS	AC=2068;AF=0.412939;AN=5008;NS=2504;DP=20261;EAS_AF=0.495;AMR_AF=0.549;AFR_AF=0.0635;EUR_AF=0.6581;SAS_AF=0.4519;AA=G|||;VT=SNP
1	243808032	rs320334	A	T	100	PASS	AC=3895;AF=0.777756;AN=5008;NS=2504;DP=16079;EAS_AF=0.7431;AMR_AF=0.8285;AFR_AF=0.7814;EUR_AF=0.8598;SAS_AF=0.6881;AA=T|||;VT=SNP
1	243808483	rs10927052	C	A	100	PASS	AC=3601;AF=0.71905;AN=5008;NS=2504;DP=18609;EAS_AF=0.7361;AMR_AF=0.8112;AFR_AF=0.5734;EUR_AF=0.8598;SAS_AF=0.6881;AA=A|||;VT=SNP
1	243808894	rs74226418	A	C	100	PASS	AC=31;AF=0.0061901;AN=5008;NS=2504;DP=16546;EAS_AF=0.0298;AMR_AF=0.0014;AFR_AF=0;EUR_AF=0;SAS_AF=0;AA=A|||;VT=SNP
1	243809488	rs115754292	C	T	100	PASS	AC=178;AF=0.0355431;AN=5008;NS=2504;DP=16418;EAS_AF=0.005;AMR_AF=0.0749;AFR_AF=0.003;EUR_AF=0.0547;SAS_AF=0.0634;AA=C|||;VT=SNP
1	243810582	rs7547861	C	T	100	PASS	AC=3625;AF=0.723842;AN=5008;NS=2504;DP=20420;EAS_AF=0.7401;AMR_AF=0.8084;AFR_AF=0.5885;EUR_AF=0.8608;SAS_AF=0.6892;AA=T|||;VT=SNP
1	243811321	rs10927053	A	T	100	PASS	AC=606;AF=0.121006;AN=5008;NS=2504;DP=17748;EAS_AF=0.2143;AMR_AF=0.1138;AFR_AF=0.0182;EUR_AF=0.1093;SAS_AF=0.181;AA=A|||;VT=SNP
1	243811634	rs12141946	T	G	100	PASS	AC=2096;AF=0.41853;AN=5008;NS=2504;DP=16708;EAS_AF=0.5;AMR_AF=0.5562;AFR_AF=0.0666;EUR_AF=0.667;SAS_AF=0.4571;AA=T|||;VT=SNP
1	243812617	rs12145558	G	A	100	PASS	AC=1993;AF=0.397963;AN=5008;NS=2504;DP=13328;EAS_AF=0.4147;AMR_AF=0.5403;AFR_AF=0.0877;EUR_AF=0.6441;SAS_AF=0.4458;AA=g|||;VT=SNP
1	243812680	rs12723537	G	A	100	PASS	AC=2106;AF=0.420527;AN=5008;NS=2504;DP=13148;EAS_AF=0.4226;AMR_AF=0.5548;AFR_AF=0.1437;EUR_AF=0.6581;SAS_AF=0.453;AA=G|||;VT=SNP
1	243812718	rs79197197	C	A	100	PASS	AC=464;AF=0.0926518;AN=5008;NS=2504;DP=14951;EAS_AF=0.1885;AMR_AF=0.1037;AFR_AF=0.0098;EUR_AF=0.0855;SAS_AF=0.1053;AA=C|||;VT=SNP
1	243813097	rs77030218	T	G	100	PASS	AC=477;AF=0.0952476;AN=5008;NS=2504;DP=21527;EAS_AF=0.1756;AMR_AF=0.098;AFR_AF=0.003;EUR_AF=0.0785;SAS_AF=0.1524;AA=T|||;VT=SNP
1	243813853	rs146358694	A	C	100	PASS	AC=19;AF=0.00379393;AN=5008;NS=2504;DP=18852;EAS_AF=0.0188;AMR_AF=0;AFR_AF=0;EUR_AF=0;SAS_AF=0;AA=A|||;VT=SNP
1	243814039	rs74887645	C	G	100	PASS	AC=1997;AF=0.398762;AN=5008;NS=2504;DP=18970;EAS_AF=0.4226;AMR_AF=0.549;AFR_AF=0.0673;EUR_AF=0.6571;SAS_AF=0.4499;AA=C|||;VT=SNP
1	243814173	rs184247153	G	C	100	PASS	AC=17;AF=0.00339457;AN=5008;NS=2504;DP=20337;EAS_AF=0.0159;AMR_AF=0;AFR_AF=0;EUR_AF=0;SAS_AF=0.001;AA=G|||;VT=SNP
1	243814489	rs320338	G	A	100	PASS	AC=3869;AF=0.772564;AN=5008;NS=2504;DP=20415;EAS_AF=0.7252;AMR_AF=0.8256;AFR_AF=0.7761;EUR_AF=0.8608;SAS_AF=0.6881;AA=A|||;VT=SNP
1	243814548	rs320337	A	G	100	PASS	AC=1786;AF=0.356629;AN=5008;NS=2504;DP=20717;EAS_AF=0.3075;AMR_AF=0.2738;AFR_AF=0.6399;EUR_AF=0.2048;SAS_AF=0.2393;AA=A|||;VT=SNP
1	243815781	rs10927055	A	G	100	PASS	AC=2021;AF=0.403554;AN=5008;NS=2504;DP=20212;EAS_AF=0.4226;AMR_AF=0.5562;AFR_AF=0.0651;EUR_AF=0.664;SAS_AF=0.4652;AA=A|||;VT=SNP
1	243816636	rs4603115	T	C	100	PASS	AC=2213;AF=0.441893;AN=5008;NS=2504;DP=18187;EAS_AF=0.4226;AMR_AF=0.5836;AFR_AF=0.1626;EUR_AF=0.7018;SAS_AF=0.4714;AA=T|||;VT=SNP
1	243818260	rs11589907	T	C	100	PASS	AC=2022;AF=0.403754;AN=5008;NS=2504;DP=13476;EAS_AF=0.4226;AMR_AF=0.5548;AFR_AF=0.0651;EUR_AF=0.666;SAS_AF=0.4652;AA=T|||;VT=SNP
1	243819070	rs12691547	A	G	100	PASS	AC=2240;AF=0.447284;AN=5008;NS=2504;DP=16537;EAS_AF=0.4226;AMR_AF=0.5893;AFR_AF=0.171;EUR_AF=0.7028;SAS_AF=0.4826;AA=A|||;VT=SNP
1	243819608	rs78215385	C	A	100	PASS	AC=19;AF=0.00379393;AN=5008;NS=2504;DP=13603;EAS_AF=0.0188;AMR_AF=0;AFR_AF=0;EUR_AF=0;SAS_AF=0;AA=C|||;VT=SNP
1	243820128	rs12691548	A	G	100	PASS	AC=2023;AF=0.403954;AN=5008;NS=2504;DP=20750;EAS_AF=0.4226;AMR_AF=0.5562;AFR_AF=0.0651;EUR_AF=0.666;SAS_AF=0.4652;AA=A|||;VT=SNP
1	243821172	rs77629275	G	A	100	PASS	AC=69;AF=0.013778;AN=5008;NS=2504;DP=17373;EAS_AF=0.0198;AMR_AF=0.0231;AFR_AF=0.0008;EUR_AF=0.0288;SAS_AF=0.0031;AA=G|||;VT=SNP
1	243821364	rs7517732	T	C	100	PASS	AC=3633;AF=0.725439;AN=5008;NS=2504;DP=17647;EAS_AF=0.7292;AMR_AF=0.8213;AFR_AF=0.5915;EUR_AF=0.8658;SAS_AF=0.6902;AA=C|||;VT=SNP
1	243822570	rs10927056	T	C	100	PASS	AC=2334;AF=0.466054;AN=5008;NS=2504;DP=17643;EAS_AF=0.4226;AMR_AF=0.5922;AFR_AF=0.2421;EUR_AF=0.7008;SAS_AF=0.4826;AA=C|||;VT=SNP
1	243822600	rs10803150	C	T	100	PASS	AC=1245;AF=0.248602;AN=5008;NS=2504;DP=18425;EAS_AF=0.2996;AMR_AF=0.2277;AFR_AF=0.3079;EUR_AF=0.165;SAS_AF=0.2168;AA=C|||;VT=SNP
1	243823469	rs201188949	T	C	100	PASS	AC=64;AF=0.0127796;AN=5008;NS=2504;DP=20098;EAS_AF=0.0625;AMR_AF=0;AFR_AF=0;EUR_AF=0;SAS_AF=0.001;AA=T|||;VT=SNP
1	243826124	rs79461924	T	C	100	PASS	AC=113;AF=0.0225639;AN=5008;NS=2504;DP=13489;EAS_AF=0.0952;AMR_AF=0.0072;AFR_AF=0;EUR_AF=0.0089;SAS_AF=0.0031;AA=t|||;VT=SNP
1	243826674	rs12117580	T	C	100	PASS	AC=2240;AF=0.447284;AN=5008;NS=2504;DP=13991;EAS_AF=0.4226;AMR_AF=0.5879;AFR_AF=0.1649;EUR_AF=0.7137;SAS_AF=0.4806;AA=t|||;VT=SNP
1	243827672	rs10803151	G	T	100	PASS	AC=3609;AF=0.720647;AN=5008;NS=2504;DP=9858;EAS_AF=0.7242;AMR_AF=0.8112;AFR_AF=0.5794;EUR_AF=0.8598;SAS_AF=0.7004;AA=t|||;VT=SNP
1	243829549	rs2087072	G	A	100	PASS	AC=2196;AF=0.438498;AN=5008;NS=2504;DP=16820;EAS_AF=0.4206;AMR_AF=0.5576;AFR_AF=0.2141;EUR_AF=0.6581;SAS_AF=0.4499;AA=A|||;VT=SNP
1	243831957	rs78808734	T	C	100	PASS	AC=50;AF=0.00998403;AN=5008;NS=2504;DP=17842;EAS_AF=0.0466;AMR_AF=0.0014;AFR_AF=0;EUR_AF=0;SAS_AF=0.002;AA=T|||;VT=SNP
1	243832330	rs320318	T	G	100	PASS	AC=3872;AF=0.773163;AN=5008;NS=2504;DP=16691;EAS_AF=0.7252;AMR_AF=0.8271;AFR_AF=0.7769;EUR_AF=0.8598;SAS_AF=0.6902;AA=G|||;VT=SNP
1	243832560	rs4658403	C	T	100	PASS	AC=3427;AF=0.684305;AN=5008;NS=2504;DP=17613;EAS_AF=0.7391;AMR_AF=0.7795;AFR_AF=0.4992;EUR_AF=0.8221;SAS_AF=0.6687;AA=T|||;VT=SNP
1	243833225	rs79410507	G	T	100	PASS	AC=31;AF=0.0061901;AN=5008;NS=2504;DP=18060;EAS_AF=0.0298;AMR_AF=0;AFR_AF=0;EUR_AF=0;SAS_AF=0.001;AA=G|||;VT=SNP
1	243833269	rs12028812	T	C	100	PASS	AC=70;AF=0.0139776;AN=5008;NS=2504;DP=17592;EAS_AF=0.0565;AMR_AF=0.0014;AFR_AF=0;EUR_AF=0;SAS_AF=0.0123;AA=T|||;VT=SNP
1	243833397	rs10158245	A	C	100	PASS	AC=2032;AF=0.405751;AN=5008;NS=2504;DP=18675;EAS_AF=0.4226;AMR_AF=0.5576;AFR_AF=0.0628;EUR_AF=0.673;SAS_AF=0.4693;AA=A|||;VT=SNP
1	243834360	rs12032342	G	A	100	PASS	AC=1002;AF=0.20008;AN=5008;NS=2504;DP=15438;EAS_AF=0.2946;AMR_AF=0.1599;AFR_AF=0.1437;EUR_AF=0.1889;SAS_AF=0.2188;AA=A|||;VT=SNP
1	243834477	rs6429430	T	G	100	PASS	AC=1414;AF=0.282348;AN=5008;NS=2504;DP=13719;EAS_AF=0.3175;AMR_AF=0.2493;AFR_AF=0.3699;EUR_AF=0.1988;SAS_AF=0.2372;AA=T|||;VT=SNP
1	243835186	rs320320	A	G	100	PASS	AC=1750;AF=0.349441;AN=5008;NS=2504;DP=20818;EAS_AF=0.3185;AMR_AF=0.2695;AFR_AF=0.6067;EUR_AF=0.2038;SAS_AF=0.2403;AA=A|||;VT=SNP
1	243836002	rs149770995	G	T	100	PASS	AC=16;AF=0.00319489;AN=5008;NS=2504;DP=20635;EAS_AF=0.0149;AMR_AF=0;AFR_AF=0;EUR_AF=0;SAS_AF=0.001;AA=G|||;VT=SNP
1	243837049	rs320321	G	T	100	PASS	AC=3872;AF=0.773163;AN=5008;NS=2504;DP=13828;EAS_AF=0.7232;AMR_AF=0.83;AFR_AF=0.7534;EUR_AF=0.8738;SAS_AF=0.7076;AA=T|||;VT=SNP
1	243837150	rs1843655	C	T	100	PASS	AC=1198;AF=0.239217;AN=5008;NS=2504;DP=14904;EAS_AF=0.2996;AMR_AF=0.219;AFR_AF=0.2799;EUR_AF=0.161;SAS_AF=0.2168;AA=C|||;VT=SNP
1	243837546	rs142549010	A	T	100	PASS	AC=40;AF=0.00798722;AN=5008;NS=2504;DP=18809;EAS_AF=0.0377;AMR_AF=0;AFR_AF=0;EUR_AF=0;SAS_AF=0.002;AA=A|||;VT=SNP
1	243837674	rs117277940	C	G	100	PASS	AC=62;AF=0.0123802;AN=5008;NS=2504;DP=19676;EAS_AF=0.0605;AMR_AF=0;AFR_AF=0;EUR_AF=0;SAS_AF=0.001;AA=C|||;VT=SNP
1	243838630	rs10927058	T	C	100	PASS	AC=2088;AF=0.416933;AN=5008;NS=2504;DP=18552;EAS_AF=0.4236;AMR_AF=0.5576;AFR_AF=0.0893;EUR_AF=0.6769;SAS_AF=0.4857;AA=T|||;VT=SNP
1	243839798	rs406323	A	C	100	PASS	AC=3945;AF=0.78774;AN=5008;NS=2504;DP=18682;EAS_AF=0.7401;AMR_AF=0.8314;AFR_AF=0.7814;EUR_AF=0.8748;SAS_AF=0.7249;AA=C|||;VT=SNP
1	243842288	rs383701	G	A	100	PASS	AC=3797;AF=0.758187;AN=5008;NS=2504;DP=18159;EAS_AF=0.6508;AMR_AF=0.8285;AFR_AF=0.77;EUR_AF=0.8598;SAS_AF=0.6984;AA=A|||;VT=SNP
1	243844157	rs75249463	A	C	100	PASS	AC=28;AF=0.00559105;AN=5008;NS=2504;DP=19112;EAS_AF=0.0268;AMR_AF=0.0014;AFR_AF=0;EUR_AF=0;SAS_AF=0;AA=A|||;VT=SNP
1	243844576	rs4478795	C	T	100	PASS	AC=1234;AF=0.246406;AN=5008;NS=2504;DP=20034;EAS_AF=0.2996;AMR_AF=0.2233;AFR_AF=0.3056;EUR_AF=0.16;SAS_AF=0.2168;AA=C|||;VT=SNP
1	243846167	rs10803152	C	A	100	PASS	AC=1248;AF=0.249201;AN=5008;NS=2504;DP=19691;EAS_AF=0.3135;AMR_AF=0.2233;AFR_AF=0.3056;EUR_AF=0.16;SAS_AF=0.2168;AA=C|||;VT=SNP
1	243846271	rs4658588	A	G	100	PASS	AC=2103;AF=0.419928;AN=5008;NS=2504;DP=19376;EAS_AF=0.4246;AMR_AF=0.5576;AFR_AF=0.1256;EUR_AF=0.663;SAS_AF=0.4652;AA=A|||;VT=SNP
1	243850601	rs77204777	T	C	100	PASS	AC=150;AF=0.0299521;AN=5008;NS=2504;DP=17374;EAS_AF=0.0694;AMR_AF=0;AFR_AF=0;EUR_AF=0;SAS_AF=0.0818;AA=T|||;VT=SNP
1	243851947	rs12076373	G	C	100	PASS	AC=1260;AF=0.251597;AN=5008;NS=2504;DP=17172;EAS_AF=0.3165;AMR_AF=0.2233;AFR_AF=0.3056;EUR_AF=0.163;SAS_AF=0.2229;AA=G|||;VT=SNP
1	243852079	rs10927059	T	C	100	PASS	AC=1422;AF=0.283946;AN=5008;NS=2504;DP=18285;EAS_AF=0.3175;AMR_AF=0.255;AFR_AF=0.3676;EUR_AF=0.2038;SAS_AF=0.2393;AA=T|||;VT=SNP
1	243852498	rs1531243	T	C	100	PASS	AC=3663;AF=0.73143;AN=5008;NS=2504;DP=14581;EAS_AF=0.7411;AMR_AF=0.8156;AFR_AF=0.5893;EUR_AF=0.8738;SAS_AF=0.7076;AA=C|||;VT=SNP
1	243853830	rs6686591	C	T	100	PASS	AC=3591;AF=0.717053;AN=5008;NS=2504;DP=18205;EAS_AF=0.7262;AMR_AF=0.8112;AFR_AF=0.5749;EUR_AF=0.8588;SAS_AF=0.6871;AA=T|||;VT=SNP
1	243855995	rs7513049	A	G	100	PASS	AC=4099;AF=0.81849;AN=5008;NS=2504;DP=14119;EAS_AF=0.7321;AMR_AF=0.8487;AFR_AF=0.907;EUR_AF=0.8728;SAS_AF=0.7106;AA=G|||;VT=SNP
1	243856018	rs6429431	G	C	100	PASS	AC=3903;AF=0.779353;AN=5008;NS=2504;DP=13873;EAS_AF=0.7292;AMR_AF=0.83;AFR_AF=0.7716;EUR_AF=0.8728;SAS_AF=0.7096;AA=C|||;VT=SNP
1	243856420	rs7517921	T	C	100	PASS	AC=1421;AF=0.283746;AN=5008;NS=2504;DP=8668;EAS_AF=0.3175;AMR_AF=0.2522;AFR_AF=0.3676;EUR_AF=0.2048;SAS_AF=0.2393;AA=T|||;VT=SNP
1	243856681	rs1973284	A	G	100	PASS	AC=2107;AF=0.420727;AN=5008;NS=2504;DP=10749;EAS_AF=0.4107;AMR_AF=0.5605;AFR_AF=0.1241;EUR_AF=0.674;SAS_AF=0.4724;AA=A|||;VT=SNP
1	243857994	rs6429433	C	T	100	PASS	AC=1379;AF=0.275359;AN=5008;NS=2504;DP=14517;EAS_AF=0.3036;AMR_AF=0.2493;AFR_AF=0.3548;EUR_AF=0.1978;SAS_AF=0.2372;AA=C|||;VT=SNP
1	243859909	rs320305	G	T	100	PASS	AC=1642;AF=0.327875;AN=5008;NS=2504;DP=19979;EAS_AF=0.3056;AMR_AF=0.2392;AFR_AF=0.6006;EUR_AF=0.1581;SAS_AF=0.2198;AA=T|||;VT=SNP
1	243861642	rs320304	C	T	100	PASS	AC=3886;AF=0.775958;AN=5008;NS=2504;DP=14412;EAS_AF=0.7411;AMR_AF=0.8256;AFR_AF=0.7693;EUR_AF=0.8598;SAS_AF=0.6994;AA=T|||;VT=SNP
1	243861740	rs320303	T	A	100	PASS	AC=4431;AF=0.884784;AN=5008;NS=2504;DP=13721;EAS_AF=0.8562;AMR_AF=0.8674;AFR_AF=0.9947;EUR_AF=0.8767;SAS_AF=0.7863;AA=A|||;VT=SNP
1	243862702	rs58594024	C	A	100	PASS	AC=1238;AF=0.247204;AN=5008;NS=2504;DP=10758;EAS_AF=0.3036;AMR_AF=0.2205;AFR_AF=0.3018;EUR_AF=0.162;SAS_AF=0.2219;AA=C|||;VT=SNP
1	243862980	rs4658589	G	A	100	PASS	AC=3878;AF=0.774361;AN=5008;NS=2504;DP=12321;EAS_AF=0.7272;AMR_AF=0.8256;AFR_AF=0.7716;EUR_AF=0.8608;SAS_AF=0.7014;AA=A|||;VT=SNP
1	243865303	rs320345	A	G	100	PASS	AC=3878;AF=0.774361;AN=5008;NS=2504;DP=17415;EAS_AF=0.7292;AMR_AF=0.8271;AFR_AF=0.7716;EUR_AF=0.8579;SAS_AF=0.7014;AA=G|||;VT=SNP
1	243866036	rs320344	G	A	100	PASS	AC=3897;AF=0.778155;AN=5008;NS=2504;DP=16539;EAS_AF=0.7431;AMR_AF=0.8271;AFR_AF=0.7731;EUR_AF=0.8608;SAS_AF=0.7014;AA=A|||;VT=SNP
1	243866855	rs12038981	G	A	100	PASS	AC=1231;AF=0.245807;AN=5008;NS=2504;DP=13100;EAS_AF=0.3075;AMR_AF=0.219;AFR_AF=0.3011;EUR_AF=0.1541;SAS_AF=0.2209;AA=G|||;VT=SNP
1	243867832	rs320342	T	C	100	PASS	AC=3917;AF=0.782149;AN=5008;NS=2504;DP=19122;EAS_AF=0.7599;AMR_AF=0.8256;AFR_AF=0.7753;EUR_AF=0.8608;SAS_AF=0.7025;AA=C|||;VT=SNP
1	243868398	rs1486475	T	C	100	PASS	AC=2240;AF=0.447284;AN=5008;NS=2504;DP=20205;EAS_AF=0.4226;AMR_AF=0.5879;AFR_AF=0.1793;EUR_AF=0.6978;SAS_AF=0.4775;AA=T|||;VT=SNP
1	243870739	rs79112494	A	C	100	PASS	AC=139;AF=0.0277556;AN=5008;NS=2504;DP=17370;EAS_AF=0.0774;AMR_AF=0.0749;AFR_AF=0.003;EUR_AF=0.002;SAS_AF=0.0031;AA=A|||;VT=SNP
1	243870910	rs320339	G	T	100	PASS	AC=1808;AF=0.361022;AN=5008;NS=2504;DP=17481;EAS_AF=0.3393;AMR_AF=0.2666;AFR_AF=0.6422;EUR_AF=0.1978;SAS_AF=0.2382;AA=T|||;VT=SNP
1	243871922	rs12140040	G	A	100	PASS	AC=811;AF=0.161941;AN=5008;NS=2504;DP=16155;EAS_AF=0.3125;AMR_AF=0.1282;AFR_AF=0.0461;EUR_AF=0.1471;SAS_AF=0.2025;AA=G|||;VT=SNP
1	243873379	rs193013985	C	T	100	PASS	AC=25;AF=0.00499201;AN=5008;NS=2504;DP=16079;EAS_AF=0.0248;AMR_AF=0;AFR_AF=0;EUR_AF=0;SAS_AF=0;AA=C|||;VT=SNP
1	243874427	rs117990813	C	T	100	PASS	AC=47;AF=0.00938498;AN=5008;NS=2504;DP=15251;EAS_AF=0.0437;AMR_AF=0.0014;AFR_AF=0;EUR_AF=0;SAS_AF=0.002;AA=C|||;VT=SNP
1	243874705	rs191907331	C	T	100	PASS	AC=26;AF=0.00519169;AN=5008;NS=2504;DP=17982;EAS_AF=0.0258;AMR_AF=0;AFR_AF=0;EUR_AF=0;SAS_AF=0;AA=C|||;VT=SNP
1	243874901	rs12143245	G	A	100	PASS	AC=447;AF=0.0892572;AN=5008;NS=2504;DP=14974;EAS_AF=0.1915;AMR_AF=0.0965;AFR_AF=0.003;EUR_AF=0.0775;SAS_AF=0.1074;AA=G|||;VT=SNP
1	243875486	rs6676779	C	T	100	PASS	AC=3910;AF=0.780751;AN=5008;NS=2504;DP=18467;EAS_AF=0.7599;AMR_AF=0.8271;AFR_AF=0.7806;EUR_AF=0.8598;SAS_AF=0.6881;AA=T|||;VT=SNP
1	243875989	rs10927060	A	G	100	PASS	AC=2097;AF=0.41873;AN=5008;NS=2504;DP=16405;EAS_AF=0.4206;AMR_AF=0.5576;AFR_AF=0.1248;EUR_AF=0.664;SAS_AF=0.4632;AA=A|||;VT=SNP
1	243877648	rs2125229	C	A	100	PASS	AC=3609;AF=0.720647;AN=5008;NS=2504;DP=17853;EAS_AF=0.747;AMR_AF=0.8098;AFR_AF=0.5673;EUR_AF=0.8598;SAS_AF=0.6943;AA=A|||;VT=SNP
1	243878503	rs2034915	A	G	100	PASS	AC=2047;AF=0.408746;AN=5008;NS=2504;DP=17541;EAS_AF=0.4246;AMR_AF=0.5548;AFR_AF=0.0855;EUR_AF=0.663;SAS_AF=0.4642;AA=A|||;VT=SNP
1	243878518	rs6687181	C	T	100	PASS	AC=1277;AF=0.254992;AN=5008;NS=2504;DP=17130;EAS_AF=0.3383;AMR_AF=0.2205;AFR_AF=0.3101;EUR_AF=0.1581;SAS_AF=0.2188;AA=C|||;VT=SNP
1	243878899	rs149718205	A	G	100	PASS	AC=13;AF=0.00259585;AN=5008;NS=2504;DP=17191;EAS_AF=0.0129;AMR_AF=0;AFR_AF=0;EUR_AF=0;SAS_AF=0;AA=A|||;VT=SNP
1	243879604	rs184238128	T	G	100	PASS	AC=21;AF=0.00419329;AN=5008;NS=2504;DP=16993;EAS_AF=0.0208;AMR_AF=0;AFR_AF=0;EUR_AF=0;SAS_AF=0;AA=T|||;VT=SNP
1	243881461	rs559799596	T	C	100	PASS	AC=21;AF=0.00419329;AN=5008;NS=2504;DP=14751;EAS_AF=0.0208;AMR_AF=0;AFR_AF=0;EUR_AF=0;SAS_AF=0;AA=T|||;VT=SNP
1	243882064	rs1809247	C	T	100	PASS	AC=2006;AF=0.400559;AN=5008;NS=2504;DP=17420;EAS_AF=0.4256;AMR_AF=0.5504;AFR_AF=0.062;EUR_AF=0.659;SAS_AF=0.4601;AA=C|||;VT=SNP
1	243883129	rs117380147	C	T	100	PASS	AC=45;AF=0.00898562;AN=5008;NS=2504;DP=20754;EAS_AF=0.0407;AMR_AF=0.0014;AFR_AF=0;EUR_AF=0;SAS_AF=0.0031;AA=C|||;VT=SNP
1	243883877	rs12144546	T	G	100	PASS	AC=2007;AF=0.400759;AN=5008;NS=2504;DP=12177;EAS_AF=0.4256;AMR_AF=0.5519;AFR_AF=0.0651;EUR_AF=0.662;SAS_AF=0.453;AA=T|||;VT=SNP
1	243884026	rs117955616	G	C	100	PASS	AC=87;AF=0.0173722;AN=5008;NS=2504;DP=14720;EAS_AF=0.0813;AMR_AF=0;AFR_AF=0;EUR_AF=0;SAS_AF=0.0051;AA=G|||;VT=SNP
1	243884146	rs75474967	A	T	100	PASS	AC=21;AF=0.00419329;AN=5008;NS=2504;DP=17476;EAS_AF=0.0208;AMR_AF=0;AFR_AF=0;EUR_AF=0;SAS_AF=0;AA=A|||;VT=SNP
1	243885848	rs2125230	G	A	100	PASS	AC=1416;AF=0.282748;AN=5008;NS=2504;DP=16398;EAS_AF=0.3175;AMR_AF=0.2507;AFR_AF=0.3729;EUR_AF=0.1978;SAS_AF=0.2352;AA=G|||;VT=SNP
1	243886295	rs1458022	C	T	100	PASS	AC=3615;AF=0.721845;AN=5008;NS=2504;DP=16587;EAS_AF=0.744;AMR_AF=0.8098;AFR_AF=0.5817;EUR_AF=0.8608;SAS_AF=0.683;AA=T|||;VT=SNP
1	243886673	rs1458023	T	C	100	PASS	AC=1603;AF=0.320088;AN=5008;NS=2504;DP=19052;EAS_AF=0.3175;AMR_AF=0.2622;AFR_AF=0.5023;EUR_AF=0.2028;SAS_AF=0.2382;AA=C|||;VT=SNP
1	243889364	rs10927062	A	G	100	PASS	AC=1511;AF=0.301717;AN=5008;NS=2504;DP=15487;EAS_AF=0.3363;AMR_AF=0.255;AFR_AF=0.4191;EUR_AF=0.2038;SAS_AF=0.2413;AA=A|||;VT=SNP
1	243891327	rs7514510	A	G	100	PASS	AC=4108;AF=0.820288;AN=5008;NS=2504;DP=18551;EAS_AF=0.7609;AMR_AF=0.8458;AFR_AF=0.9077;EUR_AF=0.8618;SAS_AF=0.7025;AA=G|||;VT=SNP
1	243891570	rs7548254	C	T	100	PASS	AC=1996;AF=0.398562;AN=5008;NS=2504;DP=21676;EAS_AF=0.4266;AMR_AF=0.549;AFR_AF=0.062;EUR_AF=0.659;SAS_AF=0.4499;AA=C|||;VT=SNP
1	243892532	rs9782883	A	G	100	PASS	AC=1566;AF=0.3127;AN=5008;NS=2504;DP=16471;EAS_AF=0.3363;AMR_AF=0.2565;AFR_AF=0.466;EUR_AF=0.1978;SAS_AF=0.2393;AA=G|||;VT=SNP
1	243892660	rs140098118	T	A	100	PASS	AC=23;AF=0.00459265;AN=5008;NS=2504;DP=16999;EAS_AF=0.0208;AMR_AF=0;AFR_AF=0;EUR_AF=0;SAS_AF=0.002;AA=T|||;VT=SNP
1	243892825	rs150309897	C	A	100	PASS	AC=69;AF=0.013778;AN=5008;NS=2504;DP=15369;EAS_AF=0.0556;AMR_AF=0.0014;AFR_AF=0;EUR_AF=0;SAS_AF=0.0123;AA=C|||;VT=SNP
1	243892972	rs9782958	G	C	100	PASS	AC=1557;AF=0.310903;AN=5008;NS=2504;DP=15377;EAS_AF=0.3433;AMR_AF=0.2565;AFR_AF=0.4486;EUR_AF=0.2028;SAS_AF=0.2413;AA=G|||;VT=SNP
1	243893701	rs148286614	C	T	100	PASS	AC=23;AF=0.00459265;AN=5008;NS=2504;DP=20272;EAS_AF=0.0208;AMR_AF=0;AFR_AF=0;EUR_AF=0;SAS_AF=0.002;AA=C|||;VT=SNP
1	243894782	rs10803155	A	G	100	PASS	AC=3901;AF=0.778954;AN=5008;NS=2504;DP=17905;EAS_AF=0.745;AMR_AF=0.8271;AFR_AF=0.7746;EUR_AF=0.8608;SAS_AF=0.7014;AA=G|||;VT=SNP
1	243894953	rs59953491	C	T	100	PASS	AC=1260;AF=0.251597;AN=5008;NS=2504;DP=20724;EAS_AF=0.3175;AMR_AF=0.219;AFR_AF=0.3124;EUR_AF=0.1581;SAS_AF=0.2209;AA=C|||;VT=SNP
1	243897442	rs12073035	C	T	100	PASS	AC=303;AF=0.0605032;AN=5008;NS=2504;DP=20015;EAS_AF=0.0069;AMR_AF=0.085;AFR_AF=0.1581;EUR_AF=0.0099;SAS_AF=0.0184;AA=C|||;VT=SNP
1	243897774	rs897959	C	T	100	PASS	AC=1970;AF=0.393371;AN=5008;NS=2504;DP=20403;EAS_AF=0.4276;AMR_AF=0.5476;AFR_AF=0.0431;EUR_AF=0.6561;SAS_AF=0.4519;AA=C|||;VT=SNP
1	243899405	rs79472693	T	C	100	PASS	AC=58;AF=0.0115815;AN=5008;NS=2504;DP=16656;EAS_AF=0.0565;AMR_AF=0;AFR_AF=0;EUR_AF=0;SAS_AF=0.001;AA=T|||;VT=SNP
1	243900640	rs4553169	G	A	100	PASS	AC=1769;AF=0.353235;AN=5008;NS=2504;DP=19635;EAS_AF=0.3185;AMR_AF=0.2666;AFR_AF=0.6286;EUR_AF=0.1988;SAS_AF=0.2372;AA=A|||;VT=SNP
1	243901970	rs1458021	C	T	100	PASS	AC=3602;AF=0.719249;AN=5008;NS=2504;DP=16387;EAS_AF=0.744;AMR_AF=0.8098;AFR_AF=0.5673;EUR_AF=0.8608;SAS_AF=0.6892;AA=T|||;VT=SNP
1	243904366	rs12124113	A	G	100	PASS	AC=1193;AF=0.238219;AN=5008;NS=2504;DP=17822;EAS_AF=0.3363;AMR_AF=0.2133;AFR_AF=0.2436;EUR_AF=0.161;SAS_AF=0.227;AA=A|||;VT=SNP
1	243908796	rs4658590	A	T	100	PASS	AC=2040;AF=0.407348;AN=5008;NS=2504;DP=17864;EAS_AF=0.4276;AMR_AF=0.5519;AFR_AF=0.0855;EUR_AF=0.66;SAS_AF=0.4591;AA=A|||;VT=SNP
1	243909402	rs1379700	T	C	100	PASS	AC=2252;AF=0.449681;AN=5008;NS=2504;DP=17016;EAS_AF=0.4276;AMR_AF=0.5865;AFR_AF=0.1853;EUR_AF=0.6988;SAS_AF=0.4765;AA=T|||;VT=SNP
1	243910067	rs11586029	C	T	100	PASS	AC=2007;AF=0.400759;AN=5008;NS=2504;DP=18334;EAS_AF=0.4276;AMR_AF=0.5504;AFR_AF=0.062;EUR_AF=0.659;SAS_AF=0.4591;AA=C|||;VT=SNP
1	243910182	rs150484838	C	T	100	PASS	AC=14;AF=0.00279553;AN=5008;NS=2504;DP=15288;EAS_AF=0.0129;AMR_AF=0;AFR_AF=0;EUR_AF=0;SAS_AF=0.001;AA=C|||;VT=SNP
1	243911397	rs12125920	A	C	100	PASS	AC=2043;AF=0.407947;AN=5008;NS=2504;DP=18024;EAS_AF=0.4276;AMR_AF=0.5533;AFR_AF=0.0643;EUR_AF=0.66;SAS_AF=0.4898;AA=A|||;VT=SNP
1	243913975	rs12139868	C	A	100	PASS	AC=179;AF=0.0357428;AN=5008;NS=2504;DP=16020;EAS_AF=0.005;AMR_AF=0.0749;AFR_AF=0.003;EUR_AF=0.0547;SAS_AF=0.0644;AA=C|||;VT=SNP
1	243914611	rs10927065	C	A	100	PASS	AC=1195;AF=0.238618;AN=5008;NS=2504;DP=18002;EAS_AF=0.3165;AMR_AF=0.2118;AFR_AF=0.264;EUR_AF=0.161;SAS_AF=0.2229;AA=C|||;VT=SNP
1	243916478	rs1545654	A	T	100	PASS	AC=3997;AF=0.798123;AN=5008;NS=2504;DP=19125;EAS_AF=0.748;AMR_AF=0.8343;AFR_AF=0.8207;EUR_AF=0.8608;SAS_AF=0.729;AA=T|||;VT=SNP
1	243916937	rs61264637	A	C	100	PASS	AC=32;AF=0.00638978;AN=5008;NS=2504;DP=19327;EAS_AF=0.0308;AMR_AF=0;AFR_AF=0;EUR_AF=0;SAS_AF=0.001;AA=A|||;VT=SNP
1	243917309	rs12031994	T	C	100	PASS	AC=849;AF=0.169529;AN=5008;NS=2504;DP=19538;EAS_AF=0.3105;AMR_AF=0.1311;AFR_AF=0.0545;EUR_AF=0.1511;SAS_AF=0.226;AA=T|||;VT=SNP
1	243917776	rs10803156	G	C	100	PASS	AC=847;AF=0.169129;AN=5008;NS=2504;DP=18658;EAS_AF=0.3105;AMR_AF=0.1297;AFR_AF=0.0537;EUR_AF=0.1511;SAS_AF=0.226;AA=G|||;VT=SNP
1	243918083	rs4565696	C	T	100	PASS	AC=1522;AF=0.303914;AN=5008;NS=2504;DP=16528;EAS_AF=0.3165;AMR_AF=0.2493;AFR_AF=0.4463;EUR_AF=0.1988;SAS_AF=0.2454;AA=c|||;VT=SNP
1	243918313	rs2881275	G	C	100	PASS	AC=1336;AF=0.266773;AN=5008;NS=2504;DP=19328;EAS_AF=0.3155;AMR_AF=0.2421;AFR_AF=0.2988;EUR_AF=0.1998;SAS_AF=0.2597;AA=T|||;VT=SNP
1	243918382	rs73128276	T	C	100	PASS	AC=203;AF=0.0405351;AN=5008;NS=2504;DP=17023;EAS_AF=0.0069;AMR_AF=0.0764;AFR_AF=0.0877;EUR_AF=0.0089;SAS_AF=0.0184;AA=T|||;VT=SNP
1	243919773	rs971285	G	A	100	PASS	AC=2001;AF=0.399561;AN=5008;NS=2504;DP=19226;EAS_AF=0.4256;AMR_AF=0.5504;AFR_AF=0.0832;EUR_AF=0.6571;SAS_AF=0.4284;AA=G|||;VT=SNP
1	243920382	rs2881274	G	C	100	PASS	AC=3657;AF=0.730232;AN=5008;NS=2504;DP=18013;EAS_AF=0.7609;AMR_AF=0.8141;AFR_AF=0.593;EUR_AF=0.8588;SAS_AF=0.6922;AA=C|||;VT=SNP
1	243920794	rs118086219	C	T	100	PASS	AC=73;AF=0.0145767;AN=5008;NS=2504;DP=13375;EAS_AF=0.0258;AMR_AF=0;AFR_AF=0;EUR_AF=0;SAS_AF=0.0481;AA=C|||;VT=SNP
1	243920895	rs6674314	A	G	100	PASS	AC=1623;AF=0.324081;AN=5008;NS=2504;DP=15291;EAS_AF=0.3333;AMR_AF=0.2622;AFR_AF=0.4871;EUR_AF=0.2018;SAS_AF=0.2638;AA=G|||;VT=SNP
1	243922215	rs76856798	C	T	100	PASS	AC=138;AF=0.0275559;AN=5008;NS=2504;DP=18663;EAS_AF=0.0397;AMR_AF=0.0086;AFR_AF=0.0008;EUR_AF=0.0189;SAS_AF=0.0736;AA=C|||;VT=SNP
1	243922374	rs12743000	G	A	100	PASS	AC=1978;AF=0.394968;AN=5008;NS=2504;DP=15884;EAS_AF=0.4276;AMR_AF=0.5504;AFR_AF=0.0643;EUR_AF=0.6571;SAS_AF=0.4284;AA=G|||;VT=SNP
1	243923229	rs10803158	A	G	100	PASS	AC=1895;AF=0.378395;AN=5008;NS=2504;DP=18994;EAS_AF=0.3333;AMR_AF=0.2752;AFR_AF=0.6876;EUR_AF=0.2018;SAS_AF=0.2618;AA=G|||;VT=SNP
1	243923244	rs10927067	G	A	100	PASS	AC=1893;AF=0.377995;AN=5008;NS=2504;DP=18964;EAS_AF=0.3333;AMR_AF=0.2752;AFR_AF=0.6861;EUR_AF=0.2018;SAS_AF=0.2618;AA=A|||;VT=SNP
1	243923452	rs10927068	C	T	100	PASS	AC=1207;AF=0.241014;AN=5008;NS=2504;DP=16209;EAS_AF=0.3333;AMR_AF=0.2133;AFR_AF=0.2443;EUR_AF=0.161;SAS_AF=0.2434;AA=C|||;VT=SNP
1	243924743	rs1870272	T	A	100	PASS	AC=1994;AF=0.398163;AN=5008;NS=2504;DP=18223;EAS_AF=0.4266;AMR_AF=0.5476;AFR_AF=0.0424;EUR_AF=0.6561;SAS_AF=0.4785;AA=T|||;VT=SNP
1	243925955	rs76938173	T	C	100	PASS	AC=30;AF=0.00599042;AN=5008;NS=2504;DP=18701;EAS_AF=0.0298;AMR_AF=0;AFR_AF=0;EUR_AF=0;SAS_AF=0;AA=T|||;VT=SNP
1	243927798	rs76999655	G	A	100	PASS	AC=113;AF=0.0225639;AN=5008;NS=2504;DP=13966;EAS_AF=0.0962;AMR_AF=0.0072;AFR_AF=0;EUR_AF=0.008;SAS_AF=0.0031;AA=G|||;VT=SNP
1	243930399	rs57824597	C	T	100	PASS	AC=1438;AF=0.287141;AN=5008;NS=2504;DP=19858;EAS_AF=0.3363;AMR_AF=0.2478;AFR_AF=0.3691;EUR_AF=0.2008;SAS_AF=0.2423;AA=C|||;VT=SNP
1	243930449	rs9428970	T	A	100	PASS	AC=3916;AF=0.781949;AN=5008;NS=2504;DP=18707;EAS_AF=0.756;AMR_AF=0.8256;AFR_AF=0.7784;EUR_AF=0.8608;SAS_AF=0.7014;AA=A|||;VT=SNP
1	243932275	rs2345994	T	C	100	PASS	AC=1959;AF=0.391174;AN=5008;NS=2504;DP=17618;EAS_AF=0.4206;AMR_AF=0.5476;AFR_AF=0.0424;EUR_AF=0.6561;SAS_AF=0.4489;AA=T|||;VT=SNP
1	243933568	rs897960	G	A	100	PASS	AC=3889;AF=0.776558;AN=5008;NS=2504;DP=18587;EAS_AF=0.7381;AMR_AF=0.8242;AFR_AF=0.7738;EUR_AF=0.8598;SAS_AF=0.7004;AA=A|||;VT=SNP
1	243936136	rs7545162	A	G	100	PASS	AC=1542;AF=0.307907;AN=5008;NS=2504;DP=14863;EAS_AF=0.3185;AMR_AF=0.2651;AFR_AF=0.4486;EUR_AF=0.2048;SAS_AF=0.2434;AA=A|||;VT=SNP
1	243937445	rs1458024	G	C	100	PASS	AC=1817;AF=0.362819;AN=5008;NS=2504;DP=18632;EAS_AF=0.3165;AMR_AF=0.2709;AFR_AF=0.6596;EUR_AF=0.2018;SAS_AF=0.2403;AA=C|||;VT=SNP
1	243938088	rs9287268	G	A	100	PASS	AC=4437;AF=0.885982;AN=5008;NS=2504;DP=17746;EAS_AF=0.8562;AMR_AF=0.866;AFR_AF=0.9955;EUR_AF=0.8797;SAS_AF=0.7894;AA=A|||;VT=SNP
1	243938405	rs140375421	T	C	100	PASS	AC=14;AF=0.00279553;AN=5008;NS=2504;DP=20952;EAS_AF=0.0129;AMR_AF=0;AFR_AF=0;EUR_AF=0;SAS_AF=0.001;AA=T|||;VT=SNP
1	243939970	rs1531244	A	G	100	PASS	AC=2064;AF=0.412141;AN=5008;NS=2504;DP=18411;EAS_AF=0.4226;AMR_AF=0.5548;AFR_AF=0.1051;EUR_AF=0.661;SAS_AF=0.4591;AA=A|||;VT=SNP
1	243940076	rs12048930	C	T	100	PASS	AC=1320;AF=0.263578;AN=5008;NS=2504;DP=18576;EAS_AF=0.3155;AMR_AF=0.2421;AFR_AF=0.2988;EUR_AF=0.2018;SAS_AF=0.2413;AA=C|||;VT=SNP
1	243942463	rs6682456	C	A	100	PASS	AC=3651;AF=0.729034;AN=5008;NS=2504;DP=19276;EAS_AF=0.7569;AMR_AF=0.8112;AFR_AF=0.593;EUR_AF=0.8598;SAS_AF=0.6912;AA=A|||;VT=SNP
1	243943084	rs4132509	C	A	100	PASS	AC=1356;AF=0.270767;AN=5008;NS=2504;DP=15145;EAS_AF=0.3175;AMR_AF=0.245;AFR_AF=0.3238;EUR_AF=0.2008;SAS_AF=0.2413;AA=C|||;VT=SNP
1	243943907	rs7551241	A	G	100	PASS	AC=2012;AF=0.401757;AN=5008;NS=2504;DP=9780;EAS_AF=0.4226;AMR_AF=0.5533;AFR_AF=0.0651;EUR_AF=0.663;SAS_AF=0.4591;AA=A|||;VT=SNP
1	243945131	rs6429435	T	C	100	PASS	AC=2026;AF=0.404553;AN=5008;NS=2504;DP=17575;EAS_AF=0.4226;AMR_AF=0.5533;AFR_AF=0.0779;EUR_AF=0.66;SAS_AF=0.4591;AA=T|||;VT=SNP
1	243946072	rs4639743	G	A	100	PASS	AC=2005;AF=0.400359;AN=5008;NS=2504;DP=20055;EAS_AF=0.4206;AMR_AF=0.5533;AFR_AF=0.0643;EUR_AF=0.659;SAS_AF=0.4591;AA=G|||;VT=SNP
1	243946917	rs4610997	T	A	100	PASS	AC=2031;AF=0.405551;AN=5008;NS=2504;DP=14160;EAS_AF=0.4206;AMR_AF=0.5533;AFR_AF=0.0847;EUR_AF=0.659;SAS_AF=0.4581;AA=T|||;VT=SNP
1	243946949	rs4369213	G	A	100	PASS	AC=199;AF=0.0397364;AN=5008;NS=2504;DP=15508;EAS_AF=0.1885;AMR_AF=0.0072;AFR_AF=0.0008;EUR_AF=0;SAS_AF=0.0031;AA=G|||;VT=SNP
1	243948436	rs138309077	G	A	100	PASS	AC=80;AF=0.0159744;AN=5008;NS=2504;DP=11417;EAS_AF=0.0288;AMR_AF=0.0677;AFR_AF=0.0023;EUR_AF=0;SAS_AF=0.001;AA=G|||;VT=SNP
1	243949466	rs4372234	G	C	100	PASS	AC=97;AF=0.019369;AN=5008;NS=2504;DP=20177;EAS_AF=0.0942;AMR_AF=0;AFR_AF=0;EUR_AF=0;SAS_AF=0.002;AA=G|||;VT=SNP
1	243952150	rs73128287	T	G	100	PASS	AC=1385;AF=0.276558;AN=5008;NS=2504;DP=18158;EAS_AF=0.3363;AMR_AF=0.245;AFR_AF=0.3268;EUR_AF=0.2018;SAS_AF=0.2464;AA=T|||;VT=SNP
1	243953583	rs12142652	A	G	100	PASS	AC=2034;AF=0.40615;AN=5008;NS=2504;DP=22813;EAS_AF=0.4226;AMR_AF=0.5519;AFR_AF=0.0847;EUR_AF=0.659;SAS_AF=0.4601;AA=A|||;VT=SNP
1	243954407	rs12047209	A	C	100	PASS	AC=827;AF=0.165136;AN=5008;NS=2504;DP=20728;EAS_AF=0.3105;AMR_AF=0.1297;AFR_AF=0.0537;EUR_AF=0.1511;SAS_AF=0.2055;AA=A|||;VT=SNP
1	243954551	rs9287269	G	A	100	PASS	AC=1863;AF=0.372005;AN=5008;NS=2504;DP=19591;EAS_AF=0.3175;AMR_AF=0.2752;AFR_AF=0.6899;EUR_AF=0.2018;SAS_AF=0.2423;AA=A|||;VT=SNP
1	243954652	rs7553458	A	G	100	PASS	AC=3899;AF=0.778554;AN=5008;NS=2504;DP=18083;EAS_AF=0.7401;AMR_AF=0.8271;AFR_AF=0.7769;EUR_AF=0.8598;SAS_AF=0.7025;AA=G|||;VT=SNP
1	243956120	rs10927075	A	T	100	PASS	AC=2035;AF=0.40635;AN=5008;NS=2504;DP=20972;EAS_AF=0.4226;AMR_AF=0.5519;AFR_AF=0.0847;EUR_AF=0.66;SAS_AF=0.4601;AA=A|||;VT=SNP
1	243956683	rs78631843	C	T	100	PASS	AC=345;AF=0.0688898;AN=5008;NS=2504;DP=14809;EAS_AF=0.1161;AMR_AF=0.0216;AFR_AF=0.0825;EUR_AF=0.0189;SAS_AF=0.0869;AA=C|||;VT=SNP
1	243956903	rs12403316	C	T	100	PASS	AC=1319;AF=0.263379;AN=5008;NS=2504;DP=16362;EAS_AF=0.3175;AMR_AF=0.2421;AFR_AF=0.2965;EUR_AF=0.1998;SAS_AF=0.2434;AA=C|||;VT=SNP
1	243957150	rs10733129	A	G	100	PASS	AC=4438;AF=0.886182;AN=5008;NS=2504;DP=16256;EAS_AF=0.8562;AMR_AF=0.8674;AFR_AF=0.9955;EUR_AF=0.8797;SAS_AF=0.7894;AA=G|||;VT=SNP
1	243957743	rs113113962	G	A	100	PASS	AC=204;AF=0.0407348;AN=5008;NS=2504;DP=19251;EAS_AF=0.0069;AMR_AF=0.0778;AFR_AF=0.0877;EUR_AF=0.0089;SAS_AF=0.0184;AA=G|||;VT=SNP
1	243958293	rs10927076	A	G	100	PASS	AC=1072;AF=0.214058;AN=5008;NS=2504;DP=20010;EAS_AF=0.3105;AMR_AF=0.1614;AFR_AF=0.1778;EUR_AF=0.1909;SAS_AF=0.2249;AA=A|||;VT=SNP
1	243959106	rs12116882	G	A	100	PASS	AC=1354;AF=0.270367;AN=5008;NS=2504;DP=15496;EAS_AF=0.3175;AMR_AF=0.2421;AFR_AF=0.3238;EUR_AF=0.1998;SAS_AF=0.2423;AA=G|||;VT=SNP
1	243959543	rs6672195	T	C	100	PASS	AC=2009;AF=0.401158;AN=5008;NS=2504;DP=19359;EAS_AF=0.4226;AMR_AF=0.5533;AFR_AF=0.0643;EUR_AF=0.66;SAS_AF=0.4601;AA=T|||;VT=SNP
1	243961216	rs12097127	A	G	100	PASS	AC=3905;AF=0.779752;AN=5008;NS=2504;DP=10536;EAS_AF=0.7401;AMR_AF=0.8271;AFR_AF=0.7799;EUR_AF=0.8608;SAS_AF=0.7035;AA=G|||;VT=SNP
1	243962833	rs114920270	T	C	100	PASS	AC=178;AF=0.0355431;AN=5008;NS=2504;DP=16898;EAS_AF=0.005;AMR_AF=0.0749;AFR_AF=0.003;EUR_AF=0.0547;SAS_AF=0.0634;AA=T|||;VT=SNP
1	243963175	rs12746623	G	A	100	PASS	AC=1988;AF=0.396965;AN=5008;NS=2504;DP=16256;EAS_AF=0.4216;AMR_AF=0.5504;AFR_AF=0.062;EUR_AF=0.6571;SAS_AF=0.4479;AA=G|||;VT=SNP
1	243963804	rs142913089	G	A	100	PASS	AC=31;AF=0.0061901;AN=5008;NS=2504;DP=17865;EAS_AF=0.0308;AMR_AF=0;AFR_AF=0;EUR_AF=0;SAS_AF=0;AA=G|||;VT=SNP
1	243963896	rs4658592	T	C	100	PASS	AC=1967;AF=0.392772;AN=5008;NS=2504;DP=17059;EAS_AF=0.4226;AMR_AF=0.549;AFR_AF=0.0454;EUR_AF=0.6581;SAS_AF=0.4479;AA=T|||;VT=SNP
1	243964902	rs7534117	G	T	100	PASS	AC=1523;AF=0.304113;AN=5008;NS=2504;DP=16697;EAS_AF=0.3165;AMR_AF=0.255;AFR_AF=0.4455;EUR_AF=0.2008;SAS_AF=0.2413;AA=G|||;VT=SNP
1	243964992	rs7512207	C	T	100	PASS	AC=3617;AF=0.722244;AN=5008;NS=2504;DP=17097;EAS_AF=0.7401;AMR_AF=0.8098;AFR_AF=0.5825;EUR_AF=0.8588;SAS_AF=0.6902;AA=T|||;VT=SNP
1	243965623	rs7514984	C	T	100	PASS	AC=1598;AF=0.319089;AN=5008;NS=2504;DP=16108;EAS_AF=0.3175;AMR_AF=0.2594;AFR_AF=0.4985;EUR_AF=0.2008;SAS_AF=0.2423;AA=T|||;VT=SNP
1	243966454	rs34477525	T	A	100	PASS	AC=1345;AF=0.26857;AN=5008;NS=2504;DP=15603;EAS_AF=0.3353;AMR_AF=0.2435;AFR_AF=0.3003;EUR_AF=0.2008;SAS_AF=0.2444;AA=A|||;VT=SNP
1	243966652	rs151287790	G	A	100	PASS	AC=31;AF=0.0061901;AN=5008;NS=2504;DP=14173;EAS_AF=0.0308;AMR_AF=0;AFR_AF=0;EUR_AF=0;SAS_AF=0;AA=G|||;VT=SNP
1	243967674	rs12744253	G	A	100	PASS	AC=1989;AF=0.397165;AN=5008;NS=2504;DP=16723;EAS_AF=0.4226;AMR_AF=0.549;AFR_AF=0.0628;EUR_AF=0.6571;SAS_AF=0.4479;AA=G|||;VT=SNP
1	243969361	rs73117450	G	C	100	PASS	AC=211;AF=0.0421326;AN=5008;NS=2504;DP=18537;EAS_AF=0.0079;AMR_AF=0.0793;AFR_AF=0.0908;EUR_AF=0.0099;SAS_AF=0.0184;AA=G|||;VT=SNP
1	243973752	rs7523822	C	T	100	PASS	AC=1338;AF=0.267173;AN=5008;NS=2504;DP=20212;EAS_AF=0.3343;AMR_AF=0.245;AFR_AF=0.2973;EUR_AF=0.2008;SAS_AF=0.2413;AA=C|||;VT=SNP
1	243974229	rs111536894	T	C	100	PASS	AC=3914;AF=0.78155;AN=5008;NS=2504;DP=17713;EAS_AF=0.7579;AMR_AF=0.8285;AFR_AF=0.7746;EUR_AF=0.8608;SAS_AF=0.7004;AA=T|||;VT=SNP
1	243974813	rs193107782	G	A	100	PASS	AC=1362;AF=0.271965;AN=5008;NS=2504;DP=20347;EAS_AF=0.3185;AMR_AF=0.2464;AFR_AF=0.326;EUR_AF=0.2008;SAS_AF=0.2423;AA=G|||;VT=SNP
1	243975753	rs6691020	T	C	100	PASS	AC=2038;AF=0.406949;AN=5008;NS=2504;DP=22581;EAS_AF=0.4246;AMR_AF=0.5548;AFR_AF=0.0847;EUR_AF=0.66;SAS_AF=0.4591;AA=t|||;VT=SNP
1	243975773	rs145490615	T	A	100	PASS	AC=21;AF=0.00419329;AN=5008;NS=2504;DP=23045;EAS_AF=0.0198;AMR_AF=0;AFR_AF=0;EUR_AF=0.001;SAS_AF=0;AA=t|||;VT=SNP
1	243975787	rs201621478	A	C	100	PASS	AC=21;AF=0.00419329;AN=5008;NS=2504;DP=22887;EAS_AF=0.0198;AMR_AF=0;AFR_AF=0;EUR_AF=0.001;SAS_AF=0;AA=a|||;VT=SNP
1	243976035	rs12136727	C	A	100	PASS	AC=1993;AF=0.397963;AN=5008;NS=2504;DP=20380;EAS_AF=0.4226;AMR_AF=0.5533;AFR_AF=0.062;EUR_AF=0.6581;SAS_AF=0.4489;AA=c|||;VT=SNP
1	243976837	rs6703013	G	A	100	PASS	AC=3644;AF=0.727636;AN=5008;NS=2504;DP=14384;EAS_AF=0.7569;AMR_AF=0.8098;AFR_AF=0.5817;EUR_AF=0.8598;SAS_AF=0.7004;AA=A|||;VT=SNP
1	243979132	rs144872229	T	C	100	PASS	AC=183;AF=0.0365415;AN=5008;NS=2504;DP=15832;EAS_AF=0.005;AMR_AF=0.0749;AFR_AF=0.003;EUR_AF=0.0547;SAS_AF=0.0685;AA=T|||;VT=SNP
1	243981611	rs12136624	C	A	100	PASS	AC=1313;AF=0.262181;AN=5008;NS=2504;DP=19099;EAS_AF=0.3194;AMR_AF=0.2406;AFR_AF=0.292;EUR_AF=0.1998;SAS_AF=0.2423;AA=C|||;VT=SNP
1	243982709	rs6681863	C	G	100	PASS	AC=1357;AF=0.270966;AN=5008;NS=2504;DP=19271;EAS_AF=0.3185;AMR_AF=0.2421;AFR_AF=0.3253;EUR_AF=0.1998;SAS_AF=0.2423;AA=C|||;VT=SNP
1	243983166	rs4484910	C	T	100	PASS	AC=3683;AF=0.735423;AN=5008;NS=2504;DP=17542;EAS_AF=0.7401;AMR_AF=0.8184;AFR_AF=0.6188;EUR_AF=0.8608;SAS_AF=0.7004;AA=c|||;VT=SNP
1	243983501	rs144153979	G	A	100	PASS	AC=144;AF=0.028754;AN=5008;NS=2504;DP=17158;EAS_AF=0.0833;AMR_AF=0.0735;AFR_AF=0.003;EUR_AF=0.002;SAS_AF=0.0031;AA=G|||;VT=SNP
1	243983723	rs7552659	T	C	100	PASS	AC=2076;AF=0.414537;AN=5008;NS=2504;DP=20955;EAS_AF=0.4226;AMR_AF=0.5548;AFR_AF=0.1157;EUR_AF=0.66;SAS_AF=0.4581;AA=T|||;VT=SNP
1	243983830	rs10927078	C	T	100	PASS	AC=1068;AF=0.213259;AN=5008;NS=2504;DP=20891;EAS_AF=0.3105;AMR_AF=0.1614;AFR_AF=0.1755;EUR_AF=0.1909;SAS_AF=0.2239;AA=C|||;VT=SNP
1	243983877	rs7552820	T	C	100	PASS	AC=2034;AF=0.40615;AN=5008;NS=2504;DP=21069;EAS_AF=0.4226;AMR_AF=0.5519;AFR_AF=0.0847;EUR_AF=0.66;SAS_AF=0.4591;AA=T|||;VT=SNP
1	243985979	rs113085028	C	G	100	PASS	AC=1321;AF=0.263778;AN=5008;NS=2504;DP=16870;EAS_AF=0.3175;AMR_AF=0.2435;AFR_AF=0.2973;EUR_AF=0.2008;SAS_AF=0.2423;AA=C|||;VT=SNP
1	243986344	rs28869008	C	A	100	PASS	AC=1312;AF=0.261981;AN=5008;NS=2504;DP=19326;EAS_AF=0.3155;AMR_AF=0.2406;AFR_AF=0.2943;EUR_AF=0.1998;SAS_AF=0.2423;AA=C|||;VT=SNP
1	243987379	rs6665170	T	C	100	PASS	AC=3910;AF=0.780751;AN=5008;NS=2504;DP=18025;EAS_AF=0.7569;AMR_AF=0.8256;AFR_AF=0.7723;EUR_AF=0.8608;SAS_AF=0.7025;AA=C|||;VT=SNP
1	243987529	rs112212692	C	T	100	PASS	AC=205;AF=0.0409345;AN=5008;NS=2504;DP=18014;EAS_AF=0.0069;AMR_AF=0.0778;AFR_AF=0.0885;EUR_AF=0.0089;SAS_AF=0.0184;AA=C|||;VT=SNP
1	243987674	rs6429438	A	G	100	PASS	AC=4439;AF=0.886382;AN=5008;NS=2504;DP=18022;EAS_AF=0.8571;AMR_AF=0.8689;AFR_AF=0.9955;EUR_AF=0.8797;SAS_AF=0.7883;AA=G|||;VT=SNP
1	243988316	rs12127367	A	C	100	PASS	AC=1356;AF=0.270767;AN=5008;NS=2504;DP=25438;EAS_AF=0.3393;AMR_AF=0.2478;AFR_AF=0.3041;EUR_AF=0.2008;SAS_AF=0.2434;AA=A|||;VT=SNP
1	243990770	rs10803161	T	C	100	PASS	AC=1343;AF=0.268171;AN=5008;NS=2504;DP=17480;EAS_AF=0.3373;AMR_AF=0.2435;AFR_AF=0.2988;EUR_AF=0.1998;SAS_AF=0.2434;AA=T|||;VT=SNP
1	243990833	rs4518884	C	T	100	PASS	AC=2036;AF=0.40655;AN=5008;NS=2504;DP=17875;EAS_AF=0.4226;AMR_AF=0.5504;AFR_AF=0.087;EUR_AF=0.66;SAS_AF=0.4591;AA=C|||;VT=SNP
1	243990955	rs4313380	T	C	100	PASS	AC=3653;AF=0.729433;AN=5008;NS=2504;DP=18367;EAS_AF=0.7609;AMR_AF=0.8098;AFR_AF=0.5832;EUR_AF=0.8608;SAS_AF=0.7025;AA=C|||;VT=SNP
1	243993123	rs7519673	A	G	100	PASS	AC=830;AF=0.165735;AN=5008;NS=2504;DP=18059;EAS_AF=0.3125;AMR_AF=0.1282;AFR_AF=0.0545;EUR_AF=0.1511;SAS_AF=0.2065;AA=A|||;VT=SNP
1	243993530	rs6429439	A	T	100	PASS	AC=3900;AF=0.778754;AN=5008;NS=2504;DP=19407;EAS_AF=0.7431;AMR_AF=0.8271;AFR_AF=0.7753;EUR_AF=0.8608;SAS_AF=0.7014;AA=T|||;VT=SNP
1	243994216	rs10927081	T	C	100	PASS	AC=1976;AF=0.394569;AN=5008;NS=2504;DP=20171;EAS_AF=0.4246;AMR_AF=0.549;AFR_AF=0.0424;EUR_AF=0.659;SAS_AF=0.4581;AA=T|||;VT=SNP
1	243995041	rs10157763	T	C	100	PASS	AC=2001;AF=0.399561;AN=5008;NS=2504;DP=16253;EAS_AF=0.4216;AMR_AF=0.5504;AFR_AF=0.062;EUR_AF=0.659;SAS_AF=0.4591;AA=T|||;VT=SNP
1	243995271	rs12049228	C	A	100	PASS	AC=1353;AF=0.270168;AN=5008;NS=2504;DP=12408;EAS_AF=0.3155;AMR_AF=0.2421;AFR_AF=0.3253;EUR_AF=0.2008;SAS_AF=0.2403;AA=C|||;VT=SNP
1	243995348	rs6659180	C	T	100	PASS	AC=1540;AF=0.307508;AN=5008;NS=2504;DP=11961;EAS_AF=0.3343;AMR_AF=0.2536;AFR_AF=0.4455;EUR_AF=0.2018;SAS_AF=0.2403;AA=C|||;VT=SNP
1	243995640	rs12021907	C	T	100	PASS	AC=843;AF=0.168331;AN=5008;NS=2504;DP=13552;EAS_AF=0.3274;AMR_AF=0.1297;AFR_AF=0.0545;EUR_AF=0.1511;SAS_AF=0.2035;AA=C|||;VT=SNP
1	243996639	rs111967135	C	T	100	PASS	AC=194;AF=0.038738;AN=5008;NS=2504;DP=20503;EAS_AF=0.0069;AMR_AF=0.0764;AFR_AF=0.0809;EUR_AF=0.0089;SAS_AF=0.0184;AA=C|||;VT=SNP
1	243997019	rs10927082	C	A	100	PASS	AC=3885;AF=0.775759;AN=5008;NS=2504;DP=14585;EAS_AF=0.7292;AMR_AF=0.8242;AFR_AF=0.7791;EUR_AF=0.8598;SAS_AF=0.6984;AA=A|||;VT=SNP
1	243997793	rs4402112	A	T	100	PASS	AC=3643;AF=0.727436;AN=5008;NS=2504;DP=21696;EAS_AF=0.756;AMR_AF=0.8084;AFR_AF=0.5832;EUR_AF=0.8598;SAS_AF=0.6994;AA=T|||;VT=SNP
1	243999124	rs9428981	T	A	100	PASS	AC=3911;AF=0.78095;AN=5008;NS=2504;DP=16251;EAS_AF=0.7569;AMR_AF=0.8242;AFR_AF=0.7769;EUR_AF=0.8598;SAS_AF=0.6994;AA=A|||;VT=SNP
1	244000069	rs6688737	A	G	100	PASS	AC=3898;AF=0.778355;AN=5008;NS=2504;DP=14704;EAS_AF=0.7401;AMR_AF=0.8242;AFR_AF=0.7799;EUR_AF=0.8598;SAS_AF=0.6994;AA=G|||;VT=SNP
1	244000200	rs6699821	G	A	100	PASS	AC=3599;AF=0.71865;AN=5008;NS=2504;DP=11133;EAS_AF=0.7401;AMR_AF=0.8069;AFR_AF=0.562;EUR_AF=0.8598;SAS_AF=0.7004;AA=G|||;VT=SNP
1	244000874	rs4614244	C	T	100	PASS	AC=4434;AF=0.885383;AN=5008;NS=2504;DP=18366;EAS_AF=0.8581;AMR_AF=0.866;AFR_AF=0.9955;EUR_AF=0.8787;SAS_AF=0.7853;AA=T|||;VT=SNP
1	244002773	rs4590656	C	T	100	PASS	AC=2001;AF=0.399561;AN=5008;NS=2504;DP=15825;EAS_AF=0.4226;AMR_AF=0.5504;AFR_AF=0.062;EUR_AF=0.6581;SAS_AF=0.4591;AA=C|||;VT=SNP
1	244003446	rs10803162	C	T	100	PASS	AC=1363;AF=0.272165;AN=5008;NS=2504;DP=14051;EAS_AF=0.3323;AMR_AF=0.2435;AFR_AF=0.3192;EUR_AF=0.2008;SAS_AF=0.2403;AA=C|||;VT=SNP
1	244004083	rs148232822	T	G	100	PASS	AC=51;AF=0.0101837;AN=5008;NS=2504;DP=13466;EAS_AF=0.0407;AMR_AF=0.0014;AFR_AF=0;EUR_AF=0;SAS_AF=0.0092;AA=T|||;VT=SNP
1	244004392	rs4593807	G	A	100	PASS	AC=3897;AF=0.778155;AN=5008;NS=2504;DP=15899;EAS_AF=0.7431;AMR_AF=0.8242;AFR_AF=0.7761;EUR_AF=0.8608;SAS_AF=0.6994;AA=A|||;VT=SNP
1	244009113	rs12138168	A	G	100	PASS	AC=1285;AF=0.256589;AN=5008;NS=2504;DP=15381;EAS_AF=0.3244;AMR_AF=0.2406;AFR_AF=0.267;EUR_AF=0.2008;SAS_AF=0.2413;AA=A|||;VT=SNP
1	244011843	rs12045787	T	A	100	PASS	AC=1362;AF=0.271965;AN=5008;NS=2504;DP=18094;EAS_AF=0.3214;AMR_AF=0.2421;AFR_AF=0.3268;EUR_AF=0.2008;SAS_AF=0.2413;AA=T|||;VT=SNP
1	244011942	rs4322213	C	T	100	PASS	AC=3633;AF=0.725439;AN=5008;NS=2504;DP=17858;EAS_AF=0.744;AMR_AF=0.8084;AFR_AF=0.5832;EUR_AF=0.8598;SAS_AF=0.7014;AA=T|||;VT=SNP
1	244014490	rs73117478	C	A	100	PASS	AC=946;AF=0.188898;AN=5008;NS=2504;DP=14021;EAS_AF=0.3046;AMR_AF=0.1816;AFR_AF=0.1566;EUR_AF=0.1193;SAS_AF=0.1902;AA=C|||;VT=SNP
1	244015295	rs12752825	A	G	100	PASS	AC=1269;AF=0.253395;AN=5008;NS=2504;DP=17208;EAS_AF=0.3601;AMR_AF=0.3847;AFR_AF=0.0242;EUR_AF=0.3608;SAS_AF=0.2495;AA=A|||;VT=SNP
1	244015993	rs4430311	C	T	100	PASS	AC=2527;AF=0.504593;AN=5008;NS=2504;DP=15321;EAS_AF=0.4444;AMR_AF=0.6441;AFR_AF=0.3805;EUR_AF=0.6471;SAS_AF=0.4888;AA=T|||;VT=SNP
1	244016360	rs6658852	A	C	100	PASS	AC=3990;AF=0.796725;AN=5008;NS=2504;DP=14787;EAS_AF=0.7411;AMR_AF=0.8329;AFR_AF=0.8608;EUR_AF=0.839;SAS_AF=0.6984;AA=C|||;VT=SNP
1	244017365	rs12753750	C	T	100	PASS	AC=2026;AF=0.404553;AN=5008;NS=2504;DP=17812;EAS_AF=0.4167;AMR_AF=0.549;AFR_AF=0.1082;EUR_AF=0.6332;SAS_AF=0.455;AA=C|||;VT=SNP
1	244017865	rs11579649	C	T	100	PASS	AC=2019;AF=0.403155;AN=5008;NS=2504;DP=17596;EAS_AF=0.4147;AMR_AF=0.5476;AFR_AF=0.1051;EUR_AF=0.6332;SAS_AF=0.455;AA=C|||;VT=SNP
1	244019006	rs73117483	A	C	100	PASS	AC=269;AF=0.0537141;AN=5008;NS=2504;DP=18953;EAS_AF=0.0169;AMR_AF=0.0821;AFR_AF=0.1203;EUR_AF=0.0089;SAS_AF=0.0276;AA=A|||;VT=SNP
1	244020280	rs75801945	G	A	100	PASS	AC=255;AF=0.0509185;AN=5008;NS=2504;DP=17246;EAS_AF=0.0169;AMR_AF=0.0793;AFR_AF=0.1112;EUR_AF=0.0089;SAS_AF=0.0276;AA=G|||;VT=SNP
1	244020303	rs73117490	C	A	100	PASS	AC=255;AF=0.0509185;AN=5008;NS=2504;DP=16968;EAS_AF=0.0169;AMR_AF=0.0793;AFR_AF=0.1112;EUR_AF=0.0089;SAS_AF=0.0276;AA=C|||;VT=SNP
1	244022526	rs73117492	G	A	100	PASS	AC=260;AF=0.0519169;AN=5008;NS=2504;DP=22186;EAS_AF=0.0169;AMR_AF=0.0836;AFR_AF=0.1127;EUR_AF=0.0089;SAS_AF=0.0276;AA=G|||;VT=SNP
1	244023403	rs116364534	T	G	100	PASS	AC=182;AF=0.0363419;AN=5008;NS=2504;DP=23365;EAS_AF=0.005;AMR_AF=0.0735;AFR_AF=0.003;EUR_AF=0.0557;SAS_AF=0.0675;AA=T|||;VT=SNP
1	244023667	rs3008657	G	A	100	PASS	AC=2047;AF=0.408746;AN=5008;NS=2504;DP=19069;EAS_AF=0.4157;AMR_AF=0.5418;AFR_AF=0.1324;EUR_AF=0.6272;SAS_AF=0.456;AA=G|||;VT=SNP
1	244023680	rs2953328	C	T	100	PASS	AC=2493;AF=0.497804;AN=5008;NS=2504;DP=19323;EAS_AF=0.4345;AMR_AF=0.6354;AFR_AF=0.3782;EUR_AF=0.6362;SAS_AF=0.4847;AA=T|||;VT=SNP
1	244023793	rs3008658	T	A	100	PASS	AC=2339;AF=0.467053;AN=5008;NS=2504;DP=16189;EAS_AF=0.4335;AMR_AF=0.621;AFR_AF=0.2731;EUR_AF=0.6352;SAS_AF=0.4816;AA=T|||;VT=SNP
1	244023962	rs3008659	G	C	100	PASS	AC=2492;AF=0.497604;AN=5008;NS=2504;DP=17659;EAS_AF=0.4335;AMR_AF=0.6354;AFR_AF=0.3782;EUR_AF=0.6372;SAS_AF=0.4836;AA=G|||;VT=SNP
1	244024121	rs2953330	G	T	100	PASS	AC=2007;AF=0.400759;AN=5008;NS=2504;DP=19220;EAS_AF=0.4167;AMR_AF=0.5288;AFR_AF=0.1278;EUR_AF=0.6024;SAS_AF=0.455;AA=G|||;VT=SNP
1	244024173	rs73117497	A	G	100	PASS	AC=444;AF=0.0886581;AN=5008;NS=2504;DP=19098;EAS_AF=0.0169;AMR_AF=0.0937;AFR_AF=0.2466;EUR_AF=0.0089;SAS_AF=0.0276;AA=A|||;VT=SNP
1	244024268	rs2953331	A	G	100	PASS	AC=2505;AF=0.5002;AN=5008;NS=2504;DP=21545;EAS_AF=0.4365;AMR_AF=0.6369;AFR_AF=0.3865;EUR_AF=0.6362;SAS_AF=0.4826;AA=G|||;VT=SNP
1	244024703	rs3008660	T	G	100	PASS	AC=2503;AF=0.4998;AN=5008;NS=2504;DP=19921;EAS_AF=0.4365;AMR_AF=0.6369;AFR_AF=0.3828;EUR_AF=0.6382;SAS_AF=0.4836;AA=G|||;VT=SNP
1	244025018	rs6680110	G	A	100	PASS	AC=436;AF=0.0870607;AN=5008;NS=2504;DP=18083;EAS_AF=0.0169;AMR_AF=0.0937;AFR_AF=0.2405;EUR_AF=0.0089;SAS_AF=0.0276;AA=g|||;VT=SNP
1	244025055	rs6656374	C	G	100	PASS	AC=440;AF=0.0878594;AN=5008;NS=2504;DP=17441;EAS_AF=0.0169;AMR_AF=0.0937;AFR_AF=0.2436;EUR_AF=0.0089;SAS_AF=0.0276;AA=C|||;VT=SNP
1	244025317	rs2953327	C	T	100	PASS	AC=2490;AF=0.497204;AN=5008;NS=2504;DP=18957;EAS_AF=0.4335;AMR_AF=0.6354;AFR_AF=0.3767;EUR_AF=0.6372;SAS_AF=0.4836;AA=c|||;VT=SNP
1	244025328	rs6659065	C	T	100	PASS	AC=440;AF=0.0878594;AN=5008;NS=2504;DP=18731;EAS_AF=0.0169;AMR_AF=0.0937;AFR_AF=0.2436;EUR_AF=0.0089;SAS_AF=0.0276;AA=C|||;VT=SNP
1	244025999	rs2953329	G	A	100	PASS	AC=1811;AF=0.361621;AN=5008;NS=2504;DP=16632;EAS_AF=0.4117;AMR_AF=0.5231;AFR_AF=0.0552;EUR_AF=0.5775;SAS_AF=0.3875;AA=G|||;VT=SNP
1	244026119	rs144417894	G	A	100	PASS	AC=42;AF=0.00838658;AN=5008;NS=2504;DP=18250;EAS_AF=0.0218;AMR_AF=0;AFR_AF=0;EUR_AF=0.005;SAS_AF=0.0153;AA=G|||;VT=SNP
1	244026323	rs79997592	A	G	100	PASS	AC=348;AF=0.0694888;AN=5008;NS=2504;DP=19728;EAS_AF=0.0198;AMR_AF=0.0879;AFR_AF=0.1853;EUR_AF=0.001;SAS_AF=0.0215;AA=A|||;VT=SNP
1	244027105	rs6665865	C	T	100	PASS	AC=316;AF=0.063099;AN=5008;NS=2504;DP=17769;EAS_AF=0.0169;AMR_AF=0.0432;AFR_AF=0.1528;EUR_AF=0.0537;SAS_AF=0.0133;AA=T|||;VT=SNP
1	244027106	rs79399489	G	A	100	PASS	AC=29;AF=0.00579073;AN=5008;NS=2504;DP=17674;EAS_AF=0.0188;AMR_AF=0.0086;AFR_AF=0;EUR_AF=0.003;SAS_AF=0.001;AA=G|||;VT=SNP
1	244028723	rs80058855	G	T	100	PASS	AC=454;AF=0.090655;AN=5008;NS=2504;DP=16420;EAS_AF=0.0159;AMR_AF=0.0461;AFR_AF=0.2557;EUR_AF=0.0547;SAS_AF=0.0133;AA=g|||;VT=SNP
1	244028773	rs112666778	T	G	100	PASS	AC=458;AF=0.0914537;AN=5008;NS=2504;DP=15075;EAS_AF=0.0159;AMR_AF=0.0461;AFR_AF=0.2579;EUR_AF=0.0557;SAS_AF=0.0133;AA=G|||;VT=SNP
1	244028907	rs10927084	C	T	100	PASS	AC=2641;AF=0.527356;AN=5008;NS=2504;DP=13959;EAS_AF=0.7054;AMR_AF=0.3818;AFR_AF=0.531;EUR_AF=0.3956;SAS_AF=0.5777;AA=C|||;VT=SNP
1	244029008	rs559089847	G	C	100	PASS	AC=39;AF=0.00778754;AN=5008;NS=2504;DP=12182;EAS_AF=0.005;AMR_AF=0.0259;AFR_AF=0.0008;EUR_AF=0.0139;SAS_AF=0.001;AA=G|||;VT=SNP
1	244029136	rs111530507	T	A	100	PASS	AC=162;AF=0.0323482;AN=5008;NS=2504;DP=13125;EAS_AF=0.0149;AMR_AF=0.0173;AFR_AF=0.0946;EUR_AF=0.003;SAS_AF=0.0072;AA=A|||;VT=SNP
1	244029137	rs113094403	T	G	100	PASS	AC=164;AF=0.0327476;AN=5008;NS=2504;DP=12967;EAS_AF=0.0149;AMR_AF=0.0173;AFR_AF=0.0961;EUR_AF=0.003;SAS_AF=0.0072;AA=G|||;VT=SNP
1	244029425	rs6672927	C	T	100	PASS	AC=416;AF=0.0830671;AN=5008;NS=2504;DP=11818;EAS_AF=0.0159;AMR_AF=0.0461;AFR_AF=0.2277;EUR_AF=0.0547;SAS_AF=0.0123;AA=T|||;VT=SNP
1	244031878	rs117789777	A	G	100	PASS	AC=52;AF=0.0103834;AN=5008;NS=2504;DP=17335;EAS_AF=0.0139;AMR_AF=0.0043;AFR_AF=0.0204;EUR_AF=0.002;SAS_AF=0.0061;AA=A|||;VT=SNP
1	244032908	rs4497192	C	T	100	PASS	AC=3028;AF=0.604633;AN=5008;NS=2504;DP=18611;EAS_AF=0.7242;AMR_AF=0.4294;AFR_AF=0.73;EUR_AF=0.4543;SAS_AF=0.591;AA=T|||;VT=SNP
1	244034005	rs7545692	G	A	100	PASS	AC=3030;AF=0.605032;AN=5008;NS=2504;DP=17427;EAS_AF=0.7242;AMR_AF=0.4294;AFR_AF=0.73;EUR_AF=0.4563;SAS_AF=0.591;AA=A|||;VT=SNP
1	244034805	rs12083813	C	T	100	PASS	AC=2624;AF=0.523962;AN=5008;NS=2504;DP=9535;EAS_AF=0.7083;AMR_AF=0.3862;AFR_AF=0.5182;EUR_AF=0.3976;SAS_AF=0.5695;AA=C|||;VT=SNP
1	244034962	rs4412578	C	T	100	PASS	AC=3036;AF=0.60623;AN=5008;NS=2504;DP=11453;EAS_AF=0.7242;AMR_AF=0.4294;AFR_AF=0.7428;EUR_AF=0.4543;SAS_AF=0.5818;AA=T|||;VT=SNP
1	244035464	rs75553018	G	A	100	PASS	AC=40;AF=0.00798722;AN=5008;NS=2504;DP=19501;EAS_AF=0.0139;AMR_AF=0.0014;AFR_AF=0.0129;EUR_AF=0.002;SAS_AF=0.0061;AA=G|||;VT=SNP
1	244036263	rs116923829	T	C	100	PASS	AC=40;AF=0.00798722;AN=5008;NS=2504;DP=15987;EAS_AF=0.0139;AMR_AF=0.0014;AFR_AF=0.0129;EUR_AF=0.002;SAS_AF=0.0061;AA=T|||;VT=SNP
1	244037860	rs78189304	G	C	100	PASS	AC=40;AF=0.00798722;AN=5008;NS=2504;DP=19038;EAS_AF=0.0139;AMR_AF=0.0014;AFR_AF=0.0129;EUR_AF=0.002;SAS_AF=0.0061;AA=G|||;VT=SNP
1	244038393	rs115548021	T	C	100	PASS	AC=143;AF=0.0285543;AN=5008;NS=2504;DP=17148;EAS_AF=0.005;AMR_AF=0.072;AFR_AF=0.0015;EUR_AF=0.0378;SAS_AF=0.0491;AA=T|||;VT=SNP
1	244038607	rs75992683	C	A	100	PASS	AC=40;AF=0.00798722;AN=5008;NS=2504;DP=16826;EAS_AF=0.0139;AMR_AF=0.0014;AFR_AF=0.0129;EUR_AF=0.002;SAS_AF=0.0061;AA=C|||;VT=SNP
1	244038620	rs4266864	A	G	100	PASS	AC=2637;AF=0.526558;AN=5008;NS=2504;DP=16993;EAS_AF=0.7093;AMR_AF=0.3862;AFR_AF=0.5182;EUR_AF=0.3976;SAS_AF=0.5818;AA=A|||;VT=SNP
1	244038718	rs75866566	C	T	100	PASS	AC=40;AF=0.00798722;AN=5008;NS=2504;DP=15416;EAS_AF=0.0397;AMR_AF=0;AFR_AF=0;EUR_AF=0;SAS_AF=0;AA=C|||;VT=SNP
1	244039229	rs141507173	A	G	100	PASS	AC=38;AF=0.00758786;AN=5008;NS=2504;DP=17093;EAS_AF=0.0139;AMR_AF=0.0014;AFR_AF=0.0113;EUR_AF=0.002;SAS_AF=0.0061;AA=A|||;VT=SNP
1	244041975	rs59182011	C	T	100	PASS	AC=103;AF=0.0205671;AN=5008;NS=2504;DP=13347;EAS_AF=0.0139;AMR_AF=0.0115;AFR_AF=0.0545;EUR_AF=0.003;SAS_AF=0.0061;AA=C|||;VT=SNP
1	244043333	rs117926710	A	G	100	PASS	AC=48;AF=0.00958466;AN=5008;NS=2504;DP=20159;EAS_AF=0.0377;AMR_AF=0;AFR_AF=0;EUR_AF=0;SAS_AF=0.0102;AA=A|||;VT=SNP
1	244043482	rs73119774	T	C	100	PASS	AC=410;AF=0.081869;AN=5008;NS=2504;DP=18634;EAS_AF=0.0149;AMR_AF=0.0432;AFR_AF=0.2239;EUR_AF=0.0567;SAS_AF=0.0123;AA=T|||;VT=SNP
1	244043918	rs11581399	G	A	100	PASS	AC=102;AF=0.0203674;AN=5008;NS=2504;DP=13609;EAS_AF=0.0139;AMR_AF=0.0115;AFR_AF=0.0537;EUR_AF=0.003;SAS_AF=0.0061;AA=G|||;VT=SNP
1	244044361	rs117682843	A	G	100	PASS	AC=25;AF=0.00499201;AN=5008;NS=2504;DP=17432;EAS_AF=0.0248;AMR_AF=0;AFR_AF=0;EUR_AF=0;SAS_AF=0;AA=A|||;VT=SNP
1	244044810	rs7553354	A	C	100	PASS	AC=335;AF=0.066893;AN=5008;NS=2504;DP=15930;EAS_AF=0.0149;AMR_AF=0.0259;AFR_AF=0.2186;EUR_AF=0.004;SAS_AF=0.0092;AA=C|||;VT=SNP
1	244044980	rs10737889	T	A	100	PASS	AC=2714;AF=0.541933;AN=5008;NS=2504;DP=17720;EAS_AF=0.7093;AMR_AF=0.4035;AFR_AF=0.5234;EUR_AF=0.4503;SAS_AF=0.5869;AA=T|||;VT=SNP
1	244045687	rs34179968	A	G	100	PASS	AC=166;AF=0.033147;AN=5008;NS=2504;DP=20806;EAS_AF=0.002;AMR_AF=0.0389;AFR_AF=0.0061;EUR_AF=0.0616;SAS_AF=0.0685;AA=A|||;VT=SNP
1	244046273	rs79764855	T	C	100	PASS	AC=186;AF=0.0371406;AN=5008;NS=2504;DP=19538;EAS_AF=0.0139;AMR_AF=0.0159;AFR_AF=0.1135;EUR_AF=0.005;SAS_AF=0.0061;AA=T|||;VT=SNP
1	244047324	rs1914235	G	A	100	PASS	AC=2584;AF=0.515974;AN=5008;NS=2504;DP=19386;EAS_AF=0.7093;AMR_AF=0.3818;AFR_AF=0.4841;EUR_AF=0.3946;SAS_AF=0.5798;AA=G|||;VT=SNP
1	244048476	rs74495463	G	A	100	PASS	AC=72;AF=0.014377;AN=5008;NS=2504;DP=21060;EAS_AF=0.0139;AMR_AF=0.0029;AFR_AF=0.0356;EUR_AF=0.003;SAS_AF=0.0061;AA=G|||;VT=SNP
1	244048656	rs4658597	A	G	100	PASS	AC=2993;AF=0.597644;AN=5008;NS=2504;DP=22598;EAS_AF=0.7242;AMR_AF=0.4193;AFR_AF=0.705;EUR_AF=0.4592;SAS_AF=0.591;AA=A|||;VT=SNP
1	244048814	rs117171322	A	G	100	PASS	AC=103;AF=0.0205671;AN=5008;NS=2504;DP=21902;EAS_AF=0.0139;AMR_AF=0.0029;AFR_AF=0.0582;EUR_AF=0.004;SAS_AF=0.0061;AA=A|||;VT=SNP
1	244048936	rs4658598	T	A	100	PASS	AC=3068;AF=0.61262;AN=5008;NS=2504;DP=21296;EAS_AF=0.7252;AMR_AF=0.428;AFR_AF=0.7549;EUR_AF=0.4602;SAS_AF=0.592;AA=A|||;VT=SNP
1	244049279	rs149520458	C	G	100	PASS	AC=102;AF=0.0203674;AN=5008;NS=2504;DP=16616;EAS_AF=0.0139;AMR_AF=0.0029;AFR_AF=0.0582;EUR_AF=0.003;SAS_AF=0.0061;AA=C|||;VT=SNP
1	244049513	rs6680504	G	A	100	PASS	AC=3066;AF=0.61222;AN=5008;NS=2504;DP=16775;EAS_AF=0.7242;AMR_AF=0.428;AFR_AF=0.7549;EUR_AF=0.4602;SAS_AF=0.591;AA=A|||;VT=SNP
1	244050648	rs75044503	C	T	100	PASS	AC=81;AF=0.0161741;AN=5008;NS=2504;DP=17596;EAS_AF=0.0139;AMR_AF=0.0043;AFR_AF=0.0416;EUR_AF=0.003;SAS_AF=0.0061;AA=C|||;VT=SNP
1	244050923	rs112340499	G	C	100	PASS	AC=384;AF=0.0766773;AN=5008;NS=2504;DP=11466;EAS_AF=0.0149;AMR_AF=0.036;AFR_AF=0.202;EUR_AF=0.0586;SAS_AF=0.0184;AA=G|||;VT=SNP
1	244051162	rs12128559	G	C	100	PASS	AC=3069;AF=0.612819;AN=5008;NS=2504;DP=11816;EAS_AF=0.7282;AMR_AF=0.4135;AFR_AF=0.7496;EUR_AF=0.4453;SAS_AF=0.6227;AA=G|||;VT=SNP
1	244051339	rs12136251	C	T	100	PASS	AC=195;AF=0.0389377;AN=5008;NS=2504;DP=15738;EAS_AF=0.0972;AMR_AF=0.0231;AFR_AF=0;EUR_AF=0.0268;SAS_AF=0.0552;AA=C|||;VT=SNP
1	244051533	rs10754812	G	C	100	PASS	AC=2500;AF=0.499201;AN=5008;NS=2504;DP=20316;EAS_AF=0.7113;AMR_AF=0.3588;AFR_AF=0.4259;EUR_AF=0.3857;SAS_AF=0.5961;AA=g|||;VT=SNP
1	244052058	rs10754813	C	T	100	PASS	AC=3060;AF=0.611022;AN=5008;NS=2504;DP=17286;EAS_AF=0.7302;AMR_AF=0.415;AFR_AF=0.7481;EUR_AF=0.4433;SAS_AF=0.6145;AA=T|||;VT=SNP
1	244054952	rs4354528	C	T	100	PASS	AC=82;AF=0.0163738;AN=5008;NS=2504;DP=19814;EAS_AF=0.0139;AMR_AF=0.0043;AFR_AF=0.0424;EUR_AF=0.003;SAS_AF=0.0061;AA=C|||;VT=SNP
1	244055001	rs12090270	C	T	100	PASS	AC=2574;AF=0.513978;AN=5008;NS=2504;DP=19590;EAS_AF=0.7173;AMR_AF=0.366;AFR_AF=0.4728;EUR_AF=0.3857;SAS_AF=0.5971;AA=C|||;VT=SNP
1	244055659	rs10803166	A	G	100	PASS	AC=3041;AF=0.607228;AN=5008;NS=2504;DP=17898;EAS_AF=0.7312;AMR_AF=0.4135;AFR_AF=0.7315;EUR_AF=0.4453;SAS_AF=0.6155;AA=A|||;VT=SNP
1	244056346	rs4658599	A	G	100	PASS	AC=3076;AF=0.614217;AN=5008;NS=2504;DP=16694;EAS_AF=0.7312;AMR_AF=0.415;AFR_AF=0.7572;EUR_AF=0.4453;SAS_AF=0.6155;AA=G|||;VT=SNP
1	244056379	rs4658600	A	C	100	PASS	AC=2295;AF=0.458267;AN=5008;NS=2504;DP=16578;EAS_AF=0.7173;AMR_AF=0.3444;AFR_AF=0.2738;EUR_AF=0.3847;SAS_AF=0.5971;AA=A|||;VT=SNP
1	244056392	rs73119789	T	C	100	PASS	AC=418;AF=0.0834665;AN=5008;NS=2504;DP=14829;EAS_AF=0.0139;AMR_AF=0.036;AFR_AF=0.2284;EUR_AF=0.0586;SAS_AF=0.0184;AA=T|||;VT=SNP
1	244056489	rs4658601	C	T	100	PASS	AC=3076;AF=0.614217;AN=5008;NS=2504;DP=16785;EAS_AF=0.7312;AMR_AF=0.415;AFR_AF=0.7572;EUR_AF=0.4453;SAS_AF=0.6155;AA=T|||;VT=SNP
1	244057068	rs149694087	A	G	100	PASS	AC=45;AF=0.00898562;AN=5008;NS=2504;DP=16593;EAS_AF=0.005;AMR_AF=0.0548;AFR_AF=0.0015;EUR_AF=0;SAS_AF=0;AA=A|||;VT=SNP
1	244058747	rs10927086	G	A	100	PASS	AC=2569;AF=0.512979;AN=5008;NS=2504;DP=18358;EAS_AF=0.7173;AMR_AF=0.3689;AFR_AF=0.472;EUR_AF=0.3807;SAS_AF=0.5961;AA=G|||;VT=SNP
1	244059095	rs6670700	T	C	100	PASS	AC=3072;AF=0.613419;AN=5008;NS=2504;DP=17518;EAS_AF=0.7312;AMR_AF=0.4164;AFR_AF=0.7579;EUR_AF=0.4404;SAS_AF=0.6145;AA=C|||;VT=SNP
1	244059124	rs10927087	A	C	100	PASS	AC=2571;AF=0.513379;AN=5008;NS=2504;DP=18905;EAS_AF=0.7173;AMR_AF=0.3689;AFR_AF=0.4735;EUR_AF=0.3807;SAS_AF=0.5961;AA=A|||;VT=SNP
1	244060608	rs10803167	C	T	100	PASS	AC=2274;AF=0.454073;AN=5008;NS=2504;DP=21215;EAS_AF=0.7173;AMR_AF=0.3401;AFR_AF=0.2595;EUR_AF=0.3847;SAS_AF=0.5982;AA=C|||;VT=SNP
1	244060651	rs10803168	G	A	100	PASS	AC=2278;AF=0.454872;AN=5008;NS=2504;DP=20174;EAS_AF=0.7173;AMR_AF=0.3401;AFR_AF=0.2595;EUR_AF=0.3857;SAS_AF=0.6012;AA=G|||;VT=SNP
1	244061044	rs12044851	C	T	100	PASS	AC=22;AF=0.00439297;AN=5008;NS=2504;DP=18579;EAS_AF=0.0208;AMR_AF=0;AFR_AF=0;EUR_AF=0;SAS_AF=0.001;AA=C|||;VT=SNP
1	244061500	rs4658405	A	G	100	PASS	AC=3074;AF=0.613818;AN=5008;NS=2504;DP=20444;EAS_AF=0.7312;AMR_AF=0.4164;AFR_AF=0.7572;EUR_AF=0.4453;SAS_AF=0.6125;AA=G|||;VT=SNP
1	244061723	rs4658406	A	G	100	PASS	AC=3074;AF=0.613818;AN=5008;NS=2504;DP=18746;EAS_AF=0.7302;AMR_AF=0.4164;AFR_AF=0.7579;EUR_AF=0.4453;SAS_AF=0.6125;AA=a|||;VT=SNP
1	244061977	rs950398	C	T	100	PASS	AC=3074;AF=0.613818;AN=5008;NS=2504;DP=20357;EAS_AF=0.7312;AMR_AF=0.415;AFR_AF=0.7579;EUR_AF=0.4453;SAS_AF=0.6125;AA=T|||;VT=SNP
1	244062106	rs950399	T	C	100	PASS	AC=3073;AF=0.613618;AN=5008;NS=2504;DP=18406;EAS_AF=0.7312;AMR_AF=0.415;AFR_AF=0.7579;EUR_AF=0.4453;SAS_AF=0.6115;AA=C|||;VT=SNP
1	244062177	rs7517940	T	A	100	PASS	AC=3070;AF=0.613019;AN=5008;NS=2504;DP=18550;EAS_AF=0.7312;AMR_AF=0.415;AFR_AF=0.7564;EUR_AF=0.4443;SAS_AF=0.6115;AA=A|||;VT=SNP
1	244064309	rs2048864	C	T	100	PASS	AC=2272;AF=0.453674;AN=5008;NS=2504;DP=21182;EAS_AF=0.7173;AMR_AF=0.3401;AFR_AF=0.2602;EUR_AF=0.3857;SAS_AF=0.5941;AA=C|||;VT=SNP
1	244064564	rs10927088	A	G	100	PASS	AC=3066;AF=0.61222;AN=5008;NS=2504;DP=20732;EAS_AF=0.7312;AMR_AF=0.4135;AFR_AF=0.7526;EUR_AF=0.4453;SAS_AF=0.6125;AA=G|||;VT=SNP
1	244065001	rs117276058	T	C	100	PASS	AC=80;AF=0.0159744;AN=5008;NS=2504;DP=17642;EAS_AF=0.0139;AMR_AF=0.0043;AFR_AF=0.0408;EUR_AF=0.003;SAS_AF=0.0061;AA=T|||;VT=SNP
1	244067060	rs76698025	C	T	100	PASS	AC=43;AF=0.00858626;AN=5008;NS=2504;DP=17900;EAS_AF=0.0407;AMR_AF=0.0029;AFR_AF=0;EUR_AF=0;SAS_AF=0;AA=C|||;VT=SNP
1	244067794	rs10927089	G	C	100	PASS	AC=3068;AF=0.61262;AN=5008;NS=2504;DP=14836;EAS_AF=0.7262;AMR_AF=0.4164;AFR_AF=0.7564;EUR_AF=0.4463;SAS_AF=0.6115;AA=C|||;VT=SNP
1	244067927	rs145692653	A	G	100	PASS	AC=90;AF=0.0179712;AN=5008;NS=2504;DP=14739;EAS_AF=0.0139;AMR_AF=0.0101;AFR_AF=0.0378;EUR_AF=0.0099;SAS_AF=0.0092;AA=G|||;VT=SNP
1	244068340	rs77246733	A	G	100	PASS	AC=66;AF=0.0131789;AN=5008;NS=2504;DP=18994;EAS_AF=0.0595;AMR_AF=0;AFR_AF=0;EUR_AF=0.002;SAS_AF=0.0041;AA=A|||;VT=SNP
1	244068385	rs79304732	A	T	100	PASS	AC=88;AF=0.0175719;AN=5008;NS=2504;DP=20696;EAS_AF=0.0218;AMR_AF=0.0043;AFR_AF=0.0408;EUR_AF=0.003;SAS_AF=0.0061;AA=A|||;VT=SNP
1	244068432	rs75318050	C	T	100	PASS	AC=88;AF=0.0175719;AN=5008;NS=2504;DP=22075;EAS_AF=0.0218;AMR_AF=0.0043;AFR_AF=0.0408;EUR_AF=0.003;SAS_AF=0.0061;AA=T|||;VT=SNP
1	244068710	rs2206	A	G	100	PASS	AC=2794;AF=0.557907;AN=5008;NS=2504;DP=20652;EAS_AF=0.7262;AMR_AF=0.3876;AFR_AF=0.5772;EUR_AF=0.4404;SAS_AF=0.6002;AA=G|||;VT=SNP
1	244069010	rs11584607	A	G	100	PASS	AC=2088;AF=0.416933;AN=5008;NS=2504;DP=19064;EAS_AF=0.7014;AMR_AF=0.317;AFR_AF=0.1558;EUR_AF=0.3807;SAS_AF=0.5849;AA=A|||;VT=SNP
1	244069725	rs76811260	A	G	100	PASS	AC=88;AF=0.0175719;AN=5008;NS=2504;DP=17104;EAS_AF=0.0218;AMR_AF=0.0043;AFR_AF=0.0408;EUR_AF=0.003;SAS_AF=0.0061;AA=A|||;VT=SNP
1	244072774	rs79224321	G	T	100	PASS	AC=89;AF=0.0177716;AN=5008;NS=2504;DP=15595;EAS_AF=0.0218;AMR_AF=0.0043;AFR_AF=0.0416;EUR_AF=0.003;SAS_AF=0.0061;AA=g|||;VT=SNP
1	244073603	rs75178107	C	A	100	PASS	AC=89;AF=0.0177716;AN=5008;NS=2504;DP=18554;EAS_AF=0.0218;AMR_AF=0.0043;AFR_AF=0.0416;EUR_AF=0.003;SAS_AF=0.0061;AA=C|||;VT=SNP
1	244073630	rs10927090	A	G	100	PASS	AC=2294;AF=0.458067;AN=5008;NS=2504;DP=18943;EAS_AF=0.7083;AMR_AF=0.3372;AFR_AF=0.295;EUR_AF=0.3857;SAS_AF=0.5808;AA=A|||;VT=SNP
1	244075593	rs10803169	T	A	100	PASS	AC=3044;AF=0.607827;AN=5008;NS=2504;DP=16971;EAS_AF=0.7282;AMR_AF=0.4006;AFR_AF=0.7572;EUR_AF=0.4423;SAS_AF=0.5992;AA=A|||;VT=SNP
1	244075731	rs60707695	G	A	100	PASS	AC=306;AF=0.0611022;AN=5008;NS=2504;DP=18479;EAS_AF=0.0218;AMR_AF=0.0245;AFR_AF=0.1944;EUR_AF=0.004;SAS_AF=0.0061;AA=G|||;VT=SNP
1	244076082	rs10927091	G	A	100	PASS	AC=2269;AF=0.453075;AN=5008;NS=2504;DP=17299;EAS_AF=0.7063;AMR_AF=0.3329;AFR_AF=0.2806;EUR_AF=0.3847;SAS_AF=0.5808;AA=G|||;VT=SNP
1	244076782	rs58548297	T	C	100	PASS	AC=299;AF=0.0597045;AN=5008;NS=2504;DP=14702;EAS_AF=0.0218;AMR_AF=0.0231;AFR_AF=0.1899;EUR_AF=0.004;SAS_AF=0.0061;AA=C|||;VT=SNP
1	244076957	rs58455293	C	T	100	PASS	AC=295;AF=0.0589058;AN=5008;NS=2504;DP=17242;EAS_AF=0.0218;AMR_AF=0.0231;AFR_AF=0.1868;EUR_AF=0.004;SAS_AF=0.0061;AA=C|||;VT=SNP
1	244077483	rs7512051	G	T	100	PASS	AC=238;AF=0.047524;AN=5008;NS=2504;DP=19138;EAS_AF=0.0218;AMR_AF=0.0187;AFR_AF=0.146;EUR_AF=0.004;SAS_AF=0.0061;AA=G|||;VT=SNP
1	244077683	rs6429441	T	C	100	PASS	AC=2826;AF=0.564297;AN=5008;NS=2504;DP=18818;EAS_AF=0.7292;AMR_AF=0.389;AFR_AF=0.5961;EUR_AF=0.4423;SAS_AF=0.6012;AA=C|||;VT=SNP
1	244077715	rs73121419	T	G	100	PASS	AC=300;AF=0.0599042;AN=5008;NS=2504;DP=18512;EAS_AF=0.0218;AMR_AF=0.0231;AFR_AF=0.1906;EUR_AF=0.004;SAS_AF=0.0061;AA=G|||;VT=SNP
1	244077952	rs112429149	T	C	100	PASS	AC=301;AF=0.0601038;AN=5008;NS=2504;DP=14699;EAS_AF=0.0218;AMR_AF=0.0231;AFR_AF=0.1914;EUR_AF=0.004;SAS_AF=0.0061;AA=C|||;VT=SNP
1	244078960	rs58083940	A	G	100	PASS	AC=298;AF=0.0595048;AN=5008;NS=2504;DP=20772;EAS_AF=0.0218;AMR_AF=0.0231;AFR_AF=0.1891;EUR_AF=0.004;SAS_AF=0.0061;AA=A|||;VT=SNP
1	244078981	rs55765500	C	G	100	PASS	AC=136;AF=0.0271565;AN=5008;NS=2504;DP=20625;EAS_AF=0.0218;AMR_AF=0.0058;AFR_AF=0.0764;EUR_AF=0.003;SAS_AF=0.0061;AA=C|||;VT=SNP
1	244079280	rs60415843	G	A	100	PASS	AC=302;AF=0.0603035;AN=5008;NS=2504;DP=19553;EAS_AF=0.0218;AMR_AF=0.0231;AFR_AF=0.1921;EUR_AF=0.004;SAS_AF=0.0061;AA=A|||;VT=SNP
1	244080080	rs4658605	G	A	100	PASS	AC=2471;AF=0.493411;AN=5008;NS=2504;DP=21018;EAS_AF=0.7014;AMR_AF=0.3026;AFR_AF=0.4773;EUR_AF=0.3926;SAS_AF=0.5399;AA=G|||;VT=SNP
1	244080142	rs73121424	C	T	100	PASS	AC=250;AF=0.0499201;AN=5008;NS=2504;DP=20198;EAS_AF=0.0218;AMR_AF=0.0202;AFR_AF=0.1536;EUR_AF=0.005;SAS_AF=0.0061;AA=T|||;VT=SNP
1	244080319	rs74226431	A	G	100	PASS	AC=297;AF=0.0593051;AN=5008;NS=2504;DP=17998;EAS_AF=0.1101;AMR_AF=0.0231;AFR_AF=0.0015;EUR_AF=0.0616;SAS_AF=0.1084;AA=A|||;VT=SNP
1	244080342	rs73121425	G	C	100	PASS	AC=279;AF=0.0557109;AN=5008;NS=2504;DP=17869;EAS_AF=0.0218;AMR_AF=0.0231;AFR_AF=0.1747;EUR_AF=0.004;SAS_AF=0.0061;AA=G|||;VT=SNP
1	244081179	rs140910536	T	A	100	PASS	AC=47;AF=0.00938498;AN=5008;NS=2504;DP=20677;EAS_AF=0.0456;AMR_AF=0.0014;AFR_AF=0;EUR_AF=0;SAS_AF=0;AA=T|||;VT=SNP
1	244082094	rs118159431	C	G	100	PASS	AC=141;AF=0.028155;AN=5008;NS=2504;DP=19587;EAS_AF=0.004;AMR_AF=0.134;AFR_AF=0.0015;EUR_AF=0.0249;SAS_AF=0.0174;AA=C|||;VT=SNP
1	244083133	rs117201088	G	A	100	PASS	AC=43;AF=0.00858626;AN=5008;NS=2504;DP=16129;EAS_AF=0.0407;AMR_AF=0.0014;AFR_AF=0;EUR_AF=0;SAS_AF=0.001;AA=C|||;VT=SNP
1	244084705	rs139935220	C	T	100	PASS	AC=21;AF=0.00419329;AN=5008;NS=2504;DP=17068;EAS_AF=0.0198;AMR_AF=0;AFR_AF=0;EUR_AF=0;SAS_AF=0.001;AA=C|||;VT=SNP
1	244087842	rs12123018	C	T	100	PASS	AC=1751;AF=0.349641;AN=5008;NS=2504;DP=19416;EAS_AF=0.2887;AMR_AF=0.5533;AFR_AF=0.087;EUR_AF=0.5795;SAS_AF=0.3865;AA=C|||;VT=SNP
1	244091316	rs1568103	T	C	100	PASS	AC=2437;AF=0.486621;AN=5008;NS=2504;DP=14325;EAS_AF=0.3125;AMR_AF=0.634;AFR_AF=0.4561;EUR_AF=0.6571;SAS_AF=0.4274;AA=C|||;VT=SNP
1	244093867	rs496927	G	A	100	PASS	AC=2400;AF=0.479233;AN=5008;NS=2504;DP=20374;EAS_AF=0.3085;AMR_AF=0.6052;AFR_AF=0.4455;EUR_AF=0.6561;SAS_AF=0.4294;AA=A|||;VT=SNP
1	244094060	rs150932231	T	C	100	PASS	AC=21;AF=0.00419329;AN=5008;NS=2504;DP=18521;EAS_AF=0.0208;AMR_AF=0;AFR_AF=0;EUR_AF=0;SAS_AF=0;AA=T|||;VT=SNP
1	244094683	rs525234	T	C	100	PASS	AC=2488;AF=0.496805;AN=5008;NS=2504;DP=16681;EAS_AF=0.3125;AMR_AF=0.634;AFR_AF=0.4955;EUR_AF=0.6551;SAS_AF=0.4284;AA=C|||;VT=SNP
1	244095360	rs78671804	A	G	100	PASS	AC=21;AF=0.00419329;AN=5008;NS=2504;DP=19200;EAS_AF=0.0208;AMR_AF=0;AFR_AF=0;EUR_AF=0;SAS_AF=0;AA=A|||;VT=SNP
1	244095513	rs77031742	A	G	100	PASS	AC=90;AF=0.0179712;AN=5008;NS=2504;DP=19729;EAS_AF=0.0585;AMR_AF=0.036;AFR_AF=0;EUR_AF=0;SAS_AF=0.0061;AA=A|||;VT=SNP
1	244096047	rs559080	T	C	100	PASS	AC=2569;AF=0.512979;AN=5008;NS=2504;DP=20708;EAS_AF=0.3155;AMR_AF=0.6614;AFR_AF=0.5121;EUR_AF=0.6849;SAS_AF=0.4356;AA=t|||;VT=SNP
1	244096256	rs471567	T	G	100	PASS	AC=1752;AF=0.34984;AN=5008;NS=2504;DP=18984;EAS_AF=0.2946;AMR_AF=0.5793;AFR_AF=0.0605;EUR_AF=0.5885;SAS_AF=0.3896;AA=T|||;VT=SNP
1	244096862	rs75207906	A	G	100	PASS	AC=104;AF=0.0207668;AN=5008;NS=2504;DP=12946;EAS_AF=0.0843;AMR_AF=0.0187;AFR_AF=0.0008;EUR_AF=0.003;SAS_AF=0.002;AA=A|||;VT=SNP
1	244096946	rs79143413	A	G	100	PASS	AC=22;AF=0.00439297;AN=5008;NS=2504;DP=11962;EAS_AF=0.0208;AMR_AF=0.0014;AFR_AF=0;EUR_AF=0;SAS_AF=0;AA=A|||;VT=SNP
1	244098047	rs1223872	A	G	100	PASS	AC=2470;AF=0.493211;AN=5008;NS=2504;DP=18646;EAS_AF=0.3115;AMR_AF=0.6326;AFR_AF=0.4841;EUR_AF=0.6541;SAS_AF=0.4284;AA=G|||;VT=SNP
1	244098284	rs117366052	A	T	100	PASS	AC=20;AF=0.00399361;AN=5008;NS=2504;DP=14120;EAS_AF=0.0198;AMR_AF=0;AFR_AF=0;EUR_AF=0;SAS_AF=0;AA=A|||;VT=SNP
1	244100097	rs482261	T	C	100	PASS	AC=2357;AF=0.470647;AN=5008;NS=2504;DP=20983;EAS_AF=0.2946;AMR_AF=0.6009;AFR_AF=0.4281;EUR_AF=0.6541;SAS_AF=0.4284;AA=T|||;VT=SNP
1	244100402	rs524489	T	C	100	PASS	AC=1693;AF=0.338059;AN=5008;NS=2504;DP=21363;EAS_AF=0.2946;AMR_AF=0.5461;AFR_AF=0.0514;EUR_AF=0.5746;SAS_AF=0.3793;AA=T|||;VT=SNP
1	244101789	rs579388	T	C	100	PASS	AC=2274;AF=0.454073;AN=5008;NS=2504;DP=17745;EAS_AF=0.2986;AMR_AF=0.6023;AFR_AF=0.3896;EUR_AF=0.6421;SAS_AF=0.4029;AA=T|||;VT=SNP
1	244102151	rs543626	C	T	100	PASS	AC=2325;AF=0.464257;AN=5008;NS=2504;DP=15752;EAS_AF=0.2996;AMR_AF=0.6066;AFR_AF=0.3722;EUR_AF=0.6581;SAS_AF=0.4581;AA=c|||;VT=SNP
1	244102322	rs544739	T	C	100	PASS	AC=2374;AF=0.474042;AN=5008;NS=2504;DP=18215;EAS_AF=0.2986;AMR_AF=0.611;AFR_AF=0.4077;EUR_AF=0.6581;SAS_AF=0.4581;AA=N|||;VT=SNP
1	244102417	rs545639	G	A	100	PASS	AC=1903;AF=0.379992;AN=5008;NS=2504;DP=17580;EAS_AF=0.2966;AMR_AF=0.5893;AFR_AF=0.0658;EUR_AF=0.6581;SAS_AF=0.456;AA=g|||;VT=SNP
1	244104549	rs552372	G	T	100	PASS	AC=2170;AF=0.433307;AN=5008;NS=2504;DP=20015;EAS_AF=0.2956;AMR_AF=0.6009;AFR_AF=0.261;EUR_AF=0.6581;SAS_AF=0.4581;AA=G|||;VT=SNP
1	244104579	rs143142552	T	C	100	PASS	AC=23;AF=0.00459265;AN=5008;NS=2504;DP=20365;EAS_AF=0.0228;AMR_AF=0;AFR_AF=0;EUR_AF=0;SAS_AF=0;AA=T|||;VT=SNP
1	244104594	rs552510	C	G	100	PASS	AC=1872;AF=0.373802;AN=5008;NS=2504;DP=19551;EAS_AF=0.2966;AMR_AF=0.5865;AFR_AF=0.0446;EUR_AF=0.6571;SAS_AF=0.456;AA=C|||;VT=SNP
1	244104634	rs571592	T	C	100	PASS	AC=1703;AF=0.340056;AN=5008;NS=2504;DP=19013;EAS_AF=0.2956;AMR_AF=0.5706;AFR_AF=0.0439;EUR_AF=0.6083;SAS_AF=0.3466;AA=T|||;VT=SNP
1	244105053	rs35657386	T	G	100	PASS	AC=189;AF=0.0377396;AN=5008;NS=2504;DP=19317;EAS_AF=0.0357;AMR_AF=0.0216;AFR_AF=0.0023;EUR_AF=0.0765;SAS_AF=0.0593;AA=T|||;VT=SNP
1	244106113	rs990794	C	A	100	PASS	AC=2175;AF=0.434305;AN=5008;NS=2504;DP=16399;EAS_AF=0.6994;AMR_AF=0.3487;AFR_AF=0.3601;EUR_AF=0.2644;SAS_AF=0.4969;AA=C|||;VT=SNP
1	244112515	rs473129	T	A	100	PASS	AC=4421;AF=0.882788;AN=5008;NS=2504;DP=16499;EAS_AF=0.9702;AMR_AF=0.8415;AFR_AF=0.8941;EUR_AF=0.838;SAS_AF=0.8528;AA=A|||;VT=SNP
1	244112606	rs472276	A	G	100	PASS	AC=2568;AF=0.51278;AN=5008;NS=2504;DP=16631;EAS_AF=0.6032;AMR_AF=0.4942;AFR_AF=0.4614;EUR_AF=0.3936;SAS_AF=0.6247;AA=A|||;VT=SNP
1	244113100	rs118004544	T	A	100	PASS	AC=26;AF=0.00519169;AN=5008;NS=2504;DP=20517;EAS_AF=0.0258;AMR_AF=0;AFR_AF=0;EUR_AF=0;SAS_AF=0;AA=T|||;VT=SNP
1	244113110	rs12032571	T	G	100	PASS	AC=125;AF=0.0249601;AN=5008;NS=2504;DP=20225;EAS_AF=0.0685;AMR_AF=0.0331;AFR_AF=0.0144;EUR_AF=0;SAS_AF=0.0143;AA=T|||;VT=SNP
1	244114441	rs150389690	T	C	100	PASS	AC=20;AF=0.00399361;AN=5008;NS=2504;DP=15425;EAS_AF=0.0188;AMR_AF=0.0014;AFR_AF=0;EUR_AF=0;SAS_AF=0;AA=T|||;VT=SNP
1	244114918	rs519449	A	G	100	PASS	AC=1215;AF=0.242612;AN=5008;NS=2504;DP=18091;EAS_AF=0.2173;AMR_AF=0.3213;AFR_AF=0.0953;EUR_AF=0.2843;SAS_AF=0.3691;AA=A|||;VT=SNP
1	244115791	rs10927093	G	C	100	PASS	AC=662;AF=0.132188;AN=5008;NS=2504;DP=15922;EAS_AF=0.0704;AMR_AF=0.2118;AFR_AF=0.0749;EUR_AF=0.172;SAS_AF=0.1759;AA=G|||;VT=SNP
1	244118298	rs73121439	G	A	100	PASS	AC=400;AF=0.0798722;AN=5008;NS=2504;DP=20228;EAS_AF=0.0298;AMR_AF=0.0245;AFR_AF=0.2451;EUR_AF=0.003;SAS_AF=0.0266;AA=G|||;VT=SNP
1	244119211	rs989993	C	A	100	PASS	AC=529;AF=0.105631;AN=5008;NS=2504;DP=18059;EAS_AF=0.2728;AMR_AF=0.0865;AFR_AF=0.0348;EUR_AF=0.0368;SAS_AF=0.1135;AA=C|||;VT=SNP
1	244119978	rs73121442	C	T	100	PASS	AC=484;AF=0.0966454;AN=5008;NS=2504;DP=22193;EAS_AF=0.0109;AMR_AF=0.0432;AFR_AF=0.2602;EUR_AF=0.0487;SAS_AF=0.0511;AA=T|||;VT=SNP
1	244121341	rs500202	T	C	100	PASS	AC=2863;AF=0.571685;AN=5008;NS=2504;DP=17384;EAS_AF=0.2827;AMR_AF=0.611;AFR_AF=0.7988;EUR_AF=0.5089;SAS_AF=0.5992;AA=C|||;VT=SNP
1	244121429	rs12035268	T	C	100	PASS	AC=677;AF=0.135184;AN=5008;NS=2504;DP=14620;EAS_AF=0.0704;AMR_AF=0.2161;AFR_AF=0.0764;EUR_AF=0.1789;SAS_AF=0.1789;AA=T|||;VT=SNP
1	244121801	rs77209392	C	T	100	PASS	AC=43;AF=0.00858626;AN=5008;NS=2504;DP=13932;EAS_AF=0.0427;AMR_AF=0;AFR_AF=0;EUR_AF=0;SAS_AF=0;AA=C|||;VT=SNP
1	244121961	rs2453191	A	G	100	PASS	AC=1096;AF=0.21885;AN=5008;NS=2504;DP=12194;EAS_AF=0.1815;AMR_AF=0.3141;AFR_AF=0.028;EUR_AF=0.2952;SAS_AF=0.3691;AA=A|||;VT=SNP
1	244122296	rs80116665	G	A	100	PASS	AC=412;AF=0.0822684;AN=5008;NS=2504;DP=22191;EAS_AF=0.2302;AMR_AF=0.0216;AFR_AF=0.0015;EUR_AF=0.0626;SAS_AF=0.1022;AA=G|||;VT=SNP
1	244122649	rs73121445	C	T	100	PASS	AC=448;AF=0.0894569;AN=5008;NS=2504;DP=22543;EAS_AF=0.0308;AMR_AF=0.0447;AFR_AF=0.2171;EUR_AF=0.0487;SAS_AF=0.0511;AA=T|||;VT=SNP
1	244123391	rs484459	A	G	100	PASS	AC=1073;AF=0.214257;AN=5008;NS=2504;DP=21330;EAS_AF=0.1835;AMR_AF=0.3184;AFR_AF=0.0129;EUR_AF=0.2873;SAS_AF=0.3691;AA=A|||;VT=SNP
1	244124696	rs77932705	T	C	100	PASS	AC=539;AF=0.107628;AN=5008;NS=2504;DP=17070;EAS_AF=0.2758;AMR_AF=0.0865;AFR_AF=0.0363;EUR_AF=0.0368;SAS_AF=0.1186;AA=T|||;VT=SNP
1	244125397	rs150773031	G	A	100	PASS	AC=22;AF=0.00439297;AN=5008;NS=2504;DP=21700;EAS_AF=0.0198;AMR_AF=0;AFR_AF=0.0015;EUR_AF=0;SAS_AF=0;AA=A|||;VT=SNP
1	244125726	rs475891	G	T	100	PASS	AC=1168;AF=0.233227;AN=5008;NS=2504;DP=17108;EAS_AF=0.1845;AMR_AF=0.3055;AFR_AF=0.0832;EUR_AF=0.2783;SAS_AF=0.3885;AA=G|||;VT=SNP
1	244125762	rs140775187	C	T	100	PASS	AC=20;AF=0.00399361;AN=5008;NS=2504;DP=17437;EAS_AF=0.0198;AMR_AF=0;AFR_AF=0;EUR_AF=0;SAS_AF=0;AA=C|||;VT=SNP
1	244126893	rs61604664	G	A	100	PASS	AC=210;AF=0.0419329;AN=5008;NS=2504;DP=20329;EAS_AF=0.0694;AMR_AF=0.013;AFR_AF=0.0711;EUR_AF=0.003;SAS_AF=0.0348;AA=G|||;VT=SNP
1	244128415	rs145340443	A	G	100	PASS	AC=21;AF=0.00419329;AN=5008;NS=2504;DP=13669;EAS_AF=0.0208;AMR_AF=0;AFR_AF=0;EUR_AF=0;SAS_AF=0;AA=A|||;VT=SNP
1	244128502	rs73121452	C	T	100	PASS	AC=211;AF=0.0421326;AN=5008;NS=2504;DP=12710;EAS_AF=0.0694;AMR_AF=0.013;AFR_AF=0.0711;EUR_AF=0.003;SAS_AF=0.0358;AA=C|||;VT=SNP
1	244129353	rs77910996	G	A	100	PASS	AC=210;AF=0.0419329;AN=5008;NS=2504;DP=18265;EAS_AF=0.0694;AMR_AF=0.013;AFR_AF=0.0711;EUR_AF=0.003;SAS_AF=0.0348;AA=G|||;VT=SNP
1	244129879	rs495230	A	C	100	PASS	AC=1586;AF=0.316693;AN=5008;NS=2504;DP=15743;EAS_AF=0.1915;AMR_AF=0.3401;AFR_AF=0.388;EUR_AF=0.2843;SAS_AF=0.3661;AA=C|||;VT=SNP
1	244129969	rs73121455	G	A	100	PASS	AC=214;AF=0.0427316;AN=5008;NS=2504;DP=16249;EAS_AF=0.0694;AMR_AF=0.0159;AFR_AF=0.0726;EUR_AF=0.003;SAS_AF=0.0348;AA=G|||;VT=SNP
1	244130974	rs139668567	G	A	100	PASS	AC=21;AF=0.00419329;AN=5008;NS=2504;DP=18062;EAS_AF=0.0208;AMR_AF=0;AFR_AF=0;EUR_AF=0;SAS_AF=0;AA=G|||;VT=SNP
1	244131275	rs61833250	G	A	100	PASS	AC=1180;AF=0.235623;AN=5008;NS=2504;DP=20116;EAS_AF=0.375;AMR_AF=0.2594;AFR_AF=0.0219;EUR_AF=0.3628;SAS_AF=0.2331;AA=G|||;VT=SNP
1	244132315	rs76984578	C	T	100	PASS	AC=39;AF=0.00778754;AN=5008;NS=2504;DP=18087;EAS_AF=0.0377;AMR_AF=0.0014;AFR_AF=0;EUR_AF=0;SAS_AF=0;AA=C|||;VT=SNP
1	244132577	rs66868871	A	T	100	PASS	AC=672;AF=0.134185;AN=5008;NS=2504;DP=17934;EAS_AF=0.0734;AMR_AF=0.2046;AFR_AF=0.0809;EUR_AF=0.171;SAS_AF=0.181;AA=A|||;VT=SNP
1	244132775	rs57735477	G	C	100	PASS	AC=271;AF=0.0541134;AN=5008;NS=2504;DP=17138;EAS_AF=0.0903;AMR_AF=0.0173;AFR_AF=0.0946;EUR_AF=0.003;SAS_AF=0.0409;AA=c|||;VT=SNP
1	244133004	rs476426	A	G	100	PASS	AC=2876;AF=0.574281;AN=5008;NS=2504;DP=17934;EAS_AF=0.3532;AMR_AF=0.572;AFR_AF=0.8086;EUR_AF=0.4732;SAS_AF=0.591;AA=G|||;VT=SNP
1	244134165	rs117420129	T	C	100	PASS	AC=21;AF=0.00419329;AN=5008;NS=2504;DP=19235;EAS_AF=0.0208;AMR_AF=0;AFR_AF=0;EUR_AF=0;SAS_AF=0;AA=T|||;VT=SNP
1	244134388	rs511659	C	T	100	PASS	AC=1500;AF=0.299521;AN=5008;NS=2504;DP=21663;EAS_AF=0.1895;AMR_AF=0.3285;AFR_AF=0.3245;EUR_AF=0.2922;SAS_AF=0.3661;AA=c|||;VT=SNP
1	244135130	rs190815511	G	A	100	PASS	AC=19;AF=0.00379393;AN=5008;NS=2504;DP=14214;EAS_AF=0.0179;AMR_AF=0.0014;AFR_AF=0;EUR_AF=0;SAS_AF=0;AA=G|||;VT=SNP
1	244135137	rs12025333	C	T	100	PASS	AC=604;AF=0.120607;AN=5008;NS=2504;DP=14355;EAS_AF=0.0734;AMR_AF=0.1988;AFR_AF=0.0318;EUR_AF=0.171;SAS_AF=0.182;AA=C|||;VT=SNP
1	244135169	rs145912317	C	T	100	PASS	AC=472;AF=0.0942492;AN=5008;NS=2504;DP=14585;EAS_AF=0.2708;AMR_AF=0.0821;AFR_AF=0.0038;EUR_AF=0.0358;SAS_AF=0.1033;AA=C|||;VT=SNP
1	244135217	rs200071002	T	C	100	PASS	AC=37;AF=0.00738818;AN=5008;NS=2504;DP=13233;EAS_AF=0.0208;AMR_AF=0;AFR_AF=0.0121;EUR_AF=0;SAS_AF=0;AA=T|||;VT=SNP
1	244135226	rs12046323	G	T	100	PASS	AC=673;AF=0.134385;AN=5008;NS=2504;DP=13376;EAS_AF=0.0734;AMR_AF=0.2046;AFR_AF=0.0809;EUR_AF=0.171;SAS_AF=0.182;AA=G|||;VT=SNP
1	244135289	rs150212810	T	C	100	PASS	AC=102;AF=0.0203674;AN=5008;NS=2504;DP=14703;EAS_AF=0.0913;AMR_AF=0;AFR_AF=0.0008;EUR_AF=0.001;SAS_AF=0.0082;AA=T|||;VT=SNP
1	244135869	rs148764981	T	C	100	PASS	AC=31;AF=0.0061901;AN=5008;NS=2504;DP=18861;EAS_AF=0.0208;AMR_AF=0;AFR_AF=0.0076;EUR_AF=0;SAS_AF=0;AA=t|||;VT=SNP
1	244136040	rs150735844	T	G	100	PASS	AC=8;AF=0.00159744;AN=5008;NS=2504;DP=20475;EAS_AF=0.006;AMR_AF=0;AFR_AF=0;EUR_AF=0.002;SAS_AF=0;AA=T|||;VT=SNP
1	244136048	rs114625925	A	G	100	PASS	AC=31;AF=0.0061901;AN=5008;NS=2504;DP=20621;EAS_AF=0.0208;AMR_AF=0;AFR_AF=0.0076;EUR_AF=0;SAS_AF=0;AA=G|||;VT=SNP
1	244136216	rs2029742	G	A	100	PASS	AC=996;AF=0.198882;AN=5008;NS=2504;DP=19674;EAS_AF=0.0734;AMR_AF=0.2161;AFR_AF=0.3185;EUR_AF=0.172;SAS_AF=0.182;AA=G|||;VT=SNP
1	244136690	rs73121462	C	T	100	PASS	AC=213;AF=0.0425319;AN=5008;NS=2504;DP=20540;EAS_AF=0.0655;AMR_AF=0.013;AFR_AF=0.0719;EUR_AF=0.003;SAS_AF=0.0409;AA=C|||;VT=SNP
1	244137037	rs145650664	C	A	100	PASS	AC=20;AF=0.00399361;AN=5008;NS=2504;DP=22584;EAS_AF=0.0198;AMR_AF=0;AFR_AF=0;EUR_AF=0;SAS_AF=0;AA=C|||;VT=SNP
1	244137734	rs77966485	G	A	100	PASS	AC=520;AF=0.103834;AN=5008;NS=2504;DP=19465;EAS_AF=0.2698;AMR_AF=0.0879;AFR_AF=0.0318;EUR_AF=0.0368;SAS_AF=0.1104;AA=G|||;VT=SNP
1	244137855	rs495843	A	T	100	PASS	AC=2867;AF=0.572484;AN=5008;NS=2504;DP=19528;EAS_AF=0.3452;AMR_AF=0.5778;AFR_AF=0.8003;EUR_AF=0.4732;SAS_AF=0.5971;AA=T|||;VT=SNP
1	244138337	rs12093569	C	T	100	PASS	AC=665;AF=0.132788;AN=5008;NS=2504;DP=17953;EAS_AF=0.0734;AMR_AF=0.2075;AFR_AF=0.0756;EUR_AF=0.166;SAS_AF=0.184;AA=C|||;VT=SNP
1	244138458	rs578085	T	C	100	PASS	AC=1529;AF=0.305312;AN=5008;NS=2504;DP=17157;EAS_AF=0.1865;AMR_AF=0.3415;AFR_AF=0.3283;EUR_AF=0.3012;SAS_AF=0.3753;AA=T|||;VT=SNP
1	244138990	rs10927094	A	C	100	PASS	AC=1183;AF=0.236222;AN=5008;NS=2504;DP=16424;EAS_AF=0.3859;AMR_AF=0.2464;AFR_AF=0.0227;EUR_AF=0.3668;SAS_AF=0.229;AA=A|||;VT=SNP
1	244139219	rs60388284	G	A	100	PASS	AC=300;AF=0.0599042;AN=5008;NS=2504;DP=14058;EAS_AF=0.0645;AMR_AF=0.0173;AFR_AF=0.1437;EUR_AF=0.002;SAS_AF=0.0317;AA=G|||;VT=SNP
1	244139478	rs960091	T	C	100	PASS	AC=649;AF=0.129593;AN=5008;NS=2504;DP=14792;EAS_AF=0.0526;AMR_AF=0.2089;AFR_AF=0.0749;EUR_AF=0.165;SAS_AF=0.1902;AA=T|||;VT=SNP
1	244139874	rs73121466	G	A	100	PASS	AC=372;AF=0.0742812;AN=5008;NS=2504;DP=18115;EAS_AF=0.0645;AMR_AF=0.0159;AFR_AF=0.1853;EUR_AF=0.006;SAS_AF=0.046;AA=G|||;VT=SNP
1	244140051	rs1223870	C	T	100	PASS	AC=2405;AF=0.480232;AN=5008;NS=2504;DP=20479;EAS_AF=0.2331;AMR_AF=0.5403;AFR_AF=0.5386;EUR_AF=0.506;SAS_AF=0.5869;AA=t|||;VT=SNP
1	244140179	rs139202779	T	A	100	PASS	AC=20;AF=0.00399361;AN=5008;NS=2504;DP=20223;EAS_AF=0.0198;AMR_AF=0;AFR_AF=0;EUR_AF=0;SAS_AF=0;AA=T|||;VT=SNP
1	244140225	rs10803171	A	G	100	PASS	AC=776;AF=0.154952;AN=5008;NS=2504;DP=19637;EAS_AF=0.0734;AMR_AF=0.2118;AFR_AF=0.1528;EUR_AF=0.165;SAS_AF=0.1912;AA=N|||;VT=SNP
1	244141021	rs73121471	T	C	100	PASS	AC=222;AF=0.0443291;AN=5008;NS=2504;DP=20070;EAS_AF=0.0645;AMR_AF=0.013;AFR_AF=0.0726;EUR_AF=0.006;SAS_AF=0.047;AA=T|||;VT=SNP
1	244141158	rs77751202	A	G	100	PASS	AC=222;AF=0.0443291;AN=5008;NS=2504;DP=19053;EAS_AF=0.0645;AMR_AF=0.013;AFR_AF=0.0726;EUR_AF=0.006;SAS_AF=0.047;AA=A|||;VT=SNP
1	244141178	rs12038927	A	G	100	PASS	AC=679;AF=0.135583;AN=5008;NS=2504;DP=18868;EAS_AF=0.0734;AMR_AF=0.2089;AFR_AF=0.0809;EUR_AF=0.165;SAS_AF=0.1912;AA=A|||;VT=SNP
1	244141267	rs479829	T	C	100	PASS	AC=2470;AF=0.493211;AN=5008;NS=2504;DP=17238;EAS_AF=0.2599;AMR_AF=0.5836;AFR_AF=0.5431;EUR_AF=0.507;SAS_AF=0.5879;AA=C|||;VT=SNP
1	244141378	rs59948059	C	A	100	PASS	AC=222;AF=0.0443291;AN=5008;NS=2504;DP=14587;EAS_AF=0.0615;AMR_AF=0.0144;AFR_AF=0.0756;EUR_AF=0.006;SAS_AF=0.045;AA=C|||;VT=SNP
1	244141832	rs2131817	A	T	100	PASS	AC=678;AF=0.135383;AN=5008;NS=2504;DP=14569;EAS_AF=0.0734;AMR_AF=0.2089;AFR_AF=0.0802;EUR_AF=0.165;SAS_AF=0.1912;AA=A|||;VT=SNP
1	244142602	rs59069758	G	T	100	PASS	AC=75;AF=0.014976;AN=5008;NS=2504;DP=15059;EAS_AF=0.0724;AMR_AF=0.0014;AFR_AF=0;EUR_AF=0;SAS_AF=0.001;AA=G|||;VT=SNP
1	244142754	rs61833251	C	T	100	PASS	AC=1206;AF=0.240815;AN=5008;NS=2504;DP=13507;EAS_AF=0.3879;AMR_AF=0.2579;AFR_AF=0.0234;EUR_AF=0.3748;SAS_AF=0.2331;AA=C|||;VT=SNP
1	244142826	rs1223869	C	A	100	PASS	AC=4166;AF=0.831869;AN=5008;NS=2504;DP=8740;EAS_AF=0.7302;AMR_AF=0.8602;AFR_AF=0.8336;EUR_AF=0.8817;SAS_AF=0.863;AA=t|||;VT=SNP
1	244143320	rs58391343	G	A	100	PASS	AC=224;AF=0.0447284;AN=5008;NS=2504;DP=9138;EAS_AF=0.0665;AMR_AF=0.013;AFR_AF=0.0734;EUR_AF=0.006;SAS_AF=0.046;AA=g|||;VT=SNP
1	244143361	rs56735818	C	A	100	PASS	AC=931;AF=0.185903;AN=5008;NS=2504;DP=9352;EAS_AF=0.1399;AMR_AF=0.2305;AFR_AF=0.1566;EUR_AF=0.1879;SAS_AF=0.2393;AA=C|||;VT=SNP
1	244143690	rs150493723	A	C	100	PASS	AC=48;AF=0.00958466;AN=5008;NS=2504;DP=10916;EAS_AF=0.0476;AMR_AF=0;AFR_AF=0;EUR_AF=0;SAS_AF=0;AA=A|||;VT=SNP
1	244143789	rs2454224	T	A	100	PASS	AC=2649;AF=0.528954;AN=5008;NS=2504;DP=11536;EAS_AF=0.3185;AMR_AF=0.5951;AFR_AF=0.5968;EUR_AF=0.5089;SAS_AF=0.6278;AA=A|||;VT=SNP
1	244144157	rs2454223	G	C	100	PASS	AC=2339;AF=0.467053;AN=5008;NS=2504;DP=17850;EAS_AF=0.13;AMR_AF=0.4323;AFR_AF=0.5756;EUR_AF=0.6461;SAS_AF=0.5082;AA=C|||;VT=SNP
1	244144686	rs7514607	G	A	100	PASS	AC=782;AF=0.15615;AN=5008;NS=2504;DP=17279;EAS_AF=0.2113;AMR_AF=0.0648;AFR_AF=0.2027;EUR_AF=0.0984;SAS_AF=0.1605;AA=G|||;VT=SNP
1	244144876	rs12139617	T	C	100	PASS	AC=963;AF=0.192292;AN=5008;NS=2504;DP=18370;EAS_AF=0.1597;AMR_AF=0.2176;AFR_AF=0.0265;EUR_AF=0.2734;SAS_AF=0.3487;AA=T|||;VT=SNP
1	244145149	rs572115	G	C	100	PASS	AC=893;AF=0.178315;AN=5008;NS=2504;DP=19664;EAS_AF=0.0387;AMR_AF=0.2954;AFR_AF=0.0802;EUR_AF=0.3082;SAS_AF=0.2382;AA=G|||;VT=SNP
1	244145543	rs57020958	C	T	100	PASS	AC=178;AF=0.0355431;AN=5008;NS=2504;DP=19814;EAS_AF=0.0456;AMR_AF=0.0086;AFR_AF=0.0575;EUR_AF=0.006;SAS_AF=0.045;AA=C|||;VT=SNP
1	244145610	rs565235	G	C	100	PASS	AC=891;AF=0.177915;AN=5008;NS=2504;DP=20025;EAS_AF=0.0387;AMR_AF=0.2954;AFR_AF=0.0794;EUR_AF=0.3082;SAS_AF=0.2372;AA=G|||;VT=SNP
1	244145679	rs546296	C	T	100	PASS	AC=2872;AF=0.573482;AN=5008;NS=2504;DP=20337;EAS_AF=0.2391;AMR_AF=0.7118;AFR_AF=0.4652;EUR_AF=0.8638;SAS_AF=0.6677;AA=T|||;VT=SNP
1	244146047	rs12026107	C	G	100	PASS	AC=1048;AF=0.209265;AN=5008;NS=2504;DP=21972;EAS_AF=0.1538;AMR_AF=0.2262;AFR_AF=0.0991;EUR_AF=0.2744;SAS_AF=0.3364;AA=C|||;VT=SNP
1	244146074	rs539760	T	C	100	PASS	AC=781;AF=0.15595;AN=5008;NS=2504;DP=20020;EAS_AF=0.0367;AMR_AF=0.2723;AFR_AF=0.0666;EUR_AF=0.2604;SAS_AF=0.2096;AA=T|||;VT=SNP
1	244146260	rs61833253	G	A	100	PASS	AC=652;AF=0.130192;AN=5008;NS=2504;DP=19904;EAS_AF=0.0456;AMR_AF=0.1671;AFR_AF=0.087;EUR_AF=0.2813;SAS_AF=0.0941;AA=G|||;VT=SNP
1	244146270	rs148941058	G	A	100	PASS	AC=87;AF=0.0173722;AN=5008;NS=2504;DP=19586;EAS_AF=0.0615;AMR_AF=0.0317;AFR_AF=0;EUR_AF=0.002;SAS_AF=0.001;AA=G|||;VT=SNP
1	244146823	rs6668711	G	A	100	PASS	AC=2424;AF=0.484026;AN=5008;NS=2504;DP=18688;EAS_AF=0.7609;AMR_AF=0.4366;AFR_AF=0.4289;EUR_AF=0.4105;SAS_AF=0.3824;AA=G|||;VT=SNP
1	244146965	rs143954462	A	G	100	PASS	AC=90;AF=0.0179712;AN=5008;NS=2504;DP=18298;EAS_AF=0.0456;AMR_AF=0;AFR_AF=0;EUR_AF=0.004;SAS_AF=0.0409;AA=A|||;VT=SNP
1	244147308	rs59479151	G	A	100	PASS	AC=558;AF=0.111422;AN=5008;NS=2504;DP=16781;EAS_AF=0.2212;AMR_AF=0.0389;AFR_AF=0.1233;EUR_AF=0.0527;SAS_AF=0.0941;AA=G|||;VT=SNP
1	244147380	rs61833254	C	T	100	PASS	AC=652;AF=0.130192;AN=5008;NS=2504;DP=16797;EAS_AF=0.0456;AMR_AF=0.1671;AFR_AF=0.087;EUR_AF=0.2813;SAS_AF=0.0941;AA=C|||;VT=SNP
1	244147535	rs505706	A	G	100	PASS	AC=1406;AF=0.280751;AN=5008;NS=2504;DP=19303;EAS_AF=0.0843;AMR_AF=0.3314;AFR_AF=0.3767;EUR_AF=0.3141;SAS_AF=0.2832;AA=A|||;VT=SNP
1	244148228	rs57318119	C	T	100	PASS	AC=179;AF=0.0357428;AN=5008;NS=2504;DP=24525;EAS_AF=0.0456;AMR_AF=0.0086;AFR_AF=0.0575;EUR_AF=0.007;SAS_AF=0.045;AA=C|||;VT=SNP
1	244148330	rs10927095	T	G	100	PASS	AC=3468;AF=0.692492;AN=5008;NS=2504;DP=22775;EAS_AF=0.9196;AMR_AF=0.6643;AFR_AF=0.5212;EUR_AF=0.6849;SAS_AF=0.7178;AA=T|||;VT=SNP
1	244148850	rs7521988	T	A	100	PASS	AC=1781;AF=0.355631;AN=5008;NS=2504;DP=14718;EAS_AF=0.7173;AMR_AF=0.2752;AFR_AF=0.3396;EUR_AF=0.1302;SAS_AF=0.2935;AA=T|||;VT=SNP
1	244148851	rs11586900	A	T	100	PASS	AC=653;AF=0.130391;AN=5008;NS=2504;DP=14539;EAS_AF=0.0456;AMR_AF=0.1686;AFR_AF=0.087;EUR_AF=0.2813;SAS_AF=0.0941;AA=a|||;VT=SNP
1	244149080	rs59442416	G	A	100	PASS	AC=178;AF=0.0355431;AN=5008;NS=2504;DP=16388;EAS_AF=0.0456;AMR_AF=0.0086;AFR_AF=0.0575;EUR_AF=0.006;SAS_AF=0.045;AA=G|||;VT=SNP
1	244149818	rs73121485	T	C	100	PASS	AC=178;AF=0.0355431;AN=5008;NS=2504;DP=21339;EAS_AF=0.0456;AMR_AF=0.0086;AFR_AF=0.0575;EUR_AF=0.006;SAS_AF=0.045;AA=T|||;VT=SNP
1	244150083	rs472967	C	T	100	PASS	AC=1432;AF=0.285942;AN=5008;NS=2504;DP=21333;EAS_AF=0.0833;AMR_AF=0.438;AFR_AF=0.1536;EUR_AF=0.5417;SAS_AF=0.3027;AA=C|||;VT=SNP
1	244150124	rs77666727	C	T	100	PASS	AC=50;AF=0.00998403;AN=5008;NS=2504;DP=21960;EAS_AF=0.0486;AMR_AF=0;AFR_AF=0;EUR_AF=0;SAS_AF=0.001;AA=C|||;VT=SNP
1	244151104	rs73121488	G	A	100	PASS	AC=182;AF=0.0363419;AN=5008;NS=2504;DP=19626;EAS_AF=0.0456;AMR_AF=0.0101;AFR_AF=0.0598;EUR_AF=0.006;SAS_AF=0.045;AA=G|||;VT=SNP
1	244151395	rs7514764	C	A	100	PASS	AC=1765;AF=0.352436;AN=5008;NS=2504;DP=18666;EAS_AF=0.7183;AMR_AF=0.2695;AFR_AF=0.3351;EUR_AF=0.1292;SAS_AF=0.2873;AA=C|||;VT=SNP
1	244151403	rs59248657	G	A	100	PASS	AC=511;AF=0.102037;AN=5008;NS=2504;DP=18826;EAS_AF=0.0456;AMR_AF=0.0389;AFR_AF=0.2935;EUR_AF=0.006;SAS_AF=0.045;AA=G|||;VT=SNP
1	244151439	rs7514845	C	T	100	PASS	AC=2108;AF=0.420927;AN=5008;NS=2504;DP=19708;EAS_AF=0.7183;AMR_AF=0.3012;AFR_AF=0.5787;EUR_AF=0.1282;SAS_AF=0.2873;AA=C|||;VT=SNP
1	244152007	rs12144073	G	A	100	PASS	AC=1048;AF=0.209265;AN=5008;NS=2504;DP=13600;EAS_AF=0.1528;AMR_AF=0.2248;AFR_AF=0.0991;EUR_AF=0.2753;SAS_AF=0.3374;AA=G|||;VT=SNP
1	244152140	rs570540	T	A	100	PASS	AC=733;AF=0.146366;AN=5008;NS=2504;DP=15933;EAS_AF=0.0446;AMR_AF=0.2378;AFR_AF=0.1293;EUR_AF=0.1899;SAS_AF=0.1646;AA=T|||;VT=SNP
1	244152210	rs6691161	T	C	100	PASS	AC=1760;AF=0.351438;AN=5008;NS=2504;DP=17120;EAS_AF=0.7133;AMR_AF=0.2695;AFR_AF=0.3351;EUR_AF=0.1292;SAS_AF=0.2873;AA=T|||;VT=SNP
1	244152665	rs73121490	G	A	100	PASS	AC=178;AF=0.0355431;AN=5008;NS=2504;DP=19210;EAS_AF=0.0456;AMR_AF=0.0086;AFR_AF=0.0575;EUR_AF=0.006;SAS_AF=0.045;AA=G|||;VT=SNP
1	244153354	rs73121493	G	A	100	PASS	AC=177;AF=0.0353435;AN=5008;NS=2504;DP=17979;EAS_AF=0.0456;AMR_AF=0.0086;AFR_AF=0.0567;EUR_AF=0.006;SAS_AF=0.045;AA=G|||;VT=SNP
1	244153386	rs56046837	C	T	100	PASS	AC=652;AF=0.130192;AN=5008;NS=2504;DP=18608;EAS_AF=0.0456;AMR_AF=0.1671;AFR_AF=0.087;EUR_AF=0.2813;SAS_AF=0.0941;AA=c|||;VT=SNP
1	244153539	rs55734541	C	T	100	PASS	AC=550;AF=0.109824;AN=5008;NS=2504;DP=21781;EAS_AF=0.0456;AMR_AF=0.1282;AFR_AF=0.0817;EUR_AF=0.2187;SAS_AF=0.089;AA=c|||;VT=SNP
1	244153677	rs61833466	C	T	100	PASS	AC=652;AF=0.130192;AN=5008;NS=2504;DP=19699;EAS_AF=0.0456;AMR_AF=0.1671;AFR_AF=0.087;EUR_AF=0.2813;SAS_AF=0.0941;AA=C|||;VT=SNP
1	244153736	rs12760840	G	C	100	PASS	AC=1744;AF=0.348243;AN=5008;NS=2504;DP=18675;EAS_AF=0.7133;AMR_AF=0.2406;AFR_AF=0.3404;EUR_AF=0.1292;SAS_AF=0.2843;AA=G|||;VT=SNP
1	244153874	rs788838	G	A	100	PASS	AC=785;AF=0.156749;AN=5008;NS=2504;DP=18575;EAS_AF=0.0427;AMR_AF=0.2695;AFR_AF=0.0673;EUR_AF=0.2584;SAS_AF=0.2106;AA=G|||;VT=SNP
1	244153991	rs71652502	G	A	100	PASS	AC=1773;AF=0.354034;AN=5008;NS=2504;DP=19402;EAS_AF=0.7133;AMR_AF=0.2738;AFR_AF=0.3389;EUR_AF=0.1292;SAS_AF=0.2924;AA=G|||;VT=SNP
1	244154027	rs67565855	C	T	100	PASS	AC=1775;AF=0.354433;AN=5008;NS=2504;DP=19847;EAS_AF=0.7133;AMR_AF=0.2738;AFR_AF=0.3396;EUR_AF=0.1292;SAS_AF=0.2935;AA=C|||;VT=SNP
1	244154705	rs117347520	T	C	100	PASS	AC=41;AF=0.0081869;AN=5008;NS=2504;DP=22535;EAS_AF=0.0407;AMR_AF=0;AFR_AF=0;EUR_AF=0;SAS_AF=0;AA=T|||;VT=SNP
1	244155156	rs56266892	T	C	100	PASS	AC=792;AF=0.158147;AN=5008;NS=2504;DP=19581;EAS_AF=0.0456;AMR_AF=0.183;AFR_AF=0.1838;EUR_AF=0.2823;SAS_AF=0.0941;AA=C|||;VT=SNP
1	244155726	rs4658609	G	T	100	PASS	AC=1161;AF=0.231829;AN=5008;NS=2504;DP=18888;EAS_AF=0.1528;AMR_AF=0.3156;AFR_AF=0.0983;EUR_AF=0.3231;SAS_AF=0.3405;AA=G|||;VT=SNP
1	244155946	rs7511723	T	C	100	PASS	AC=1783;AF=0.35603;AN=5008;NS=2504;DP=15973;EAS_AF=0.7153;AMR_AF=0.2781;AFR_AF=0.3359;EUR_AF=0.1362;SAS_AF=0.2945;AA=T|||;VT=SNP
1	244156744	rs34751500	A	T	100	PASS	AC=1069;AF=0.213458;AN=5008;NS=2504;DP=18270;EAS_AF=0.0913;AMR_AF=0.2032;AFR_AF=0.3109;EUR_AF=0.2873;SAS_AF=0.1391;AA=T|||;VT=SNP
1	244156983	rs1223878	A	T	100	PASS	AC=642;AF=0.128195;AN=5008;NS=2504;DP=18665;EAS_AF=0.0417;AMR_AF=0.1729;AFR_AF=0.0613;EUR_AF=0.2038;SAS_AF=0.1984;AA=A|||;VT=SNP
1	244157197	rs60053485	T	A	100	PASS	AC=783;AF=0.15635;AN=5008;NS=2504;DP=19063;EAS_AF=0.0456;AMR_AF=0.1844;AFR_AF=0.177;EUR_AF=0.2813;SAS_AF=0.0941;AA=T|||;VT=SNP
1	244157309	rs693795	T	C	100	PASS	AC=3207;AF=0.640375;AN=5008;NS=2504;DP=19734;EAS_AF=0.8016;AMR_AF=0.6354;AFR_AF=0.5711;EUR_AF=0.6233;SAS_AF=0.589;AA=T|||;VT=SNP
1	244157414	rs530352	T	C	100	PASS	AC=933;AF=0.186302;AN=5008;NS=2504;DP=19041;EAS_AF=0.0863;AMR_AF=0.1931;AFR_AF=0.1997;EUR_AF=0.2097;SAS_AF=0.2423;AA=T|||;VT=SNP
1	244157558	rs73121502	G	T	100	PASS	AC=286;AF=0.0571086;AN=5008;NS=2504;DP=18003;EAS_AF=0.0456;AMR_AF=0.0202;AFR_AF=0.1331;EUR_AF=0.006;SAS_AF=0.045;AA=T|||;VT=SNP
1	244157646	rs554067	G	A	100	PASS	AC=3887;AF=0.776158;AN=5008;NS=2504;DP=18822;EAS_AF=0.7837;AMR_AF=0.9107;AFR_AF=0.5915;EUR_AF=0.8817;SAS_AF=0.8139;AA=A|||;VT=SNP
1	244157930	rs6671359	G	A	100	PASS	AC=884;AF=0.176518;AN=5008;NS=2504;DP=17529;EAS_AF=0.1875;AMR_AF=0.0735;AFR_AF=0.2837;EUR_AF=0.0994;SAS_AF=0.1728;AA=A|||;VT=SNP
1	244158051	rs58305168	T	C	100	PASS	AC=1911;AF=0.381589;AN=5008;NS=2504;DP=17493;EAS_AF=0.4802;AMR_AF=0.3977;AFR_AF=0.4138;EUR_AF=0.3449;SAS_AF=0.2628;AA=T|||;VT=SNP
1	244158180	rs72763622	G	A	100	PASS	AC=633;AF=0.126398;AN=5008;NS=2504;DP=20447;EAS_AF=0.0456;AMR_AF=0.1744;AFR_AF=0.0681;EUR_AF=0.2853;SAS_AF=0.091;AA=A|||;VT=SNP
1	244158352	rs72763623	G	C	100	PASS	AC=638;AF=0.127396;AN=5008;NS=2504;DP=17412;EAS_AF=0.0456;AMR_AF=0.1729;AFR_AF=0.0719;EUR_AF=0.2863;SAS_AF=0.091;AA=G|||;VT=SNP
1	244158772	rs11591052	G	A	100	PASS	AC=641;AF=0.127995;AN=5008;NS=2504;DP=19055;EAS_AF=0.0456;AMR_AF=0.1787;AFR_AF=0.0711;EUR_AF=0.2863;SAS_AF=0.091;AA=G|||;VT=SNP
1	244158812	rs61833471	G	T	100	PASS	AC=721;AF=0.14397;AN=5008;NS=2504;DP=18876;EAS_AF=0.4286;AMR_AF=0.1931;AFR_AF=0.0023;EUR_AF=0.0358;SAS_AF=0.1186;AA=G|||;VT=SNP
1	244159143	rs479338	G	A	100	PASS	AC=3056;AF=0.610224;AN=5008;NS=2504;DP=18261;EAS_AF=0.7421;AMR_AF=0.7161;AFR_AF=0.4002;EUR_AF=0.5895;SAS_AF=0.7045;AA=G|||;VT=SNP
1	244159220	rs61833472	G	A	100	PASS	AC=642;AF=0.128195;AN=5008;NS=2504;DP=19782;EAS_AF=0.0456;AMR_AF=0.1787;AFR_AF=0.0719;EUR_AF=0.2863;SAS_AF=0.091;AA=G|||;VT=SNP
1	244159983	rs77197410	G	T	100	PASS	AC=97;AF=0.019369;AN=5008;NS=2504;DP=15371;EAS_AF=0.0923;AMR_AF=0;AFR_AF=0.0008;EUR_AF=0;SAS_AF=0.0031;AA=G|||;VT=SNP
1	244160904	rs536441	G	A	100	PASS	AC=3260;AF=0.650958;AN=5008;NS=2504;DP=16226;EAS_AF=0.7421;AMR_AF=0.7392;AFR_AF=0.4887;EUR_AF=0.6362;SAS_AF=0.729;AA=A|||;VT=SNP
1	244161487	rs576682	C	T	100	PASS	AC=1828;AF=0.365016;AN=5008;NS=2504;DP=15117;EAS_AF=0.2629;AMR_AF=0.4741;AFR_AF=0.1589;EUR_AF=0.508;SAS_AF=0.5245;AA=C|||;VT=SNP
1	244161539	rs563775	C	T	100	PASS	AC=2935;AF=0.586062;AN=5008;NS=2504;DP=16332;EAS_AF=0.7411;AMR_AF=0.6801;AFR_AF=0.4009;EUR_AF=0.5308;SAS_AF=0.6667;AA=C|||;VT=SNP
1	244161588	rs563904	C	T	100	PASS	AC=1738;AF=0.347045;AN=5008;NS=2504;DP=18367;EAS_AF=0.2619;AMR_AF=0.4481;AFR_AF=0.1581;EUR_AF=0.4692;SAS_AF=0.4928;AA=C|||;VT=SNP
1	244161691	rs12031498	C	T	100	PASS	AC=20;AF=0.00399361;AN=5008;NS=2504;DP=20617;EAS_AF=0.0179;AMR_AF=0;AFR_AF=0.0008;EUR_AF=0;SAS_AF=0.001;AA=C|||;VT=SNP
1	244161728	rs564887	A	G	100	PASS	AC=672;AF=0.134185;AN=5008;NS=2504;DP=20292;EAS_AF=0.124;AMR_AF=0.1686;AFR_AF=0.0295;EUR_AF=0.2038;SAS_AF=0.1902;AA=A|||;VT=SNP
1	244161736	rs117835008	C	A	100	PASS	AC=12;AF=0.00239617;AN=5008;NS=2504;DP=20323;EAS_AF=0.0109;AMR_AF=0;AFR_AF=0;EUR_AF=0;SAS_AF=0.001;AA=C|||;VT=SNP
1	244161794	rs10927097	A	G	100	PASS	AC=1963;AF=0.391973;AN=5008;NS=2504;DP=19756;EAS_AF=0.2589;AMR_AF=0.3156;AFR_AF=0.5257;EUR_AF=0.4692;SAS_AF=0.3231;AA=A|||;VT=SNP
1	244161876	rs73123810	C	T	100	PASS	AC=201;AF=0.0401358;AN=5008;NS=2504;DP=20588;EAS_AF=0.0476;AMR_AF=0.0086;AFR_AF=0.0492;EUR_AF=0.0278;SAS_AF=0.0552;AA=C|||;VT=SNP
1	244161982	rs1711347	G	A	100	PASS	AC=1928;AF=0.384984;AN=5008;NS=2504;DP=21780;EAS_AF=0.2619;AMR_AF=0.4769;AFR_AF=0.2769;EUR_AF=0.4722;SAS_AF=0.5031;AA=A|||;VT=SNP
1	244162437	rs1690633	T	A	100	PASS	AC=3258;AF=0.650559;AN=5008;NS=2504;DP=18467;EAS_AF=0.7421;AMR_AF=0.7378;AFR_AF=0.4864;EUR_AF=0.6382;SAS_AF=0.729;AA=T|||;VT=SNP
1	244162694	rs520971	T	C	100	PASS	AC=2945;AF=0.588059;AN=5008;NS=2504;DP=18834;EAS_AF=0.7411;AMR_AF=0.6801;AFR_AF=0.4009;EUR_AF=0.5308;SAS_AF=0.6769;AA=T|||;VT=SNP
1	244162831	rs500337	A	G	100	PASS	AC=3260;AF=0.650958;AN=5008;NS=2504;DP=15616;EAS_AF=0.7421;AMR_AF=0.7378;AFR_AF=0.4887;EUR_AF=0.6372;SAS_AF=0.729;AA=G|||;VT=SNP
1	244162837	rs500341	T	C	100	PASS	AC=3260;AF=0.650958;AN=5008;NS=2504;DP=15804;EAS_AF=0.7421;AMR_AF=0.7378;AFR_AF=0.4887;EUR_AF=0.6372;SAS_AF=0.729;AA=C|||;VT=SNP
1	244163092	rs523878	G	A	100	PASS	AC=3257;AF=0.650359;AN=5008;NS=2504;DP=17886;EAS_AF=0.7421;AMR_AF=0.7378;AFR_AF=0.4864;EUR_AF=0.6372;SAS_AF=0.729;AA=A|||;VT=SNP
1	244163449	rs73123813	G	A	100	PASS	AC=169;AF=0.033746;AN=5008;NS=2504;DP=15998;EAS_AF=0.0169;AMR_AF=0.0086;AFR_AF=0.0484;EUR_AF=0.0278;SAS_AF=0.0552;AA=G|||;VT=SNP
1	244163638	rs117528879	T	C	100	PASS	AC=44;AF=0.00878594;AN=5008;NS=2504;DP=17655;EAS_AF=0.0437;AMR_AF=0;AFR_AF=0;EUR_AF=0;SAS_AF=0;AA=T|||;VT=SNP
1	244163717	rs12172723	C	T	100	PASS	AC=999;AF=0.199481;AN=5008;NS=2504;DP=18346;EAS_AF=0.4484;AMR_AF=0.2133;AFR_AF=0.1256;EUR_AF=0.0636;SAS_AF=0.1728;AA=C|||;VT=SNP
1	244163731	rs551361	A	T	100	PASS	AC=2776;AF=0.554313;AN=5008;NS=2504;DP=18042;EAS_AF=0.7411;AMR_AF=0.6614;AFR_AF=0.2829;EUR_AF=0.5308;SAS_AF=0.6769;AA=A|||;VT=SNP
1	244164002	rs4596868	T	G	100	PASS	AC=2470;AF=0.493211;AN=5008;NS=2504;DP=21079;EAS_AF=0.6617;AMR_AF=0.3674;AFR_AF=0.68;EUR_AF=0.2495;SAS_AF=0.407;AA=G|||;VT=SNP
1	244164068	rs4537536	T	C	100	PASS	AC=2469;AF=0.493011;AN=5008;NS=2504;DP=19995;EAS_AF=0.6617;AMR_AF=0.3674;AFR_AF=0.68;EUR_AF=0.2485;SAS_AF=0.407;AA=T|||;VT=SNP
1	244164997	rs12119867	T	C	100	PASS	AC=1309;AF=0.261382;AN=5008;NS=2504;DP=20928;EAS_AF=0.4494;AMR_AF=0.2709;AFR_AF=0.2095;EUR_AF=0.17;SAS_AF=0.2249;AA=T|||;VT=SNP
1	244165081	rs1223875	G	A	100	PASS	AC=765;AF=0.152756;AN=5008;NS=2504;DP=19544;EAS_AF=0.1548;AMR_AF=0.1715;AFR_AF=0.0734;EUR_AF=0.2048;SAS_AF=0.1912;AA=G|||;VT=SNP
1	244165607	rs692981	A	G	100	PASS	AC=1755;AF=0.350439;AN=5008;NS=2504;DP=17683;EAS_AF=0.2927;AMR_AF=0.4424;AFR_AF=0.1566;EUR_AF=0.4523;SAS_AF=0.502;AA=A|||;VT=SNP
1	244165616	rs1995144	G	A	100	PASS	AC=1307;AF=0.260982;AN=5008;NS=2504;DP=17433;EAS_AF=0.4494;AMR_AF=0.2709;AFR_AF=0.208;EUR_AF=0.17;SAS_AF=0.2249;AA=A|||;VT=SNP
1	244165641	rs12131092	C	T	100	PASS	AC=784;AF=0.15655;AN=5008;NS=2504;DP=17454;EAS_AF=0.1379;AMR_AF=0.2406;AFR_AF=0.0121;EUR_AF=0.1928;SAS_AF=0.274;AA=C|||;VT=SNP
1	244165783	rs55669101	A	G	100	PASS	AC=685;AF=0.136781;AN=5008;NS=2504;DP=18538;EAS_AF=0.0456;AMR_AF=0.1859;AFR_AF=0.0885;EUR_AF=0.3002;SAS_AF=0.093;AA=A|||;VT=SNP
1	244166416	rs504130	A	G	100	PASS	AC=3735;AF=0.745807;AN=5008;NS=2504;DP=20392;EAS_AF=0.8621;AMR_AF=0.7046;AFR_AF=0.7201;EUR_AF=0.7465;SAS_AF=0.6892;AA=G|||;VT=SNP
1	244166560	rs505173	C	T	100	PASS	AC=2075;AF=0.414337;AN=5008;NS=2504;DP=19619;EAS_AF=0.6042;AMR_AF=0.4438;AFR_AF=0.2821;EUR_AF=0.3757;SAS_AF=0.4162;AA=T|||;VT=SNP
1	244167131	rs1009375	T	C	100	PASS	AC=623;AF=0.124401;AN=5008;NS=2504;DP=20580;EAS_AF=0.0456;AMR_AF=0.1816;AFR_AF=0.0439;EUR_AF=0.3002;SAS_AF=0.093;AA=T|||;VT=SNP
1	244167170	rs12126763	C	T	100	PASS	AC=1307;AF=0.260982;AN=5008;NS=2504;DP=20803;EAS_AF=0.4494;AMR_AF=0.2709;AFR_AF=0.208;EUR_AF=0.17;SAS_AF=0.2249;AA=T|||;VT=SNP
1	244167389	rs12126831	C	A	100	PASS	AC=1307;AF=0.260982;AN=5008;NS=2504;DP=19418;EAS_AF=0.4494;AMR_AF=0.2709;AFR_AF=0.208;EUR_AF=0.17;SAS_AF=0.2249;AA=A|||;VT=SNP
1	244167596	rs6673663	A	C	100	PASS	AC=2294;AF=0.458067;AN=5008;NS=2504;DP=20115;EAS_AF=0.6617;AMR_AF=0.3487;AFR_AF=0.5598;EUR_AF=0.2475;SAS_AF=0.4049;AA=C|||;VT=SNP
1	244167665	rs12119931	G	T	100	PASS	AC=1305;AF=0.260583;AN=5008;NS=2504;DP=20930;EAS_AF=0.4484;AMR_AF=0.2709;AFR_AF=0.208;EUR_AF=0.169;SAS_AF=0.2249;AA=G|||;VT=SNP
1	244167801	rs12127679	C	T	100	PASS	AC=1306;AF=0.260783;AN=5008;NS=2504;DP=20703;EAS_AF=0.4494;AMR_AF=0.2709;AFR_AF=0.208;EUR_AF=0.17;SAS_AF=0.2239;AA=T|||;VT=SNP
1	244167821	rs6679148	T	C	100	PASS	AC=988;AF=0.197284;AN=5008;NS=2504;DP=20216;EAS_AF=0.2123;AMR_AF=0.0778;AFR_AF=0.3525;EUR_AF=0.0775;SAS_AF=0.18;AA=T|||;VT=SNP
1	244168236	rs1319790	C	T	100	PASS	AC=1306;AF=0.260783;AN=5008;NS=2504;DP=19862;EAS_AF=0.4494;AMR_AF=0.2709;AFR_AF=0.208;EUR_AF=0.17;SAS_AF=0.2239;AA=T|||;VT=SNP
1	244168388	rs55704249	A	T	100	PASS	AC=987;AF=0.197085;AN=5008;NS=2504;DP=20376;EAS_AF=0.2123;AMR_AF=0.0778;AFR_AF=0.3517;EUR_AF=0.0775;SAS_AF=0.18;AA=A|||;VT=SNP
1	244168846	rs78359239	G	A	100	PASS	AC=31;AF=0.0061901;AN=5008;NS=2504;DP=21877;EAS_AF=0.0268;AMR_AF=0;AFR_AF=0;EUR_AF=0.004;SAS_AF=0;AA=G|||;VT=SNP
1	244169011	rs11582480	C	A	100	PASS	AC=681;AF=0.135982;AN=5008;NS=2504;DP=20304;EAS_AF=0.0456;AMR_AF=0.1859;AFR_AF=0.0855;EUR_AF=0.3002;SAS_AF=0.093;AA=C|||;VT=SNP
1	244169038	rs112224513	G	T	100	PASS	AC=68;AF=0.0135783;AN=5008;NS=2504;DP=20947;EAS_AF=0.0109;AMR_AF=0.0793;AFR_AF=0.0015;EUR_AF=0;SAS_AF=0;AA=G|||;VT=SNP
1	244169288	rs28409015	A	G	100	PASS	AC=681;AF=0.135982;AN=5008;NS=2504;DP=17708;EAS_AF=0.0456;AMR_AF=0.1859;AFR_AF=0.0855;EUR_AF=0.3002;SAS_AF=0.093;AA=A|||;VT=SNP
1	244169330	rs6683057	T	C	100	PASS	AC=2295;AF=0.458267;AN=5008;NS=2504;DP=18225;EAS_AF=0.6617;AMR_AF=0.3487;AFR_AF=0.5605;EUR_AF=0.2475;SAS_AF=0.4049;AA=t|||;VT=SNP
1	244169756	rs10927099	T	C	100	PASS	AC=1309;AF=0.261382;AN=5008;NS=2504;DP=22752;EAS_AF=0.4494;AMR_AF=0.2709;AFR_AF=0.2095;EUR_AF=0.17;SAS_AF=0.2249;AA=T|||;VT=SNP
1	244169914	rs510280	C	T	100	PASS	AC=768;AF=0.153355;AN=5008;NS=2504;DP=22449;EAS_AF=0.1548;AMR_AF=0.1729;AFR_AF=0.0741;EUR_AF=0.2058;SAS_AF=0.1912;AA=C|||;VT=SNP
1	244170194	rs512825	A	G	100	PASS	AC=1756;AF=0.350639;AN=5008;NS=2504;DP=23633;EAS_AF=0.2927;AMR_AF=0.4424;AFR_AF=0.1566;EUR_AF=0.4523;SAS_AF=0.5031;AA=A|||;VT=SNP
1	244170455	rs12122270	G	T	100	PASS	AC=1306;AF=0.260783;AN=5008;NS=2504;DP=22114;EAS_AF=0.4494;AMR_AF=0.2709;AFR_AF=0.208;EUR_AF=0.17;SAS_AF=0.2239;AA=T|||;VT=SNP
1	244171276	rs141448268	T	C	100	PASS	AC=44;AF=0.00878594;AN=5008;NS=2504;DP=21765;EAS_AF=0.0437;AMR_AF=0;AFR_AF=0;EUR_AF=0;SAS_AF=0;AA=T|||;VT=SNP
1	244171903	rs570661	A	G	100	PASS	AC=3948;AF=0.788339;AN=5008;NS=2504;DP=21486;EAS_AF=0.5516;AMR_AF=0.7853;AFR_AF=0.8298;EUR_AF=0.9354;SAS_AF=0.8272;AA=G|||;VT=SNP
1	244171992	rs6429443	A	G	100	PASS	AC=984;AF=0.196486;AN=5008;NS=2504;DP=20463;EAS_AF=0.2123;AMR_AF=0.0778;AFR_AF=0.3487;EUR_AF=0.0775;SAS_AF=0.181;AA=A|||;VT=SNP
1	244172912	rs563745	C	G	100	PASS	AC=2967;AF=0.592452;AN=5008;NS=2504;DP=15559;EAS_AF=0.3423;AMR_AF=0.7075;AFR_AF=0.4788;EUR_AF=0.8579;SAS_AF=0.6493;AA=G|||;VT=SNP
1	244173339	rs11580734	G	C	100	PASS	AC=1714;AF=0.342252;AN=5008;NS=2504;DP=21772;EAS_AF=0.2569;AMR_AF=0.2666;AFR_AF=0.4705;EUR_AF=0.3777;SAS_AF=0.274;AA=G|||;VT=SNP
1	244173426	rs12122824	T	C	100	PASS	AC=2416;AF=0.482428;AN=5008;NS=2504;DP=19738;EAS_AF=0.6587;AMR_AF=0.366;AFR_AF=0.6467;EUR_AF=0.2475;SAS_AF=0.4029;AA=T|||;VT=SNP
1	244173551	rs150529501	C	G	100	PASS	AC=44;AF=0.00878594;AN=5008;NS=2504;DP=18724;EAS_AF=0.0437;AMR_AF=0;AFR_AF=0;EUR_AF=0;SAS_AF=0;AA=C|||;VT=SNP
1	244173650	rs34995539	G	A	100	PASS	AC=959;AF=0.191494;AN=5008;NS=2504;DP=18767;EAS_AF=0.2093;AMR_AF=0.0778;AFR_AF=0.3487;EUR_AF=0.0765;SAS_AF=0.1595;AA=G|||;VT=SNP
1	244173813	rs67327808	T	C	100	PASS	AC=985;AF=0.196685;AN=5008;NS=2504;DP=19884;EAS_AF=0.2113;AMR_AF=0.0778;AFR_AF=0.351;EUR_AF=0.0775;SAS_AF=0.18;AA=T|||;VT=SNP
1	244173872	rs10927101	C	A	100	PASS	AC=2553;AF=0.509784;AN=5008;NS=2504;DP=20743;EAS_AF=0.6895;AMR_AF=0.4697;AFR_AF=0.5514;EUR_AF=0.4155;SAS_AF=0.3937;AA=A|||;VT=SNP
1	244174148	rs67020168	G	A	100	PASS	AC=984;AF=0.196486;AN=5008;NS=2504;DP=18135;EAS_AF=0.2123;AMR_AF=0.0778;AFR_AF=0.3495;EUR_AF=0.0775;SAS_AF=0.18;AA=G|||;VT=SNP
1	244174161	rs10927102	T	A	100	PASS	AC=1853;AF=0.370008;AN=5008;NS=2504;DP=18539;EAS_AF=0.4921;AMR_AF=0.4121;AFR_AF=0.3366;EUR_AF=0.3658;SAS_AF=0.2638;AA=A|||;VT=SNP
1	244174921	rs12029481	T	C	100	PASS	AC=85;AF=0.0169728;AN=5008;NS=2504;DP=16534;EAS_AF=0.0625;AMR_AF=0.0317;AFR_AF=0;EUR_AF=0;SAS_AF=0;AA=T|||;VT=SNP
1	244175734	rs1996337	G	C	100	PASS	AC=1716;AF=0.342652;AN=5008;NS=2504;DP=18864;EAS_AF=0.6498;AMR_AF=0.2738;AFR_AF=0.3411;EUR_AF=0.1133;SAS_AF=0.3129;AA=G|||;VT=SNP
1	244176424	rs476141	G	T	100	PASS	AC=1720;AF=0.34345;AN=5008;NS=2504;DP=12328;EAS_AF=0.2103;AMR_AF=0.4409;AFR_AF=0.1747;EUR_AF=0.4583;SAS_AF=0.5215;AA=G|||;VT=SNP
1	244176648	rs535493	T	C	100	PASS	AC=911;AF=0.181909;AN=5008;NS=2504;DP=13121;EAS_AF=0.0893;AMR_AF=0.1816;AFR_AF=0.1672;EUR_AF=0.2187;SAS_AF=0.2597;AA=T|||;VT=SNP
1	244177037	rs7531050	C	T	100	PASS	AC=1683;AF=0.336062;AN=5008;NS=2504;DP=21297;EAS_AF=0.7421;AMR_AF=0.2738;AFR_AF=0.261;EUR_AF=0.1292;SAS_AF=0.2761;AA=C|||;VT=SNP
1	244177122	rs61833501	C	A	100	PASS	AC=542;AF=0.108227;AN=5008;NS=2504;DP=20986;EAS_AF=0.0278;AMR_AF=0.1758;AFR_AF=0.0189;EUR_AF=0.2863;SAS_AF=0.0808;AA=C|||;VT=SNP
1	244178128	rs73123837	C	A	100	PASS	AC=295;AF=0.0589058;AN=5008;NS=2504;DP=19630;EAS_AF=0.0367;AMR_AF=0.0202;AFR_AF=0.1165;EUR_AF=0.0288;SAS_AF=0.0624;AA=C|||;VT=SNP
1	244178206	rs61833502	C	T	100	PASS	AC=712;AF=0.142173;AN=5008;NS=2504;DP=17779;EAS_AF=0.0208;AMR_AF=0.1888;AFR_AF=0.1399;EUR_AF=0.2932;SAS_AF=0.0818;AA=C|||;VT=SNP
1	244178273	rs2063912	C	T	100	PASS	AC=975;AF=0.194688;AN=5008;NS=2504;DP=18546;EAS_AF=0.1319;AMR_AF=0.268;AFR_AF=0.0651;EUR_AF=0.2435;SAS_AF=0.3323;AA=C|||;VT=SNP
1	244178343	rs61833503	C	T	100	PASS	AC=716;AF=0.142971;AN=5008;NS=2504;DP=18485;EAS_AF=0.0208;AMR_AF=0.1888;AFR_AF=0.1399;EUR_AF=0.2932;SAS_AF=0.0859;AA=T|||;VT=SNP
1	244178367	rs60003191	G	A	100	PASS	AC=825;AF=0.164736;AN=5008;NS=2504;DP=19158;EAS_AF=0.244;AMR_AF=0.098;AFR_AF=0.205;EUR_AF=0.0915;SAS_AF=0.1513;AA=G|||;VT=SNP
1	244178827	rs473630	T	C	100	PASS	AC=632;AF=0.126198;AN=5008;NS=2504;DP=20654;EAS_AF=0.0952;AMR_AF=0.1599;AFR_AF=0.0242;EUR_AF=0.2038;SAS_AF=0.1922;AA=T|||;VT=SNP
1	244179074	rs486918	G	A	100	PASS	AC=1690;AF=0.33746;AN=5008;NS=2504;DP=20673;EAS_AF=0.1994;AMR_AF=0.4323;AFR_AF=0.1641;EUR_AF=0.4543;SAS_AF=0.5266;AA=G|||;VT=SNP
1	244179803	rs10803173	T	G	100	PASS	AC=2130;AF=0.425319;AN=5008;NS=2504;DP=18184;EAS_AF=0.7421;AMR_AF=0.3444;AFR_AF=0.4501;EUR_AF=0.2237;SAS_AF=0.3303;AA=G|||;VT=SNP
1	244180073	rs551296	C	T	100	PASS	AC=1993;AF=0.397963;AN=5008;NS=2504;DP=20547;EAS_AF=0.2371;AMR_AF=0.4539;AFR_AF=0.2859;EUR_AF=0.4831;SAS_AF=0.5879;AA=C|||;VT=SNP
1	244180132	rs10927105	G	A	100	PASS	AC=975;AF=0.194688;AN=5008;NS=2504;DP=20985;EAS_AF=0.1319;AMR_AF=0.2666;AFR_AF=0.0651;EUR_AF=0.2435;SAS_AF=0.3333;AA=G|||;VT=SNP
1	244180490	rs10927106	T	C	100	PASS	AC=927;AF=0.185104;AN=5008;NS=2504;DP=21347;EAS_AF=0.1349;AMR_AF=0.2651;AFR_AF=0.0272;EUR_AF=0.2435;SAS_AF=0.3333;AA=T|||;VT=SNP
1	244180694	rs12744242	G	T	100	PASS	AC=1770;AF=0.353435;AN=5008;NS=2504;DP=18369;EAS_AF=0.7421;AMR_AF=0.3127;AFR_AF=0.2368;EUR_AF=0.1799;SAS_AF=0.318;AA=G|||;VT=SNP
1	244180875	rs522870	G	A	100	PASS	AC=677;AF=0.135184;AN=5008;NS=2504;DP=16366;EAS_AF=0.0675;AMR_AF=0.1599;AFR_AF=0.0726;EUR_AF=0.2107;SAS_AF=0.1943;AA=G|||;VT=SNP
1	244181171	rs6429444	C	T	100	PASS	AC=1768;AF=0.353035;AN=5008;NS=2504;DP=16703;EAS_AF=0.7401;AMR_AF=0.3127;AFR_AF=0.2368;EUR_AF=0.1799;SAS_AF=0.318;AA=C|||;VT=SNP
1	244181378	rs6429445	C	G	100	PASS	AC=2094;AF=0.418131;AN=5008;NS=2504;DP=19501;EAS_AF=0.7401;AMR_AF=0.3473;AFR_AF=0.4228;EUR_AF=0.2237;SAS_AF=0.3303;AA=G|||;VT=SNP
1	244182382	rs580980	G	A	100	PASS	AC=1996;AF=0.398562;AN=5008;NS=2504;DP=18961;EAS_AF=0.2361;AMR_AF=0.4539;AFR_AF=0.2874;EUR_AF=0.4841;SAS_AF=0.589;AA=G|||;VT=SNP
1	244182441	rs576514	G	A	100	PASS	AC=717;AF=0.143171;AN=5008;NS=2504;DP=17981;EAS_AF=0.0675;AMR_AF=0.1657;AFR_AF=0.1006;EUR_AF=0.2107;SAS_AF=0.1933;AA=G|||;VT=SNP
1	244182973	rs12041799	C	T	100	PASS	AC=1772;AF=0.353834;AN=5008;NS=2504;DP=17475;EAS_AF=0.7431;AMR_AF=0.3112;AFR_AF=0.2368;EUR_AF=0.1799;SAS_AF=0.32;AA=C|||;VT=SNP
1	244183104	rs3002708	T	C	100	PASS	AC=4152;AF=0.829073;AN=5008;NS=2504;DP=17342;EAS_AF=0.9792;AMR_AF=0.8012;AFR_AF=0.7557;EUR_AF=0.7068;SAS_AF=0.9192;AA=C|||;VT=SNP
1	244183292	rs693150	C	T	100	PASS	AC=2027;AF=0.404752;AN=5008;NS=2504;DP=17617;EAS_AF=0.2361;AMR_AF=0.4539;AFR_AF=0.3116;EUR_AF=0.4831;SAS_AF=0.589;AA=C|||;VT=SNP
1	244183332	rs12041895	C	T	100	PASS	AC=1768;AF=0.353035;AN=5008;NS=2504;DP=17594;EAS_AF=0.7431;AMR_AF=0.3112;AFR_AF=0.2345;EUR_AF=0.1809;SAS_AF=0.318;AA=C|||;VT=SNP
1	244184508	rs12131509	G	A	100	PASS	AC=1768;AF=0.353035;AN=5008;NS=2504;DP=17840;EAS_AF=0.7421;AMR_AF=0.3112;AFR_AF=0.2352;EUR_AF=0.1799;SAS_AF=0.319;AA=G|||;VT=SNP
1	244184670	rs10927108	C	T	100	PASS	AC=823;AF=0.164337;AN=5008;NS=2504;DP=18010;EAS_AF=0.1329;AMR_AF=0.2421;AFR_AF=0.0121;EUR_AF=0.1978;SAS_AF=0.3129;AA=C|||;VT=SNP
1	244184691	rs12139851	C	G	100	PASS	AC=1771;AF=0.353634;AN=5008;NS=2504;DP=17364;EAS_AF=0.7431;AMR_AF=0.3112;AFR_AF=0.2368;EUR_AF=0.1799;SAS_AF=0.319;AA=C|||;VT=SNP
1	244185945	rs140916299	C	T	100	PASS	AC=19;AF=0.00379393;AN=5008;NS=2504;DP=17437;EAS_AF=0.0179;AMR_AF=0.0014;AFR_AF=0;EUR_AF=0;SAS_AF=0;AA=C|||;VT=SNP
1	244186136	rs753496	C	G	100	PASS	AC=3015;AF=0.602037;AN=5008;NS=2504;DP=17714;EAS_AF=0.2599;AMR_AF=0.6599;AFR_AF=0.6286;EUR_AF=0.8052;SAS_AF=0.6687;AA=C|||;VT=SNP
1	244186620	rs12131048	T	C	100	PASS	AC=1942;AF=0.38778;AN=5008;NS=2504;DP=16843;EAS_AF=0.747;AMR_AF=0.3444;AFR_AF=0.3555;EUR_AF=0.2247;SAS_AF=0.2597;AA=T|||;VT=SNP
1	244187227	rs73123848	G	A	100	PASS	AC=265;AF=0.0529153;AN=5008;NS=2504;DP=17461;EAS_AF=0.0337;AMR_AF=0.0259;AFR_AF=0.0219;EUR_AF=0.0577;SAS_AF=0.1288;AA=g|||;VT=SNP
1	244187532	rs2014888	G	A	100	PASS	AC=2123;AF=0.423922;AN=5008;NS=2504;DP=18874;EAS_AF=0.7629;AMR_AF=0.4597;AFR_AF=0.2398;EUR_AF=0.3757;SAS_AF=0.3476;AA=G|||;VT=SNP
1	244187533	rs1000544	A	G	100	PASS	AC=789;AF=0.157548;AN=5008;NS=2504;DP=18908;EAS_AF=0.3214;AMR_AF=0.0937;AFR_AF=0.1233;EUR_AF=0.1223;SAS_AF=0.1166;AA=A|||;VT=SNP
1	244187600	rs1000543	A	G	100	PASS	AC=3489;AF=0.696685;AN=5008;NS=2504;DP=18967;EAS_AF=0.8343;AMR_AF=0.585;AFR_AF=0.9319;EUR_AF=0.5119;SAS_AF=0.5061;AA=G|||;VT=SNP
1	244187847	rs1000451	C	G	100	PASS	AC=899;AF=0.179513;AN=5008;NS=2504;DP=20762;EAS_AF=0.0714;AMR_AF=0.0764;AFR_AF=0.4622;EUR_AF=0.0736;SAS_AF=0.091;AA=C|||;VT=SNP
1	244188049	rs1000452	T	C	100	PASS	AC=858;AF=0.171326;AN=5008;NS=2504;DP=19484;EAS_AF=0.1171;AMR_AF=0.2666;AFR_AF=0.0166;EUR_AF=0.2416;SAS_AF=0.2965;AA=T|||;VT=SNP
1	244188155	rs11586962	C	T	100	PASS	AC=369;AF=0.0736821;AN=5008;NS=2504;DP=21180;EAS_AF=0.0188;AMR_AF=0.1182;AFR_AF=0.0091;EUR_AF=0.1879;SAS_AF=0.0685;AA=C|||;VT=SNP
1	244188357	rs137904411	G	A	100	PASS	AC=17;AF=0.00339457;AN=5008;NS=2504;DP=20056;EAS_AF=0.0169;AMR_AF=0;AFR_AF=0;EUR_AF=0;SAS_AF=0;AA=A|||;VT=SNP
1	244188415	rs9943265	G	A	100	PASS	AC=388;AF=0.077476;AN=5008;NS=2504;DP=20560;EAS_AF=0.0714;AMR_AF=0.0418;AFR_AF=0.0938;EUR_AF=0.0736;SAS_AF=0.091;AA=G|||;VT=SNP
1	244189045	rs73123850	T	A	100	PASS	AC=388;AF=0.077476;AN=5008;NS=2504;DP=20315;EAS_AF=0.0714;AMR_AF=0.0418;AFR_AF=0.0938;EUR_AF=0.0736;SAS_AF=0.091;AA=T|||;VT=SNP
1	244189171	rs78843720	G	A	100	PASS	AC=211;AF=0.0421326;AN=5008;NS=2504;DP=18359;EAS_AF=0.1121;AMR_AF=0.0447;AFR_AF=0.0008;EUR_AF=0;SAS_AF=0.0675;AA=G|||;VT=SNP
1	244189466	rs113946659	C	T	100	PASS	AC=387;AF=0.0772764;AN=5008;NS=2504;DP=17872;EAS_AF=0.0139;AMR_AF=0.0303;AFR_AF=0.1475;EUR_AF=0.0676;SAS_AF=0.091;AA=C|||;VT=SNP
1	244189643	rs113091514	C	A	100	PASS	AC=266;AF=0.053115;AN=5008;NS=2504;DP=16330;EAS_AF=0.0337;AMR_AF=0.0259;AFR_AF=0.0227;EUR_AF=0.0577;SAS_AF=0.1288;AA=C|||;VT=SNP
1	244189647	rs111575955	A	G	100	PASS	AC=388;AF=0.077476;AN=5008;NS=2504;DP=16732;EAS_AF=0.0714;AMR_AF=0.0418;AFR_AF=0.0938;EUR_AF=0.0736;SAS_AF=0.091;AA=A|||;VT=SNP
1	244189778	rs73123855	G	C	100	PASS	AC=267;AF=0.0533147;AN=5008;NS=2504;DP=15508;EAS_AF=0.0347;AMR_AF=0.0259;AFR_AF=0.0227;EUR_AF=0.0577;SAS_AF=0.1288;AA=G|||;VT=SNP
1	244190340	rs73123860	T	G	100	PASS	AC=388;AF=0.077476;AN=5008;NS=2504;DP=20072;EAS_AF=0.0714;AMR_AF=0.0418;AFR_AF=0.0938;EUR_AF=0.0736;SAS_AF=0.091;AA=T|||;VT=SNP
1	244190585	rs73123862	C	T	100	PASS	AC=314;AF=0.0626997;AN=5008;NS=2504;DP=17673;EAS_AF=0.0139;AMR_AF=0.0303;AFR_AF=0.093;EUR_AF=0.0676;SAS_AF=0.09;AA=C|||;VT=SNP
1	244190798	rs74151275	A	G	100	PASS	AC=823;AF=0.164337;AN=5008;NS=2504;DP=21979;EAS_AF=0.0139;AMR_AF=0.0634;AFR_AF=0.4607;EUR_AF=0.0676;SAS_AF=0.09;AA=A|||;VT=SNP
1	244190914	rs12566026	G	A	100	PASS	AC=328;AF=0.0654952;AN=5008;NS=2504;DP=19348;EAS_AF=0.0923;AMR_AF=0.0375;AFR_AF=0.0234;EUR_AF=0.0646;SAS_AF=0.1155;AA=G|||;VT=SNP
1	244191735	rs73123864	G	A	100	PASS	AC=370;AF=0.0738818;AN=5008;NS=2504;DP=18892;EAS_AF=0.0923;AMR_AF=0.0447;AFR_AF=0.0416;EUR_AF=0.0636;SAS_AF=0.1299;AA=G|||;VT=SNP
1	244193100	rs2454222	G	A	100	PASS	AC=3369;AF=0.672724;AN=5008;NS=2504;DP=18702;EAS_AF=0.7698;AMR_AF=0.5648;AFR_AF=0.9123;EUR_AF=0.499;SAS_AF=0.5041;AA=A|||;VT=SNP
1	244193548	rs73123866	T	C	100	PASS	AC=318;AF=0.0634984;AN=5008;NS=2504;DP=19883;EAS_AF=0.0139;AMR_AF=0.0317;AFR_AF=0.0968;EUR_AF=0.0676;SAS_AF=0.0879;AA=T|||;VT=SNP
1	244193838	rs73123869	G	A	100	PASS	AC=368;AF=0.0734824;AN=5008;NS=2504;DP=18381;EAS_AF=0.0913;AMR_AF=0.0447;AFR_AF=0.0416;EUR_AF=0.0636;SAS_AF=0.1288;AA=G|||;VT=SNP
1	244194239	rs2486535	C	G	100	PASS	AC=3369;AF=0.672724;AN=5008;NS=2504;DP=15822;EAS_AF=0.7698;AMR_AF=0.5648;AFR_AF=0.907;EUR_AF=0.507;SAS_AF=0.5031;AA=G|||;VT=SNP
1	244194425	rs1874782	T	C	100	PASS	AC=2149;AF=0.429113;AN=5008;NS=2504;DP=17916;EAS_AF=0.756;AMR_AF=0.4611;AFR_AF=0.2542;EUR_AF=0.3777;SAS_AF=0.3589;AA=T|||;VT=SNP
1	244194655	rs6663441	A	T	100	PASS	AC=343;AF=0.0684904;AN=5008;NS=2504;DP=16537;EAS_AF=0.0139;AMR_AF=0.0331;AFR_AF=0.115;EUR_AF=0.0666;SAS_AF=0.089;AA=A|||;VT=SNP
1	244194842	rs2454221	C	T	100	PASS	AC=3403;AF=0.679513;AN=5008;NS=2504;DP=17582;EAS_AF=0.7698;AMR_AF=0.5749;AFR_AF=0.9304;EUR_AF=0.503;SAS_AF=0.5031;AA=T|||;VT=SNP
1	244195351	rs34296453	T	A	100	PASS	AC=830;AF=0.165735;AN=5008;NS=2504;DP=13003;EAS_AF=0.0139;AMR_AF=0.0749;AFR_AF=0.3638;EUR_AF=0.1292;SAS_AF=0.1564;AA=t|||;VT=SNP
1	244195359	rs1472244	T	A	100	PASS	AC=3395;AF=0.677915;AN=5008;NS=2504;DP=12994;EAS_AF=0.7698;AMR_AF=0.5749;AFR_AF=0.9259;EUR_AF=0.501;SAS_AF=0.5031;AA=T|||;VT=SNP
1	244195599	rs1967129	G	C	100	PASS	AC=535;AF=0.106829;AN=5008;NS=2504;DP=10564;EAS_AF=0.0913;AMR_AF=0.0476;AFR_AF=0.1649;EUR_AF=0.0646;SAS_AF=0.1299;AA=G|||;VT=SNP
1	244196107	rs73123875	A	G	100	PASS	AC=341;AF=0.0680911;AN=5008;NS=2504;DP=19706;EAS_AF=0.0923;AMR_AF=0.0375;AFR_AF=0.0234;EUR_AF=0.0636;SAS_AF=0.1299;AA=A|||;VT=SNP
1	244196410	rs2047137	C	T	100	PASS	AC=2135;AF=0.426318;AN=5008;NS=2504;DP=20409;EAS_AF=0.756;AMR_AF=0.4611;AFR_AF=0.2564;EUR_AF=0.3728;SAS_AF=0.3466;AA=C|||;VT=SNP
1	244196827	rs2500489	T	A	100	PASS	AC=2761;AF=0.551318;AN=5008;NS=2504;DP=21032;EAS_AF=0.8482;AMR_AF=0.5303;AFR_AF=0.379;EUR_AF=0.501;SAS_AF=0.545;AA=T|||;VT=SNP
1	244196932	rs76171005	G	A	100	PASS	AC=341;AF=0.0680911;AN=5008;NS=2504;DP=17658;EAS_AF=0.0923;AMR_AF=0.0375;AFR_AF=0.0234;EUR_AF=0.0636;SAS_AF=0.1299;AA=G|||;VT=SNP
1	244197106	rs73123876	C	T	100	PASS	AC=341;AF=0.0680911;AN=5008;NS=2504;DP=18292;EAS_AF=0.0923;AMR_AF=0.0375;AFR_AF=0.0234;EUR_AF=0.0636;SAS_AF=0.1299;AA=C|||;VT=SNP
1	244197500	rs2039789	A	G	100	PASS	AC=2158;AF=0.430911;AN=5008;NS=2504;DP=22154;EAS_AF=0.756;AMR_AF=0.4625;AFR_AF=0.2579;EUR_AF=0.3807;SAS_AF=0.3589;AA=A|||;VT=SNP
1	244197846	rs73125638	G	C	100	PASS	AC=346;AF=0.0690895;AN=5008;NS=2504;DP=19773;EAS_AF=0.0923;AMR_AF=0.0375;AFR_AF=0.0234;EUR_AF=0.0636;SAS_AF=0.135;AA=G|||;VT=SNP
1	244199512	rs59417641	C	T	100	PASS	AC=277;AF=0.0553115;AN=5008;NS=2504;DP=21037;EAS_AF=0.0327;AMR_AF=0.0331;AFR_AF=0.0348;EUR_AF=0.0636;SAS_AF=0.1135;AA=C|||;VT=SNP
1	244199659	rs2453203	A	G	100	PASS	AC=878;AF=0.175319;AN=5008;NS=2504;DP=20252;EAS_AF=0.121;AMR_AF=0.2709;AFR_AF=0.0318;EUR_AF=0.2515;SAS_AF=0.2791;AA=A|||;VT=SNP
1	244199872	rs2500487	T	C	100	PASS	AC=1850;AF=0.369409;AN=5008;NS=2504;DP=20901;EAS_AF=0.2331;AMR_AF=0.3934;AFR_AF=0.2761;EUR_AF=0.4354;SAS_AF=0.5511;AA=T|||;VT=SNP
1	244199953	rs67854820	T	C	100	PASS	AC=1505;AF=0.300519;AN=5008;NS=2504;DP=21948;EAS_AF=0.3641;AMR_AF=0.2392;AFR_AF=0.2103;EUR_AF=0.2873;SAS_AF=0.4141;AA=T|||;VT=SNP
1	244200713	rs117059994	T	C	100	PASS	AC=118;AF=0.0235623;AN=5008;NS=2504;DP=16444;EAS_AF=0.0714;AMR_AF=0.0144;AFR_AF=0.0008;EUR_AF=0.007;SAS_AF=0.0286;AA=T|||;VT=SNP
1	244201813	rs12138959	G	C	100	PASS	AC=721;AF=0.14397;AN=5008;NS=2504;DP=17928;EAS_AF=0.0496;AMR_AF=0.1282;AFR_AF=0.0613;EUR_AF=0.2465;SAS_AF=0.2587;AA=G|||;VT=SNP
1	244202434	rs1494122	T	C	100	PASS	AC=1004;AF=0.200479;AN=5008;NS=2504;DP=16054;EAS_AF=0.1052;AMR_AF=0.2925;AFR_AF=0.0242;EUR_AF=0.3002;SAS_AF=0.3691;AA=T|||;VT=SNP
1	244205005	rs72635929	T	G	100	PASS	AC=521;AF=0.104034;AN=5008;NS=2504;DP=20438;EAS_AF=0.3651;AMR_AF=0.0692;AFR_AF=0.0008;EUR_AF=0.0089;SAS_AF=0.0971;AA=T|||;VT=SNP
1	244205351	rs11588046	T	C	100	PASS	AC=393;AF=0.0784744;AN=5008;NS=2504;DP=16289;EAS_AF=0.0238;AMR_AF=0.1023;AFR_AF=0.0234;EUR_AF=0.1879;SAS_AF=0.0798;AA=T|||;VT=SNP
1	244205583	rs6429446	T	C	100	PASS	AC=2478;AF=0.494808;AN=5008;NS=2504;DP=18209;EAS_AF=0.7927;AMR_AF=0.4669;AFR_AF=0.5439;EUR_AF=0.2903;SAS_AF=0.3517;AA=T|||;VT=SNP
1	244205652	rs12063742	C	T	100	PASS	AC=410;AF=0.081869;AN=5008;NS=2504;DP=18232;EAS_AF=0.0069;AMR_AF=0.0447;AFR_AF=0.1974;EUR_AF=0.0537;SAS_AF=0.0583;AA=C|||;VT=SNP
1	244207024	rs2131814	A	T	100	PASS	AC=2631;AF=0.525359;AN=5008;NS=2504;DP=19345;EAS_AF=0.7877;AMR_AF=0.4769;AFR_AF=0.6044;EUR_AF=0.326;SAS_AF=0.3875;AA=A|||;VT=SNP
1	244207910	rs1948636	C	G	100	PASS	AC=552;AF=0.110224;AN=5008;NS=2504;DP=17427;EAS_AF=0.3879;AMR_AF=0.0706;AFR_AF=0;EUR_AF=0.0089;SAS_AF=0.1053;AA=C|||;VT=SNP
1	244208122	rs2220817	G	A	100	PASS	AC=2095;AF=0.418331;AN=5008;NS=2504;DP=16314;EAS_AF=0.1528;AMR_AF=0.4928;AFR_AF=0.2511;EUR_AF=0.665;SAS_AF=0.6115;AA=G|||;VT=SNP
1	244210092	rs115730473	T	C	100	PASS	AC=134;AF=0.0267572;AN=5008;NS=2504;DP=21252;EAS_AF=0.0377;AMR_AF=0.0231;AFR_AF=0.0363;EUR_AF=0.0129;SAS_AF=0.0194;AA=T|||;VT=SNP
1	244212866	rs12027747	C	T	100	PASS	AC=1933;AF=0.385982;AN=5008;NS=2504;DP=8203;EAS_AF=0.7371;AMR_AF=0.4049;AFR_AF=0.2648;EUR_AF=0.2604;SAS_AF=0.3037;AA=C|||;VT=SNP
1	244215864	rs1389622	G	A	100	PASS	AC=829;AF=0.165535;AN=5008;NS=2504;DP=15929;EAS_AF=0.0724;AMR_AF=0.268;AFR_AF=0.0613;EUR_AF=0.2266;SAS_AF=0.2669;AA=G|||;VT=SNP
1	244216257	rs61833507	C	T	100	PASS	AC=146;AF=0.0291534;AN=5008;NS=2504;DP=17280;EAS_AF=0.0417;AMR_AF=0.0245;AFR_AF=0.0386;EUR_AF=0.0119;SAS_AF=0.0245;AA=C|||;VT=SNP
1	244218402	rs35108413	G	A	100	PASS	AC=135;AF=0.0269569;AN=5008;NS=2504;DP=13783;EAS_AF=0.0427;AMR_AF=0.0231;AFR_AF=0.0318;EUR_AF=0.0089;SAS_AF=0.0256;AA=G|||;VT=SNP;EX_TARGET
1	244221036	rs11590416	A	G	100	PASS	AC=386;AF=0.0770767;AN=5008;NS=2504;DP=19229;EAS_AF=0.003;AMR_AF=0.1239;AFR_AF=0.0053;EUR_AF=0.1899;SAS_AF=0.1012;AA=A|||;VT=SNP
1	244221966	rs58787003	G	A	100	PASS	AC=1241;AF=0.247804;AN=5008;NS=2504;DP=14244;EAS_AF=0.4375;AMR_AF=0.2233;AFR_AF=0.2602;EUR_AF=0.1809;SAS_AF=0.1217;AA=A|||;VT=SNP
1	244222511	rs12561872	T	C	100	PASS	AC=1049;AF=0.209465;AN=5008;NS=2504;DP=14887;EAS_AF=0.4355;AMR_AF=0.2032;AFR_AF=0.1566;EUR_AF=0.163;SAS_AF=0.1002;AA=T|||;VT=SNP
1	244222723	rs2453188	G	T	100	PASS	AC=2202;AF=0.439696;AN=5008;NS=2504;DP=12646;EAS_AF=0.2609;AMR_AF=0.5317;AFR_AF=0.4047;EUR_AF=0.4881;SAS_AF=0.5562;AA=G|||;VT=SNP
1	244224801	rs73125648	T	A	100	PASS	AC=349;AF=0.0696885;AN=5008;NS=2504;DP=15900;EAS_AF=0.006;AMR_AF=0.0692;AFR_AF=0.1407;EUR_AF=0.0616;SAS_AF=0.0481;AA=T|||;VT=SNP
1	244225181	rs78986091	T	C	100	PASS	AC=59;AF=0.0117812;AN=5008;NS=2504;DP=15991;EAS_AF=0.0486;AMR_AF=0.0029;AFR_AF=0.0015;EUR_AF=0;SAS_AF=0.0061;AA=T|||;VT=SNP
1	244225315	rs59749311	C	T	100	PASS	AC=1391;AF=0.277756;AN=5008;NS=2504;DP=16873;EAS_AF=0.4365;AMR_AF=0.2723;AFR_AF=0.2965;EUR_AF=0.2247;SAS_AF=0.1472;AA=C|||;VT=SNP
1	244225376	rs59308862	A	C	100	PASS	AC=1399;AF=0.279353;AN=5008;NS=2504;DP=17092;EAS_AF=0.4415;AMR_AF=0.2738;AFR_AF=0.2965;EUR_AF=0.2256;SAS_AF=0.1483;AA=C|||;VT=SNP
1	244225402	rs1565824	A	G	100	PASS	AC=2099;AF=0.419129;AN=5008;NS=2504;DP=17146;EAS_AF=0.5526;AMR_AF=0.5086;AFR_AF=0.3064;EUR_AF=0.5099;SAS_AF=0.2771;AA=G|||;VT=SNP
1	244226279	rs146581662	A	G	100	PASS	AC=43;AF=0.00858626;AN=5008;NS=2504;DP=19599;EAS_AF=0.0427;AMR_AF=0;AFR_AF=0;EUR_AF=0;SAS_AF=0;AA=A|||;VT=SNP
1	244226640	rs3123390	G	A	100	PASS	AC=4148;AF=0.828275;AN=5008;NS=2504;DP=22538;EAS_AF=0.6964;AMR_AF=0.866;AFR_AF=0.975;EUR_AF=0.8012;SAS_AF=0.7669;AA=A|||;VT=SNP
1	244228699	rs2353097	T	C	100	PASS	AC=1411;AF=0.281749;AN=5008;NS=2504;DP=19228;EAS_AF=0.4435;AMR_AF=0.2867;AFR_AF=0.2315;EUR_AF=0.2942;SAS_AF=0.1667;AA=T|||;VT=SNP
1	244229199	rs10927118	T	C	100	PASS	AC=1940;AF=0.38738;AN=5008;NS=2504;DP=18009;EAS_AF=0.4405;AMR_AF=0.3256;AFR_AF=0.5643;EUR_AF=0.3121;SAS_AF=0.2147;AA=C|||;VT=SNP
1	244230644	rs2486537	A	C	100	PASS	AC=4196;AF=0.837859;AN=5008;NS=2504;DP=17616;EAS_AF=0.7044;AMR_AF=0.8674;AFR_AF=0.9735;EUR_AF=0.8131;SAS_AF=0.7965;AA=C|||;VT=SNP
1	244231694	rs10927120	C	T	100	PASS	AC=1318;AF=0.263179;AN=5008;NS=2504;DP=16820;EAS_AF=0.4306;AMR_AF=0.2176;AFR_AF=0.32;EUR_AF=0.1789;SAS_AF=0.1329;AA=C|||;VT=SNP
1	244232100	rs79103411	G	A	100	PASS	AC=887;AF=0.177117;AN=5008;NS=2504;DP=18435;EAS_AF=0.4325;AMR_AF=0.1888;AFR_AF=0.0287;EUR_AF=0.1779;SAS_AF=0.1053;AA=G|||;VT=SNP
1	244232160	rs12068258	G	A	100	PASS	AC=1042;AF=0.208067;AN=5008;NS=2504;DP=18733;EAS_AF=0.4335;AMR_AF=0.1945;AFR_AF=0.1218;EUR_AF=0.1789;SAS_AF=0.1319;AA=G|||;VT=SNP
1	244232305	rs74390716	T	C	100	PASS	AC=371;AF=0.0740815;AN=5008;NS=2504;DP=20662;EAS_AF=0.0089;AMR_AF=0.0836;AFR_AF=0.0825;EUR_AF=0.1302;SAS_AF=0.0654;AA=T|||;VT=SNP
1	244232976	rs2486538	C	T	100	PASS	AC=2074;AF=0.414137;AN=5008;NS=2504;DP=18838;EAS_AF=0.2579;AMR_AF=0.5331;AFR_AF=0.289;EUR_AF=0.495;SAS_AF=0.5767;AA=C|||;VT=SNP
1	244233570	rs12080257	C	T	100	PASS	AC=1042;AF=0.208067;AN=5008;NS=2504;DP=18045;EAS_AF=0.4335;AMR_AF=0.1945;AFR_AF=0.1203;EUR_AF=0.1799;SAS_AF=0.1329;AA=C|||;VT=SNP
1	244234303	rs143331248	G	A	100	PASS	AC=130;AF=0.0259585;AN=5008;NS=2504;DP=15125;EAS_AF=0.0089;AMR_AF=0.0447;AFR_AF=0.0091;EUR_AF=0.0517;SAS_AF=0.0266;AA=g|||;VT=SNP
1	244234498	rs139334258	G	A	100	PASS	AC=486;AF=0.0970447;AN=5008;NS=2504;DP=16470;EAS_AF=0.006;AMR_AF=0.0865;AFR_AF=0.174;EUR_AF=0.1252;SAS_AF=0.0654;AA=G|||;VT=SNP
1	244236035	rs2486540	C	T	100	PASS	AC=2119;AF=0.423123;AN=5008;NS=2504;DP=21135;EAS_AF=0.255;AMR_AF=0.5403;AFR_AF=0.3502;EUR_AF=0.4781;SAS_AF=0.5552;AA=C|||;VT=SNP
1	244236422	rs12746634	G	A	100	PASS	AC=806;AF=0.160942;AN=5008;NS=2504;DP=19720;EAS_AF=0.2937;AMR_AF=0.1326;AFR_AF=0.0219;EUR_AF=0.1909;SAS_AF=0.2014;AA=G|||;VT=SNP
1	244237014	rs12071089	C	T	100	PASS	AC=1235;AF=0.246605;AN=5008;NS=2504;DP=15017;EAS_AF=0.4286;AMR_AF=0.219;AFR_AF=0.264;EUR_AF=0.1928;SAS_AF=0.1104;AA=T|||;VT=SNP
1	244237605	rs11812032	T	C	100	PASS	AC=1781;AF=0.355631;AN=5008;NS=2504;DP=19283;EAS_AF=0.4187;AMR_AF=0.3141;AFR_AF=0.4811;EUR_AF=0.325;SAS_AF=0.182;AA=T|||;VT=SNP
1	244238657	rs2486541	C	T	100	PASS	AC=3654;AF=0.729633;AN=5008;NS=2504;DP=23262;EAS_AF=0.624;AMR_AF=0.7104;AFR_AF=0.8154;EUR_AF=0.663;SAS_AF=0.8047;AA=T|||;VT=SNP
1	244239708	rs77165625	A	C	100	PASS	AC=885;AF=0.176717;AN=5008;NS=2504;DP=18685;EAS_AF=0.3681;AMR_AF=0.1902;AFR_AF=0.0658;EUR_AF=0.1829;SAS_AF=0.1135;AA=A|||;VT=SNP
1	244239751	rs77581475	G	A	100	PASS	AC=873;AF=0.174321;AN=5008;NS=2504;DP=19917;EAS_AF=0.3671;AMR_AF=0.1873;AFR_AF=0.0605;EUR_AF=0.1829;SAS_AF=0.1115;AA=G|||;VT=SNP
1	244239914	rs112232952	G	A	100	PASS	AC=821;AF=0.163938;AN=5008;NS=2504;DP=18277;EAS_AF=0.3621;AMR_AF=0.1816;AFR_AF=0.0272;EUR_AF=0.1819;SAS_AF=0.1135;AA=G|||;VT=SNP
1	244240283	rs1038973	G	C	100	PASS	AC=2154;AF=0.430112;AN=5008;NS=2504;DP=20902;EAS_AF=0.2649;AMR_AF=0.5937;AFR_AF=0.2557;EUR_AF=0.5507;SAS_AF=0.5961;AA=G|||;VT=SNP
1	244240448	rs2500488	C	T	100	PASS	AC=2939;AF=0.586861;AN=5008;NS=2504;DP=20462;EAS_AF=0.6032;AMR_AF=0.8156;AFR_AF=0.2595;EUR_AF=0.7535;SAS_AF=0.6789;AA=C|||;VT=SNP
1	244240555	rs6699951	A	G	100	PASS	AC=1580;AF=0.315495;AN=5008;NS=2504;DP=20608;EAS_AF=0.3968;AMR_AF=0.1628;AFR_AF=0.385;EUR_AF=0.2545;SAS_AF=0.3088;AA=A|||;VT=SNP
1	244240644	rs35135921	A	G	100	PASS	AC=1288;AF=0.257188;AN=5008;NS=2504;DP=20715;EAS_AF=0.4018;AMR_AF=0.1095;AFR_AF=0.2829;EUR_AF=0.1779;SAS_AF=0.2597;AA=A|||;VT=SNP
1	244241949	rs2486542	A	G	100	PASS	AC=3069;AF=0.612819;AN=5008;NS=2504;DP=20484;EAS_AF=0.6389;AMR_AF=0.83;AFR_AF=0.2685;EUR_AF=0.7594;SAS_AF=0.7464;AA=A|||;VT=SNP
1	244242714	rs79770737	C	A	100	PASS	AC=114;AF=0.0227636;AN=5008;NS=2504;DP=22988;EAS_AF=0.006;AMR_AF=0.0389;AFR_AF=0.0038;EUR_AF=0.0517;SAS_AF=0.0245;AA=C|||;VT=SNP
1	244243575	rs2486545	T	A	100	PASS	AC=2195;AF=0.438299;AN=5008;NS=2504;DP=19767;EAS_AF=0.2589;AMR_AF=0.6369;AFR_AF=0.2504;EUR_AF=0.5885;SAS_AF=0.5818;AA=T|||;VT=SNP
1	244243894	rs61833511	T	C	100	PASS	AC=998;AF=0.199281;AN=5008;NS=2504;DP=22179;EAS_AF=0.1954;AMR_AF=0.2147;AFR_AF=0.152;EUR_AF=0.2913;SAS_AF=0.1616;AA=T|||;VT=SNP
1	244244117	rs10927122	C	T	100	PASS	AC=810;AF=0.161741;AN=5008;NS=2504;DP=16606;EAS_AF=0.1796;AMR_AF=0.1657;AFR_AF=0.1241;EUR_AF=0.1819;SAS_AF=0.1708;AA=T|||;VT=SNP
1	244244187	rs2500490	C	T	100	PASS	AC=2299;AF=0.459065;AN=5008;NS=2504;DP=18987;EAS_AF=0.625;AMR_AF=0.4207;AFR_AF=0.3124;EUR_AF=0.5129;SAS_AF=0.4581;AA=C|||;VT=SNP
1	244244542	rs2454228	T	C	100	PASS	AC=2607;AF=0.520567;AN=5008;NS=2504;DP=13980;EAS_AF=0.6548;AMR_AF=0.5;AFR_AF=0.3858;EUR_AF=0.5736;SAS_AF=0.5245;AA=T|||;VT=SNP
1	244245879	rs2454230	C	G	100	PASS	AC=2191;AF=0.4375;AN=5008;NS=2504;DP=19398;EAS_AF=0.5992;AMR_AF=0.4856;AFR_AF=0.1936;EUR_AF=0.5547;SAS_AF=0.4458;AA=C|||;VT=SNP
1	244246053	rs75832599	G	A	100	PASS	AC=606;AF=0.121006;AN=5008;NS=2504;DP=18990;EAS_AF=0.1438;AMR_AF=0.1066;AFR_AF=0.0847;EUR_AF=0.1531;SAS_AF=0.1237;AA=G|||;VT=SNP
1	244246241	rs75534199	A	G	100	PASS	AC=854;AF=0.170527;AN=5008;NS=2504;DP=22797;EAS_AF=0.1458;AMR_AF=0.1499;AFR_AF=0.2012;EUR_AF=0.2008;SAS_AF=0.138;AA=A|||;VT=SNP
1	244246319	rs2454231	G	C	100	PASS	AC=3419;AF=0.682708;AN=5008;NS=2504;DP=21361;EAS_AF=0.7431;AMR_AF=0.6643;AFR_AF=0.6089;EUR_AF=0.7694;SAS_AF=0.6442;AA=G|||;VT=SNP
1	244246608	rs76586149	G	A	100	PASS	AC=127;AF=0.0253594;AN=5008;NS=2504;DP=21115;EAS_AF=0.005;AMR_AF=0.0216;AFR_AF=0.0023;EUR_AF=0.0447;SAS_AF=0.0603;AA=G|||;VT=SNP
1	244246884	rs6667665	G	A	100	PASS	AC=1343;AF=0.268171;AN=5008;NS=2504;DP=19448;EAS_AF=0.256;AMR_AF=0.3242;AFR_AF=0.2141;EUR_AF=0.2296;SAS_AF=0.3538;AA=G|||;VT=SNP
1	244247438	rs12743199	A	G	100	PASS	AC=847;AF=0.169129;AN=5008;NS=2504;DP=17412;EAS_AF=0.1448;AMR_AF=0.1499;AFR_AF=0.1982;EUR_AF=0.2018;SAS_AF=0.135;AA=A|||;VT=SNP
1	244247520	rs1494120	G	A	100	PASS	AC=1130;AF=0.225639;AN=5008;NS=2504;DP=19112;EAS_AF=0.495;AMR_AF=0.1715;AFR_AF=0.0439;EUR_AF=0.2256;SAS_AF=0.2321;AA=G|||;VT=SNP
1	244247521	rs1494121	C	A	100	PASS	AC=1131;AF=0.225839;AN=5008;NS=2504;DP=19234;EAS_AF=0.496;AMR_AF=0.1715;AFR_AF=0.0439;EUR_AF=0.2256;SAS_AF=0.2321;AA=C|||;VT=SNP
1	244248097	rs923903	T	A	100	PASS	AC=1363;AF=0.272165;AN=5008;NS=2504;DP=23763;EAS_AF=0.2659;AMR_AF=0.3256;AFR_AF=0.2141;EUR_AF=0.2306;SAS_AF=0.362;AA=T|||;VT=SNP
1	244249034	rs1014647	A	G	100	PASS	AC=3425;AF=0.683906;AN=5008;NS=2504;DP=19023;EAS_AF=0.746;AMR_AF=0.6599;AFR_AF=0.612;EUR_AF=0.7644;SAS_AF=0.6513;AA=A|||;VT=SNP
1	244249487	rs10927123	G	T	100	PASS	AC=1353;AF=0.270168;AN=5008;NS=2504;DP=19590;EAS_AF=0.2579;AMR_AF=0.3285;AFR_AF=0.2141;EUR_AF=0.2366;SAS_AF=0.3517;AA=G|||;VT=SNP
1	244250317	rs2454238	C	T	100	PASS	AC=2176;AF=0.434505;AN=5008;NS=2504;DP=17663;EAS_AF=0.5992;AMR_AF=0.4769;AFR_AF=0.1936;EUR_AF=0.5447;SAS_AF=0.4468;AA=c|||;VT=SNP
1	244250561	rs2500491	T	C	100	PASS	AC=3041;AF=0.607228;AN=5008;NS=2504;DP=19021;EAS_AF=0.745;AMR_AF=0.6311;AFR_AF=0.3949;EUR_AF=0.7465;SAS_AF=0.592;AA=T|||;VT=SNP
1	244251283	rs2454237	G	C	100	PASS	AC=3401;AF=0.679113;AN=5008;NS=2504;DP=18261;EAS_AF=0.745;AMR_AF=0.6599;AFR_AF=0.5938;EUR_AF=0.7614;SAS_AF=0.6554;AA=C|||;VT=SNP
1	244251650	rs2454235	C	T	100	PASS	AC=2178;AF=0.434904;AN=5008;NS=2504;DP=19389;EAS_AF=0.5982;AMR_AF=0.4841;AFR_AF=0.1936;EUR_AF=0.5517;SAS_AF=0.4376;AA=C|||;VT=SNP
1	244252341	rs10803174	T	G	100	PASS	AC=1393;AF=0.278155;AN=5008;NS=2504;DP=21763;EAS_AF=0.2599;AMR_AF=0.3386;AFR_AF=0.2057;EUR_AF=0.2783;SAS_AF=0.3517;AA=T|||;VT=SNP
1	244252401	rs10927124	G	A	100	PASS	AC=1391;AF=0.277756;AN=5008;NS=2504;DP=21030;EAS_AF=0.2589;AMR_AF=0.3415;AFR_AF=0.2057;EUR_AF=0.2773;SAS_AF=0.3497;AA=G|||;VT=SNP
1	244253521	rs12041654	C	T	100	PASS	AC=1412;AF=0.281949;AN=5008;NS=2504;DP=16063;EAS_AF=0.2569;AMR_AF=0.3429;AFR_AF=0.2065;EUR_AF=0.2793;SAS_AF=0.3691;AA=C|||;VT=SNP
1	244254547	rs2500496	T	C	100	PASS	AC=2944;AF=0.587859;AN=5008;NS=2504;DP=19368;EAS_AF=0.745;AMR_AF=0.6009;AFR_AF=0.3759;EUR_AF=0.6998;SAS_AF=0.5879;AA=T|||;VT=SNP
1	244254617	rs2500497	G	T	100	PASS	AC=2245;AF=0.448283;AN=5008;NS=2504;DP=20018;EAS_AF=0.5982;AMR_AF=0.4813;AFR_AF=0.236;EUR_AF=0.5527;SAS_AF=0.4499;AA=G|||;VT=SNP
1	244255134	rs141565468	C	T	100	PASS	AC=39;AF=0.00778754;AN=5008;NS=2504;DP=18801;EAS_AF=0.0278;AMR_AF=0.0115;AFR_AF=0.0015;EUR_AF=0;SAS_AF=0.001;AA=C|||;VT=SNP
1	244255554	rs2453198	A	T	100	PASS	AC=1016;AF=0.202875;AN=5008;NS=2504;DP=18032;EAS_AF=0.0962;AMR_AF=0.3069;AFR_AF=0.1256;EUR_AF=0.329;SAS_AF=0.2137;AA=A|||;VT=SNP
1	244256339	rs4658409	C	T	100	PASS	AC=1351;AF=0.269768;AN=5008;NS=2504;DP=18511;EAS_AF=0.2411;AMR_AF=0.3429;AFR_AF=0.1914;EUR_AF=0.2773;SAS_AF=0.3456;AA=C|||;VT=SNP
1	244256545	rs2454234	C	G	100	PASS	AC=2855;AF=0.570088;AN=5008;NS=2504;DP=20387;EAS_AF=0.745;AMR_AF=0.5922;AFR_AF=0.3185;EUR_AF=0.7018;SAS_AF=0.5787;AA=c|||;VT=SNP
1	244256594	rs2453200	G	A	100	PASS	AC=2849;AF=0.56889;AN=5008;NS=2504;DP=19622;EAS_AF=0.744;AMR_AF=0.5922;AFR_AF=0.3162;EUR_AF=0.7018;SAS_AF=0.5767;AA=G|||;VT=SNP
1	244256960	rs7544966	C	T	100	PASS	AC=1347;AF=0.26897;AN=5008;NS=2504;DP=16738;EAS_AF=0.2351;AMR_AF=0.3429;AFR_AF=0.1906;EUR_AF=0.2803;SAS_AF=0.3456;AA=C|||;VT=SNP
1	244258685	rs2015399	T	C	100	PASS	AC=1313;AF=0.262181;AN=5008;NS=2504;DP=19719;EAS_AF=0.247;AMR_AF=0.3545;AFR_AF=0.0809;EUR_AF=0.3022;SAS_AF=0.4162;AA=T|||;VT=SNP
1	244260095	rs80122316	T	G	100	PASS	AC=41;AF=0.0081869;AN=5008;NS=2504;DP=16465;EAS_AF=0.0337;AMR_AF=0.0101;AFR_AF=0;EUR_AF=0;SAS_AF=0;AA=T|||;VT=SNP
1	244260194	rs60599295	C	T	100	PASS	AC=455;AF=0.0908546;AN=5008;NS=2504;DP=17266;EAS_AF=0.1776;AMR_AF=0.0865;AFR_AF=0.0053;EUR_AF=0.163;SAS_AF=0.046;AA=C|||;VT=SNP
1	244260475	rs4658613	G	T	100	PASS	AC=3932;AF=0.785144;AN=5008;NS=2504;DP=20308;EAS_AF=0.7054;AMR_AF=0.8804;AFR_AF=0.7837;EUR_AF=0.7982;SAS_AF=0.7883;AA=T|||;VT=SNP
1	244261112	rs12405642	A	C	100	PASS	AC=1548;AF=0.309105;AN=5008;NS=2504;DP=20530;EAS_AF=0.3492;AMR_AF=0.2536;AFR_AF=0.4894;EUR_AF=0.1491;SAS_AF=0.228;AA=C|||;VT=SNP
1	244261148	rs10927125	T	C	100	PASS	AC=887;AF=0.177117;AN=5008;NS=2504;DP=19924;EAS_AF=0.0347;AMR_AF=0.1138;AFR_AF=0.4387;EUR_AF=0.1113;SAS_AF=0.0828;AA=T|||;VT=SNP
1	244261158	rs12405933	T	C	100	PASS	AC=489;AF=0.0976438;AN=5008;NS=2504;DP=19535;EAS_AF=0.0347;AMR_AF=0.0922;AFR_AF=0.149;EUR_AF=0.1113;SAS_AF=0.0828;AA=T|||;VT=SNP
1	244261179	rs72635930	A	C	100	PASS	AC=711;AF=0.141973;AN=5008;NS=2504;DP=19063;EAS_AF=0.3125;AMR_AF=0.147;AFR_AF=0.0809;EUR_AF=0.0437;SAS_AF=0.1462;AA=A|||;VT=SNP
1	244261232	rs72635931	C	T	100	PASS	AC=683;AF=0.136382;AN=5008;NS=2504;DP=18241;EAS_AF=0.3105;AMR_AF=0.1455;AFR_AF=0.0658;EUR_AF=0.0417;SAS_AF=0.1431;AA=C|||;VT=SNP
1	244261237	rs12409359	C	A	100	PASS	AC=652;AF=0.130192;AN=5008;NS=2504;DP=18080;EAS_AF=0.0347;AMR_AF=0.0922;AFR_AF=0.2731;EUR_AF=0.1093;SAS_AF=0.0838;AA=C|||;VT=SNP
1	244261304	rs12406798	G	C	100	PASS	AC=487;AF=0.0972444;AN=5008;NS=2504;DP=17161;EAS_AF=0.0347;AMR_AF=0.0893;AFR_AF=0.149;EUR_AF=0.1093;SAS_AF=0.0849;AA=G|||;VT=SNP
1	244261722	rs72635932	C	T	100	PASS	AC=653;AF=0.130391;AN=5008;NS=2504;DP=18866;EAS_AF=0.3105;AMR_AF=0.1441;AFR_AF=0.0431;EUR_AF=0.0417;SAS_AF=0.1442;AA=C|||;VT=SNP
1	244262308	rs117978546	T	C	100	PASS	AC=56;AF=0.0111821;AN=5008;NS=2504;DP=20164;EAS_AF=0.0476;AMR_AF=0.0014;AFR_AF=0;EUR_AF=0.001;SAS_AF=0.0061;AA=T|||;VT=SNP
1	244263440	rs869362	T	C	100	PASS	AC=1892;AF=0.377796;AN=5008;NS=2504;DP=16804;EAS_AF=0.4345;AMR_AF=0.3444;AFR_AF=0.4992;EUR_AF=0.166;SAS_AF=0.3967;AA=C|||;VT=SNP
1	244264513	rs60518830	T	C	100	PASS	AC=1143;AF=0.228235;AN=5008;NS=2504;DP=18393;EAS_AF=0.4018;AMR_AF=0.2349;AFR_AF=0.1649;EUR_AF=0.0547;SAS_AF=0.3088;AA=T|||;VT=SNP
1	244265385	rs6668219	T	A	100	PASS	AC=781;AF=0.15595;AN=5008;NS=2504;DP=18020;EAS_AF=0.3214;AMR_AF=0.1513;AFR_AF=0.1263;EUR_AF=0.0417;SAS_AF=0.1462;AA=T|||;VT=SNP
1	244266533	rs7523944	A	T	100	PASS	AC=680;AF=0.135783;AN=5008;NS=2504;DP=18430;EAS_AF=0.3185;AMR_AF=0.1441;AFR_AF=0.0598;EUR_AF=0.0408;SAS_AF=0.1421;AA=a|||;VT=SNP
1	244266817	rs7536719	G	A	100	PASS	AC=1258;AF=0.251198;AN=5008;NS=2504;DP=17147;EAS_AF=0.3968;AMR_AF=0.2435;AFR_AF=0.2685;EUR_AF=0.0527;SAS_AF=0.2873;AA=A|||;VT=SNP
1	244267292	rs12035375	T	C	100	PASS	AC=456;AF=0.0910543;AN=5008;NS=2504;DP=14050;EAS_AF=0.0347;AMR_AF=0.0879;AFR_AF=0.1271;EUR_AF=0.1064;SAS_AF=0.0869;AA=T|||;VT=SNP
1	244268060	rs73127661	C	T	100	PASS	AC=375;AF=0.0748802;AN=5008;NS=2504;DP=21216;EAS_AF=0.0734;AMR_AF=0.0807;AFR_AF=0.0711;EUR_AF=0.0119;SAS_AF=0.1421;AA=C|||;VT=SNP
1	244268142	rs6663169	C	A	100	PASS	AC=1522;AF=0.303914;AN=5008;NS=2504;DP=19361;EAS_AF=0.3571;AMR_AF=0.2104;AFR_AF=0.4849;EUR_AF=0.1481;SAS_AF=0.2311;AA=A|||;VT=SNP
1	244268472	rs6663470	C	G	100	PASS	AC=1811;AF=0.361621;AN=5008;NS=2504;DP=18437;EAS_AF=0.4315;AMR_AF=0.3314;AFR_AF=0.4697;EUR_AF=0.159;SAS_AF=0.3732;AA=g|||;VT=SNP
1	244268516	rs12723037	A	G	100	PASS	AC=457;AF=0.091254;AN=5008;NS=2504;DP=18960;EAS_AF=0.0347;AMR_AF=0.0879;AFR_AF=0.1271;EUR_AF=0.1074;SAS_AF=0.0869;AA=A|||;VT=SNP
1	244268608	rs12727192	T	C	100	PASS	AC=645;AF=0.128794;AN=5008;NS=2504;DP=20141;EAS_AF=0.0347;AMR_AF=0.1023;AFR_AF=0.2625;EUR_AF=0.1064;SAS_AF=0.0869;AA=T|||;VT=SNP
1	244268677	rs56688484	C	T	100	PASS	AC=375;AF=0.0748802;AN=5008;NS=2504;DP=21248;EAS_AF=0.0734;AMR_AF=0.0807;AFR_AF=0.0711;EUR_AF=0.0119;SAS_AF=0.1421;AA=C|||;VT=SNP
1	244268682	rs58061158	C	T	100	PASS	AC=375;AF=0.0748802;AN=5008;NS=2504;DP=21369;EAS_AF=0.0734;AMR_AF=0.0807;AFR_AF=0.0711;EUR_AF=0.0119;SAS_AF=0.1421;AA=C|||;VT=SNP
1	244268781	rs67041905	T	C	100	PASS	AC=816;AF=0.162939;AN=5008;NS=2504;DP=19412;EAS_AF=0.3244;AMR_AF=0.1499;AFR_AF=0.152;EUR_AF=0.0408;SAS_AF=0.1462;AA=T|||;VT=SNP
1	244268866	rs12727340	A	C	100	PASS	AC=1005;AF=0.200679;AN=5008;NS=2504;DP=20228;EAS_AF=0.1081;AMR_AF=0.1787;AFR_AF=0.3253;EUR_AF=0.1183;SAS_AF=0.228;AA=C|||;VT=SNP
1	244269069	rs61180762	T	C	100	PASS	AC=375;AF=0.0748802;AN=5008;NS=2504;DP=2991;EAS_AF=0.0734;AMR_AF=0.0807;AFR_AF=0.0711;EUR_AF=0.0119;SAS_AF=0.1421;AA=T|||;VT=SNP
1	244269210	rs57516958	C	T	100	PASS	AC=1017;AF=0.203075;AN=5008;NS=2504;DP=18306;EAS_AF=0.1081;AMR_AF=0.183;AFR_AF=0.3313;EUR_AF=0.1183;SAS_AF=0.229;AA=T|||;VT=SNP
1	244270547	rs144276155	T	G	100	PASS	AC=38;AF=0.00758786;AN=5008;NS=2504;DP=18577;EAS_AF=0.0377;AMR_AF=0;AFR_AF=0;EUR_AF=0;SAS_AF=0;AA=T|||;VT=SNP
1	244271051	rs2500499	G	A	100	PASS	AC=616;AF=0.123003;AN=5008;NS=2504;DP=17857;EAS_AF=0.1319;AMR_AF=0.2262;AFR_AF=0.0159;EUR_AF=0.1849;SAS_AF=0.1217;AA=G|||;VT=SNP
1	244271642	rs58359112	C	A	100	PASS	AC=410;AF=0.081869;AN=5008;NS=2504;DP=12513;EAS_AF=0.0655;AMR_AF=0.0836;AFR_AF=0.1044;EUR_AF=0.0119;SAS_AF=0.1391;AA=C|||;VT=SNP
1	244271696	rs10927129	T	C	100	PASS	AC=550;AF=0.109824;AN=5008;NS=2504;DP=12472;EAS_AF=0.0357;AMR_AF=0.0937;AFR_AF=0.1906;EUR_AF=0.1074;SAS_AF=0.091;AA=C|||;VT=SNP
1	244272321	rs12040319	T	G	100	PASS	AC=539;AF=0.107628;AN=5008;NS=2504;DP=21124;EAS_AF=0.0337;AMR_AF=0.0937;AFR_AF=0.1861;EUR_AF=0.1064;SAS_AF=0.089;AA=T|||;VT=SNP
1	244272338	rs2883247	A	G	100	PASS	AC=918;AF=0.183307;AN=5008;NS=2504;DP=21382;EAS_AF=0.1032;AMR_AF=0.1744;AFR_AF=0.2663;EUR_AF=0.1183;SAS_AF=0.227;AA=G|||;VT=SNP
1	244273096	rs12040489	A	C	100	PASS	AC=538;AF=0.107428;AN=5008;NS=2504;DP=19760;EAS_AF=0.0337;AMR_AF=0.0937;AFR_AF=0.1853;EUR_AF=0.1064;SAS_AF=0.089;AA=C|||;VT=SNP
1	244273836	rs72635933	G	A	100	PASS	AC=656;AF=0.13099;AN=5008;NS=2504;DP=17653;EAS_AF=0.3274;AMR_AF=0.1484;AFR_AF=0.031;EUR_AF=0.0497;SAS_AF=0.135;AA=G|||;VT=SNP
1	244274033	rs12044590	G	A	100	PASS	AC=327;AF=0.0652955;AN=5008;NS=2504;DP=15645;EAS_AF=0.0337;AMR_AF=0.0807;AFR_AF=0.0325;EUR_AF=0.1064;SAS_AF=0.089;AA=G|||;VT=SNP
1	244274556	rs35942240	G	A	100	PASS	AC=547;AF=0.109225;AN=5008;NS=2504;DP=19349;EAS_AF=0.0337;AMR_AF=0.0937;AFR_AF=0.1929;EUR_AF=0.1064;SAS_AF=0.0879;AA=A|||;VT=SNP
1	244274560	rs35346993	T	A	100	PASS	AC=916;AF=0.182907;AN=5008;NS=2504;DP=19470;EAS_AF=0.1032;AMR_AF=0.1744;AFR_AF=0.2648;EUR_AF=0.1183;SAS_AF=0.227;AA=A|||;VT=SNP
1	244275252	rs12042441	A	G	100	PASS	AC=539;AF=0.107628;AN=5008;NS=2504;DP=19822;EAS_AF=0.0337;AMR_AF=0.0937;AFR_AF=0.1853;EUR_AF=0.1074;SAS_AF=0.089;AA=G|||;VT=SNP
1	244275998	rs12745698	C	T	100	PASS	AC=455;AF=0.0908546;AN=5008;NS=2504;DP=20257;EAS_AF=0.0337;AMR_AF=0.0879;AFR_AF=0.1263;EUR_AF=0.1064;SAS_AF=0.0879;AA=C|||;VT=SNP
1	244276069	rs12409046	A	T	100	PASS	AC=54;AF=0.0107827;AN=5008;NS=2504;DP=19136;EAS_AF=0.0109;AMR_AF=0.0562;AFR_AF=0.0015;EUR_AF=0.002;SAS_AF=0;AA=A|||;VT=SNP
1	244276722	rs12039862	T	C	100	PASS	AC=908;AF=0.18131;AN=5008;NS=2504;DP=13506;EAS_AF=0.1022;AMR_AF=0.1715;AFR_AF=0.2587;EUR_AF=0.1193;SAS_AF=0.229;AA=C|||;VT=SNP
1	244277887	rs2253775	T	C	100	PASS	AC=1005;AF=0.200679;AN=5008;NS=2504;DP=20103;EAS_AF=0.1865;AMR_AF=0.268;AFR_AF=0.1324;EUR_AF=0.2256;SAS_AF=0.2342;AA=T|||;VT=SNP
1	244278304	rs72635934	T	C	100	PASS	AC=682;AF=0.136182;AN=5008;NS=2504;DP=20408;EAS_AF=0.3274;AMR_AF=0.1484;AFR_AF=0.0507;EUR_AF=0.0497;SAS_AF=0.135;AA=T|||;VT=SNP
1	244278311	rs73127684	G	T	100	PASS	AC=366;AF=0.0730831;AN=5008;NS=2504;DP=20149;EAS_AF=0.0685;AMR_AF=0.0793;AFR_AF=0.0711;EUR_AF=0.0119;SAS_AF=0.1391;AA=G|||;VT=SNP
1	244278368	rs10927130	C	T	100	PASS	AC=456;AF=0.0910543;AN=5008;NS=2504;DP=19234;EAS_AF=0.0337;AMR_AF=0.0879;AFR_AF=0.1263;EUR_AF=0.1064;SAS_AF=0.089;AA=C|||;VT=SNP
1	244278402	rs73127686	G	A	100	PASS	AC=367;AF=0.0732827;AN=5008;NS=2504;DP=19062;EAS_AF=0.0685;AMR_AF=0.0807;AFR_AF=0.0711;EUR_AF=0.0119;SAS_AF=0.1391;AA=G|||;VT=SNP
1	244278462	rs75579241	G	A	100	PASS	AC=623;AF=0.124401;AN=5008;NS=2504;DP=20000;EAS_AF=0.1438;AMR_AF=0.0533;AFR_AF=0.0968;EUR_AF=0.1243;SAS_AF=0.1922;AA=G|||;VT=SNP
1	244279242	rs12041959	T	G	100	PASS	AC=549;AF=0.109625;AN=5008;NS=2504;DP=16986;EAS_AF=0.0337;AMR_AF=0.0965;AFR_AF=0.1921;EUR_AF=0.1064;SAS_AF=0.089;AA=T|||;VT=SNP
1	244279375	rs12044381	G	A	100	PASS	AC=549;AF=0.109625;AN=5008;NS=2504;DP=16511;EAS_AF=0.0337;AMR_AF=0.0965;AFR_AF=0.1921;EUR_AF=0.1064;SAS_AF=0.089;AA=G|||;VT=SNP
1	244279432	rs12732758	G	A	100	PASS	AC=549;AF=0.109625;AN=5008;NS=2504;DP=14676;EAS_AF=0.0337;AMR_AF=0.0965;AFR_AF=0.1921;EUR_AF=0.1064;SAS_AF=0.089;AA=A|||;VT=SNP
1	244279458	rs12732913	G	C	100	PASS	AC=549;AF=0.109625;AN=5008;NS=2504;DP=13336;EAS_AF=0.0337;AMR_AF=0.0965;AFR_AF=0.1921;EUR_AF=0.1064;SAS_AF=0.089;AA=C|||;VT=SNP
1	244279681	rs35676606	A	G	100	PASS	AC=549;AF=0.109625;AN=5008;NS=2504;DP=15913;EAS_AF=0.0337;AMR_AF=0.0965;AFR_AF=0.1921;EUR_AF=0.1064;SAS_AF=0.089;AA=G|||;VT=SNP
1	244279765	rs112107203	T	A	100	PASS	AC=353;AF=0.0704872;AN=5008;NS=2504;DP=17398;EAS_AF=0.0685;AMR_AF=0.0793;AFR_AF=0.0703;EUR_AF=0.001;SAS_AF=0.138;AA=T|||;VT=SNP
1	244279769	rs112311587	C	A	100	PASS	AC=353;AF=0.0704872;AN=5008;NS=2504;DP=17403;EAS_AF=0.0685;AMR_AF=0.0793;AFR_AF=0.0703;EUR_AF=0.001;SAS_AF=0.138;AA=C|||;VT=SNP
1	244279956	rs10927131	G	A	100	PASS	AC=550;AF=0.109824;AN=5008;NS=2504;DP=20468;EAS_AF=0.0337;AMR_AF=0.0965;AFR_AF=0.1929;EUR_AF=0.1064;SAS_AF=0.089;AA=G|||;VT=SNP
1	244279976	rs10927132	A	G	100	PASS	AC=938;AF=0.1873;AN=5008;NS=2504;DP=19943;EAS_AF=0.1022;AMR_AF=0.1772;AFR_AF=0.289;EUR_AF=0.1074;SAS_AF=0.227;AA=G|||;VT=SNP
1	244280081	rs10803175	G	T	100	PASS	AC=1636;AF=0.326677;AN=5008;NS=2504;DP=20109;EAS_AF=0.4296;AMR_AF=0.3271;AFR_AF=0.3517;EUR_AF=0.1571;SAS_AF=0.3609;AA=T|||;VT=SNP
1	244280322	rs10927133	A	T	100	PASS	AC=549;AF=0.109625;AN=5008;NS=2504;DP=19753;EAS_AF=0.0337;AMR_AF=0.0965;AFR_AF=0.1921;EUR_AF=0.1064;SAS_AF=0.089;AA=A|||;VT=SNP
1	244280359	rs10927134	A	T	100	PASS	AC=549;AF=0.109625;AN=5008;NS=2504;DP=18262;EAS_AF=0.0337;AMR_AF=0.0965;AFR_AF=0.1921;EUR_AF=0.1064;SAS_AF=0.089;AA=A|||;VT=SNP
1	244280381	rs73127700	C	T	100	PASS	AC=353;AF=0.0704872;AN=5008;NS=2504;DP=18267;EAS_AF=0.0685;AMR_AF=0.0793;AFR_AF=0.0703;EUR_AF=0.001;SAS_AF=0.138;AA=C|||;VT=SNP
1	244280582	rs78145394	C	T	100	PASS	AC=353;AF=0.0704872;AN=5008;NS=2504;DP=18425;EAS_AF=0.0685;AMR_AF=0.0793;AFR_AF=0.0703;EUR_AF=0.001;SAS_AF=0.138;AA=C|||;VT=SNP
1	244280592	rs12042243	A	G	100	PASS	AC=549;AF=0.109625;AN=5008;NS=2504;DP=18621;EAS_AF=0.0337;AMR_AF=0.0965;AFR_AF=0.1921;EUR_AF=0.1064;SAS_AF=0.089;AA=G|||;VT=SNP
1	244280797	rs56991739	A	T	100	PASS	AC=353;AF=0.0704872;AN=5008;NS=2504;DP=18027;EAS_AF=0.0685;AMR_AF=0.0793;AFR_AF=0.0703;EUR_AF=0.001;SAS_AF=0.138;AA=A|||;VT=SNP
1	244281000	rs12725594	A	G	100	PASS	AC=549;AF=0.109625;AN=5008;NS=2504;DP=18730;EAS_AF=0.0337;AMR_AF=0.0965;AFR_AF=0.1921;EUR_AF=0.1064;SAS_AF=0.089;AA=A|||;VT=SNP
1	244281046	rs12729736	T	C	100	PASS	AC=548;AF=0.109425;AN=5008;NS=2504;DP=19997;EAS_AF=0.0337;AMR_AF=0.0965;AFR_AF=0.1914;EUR_AF=0.1064;SAS_AF=0.089;AA=C|||;VT=SNP
1	244281047	rs12743170	G	A	100	PASS	AC=548;AF=0.109425;AN=5008;NS=2504;DP=19982;EAS_AF=0.0337;AMR_AF=0.0965;AFR_AF=0.1914;EUR_AF=0.1064;SAS_AF=0.089;AA=G|||;VT=SNP
1	244281223	rs12043120	A	G	100	PASS	AC=549;AF=0.109625;AN=5008;NS=2504;DP=19217;EAS_AF=0.0337;AMR_AF=0.0965;AFR_AF=0.1921;EUR_AF=0.1064;SAS_AF=0.089;AA=G|||;VT=SNP
1	244282054	rs12410479	G	T	100	PASS	AC=459;AF=0.0916534;AN=5008;NS=2504;DP=18309;EAS_AF=0.0377;AMR_AF=0.0865;AFR_AF=0.1271;EUR_AF=0.1064;SAS_AF=0.0879;AA=G|||;VT=SNP
1	244282440	rs73129208	G	A	100	PASS	AC=354;AF=0.0706869;AN=5008;NS=2504;DP=20998;EAS_AF=0.0685;AMR_AF=0.0793;AFR_AF=0.0703;EUR_AF=0.001;SAS_AF=0.1391;AA=G|||;VT=SNP
1	244282467	rs73129212	G	T	100	PASS	AC=354;AF=0.0706869;AN=5008;NS=2504;DP=21366;EAS_AF=0.0685;AMR_AF=0.0793;AFR_AF=0.0703;EUR_AF=0.001;SAS_AF=0.1391;AA=G|||;VT=SNP
1	244282482	rs12026600	C	T	100	PASS	AC=539;AF=0.107628;AN=5008;NS=2504;DP=21299;EAS_AF=0.0377;AMR_AF=0.0922;AFR_AF=0.1838;EUR_AF=0.1064;SAS_AF=0.089;AA=C|||;VT=SNP
1	244283404	rs12410876	G	A	100	PASS	AC=1809;AF=0.361222;AN=5008;NS=2504;DP=21469;EAS_AF=0.4306;AMR_AF=0.33;AFR_AF=0.4818;EUR_AF=0.1571;SAS_AF=0.3589;AA=A|||;VT=SNP
1	244283742	rs56095447	C	G	100	PASS	AC=543;AF=0.108427;AN=5008;NS=2504;DP=20229;EAS_AF=0.0685;AMR_AF=0.0879;AFR_AF=0.2088;EUR_AF=0.001;SAS_AF=0.1391;AA=C|||;VT=SNP
1	244283989	rs56406118	G	A	100	PASS	AC=540;AF=0.107827;AN=5008;NS=2504;DP=19040;EAS_AF=0.0685;AMR_AF=0.0879;AFR_AF=0.2065;EUR_AF=0.001;SAS_AF=0.1391;AA=G|||;VT=SNP
1	244284219	rs10927135	A	G	100	PASS	AC=1845;AF=0.368411;AN=5008;NS=2504;DP=18465;EAS_AF=0.4325;AMR_AF=0.3314;AFR_AF=0.5068;EUR_AF=0.1571;SAS_AF=0.3589;AA=G|||;VT=SNP
1	244284494	rs1981226	G	T	100	PASS	AC=1791;AF=0.357628;AN=5008;NS=2504;DP=16519;EAS_AF=0.4325;AMR_AF=0.3228;AFR_AF=0.4758;EUR_AF=0.1571;SAS_AF=0.3517;AA=G|||;VT=SNP
1	244284528	rs1981225	A	G	100	PASS	AC=1986;AF=0.396565;AN=5008;NS=2504;DP=16947;EAS_AF=0.4325;AMR_AF=0.3329;AFR_AF=0.618;EUR_AF=0.1571;SAS_AF=0.3517;AA=G|||;VT=SNP
1	244285470	rs77139147	T	C	100	PASS	AC=520;AF=0.103834;AN=5008;NS=2504;DP=5736;EAS_AF=0.1448;AMR_AF=0.049;AFR_AF=0.0098;EUR_AF=0.1362;SAS_AF=0.1943;AA=T|||;VT=SNP
1	244285654	rs141745825	A	T	100	PASS	AC=20;AF=0.00399361;AN=5008;NS=2504;DP=18821;EAS_AF=0.0188;AMR_AF=0;AFR_AF=0;EUR_AF=0;SAS_AF=0.001;AA=A|||;VT=SNP
1	244285956	rs138223185	A	G	100	PASS	AC=51;AF=0.0101837;AN=5008;NS=2504;DP=18721;EAS_AF=0.0427;AMR_AF=0.0014;AFR_AF=0;EUR_AF=0;SAS_AF=0.0072;AA=A|||;VT=SNP
1	244286030	rs12070476	C	G	100	PASS	AC=3971;AF=0.792931;AN=5008;NS=2504;DP=17730;EAS_AF=0.8135;AMR_AF=0.7233;AFR_AF=0.8495;EUR_AF=0.7753;SAS_AF=0.7628;AA=G|||;VT=SNP
1	244286208	rs60162896	T	A	100	PASS	AC=726;AF=0.144968;AN=5008;NS=2504;DP=17446;EAS_AF=0.3274;AMR_AF=0.1499;AFR_AF=0.0855;EUR_AF=0.0497;SAS_AF=0.1319;AA=A|||;VT=SNP
1	244286365	rs4612613	A	G	100	PASS	AC=3800;AF=0.758786;AN=5008;NS=2504;DP=17208;EAS_AF=0.8145;AMR_AF=0.7161;AFR_AF=0.7231;EUR_AF=0.7753;SAS_AF=0.7628;AA=A|||;VT=SNP
1	244286574	rs72765804	C	T	100	PASS	AC=449;AF=0.0896565;AN=5008;NS=2504;DP=19331;EAS_AF=0.0377;AMR_AF=0.0807;AFR_AF=0.1271;EUR_AF=0.1064;SAS_AF=0.0818;AA=C|||;VT=SNP
1	244286776	rs12562984	C	T	100	PASS	AC=675;AF=0.134784;AN=5008;NS=2504;DP=20196;EAS_AF=0.3264;AMR_AF=0.1441;AFR_AF=0.0575;EUR_AF=0.0497;SAS_AF=0.1227;AA=C|||;VT=SNP
1	244286906	rs12044493	T	G	100	PASS	AC=3948;AF=0.788339;AN=5008;NS=2504;DP=20004;EAS_AF=0.8145;AMR_AF=0.7219;AFR_AF=0.8336;EUR_AF=0.7744;SAS_AF=0.7618;AA=G|||;VT=SNP
1	244287517	rs10927136	C	T	100	PASS	AC=3792;AF=0.757188;AN=5008;NS=2504;DP=19415;EAS_AF=0.8155;AMR_AF=0.7147;AFR_AF=0.7186;EUR_AF=0.7744;SAS_AF=0.7618;AA=c|||;VT=SNP
1	244287611	rs12044753	T	C	100	PASS	AC=3797;AF=0.758187;AN=5008;NS=2504;DP=19034;EAS_AF=0.8155;AMR_AF=0.7147;AFR_AF=0.7216;EUR_AF=0.7744;SAS_AF=0.7628;AA=t|||;VT=SNP
1	244288460	rs72635936	T	A	100	PASS	AC=681;AF=0.135982;AN=5008;NS=2504;DP=17707;EAS_AF=0.3264;AMR_AF=0.1441;AFR_AF=0.062;EUR_AF=0.0497;SAS_AF=0.1227;AA=T|||;VT=SNP
1	244288473	rs10927137	G	A	100	PASS	AC=1981;AF=0.395567;AN=5008;NS=2504;DP=18143;EAS_AF=0.3829;AMR_AF=0.389;AFR_AF=0.2307;EUR_AF=0.6173;SAS_AF=0.408;AA=G|||;VT=SNP
1	244288512	rs72635937	C	T	100	PASS	AC=682;AF=0.136182;AN=5008;NS=2504;DP=18533;EAS_AF=0.3264;AMR_AF=0.1455;AFR_AF=0.0613;EUR_AF=0.0497;SAS_AF=0.1237;AA=T|||;VT=SNP
1	244288525	rs6695842	C	T	100	PASS	AC=3971;AF=0.792931;AN=5008;NS=2504;DP=18708;EAS_AF=0.8155;AMR_AF=0.7219;AFR_AF=0.8495;EUR_AF=0.7744;SAS_AF=0.7628;AA=T|||;VT=SNP
1	244288739	rs55649171	A	C	100	PASS	AC=1214;AF=0.242412;AN=5008;NS=2504;DP=19055;EAS_AF=0.2411;AMR_AF=0.3228;AFR_AF=0.0439;EUR_AF=0.4751;SAS_AF=0.2157;AA=A|||;VT=SNP
1	244289131	rs77780176	A	G	100	PASS	AC=366;AF=0.0730831;AN=5008;NS=2504;DP=21796;EAS_AF=0.0685;AMR_AF=0.0821;AFR_AF=0.0696;EUR_AF=0.001;SAS_AF=0.1503;AA=A|||;VT=SNP
1	244289152	rs10803176	T	A	100	PASS	AC=1986;AF=0.396565;AN=5008;NS=2504;DP=21936;EAS_AF=0.3819;AMR_AF=0.3905;AFR_AF=0.2352;EUR_AF=0.6173;SAS_AF=0.407;AA=T|||;VT=SNP
1	244289247	rs10803177	A	G	100	PASS	AC=1989;AF=0.397165;AN=5008;NS=2504;DP=21192;EAS_AF=0.3839;AMR_AF=0.3905;AFR_AF=0.2352;EUR_AF=0.6173;SAS_AF=0.408;AA=A|||;VT=SNP
1	244289448	rs12123617	C	T	100	PASS	AC=1211;AF=0.241813;AN=5008;NS=2504;DP=18163;EAS_AF=0.2411;AMR_AF=0.3242;AFR_AF=0.0439;EUR_AF=0.4742;SAS_AF=0.2127;AA=C|||;VT=SNP
1	244289622	rs56039735	C	T	100	PASS	AC=1209;AF=0.241414;AN=5008;NS=2504;DP=15747;EAS_AF=0.2391;AMR_AF=0.3228;AFR_AF=0.0439;EUR_AF=0.4742;SAS_AF=0.2137;AA=C|||;VT=SNP
1	244289623	rs56184170	A	G	100	PASS	AC=1213;AF=0.242212;AN=5008;NS=2504;DP=15650;EAS_AF=0.2421;AMR_AF=0.3228;AFR_AF=0.0439;EUR_AF=0.4742;SAS_AF=0.2147;AA=A|||;VT=SNP
1	244289626	rs1974297	C	T	100	PASS	AC=676;AF=0.134984;AN=5008;NS=2504;DP=15551;EAS_AF=0.3264;AMR_AF=0.1441;AFR_AF=0.0575;EUR_AF=0.0497;SAS_AF=0.1237;AA=C|||;VT=SNP
1	244290756	rs72635938	A	G	100	PASS	AC=677;AF=0.135184;AN=5008;NS=2504;DP=20942;EAS_AF=0.3274;AMR_AF=0.1441;AFR_AF=0.0575;EUR_AF=0.0497;SAS_AF=0.1237;AA=A|||;VT=SNP
1	244290858	rs59412115	G	C	100	PASS	AC=682;AF=0.136182;AN=5008;NS=2504;DP=20077;EAS_AF=0.3264;AMR_AF=0.1441;AFR_AF=0.062;EUR_AF=0.0497;SAS_AF=0.1237;AA=G|||;VT=SNP
1	244290899	rs4111373	C	T	100	PASS	AC=689;AF=0.13758;AN=5008;NS=2504;DP=21906;EAS_AF=0.0377;AMR_AF=0.0879;AFR_AF=0.3048;EUR_AF=0.1064;SAS_AF=0.0818;AA=C|||;VT=SNP
1	244291248	rs1416787	G	A	100	PASS	AC=3792;AF=0.757188;AN=5008;NS=2504;DP=18031;EAS_AF=0.8135;AMR_AF=0.7133;AFR_AF=0.7209;EUR_AF=0.7744;SAS_AF=0.7618;AA=A|||;VT=SNP
1	244291303	rs72635939	G	A	100	PASS	AC=637;AF=0.127196;AN=5008;NS=2504;DP=20090;EAS_AF=0.3264;AMR_AF=0.1427;AFR_AF=0.0287;EUR_AF=0.0497;SAS_AF=0.1237;AA=G|||;VT=SNP
1	244291789	rs7512683	T	A	100	PASS	AC=391;AF=0.0780751;AN=5008;NS=2504;DP=17778;EAS_AF=0.0685;AMR_AF=0.0836;AFR_AF=0.0877;EUR_AF=0.001;SAS_AF=0.1503;AA=T|||;VT=SNP
1	244291796	rs74322327	A	C	100	PASS	AC=278;AF=0.0555112;AN=5008;NS=2504;DP=17506;EAS_AF=0.1468;AMR_AF=0.072;AFR_AF=0.0113;EUR_AF=0.0159;SAS_AF=0.0501;AA=A|||;VT=SNP
```
