## Supplementary material for "Characterization of shared and ancestry-specific signals driving complex traits using multi-ancestry fine-mapping": mesusieoutput

```
                 eur          afr      eur_afr
   [1,] 4.642347e-07 2.629723e-07 8.370863e-08
   [2,] 5.806238e-07 8.084017e-07 7.030137e-08
   [3,] 4.358850e-07 2.484282e-07 8.938077e-08
   [4,] 3.550865e-07 5.063317e-07 1.146824e-07
   [5,] 3.335031e-07 3.811227e-07 9.379283e-08
   [6,] 6.096343e-07 2.805736e-07 9.281283e-08
   [7,] 5.447515e-07 3.057772e-07 7.948747e-08
   [8,] 1.607668e-07 3.771761e-07 4.960386e-08
   [9,] 1.688666e-07 3.019786e-07 5.484907e-08
  [10,] 2.747215e-07 5.691663e-07 8.023696e-08
  [11,] 1.742722e-07 3.009550e-07 5.628490e-08
  [12,] 5.595084e-07 2.871711e-07 8.539673e-08
  [13,] 5.992939e-07 3.292025e-07 7.902550e-08
  [14,] 3.457020e-07 2.888169e-07 6.318741e-08
  [15,] 1.610310e-07 3.821020e-07 4.973668e-08
  [16,] 3.602285e-07 3.473084e-07 7.181001e-08
  [17,] 5.717020e-07 1.200958e-06 6.612953e-08
  [18,] 1.672943e-07 5.824585e-07 5.067397e-08
  [19,] 6.673874e-07 3.037005e-07 9.280840e-08
  [20,] 6.850359e-07 3.341940e-07 8.502919e-08
  [21,] 1.555604e-07 3.396033e-07 5.512200e-08
  [22,] 7.318262e-07 3.328126e-07 8.859830e-08
  [23,] 1.741035e-07 2.999864e-07 5.491805e-08
  [24,] 1.621198e-07 3.894249e-07 4.918470e-08
  [25,] 4.508615e-07 8.311590e-07 1.040183e-07
  [26,] 5.728068e-07 7.846386e-07 6.903534e-08
  [27,] 6.186796e-07 1.238082e-06 6.718673e-08
  [28,] 6.182240e-07 1.253061e-06 6.705508e-08
  [29,] 1.730623e-07 3.224336e-07 5.472393e-08
  [30,] 2.445198e-07 2.745751e-07 7.872961e-08
  [31,] 2.245821e-07 2.621126e-07 7.023129e-08
  [32,] 2.322553e-07 2.592901e-07 7.152436e-08
  [33,] 2.402665e-07 2.781759e-07 7.849803e-08
  [34,] 2.356301e-07 2.645965e-07 7.099093e-08
  [35,] 2.224832e-07 2.646181e-07 7.090870e-08
  [36,] 3.003230e-07 3.764738e-07 6.422705e-08
  [37,] 2.910646e-07 4.682474e-07 6.716796e-08
  [38,] 1.985884e-07 3.223536e-07 7.791539e-08
  [39,] 2.276948e-07 2.634805e-07 7.222562e-08
  [40,] 1.675270e-07 2.999816e-07 5.360624e-08
  [41,] 5.553128e-07 1.589434e-06 6.361073e-08
  [42,] 2.717215e-07 5.448684e-07 5.581839e-08
  [43,] 1.699644e-07 3.087025e-07 6.070146e-08
  [44,] 2.242749e-07 2.677496e-07 7.266147e-08
  [45,] 1.744106e-07 3.221513e-07 5.340179e-08
  [46,] 2.279365e-07 2.667415e-07 7.345893e-08
  [47,] 1.663305e-07 3.892748e-07 4.982263e-08
  [48,] 6.248657e-07 1.394336e-06 6.634885e-08
  [49,] 2.678763e-07 5.456409e-07 5.568232e-08
  [50,] 2.293623e-07 2.781001e-07 7.529497e-08
  [51,] 5.928546e-07 5.855142e-07 2.088655e-07
  [52,] 3.364972e-07 4.120988e-07 6.641391e-08
  [53,] 2.092478e-07 3.522600e-07 8.185742e-08
  [54,] 2.277798e-07 2.740477e-07 7.344713e-08
  [55,] 2.534054e-07 2.747701e-07 8.165222e-08
  [56,] 2.544460e-07 5.614784e-07 5.545285e-08
  [57,] 2.592409e-07 2.477189e-07 6.685455e-08
  [58,] 4.109176e-07 2.844271e-07 7.296939e-08
  [59,] 1.815971e-07 3.359599e-07 6.042970e-08
  [60,] 5.751059e-07 5.813055e-07 1.993980e-07
  [61,] 2.950074e-07 2.519312e-07 6.822353e-08
  [62,] 2.624527e-07 5.154110e-07 5.639745e-08
  [63,] 7.527838e-07 3.626302e-07 8.657927e-08
  [64,] 3.344041e-07 2.478050e-07 8.130349e-08
  [65,] 1.057971e-06 3.685693e-07 1.054002e-07
  [66,] 1.562876e-06 5.236768e-07 1.021516e-07
  [67,] 1.851580e-07 3.974451e-07 6.280728e-08
  [68,] 1.440393e-07 6.187543e-07 4.358960e-08
  [69,] 1.808618e-07 5.801352e-07 4.519886e-08
  [70,] 2.430425e-07 2.890310e-07 8.630481e-08
  [71,] 3.542394e-07 4.280320e-07 8.321106e-08
  [72,] 1.772133e-07 3.113627e-07 5.899529e-08
  [73,] 1.700353e-07 2.718055e-07 5.264224e-08
  [74,] 2.873706e-07 4.117504e-07 5.866906e-08
  [75,] 2.848664e-07 5.885712e-07 6.537519e-08
  [76,] 3.818865e-07 8.119655e-07 6.363102e-08
  [77,] 4.578581e-07 7.266742e-07 6.425600e-08
  [78,] 4.279834e-07 7.170476e-07 6.388149e-08
  [79,] 4.400478e-07 6.870914e-07 6.423996e-08
  [80,] 2.306769e-07 4.759887e-07 4.597855e-08
  [81,] 3.805627e-07 4.864008e-07 8.146557e-08
  [82,] 4.397863e-07 6.997963e-07 6.416384e-08
  [83,] 4.419232e-07 6.944669e-07 6.423222e-08
  [84,] 4.272281e-07 7.011057e-07 6.394341e-08
  [85,] 6.142186e-07 8.496482e-07 7.532665e-08
  [86,] 4.305485e-07 7.085160e-07 6.395836e-08
  [87,] 3.784499e-07 6.446825e-07 8.600989e-08
  [88,] 4.290716e-07 6.998423e-07 6.398530e-08
  [89,] 4.326475e-07 6.954199e-07 6.406268e-08
  [90,] 2.303585e-07 4.167938e-07 4.696490e-08
  [91,] 4.163323e-07 5.957000e-07 6.432047e-08
  [92,] 4.339053e-07 6.771298e-07 6.423788e-08
  [93,] 4.563166e-07 6.684350e-07 6.447707e-08
  [94,] 4.378991e-07 6.690237e-07 6.435076e-08
  [95,] 3.686277e-07 6.883499e-07 8.895869e-08
  [96,] 4.315348e-07 6.506918e-07 6.437724e-08
  [97,] 2.025182e-07 4.520204e-07 5.896103e-08
  [98,] 1.935829e-07 1.089431e-06 7.108801e-08
  [99,] 2.828029e-07 4.426037e-07 8.347627e-08
 [100,] 2.532397e-07 7.401339e-07 5.812016e-08
 [101,] 2.495824e-07 6.429385e-07 5.713678e-08
 [102,] 2.193372e-07 5.673322e-07 5.909601e-08
 [103,] 1.950318e-07 4.863675e-07 5.491703e-08
 [104,] 2.606416e-07 6.303292e-07 8.679855e-08
 [105,] 2.366239e-07 5.817706e-07 5.765473e-08
 [106,] 2.272486e-07 5.946779e-07 5.852115e-08
 [107,] 1.219520e-07 3.132212e-07 3.865872e-08
 [108,] 2.385179e-07 6.085334e-07 5.781273e-08
 [109,] 3.890506e-07 9.276310e-07 9.647475e-08
 [110,] 2.310247e-07 5.746355e-07 5.797776e-08
 [111,] 2.317946e-07 5.815897e-07 5.798614e-08
 [112,] 8.408207e-07 6.469196e-07 9.785944e-08
 [113,] 1.198618e-07 3.051449e-07 3.765162e-08
 [114,] 2.021825e-07 2.683642e-07 5.035876e-08
 [115,] 3.610456e-07 2.968851e-07 6.395241e-08
 [116,] 1.289771e-07 3.442432e-07 3.777062e-08
 [117,] 6.906888e-07 7.580984e-07 8.388183e-08
 [118,] 1.850596e-07 3.825812e-07 4.136456e-08
 [119,] 2.056807e-07 5.704954e-07 4.379694e-08
 [120,] 1.847507e-07 1.049321e-06 3.812570e-08
 [121,] 2.655503e-07 2.913359e-06 3.864064e-08
 [122,] 2.455849e-07 1.347792e-06 3.887201e-08
 [123,] 3.820735e-07 1.704744e-06 4.149529e-08
 [124,] 2.757057e-07 2.886721e-06 3.861202e-08
 [125,] 2.774643e-07 2.880266e-06 3.862313e-08
 [126,] 2.803601e-07 2.683553e-06 3.867521e-08
 [127,] 2.817035e-07 2.214577e-06 3.884249e-08
 [128,] 2.986224e-07 2.746257e-06 3.882714e-08
 [129,] 2.923762e-07 2.873498e-06 3.872886e-08
 [130,] 2.972075e-07 2.422082e-06 3.893800e-08
 [131,] 2.960575e-07 2.308654e-06 3.898144e-08
 [132,] 2.485167e-07 2.488984e-06 3.853198e-08
 [133,] 1.986998e-07 6.754072e-07 5.276703e-08
 [134,] 2.754617e-07 6.155562e-07 7.988113e-08
 [135,] 4.470398e-07 4.878728e-07 9.157713e-08
 [136,] 2.257447e-07 1.254770e-06 3.976910e-08
 [137,] 2.505494e-07 4.012686e-07 7.831151e-08
 [138,] 2.089921e-07 3.382920e-07 7.144929e-08
 [139,] 2.466139e-07 1.059745e-06 9.818353e-08
 [140,] 1.222396e-07 2.904304e-07 3.725457e-08
 [141,] 1.280193e-07 3.840375e-07 3.999680e-08
 [142,] 2.185782e-07 2.786075e-07 4.788681e-08
 [143,] 1.227356e-07 2.948410e-07 3.725689e-08
 [144,] 4.458537e-07 5.484779e-07 1.396745e-07
 [145,] 2.473901e-07 7.307265e-07 8.671222e-08
 [146,] 6.915453e-07 8.871185e-07 7.394800e-08
 [147,] 6.544497e-07 8.650733e-07 1.243120e-07
 [148,] 2.528719e-07 5.995447e-07 8.271664e-08
 [149,] 1.401211e-07 3.371973e-07 4.914078e-08
 [150,] 2.488734e-07 6.515127e-07 8.210994e-08
 [151,] 1.420610e-07 2.791984e-07 4.199217e-08
 [152,] 1.545067e-07 3.475646e-07 5.038104e-08
 [153,] 2.917267e-07 5.756604e-07 9.290715e-08
 [154,] 1.186194e-07 4.417609e-07 4.224277e-08
 [155,] 1.180181e-07 4.892617e-07 4.177535e-08
 [156,] 2.834810e-07 5.727005e-07 8.993347e-08
 [157,] 1.441371e-07 4.555086e-07 5.657087e-08
 [158,] 1.178657e-07 2.570392e-07 3.628478e-08
 [159,] 1.519377e-07 3.962483e-07 5.386306e-08
 [160,] 1.522556e-07 4.833166e-07 5.869643e-08
 [161,] 1.252770e-07 6.342354e-07 4.556712e-08
 [162,] 1.302785e-07 5.866851e-07 4.972516e-08
 [163,] 5.076419e-07 4.990633e-07 1.147933e-07
 [164,] 5.473722e-07 4.982478e-07 1.186757e-07
 [165,] 1.699976e-07 2.592001e-07 4.645790e-08
 [166,] 1.471537e-07 4.815455e-07 4.753933e-08
 [167,] 1.735115e-07 3.180601e-07 4.998800e-08
 [168,] 1.546875e-07 4.180960e-07 4.861918e-08
 [169,] 1.485709e-07 2.494576e-07 4.120877e-08
 [170,] 2.564515e-07 1.018756e-06 1.238419e-07
 [171,] 2.101504e-07 3.301527e-07 5.352970e-08
 [172,] 2.416006e-07 3.281187e-07 6.849632e-08
 [173,] 1.473246e-07 1.035688e-06 4.111368e-08
 [174,] 2.634884e-07 1.011187e-06 1.029426e-07
 [175,] 2.574462e-07 5.461624e-07 9.231767e-08
 [176,] 2.030881e-07 3.646748e-07 7.679385e-08
 [177,] 1.238107e-07 2.511963e-07 3.693507e-08
 [178,] 2.526449e-07 4.973139e-07 8.151449e-08
 [179,] 1.376731e-07 6.428428e-07 3.614231e-08
 [180,] 5.255849e-07 8.933698e-07 6.395112e-08
 [181,] 1.203907e-07 2.577799e-07 3.611116e-08
 [182,] 2.642787e-07 2.749266e-06 2.526887e-07
 [183,] 2.849885e-07 2.769394e-06 3.193514e-07
 [184,] 3.004934e-07 1.675325e-06 2.486243e-07
 [185,] 4.248426e-07 5.259357e-07 1.535094e-07
 [186,] 3.372693e-07 4.100968e-07 1.199627e-07
 [187,] 2.564269e-07 1.775716e-06 1.741432e-07
 [188,] 1.716560e-07 4.366234e-07 5.911086e-08
 [189,] 2.552705e-07 6.145706e-07 9.095922e-08
 [190,] 1.321430e-07 3.455288e-07 3.763250e-08
 [191,] 1.333558e-07 6.057417e-07 5.281976e-08
 [192,] 1.856055e-07 4.312393e-07 5.702963e-08
 [193,] 1.830242e-07 4.312227e-07 5.632660e-08
 [194,] 1.327772e-07 2.885071e-07 4.172501e-08
 [195,] 2.822480e-07 3.227677e-07 6.059031e-08
 [196,] 1.325509e-07 5.622145e-07 4.971479e-08
 [197,] 1.334230e-07 6.546081e-07 3.953821e-08
 [198,] 1.294395e-07 4.053054e-07 3.878847e-08
 [199,] 2.684240e-07 4.562540e-07 8.136416e-08
 [200,] 4.871800e-07 4.885708e-07 1.549171e-07
 [201,] 2.730349e-07 4.711833e-07 8.465262e-08
 [202,] 2.690770e-07 4.564539e-07 8.145331e-08
 [203,] 1.281338e-07 2.637854e-07 3.784227e-08
 [204,] 6.922486e-07 3.747146e-07 1.389350e-07
 [205,] 2.536630e-07 3.339055e-07 6.517580e-08
 [206,] 1.894298e-07 2.699325e-07 5.272677e-08
 [207,] 2.490777e-07 3.296653e-07 6.523162e-08
 [208,] 2.647435e-07 4.811380e-07 7.903491e-08
 [209,] 2.484317e-07 3.380377e-07 6.548461e-08
 [210,] 2.633569e-07 4.241165e-07 7.715269e-08
 [211,] 1.335534e-07 3.209033e-07 4.438134e-08
 [212,] 2.658972e-07 4.774428e-07 7.842476e-08
 [213,] 1.323594e-07 3.806998e-07 4.510367e-08
 [214,] 2.657896e-07 4.830250e-07 7.864259e-08
 [215,] 1.328094e-07 3.093011e-07 4.187121e-08
 [216,] 1.333249e-07 3.104747e-07 4.372364e-08
 [217,] 2.640430e-07 4.365547e-07 7.744002e-08
 [218,] 1.330836e-07 3.217998e-07 4.400755e-08
 [219,] 1.320595e-07 2.909956e-07 4.118833e-08
 [220,] 4.464133e-07 6.244721e-07 1.808753e-07
 [221,] 1.434967e-07 2.825468e-07 4.482863e-08
 [222,] 1.332333e-07 3.062831e-07 4.340512e-08
 [223,] 1.433238e-07 2.737392e-07 4.472249e-08
 [224,] 1.431320e-07 2.904021e-07 4.567605e-08
 [225,] 2.657048e-07 4.202147e-07 7.656570e-08
 [226,] 2.626178e-07 3.805505e-07 7.441917e-08
 [227,] 1.424243e-07 2.867863e-07 4.392897e-08
 [228,] 1.888024e-07 2.736937e-07 5.259722e-08
 [229,] 2.691315e-07 4.541330e-07 7.702361e-08
 [230,] 2.671522e-07 4.202809e-07 7.649031e-08
 [231,] 1.448793e-07 5.389473e-07 5.041274e-08
 [232,] 1.887443e-07 2.706330e-07 5.252962e-08
 [233,] 2.107240e-07 5.784177e-07 6.862783e-08
 [234,] 1.242891e-07 3.096346e-07 3.945674e-08
 [235,] 1.410356e-07 2.433918e-07 4.148245e-08
 [236,] 1.444146e-07 3.298835e-07 4.500372e-08
 [237,] 1.401712e-07 2.433305e-07 4.095045e-08
 [238,] 2.660695e-07 4.578112e-07 7.770850e-08
 [239,] 1.410160e-07 2.429558e-07 4.142400e-08
 [240,] 1.893436e-07 2.781646e-07 5.270488e-08
 [241,] 1.875246e-07 2.679187e-07 5.236859e-08
 [242,] 3.907600e-07 6.107563e-07 1.139294e-07
 [243,] 2.626970e-07 4.232471e-07 7.720234e-08
 [244,] 2.666699e-07 4.237126e-07 7.661654e-08
 [245,] 1.967256e-07 2.707612e-07 5.317933e-08
 [246,] 1.918155e-07 2.683974e-07 5.330642e-08
 [247,] 1.813759e-07 4.771811e-07 5.888118e-08
 [248,] 1.894039e-07 2.692702e-07 5.283671e-08
 [249,] 1.893846e-07 2.692871e-07 5.292254e-08
 [250,] 1.907825e-07 2.693155e-07 5.310442e-08
 [251,] 1.892896e-07 2.693145e-07 5.280531e-08
 [252,] 1.905635e-07 2.696454e-07 5.291108e-08
 [253,] 2.639326e-07 3.912726e-07 7.452733e-08
 [254,] 2.307193e-07 2.686963e-07 6.065011e-08
 [255,] 1.970169e-07 2.698477e-07 5.375739e-08
 [256,] 1.453690e-07 3.300457e-07 4.542139e-08
 [257,] 1.459899e-07 3.582174e-07 4.684108e-08
 [258,] 2.715281e-07 3.250286e-07 7.498196e-08
 [259,] 2.522927e-07 2.800989e-07 6.808884e-08
 [260,] 3.798961e-07 5.985669e-07 1.137258e-07
 [261,] 2.559770e-07 5.822092e-07 8.258097e-08
 [262,] 1.869764e-07 3.521775e-07 5.460239e-08
 [263,] 5.798090e-07 7.688733e-07 2.655098e-07
 [264,] 1.858793e-07 3.490538e-07 5.505472e-08
 [265,] 1.874949e-07 3.501760e-07 5.670844e-08
 [266,] 3.559101e-07 6.312222e-07 1.096396e-07
 [267,] 1.859183e-07 3.349978e-07 5.460344e-08
 [268,] 1.852953e-07 3.415557e-07 5.526238e-08
 [269,] 5.013331e-07 6.417740e-07 1.091154e-07
 [270,] 1.866401e-07 3.455008e-07 5.463002e-08
 [271,] 2.360927e-07 4.489708e-07 8.388733e-08
 [272,] 1.855140e-07 3.692500e-07 5.613221e-08
 [273,] 1.861891e-07 3.775535e-07 5.583978e-08
 [274,] 1.868904e-07 3.745478e-07 5.536198e-08
 [275,] 1.858396e-07 3.736213e-07 5.599624e-08
 [276,] 1.855099e-07 3.735882e-07 5.627562e-08
 [277,] 2.640139e-07 7.859286e-07 7.944306e-08
 [278,] 1.853628e-07 3.413237e-07 5.583276e-08
 [279,] 1.405241e-07 2.888465e-07 4.087886e-08
 [280,] 1.355473e-07 3.028878e-07 3.895607e-08
 [281,] 1.862126e-07 3.767692e-07 5.573881e-08
 [282,] 2.275730e-07 4.575325e-07 8.171086e-08
 [283,] 1.856492e-07 3.833582e-07 5.643686e-08
 [284,] 6.212753e-07 3.398976e-07 1.515449e-07
 [285,] 1.267674e-07 2.613532e-07 3.753657e-08
 [286,] 1.860857e-07 3.785691e-07 5.586713e-08
 [287,] 1.852861e-07 3.779453e-07 5.682189e-08
 [288,] 1.327165e-07 3.299537e-07 4.359535e-08
 [289,] 1.856586e-07 3.702443e-07 5.595294e-08
 [290,] 2.410830e-07 2.975660e-07 5.126648e-08
 [291,] 2.590523e-07 7.873060e-07 8.088988e-08
 [292,] 1.856991e-07 3.556839e-07 5.537712e-08
 [293,] 1.854708e-07 3.480263e-07 5.529521e-08
 [294,] 1.853831e-07 3.529128e-07 5.560110e-08
 [295,] 1.863144e-07 3.560085e-07 5.503148e-08
 [296,] 1.365076e-07 2.592725e-07 4.072799e-08
 [297,] 1.881502e-07 3.500769e-07 5.687717e-08
 [298,] 1.881979e-07 3.500826e-07 5.689183e-08
 [299,] 6.905015e-07 7.391080e-07 3.120084e-07
 [300,] 1.873760e-07 3.526536e-07 5.646712e-08
 [301,] 1.557285e-07 3.364527e-07 4.577771e-08
 [302,] 1.686155e-07 3.309176e-07 6.116751e-08
 [303,] 1.343085e-07 3.187355e-07 4.176319e-08
 [304,] 1.345151e-07 3.255868e-07 4.162802e-08
 [305,] 1.282890e-07 3.203739e-07 4.078598e-08
 [306,] 1.354939e-07 2.868471e-07 4.166115e-08
 [307,] 1.758969e-07 4.503337e-07 8.333414e-08
 [308,] 1.572939e-07 2.926816e-07 5.633634e-08
 [309,] 1.575081e-07 3.148097e-07 5.538832e-08
 [310,] 1.199669e-07 2.656044e-07 3.750694e-08
 [311,] 1.200821e-07 2.688571e-07 3.782163e-08
 [312,] 1.308506e-07 2.849700e-07 4.074167e-08
 [313,] 1.323699e-07 3.243349e-07 4.616714e-08
 [314,] 1.348903e-07 3.048671e-07 4.175055e-08
 [315,] 1.322958e-07 2.968447e-07 4.343077e-08
 [316,] 1.243763e-07 3.421458e-07 3.794156e-08
 [317,] 1.407939e-07 2.928803e-07 4.684746e-08
 [318,] 1.369636e-07 2.975919e-07 4.553641e-08
 [319,] 1.314084e-07 3.181316e-07 3.792461e-08
 [320,] 1.279158e-07 2.835909e-07 4.117836e-08
 [321,] 1.746436e-07 3.610915e-07 7.168796e-08
 [322,] 1.286214e-07 3.010855e-07 4.289391e-08
 [323,] 2.206196e-07 2.420358e-07 6.068534e-08
 [324,] 4.270373e-07 5.082681e-07 1.363551e-07
 [325,] 1.433558e-07 2.755118e-07 4.480830e-08
 [326,] 1.308056e-07 2.808045e-07 4.186650e-08
 [327,] 1.526269e-07 3.897143e-07 4.537476e-08
 [328,] 1.440137e-07 2.839198e-07 4.670867e-08
 [329,] 1.355023e-07 2.916636e-07 4.478090e-08
 [330,] 1.319161e-07 2.798604e-07 4.210865e-08
 [331,] 1.352852e-07 2.815938e-07 4.348397e-08
 [332,] 1.880933e-07 3.265616e-07 6.689665e-08
 [333,] 1.206000e-07 4.050225e-07 4.275294e-08
 [334,] 1.459203e-07 2.509767e-07 4.034518e-08
 [335,] 9.693151e-07 1.369176e-06 1.436778e-06
 [336,] 2.386905e-07 4.625136e-07 1.203607e-07
 [337,] 4.031336e-07 6.086537e-07 1.239650e-07
 [338,] 4.752016e-07 3.966429e-07 9.839673e-08
 [339,] 7.635393e-07 2.977222e-07 2.531022e-07
 [340,] 6.571495e-07 4.531294e-07 8.174367e-08
 [341,] 8.736033e-07 2.936206e-07 2.793424e-07
 [342,] 7.773457e-07 3.119210e-07 2.762283e-07
 [343,] 6.696163e-07 4.611485e-07 8.189427e-08
 [344,] 9.322613e-07 2.945216e-07 2.974723e-07
 [345,] 1.265897e-07 8.690940e-07 3.846179e-08
 [346,] 6.094052e-07 2.704848e-07 9.320962e-08
 [347,] 2.539180e-07 2.961388e-07 5.301860e-08
 [348,] 3.635608e-07 5.288036e-07 1.145602e-07
 [349,] 1.607980e-07 1.354209e-06 1.049069e-07
 [350,] 2.175723e-07 1.382895e-06 4.704965e-08
 [351,] 1.442053e-07 2.606603e-07 4.175317e-08
 [352,] 1.222202e-07 3.636107e-07 3.852214e-08
 [353,] 3.052714e-07 3.018232e-07 7.757703e-08
 [354,] 3.696894e-07 3.519277e-07 5.577660e-08
 [355,] 2.261743e-07 2.145380e-06 4.493601e-08
 [356,] 3.479160e-07 2.724249e-07 1.190521e-07
 [357,] 2.592442e-07 3.458474e-07 8.408915e-08
 [358,] 1.933603e-07 5.971228e-07 5.707285e-08
 [359,] 3.607862e-07 5.298419e-07 1.115450e-07
 [360,] 1.308150e-07 7.532843e-07 4.659755e-08
 [361,] 1.521025e-07 2.569533e-07 4.203528e-08
 [362,] 1.960278e-07 2.785737e-07 6.690981e-08
 [363,] 2.153550e-07 5.217475e-07 7.420024e-08
 [364,] 3.408999e-07 2.461217e-07 9.349915e-08
 [365,] 2.733314e-07 2.457773e-07 7.020141e-08
 [366,] 2.802744e-07 4.141493e-06 2.251996e-07
 [367,] 3.038690e-07 2.457623e-07 8.378307e-08
 [368,] 2.945855e-07 2.452419e-07 8.089884e-08
 [369,] 3.004575e-07 2.467757e-07 8.475948e-08
 [370,] 3.041292e-07 2.463702e-07 8.507234e-08
 [371,] 6.989812e-07 3.577854e-07 1.611702e-07
 [372,] 1.845795e-07 2.749891e-07 6.210133e-08
 [373,] 2.136404e-07 3.368519e-07 5.401841e-08
 [374,] 2.201278e-07 3.351166e-07 5.523405e-08
 [375,] 3.350639e-07 2.478103e-07 9.525039e-08
 [376,] 6.654041e-07 3.575630e-07 1.556213e-07
 [377,] 3.142207e-07 2.472455e-07 8.941499e-08
 [378,] 3.045463e-07 2.468340e-07 8.647121e-08
 [379,] 3.116507e-07 2.475485e-07 8.915216e-08
 [380,] 2.111889e-07 3.376634e-07 5.351849e-08
 [381,] 2.127271e-07 3.340902e-07 5.409154e-08
 [382,] 1.190137e-07 3.857778e-07 3.790806e-08
 [383,] 2.852364e-07 2.476456e-07 8.177456e-08
 [384,] 2.153277e-07 3.349796e-07 5.448082e-08
 [385,] 2.156054e-07 3.313114e-07 5.488810e-08
 [386,] 3.058909e-07 2.457614e-07 8.462965e-08
 [387,] 2.819378e-07 2.480477e-07 7.382929e-08
 [388,] 3.136406e-07 2.473342e-07 8.867473e-08
 [389,] 3.338616e-07 2.508084e-07 9.830551e-08
 [390,] 3.372910e-07 2.459255e-07 9.322462e-08
 [391,] 6.570041e-07 3.567736e-07 1.536212e-07
 [392,] 3.348647e-07 2.484847e-07 9.598462e-08
 [393,] 1.689545e-06 1.323565e-06 2.126341e-06
 [394,] 1.192858e-07 6.631471e-07 3.883277e-08
 [395,] 1.490902e-06 4.656989e-07 3.802661e-07
 [396,] 1.781416e-07 2.824792e-07 6.130722e-08
 [397,] 2.438091e-07 2.449294e-07 6.683421e-08
 [398,] 2.158037e-07 3.383710e-07 5.419946e-08
 [399,] 2.759607e-07 2.454060e-07 7.767424e-08
 [400,] 2.131993e-07 3.399921e-07 5.363671e-08
 [401,] 2.113376e-07 3.358174e-07 5.372188e-08
 [402,] 3.543756e-07 2.493757e-07 1.020782e-07
 [403,] 2.001671e-07 2.573846e-07 5.926986e-08
 [404,] 3.603837e-07 5.284248e-07 1.146026e-07
 [405,] 1.944742e-07 3.190939e-07 7.474534e-08
 [406,] 3.440638e-07 2.639293e-07 1.117539e-07
 [407,] 1.901318e-07 3.349622e-07 5.044130e-08
 [408,] 1.247283e-06 1.002127e-06 1.107395e-06
 [409,] 1.016594e-06 4.566064e-07 3.117960e-07
 [410,] 1.173143e-07 8.229187e-07 3.995185e-08
 [411,] 3.428143e-07 4.695027e-07 1.043949e-07
 [412,] 2.198534e-07 3.167595e-07 5.873358e-08
 [413,] 2.361000e-07 3.136398e-07 5.860276e-08
 [414,] 2.103077e-07 1.558633e-05 1.771078e-07
 [415,] 1.275904e-06 8.749946e-07 1.392232e-06
 [416,] 1.885400e-07 2.931630e-07 6.300545e-08
 [417,] 2.293595e-07 3.191436e-07 5.764500e-08
 [418,] 1.808727e-07 2.862751e-07 5.893646e-08
 [419,] 1.853571e-07 2.868902e-07 6.062039e-08
 [420,] 1.932289e-07 2.831435e-07 6.247299e-08
 [421,] 4.785786e-07 2.959546e-07 1.692361e-07
 [422,] 2.070352e-07 2.921788e-07 5.539596e-08
 [423,] 4.633348e-07 3.186939e-07 9.446437e-08
 [424,] 1.946822e-07 3.084437e-07 6.727683e-08
 [425,] 1.547246e-07 3.522058e-07 6.014313e-08
 [426,] 1.813855e-07 3.196974e-07 6.453579e-08
 [427,] 5.004041e-07 3.275160e-07 1.095385e-07
 [428,] 3.360224e-07 5.307020e-07 1.030739e-07
 [429,] 2.011390e-07 1.242257e-06 1.200643e-07
 [430,] 1.227972e-07 2.978644e-07 4.006681e-08
 [431,] 1.186940e-07 2.791333e-07 3.674477e-08
 [432,] 2.272104e-07 1.510857e-06 1.675220e-07
 [433,] 2.969372e-07 5.392614e-07 8.390368e-08
 [434,] 2.058591e-07 1.454164e-06 1.410216e-07
 [435,] 4.898438e-07 3.306451e-07 1.105691e-07
 [436,] 2.077983e-07 1.682058e-06 1.481394e-07
 [437,] 1.253679e-07 6.811094e-07 3.869685e-08
 [438,] 2.603487e-07 5.303146e-07 8.191149e-08
 [439,] 9.356157e-07 6.717261e-07 7.716943e-08
 [440,] 2.690700e-07 5.303847e-07 8.376307e-08
 [441,] 1.342705e-07 4.109049e-07 4.079759e-08
 [442,] 2.690773e-07 5.307074e-07 8.361771e-08
 [443,] 1.686993e-07 6.011947e-07 8.088837e-08
 [444,] 2.137911e-07 2.103124e-06 1.145812e-07
 [445,] 2.759620e-07 5.115621e-07 8.410636e-08
 [446,] 3.621345e-07 5.299294e-07 1.178380e-07
 [447,] 1.296381e-07 2.866551e-07 3.878773e-08
 [448,] 2.159113e-07 3.092888e-06 1.303139e-07
 [449,] 2.035221e-07 5.098266e-06 1.207359e-07
 [450,] 3.363770e-07 5.299834e-07 1.054806e-07
 [451,] 1.988797e-07 4.089763e-06 1.046483e-07
 [452,] 1.978511e-07 1.788349e-06 8.475619e-08
 [453,] 1.981032e-07 4.089763e-06 1.026310e-07
 [454,] 1.990129e-07 4.725692e-06 1.078847e-07
 [455,] 3.637095e-07 5.094539e-07 1.176732e-07
 [456,] 1.988295e-07 4.685656e-06 1.071639e-07
 [457,] 1.988969e-07 4.729560e-06 1.075599e-07
 [458,] 2.034876e-07 6.489094e-07 4.163150e-08
 [459,] 1.993022e-07 3.958152e-06 1.049883e-07
 [460,] 2.172724e-07 1.900324e-06 4.598223e-08
 [461,] 1.326876e-07 6.400210e-07 3.958153e-08
 [462,] 4.310524e-07 6.522514e-07 1.010256e-07
 [463,] 5.374499e-07 4.494514e-07 1.428609e-07
 [464,] 4.136364e-07 5.126886e-07 1.373313e-07
 [465,] 1.991793e-07 1.777287e-06 8.700128e-08
 [466,] 3.673125e-07 5.101558e-07 1.196036e-07
 [467,] 2.026085e-07 4.728241e-06 1.161540e-07
 [468,] 9.849798e-07 5.402449e-06 1.387798e-07
 [469,] 1.999849e-07 1.783749e-06 8.823298e-08
 [470,] 3.556319e-07 5.072639e-07 1.120871e-07
 [471,] 2.000370e-07 4.084133e-06 1.071782e-07
 [472,] 1.228458e-06 4.872851e-06 1.218005e-07
 [473,] 1.347167e-07 5.399107e-07 5.600977e-08
 [474,] 3.570658e-07 5.090975e-07 1.067447e-07
 [475,] 2.164255e-07 1.927881e-06 4.587198e-08
 [476,] 3.492735e-07 5.300548e-07 1.098339e-07
 [477,] 5.783538e-07 5.312878e-07 1.940921e-07
 [478,] 1.290167e-07 4.558248e-07 4.711423e-08
 [479,] 3.685651e-07 5.071962e-07 1.161550e-07
 [480,] 1.940441e-07 4.287822e-07 6.943454e-08
 [481,] 2.026509e-07 7.738237e-07 8.137872e-08
 [482,] 2.014959e-07 4.304579e-06 1.122685e-07
 [483,] 1.365068e-07 4.944081e-07 5.541926e-08
 [484,] 6.042478e-07 3.114667e-07 1.030789e-07
 [485,] 2.001619e-07 3.323191e-07 6.492783e-08
 [486,] 1.311815e-07 4.524394e-07 4.904733e-08
 [487,] 2.064850e-07 4.267939e-06 1.224817e-07
 [488,] 3.957778e-07 5.389864e-07 1.185034e-07
 [489,] 4.055177e-07 5.389864e-07 1.212242e-07
 [490,] 1.254934e-07 1.031120e-06 4.010068e-08
 [491,] 2.082780e-07 4.985285e-06 1.301266e-07
 [492,] 2.083459e-07 3.504522e-07 7.101799e-08
 [493,] 6.127028e-07 3.115996e-07 1.041537e-07
 [494,] 2.039442e-07 5.314486e-06 1.223887e-07
 [495,] 4.471150e-07 5.415670e-07 1.547125e-07
 [496,] 1.885041e-07 3.879726e-07 4.277115e-08
 [497,] 4.130337e-07 5.338986e-07 1.271659e-07
 [498,] 9.299973e-07 3.077088e-07 1.478060e-07
 [499,] 1.986315e-07 4.111237e-06 1.036508e-07
 [500,] 7.842505e-07 3.277726e-07 1.147476e-07
 [501,] 6.622387e-07 3.117396e-07 1.066412e-07
 [502,] 6.490199e-07 3.087222e-07 1.040691e-07
 [503,] 4.379829e-07 5.083545e-07 1.370314e-07
 [504,] 1.983708e-07 4.488442e-06 1.040299e-07
 [505,] 1.996977e-07 4.717960e-06 1.087099e-07
 [506,] 1.623672e-07 1.048755e-06 9.585552e-08
 [507,] 1.978622e-07 4.630584e-06 1.035750e-07
 [508,] 1.308974e-07 8.752631e-07 4.543847e-08
 [509,] 1.474847e-07 7.395003e-07 5.751611e-08
 [510,] 1.748779e-07 7.171589e-07 6.154184e-08
 [511,] 7.275962e-07 3.000184e-07 1.094845e-07
 [512,] 1.456786e-07 3.083683e-07 5.143660e-08
 [513,] 2.562388e-07 2.592691e-07 6.578711e-08
 [514,] 1.535698e-07 3.058420e-07 5.503999e-08
 [515,] 1.496150e-07 3.095610e-07 5.348031e-08
 [516,] 1.398259e-07 1.128454e-06 6.109334e-08
 [517,] 1.446170e-07 2.952834e-07 4.980884e-08
 [518,] 2.319429e-07 7.892244e-07 1.328629e-07
 [519,] 1.488038e-07 3.015203e-07 5.237068e-08
 [520,] 1.979432e-07 1.636410e-06 1.649840e-07
 [521,] 1.429041e-07 3.008216e-07 4.941326e-08
 [522,] 1.429747e-07 2.879033e-07 4.826525e-08
 [523,] 3.479911e-07 4.184578e-07 5.281372e-08
 [524,] 3.730354e-07 2.764582e-07 1.311272e-07
 [525,] 4.912915e-07 5.876896e-06 4.763814e-08
 [526,] 6.345137e-07 4.925551e-07 2.078673e-07
 [527,] 2.167825e-07 3.169000e-07 7.456706e-08
 [528,] 1.463832e-07 5.368087e-07 5.392148e-08
 [529,] 2.860718e-07 2.578246e-07 5.783277e-08
 [530,] 1.468653e-07 5.363569e-07 5.413666e-08
 [531,] 2.190024e-07 1.103981e-06 1.063939e-07
 [532,] 4.367751e-07 2.843299e-07 9.203625e-08
 [533,] 1.483712e-07 5.652231e-07 5.519159e-08
 [534,] 6.329948e-07 4.784097e-07 2.047820e-07
 [535,] 1.817606e-07 2.763990e-07 6.331414e-08
 [536,] 2.202072e-07 3.205788e-07 6.470047e-08
 [537,] 7.712577e-07 4.708649e-07 1.923909e-07
 [538,] 3.760087e-07 2.879843e-07 1.347641e-07
 [539,] 6.478670e-07 4.761644e-07 2.042784e-07
 [540,] 2.208173e-07 1.857093e-06 1.183523e-07
 [541,] 1.827058e-07 5.613731e-07 7.179065e-08
 [542,] 4.378774e-07 4.429107e-07 1.163208e-07
 [543,] 2.088428e-07 3.321758e-07 7.358486e-08
 [544,] 8.755997e-07 4.800622e-07 2.451573e-07
 [545,] 3.301202e-07 2.534684e-07 6.970504e-08
 [546,] 5.011818e-07 2.770777e-07 1.479362e-07
 [547,] 7.760949e-07 4.849157e-07 2.122222e-07
 [548,] 2.012740e-07 2.787641e-07 6.111320e-08
 [549,] 2.251080e-07 2.460810e-07 6.040915e-08
 [550,] 2.268414e-07 2.524171e-07 6.355383e-08
 [551,] 2.317952e-07 2.526295e-07 6.486374e-08
 [552,] 3.331641e-07 2.443508e-07 7.598851e-08
 [553,] 2.273045e-07 2.461350e-07 6.092133e-08
 [554,] 1.376293e-07 6.791275e-07 5.207899e-08
 [555,] 3.850130e-07 2.804584e-07 8.427312e-08
 [556,] 2.088126e-07 2.442088e-07 5.432549e-08
 [557,] 1.423945e-07 5.401138e-07 5.086743e-08
 [558,] 2.040687e-07 4.520054e-07 8.405088e-08
 [559,] 2.161407e-07 3.377572e-07 7.774843e-08
 [560,] 2.288097e-07 7.884279e-07 5.006452e-08
 [561,] 2.553364e-07 7.613129e-07 4.175994e-08
 [562,] 2.584663e-07 1.124667e-06 3.974800e-08
 [563,] 2.506324e-07 9.125960e-07 4.006478e-08
 [564,] 2.538897e-07 9.258092e-07 4.012705e-08
 [565,] 4.712827e-07 9.684913e-07 5.669596e-08
 [566,] 2.204350e-07 1.067092e-06 3.912720e-08
 [567,] 3.879375e-07 7.318237e-07 5.414057e-08
 [568,] 2.148218e-07 3.354587e-07 4.388102e-08
 [569,] 2.931677e-07 8.684891e-07 4.155338e-08
 [570,] 3.918751e-07 3.093557e-06 4.885416e-08
 [571,] 4.043869e-07 2.897913e-07 7.253545e-08
 [572,] 3.613330e-07 3.345001e-07 5.856589e-08
 [573,] 3.878029e-07 4.554490e-07 5.333445e-08
 [574,] 3.996734e-07 4.750097e-07 5.338740e-08
 [575,] 1.499351e-07 9.516552e-07 6.669108e-08
 [576,] 3.678766e-07 2.441179e-07 9.218693e-08
 [577,] 2.994633e-07 4.042978e-06 5.101675e-08
 [578,] 4.171800e-07 4.747883e-07 5.458801e-08
 [579,] 5.226345e-07 3.670176e-07 1.460057e-07
 [580,] 5.591518e-07 3.272862e-07 1.286151e-07
 [581,] 3.915598e-07 4.664459e-07 5.317640e-08
 [582,] 1.526218e-07 1.201033e-06 7.257735e-08
 [583,] 6.318099e-07 3.289709e-07 1.025290e-07
 [584,] 5.188662e-07 3.624700e-07 1.427308e-07
 [585,] 2.691001e-07 4.883783e-07 1.388823e-07
 [586,] 2.282357e-07 5.215695e-07 7.547783e-08
 [587,] 5.437306e-07 3.400694e-07 8.941621e-08
 [588,] 5.644332e-07 3.665290e-07 1.554188e-07
 [589,] 3.867229e-07 4.758313e-07 5.246618e-08
 [590,] 5.189889e-07 3.669467e-07 1.450900e-07
 [591,] 6.106815e-07 3.318321e-07 1.001340e-07
 [592,] 3.859589e-07 4.775629e-07 5.234957e-08
 [593,] 5.215517e-07 3.314277e-07 1.247968e-07
 [594,] 3.823631e-07 4.886574e-07 5.173748e-08
 [595,] 3.310447e-07 3.112482e-07 5.767099e-08
 [596,] 3.333657e-07 3.154128e-07 5.745505e-08
 [597,] 2.197897e-07 5.230814e-07 7.304270e-08
 [598,] 1.601294e-07 1.248576e-06 7.883251e-08
 [599,] 6.250462e-07 3.450076e-07 9.862317e-08
 [600,] 7.879099e-07 2.745243e-07 1.097365e-07
 [601,] 1.642782e-07 1.218069e-06 8.031292e-08
 [602,] 2.954674e-07 5.219892e-07 1.615585e-07
 [603,] 6.483551e-07 4.019743e-07 9.082737e-08
 [604,] 2.959901e-07 1.768719e-06 3.859567e-08
 [605,] 2.186147e-07 6.203761e-07 7.213976e-08
 [606,] 5.552244e-07 3.677769e-07 8.734896e-08
 [607,] 5.154190e-07 5.342126e-07 1.492853e-07
 [608,] 2.072869e-07 6.123884e-07 9.248817e-08
 [609,] 2.247601e-07 4.447860e-07 9.904539e-08
 [610,] 1.990953e-07 2.498975e-07 5.155214e-08
 [611,] 2.771405e-07 3.411747e-07 5.005559e-08
 [612,] 4.650227e-07 2.882261e-07 9.060490e-08
 [613,] 6.101319e-07 2.800694e-07 1.077039e-07
 [614,] 2.046423e-07 5.201941e-07 6.721108e-08
 [615,] 5.474596e-07 2.733375e-07 9.269095e-08
 [616,] 7.073681e-07 2.762009e-07 1.094336e-07
 [617,] 1.629871e-07 1.247286e-06 8.756558e-08
 [618,] 2.397829e-07 2.784782e-07 5.328412e-08
 [619,] 2.168542e-07 3.811143e-07 8.495234e-08
 [620,] 1.771887e-07 1.438849e-06 1.037210e-07
 [621,] 2.410237e-07 3.216130e-07 9.315113e-08
 [622,] 2.077457e-07 7.417696e-07 8.096404e-08
 [623,] 1.802978e-07 1.390246e-06 1.054965e-07
 [624,] 1.467061e-07 8.247705e-07 6.119660e-08
 [625,] 1.953844e-07 5.756054e-07 6.735022e-08
 [626,] 1.346101e-07 1.023732e-06 4.654882e-08
 [627,] 1.845012e-07 1.731300e-06 1.172591e-07
 [628,] 2.468516e-07 3.768327e-07 9.726882e-08
 [629,] 2.188094e-07 5.061918e-06 4.196804e-08
 [630,] 3.458135e-07 4.568377e-07 1.221374e-07
 [631,] 7.741090e-07 2.870666e-07 1.285700e-07
 [632,] 1.855239e-07 8.148174e-06 4.366728e-08
 [633,] 6.320849e-07 2.805163e-07 1.113655e-07
 [634,] 6.819450e-07 2.751949e-07 1.088438e-07
 [635,] 2.092042e-07 1.549375e-06 1.356112e-07
 [636,] 1.305229e-07 5.132910e-06 1.110268e-07
 [637,] 1.314305e-07 5.408989e-06 1.150060e-07
 [638,] 1.307855e-07 4.960677e-06 1.106687e-07
 [639,] 1.964270e-07 1.038270e-05 2.610079e-07
 [640,] 2.411119e-07 6.346354e-07 7.870866e-08
 [641,] 1.379701e-07 3.234270e-06 1.134961e-07
 [642,] 1.390825e-07 2.864738e-06 1.116544e-07
 [643,] 2.264391e-07 1.719495e-06 1.569207e-07
 [644,] 5.489925e-07 2.746664e-07 1.818036e-07
 [645,] 2.154270e-07 7.422682e-06 2.769914e-07
 [646,] 1.980189e-07 7.865612e-06 4.286175e-08
 [647,] 1.743490e-07 2.302926e-06 4.212016e-08
 [648,] 2.162404e-07 5.365208e-07 7.521431e-08
 [649,] 2.197067e-07 7.077506e-06 2.823043e-07
 [650,] 2.197967e-07 5.940139e-07 7.884658e-08
 [651,] 2.107641e-07 5.382737e-07 7.321684e-08
 [652,] 2.488828e-07 5.142252e-06 4.697486e-08
 [653,] 1.858057e-07 1.133064e-05 2.618347e-07
 [654,] 2.367545e-07 7.372374e-07 1.179538e-07
 [655,] 2.058168e-07 8.435219e-06 4.264050e-08
 [656,] 2.309424e-07 5.099350e-06 4.592369e-08
 [657,] 2.537623e-07 3.024232e-07 9.082842e-08
 [658,] 2.391001e-07 7.909609e-07 1.227177e-07
 [659,] 1.831485e-07 6.252423e-06 4.354157e-08
 [660,] 2.565093e-07 7.018310e-07 8.841504e-08
 [661,] 1.375956e-07 3.640446e-06 1.165889e-07
 [662,] 1.362028e-07 6.957125e-06 1.366250e-07
 [663,] 6.421578e-07 2.754788e-07 1.064297e-07
 [664,] 6.158714e-07 2.713516e-07 9.797426e-08
 [665,] 2.038085e-07 6.925999e-06 2.461960e-07
 [666,] 2.204114e-07 6.476888e-07 7.446256e-08
 [667,] 1.997938e-07 5.119893e-07 6.655049e-08
 [668,] 2.172148e-07 5.731997e-06 4.202071e-08
 [669,] 1.318195e-07 3.359362e-06 1.016569e-07
 [670,] 1.379449e-07 3.632063e-06 1.173237e-07
 [671,] 2.006336e-07 9.681516e-06 4.294804e-08
 [672,] 1.303350e-07 4.799247e-07 5.412951e-08
 [673,] 2.107251e-07 9.830736e-07 4.540955e-08
 [674,] 2.918893e-07 3.246910e-07 1.132165e-07
 [675,] 5.653231e-07 2.713918e-07 9.463201e-08
 [676,] 2.397557e-07 3.073607e-07 8.705838e-08
 [677,] 1.747266e-07 1.562782e-06 1.322963e-07
 [678,] 1.847215e-07 4.663369e-07 8.255652e-08
 [679,] 2.177893e-07 8.763029e-07 4.782655e-08
 [680,] 4.076852e-07 2.822853e-07 7.891693e-08
 [681,] 1.576305e-07 1.096033e-06 4.243560e-08
 [682,] 1.888701e-07 1.327900e-06 4.375807e-08
 [683,] 5.581599e-07 2.791301e-07 8.622368e-08
 [684,] 1.503745e-07 8.437838e-07 8.257935e-08
 [685,] 2.527069e-07 2.687616e-07 6.169222e-08
 [686,] 1.355497e-07 3.048843e-07 4.798470e-08
 [687,] 6.367489e-07 2.702926e-07 7.794062e-08
 [688,] 5.804016e-07 3.077395e-07 1.002948e-07
 [689,] 7.285470e-07 2.975934e-07 7.299192e-08
 [690,] 3.019477e-07 6.224636e-07 9.123496e-08
 [691,] 7.810342e-07 3.667908e-07 6.765605e-08
 [692,] 1.938259e-07 6.457763e-07 5.600060e-08
 [693,] 1.831186e-06 8.564240e-07 1.165565e-06
 [694,] 1.542342e-07 8.781346e-07 6.192083e-08
 [695,] 1.478931e-07 1.250522e-06 6.213559e-08
 [696,] 2.251979e-07 4.195912e-07 5.753109e-08
 [697,] 3.115032e-07 3.212973e-07 5.427362e-08
 [698,] 4.962643e-06 4.165084e-07 1.860753e-06
 [699,] 4.211159e-07 1.168209e-06 3.558241e-07
 [700,] 1.426818e-06 2.909950e-07 4.000600e-07
 [701,] 1.183119e-07 3.089384e-07 3.717780e-08
 [702,] 9.984539e-07 3.863058e-07 3.700681e-07
 [703,] 2.892799e-07 5.432852e-07 6.525919e-08
 [704,] 7.210809e-07 5.007591e-07 2.192785e-07
 [705,] 1.995380e-06 3.322761e-07 6.933290e-07
 [706,] 1.564534e-06 5.644143e-07 5.414219e-07
 [707,] 1.449585e-06 4.197539e-07 5.899783e-07
 [708,] 2.488854e-07 4.127413e-07 6.615804e-08
 [709,] 1.461126e-06 4.516569e-07 6.594736e-07
 [710,] 2.606354e-07 5.518575e-07 7.962027e-08
 [711,] 3.831234e-07 5.816036e-07 9.538204e-08
 [712,] 2.110435e-07 4.309137e-07 9.996911e-08
 [713,] 5.083182e-07 5.207645e-07 1.383667e-07
 [714,] 2.689620e-07 5.025668e-07 7.762806e-08
 [715,] 1.903277e-07 4.067133e-07 8.507602e-08
 [716,] 2.219066e-07 4.163457e-07 1.044064e-07
 [717,] 1.860956e-07 4.084615e-07 8.296255e-08
 [718,] 2.303548e-07 3.187076e-07 6.215125e-08
 [719,] 4.852090e-07 5.199057e-07 1.403851e-07
 [720,] 3.626077e-07 5.554291e-07 9.313691e-08
 [721,] 2.648913e-07 3.551518e-07 7.059055e-08
 [722,] 3.408200e-07 5.440222e-07 9.493451e-08
 [723,] 1.447298e-07 2.564703e-07 4.083490e-08
 [724,] 3.153174e-07 2.677897e-07 1.005771e-07
 [725,] 1.217192e-06 4.958909e-07 7.566625e-07
 [726,] 2.749984e-07 7.447878e-07 1.951558e-07
 [727,] 8.110844e-07 4.030565e-07 8.596928e-08
 [728,] 6.479587e-07 3.190363e-07 2.574088e-07
 [729,] 4.203137e-07 5.144084e-07 1.218923e-07
 [730,] 7.071392e-07 5.558054e-07 3.327107e-07
 [731,] 3.667240e-07 6.498896e-07 1.245815e-07
 [732,] 4.610456e-07 3.812682e-07 1.751002e-07
 [733,] 1.073704e-06 4.004834e-07 4.980291e-07
 [734,] 9.042269e-07 3.686155e-07 3.856565e-07
 [735,] 3.190354e-07 3.595160e-07 7.948091e-08
 [736,] 3.146314e-07 7.552706e-07 1.280033e-07
 [737,] 3.153283e-07 6.785697e-07 1.131910e-07
 [738,] 2.899331e-07 4.203534e-07 1.028249e-07
 [739,] 3.135425e-07 6.749695e-07 1.168353e-07
 [740,] 2.095627e-06 3.548390e-07 8.173090e-07
 [741,] 1.101683e-06 3.229437e-07 1.257428e-07
 [742,] 1.083834e-06 3.174070e-07 1.299071e-07
 [743,] 4.063263e-07 7.067102e-07 1.250312e-07
 [744,] 1.068940e-06 3.358291e-07 1.171449e-07
 [745,] 1.118341e-06 3.019956e-07 1.230848e-07
 [746,] 1.375585e-06 3.165278e-07 3.389109e-07
 [747,] 5.159853e-07 5.143595e-07 1.992964e-07
 [748,] 2.593457e-06 2.694460e-07 6.155539e-07
 [749,] 1.669900e-06 2.864795e-07 3.413400e-07
 [750,] 3.015363e-07 6.352189e-07 9.359433e-08
 [751,] 4.381527e-07 4.613291e-07 1.084519e-07
 [752,] 6.921885e-07 6.005688e-07 3.358302e-07
 [753,] 9.138768e-07 9.048232e-07 1.252999e-07
 [754,] 4.646478e-06 2.439736e-07 7.925157e-07
 [755,] 6.087375e-06 7.166768e-07 3.791919e-06
 [756,] 5.494100e-05 3.762104e-07 1.315165e-06
 [757,] 4.658600e-07 4.327693e-07 1.608248e-07
 [758,] 5.922107e-07 5.129398e-07 3.745098e-07
 [759,] 1.685699e-06 1.336956e-06 2.005470e-06
 [760,] 1.099653e-06 1.104858e-06 1.204261e-06
 [761,] 1.076730e-06 1.088287e-06 1.156545e-06
 [762,] 5.815196e-05 5.730669e-07 3.522644e-05
 [763,] 1.190848e-06 9.351387e-07 1.085601e-06
 [764,] 1.106467e-06 1.127948e-06 1.239034e-06
 [765,] 1.687813e-06 5.166901e-07 8.119715e-07
 [766,] 1.641755e-06 5.814407e-07 9.368092e-07
 [767,] 1.695522e-06 5.913087e-07 9.876497e-07
 [768,] 1.698626e-06 5.848712e-07 9.746978e-07
 [769,] 1.081139e-06 1.176757e-06 1.259356e-06
 [770,] 2.881088e-06 6.128852e-07 1.742398e-06
 [771,] 1.235917e-06 9.697876e-07 1.192468e-06
 [772,] 6.912030e-07 3.481340e-07 1.462169e-07
 [773,] 2.395899e-06 6.711856e-07 1.637457e-06
 [774,] 1.374851e-06 1.091304e-06 1.523643e-06
 [775,] 9.978745e-07 2.733054e-07 1.745405e-07
 [776,] 4.884640e-07 6.443546e-07 1.789058e-07
 [777,] 1.579449e-07 2.560751e-07 4.556918e-08
 [778,] 3.806319e-06 8.585245e-07 2.737324e-06
 [779,] 3.145564e-07 2.710481e-07 6.640874e-08
 [780,] 1.474753e-07 3.274500e-07 3.681677e-08
 [781,] 2.781853e-07 2.720348e-07 5.993680e-08
 [782,] 1.448631e-07 3.046867e-07 4.069484e-08
 [783,] 1.318396e-07 7.542267e-07 5.142411e-08
 [784,] 2.238609e-07 4.613755e-07 7.659815e-08
 [785,] 1.716135e-07 3.699256e-07 4.318703e-08
 [786,] 2.637027e-07 2.550268e-07 6.458223e-08
 [787,] 2.144075e-07 3.741180e-07 6.495582e-08
 [788,] 1.152807e-06 2.553979e-07 2.134220e-07
 [789,] 1.281895e-05 8.456226e-07 3.428026e-07
 [790,] 2.312933e-07 3.538668e-07 7.284347e-08
 [791,] 3.560730e-07 3.481649e-07 1.416397e-07
 [792,] 1.929146e-07 2.957654e-07 5.325742e-08
 [793,] 4.775413e-07 4.478592e-07 1.877114e-07
 [794,] 1.652550e-07 3.617746e-07 5.374586e-08
 [795,] 5.793859e-07 6.525295e-07 7.176974e-08
 [796,] 5.176638e-07 3.863107e-07 1.030994e-07
 [797,] 5.070630e-07 3.849959e-07 1.016660e-07
 [798,] 5.375851e-07 3.493558e-07 7.676951e-08
 [799,] 5.572580e-07 3.472819e-07 7.889991e-08
 [800,] 6.999196e-07 2.557305e-07 1.392655e-07
 [801,] 5.189515e-07 3.719117e-07 1.067116e-07
 [802,] 2.638540e-07 3.192430e-07 7.183018e-08
 [803,] 2.641078e-07 3.195965e-07 6.998358e-08
 [804,] 2.641963e-07 3.135933e-07 6.932621e-08
 [805,] 4.946413e-07 4.484384e-07 1.945378e-07
 [806,] 1.640112e-07 2.559626e-07 4.322422e-08
 [807,] 1.659651e-07 2.556046e-07 4.357754e-08
 [808,] 5.299191e-07 4.462411e-07 2.078231e-07
 [809,] 3.624686e-07 2.573855e-07 7.446716e-08
 [810,] 4.899950e-07 4.187735e-07 1.787729e-07
 [811,] 3.246022e-07 2.733200e-07 9.126733e-08
 [812,] 1.245596e-05 7.705180e-07 1.716871e-07
 [813,] 1.352598e-07 2.837472e-07 3.856557e-08
 [814,] 2.216571e-07 6.189148e-07 5.613533e-08
 [815,] 4.644968e-07 8.638218e-07 1.276495e-07
 [816,] 1.804022e-07 2.890539e-07 5.769830e-08
 [817,] 1.637849e-07 3.667979e-07 5.398348e-08
 [818,] 3.113803e-07 5.140597e-07 9.853210e-08
 [819,] 1.706664e-07 2.747798e-07 4.262719e-08
 [820,] 8.832630e-06 3.015885e-07 1.101247e-06
 [821,] 3.472026e-07 5.141446e-07 1.102233e-07
 [822,] 1.732110e-07 4.276701e-07 4.399367e-08
 [823,] 1.681666e-07 2.646973e-07 4.299579e-08
 [824,] 1.686028e-07 2.640125e-07 4.311695e-08
 [825,] 1.723381e-07 2.622992e-07 4.382893e-08
 [826,] 1.726889e-07 2.659349e-07 4.353278e-08
 [827,] 1.633384e-07 3.661848e-07 5.270899e-08
 [828,] 4.283956e-07 4.238096e-07 1.587439e-07
 [829,] 4.591000e-07 8.714288e-07 1.290269e-07
 [830,] 3.171902e-07 8.003694e-07 1.680752e-07
 [831,] 1.732044e-06 2.930394e-07 5.606683e-07
 [832,] 3.088647e-07 5.283287e-07 1.042609e-07
 [833,] 2.351830e-07 3.674356e-07 5.700765e-08
 [834,] 4.575955e-05 3.306933e-07 1.270300e-06
 [835,] 1.788098e-07 2.418399e-07 5.122639e-08
 [836,] 2.643558e-07 3.438892e-07 9.519648e-08
 [837,] 2.718077e-07 3.661424e-07 1.061627e-07
 [838,] 1.841935e-07 2.441497e-07 5.064821e-08
 [839,] 1.261608e-07 2.432188e-07 3.767003e-08
 [840,] 1.233386e-07 2.434328e-07 3.707828e-08
 [841,] 9.427967e-06 9.729308e-07 1.354304e-07
 [842,] 1.479463e-05 3.411313e-07 1.779964e-06
 [843,] 3.800504e-07 4.190200e-07 1.199043e-07
 [844,] 1.259192e-05 5.007473e-07 9.610082e-07
 [845,] 3.905257e-07 7.886100e-07 2.199095e-07
 [846,] 3.611425e-07 4.089473e-07 1.072069e-07
 [847,] 1.476774e-07 3.157009e-07 4.280015e-08
 [848,] 1.474585e-07 3.172673e-07 4.284986e-08
 [849,] 3.650352e-07 2.456375e-07 9.232213e-08
 [850,] 3.325671e-07 3.206046e-07 7.506505e-08
 [851,] 1.660263e-07 5.938583e-07 7.467088e-08
 [852,] 2.628818e-07 2.795496e-07 6.469911e-08
 [853,] 1.611329e-07 5.939632e-07 7.163809e-08
 [854,] 2.694280e-07 2.785215e-07 6.502086e-08
 [855,] 1.617720e-07 5.231804e-07 6.866785e-08
 [856,] 1.736613e-07 2.529062e-07 5.062245e-08
 [857,] 1.862085e-05 1.004433e-06 5.868477e-07
 [858,] 2.576045e-07 3.390804e-07 7.343604e-08
 [859,] 1.615013e-07 4.122286e-07 3.886116e-08
 [860,] 5.279435e-07 5.333454e-07 1.580693e-07
 [861,] 1.775846e-07 6.203084e-07 8.217850e-08
 [862,] 5.272469e-07 5.105039e-07 3.359888e-07
 [863,] 3.788618e-07 1.533854e-06 3.818855e-07
 [864,] 3.575514e-07 6.649798e-07 1.839031e-07
 [865,] 7.548093e-07 8.231268e-07 5.247096e-07
 [866,] 2.296077e-06 3.335072e-07 2.635334e-07
 [867,] 4.626462e-07 5.642075e-07 2.207027e-07
 [868,] 4.324971e-07 1.704248e-06 4.634128e-07
 [869,] 5.907461e-07 5.101831e-07 1.461222e-07
 [870,] 4.769222e-07 1.944123e-06 5.591408e-07
 [871,] 1.482700e-07 2.671130e-07 4.494694e-08
 [872,] 3.220474e-07 7.415162e-07 1.034616e-07
 [873,] 4.986970e-07 5.087402e-07 1.282205e-07
 [874,] 3.216240e-07 3.813593e-07 9.127804e-08
 [875,] 3.207586e-07 4.181547e-07 9.048040e-08
 [876,] 1.183381e-06 2.987940e-07 1.722281e-07
 [877,] 2.658296e-07 1.813997e-06 2.060286e-07
 [878,] 7.519536e-07 4.007757e-07 3.234190e-07
 [879,] 2.015523e-05 5.206346e-07 4.914451e-06
 [880,] 3.240811e-07 6.145905e-07 1.451555e-07
 [881,] 1.636048e-07 3.832384e-07 5.940137e-08
 [882,] 1.325434e-07 3.699855e-07 4.667275e-08
 [883,] 3.087909e-07 5.703599e-07 1.327551e-07
 [884,] 3.103651e-07 5.748640e-07 1.383847e-07
 [885,] 1.334915e-07 3.272377e-07 4.562667e-08
 [886,] 8.228935e-07 3.270548e-07 2.604689e-07
 [887,] 1.330611e-06 3.238435e-07 1.968170e-07
 [888,] 3.810796e-06 7.102126e-07 3.463127e-06
 [889,] 3.288568e-07 1.228868e-06 2.187286e-07
 [890,] 8.841109e-06 6.384372e-07 4.299837e-06
 [891,] 9.673427e-07 3.173106e-07 2.847939e-07
 [892,] 5.732218e-06 4.363373e-07 2.821020e-07
 [893,] 1.868427e-07 3.623183e-07 7.428652e-08
 [894,] 2.245294e-07 5.090311e-07 7.486540e-08
 [895,] 4.164332e-07 6.012961e-07 1.624452e-07
 [896,] 7.130378e-06 7.627318e-07 4.728797e-06
 [897,] 3.602792e-06 8.923436e-07 3.164482e-06
 [898,] 1.431242e-05 5.563211e-06 1.357227e-04
 [899,] 3.113620e-07 4.891054e-07 6.043087e-08
 [900,] 1.398648e-07 3.487085e-07 3.664291e-08
 [901,] 4.158911e-07 4.313122e-07 5.506362e-08
 [902,] 2.465620e-07 3.871191e-07 7.158554e-08
 [903,] 2.042008e-07 1.309479e-05 2.392293e-07
 [904,] 4.446172e-07 1.117451e-06 5.653030e-08
 [905,] 3.515794e-07 9.216686e-07 8.943529e-08
 [906,] 1.872852e-07 3.375821e-07 6.957642e-08
 [907,] 3.085036e-07 6.723910e-07 6.096723e-08
 [908,] 2.866500e-07 6.556022e-07 1.446423e-07
 [909,] 1.365929e-07 3.022337e-07 4.301001e-08
 [910,] 8.142906e-06 5.527583e-07 5.688797e-07
 [911,] 6.097140e-07 5.329619e-07 2.250689e-07
 [912,] 2.396980e-07 2.834309e-07 6.371927e-08
 [913,] 2.420660e-07 2.956212e-07 6.411458e-08
 [914,] 3.158365e-07 2.700794e-06 4.672455e-08
 [915,] 3.845783e-07 5.305662e-07 5.992023e-08
 [916,] 2.807933e-07 4.985506e-07 1.300898e-07
 [917,] 2.296206e-07 1.533885e-06 1.320517e-07
 [918,] 2.295882e-07 1.574382e-06 1.330873e-07
 [919,] 1.972305e-07 2.193087e-06 3.572158e-08
 [920,] 3.503919e-07 5.033998e-07 1.435002e-07
 [921,] 3.401548e-07 5.130990e-07 1.442237e-07
 [922,] 2.786465e-07 9.463812e-07 1.475945e-07
 [923,] 1.084109e-06 5.902868e-07 4.004596e-07
 [924,] 2.183898e-07 7.716727e-07 8.344330e-08
 [925,] 1.361686e-05 6.430558e-07 5.101487e-06
 [926,] 2.028255e-06 3.248642e-07 4.777260e-07
 [927,] 3.964385e-07 1.774287e-06 8.034329e-08
 [928,] 1.822528e-07 4.492699e-07 6.581852e-08
 [929,] 1.831905e-07 4.492999e-07 6.618847e-08
 [930,] 1.824810e-07 4.547457e-07 6.639176e-08
 [931,] 2.836816e-07 6.391935e-07 6.153127e-08
 [932,] 1.177361e-05 3.430059e-07 2.872075e-06
 [933,] 1.648458e-07 3.114278e-07 4.889193e-08
 [934,] 1.609316e-07 3.117946e-07 4.775712e-08
 [935,] 3.155956e-07 7.308759e-07 6.094000e-08
 [936,] 1.738303e-07 3.360364e-07 5.704189e-08
 [937,] 4.232457e-06 4.295867e-07 1.798294e-06
 [938,] 1.580085e-07 3.113906e-07 4.650657e-08
 [939,] 4.411429e-07 5.017871e-07 1.690735e-07
 [940,] 3.336729e-05 3.403820e-07 6.868893e-06
 [941,] 6.280846e-06 3.583220e-07 1.538394e-06
 [942,] 7.240170e-07 9.501740e-07 6.626566e-08
 [943,] 2.183156e-07 7.624530e-07 6.553087e-08
 [944,] 1.271691e-07 5.920612e-07 4.456671e-08
 [945,] 8.050706e-06 3.681986e-07 2.176397e-06
 [946,] 1.872894e-07 1.105366e-06 7.885227e-08
 [947,] 1.257925e-05 3.395473e-07 2.310247e-06
 [948,] 1.668597e-05 2.849156e-07 1.411213e-06
 [949,] 1.491597e-07 3.640126e-07 3.989201e-08
 [950,] 3.011388e-05 3.579589e-07 6.576291e-06
 [951,] 1.202624e-05 3.684737e-07 2.820276e-06
 [952,] 3.853879e-06 4.179783e-07 1.928763e-06
 [953,] 1.341011e-04 3.500396e-07 4.200694e-06
 [954,] 8.652765e-04 6.805943e-07 4.788911e-04
 [955,] 1.773091e-05 4.565322e-07 8.335348e-07
 [956,] 3.563089e-04 3.215963e-07 2.637333e-05
 [957,] 1.633120e-04 4.648756e-07 2.755511e-06
 [958,] 1.868334e-04 4.730196e-07 2.984484e-06
 [959,] 2.083522e-07 5.525592e-07 6.884798e-08
 [960,] 2.528918e-04 2.467629e-07 1.756082e-05
 [961,] 3.009629e-07 3.227543e-07 7.284121e-08
 [962,] 2.029509e-05 3.547929e-07 1.081917e-06
 [963,] 2.504981e-07 3.237600e-07 6.454760e-08
 [964,] 1.352443e-06 5.732549e-07 6.483245e-07
 [965,] 1.441846e-06 5.598767e-07 6.674026e-07
 [966,] 1.397037e-06 5.796810e-07 6.808720e-07
 [967,] 1.348449e-04 1.112076e-06 1.153681e-06
 [968,] 1.276638e-07 3.170815e-07 4.521815e-08
 [969,] 1.445305e-05 3.414320e-07 4.568213e-07
 [970,] 7.899854e-07 2.511643e-07 1.458179e-07
 [971,] 1.966549e-07 4.637193e-07 3.791988e-08
 [972,] 1.146280e-04 3.677798e-07 2.246362e-05
 [973,] 7.148003e-07 5.231215e-07 1.755579e-07
 [974,] 4.826047e-05 3.476257e-07 1.216573e-05
 [975,] 4.478596e-05 3.379830e-07 1.067209e-05
 [976,] 4.655544e-05 3.435283e-07 1.147909e-05
 [977,] 1.162798e-06 2.710722e-06 2.625590e-06
 [978,] 6.309105e-05 3.488678e-07 1.551029e-05
 [979,] 1.518420e-04 2.427074e-07 9.482675e-06
 [980,] 4.887248e-07 5.424169e-07 2.100740e-07
 [981,] 8.004662e-05 4.841318e-07 3.721767e-05
 [982,] 8.122491e-05 4.857075e-07 3.793076e-05
 [983,] 8.985666e-07 3.743916e-07 2.390612e-07
 [984,] 6.252615e-05 6.498479e-07 1.170785e-05
 [985,] 1.553245e-06 6.719784e-07 1.081247e-06
 [986,] 1.409427e-07 3.740622e-07 3.667837e-08
 [987,] 1.225716e-04 2.959482e-07 1.566005e-05
 [988,] 3.674778e-05 2.418069e-07 2.825392e-06
 [989,] 1.902017e-03 3.804742e-07 4.566819e-04
 [990,] 1.271916e-03 2.936985e-07 1.613410e-04
 [991,] 1.829669e-07 5.768655e-07 5.976967e-08
 [992,] 2.096753e-06 5.209969e-07 8.697789e-07
 [993,] 4.744191e-06 7.615167e-07 2.261273e-07
 [994,] 6.354173e-07 5.570329e-07 2.053724e-07
 [995,] 5.808575e-07 3.147352e-07 1.207894e-07
 [996,] 3.453752e-07 6.487120e-07 1.383098e-07
 [997,] 8.378038e-07 5.947784e-07 4.608746e-07
 [998,] 7.102078e-06 3.636264e-07 3.544453e-07
 [999,] 1.968443e-07 5.786206e-07 9.296122e-08
[1000,] 1.993983e-07 4.507088e-07 8.271070e-08
[1001,] 1.994133e-07 4.741500e-07 8.503519e-08
[1002,] 1.429676e-05 5.597681e-07 9.241966e-06
[1003,] 1.049800e-06 3.238757e-07 2.253864e-07
[1004,] 5.772266e-06 3.740519e-07 2.277965e-06
[1005,] 5.105202e-07 4.070854e-07 6.096826e-08
[1006,] 9.274277e-07 2.497847e-07 1.464428e-07
[1007,] 1.750024e-07 6.347426e-07 9.044214e-08
[1008,] 5.232566e-06 4.192995e-07 2.088698e-06
[1009,] 1.414439e-05 2.466729e-07 1.038112e-06
[1010,] 4.162749e-07 2.877143e-07 6.511887e-08
[1011,] 1.458696e-06 5.445498e-07 7.515865e-07
[1012,] 1.435471e-06 5.837701e-07 7.011071e-07
[1013,] 4.105616e-06 5.351505e-07 7.796831e-07
[1014,] 5.907661e-06 2.424233e-07 4.050858e-07
[1015,] 4.093510e-07 2.714345e-07 7.726962e-08
[1016,] 5.154343e-06 2.455498e-07 3.005344e-07
[1017,] 5.907938e-06 2.441564e-07 3.545734e-07
[1018,] 5.406167e-06 2.453524e-07 3.127970e-07
[1019,] 3.157644e-07 3.417442e-07 5.305838e-08
[1020,] 2.058280e-07 2.964498e-07 6.690933e-08
[1021,] 1.221722e-06 6.827506e-07 8.490220e-07
[1022,] 2.568701e-07 3.771195e-07 9.516052e-08
[1023,] 2.149336e-07 5.153359e-07 5.046176e-08
[1024,] 1.433929e-06 2.514957e-07 1.624375e-07
[1025,] 2.178400e-06 2.866467e-07 1.125800e-07
[1026,] 1.075667e-06 5.610983e-07 4.868260e-07
[1027,] 1.406240e-06 2.537119e-07 1.394659e-07
[1028,] 1.419222e-06 2.533460e-07 1.424123e-07
[1029,] 1.351598e-06 2.503977e-07 1.497279e-07
[1030,] 1.344923e-06 2.517769e-07 1.363021e-07
[1031,] 4.133710e-07 5.232344e-07 1.323533e-07
[1032,] 2.069282e-06 2.947558e-07 1.028500e-07
[1033,] 1.391462e-06 2.514580e-07 1.426082e-07
[1034,] 1.308841e-06 2.508122e-07 1.409852e-07
[1035,] 1.478020e-06 2.684023e-07 2.530508e-07
[1036,] 4.336460e-07 5.232866e-07 1.387166e-07
[1037,] 1.666239e-06 2.556182e-07 2.530498e-07
[1038,] 2.568113e-07 2.582568e-07 6.739639e-08
[1039,] 4.128444e-07 5.232566e-07 1.322369e-07
[1040,] 4.212881e-07 5.247763e-07 1.368899e-07
[1041,] 2.062707e-07 3.402985e-07 6.306711e-08
[1042,] 3.339738e-07 2.531421e-07 6.491727e-08
[1043,] 5.306196e-07 3.520007e-07 5.284888e-08
[1044,] 3.921060e-07 4.410584e-07 1.295130e-07
[1045,] 1.285617e-06 5.022672e-07 5.849922e-07
[1046,] 1.931753e-06 4.489755e-07 4.508275e-07
[1047,] 2.794432e-07 3.230960e-07 5.023393e-08
[1048,] 1.811622e-07 4.701521e-07 4.688477e-08
[1049,] 3.000780e-07 5.669416e-07 1.052547e-07
[1050,] 1.718871e-07 4.383654e-07 4.750686e-08
[1051,] 1.212929e-07 2.721547e-07 3.753861e-08
[1052,] 3.338499e-07 3.602431e-07 1.088393e-07
[1053,] 3.084333e-07 3.616737e-07 1.171350e-07
[1054,] 2.894341e-07 3.392407e-07 9.854125e-08
[1055,] 5.032481e-07 4.859990e-07 5.574224e-08
[1056,] 7.253486e-07 8.318846e-07 6.376581e-08
[1057,] 8.838839e-07 4.434880e-07 4.874252e-08
[1058,] 4.447932e-07 6.402315e-07 6.303512e-08
[1059,] 1.005148e-06 6.241998e-07 1.735301e-07
[1060,] 9.093461e-07 4.536571e-07 5.990099e-08
[1061,] 1.470420e-06 6.219511e-07 2.432240e-07
[1062,] 1.231596e-06 9.135688e-07 5.183186e-08
[1063,] 8.655483e-07 6.345565e-07 5.222833e-08
[1064,] 6.062930e-07 6.937346e-07 5.889522e-08
[1065,] 6.426177e-07 5.368361e-07 5.420140e-08
[1066,] 5.829456e-07 6.160220e-07 5.846822e-08
[1067,] 6.625623e-07 4.868903e-07 5.396300e-08
[1068,] 6.117640e-07 6.381225e-07 5.870540e-08
[1069,] 6.544893e-07 6.010633e-07 5.672936e-08
[1070,] 6.566286e-07 5.909424e-07 5.645810e-08
[1071,] 7.317147e-07 6.202542e-07 5.572159e-08
[1072,] 7.421958e-07 6.185304e-07 5.547248e-08
[1073,] 6.852639e-07 6.146575e-07 5.648707e-08
[1074,] 7.889863e-07 6.036262e-07 5.433468e-08
[1075,] 7.955102e-07 6.206582e-07 5.460774e-08
[1076,] 6.685064e-07 6.151887e-07 5.687568e-08
[1077,] 6.737109e-07 6.068191e-07 5.659390e-08
[1078,] 6.008430e-07 6.333378e-07 5.877904e-08
[1079,] 6.927045e-07 6.015513e-07 5.593223e-08
[1080,] 6.476662e-07 5.678828e-07 5.579863e-08
[1081,] 6.797409e-07 6.188101e-07 5.678429e-08
[1082,] 6.441240e-07 6.035804e-07 5.719268e-08
[1083,] 6.811973e-07 5.385914e-07 5.467977e-08
[1084,] 6.512038e-07 5.096815e-07 5.443050e-08
[1085,] 6.784795e-07 5.276028e-07 5.443280e-08
[1086,] 2.723017e-07 2.951879e-07 6.884359e-08
[1087,] 7.155858e-07 5.365087e-07 5.393124e-08
[1088,] 6.408164e-07 6.233567e-07 5.774341e-08
[1089,] 6.575145e-07 5.724844e-07 5.605682e-08
[1090,] 6.339312e-07 5.474602e-07 5.589957e-08
[1091,] 6.271132e-07 5.683442e-07 5.663542e-08
[1092,] 7.261755e-07 5.914666e-07 5.525391e-08
[1093,] 4.296609e-07 5.901547e-07 6.489955e-08
[1094,] 5.588237e-07 5.268145e-07 5.928702e-08
[1095,] 1.112974e-06 6.466896e-07 1.769736e-07
[1096,] 6.393022e-07 5.422240e-07 5.564253e-08
[1097,] 2.927009e-07 3.671607e-07 7.632892e-08
[1098,] 6.066347e-07 5.602718e-07 5.687863e-08
[1099,] 6.368905e-07 5.585742e-07 5.615976e-08
[1100,] 6.305726e-07 5.580116e-07 5.628069e-08
[1101,] 6.680277e-07 5.845178e-07 5.615420e-08
[1102,] 6.736179e-07 5.639620e-07 5.551538e-08
[1103,] 6.408870e-07 5.519439e-07 5.588473e-08
[1104,] 7.171585e-07 5.637595e-07 5.466700e-08
[1105,] 6.556333e-07 5.518265e-07 5.555936e-08
[1106,] 6.653611e-07 5.537103e-07 5.541278e-08
[1107,] 6.850476e-07 5.603093e-07 5.518711e-08
[1108,] 6.696437e-07 5.467470e-07 5.513150e-08
[1109,] 3.248667e-07 5.806054e-07 1.057343e-07
[1110,] 4.359469e-07 7.218567e-07 7.808638e-08
[1111,] 4.334721e-07 7.329894e-07 7.866249e-08
[1112,] 4.685155e-07 6.822360e-07 7.435274e-08
[1113,] 4.430285e-07 7.412414e-07 7.829708e-08
[1114,] 4.401400e-07 7.397095e-07 7.843092e-08
[1115,] 4.344484e-07 6.935084e-07 7.710400e-08
[1116,] 3.683651e-07 4.536545e-07 6.765394e-08
[1117,] 7.325822e-07 7.391600e-07 6.251440e-08
[1118,] 8.028877e-07 1.979798e-06 1.271283e-06
[1119,] 2.882658e-07 3.710909e-07 7.649616e-08
[1120,] 4.162134e-07 1.188407e-06 9.440283e-08
[1121,] 4.112222e-07 1.095127e-06 9.252094e-08
[1122,] 4.094606e-07 1.124597e-06 9.344056e-08
[1123,] 4.092310e-07 1.079313e-06 9.214569e-08
[1124,] 4.128431e-07 1.108282e-06 9.261293e-08
[1125,] 2.868297e-07 3.613744e-07 7.635760e-08
[1126,] 4.163404e-07 7.080004e-07 7.904973e-08
[1127,] 4.283474e-07 6.452147e-07 7.559865e-08
[1128,] 6.165246e-07 1.014773e-06 7.782008e-08
[1129,] 3.897991e-07 8.258262e-07 8.261426e-08
[1130,] 4.623953e-07 6.423709e-07 7.009045e-08
[1131,] 1.167728e-06 3.949743e-07 4.849391e-08
[1132,] 1.301419e-06 1.171269e-06 1.638365e-06
[1133,] 1.536423e-06 4.032389e-07 8.178173e-07
[1134,] 9.063191e-05 5.081150e-07 5.744637e-05
[1135,] 1.666184e-07 2.901423e-07 5.359657e-08
[1136,] 1.745845e-07 2.923629e-07 5.291121e-08
[1137,] 5.251882e-07 7.594998e-07 8.229989e-08
[1138,] 1.907921e-07 2.838330e-07 5.044283e-08
[1139,] 6.040945e-07 7.339198e-07 9.235136e-08
[1140,] 1.627967e-07 2.735915e-07 5.318136e-08
[1141,] 1.517591e-07 5.012123e-07 5.306506e-08
[1142,] 4.596684e-07 6.566759e-07 1.846150e-07
[1143,] 2.865359e-07 4.141906e-07 8.171124e-08
[1144,] 5.401665e-07 6.536006e-07 2.186472e-07
[1145,] 1.699790e-07 2.620294e-07 4.934898e-08
[1146,] 1.608286e-07 2.601857e-07 4.985423e-08
[1147,] 1.657839e-07 2.651142e-07 5.030175e-08
[1148,] 1.613262e-07 2.454441e-07 4.771419e-08
[1149,] 2.834559e-07 3.037722e-07 7.168266e-08
[1150,] 2.834955e-07 3.038431e-07 7.168795e-08
[1151,] 9.951633e-07 4.394677e-07 2.576937e-07
[1152,] 2.888566e-07 2.961086e-07 7.487865e-08
[1153,] 6.563606e-07 6.782231e-07 1.683601e-07
[1154,] 2.298145e-06 2.888033e-07 2.433499e-07
[1155,] 5.190184e-07 2.724679e-07 1.556547e-07
[1156,] 7.099767e-07 7.472364e-07 7.145659e-08
[1157,] 2.873523e-07 5.837484e-07 9.318860e-08
[1158,] 3.719056e-07 5.619258e-07 1.308173e-07
[1159,] 4.498836e-07 2.766849e-07 1.412729e-07
[1160,] 2.867449e-07 5.811681e-07 9.432074e-08
[1161,] 6.478905e-07 2.918186e-07 1.886400e-07
[1162,] 3.494440e-07 5.570809e-07 1.209315e-07
[1163,] 4.097987e-07 5.923001e-07 1.226006e-07
[1164,] 9.486083e-07 7.696048e-07 1.302846e-07
[1165,] 9.825269e-07 6.684671e-07 1.500314e-07
[1166,] 1.007013e-06 4.320629e-07 2.892919e-07
[1167,] 2.807199e-07 3.619290e-07 7.655289e-08
[1168,] 8.863347e-07 6.760315e-07 1.390054e-07
[1169,] 9.664797e-06 2.497348e-07 1.267909e-06
[1170,] 3.960250e-07 3.470075e-07 8.573562e-08
[1171,] 4.218940e-06 3.211388e-07 1.575576e-06
[1172,] 3.528890e-06 2.500485e-07 7.372709e-07
[1173,] 3.951390e-06 2.926056e-07 6.799690e-07
[1174,] 4.321349e-07 2.665596e-07 8.134186e-08
[1175,] 1.606003e-07 2.508177e-07 3.865068e-08
[1176,] 1.950636e-07 5.894365e-07 5.060625e-08
[1177,] 1.985482e-06 6.054447e-07 3.047144e-07
[1178,] 4.324151e-07 2.662160e-07 8.131545e-08
[1179,] 6.875790e-06 8.005731e-07 8.145510e-07
[1180,] 4.877178e-06 3.305526e-07 1.062465e-06
[1181,] 1.667985e-07 2.993790e-07 5.642148e-08
[1182,] 1.647016e-07 2.992689e-07 5.572152e-08
[1183,] 2.571663e-06 4.645426e-07 8.002159e-07
[1184,] 2.018519e-07 6.053346e-07 5.077761e-08
[1185,] 1.931266e-07 5.976235e-07 5.037499e-08
[1186,] 2.516065e-07 2.647263e-07 5.058812e-08
[1187,] 2.778465e-07 2.915804e-07 4.800148e-08
[1188,] 1.825148e-06 6.222213e-07 2.813162e-07
[1189,] 2.197467e-07 4.183151e-07 7.195700e-08
[1190,] 3.209973e-07 3.627221e-07 5.702911e-08
[1191,] 2.125115e-07 6.405634e-07 5.096817e-08
[1192,] 3.903584e-07 3.610709e-07 6.069587e-08
[1193,] 1.838017e-06 6.067992e-07 2.914980e-07
[1194,] 3.314066e-06 3.319294e-07 8.053934e-07
[1195,] 1.976344e-06 6.069747e-07 3.026813e-07
[1196,] 4.011956e-07 3.555169e-07 6.185194e-08
[1197,] 2.202061e-07 4.263751e-07 7.286552e-08
[1198,] 3.341082e-06 3.309305e-07 7.779084e-07
[1199,] 2.065281e-06 6.083151e-07 3.221393e-07
[1200,] 2.026246e-06 6.162121e-07 3.118062e-07
[1201,] 5.373008e-04 5.913041e-07 1.377301e-04
[1202,] 9.583686e-06 6.212097e-07 1.043249e-06
[1203,] 1.831503e-06 3.178920e-07 3.651148e-07
[1204,] 1.312250e-06 6.284408e-07 2.045057e-07
[1205,] 5.227399e-07 6.059590e-07 8.207761e-08
[1206,] 2.645185e-07 3.654371e-07 5.338057e-08
[1207,] 1.362806e-07 2.484388e-07 4.055592e-08
[1208,] 2.228477e-07 5.549085e-07 5.227969e-08
[1209,] 2.327493e-07 6.928281e-07 7.348366e-08
[1210,] 3.150134e-07 3.492121e-07 5.746108e-08
[1211,] 2.603906e-07 3.632775e-07 5.326488e-08
[1212,] 3.732068e-07 5.980450e-07 1.362187e-07
[1213,] 4.183640e-07 6.192519e-07 7.078044e-08
[1214,] 1.390169e-07 2.484206e-07 4.108868e-08
[1215,] 2.046921e-07 3.706991e-07 4.627674e-08
[1216,] 2.141450e-07 3.921080e-07 4.615253e-08
[1217,] 2.156796e-07 3.034418e-07 4.470629e-08
[1218,] 1.391410e-07 2.484541e-07 4.110313e-08
[1219,] 1.986174e-07 3.823934e-07 4.587207e-08
[1220,] 3.868223e-07 5.971659e-07 1.412413e-07
[1221,] 2.227878e-07 3.837363e-07 4.652270e-08
[1222,] 2.449872e-07 3.813413e-07 4.723083e-08
[1223,] 2.288284e-07 3.882933e-07 4.659124e-08
[1224,] 2.806939e-07 3.535219e-07 5.513375e-08
[1225,] 2.286722e-07 3.078885e-07 4.493099e-08
[1226,] 2.245113e-07 3.824350e-07 4.659629e-08
[1227,] 2.076689e-07 3.098450e-07 4.424869e-08
[1228,] 2.195944e-07 3.955921e-07 4.612668e-08
[1229,] 2.245747e-07 3.112520e-07 4.465940e-08
[1230,] 2.601407e-07 3.666283e-07 5.302508e-08
[1231,] 4.574753e-07 4.959028e-07 8.013922e-08
[1232,] 3.958423e-07 5.837134e-07 1.258823e-07
[1233,] 1.564260e-07 2.859671e-07 5.290763e-08
[1234,] 7.800463e-07 6.291022e-07 1.686927e-07
[1235,] 2.244024e-07 4.337044e-07 6.052877e-08
[1236,] 4.440609e-06 2.714248e-07 1.123698e-06
[1237,] 2.490520e-07 6.836575e-07 5.392220e-08
[1238,] 4.206280e-04 8.863353e-07 2.103021e-05
[1239,] 2.905518e-07 3.833767e-07 5.454020e-08
[1240,] 1.288331e-07 2.509709e-07 3.811492e-08
[1241,] 1.380067e-04 4.675374e-07 5.195403e-05
[1242,] 9.570630e-02 4.765905e-07 2.771022e-02
[1243,] 1.758510e-01 8.559075e-07 1.668054e-01
[1244,] 9.795015e-06 3.434023e-07 1.640844e-06
[1245,] 1.619151e-05 3.657035e-07 3.478071e-06
[1246,] 1.548355e-06 4.003944e-07 4.818772e-07
[1247,] 1.257388e-05 4.382782e-07 7.084676e-06
[1248,] 2.130728e-07 6.602551e-07 6.728035e-08
[1249,] 8.530407e-06 3.344207e-07 1.939724e-06
[1250,] 8.237335e-06 3.333666e-07 1.803117e-06
[1251,] 1.534868e-05 6.418495e-07 1.456759e-06
[1252,] 7.408701e-06 3.338834e-07 1.675916e-06
[1253,] 1.107501e-01 8.667717e-07 1.067437e-01
[1254,] 2.309436e-06 6.160980e-07 2.044493e-07
[1255,] 1.625128e-05 2.678829e-07 3.074212e-06
[1256,] 1.131471e-05 2.735347e-07 2.443791e-06
[1257,] 1.136728e-01 8.843570e-07 1.127512e-01
[1258,] 1.164701e-05 2.741467e-07 2.524134e-06
[1259,] 6.682559e-07 6.136667e-07 2.512509e-07
[1260,] 1.296977e-05 2.969010e-07 3.570816e-06
[1261,] 7.094532e-06 3.362338e-07 1.694555e-06
[1262,] 7.550018e-06 2.733845e-07 1.284345e-06
[1263,] 3.207021e-05 5.402920e-07 1.178924e-05
[1264,] 6.808531e-07 4.563084e-07 2.256629e-07
[1265,] 4.977582e-02 5.023240e-07 1.542506e-02
[1266,] 8.671151e-05 6.200921e-07 1.598645e-05
[1267,] 1.980247e-07 6.865728e-06 9.522384e-08
[1268,] 5.399776e-03 5.397742e-07 2.308548e-03
[1269,] 7.573779e-05 5.313433e-06 5.322933e-04
[1270,] 3.824676e-05 7.278945e-07 2.806925e-05
[1271,] 5.493800e-05 8.817480e-06 5.700438e-04
[1272,] 5.490823e-05 7.135838e-06 4.826633e-04
[1273,] 5.193642e-07 4.825892e-06 1.335567e-06
[1274,] 3.850937e-07 2.767442e-07 1.269594e-07
[1275,] 1.067024e-06 3.707518e-07 2.167867e-07
[1276,] 2.295539e-07 1.594994e-06 2.277535e-07
[1277,] 2.192610e-07 1.557740e-06 2.045449e-07
[1278,] 4.005356e-07 6.852064e-07 3.033172e-07
[1279,] 2.174594e-07 1.551704e-06 2.005003e-07
[1280,] 1.152425e-01 5.153941e-07 6.719536e-01
[1281,] 2.810464e-07 6.220301e-07 9.110538e-08
[1282,] 2.692258e-07 3.796963e-07 7.738777e-08
[1283,] 3.024103e-02 5.142113e-07 1.825629e-01
[1284,] 4.052525e-07 5.252270e-07 2.190950e-07
[1285,] 2.404282e-07 1.161183e-06 2.089685e-07
[1286,] 2.893178e-07 5.037864e-07 1.152069e-07
[1287,] 1.578468e-06 4.010077e-07 2.628083e-07
[1288,] 2.784538e-07 4.521031e-07 8.544654e-08
[1289,] 1.818353e-07 1.491040e-06 1.399637e-07
[1290,] 2.725145e-07 6.517998e-07 1.604211e-07
[1291,] 2.534628e-07 1.684105e-06 2.864573e-07
[1292,] 2.865661e-07 4.742206e-06 1.918480e-07
[1293,] 8.121015e-07 8.215454e-07 6.673995e-07
[1294,] 2.933613e-06 4.552939e-07 8.065753e-07
[1295,] 1.177250e-05 6.030282e-07 5.854942e-06
[1296,] 1.827619e-07 3.211302e-07 3.673963e-08
[1297,] 1.175471e-06 2.536124e-07 3.120678e-07
[1298,] 8.548031e-07 2.514992e-07 2.321226e-07
[1299,] 9.354106e-07 2.517035e-07 2.523557e-07
[1300,] 1.197767e-05 6.046325e-07 5.978931e-06
[1301,] 9.764809e-07 2.872710e-07 3.421766e-07
[1302,] 6.989348e-07 1.395713e-06 9.040463e-07
[1303,] 1.051823e-06 2.521119e-07 2.810934e-07
[1304,] 6.939332e-07 1.492907e-06 9.474161e-07
[1305,] 1.399940e-05 5.960533e-07 6.812429e-06
[1306,] 1.198623e-07 3.106378e-07 3.834693e-08
[1307,] 1.124853e-05 6.060866e-07 5.636410e-06
[1308,] 3.718757e-07 3.433076e-07 6.242292e-08
[1309,] 1.761664e-07 3.123306e-07 3.673395e-08
[1310,] 1.757282e-07 3.029903e-07 3.674004e-08
[1311,] 1.984260e-07 2.808087e-07 3.633777e-08
[1312,] 2.411216e-07 6.418528e-07 6.622237e-08
[1313,] 6.848909e-07 1.500734e-06 9.355672e-07
[1314,] 6.329600e-07 5.518771e-07 1.655577e-07
[1315,] 1.090448e-05 6.002374e-07 5.367034e-06
[1316,] 3.107067e-07 5.177381e-07 7.596255e-08
[1317,] 1.172076e-05 3.138866e-07 1.512552e-06
[1318,] 6.689699e-07 1.832676e-06 1.067983e-06
[1319,] 1.492659e-05 3.038368e-07 1.435355e-06
[1320,] 6.839757e-07 1.758443e-06 1.064397e-06
[1321,] 8.916033e-06 6.657223e-07 5.186196e-06
[1322,] 8.102060e-07 6.314915e-07 2.819086e-07
[1323,] 2.600492e-07 6.712890e-07 6.905756e-08
[1324,] 2.341697e-07 6.651728e-07 6.396287e-08
[1325,] 3.557437e-07 7.521935e-07 1.482101e-07
[1326,] 2.090165e-06 6.090721e-07 3.726328e-07
[1327,] 3.865655e-06 4.857410e-07 1.823992e-06
[1328,] 2.180483e-07 6.923743e-07 6.011152e-08
[1329,] 5.313276e-07 2.970915e-06 1.146614e-06
[1330,] 2.795620e-07 3.711248e-07 7.896944e-08
[1331,] 2.509293e-06 6.466890e-07 1.232801e-06
[1332,] 2.200959e-07 4.604682e-07 6.613063e-08
[1333,] 2.260389e-07 6.477114e-07 6.268654e-08
[1334,] 5.717849e-06 2.817890e-07 8.167023e-07
[1335,] 4.585229e-07 3.074999e-07 7.546454e-08
[1336,] 3.798577e-07 2.826012e-07 1.369716e-07
[1337,] 2.247184e-07 6.841475e-07 6.153542e-08
[1338,] 4.460455e-07 2.859884e-07 1.625894e-07
[1339,] 1.359951e-07 3.672882e-07 4.168276e-08
[1340,] 3.647173e-07 6.214407e-07 1.349418e-07
[1341,] 4.932216e-07 2.536618e-06 8.984795e-07
[1342,] 1.090392e-06 9.539088e-07 1.948536e-07
[1343,] 3.323695e-07 5.053651e-07 1.265986e-07
[1344,] 2.127446e-07 4.130774e-07 6.851803e-08
[1345,] 5.638618e-07 2.903926e-07 2.084154e-07
[1346,] 3.290695e-07 2.832866e-07 1.176339e-07
[1347,] 6.672678e-07 2.507109e-07 1.831428e-07
[1348,] 3.600113e-07 6.501930e-07 1.297123e-07
[1349,] 6.157468e-07 5.530498e-07 6.514540e-08
[1350,] 2.525742e-07 5.357293e-07 9.432993e-08
[1351,] 6.492834e-07 5.803929e-07 6.550862e-08
[1352,] 4.241278e-07 4.222846e-07 1.379064e-07
[1353,] 4.831915e-06 3.418765e-07 1.741929e-06
[1354,] 1.956021e-07 3.936256e-07 6.125674e-08
[1355,] 2.911174e-06 3.748855e-07 6.881264e-07
[1356,] 1.622987e-06 3.628696e-07 6.830950e-07
[1357,] 1.573435e-06 3.481144e-07 6.262960e-07
[1358,] 1.484477e-03 2.784449e-07 2.056694e-04
[1359,] 4.551464e-05 3.468242e-07 2.199381e-06
[1360,] 1.357846e-06 5.592718e-07 1.163094e-07
[1361,] 1.531474e-06 5.365204e-07 1.284076e-07
[1362,] 1.584446e-06 5.549518e-07 1.289450e-07
[1363,] 1.639740e-07 3.223825e-07 4.925530e-08
[1364,] 1.645311e-06 5.732312e-07 1.298514e-07
[1365,] 1.639511e-07 3.224304e-07 4.926336e-08
[1366,] 1.447635e-06 2.586598e-07 3.954546e-07
[1367,] 1.508238e-06 2.841542e-07 5.051523e-07
[1368,] 1.439819e-06 5.675409e-07 1.198069e-07
[1369,] 1.683561e-06 4.150345e-07 8.114577e-07
[1370,] 1.960254e-06 4.932138e-07 1.179928e-06
[1371,] 1.914100e-06 5.213617e-07 1.213609e-06
[1372,] 1.418482e-06 5.020700e-07 1.260518e-07
[1373,] 1.635505e-06 5.220570e-07 1.352966e-07
[1374,] 1.640935e-06 4.391642e-07 8.385228e-07
[1375,] 1.358933e-06 5.353955e-07 1.183953e-07
[1376,] 1.448911e-06 5.554905e-07 1.218635e-07
[1377,] 1.704678e-07 6.280597e-07 5.841912e-08
[1378,] 1.633731e-07 3.994465e-06 7.818385e-08
[1379,] 8.414132e-06 5.763120e-07 1.449637e-06
[1380,] 1.229654e-07 4.370366e-07 3.735354e-08
[1381,] 1.251401e-07 4.059049e-07 3.689989e-08
[1382,] 3.036885e-06 3.789565e-07 1.132867e-06
[1383,] 4.454022e-06 4.935355e-07 7.523862e-07
[1384,] 1.089916e-06 9.903390e-07 1.219163e-06
[1385,] 3.011418e-06 4.592290e-07 1.552176e-06
[1386,] 1.415968e-07 2.770014e-07 4.586845e-08
[1387,] 3.907953e-07 9.249556e-07 3.418807e-07
[1388,] 2.221480e-07 1.349351e-06 1.025619e-07
[1389,] 1.378185e-06 5.800766e-07 3.095017e-07
[1390,] 5.344093e-07 2.888385e-07 1.645697e-07
[1391,] 3.327809e-07 6.635601e-07 6.386241e-08
[1392,] 2.773600e-07 3.317239e-07 1.092967e-07
[1393,] 1.971254e-06 5.336970e-07 7.906634e-07
[1394,] 2.161739e-07 4.226413e-07 5.043293e-08
[1395,] 2.636513e-07 3.290462e-07 1.039997e-07
[1396,] 3.098899e-07 6.888396e-07 2.098962e-07
[1397,] 3.984204e-07 5.003410e-07 8.734630e-08
[1398,] 2.680071e-07 6.644799e-07 9.697826e-08
[1399,] 1.296256e-06 5.936582e-07 2.830118e-07
[1400,] 1.978696e-07 3.347966e-07 7.158851e-08
[1401,] 5.597518e-07 1.205907e-06 6.360515e-07
[1402,] 1.411780e-07 6.351504e-07 3.928531e-08
[1403,] 9.636106e-05 7.016926e-07 4.943612e-05
[1404,] 4.171132e-07 3.970537e-07 1.799311e-07
[1405,] 1.496616e-06 5.639710e-07 3.329895e-07
[1406,] 2.699341e-07 6.128226e-06 9.066989e-07
[1407,] 3.680295e-07 1.068150e-05 1.703163e-06
[1408,] 2.880115e-07 6.256754e-07 1.021045e-07
[1409,] 1.244021e-07 7.305454e-07 8.305356e-08
[1410,] 1.697741e-06 3.223841e-06 5.406209e-06
[1411,] 6.005759e-07 3.281265e-07 8.778489e-08
[1412,] 2.904982e-07 7.014978e-07 1.090203e-07
[1413,] 6.911972e-07 2.947820e-07 2.559249e-07
[1414,] 7.635049e-07 3.336988e-07 9.821803e-08
[1415,] 3.722966e-07 2.850324e-07 1.209141e-07
[1416,] 8.132961e-07 2.724245e-07 1.240201e-07
[1417,] 1.902185e-06 1.768540e-06 3.995658e-06
[1418,] 3.875062e-07 2.879956e-07 1.264446e-07
[1419,] 6.680152e-07 6.509814e-07 1.024157e-07
[1420,] 7.518268e-07 3.197943e-07 1.022639e-07
[1421,] 9.095986e-07 2.988039e-07 1.206268e-07
[1422,] 2.176539e-06 8.459798e-07 1.543889e-06
[1423,] 5.342689e-07 1.253074e-06 7.153182e-08
[1424,] 4.638572e-07 1.277754e-06 7.171877e-08
[1425,] 2.488448e-07 5.788988e-07 8.873374e-08
[1426,] 2.193799e-06 8.314800e-07 1.508898e-06
[1427,] 2.203722e-06 4.988655e-07 1.061835e-06
[1428,] 1.281099e-07 2.654746e-07 4.175223e-08
[1429,] 1.788475e-07 2.488256e-07 5.306196e-08
[1430,] 1.395775e-07 2.999409e-07 3.678163e-08
[1431,] 6.312744e-07 2.410495e-07 9.613975e-08
[1432,] 4.981201e-07 2.470008e-07 1.016712e-07
[1433,] 5.629684e-07 1.074848e-06 7.554775e-08
[1434,] 5.935615e-07 4.694612e-07 3.050211e-07
[1435,] 4.046440e-07 7.147210e-07 3.618826e-07
[1436,] 2.940545e-07 2.879403e-06 3.411097e-07
[1437,] 5.164490e-07 2.466270e-07 1.038787e-07
[1438,] 6.202249e-07 3.376294e-07 2.015639e-07
[1439,] 1.449645e-07 1.031096e-06 1.415778e-07
[1440,] 4.957810e-07 1.305780e-06 7.049421e-08
[1441,] 1.448329e-07 1.361351e-06 1.559769e-07
[1442,] 2.500288e-07 6.429566e-07 8.332873e-08
[1443,] 1.429145e-07 3.686858e-07 5.655779e-08
[1444,] 1.453821e-07 3.780177e-07 5.858992e-08
[1445,] 3.996352e-07 3.282542e-07 1.306724e-07
[1446,] 1.328960e-07 3.020727e-07 4.691439e-08
[1447,] 1.400947e-07 7.527015e-07 1.100311e-07
[1448,] 1.812385e-07 5.882329e-07 5.650283e-08
[1449,] 4.538379e-07 4.127281e-07 4.513298e-08
[1450,] 5.515671e-07 1.202750e-06 7.155647e-08
[1451,] 4.588790e-07 2.895353e-07 5.143517e-08
[1452,] 2.871946e-07 2.332069e-06 5.508161e-08
[1453,] 4.768287e-07 2.969198e-07 5.131980e-08
[1454,] 4.052570e-07 2.795351e-07 5.211671e-08
[1455,] 4.851600e-07 2.878582e-07 5.258877e-08
[1456,] 7.228648e-07 4.508300e-07 3.088802e-07
[1457,] 1.443970e-07 5.585210e-07 7.541285e-08
[1458,] 3.794654e-07 3.102018e-07 9.155923e-08
[1459,] 3.292769e-07 4.656346e-07 1.777788e-07
[1460,] 2.467858e-07 3.501836e-07 6.262801e-08
[1461,] 4.551454e-07 1.296248e-06 2.960711e-07
[1462,] 2.555348e-07 6.177793e-07 8.393184e-08
[1463,] 1.357978e-07 3.089982e-07 4.238350e-08
[1464,] 2.084075e-07 5.800650e-07 6.236205e-08
[1465,] 5.196453e-07 4.859042e-07 1.497098e-07
[1466,] 1.635087e-07 2.515939e-07 4.622180e-08
[1467,] 1.629327e-07 2.563453e-07 4.586237e-08
[1468,] 1.615830e-07 2.572758e-07 4.579274e-08
[1469,] 1.633144e-07 2.557457e-07 4.592668e-08
[1470,] 1.613756e-07 3.120719e-07 5.080718e-08
[1471,] 1.234662e-07 5.529546e-07 4.937058e-08
[1472,] 1.623915e-07 4.922765e-07 5.406841e-08
[1473,] 1.171015e-07 3.158225e-07 3.702401e-08
[1474,] 1.676465e-07 2.775492e-07 4.823984e-08
[1475,] 1.594187e-07 2.843913e-07 4.779486e-08
[1476,] 1.596642e-07 2.812583e-07 4.801736e-08
[1477,] 1.169204e-07 3.157263e-07 3.696152e-08
[1478,] 1.167340e-07 3.051788e-07 3.688362e-08
[1479,] 1.684628e-07 4.067332e-07 3.935570e-08
[1480,] 2.527438e-07 5.134064e-07 8.028895e-08
[1481,] 8.893676e-07 7.038741e-07 8.059031e-08
[1482,] 1.027531e-06 6.009791e-07 8.125623e-08
[1483,] 1.467220e-06 7.002608e-07 8.297640e-07
[1484,] 1.697044e-07 3.115195e-07 5.375672e-08
[1485,] 9.810953e-07 5.945623e-07 8.051874e-08
[1486,] 1.175293e-07 2.854026e-07 3.745219e-08
[1487,] 1.497016e-07 2.707096e-07 3.882881e-08
[1488,] 1.180548e-07 2.837897e-07 3.776194e-08
[1489,] 1.175545e-07 2.906581e-07 3.766381e-08
[1490,] 1.168985e-07 3.157689e-07 3.695811e-08
[1491,] 1.177668e-07 2.878609e-07 3.772230e-08
[1492,] 1.174574e-07 2.863033e-07 3.742754e-08
[1493,] 1.174703e-07 2.874899e-07 3.748576e-08
[1494,] 1.177933e-07 2.887215e-07 3.777317e-08
[1495,] 1.178077e-07 2.896745e-07 3.781840e-08
[1496,] 1.176810e-07 2.899221e-07 3.774139e-08
[1497,] 1.573282e-07 2.601801e-07 4.074773e-08
[1498,] 1.175156e-07 2.849104e-07 3.742555e-08
[1499,] 1.604057e-07 2.551515e-07 4.180350e-08
[1500,] 1.172854e-07 2.922925e-07 3.745392e-08
[1501,] 1.169489e-07 3.058305e-07 3.739568e-08
[1502,] 1.677604e-07 3.096650e-07 5.193183e-08
[1503,] 1.182546e-07 2.854549e-07 3.794995e-08
[1504,] 1.175803e-07 2.871081e-07 3.754738e-08
[1505,] 1.474889e-07 2.686868e-07 3.862729e-08
[1506,] 1.316505e-07 2.932106e-07 3.657009e-08
[1507,] 1.176605e-07 2.872076e-07 3.721246e-08
[1508,] 1.514218e-07 2.538641e-07 4.057466e-08
[1509,] 9.789949e-07 8.581232e-07 8.534614e-08
[1510,] 7.259747e-07 6.486076e-07 7.759877e-08
[1511,] 1.220207e-07 4.069568e-07 4.100027e-08
[1512,] 1.219759e-07 4.258211e-07 4.064423e-08
[1513,] 1.219433e-07 4.225090e-07 4.081465e-08
[1514,] 1.229321e-07 4.360017e-07 4.335584e-08
[1515,] 1.184433e-07 3.001524e-07 3.852379e-08
[1516,] 1.182771e-07 2.969380e-07 3.828219e-08
[1517,] 8.390757e-07 5.570787e-07 3.410995e-07
[1518,] 8.469080e-07 5.582689e-07 3.455099e-07
[1519,] 1.733935e-07 4.023480e-07 6.623657e-08
[1520,] 1.596718e-07 4.537780e-07 5.698437e-08
[1521,] 1.221898e-07 6.861039e-07 4.594770e-08
[1522,] 1.221754e-07 6.720389e-07 4.573452e-08
[1523,] 1.597181e-07 4.139304e-07 5.425056e-08
[1524,] 1.225810e-07 7.318990e-07 4.784894e-08
[1525,] 1.992640e-07 4.889760e-07 8.144011e-08
[1526,] 1.224794e-07 7.803068e-07 4.824903e-08
[1527,] 1.227034e-07 6.361243e-07 4.673526e-08
[1528,] 1.228259e-07 6.316022e-07 4.691251e-08
[1529,] 1.225435e-07 6.371256e-07 4.640832e-08
[1530,] 1.222079e-07 6.657240e-07 4.589591e-08
[1531,] 1.223467e-07 6.467978e-07 4.597412e-08
[1532,] 1.222811e-07 6.683400e-07 4.610008e-08
[1533,] 1.950301e-07 3.850336e-07 7.355348e-08
[1534,] 1.168759e-07 3.157585e-07 3.695794e-08
[1535,] 3.165134e-07 6.015282e-07 1.346337e-07
[1536,] 1.223685e-07 6.402542e-07 4.606955e-08
[1537,] 1.224555e-07 6.304629e-07 4.621167e-08
[1538,] 1.220876e-07 6.549960e-07 4.519768e-08
[1539,] 6.526056e-07 1.067540e-06 7.525232e-08
[1540,] 1.220624e-07 6.704727e-07 4.548305e-08
[1541,] 1.227165e-07 7.206882e-07 4.802545e-08
[1542,] 1.470532e-07 7.741182e-07 3.565678e-08
[1543,] 1.237683e-07 6.451934e-07 4.867352e-08
[1544,] 1.231279e-07 6.460790e-07 4.763773e-08
[1545,] 1.227880e-07 6.366580e-07 4.677183e-08
[1546,] 8.218167e-07 9.314779e-07 8.140741e-08
[1547,] 2.016895e-07 3.878151e-07 7.670117e-08
[1548,] 6.561048e-07 4.928646e-07 2.220939e-07
[1549,] 1.175553e-07 3.412344e-07 3.904242e-08
[1550,] 1.233282e-07 6.547977e-07 4.811211e-08
[1551,] 1.230036e-07 6.573614e-07 4.758566e-08
[1552,] 1.228204e-07 6.497859e-07 4.708453e-08
[1553,] 1.237508e-07 7.256321e-07 4.879484e-08
[1554,] 3.441169e-07 5.460976e-07 1.276085e-07
[1555,] 2.123155e-07 5.826704e-07 6.435395e-08
[1556,] 1.230203e-07 6.289280e-07 4.715578e-08
[1557,] 1.226415e-07 6.187032e-07 4.627269e-08
[1558,] 1.231030e-07 6.312156e-07 4.734946e-08
[1559,] 1.227757e-07 6.376475e-07 4.683097e-08
[1560,] 1.234257e-07 6.432187e-07 4.796961e-08
[1561,] 1.953462e-07 4.376183e-07 8.006175e-08
[1562,] 1.458021e-06 7.139769e-07 8.481724e-07
[1563,] 1.225966e-07 6.259161e-07 4.593502e-08
[1564,] 1.227578e-07 6.518271e-07 4.709282e-08
[1565,] 1.227029e-07 6.351602e-07 4.665694e-08
[1566,] 1.227798e-07 6.132191e-07 4.646169e-08
[1567,] 1.438499e-07 3.195555e-07 4.431139e-08
[1568,] 1.238872e-07 5.697680e-07 4.734817e-08
[1569,] 1.231854e-07 6.368038e-07 4.752603e-08
[1570,] 1.226996e-07 6.378733e-07 4.669420e-08
[1571,] 1.230559e-07 6.281460e-07 4.720774e-08
[1572,] 1.226468e-07 6.443660e-07 4.650128e-08
[1573,] 1.172213e-07 3.534138e-07 3.880303e-08
[1574,] 1.178643e-07 3.103333e-07 3.846984e-08
[1575,] 1.438710e-07 3.211300e-07 4.504168e-08
[1576,] 2.094154e-07 3.928238e-07 8.073407e-08
[1577,] 1.242487e-07 6.207615e-07 4.888910e-08
[1578,] 1.234279e-07 6.220048e-07 4.772698e-08
[1579,] 2.090990e-07 5.503314e-07 6.291758e-08
[1580,] 1.231523e-07 6.325319e-07 4.746999e-08
[1581,] 1.599533e-07 3.417346e-07 5.145038e-08
[1582,] 1.231942e-07 6.239655e-07 4.739628e-08
[1583,] 1.228423e-07 6.556412e-07 4.733884e-08
[1584,] 1.168873e-07 3.281632e-07 3.707317e-08
[1585,] 1.241165e-07 6.340146e-07 4.897769e-08
[1586,] 1.238313e-07 6.278369e-07 4.845281e-08
[1587,] 1.237917e-07 6.390632e-07 4.859158e-08
[1588,] 1.225582e-07 2.639827e-07 3.816866e-08
[1589,] 1.447821e-07 8.650365e-07 6.573101e-08
[1590,] 1.236263e-07 6.348876e-07 4.827438e-08
[1591,] 1.238778e-07 5.997956e-07 4.799971e-08
[1592,] 1.233426e-07 6.487216e-07 4.804799e-08
[1593,] 1.170960e-07 2.993967e-07 3.644160e-08
[1594,] 1.437163e-07 8.609818e-07 6.246045e-08
[1595,] 1.168278e-07 2.984308e-07 3.672426e-08
[1596,] 1.240628e-07 6.186369e-07 4.860491e-08
[1597,] 1.169827e-07 3.236962e-07 3.697819e-08
[1598,] 1.239000e-07 6.590386e-07 4.910568e-08
[1599,] 1.170250e-07 1.276940e-06 5.235532e-08
[1600,] 1.175404e-07 2.934128e-07 3.630080e-08
[1601,] 1.173279e-07 2.951990e-07 3.632940e-08
[1602,] 1.171634e-07 1.212764e-06 5.229270e-08
[1603,] 1.172731e-07 1.183500e-06 5.234434e-08
[1604,] 1.172951e-07 1.165746e-06 5.223337e-08
[1605,] 1.171123e-07 1.219821e-06 5.216433e-08
[1606,] 7.797494e-07 9.915756e-07 7.929987e-08
[1607,] 1.168174e-07 1.153530e-06 5.041709e-08
[1608,] 1.172451e-07 1.277703e-06 5.314835e-08
[1609,] 1.176818e-07 1.214231e-06 5.380348e-08
[1610,] 1.171718e-07 2.907606e-07 3.633178e-08
[1611,] 8.305032e-07 9.596111e-07 8.110611e-08
[1612,] 1.167734e-07 1.033365e-06 4.446113e-08
[1613,] 1.170003e-07 1.192635e-06 5.157491e-08
[1614,] 1.172545e-07 1.185011e-06 5.227828e-08
[1615,] 1.169744e-07 3.253139e-07 3.697325e-08
[1616,] 1.168941e-07 2.919882e-07 3.641818e-08
[1617,] 1.166391e-07 1.332210e-06 5.101850e-08
[1618,] 1.632702e-07 6.722324e-07 5.596710e-08
[1619,] 1.168614e-07 3.304986e-07 3.719297e-08
[1620,] 2.391295e-07 6.311189e-06 2.863717e-07
[1621,] 1.167950e-07 3.014731e-07 3.672796e-08
[1622,] 1.214929e-07 3.227561e-07 3.772998e-08
[1623,] 2.404706e-07 5.565665e-06 3.025038e-07
[1624,] 2.111177e-07 3.953017e-07 8.388462e-08
[1625,] 1.170027e-07 2.914604e-07 3.636591e-08
[1626,] 1.169394e-07 1.357719e-06 5.271406e-08
[1627,] 1.167180e-07 1.414390e-06 5.215756e-08
[1628,] 1.170551e-07 3.288451e-07 3.742216e-08
[1629,] 1.167960e-07 1.311418e-06 5.177099e-08
[1630,] 2.010556e-06 4.357318e-07 9.618279e-07
[1631,] 1.675293e-07 6.797191e-07 5.262992e-08
[1632,] 1.243942e-07 6.632176e-07 5.552281e-08
[1633,] 1.409592e-07 3.666266e-07 5.354921e-08
[1634,] 2.490225e-07 4.619222e-07 7.578216e-08
[1635,] 2.582473e-07 4.609327e-07 8.216108e-08
[1636,] 2.588600e-07 4.609839e-07 8.236741e-08
[1637,] 2.563481e-07 4.605850e-07 8.142544e-08
[1638,] 2.556845e-07 4.621143e-07 8.169072e-08
[1639,] 8.983436e-07 3.648202e-07 9.322916e-08
[1640,] 2.634672e-07 4.605779e-07 8.363744e-08
[1641,] 2.638591e-07 4.617323e-07 8.419125e-08
[1642,] 2.926787e-07 6.402447e-07 1.564486e-07
[1643,] 2.646553e-07 4.617666e-07 8.445421e-08
[1644,] 2.484442e-07 5.930243e-07 9.198320e-08
[1645,] 4.111344e-07 1.800954e-06 4.377545e-08
[1646,] 1.975158e-07 1.012405e-06 1.090715e-07
[1647,] 2.627824e-07 4.627133e-07 8.420611e-08
[1648,] 9.159819e-07 3.648328e-07 2.131954e-07
[1649,] 2.646058e-07 4.625411e-07 8.473400e-08
[1650,] 2.908542e-07 4.313776e-07 9.662243e-08
[1651,] 2.595595e-07 4.616676e-07 8.283391e-08
[1652,] 2.648372e-07 4.604450e-07 8.403131e-08
[1653,] 4.380257e-07 1.803070e-06 4.430399e-08
[1654,] 2.817152e-07 4.094365e-07 1.095543e-07
[1655,] 2.577108e-07 4.603928e-07 8.144301e-08
[1656,] 2.452489e-07 6.516355e-07 8.554349e-08
[1657,] 2.507340e-07 4.598547e-07 7.905691e-08
[1658,] 2.550285e-07 4.559614e-07 7.788905e-08
[1659,] 2.654988e-07 4.541607e-07 9.181107e-08
[1660,] 2.464177e-07 1.075194e-06 4.123134e-08
[1661,] 2.578336e-07 4.563999e-07 7.821968e-08
[1662,] 2.538185e-07 4.564682e-07 7.718299e-08
[1663,] 4.973679e-07 2.945813e-07 9.143507e-08
[1664,] 3.169992e-07 4.365132e-07 4.894870e-08
[1665,] 2.780320e-07 6.856651e-07 1.026966e-07
[1666,] 2.227387e-07 2.168297e-06 4.165657e-08
[1667,] 9.964574e-07 3.565824e-07 2.087502e-07
[1668,] 2.579761e-07 4.559287e-07 7.874226e-08
[1669,] 1.128785e-06 3.449397e-07 1.353370e-07
[1670,] 5.596847e-07 5.471144e-07 5.672206e-08
[1671,] 7.715226e-07 5.536800e-07 6.965006e-08
[1672,] 1.148336e-06 3.035277e-07 1.587633e-07
[1673,] 2.321634e-06 1.356013e-06 1.288619e-07
[1674,] 2.719370e-07 3.942295e-07 1.015326e-07
[1675,] 1.841466e-07 5.521352e-07 6.004692e-08
[1676,] 4.734611e-07 1.492166e-06 4.573043e-08
[1677,] 4.471410e-07 1.489751e-06 4.527407e-08
[1678,] 1.841709e-07 5.755603e-07 6.042224e-08
[1679,] 1.679028e-07 4.272612e-07 4.967386e-08
[1680,] 5.950631e-07 3.487128e-07 1.657092e-07
[1681,] 2.590234e-07 4.560474e-07 7.880728e-08
[1682,] 1.228712e-06 2.931961e-07 1.839072e-07
[1683,] 9.494401e-07 3.640179e-07 2.152236e-07
[1684,] 4.541080e-07 1.355022e-06 4.576094e-08
[1685,] 1.944470e-07 1.354430e-06 1.174850e-07
[1686,] 2.542612e-07 4.560800e-07 7.783139e-08
[1687,] 6.169155e-07 4.899637e-07 6.492901e-08
[1688,] 2.432629e-07 6.279405e-07 8.300014e-08
[1689,] 2.478802e-07 6.290975e-07 8.492312e-08
[1690,] 2.478295e-07 6.279405e-07 8.481212e-08
[1691,] 8.791259e-07 3.784020e-07 2.250037e-07
[1692,] 2.616173e-07 4.559607e-07 7.951972e-08
[1693,] 9.223784e-07 3.642214e-07 2.099367e-07
[1694,] 1.538222e-06 2.857012e-07 2.102592e-07
[1695,] 1.971175e-07 1.394185e-06 1.233302e-07
[1696,] 1.055431e-06 3.007720e-07 1.522437e-07
[1697,] 2.458428e-07 6.272760e-07 8.392733e-08
[1698,] 2.445611e-07 4.463080e-07 7.409047e-08
[1699,] 1.387707e-06 2.190948e-06 5.601722e-08
[1700,] 2.830140e-07 5.604069e-07 7.381226e-08
[1701,] 3.699138e-06 6.263599e-07 3.981289e-07
[1702,] 3.095729e-06 6.075308e-07 3.621932e-07
[1703,] 4.506115e-06 3.846580e-07 2.870077e-07
[1704,] 1.700235e-06 2.236171e-06 5.688039e-08
[1705,] 2.538530e-07 6.272676e-07 8.705774e-08
[1706,] 3.613272e-06 9.148866e-07 1.228109e-07
[1707,] 1.353521e-06 4.563392e-07 7.184518e-07
[1708,] 2.811070e-06 3.349052e-07 7.744500e-07
[1709,] 2.409593e-07 6.639516e-07 8.448479e-08
[1710,] 1.556434e-06 3.492684e-07 4.810040e-07
[1711,] 2.428823e-07 6.300505e-07 8.297103e-08
[1712,] 1.844333e-07 5.942170e-07 5.931764e-08
[1713,] 6.292492e-07 5.344172e-07 1.247849e-07
[1714,] 1.409591e-06 3.337002e-07 3.272404e-07
[1715,] 6.026528e-07 4.523853e-07 1.056567e-07
[1716,] 5.666513e-07 4.465946e-07 1.030214e-07
[1717,] 2.440901e-07 6.492219e-07 8.489639e-08
[1718,] 1.057005e-06 3.258635e-07 3.090348e-07
[1719,] 5.199403e-07 4.435778e-07 9.856526e-08
[1720,] 4.523226e-06 7.419297e-07 8.094812e-07
[1721,] 9.893160e-07 3.479857e-07 2.733925e-07
[1722,] 3.194372e-06 7.031687e-07 3.174101e-07
[1723,] 1.018721e-06 3.411068e-07 2.672129e-07
[1724,] 4.811784e-07 5.403992e-07 1.025970e-07
[1725,] 5.384980e-07 4.429483e-07 1.008183e-07
[1726,] 1.213022e-06 3.259009e-07 3.393528e-07
[1727,] 3.181691e-07 8.238197e-07 1.397770e-07
[1728,] 8.119853e-07 3.946709e-06 3.033604e-06
[1729,] 1.408772e-06 3.833661e-07 4.970945e-07
[1730,] 1.170640e-06 3.158690e-07 2.958915e-07
[1731,] 2.744330e-06 6.175836e-07 3.254086e-07
[1732,] 9.945183e-07 4.574585e-07 1.440036e-07
[1733,] 1.715267e-06 3.010561e-07 3.739944e-07
[1734,] 2.609837e-06 5.941281e-07 3.301983e-07
[1735,] 1.197840e-06 1.155304e-06 1.163452e-06
[1736,] 2.604845e-06 6.505230e-07 2.969330e-07
[1737,] 2.018035e-06 3.035078e-07 4.417852e-07
[1738,] 7.932927e-07 4.517134e-07 1.248497e-07
[1739,] 1.767750e-06 3.352578e-07 3.965200e-07
[1740,] 8.142238e-07 4.576282e-07 1.252914e-07
[1741,] 8.163684e-07 4.656596e-07 1.234761e-07
[1742,] 8.308517e-07 4.687027e-07 1.238197e-07
[1743,] 6.779229e-07 7.771743e-06 4.345363e-06
[1744,] 7.739959e-07 4.679624e-07 1.189225e-07
[1745,] 1.935814e-06 3.544877e-07 5.123459e-07
[1746,] 5.899245e-06 7.306841e-07 1.205408e-07
[1747,] 2.590353e-06 4.689661e-07 1.165108e-06
[1748,] 1.515266e-06 3.273485e-07 3.264576e-07
[1749,] 1.835719e-06 3.083474e-07 4.267851e-07
[1750,] 2.062159e-06 3.090211e-07 4.683950e-07
[1751,] 6.947712e-07 5.327190e-07 1.340563e-07
[1752,] 6.821195e-07 5.327190e-07 1.323629e-07
[1753,] 4.353825e-07 9.928457e-07 3.307499e-07
[1754,] 7.262996e-07 4.609628e-07 1.160985e-07
[1755,] 8.649536e-07 4.350539e-07 3.466320e-07
[1756,] 8.754459e-07 4.398627e-07 3.562042e-07
[1757,] 2.424802e-07 6.220080e-07 8.215737e-08
[1758,] 1.915257e-06 3.253353e-07 4.917235e-07
[1759,] 2.358938e-07 6.613151e-07 8.202291e-08
[1760,] 1.812534e-06 3.195719e-07 4.544079e-07
[1761,] 1.118350e-06 2.216785e-06 1.988387e-06
[1762,] 6.158329e-07 8.013678e-06 3.710414e-06
[1763,] 2.129436e-06 7.753216e-07 3.336571e-07
[1764,] 1.849163e-07 6.167754e-07 5.992224e-08
[1765,] 1.730341e-06 6.682380e-07 1.293243e-06
[1766,] 5.795689e-07 3.216692e-07 6.545139e-08
[1767,] 2.348567e-07 6.300038e-07 7.973616e-08
[1768,] 7.627691e-07 5.597941e-07 3.944071e-07
[1769,] 7.156355e-07 3.256592e-07 7.020733e-08
[1770,] 2.305526e-07 6.080305e-07 7.662825e-08
[1771,] 6.331915e-07 3.482931e-07 6.476090e-08
[1772,] 6.573088e-07 3.279476e-07 6.791345e-08
[1773,] 2.288541e-07 6.279369e-07 7.700953e-08
[1774,] 3.411157e-06 7.909236e-07 4.736550e-07
[1775,] 6.966422e-07 6.613425e-06 3.943612e-06
[1776,] 6.016822e-07 3.337006e-07 6.506129e-08
[1777,] 4.140729e-06 7.670066e-07 3.258199e-06
[1778,] 1.763831e-06 5.438089e-07 1.012947e-06
[1779,] 6.654980e-07 3.176135e-07 6.952932e-08
[1780,] 7.628477e-07 3.684263e-07 2.446428e-07
[1781,] 2.497016e-07 5.719448e-07 8.903059e-08
[1782,] 9.078056e-07 3.098886e-07 2.137145e-07
[1783,] 3.939096e-07 8.014157e-07 1.588665e-07
[1784,] 1.401389e-06 3.991215e-07 1.056678e-07
[1785,] 1.477340e-06 6.781159e-07 2.829579e-07
[1786,] 9.429099e-07 3.433563e-07 2.211076e-07
[1787,] 6.458915e-07 3.935633e-06 2.106523e-06
[1788,] 6.786192e-07 4.319856e-06 2.511442e-06
[1789,] 4.325520e-07 2.754180e-07 8.585926e-08
[1790,] 3.237442e-07 8.278177e-07 1.592851e-07
[1791,] 6.521338e-07 3.534668e-06 1.930224e-06
[1792,] 4.234393e-07 2.830115e-07 8.778115e-08
[1793,] 1.202552e-06 1.218567e-06 1.402291e-06
[1794,] 6.088671e-07 3.749283e-07 2.401964e-07
[1795,] 5.388018e-07 2.448486e-07 9.124945e-08
[1796,] 4.507098e-07 2.890148e-07 1.270828e-07
[1797,] 6.035629e-07 3.221900e-07 1.931006e-07
[1798,] 1.683593e-06 1.185634e-06 1.617962e-07
[1799,] 4.740298e-06 3.283688e-07 1.924680e-07
[1800,] 1.164037e-06 6.234671e-07 2.765119e-07
[1801,] 1.598932e-07 1.324699e-06 7.687716e-08
[1802,] 1.314142e-06 2.929496e-06 3.815970e-06
[1803,] 5.743422e-07 3.658386e-07 2.206907e-07
[1804,] 5.460053e-07 3.598288e-07 2.061580e-07
[1805,] 1.347592e-06 1.405035e-06 1.833280e-06
[1806,] 1.613150e-06 2.509050e-06 4.132854e-06
[1807,] 1.778519e-06 1.057506e-06 1.765128e-07
[1808,] 6.615246e-07 4.681297e-07 3.443475e-07
[1809,] 1.530265e-06 1.739726e-06 2.733880e-06
[1810,] 4.742648e-07 4.239883e-07 2.195802e-07
[1811,] 4.411675e-07 5.921591e-07 2.838473e-07
[1812,] 6.211858e-07 5.419108e-07 2.625848e-07
[1813,] 1.444429e-06 1.223195e-06 1.462435e-07
[1814,] 1.288949e-06 2.939405e-06 3.562412e-06
[1815,] 8.077823e-06 6.565693e-07 7.976592e-07
[1816,] 1.575106e-06 2.751761e-06 4.353538e-06
[1817,] 1.963965e-06 6.442570e-07 4.928361e-07
[1818,] 1.834015e-06 6.342899e-07 4.843120e-07
[1819,] 1.953998e-07 7.530229e-06 2.094507e-07
[1820,] 2.763899e-07 3.070501e-07 5.448892e-08
[1821,] 5.917416e-07 3.012730e-07 1.677502e-07
[1822,] 2.759075e-07 9.957731e-07 1.145015e-07
[1823,] 1.800969e-07 1.616890e-05 3.333923e-07
[1824,] 1.359598e-07 1.314864e-06 7.907570e-08
[1825,] 1.695463e-07 1.275172e-06 8.938778e-08
[1826,] 7.289888e-07 3.592259e-07 6.615012e-08
[1827,] 4.023986e-07 1.678064e-06 3.457926e-07
[1828,] 1.282353e-06 3.300525e-07 3.180826e-07
[1829,] 9.736882e-07 2.579913e-07 1.016133e-07
[1830,] 9.619938e-07 5.710992e-07 2.936547e-07
[1831,] 3.880038e-07 3.199981e-07 8.281775e-08
[1832,] 8.294550e-07 2.469396e-07 1.104056e-07
[1833,] 1.681161e-07 6.015633e-07 5.883531e-08
[1834,] 1.476769e-07 4.421470e-07 5.965518e-08
[1835,] 7.773521e-07 2.463566e-07 1.089337e-07
[1836,] 1.737897e-07 3.297444e-07 5.883653e-08
[1837,] 1.051060e-06 4.434612e-07 4.368230e-07
[1838,] 1.568662e-07 3.849690e-07 6.136064e-08
[1839,] 1.094682e-06 4.519901e-07 4.664054e-07
[1840,] 1.044250e-06 4.376777e-07 4.262387e-07
[1841,] 1.254431e-06 4.735131e-07 5.651553e-07
[1842,] 1.148502e-06 4.520740e-07 4.873395e-07
[1843,] 4.103037e-07 4.003842e-07 6.883589e-08
[1844,] 1.144518e-06 4.751631e-07 5.216370e-07
[1845,] 1.140415e-06 4.524638e-07 4.848735e-07
[1846,] 9.469270e-07 5.706947e-07 2.911571e-07
[1847,] 1.152978e-06 4.554000e-07 4.943674e-07
[1848,] 1.138306e-06 4.559688e-07 4.894169e-07
[1849,] 1.215239e-06 4.474263e-07 5.051820e-07
[1850,] 1.130405e-06 4.518715e-07 4.800613e-07
[1851,] 1.195319e-06 4.566875e-07 5.128545e-07
[1852,] 1.632132e-07 5.828706e-07 5.599123e-08
[1853,] 1.106143e-06 4.571541e-07 4.784583e-07
[1854,] 1.189588e-06 4.578045e-07 5.124238e-07
[1855,] 1.201507e-06 4.563880e-07 5.147795e-07
[1856,] 1.226867e-06 4.556041e-07 5.233141e-07
[1857,] 3.833491e-07 2.892130e-07 7.964782e-08
[1858,] 1.136009e-06 4.466762e-07 4.740529e-07
[1859,] 5.904784e-07 8.526831e-07 3.202694e-07
[1860,] 1.098829e-06 4.452418e-07 4.578538e-07
[1861,] 3.816512e-07 3.194520e-07 8.589079e-08
[1862,] 1.125473e-06 4.465633e-07 4.699738e-07
[1863,] 1.099970e-06 4.436324e-07 4.556578e-07
[1864,] 1.324696e-06 4.686745e-07 5.858910e-07
[1865,] 1.249453e-06 4.484892e-07 5.195248e-07
[1866,] 1.712059e-07 3.910694e-07 6.269207e-08
[1867,] 7.483911e-07 8.294008e-07 7.116747e-07
[1868,] 1.720331e-07 3.744959e-07 6.205067e-08
[1869,] 2.221264e-07 6.803225e-07 7.450392e-08
[1870,] 5.753040e-07 6.393754e-07 2.123561e-07
[1871,] 9.045773e-07 5.722926e-07 2.858315e-07
[1872,] 1.744030e-07 2.444624e-07 4.897965e-08
[1873,] 1.634503e-06 3.323838e-07 4.509844e-07
[1874,] 1.833609e-06 6.306593e-07 2.819884e-07
[1875,] 1.673278e-07 2.534077e-07 4.717242e-08
[1876,] 7.571953e-07 2.481994e-07 1.190243e-07
[1877,] 1.702294e-07 2.429040e-07 4.763598e-08
[1878,] 1.686062e-07 2.466067e-07 4.741316e-08
[1879,] 1.696771e-07 2.456127e-07 4.751245e-08
[1880,] 1.717262e-07 2.433792e-07 4.813173e-08
[1881,] 1.700875e-07 2.582788e-07 4.799828e-08
[1882,] 1.684714e-07 2.458625e-07 4.727528e-08
[1883,] 1.689384e-07 2.472831e-07 4.769466e-08
[1884,] 1.685384e-07 2.444311e-07 4.713333e-08
[1885,] 1.806771e-06 6.334089e-07 2.778008e-07
[1886,] 1.702982e-07 2.431277e-07 4.771277e-08
[1887,] 1.697187e-07 2.444744e-07 4.786564e-08
[1888,] 1.702012e-07 2.444284e-07 4.799806e-08
[1889,] 1.468815e-06 7.940090e-07 8.491000e-07
[1890,] 1.467756e-07 3.472596e-07 5.053643e-08
[1891,] 1.441441e-06 8.401358e-07 8.785057e-07
[1892,] 1.687629e-07 2.446638e-07 4.712248e-08
[1893,] 1.704418e-07 2.433834e-07 4.783975e-08
[1894,] 1.687439e-07 2.459326e-07 4.743282e-08
[1895,] 1.705964e-07 2.428846e-07 4.767835e-08
[1896,] 1.703543e-07 2.430059e-07 4.766818e-08
[1897,] 1.677451e-07 2.593379e-07 4.741498e-08
[1898,] 1.693388e-07 2.506124e-07 4.802147e-08
[1899,] 1.693665e-07 2.433527e-07 4.751363e-08
[1900,] 1.710272e-07 2.432534e-07 4.792553e-08
[1901,] 1.675485e-07 2.614853e-07 4.781982e-08
[1902,] 1.715720e-07 2.431365e-07 4.802022e-08
[1903,] 2.250300e-06 2.919972e-07 3.501212e-07
[1904,] 1.679010e-07 2.621031e-07 4.750992e-08
[1905,] 1.676880e-07 2.616660e-07 4.761996e-08
[1906,] 1.676145e-07 2.623074e-07 4.773922e-08
[1907,] 5.229565e-06 2.831291e-07 2.722764e-07
[1908,] 3.378499e-06 6.271930e-07 4.377431e-07
[1909,] 1.715046e-07 2.430220e-07 4.796631e-08
[1910,] 1.682610e-07 2.661730e-07 4.748178e-08
[1911,] 5.978013e-06 2.906693e-07 6.686366e-07
[1912,] 1.678024e-07 2.609206e-07 4.748815e-08
[1913,] 1.707728e-07 2.423975e-07 4.737679e-08
[1914,] 2.252056e-06 4.017948e-07 2.131729e-07
[1915,] 1.708540e-07 2.425047e-07 4.758966e-08
[1916,] 1.676493e-07 2.647783e-07 4.781863e-08
[1917,] 1.707851e-07 2.427293e-07 4.768211e-08
[1918,] 2.337247e-06 3.874992e-07 2.312085e-07
[1919,] 1.677111e-07 2.685529e-07 4.794993e-08
[1920,] 5.624417e-06 2.873146e-07 6.013687e-07
[1921,] 1.917124e-07 3.088854e-07 6.344986e-08
[1922,] 6.177471e-06 2.845435e-07 2.926868e-07
[1923,] 1.678924e-07 2.682696e-07 4.777595e-08
[1924,] 1.679197e-07 2.643439e-07 4.758052e-08
[1925,] 1.286955e-07 2.603246e-07 4.096830e-08
[1926,] 5.682009e-06 2.833351e-07 2.839061e-07
[1927,] 5.965993e-06 2.857484e-07 2.822214e-07
[1928,] 1.717916e-07 2.428339e-07 4.794712e-08
[1929,] 1.710221e-07 5.383458e-07 5.292436e-08
[1930,] 1.673323e-07 2.651478e-07 4.764174e-08
[1931,] 1.762265e-07 5.862246e-07 5.116475e-08
[1932,] 1.676169e-07 2.655890e-07 4.789446e-08
[1933,] 1.676530e-07 2.661650e-07 4.788132e-08
[1934,] 2.378075e-06 3.910659e-07 2.334913e-07
[1935,] 1.900412e-07 3.555822e-07 4.738197e-08
[1936,] 1.676954e-07 2.648763e-07 4.776763e-08
[1937,] 1.676806e-07 2.647679e-07 4.777734e-08
[1938,] 1.897658e-07 3.182809e-07 6.409289e-08
[1939,] 1.677401e-07 2.620120e-07 4.758504e-08
[1940,] 1.677159e-07 2.644514e-07 4.773463e-08
[1941,] 1.677647e-07 2.643863e-07 4.770671e-08
[1942,] 1.713042e-07 2.428601e-07 4.785246e-08
[1943,] 1.711203e-07 2.426541e-07 4.772448e-08
[1944,] 1.677823e-07 2.664261e-07 4.777121e-08
[1945,] 1.677940e-07 2.626017e-07 4.757117e-08
[1946,] 1.710560e-07 2.424386e-07 4.758246e-08
[1947,] 1.898786e-07 3.501038e-07 4.739363e-08
[1948,] 1.701981e-07 2.428181e-07 4.758010e-08
[1949,] 1.695614e-07 2.430096e-07 4.748372e-08
[1950,] 1.013324e-06 9.524474e-07 6.333292e-07
[1951,] 1.503038e-06 3.766084e-07 1.845915e-07
[1952,] 1.673345e-07 2.689843e-07 4.864856e-08
[1953,] 1.675325e-07 2.663943e-07 4.826666e-08
[1954,] 1.692168e-07 2.426969e-07 4.728976e-08
[1955,] 1.698523e-07 2.430730e-07 4.757193e-08
[1956,] 2.337941e-06 3.979370e-07 2.226112e-07
[1957,] 2.284203e-06 2.929308e-07 3.633535e-07
[1958,] 1.219036e-06 1.357928e-06 6.091434e-08
[1959,] 1.907170e-06 5.958753e-07 8.764391e-08
[1960,] 1.294484e-06 1.306897e-06 6.189265e-08
[1961,] 1.434491e-06 2.999784e-07 1.595782e-07
[1962,] 1.334611e-05 2.547848e-07 9.362492e-07
[1963,] 1.913131e-07 3.218571e-07 6.526518e-08
[1964,] 1.761041e-06 2.885765e-07 2.613847e-07
[1965,] 1.832662e-07 3.034809e-07 5.940559e-08
[1966,] 1.769347e-07 4.942394e-07 4.960851e-08
[1967,] 4.999598e-06 2.915705e-07 2.412747e-07
[1968,] 1.846250e-07 3.235912e-07 6.257283e-08
[1969,] 1.210613e-05 4.309213e-07 1.472324e-07
[1970,] 1.464162e-05 3.769503e-07 1.815945e-07
[1971,] 2.299308e-06 3.790505e-07 2.379267e-07
[1972,] 8.557167e-07 8.202390e-07 1.082880e-07
[1973,] 8.439002e-07 2.695708e-07 1.032874e-07
[1974,] 1.904989e-06 4.140279e-07 1.853257e-07
[1975,] 1.887662e-07 3.915510e-07 4.738026e-08
[1976,] 2.125189e-06 3.823869e-07 2.222793e-07
[1977,] 7.596518e-07 8.812508e-07 1.173494e-07
[1978,] 8.547217e-06 3.485653e-07 1.652841e-07
[1979,] 2.546749e-06 8.037845e-07 1.925018e-07
[1980,] 7.480239e-07 2.874732e-07 2.036752e-07
[1981,] 5.320519e-06 2.846922e-07 5.473935e-07
[1982,] 5.801179e-07 3.871161e-07 2.543338e-07
[1983,] 7.018626e-07 2.863113e-07 1.924064e-07
[1984,] 5.800025e-07 4.176368e-07 2.797522e-07
[1985,] 6.715786e-07 2.813682e-07 1.793995e-07
[1986,] 6.547908e-07 2.852162e-07 1.804870e-07
[1987,] 6.472055e-07 2.906814e-07 1.852863e-07
[1988,] 6.489366e-07 2.854990e-07 1.796437e-07
[1989,] 6.483462e-07 2.837205e-07 1.773798e-07
[1990,] 6.616179e-07 2.837532e-07 1.803377e-07
[1991,] 6.440387e-07 2.860543e-07 1.791850e-07
[1992,] 6.510285e-07 2.861151e-07 1.808367e-07
[1993,] 6.732906e-07 2.851246e-07 1.845896e-07
[1994,] 6.609225e-07 2.853595e-07 1.821452e-07
[1995,] 1.591469e-07 4.968001e-07 5.143304e-08
[1996,] 6.610699e-07 2.823151e-07 1.784296e-07
[1997,] 5.834957e-07 4.075892e-07 2.736722e-07
[1998,] 5.719621e-07 3.991528e-07 2.618460e-07
[1999,] 6.080567e-07 3.952664e-07 2.745131e-07
[2000,] 6.216609e-07 3.902888e-07 2.761708e-07
[2001,] 6.875875e-07 2.850224e-07 1.873772e-07
[2002,] 5.871421e-07 3.940797e-07 2.644075e-07
[2003,] 6.106553e-07 3.842463e-07 2.662743e-07
[2004,] 6.062018e-07 3.956056e-07 2.740069e-07
[2005,] 6.271077e-07 2.844033e-07 1.734773e-07
[2006,] 6.644206e-07 2.848936e-07 1.823431e-07
[2007,] 6.830886e-07 2.807632e-07 1.811514e-07
[2008,] 5.419164e-07 3.947620e-07 2.451467e-07
[2009,] 6.585613e-07 2.860057e-07 1.823731e-07
[2010,] 6.591585e-07 2.866451e-07 1.832957e-07
[2011,] 5.766598e-07 4.099789e-07 2.723450e-07
[2012,] 7.402694e-07 2.766101e-07 1.877905e-07
[2013,] 5.648031e-07 2.895643e-07 1.644041e-07
[2014,] 8.326414e-06 2.829557e-07 5.385491e-07
[2015,] 6.523550e-07 2.866798e-07 1.815144e-07
[2016,] 6.252631e-07 6.195465e-07 2.100064e-07
[2017,] 2.327499e-06 2.919347e-07 3.593176e-07
[2018,] 6.470869e-07 2.887382e-07 1.828420e-07
[2019,] 5.994201e-07 4.024832e-07 2.766890e-07
[2020,] 1.897236e-07 3.278305e-07 6.502747e-08
[2021,] 5.734966e-07 4.191700e-07 2.777515e-07
[2022,] 6.672828e-07 2.874406e-07 1.860048e-07
[2023,] 1.843483e-07 3.940653e-07 4.755135e-08
[2024,] 6.033760e-07 4.014243e-07 2.776641e-07
[2025,] 5.690471e-07 3.932702e-07 2.559189e-07
[2026,] 5.821778e-07 3.943078e-07 2.624937e-07
[2027,] 2.320688e-06 3.998634e-07 2.198612e-07
[2028,] 2.080913e-06 5.742883e-07 1.530573e-07
[2029,] 1.849733e-07 4.007116e-07 4.759208e-08
[2030,] 1.632281e-06 9.739757e-07 1.133560e-06
[2031,] 5.816114e-07 4.076115e-07 2.727053e-07
[2032,] 5.742964e-07 2.494414e-07 8.758307e-08
[2033,] 1.377147e-06 9.800006e-07 9.372516e-07
[2034,] 2.245622e-06 2.980212e-07 3.180326e-07
[2035,] 5.724241e-07 3.303972e-07 2.050946e-07
[2036,] 4.328978e-06 6.458420e-07 2.828594e-06
[2037,] 1.804718e-07 3.859444e-07 6.728312e-08
[2038,] 6.932252e-06 2.851071e-07 6.560874e-07
[2039,] 6.326145e-07 2.997145e-07 1.908952e-07
[2040,] 6.268602e-06 2.815703e-07 5.611117e-07
[2041,] 5.639474e-07 3.817491e-07 2.447199e-07
[2042,] 5.948962e-07 3.491977e-07 2.320622e-07
[2043,] 5.485876e-07 3.684337e-07 2.280493e-07
[2044,] 1.907243e-07 3.535419e-07 4.740435e-08
[2045,] 3.485031e-06 6.247505e-07 4.482849e-07
[2046,] 1.563142e-07 5.373255e-07 5.525554e-08
[2047,] 2.812856e-07 4.019133e-07 1.367391e-07
[2048,] 6.865985e-06 2.826339e-07 6.221174e-07
[2049,] 5.415371e-04 6.348202e-07 2.437315e-04
[2050,] 5.988130e-07 2.949121e-07 1.773449e-07
[2051,] 6.287255e-07 2.945371e-07 1.842632e-07
[2052,] 6.298579e-07 2.922431e-07 1.820371e-07
[2053,] 1.575478e-07 5.296385e-07 5.573255e-08
[2054,] 6.563120e-07 2.911887e-07 1.870563e-07
[2055,] 2.693673e-07 4.103241e-07 1.321157e-07
[2056,] 2.895697e-07 4.100972e-07 1.435327e-07
[2057,] 2.785235e-07 4.014901e-07 1.350883e-07
[2058,] 1.553548e-07 5.284967e-07 5.441000e-08
[2059,] 2.755774e-07 4.276194e-07 1.398103e-07
[2060,] 6.321284e-07 3.032918e-07 1.944856e-07
[2061,] 5.195063e-07 2.620142e-07 7.517706e-08
[2062,] 1.565699e-07 5.428308e-07 5.553746e-08
[2063,] 1.569253e-07 5.414521e-07 5.571253e-08
[2064,] 1.552253e-07 5.360950e-07 5.450704e-08
[2065,] 4.314816e-07 3.065188e-07 1.586133e-07
[2066,] 2.357720e-07 3.356036e-07 9.558530e-08
[2067,] 1.562428e-07 5.381783e-07 5.520681e-08
[2068,] 2.584093e-07 4.320242e-07 1.272805e-07
[2069,] 1.593079e-07 4.662952e-07 4.672210e-08
[2070,] 2.572574e-07 4.276688e-07 1.257156e-07
[2071,] 2.576751e-07 4.303984e-07 1.265080e-07
[2072,] 6.726079e-06 2.851251e-07 6.551076e-07
[2073,] 2.608684e-07 4.453983e-07 1.315000e-07
[2074,] 6.571779e-06 2.847544e-07 6.398211e-07
[2075,] 2.529259e-07 5.187830e-07 1.400591e-07
[2076,] 5.903439e-06 1.135921e-06 7.982720e-06
[2077,] 1.527312e-07 4.881093e-07 5.116584e-08
[2078,] 6.985962e-06 1.158106e-06 9.569686e-06
[2079,] 2.955737e-07 5.475102e-07 1.757890e-07
[2080,] 1.732453e-07 6.164520e-07 6.504086e-08
[2081,] 1.550974e-07 6.851555e-07 5.630504e-08
[2082,] 1.544865e-07 6.998873e-07 5.612399e-08
[2083,] 2.838255e-07 4.773588e-07 1.527393e-07
[2084,] 2.807769e-07 4.956422e-07 1.547011e-07
[2085,] 6.131154e-06 1.204216e-06 8.908698e-06
[2086,] 1.264627e-07 3.533401e-07 4.254123e-08
[2087,] 6.378893e-06 1.206212e-06 9.267187e-06
[2088,] 2.775683e-07 4.892021e-07 1.512132e-07
[2089,] 6.012802e-06 1.143255e-06 8.193027e-06
[2090,] 1.542769e-07 6.837999e-07 5.572164e-08
[2091,] 1.560865e-07 5.103224e-07 4.752037e-08
[2092,] 2.798331e-07 4.892031e-07 1.526875e-07
[2093,] 1.544791e-07 6.935034e-07 5.602395e-08
[2094,] 1.550012e-07 6.832109e-07 5.624358e-08
[2095,] 2.855120e-07 4.930866e-07 1.572881e-07
[2096,] 6.607812e-06 1.154177e-06 9.060285e-06
[2097,] 6.829912e-06 1.154637e-06 9.349917e-06
[2098,] 7.611062e-06 2.832687e-07 7.405331e-07
[2099,] 2.791093e-07 4.904129e-07 1.524883e-07
[2100,] 1.537389e-07 6.959248e-07 5.550956e-08
[2101,] 6.382101e-06 1.188437e-06 9.101585e-06
[2102,] 5.985999e-06 1.158135e-06 8.293314e-06
[2103,] 1.917310e-07 5.692065e-07 9.019199e-08
[2104,] 1.555875e-07 7.086153e-07 5.706467e-08
[2105,] 5.786404e-06 1.209855e-06 8.480087e-06
[2106,] 6.067018e-06 1.141316e-06 8.243135e-06
[2107,] 1.548370e-07 7.183320e-07 5.666747e-08
[2108,] 1.540767e-07 7.039563e-07 5.587226e-08
[2109,] 6.100404e-06 9.902402e-07 6.904812e-06
[2110,] 1.674721e-07 4.998294e-07 7.569894e-08
[2111,] 1.525106e-07 7.375475e-07 5.499641e-08
[2112,] 2.100000e-06 5.857384e-07 1.337239e-06
[2113,] 1.531495e-07 7.788960e-07 5.610569e-08
[2114,] 1.540361e-07 7.037155e-07 5.582255e-08
[2115,] 2.865786e-07 6.555811e-07 1.739750e-07
[2116,] 1.540498e-07 6.930594e-07 5.570486e-08
[2117,] 2.994934e-07 6.218888e-07 1.782843e-07
[2118,] 2.126591e-06 1.038494e-06 2.720612e-06
[2119,] 1.988791e-06 9.204468e-07 2.217233e-06
[2120,] 1.923024e-06 9.384039e-07 2.191869e-06
[2121,] 2.287459e-07 4.346803e-07 1.111881e-07
[2122,] 2.338884e-07 4.279549e-07 1.130816e-07
[2123,] 1.516052e-07 7.299353e-07 5.410845e-08
[2124,] 2.389803e-07 4.418967e-07 1.186049e-07
[2125,] 1.252881e-07 4.323303e-07 4.370769e-08
[2126,] 2.262432e-06 2.702514e-07 2.243701e-07
[2127,] 2.201693e-07 3.184203e-07 8.592671e-08
[2128,] 1.522530e-07 6.885515e-07 5.420209e-08
[2129,] 1.532186e-07 7.078279e-07 5.525153e-08
[2130,] 1.539110e-07 6.714756e-07 5.521018e-08
[2131,] 1.273067e-07 4.331001e-07 4.551167e-08
[2132,] 1.507732e-07 7.042293e-07 5.294262e-08
[2133,] 3.906713e-07 2.955418e-07 1.421008e-07
[2134,] 1.505337e-07 7.254242e-07 5.292889e-08
[2135,] 1.617325e-06 6.602028e-07 1.241312e-06
[2136,] 1.533711e-07 6.028513e-07 5.345176e-08
[2137,] 1.526449e-06 2.661570e-07 1.296068e-07
[2138,] 1.219530e-06 3.060547e-07 1.679615e-07
[2139,] 2.933904e-06 9.287387e-07 1.317733e-07
[2140,] 2.909365e-07 5.708837e-07 1.075040e-07
[2141,] 4.446123e-07 1.331264e-06 5.583111e-07
[2142,] 4.519924e-07 9.674054e-07 4.530803e-07
[2143,] 4.864553e-07 4.130160e-07 1.022581e-07
[2144,] 5.611198e-07 3.009872e-07 9.689323e-08
[2145,] 5.192910e-07 3.105103e-07 8.794263e-08
[2146,] 5.140661e-07 2.677955e-07 1.095255e-07
[2147,] 1.079121e-06 2.693996e-07 1.335161e-07
[2148,] 4.968845e-07 5.265107e-07 1.086699e-07
[2149,] 4.570576e-07 7.107507e-07 1.603130e-07
[2150,] 1.795768e-07 5.689924e-07 6.139767e-08
[2151,] 3.516403e-03 4.335388e-07 4.705493e-04
[2152,] 7.548078e-07 6.148132e-07 5.740027e-07
[2153,] 1.852209e-07 3.157810e-07 4.362861e-08
[2154,] 4.426343e-07 2.692844e-07 8.327815e-08
[2155,] 4.908690e-07 2.671286e-07 9.081283e-08
[2156,] 3.509758e-06 2.454737e-07 3.720533e-07
[2157,] 3.536070e-07 3.310507e-07 1.412815e-07
[2158,] 1.190257e-05 3.539977e-07 9.627746e-07
[2159,] 1.609528e-07 5.459912e-07 4.722541e-08
[2160,] 1.680478e-07 5.960498e-07 5.510200e-08
[2161,] 3.230446e-07 2.311109e-06 1.974727e-07
[2162,] 3.667330e-07 6.432294e-07 7.609267e-08
[2163,] 5.611692e-07 5.885320e-07 1.104761e-07
[2164,] 2.190011e-07 2.822382e-07 6.006029e-08
[2165,] 1.870194e-07 3.035342e-07 4.499398e-08
[2166,] 2.434761e-05 4.033024e-07 5.201571e-06
[2167,] 3.641395e-07 5.679710e-07 2.730328e-07
[2168,] 3.423219e-07 5.912203e-07 2.567918e-07
[2169,] 4.851399e-07 5.637431e-07 4.128567e-07
[2170,] 3.451498e-07 6.980535e-07 7.727484e-08
[2171,] 6.571298e-07 5.714616e-07 5.762961e-07
[2172,] 1.006513e-06 1.226853e-06 1.889638e-06
[2173,] 1.981538e-05 2.858407e-07 1.376474e-06
[2174,] 1.972619e-05 2.858022e-07 1.370613e-06
[2175,] 6.938902e-07 5.740246e-07 6.130396e-07
[2176,] 7.229650e-07 3.916598e-07 3.940378e-07
[2177,] 9.705888e-06 3.457711e-07 9.491954e-07
[2178,] 1.402538e-06 2.071789e-06 4.666029e-06
[2179,] 7.116074e-07 6.051227e-07 6.674341e-07
[2180,] 1.491053e-06 5.938547e-07 1.090517e-06
[2181,] 7.523377e-07 6.014547e-07 7.024233e-07
[2182,] 6.663525e-07 5.871408e-07 6.028062e-07
[2183,] 7.717448e-07 5.661659e-07 6.745082e-07
[2184,] 7.924652e-07 6.258576e-07 7.748609e-07
[2185,] 3.502956e-06 6.597534e-07 7.778078e-07
[2186,] 6.726212e-07 2.824727e-07 2.016326e-07
[2187,] 9.170480e-07 5.772984e-07 8.239901e-07
[2188,] 9.521132e-07 5.915269e-07 8.809881e-07
[2189,] 1.122098e-05 4.086448e-07 4.717606e-06
[2190,] 4.358523e-07 5.057986e-07 1.481922e-07
[2191,] 2.433842e-07 4.220240e-07 1.301298e-07
[2192,] 1.751090e-07 3.626985e-07 6.215169e-08
[2193,] 2.235238e-07 3.460373e-07 6.890571e-08
[2194,] 1.637257e-07 4.182766e-07 5.688241e-08
[2195,] 1.659690e-07 4.024814e-07 5.837015e-08
[2196,] 1.645807e-07 4.174054e-07 5.778981e-08
[2197,] 1.663283e-07 4.127095e-07 5.948071e-08
[2198,] 1.652919e-07 4.093076e-07 5.810729e-08
[2199,] 1.658158e-07 4.208851e-07 5.922283e-08
[2200,] 6.829783e-06 7.270485e-07 8.348001e-06
[2201,] 3.089496e-07 6.819530e-07 1.108967e-07
[2202,] 5.154460e-07 4.194401e-07 8.417316e-08
[2203,] 2.059423e-05 1.308027e-06 4.758876e-05
[2204,] 1.552702e-07 1.070821e-06 6.298087e-08
[2205,] 6.359106e-07 2.054676e-06 1.181465e-06
[2206,] 4.283125e-05 3.308380e-07 4.768880e-07
[2207,] 3.275116e-05 3.031255e-07 1.039647e-06
[2208,] 1.592597e-07 5.146837e-07 5.211792e-08
[2209,] 3.649061e-05 3.107342e-07 1.060459e-06
[2210,] 3.288764e-06 3.134903e-07 7.987657e-07
[2211,] 2.891049e-05 3.101204e-07 8.998576e-07
[2212,] 6.840564e-05 2.824264e-07 1.614096e-06
[2213,] 2.761855e-05 3.328516e-07 7.481539e-07
[2214,] 3.891359e-07 4.774612e-06 7.228831e-08
[2215,] 1.578498e-07 4.443544e-07 5.051085e-08
[2216,] 3.530384e-07 4.015704e-06 7.235547e-08
[2217,] 6.542177e-07 3.376181e-07 9.624152e-08
[2218,] 3.342533e-07 3.626480e-06 3.338572e-07
[2219,] 1.505569e-07 3.620838e-07 4.969370e-08
[2220,] 7.834189e-05 5.623617e-07 6.741156e-05
[2221,] 6.070124e-06 6.119132e-07 1.780098e-06
[2222,] 1.089157e-02 5.660532e-07 1.258105e-02
[2223,] 3.829156e-06 9.937088e-07 1.818164e-07
[2224,] 2.195209e-07 6.416558e-07 6.910379e-08
[2225,] 3.305098e-03 2.557761e-07 2.708826e-04
[2226,] 3.142022e-04 2.430383e-07 1.912037e-05
[2227,] 4.039977e-07 1.234678e-06 9.265945e-08
[2228,] 6.709025e-04 3.087716e-07 1.550819e-04
[2229,] 1.494280e-07 3.091238e-07 4.720766e-08
[2230,] 6.069063e-04 2.939646e-07 1.199871e-04
[2231,] 1.617632e-04 4.185388e-07 3.351730e-06
[2232,] 1.678029e-03 3.170445e-07 5.791458e-05
[2233,] 4.785758e-04 2.795573e-07 8.168017e-05
[2234,] 2.753707e-06 6.170095e-07 8.857148e-07
[2235,] 1.402142e-04 4.144278e-07 3.074905e-06
[2236,] 1.513425e-07 3.328738e-07 4.805749e-08
[2237,] 1.523318e-04 4.033666e-07 3.472987e-06
[2238,] 2.669231e-07 5.497402e-07 8.494420e-08
[2239,] 1.514943e-07 4.948330e-07 4.909171e-08
[2240,] 4.345839e-04 2.865707e-07 8.272225e-05
[2241,] 9.002122e-04 3.429200e-07 2.712013e-04
[2242,] 2.382754e-04 4.774463e-07 5.262287e-06
[2243,] 3.161166e-03 2.525003e-07 7.842545e-05
[2244,] 2.678781e-04 2.503490e-07 2.167274e-05
[2245,] 2.799094e-04 2.558880e-07 2.709985e-05
[2246,] 4.097790e-01 5.429007e-07 5.027416e-01
[2247,] 4.869938e-05 4.257954e-07 9.332641e-06
[2248,] 3.848345e-04 2.878078e-07 6.266241e-05
[2249,] 5.580636e-05 4.285555e-07 1.185034e-05
[2250,] 2.079603e-07 4.908490e-07 7.459637e-08
[2251,] 8.039789e-05 3.939954e-07 1.074144e-05
[2252,] 1.105361e-02 6.382008e-07 1.783712e-02
[2253,] 1.747918e-07 2.469407e-07 5.215031e-08
[2254,] 5.452068e-05 3.645663e-07 1.103300e-05
[2255,] 5.101291e-05 4.351421e-07 1.145661e-05
[2256,] 1.397541e-07 2.627141e-07 4.405911e-08
[2257,] 6.535773e-05 3.723113e-07 1.532232e-05
[2258,] 1.856955e-05 2.689941e-07 2.598227e-06
[2259,] 7.673176e-03 2.857852e-07 3.718470e-04
[2260,] 1.552067e-07 6.400821e-07 5.351702e-08
[2261,] 1.545836e-07 4.939711e-07 5.046508e-08
[2262,] 2.676116e-06 2.547408e-07 3.285052e-07
[2263,] 1.558040e-07 4.921545e-07 5.091589e-08
[2264,] 6.325539e-06 2.454230e-07 9.749190e-07
[2265,] 3.630292e-06 2.564530e-07 3.127676e-07
[2266,] 5.527057e-07 3.235490e-07 8.497496e-08
[2267,] 2.458759e-07 4.182400e-07 5.264745e-08
[2268,] 6.708284e-07 3.963331e-07 7.865472e-08
[2269,] 1.533401e-07 2.943398e-07 4.943762e-08
[2270,] 1.883338e-06 2.891880e-07 2.422692e-07
[2271,] 1.325471e-07 2.940884e-07 4.311741e-08
[2272,] 9.088263e-07 6.121507e-07 8.334977e-08
[2273,] 1.930112e-06 4.665662e-07 6.331495e-07
[2274,] 1.420130e-06 4.534065e-07 1.349981e-07
[2275,] 1.295761e-06 4.415674e-07 1.335546e-07
[2276,] 1.340171e-06 4.437445e-07 1.348157e-07
[2277,] 1.336906e-06 4.532457e-07 1.314687e-07
[2278,] 6.349840e-07 6.308730e-07 2.241338e-07
[2279,] 1.308018e-06 4.645863e-07 1.272182e-07
[2280,] 1.375157e-06 4.483205e-07 1.347412e-07
[2281,] 1.302701e-06 4.485903e-07 1.314100e-07
[2282,] 1.263089e-06 4.515967e-07 1.289691e-07
[2283,] 1.431423e-06 4.496544e-07 1.366599e-07
[2284,] 1.380327e-06 4.529103e-07 1.333817e-07
[2285,] 1.372643e-06 4.581892e-07 1.315608e-07
[2286,] 5.806380e-07 3.034008e-07 7.081271e-08
[2287,] 1.451211e-06 4.534437e-07 1.361580e-07
[2288,] 1.563322e-06 4.572804e-07 1.394235e-07
[2289,] 6.511347e-07 3.081832e-07 7.526879e-08
[2290,] 5.039323e-07 2.977741e-07 6.552705e-08
[2291,] 1.353588e-06 4.312134e-07 1.394214e-07
[2292,] 1.571169e-06 4.541536e-07 1.400131e-07
[2293,] 1.448646e-06 4.217187e-07 1.482026e-07
[2294,] 2.782939e-07 6.285333e-07 6.482355e-08
[2295,] 1.435390e-06 4.175275e-07 1.493565e-07
[2296,] 1.653118e-06 3.830495e-07 1.856048e-07
[2297,] 1.359711e-07 2.944208e-07 4.410662e-08
[2298,] 2.826678e-07 3.675190e-07 7.377722e-08
[2299,] 1.404200e-07 3.013836e-07 4.911491e-08
[2300,] 1.307122e-07 3.394330e-07 4.705914e-08
[2301,] 1.325711e-06 3.632787e-07 3.994952e-07
[2302,] 1.461195e-07 3.108661e-07 5.247924e-08
[2303,] 1.429317e-07 3.105923e-07 5.104471e-08
[2304,] 1.412403e-07 3.158578e-07 5.073630e-08
[2305,] 1.436204e-07 3.143568e-07 5.169760e-08
[2306,] 1.466141e-07 3.067210e-07 4.794950e-08
[2307,] 1.545943e-07 3.615843e-07 5.221894e-08
[2308,] 1.670081e-07 2.571904e-07 5.124970e-08
[2309,] 1.707219e-07 5.312091e-07 6.042414e-08
[2310,] 1.599635e-07 2.671754e-07 4.981378e-08
[2311,] 1.973054e-07 6.472802e-07 8.237591e-08
[2312,] 3.506961e-07 4.557263e-07 8.366309e-08
[2313,] 1.985990e-07 3.785945e-07 7.123797e-08
[2314,] 1.579397e-07 2.537436e-07 4.734597e-08
[2315,] 1.588465e-07 2.455548e-07 4.623279e-08
[2316,] 1.580822e-07 2.465882e-07 4.624815e-08
[2317,] 1.584508e-07 2.482965e-07 4.652841e-08
[2318,] 1.557653e-07 2.498944e-07 4.601863e-08
[2319,] 1.572853e-07 2.512911e-07 4.673959e-08
[2320,] 1.565385e-07 2.453245e-07 4.526271e-08
[2321,] 2.076741e-07 3.768270e-07 7.364416e-08
[2322,] 1.573496e-07 2.461003e-07 4.571654e-08
[2323,] 1.938899e-07 3.893400e-07 7.364797e-08
[2324,] 8.631707e-07 2.883095e-07 1.521517e-07
[2325,] 1.556116e-07 2.451740e-07 4.497795e-08
[2326,] 1.186248e-07 5.441267e-07 3.980586e-08
[2327,] 1.972570e-07 3.947084e-07 7.877207e-08
[2328,] 3.520664e-07 5.367440e-07 8.831890e-08
[2329,] 1.502120e-07 2.629897e-07 4.525069e-08
[2330,] 3.613177e-07 6.707087e-07 9.729024e-08
[2331,] 1.201978e-07 2.719392e-07 3.717125e-08
[2332,] 1.792669e-07 3.845196e-07 6.648966e-08
[2333,] 7.144529e-07 2.841051e-07 1.354299e-07
[2334,] 1.241687e-07 4.137568e-07 3.760799e-08
[2335,] 4.023490e-07 2.813358e-07 7.656876e-08
[2336,] 3.936704e-07 2.827470e-07 7.545992e-08
[2337,] 1.521101e-07 3.365206e-07 4.336556e-08
[2338,] 4.116555e-07 2.825069e-07 7.667682e-08
[2339,] 3.754213e-07 3.220314e-07 7.703117e-08
[2340,] 1.641825e-07 5.145357e-07 5.684061e-08
[2341,] 3.629683e-07 3.238867e-07 7.650969e-08
[2342,] 1.229806e-07 3.813325e-07 3.761119e-08
[2343,] 3.272585e-07 3.747437e-07 9.236894e-08
[2344,] 4.046033e-07 3.085905e-07 8.450901e-08
[2345,] 3.889760e-07 3.098247e-07 8.325360e-08
[2346,] 1.223807e-07 2.549753e-07 3.718004e-08
[2347,] 3.778428e-07 3.150912e-07 7.960186e-08
[2348,] 1.556460e-07 2.618387e-07 4.544463e-08
[2349,] 1.580868e-07 2.618466e-07 4.601036e-08
[2350,] 1.588307e-07 4.556555e-07 7.158612e-08
[2351,] 1.554492e-07 2.670740e-07 4.591749e-08
[2352,] 3.664243e-07 4.214582e-07 8.768112e-08
[2353,] 1.507568e-07 2.443287e-07 4.347526e-08
[2354,] 1.631857e-07 2.446293e-07 4.215735e-08
[2355,] 3.625197e-07 3.107318e-07 8.131798e-08
[2356,] 3.638001e-07 3.122147e-07 8.203648e-08
[2357,] 3.664433e-07 3.106872e-07 8.234815e-08
[2358,] 1.579600e-07 4.536818e-07 5.781137e-08
[2359,] 1.564587e-07 2.443026e-07 4.469007e-08
[2360,] 3.671594e-07 3.099904e-07 8.242875e-08
[2361,] 4.409697e-07 3.089837e-07 9.326764e-08
[2362,] 1.560138e-07 2.619462e-07 4.570466e-08
[2363,] 3.684060e-07 3.118377e-07 8.118598e-08
[2364,] 3.653642e-07 3.126638e-07 8.060980e-08
[2365,] 3.728168e-07 3.108795e-07 8.206488e-08
[2366,] 1.200692e-07 3.075780e-07 3.869020e-08
[2367,] 3.760150e-07 3.429836e-07 7.689069e-08
[2368,] 1.622309e-07 5.090150e-07 5.758585e-08
[2369,] 1.563754e-07 2.612917e-07 4.554425e-08
[2370,] 1.582662e-07 4.888611e-07 7.063096e-08
[2371,] 1.505358e-07 5.687393e-07 5.102111e-08
[2372,] 1.541327e-07 4.159012e-07 4.497334e-08
[2373,] 1.627059e-07 5.149826e-07 5.808547e-08
[2374,] 3.440010e-07 3.877517e-07 8.699695e-08
[2375,] 1.676452e-07 3.194321e-07 4.390695e-08
[2376,] 1.374180e-07 3.227517e-07 4.259792e-08
[2377,] 1.373313e-07 3.320384e-07 4.304549e-08
[2378,] 1.379543e-07 3.233540e-07 4.209853e-08
[2379,] 1.384496e-07 3.834195e-07 4.755340e-08
[2380,] 1.861051e-07 2.571917e-07 4.650176e-08
[2381,] 6.348620e-06 2.554343e-07 2.739702e-07
[2382,] 2.109575e-06 2.656907e-07 3.563659e-07
[2383,] 2.401312e-07 6.338116e-07 9.647683e-08
[2384,] 4.573592e-07 8.266005e-07 2.098158e-07
[2385,] 2.757852e-07 1.046367e-06 4.083101e-08
[2386,] 8.676247e-07 1.164765e-06 1.365474e-07
[2387,] 4.378635e-07 5.448046e-07 1.157157e-07
[2388,] 4.341987e-07 5.588459e-07 1.192136e-07
[2389,] 4.398293e-07 5.892949e-07 1.212409e-07
[2390,] 4.351604e-07 5.688345e-07 1.202984e-07
[2391,] 4.322286e-07 7.839384e-07 4.815276e-08
[2392,] 4.535111e-07 8.538736e-07 2.148102e-07
[2393,] 3.602748e-07 1.444401e-06 4.207009e-08
[2394,] 4.592851e-07 8.163312e-07 2.107858e-07
[2395,] 4.025726e-07 1.731836e-06 4.489484e-08
[2396,] 3.772229e-07 2.492638e-07 8.096809e-08
[2397,] 2.871641e-07 2.951735e-07 6.395155e-08
[2398,] 4.175797e-05 7.578101e-07 2.346214e-07
[2399,] 4.638039e-07 2.497554e-07 9.359095e-08
[2400,] 5.181695e-07 5.551167e-07 1.375044e-07
[2401,] 3.875515e-07 2.504559e-07 8.143958e-08
[2402,] 4.692552e-07 1.943503e-06 4.623168e-08
[2403,] 5.251365e-06 8.697819e-07 5.677668e-07
[2404,] 2.833298e-07 2.838093e-07 5.533833e-08
[2405,] 3.048816e-07 1.013046e-06 4.474981e-08
[2406,] 1.924445e-07 4.680028e-07 4.301379e-08
[2407,] 4.828311e-07 3.883149e-07 1.421043e-07
[2408,] 4.044890e-07 6.364385e-07 5.198829e-08
[2409,] 3.858750e-07 6.054329e-07 5.163268e-08
[2410,] 3.180620e-07 2.492177e-07 8.870224e-08
[2411,] 4.465640e-06 9.274368e-07 4.860108e-07
[2412,] 4.444495e-07 6.291186e-07 5.155821e-08
[2413,] 4.004189e-07 3.205903e-07 6.429284e-08
[2414,] 4.390304e-07 4.394483e-07 5.812406e-08
[2415,] 4.407720e-07 4.526815e-07 5.757249e-08
[2416,] 2.654592e-07 5.881531e-07 1.031247e-07
[2417,] 4.774442e-07 4.439206e-07 6.038272e-08
[2418,] 4.660501e-07 4.526306e-07 5.920817e-08
[2419,] 4.702111e-07 3.695262e-07 8.580612e-08
[2420,] 1.461074e-07 3.760816e-07 4.617542e-08
[2421,] 4.601323e-07 4.428766e-07 5.931050e-08
[2422,] 4.516447e-07 3.581909e-07 8.596482e-08
[2423,] 3.658907e-07 2.486681e-07 7.816666e-08
[2424,] 4.168286e-06 8.038695e-07 5.358107e-07
[2425,] 3.799840e-07 2.604571e-07 1.153596e-07
[2426,] 3.479644e-07 2.639715e-07 1.092102e-07
[2427,] 2.886930e-07 2.613171e-07 6.984140e-08
[2428,] 3.360060e-07 2.558881e-07 9.975578e-08
[2429,] 4.331500e-07 6.919192e-07 1.910974e-07
[2430,] 4.001233e-07 5.802001e-07 1.497035e-07
[2431,] 1.348494e-07 6.152611e-07 3.812240e-08
[2432,] 1.350913e-07 6.148922e-07 3.812162e-08
[2433,] 1.447381e-07 3.315783e-07 4.977569e-08
[2434,] 1.407772e-07 1.608948e-06 7.439561e-08
[2435,] 4.024456e-06 2.528365e-06 1.399916e-07
[2436,] 3.830105e-06 1.254915e-06 3.520822e-07
[2437,] 4.181482e-06 1.188654e-06 3.921137e-07
[2438,] 4.817136e-07 6.013762e-07 1.270775e-07
[2439,] 9.848715e-07 2.454128e-07 9.030814e-08
[2440,] 3.579838e-06 6.348511e-07 2.486010e-07
[2441,] 4.255707e-06 6.076631e-07 2.876741e-07
[2442,] 3.495366e-06 1.214243e-06 3.412616e-07
[2443,] 3.819006e-06 1.230004e-06 3.560458e-07
[2444,] 3.788501e-06 1.105967e-06 3.820443e-07
[2445,] 3.911155e-06 1.199125e-06 3.635144e-07
[2446,] 4.198206e-06 1.194136e-06 3.828699e-07
[2447,] 4.265411e-06 1.217546e-06 3.819991e-07
[2448,] 4.145284e-06 4.368184e-07 5.805152e-07
[2449,] 4.695168e-06 4.207843e-07 1.123309e-07
[2450,] 4.605857e-06 4.259873e-07 1.097438e-07
[2451,] 4.095840e-06 4.250586e-07 1.060454e-07
[2452,] 4.227760e-06 4.158402e-07 1.090300e-07
[2453,] 4.742051e-06 4.281246e-07 1.110773e-07
[2454,] 5.015391e-06 4.114532e-07 1.169940e-07
[2455,] 1.224812e-07 5.516853e-07 4.502296e-08
[2456,] 4.462822e-06 4.352705e-07 7.566285e-07
[2457,] 3.653893e-07 3.693015e-07 6.869996e-08
[2458,] 3.325142e-06 3.972471e-07 1.080344e-07
[2459,] 4.287933e-06 3.395257e-07 1.380629e-07
[2460,] 3.687160e-07 3.714076e-07 1.399236e-07
[2461,] 3.717205e-06 4.072608e-07 1.058614e-07
[2462,] 6.310651e-06 4.419066e-07 1.218384e-06
[2463,] 3.867866e-06 4.242057e-07 1.040812e-07
[2464,] 1.211647e-07 6.232653e-07 4.514658e-08
[2465,] 3.920322e-07 4.670334e-07 7.117993e-08
[2466,] 4.240428e-06 4.367166e-07 1.051849e-07
[2467,] 4.599195e-06 4.204329e-07 1.114087e-07
[2468,] 4.171817e-07 4.682733e-07 6.978178e-08
[2469,] 3.947766e-06 4.201671e-07 1.055649e-07
[2470,] 5.811420e-06 7.845899e-07 6.457679e-07
[2471,] 4.488406e-06 4.185898e-07 1.108216e-07
[2472,] 4.316522e-06 4.205912e-07 1.088688e-07
[2473,] 4.245676e-06 4.225594e-07 1.078601e-07
[2474,] 5.460907e-06 7.844828e-07 6.158014e-07
[2475,] 5.979191e-06 4.417077e-07 1.166232e-06
[2476,] 5.641635e-06 4.375398e-07 1.049508e-06
[2477,] 5.751135e-06 4.376247e-07 1.066532e-06
[2478,] 6.274806e-06 4.677740e-07 1.133648e-07
[2479,] 5.998355e-06 4.718571e-07 1.109407e-07
[2480,] 4.711111e-07 5.094158e-07 6.918730e-08
[2481,] 5.537894e-06 4.633228e-07 1.093439e-07
[2482,] 4.681309e-07 5.242195e-07 6.974795e-08
[2483,] 5.889361e-06 4.710209e-07 1.103815e-07
[2484,] 5.402285e-06 4.585022e-07 1.092527e-07
[2485,] 2.582656e-07 7.763321e-07 1.018792e-07
[2486,] 5.519175e-06 4.406450e-07 1.076074e-06
[2487,] 1.441891e-05 4.390148e-07 1.583105e-07
[2488,] 6.050080e-06 4.737166e-07 1.107826e-07
[2489,] 3.554426e-07 3.345665e-07 1.209995e-07
[2490,] 6.039264e-06 5.200416e-07 1.040481e-07
[2491,] 4.850956e-07 6.225128e-07 7.220671e-08
[2492,] 3.542039e-07 5.862200e-07 1.042599e-07
[2493,] 5.896376e-06 4.382578e-07 1.099214e-06
[2494,] 5.443503e-06 5.133482e-07 1.012578e-07
[2495,] 6.138450e-06 7.797128e-07 6.788443e-07
[2496,] 6.113175e-06 5.177481e-07 1.047640e-07
[2497,] 1.226163e-07 7.203314e-07 4.798470e-08
[2498,] 5.139590e-06 4.148946e-07 1.132664e-07
[2499,] 5.359224e-06 4.831698e-07 1.050886e-07
[2500,] 5.348880e-06 4.611304e-07 1.083536e-07
[2501,] 5.643472e-06 4.773703e-07 1.077506e-07
[2502,] 5.367485e-06 4.901444e-07 1.041693e-07
[2503,] 5.740123e-06 4.866151e-07 1.070328e-07
[2504,] 5.966204e-06 3.957044e-07 1.322391e-07
[2505,] 5.348472e-06 4.852203e-07 1.047413e-07
[2506,] 6.783792e-06 4.709919e-07 1.158524e-07
[2507,] 5.808678e-06 4.566817e-07 1.350640e-06
[2508,] 5.072755e-06 4.496059e-07 1.130401e-06
[2509,] 6.068085e-06 4.728231e-07 1.112428e-07
[2510,] 3.696657e-07 5.317521e-07 1.149992e-07
[2511,] 5.783147e-06 4.840300e-07 1.076400e-07
[2512,] 5.793134e-06 4.749462e-07 1.091228e-07
[2513,] 3.648128e-07 5.501875e-07 1.133285e-07
[2514,] 6.882923e-06 4.629519e-07 1.184692e-07
[2515,] 6.349040e-06 4.854722e-07 1.107603e-07
[2516,] 4.868021e-06 4.834352e-07 1.015620e-07
[2517,] 5.599763e-06 4.756498e-07 1.077541e-07
[2518,] 5.799991e-06 4.626405e-07 1.112073e-07
[2519,] 5.897192e-06 4.898042e-07 1.075041e-07
[2520,] 6.363559e-06 4.762181e-07 1.124032e-07
[2521,] 5.493547e-06 4.814897e-07 1.062148e-07
[2522,] 5.547226e-06 4.821303e-07 1.064360e-07
[2523,] 5.675689e-06 4.808443e-07 1.074641e-07
[2524,] 5.282482e-06 3.835311e-07 1.299402e-07
[2525,] 5.867256e-06 4.563679e-07 1.127708e-07
[2526,] 5.505986e-06 4.671537e-07 1.084575e-07
[2527,] 5.299859e-06 4.714337e-07 1.063572e-07
[2528,] 4.627664e-06 4.358361e-07 7.069267e-07
[2529,] 3.692100e-07 5.298719e-07 1.144841e-07
[2530,] 5.575333e-06 4.841439e-07 1.063254e-07
[2531,] 5.743583e-06 4.816380e-07 1.077732e-07
[2532,] 5.792141e-06 4.732153e-07 1.094269e-07
[2533,] 5.598735e-06 4.712393e-07 1.084337e-07
[2534,] 5.461251e-06 4.736944e-07 1.071644e-07
[2535,] 6.605368e-06 3.076437e-07 1.733086e-07
[2536,] 5.244338e-07 4.520493e-07 6.615596e-08
[2537,] 5.355063e-06 4.908300e-07 1.040199e-07
[2538,] 5.206414e-06 5.121229e-07 1.003238e-07
[2539,] 5.092385e-07 4.577726e-07 6.649932e-08
[2540,] 4.908229e-07 4.597263e-07 6.683428e-08
[2541,] 5.406795e-06 4.664549e-07 1.079038e-07
[2542,] 5.452150e-06 4.647517e-07 1.084897e-07
[2543,] 5.510542e-06 4.399246e-07 1.066203e-06
[2544,] 5.432034e-06 4.824612e-07 1.056549e-07
[2545,] 4.758108e-06 4.664204e-07 1.033515e-07
[2546,] 6.209527e-06 4.389210e-07 1.157211e-06
[2547,] 5.693918e-06 4.675319e-07 1.096298e-07
[2548,] 4.224347e-07 3.275353e-07 6.534740e-08
[2549,] 3.708008e-07 5.135195e-07 1.129105e-07
[2550,] 4.598035e-06 1.085637e-06 4.267557e-07
[2551,] 1.447043e-07 2.650514e-07 4.195848e-08
[2552,] 1.202642e-07 5.944294e-07 4.380733e-08
[2553,] 4.516180e-06 4.391120e-07 8.173220e-07
[2554,] 2.392058e-07 9.171608e-07 9.409724e-08
[2555,] 1.213991e-07 5.693059e-07 4.476013e-08
[2556,] 3.966298e-06 4.033351e-07 7.221182e-07
[2557,] 3.482021e-07 2.655227e-07 8.193645e-08
[2558,] 4.024878e-07 5.687586e-07 1.314753e-07
[2559,] 3.997533e-07 4.959992e-07 1.210481e-07
[2560,] 1.335569e-07 1.004616e-06 4.360296e-08
[2561,] 4.739064e-07 6.662936e-07 1.897120e-07
[2562,] 1.716295e-07 2.942846e-07 4.997862e-08
[2563,] 3.148140e-07 2.651271e-07 6.982522e-08
[2564,] 2.193794e-07 3.156199e-07 6.390403e-08
[2565,] 1.953525e-07 2.567526e-07 5.383987e-08
[2566,] 3.427359e-07 4.431865e-07 9.161296e-08
[2567,] 4.926922e-07 6.589659e-07 1.913509e-07
[2568,] 3.350387e-07 4.215120e-07 9.570632e-08
[2569,] 3.582282e-07 4.179422e-07 8.455085e-08
[2570,] 3.552973e-07 4.225733e-07 8.556469e-08
[2571,] 3.475527e-07 4.436821e-07 8.981261e-08
[2572,] 3.613430e-07 4.376260e-07 8.580783e-08
[2573,] 3.550721e-07 4.369280e-07 8.683875e-08
[2574,] 3.435168e-07 4.308854e-07 9.018077e-08
[2575,] 3.798311e-07 6.493066e-07 1.185337e-07
[2576,] 3.496750e-07 4.158624e-07 8.627897e-08
[2577,] 3.486280e-07 4.276107e-07 8.774475e-08
[2578,] 3.440222e-07 4.362547e-07 9.033550e-08
[2579,] 2.073676e-07 2.613887e-07 5.559524e-08
[2580,] 2.370101e-07 3.903281e-07 6.097443e-08
[2581,] 2.525225e-07 3.405207e-07 6.440215e-08
[2582,] 2.169995e-07 3.712210e-07 6.249913e-08
[2583,] 2.181360e-07 3.802997e-07 6.232838e-08
[2584,] 2.170871e-07 3.881324e-07 6.348609e-08
[2585,] 2.192548e-07 3.942970e-07 6.270105e-08
[2586,] 2.178863e-07 3.810293e-07 6.255511e-08
[2587,] 2.179831e-07 3.870729e-07 6.284309e-08
[2588,] 2.207448e-07 3.604454e-07 6.013089e-08
[2589,] 2.193277e-07 3.787267e-07 6.162468e-08
[2590,] 2.191226e-07 3.270925e-07 5.891014e-08
[2591,] 2.171092e-07 3.689220e-07 6.233160e-08
[2592,] 2.379455e-07 3.513073e-07 5.995617e-08
[2593,] 3.519236e-07 3.499567e-07 9.124131e-08
[2594,] 2.192308e-07 3.782219e-07 6.164311e-08
[2595,] 2.199428e-07 3.667253e-07 6.068012e-08
[2596,] 2.202544e-07 3.730365e-07 6.087915e-08
[2597,] 2.339217e-07 3.039779e-07 6.699153e-08
[2598,] 6.599595e-07 9.532875e-07 5.378506e-07
[2599,] 1.365397e-06 9.059679e-07 1.108835e-06
[2600,] 9.803259e-07 7.388768e-07 1.566299e-07
[2601,] 1.868936e-07 4.927035e-07 8.078857e-08
[2602,] 1.902576e-07 8.116368e-07 1.077330e-07
[2603,] 3.334069e-07 6.122362e-07 1.753254e-07
[2604,] 3.718463e-07 2.256879e-06 4.460169e-07
[2605,] 3.090835e-07 5.536539e-07 1.654717e-07
[2606,] 3.667123e-07 9.111957e-07 2.642349e-07
[2607,] 3.275458e-07 7.772468e-07 2.493557e-07
[2608,] 3.746876e-07 2.626682e-06 5.567255e-07
[2609,] 1.895797e-07 4.908851e-07 8.295545e-08
[2610,] 3.785963e-07 6.843476e-07 1.515598e-07
[2611,] 3.042985e-07 6.647768e-07 1.833818e-07
[2612,] 1.852519e-07 5.631537e-07 8.471416e-08
[2613,] 1.852341e-07 5.634266e-07 8.471602e-08
[2614,] 1.823533e-07 5.197692e-07 4.639027e-08
[2615,] 1.798278e-07 3.010263e-07 4.631389e-08
[2616,] 1.869169e-07 5.104545e-07 8.229161e-08
[2617,] 3.797998e-07 1.982460e-06 4.284553e-07
[2618,] 3.750227e-07 2.036520e-06 4.261357e-07
[2619,] 2.457780e-07 3.703635e-07 7.539128e-08
[2620,] 3.539413e-07 2.126956e-06 4.014954e-07
[2621,] 3.511911e-07 2.063050e-06 3.823020e-07
[2622,] 2.421762e-07 3.594483e-07 7.004216e-08
[2623,] 2.414512e-07 3.684598e-07 7.328445e-08
[2624,] 2.418936e-07 3.330766e-07 6.896886e-08
[2625,] 1.471524e-06 6.124766e-07 5.174378e-07
[2626,] 2.445808e-07 2.909700e-07 6.536346e-08
[2627,] 2.307630e-07 2.795393e-07 6.366447e-08
[2628,] 2.352343e-07 3.300093e-07 6.613060e-08
[2629,] 2.280574e-07 2.796324e-07 6.144444e-08
[2630,] 3.773969e-07 1.092940e-06 2.889464e-07
[2631,] 2.333073e-07 3.137985e-07 6.464915e-08
[2632,] 2.340733e-07 3.201250e-07 6.533271e-08
[2633,] 2.349219e-07 3.416228e-07 6.697173e-08
[2634,] 2.694659e-07 3.416400e-07 7.806136e-08
[2635,] 4.161911e-07 1.894786e-06 4.544226e-07
[2636,] 2.361453e-07 3.423730e-07 6.825412e-08
[2637,] 2.339117e-07 3.144929e-07 6.481654e-08
[2638,] 2.340530e-07 3.161881e-07 6.484632e-08
[2639,] 2.262394e-07 2.866512e-07 5.999378e-08
[2640,] 5.124207e-07 3.404819e-07 1.689897e-07
[2641,] 4.146913e-07 3.929653e-07 1.712500e-07
[2642,] 1.916517e-07 2.615440e-07 5.150305e-08
[2643,] 2.198268e-07 2.550184e-07 5.686208e-08
[2644,] 1.647681e-07 3.028453e-07 4.557426e-08
[2645,] 2.325144e-07 3.254553e-07 6.589461e-08
[2646,] 2.347489e-07 3.209453e-07 6.576102e-08
[2647,] 2.291371e-07 2.591252e-07 5.816617e-08
[2648,] 2.281550e-07 2.610573e-07 5.810904e-08
[2649,] 4.395713e-07 2.456862e-06 5.814481e-07
[2650,] 2.280629e-07 2.838766e-07 6.031956e-08
[2651,] 1.640926e-07 2.700364e-07 4.595636e-08
[2652,] 2.367001e-07 3.376848e-07 6.853452e-08
[2653,] 1.388754e-06 6.747259e-07 7.989367e-07
[2654,] 1.390708e-06 7.359235e-07 8.953380e-07
[2655,] 2.359107e-07 3.504614e-07 6.913554e-08
[2656,] 2.373508e-07 3.556365e-07 6.771814e-08
[2657,] 2.278849e-07 2.852735e-07 6.154767e-08
[2658,] 1.560973e-07 2.811205e-07 4.563567e-08
[2659,] 1.469511e-06 6.661121e-07 8.303681e-07
[2660,] 2.352390e-07 3.507987e-07 6.765671e-08
[2661,] 5.727165e-07 2.158284e-06 8.111806e-07
[2662,] 1.608200e-06 5.682736e-07 6.736785e-07
[2663,] 2.349971e-07 3.475449e-07 6.727492e-08
[2664,] 3.837974e-07 3.314989e-07 1.456834e-07
[2665,] 2.383231e-07 3.537614e-07 6.761319e-08
[2666,] 2.365465e-07 3.423574e-07 6.603213e-08
[2667,] 2.458392e-07 3.311975e-07 6.724803e-08
[2668,] 2.383589e-07 3.504362e-07 6.738826e-08
[2669,] 1.803615e-07 3.398189e-07 4.614557e-08
[2670,] 5.740316e-07 2.640708e-07 1.324506e-07
[2671,] 4.888091e-07 1.102464e-06 3.825491e-07
[2672,] 1.625651e-07 3.164338e-07 4.586825e-08
[2673,] 1.633548e-07 3.053287e-07 4.570573e-08
[2674,] 1.659096e-07 4.382624e-07 4.937818e-08
[2675,] 5.147003e-07 1.076374e-06 3.973801e-07
[2676,] 1.602495e-07 2.952258e-07 4.577151e-08
[2677,] 1.598520e-07 2.774672e-07 4.547236e-08
[2678,] 1.619166e-07 4.344572e-07 5.405358e-08
[2679,] 4.337768e-07 1.251294e-06 1.205888e-07
[2680,] 1.683991e-07 3.384618e-07 4.588755e-08
[2681,] 1.682087e-07 4.205223e-07 4.966714e-08
[2682,] 1.620515e-07 4.495356e-07 5.284159e-08
[2683,] 1.640982e-07 2.798402e-07 4.541617e-08
[2684,] 1.623778e-07 3.081829e-07 4.575917e-08
[2685,] 3.154492e-07 3.523385e-07 8.819247e-08
[2686,] 1.607718e-07 3.071739e-07 4.588828e-08
[2687,] 1.639722e-07 4.513704e-07 5.037527e-08
[2688,] 1.639480e-07 4.230752e-07 4.995382e-08
[2689,] 4.547002e-07 3.410397e-07 1.321097e-07
[2690,] 8.337196e-07 1.016227e-06 7.058080e-07
[2691,] 1.621238e-07 4.358984e-07 5.343049e-08
[2692,] 1.574947e-07 2.911882e-07 4.654602e-08
[2693,] 1.577267e-07 2.900745e-07 4.642141e-08
[2694,] 1.597828e-07 2.903064e-07 4.571783e-08
[2695,] 8.078891e-07 1.084158e-06 7.166264e-07
[2696,] 9.736259e-07 1.053237e-06 8.777897e-07
[2697,] 1.573719e-07 2.961451e-07 4.683706e-08
[2698,] 2.321859e-06 7.618571e-07 1.660920e-06
[2699,] 1.917328e-07 2.843676e-07 6.000453e-08
[2700,] 2.124617e-07 4.352262e-07 8.619878e-08
[2701,] 2.263504e-06 8.184368e-07 1.770825e-06
[2702,] 2.149716e-07 4.343297e-07 8.885032e-08
[2703,] 1.896289e-07 5.081324e-07 8.099484e-08
[2704,] 1.851421e-07 5.102227e-07 7.651250e-08
[2705,] 1.656482e-07 3.713269e-07 5.550577e-08
[2706,] 4.937176e-07 2.718765e-07 7.965248e-08
[2707,] 1.740509e-07 3.306769e-07 5.957622e-08
[2708,] 1.894880e-07 5.487276e-07 8.470684e-08
[2709,] 1.192799e-06 1.264167e-06 1.369514e-06
[2710,] 4.011521e-07 6.292851e-07 1.095153e-07
[2711,] 2.198596e-07 1.155211e-06 1.661139e-07
[2712,] 1.329549e-06 4.567705e-06 5.684315e-06
[2713,] 1.163229e-06 1.336689e-06 1.393946e-06
[2714,] 2.563688e-07 3.575053e-07 7.992189e-08
[2715,] 1.622305e-07 2.832285e-07 4.950783e-08
[2716,] 2.108192e-07 1.031901e-06 1.454704e-07
[2717,] 1.643552e-07 3.455864e-07 5.538041e-08
[2718,] 1.109483e-06 4.132650e-07 2.799290e-07
[2719,] 2.163321e-07 1.129178e-06 1.594860e-07
[2720,] 2.170289e-07 1.146058e-06 1.615836e-07
[2721,] 1.630528e-07 3.254142e-07 5.295744e-08
[2722,] 2.213175e-07 1.051600e-06 1.593842e-07
[2723,] 2.160295e-07 1.000639e-06 1.490436e-07
[2724,] 2.076731e-07 9.692588e-07 1.365774e-07
[2725,] 1.648812e-07 3.180259e-07 5.405378e-08
[2726,] 2.080517e-07 4.137175e-07 8.877619e-08
[2727,] 2.372741e-07 3.507661e-07 7.226751e-08
[2728,] 6.576083e-07 2.449565e-07 8.619174e-08
[2729,] 1.673102e-07 3.703935e-07 5.719272e-08
[2730,] 3.623301e-06 6.550442e-07 1.564631e-06
[2731,] 9.804043e-07 2.448550e-07 9.665350e-08
[2732,] 2.281867e-07 3.708279e-07 6.959338e-08
[2733,] 1.354490e-06 2.557601e-07 1.312064e-07
[2734,] 1.152604e-06 2.576238e-07 1.262944e-07
[2735,] 2.270674e-07 3.691762e-07 6.840601e-08
[2736,] 1.165287e-06 1.083033e-06 1.167991e-06
[2737,] 1.623642e-07 3.071300e-07 5.099843e-08
[2738,] 5.200511e-07 2.445449e-07 7.976812e-08
[2739,] 7.039879e-07 5.545141e-07 2.383608e-07
[2740,] 5.708831e-07 6.290349e-07 4.003580e-07
[2741,] 3.867397e-07 2.852271e-07 1.110592e-07
[2742,] 8.355788e-07 1.119859e-06 9.611856e-07
[2743,] 8.212506e-07 6.184368e-07 5.652838e-07
[2744,] 7.723085e-07 1.090301e-06 8.530409e-07
[2745,] 4.752462e-07 6.105712e-07 1.238439e-07
[2746,] 4.725403e-07 6.110689e-07 1.231515e-07
[2747,] 8.152845e-07 1.080081e-06 9.025094e-07
[2748,] 8.144315e-07 1.185024e-06 9.818742e-07
[2749,] 1.019901e-06 1.473106e-06 1.320310e-06
[2750,] 8.117902e-07 1.057161e-06 8.799593e-07
[2751,] 5.403617e-07 3.702447e-07 2.137602e-07
[2752,] 5.837585e-07 6.284576e-07 4.094640e-07
[2753,] 8.654472e-07 1.205781e-06 1.073235e-06
[2754,] 8.080794e-07 1.076452e-06 8.901081e-07
[2755,] 1.611952e-07 3.094485e-07 5.037592e-08
[2756,] 1.620439e-07 3.147856e-07 5.133850e-08
[2757,] 5.749075e-07 5.379148e-07 3.424824e-07
[2758,] 5.374366e-07 6.880282e-07 4.093520e-07
[2759,] 5.727008e-07 6.036328e-07 3.851627e-07
[2760,] 8.170601e-07 1.084472e-06 9.083748e-07
[2761,] 8.045029e-07 1.095232e-06 8.998531e-07
[2762,] 8.437824e-07 1.112090e-06 9.663822e-07
[2763,] 8.296080e-07 1.306232e-06 1.102083e-06
[2764,] 5.989685e-07 5.977110e-07 4.001890e-07
[2765,] 5.992270e-07 5.919169e-07 3.963120e-07
[2766,] 3.908000e-07 2.778537e-07 1.082018e-07
[2767,] 1.918898e-06 6.178264e-07 7.243157e-07
[2768,] 5.908520e-07 5.731398e-07 3.773009e-07
[2769,] 1.619182e-07 3.026245e-07 5.038673e-08
[2770,] 5.996609e-07 8.673567e-07 5.447330e-07
[2771,] 4.791674e-07 2.867988e-07 1.342342e-07
[2772,] 6.002267e-07 8.583250e-07 5.401445e-07
[2773,] 5.976449e-07 6.810060e-07 4.566512e-07
[2774,] 3.813910e-07 2.708216e-07 1.015904e-07
[2775,] 8.595869e-07 1.075189e-06 9.569834e-07
[2776,] 8.282704e-07 1.095683e-06 9.321189e-07
[2777,] 1.005495e-06 1.053647e-06 9.550684e-07
[2778,] 8.678865e-07 1.078975e-06 9.709830e-07
[2779,] 8.174249e-07 1.051904e-06 8.830587e-07
[2780,] 8.562645e-07 1.073716e-06 9.512653e-07
[2781,] 8.069154e-07 1.095687e-06 9.033494e-07
[2782,] 2.540911e-07 5.729629e-07 7.807905e-08
[2783,] 9.308420e-07 2.165217e-06 1.884042e-06
[2784,] 1.627050e-07 3.023711e-07 5.070901e-08
[2785,] 4.494019e-07 6.231407e-07 3.010241e-07
[2786,] 8.469128e-07 2.434130e-06 1.830599e-06
[2787,] 8.489778e-07 2.237169e-06 1.712636e-06
[2788,] 9.554656e-07 2.729627e-06 2.342601e-06
[2789,] 9.440154e-07 2.093036e-06 1.865384e-06
[2790,] 2.530491e-07 3.321389e-07 7.135003e-08
[2791,] 6.358859e-07 6.627077e-07 4.361411e-07
[2792,] 9.912829e-07 1.736547e-06 1.701637e-06
[2793,] 8.144350e-07 8.255091e-07 7.564998e-07
[2794,] 5.993290e-07 6.056808e-07 4.031338e-07
[2795,] 5.854058e-07 6.023853e-07 3.907077e-07
[2796,] 8.934640e-07 2.217086e-06 1.822264e-06
[2797,] 2.404508e-07 3.546957e-07 6.953634e-08
[2798,] 5.940986e-07 7.759773e-07 5.130064e-07
[2799,] 4.442517e-07 3.617228e-07 8.027371e-08
[2800,] 3.656242e-07 5.207936e-07 2.052198e-07
[2801,] 6.205325e-07 3.179626e-07 7.833606e-08
[2802,] 1.470980e-06 5.102844e-07 5.565776e-07
[2803,] 1.569085e-06 6.956827e-07 1.084442e-06
[2804,] 8.124192e-07 3.011991e-07 2.134150e-07
[2805,] 3.000679e-06 6.952407e-07 5.466374e-07
[2806,] 1.467178e-07 3.963644e-07 4.532728e-08
[2807,] 9.281258e-07 3.670925e-07 3.661367e-07
[2808,] 1.130940e-06 2.439577e-07 1.538256e-07
[2809,] 1.640084e-07 3.193225e-07 5.365215e-08
[2810,] 1.266510e-06 2.435640e-07 1.665260e-07
[2811,] 2.188381e-06 4.424502e-07 8.011354e-07
[2812,] 1.102640e-06 2.801681e-07 2.644310e-07
[2813,] 3.548442e-07 3.747250e-07 7.743114e-08
[2814,] 1.686245e-07 3.109860e-07 5.546290e-08
[2815,] 1.359135e-06 2.888697e-07 3.290470e-07
[2816,] 2.879028e-06 6.076868e-07 1.868287e-06
[2817,] 2.705365e-06 6.131844e-07 1.777935e-06
[2818,] 2.830184e-06 5.918378e-07 1.774841e-06
[2819,] 1.691576e-06 4.417673e-07 3.687046e-07
[2820,] 4.658607e-07 4.915170e-07 1.494356e-07
[2821,] 4.658299e-07 4.914587e-07 1.493930e-07
[2822,] 1.744241e-06 4.693319e-07 5.344039e-07
[2823,] 1.701430e-06 4.770342e-07 5.476722e-07
[2824,] 1.805634e-06 4.770412e-07 5.787206e-07
[2825,] 1.757249e-06 4.738607e-07 5.539893e-07
[2826,] 7.532696e-07 3.353332e-07 1.068164e-07
[2827,] 1.281804e-06 3.289683e-07 4.061090e-07
[2828,] 4.570085e-07 5.014979e-07 1.518860e-07
[2829,] 2.753198e-06 6.158042e-07 1.818826e-06
[2830,] 2.631079e-06 4.463112e-07 9.684803e-07
[2831,] 1.250440e-06 3.317630e-07 4.027871e-07
[2832,] 1.687845e-06 4.721335e-07 5.292341e-07
[2833,] 3.301204e-07 2.515145e-07 7.011873e-08
[2834,] 1.510116e-07 3.416595e-07 5.086814e-08
[2835,] 1.813838e-06 4.500363e-07 5.150963e-07
[2836,] 1.294970e-06 2.628424e-07 1.329861e-07
[2837,] 1.146460e-06 2.571289e-07 1.425835e-07
[2838,] 1.226965e-06 3.738526e-07 1.086799e-07
[2839,] 4.431359e-07 4.828063e-07 1.376182e-07
[2840,] 4.421269e-07 4.795070e-07 1.352206e-07
[2841,] 1.633436e-07 2.893918e-07 5.104527e-08
[2842,] 1.187772e-06 2.632451e-07 1.347412e-07
[2843,] 1.122134e-06 2.648548e-07 1.272704e-07
[2844,] 1.259514e-06 2.643840e-07 1.285147e-07
[2845,] 1.168938e-06 2.781576e-07 1.128172e-07
[2846,] 1.197837e-06 2.640614e-07 1.826441e-07
[2847,] 8.120266e-07 7.441724e-07 3.711276e-07
[2848,] 1.175916e-06 2.636558e-07 1.769253e-07
[2849,] 1.085712e-06 2.611292e-07 1.327323e-07
[2850,] 1.574776e-06 4.454498e-07 4.370677e-07
[2851,] 1.255348e-06 2.638981e-07 1.871149e-07
[2852,] 9.649530e-07 3.172916e-07 9.076667e-08
[2853,] 1.283888e-06 2.825004e-07 1.149357e-07
[2854,] 9.518327e-07 2.793480e-07 1.011486e-07
[2855,] 1.046741e-06 2.669959e-07 1.717237e-07
[2856,] 1.313457e-06 3.732509e-07 1.188102e-07
[2857,] 4.396185e-07 4.909090e-07 1.402830e-07
[2858,] 1.256527e-06 3.662525e-07 1.186165e-07
[2859,] 5.425495e-07 6.032454e-07 1.352352e-07
[2860,] 1.186140e-06 2.440578e-07 1.552385e-07
[2861,] 1.602060e-07 3.152450e-07 5.001407e-08
[2862,] 1.299518e-06 3.628762e-07 1.218382e-07
[2863,] 1.630331e-07 3.092799e-07 5.217550e-08
[2864,] 1.633533e-07 3.162931e-07 5.292350e-08
[2865,] 1.373381e-06 2.602845e-07 1.422091e-07
[2866,] 2.138540e-06 4.407499e-07 5.512689e-07
[2867,] 1.469158e-06 2.592860e-07 1.515150e-07
[2868,] 7.288462e-07 3.162807e-07 1.854122e-07
[2869,] 1.682828e-07 2.504099e-07 4.907549e-08
[2870,] 1.324648e-06 4.487253e-07 3.553835e-07
[2871,] 1.212245e-06 4.589871e-07 3.539100e-07
[2872,] 2.533450e-07 6.245552e-07 8.332339e-08
[2873,] 1.816589e-07 4.260251e-07 5.139897e-08
[2874,] 4.519733e-07 5.054719e-07 1.467412e-07
[2875,] 1.783999e-07 3.500172e-07 5.016919e-08
[2876,] 1.166411e-06 4.556311e-07 3.320692e-07
[2877,] 4.600097e-07 6.765185e-07 1.928436e-07
[2878,] 1.365226e-06 4.454175e-07 3.526167e-07
[2879,] 1.772234e-07 3.180677e-07 4.982433e-08
[2880,] 1.246998e-06 4.573295e-07 3.576885e-07
[2881,] 1.277471e-06 2.991229e-07 2.602785e-07
[2882,] 1.279079e-06 4.604554e-07 3.713655e-07
[2883,] 8.000555e-07 3.558292e-07 1.639810e-07
[2884,] 4.656983e-07 4.992252e-07 1.476212e-07
[2885,] 1.634231e-07 3.727129e-07 5.690111e-08
[2886,] 1.485993e-07 2.609087e-07 4.495336e-08
[2887,] 5.289177e-07 3.524658e-07 1.169719e-07
[2888,] 1.824326e-07 2.441173e-07 4.955279e-08
[2889,] 1.621551e-07 2.486413e-07 4.642384e-08
[2890,] 1.627810e-07 2.487816e-07 4.666235e-08
[2891,] 1.649929e-07 2.494721e-07 4.745572e-08
[2892,] 3.477167e-07 7.764976e-07 8.985878e-08
[2893,] 1.627547e-07 2.747998e-07 4.916131e-08
[2894,] 3.239033e-07 2.959067e-07 8.079281e-08
[2895,] 1.631126e-07 2.699764e-07 4.898456e-08
[2896,] 6.511465e-07 3.861844e-07 1.860784e-07
[2897,] 1.258289e-06 2.966394e-07 1.811832e-07
[2898,] 1.620883e-07 2.481924e-07 4.631188e-08
[2899,] 1.625072e-07 2.487599e-07 4.658874e-08
[2900,] 1.619148e-07 2.713779e-07 4.831770e-08
[2901,] 1.665801e-07 2.456338e-07 4.698548e-08
[2902,] 1.164283e-06 3.001755e-07 2.246898e-07
[2903,] 1.612253e-07 2.570205e-07 4.654128e-08
[2904,] 1.183273e-06 3.065954e-07 2.492608e-07
[2905,] 1.208413e-06 5.040856e-07 4.476116e-07
[2906,] 1.396217e-06 2.981810e-07 1.958969e-07
[2907,] 1.258036e-06 2.963306e-07 1.995265e-07
[2908,] 3.875581e-07 2.808252e-07 9.952480e-08
[2909,] 1.381951e-06 4.787382e-07 4.576626e-07
[2910,] 9.201103e-07 3.053916e-07 2.029694e-07
[2911,] 7.943197e-07 3.090741e-07 1.461320e-07
[2912,] 1.177629e-06 4.792317e-07 3.892103e-07
[2913,] 3.679464e-07 4.859295e-07 8.460460e-08
[2914,] 5.496798e-07 3.259957e-07 7.394433e-08
[2915,] 6.647155e-07 5.926564e-07 5.718668e-08
[2916,] 1.544451e-07 3.179538e-07 4.915203e-08
[2917,] 1.683388e-07 3.950278e-07 6.195732e-08
[2918,] 3.985871e-07 4.338899e-07 9.950038e-08
[2919,] 3.996918e-07 4.343418e-07 9.952747e-08
[2920,] 4.661815e-07 3.049808e-07 7.213784e-08
[2921,] 3.905084e-07 2.604070e-07 8.070058e-08
[2922,] 4.000263e-07 2.616187e-07 8.020725e-08
[2923,] 2.674656e-07 3.225298e-07 5.230278e-08
[2924,] 1.656629e-07 3.508327e-07 5.793158e-08
[2925,] 1.192653e-06 4.704044e-07 3.653133e-07
[2926,] 1.501187e-06 4.642572e-07 4.270133e-07
[2927,] 1.744186e-06 3.368610e-07 2.412435e-07
[2928,] 4.408772e-07 3.079777e-07 1.337764e-07
[2929,] 2.472041e-07 3.177287e-07 6.554775e-08
[2930,] 1.954708e-07 1.052564e-06 3.661293e-08
[2931,] 1.966663e-07 1.044645e-06 3.666303e-08
[2932,] 1.899478e-07 7.722532e-07 3.971002e-08
[2933,] 1.976076e-07 1.050619e-06 3.667154e-08
[2934,] 1.865215e-07 1.258261e-06 3.624308e-08
[2935,] 1.930604e-07 1.085795e-06 3.646409e-08
[2936,] 1.971695e-07 1.016517e-06 3.670901e-08
[2937,] 1.916613e-07 1.290771e-06 3.629332e-08
[2938,] 1.987943e-07 1.067793e-06 3.662682e-08
[2939,] 1.940852e-07 1.211164e-06 3.638751e-08
[2940,] 1.960309e-07 1.234157e-06 3.639097e-08
[2941,] 1.944764e-07 1.362829e-06 3.629806e-08
[2942,] 1.940012e-07 1.103273e-06 3.647053e-08
[2943,] 1.900798e-07 1.076573e-06 3.640874e-08
[2944,] 1.904561e-07 1.325600e-06 3.626516e-08
[2945,] 1.961172e-07 1.110944e-06 3.650730e-08
[2946,] 1.952619e-07 1.088018e-06 3.651199e-08
[2947,] 1.915189e-07 1.121787e-06 3.639634e-08
[2948,] 2.074292e-07 9.949749e-07 3.706074e-08
[2949,] 1.604336e-07 1.123665e-06 3.621061e-08
[2950,] 3.131965e-07 6.674330e-07 9.191179e-08
[2951,] 2.591645e-07 1.347856e-05 3.685710e-08
[2952,] 3.416060e-07 5.909785e-07 1.049402e-07
[2953,] 1.969557e-07 1.039072e-06 3.666757e-08
[2954,] 2.629361e-07 1.361265e-05 3.692628e-08
[2955,] 1.981654e-07 8.894919e-07 3.697507e-08
[2956,] 1.909507e-07 9.502418e-07 3.663614e-08
[2957,] 1.955083e-07 9.492396e-07 3.676854e-08
[2958,] 1.905562e-07 9.669636e-07 3.660085e-08
[2959,] 1.755378e-07 1.285661e-06 3.593665e-08
[2960,] 1.922901e-07 9.897846e-07 3.661686e-08
[2961,] 2.120785e-07 1.317106e-06 3.674710e-08
[2962,] 1.875792e-07 7.795079e-07 3.911932e-08
[2963,] 1.861885e-07 7.621768e-07 3.946468e-08
[2964,] 1.947059e-07 1.312035e-06 3.638106e-08
[2965,] 1.310628e-07 2.254491e-06 3.883856e-08
[2966,] 2.188154e-07 2.829812e-06 3.642279e-08
[2967,] 2.191141e-07 1.152759e-06 3.712941e-08
[2968,] 1.178161e-06 4.622756e-07 1.058718e-07
[2969,] 2.440504e-07 2.732369e-07 5.206625e-08
[2970,] 3.587322e-07 2.946062e-06 4.229172e-08
[2971,] 2.218957e-07 6.737727e-07 4.272201e-08
[2972,] 3.564415e-07 2.675962e-06 4.245561e-08
[2973,] 2.918584e-07 2.078829e-06 3.916355e-08
[2974,] 3.376514e-07 2.619343e-06 4.213793e-08
[2975,] 3.515009e-07 2.571166e-06 4.244127e-08
[2976,] 3.425603e-07 2.530546e-06 4.231350e-08
[2977,] 2.261721e-07 6.720338e-07 4.312074e-08
[2978,] 3.431659e-07 2.801208e-06 4.209441e-08
[2979,] 3.301330e-07 2.640376e-06 4.197972e-08
[2980,] 1.576905e-07 3.633947e-07 4.677693e-08
[2981,] 1.580890e-07 3.207200e-07 4.565259e-08
[2982,] 2.835019e-07 5.281715e-06 3.608327e-08
[2983,] 3.403604e-07 2.684800e-06 4.213373e-08
[2984,] 3.886394e-07 2.779329e-06 4.302498e-08
[2985,] 3.527394e-07 2.684362e-06 4.237840e-08
[2986,] 3.372896e-07 2.390225e-06 4.232322e-08
[2987,] 1.613156e-07 3.409037e-07 4.828659e-08
[2988,] 3.371914e-07 2.536774e-06 4.218791e-08
[2989,] 3.706286e-07 3.044062e-06 4.242637e-08
[2990,] 3.777369e-07 2.986630e-06 4.261109e-08
[2991,] 3.734277e-07 2.916900e-06 4.260451e-08
[2992,] 3.669337e-07 2.958475e-06 4.242507e-08
[2993,] 3.750012e-07 2.973961e-06 4.256967e-08
[2994,] 5.937641e-07 3.737845e-06 4.316055e-08
[2995,] 1.955290e-07 2.794104e-07 4.925366e-08
[2996,] 6.535973e-07 1.631169e-06 5.485931e-08
[2997,] 3.736809e-07 2.322023e-06 4.319801e-08
[2998,] 3.799139e-07 1.969322e-06 4.393628e-08
[2999,] 3.630348e-07 2.082380e-06 4.328501e-08
[3000,] 6.867622e-07 2.891815e-06 4.683960e-08
[3001,] 2.048306e-07 3.181591e-07 4.873225e-08
[3002,] 3.484847e-07 2.080487e-06 4.291602e-08
[3003,] 1.997269e-07 3.469160e-07 4.709154e-08
[3004,] 3.798376e-07 1.832214e-06 4.421531e-08
[3005,] 2.109994e-07 3.021079e-07 5.092903e-08
[3006,] 4.445701e-07 2.631755e-06 4.108107e-08
[3007,] 5.734638e-07 1.497189e-06 4.875803e-08
[3008,] 6.347514e-07 1.387069e-06 5.428895e-08
[3009,] 6.074190e-07 1.482089e-06 5.262824e-08
[3010,] 6.218760e-07 1.987248e-06 5.227896e-08
[3011,] 6.032900e-07 1.787380e-06 5.253428e-08
[3012,] 6.697281e-07 1.572290e-06 5.265610e-08
[3013,] 1.978429e-07 3.271063e-07 5.373975e-08
[3014,] 3.544153e-07 2.462870e-06 4.259431e-08
[3015,] 1.938191e-07 3.318920e-07 5.245935e-08
[3016,] 6.110119e-07 4.152081e-06 4.275586e-08
[3017,] 1.785087e-07 3.237745e-07 5.704084e-08
[3018,] 5.183501e-07 3.353698e-06 4.170890e-08
[3019,] 3.702592e-07 7.960331e-07 5.460386e-08
[3020,] 2.236719e-07 6.083542e-07 5.295134e-08
[3021,] 2.301954e-07 6.452267e-07 5.316970e-08
[3022,] 2.781786e-07 5.619912e-07 5.028698e-08
[3023,] 1.945536e-07 5.634319e-07 4.240554e-08
[3024,] 2.425392e-07 6.682858e-07 5.448363e-08
[3025,] 3.010551e-07 4.360551e-07 5.821626e-08
[3026,] 2.483592e-07 2.577096e-07 6.052246e-08
[3027,] 3.048032e-07 4.404189e-07 5.845162e-08
[3028,] 2.297650e-07 6.290276e-07 5.360723e-08
[3029,] 1.371974e-07 2.467910e-07 4.097766e-08
[3030,] 1.474763e-07 2.657391e-07 4.332443e-08
[3031,] 1.464808e-07 2.659222e-07 4.353627e-08
[3032,] 1.758725e-07 5.121964e-07 4.723339e-08
[3033,] 1.615646e-07 5.970025e-07 4.439183e-08
[3034,] 2.456268e-07 3.237550e-07 7.651078e-08
[3035,] 2.041239e-07 3.061494e-07 4.722739e-08
[3036,] 1.899488e-07 7.079312e-07 4.595026e-08
[3037,] 2.245744e-07 3.291013e-07 5.531381e-08
[3038,] 1.513421e-07 2.516761e-07 4.669172e-08
[3039,] 4.439774e-07 4.740213e-07 9.708270e-08
[3040,] 2.897303e-07 4.457996e-07 6.451604e-08
[3041,] 4.367060e-07 5.813347e-07 1.114554e-07
[3042,] 1.522758e-07 2.459427e-07 4.548326e-08
[3043,] 1.511189e-07 2.459642e-07 4.512978e-08
[3044,] 2.700421e-07 3.042036e-07 7.587562e-08
[3045,] 1.342111e-07 2.558739e-07 4.101958e-08
[3046,] 1.598594e-07 6.879286e-07 4.378187e-08
[3047,] 1.520386e-07 4.142072e-07 4.129820e-08
[3048,] 1.461767e-07 4.426344e-07 4.086602e-08
[3049,] 1.514816e-07 6.504761e-07 4.320216e-08
[3050,] 1.480559e-07 2.701349e-07 4.762767e-08
[3051,] 1.548353e-07 3.658154e-07 5.437120e-08
[3052,] 1.511485e-07 2.720418e-07 4.890484e-08
[3053,] 1.382252e-07 9.106533e-07 4.557936e-08
[3054,] 1.474248e-07 3.090124e-07 4.993200e-08
[3055,] 1.559157e-07 2.579874e-07 4.748277e-08
[3056,] 1.596948e-07 4.066413e-07 5.952882e-08
[3057,] 1.569557e-07 2.895333e-07 5.377733e-08
[3058,] 1.998579e-07 3.408301e-07 4.768176e-08
[3059,] 1.505207e-07 2.628215e-07 4.705765e-08
[3060,] 1.514531e-07 2.581823e-07 4.631627e-08
[3061,] 1.411789e-07 4.127115e-07 3.727472e-08
[3062,] 1.539444e-07 5.377589e-07 5.812373e-08
[3063,] 6.451410e-07 2.591293e-07 1.396598e-07
[3064,] 1.582206e-07 2.617078e-07 4.692359e-08
[3065,] 1.461488e-07 2.721915e-07 4.729221e-08
[3066,] 1.454089e-07 3.425484e-07 4.991707e-08
[3067,] 1.644725e-07 3.008949e-07 5.540598e-08
[3068,] 7.106390e-07 3.221215e-07 1.318502e-07
[3069,] 1.781603e-07 3.539843e-07 4.361103e-08
[3070,] 3.591966e-07 4.621830e-07 1.071696e-07
[3071,] 1.564011e-07 3.077368e-07 5.343981e-08
[3072,] 1.481628e-07 3.171518e-07 5.097293e-08
[3073,] 2.019678e-07 3.561505e-07 4.706682e-08
[3074,] 1.474832e-07 3.529862e-07 5.161121e-08
[3075,] 4.219666e-07 3.592344e-07 9.843385e-08
[3076,] 1.440839e-07 4.979767e-07 5.157765e-08
[3077,] 1.430725e-07 5.602358e-07 5.316105e-08
[3078,] 1.313849e-07 4.729333e-07 4.438579e-08
[3079,] 1.435513e-07 6.282640e-07 5.967201e-08
[3080,] 3.421250e-07 2.603561e-07 9.113938e-08
[3081,] 1.399101e-07 2.641876e-07 4.317301e-08
[3082,] 1.384046e-07 2.649844e-07 4.224928e-08
[3083,] 1.410333e-07 5.357727e-07 3.657301e-08
[3084,] 1.332735e-07 2.601326e-07 3.867994e-08
[3085,] 1.409508e-07 5.147295e-07 5.078941e-08
[3086,] 1.412078e-07 3.969662e-07 5.017976e-08
[3087,] 4.470853e-07 4.611064e-07 1.466295e-07
[3088,] 1.461726e-07 5.197752e-07 5.384492e-08
[3089,] 1.468334e-07 4.865397e-07 5.310601e-08
[3090,] 1.444877e-07 4.277686e-07 4.672976e-08
[3091,] 1.444870e-07 4.285230e-07 4.674848e-08
[3092,] 1.476581e-07 5.112932e-07 5.437697e-08
[3093,] 1.470621e-07 2.914733e-07 4.711719e-08
[3094,] 4.696633e-07 5.264189e-07 1.608208e-07
[3095,] 1.358183e-07 2.645785e-07 4.188309e-08
[3096,] 1.499638e-07 2.993469e-07 4.917615e-08
[3097,] 1.486539e-07 3.975263e-07 5.418754e-08
[3098,] 1.387542e-07 2.639709e-07 4.207647e-08
[3099,] 1.463656e-07 4.761801e-07 5.446880e-08
[3100,] 1.463794e-07 6.247911e-07 6.394389e-08
[3101,] 1.486950e-07 6.616380e-07 6.667586e-08
[3102,] 1.554533e-07 7.147229e-07 6.881754e-08
[3103,] 3.841952e-07 4.891241e-07 1.220179e-07
[3104,] 1.297490e-07 8.176886e-07 3.627272e-08
[3105,] 5.765949e-07 4.774522e-07 1.120835e-07
[3106,] 1.588169e-07 6.716651e-07 6.986999e-08
[3107,] 3.995200e-07 3.307925e-07 1.046531e-07
[3108,] 1.533786e-07 6.693982e-07 7.068912e-08
[3109,] 1.402071e-07 3.283016e-07 4.873314e-08
[3110,] 1.605314e-07 6.896419e-07 7.090909e-08
[3111,] 1.601551e-07 6.516885e-07 6.930229e-08
[3112,] 1.514026e-07 6.113620e-07 6.216101e-08
[3113,] 1.655362e-07 7.223876e-07 7.425256e-08
[3114,] 1.381411e-07 3.997112e-07 5.034136e-08
[3115,] 1.376067e-07 3.948481e-07 4.976569e-08
[3116,] 1.399653e-07 3.472335e-07 4.731892e-08
[3117,] 1.576000e-07 4.971321e-07 6.046615e-08
[3118,] 1.626072e-07 3.475542e-07 5.922441e-08
[3119,] 1.613710e-07 3.538825e-07 5.926432e-08
[3120,] 1.651056e-07 3.525345e-07 6.086216e-08
[3121,] 1.706918e-07 4.155475e-07 5.780054e-08
[3122,] 1.563917e-07 4.286606e-07 6.336166e-08
[3123,] 1.724568e-07 3.482548e-07 6.369275e-08
[3124,] 1.619299e-07 3.814516e-07 5.949067e-08
[3125,] 4.189719e-07 2.638788e-07 7.599981e-08
[3126,] 1.420669e-07 8.711358e-07 3.613722e-08
[3127,] 1.602525e-07 3.866436e-07 5.922835e-08
[3128,] 7.321532e-07 5.133375e-07 2.463797e-07
[3129,] 1.584567e-07 5.033123e-07 6.119690e-08
[3130,] 1.377483e-07 3.859202e-07 5.067816e-08
[3131,] 3.184270e-07 4.206323e-07 8.439093e-08
[3132,] 1.522913e-07 4.175486e-07 5.730725e-08
[3133,] 1.916684e-07 4.006869e-07 7.415036e-08
[3134,] 5.183666e-07 3.056912e-07 1.257420e-07
[3135,] 1.707829e-07 4.869982e-07 6.639820e-08
[3136,] 4.944011e-07 3.120122e-07 1.254369e-07
[3137,] 4.037774e-07 5.396522e-07 1.099727e-07
[3138,] 1.787271e-07 4.035322e-07 7.288719e-08
[3139,] 1.725104e-07 4.816991e-07 6.692757e-08
[3140,] 5.295170e-07 2.965563e-07 1.208956e-07
[3141,] 3.963797e-07 5.208458e-07 1.129733e-07
[3142,] 1.743023e-07 4.577168e-07 7.199978e-08
[3143,] 1.717479e-07 4.798963e-07 6.647408e-08
[3144,] 1.761151e-07 4.669993e-07 7.370602e-08
[3145,] 1.770490e-07 4.169035e-07 7.326653e-08
[3146,] 1.722091e-07 4.585245e-07 7.088633e-08
[3147,] 1.713205e-07 4.792342e-07 6.620958e-08
[3148,] 3.991472e-07 4.991701e-07 1.233830e-07
[3149,] 1.728746e-07 3.377908e-07 6.269602e-08
[3150,] 1.634343e-07 3.334844e-07 5.936822e-08
[3151,] 3.545581e-07 5.247089e-07 1.011213e-07
[3152,] 4.057008e-07 5.384336e-07 1.111908e-07
[3153,] 1.849010e-07 3.538135e-07 6.516612e-08
[3154,] 1.805896e-07 3.329961e-07 5.642198e-08
[3155,] 1.493435e-07 3.032696e-07 4.776237e-08
[3156,] 1.770229e-07 3.404737e-07 6.026702e-08
[3157,] 1.558606e-07 2.993801e-07 5.265086e-08
[3158,] 4.212489e-07 4.895783e-07 1.373199e-07
[3159,] 1.825880e-07 3.659923e-07 7.463491e-08
[3160,] 1.299714e-07 2.837443e-07 3.610893e-08
[3161,] 1.162938e-07 3.856748e-07 3.667045e-08
[3162,] 1.720289e-07 3.437628e-07 5.890265e-08
[3163,] 1.605552e-07 5.027545e-07 6.306445e-08
[3164,] 1.718025e-07 3.478736e-07 6.344363e-08
[3165,] 1.735932e-07 3.341046e-07 6.256014e-08
[3166,] 1.743143e-07 3.376872e-07 6.316419e-08
[3167,] 1.584644e-07 2.971968e-07 5.338996e-08
[3168,] 1.679826e-07 4.822260e-07 7.093853e-08
[3169,] 1.667980e-07 4.824983e-07 7.024782e-08
[3170,] 1.699540e-07 5.182692e-07 7.444168e-08
[3171,] 1.747022e-07 4.551070e-07 7.290717e-08
[3172,] 1.699828e-07 4.757472e-07 7.168480e-08
[3173,] 1.670811e-07 4.646182e-07 6.924715e-08
[3174,] 1.684537e-07 4.804491e-07 7.110225e-08
[3175,] 1.694193e-07 4.785151e-07 7.154670e-08
[3176,] 1.667837e-07 4.860868e-07 7.047094e-08
[3177,] 1.682806e-07 4.945290e-07 7.191004e-08
[3178,] 1.666270e-07 5.079573e-07 7.173407e-08
[3179,] 1.645273e-07 5.177845e-07 7.098417e-08
[3180,] 1.886632e-07 5.590467e-07 8.395789e-08
[3181,] 1.690710e-07 5.276144e-07 7.447622e-08
[3182,] 1.680830e-07 5.136590e-07 7.298935e-08
[3183,] 1.682918e-07 5.245860e-07 7.377865e-08
[3184,] 1.689606e-07 5.160338e-07 7.368675e-08
[3185,] 1.643529e-07 4.018848e-07 5.731872e-08
[3186,] 1.662618e-07 5.157382e-07 7.196811e-08
[3187,] 1.663729e-07 5.151861e-07 7.200613e-08
[3188,] 1.655697e-07 5.076291e-07 7.105573e-08
[3189,] 4.795649e-07 5.433850e-07 1.274466e-07
[3190,] 1.608913e-07 5.430449e-07 6.997029e-08
[3191,] 1.701125e-07 5.412103e-07 7.598123e-08
[3192,] 1.692974e-07 3.702428e-07 5.415774e-08
[3193,] 1.675175e-07 5.493858e-07 6.926934e-08
[3194,] 1.172719e-07 4.063540e-07 3.652920e-08
[3195,] 1.723675e-07 3.697926e-07 5.496289e-08
[3196,] 1.671775e-07 6.356179e-07 7.340592e-08
[3197,] 1.667616e-07 6.185877e-07 7.243386e-08
[3198,] 1.702583e-07 5.353028e-07 7.571405e-08
[3199,] 1.757440e-07 6.447374e-07 7.931864e-08
[3200,] 1.760104e-07 5.001309e-07 7.699559e-08
[3201,] 1.730987e-07 3.645074e-07 6.536869e-08
[3202,] 1.665204e-07 3.226483e-07 5.949312e-08
[3203,] 1.744185e-07 3.562308e-07 6.505961e-08
[3204,] 1.713169e-07 3.552817e-07 6.355572e-08
[3205,] 1.163643e-07 3.571588e-07 3.642949e-08
[3206,] 1.646354e-07 3.890469e-07 6.014148e-08
[3207,] 1.694793e-07 3.897316e-07 6.235847e-08
[3208,] 1.714794e-07 3.863070e-07 6.304374e-08
[3209,] 1.762507e-07 3.615796e-07 6.648871e-08
[3210,] 1.274216e-07 2.660249e-07 3.641239e-08
[3211,] 1.729798e-07 3.578822e-07 6.459778e-08
[3212,] 1.739657e-07 3.686382e-07 6.620520e-08
[3213,] 1.740073e-07 3.612545e-07 6.543334e-08
[3214,] 1.725994e-07 3.719620e-07 5.565593e-08
[3215,] 1.692670e-07 3.635231e-07 5.924666e-08
[3216,] 1.649135e-07 4.993209e-07 7.201956e-08
[3217,] 1.692377e-07 3.601731e-07 6.313796e-08
[3218,] 1.751557e-07 3.692494e-07 6.682060e-08
[3219,] 1.741140e-07 3.632859e-07 6.569818e-08
[3220,] 1.709542e-07 3.540334e-07 6.326948e-08
[3221,] 1.700643e-07 3.889587e-07 6.254795e-08
[3222,] 1.639729e-07 4.898628e-07 7.083188e-08
[3223,] 1.735369e-07 3.901926e-07 6.419447e-08
[3224,] 1.698814e-07 3.794054e-07 6.138686e-08
[3225,] 1.725048e-07 3.610921e-07 6.473806e-08
[3226,] 1.697938e-07 3.957833e-07 6.302550e-08
[3227,] 1.711495e-07 4.043609e-07 6.437657e-08
[3228,] 1.689855e-07 3.808940e-07 6.114529e-08
[3229,] 1.738975e-07 3.521658e-07 6.436222e-08
[3230,] 1.678780e-07 3.931383e-07 6.193920e-08
[3231,] 1.701631e-07 3.595802e-07 6.350619e-08
[3232,] 1.724838e-07 3.581854e-07 6.440520e-08
[3233,] 4.228717e-07 4.997986e-07 1.284680e-07
[3234,] 1.736732e-07 3.618300e-07 6.534568e-08
[3235,] 1.735913e-07 3.620737e-07 6.532684e-08
[3236,] 1.813143e-07 4.004657e-07 6.517024e-08
[3237,] 1.696655e-07 3.879455e-07 6.227368e-08
[3238,] 1.732465e-07 3.494693e-07 6.375005e-08
[3239,] 1.763666e-07 3.992661e-07 6.303797e-08
[3240,] 1.735727e-07 3.609591e-07 6.520223e-08
[3241,] 4.567904e-07 5.051285e-07 1.335517e-07
[3242,] 1.741905e-07 3.580239e-07 6.515707e-08
[3243,] 1.769685e-07 3.750112e-07 5.793483e-08
[3244,] 1.641038e-07 4.826407e-07 7.054612e-08
[3245,] 1.823623e-07 4.553285e-07 7.714566e-08
[3246,] 1.709931e-07 3.923807e-07 6.334529e-08
[3247,] 1.697236e-07 3.659655e-07 5.976857e-08
[3248,] 1.787981e-07 4.091872e-07 6.509875e-08
[3249,] 1.728968e-07 3.663765e-07 6.556425e-08
[3250,] 1.724808e-07 3.667272e-07 6.540951e-08
[3251,] 1.596524e-07 4.399553e-07 4.983937e-08
[3252,] 1.286710e-07 2.715413e-07 3.624559e-08
[3253,] 1.693045e-07 3.928292e-07 6.263063e-08
[3254,] 1.695109e-07 3.662258e-07 5.971233e-08
[3255,] 1.694817e-07 3.906683e-07 6.251739e-08
[3256,] 1.796636e-07 4.112132e-07 6.564669e-08
[3257,] 1.690673e-07 4.160671e-07 6.454287e-08
[3258,] 1.750630e-07 3.725108e-07 5.679347e-08
[3259,] 1.623545e-07 5.243721e-07 7.191946e-08
[3260,] 1.692587e-07 4.247399e-07 6.528710e-08
[3261,] 1.699600e-07 3.917321e-07 6.669381e-08
[3262,] 1.684285e-07 4.162762e-07 6.424649e-08
[3263,] 1.649744e-07 4.233740e-07 6.308401e-08
[3264,] 1.681961e-07 4.086567e-07 6.726275e-08
[3265,] 1.799282e-07 4.246692e-07 6.699614e-08
[3266,] 1.683655e-07 4.000580e-07 6.661514e-08
[3267,] 4.700711e-07 4.895640e-07 1.473220e-07
[3268,] 1.174944e-07 3.941830e-07 3.643407e-08
[3269,] 1.667810e-07 4.026501e-07 6.593668e-08
[3270,] 1.751300e-07 3.996289e-07 6.255424e-08
[3271,] 1.676253e-07 4.322426e-07 6.498257e-08
[3272,] 1.710431e-07 3.462752e-07 6.426783e-08
[3273,] 1.670406e-07 4.266515e-07 6.426967e-08
[3274,] 1.752091e-07 4.062374e-07 6.321149e-08
[3275,] 1.689770e-07 3.869691e-07 6.567991e-08
[3276,] 1.686785e-07 4.217061e-07 6.471441e-08
[3277,] 1.668917e-07 4.240673e-07 6.401497e-08
[3278,] 4.605226e-07 5.055837e-07 1.352162e-07
[3279,] 1.166798e-07 3.528998e-07 3.631383e-08
[3280,] 1.694118e-07 3.977037e-07 6.685697e-08
[3281,] 1.710696e-07 3.854128e-07 6.656981e-08
[3282,] 1.688841e-07 3.911547e-07 6.601236e-08
[3283,] 1.668651e-07 3.855675e-07 6.450160e-08
[3284,] 1.670957e-07 3.864123e-07 6.468666e-08
[3285,] 1.792786e-07 4.028246e-07 6.457392e-08
[3286,] 1.666446e-07 4.194813e-07 6.355576e-08
[3287,] 1.161427e-07 3.665903e-07 3.656575e-08
[3288,] 1.664415e-07 4.253076e-07 6.388201e-08
[3289,] 1.673822e-07 3.445966e-07 6.239913e-08
[3290,] 2.997865e-07 6.076139e-07 9.076718e-08
[3291,] 1.660691e-07 4.223737e-07 6.348731e-08
[3292,] 1.844638e-07 4.183546e-07 5.577375e-08
[3293,] 1.755119e-07 3.729385e-07 5.678471e-08
[3294,] 1.693303e-07 4.335268e-07 6.592796e-08
[3295,] 1.680531e-07 4.104295e-07 6.355148e-08
[3296,] 1.718946e-07 4.124403e-07 6.552731e-08
[3297,] 1.633540e-07 3.746115e-07 5.792096e-08
[3298,] 1.698593e-07 4.218512e-07 6.529265e-08
[3299,] 1.776017e-07 3.717490e-07 5.713596e-08
[3300,] 1.818762e-07 4.012266e-07 6.547086e-08
[3301,] 1.816303e-07 3.729313e-07 5.875301e-08
[3302,] 1.283040e-07 4.123605e-07 3.728862e-08
[3303,] 2.316486e-07 5.103207e-07 7.480252e-08
[3304,] 1.811896e-07 4.038794e-07 6.547474e-08
[3305,] 3.856759e-07 5.017349e-07 1.066769e-07
[3306,] 1.814613e-07 4.029379e-07 6.547917e-08
[3307,] 1.278430e-07 3.908557e-07 3.742616e-08
[3308,] 1.276069e-07 3.962397e-07 3.734641e-08
[3309,] 1.259737e-07 4.040425e-07 3.711332e-08
[3310,] 1.258500e-07 3.988415e-07 3.713824e-08
[3311,] 1.160730e-07 3.757359e-07 3.668614e-08
[3312,] 4.086052e-07 4.995365e-07 1.130788e-07
[3313,] 1.260812e-07 3.482931e-07 3.834552e-08
[3314,] 1.837708e-07 3.701950e-07 5.860563e-08
[3315,] 3.388043e-07 6.187408e-07 1.081948e-07
[3316,] 1.219163e-07 3.574094e-07 3.871861e-08
[3317,] 1.874571e-07 3.706926e-07 5.989434e-08
[3318,] 1.255089e-07 3.443575e-07 3.836566e-08
[3319,] 1.300696e-07 3.261946e-07 3.968179e-08
[3320,] 1.312906e-07 3.676683e-07 3.820672e-08
[3321,] 1.312659e-07 3.682556e-07 3.819200e-08
[3322,] 1.307538e-07 3.671509e-07 3.813235e-08
[3323,] 1.266939e-07 3.258635e-07 3.891456e-08
[3324,] 1.265409e-07 3.237226e-07 3.912346e-08
[3325,] 1.294288e-07 3.287426e-07 3.934249e-08
[3326,] 1.159149e-07 4.098692e-07 3.709873e-08
[3327,] 1.805963e-07 3.692702e-07 5.730565e-08
[3328,] 4.235283e-07 4.557487e-07 1.335205e-07
[3329,] 1.159960e-07 3.217351e-07 3.675957e-08
[3330,] 2.211076e-07 5.717523e-07 1.268087e-07
[3331,] 2.420260e-07 5.670764e-07 4.259760e-08
[3332,] 4.943465e-07 2.443626e-07 8.203970e-08
[3333,] 1.242896e-07 3.076502e-07 3.506900e-08
[3334,] 4.153041e-07 4.606530e-07 1.341743e-07
[3335,] 1.677053e-07 3.960480e-07 5.025987e-08
[3336,] 1.208526e-07 2.579040e-07 3.572343e-08
[3337,] 1.680425e-07 3.802692e-07 6.524347e-08
[3338,] 1.187937e-07 3.287873e-07 3.582766e-08
[3339,] 3.368022e-07 4.408711e-07 1.023639e-07
[3340,] 1.220779e-07 2.506612e-07 3.579240e-08
[3341,] 1.313538e-07 2.518569e-07 3.726286e-08
[3342,] 5.273214e-07 3.653625e-07 2.210687e-07
[3343,] 2.766548e-07 7.675467e-07 8.112563e-08
[3344,] 1.595707e-07 3.933247e-07 4.976587e-08
[3345,] 1.167572e-07 3.053891e-07 3.667959e-08
[3346,] 1.165088e-07 2.810298e-07 3.635867e-08
[3347,] 1.156513e-07 3.141750e-07 3.657682e-08
[3348,] 1.157486e-07 3.150046e-07 3.655612e-08
[3349,] 1.156762e-07 3.150353e-07 3.655818e-08
[3350,] 4.086472e-07 4.968164e-07 1.383249e-07
[3351,] 1.155751e-07 3.367031e-07 3.781243e-08
[3352,] 4.117023e-07 4.883370e-07 1.292800e-07
[3353,] 1.231104e-07 3.130996e-07 4.289970e-08
[3354,] 5.130212e-07 3.796402e-07 1.269264e-07
[3355,] 1.243685e-07 3.436814e-07 4.519586e-08
[3356,] 4.873860e-07 3.692061e-07 1.384354e-07
[3357,] 4.797821e-07 3.690876e-07 1.356617e-07
[3358,] 1.238740e-07 3.194924e-07 4.373718e-08
[3359,] 1.239388e-07 3.161863e-07 4.359550e-08
[3360,] 1.170547e-07 3.548694e-07 3.673242e-08
[3361,] 2.135386e-07 3.859857e-07 4.230846e-08
[3362,] 2.152718e-07 3.510512e-07 4.339144e-08
[3363,] 1.218031e-07 3.176970e-07 4.243707e-08
[3364,] 2.123239e-07 3.688869e-07 4.263358e-08
[3365,] 4.682983e-07 3.690435e-07 1.325423e-07
[3366,] 4.153993e-07 4.906438e-07 1.210445e-07
[3367,] 1.565371e-07 4.261823e-07 4.581686e-08
[3368,] 2.141736e-07 3.051243e-07 4.522457e-08
[3369,] 2.027926e-07 3.129417e-07 4.366129e-08
[3370,] 2.069064e-07 3.111369e-07 4.415896e-08
[3371,] 1.172391e-07 3.471928e-07 4.035505e-08
[3372,] 1.168516e-07 3.448241e-07 3.990600e-08
[3373,] 1.157402e-07 3.308674e-07 3.697289e-08
[3374,] 1.171138e-07 3.522814e-07 4.039974e-08
[3375,] 1.157170e-07 3.288438e-07 3.691187e-08
[3376,] 1.171480e-07 3.431942e-07 4.014596e-08
[3377,] 2.183761e-07 3.080295e-07 4.548658e-08
[3378,] 1.164032e-07 3.414588e-07 3.934276e-08
[3379,] 1.166262e-07 3.412894e-07 3.957639e-08
[3380,] 1.163732e-07 3.451263e-07 3.941684e-08
[3381,] 1.166921e-07 3.632678e-07 4.023529e-08
[3382,] 1.165671e-07 3.692717e-07 4.026273e-08
[3383,] 1.166568e-07 3.666238e-07 4.029479e-08
[3384,] 1.162971e-07 3.553551e-07 3.956516e-08
[3385,] 1.165519e-07 3.673739e-07 4.019077e-08
[3386,] 1.171853e-07 3.668533e-07 4.084290e-08
[3387,] 1.165689e-07 3.518612e-07 3.974703e-08
[3388,] 1.161878e-07 3.569794e-07 3.944080e-08
[3389,] 4.881693e-07 4.331997e-07 9.709714e-08
[3390,] 1.164661e-07 3.469472e-07 3.949902e-08
[3391,] 1.167378e-07 3.754085e-07 4.062283e-08
[3392,] 1.155453e-07 3.815956e-07 3.839918e-08
[3393,] 1.228400e-07 3.341827e-07 4.378290e-08
[3394,] 1.220311e-07 3.349162e-07 4.331705e-08
[3395,] 1.228694e-07 3.303803e-07 4.362083e-08
[3396,] 1.220340e-07 3.294247e-07 4.306506e-08
[3397,] 1.226000e-07 3.240054e-07 4.314391e-08
[3398,] 1.188858e-07 3.093743e-07 4.014094e-08
[3399,] 2.281208e-07 3.039584e-07 4.687575e-08
[3400,] 1.175428e-07 3.077204e-07 3.915410e-08
[3401,] 1.176001e-07 3.046041e-07 3.907485e-08
[3402,] 1.181168e-07 3.043736e-07 3.942409e-08
[3403,] 2.268451e-07 2.965194e-07 4.729890e-08
[3404,] 1.179735e-07 3.246457e-07 4.005851e-08
[3405,] 1.185384e-07 3.245973e-07 4.046398e-08
[3406,] 2.310862e-07 3.181462e-07 4.633945e-08
[3407,] 1.157654e-07 3.216956e-07 3.758964e-08
[3408,] 4.881281e-07 3.669380e-07 1.365847e-07
[3409,] 1.158510e-07 3.733979e-07 3.734052e-08
[3410,] 1.183930e-07 3.138713e-07 3.999220e-08
[3411,] 4.265736e-07 3.672432e-07 1.192731e-07
[3412,] 1.158857e-07 3.376197e-07 3.653900e-08
[3413,] 1.166889e-07 3.129225e-07 3.863825e-08
[3414,] 4.304232e-07 3.673440e-07 1.230959e-07
[3415,] 4.313473e-07 3.677126e-07 1.226505e-07
[3416,] 1.164934e-07 3.012163e-07 3.798577e-08
[3417,] 1.175952e-07 3.100147e-07 3.927629e-08
[3418,] 1.176375e-07 3.169068e-07 3.954001e-08
[3419,] 1.181476e-07 3.155625e-07 3.986789e-08
[3420,] 1.181394e-07 3.197504e-07 4.000736e-08
[3421,] 4.736627e-07 3.674827e-07 1.314328e-07
[3422,] 1.181546e-07 3.206206e-07 4.003188e-08
[3423,] 1.191287e-07 3.263735e-07 4.093337e-08
[3424,] 3.768504e-07 5.052485e-07 1.053585e-07
[3425,] 1.264182e-07 3.135749e-07 4.190198e-08
[3426,] 1.214074e-07 5.273980e-07 4.960539e-08
[3427,] 1.230060e-07 3.315755e-07 4.369106e-08
[3428,] 2.028902e-07 3.072500e-07 4.379354e-08
[3429,] 1.312447e-07 3.136965e-07 4.711356e-08
[3430,] 1.205099e-07 3.222263e-07 4.156709e-08
[3431,] 1.304033e-07 3.048171e-07 4.606822e-08
[3432,] 1.955281e-07 3.075905e-07 4.287696e-08
[3433,] 1.237723e-07 2.479885e-07 3.769764e-08
[3434,] 1.226537e-07 2.478765e-07 3.733559e-08
[3435,] 1.288812e-07 2.510665e-07 3.993515e-08
[3436,] 4.460499e-07 5.593366e-07 1.151960e-07
[3437,] 1.369279e-07 2.534866e-07 4.292285e-08
[3438,] 4.183522e-07 4.786378e-07 6.078769e-08
[3439,] 1.287486e-07 2.947250e-07 4.308018e-08
[3440,] 1.395293e-07 2.545027e-07 4.393889e-08
[3441,] 1.399321e-07 2.547547e-07 4.410985e-08
[3442,] 4.352006e-07 4.833765e-07 6.180162e-08
[3443,] 1.432209e-07 2.518321e-07 4.442845e-08
[3444,] 1.470936e-07 2.504636e-07 4.515380e-08
[3445,] 1.515148e-07 2.685688e-07 5.053568e-08
[3446,] 1.548903e-07 3.497786e-07 4.632818e-08
[3447,] 1.816509e-07 2.585741e-07 5.804297e-08
[3448,] 1.239432e-06 5.154517e-07 3.625255e-07
[3449,] 5.363532e-07 4.046453e-07 7.439974e-08
[3450,] 6.923736e-07 4.148136e-07 8.511628e-08
[3451,] 5.624873e-07 3.865146e-07 7.889432e-08
[3452,] 5.994075e-07 3.556053e-07 8.745390e-08
[3453,] 7.646824e-07 5.104045e-07 2.315676e-07
[3454,] 5.455147e-07 3.681047e-07 7.976650e-08
[3455,] 5.774533e-07 3.980715e-07 7.873660e-08
[3456,] 5.834815e-07 3.742263e-07 8.249540e-08
[3457,] 5.954914e-07 3.878061e-07 8.137192e-08
[3458,] 8.904135e-07 5.132338e-07 2.637434e-07
[3459,] 5.760254e-07 3.682611e-07 8.267660e-08
[3460,] 5.360423e-07 3.832868e-07 7.717120e-08
[3461,] 1.452791e-07 3.023103e-07 5.049784e-08
[3462,] 5.853734e-07 5.235768e-07 6.986949e-08
[3463,] 5.709239e-07 3.688133e-07 8.215324e-08
[3464,] 5.816633e-07 3.809143e-07 8.129745e-08
[3465,] 1.709709e-07 2.560083e-07 5.353126e-08
[3466,] 1.388663e-07 4.035774e-07 3.762545e-08
[3467,] 5.764664e-07 3.778119e-07 8.128641e-08
[3468,] 1.359936e-07 3.879184e-07 3.766838e-08
[3469,] 1.398068e-07 3.931331e-07 3.760581e-08
[3470,] 5.756398e-07 3.831308e-07 8.047529e-08
[3471,] 5.698182e-07 3.822594e-07 8.010286e-08
[3472,] 5.660553e-07 3.815116e-07 7.989500e-08
[3473,] 5.977535e-07 3.769365e-07 8.322496e-08
[3474,] 5.469622e-07 3.808854e-07 7.835018e-08
[3475,] 6.302328e-07 4.733841e-07 2.276857e-07
[3476,] 1.354473e-07 2.864926e-07 4.493942e-08
[3477,] 6.756753e-07 3.331341e-07 7.693583e-08
[3478,] 4.640122e-07 4.496361e-07 6.516977e-08
[3479,] 2.623677e-07 2.469015e-07 6.128927e-08
[3480,] 1.363377e-07 2.899231e-07 4.567357e-08
[3481,] 5.195554e-07 4.029678e-07 1.159573e-07
[3482,] 1.360579e-07 3.712387e-07 4.031698e-08
[3483,] 4.576581e-07 4.010784e-07 1.106772e-07
[3484,] 3.359798e-07 6.042338e-07 1.160078e-07
[3485,] 7.219566e-07 3.394531e-07 7.686345e-08
[3486,] 7.014842e-07 3.392269e-07 7.688523e-08
[3487,] 1.292739e-07 4.416879e-07 4.084610e-08
[3488,] 1.289048e-07 4.417417e-07 4.081611e-08
[3489,] 4.380612e-07 4.253091e-07 6.490192e-08
[3490,] 4.343083e-07 4.223673e-07 6.480022e-08
[3491,] 2.520504e-07 2.471061e-07 5.950870e-08
[3492,] 7.215740e-07 3.384810e-07 7.686499e-08
[3493,] 7.428222e-07 3.354925e-07 7.678775e-08
[3494,] 4.373687e-07 4.216685e-07 6.509105e-08
[3495,] 4.376049e-07 4.248832e-07 6.489359e-08
[3496,] 1.284786e-07 4.224424e-07 4.084415e-08
[3497,] 2.537037e-07 2.465091e-07 6.014045e-08
[3498,] 2.493635e-07 2.453393e-07 6.039235e-08
[3499,] 5.241239e-07 3.142283e-07 8.319113e-08
[3500,] 4.367770e-07 4.304486e-07 6.445991e-08
[3501,] 4.422665e-07 4.265513e-07 6.513796e-08
[3502,] 4.314728e-07 4.150496e-07 6.509169e-08
[3503,] 4.005790e-07 4.862951e-07 5.974659e-08
[3504,] 4.233945e-07 4.169401e-07 6.431504e-08
[3505,] 4.495883e-07 4.261927e-07 6.571872e-08
[3506,] 1.282869e-07 2.895762e-07 4.255559e-08
[3507,] 6.688629e-07 5.545457e-07 1.726501e-07
[3508,] 4.442809e-07 4.337646e-07 6.473154e-08
[3509,] 4.442094e-07 4.308199e-07 6.499382e-08
[3510,] 4.406590e-07 4.279581e-07 6.491104e-08
[3511,] 5.970782e-07 4.966780e-07 9.112436e-08
[3512,] 5.694934e-07 4.596628e-07 8.962219e-08
[3513,] 5.905723e-07 3.020781e-07 7.750633e-08
[3514,] 5.953017e-07 2.933038e-07 7.762061e-08
[3515,] 5.854296e-07 2.877866e-07 7.776925e-08
[3516,] 5.925279e-07 2.927696e-07 7.764212e-08
[3517,] 6.069882e-07 5.169397e-07 2.445585e-07
[3518,] 7.243843e-07 2.963680e-07 8.130684e-08
[3519,] 7.368156e-07 2.927998e-07 8.196501e-08
[3520,] 5.836345e-07 2.894365e-07 7.769601e-08
[3521,] 1.281061e-07 5.872031e-07 4.118367e-08
[3522,] 1.288556e-07 4.492604e-07 4.067278e-08
[3523,] 6.031603e-07 2.846748e-07 7.796453e-08
[3524,] 6.175855e-07 2.898894e-07 8.460361e-08
[3525,] 3.055641e-07 2.774205e-07 5.769326e-08
[3526,] 1.294211e-07 7.036817e-07 4.107396e-08
[3527,] 4.678036e-07 4.548636e-07 6.520405e-08
[3528,] 6.050865e-07 2.830128e-07 7.814252e-08
[3529,] 5.687553e-07 2.881255e-07 7.752481e-08
[3530,] 5.710106e-07 2.854394e-07 7.763964e-08
[3531,] 5.552995e-07 2.874179e-07 7.746407e-08
[3532,] 6.187334e-07 5.491830e-07 1.630645e-07
[3533,] 5.682880e-07 2.692098e-07 7.908729e-08
[3534,] 5.572542e-07 2.845011e-07 7.760045e-08
[3535,] 5.691722e-07 2.878599e-07 7.753865e-08
[3536,] 5.694644e-07 2.851110e-07 7.766152e-08
[3537,] 5.777554e-07 2.846265e-07 7.775542e-08
[3538,] 5.959929e-07 2.884394e-07 7.772518e-08
[3539,] 1.606495e-07 3.389507e-07 3.993150e-08
[3540,] 5.596703e-07 2.961018e-07 7.747561e-08
[3541,] 6.145992e-07 2.929035e-07 7.767606e-08
[3542,] 1.276391e-07 4.623591e-07 4.079236e-08
[3543,] 5.742397e-07 2.856745e-07 7.765748e-08
[3544,] 5.884817e-07 2.832941e-07 7.793702e-08
[3545,] 1.279707e-07 4.605104e-07 4.073317e-08
[3546,] 6.969531e-07 5.515967e-07 1.804075e-07
[3547,] 5.877750e-07 2.889301e-07 7.777519e-08
[3548,] 4.478209e-07 4.508542e-07 6.400112e-08
[3549,] 1.190806e-07 3.637651e-07 3.730826e-08
[3550,] 1.186056e-07 3.719279e-07 3.718142e-08
[3551,] 1.455703e-07 2.475228e-07 4.276510e-08
[3552,] 1.416546e-07 4.679389e-07 4.142389e-08
[3553,] 1.352863e-07 4.432536e-07 4.080491e-08
[3554,] 5.500081e-07 2.979216e-07 7.754734e-08
[3555,] 4.506461e-07 4.132483e-07 1.383268e-07
[3556,] 1.427111e-07 5.498045e-07 4.043277e-08
[3557,] 1.598974e-07 3.382663e-07 4.483218e-08
[3558,] 2.102685e-07 5.007505e-07 3.984266e-08
[3559,] 4.712510e-07 4.973756e-07 6.348106e-08
[3560,] 1.206146e-07 3.550327e-07 3.755214e-08
[3561,] 3.512841e-07 5.679499e-07 4.759887e-08
[3562,] 5.675718e-07 3.140372e-07 7.961609e-08
[3563,] 1.330385e-07 3.188182e-07 3.565445e-08
[3564,] 4.031258e-07 7.121777e-07 4.795453e-08
[3565,] 4.621818e-07 4.899831e-07 6.324747e-08
[3566,] 3.485531e-07 5.691393e-07 4.738936e-08
[3567,] 3.347023e-07 5.843098e-07 4.662898e-08
[3568,] 3.127083e-07 4.010717e-07 4.921524e-08
[3569,] 3.617079e-07 5.944406e-07 4.754026e-08
[3570,] 3.195557e-07 8.459407e-07 4.419600e-08
[3571,] 3.763303e-07 6.887362e-07 5.330807e-08
[3572,] 3.175443e-07 8.108830e-07 4.429729e-08
[3573,] 5.549130e-07 5.400446e-07 2.334828e-07
[3574,] 3.769455e-07 6.552231e-07 5.391026e-08
[3575,] 3.583894e-07 6.384083e-07 5.314877e-08
[3576,] 3.879119e-07 6.682315e-07 5.430434e-08
[3577,] 3.122799e-07 8.242590e-07 4.411710e-08
[3578,] 3.536288e-07 8.137348e-07 4.556356e-08
[3579,] 3.667454e-07 6.973796e-07 5.265674e-08
[3580,] 1.531147e-07 3.888494e-07 4.186514e-08
[3581,] 4.438650e-07 4.234265e-07 1.185246e-07
[3582,] 2.854975e-07 5.122380e-07 4.545439e-08
[3583,] 1.201204e-07 3.893118e-07 3.728510e-08
[3584,] 3.750858e-07 6.618028e-07 5.368925e-08
[3585,] 3.717931e-07 6.728825e-07 5.332022e-08
[3586,] 3.963371e-07 5.100962e-07 5.863922e-08
[3587,] 3.541761e-07 3.511394e-07 6.272304e-08
[3588,] 3.799436e-07 4.997398e-07 5.786958e-08
[3589,] 4.495450e-07 4.832968e-07 1.608400e-07
[3590,] 3.465149e-07 3.511039e-07 6.194794e-08
[3591,] 3.772439e-07 5.070330e-07 5.741084e-08
[3592,] 1.337659e-07 4.465737e-07 3.968011e-08
[3593,] 3.534689e-07 3.539192e-07 6.236162e-08
[3594,] 3.397008e-07 3.534422e-07 6.105447e-08
[3595,] 3.525259e-07 3.659578e-07 6.116895e-08
[3596,] 3.774475e-07 5.159105e-07 5.712174e-08
[3597,] 2.907174e-07 3.894158e-07 5.199611e-08
[3598,] 3.428078e-07 3.554442e-07 6.117472e-08
[3599,] 3.059010e-07 3.949303e-07 5.294241e-08
[3600,] 2.929051e-07 4.079070e-07 5.141983e-08
[3601,] 3.770499e-07 5.248998e-07 5.680276e-08
[3602,] 5.446211e-07 3.152319e-07 8.223983e-08
[3603,] 2.871029e-07 3.910365e-07 5.164369e-08
[3604,] 1.307157e-07 4.302571e-07 4.099009e-08
[3605,] 2.740851e-07 3.989066e-07 5.032992e-08
[3606,] 2.928379e-07 3.916687e-07 5.207126e-08
[3607,] 1.386333e-07 3.937872e-07 4.007198e-08
[3608,] 3.370191e-07 3.491315e-07 6.119705e-08
[3609,] 2.848522e-07 3.781060e-07 5.196222e-08
[3610,] 2.696552e-07 3.972456e-07 5.004815e-08
[3611,] 2.904850e-07 3.753411e-07 5.253201e-08
[3612,] 3.089415e-07 3.892840e-07 5.344752e-08
[3613,] 1.233052e-07 3.529412e-07 3.835112e-08
[3614,] 2.993471e-07 3.705855e-07 5.361590e-08
[3615,] 3.057807e-07 3.717336e-07 5.408339e-08
[3616,] 2.955412e-07 3.698335e-07 5.332071e-08
[3617,] 2.983152e-07 3.846139e-07 5.281014e-08
[3618,] 5.132301e-07 5.552285e-07 1.362314e-07
[3619,] 2.907761e-07 3.687940e-07 5.296998e-08
[3620,] 3.726521e-07 4.737260e-07 5.882382e-08
[3621,] 3.547963e-07 4.633420e-07 5.787668e-08
[3622,] 1.301099e-07 4.661353e-07 3.979239e-08
[3623,] 4.318533e-07 7.229409e-07 7.904164e-08
[3624,] 4.608446e-07 4.037675e-07 1.106815e-07
[3625,] 1.231279e-07 4.176670e-07 3.773821e-08
[3626,] 1.441730e-07 4.083924e-07 4.046832e-08
[3627,] 1.299834e-07 4.729628e-07 3.982562e-08
[3628,] 3.654221e-07 4.874624e-07 5.770191e-08
[3629,] 2.914990e-07 3.884786e-07 5.234172e-08
[3630,] 2.809351e-07 3.847350e-07 5.147117e-08
[3631,] 2.690907e-07 3.764679e-07 5.103747e-08
[3632,] 1.383056e-07 3.205776e-07 4.701405e-08
[3633,] 5.221606e-07 5.437595e-07 1.409799e-07
[3634,] 3.461614e-07 5.017068e-07 5.582771e-08
[3635,] 2.681092e-07 3.861198e-07 5.056281e-08
[3636,] 1.249415e-07 3.464838e-07 3.534703e-08
[3637,] 1.231483e-07 3.722245e-07 3.851470e-08
[3638,] 3.943334e-07 3.582169e-07 6.604434e-08
[3639,] 3.239421e-07 3.536932e-07 5.959186e-08
[3640,] 3.427566e-07 3.342962e-07 6.391612e-08
[3641,] 1.191572e-07 3.650064e-07 3.736660e-08
[3642,] 1.453255e-07 4.573319e-07 4.010036e-08
[3643,] 1.304142e-07 4.004390e-07 3.967101e-08
[3644,] 1.191572e-07 3.648804e-07 3.721439e-08
[3645,] 2.074399e-07 3.509582e-07 5.732181e-08
[3646,] 1.180930e-07 4.400327e-07 3.718540e-08
[3647,] 1.729342e-07 3.726143e-07 4.416081e-08
[3648,] 3.559573e-07 6.307707e-07 9.081605e-08
[3649,] 1.166184e-07 4.085005e-07 3.739620e-08
[3650,] 1.791395e-07 2.770143e-07 4.419438e-08
[3651,] 1.792657e-07 2.686397e-07 4.463957e-08
[3652,] 1.718474e-07 2.755354e-07 4.359268e-08
[3653,] 3.163772e-07 5.958274e-07 8.297279e-08
[3654,] 2.159777e-07 5.673693e-07 6.766931e-08
[3655,] 1.624072e-07 2.578726e-07 4.356356e-08
[3656,] 2.203727e-07 5.476082e-07 6.863857e-08
[3657,] 1.643794e-07 2.565116e-07 4.387481e-08
[3658,] 1.640805e-07 2.564138e-07 4.384518e-08
[3659,] 1.641281e-07 2.564319e-07 4.385186e-08
[3660,] 1.632351e-07 3.711069e-07 4.894805e-08
[3661,] 1.577075e-07 2.452384e-07 4.413775e-08
[3662,] 1.198039e-07 4.215261e-07 4.085559e-08
[3663,] 1.761251e-07 2.556032e-07 4.545535e-08
[3664,] 1.206014e-07 4.768680e-07 3.724711e-08
[3665,] 1.660059e-07 2.560021e-07 4.411727e-08
[3666,] 1.663614e-07 2.553048e-07 4.421625e-08
[3667,] 2.594634e-07 6.096792e-07 5.412321e-08
[3668,] 1.645982e-07 2.545501e-07 4.405442e-08
[3669,] 1.646826e-07 2.588747e-07 4.388249e-08
[3670,] 1.544497e-07 2.629124e-07 4.339465e-08
[3671,] 1.617411e-07 2.585959e-07 4.336206e-08
[3672,] 1.665204e-07 2.549496e-07 4.427440e-08
[3673,] 1.668968e-07 2.544263e-07 4.436965e-08
[3674,] 1.667679e-07 2.464630e-07 4.507717e-08
[3675,] 1.777668e-07 2.836870e-07 4.613450e-08
[3676,] 1.600291e-07 3.344515e-07 4.402166e-08
[3677,] 1.676589e-07 4.108754e-07 5.122080e-08
[3678,] 1.632059e-07 3.412381e-07 4.412734e-08
[3679,] 1.606098e-07 3.420413e-07 4.396896e-08
[3680,] 1.616531e-07 3.407144e-07 4.404404e-08
[3681,] 1.967090e-07 6.758227e-07 4.521152e-08
[3682,] 2.260322e-07 5.505200e-07 6.996994e-08
[3683,] 1.909121e-07 5.022403e-07 4.515409e-08
[3684,] 1.665759e-07 3.630634e-07 4.414343e-08
[3685,] 1.716529e-07 4.108647e-07 5.158337e-08
[3686,] 4.345442e-07 6.100860e-07 2.009020e-07
[3687,] 2.236874e-07 5.529117e-07 6.907052e-08
[3688,] 1.194170e-07 4.200022e-07 3.725743e-08
[3689,] 7.543358e-07 6.647105e-07 1.082024e-07
[3690,] 1.925814e-07 4.009935e-07 4.434316e-08
[3691,] 2.280563e-07 5.537642e-07 7.013156e-08
[3692,] 1.216329e-07 3.701237e-07 4.062865e-08
[3693,] 2.285566e-07 5.535755e-07 7.029622e-08
[3694,] 1.785005e-07 4.606664e-07 4.803256e-08
[3695,] 1.173507e-07 4.573816e-07 3.746434e-08
[3696,] 1.993856e-07 6.710741e-07 4.541474e-08
[3697,] 1.214390e-07 3.722380e-07 4.055149e-08
[3698,] 1.693239e-07 4.333539e-07 4.683543e-08
[3699,] 4.741811e-07 3.683021e-07 7.774185e-08
[3700,] 8.123640e-07 6.617695e-07 1.055998e-07
[3701,] 2.215583e-07 6.996529e-07 4.365392e-08
[3702,] 1.861806e-07 2.907976e-07 4.661132e-08
[3703,] 2.055722e-07 5.685219e-07 6.401189e-08
[3704,] 4.681213e-07 5.149920e-07 8.749569e-08
[3705,] 1.944779e-06 3.828171e-07 3.606395e-07
[3706,] 6.302500e-07 7.852459e-07 1.133778e-07
[3707,] 5.961844e-07 8.442301e-07 9.836714e-08
[3708,] 2.874125e-07 6.675023e-07 8.050371e-08
[3709,] 6.278157e-07 4.218312e-07 1.176111e-07
[3710,] 6.566949e-07 5.955889e-07 1.019852e-07
[3711,] 7.596206e-07 6.161385e-07 9.846767e-08
[3712,] 7.122915e-07 4.193844e-07 1.292233e-07
[3713,] 5.584964e-07 4.104072e-07 1.115241e-07
[3714,] 6.375378e-07 3.805525e-07 1.350626e-07
[3715,] 6.432928e-07 3.878760e-07 1.318714e-07
[3716,] 7.188048e-07 4.645673e-07 1.187776e-07
[3717,] 5.499104e-07 8.963797e-07 9.420558e-08
[3718,] 7.073416e-07 5.775342e-07 1.142659e-07
[3719,] 4.630063e-07 3.876966e-07 1.088146e-07
[3720,] 6.527482e-07 1.001730e-06 1.109486e-07
[3721,] 5.243133e-07 4.305064e-07 1.036802e-07
[3722,] 3.798677e-07 3.924401e-07 1.047310e-07
[3723,] 6.544063e-07 9.482902e-07 1.195856e-07
[3724,] 1.318932e-07 3.295973e-07 4.411610e-08
[3725,] 6.157039e-07 3.048852e-07 2.161355e-07
[3726,] 1.799721e-07 3.181819e-07 4.889196e-08
[3727,] 1.946308e-07 2.640683e-07 5.615726e-08
[3728,] 1.941099e-07 2.988110e-07 6.455417e-08
[3729,] 1.042866e-06 6.649798e-07 1.083405e-07
[3730,] 1.792080e-07 4.765267e-07 7.524071e-08
[3731,] 1.828777e-07 2.827373e-07 4.954061e-08
[3732,] 1.461295e-06 5.877183e-07 1.559076e-07
[3733,] 1.809793e-07 2.927287e-07 4.912715e-08
[3734,] 2.031303e-06 3.161849e-07 3.223323e-07
[3735,] 2.299185e-07 4.705652e-07 4.595164e-08
[3736,] 2.341135e-07 4.949699e-07 4.585334e-08
[3737,] 1.902559e-07 2.999093e-07 6.308331e-08
[3738,] 1.833651e-07 2.648111e-07 5.123948e-08
[3739,] 1.915066e-07 3.055585e-07 6.448004e-08
[3740,] 1.908767e-07 2.706587e-07 5.841456e-08
[3741,] 1.746219e-07 2.619041e-07 5.174370e-08
[3742,] 4.983226e-07 7.391247e-07 2.999151e-07
[3743,] 1.867049e-07 3.392257e-07 5.860043e-08
[3744,] 1.716971e-07 4.266415e-07 6.300736e-08
[3745,] 1.676446e-07 3.724606e-07 5.015472e-08
[3746,] 1.682996e-07 4.633913e-07 5.719555e-08
[3747,] 1.692961e-07 3.382937e-07 5.556071e-08
[3748,] 1.789244e-07 3.098537e-07 6.177467e-08
[3749,] 1.852009e-07 3.161032e-07 6.523472e-08
[3750,] 6.230980e-07 1.228753e-06 1.122943e-07
[3751,] 4.250503e-07 3.304097e-07 8.874225e-08
[3752,] 1.853437e-07 5.573551e-07 9.175620e-08
[3753,] 4.658983e-07 5.753837e-07 1.074743e-07
[3754,] 3.421420e-07 2.986024e-07 6.989157e-08
[3755,] 4.579273e-07 3.273915e-07 9.860567e-08
[3756,] 1.863839e-07 3.716252e-07 7.698515e-08
[3757,] 3.307587e-07 5.667309e-07 5.841304e-08
[3758,] 4.903063e-07 2.968481e-07 8.191317e-08
[3759,] 4.741192e-07 5.508870e-07 1.080472e-07
[3760,] 2.596908e-07 5.789854e-07 8.260660e-08
[3761,] 6.313943e-07 3.272957e-07 1.817691e-07
[3762,] 3.140184e-07 5.040241e-07 5.916411e-08
[3763,] 1.741565e-07 3.466045e-07 6.738975e-08
[3764,] 1.775219e-07 3.529786e-07 6.988732e-08
[3765,] 2.652714e-07 5.363952e-07 5.733890e-08
[3766,] 3.656225e-07 5.363156e-07 6.128433e-08
[3767,] 6.370394e-07 5.724011e-07 1.310414e-07
[3768,] 2.891420e-07 5.378369e-07 5.779330e-08
[3769,] 5.473042e-07 5.812718e-07 1.193946e-07
[3770,] 3.261185e-07 6.506798e-07 9.480988e-08
[3771,] 5.613066e-07 8.606569e-07 1.034059e-07
[3772,] 1.757692e-07 5.023645e-07 8.244080e-08
[3773,] 6.256229e-07 3.256581e-07 1.779054e-07
[3774,] 8.551431e-07 3.651927e-07 1.724392e-07
[3775,] 6.263286e-07 3.354821e-07 1.940562e-07
[3776,] 4.838561e-07 5.367764e-07 1.120290e-07
[3777,] 7.089678e-07 3.266437e-07 2.037062e-07
[3778,] 6.396340e-07 3.311465e-07 1.921858e-07
[3779,] 1.764772e-07 5.030392e-07 8.301084e-08
[3780,] 9.967939e-07 5.556300e-07 2.499870e-07
[3781,] 2.881212e-07 4.516184e-07 6.090967e-08
[3782,] 2.974807e-07 4.247377e-07 6.531977e-08
[3783,] 6.906715e-07 3.206768e-07 1.900604e-07
[3784,] 3.113015e-07 5.253331e-07 5.875756e-08
[3785,] 4.532981e-07 2.749781e-07 8.030354e-08
[3786,] 6.409980e-07 3.168524e-07 1.697102e-07
[3787,] 2.865508e-07 4.220938e-07 6.169344e-08
[3788,] 1.727828e-07 4.538961e-07 7.637671e-08
[3789,] 3.082626e-07 5.483298e-07 5.805857e-08
[3790,] 2.938177e-07 4.200998e-07 6.232130e-08
[3791,] 1.691337e-07 3.383513e-07 6.404257e-08
[3792,] 2.851874e-07 4.223987e-07 6.157158e-08
[3793,] 6.255564e-07 3.186350e-07 1.699701e-07
[3794,] 1.708897e-07 3.396368e-07 6.506963e-08
[3795,] 2.911370e-07 3.989239e-07 6.369170e-08
[3796,] 2.817376e-07 4.074093e-07 6.244313e-08
[3797,] 8.838905e-07 4.526246e-07 1.330687e-07
[3798,] 1.495993e-07 3.194746e-07 5.076667e-08
[3799,] 1.523998e-07 3.619259e-07 4.883888e-08
[3800,] 6.560726e-07 3.274471e-07 1.850514e-07
[3801,] 2.891807e-07 4.712930e-07 5.896130e-08
[3802,] 5.717326e-07 4.281409e-07 1.741401e-07
[3803,] 1.681890e-07 3.403408e-07 6.378934e-08
[3804,] 4.556307e-07 2.720945e-07 7.998960e-08
[3805,] 2.268259e-07 3.652034e-07 6.520138e-08
[3806,] 5.142960e-07 3.636885e-07 1.938180e-07
[3807,] 4.867123e-07 3.568437e-07 1.791014e-07
[3808,] 5.372334e-07 3.458934e-07 1.889806e-07
[3809,] 5.007117e-07 3.396250e-07 1.717036e-07
[3810,] 5.339043e-07 3.442695e-07 1.865618e-07
[3811,] 5.286163e-07 3.404751e-07 1.817358e-07
[3812,] 5.249970e-07 3.439715e-07 1.833474e-07
[3813,] 5.252485e-07 3.527526e-07 1.902510e-07
[3814,] 1.751371e-07 3.841686e-07 7.224115e-08
[3815,] 5.345209e-07 3.494991e-07 1.909502e-07
[3816,] 2.457341e-07 2.580452e-07 5.529686e-08
[3817,] 6.418444e-07 3.199727e-07 1.765172e-07
[3818,] 5.630157e-07 3.438294e-07 1.957895e-07
[3819,] 5.706982e-07 3.402473e-07 1.893571e-07
[3820,] 5.575912e-07 3.417923e-07 1.922016e-07
[3821,] 1.800327e-07 3.523090e-07 7.118670e-08
[3822,] 6.520175e-07 3.206357e-07 1.801515e-07
[3823,] 1.746698e-07 3.781321e-07 7.132376e-08
[3824,] 5.338952e-07 3.484364e-07 1.962440e-07
[3825,] 6.818204e-07 3.213200e-07 1.884673e-07
[3826,] 6.682151e-07 3.195382e-07 1.325421e-07
[3827,] 4.551965e-07 2.425597e-07 9.227840e-08
[3828,] 1.201414e-06 2.609321e-06 2.564860e-06
[3829,] 6.453858e-07 2.453644e-07 1.100682e-07
[3830,] 9.183824e-07 3.016985e-07 2.976066e-07
[3831,] 4.116951e-07 3.070030e-07 9.538070e-08
[3832,] 4.395084e-07 2.694891e-07 7.975928e-08
[3833,] 2.852479e-07 4.678380e-07 8.346683e-08
[3834,] 7.784782e-07 3.350748e-07 3.008565e-07
[3835,] 5.667730e-07 2.896179e-07 1.151855e-07
[3836,] 5.719618e-07 3.100028e-07 1.619688e-07
[3837,] 6.291931e-07 3.332484e-07 1.595928e-07
[3838,] 1.090944e-06 6.966185e-07 9.260575e-07
[3839,] 4.676542e-07 3.437369e-07 9.534294e-08
[3840,] 2.720330e-07 2.966704e-07 6.544842e-08
[3841,] 6.737915e-07 3.213877e-07 2.035487e-07
[3842,] 4.085258e-07 3.164655e-07 1.548562e-07
[3843,] 1.295898e-07 6.163742e-07 4.998196e-08
[3844,] 4.612708e-07 3.947584e-07 2.091309e-07
[3845,] 3.224139e-07 4.102935e-07 1.450257e-07
[3846,] 5.303017e-07 4.765873e-07 1.382929e-07
[3847,] 7.284385e-07 3.665440e-07 3.171958e-07
[3848,] 2.983854e-07 3.733768e-07 1.252477e-07
[3849,] 2.803541e-07 3.725161e-07 1.166431e-07
[3850,] 6.839741e-07 3.742966e-07 3.066088e-07
[3851,] 6.583076e-07 3.678244e-07 2.890842e-07
[3852,] 3.439565e-07 4.560511e-07 1.748180e-07
[3853,] 6.579138e-07 3.695505e-07 2.906553e-07
[3854,] 4.813627e-07 2.526998e-07 8.187372e-08
[3855,] 3.205401e-07 4.465467e-07 1.581500e-07
[3856,] 4.168650e-07 3.947306e-07 1.911075e-07
[3857,] 4.619658e-07 2.640201e-07 8.319441e-08
[3858,] 3.657433e-07 2.864129e-07 6.895639e-08
[3859,] 3.570746e-07 4.050294e-07 1.607235e-07
[3860,] 3.830750e-07 4.707957e-07 2.045183e-07
[3861,] 3.576066e-07 4.317208e-07 1.754167e-07
[3862,] 3.334238e-06 7.154077e-07 6.084094e-07
[3863,] 2.872351e-07 3.280769e-07 1.061192e-07
[3864,] 3.660908e-07 4.185816e-07 1.771029e-07
[3865,] 7.925155e-07 4.016055e-07 3.855699e-07
[3866,] 3.422623e-07 4.014128e-07 1.579084e-07
[3867,] 1.134921e-06 2.664645e-07 1.110428e-07
[3868,] 3.421281e-07 4.020667e-07 1.583579e-07
[3869,] 2.420452e-07 3.009948e-07 7.994739e-08
[3870,] 2.278678e-07 2.987482e-07 7.437671e-08
[3871,] 4.209121e-07 2.904302e-07 8.318352e-08
[3872,] 4.491400e-07 3.086257e-07 1.097651e-07
[3873,] 3.193341e-07 3.415121e-07 1.236324e-07
[3874,] 3.181917e-07 3.344790e-07 1.204412e-07
[3875,] 3.267426e-07 3.445963e-07 1.277989e-07
[3876,] 3.213446e-07 3.435666e-07 1.252114e-07
[3877,] 3.140862e-07 3.451028e-07 1.228158e-07
[3878,] 3.375704e-07 3.575707e-07 1.361060e-07
[3879,] 3.338961e-07 3.527000e-07 1.326661e-07
[3880,] 1.730594e-07 4.041156e-07 5.416680e-08
[3881,] 7.047163e-07 3.090531e-07 2.456190e-07
[3882,] 3.333008e-07 3.451081e-07 1.306691e-07
[3883,] 3.511018e-07 2.970606e-07 1.092662e-07
[3884,] 1.778146e-06 2.654640e-07 1.172744e-07
[3885,] 1.715044e-06 2.666486e-07 1.139151e-07
[3886,] 1.720260e-06 2.662791e-07 1.108454e-07
[3887,] 1.700882e-06 2.654435e-07 1.161067e-07
[3888,] 1.798122e-06 2.657317e-07 1.143987e-07
[3889,] 3.798104e-07 3.439873e-07 1.451201e-07
[3890,] 1.755525e-06 2.671416e-07 1.083292e-07
[3891,] 3.516638e-07 3.276221e-07 1.263206e-07
[3892,] 1.558110e-06 2.655829e-07 1.181494e-07
[3893,] 2.160283e-07 6.272978e-07 6.590855e-08
[3894,] 9.420332e-07 2.907019e-07 2.874700e-07
[3895,] 8.855791e-07 2.687249e-07 2.318852e-07
[3896,] 1.371894e-06 2.671165e-07 1.097233e-07
[3897,] 6.999966e-07 1.000962e-06 7.834950e-08
[3898,] 1.185844e-06 2.650413e-07 1.057624e-07
[3899,] 1.336784e-06 2.688321e-07 1.046399e-07
[3900,] 1.241430e-06 2.694266e-07 1.023247e-07
[3901,] 1.183639e-06 2.651205e-07 1.053745e-07
[3902,] 1.156316e-06 2.649328e-07 1.053908e-07
[3903,] 1.277360e-06 2.642098e-07 1.126523e-07
[3904,] 1.292410e-06 2.656656e-07 1.066045e-07
[3905,] 1.325141e-06 2.684561e-07 1.055987e-07
[3906,] 8.413356e-07 3.396864e-07 3.316304e-07
[3907,] 1.339406e-06 2.682215e-07 1.069392e-07
[3908,] 9.173723e-07 2.904639e-07 2.818612e-07
[3909,] 7.993432e-07 3.309355e-07 3.047738e-07
[3910,] 9.324776e-07 2.652454e-07 9.684389e-08
[3911,] 1.148793e-06 2.651589e-07 1.031390e-07
[3912,] 1.351395e-06 2.685694e-07 1.057618e-07
[3913,] 1.245295e-06 2.690995e-07 1.019777e-07
[3914,] 1.152597e-06 2.650438e-07 1.046067e-07
[3915,] 1.337520e-06 2.684131e-07 1.061691e-07
[3916,] 1.370862e-06 2.688540e-07 1.053806e-07
[3917,] 1.180827e-06 2.651300e-07 1.050735e-07
[3918,] 1.338422e-06 2.688966e-07 1.046135e-07
[3919,] 1.185000e-06 2.650451e-07 1.063426e-07
[3920,] 1.194140e-06 3.014390e-07 1.792456e-07
[3921,] 3.667546e-07 2.993291e-07 1.201080e-07
[3922,] 1.475574e-06 2.681085e-07 1.235337e-07
[3923,] 7.943403e-07 1.946284e-06 7.384377e-08
[3924,] 5.744554e-07 5.570439e-07 8.389738e-08
[3925,] 1.835670e-06 2.695493e-07 1.215007e-07
[3926,] 1.011660e-06 2.897788e-07 3.053621e-07
[3927,] 1.932313e-06 2.694754e-07 1.214477e-07
[3928,] 1.496101e-06 2.665071e-07 1.150157e-07
[3929,] 2.560900e-07 2.992407e-07 8.605140e-08
[3930,] 1.484396e-06 2.525318e-07 1.903297e-07
[3931,] 1.796794e-06 2.648986e-07 1.210554e-07
[3932,] 1.177144e-06 2.877178e-07 1.504527e-07
[3933,] 1.105240e-06 2.904991e-07 1.485064e-07
[3934,] 1.105747e-06 2.913129e-07 1.494928e-07
[3935,] 1.876556e-06 2.712888e-07 1.314833e-07
[3936,] 1.103942e-06 2.898152e-07 1.476099e-07
[3937,] 1.888803e-06 2.709871e-07 1.298658e-07
[3938,] 1.978289e-06 2.716986e-07 1.353204e-07
[3939,] 1.321734e-06 3.230806e-07 1.991319e-07
[3940,] 1.813617e-06 2.710931e-07 1.289067e-07
[3941,] 1.770738e-06 2.715270e-07 1.303769e-07
[3942,] 1.059671e-06 2.958724e-07 1.518069e-07
[3943,] 1.714774e-06 2.712260e-07 1.278609e-07
[3944,] 1.825404e-06 2.717086e-07 1.326101e-07
[3945,] 1.853485e-06 2.715474e-07 1.325726e-07
[3946,] 1.083161e-06 2.742259e-07 1.262581e-07
[3947,] 1.170812e-06 2.932817e-07 1.556509e-07
[3948,] 4.230519e-07 5.781758e-07 1.114231e-07
[3949,] 1.910139e-06 2.713996e-07 1.331110e-07
[3950,] 3.694380e-07 5.431696e-07 6.267900e-08
[3951,] 1.489122e-06 5.488280e-07 6.201032e-07
[3952,] 5.969376e-07 5.754215e-07 1.584982e-07
[3953,] 2.057680e-06 2.753605e-07 1.510682e-07
[3954,] 1.567407e-06 2.788491e-07 1.492107e-07
[3955,] 1.584862e-06 2.736418e-07 1.391153e-07
[3956,] 4.969568e-07 2.495336e-07 1.209042e-07
[3957,] 3.963293e-07 7.434687e-07 8.384697e-08
[3958,] 1.120353e-06 3.269161e-07 2.081354e-07
[3959,] 2.589879e-07 5.168872e-07 7.088633e-08
[3960,] 2.244537e-07 7.113861e-07 1.177936e-07
[3961,] 2.853615e-07 2.541371e-07 7.986859e-08
[3962,] 2.877612e-07 2.548569e-07 8.093520e-08
[3963,] 3.619585e-06 6.304755e-07 1.383177e-06
[3964,] 6.780495e-07 3.671419e-07 1.784522e-07
[3965,] 6.995082e-07 3.873349e-07 1.966862e-07
[3966,] 6.791988e-07 3.666008e-07 1.783315e-07
[3967,] 8.085145e-07 4.367199e-07 2.593975e-07
[3968,] 7.756825e-07 3.477920e-07 1.806305e-07
[3969,] 3.234835e-07 2.436663e-07 6.981198e-08
[3970,] 3.022730e-07 2.411599e-07 7.085172e-08
[3971,] 6.865709e-04 6.954923e-07 6.842353e-05
[3972,] 2.018782e-07 2.565711e-07 5.498132e-08
[3973,] 2.095415e-07 2.563143e-07 5.570977e-08
[3974,] 2.073094e-07 2.562074e-07 5.546616e-08
[3975,] 2.231250e-07 2.603150e-07 5.886799e-08
[3976,] 6.037217e-07 3.958809e-07 1.916216e-07
[3977,] 8.502865e-07 6.141261e-07 2.927886e-07
[3978,] 7.085841e-07 3.261956e-07 1.637699e-07
[3979,] 6.343335e-07 3.614453e-07 1.768780e-07
[3980,] 2.545618e-07 6.337952e-07 7.092989e-08
[3981,] 5.843896e-07 1.002646e-06 4.822298e-07
[3982,] 2.071779e-07 2.485062e-07 5.248228e-08
[3983,] 2.748528e-07 2.464805e-07 6.236020e-08
[3984,] 6.651405e-07 2.977523e-07 1.364801e-07
[3985,] 8.067866e-07 3.135560e-07 1.573687e-07
[3986,] 2.284415e-07 6.116580e-07 8.911067e-08
[3987,] 2.846657e-07 2.844443e-07 5.540541e-08
[3988,] 1.432507e-07 2.908208e-07 4.082459e-08
[3989,] 2.433100e-07 8.179320e-07 7.552924e-08
[3990,] 4.119493e-07 4.042125e-07 6.189136e-08
[3991,] 3.734721e-07 5.812254e-07 1.127811e-07
[3992,] 2.615180e-07 2.543558e-07 6.019892e-08
[3993,] 4.292895e-07 3.165093e-07 1.029504e-07
[3994,] 4.253844e-07 4.288908e-07 1.820085e-07
[3995,] 3.491715e-07 3.370092e-07 9.213739e-08
[3996,] 4.110994e-07 3.245526e-07 9.427271e-08
[3997,] 4.010051e-07 3.266103e-07 1.115116e-07
[3998,] 3.875546e-07 3.283208e-07 1.104238e-07
[3999,] 3.583168e-07 3.290378e-07 1.035677e-07
[4000,] 4.405102e-07 4.013930e-07 1.597556e-07
[4001,] 4.120242e-07 3.401816e-07 1.166777e-07
[4002,] 3.961569e-07 3.502642e-07 1.204342e-07
[4003,] 4.127798e-07 3.372556e-07 1.115532e-07
[4004,] 3.334404e-07 3.296568e-07 5.770117e-08
[4005,] 3.184932e-07 4.571309e-07 1.115721e-07
[4006,] 2.365052e-07 3.380850e-07 6.161483e-08
[4007,] 2.448274e-07 4.417418e-07 7.675397e-08
[4008,] 2.095005e-07 3.513696e-07 5.943490e-08
[4009,] 2.134464e-07 3.026036e-07 6.460403e-08
[4010,] 2.038940e-07 2.920681e-07 6.067155e-08
[4011,] 1.774283e-07 2.588659e-07 4.572047e-08
[4012,] 2.042342e-07 2.942590e-07 6.111000e-08
[4013,] 2.072960e-07 2.804969e-07 5.956147e-08
[4014,] 2.103489e-07 4.527993e-07 6.497340e-08
[4015,] 2.051952e-07 2.871867e-07 6.033475e-08
[4016,] 2.045918e-07 2.889610e-07 6.052776e-08
[4017,] 2.033794e-07 2.929725e-07 6.060118e-08
[4018,] 2.064276e-07 2.890706e-07 6.110428e-08
[4019,] 2.035952e-07 2.952795e-07 6.103763e-08
[4020,] 2.042385e-07 2.896947e-07 6.042270e-08
[4021,] 1.948195e-07 3.407901e-07 7.562670e-08
[4022,] 2.146479e-07 3.104990e-07 6.741209e-08
[4023,] 2.582120e-07 2.724238e-07 7.828682e-08
[4024,] 2.046554e-07 2.960683e-07 6.156552e-08
[4025,] 2.063666e-07 2.904582e-07 6.133150e-08
[4026,] 2.014489e-07 2.869905e-07 5.891110e-08
[4027,] 2.677889e-07 2.638705e-07 7.604875e-08
[4028,] 2.090719e-07 2.881396e-07 6.191612e-08
[4029,] 2.020490e-07 2.906112e-07 5.972150e-08
[4030,] 2.041170e-07 2.910135e-07 6.059319e-08
[4031,] 2.068149e-07 2.924890e-07 6.185629e-08
[4032,] 2.098284e-07 3.135238e-07 6.631484e-08
[4033,] 2.069559e-07 2.980936e-07 6.268885e-08
[4034,] 2.054290e-07 4.066475e-07 7.141088e-08
[4035,] 2.600911e-07 8.970444e-07 7.291055e-08
[4036,] 2.013528e-07 3.401228e-07 6.328530e-08
[4037,] 2.021047e-07 3.510743e-07 6.500055e-08
[4038,] 2.674264e-07 2.964720e-07 9.353477e-08
[4039,] 2.093180e-07 3.993519e-07 7.461944e-08
[4040,] 2.059720e-07 2.938200e-07 6.170386e-08
[4041,] 2.050053e-07 2.914888e-07 6.096409e-08
[4042,] 2.046138e-07 2.895959e-07 6.050044e-08
[4043,] 2.010478e-07 3.644648e-07 6.709818e-08
[4044,] 2.032052e-07 2.899718e-07 6.007153e-08
[4045,] 2.087822e-07 4.494470e-07 6.486111e-08
[4046,] 2.389026e-07 2.994264e-07 7.161324e-08
[4047,] 1.995383e-07 2.851073e-07 5.776432e-08
[4048,] 2.040701e-07 3.080730e-07 6.288587e-08
[4049,] 2.079943e-07 2.903740e-07 6.158746e-08
[4050,] 2.015561e-07 2.841431e-07 5.771395e-08
[4051,] 2.338202e-07 3.048080e-07 7.153590e-08
[4052,] 2.117042e-07 3.104119e-07 6.682338e-08
[4053,] 2.087477e-07 3.295514e-07 7.981409e-08
[4054,] 1.985681e-07 2.939193e-07 5.848240e-08
[4055,] 1.987629e-07 2.890568e-07 5.799662e-08
[4056,] 1.996586e-07 3.018331e-07 5.998473e-08
[4057,] 1.992747e-07 2.891535e-07 5.820856e-08
[4058,] 2.010288e-07 2.975903e-07 6.013946e-08
[4059,] 2.001996e-07 3.006437e-07 6.011721e-08
[4060,] 1.926730e-07 2.530410e-07 4.950124e-08
[4061,] 2.088385e-07 3.031210e-07 6.503563e-08
[4062,] 1.971777e-07 3.004384e-07 5.843402e-08
[4063,] 1.963591e-07 3.765400e-07 6.011475e-08
[4064,] 1.963564e-07 3.798220e-07 6.031197e-08
[4065,] 1.963761e-07 3.822164e-07 6.034515e-08
[4066,] 1.964197e-07 3.839015e-07 6.030922e-08
[4067,] 1.988671e-07 3.055210e-07 5.995346e-08
[4068,] 1.987537e-07 3.153953e-07 6.080062e-08
[4069,] 1.963082e-07 3.682136e-07 5.976118e-08
[4070,] 1.963429e-07 3.549229e-07 5.953243e-08
[4071,] 2.795413e-07 5.582242e-07 8.023798e-08
[4072,] 1.363037e-07 3.268864e-07 4.305206e-08
[4073,] 1.518765e-07 3.778388e-07 3.980575e-08
[4074,] 1.790927e-07 4.935616e-07 5.439631e-08
[4075,] 2.946145e-07 4.863657e-07 5.383728e-08
[4076,] 1.953709e-07 3.287282e-07 4.535113e-08
[4077,] 2.719420e-07 5.013112e-07 5.648640e-08
[4078,] 2.369730e-07 4.964198e-07 5.271272e-08
[4079,] 3.925916e-07 2.826277e-07 6.319957e-08
[4080,] 4.798108e-07 2.717794e-07 1.414010e-07
[4081,] 4.471520e-07 3.214819e-07 7.914645e-08
[4082,] 4.429210e-07 3.149028e-07 8.030120e-08
[4083,] 4.481803e-07 3.196508e-07 7.971437e-08
[4084,] 4.668700e-07 3.196121e-07 8.185656e-08
[4085,] 3.925998e-07 3.570557e-07 7.001490e-08
[4086,] 4.040551e-07 3.869360e-07 6.959313e-08
[4087,] 4.289619e-07 3.902405e-07 6.728943e-08
[4088,] 3.997895e-07 3.323841e-07 8.422691e-08
[4089,] 3.965329e-07 3.484123e-07 8.364927e-08
[4090,] 3.584302e-07 3.951474e-07 6.917081e-08
[4091,] 4.071197e-07 3.803298e-07 6.730280e-08
[4092,] 4.705428e-07 4.260146e-07 6.856144e-08
[4093,] 4.527046e-07 4.102371e-07 6.849589e-08
[4094,] 1.764202e-07 3.543356e-07 4.173624e-08
[4095,] 1.284448e-07 2.688519e-07 3.892468e-08
[4096,] 1.304486e-07 7.968393e-07 3.758555e-08
[4097,] 6.988630e-07 6.795509e-07 5.033332e-07
[4098,] 1.221494e-07 7.662331e-07 4.052826e-08
[4099,] 1.210045e-07 7.474519e-07 4.362662e-08
[4100,] 6.599638e-07 3.907410e-07 1.063988e-07
[4101,] 6.792941e-07 3.588476e-07 1.613703e-07
[4102,] 1.345892e-07 6.832257e-07 4.061641e-08
[4103,] 2.721580e-07 8.364132e-07 1.632600e-07
[4104,] 1.352740e-07 3.000355e-07 4.179839e-08
[4105,] 3.026998e-07 4.172824e-07 1.061570e-07
[4106,] 2.145333e-07 2.804340e-07 5.649532e-08
[4107,] 1.936396e-07 2.679696e-07 5.353922e-08
[4108,] 6.832360e-07 3.657795e-07 7.609900e-08
[4109,] 2.726913e-07 7.627036e-07 4.617229e-08
[4110,] 2.151902e-07 2.755341e-07 5.968904e-08
[4111,] 2.070572e-07 2.649286e-07 5.195379e-08
[4112,] 3.779120e-07 5.221074e-07 8.217776e-08
[4113,] 3.912445e-07 2.784544e-07 9.911999e-08
[4114,] 2.705235e-07 6.020664e-07 4.842296e-08
[4115,] 2.140338e-07 2.471389e-07 5.909858e-08
[4116,] 2.055923e-07 3.435624e-07 6.606084e-08
[4117,] 2.220064e-07 3.240907e-07 6.868200e-08
[4118,] 2.291947e-07 5.668405e-07 4.645848e-08
[4119,] 2.352140e-07 4.673850e-07 9.564474e-08
[4120,] 2.274443e-07 2.587006e-07 6.114162e-08
[4121,] 3.051232e-07 1.513557e-06 5.274874e-08
[4122,] 2.290356e-07 1.000871e-06 5.306189e-08
[4123,] 1.277589e-07 1.584422e-06 4.182237e-08
[4124,] 2.392909e-07 2.050784e-06 4.727799e-08
[4125,] 2.327126e-07 1.520918e-06 4.648177e-08
[4126,] 2.568634e-07 2.823342e-07 5.307450e-08
[4127,] 2.644175e-07 5.145101e-07 4.989782e-08
[4128,] 6.342577e-07 4.526378e-07 7.418879e-08
[4129,] 2.150547e-07 7.812148e-07 7.507154e-08
[4130,] 2.480858e-07 7.474061e-07 8.824721e-08
[4131,] 3.388466e-07 5.745187e-07 5.301910e-08
[4132,] 2.657036e-07 3.902388e-07 1.012325e-07
[4133,] 1.883160e-07 3.069708e-06 5.792304e-08
[4134,] 1.844752e-07 1.322141e-06 5.127840e-08
[4135,] 2.449840e-07 6.950014e-07 8.090296e-08
[4136,] 2.308349e-07 3.722090e-07 8.075429e-08
[4137,] 2.143393e-07 2.607660e-06 5.098306e-08
[4138,] 2.398100e-07 4.344156e-07 7.195224e-08
[4139,] 2.062276e-07 2.302149e-06 5.188149e-08
[4140,] 1.849882e-07 2.623809e-06 5.693500e-08
[4141,] 2.863781e-07 5.568298e-07 1.026064e-07
[4142,] 1.900715e-07 2.601858e-06 5.558801e-08
[4143,] 1.653024e-07 2.437065e-06 6.616272e-08
[4144,] 1.788931e-07 1.688890e-06 5.549944e-08
[4145,] 4.524526e-07 6.182862e-07 1.361267e-07
[4146,] 1.927462e-07 3.839320e-07 5.921556e-08
[4147,] 2.320253e-07 2.567364e-07 6.219307e-08
[4148,] 1.224652e-07 3.352362e-07 3.803818e-08
[4149,] 2.236315e-07 3.783976e-07 5.024621e-08
[4150,] 1.862076e-07 2.734488e-07 5.659879e-08
[4151,] 1.437442e-07 6.666263e-07 6.746989e-08
[4152,] 4.806781e-07 4.184736e-07 1.396162e-07
[4153,] 4.788464e-07 6.825036e-07 2.336820e-07
[4154,] 2.813085e-07 4.120754e-07 6.346733e-08
[4155,] 2.561397e-07 2.685463e-07 6.920923e-08
[4156,] 2.671935e-07 2.776352e-07 7.804548e-08
[4157,] 2.361130e-07 3.609873e-07 8.377733e-08
[4158,] 1.526726e-07 5.078887e-07 4.720997e-08
[4159,] 2.193930e-07 1.253425e-06 1.364218e-07
[4160,] 2.382962e-07 3.658806e-07 8.373896e-08
[4161,] 2.406200e-07 6.586896e-07 9.117708e-08
[4162,] 2.184495e-07 4.162654e-07 7.374055e-08
[4163,] 2.281402e-07 5.417160e-07 7.956405e-08
[4164,] 1.521810e-07 1.118810e-06 7.104332e-08
[4165,] 2.386151e-07 4.308217e-07 9.702930e-08
[4166,] 2.313985e-07 4.287854e-07 9.102744e-08
[4167,] 2.331900e-07 4.247071e-07 9.179692e-08
[4168,] 2.315763e-07 4.100013e-07 6.849335e-08
[4169,] 2.312296e-07 3.989854e-07 8.686332e-08
[4170,] 4.665226e-07 3.698190e-07 1.165565e-07
[4171,] 4.446627e-07 5.336186e-07 1.231358e-07
[4172,] 1.047247e-06 5.195310e-07 2.975371e-07
[4173,] 2.188958e-07 2.032091e-06 2.018773e-07
[4174,] 2.279057e-07 5.369368e-06 3.738799e-07
[4175,] 2.154267e-07 2.781131e-06 1.582718e-07
[4176,] 1.501336e-07 1.235567e-06 6.823384e-08
[4177,] 2.073026e-07 8.453094e-07 7.719074e-08
[4178,] 2.191581e-07 3.698058e-07 6.656522e-08
[4179,] 3.931460e-07 3.883653e-07 9.062566e-08
[4180,] 1.933373e-07 2.822934e-07 5.452399e-08
[4181,] 2.490937e-07 5.684785e-07 8.080240e-08
[4182,] 3.225149e-07 4.007610e-07 7.062104e-08
[4183,] 1.885613e-07 2.689343e-07 5.137971e-08
[4184,] 2.335768e-07 5.018200e-07 8.121066e-08
[4185,] 2.414445e-06 2.771002e-07 4.058030e-07
[4186,] 2.206253e-06 1.066125e-06 1.984163e-06
[4187,] 1.929621e-07 2.450224e-07 5.164570e-08
[4188,] 1.554278e-05 6.660305e-07 2.650086e-06
[4189,] 2.949325e-07 3.039492e-07 9.060788e-08
[4190,] 3.863877e-07 3.157949e-07 7.603936e-08
[4191,] 2.832444e-07 3.044338e-07 8.569734e-08
[4192,] 2.977577e-07 2.631277e-07 7.383149e-08
[4193,] 3.311781e-07 6.541245e-07 1.081372e-07
[4194,] 2.562479e-07 2.599704e-07 6.414653e-08
[4195,] 2.556228e-07 3.590472e-07 8.655033e-08
[4196,] 3.309669e-07 7.990694e-07 1.135782e-07
[4197,] 2.810418e-07 4.060139e-07 1.093785e-07
[4198,] 3.154409e-07 3.297669e-07 8.205737e-08
[4199,] 4.456033e-07 3.783992e-07 1.035262e-07
[4200,] 4.047173e-07 4.472857e-07 1.166785e-07
[4201,] 2.724020e-07 3.184659e-07 8.707992e-08
[4202,] 2.432415e-07 4.601441e-07 7.941630e-08
[4203,] 1.447187e-06 5.077863e-07 5.270760e-07
[4204,] 2.464533e-07 4.653889e-07 9.583452e-08
[4205,] 2.735166e-07 3.206648e-07 8.133591e-08
[4206,] 3.370309e-07 4.663476e-07 9.891669e-08
[4207,] 3.068897e-07 5.557629e-07 1.269334e-07
[4208,] 3.686792e-07 4.534719e-07 1.007727e-07
[4209,] 4.562708e-07 3.326030e-07 9.016179e-08
[4210,] 5.619704e-07 2.540010e-07 9.676778e-08
[4211,] 4.062001e-07 2.726614e-07 7.957724e-08
[4212,] 4.516414e-07 3.623951e-07 9.307716e-08
[4213,] 2.604536e-07 2.935031e-07 7.123701e-08
[4214,] 3.824932e-07 1.487930e-06 2.385227e-07
[4215,] 5.860169e-07 1.291098e-06 1.230786e-07
[4216,] 3.679937e-07 4.305504e-07 9.549896e-08
[4217,] 4.502536e-07 3.543089e-07 9.446973e-08
[4218,] 3.014883e-07 5.510833e-07 1.029319e-07
[4219,] 4.365607e-07 4.023313e-07 1.041166e-07
[4220,] 4.361608e-07 4.398938e-07 1.115291e-07
[4221,] 4.373720e-07 3.952436e-07 1.027078e-07
[4222,] 4.233219e-07 3.304928e-07 9.450570e-08
[4223,] 2.817738e-07 2.750706e-07 6.476876e-08
[4224,] 3.472441e-07 3.028419e-07 1.084590e-07
[4225,] 3.120267e-07 2.459555e-07 7.315419e-08
[4226,] 4.620034e-07 5.653282e-07 1.184554e-07
[4227,] 3.404386e-07 6.086557e-07 1.083933e-07
[4228,] 3.023778e-07 4.121342e-07 1.119904e-07
[4229,] 2.985195e-07 4.204851e-07 1.077147e-07
[4230,] 3.426646e-07 3.327872e-07 8.264820e-08
[4231,] 2.702053e-07 2.954522e-06 3.902808e-07
[4232,] 3.142706e-07 2.652275e-07 6.969965e-08
[4233,] 3.607807e-07 2.975569e-07 7.921809e-08
```
