## Supplementary material for "Characterization of shared and ancestry-specific signals driving complex traits using multi-ancestry fine-mapping": s1_data.bim

```
1	chr1:247056613:A:G	0	247056613	G	A
1	chr1:247056659:T:C	0	247056659	C	T
1	chr1:247056870:A:G	0	247056870	G	A
1	chr1:247056874:G:C	0	247056874	C	G
1	chr1:247056981:C:T	0	247056981	T	C
1	chr1:247059223:T:C	0	247059223	C	T
1	chr1:247059268:T:C	0	247059268	C	T
1	chr1:247060175:C:T	0	247060175	T	C
1	chr1:247060428:A:T	0	247060428	T	A
1	chr1:247060579:C:T	0	247060579	T	C
1	chr1:247060982:A:G	0	247060982	G	A
1	chr1:247061649:G:A	0	247061649	A	G
1	chr1:247061732:T:C	0	247061732	C	T
1	chr1:247062030:C:T	0	247062030	T	C
1	chr1:247062055:C:T	0	247062055	T	C
1	chr1:247062347:G:T	0	247062347	T	G
1	chr1:247063042:G:A	0	247063042	A	G
1	chr1:247063451:T:C	0	247063451	C	T
1	chr1:247063568:G:A	0	247063568	A	G
1	chr1:247063684:T:G	0	247063684	G	T
1	chr1:247063692:C:T	0	247063692	T	C
1	chr1:247063883:G:A	0	247063883	A	G
1	chr1:247064237:A:G	0	247064237	G	A
1	chr1:247065202:T:C	0	247065202	C	T
1	chr1:247065420:C:T	0	247065420	T	C
1	chr1:247066209:C:T	0	247066209	T	C
1	chr1:247066644:G:T	0	247066644	T	G
1	chr1:247066664:G:A	0	247066664	A	G
1	chr1:247066921:A:T	0	247066921	T	A
1	chr1:247067201:C:T	0	247067201	T	C
1	chr1:247067202:A:G	0	247067202	G	A
1	chr1:247067265:A:G	0	247067265	G	A
1	chr1:247067350:C:T	0	247067350	T	C
1	chr1:247067582:C:T	0	247067582	T	C
1	chr1:247067633:G:A	0	247067633	A	G
1	chr1:247067658:C:T	0	247067658	T	C
1	chr1:247067715:G:A	0	247067715	A	G
1	chr1:247068049:C:T	0	247068049	T	C
1	chr1:247069854:A:G	0	247069854	G	A
1	chr1:247069983:C:T	0	247069983	T	C
1	chr1:247070396:G:A	0	247070396	A	G
1	chr1:247070555:T:C	0	247070555	C	T
1	chr1:247070743:G:A	0	247070743	A	G
1	chr1:247071279:A:T	0	247071279	T	A
1	chr1:247071559:G:A	0	247071559	A	G
1	chr1:247071781:C:T	0	247071781	T	C
1	chr1:247072014:C:T	0	247072014	T	C
1	chr1:247072103:C:T	0	247072103	T	C
1	chr1:247072159:T:C	0	247072159	C	T
1	chr1:247072374:CAA:C	0	247072374	C	CAA
1	chr1:247072506:C:T	0	247072506	T	C
1	chr1:247072542:T:C	0	247072542	C	T
1	chr1:247072879:C:T	0	247072879	T	C
1	chr1:247073096:G:A	0	247073096	A	G
1	chr1:247073261:T:C	0	247073261	C	T
1	chr1:247074809:ACCT:A	0	247074809	A	ACCT
1	chr1:247074845:C:T	0	247074845	T	C
1	chr1:247075513:T:C	0	247075513	C	T
1	chr1:247075768:T:C	0	247075768	C	T
1	chr1:247076254:T:C	0	247076254	C	T
1	chr1:247076731:G:A	0	247076731	A	G
1	chr1:247077400:G:A	0	247077400	A	G
1	chr1:247077561:T:C	0	247077561	C	T
1	chr1:247077857:C:A	0	247077857	A	C
1	chr1:247078021:T:C	0	247078021	C	T
1	chr1:247078334:C:T	0	247078334	T	C
1	chr1:247078366:A:G	0	247078366	G	A
1	chr1:247078548:G:C	0	247078548	C	G
1	chr1:247078730:C:T	0	247078730	T	C
1	chr1:247079534:G:A	0	247079534	A	G
1	chr1:247079823:A:C	0	247079823	C	A
1	chr1:247080107:C:G	0	247080107	G	C
1	chr1:247080978:T:C	0	247080978	C	T
1	chr1:247081017:C:A	0	247081017	A	C
1	chr1:247081019:G:A	0	247081019	A	G
1	chr1:247081160:G:A	0	247081160	A	G
1	chr1:247081386:G:A	0	247081386	A	G
1	chr1:247081639:T:A	0	247081639	A	T
1	chr1:247081830:G:A	0	247081830	A	G
1	chr1:247082227:A:G	0	247082227	G	A
1	chr1:247082411:A:C	0	247082411	C	A
1	chr1:247082629:A:C	0	247082629	C	A
1	chr1:247082699:C:A	0	247082699	A	C
1	chr1:247083189:G:A	0	247083189	A	G
1	chr1:247083531:G:T	0	247083531	T	G
1	chr1:247083591:T:TA	0	247083591	TA	T
1	chr1:247083732:C:G	0	247083732	G	C
1	chr1:247083764:A:C	0	247083764	C	A
1	chr1:247083820:G:A	0	247083820	A	G
1	chr1:247083876:C:T	0	247083876	T	C
1	chr1:247084098:A:G	0	247084098	G	A
1	chr1:247084211:C:T	0	247084211	T	C
1	chr1:247084389:C:T	0	247084389	T	C
1	chr1:247084527:G:T	0	247084527	T	G
1	chr1:247084947:T:C	0	247084947	C	T
1	chr1:247085061:G:T	0	247085061	T	G
1	chr1:247085463:T:C	0	247085463	C	T
1	chr1:247085654:A:C	0	247085654	C	A
1	chr1:247085753:TCCACACAGGAGGG:T	0	247085753	T	TCCACACAGGAGGG
1	chr1:247085760:AGGAGG:A	0	247085760	A	AGGAGG
1	chr1:247085780:ACACAGG:A	0	247085780	A	ACACAGG
1	chr1:247086001:A:G	0	247086001	G	A
1	chr1:247086043:A:G	0	247086043	G	A
1	chr1:247086088:A:G	0	247086088	G	A
1	chr1:247086487:G:C	0	247086487	C	G
1	chr1:247086522:A:G	0	247086522	G	A
1	chr1:247086798:A:G	0	247086798	G	A
1	chr1:247086963:A:G	0	247086963	G	A
1	chr1:247087062:C:T	0	247087062	T	C
1	chr1:247087310:GC:G	0	247087310	G	GC
1	chr1:247087332:T:G	0	247087332	G	T
1	chr1:247087626:A:G	0	247087626	G	A
1	chr1:247087833:C:T	0	247087833	T	C
1	chr1:247088120:T:C	0	247088120	C	T
1	chr1:247088151:A:G	0	247088151	G	A
1	chr1:247088180:A:G	0	247088180	G	A
1	chr1:247088433:G:A	0	247088433	A	G
1	chr1:247088898:A:G	0	247088898	G	A
1	chr1:247088992:TC:T	0	247088992	T	TC
1	chr1:247089381:T:C	0	247089381	C	T
1	chr1:247089534:C:T	0	247089534	T	C
1	chr1:247089772:G:A	0	247089772	A	G
1	chr1:247089890:C:T	0	247089890	T	C
1	chr1:247090173:C:T	0	247090173	T	C
1	chr1:247090183:A:G	0	247090183	G	A
1	chr1:247090191:T:C	0	247090191	C	T
1	chr1:247090264:A:G	0	247090264	G	A
1	chr1:247090281:G:A	0	247090281	A	G
1	chr1:247090383:C:T	0	247090383	T	C
1	chr1:247090597:C:T	0	247090597	T	C
1	chr1:247090601:T:C	0	247090601	C	T
1	chr1:247092640:T:C	0	247092640	C	T
1	chr1:247092937:C:T	0	247092937	T	C
1	chr1:247093790:A:T	0	247093790	T	A
1	chr1:247093841:G:A	0	247093841	A	G
1	chr1:247094025:A:T	0	247094025	T	A
1	chr1:247094338:T:C	0	247094338	C	T
1	chr1:247094589:C:G	0	247094589	G	C
1	chr1:247096131:G:GC	0	247096131	GC	G
1	chr1:247096269:A:G	0	247096269	G	A
1	chr1:247096382:G:A	0	247096382	A	G
1	chr1:247096397:G:A	0	247096397	A	G
1	chr1:247096556:A:T	0	247096556	T	A
1	chr1:247096593:G:A	0	247096593	A	G
1	chr1:247096870:G:C	0	247096870	C	G
1	chr1:247097060:A:T	0	247097060	T	A
1	chr1:247097232:T:A	0	247097232	A	T
1	chr1:247098312:G:A	0	247098312	A	G
1	chr1:247099323:G:A	0	247099323	A	G
1	chr1:247099416:C:CA	0	247099416	CA	C
1	chr1:247099641:G:A	0	247099641	A	G
1	chr1:247099742:T:C	0	247099742	C	T
1	chr1:247099853:T:C	0	247099853	C	T
1	chr1:247100131:T:C	0	247100131	C	T
1	chr1:247101560:C:G	0	247101560	G	C
1	chr1:247102921:CAT:C	0	247102921	C	CAT
1	chr1:247103354:C:G	0	247103354	G	C
1	chr1:247103362:G:A	0	247103362	A	G
1	chr1:247103570:G:A	0	247103570	A	G
1	chr1:247103575:A:G	0	247103575	G	A
1	chr1:247103972:C:A	0	247103972	A	C
1	chr1:247105000:T:C	0	247105000	C	T
1	chr1:247105925:A:G	0	247105925	G	A
1	chr1:247106080:A:G	0	247106080	G	A
1	chr1:247107612:A:G	0	247107612	G	A
1	chr1:247108391:C:T	0	247108391	T	C
1	chr1:247108438:A:AG	0	247108438	AG	A
1	chr1:247108616:G:A	0	247108616	A	G
1	chr1:247108996:C:T	0	247108996	T	C
1	chr1:247109110:G:T	0	247109110	T	G
1	chr1:247110435:T:C	0	247110435	C	T
1	chr1:247110502:T:G	0	247110502	G	T
1	chr1:247110546:C:T	0	247110546	T	C
1	chr1:247110714:A:G	0	247110714	G	A
1	chr1:247110913:G:T	0	247110913	T	G
1	chr1:247111182:C:G	0	247111182	G	C
1	chr1:247111597:A:G	0	247111597	G	A
1	chr1:247111916:C:G	0	247111916	G	C
1	chr1:247112737:T:C	0	247112737	C	T
1	chr1:247113028:C:G	0	247113028	G	C
1	chr1:247113092:A:G	0	247113092	G	A
1	chr1:247113931:A:G	0	247113931	G	A
1	chr1:247114426:A:G	0	247114426	G	A
1	chr1:247114823:A:T	0	247114823	T	A
1	chr1:247114926:T:A	0	247114926	A	T
1	chr1:247115143:G:A	0	247115143	A	G
1	chr1:247115289:G:A	0	247115289	A	G
1	chr1:247119894:G:C	0	247119894	C	G
1	chr1:247119953:GC:G	0	247119953	G	GC
1	chr1:247120018:A:G	0	247120018	G	A
1	chr1:247120966:T:C	0	247120966	C	T
1	chr1:247121266:G:GT	0	247121266	GT	G
1	chr1:247121272:TCATATAGAACC:T	0	247121272	T	TCATATAGAACC
1	chr1:247121719:A:G	0	247121719	G	A
1	chr1:247121738:C:G	0	247121738	G	C
1	chr1:247121922:A:G	0	247121922	G	A
1	chr1:247123343:T:C	0	247123343	C	T
1	chr1:247123967:T:C	0	247123967	C	T
1	chr1:247124331:G:A	0	247124331	A	G
1	chr1:247124949:C:T	0	247124949	T	C
1	chr1:247125019:C:T	0	247125019	T	C
1	chr1:247125764:T:C	0	247125764	C	T
1	chr1:247126128:C:T	0	247126128	T	C
1	chr1:247128843:T:G	0	247128843	G	T
1	chr1:247130816:G:A	0	247130816	A	G
1	chr1:247131552:G:A	0	247131552	A	G
1	chr1:247131876:T:C	0	247131876	C	T
1	chr1:247132383:C:T	0	247132383	T	C
1	chr1:247132476:C:G	0	247132476	G	C
1	chr1:247133385:G:A	0	247133385	A	G
1	chr1:247133716:C:T	0	247133716	T	C
1	chr1:247133937:G:A	0	247133937	A	G
1	chr1:247134200:T:C	0	247134200	C	T
1	chr1:247134372:A:T	0	247134372	T	A
1	chr1:247135673:G:A	0	247135673	A	G
1	chr1:247136754:T:C	0	247136754	C	T
1	chr1:247136866:G:C	0	247136866	C	G
1	chr1:247136906:C:T	0	247136906	T	C
1	chr1:247137366:A:G	0	247137366	G	A
1	chr1:247137411:A:G	0	247137411	G	A
1	chr1:247137458:A:G	0	247137458	G	A
1	chr1:247137560:A:G	0	247137560	G	A
1	chr1:247138165:T:C	0	247138165	C	T
1	chr1:247139144:C:T	0	247139144	T	C
1	chr1:247139193:C:A	0	247139193	A	C
1	chr1:247139714:G:A	0	247139714	A	G
1	chr1:247139961:G:A	0	247139961	A	G
1	chr1:247141385:C:A	0	247141385	A	C
1	chr1:247141878:T:C	0	247141878	C	T
1	chr1:247142112:T:C	0	247142112	C	T
1	chr1:247142571:C:T	0	247142571	T	C
1	chr1:247142691:C:T	0	247142691	T	C
1	chr1:247142948:GTGTT:G	0	247142948	G	GTGTT
1	chr1:247143531:A:G	0	247143531	G	A
1	chr1:247143615:T:C	0	247143615	C	T
1	chr1:247143759:G:A	0	247143759	A	G
1	chr1:247144051:C:T	0	247144051	T	C
1	chr1:247144431:T:G	0	247144431	G	T
1	chr1:247145389:T:C	0	247145389	C	T
1	chr1:247145402:C:T	0	247145402	T	C
1	chr1:247145650:C:T	0	247145650	T	C
1	chr1:247145729:A:G	0	247145729	G	A
1	chr1:247145902:C:T	0	247145902	T	C
1	chr1:247146385:G:A	0	247146385	A	G
1	chr1:247147505:G:A	0	247147505	A	G
1	chr1:247147663:C:G	0	247147663	G	C
1	chr1:247148146:G:A	0	247148146	A	G
1	chr1:247148556:T:C	0	247148556	C	T
1	chr1:247148627:T:C	0	247148627	C	T
1	chr1:247149173:T:C	0	247149173	C	T
1	chr1:247149453:T:C	0	247149453	C	T
1	chr1:247150160:C:T	0	247150160	T	C
1	chr1:247150278:C:T	0	247150278	T	C
1	chr1:247150887:TAAC:T	0	247150887	T	TAAC
1	chr1:247151255:G:A	0	247151255	A	G
1	chr1:247151835:CAACATGCAG:C	0	247151835	C	CAACATGCAG
1	chr1:247152305:CA:C	0	247152305	C	CA
1	chr1:247152918:G:A	0	247152918	A	G
1	chr1:247152968:C:T	0	247152968	T	C
1	chr1:247153330:T:C	0	247153330	C	T
1	chr1:247153796:CAGGATTATATCTT:C	0	247153796	C	CAGGATTATATCTT
1	chr1:247154188:T:C	0	247154188	C	T
1	chr1:247154331:C:G	0	247154331	G	C
1	chr1:247154642:G:GACTT	0	247154642	GACTT	G
1	chr1:247154935:TCAA:T	0	247154935	T	TCAA
1	chr1:247155360:A:T	0	247155360	T	A
1	chr1:247155384:C:T	0	247155384	T	C
1	chr1:247155627:T:C	0	247155627	C	T
1	chr1:247155678:G:A	0	247155678	A	G
1	chr1:247155809:T:C	0	247155809	C	T
1	chr1:247156187:G:A	0	247156187	A	G
1	chr1:247156472:GA:G	0	247156472	G	GA
1	chr1:247156528:G:A	0	247156528	A	G
1	chr1:247156956:A:G	0	247156956	G	A
1	chr1:247157566:G:A	0	247157566	A	G
1	chr1:247158044:A:G	0	247158044	G	A
1	chr1:247158521:C:T	0	247158521	T	C
1	chr1:247158643:C:T	0	247158643	T	C
1	chr1:247158699:A:G	0	247158699	G	A
1	chr1:247158996:G:T	0	247158996	T	G
1	chr1:247159276:C:T	0	247159276	T	C
1	chr1:247159665:G:C	0	247159665	C	G
1	chr1:247159893:T:C	0	247159893	C	T
1	chr1:247159942:G:T	0	247159942	T	G
1	chr1:247159958:C:A	0	247159958	A	C
1	chr1:247160255:A:G	0	247160255	G	A
1	chr1:247161725:T:C	0	247161725	C	T
1	chr1:247161782:C:T	0	247161782	T	C
1	chr1:247162105:T:G	0	247162105	G	T
1	chr1:247162260:G:A	0	247162260	A	G
1	chr1:247162687:A:G	0	247162687	G	A
1	chr1:247163713:A:G	0	247163713	G	A
1	chr1:247163835:T:C	0	247163835	C	T
1	chr1:247164281:A:G	0	247164281	G	A
1	chr1:247164681:A:G	0	247164681	G	A
1	chr1:247165067:T:C	0	247165067	C	T
1	chr1:247167340:C:T	0	247167340	T	C
1	chr1:247167344:AG:A	0	247167344	A	AG
1	chr1:247167626:T:C	0	247167626	C	T
1	chr1:247168357:T:C	0	247168357	C	T
1	chr1:247170383:CTGGAAATTT:C	0	247170383	C	CTGGAAATTT
1	chr1:247170427:G:A	0	247170427	A	G
1	chr1:247172752:C:A	0	247172752	A	C
1	chr1:247172891:G:A	0	247172891	A	G
1	chr1:247173424:A:G	0	247173424	G	A
1	chr1:247174609:A:C	0	247174609	C	A
1	chr1:247174848:G:C	0	247174848	C	G
1	chr1:247174885:T:G	0	247174885	G	T
1	chr1:247175125:A:G	0	247175125	G	A
1	chr1:247175306:TG:T	0	247175306	T	TG
1	chr1:247175310:G:A	0	247175310	A	G
1	chr1:247175762:A:G	0	247175762	G	A
1	chr1:247175837:C:G	0	247175837	G	C
1	chr1:247175868:G:A	0	247175868	A	G
1	chr1:247176398:G:A	0	247176398	A	G
1	chr1:247176466:G:A	0	247176466	A	G
1	chr1:247176544:C:T	0	247176544	T	C
1	chr1:247176547:C:T	0	247176547	T	C
1	chr1:247176582:T:C	0	247176582	C	T
1	chr1:247176622:G:T	0	247176622	T	G
1	chr1:247176660:C:G	0	247176660	G	C
1	chr1:247176933:C:T	0	247176933	T	C
1	chr1:247176987:A:G	0	247176987	G	A
1	chr1:247177107:A:G	0	247177107	G	A
1	chr1:247177342:T:C	0	247177342	C	T
1	chr1:247177454:G:T	0	247177454	T	G
1	chr1:247177892:C:T	0	247177892	T	C
1	chr1:247178107:T:G	0	247178107	G	T
1	chr1:247178157:A:G	0	247178157	G	A
1	chr1:247178254:A:G	0	247178254	G	A
1	chr1:247178437:C:T	0	247178437	T	C
1	chr1:247179820:A:G	0	247179820	G	A
1	chr1:247180046:T:C	0	247180046	C	T
1	chr1:247180692:T:C	0	247180692	C	T
1	chr1:247180857:T:A	0	247180857	A	T
1	chr1:247180902:A:T	0	247180902	T	A
1	chr1:247181448:T:C	0	247181448	C	T
1	chr1:247181822:C:A	0	247181822	A	C
1	chr1:247181943:G:A	0	247181943	A	G
1	chr1:247182048:C:A	0	247182048	A	C
1	chr1:247182090:T:C	0	247182090	C	T
1	chr1:247182091:G:A	0	247182091	A	G
1	chr1:247182101:G:A	0	247182101	A	G
1	chr1:247182163:A:G	0	247182163	G	A
1	chr1:247182384:G:A	0	247182384	A	G
1	chr1:247182821:T:C	0	247182821	C	T
1	chr1:247182887:C:T	0	247182887	T	C
1	chr1:247182910:G:A	0	247182910	A	G
1	chr1:247182983:A:G	0	247182983	G	A
1	chr1:247183245:C:T	0	247183245	T	C
1	chr1:247183372:A:G	0	247183372	G	A
1	chr1:247183453:GA:G	0	247183453	G	GA
1	chr1:247183504:T:C	0	247183504	C	T
1	chr1:247183743:G:A	0	247183743	A	G
1	chr1:247183950:C:G	0	247183950	G	C
1	chr1:247184413:C:G	0	247184413	G	C
1	chr1:247184526:C:T	0	247184526	T	C
1	chr1:247184669:G:A	0	247184669	A	G
1	chr1:247184887:C:T	0	247184887	T	C
1	chr1:247185284:G:A	0	247185284	A	G
1	chr1:247185319:G:C	0	247185319	C	G
1	chr1:247185762:C:T	0	247185762	T	C
1	chr1:247185776:A:T	0	247185776	T	A
1	chr1:247185804:G:C	0	247185804	C	G
1	chr1:247186306:T:G	0	247186306	G	T
1	chr1:247186350:G:A	0	247186350	A	G
1	chr1:247186375:A:G	0	247186375	G	A
1	chr1:247186647:C:T	0	247186647	T	C
1	chr1:247186889:T:C	0	247186889	C	T
1	chr1:247187049:G:A	0	247187049	A	G
1	chr1:247187056:A:G	0	247187056	G	A
1	chr1:247187398:A:T	0	247187398	T	A
1	chr1:247187981:T:C	0	247187981	C	T
1	chr1:247188127:A:G	0	247188127	G	A
1	chr1:247188172:G:A	0	247188172	A	G
1	chr1:247188288:CA:C	0	247188288	C	CA
1	chr1:247188341:C:A	0	247188341	A	C
1	chr1:247188377:T:C	0	247188377	C	T
1	chr1:247188831:C:T	0	247188831	T	C
1	chr1:247189076:C:T	0	247189076	T	C
1	chr1:247189138:G:A	0	247189138	A	G
1	chr1:247189319:T:C	0	247189319	C	T
1	chr1:247189673:A:AAAT	0	247189673	AAAT	A
1	chr1:247189878:A:G	0	247189878	G	A
1	chr1:247190028:T:C	0	247190028	C	T
1	chr1:247190481:T:C	0	247190481	C	T
1	chr1:247191279:A:C	0	247191279	C	A
1	chr1:247191727:A:G	0	247191727	G	A
1	chr1:247191886:C:T	0	247191886	T	C
1	chr1:247192226:G:A	0	247192226	A	G
1	chr1:247192558:A:C	0	247192558	C	A
1	chr1:247192716:C:T	0	247192716	T	C
1	chr1:247192807:G:A	0	247192807	A	G
1	chr1:247194740:T:C	0	247194740	C	T
1	chr1:247194773:C:T	0	247194773	T	C
1	chr1:247194946:T:C	0	247194946	C	T
1	chr1:247195316:T:C	0	247195316	C	T
1	chr1:247195479:T:G	0	247195479	G	T
1	chr1:247195763:C:T	0	247195763	T	C
1	chr1:247196266:C:T	0	247196266	T	C
1	chr1:247196498:T:C	0	247196498	C	T
1	chr1:247196525:G:A	0	247196525	A	G
1	chr1:247197066:T:C	0	247197066	C	T
1	chr1:247197867:A:G	0	247197867	G	A
1	chr1:247197931:T:C	0	247197931	C	T
1	chr1:247198087:G:A	0	247198087	A	G
1	chr1:247198454:C:T	0	247198454	T	C
1	chr1:247198575:G:T	0	247198575	T	G
1	chr1:247198980:C:T	0	247198980	T	C
1	chr1:247198985:G:A	0	247198985	A	G
1	chr1:247199027:A:G	0	247199027	G	A
1	chr1:247199687:A:AAAAT	0	247199687	AAAAT	A
1	chr1:247199829:A:G	0	247199829	G	A
1	chr1:247199834:T:C	0	247199834	C	T
1	chr1:247199858:C:T	0	247199858	T	C
1	chr1:247199888:G:A	0	247199888	A	G
1	chr1:247200531:T:A	0	247200531	A	T
1	chr1:247201027:A:C	0	247201027	C	A
1	chr1:247201042:A:G	0	247201042	G	A
1	chr1:247201258:T:C	0	247201258	C	T
1	chr1:247202128:A:G	0	247202128	G	A
1	chr1:247202339:T:C	0	247202339	C	T
1	chr1:247202697:G:T	0	247202697	T	G
1	chr1:247202840:C:T	0	247202840	T	C
1	chr1:247203133:C:A	0	247203133	A	C
1	chr1:247203803:T:C	0	247203803	C	T
1	chr1:247203887:C:T	0	247203887	T	C
1	chr1:247204409:CCTT:C	0	247204409	C	CCTT
1	chr1:247205496:T:C	0	247205496	C	T
1	chr1:247205584:C:T	0	247205584	T	C
1	chr1:247205585:A:G	0	247205585	G	A
1	chr1:247205591:A:G	0	247205591	G	A
1	chr1:247205930:C:T	0	247205930	T	C
1	chr1:247206054:C:T	0	247206054	T	C
1	chr1:247206842:CTTTTT:C	0	247206842	C	CTTTTT
1	chr1:247206895:T:C	0	247206895	C	T
1	chr1:247206923:C:T	0	247206923	T	C
1	chr1:247207009:G:A	0	247207009	A	G
1	chr1:247207555:C:CAGCT	0	247207555	CAGCT	C
1	chr1:247208350:T:C	0	247208350	C	T
1	chr1:247208616:T:C	0	247208616	C	T
1	chr1:247208707:T:A	0	247208707	A	T
1	chr1:247208861:G:T	0	247208861	T	G
1	chr1:247209573:G:A	0	247209573	A	G
1	chr1:247209829:G:GA	0	247209829	GA	G
1	chr1:247210269:C:A	0	247210269	A	C
1	chr1:247210592:T:C	0	247210592	C	T
1	chr1:247210941:C:A	0	247210941	A	C
1	chr1:247211343:GTAA:G	0	247211343	G	GTAA
1	chr1:247211748:A:G	0	247211748	G	A
1	chr1:247211840:T:C	0	247211840	C	T
1	chr1:247211857:A:T	0	247211857	T	A
1	chr1:247211860:C:A	0	247211860	A	C
1	chr1:247212060:T:C	0	247212060	C	T
1	chr1:247212558:T:C	0	247212558	C	T
1	chr1:247213036:G:T	0	247213036	T	G
1	chr1:247213211:T:C	0	247213211	C	T
1	chr1:247213648:G:T	0	247213648	T	G
1	chr1:247213713:T:C	0	247213713	C	T
1	chr1:247213758:T:C	0	247213758	C	T
1	chr1:247214239:A:T	0	247214239	T	A
1	chr1:247214973:G:A	0	247214973	A	G
1	chr1:247215186:C:T	0	247215186	T	C
1	chr1:247215853:CTCTG:C	0	247215853	C	CTCTG
1	chr1:247215996:A:C	0	247215996	C	A
1	chr1:247216105:A:G	0	247216105	G	A
1	chr1:247216125:TC:T	0	247216125	T	TC
1	chr1:247216605:A:T	0	247216605	T	A
1	chr1:247216759:A:G	0	247216759	G	A
1	chr1:247216936:T:G	0	247216936	G	T
1	chr1:247217123:T:C	0	247217123	C	T
1	chr1:247217139:T:C	0	247217139	C	T
1	chr1:247217308:A:T	0	247217308	T	A
1	chr1:247217396:A:C	0	247217396	C	A
1	chr1:247217486:G:C	0	247217486	C	G
1	chr1:247217616:T:C	0	247217616	C	T
1	chr1:247218196:A:G	0	247218196	G	A
1	chr1:247218222:C:T	0	247218222	T	C
1	chr1:247218311:T:C	0	247218311	C	T
1	chr1:247222080:CCAGCTATATAT:C	0	247222080	C	CCAGCTATATAT
1	chr1:247222575:A:G	0	247222575	G	A
1	chr1:247222655:T:C	0	247222655	C	T
1	chr1:247222894:T:C	0	247222894	C	T
1	chr1:247223255:A:G	0	247223255	G	A
1	chr1:247223804:G:C	0	247223804	C	G
1	chr1:247224904:G:T	0	247224904	T	G
1	chr1:247224936:T:C	0	247224936	C	T
1	chr1:247225109:T:C	0	247225109	C	T
1	chr1:247225818:G:A	0	247225818	A	G
1	chr1:247225930:TTTTG:T	0	247225930	T	TTTTG
1	chr1:247226236:G:A	0	247226236	A	G
1	chr1:247226572:T:A	0	247226572	A	T
1	chr1:247228284:C:T	0	247228284	T	C
1	chr1:247228385:A:G	0	247228385	G	A
1	chr1:247229840:T:C	0	247229840	C	T
1	chr1:247230353:T:C	0	247230353	C	T
1	chr1:247230713:AG:A	0	247230713	A	AG
1	chr1:247231348:T:C	0	247231348	C	T
1	chr1:247232639:G:A	0	247232639	A	G
1	chr1:247232935:C:T	0	247232935	T	C
1	chr1:247233782:A:C	0	247233782	C	A
1	chr1:247234322:A:G	0	247234322	G	A
1	chr1:247234370:T:C	0	247234370	C	T
1	chr1:247234889:C:T	0	247234889	T	C
1	chr1:247235263:A:T	0	247235263	T	A
1	chr1:247235898:A:G	0	247235898	G	A
1	chr1:247236148:C:T	0	247236148	T	C
1	chr1:247236455:A:G	0	247236455	G	A
1	chr1:247236541:TG:T	0	247236541	T	TG
1	chr1:247236689:A:C	0	247236689	C	A
1	chr1:247239083:C:T	0	247239083	T	C
1	chr1:247239496:C:T	0	247239496	T	C
1	chr1:247239549:G:A	0	247239549	A	G
1	chr1:247239698:C:T	0	247239698	T	C
1	chr1:247240223:C:T	0	247240223	T	C
1	chr1:247240555:C:A	0	247240555	A	C
1	chr1:247240966:A:G	0	247240966	G	A
1	chr1:247241155:T:C	0	247241155	C	T
1	chr1:247241551:T:A	0	247241551	A	T
1	chr1:247241609:G:A	0	247241609	A	G
1	chr1:247242049:T:C	0	247242049	C	T
1	chr1:247242075:A:T	0	247242075	T	A
1	chr1:247243129:A:G	0	247243129	G	A
1	chr1:247244310:G:T	0	247244310	T	G
1	chr1:247244527:T:C	0	247244527	C	T
1	chr1:247244866:T:C	0	247244866	C	T
1	chr1:247245178:T:C	0	247245178	C	T
1	chr1:247245179:G:A	0	247245179	A	G
1	chr1:247245275:G:A	0	247245275	A	G
1	chr1:247245529:TCA:T	0	247245529	T	TCA
1	chr1:247245542:A:G	0	247245542	G	A
1	chr1:247246431:G:A	0	247246431	A	G
1	chr1:247246804:C:T	0	247246804	T	C
1	chr1:247247489:T:C	0	247247489	C	T
1	chr1:247247752:T:C	0	247247752	C	T
1	chr1:247247794:TCTAA:T	0	247247794	T	TCTAA
1	chr1:247248339:A:T	0	247248339	T	A
1	chr1:247248345:G:T	0	247248345	T	G
1	chr1:247248656:A:G	0	247248656	G	A
1	chr1:247248879:T:C	0	247248879	C	T
1	chr1:247249045:TG:T	0	247249045	T	TG
1	chr1:247249068:G:A	0	247249068	A	G
1	chr1:247249597:G:A	0	247249597	A	G
1	chr1:247249744:G:A	0	247249744	A	G
1	chr1:247249782:C:T	0	247249782	T	C
1	chr1:247250158:T:C	0	247250158	C	T
1	chr1:247250254:G:A	0	247250254	A	G
1	chr1:247250280:A:C	0	247250280	C	A
1	chr1:247250285:C:T	0	247250285	T	C
1	chr1:247250393:C:T	0	247250393	T	C
1	chr1:247250402:C:A	0	247250402	A	C
1	chr1:247251454:T:C	0	247251454	C	T
1	chr1:247251727:C:T	0	247251727	T	C
1	chr1:247252577:T:C	0	247252577	C	T
1	chr1:247252718:C:T	0	247252718	T	C
1	chr1:247253520:T:A	0	247253520	A	T
1	chr1:247254214:G:A	0	247254214	A	G
1	chr1:247254560:C:A	0	247254560	A	C
1	chr1:247255020:C:T	0	247255020	T	C
1	chr1:247257119:C:T	0	247257119	T	C
1	chr1:247257557:G:A	0	247257557	A	G
1	chr1:247257751:C:T	0	247257751	T	C
1	chr1:247258119:G:A	0	247258119	A	G
1	chr1:247258218:C:T	0	247258218	T	C
1	chr1:247258819:A:G	0	247258819	G	A
1	chr1:247259212:C:T	0	247259212	T	C
1	chr1:247259558:T:C	0	247259558	C	T
1	chr1:247260409:T:G	0	247260409	G	T
1	chr1:247260562:A:G	0	247260562	G	A
1	chr1:247260590:G:A	0	247260590	A	G
1	chr1:247261998:ACTTT:A	0	247261998	A	ACTTT
1	chr1:247262201:G:A	0	247262201	A	G
1	chr1:247262310:G:A	0	247262310	A	G
1	chr1:247263679:C:T	0	247263679	T	C
1	chr1:247264715:C:T	0	247264715	T	C
1	chr1:247264800:T:C	0	247264800	C	T
1	chr1:247264996:C:T	0	247264996	T	C
1	chr1:247265737:G:A	0	247265737	A	G
1	chr1:247265870:C:T	0	247265870	T	C
1	chr1:247265899:A:G	0	247265899	G	A
1	chr1:247266775:C:T	0	247266775	T	C
1	chr1:247267339:G:T	0	247267339	T	G
1	chr1:247268027:C:T	0	247268027	T	C
1	chr1:247268384:A:G	0	247268384	G	A
1	chr1:247268416:A:G	0	247268416	G	A
1	chr1:247269486:G:A	0	247269486	A	G
1	chr1:247269733:A:G	0	247269733	G	A
1	chr1:247269849:A:C	0	247269849	C	A
1	chr1:247269856:G:A	0	247269856	A	G
1	chr1:247270215:A:G	0	247270215	G	A
1	chr1:247271002:A:T	0	247271002	T	A
1	chr1:247271143:A:G	0	247271143	G	A
1	chr1:247271371:C:T	0	247271371	T	C
1	chr1:247271477:G:A	0	247271477	A	G
1	chr1:247272932:G:A	0	247272932	A	G
1	chr1:247273665:A:AG	0	247273665	AG	A
1	chr1:247273808:T:C	0	247273808	C	T
1	chr1:247274383:A:T	0	247274383	T	A
1	chr1:247275144:C:A	0	247275144	A	C
1	chr1:247275219:C:T	0	247275219	T	C
1	chr1:247275411:G:A	0	247275411	A	G
1	chr1:247276008:T:C	0	247276008	C	T
1	chr1:247276662:A:G	0	247276662	G	A
1	chr1:247276831:C:G	0	247276831	G	C
1	chr1:247277905:C:T	0	247277905	T	C
1	chr1:247278454:T:C	0	247278454	C	T
1	chr1:247279355:C:T	0	247279355	T	C
1	chr1:247279581:G:A	0	247279581	A	G
1	chr1:247280008:A:G	0	247280008	G	A
1	chr1:247281652:C:T	0	247281652	T	C
1	chr1:247281864:A:C	0	247281864	C	A
1	chr1:247282360:C:T	0	247282360	T	C
1	chr1:247282505:A:AG	0	247282505	AG	A
1	chr1:247282783:C:T	0	247282783	T	C
1	chr1:247285132:T:C	0	247285132	C	T
1	chr1:247285708:C:G	0	247285708	G	C
1	chr1:247286694:C:G	0	247286694	G	C
1	chr1:247286963:CTG:C	0	247286963	C	CTG
1	chr1:247287762:G:A	0	247287762	A	G
1	chr1:247289859:A:T	0	247289859	T	A
1	chr1:247291089:C:T	0	247291089	T	C
1	chr1:247291747:G:A	0	247291747	A	G
1	chr1:247292068:C:T	0	247292068	T	C
1	chr1:247292417:G:A	0	247292417	A	G
1	chr1:247293045:T:G	0	247293045	G	T
1	chr1:247293305:G:A	0	247293305	A	G
1	chr1:247293832:A:G	0	247293832	G	A
1	chr1:247294145:G:A	0	247294145	A	G
1	chr1:247294235:C:T	0	247294235	T	C
1	chr1:247295223:C:T	0	247295223	T	C
1	chr1:247295622:A:T	0	247295622	T	A
1	chr1:247295855:T:C	0	247295855	C	T
1	chr1:247296112:C:T	0	247296112	T	C
1	chr1:247296201:T:A	0	247296201	A	T
1	chr1:247297054:C:T	0	247297054	T	C
1	chr1:247297358:T:C	0	247297358	C	T
1	chr1:247298746:A:G	0	247298746	G	A
1	chr1:247298971:A:G	0	247298971	G	A
1	chr1:247299399:C:T	0	247299399	T	C
1	chr1:247302720:G:A	0	247302720	A	G
1	chr1:247303236:C:T	0	247303236	T	C
1	chr1:247303442:C:T	0	247303442	T	C
1	chr1:247304844:G:T	0	247304844	T	G
1	chr1:247304874:AT:A	0	247304874	A	AT
1	chr1:247305270:G:A	0	247305270	A	G
1	chr1:247305394:A:G	0	247305394	G	A
1	chr1:247305622:C:A	0	247305622	A	C
1	chr1:247306693:G:A	0	247306693	A	G
1	chr1:247306885:G:A	0	247306885	A	G
1	chr1:247307401:A:G	0	247307401	G	A
1	chr1:247307534:A:G	0	247307534	G	A
1	chr1:247307819:T:C	0	247307819	C	T
1	chr1:247308259:C:T	0	247308259	T	C
1	chr1:247308898:T:A	0	247308898	A	T
1	chr1:247309303:C:T	0	247309303	T	C
1	chr1:247310947:G:A	0	247310947	A	G
1	chr1:247312230:A:G	0	247312230	G	A
1	chr1:247313314:G:A	0	247313314	A	G
1	chr1:247314984:C:T	0	247314984	T	C
1	chr1:247315643:G:C	0	247315643	C	G
1	chr1:247316061:G:GA	0	247316061	GA	G
1	chr1:247317967:G:A	0	247317967	A	G
1	chr1:247318281:A:T	0	247318281	T	A
1	chr1:247318938:T:TA	0	247318938	TA	T
1	chr1:247318996:TTCTGATGGGGTCTCAC:T	0	247318996	T	TTCTGATGGGGTCTCAC
1	chr1:247319647:G:A	0	247319647	A	G
1	chr1:247319857:G:A	0	247319857	A	G
1	chr1:247320218:A:T	0	247320218	T	A
1	chr1:247320723:C:A	0	247320723	A	C
1	chr1:247320763:A:G	0	247320763	G	A
1	chr1:247321053:G:A	0	247321053	A	G
1	chr1:247321489:G:A	0	247321489	A	G
1	chr1:247321807:A:G	0	247321807	G	A
1	chr1:247321815:T:C	0	247321815	C	T
1	chr1:247322630:A:G	0	247322630	G	A
1	chr1:247322911:G:A	0	247322911	A	G
1	chr1:247323376:T:C	0	247323376	C	T
1	chr1:247323783:G:A	0	247323783	A	G
1	chr1:247325443:A:G	0	247325443	G	A
1	chr1:247327005:G:A	0	247327005	A	G
1	chr1:247327097:T:C	0	247327097	C	T
1	chr1:247327405:G:A	0	247327405	A	G
1	chr1:247327975:G:A	0	247327975	A	G
1	chr1:247329729:C:G	0	247329729	G	C
1	chr1:247330821:C:A	0	247330821	A	C
1	chr1:247330860:G:A	0	247330860	A	G
1	chr1:247331106:C:T	0	247331106	T	C
1	chr1:247332778:T:A	0	247332778	A	T
1	chr1:247333917:C:T	0	247333917	T	C
1	chr1:247334562:G:A	0	247334562	A	G
1	chr1:247335265:G:A	0	247335265	A	G
1	chr1:247336265:C:A	0	247336265	A	C
1	chr1:247337348:G:A	0	247337348	A	G
1	chr1:247338127:G:A	0	247338127	A	G
1	chr1:247338187:C:T	0	247338187	T	C
1	chr1:247340205:A:G	0	247340205	G	A
1	chr1:247341620:G:A	0	247341620	A	G
1	chr1:247344296:C:G	0	247344296	G	C
1	chr1:247344496:C:T	0	247344496	T	C
1	chr1:247344585:T:C	0	247344585	C	T
1	chr1:247344606:C:T	0	247344606	T	C
1	chr1:247344677:G:C	0	247344677	C	G
1	chr1:247344848:T:G	0	247344848	G	T
1	chr1:247344888:G:A	0	247344888	A	G
1	chr1:247345150:G:A	0	247345150	A	G
1	chr1:247345275:G:A	0	247345275	A	G
1	chr1:247346115:T:C	0	247346115	C	T
1	chr1:247346665:C:T	0	247346665	T	C
1	chr1:247346767:A:T	0	247346767	T	A
1	chr1:247348479:A:G	0	247348479	G	A
1	chr1:247349416:T:C	0	247349416	C	T
1	chr1:247349747:A:G	0	247349747	G	A
1	chr1:247349836:A:T	0	247349836	T	A
1	chr1:247350515:C:G	0	247350515	G	C
1	chr1:247352151:G:C	0	247352151	C	G
1	chr1:247352583:A:C	0	247352583	C	A
1	chr1:247353325:G:A	0	247353325	A	G
1	chr1:247353662:A:G	0	247353662	G	A
1	chr1:247353717:C:T	0	247353717	T	C
1	chr1:247353966:G:A	0	247353966	A	G
1	chr1:247354818:T:C	0	247354818	C	T
1	chr1:247355357:G:T	0	247355357	T	G
1	chr1:247356312:T:C	0	247356312	C	T
1	chr1:247356482:A:G	0	247356482	G	A
1	chr1:247356647:A:G	0	247356647	G	A
1	chr1:247356658:C:G	0	247356658	G	C
1	chr1:247356734:T:C	0	247356734	C	T
1	chr1:247356744:G:C	0	247356744	C	G
1	chr1:247357508:G:T	0	247357508	T	G
1	chr1:247357771:CAGGTTAAA:C	0	247357771	C	CAGGTTAAA
1	chr1:247358169:TC:T	0	247358169	T	TC
1	chr1:247359048:C:T	0	247359048	T	C
1	chr1:247359146:AG:A	0	247359146	A	AG
1	chr1:247360028:G:A	0	247360028	A	G
1	chr1:247360185:A:G	0	247360185	G	A
1	chr1:247360917:T:A	0	247360917	A	T
1	chr1:247360998:C:T	0	247360998	T	C
1	chr1:247361137:G:T	0	247361137	T	G
1	chr1:247361640:C:T	0	247361640	T	C
1	chr1:247361661:G:A	0	247361661	A	G
1	chr1:247362155:C:G	0	247362155	G	C
1	chr1:247362228:A:G	0	247362228	G	A
1	chr1:247362236:C:T	0	247362236	T	C
1	chr1:247362504:T:C	0	247362504	C	T
1	chr1:247362634:A:G	0	247362634	G	A
1	chr1:247362831:G:A	0	247362831	A	G
1	chr1:247363524:C:T	0	247363524	T	C
1	chr1:247363580:C:T	0	247363580	T	C
1	chr1:247363866:C:T	0	247363866	T	C
1	chr1:247364020:G:A	0	247364020	A	G
1	chr1:247364181:G:A	0	247364181	A	G
1	chr1:247364265:C:T	0	247364265	T	C
1	chr1:247365126:A:G	0	247365126	G	A
1	chr1:247365145:G:A	0	247365145	A	G
1	chr1:247365191:C:T	0	247365191	T	C
1	chr1:247365228:AG:A	0	247365228	A	AG
1	chr1:247365469:A:G	0	247365469	G	A
1	chr1:247365715:C:T	0	247365715	T	C
1	chr1:247365777:G:A	0	247365777	A	G
1	chr1:247366133:A:G	0	247366133	G	A
1	chr1:247366323:C:T	0	247366323	T	C
1	chr1:247366936:T:A	0	247366936	A	T
1	chr1:247366949:G:A	0	247366949	A	G
1	chr1:247367099:G:A	0	247367099	A	G
1	chr1:247367301:A:G	0	247367301	G	A
1	chr1:247367735:G:A	0	247367735	A	G
1	chr1:247367837:G:A	0	247367837	A	G
1	chr1:247367906:AT:A	0	247367906	A	AT
1	chr1:247368020:A:G	0	247368020	G	A
1	chr1:247368206:C:G	0	247368206	G	C
1	chr1:247368627:A:G	0	247368627	G	A
1	chr1:247369082:G:A	0	247369082	A	G
1	chr1:247369216:A:G	0	247369216	G	A
1	chr1:247370275:C:T	0	247370275	T	C
1	chr1:247370998:C:T	0	247370998	T	C
1	chr1:247371290:G:A	0	247371290	A	G
1	chr1:247372233:A:G	0	247372233	G	A
1	chr1:247372624:C:T	0	247372624	T	C
1	chr1:247372728:A:G	0	247372728	G	A
1	chr1:247372781:C:T	0	247372781	T	C
1	chr1:247372833:C:G	0	247372833	G	C
1	chr1:247373337:T:A	0	247373337	A	T
1	chr1:247373824:G:A	0	247373824	A	G
1	chr1:247373844:G:T	0	247373844	T	G
1	chr1:247374386:T:G	0	247374386	G	T
1	chr1:247374730:G:A	0	247374730	A	G
1	chr1:247375384:C:T	0	247375384	T	C
1	chr1:247375449:C:T	0	247375449	T	C
1	chr1:247376203:C:T	0	247376203	T	C
1	chr1:247376916:T:C	0	247376916	C	T
1	chr1:247377011:G:A	0	247377011	A	G
1	chr1:247377377:G:T	0	247377377	T	G
1	chr1:247378494:A:AT	0	247378494	AT	A
1	chr1:247379097:C:T	0	247379097	T	C
1	chr1:247379298:G:GC	0	247379298	GC	G
1	chr1:247379424:C:T	0	247379424	T	C
1	chr1:247379475:G:A	0	247379475	A	G
1	chr1:247379478:G:A	0	247379478	A	G
1	chr1:247379521:C:A	0	247379521	A	C
1	chr1:247379536:A:G	0	247379536	G	A
1	chr1:247379619:G:A	0	247379619	A	G
1	chr1:247379723:G:A	0	247379723	A	G
1	chr1:247379744:T:C	0	247379744	C	T
1	chr1:247379780:A:G	0	247379780	G	A
1	chr1:247379925:T:C	0	247379925	C	T
1	chr1:247380224:T:A	0	247380224	A	T
1	chr1:247380255:C:T	0	247380255	T	C
1	chr1:247380767:ATTTATTTT:A	0	247380767	A	ATTTATTTT
1	chr1:247381058:T:C	0	247381058	C	T
1	chr1:247381292:A:G	0	247381292	G	A
1	chr1:247381302:A:G	0	247381302	G	A
1	chr1:247381571:C:T	0	247381571	T	C
1	chr1:247381992:C:T	0	247381992	T	C
1	chr1:247382453:T:C	0	247382453	C	T
1	chr1:247382637:G:A	0	247382637	A	G
1	chr1:247382777:G:A	0	247382777	A	G
1	chr1:247382784:C:T	0	247382784	T	C
1	chr1:247382848:G:A	0	247382848	A	G
1	chr1:247383393:A:G	0	247383393	G	A
1	chr1:247383769:C:T	0	247383769	T	C
1	chr1:247383771:C:T	0	247383771	T	C
1	chr1:247383979:A:T	0	247383979	T	A
1	chr1:247384000:T:C	0	247384000	C	T
1	chr1:247384002:G:C	0	247384002	C	G
1	chr1:247384010:T:C	0	247384010	C	T
1	chr1:247384156:T:C	0	247384156	C	T
1	chr1:247384308:C:T	0	247384308	T	C
1	chr1:247384432:C:A	0	247384432	A	C
1	chr1:247384562:ATCAGGG:A	0	247384562	A	ATCAGGG
1	chr1:247384826:G:A	0	247384826	A	G
1	chr1:247385813:C:A	0	247385813	A	C
1	chr1:247385918:T:C	0	247385918	C	T
1	chr1:247386346:T:C	0	247386346	C	T
1	chr1:247386989:T:C	0	247386989	C	T
1	chr1:247387029:G:A	0	247387029	A	G
1	chr1:247388412:A:G	0	247388412	G	A
1	chr1:247388417:A:C	0	247388417	C	A
1	chr1:247388782:C:T	0	247388782	T	C
1	chr1:247389247:C:T	0	247389247	T	C
1	chr1:247389520:G:C	0	247389520	C	G
1	chr1:247389536:C:T	0	247389536	T	C
1	chr1:247390245:C:T	0	247390245	T	C
1	chr1:247390677:A:G	0	247390677	G	A
1	chr1:247390891:C:T	0	247390891	T	C
1	chr1:247390952:C:A	0	247390952	A	C
1	chr1:247391186:G:T	0	247391186	T	G
1	chr1:247391549:C:G	0	247391549	G	C
1	chr1:247391647:T:G	0	247391647	G	T
1	chr1:247393438:C:T	0	247393438	T	C
1	chr1:247394634:T:C	0	247394634	C	T
1	chr1:247395333:A:T	0	247395333	T	A
1	chr1:247395446:G:A	0	247395446	A	G
1	chr1:247395485:C:T	0	247395485	T	C
1	chr1:247395567:T:C	0	247395567	C	T
1	chr1:247396065:G:T	0	247396065	T	G
1	chr1:247396247:A:G	0	247396247	G	A
1	chr1:247396251:G:A	0	247396251	A	G
1	chr1:247396556:G:A	0	247396556	A	G
1	chr1:247397016:C:G	0	247397016	G	C
1	chr1:247397171:A:G	0	247397171	G	A
1	chr1:247397220:A:G	0	247397220	G	A
1	chr1:247397285:T:C	0	247397285	C	T
1	chr1:247397677:C:A	0	247397677	A	C
1	chr1:247397851:A:G	0	247397851	G	A
1	chr1:247397963:G:A	0	247397963	A	G
1	chr1:247398213:T:C	0	247398213	C	T
1	chr1:247398406:A:C	0	247398406	C	A
1	chr1:247398484:T:A	0	247398484	A	T
1	chr1:247398656:T:C	0	247398656	C	T
1	chr1:247398930:T:G	0	247398930	G	T
1	chr1:247399167:A:G	0	247399167	G	A
1	chr1:247399283:T:C	0	247399283	C	T
1	chr1:247399332:C:T	0	247399332	T	C
1	chr1:247399590:T:C	0	247399590	C	T
1	chr1:247400089:C:T	0	247400089	T	C
1	chr1:247400588:T:C	0	247400588	C	T
1	chr1:247401554:T:C	0	247401554	C	T
1	chr1:247402838:G:A	0	247402838	A	G
1	chr1:247403169:G:A	0	247403169	A	G
1	chr1:247404630:A:G	0	247404630	G	A
1	chr1:247404749:A:G	0	247404749	G	A
1	chr1:247404856:T:C	0	247404856	C	T
1	chr1:247405000:G:A	0	247405000	A	G
1	chr1:247405973:G:A	0	247405973	A	G
1	chr1:247406919:T:C	0	247406919	C	T
1	chr1:247407264:G:A	0	247407264	A	G
1	chr1:247407517:T:C	0	247407517	C	T
1	chr1:247408372:C:T	0	247408372	T	C
1	chr1:247408730:G:A	0	247408730	A	G
1	chr1:247408845:G:A	0	247408845	A	G
1	chr1:247408867:G:A	0	247408867	A	G
1	chr1:247409066:G:A	0	247409066	A	G
1	chr1:247409226:T:A	0	247409226	A	T
1	chr1:247409326:C:T	0	247409326	T	C
1	chr1:247409354:C:T	0	247409354	T	C
1	chr1:247411575:C:T	0	247411575	T	C
1	chr1:247411682:C:T	0	247411682	T	C
1	chr1:247411812:C:T	0	247411812	T	C
1	chr1:247411959:C:T	0	247411959	T	C
1	chr1:247412466:G:A	0	247412466	A	G
1	chr1:247412557:G:C	0	247412557	C	G
1	chr1:247413745:C:T	0	247413745	T	C
1	chr1:247413777:C:T	0	247413777	T	C
1	chr1:247415139:A:G	0	247415139	G	A
1	chr1:247416133:G:T	0	247416133	T	G
1	chr1:247416447:A:G	0	247416447	G	A
1	chr1:247416606:G:A	0	247416606	A	G
1	chr1:247417266:C:T	0	247417266	T	C
1	chr1:247417907:T:C	0	247417907	C	T
1	chr1:247418240:T:G	0	247418240	G	T
1	chr1:247418761:G:T	0	247418761	T	G
1	chr1:247419454:C:T	0	247419454	T	C
1	chr1:247419708:A:G	0	247419708	G	A
1	chr1:247419919:C:T	0	247419919	T	C
1	chr1:247420150:G:A	0	247420150	A	G
1	chr1:247420773:G:A	0	247420773	A	G
1	chr1:247421289:A:G	0	247421289	G	A
1	chr1:247421296:T:G	0	247421296	G	T
1	chr1:247421341:G:C	0	247421341	C	G
1	chr1:247422142:GC:G	0	247422142	G	GC
1	chr1:247422359:A:G	0	247422359	G	A
1	chr1:247423618:T:G	0	247423618	G	T
1	chr1:247424751:C:T	0	247424751	T	C
1	chr1:247425658:G:A	0	247425658	A	G
1	chr1:247426493:T:C	0	247426493	C	T
1	chr1:247427191:C:G	0	247427191	G	C
1	chr1:247427499:T:C	0	247427499	C	T
1	chr1:247428645:G:GA	0	247428645	GA	G
1	chr1:247428647:T:A	0	247428647	A	T
1	chr1:247428649:TTTTTAAA:T	0	247428649	T	TTTTTAAA
1	chr1:247429840:A:G	0	247429840	G	A
1	chr1:247430118:C:T	0	247430118	T	C
1	chr1:247430430:AG:A	0	247430430	A	AG
1	chr1:247430433:CA:C	0	247430433	C	CA
1	chr1:247430857:C:A	0	247430857	A	C
1	chr1:247431474:G:A	0	247431474	A	G
1	chr1:247431588:C:T	0	247431588	T	C
1	chr1:247432129:C:T	0	247432129	T	C
1	chr1:247432548:C:T	0	247432548	T	C
1	chr1:247432755:A:G	0	247432755	G	A
1	chr1:247433084:G:A	0	247433084	A	G
1	chr1:247433225:G:A	0	247433225	A	G
1	chr1:247433448:G:A	0	247433448	A	G
1	chr1:247433522:A:C	0	247433522	C	A
1	chr1:247433558:C:A	0	247433558	A	C
1	chr1:247433652:G:A	0	247433652	A	G
1	chr1:247434327:C:T	0	247434327	T	C
1	chr1:247434354:TG:T	0	247434354	T	TG
1	chr1:247434749:G:T	0	247434749	T	G
1	chr1:247435182:G:A	0	247435182	A	G
1	chr1:247435723:C:T	0	247435723	T	C
1	chr1:247435930:G:A	0	247435930	A	G
1	chr1:247436999:A:C	0	247436999	C	A
1	chr1:247437489:T:C	0	247437489	C	T
1	chr1:247437858:G:A	0	247437858	A	G
1	chr1:247438055:G:A	0	247438055	A	G
1	chr1:247438293:T:C	0	247438293	C	T
1	chr1:247438476:C:T	0	247438476	T	C
1	chr1:247438899:A:G	0	247438899	G	A
1	chr1:247439666:A:G	0	247439666	G	A
1	chr1:247440603:G:A	0	247440603	A	G
1	chr1:247440956:C:A	0	247440956	A	C
1	chr1:247441825:C:T	0	247441825	T	C
1	chr1:247441919:G:A	0	247441919	A	G
1	chr1:247442199:T:C	0	247442199	C	T
1	chr1:247442302:A:G	0	247442302	G	A
1	chr1:247442974:T:C	0	247442974	C	T
1	chr1:247443437:G:A	0	247443437	A	G
1	chr1:247443728:G:C	0	247443728	C	G
1	chr1:247443750:G:A	0	247443750	A	G
1	chr1:247444340:C:T	0	247444340	T	C
1	chr1:247444865:C:A	0	247444865	A	C
1	chr1:247445217:T:G	0	247445217	G	T
1	chr1:247445326:A:G	0	247445326	G	A
1	chr1:247445349:T:C	0	247445349	C	T
1	chr1:247445475:C:G	0	247445475	G	C
1	chr1:247445495:T:C	0	247445495	C	T
1	chr1:247446346:G:A	0	247446346	A	G
1	chr1:247447109:C:T	0	247447109	T	C
1	chr1:247447821:A:G	0	247447821	G	A
1	chr1:247448157:G:A	0	247448157	A	G
1	chr1:247448158:G:C	0	247448158	C	G
1	chr1:247448212:T:C	0	247448212	C	T
1	chr1:247448357:CAG:C	0	247448357	C	CAG
1	chr1:247448679:TC:T	0	247448679	T	TC
1	chr1:247448734:G:C	0	247448734	C	G
1	chr1:247448900:T:A	0	247448900	A	T
1	chr1:247448993:C:T	0	247448993	T	C
1	chr1:247449133:A:T	0	247449133	T	A
1	chr1:247449260:T:C	0	247449260	C	T
1	chr1:247449294:G:A	0	247449294	A	G
1	chr1:247449718:T:C	0	247449718	C	T
1	chr1:247450134:T:C	0	247450134	C	T
1	chr1:247450145:G:A	0	247450145	A	G
1	chr1:247450207:T:C	0	247450207	C	T
1	chr1:247450237:C:T	0	247450237	T	C
1	chr1:247450328:C:T	0	247450328	T	C
1	chr1:247450586:C:T	0	247450586	T	C
1	chr1:247450892:A:G	0	247450892	G	A
1	chr1:247451084:T:C	0	247451084	C	T
1	chr1:247451105:G:A	0	247451105	A	G
1	chr1:247451315:C:T	0	247451315	T	C
1	chr1:247451594:A:C	0	247451594	C	A
1	chr1:247451959:GA:G	0	247451959	G	GA
1	chr1:247452038:C:T	0	247452038	T	C
1	chr1:247452168:T:C	0	247452168	C	T
1	chr1:247452367:G:A	0	247452367	A	G
1	chr1:247452478:A:G	0	247452478	G	A
1	chr1:247452585:T:C	0	247452585	C	T
1	chr1:247452741:G:A	0	247452741	A	G
1	chr1:247452798:G:C	0	247452798	C	G
1	chr1:247452879:A:T	0	247452879	T	A
1	chr1:247453017:T:C	0	247453017	C	T
1	chr1:247453144:A:G	0	247453144	G	A
1	chr1:247453277:G:A	0	247453277	A	G
1	chr1:247453421:T:C	0	247453421	C	T
1	chr1:247453431:G:A	0	247453431	A	G
1	chr1:247453500:C:T	0	247453500	T	C
1	chr1:247453537:C:T	0	247453537	T	C
1	chr1:247453734:G:T	0	247453734	T	G
1	chr1:247453784:T:C	0	247453784	C	T
1	chr1:247453832:G:A	0	247453832	A	G
1	chr1:247454074:T:G	0	247454074	G	T
1	chr1:247454449:C:T	0	247454449	T	C
1	chr1:247454453:A:G	0	247454453	G	A
1	chr1:247454527:C:T	0	247454527	T	C
1	chr1:247454834:T:C	0	247454834	C	T
1	chr1:247454937:G:A	0	247454937	A	G
1	chr1:247455143:T:C	0	247455143	C	T
1	chr1:247455329:G:T	0	247455329	T	G
1	chr1:247455596:C:T	0	247455596	T	C
1	chr1:247455716:G:T	0	247455716	T	G
1	chr1:247455744:A:G	0	247455744	G	A
1	chr1:247455814:C:T	0	247455814	T	C
1	chr1:247455853:T:C	0	247455853	C	T
1	chr1:247455959:T:C	0	247455959	C	T
1	chr1:247455978:A:G	0	247455978	G	A
1	chr1:247456008:T:C	0	247456008	C	T
1	chr1:247456040:C:T	0	247456040	T	C
1	chr1:247456205:C:A	0	247456205	A	C
1	chr1:247456685:C:T	0	247456685	T	C
1	chr1:247456954:T:G	0	247456954	G	T
1	chr1:247457352:T:C	0	247457352	C	T
1	chr1:247457537:C:T	0	247457537	T	C
1	chr1:247457731:G:A	0	247457731	A	G
1	chr1:247457950:A:T	0	247457950	T	A
1	chr1:247458021:G:A	0	247458021	A	G
1	chr1:247458926:A:G	0	247458926	G	A
1	chr1:247458977:T:G	0	247458977	G	T
1	chr1:247459055:A:G	0	247459055	G	A
1	chr1:247459259:C:T	0	247459259	T	C
1	chr1:247459319:T:C	0	247459319	C	T
1	chr1:247459396:C:T	0	247459396	T	C
1	chr1:247459406:C:G	0	247459406	G	C
1	chr1:247459498:T:C	0	247459498	C	T
1	chr1:247459572:T:C	0	247459572	C	T
1	chr1:247459751:A:G	0	247459751	G	A
1	chr1:247459862:T:G	0	247459862	G	T
1	chr1:247459931:C:G	0	247459931	G	C
1	chr1:247459967:T:C	0	247459967	C	T
1	chr1:247459991:A:G	0	247459991	G	A
1	chr1:247460013:C:T	0	247460013	T	C
1	chr1:247460022:A:G	0	247460022	G	A
1	chr1:247460134:G:T	0	247460134	T	G
1	chr1:247460144:G:A	0	247460144	A	G
1	chr1:247460471:G:A	0	247460471	A	G
1	chr1:247460613:C:A	0	247460613	A	C
1	chr1:247460672:C:T	0	247460672	T	C
1	chr1:247460697:T:C	0	247460697	C	T
1	chr1:247460708:T:G	0	247460708	G	T
1	chr1:247461161:G:T	0	247461161	T	G
1	chr1:247461270:AAAAC:A	0	247461270	A	AAAAC
1	chr1:247461301:A:G	0	247461301	G	A
1	chr1:247461374:A:C	0	247461374	C	A
1	chr1:247461379:T:C	0	247461379	C	T
1	chr1:247461596:A:G	0	247461596	G	A
1	chr1:247461808:T:C	0	247461808	C	T
1	chr1:247461982:C:T	0	247461982	T	C
1	chr1:247462000:G:A	0	247462000	A	G
1	chr1:247462022:G:A	0	247462022	A	G
1	chr1:247462323:C:G	0	247462323	G	C
1	chr1:247462327:G:A	0	247462327	A	G
1	chr1:247462383:C:T	0	247462383	T	C
1	chr1:247462401:A:G	0	247462401	G	A
1	chr1:247462435:A:G	0	247462435	G	A
1	chr1:247462488:C:T	0	247462488	T	C
1	chr1:247462534:G:A	0	247462534	A	G
1	chr1:247462592:T:C	0	247462592	C	T
1	chr1:247462613:G:T	0	247462613	T	G
1	chr1:247462633:A:AG	0	247462633	AG	A
1	chr1:247462846:T:C	0	247462846	C	T
1	chr1:247462900:A:T	0	247462900	T	A
1	chr1:247462960:A:G	0	247462960	G	A
1	chr1:247462972:C:T	0	247462972	T	C
1	chr1:247463095:TC:T	0	247463095	T	TC
1	chr1:247463173:C:T	0	247463173	T	C
1	chr1:247463348:G:A	0	247463348	A	G
1	chr1:247463449:T:G	0	247463449	G	T
1	chr1:247463510:G:A	0	247463510	A	G
1	chr1:247463542:G:C	0	247463542	C	G
1	chr1:247463611:A:G	0	247463611	G	A
1	chr1:247463626:A:G	0	247463626	G	A
1	chr1:247463699:G:A	0	247463699	A	G
1	chr1:247463769:A:G	0	247463769	G	A
1	chr1:247463856:C:T	0	247463856	T	C
1	chr1:247463927:G:A	0	247463927	A	G
1	chr1:247463957:G:A	0	247463957	A	G
1	chr1:247463958:T:C	0	247463958	C	T
1	chr1:247464000:T:C	0	247464000	C	T
1	chr1:247464753:A:T	0	247464753	T	A
1	chr1:247465019:G:A	0	247465019	A	G
1	chr1:247465236:T:TTG	0	247465236	TTG	T
1	chr1:247465281:G:T	0	247465281	T	G
1	chr1:247465342:G:A	0	247465342	A	G
1	chr1:247465437:C:T	0	247465437	T	C
1	chr1:247465443:T:C	0	247465443	C	T
1	chr1:247465641:C:T	0	247465641	T	C
1	chr1:247465903:G:A	0	247465903	A	G
1	chr1:247466107:C:A	0	247466107	A	C
1	chr1:247466109:C:T	0	247466109	T	C
1	chr1:247466324:C:T	0	247466324	T	C
1	chr1:247466329:A:C	0	247466329	C	A
1	chr1:247466493:A:G	0	247466493	G	A
1	chr1:247466527:C:T	0	247466527	T	C
1	chr1:247467194:C:T	0	247467194	T	C
1	chr1:247467910:T:C	0	247467910	C	T
1	chr1:247468422:T:A	0	247468422	A	T
1	chr1:247468629:CT:C	0	247468629	C	CT
1	chr1:247469021:T:C	0	247469021	C	T
1	chr1:247469072:G:A	0	247469072	A	G
1	chr1:247469366:G:A	0	247469366	A	G
1	chr1:247469488:T:C	0	247469488	C	T
1	chr1:247469723:G:A	0	247469723	A	G
1	chr1:247470135:A:G	0	247470135	G	A
1	chr1:247470428:G:T	0	247470428	T	G
1	chr1:247470617:C:T	0	247470617	T	C
1	chr1:247470840:G:A	0	247470840	A	G
1	chr1:247473216:G:A	0	247473216	A	G
1	chr1:247473278:A:T	0	247473278	T	A
1	chr1:247473498:T:C	0	247473498	C	T
1	chr1:247474040:G:A	0	247474040	A	G
1	chr1:247474156:C:T	0	247474156	T	C
1	chr1:247474750:G:A	0	247474750	A	G
1	chr1:247475013:A:C	0	247475013	C	A
1	chr1:247475863:T:C	0	247475863	C	T
1	chr1:247476176:G:C	0	247476176	C	G
1	chr1:247476755:A:G	0	247476755	G	A
1	chr1:247476841:A:C	0	247476841	C	A
1	chr1:247478398:T:C	0	247478398	C	T
1	chr1:247478399:T:C	0	247478399	C	T
1	chr1:247478533:C:T	0	247478533	T	C
1	chr1:247478601:C:T	0	247478601	T	C
1	chr1:247478968:G:A	0	247478968	A	G
1	chr1:247479353:C:T	0	247479353	T	C
1	chr1:247480406:T:C	0	247480406	C	T
1	chr1:247481395:T:A	0	247481395	A	T
1	chr1:247483121:A:T	0	247483121	T	A
1	chr1:247483655:T:C	0	247483655	C	T
1	chr1:247483849:C:T	0	247483849	T	C
1	chr1:247483905:C:T	0	247483905	T	C
1	chr1:247484491:C:T	0	247484491	T	C
1	chr1:247485614:G:A	0	247485614	A	G
1	chr1:247485896:G:T	0	247485896	T	G
1	chr1:247486349:C:A	0	247486349	A	C
1	chr1:247487170:T:C	0	247487170	C	T
1	chr1:247488824:C:T	0	247488824	T	C
1	chr1:247489319:A:G	0	247489319	G	A
1	chr1:247489897:A:AC	0	247489897	AC	A
1	chr1:247490110:T:C	0	247490110	C	T
1	chr1:247491196:G:A	0	247491196	A	G
1	chr1:247491691:T:C	0	247491691	C	T
1	chr1:247491973:T:C	0	247491973	C	T
1	chr1:247492427:C:T	0	247492427	T	C
1	chr1:247493674:C:T	0	247493674	T	C
1	chr1:247493680:C:A	0	247493680	A	C
1	chr1:247494401:AC:A	0	247494401	A	AC
1	chr1:247495984:T:C	0	247495984	C	T
1	chr1:247495992:G:A	0	247495992	A	G
1	chr1:247497202:A:G	0	247497202	G	A
1	chr1:247501185:T:G	0	247501185	G	T
1	chr1:247501471:G:A	0	247501471	A	G
1	chr1:247501472:A:T	0	247501472	T	A
1	chr1:247502038:G:T	0	247502038	T	G
1	chr1:247502863:A:G	0	247502863	G	A
1	chr1:247503675:T:C	0	247503675	C	T
1	chr1:247504361:C:T	0	247504361	T	C
1	chr1:247506371:GGGTTAA:G	0	247506371	G	GGGTTAA
1	chr1:247506605:T:C	0	247506605	C	T
1	chr1:247507655:A:G	0	247507655	G	A
1	chr1:247509070:T:C	0	247509070	C	T
1	chr1:247509219:C:T	0	247509219	T	C
1	chr1:247510028:A:T	0	247510028	T	A
1	chr1:247510712:G:A	0	247510712	A	G
1	chr1:247511090:G:T	0	247511090	T	G
1	chr1:247511332:G:A	0	247511332	A	G
1	chr1:247511617:G:A	0	247511617	A	G
1	chr1:247512000:C:T	0	247512000	T	C
1	chr1:247514480:GCTAT:G	0	247514480	G	GCTAT
1	chr1:247514638:A:C	0	247514638	C	A
1	chr1:247514736:TTTATG:T	0	247514736	T	TTTATG
1	chr1:247515190:G:A	0	247515190	A	G
1	chr1:247515653:C:T	0	247515653	T	C
1	chr1:247516991:A:C	0	247516991	C	A
1	chr1:247517151:CT:C	0	247517151	C	CT
1	chr1:247519035:G:A	0	247519035	A	G
1	chr1:247519768:C:T	0	247519768	T	C
1	chr1:247519823:T:G	0	247519823	G	T
1	chr1:247520042:T:G	0	247520042	G	T
1	chr1:247521293:T:C	0	247521293	C	T
1	chr1:247521871:C:T	0	247521871	T	C
1	chr1:247522138:G:A	0	247522138	A	G
1	chr1:247522422:C:T	0	247522422	T	C
1	chr1:247522455:C:T	0	247522455	T	C
1	chr1:247522483:TGTG:T	0	247522483	T	TGTG
1	chr1:247522688:C:G	0	247522688	G	C
1	chr1:247523050:C:A	0	247523050	A	C
1	chr1:247523219:C:T	0	247523219	T	C
1	chr1:247523225:A:G	0	247523225	G	A
1	chr1:247523485:G:A	0	247523485	A	G
1	chr1:247523668:G:A	0	247523668	A	G
1	chr1:247524533:G:A	0	247524533	A	G
1	chr1:247524708:C:T	0	247524708	T	C
1	chr1:247524837:C:T	0	247524837	T	C
1	chr1:247525041:G:A	0	247525041	A	G
1	chr1:247525412:C:CA	0	247525412	CA	C
1	chr1:247525629:G:A	0	247525629	A	G
1	chr1:247526230:C:T	0	247526230	T	C
1	chr1:247527115:T:G	0	247527115	G	T
1	chr1:247527498:C:T	0	247527498	T	C
1	chr1:247527839:C:T	0	247527839	T	C
1	chr1:247527998:C:G	0	247527998	G	C
1	chr1:247528805:A:G	0	247528805	G	A
1	chr1:247529677:A:C	0	247529677	C	A
1	chr1:247529730:T:G	0	247529730	G	T
1	chr1:247529731:T:G	0	247529731	G	T
1	chr1:247531248:C:G	0	247531248	G	C
1	chr1:247531647:G:C	0	247531647	C	G
1	chr1:247532125:C:G	0	247532125	G	C
1	chr1:247532745:G:A	0	247532745	A	G
1	chr1:247533137:G:A	0	247533137	A	G
1	chr1:247534145:A:G	0	247534145	G	A
1	chr1:247534282:G:C	0	247534282	C	G
1	chr1:247534862:T:C	0	247534862	C	T
1	chr1:247534981:G:T	0	247534981	T	G
1	chr1:247535480:G:A	0	247535480	A	G
1	chr1:247537289:G:A	0	247537289	A	G
1	chr1:247537493:C:T	0	247537493	T	C
1	chr1:247537604:A:G	0	247537604	G	A
1	chr1:247538305:C:T	0	247538305	T	C
1	chr1:247538512:C:A	0	247538512	A	C
1	chr1:247538816:C:T	0	247538816	T	C
1	chr1:247539376:G:A	0	247539376	A	G
1	chr1:247539388:A:G	0	247539388	G	A
1	chr1:247539732:ACT:A	0	247539732	A	ACT
1	chr1:247540135:A:G	0	247540135	G	A
1	chr1:247541758:T:C	0	247541758	C	T
1	chr1:247541772:A:G	0	247541772	G	A
1	chr1:247541949:A:G	0	247541949	G	A
1	chr1:247542651:T:C	0	247542651	C	T
1	chr1:247542908:G:A	0	247542908	A	G
1	chr1:247543052:G:A	0	247543052	A	G
1	chr1:247543554:A:G	0	247543554	G	A
1	chr1:247544634:A:G	0	247544634	G	A
1	chr1:247545118:G:A	0	247545118	A	G
1	chr1:247545913:G:A	0	247545913	A	G
1	chr1:247546460:G:A	0	247546460	A	G
1	chr1:247546499:C:T	0	247546499	T	C
1	chr1:247546640:T:C	0	247546640	C	T
1	chr1:247547322:C:T	0	247547322	T	C
1	chr1:247547523:T:C	0	247547523	C	T
1	chr1:247547565:G:A	0	247547565	A	G
1	chr1:247547648:G:A	0	247547648	A	G
1	chr1:247550304:T:C	0	247550304	C	T
1	chr1:247552385:G:A	0	247552385	A	G
1	chr1:247552404:T:G	0	247552404	G	T
1	chr1:247552843:C:G	0	247552843	G	C
1	chr1:247553507:C:T	0	247553507	T	C
1	chr1:247554955:G:A	0	247554955	A	G
1	chr1:247556075:T:C	0	247556075	C	T
1	chr1:247556467:G:A	0	247556467	A	G
1	chr1:247558487:G:A	0	247558487	A	G
1	chr1:247558897:T:TTTAA	0	247558897	TTTAA	T
1	chr1:247559286:G:A	0	247559286	A	G
1	chr1:247559741:T:C	0	247559741	C	T
1	chr1:247559787:A:T	0	247559787	T	A
1	chr1:247560004:T:A	0	247560004	A	T
1	chr1:247560368:C:T	0	247560368	T	C
1	chr1:247560385:T:TA	0	247560385	TA	T
1	chr1:247560593:T:A	0	247560593	A	T
1	chr1:247560908:T:A	0	247560908	A	T
1	chr1:247561352:T:C	0	247561352	C	T
1	chr1:247561732:G:A	0	247561732	A	G
1	chr1:247563378:C:A	0	247563378	A	C
1	chr1:247564084:C:T	0	247564084	T	C
1	chr1:247564179:G:T	0	247564179	T	G
1	chr1:247565077:C:T	0	247565077	T	C
1	chr1:247565315:A:G	0	247565315	G	A
1	chr1:247565382:A:G	0	247565382	G	A
1	chr1:247565660:C:T	0	247565660	T	C
1	chr1:247566098:G:T	0	247566098	T	G
1	chr1:247566311:C:T	0	247566311	T	C
1	chr1:247566390:G:A	0	247566390	A	G
1	chr1:247566923:A:T	0	247566923	T	A
1	chr1:247567231:A:G	0	247567231	G	A
1	chr1:247567292:G:A	0	247567292	A	G
1	chr1:247568981:A:T	0	247568981	T	A
1	chr1:247569012:T:C	0	247569012	C	T
1	chr1:247569139:C:T	0	247569139	T	C
1	chr1:247570429:A:G	0	247570429	G	A
1	chr1:247570900:G:A	0	247570900	A	G
1	chr1:247570950:T:C	0	247570950	C	T
1	chr1:247570952:C:T	0	247570952	T	C
1	chr1:247571052:C:T	0	247571052	T	C
1	chr1:247571289:T:C	0	247571289	C	T
1	chr1:247571866:A:G	0	247571866	G	A
1	chr1:247572732:G:C	0	247572732	C	G
1	chr1:247572828:C:A	0	247572828	A	C
1	chr1:247573045:C:T	0	247573045	T	C
1	chr1:247573539:A:G	0	247573539	G	A
1	chr1:247573557:C:A	0	247573557	A	C
1	chr1:247573622:C:A	0	247573622	A	C
1	chr1:247573734:G:A	0	247573734	A	G
1	chr1:247574626:A:T	0	247574626	T	A
1	chr1:247577462:C:A	0	247577462	A	C
1	chr1:247577707:T:C	0	247577707	C	T
1	chr1:247578120:T:C	0	247578120	C	T
1	chr1:247578316:T:C	0	247578316	C	T
1	chr1:247578368:T:G	0	247578368	G	T
1	chr1:247579238:AG:A	0	247579238	A	AG
1	chr1:247579275:C:T	0	247579275	T	C
1	chr1:247579471:C:T	0	247579471	T	C
1	chr1:247579579:A:G	0	247579579	G	A
1	chr1:247579597:T:C	0	247579597	C	T
1	chr1:247580314:C:T	0	247580314	T	C
1	chr1:247580674:TTA:T	0	247580674	T	TTA
1	chr1:247581212:G:A	0	247581212	A	G
1	chr1:247581303:A:G	0	247581303	G	A
1	chr1:247581725:A:G	0	247581725	G	A
1	chr1:247581925:C:T	0	247581925	T	C
1	chr1:247582753:C:G	0	247582753	G	C
1	chr1:247583366:T:G	0	247583366	G	T
1	chr1:247584018:T:C	0	247584018	C	T
1	chr1:247584116:G:T	0	247584116	T	G
1	chr1:247584460:G:A	0	247584460	A	G
1	chr1:247584933:C:T	0	247584933	T	C
1	chr1:247585383:A:C	0	247585383	C	A
1	chr1:247585755:A:G	0	247585755	G	A
1	chr1:247586445:TTTG:T	0	247586445	T	TTTG
1	chr1:247586668:T:C	0	247586668	C	T
1	chr1:247586875:G:T	0	247586875	T	G
1	chr1:247587730:C:A	0	247587730	A	C
1	chr1:247588429:C:G	0	247588429	G	C
1	chr1:247588717:G:C	0	247588717	C	G
1	chr1:247588807:A:G	0	247588807	G	A
1	chr1:247588859:T:C	0	247588859	C	T
1	chr1:247589905:G:T	0	247589905	T	G
1	chr1:247590032:A:G	0	247590032	G	A
1	chr1:247590236:A:AT	0	247590236	AT	A
1	chr1:247590881:A:C	0	247590881	C	A
1	chr1:247591266:T:C	0	247591266	C	T
1	chr1:247592266:T:C	0	247592266	C	T
1	chr1:247592918:C:T	0	247592918	T	C
1	chr1:247593485:C:T	0	247593485	T	C
1	chr1:247593924:T:C	0	247593924	C	T
1	chr1:247594684:T:C	0	247594684	C	T
1	chr1:247594751:C:T	0	247594751	T	C
1	chr1:247595126:C:T	0	247595126	T	C
1	chr1:247595345:A:G	0	247595345	G	A
1	chr1:247595885:G:A	0	247595885	A	G
1	chr1:247596806:A:G	0	247596806	G	A
1	chr1:247596956:G:A	0	247596956	A	G
1	chr1:247596983:G:A	0	247596983	A	G
1	chr1:247597508:A:G	0	247597508	G	A
1	chr1:247598004:T:C	0	247598004	C	T
1	chr1:247598077:A:G	0	247598077	G	A
1	chr1:247598259:C:A	0	247598259	A	C
1	chr1:247598354:T:C	0	247598354	C	T
1	chr1:247598947:T:G	0	247598947	G	T
1	chr1:247599260:T:C	0	247599260	C	T
1	chr1:247599717:A:G	0	247599717	G	A
1	chr1:247599872:C:T	0	247599872	T	C
1	chr1:247601091:A:G	0	247601091	G	A
1	chr1:247601657:G:A	0	247601657	A	G
1	chr1:247601844:C:T	0	247601844	T	C
1	chr1:247602092:C:T	0	247602092	T	C
1	chr1:247603123:C:T	0	247603123	T	C
1	chr1:247604011:G:A	0	247604011	A	G
1	chr1:247605760:A:G	0	247605760	G	A
1	chr1:247605915:T:G	0	247605915	G	T
1	chr1:247606450:A:G	0	247606450	G	A
1	chr1:247607749:C:T	0	247607749	T	C
1	chr1:247608613:G:T	0	247608613	T	G
1	chr1:247609523:G:A	0	247609523	A	G
1	chr1:247610465:G:T	0	247610465	T	G
1	chr1:247611383:T:C	0	247611383	C	T
1	chr1:247611391:G:A	0	247611391	A	G
1	chr1:247612664:C:T	0	247612664	T	C
1	chr1:247614870:C:T	0	247614870	T	C
1	chr1:247615586:A:G	0	247615586	G	A
1	chr1:247618476:C:T	0	247618476	T	C
1	chr1:247618923:A:T	0	247618923	T	A
1	chr1:247619298:T:C	0	247619298	C	T
1	chr1:247620187:G:A	0	247620187	A	G
1	chr1:247620588:A:G	0	247620588	G	A
1	chr1:247620763:A:G	0	247620763	G	A
1	chr1:247621841:T:C	0	247621841	C	T
1	chr1:247621952:T:C	0	247621952	C	T
1	chr1:247624242:G:A	0	247624242	A	G
1	chr1:247624540:AT:A	0	247624540	A	AT
1	chr1:247625189:G:A	0	247625189	A	G
1	chr1:247625924:G:A	0	247625924	A	G
1	chr1:247626083:C:A	0	247626083	A	C
1	chr1:247626259:A:T	0	247626259	T	A
1	chr1:247626363:C:T	0	247626363	T	C
1	chr1:247626641:T:C	0	247626641	C	T
1	chr1:247626672:A:C	0	247626672	C	A
1	chr1:247626704:A:G	0	247626704	G	A
1	chr1:247627287:A:G	0	247627287	G	A
1	chr1:247627377:G:C	0	247627377	C	G
1	chr1:247627853:G:A	0	247627853	A	G
1	chr1:247627861:T:C	0	247627861	C	T
1	chr1:247628057:G:A	0	247628057	A	G
1	chr1:247628263:T:A	0	247628263	A	T
1	chr1:247628268:T:C	0	247628268	C	T
1	chr1:247628346:A:G	0	247628346	G	A
1	chr1:247628464:C:T	0	247628464	T	C
1	chr1:247628645:C:A	0	247628645	A	C
1	chr1:247628672:T:C	0	247628672	C	T
1	chr1:247628822:T:G	0	247628822	G	T
1	chr1:247629003:G:A	0	247629003	A	G
1	chr1:247629462:A:G	0	247629462	G	A
1	chr1:247629772:C:A	0	247629772	A	C
1	chr1:247629801:T:A	0	247629801	A	T
1	chr1:247630252:G:A	0	247630252	A	G
1	chr1:247630349:A:T	0	247630349	T	A
1	chr1:247630795:G:A	0	247630795	A	G
1	chr1:247631187:T:C	0	247631187	C	T
1	chr1:247631921:G:A	0	247631921	A	G
1	chr1:247632160:T:C	0	247632160	C	T
1	chr1:247632591:C:T	0	247632591	T	C
1	chr1:247633183:T:C	0	247633183	C	T
1	chr1:247636005:A:T	0	247636005	T	A
1	chr1:247636118:T:G	0	247636118	G	T
1	chr1:247636304:A:G	0	247636304	G	A
1	chr1:247636341:G:A	0	247636341	A	G
1	chr1:247636592:A:T	0	247636592	T	A
1	chr1:247636621:TAG:T	0	247636621	T	TAG
1	chr1:247636719:G:A	0	247636719	A	G
1	chr1:247636867:G:A	0	247636867	A	G
1	chr1:247636946:G:A	0	247636946	A	G
1	chr1:247637651:A:G	0	247637651	G	A
1	chr1:247637819:C:T	0	247637819	T	C
1	chr1:247637905:A:G	0	247637905	G	A
1	chr1:247638078:G:A	0	247638078	A	G
1	chr1:247638515:C:T	0	247638515	T	C
1	chr1:247638568:G:C	0	247638568	C	G
1	chr1:247638887:G:A	0	247638887	A	G
1	chr1:247639368:C:T	0	247639368	T	C
1	chr1:247639481:T:C	0	247639481	C	T
1	chr1:247639765:G:C	0	247639765	C	G
1	chr1:247639961:C:T	0	247639961	T	C
1	chr1:247640037:C:T	0	247640037	T	C
1	chr1:247640336:G:A	0	247640336	A	G
1	chr1:247640566:C:T	0	247640566	T	C
1	chr1:247640701:C:A	0	247640701	A	C
1	chr1:247641567:A:G	0	247641567	G	A
1	chr1:247642802:A:AC	0	247642802	AC	A
1	chr1:247642826:G:C	0	247642826	C	G
1	chr1:247643288:T:C	0	247643288	C	T
1	chr1:247644919:G:A	0	247644919	A	G
1	chr1:247645251:A:T	0	247645251	T	A
1	chr1:247645400:G:GCT	0	247645400	GCT	G
1	chr1:247646002:G:A	0	247646002	A	G
1	chr1:247646464:A:C	0	247646464	C	A
1	chr1:247646752:A:G	0	247646752	G	A
1	chr1:247646812:T:C	0	247646812	C	T
1	chr1:247646866:G:T	0	247646866	T	G
1	chr1:247647432:G:A	0	247647432	A	G
1	chr1:247647895:T:C	0	247647895	C	T
1	chr1:247647989:G:T	0	247647989	T	G
1	chr1:247648170:C:T	0	247648170	T	C
1	chr1:247648861:T:A	0	247648861	A	T
1	chr1:247650163:G:A	0	247650163	A	G
1	chr1:247650404:T:G	0	247650404	G	T
1	chr1:247651075:C:T	0	247651075	T	C
1	chr1:247651596:C:G	0	247651596	G	C
1	chr1:247651767:A:G	0	247651767	G	A
1	chr1:247651848:C:G	0	247651848	G	C
1	chr1:247652055:T:C	0	247652055	C	T
1	chr1:247652198:C:T	0	247652198	T	C
1	chr1:247652362:G:A	0	247652362	A	G
1	chr1:247652388:C:CAAT	0	247652388	CAAT	C
1	chr1:247652678:C:T	0	247652678	T	C
1	chr1:247652828:T:C	0	247652828	C	T
1	chr1:247652836:C:G	0	247652836	G	C
1	chr1:247652902:G:A	0	247652902	A	G
1	chr1:247652982:C:A	0	247652982	A	C
1	chr1:247652983:T:G	0	247652983	G	T
1	chr1:247653400:A:G	0	247653400	G	A
1	chr1:247653401:A:G	0	247653401	G	A
1	chr1:247653454:C:T	0	247653454	T	C
1	chr1:247653740:A:C	0	247653740	C	A
1	chr1:247653846:A:G	0	247653846	G	A
1	chr1:247654049:G:A	0	247654049	A	G
1	chr1:247654116:A:G	0	247654116	G	A
1	chr1:247654362:T:C	0	247654362	C	T
1	chr1:247654384:G:A	0	247654384	A	G
1	chr1:247654394:T:G	0	247654394	G	T
1	chr1:247654699:G:T	0	247654699	T	G
1	chr1:247654795:G:A	0	247654795	A	G
1	chr1:247655171:CT:C	0	247655171	C	CT
1	chr1:247655512:AGTTT:A	0	247655512	A	AGTTT
1	chr1:247655580:T:A	0	247655580	A	T
1	chr1:247656167:T:C	0	247656167	C	T
1	chr1:247656208:G:A	0	247656208	A	G
1	chr1:247656230:C:A	0	247656230	A	C
1	chr1:247656270:C:T	0	247656270	T	C
1	chr1:247656271:T:C	0	247656271	C	T
1	chr1:247656352:A:G	0	247656352	G	A
1	chr1:247656407:G:A	0	247656407	A	G
1	chr1:247656974:G:A	0	247656974	A	G
1	chr1:247656975:C:A	0	247656975	A	C
1	chr1:247657082:A:G	0	247657082	G	A
1	chr1:247657122:G:A	0	247657122	A	G
1	chr1:247657139:C:G	0	247657139	G	C
1	chr1:247657147:C:T	0	247657147	T	C
1	chr1:247657420:T:C	0	247657420	C	T
1	chr1:247657660:C:A	0	247657660	A	C
1	chr1:247657723:G:C	0	247657723	C	G
1	chr1:247658073:A:C	0	247658073	C	A
1	chr1:247658347:T:C	0	247658347	C	T
1	chr1:247658358:A:G	0	247658358	G	A
1	chr1:247658525:AATTT:A	0	247658525	A	AATTT
1	chr1:247658977:T:C	0	247658977	C	T
1	chr1:247659548:T:G	0	247659548	G	T
1	chr1:247659819:G:C	0	247659819	C	G
1	chr1:247659974:G:A	0	247659974	A	G
1	chr1:247660004:C:A	0	247660004	A	C
1	chr1:247660341:T:C	0	247660341	C	T
1	chr1:247660409:C:G	0	247660409	G	C
1	chr1:247660564:G:A	0	247660564	A	G
1	chr1:247660973:A:G	0	247660973	G	A
1	chr1:247661907:A:T	0	247661907	T	A
1	chr1:247661993:C:T	0	247661993	T	C
1	chr1:247662498:A:G	0	247662498	G	A
1	chr1:247662766:C:T	0	247662766	T	C
1	chr1:247662886:C:A	0	247662886	A	C
1	chr1:247663095:T:C	0	247663095	C	T
1	chr1:247663111:AT:A	0	247663111	A	AT
1	chr1:247663655:A:G	0	247663655	G	A
1	chr1:247663705:G:T	0	247663705	T	G
1	chr1:247663730:C:T	0	247663730	T	C
1	chr1:247663888:C:T	0	247663888	T	C
1	chr1:247663931:A:G	0	247663931	G	A
1	chr1:247664069:A:T	0	247664069	T	A
1	chr1:247664212:G:C	0	247664212	C	G
1	chr1:247664283:T:G	0	247664283	G	T
1	chr1:247664521:T:G	0	247664521	G	T
1	chr1:247664900:G:A	0	247664900	A	G
1	chr1:247665107:C:T	0	247665107	T	C
1	chr1:247665495:G:A	0	247665495	A	G
1	chr1:247665720:T:TA	0	247665720	TA	T
1	chr1:247666125:G:A	0	247666125	A	G
1	chr1:247666386:T:G	0	247666386	G	T
1	chr1:247667860:A:G	0	247667860	G	A
1	chr1:247667876:T:C	0	247667876	C	T
1	chr1:247667926:T:C	0	247667926	C	T
1	chr1:247668077:T:C	0	247668077	C	T
1	chr1:247668148:T:C	0	247668148	C	T
1	chr1:247668357:C:T	0	247668357	T	C
1	chr1:247668437:C:T	0	247668437	T	C
1	chr1:247669570:A:G	0	247669570	G	A
1	chr1:247669719:T:C	0	247669719	C	T
1	chr1:247669894:A:G	0	247669894	G	A
1	chr1:247670055:T:C	0	247670055	C	T
1	chr1:247670616:C:G	0	247670616	G	C
1	chr1:247670824:C:T	0	247670824	T	C
1	chr1:247670915:A:G	0	247670915	G	A
1	chr1:247671373:A:G	0	247671373	G	A
1	chr1:247671732:C:T	0	247671732	T	C
1	chr1:247672050:C:T	0	247672050	T	C
1	chr1:247672372:G:A	0	247672372	A	G
1	chr1:247672606:T:A	0	247672606	A	T
1	chr1:247672648:T:C	0	247672648	C	T
1	chr1:247672706:G:A	0	247672706	A	G
1	chr1:247672905:T:A	0	247672905	A	T
1	chr1:247673192:T:A	0	247673192	A	T
1	chr1:247673511:C:T	0	247673511	T	C
1	chr1:247673816:C:T	0	247673816	T	C
1	chr1:247674428:T:C	0	247674428	C	T
1	chr1:247674616:G:A	0	247674616	A	G
1	chr1:247674688:T:C	0	247674688	C	T
1	chr1:247674764:TTG:T	0	247674764	T	TTG
1	chr1:247674832:T:C	0	247674832	C	T
1	chr1:247675085:C:T	0	247675085	T	C
1	chr1:247675174:T:C	0	247675174	C	T
1	chr1:247675326:G:A	0	247675326	A	G
1	chr1:247675568:C:G	0	247675568	G	C
1	chr1:247676649:G:A	0	247676649	A	G
1	chr1:247676833:T:A	0	247676833	A	T
1	chr1:247676895:G:T	0	247676895	T	G
1	chr1:247676934:T:G	0	247676934	G	T
1	chr1:247677273:A:G	0	247677273	G	A
1	chr1:247677320:G:A	0	247677320	A	G
1	chr1:247677430:G:C	0	247677430	C	G
1	chr1:247677482:C:T	0	247677482	T	C
1	chr1:247677527:A:T	0	247677527	T	A
1	chr1:247677802:G:A	0	247677802	A	G
1	chr1:247677894:T:C	0	247677894	C	T
1	chr1:247677999:A:G	0	247677999	G	A
1	chr1:247678386:G:A	0	247678386	A	G
1	chr1:247678557:C:A	0	247678557	A	C
1	chr1:247678689:A:G	0	247678689	G	A
1	chr1:247678754:C:T	0	247678754	T	C
1	chr1:247678851:C:T	0	247678851	T	C
1	chr1:247678863:C:T	0	247678863	T	C
1	chr1:247679144:T:C	0	247679144	C	T
1	chr1:247679221:T:C	0	247679221	C	T
1	chr1:247679237:T:C	0	247679237	C	T
1	chr1:247679279:T:C	0	247679279	C	T
1	chr1:247679355:T:C	0	247679355	C	T
1	chr1:247679477:G:A	0	247679477	A	G
1	chr1:247681520:AGAG:A	0	247681520	A	AGAG
1	chr1:247681540:C:T	0	247681540	T	C
1	chr1:247681954:A:G	0	247681954	G	A
1	chr1:247682325:T:C	0	247682325	C	T
1	chr1:247682579:C:T	0	247682579	T	C
1	chr1:247682851:C:T	0	247682851	T	C
1	chr1:247683088:G:GT	0	247683088	GT	G
1	chr1:247683459:G:A	0	247683459	A	G
1	chr1:247684194:A:G	0	247684194	G	A
1	chr1:247684234:C:T	0	247684234	T	C
1	chr1:247684615:T:C	0	247684615	C	T
1	chr1:247684894:C:T	0	247684894	T	C
1	chr1:247685169:TA:T	0	247685169	T	TA
1	chr1:247685183:T:G	0	247685183	G	T
1	chr1:247685191:G:A	0	247685191	A	G
1	chr1:247685201:TATG:T	0	247685201	T	TATG
1	chr1:247685429:A:G	0	247685429	G	A
1	chr1:247685532:C:T	0	247685532	T	C
1	chr1:247685557:TTTTA:T	0	247685557	T	TTTTA
1	chr1:247685609:C:T	0	247685609	T	C
1	chr1:247685984:C:G	0	247685984	G	C
1	chr1:247686410:G:A	0	247686410	A	G
1	chr1:247686510:G:A	0	247686510	A	G
1	chr1:247686622:T:G	0	247686622	G	T
1	chr1:247686695:A:G	0	247686695	G	A
1	chr1:247686850:A:C	0	247686850	C	A
1	chr1:247686856:G:A	0	247686856	A	G
1	chr1:247686910:A:C	0	247686910	C	A
1	chr1:247686941:G:A	0	247686941	A	G
1	chr1:247686979:A:G	0	247686979	G	A
1	chr1:247687091:CA:C	0	247687091	C	CA
1	chr1:247693276:G:A	0	247693276	A	G
1	chr1:247693333:ATGT:A	0	247693333	A	ATGT
1	chr1:247693346:T:C	0	247693346	C	T
1	chr1:247693458:A:C	0	247693458	C	A
1	chr1:247693972:G:T	0	247693972	T	G
1	chr1:247694044:A:G	0	247694044	G	A
1	chr1:247694260:A:G	0	247694260	G	A
1	chr1:247694519:C:T	0	247694519	T	C
1	chr1:247694689:T:C	0	247694689	C	T
1	chr1:247695097:A:C	0	247695097	C	A
1	chr1:247695099:G:A	0	247695099	A	G
1	chr1:247695236:G:A	0	247695236	A	G
1	chr1:247696208:G:A	0	247696208	A	G
1	chr1:247697406:C:T	0	247697406	T	C
1	chr1:247697425:G:A	0	247697425	A	G
1	chr1:247698178:G:A	0	247698178	A	G
1	chr1:247698214:A:C	0	247698214	C	A
1	chr1:247698701:G:A	0	247698701	A	G
1	chr1:247699319:T:C	0	247699319	C	T
1	chr1:247700006:T:C	0	247700006	C	T
1	chr1:247700325:AAAAGAT:A	0	247700325	A	AAAAGAT
1	chr1:247700364:G:A	0	247700364	A	G
1	chr1:247700672:T:C	0	247700672	C	T
1	chr1:247700716:GCAATATGTCCCATATATCTATATATA:G	0	247700716	G	GCAATATGTCCCATATATCTATATATA
1	chr1:247701256:C:A	0	247701256	A	C
1	chr1:247702007:C:T	0	247702007	T	C
1	chr1:247702031:G:A	0	247702031	A	G
1	chr1:247702115:A:G	0	247702115	G	A
1	chr1:247702357:A:C	0	247702357	C	A
1	chr1:247702705:TAG:T	0	247702705	T	TAG
1	chr1:247703592:T:C	0	247703592	C	T
1	chr1:247704370:C:T	0	247704370	T	C
1	chr1:247705325:A:C	0	247705325	C	A
1	chr1:247705442:T:C	0	247705442	C	T
1	chr1:247705592:AC:A	0	247705592	A	AC
1	chr1:247705739:G:A	0	247705739	A	G
1	chr1:247706182:G:C	0	247706182	C	G
1	chr1:247706359:C:T	0	247706359	T	C
1	chr1:247706417:A:G	0	247706417	G	A
1	chr1:247708371:C:A	0	247708371	A	C
1	chr1:247708689:G:A	0	247708689	A	G
1	chr1:247709522:T:C	0	247709522	C	T
1	chr1:247709640:T:C	0	247709640	C	T
1	chr1:247709914:C:T	0	247709914	T	C
1	chr1:247710250:A:C	0	247710250	C	A
1	chr1:247710443:G:A	0	247710443	A	G
1	chr1:247710566:G:A	0	247710566	A	G
1	chr1:247710710:G:A	0	247710710	A	G
1	chr1:247710989:GGGA:G	0	247710989	G	GGGA
1	chr1:247711213:G:A	0	247711213	A	G
1	chr1:247711490:A:G	0	247711490	G	A
1	chr1:247712012:C:A	0	247712012	A	C
1	chr1:247712113:A:G	0	247712113	G	A
1	chr1:247712281:G:C	0	247712281	C	G
1	chr1:247712387:A:G	0	247712387	G	A
1	chr1:247713793:C:T	0	247713793	T	C
1	chr1:247714144:A:T	0	247714144	T	A
1	chr1:247714433:CCTTT:C	0	247714433	C	CCTTT
1	chr1:247714462:AT:A	0	247714462	A	AT
1	chr1:247714970:C:G	0	247714970	G	C
1	chr1:247715385:A:T	0	247715385	T	A
1	chr1:247717268:TA:T	0	247717268	T	TA
1	chr1:247717311:G:A	0	247717311	A	G
1	chr1:247717473:T:G	0	247717473	G	T
1	chr1:247718046:G:A	0	247718046	A	G
1	chr1:247719036:G:C	0	247719036	C	G
1	chr1:247719208:A:G	0	247719208	G	A
1	chr1:247719295:T:G	0	247719295	G	T
1	chr1:247719467:T:A	0	247719467	A	T
1	chr1:247720458:G:A	0	247720458	A	G
1	chr1:247722851:A:G	0	247722851	G	A
1	chr1:247723191:G:A	0	247723191	A	G
1	chr1:247723313:G:A	0	247723313	A	G
1	chr1:247723647:T:C	0	247723647	C	T
1	chr1:247723700:G:A	0	247723700	A	G
1	chr1:247725621:G:A	0	247725621	A	G
1	chr1:247727350:G:A	0	247727350	A	G
1	chr1:247727419:T:G	0	247727419	G	T
1	chr1:247727550:G:T	0	247727550	T	G
1	chr1:247727555:T:C	0	247727555	C	T
1	chr1:247727842:C:T	0	247727842	T	C
1	chr1:247727967:G:T	0	247727967	T	G
1	chr1:247728491:G:A	0	247728491	A	G
1	chr1:247728578:T:A	0	247728578	A	T
1	chr1:247728930:G:A	0	247728930	A	G
1	chr1:247729080:A:G	0	247729080	G	A
1	chr1:247730894:T:C	0	247730894	C	T
1	chr1:247731591:T:C	0	247731591	C	T
1	chr1:247732255:A:G	0	247732255	G	A
1	chr1:247732561:C:T	0	247732561	T	C
1	chr1:247732867:C:T	0	247732867	T	C
1	chr1:247732984:G:A	0	247732984	A	G
1	chr1:247733247:G:A	0	247733247	A	G
1	chr1:247733265:G:A	0	247733265	A	G
1	chr1:247733493:G:T	0	247733493	T	G
1	chr1:247733970:A:C	0	247733970	C	A
1	chr1:247734609:A:C	0	247734609	C	A
1	chr1:247734685:C:G	0	247734685	G	C
1	chr1:247734686:T:A	0	247734686	A	T
1	chr1:247735059:C:T	0	247735059	T	C
1	chr1:247735259:C:T	0	247735259	T	C
1	chr1:247737419:CTT:C	0	247737419	C	CTT
1	chr1:247737494:C:T	0	247737494	T	C
1	chr1:247737539:T:C	0	247737539	C	T
1	chr1:247739902:A:G	0	247739902	G	A
1	chr1:247740029:C:T	0	247740029	T	C
1	chr1:247740039:G:C	0	247740039	C	G
1	chr1:247740046:A:G	0	247740046	G	A
1	chr1:247740776:A:G	0	247740776	G	A
1	chr1:247741825:A:C	0	247741825	C	A
1	chr1:247742373:C:T	0	247742373	T	C
1	chr1:247743294:A:C	0	247743294	C	A
1	chr1:247743337:T:C	0	247743337	C	T
1	chr1:247743652:G:T	0	247743652	T	G
1	chr1:247743990:C:T	0	247743990	T	C
1	chr1:247744453:A:ATAT	0	247744453	ATAT	A
1	chr1:247744934:G:A	0	247744934	A	G
1	chr1:247746182:C:G	0	247746182	G	C
1	chr1:247746189:T:C	0	247746189	C	T
1	chr1:247746307:C:A	0	247746307	A	C
1	chr1:247746357:A:G	0	247746357	G	A
1	chr1:247746712:T:C	0	247746712	C	T
1	chr1:247746754:T:C	0	247746754	C	T
1	chr1:247746981:A:G	0	247746981	G	A
1	chr1:247747108:A:G	0	247747108	G	A
1	chr1:247747158:C:T	0	247747158	T	C
1	chr1:247748455:C:T	0	247748455	T	C
1	chr1:247748744:A:C	0	247748744	C	A
1	chr1:247748766:G:A	0	247748766	A	G
1	chr1:247749389:T:G	0	247749389	G	T
1	chr1:247750464:C:T	0	247750464	T	C
1	chr1:247750485:G:C	0	247750485	C	G
1	chr1:247750817:G:A	0	247750817	A	G
1	chr1:247751509:A:T	0	247751509	T	A
1	chr1:247752093:C:T	0	247752093	T	C
1	chr1:247752753:T:C	0	247752753	C	T
1	chr1:247752956:T:C	0	247752956	C	T
1	chr1:247753228:G:A	0	247753228	A	G
1	chr1:247753237:A:G	0	247753237	G	A
1	chr1:247753530:T:C	0	247753530	C	T
1	chr1:247753579:G:A	0	247753579	A	G
1	chr1:247753776:G:C	0	247753776	C	G
1	chr1:247753790:A:C	0	247753790	C	A
1	chr1:247754103:T:G	0	247754103	G	T
1	chr1:247754286:T:A	0	247754286	A	T
1	chr1:247755163:A:T	0	247755163	T	A
1	chr1:247755455:A:C	0	247755455	C	A
1	chr1:247755479:A:C	0	247755479	C	A
1	chr1:247755660:A:T	0	247755660	T	A
1	chr1:247756038:G:A	0	247756038	A	G
1	chr1:247756147:T:C	0	247756147	C	T
1	chr1:247756160:G:A	0	247756160	A	G
1	chr1:247756899:GAC:G	0	247756899	G	GAC
1	chr1:247757043:G:A	0	247757043	A	G
1	chr1:247757206:CTA:C	0	247757206	C	CTA
1	chr1:247757226:G:T	0	247757226	T	G
1	chr1:247758050:C:T	0	247758050	T	C
1	chr1:247758415:C:A	0	247758415	A	C
1	chr1:247758586:C:T	0	247758586	T	C
1	chr1:247758983:TTGG:T	0	247758983	T	TTGG
1	chr1:247759892:G:A	0	247759892	A	G
1	chr1:247760106:C:T	0	247760106	T	C
1	chr1:247761116:T:C	0	247761116	C	T
1	chr1:247761256:G:A	0	247761256	A	G
1	chr1:247761632:A:G	0	247761632	G	A
1	chr1:247762071:G:A	0	247762071	A	G
1	chr1:247762088:A:G	0	247762088	G	A
1	chr1:247762168:G:A	0	247762168	A	G
1	chr1:247762211:C:T	0	247762211	T	C
1	chr1:247762584:A:G	0	247762584	G	A
1	chr1:247762693:A:G	0	247762693	G	A
1	chr1:247762918:G:A	0	247762918	A	G
1	chr1:247763420:G:A	0	247763420	A	G
1	chr1:247763861:A:C	0	247763861	C	A
1	chr1:247764148:A:G	0	247764148	G	A
1	chr1:247764540:T:A	0	247764540	A	T
1	chr1:247764689:C:T	0	247764689	T	C
1	chr1:247764691:G:A	0	247764691	A	G
1	chr1:247764856:CT:C	0	247764856	C	CT
1	chr1:247766124:A:G	0	247766124	G	A
1	chr1:247766208:T:C	0	247766208	C	T
1	chr1:247766789:G:A	0	247766789	A	G
1	chr1:247768017:T:C	0	247768017	C	T
1	chr1:247768811:C:A	0	247768811	A	C
1	chr1:247769102:C:T	0	247769102	T	C
1	chr1:247769122:C:G	0	247769122	G	C
1	chr1:247769369:T:C	0	247769369	C	T
1	chr1:247769471:C:T	0	247769471	T	C
1	chr1:247770064:T:C	0	247770064	C	T
1	chr1:247770270:C:A	0	247770270	A	C
1	chr1:247770277:T:C	0	247770277	C	T
1	chr1:247770421:A:G	0	247770421	G	A
1	chr1:247770721:A:T	0	247770721	T	A
1	chr1:247771036:T:C	0	247771036	C	T
1	chr1:247771147:TA:T	0	247771147	T	TA
1	chr1:247771368:C:T	0	247771368	T	C
1	chr1:247771473:T:C	0	247771473	C	T
1	chr1:247771819:G:A	0	247771819	A	G
1	chr1:247772005:A:G	0	247772005	G	A
1	chr1:247772777:C:T	0	247772777	T	C
1	chr1:247772881:A:C	0	247772881	C	A
1	chr1:247772885:TA:T	0	247772885	T	TA
1	chr1:247772896:C:A	0	247772896	A	C
1	chr1:247773887:G:T	0	247773887	T	G
1	chr1:247774206:G:A	0	247774206	A	G
1	chr1:247774272:A:G	0	247774272	G	A
1	chr1:247774337:T:C	0	247774337	C	T
1	chr1:247774361:T:C	0	247774361	C	T
1	chr1:247774362:A:G	0	247774362	G	A
1	chr1:247774544:C:T	0	247774544	T	C
1	chr1:247775229:T:C	0	247775229	C	T
1	chr1:247775278:C:T	0	247775278	T	C
1	chr1:247775603:C:T	0	247775603	T	C
1	chr1:247775960:A:C	0	247775960	C	A
1	chr1:247775975:G:T	0	247775975	T	G
1	chr1:247776136:A:G	0	247776136	G	A
1	chr1:247776287:G:A	0	247776287	A	G
1	chr1:247776488:A:G	0	247776488	G	A
1	chr1:247779401:A:G	0	247779401	G	A
1	chr1:247779713:A:T	0	247779713	T	A
1	chr1:247780769:A:G	0	247780769	G	A
1	chr1:247781184:A:G	0	247781184	G	A
1	chr1:247781657:A:G	0	247781657	G	A
1	chr1:247781776:C:T	0	247781776	T	C
1	chr1:247781909:A:AT	0	247781909	AT	A
1	chr1:247782119:C:T	0	247782119	T	C
1	chr1:247782149:T:C	0	247782149	C	T
1	chr1:247782156:T:C	0	247782156	C	T
1	chr1:247782293:C:T	0	247782293	T	C
1	chr1:247782436:A:G	0	247782436	G	A
1	chr1:247782475:G:A	0	247782475	A	G
1	chr1:247782534:G:A	0	247782534	A	G
1	chr1:247782539:C:A	0	247782539	A	C
1	chr1:247782739:C:A	0	247782739	A	C
1	chr1:247782802:T:TG	0	247782802	TG	T
1	chr1:247782819:C:T	0	247782819	T	C
1	chr1:247782858:G:A	0	247782858	A	G
1	chr1:247783110:G:A	0	247783110	A	G
1	chr1:247783167:CTG:C	0	247783167	C	CTG
1	chr1:247783215:C:T	0	247783215	T	C
1	chr1:247783447:A:T	0	247783447	T	A
1	chr1:247783748:T:C	0	247783748	C	T
1	chr1:247783749:G:A	0	247783749	A	G
1	chr1:247783754:C:T	0	247783754	T	C
1	chr1:247783977:C:T	0	247783977	T	C
1	chr1:247784078:A:G	0	247784078	G	A
1	chr1:247784512:T:C	0	247784512	C	T
1	chr1:247784892:T:C	0	247784892	C	T
1	chr1:247785111:GC:G	0	247785111	G	GC
1	chr1:247785320:A:G	0	247785320	G	A
1	chr1:247785424:G:T	0	247785424	T	G
1	chr1:247785471:G:A	0	247785471	A	G
1	chr1:247785590:C:T	0	247785590	T	C
1	chr1:247785675:A:G	0	247785675	G	A
1	chr1:247785983:G:A	0	247785983	A	G
1	chr1:247786027:C:T	0	247786027	T	C
1	chr1:247786417:G:A	0	247786417	A	G
1	chr1:247786444:G:A	0	247786444	A	G
1	chr1:247786469:A:G	0	247786469	G	A
1	chr1:247786601:G:A	0	247786601	A	G
1	chr1:247786633:C:T	0	247786633	T	C
1	chr1:247786728:G:A	0	247786728	A	G
1	chr1:247787004:A:G	0	247787004	G	A
1	chr1:247787339:G:C	0	247787339	C	G
1	chr1:247787447:T:C	0	247787447	C	T
1	chr1:247787964:G:A	0	247787964	A	G
1	chr1:247787988:A:C	0	247787988	C	A
1	chr1:247788008:C:T	0	247788008	T	C
1	chr1:247788386:TCTCA:T	0	247788386	T	TCTCA
1	chr1:247788398:C:A	0	247788398	A	C
1	chr1:247788761:C:A	0	247788761	A	C
1	chr1:247789280:G:A	0	247789280	A	G
1	chr1:247789628:C:T	0	247789628	T	C
1	chr1:247789916:A:C	0	247789916	C	A
1	chr1:247790002:G:A	0	247790002	A	G
1	chr1:247790273:C:T	0	247790273	T	C
1	chr1:247790410:A:G	0	247790410	G	A
1	chr1:247790504:G:T	0	247790504	T	G
1	chr1:247790578:G:C	0	247790578	C	G
1	chr1:247790751:C:T	0	247790751	T	C
1	chr1:247791002:C:T	0	247791002	T	C
1	chr1:247791142:A:G	0	247791142	G	A
1	chr1:247791369:C:T	0	247791369	T	C
1	chr1:247791425:C:T	0	247791425	T	C
1	chr1:247791658:T:A	0	247791658	A	T
1	chr1:247792069:G:A	0	247792069	A	G
1	chr1:247792139:A:T	0	247792139	T	A
1	chr1:247792311:TGA:T	0	247792311	T	TGA
1	chr1:247792513:G:A	0	247792513	A	G
1	chr1:247792899:T:A	0	247792899	A	T
1	chr1:247793420:CAT:C	0	247793420	C	CAT
1	chr1:247793928:A:G	0	247793928	G	A
1	chr1:247794354:T:G	0	247794354	G	T
1	chr1:247794606:A:G	0	247794606	G	A
1	chr1:247794983:A:G	0	247794983	G	A
1	chr1:247795257:C:T	0	247795257	T	C
1	chr1:247795736:T:A	0	247795736	A	T
1	chr1:247795748:ACAATGAGAAGAGGGATGCCTGCCACCAGAAGTGGGCCCTTACCAGAACCCAAC:A	0	247795748	A	ACAATGAGAAGAGGGATGCCTGCCACCAGAAGTGGGCCCTTACCAGAACCCAAC
1	chr1:247796480:G:A	0	247796480	A	G
1	chr1:247796889:A:G	0	247796889	G	A
1	chr1:247797076:C:A	0	247797076	A	C
1	chr1:247797106:AT:A	0	247797106	A	AT
1	chr1:247797409:G:A	0	247797409	A	G
1	chr1:247797916:G:A	0	247797916	A	G
1	chr1:247798717:G:A	0	247798717	A	G
1	chr1:247798730:G:A	0	247798730	A	G
1	chr1:247798774:A:G	0	247798774	G	A
1	chr1:247799161:C:A	0	247799161	A	C
1	chr1:247799697:A:G	0	247799697	G	A
1	chr1:247799717:A:C	0	247799717	C	A
1	chr1:247799734:T:C	0	247799734	C	T
1	chr1:247799776:C:T	0	247799776	T	C
1	chr1:247799831:G:T	0	247799831	T	G
1	chr1:247799916:A:T	0	247799916	T	A
1	chr1:247799956:G:T	0	247799956	T	G
1	chr1:247799974:A:G	0	247799974	G	A
1	chr1:247800127:G:A	0	247800127	A	G
1	chr1:247800363:T:A	0	247800363	A	T
1	chr1:247800515:T:C	0	247800515	C	T
1	chr1:247800852:G:A	0	247800852	A	G
1	chr1:247800925:C:A	0	247800925	A	C
1	chr1:247800995:TTC:T	0	247800995	T	TTC
1	chr1:247801217:G:A	0	247801217	A	G
1	chr1:247801343:GA:G	0	247801343	G	GA
1	chr1:247802543:TCATGTCCTTTGTAGGGA:T	0	247802543	T	TCATGTCCTTTGTAGGGA
1	chr1:247802685:C:T	0	247802685	T	C
1	chr1:247802790:C:T	0	247802790	T	C
1	chr1:247803011:G:A	0	247803011	A	G
1	chr1:247803152:A:C	0	247803152	C	A
1	chr1:247803675:G:T	0	247803675	T	G
1	chr1:247803892:C:T	0	247803892	T	C
1	chr1:247804084:A:G	0	247804084	G	A
1	chr1:247804203:G:A	0	247804203	A	G
1	chr1:247804310:T:C	0	247804310	C	T
1	chr1:247804403:C:A	0	247804403	A	C
1	chr1:247804461:T:C	0	247804461	C	T
1	chr1:247804527:C:T	0	247804527	T	C
1	chr1:247804539:G:C	0	247804539	C	G
1	chr1:247804670:A:C	0	247804670	C	A
1	chr1:247804764:A:C	0	247804764	C	A
1	chr1:247804767:A:T	0	247804767	T	A
1	chr1:247805725:T:C	0	247805725	C	T
1	chr1:247806096:C:G	0	247806096	G	C
1	chr1:247806132:C:T	0	247806132	T	C
1	chr1:247806151:T:C	0	247806151	C	T
1	chr1:247806513:T:C	0	247806513	C	T
1	chr1:247806727:C:G	0	247806727	G	C
1	chr1:247806760:G:A	0	247806760	A	G
1	chr1:247806784:C:T	0	247806784	T	C
1	chr1:247806870:A:T	0	247806870	T	A
1	chr1:247806892:A:T	0	247806892	T	A
1	chr1:247807463:A:T	0	247807463	T	A
1	chr1:247807581:C:T	0	247807581	T	C
1	chr1:247807711:T:A	0	247807711	A	T
1	chr1:247807932:A:C	0	247807932	C	A
1	chr1:247808156:G:C	0	247808156	C	G
1	chr1:247808284:T:A	0	247808284	A	T
1	chr1:247808416:T:C	0	247808416	C	T
1	chr1:247808700:T:C	0	247808700	C	T
1	chr1:247808809:T:C	0	247808809	C	T
1	chr1:247811007:G:C	0	247811007	C	G
1	chr1:247811181:T:A	0	247811181	A	T
1	chr1:247811200:G:A	0	247811200	A	G
1	chr1:247811214:C:T	0	247811214	T	C
1	chr1:247811569:T:C	0	247811569	C	T
1	chr1:247811573:T:A	0	247811573	A	T
1	chr1:247811657:C:T	0	247811657	T	C
1	chr1:247812002:A:G	0	247812002	G	A
1	chr1:247812255:G:C	0	247812255	C	G
1	chr1:247812353:T:C	0	247812353	C	T
1	chr1:247812415:A:G	0	247812415	G	A
1	chr1:247812946:A:G	0	247812946	G	A
1	chr1:247813152:G:A	0	247813152	A	G
1	chr1:247813530:T:C	0	247813530	C	T
1	chr1:247814024:A:G	0	247814024	G	A
1	chr1:247814118:G:A	0	247814118	A	G
1	chr1:247814179:C:G	0	247814179	G	C
1	chr1:247814414:C:T	0	247814414	T	C
1	chr1:247814469:A:G	0	247814469	G	A
1	chr1:247814608:A:T	0	247814608	T	A
1	chr1:247814777:T:A	0	247814777	A	T
1	chr1:247814785:G:A	0	247814785	A	G
1	chr1:247815037:G:A	0	247815037	A	G
1	chr1:247815239:AAGG:A	0	247815239	A	AAGG
1	chr1:247815622:G:A	0	247815622	A	G
1	chr1:247815694:A:G	0	247815694	G	A
1	chr1:247816040:C:T	0	247816040	T	C
1	chr1:247816477:A:G	0	247816477	G	A
1	chr1:247817077:G:C	0	247817077	C	G
1	chr1:247817323:A:T	0	247817323	T	A
1	chr1:247817374:C:A	0	247817374	A	C
1	chr1:247817487:A:G	0	247817487	G	A
1	chr1:247817654:T:C	0	247817654	C	T
1	chr1:247817798:T:G	0	247817798	G	T
1	chr1:247818123:A:C	0	247818123	C	A
1	chr1:247818211:A:G	0	247818211	G	A
1	chr1:247818510:G:A	0	247818510	A	G
1	chr1:247818551:C:T	0	247818551	T	C
1	chr1:247818692:T:G	0	247818692	G	T
1	chr1:247818802:G:A	0	247818802	A	G
1	chr1:247819328:T:C	0	247819328	C	T
1	chr1:247819492:G:A	0	247819492	A	G
1	chr1:247819842:G:A	0	247819842	A	G
1	chr1:247819944:A:G	0	247819944	G	A
1	chr1:247820105:C:G	0	247820105	G	C
1	chr1:247820299:CATT:C	0	247820299	C	CATT
1	chr1:247820386:A:T	0	247820386	T	A
1	chr1:247820577:C:G	0	247820577	G	C
1	chr1:247821119:A:G	0	247821119	G	A
1	chr1:247821167:A:G	0	247821167	G	A
1	chr1:247821406:C:T	0	247821406	T	C
1	chr1:247822228:A:G	0	247822228	G	A
1	chr1:247822346:T:A	0	247822346	A	T
1	chr1:247822517:G:A	0	247822517	A	G
1	chr1:247822569:A:C	0	247822569	C	A
1	chr1:247822585:A:G	0	247822585	G	A
1	chr1:247822621:G:A	0	247822621	A	G
1	chr1:247822827:A:G	0	247822827	G	A
1	chr1:247823347:A:G	0	247823347	G	A
1	chr1:247823939:C:T	0	247823939	T	C
1	chr1:247824853:T:A	0	247824853	A	T
1	chr1:247825093:A:G	0	247825093	G	A
1	chr1:247825646:A:C	0	247825646	C	A
1	chr1:247826071:G:A	0	247826071	A	G
1	chr1:247826649:C:T	0	247826649	T	C
1	chr1:247826665:G:GAGAAATCAA	0	247826665	GAGAAATCAA	G
1	chr1:247826839:C:T	0	247826839	T	C
1	chr1:247826853:C:G	0	247826853	G	C
1	chr1:247826894:A:C	0	247826894	C	A
1	chr1:247827390:C:T	0	247827390	T	C
1	chr1:247827484:G:A	0	247827484	A	G
1	chr1:247827603:T:C	0	247827603	C	T
1	chr1:247827630:G:A	0	247827630	A	G
1	chr1:247827694:T:C	0	247827694	C	T
1	chr1:247827849:A:G	0	247827849	G	A
1	chr1:247828214:C:G	0	247828214	G	C
1	chr1:247828216:A:T	0	247828216	T	A
1	chr1:247828307:G:A	0	247828307	A	G
1	chr1:247828416:C:A	0	247828416	A	C
1	chr1:247828494:C:G	0	247828494	G	C
1	chr1:247828567:T:C	0	247828567	C	T
1	chr1:247828681:A:G	0	247828681	G	A
1	chr1:247828683:G:A	0	247828683	A	G
1	chr1:247828701:G:A	0	247828701	A	G
1	chr1:247829026:A:G	0	247829026	G	A
1	chr1:247829483:G:A	0	247829483	A	G
1	chr1:247829601:T:C	0	247829601	C	T
1	chr1:247829715:A:G	0	247829715	G	A
1	chr1:247829886:A:G	0	247829886	G	A
1	chr1:247829993:C:T	0	247829993	T	C
1	chr1:247830048:G:A	0	247830048	A	G
1	chr1:247830194:G:A	0	247830194	A	G
1	chr1:247830294:G:A	0	247830294	A	G
1	chr1:247830399:A:G	0	247830399	G	A
1	chr1:247830506:A:G	0	247830506	G	A
1	chr1:247830671:C:A	0	247830671	A	C
1	chr1:247830839:G:A	0	247830839	A	G
1	chr1:247831786:G:A	0	247831786	A	G
1	chr1:247832195:T:C	0	247832195	C	T
1	chr1:247832198:A:G	0	247832198	G	A
1	chr1:247832521:T:A	0	247832521	A	T
1	chr1:247832969:C:A	0	247832969	A	C
1	chr1:247832970:A:C	0	247832970	C	A
1	chr1:247832998:A:G	0	247832998	G	A
1	chr1:247833376:G:A	0	247833376	A	G
1	chr1:247833404:G:C	0	247833404	C	G
1	chr1:247833413:A:G	0	247833413	G	A
1	chr1:247833587:G:A	0	247833587	A	G
1	chr1:247833588:T:C	0	247833588	C	T
1	chr1:247833648:TGTGA:T	0	247833648	T	TGTGA
1	chr1:247833671:T:G	0	247833671	G	T
1	chr1:247834311:A:G	0	247834311	G	A
1	chr1:247834765:G:A	0	247834765	A	G
1	chr1:247834939:G:A	0	247834939	A	G
1	chr1:247834965:A:G	0	247834965	G	A
1	chr1:247835956:T:A	0	247835956	A	T
1	chr1:247836391:T:A	0	247836391	A	T
1	chr1:247836628:G:A	0	247836628	A	G
1	chr1:247836806:G:A	0	247836806	A	G
1	chr1:247836839:C:T	0	247836839	T	C
1	chr1:247837017:T:C	0	247837017	C	T
1	chr1:247837269:T:C	0	247837269	C	T
1	chr1:247838230:G:C	0	247838230	C	G
1	chr1:247838264:G:A	0	247838264	A	G
1	chr1:247838634:A:G	0	247838634	G	A
1	chr1:247840436:A:G	0	247840436	G	A
1	chr1:247840449:C:T	0	247840449	T	C
1	chr1:247840994:A:G	0	247840994	G	A
1	chr1:247841312:G:A	0	247841312	A	G
1	chr1:247841360:G:A	0	247841360	A	G
1	chr1:247841473:C:T	0	247841473	T	C
1	chr1:247841546:G:C	0	247841546	C	G
1	chr1:247841575:C:T	0	247841575	T	C
1	chr1:247841911:G:C	0	247841911	C	G
1	chr1:247842012:A:G	0	247842012	G	A
1	chr1:247842255:TTGATTGTGA:T	0	247842255	T	TTGATTGTGA
1	chr1:247842967:C:T	0	247842967	T	C
1	chr1:247843358:AG:A	0	247843358	A	AG
1	chr1:247843462:C:T	0	247843462	T	C
1	chr1:247843735:C:T	0	247843735	T	C
1	chr1:247844080:G:A	0	247844080	A	G
1	chr1:247844126:T:C	0	247844126	C	T
1	chr1:247844394:A:G	0	247844394	G	A
1	chr1:247844466:C:G	0	247844466	G	C
1	chr1:247845366:C:T	0	247845366	T	C
1	chr1:247845681:C:T	0	247845681	T	C
1	chr1:247846668:C:T	0	247846668	T	C
1	chr1:247846823:G:A	0	247846823	A	G
1	chr1:247847008:T:C	0	247847008	C	T
1	chr1:247847304:C:T	0	247847304	T	C
1	chr1:247847395:G:A	0	247847395	A	G
1	chr1:247847597:A:C	0	247847597	C	A
1	chr1:247847930:C:T	0	247847930	T	C
1	chr1:247848564:C:T	0	247848564	T	C
1	chr1:247848572:AC:A	0	247848572	A	AC
1	chr1:247848796:C:T	0	247848796	T	C
1	chr1:247849087:A:C	0	247849087	C	A
1	chr1:247849678:G:A	0	247849678	A	G
1	chr1:247849879:T:C	0	247849879	C	T
1	chr1:247850015:T:G	0	247850015	G	T
1	chr1:247850016:G:T	0	247850016	T	G
1	chr1:247850128:T:C	0	247850128	C	T
1	chr1:247850388:A:G	0	247850388	G	A
1	chr1:247850943:A:G	0	247850943	G	A
1	chr1:247851213:A:G	0	247851213	G	A
1	chr1:247851293:T:C	0	247851293	C	T
1	chr1:247851313:A:G	0	247851313	G	A
1	chr1:247851577:A:G	0	247851577	G	A
1	chr1:247851875:G:A	0	247851875	A	G
1	chr1:247852527:T:C	0	247852527	C	T
1	chr1:247852579:C:T	0	247852579	T	C
1	chr1:247853076:C:T	0	247853076	T	C
1	chr1:247853185:G:T	0	247853185	T	G
1	chr1:247853448:G:A	0	247853448	A	G
1	chr1:247853470:T:C	0	247853470	C	T
1	chr1:247853934:A:G	0	247853934	G	A
1	chr1:247854042:C:T	0	247854042	T	C
1	chr1:247854715:G:T	0	247854715	T	G
1	chr1:247855124:C:T	0	247855124	T	C
1	chr1:247856506:G:A	0	247856506	A	G
1	chr1:247856749:A:G	0	247856749	G	A
1	chr1:247856757:G:A	0	247856757	A	G
1	chr1:247856768:A:G	0	247856768	G	A
1	chr1:247856773:T:A	0	247856773	A	T
1	chr1:247856777:G:A	0	247856777	A	G
1	chr1:247856779:TTG:T	0	247856779	T	TTG
1	chr1:247857146:G:A	0	247857146	A	G
1	chr1:247857224:C:A	0	247857224	A	C
1	chr1:247857706:A:G	0	247857706	G	A
1	chr1:247858445:G:A	0	247858445	A	G
1	chr1:247858463:A:G	0	247858463	G	A
1	chr1:247858793:T:C	0	247858793	C	T
1	chr1:247859368:A:G	0	247859368	G	A
1	chr1:247859479:T:G	0	247859479	G	T
1	chr1:247859531:A:G	0	247859531	G	A
1	chr1:247859605:C:T	0	247859605	T	C
1	chr1:247859609:G:T	0	247859609	T	G
1	chr1:247859767:C:T	0	247859767	T	C
1	chr1:247860382:T:G	0	247860382	G	T
1	chr1:247860664:C:T	0	247860664	T	C
1	chr1:247861359:T:C	0	247861359	C	T
1	chr1:247861889:C:T	0	247861889	T	C
1	chr1:247862101:C:T	0	247862101	T	C
1	chr1:247862792:C:T	0	247862792	T	C
1	chr1:247862930:C:A	0	247862930	A	C
1	chr1:247863486:C:T	0	247863486	T	C
1	chr1:247863850:T:C	0	247863850	C	T
1	chr1:247863955:C:T	0	247863955	T	C
1	chr1:247864917:G:A	0	247864917	A	G
1	chr1:247865478:A:C	0	247865478	C	A
1	chr1:247865614:C:T	0	247865614	T	C
1	chr1:247865666:G:C	0	247865666	C	G
1	chr1:247866340:C:T	0	247866340	T	C
1	chr1:247866764:A:C	0	247866764	C	A
1	chr1:247867109:T:C	0	247867109	C	T
1	chr1:247868800:C:T	0	247868800	T	C
1	chr1:247868961:G:A	0	247868961	A	G
1	chr1:247868975:C:T	0	247868975	T	C
1	chr1:247869239:G:A	0	247869239	A	G
1	chr1:247869865:G:T	0	247869865	T	G
1	chr1:247870151:G:A	0	247870151	A	G
1	chr1:247871398:A:C	0	247871398	C	A
1	chr1:247872412:T:C	0	247872412	C	T
1	chr1:247872476:T:C	0	247872476	C	T
1	chr1:247872565:G:A	0	247872565	A	G
1	chr1:247873029:G:A	0	247873029	A	G
1	chr1:247873050:A:G	0	247873050	G	A
1	chr1:247873252:G:A	0	247873252	A	G
1	chr1:247873975:AG:A	0	247873975	A	AG
1	chr1:247874344:C:G	0	247874344	G	C
1	chr1:247874688:G:A	0	247874688	A	G
1	chr1:247874895:A:G	0	247874895	G	A
1	chr1:247874908:G:A	0	247874908	A	G
1	chr1:247874910:G:A	0	247874910	A	G
1	chr1:247875023:T:C	0	247875023	C	T
1	chr1:247875396:T:G	0	247875396	G	T
1	chr1:247875478:C:T	0	247875478	T	C
1	chr1:247875992:G:A	0	247875992	A	G
1	chr1:247876149:C:T	0	247876149	T	C
1	chr1:247876411:A:G	0	247876411	G	A
1	chr1:247876716:A:G	0	247876716	G	A
1	chr1:247876802:C:T	0	247876802	T	C
1	chr1:247877880:T:G	0	247877880	G	T
1	chr1:247878297:A:G	0	247878297	G	A
1	chr1:247878493:A:G	0	247878493	G	A
1	chr1:247878519:C:G	0	247878519	G	C
1	chr1:247879635:C:T	0	247879635	T	C
1	chr1:247879936:C:T	0	247879936	T	C
1	chr1:247881157:G:C	0	247881157	C	G
1	chr1:247882157:G:A	0	247882157	A	G
1	chr1:247882970:C:T	0	247882970	T	C
1	chr1:247883250:G:C	0	247883250	C	G
1	chr1:247883303:G:A	0	247883303	A	G
1	chr1:247883600:T:C	0	247883600	C	T
1	chr1:247883813:T:C	0	247883813	C	T
1	chr1:247884063:G:A	0	247884063	A	G
1	chr1:247884263:T:C	0	247884263	C	T
1	chr1:247884341:G:A	0	247884341	A	G
1	chr1:247884714:C:T	0	247884714	T	C
1	chr1:247885238:G:C	0	247885238	C	G
1	chr1:247885685:C:T	0	247885685	T	C
1	chr1:247886049:T:C	0	247886049	C	T
1	chr1:247886121:C:T	0	247886121	T	C
1	chr1:247886204:T:TA	0	247886204	TA	T
1	chr1:247886212:T:C	0	247886212	C	T
1	chr1:247886485:T:C	0	247886485	C	T
1	chr1:247887299:C:T	0	247887299	T	C
1	chr1:247887692:T:C	0	247887692	C	T
1	chr1:247887747:T:G	0	247887747	G	T
1	chr1:247887806:G:A	0	247887806	A	G
1	chr1:247888007:C:T	0	247888007	T	C
1	chr1:247888107:C:G	0	247888107	G	C
1	chr1:247894666:C:T	0	247894666	T	C
1	chr1:247894755:T:C	0	247894755	C	T
1	chr1:247894764:T:C	0	247894764	C	T
1	chr1:247894828:G:A	0	247894828	A	G
1	chr1:247894963:A:G	0	247894963	G	A
1	chr1:247895080:T:A	0	247895080	A	T
1	chr1:247895248:G:A	0	247895248	A	G
1	chr1:247895453:A:G	0	247895453	G	A
1	chr1:247895459:G:C	0	247895459	C	G
1	chr1:247895495:T:G	0	247895495	G	T
1	chr1:247895577:A:T	0	247895577	T	A
1	chr1:247896121:C:T	0	247896121	T	C
1	chr1:247896154:G:A	0	247896154	A	G
1	chr1:247896401:T:A	0	247896401	A	T
1	chr1:247896410:T:C	0	247896410	C	T
1	chr1:247896477:G:GA	0	247896477	GA	G
1	chr1:247896554:T:C	0	247896554	C	T
1	chr1:247896928:C:T	0	247896928	T	C
1	chr1:247896944:TA:T	0	247896944	T	TA
1	chr1:247896977:C:T	0	247896977	T	C
1	chr1:247897239:C:T	0	247897239	T	C
1	chr1:247897478:T:C	0	247897478	C	T
1	chr1:247898619:A:G	0	247898619	G	A
1	chr1:247898759:A:G	0	247898759	G	A
1	chr1:247898799:G:A	0	247898799	A	G
1	chr1:247899245:C:G	0	247899245	G	C
1	chr1:247899811:C:T	0	247899811	T	C
1	chr1:247900010:G:T	0	247900010	T	G
1	chr1:247900155:C:T	0	247900155	T	C
1	chr1:247900204:T:A	0	247900204	A	T
1	chr1:247900207:A:G	0	247900207	G	A
1	chr1:247900420:A:G	0	247900420	G	A
1	chr1:247900518:T:G	0	247900518	G	T
1	chr1:247900584:TA:T	0	247900584	T	TA
1	chr1:247900741:A:G	0	247900741	G	A
1	chr1:247900784:C:T	0	247900784	T	C
1	chr1:247900903:A:G	0	247900903	G	A
1	chr1:247900927:C:T	0	247900927	T	C
1	chr1:247900933:C:T	0	247900933	T	C
1	chr1:247900937:A:G	0	247900937	G	A
1	chr1:247901690:G:A	0	247901690	A	G
1	chr1:247901830:C:T	0	247901830	T	C
1	chr1:247901849:C:T	0	247901849	T	C
1	chr1:247901953:A:G	0	247901953	G	A
1	chr1:247902421:C:T	0	247902421	T	C
1	chr1:247902667:G:A	0	247902667	A	G
1	chr1:247903702:T:G	0	247903702	G	T
1	chr1:247903903:A:G	0	247903903	G	A
1	chr1:247904384:G:A	0	247904384	A	G
1	chr1:247904911:A:T	0	247904911	T	A
1	chr1:247904915:A:G	0	247904915	G	A
1	chr1:247904973:G:A	0	247904973	A	G
1	chr1:247905231:T:C	0	247905231	C	T
1	chr1:247905247:C:T	0	247905247	T	C
1	chr1:247905449:C:T	0	247905449	T	C
1	chr1:247905459:A:G	0	247905459	G	A
1	chr1:247905594:C:T	0	247905594	T	C
1	chr1:247905651:T:G	0	247905651	G	T
1	chr1:247905744:A:G	0	247905744	G	A
1	chr1:247905755:C:T	0	247905755	T	C
1	chr1:247905818:C:T	0	247905818	T	C
1	chr1:247905902:T:C	0	247905902	C	T
1	chr1:247906196:C:T	0	247906196	T	C
1	chr1:247906238:T:A	0	247906238	A	T
1	chr1:247906455:T:G	0	247906455	G	T
1	chr1:247906525:T:C	0	247906525	C	T
1	chr1:247906566:A:G	0	247906566	G	A
1	chr1:247906610:G:A	0	247906610	A	G
1	chr1:247906635:C:T	0	247906635	T	C
1	chr1:247906692:T:C	0	247906692	C	T
1	chr1:247907457:A:T	0	247907457	T	A
1	chr1:247907478:A:C	0	247907478	C	A
1	chr1:247907497:G:A	0	247907497	A	G
1	chr1:247907795:C:T	0	247907795	T	C
1	chr1:247908000:T:G	0	247908000	G	T
1	chr1:247908055:G:A	0	247908055	A	G
1	chr1:247908281:A:G	0	247908281	G	A
1	chr1:247908710:G:A	0	247908710	A	G
1	chr1:247908724:T:C	0	247908724	C	T
1	chr1:247908843:C:T	0	247908843	T	C
1	chr1:247909227:A:G	0	247909227	G	A
1	chr1:247909429:A:T	0	247909429	T	A
1	chr1:247909565:C:G	0	247909565	G	C
1	chr1:247909587:T:C	0	247909587	C	T
1	chr1:247909796:C:G	0	247909796	G	C
1	chr1:247909918:A:G	0	247909918	G	A
1	chr1:247910093:C:T	0	247910093	T	C
1	chr1:247910170:G:A	0	247910170	A	G
1	chr1:247910241:G:A	0	247910241	A	G
1	chr1:247910684:A:T	0	247910684	T	A
1	chr1:247911210:T:C	0	247911210	C	T
1	chr1:247911214:T:C	0	247911214	C	T
1	chr1:247911258:A:G	0	247911258	G	A
1	chr1:247911638:C:G	0	247911638	G	C
1	chr1:247911676:G:A	0	247911676	A	G
1	chr1:247912096:G:A	0	247912096	A	G
1	chr1:247912106:A:G	0	247912106	G	A
1	chr1:247912193:T:C	0	247912193	C	T
1	chr1:247913918:A:G	0	247913918	G	A
1	chr1:247914043:C:T	0	247914043	T	C
1	chr1:247914294:C:T	0	247914294	T	C
1	chr1:247914990:TG:T	0	247914990	T	TG
1	chr1:247915049:G:A	0	247915049	A	G
1	chr1:247915783:T:G	0	247915783	G	T
1	chr1:247916336:A:G	0	247916336	G	A
1	chr1:247916661:A:C	0	247916661	C	A
1	chr1:247916997:CA:C	0	247916997	C	CA
1	chr1:247917119:A:G	0	247917119	G	A
1	chr1:247917185:T:C	0	247917185	C	T
1	chr1:247917887:A:T	0	247917887	T	A
1	chr1:247918972:A:G	0	247918972	G	A
1	chr1:247919073:C:T	0	247919073	T	C
1	chr1:247919268:CTG:C	0	247919268	C	CTG
1	chr1:247919419:T:G	0	247919419	G	T
1	chr1:247919483:A:G	0	247919483	G	A
1	chr1:247919546:G:A	0	247919546	A	G
1	chr1:247920262:A:G	0	247920262	G	A
1	chr1:247920619:A:G	0	247920619	G	A
1	chr1:247920920:T:C	0	247920920	C	T
1	chr1:247921709:C:G	0	247921709	G	C
1	chr1:247921822:G:A	0	247921822	A	G
1	chr1:247921847:C:G	0	247921847	G	C
1	chr1:247922039:T:A	0	247922039	A	T
1	chr1:247922611:T:C	0	247922611	C	T
1	chr1:247922752:A:G	0	247922752	G	A
1	chr1:247923359:G:C	0	247923359	C	G
1	chr1:247924616:C:T	0	247924616	T	C
1	chr1:247924727:C:A	0	247924727	A	C
1	chr1:247925420:T:A	0	247925420	A	T
1	chr1:247925565:T:C	0	247925565	C	T
1	chr1:247926011:A:G	0	247926011	G	A
1	chr1:247926350:G:A	0	247926350	A	G
1	chr1:247926474:T:C	0	247926474	C	T
1	chr1:247926774:A:T	0	247926774	T	A
1	chr1:247926949:C:T	0	247926949	T	C
1	chr1:247927281:G:A	0	247927281	A	G
1	chr1:247927289:T:G	0	247927289	G	T
1	chr1:247929209:C:T	0	247929209	T	C
1	chr1:247929892:T:C	0	247929892	C	T
1	chr1:247931159:G:A	0	247931159	A	G
1	chr1:247931314:A:G	0	247931314	G	A
1	chr1:247932065:G:A	0	247932065	A	G
1	chr1:247932181:T:C	0	247932181	C	T
1	chr1:247935738:C:T	0	247935738	T	C
1	chr1:247935844:T:C	0	247935844	C	T
1	chr1:247936003:G:A	0	247936003	A	G
1	chr1:247936006:T:C	0	247936006	C	T
1	chr1:247936404:T:C	0	247936404	C	T
1	chr1:247937031:G:A	0	247937031	A	G
1	chr1:247937237:A:G	0	247937237	G	A
1	chr1:247938000:G:A	0	247938000	A	G
1	chr1:247940370:T:C	0	247940370	C	T
1	chr1:247940502:G:A	0	247940502	A	G
1	chr1:247941150:A:C	0	247941150	C	A
1	chr1:247941434:C:T	0	247941434	T	C
1	chr1:247941558:A:G	0	247941558	G	A
1	chr1:247942938:C:T	0	247942938	T	C
1	chr1:247943222:A:G	0	247943222	G	A
1	chr1:247944761:A:G	0	247944761	G	A
1	chr1:247945511:C:T	0	247945511	T	C
1	chr1:247945726:A:G	0	247945726	G	A
1	chr1:247945928:A:G	0	247945928	G	A
1	chr1:247946755:C:T	0	247946755	T	C
1	chr1:247947557:C:A	0	247947557	A	C
1	chr1:247947776:T:C	0	247947776	C	T
1	chr1:247948057:T:C	0	247948057	C	T
1	chr1:247948360:G:A	0	247948360	A	G
1	chr1:247948401:T:C	0	247948401	C	T
1	chr1:247948485:G:A	0	247948485	A	G
1	chr1:247949325:T:C	0	247949325	C	T
1	chr1:247949436:C:A	0	247949436	A	C
1	chr1:247949443:G:T	0	247949443	T	G
1	chr1:247949460:T:C	0	247949460	C	T
1	chr1:247949507:A:G	0	247949507	G	A
1	chr1:247949613:A:G	0	247949613	G	A
1	chr1:247949724:T:A	0	247949724	A	T
1	chr1:247949759:C:A	0	247949759	A	C
1	chr1:247950057:T:C	0	247950057	C	T
1	chr1:247950134:C:T	0	247950134	T	C
1	chr1:247950353:G:A	0	247950353	A	G
1	chr1:247950656:C:T	0	247950656	T	C
1	chr1:247950886:G:A	0	247950886	A	G
1	chr1:247951010:T:A	0	247951010	A	T
1	chr1:247951103:G:A	0	247951103	A	G
1	chr1:247951257:T:G	0	247951257	G	T
1	chr1:247951382:A:T	0	247951382	T	A
1	chr1:247951399:C:T	0	247951399	T	C
1	chr1:247951400:A:G	0	247951400	G	A
1	chr1:247951439:A:G	0	247951439	G	A
1	chr1:247951990:T:C	0	247951990	C	T
1	chr1:247952005:G:A	0	247952005	A	G
1	chr1:247952019:G:C	0	247952019	C	G
1	chr1:247952582:C:T	0	247952582	T	C
1	chr1:247952585:T:C	0	247952585	C	T
1	chr1:247952755:G:A	0	247952755	A	G
1	chr1:247953127:A:G	0	247953127	G	A
1	chr1:247953189:A:G	0	247953189	G	A
1	chr1:247954719:G:A	0	247954719	A	G
1	chr1:247954996:G:A	0	247954996	A	G
1	chr1:247955102:C:T	0	247955102	T	C
1	chr1:247955488:G:A	0	247955488	A	G
1	chr1:247955670:A:G	0	247955670	G	A
1	chr1:247956188:T:G	0	247956188	G	T
1	chr1:247956290:T:A	0	247956290	A	T
1	chr1:247956359:G:C	0	247956359	C	G
1	chr1:247956551:T:C	0	247956551	C	T
1	chr1:247956597:C:G	0	247956597	G	C
1	chr1:247956708:T:G	0	247956708	G	T
1	chr1:247956756:C:G	0	247956756	G	C
1	chr1:247956869:A:G	0	247956869	G	A
1	chr1:247956920:G:A	0	247956920	A	G
1	chr1:247956986:A:G	0	247956986	G	A
1	chr1:247957172:G:A	0	247957172	A	G
1	chr1:247957355:C:T	0	247957355	T	C
1	chr1:247957453:T:C	0	247957453	C	T
1	chr1:247957512:A:G	0	247957512	G	A
1	chr1:247957739:T:G	0	247957739	G	T
1	chr1:247957848:C:T	0	247957848	T	C
1	chr1:247957983:G:T	0	247957983	T	G
1	chr1:247958027:T:C	0	247958027	C	T
1	chr1:247958136:G:C	0	247958136	C	G
1	chr1:247958192:G:A	0	247958192	A	G
1	chr1:247958213:C:G	0	247958213	G	C
1	chr1:247958264:T:C	0	247958264	C	T
1	chr1:247958343:A:G	0	247958343	G	A
1	chr1:247958411:G:A	0	247958411	A	G
1	chr1:247959010:G:A	0	247959010	A	G
1	chr1:247959068:C:T	0	247959068	T	C
1	chr1:247959194:A:G	0	247959194	G	A
1	chr1:247959541:G:C	0	247959541	C	G
1	chr1:247959561:T:C	0	247959561	C	T
1	chr1:247959800:T:C	0	247959800	C	T
1	chr1:247959890:T:C	0	247959890	C	T
1	chr1:247960176:C:A	0	247960176	A	C
1	chr1:247960228:A:T	0	247960228	T	A
1	chr1:247960254:G:A	0	247960254	A	G
1	chr1:247960280:C:T	0	247960280	T	C
1	chr1:247960519:G:C	0	247960519	C	G
1	chr1:247960544:T:A	0	247960544	A	T
1	chr1:247960633:A:G	0	247960633	G	A
1	chr1:247960745:G:A	0	247960745	A	G
1	chr1:247961033:C:T	0	247961033	T	C
1	chr1:247961134:C:T	0	247961134	T	C
1	chr1:247961173:G:T	0	247961173	T	G
1	chr1:247961265:C:T	0	247961265	T	C
1	chr1:247961358:G:T	0	247961358	T	G
1	chr1:247961379:A:G	0	247961379	G	A
1	chr1:247961410:G:A	0	247961410	A	G
1	chr1:247961524:T:C	0	247961524	C	T
1	chr1:247961556:G:A	0	247961556	A	G
1	chr1:247961590:T:A	0	247961590	A	T
1	chr1:247962292:A:T	0	247962292	T	A
1	chr1:247962328:G:A	0	247962328	A	G
1	chr1:247962439:C:T	0	247962439	T	C
1	chr1:247962451:C:A	0	247962451	A	C
1	chr1:247962596:C:G	0	247962596	G	C
1	chr1:247962601:T:C	0	247962601	C	T
1	chr1:247962677:T:A	0	247962677	A	T
1	chr1:247962687:C:T	0	247962687	T	C
1	chr1:247963174:G:T	0	247963174	T	G
1	chr1:247963358:A:C	0	247963358	C	A
1	chr1:247963367:T:C	0	247963367	C	T
1	chr1:247964556:G:A	0	247964556	A	G
1	chr1:247964629:A:G	0	247964629	G	A
1	chr1:247965420:T:C	0	247965420	C	T
1	chr1:247965627:G:A	0	247965627	A	G
1	chr1:247965938:G:A	0	247965938	A	G
1	chr1:247966184:C:T	0	247966184	T	C
1	chr1:247966387:G:T	0	247966387	T	G
1	chr1:247966579:A:T	0	247966579	T	A
1	chr1:247966771:C:T	0	247966771	T	C
1	chr1:247967267:C:T	0	247967267	T	C
1	chr1:247967318:C:T	0	247967318	T	C
1	chr1:247967348:G:C	0	247967348	C	G
1	chr1:247967421:T:G	0	247967421	G	T
1	chr1:247967617:C:T	0	247967617	T	C
1	chr1:247967734:T:C	0	247967734	C	T
1	chr1:247967779:G:GTAT	0	247967779	GTAT	G
1	chr1:247968057:A:G	0	247968057	G	A
1	chr1:247968086:G:A	0	247968086	A	G
1	chr1:247968930:G:A	0	247968930	A	G
1	chr1:247969045:C:T	0	247969045	T	C
1	chr1:247969046:G:A	0	247969046	A	G
1	chr1:247969126:T:G	0	247969126	G	T
1	chr1:247969127:C:G	0	247969127	G	C
1	chr1:247969160:C:T	0	247969160	T	C
1	chr1:247969239:G:A	0	247969239	A	G
1	chr1:247969296:C:T	0	247969296	T	C
1	chr1:247969575:A:T	0	247969575	T	A
1	chr1:247969806:G:A	0	247969806	A	G
1	chr1:247969997:A:G	0	247969997	G	A
1	chr1:247970135:T:C	0	247970135	C	T
1	chr1:247970387:C:T	0	247970387	T	C
1	chr1:247971017:C:T	0	247971017	T	C
1	chr1:247971325:T:C	0	247971325	C	T
1	chr1:247971578:G:A	0	247971578	A	G
1	chr1:247971769:C:T	0	247971769	T	C
1	chr1:247971805:A:G	0	247971805	G	A
1	chr1:247972118:C:T	0	247972118	T	C
1	chr1:247972358:A:G	0	247972358	G	A
1	chr1:247972512:C:T	0	247972512	T	C
1	chr1:247972852:A:G	0	247972852	G	A
1	chr1:247973201:A:C	0	247973201	C	A
1	chr1:247973827:A:G	0	247973827	G	A
1	chr1:247973871:G:A	0	247973871	A	G
1	chr1:247973937:T:C	0	247973937	C	T
1	chr1:247974704:T:C	0	247974704	C	T
1	chr1:247974711:C:T	0	247974711	T	C
1	chr1:247974915:T:G	0	247974915	G	T
1	chr1:247975275:C:A	0	247975275	A	C
1	chr1:247975286:G:A	0	247975286	A	G
1	chr1:247975751:C:T	0	247975751	T	C
1	chr1:247976549:G:C	0	247976549	C	G
1	chr1:247977599:A:T	0	247977599	T	A
1	chr1:247978324:T:G	0	247978324	G	T
1	chr1:247978328:T:C	0	247978328	C	T
1	chr1:247978500:C:A	0	247978500	A	C
1	chr1:247978670:A:G	0	247978670	G	A
1	chr1:247978830:C:A	0	247978830	A	C
1	chr1:247979163:C:T	0	247979163	T	C
1	chr1:247979601:G:A	0	247979601	A	G
1	chr1:247979626:A:G	0	247979626	G	A
1	chr1:247980996:A:G	0	247980996	G	A
1	chr1:247982342:C:T	0	247982342	T	C
1	chr1:247982382:T:A	0	247982382	A	T
1	chr1:247983581:T:TTC	0	247983581	TTC	T
1	chr1:247984179:T:G	0	247984179	G	T
1	chr1:247984180:T:C	0	247984180	C	T
1	chr1:247984347:T:G	0	247984347	G	T
1	chr1:247984886:C:T	0	247984886	T	C
1	chr1:247985615:T:G	0	247985615	G	T
1	chr1:247986595:A:G	0	247986595	G	A
1	chr1:247987091:ATTGT:A	0	247987091	A	ATTGT
1	chr1:247988177:T:C	0	247988177	C	T
1	chr1:247988240:C:T	0	247988240	T	C
1	chr1:247988455:A:T	0	247988455	T	A
1	chr1:247988990:A:G	0	247988990	G	A
1	chr1:247989213:A:G	0	247989213	G	A
1	chr1:247990276:T:A	0	247990276	A	T
1	chr1:247992315:T:A	0	247992315	A	T
1	chr1:247994179:A:G	0	247994179	G	A
1	chr1:247994180:G:A	0	247994180	A	G
1	chr1:247997178:A:T	0	247997178	T	A
1	chr1:247997745:T:G	0	247997745	G	T
1	chr1:247998360:T:C	0	247998360	C	T
1	chr1:247998492:A:G	0	247998492	G	A
1	chr1:247998750:C:T	0	247998750	T	C
1	chr1:247999300:T:C	0	247999300	C	T
1	chr1:247999392:G:A	0	247999392	A	G
1	chr1:247999731:A:G	0	247999731	G	A
1	chr1:248000071:A:C	0	248000071	C	A
1	chr1:248000577:C:A	0	248000577	A	C
1	chr1:248001544:T:G	0	248001544	G	T
1	chr1:248002705:G:A	0	248002705	A	G
1	chr1:248002776:G:T	0	248002776	T	G
1	chr1:248002783:G:A	0	248002783	A	G
1	chr1:248002790:A:G	0	248002790	G	A
1	chr1:248003170:C:T	0	248003170	T	C
1	chr1:248003224:T:C	0	248003224	C	T
1	chr1:248003716:G:T	0	248003716	T	G
1	chr1:248003770:T:G	0	248003770	G	T
1	chr1:248003790:T:C	0	248003790	C	T
1	chr1:248003794:C:T	0	248003794	T	C
1	chr1:248003837:C:G	0	248003837	G	C
1	chr1:248003966:C:T	0	248003966	T	C
1	chr1:248005295:C:A	0	248005295	A	C
1	chr1:248005763:C:G	0	248005763	G	C
1	chr1:248006744:C:T	0	248006744	T	C
1	chr1:248006775:G:A	0	248006775	A	G
1	chr1:248007648:T:A	0	248007648	A	T
1	chr1:248007695:G:A	0	248007695	A	G
1	chr1:248008272:A:T	0	248008272	T	A
1	chr1:248009651:G:A	0	248009651	A	G
1	chr1:248010292:G:T	0	248010292	T	G
1	chr1:248012053:G:T	0	248012053	T	G
1	chr1:248013149:CAT:C	0	248013149	C	CAT
1	chr1:248013282:G:A	0	248013282	A	G
1	chr1:248015349:C:T	0	248015349	T	C
1	chr1:248015727:C:T	0	248015727	T	C
1	chr1:248016142:C:T	0	248016142	T	C
1	chr1:248017169:A:C	0	248017169	C	A
1	chr1:248017632:G:A	0	248017632	A	G
1	chr1:248017718:C:T	0	248017718	T	C
1	chr1:248017795:A:G	0	248017795	G	A
1	chr1:248018130:A:G	0	248018130	G	A
1	chr1:248019454:A:G	0	248019454	G	A
1	chr1:248020360:A:T	0	248020360	T	A
1	chr1:248021302:T:A	0	248021302	A	T
1	chr1:248021349:C:G	0	248021349	G	C
1	chr1:248021551:T:G	0	248021551	G	T
1	chr1:248023798:G:A	0	248023798	A	G
1	chr1:248024363:A:C	0	248024363	C	A
1	chr1:248024929:T:C	0	248024929	C	T
1	chr1:248027143:TG:T	0	248027143	T	TG
1	chr1:248027176:A:G	0	248027176	G	A
1	chr1:248028186:C:T	0	248028186	T	C
1	chr1:248028405:T:C	0	248028405	C	T
1	chr1:248029809:G:A	0	248029809	A	G
1	chr1:248029923:T:C	0	248029923	C	T
1	chr1:248030752:A:T	0	248030752	T	A
1	chr1:248032532:A:T	0	248032532	T	A
1	chr1:248032976:TAAAAACATAA:T	0	248032976	T	TAAAAACATAA
1	chr1:248034248:A:G	0	248034248	G	A
1	chr1:248035275:C:A	0	248035275	A	C
1	chr1:248036146:T:C	0	248036146	C	T
1	chr1:248037610:T:A	0	248037610	A	T
1	chr1:248037677:T:A	0	248037677	A	T
1	chr1:248039042:G:C	0	248039042	C	G
1	chr1:248041904:T:G	0	248041904	G	T
1	chr1:248042208:A:G	0	248042208	G	A
1	chr1:248042271:C:T	0	248042271	T	C
1	chr1:248043131:T:A	0	248043131	A	T
1	chr1:248046069:A:G	0	248046069	G	A
1	chr1:248046834:A:C	0	248046834	C	A
1	chr1:248047199:G:C	0	248047199	C	G
1	chr1:248047368:T:A	0	248047368	A	T
1	chr1:248047570:C:T	0	248047570	T	C
1	chr1:248049339:T:C	0	248049339	C	T
1	chr1:248049863:G:A	0	248049863	A	G
1	chr1:248050131:A:G	0	248050131	G	A
1	chr1:248050829:A:G	0	248050829	G	A
1	chr1:248051571:T:C	0	248051571	C	T
1	chr1:248051962:A:G	0	248051962	G	A
1	chr1:248054593:T:G	0	248054593	G	T
1	chr1:248056502:G:A	0	248056502	A	G
1	chr1:248056948:C:T	0	248056948	T	C
1	chr1:248058106:CA:C	0	248058106	C	CA
1	chr1:248058469:C:A	0	248058469	A	C
1	chr1:248058673:CACTT:C	0	248058673	C	CACTT
1	chr1:248060136:C:T	0	248060136	T	C
1	chr1:248060235:A:G	0	248060235	G	A
1	chr1:248060313:C:G	0	248060313	G	C
1	chr1:248060439:C:G	0	248060439	G	C
1	chr1:248060797:T:C	0	248060797	C	T
1	chr1:248060914:C:T	0	248060914	T	C
1	chr1:248061187:A:G	0	248061187	G	A
1	chr1:248061276:T:C	0	248061276	C	T
1	chr1:248061284:C:T	0	248061284	T	C
1	chr1:248061285:A:G	0	248061285	G	A
1	chr1:248061452:T:C	0	248061452	C	T
1	chr1:248062038:T:C	0	248062038	C	T
1	chr1:248062299:T:A	0	248062299	A	T
1	chr1:248062502:A:G	0	248062502	G	A
1	chr1:248063899:A:C	0	248063899	C	A
1	chr1:248063978:A:G	0	248063978	G	A
1	chr1:248064143:C:G	0	248064143	G	C
1	chr1:248064253:A:T	0	248064253	T	A
1	chr1:248064319:A:G	0	248064319	G	A
1	chr1:248064343:G:A	0	248064343	A	G
1	chr1:248065013:C:T	0	248065013	T	C
1	chr1:248065470:C:T	0	248065470	T	C
1	chr1:248066188:C:T	0	248066188	T	C
1	chr1:248068037:T:C	0	248068037	C	T
1	chr1:248068769:T:A	0	248068769	A	T
1	chr1:248069228:A:G	0	248069228	G	A
1	chr1:248069737:G:A	0	248069737	A	G
1	chr1:248069770:G:A	0	248069770	A	G
1	chr1:248069771:C:T	0	248069771	T	C
1	chr1:248070188:C:A	0	248070188	A	C
1	chr1:248070553:A:G	0	248070553	G	A
1	chr1:248070555:A:C	0	248070555	C	A
1	chr1:248070591:C:G	0	248070591	G	C
1	chr1:248071236:T:C	0	248071236	C	T
1	chr1:248071799:G:A	0	248071799	A	G
1	chr1:248072352:A:T	0	248072352	T	A
1	chr1:248073004:AG:A	0	248073004	A	AG
1	chr1:248073084:C:T	0	248073084	T	C
1	chr1:248073112:A:C	0	248073112	C	A
1	chr1:248073222:A:C	0	248073222	C	A
1	chr1:248074455:A:C	0	248074455	C	A
1	chr1:248074542:T:A	0	248074542	A	T
1	chr1:248074886:G:T	0	248074886	T	G
1	chr1:248075710:C:T	0	248075710	T	C
1	chr1:248076064:G:T	0	248076064	T	G
1	chr1:248076094:T:A	0	248076094	A	T
1	chr1:248076228:C:T	0	248076228	T	C
1	chr1:248076621:G:C	0	248076621	C	G
1	chr1:248077114:C:T	0	248077114	T	C
1	chr1:248077671:C:T	0	248077671	T	C
1	chr1:248077810:T:C	0	248077810	C	T
1	chr1:248077997:A:C	0	248077997	C	A
1	chr1:248078209:G:A	0	248078209	A	G
1	chr1:248078921:G:A	0	248078921	A	G
1	chr1:248078962:A:G	0	248078962	G	A
1	chr1:248079226:C:T	0	248079226	T	C
1	chr1:248079262:CT:C	0	248079262	C	CT
1	chr1:248079287:T:C	0	248079287	C	T
1	chr1:248079914:C:T	0	248079914	T	C
1	chr1:248080041:T:A	0	248080041	A	T
1	chr1:248080362:G:A	0	248080362	A	G
1	chr1:248080887:A:G	0	248080887	G	A
1	chr1:248081192:T:C	0	248081192	C	T
1	chr1:248081370:G:T	0	248081370	T	G
1	chr1:248083170:T:G	0	248083170	G	T
1	chr1:248083467:C:T	0	248083467	T	C
1	chr1:248083484:T:A	0	248083484	A	T
1	chr1:248086059:T:C	0	248086059	C	T
1	chr1:248086232:G:T	0	248086232	T	G
1	chr1:248086593:A:G	0	248086593	G	A
1	chr1:248086841:T:A	0	248086841	A	T
1	chr1:248087897:A:G	0	248087897	G	A
1	chr1:248089129:T:C	0	248089129	C	T
1	chr1:248089957:T:C	0	248089957	C	T
1	chr1:248090076:G:A	0	248090076	A	G
1	chr1:248090250:A:G	0	248090250	G	A
1	chr1:248090473:T:C	0	248090473	C	T
1	chr1:248090479:T:C	0	248090479	C	T
1	chr1:248091013:G:C	0	248091013	C	G
1	chr1:248091410:G:GT	0	248091410	GT	G
1	chr1:248091963:C:T	0	248091963	T	C
1	chr1:248092040:A:G	0	248092040	G	A
1	chr1:248093622:A:G	0	248093622	G	A
1	chr1:248095201:G:A	0	248095201	A	G
1	chr1:248095847:C:T	0	248095847	T	C
1	chr1:248096275:G:C	0	248096275	C	G
1	chr1:248096403:C:A	0	248096403	A	C
1	chr1:248097130:G:T	0	248097130	T	G
1	chr1:248097135:C:T	0	248097135	T	C
1	chr1:248098027:T:C	0	248098027	C	T
1	chr1:248099342:A:G	0	248099342	G	A
1	chr1:248100716:C:T	0	248100716	T	C
1	chr1:248100969:C:T	0	248100969	T	C
1	chr1:248103253:A:G	0	248103253	G	A
1	chr1:248103873:G:A	0	248103873	A	G
1	chr1:248104209:T:C	0	248104209	C	T
1	chr1:248104511:A:G	0	248104511	G	A
1	chr1:248104867:A:C	0	248104867	C	A
1	chr1:248105280:G:A	0	248105280	A	G
1	chr1:248105297:T:C	0	248105297	C	T
1	chr1:248105577:C:T	0	248105577	T	C
1	chr1:248105921:C:A	0	248105921	A	C
1	chr1:248106003:A:T	0	248106003	T	A
1	chr1:248106045:G:A	0	248106045	A	G
1	chr1:248106327:C:G	0	248106327	G	C
1	chr1:248106813:C:T	0	248106813	T	C
1	chr1:248106816:C:A	0	248106816	A	C
1	chr1:248107374:G:C	0	248107374	C	G
1	chr1:248108324:T:C	0	248108324	C	T
1	chr1:248108337:G:A	0	248108337	A	G
1	chr1:248108338:G:T	0	248108338	T	G
1	chr1:248108418:C:A	0	248108418	A	C
1	chr1:248110253:T:G	0	248110253	G	T
1	chr1:248110384:C:A	0	248110384	A	C
1	chr1:248110585:G:T	0	248110585	T	G
1	chr1:248110728:G:A	0	248110728	A	G
1	chr1:248114360:T:A	0	248114360	A	T
1	chr1:248114445:T:A	0	248114445	A	T
1	chr1:248115321:G:C	0	248115321	C	G
1	chr1:248116182:G:A	0	248116182	A	G
1	chr1:248116651:C:T	0	248116651	T	C
1	chr1:248117471:T:C	0	248117471	C	T
1	chr1:248117808:T:G	0	248117808	G	T
1	chr1:248119184:G:A	0	248119184	A	G
1	chr1:248119353:A:C	0	248119353	C	A
1	chr1:248119430:T:G	0	248119430	G	T
1	chr1:248120730:A:G	0	248120730	G	A
1	chr1:248120921:G:A	0	248120921	A	G
1	chr1:248120923:A:G	0	248120923	G	A
1	chr1:248121514:T:C	0	248121514	C	T
1	chr1:248121532:T:C	0	248121532	C	T
1	chr1:248121595:G:A	0	248121595	A	G
1	chr1:248122009:C:T	0	248122009	T	C
1	chr1:248122139:G:T	0	248122139	T	G
1	chr1:248122185:A:G	0	248122185	G	A
1	chr1:248122604:G:A	0	248122604	A	G
1	chr1:248123054:C:A	0	248123054	A	C
1	chr1:248123532:C:T	0	248123532	T	C
1	chr1:248123590:A:G	0	248123590	G	A
1	chr1:248123692:G:T	0	248123692	T	G
1	chr1:248124105:T:G	0	248124105	G	T
1	chr1:248125242:A:G	0	248125242	G	A
1	chr1:248126228:G:C	0	248126228	C	G
1	chr1:248126261:T:C	0	248126261	C	T
1	chr1:248127513:G:A	0	248127513	A	G
1	chr1:248128208:A:T	0	248128208	T	A
1	chr1:248129650:C:G	0	248129650	G	C
1	chr1:248133823:T:C	0	248133823	C	T
1	chr1:248134721:G:A	0	248134721	A	G
1	chr1:248135328:T:TA	0	248135328	TA	T
1	chr1:248136185:T:G	0	248136185	G	T
1	chr1:248136413:A:G	0	248136413	G	A
1	chr1:248136442:C:G	0	248136442	G	C
1	chr1:248138731:A:G	0	248138731	G	A
1	chr1:248140379:T:C	0	248140379	C	T
1	chr1:248141835:C:G	0	248141835	G	C
1	chr1:248143268:C:T	0	248143268	T	C
1	chr1:248143506:A:C	0	248143506	C	A
1	chr1:248144096:C:T	0	248144096	T	C
1	chr1:248144219:A:G	0	248144219	G	A
1	chr1:248144301:C:T	0	248144301	T	C
1	chr1:248144436:C:T	0	248144436	T	C
1	chr1:248145857:C:A	0	248145857	A	C
1	chr1:248146054:A:G	0	248146054	G	A
1	chr1:248147363:A:T	0	248147363	T	A
1	chr1:248147399:T:C	0	248147399	C	T
1	chr1:248147571:A:G	0	248147571	G	A
1	chr1:248148313:C:A	0	248148313	A	C
1	chr1:248149033:T:C	0	248149033	C	T
1	chr1:248149713:G:C	0	248149713	C	G
1	chr1:248149823:T:C	0	248149823	C	T
1	chr1:248152002:A:G	0	248152002	G	A
1	chr1:248152297:A:C	0	248152297	C	A
1	chr1:248153104:A:C	0	248153104	C	A
1	chr1:248153735:C:T	0	248153735	T	C
1	chr1:248153794:A:C	0	248153794	C	A
1	chr1:248154105:T:C	0	248154105	C	T
1	chr1:248154122:C:T	0	248154122	T	C
1	chr1:248154397:C:T	0	248154397	T	C
1	chr1:248154504:C:T	0	248154504	T	C
1	chr1:248154707:T:G	0	248154707	G	T
1	chr1:248155692:A:T	0	248155692	T	A
1	chr1:248156274:G:A	0	248156274	A	G
1	chr1:248156789:T:G	0	248156789	G	T
1	chr1:248156927:C:T	0	248156927	T	C
1	chr1:248158227:T:C	0	248158227	C	T
1	chr1:248158429:G:C	0	248158429	C	G
1	chr1:248159014:T:G	0	248159014	G	T
1	chr1:248159177:C:A	0	248159177	A	C
1	chr1:248159604:T:C	0	248159604	C	T
1	chr1:248159940:G:A	0	248159940	A	G
1	chr1:248160078:C:A	0	248160078	A	C
1	chr1:248161370:C:T	0	248161370	T	C
1	chr1:248161750:A:G	0	248161750	G	A
1	chr1:248162392:A:G	0	248162392	G	A
1	chr1:248162914:T:C	0	248162914	C	T
1	chr1:248162924:C:T	0	248162924	T	C
1	chr1:248163243:C:T	0	248163243	T	C
1	chr1:248163635:T:C	0	248163635	C	T
1	chr1:248168564:G:A	0	248168564	A	G
1	chr1:248171356:C:T	0	248171356	T	C
1	chr1:248172425:G:A	0	248172425	A	G
1	chr1:248172902:G:A	0	248172902	A	G
1	chr1:248173102:T:C	0	248173102	C	T
1	chr1:248173103:T:A	0	248173103	A	T
1	chr1:248173669:T:A	0	248173669	A	T
1	chr1:248174410:T:C	0	248174410	C	T
1	chr1:248176828:G:C	0	248176828	C	G
1	chr1:248177298:G:A	0	248177298	A	G
1	chr1:248177967:C:T	0	248177967	T	C
1	chr1:248178184:C:G	0	248178184	G	C
1	chr1:248178422:G:A	0	248178422	A	G
1	chr1:248179155:T:C	0	248179155	C	T
1	chr1:248179275:C:T	0	248179275	T	C
1	chr1:248179374:G:A	0	248179374	A	G
1	chr1:248181140:C:T	0	248181140	T	C
1	chr1:248181296:T:C	0	248181296	C	T
1	chr1:248181617:A:T	0	248181617	T	A
1	chr1:248181816:T:A	0	248181816	A	T
1	chr1:248182180:G:A	0	248182180	A	G
1	chr1:248182290:C:G	0	248182290	G	C
1	chr1:248182366:T:C	0	248182366	C	T
1	chr1:248182838:A:T	0	248182838	T	A
1	chr1:248182937:G:T	0	248182937	T	G
1	chr1:248183553:A:G	0	248183553	G	A
1	chr1:248183641:C:T	0	248183641	T	C
1	chr1:248183790:A:C	0	248183790	C	A
1	chr1:248183882:T:C	0	248183882	C	T
1	chr1:248184117:G:A	0	248184117	A	G
1	chr1:248184196:C:T	0	248184196	T	C
1	chr1:248184618:A:G	0	248184618	G	A
1	chr1:248184688:T:C	0	248184688	C	T
1	chr1:248184892:G:A	0	248184892	A	G
1	chr1:248184982:A:C	0	248184982	C	A
1	chr1:248185035:A:G	0	248185035	G	A
1	chr1:248185319:C:T	0	248185319	T	C
1	chr1:248185418:G:C	0	248185418	C	G
1	chr1:248185480:T:C	0	248185480	C	T
1	chr1:248185684:T:C	0	248185684	C	T
1	chr1:248185913:C:T	0	248185913	T	C
1	chr1:248186498:T:G	0	248186498	G	T
1	chr1:248186762:A:G	0	248186762	G	A
1	chr1:248187227:C:T	0	248187227	T	C
1	chr1:248187399:A:G	0	248187399	G	A
1	chr1:248187438:G:A	0	248187438	A	G
1	chr1:248187673:C:G	0	248187673	G	C
1	chr1:248188892:A:C	0	248188892	C	A
1	chr1:248188941:G:T	0	248188941	T	G
1	chr1:248188947:G:T	0	248188947	T	G
1	chr1:248188983:A:G	0	248188983	G	A
1	chr1:248189337:G:A	0	248189337	A	G
1	chr1:248189528:C:T	0	248189528	T	C
1	chr1:248189556:T:A	0	248189556	A	T
1	chr1:248189809:T:G	0	248189809	G	T
1	chr1:248190235:G:A	0	248190235	A	G
1	chr1:248190319:G:A	0	248190319	A	G
1	chr1:248191227:T:C	0	248191227	C	T
1	chr1:248191676:T:C	0	248191676	C	T
1	chr1:248191755:C:T	0	248191755	T	C
1	chr1:248191828:C:T	0	248191828	T	C
1	chr1:248191977:G:A	0	248191977	A	G
1	chr1:248192261:G:A	0	248192261	A	G
1	chr1:248192282:C:T	0	248192282	T	C
1	chr1:248192283:T:C	0	248192283	C	T
1	chr1:248192565:T:G	0	248192565	G	T
1	chr1:248192739:C:T	0	248192739	T	C
1	chr1:248192841:A:G	0	248192841	G	A
1	chr1:248193439:G:A	0	248193439	A	G
1	chr1:248194146:G:A	0	248194146	A	G
1	chr1:248194555:C:A	0	248194555	A	C
1	chr1:248194589:T:C	0	248194589	C	T
1	chr1:248194971:C:A	0	248194971	A	C
1	chr1:248196227:CT:C	0	248196227	C	CT
1	chr1:248196575:C:T	0	248196575	T	C
1	chr1:248197331:G:A	0	248197331	A	G
1	chr1:248197357:G:A	0	248197357	A	G
1	chr1:248197481:T:C	0	248197481	C	T
1	chr1:248197899:C:T	0	248197899	T	C
1	chr1:248197966:G:A	0	248197966	A	G
1	chr1:248198185:A:G	0	248198185	G	A
1	chr1:248198196:C:T	0	248198196	T	C
1	chr1:248198650:A:G	0	248198650	G	A
1	chr1:248198716:G:C	0	248198716	C	G
1	chr1:248198877:T:C	0	248198877	C	T
1	chr1:248199009:C:T	0	248199009	T	C
1	chr1:248199037:C:T	0	248199037	T	C
1	chr1:248199277:T:C	0	248199277	C	T
1	chr1:248200022:C:T	0	248200022	T	C
1	chr1:248200119:G:A	0	248200119	A	G
1	chr1:248200266:A:G	0	248200266	G	A
1	chr1:248201630:G:A	0	248201630	A	G
1	chr1:248202002:C:T	0	248202002	T	C
1	chr1:248202284:CCA:C	0	248202284	C	CCA
1	chr1:248202300:T:C	0	248202300	C	T
1	chr1:248202301:G:A	0	248202301	A	G
1	chr1:248202310:C:T	0	248202310	T	C
1	chr1:248202314:C:T	0	248202314	T	C
1	chr1:248203400:G:A	0	248203400	A	G
1	chr1:248203490:T:C	0	248203490	C	T
1	chr1:248204113:C:T	0	248204113	T	C
1	chr1:248204348:C:T	0	248204348	T	C
1	chr1:248204383:A:C	0	248204383	C	A
1	chr1:248204654:T:C	0	248204654	C	T
1	chr1:248207757:A:G	0	248207757	G	A
1	chr1:248207933:G:T	0	248207933	T	G
1	chr1:248210024:A:G	0	248210024	G	A
1	chr1:248210265:G:A	0	248210265	A	G
1	chr1:248211566:C:T	0	248211566	T	C
1	chr1:248212484:T:C	0	248212484	C	T
1	chr1:248212768:C:T	0	248212768	T	C
1	chr1:248213092:T:C	0	248213092	C	T
1	chr1:248213990:C:T	0	248213990	T	C
1	chr1:248214486:G:A	0	248214486	A	G
1	chr1:248214943:A:G	0	248214943	G	A
1	chr1:248215853:G:A	0	248215853	A	G
1	chr1:248220340:C:T	0	248220340	T	C
1	chr1:248222940:C:T	0	248222940	T	C
1	chr1:248223885:G:C	0	248223885	C	G
1	chr1:248228903:C:T	0	248228903	T	C
1	chr1:248229011:G:A	0	248229011	A	G
1	chr1:248229903:C:T	0	248229903	T	C
1	chr1:248231020:G:C	0	248231020	C	G
1	chr1:248232767:C:A	0	248232767	A	C
1	chr1:248233344:G:A	0	248233344	A	G
1	chr1:248234028:C:T	0	248234028	T	C
1	chr1:248235215:C:A	0	248235215	A	C
1	chr1:248237803:A:G	0	248237803	G	A
1	chr1:248237814:A:G	0	248237814	G	A
1	chr1:248239456:C:T	0	248239456	T	C
1	chr1:248241660:G:A	0	248241660	A	G
1	chr1:248243592:C:T	0	248243592	T	C
1	chr1:248243898:G:A	0	248243898	A	G
1	chr1:248246188:A:G	0	248246188	G	A
1	chr1:248247204:A:T	0	248247204	T	A
1	chr1:248247361:C:T	0	248247361	T	C
1	chr1:248247755:G:T	0	248247755	T	G
1	chr1:248247787:C:T	0	248247787	T	C
1	chr1:248248097:G:T	0	248248097	T	G
1	chr1:248248271:A:G	0	248248271	G	A
1	chr1:248250929:GA:G	0	248250929	G	GA
1	chr1:248252360:A:G	0	248252360	G	A
1	chr1:248253056:G:C	0	248253056	C	G
1	chr1:248253215:A:G	0	248253215	G	A
1	chr1:248253344:C:T	0	248253344	T	C
1	chr1:248253925:G:A	0	248253925	A	G
1	chr1:248254336:C:A	0	248254336	A	C
1	chr1:248254529:C:T	0	248254529	T	C
1	chr1:248254710:G:A	0	248254710	A	G
1	chr1:248254857:C:T	0	248254857	T	C
1	chr1:248255575:A:G	0	248255575	G	A
1	chr1:248255590:A:C	0	248255590	C	A
1	chr1:248255631:A:G	0	248255631	G	A
1	chr1:248255883:G:A	0	248255883	A	G
1	chr1:248256953:A:G	0	248256953	G	A
1	chr1:248257097:G:A	0	248257097	A	G
1	chr1:248258479:C:G	0	248258479	G	C
1	chr1:248259201:T:A	0	248259201	A	T
1	chr1:248259872:C:G	0	248259872	G	C
1	chr1:248259886:T:C	0	248259886	C	T
1	chr1:248260486:C:G	0	248260486	G	C
1	chr1:248261596:A:G	0	248261596	G	A
1	chr1:248261945:G:A	0	248261945	A	G
1	chr1:248262436:C:T	0	248262436	T	C
1	chr1:248262596:G:C	0	248262596	C	G
1	chr1:248263182:C:T	0	248263182	T	C
1	chr1:248263244:A:T	0	248263244	T	A
1	chr1:248263989:T:A	0	248263989	A	T
1	chr1:248264925:G:A	0	248264925	A	G
1	chr1:248265336:T:C	0	248265336	C	T
1	chr1:248265768:T:A	0	248265768	A	T
1	chr1:248266417:C:T	0	248266417	T	C
1	chr1:248266559:C:T	0	248266559	T	C
1	chr1:248266971:C:T	0	248266971	T	C
1	chr1:248268701:C:T	0	248268701	T	C
1	chr1:248269472:A:T	0	248269472	T	A
1	chr1:248269710:T:G	0	248269710	G	T
1	chr1:248269712:T:G	0	248269712	G	T
1	chr1:248270108:C:T	0	248270108	T	C
1	chr1:248270163:G:A	0	248270163	A	G
1	chr1:248270637:G:A	0	248270637	A	G
1	chr1:248270848:G:C	0	248270848	C	G
1	chr1:248271001:T:C	0	248271001	C	T
1	chr1:248271409:TAA:T	0	248271409	T	TAA
1	chr1:248271951:A:C	0	248271951	C	A
1	chr1:248273314:A:G	0	248273314	G	A
1	chr1:248273945:GCCCTAA:G	0	248273945	G	GCCCTAA
1	chr1:248274266:G:A	0	248274266	A	G
1	chr1:248275150:T:C	0	248275150	C	T
1	chr1:248275341:A:T	0	248275341	T	A
1	chr1:248275904:A:G	0	248275904	G	A
1	chr1:248276229:G:A	0	248276229	A	G
1	chr1:248277079:C:T	0	248277079	T	C
1	chr1:248278623:C:T	0	248278623	T	C
1	chr1:248278693:T:C	0	248278693	C	T
1	chr1:248278697:A:G	0	248278697	G	A
1	chr1:248280588:G:C	0	248280588	C	G
1	chr1:248280641:T:C	0	248280641	C	T
1	chr1:248280649:A:C	0	248280649	C	A
1	chr1:248280706:CATG:C	0	248280706	C	CATG
1	chr1:248280839:AG:A	0	248280839	A	AG
1	chr1:248280844:G:A	0	248280844	A	G
1	chr1:248281298:T:G	0	248281298	G	T
1	chr1:248282072:T:C	0	248282072	C	T
1	chr1:248282340:C:T	0	248282340	T	C
1	chr1:248282400:T:C	0	248282400	C	T
1	chr1:248282944:C:T	0	248282944	T	C
1	chr1:248283340:A:G	0	248283340	G	A
1	chr1:248283353:T:C	0	248283353	C	T
1	chr1:248283586:G:T	0	248283586	T	G
1	chr1:248284041:A:G	0	248284041	G	A
1	chr1:248284073:G:T	0	248284073	T	G
1	chr1:248284230:C:T	0	248284230	T	C
1	chr1:248284231:A:G	0	248284231	G	A
1	chr1:248285008:T:C	0	248285008	C	T
1	chr1:248285323:T:C	0	248285323	C	T
1	chr1:248286786:CAT:C	0	248286786	C	CAT
1	chr1:248287152:A:G	0	248287152	G	A
1	chr1:248287223:T:C	0	248287223	C	T
1	chr1:248288306:G:A	0	248288306	A	G
1	chr1:248288666:GA:G	0	248288666	G	GA
1	chr1:248289267:A:G	0	248289267	G	A
1	chr1:248290008:G:A	0	248290008	A	G
1	chr1:248290720:G:A	0	248290720	A	G
1	chr1:248290865:T:G	0	248290865	G	T
1	chr1:248291678:T:G	0	248291678	G	T
1	chr1:248292203:G:A	0	248292203	A	G
1	chr1:248292210:G:A	0	248292210	A	G
1	chr1:248292725:G:A	0	248292725	A	G
1	chr1:248293524:A:T	0	248293524	T	A
1	chr1:248293878:G:A	0	248293878	A	G
1	chr1:248293896:CT:C	0	248293896	C	CT
1	chr1:248294124:C:T	0	248294124	T	C
1	chr1:248294172:T:G	0	248294172	G	T
1	chr1:248294691:C:G	0	248294691	G	C
1	chr1:248297033:A:T	0	248297033	T	A
1	chr1:248297175:G:A	0	248297175	A	G
1	chr1:248297313:C:T	0	248297313	T	C
1	chr1:248297369:A:C	0	248297369	C	A
1	chr1:248297461:C:T	0	248297461	T	C
1	chr1:248297791:C:T	0	248297791	T	C
1	chr1:248297820:T:C	0	248297820	C	T
1	chr1:248298103:C:G	0	248298103	G	C
1	chr1:248298496:G:T	0	248298496	T	G
1	chr1:248299082:T:C	0	248299082	C	T
1	chr1:248299442:C:T	0	248299442	T	C
1	chr1:248299671:T:C	0	248299671	C	T
1	chr1:248299826:A:G	0	248299826	G	A
1	chr1:248300440:T:C	0	248300440	C	T
1	chr1:248301028:A:G	0	248301028	G	A
1	chr1:248301569:G:T	0	248301569	T	G
1	chr1:248301742:A:G	0	248301742	G	A
1	chr1:248302021:T:C	0	248302021	C	T
1	chr1:248302280:T:A	0	248302280	A	T
1	chr1:248302380:A:G	0	248302380	G	A
1	chr1:248302387:C:T	0	248302387	T	C
1	chr1:248303106:C:A	0	248303106	A	C
1	chr1:248303193:T:C	0	248303193	C	T
1	chr1:248303281:A:T	0	248303281	T	A
1	chr1:248303302:G:A	0	248303302	A	G
1	chr1:248303313:A:G	0	248303313	G	A
1	chr1:248303790:A:G	0	248303790	G	A
1	chr1:248303944:A:AG	0	248303944	AG	A
1	chr1:248303946:AGCT:A	0	248303946	A	AGCT
1	chr1:248304058:G:A	0	248304058	A	G
1	chr1:248304137:GTTA:G	0	248304137	G	GTTA
1	chr1:248304263:A:G	0	248304263	G	A
1	chr1:248304654:A:G	0	248304654	G	A
1	chr1:248304782:G:A	0	248304782	A	G
1	chr1:248304929:G:A	0	248304929	A	G
1	chr1:248304977:C:T	0	248304977	T	C
1	chr1:248305139:A:G	0	248305139	G	A
1	chr1:248305207:C:T	0	248305207	T	C
1	chr1:248305289:G:T	0	248305289	T	G
1	chr1:248305537:T:A	0	248305537	A	T
1	chr1:248305878:C:T	0	248305878	T	C
1	chr1:248305980:AGAGTAG:A	0	248305980	A	AGAGTAG
1	chr1:248307136:T:C	0	248307136	C	T
1	chr1:248307144:A:G	0	248307144	G	A
1	chr1:248307395:A:T	0	248307395	T	A
1	chr1:248307460:G:A	0	248307460	A	G
1	chr1:248307682:T:A	0	248307682	A	T
1	chr1:248307731:A:G	0	248307731	G	A
1	chr1:248307872:A:G	0	248307872	G	A
1	chr1:248307920:G:A	0	248307920	A	G
1	chr1:248308165:C:A	0	248308165	A	C
1	chr1:248308410:T:C	0	248308410	C	T
1	chr1:248308774:C:T	0	248308774	T	C
1	chr1:248308909:C:T	0	248308909	T	C
1	chr1:248309120:T:C	0	248309120	C	T
1	chr1:248309206:T:A	0	248309206	A	T
1	chr1:248309291:C:T	0	248309291	T	C
1	chr1:248309514:A:G	0	248309514	G	A
1	chr1:248310119:C:T	0	248310119	T	C
1	chr1:248310204:T:C	0	248310204	C	T
1	chr1:248310232:A:G	0	248310232	G	A
1	chr1:248310380:C:T	0	248310380	T	C
1	chr1:248310390:T:A	0	248310390	A	T
1	chr1:248310908:G:A	0	248310908	A	G
1	chr1:248311029:C:T	0	248311029	T	C
1	chr1:248311193:A:G	0	248311193	G	A
1	chr1:248311242:T:C	0	248311242	C	T
1	chr1:248311301:G:A	0	248311301	A	G
1	chr1:248311369:T:C	0	248311369	C	T
1	chr1:248311543:G:C	0	248311543	C	G
1	chr1:248311670:T:A	0	248311670	A	T
1	chr1:248311691:G:C	0	248311691	C	G
1	chr1:248311733:A:G	0	248311733	G	A
1	chr1:248311785:G:A	0	248311785	A	G
1	chr1:248311825:A:G	0	248311825	G	A
1	chr1:248312101:C:G	0	248312101	G	C
1	chr1:248312389:C:G	0	248312389	G	C
1	chr1:248312418:A:G	0	248312418	G	A
1	chr1:248312496:A:G	0	248312496	G	A
1	chr1:248312599:C:CCTT	0	248312599	CCTT	C
1	chr1:248312786:G:A	0	248312786	A	G
1	chr1:248312797:C:G	0	248312797	G	C
1	chr1:248312856:C:A	0	248312856	A	C
1	chr1:248312894:A:T	0	248312894	T	A
1	chr1:248313227:A:G	0	248313227	G	A
1	chr1:248313315:C:T	0	248313315	T	C
1	chr1:248313502:G:A	0	248313502	A	G
1	chr1:248313667:T:C	0	248313667	C	T
1	chr1:248313953:T:C	0	248313953	C	T
1	chr1:248313954:G:A	0	248313954	A	G
1	chr1:248313965:T:C	0	248313965	C	T
1	chr1:248313995:T:C	0	248313995	C	T
1	chr1:248314233:G:T	0	248314233	T	G
1	chr1:248314339:C:T	0	248314339	T	C
1	chr1:248315759:C:T	0	248315759	T	C
1	chr1:248315875:T:C	0	248315875	C	T
1	chr1:248315980:G:A	0	248315980	A	G
1	chr1:248316228:A:G	0	248316228	G	A
1	chr1:248316230:G:A	0	248316230	A	G
1	chr1:248316260:C:T	0	248316260	T	C
1	chr1:248316306:G:C	0	248316306	C	G
1	chr1:248316658:A:G	0	248316658	G	A
1	chr1:248316693:A:G	0	248316693	G	A
1	chr1:248316894:C:T	0	248316894	T	C
1	chr1:248317035:T:A	0	248317035	A	T
1	chr1:248317194:T:A	0	248317194	A	T
1	chr1:248317466:C:T	0	248317466	T	C
1	chr1:248317951:A:G	0	248317951	G	A
1	chr1:248318121:C:T	0	248318121	T	C
1	chr1:248318249:T:C	0	248318249	C	T
1	chr1:248318359:C:G	0	248318359	G	C
1	chr1:248318650:T:C	0	248318650	C	T
1	chr1:248318714:C:T	0	248318714	T	C
1	chr1:248318716:G:A	0	248318716	A	G
1	chr1:248318751:C:T	0	248318751	T	C
1	chr1:248319454:C:T	0	248319454	T	C
1	chr1:248319532:C:A	0	248319532	A	C
1	chr1:248319549:G:A	0	248319549	A	G
1	chr1:248320188:G:A	0	248320188	A	G
1	chr1:248320272:C:G	0	248320272	G	C
1	chr1:248320296:G:A	0	248320296	A	G
1	chr1:248320673:G:A	0	248320673	A	G
1	chr1:248321399:A:T	0	248321399	T	A
1	chr1:248322196:C:T	0	248322196	T	C
1	chr1:248322546:T:C	0	248322546	C	T
1	chr1:248322629:C:T	0	248322629	T	C
1	chr1:248322849:T:C	0	248322849	C	T
1	chr1:248323173:A:G	0	248323173	G	A
1	chr1:248323593:G:T	0	248323593	T	G
1	chr1:248323714:C:T	0	248323714	T	C
1	chr1:248323998:C:T	0	248323998	T	C
1	chr1:248324336:A:G	0	248324336	G	A
1	chr1:248324466:A:G	0	248324466	G	A
1	chr1:248324826:TTACA:T	0	248324826	T	TTACA
1	chr1:248324855:A:G	0	248324855	G	A
1	chr1:248325085:T:G	0	248325085	G	T
1	chr1:248325686:T:C	0	248325686	C	T
1	chr1:248325826:G:T	0	248325826	T	G
1	chr1:248326678:C:T	0	248326678	T	C
1	chr1:248326692:G:A	0	248326692	A	G
1	chr1:248326783:G:A	0	248326783	A	G
1	chr1:248326845:C:T	0	248326845	T	C
1	chr1:248327638:A:AG	0	248327638	AG	A
1	chr1:248328896:A:G	0	248328896	G	A
1	chr1:248328972:G:A	0	248328972	A	G
1	chr1:248329279:G:A	0	248329279	A	G
1	chr1:248329744:TTGGGGCTTGG:T	0	248329744	T	TTGGGGCTTGG
1	chr1:248330017:A:G	0	248330017	G	A
1	chr1:248330209:T:C	0	248330209	C	T
1	chr1:248330531:T:C	0	248330531	C	T
1	chr1:248330654:C:G	0	248330654	G	C
1	chr1:248332286:G:A	0	248332286	A	G
1	chr1:248332311:A:G	0	248332311	G	A
1	chr1:248332935:C:A	0	248332935	A	C
1	chr1:248333204:C:T	0	248333204	T	C
1	chr1:248333228:C:G	0	248333228	G	C
1	chr1:248333496:T:C	0	248333496	C	T
1	chr1:248333561:A:G	0	248333561	G	A
1	chr1:248333724:T:C	0	248333724	C	T
1	chr1:248334117:C:T	0	248334117	T	C
1	chr1:248334448:T:C	0	248334448	C	T
1	chr1:248334786:T:C	0	248334786	C	T
1	chr1:248334857:G:A	0	248334857	A	G
1	chr1:248335133:T:C	0	248335133	C	T
1	chr1:248335410:T:A	0	248335410	A	T
1	chr1:248335843:A:G	0	248335843	G	A
1	chr1:248336002:A:G	0	248336002	G	A
1	chr1:248336286:G:A	0	248336286	A	G
1	chr1:248336374:G:A	0	248336374	A	G
1	chr1:248336446:G:T	0	248336446	T	G
1	chr1:248336945:T:G	0	248336945	G	T
1	chr1:248337013:C:T	0	248337013	T	C
1	chr1:248337014:A:G	0	248337014	G	A
1	chr1:248337019:G:A	0	248337019	A	G
1	chr1:248337043:A:G	0	248337043	G	A
1	chr1:248337152:C:T	0	248337152	T	C
1	chr1:248337388:T:C	0	248337388	C	T
1	chr1:248337399:G:A	0	248337399	A	G
1	chr1:248337761:G:C	0	248337761	C	G
1	chr1:248337877:A:G	0	248337877	G	A
1	chr1:248338353:G:T	0	248338353	T	G
1	chr1:248338609:C:A	0	248338609	A	C
1	chr1:248338659:T:C	0	248338659	C	T
1	chr1:248338691:A:G	0	248338691	G	A
1	chr1:248338706:T:C	0	248338706	C	T
1	chr1:248338724:G:C	0	248338724	C	G
1	chr1:248338743:C:G	0	248338743	G	C
1	chr1:248338953:T:C	0	248338953	C	T
1	chr1:248339007:G:A	0	248339007	A	G
1	chr1:248339010:G:A	0	248339010	A	G
1	chr1:248339192:C:T	0	248339192	T	C
1	chr1:248339262:G:A	0	248339262	A	G
1	chr1:248339267:C:T	0	248339267	T	C
1	chr1:248339349:T:C	0	248339349	C	T
1	chr1:248339404:G:A	0	248339404	A	G
1	chr1:248339467:T:C	0	248339467	C	T
1	chr1:248339645:A:G	0	248339645	G	A
1	chr1:248339651:G:A	0	248339651	A	G
1	chr1:248339666:C:T	0	248339666	T	C
1	chr1:248339674:A:G	0	248339674	G	A
1	chr1:248339689:A:G	0	248339689	G	A
1	chr1:248339838:T:G	0	248339838	G	T
1	chr1:248339879:C:T	0	248339879	T	C
1	chr1:248340488:G:A	0	248340488	A	G
1	chr1:248340828:A:G	0	248340828	G	A
1	chr1:248341001:C:A	0	248341001	A	C
1	chr1:248341634:T:C	0	248341634	C	T
1	chr1:248341753:C:T	0	248341753	T	C
1	chr1:248341760:G:A	0	248341760	A	G
1	chr1:248341963:G:A	0	248341963	A	G
1	chr1:248342025:A:T	0	248342025	T	A
1	chr1:248342164:C:T	0	248342164	T	C
1	chr1:248342280:G:A	0	248342280	A	G
1	chr1:248342726:T:G	0	248342726	G	T
1	chr1:248343260:A:G	0	248343260	G	A
1	chr1:248343579:C:T	0	248343579	T	C
1	chr1:248343792:A:G	0	248343792	G	A
1	chr1:248345157:A:G	0	248345157	G	A
1	chr1:248345439:G:A	0	248345439	A	G
1	chr1:248345880:G:A	0	248345880	A	G
1	chr1:248346061:C:T	0	248346061	T	C
1	chr1:248346193:T:C	0	248346193	C	T
1	chr1:248346305:T:C	0	248346305	C	T
1	chr1:248346312:G:T	0	248346312	T	G
1	chr1:248346678:C:G	0	248346678	G	C
1	chr1:248346800:T:A	0	248346800	A	T
1	chr1:248347254:T:C	0	248347254	C	T
1	chr1:248348073:T:C	0	248348073	C	T
1	chr1:248348322:C:G	0	248348322	G	C
1	chr1:248348372:G:A	0	248348372	A	G
1	chr1:248348762:T:G	0	248348762	G	T
1	chr1:248348792:C:T	0	248348792	T	C
1	chr1:248349335:C:T	0	248349335	T	C
1	chr1:248349447:G:A	0	248349447	A	G
1	chr1:248349465:G:T	0	248349465	T	G
1	chr1:248349721:G:A	0	248349721	A	G
1	chr1:248349786:G:C	0	248349786	C	G
1	chr1:248349889:A:T	0	248349889	T	A
1	chr1:248350016:T:C	0	248350016	C	T
1	chr1:248350046:CA:C	0	248350046	C	CA
1	chr1:248350095:G:T	0	248350095	T	G
1	chr1:248350348:G:A	0	248350348	A	G
1	chr1:248350460:G:C	0	248350460	C	G
1	chr1:248350632:G:A	0	248350632	A	G
1	chr1:248350943:C:A	0	248350943	A	C
1	chr1:248350946:C:T	0	248350946	T	C
1	chr1:248351048:A:G	0	248351048	G	A
1	chr1:248351087:G:A	0	248351087	A	G
1	chr1:248351307:T:G	0	248351307	G	T
1	chr1:248351372:C:T	0	248351372	T	C
1	chr1:248351676:T:C	0	248351676	C	T
1	chr1:248351717:T:C	0	248351717	C	T
1	chr1:248351854:A:AC	0	248351854	AC	A
1	chr1:248351892:T:C	0	248351892	C	T
1	chr1:248352117:T:C	0	248352117	C	T
1	chr1:248352304:G:A	0	248352304	A	G
1	chr1:248352392:C:T	0	248352392	T	C
1	chr1:248352401:A:G	0	248352401	G	A
1	chr1:248352607:A:G	0	248352607	G	A
1	chr1:248352721:A:C	0	248352721	C	A
1	chr1:248352812:G:A	0	248352812	A	G
1	chr1:248352850:A:G	0	248352850	G	A
1	chr1:248353166:T:C	0	248353166	C	T
1	chr1:248353392:A:G	0	248353392	G	A
1	chr1:248353418:A:G	0	248353418	G	A
1	chr1:248353520:A:T	0	248353520	T	A
1	chr1:248353582:G:T	0	248353582	T	G
1	chr1:248353594:G:A	0	248353594	A	G
1	chr1:248353871:A:G	0	248353871	G	A
1	chr1:248354046:C:T	0	248354046	T	C
1	chr1:248354048:A:G	0	248354048	G	A
1	chr1:248354073:G:C	0	248354073	C	G
1	chr1:248354174:G:C	0	248354174	C	G
1	chr1:248354182:A:G	0	248354182	G	A
1	chr1:248354283:C:T	0	248354283	T	C
1	chr1:248354712:G:A	0	248354712	A	G
1	chr1:248354949:T:G	0	248354949	G	T
1	chr1:248355978:A:G	0	248355978	G	A
1	chr1:248356230:G:A	0	248356230	A	G
1	chr1:248356519:T:G	0	248356519	G	T
1	chr1:248356723:T:C	0	248356723	C	T
1	chr1:248356760:G:T	0	248356760	T	G
1	chr1:248356899:T:C	0	248356899	C	T
1	chr1:248357056:T:C	0	248357056	C	T
1	chr1:248357989:T:C	0	248357989	C	T
1	chr1:248358232:C:T	0	248358232	T	C
1	chr1:248358633:A:G	0	248358633	G	A
1	chr1:248358745:G:A	0	248358745	A	G
1	chr1:248358837:C:T	0	248358837	T	C
1	chr1:248359273:TTAGA:T	0	248359273	T	TTAGA
1	chr1:248359334:C:T	0	248359334	T	C
1	chr1:248359378:A:T	0	248359378	T	A
1	chr1:248359509:AAAAG:A	0	248359509	A	AAAAG
1	chr1:248359594:G:A	0	248359594	A	G
1	chr1:248359921:C:T	0	248359921	T	C
1	chr1:248360279:A:T	0	248360279	T	A
1	chr1:248360558:T:C	0	248360558	C	T
1	chr1:248360738:T:G	0	248360738	G	T
1	chr1:248360960:G:A	0	248360960	A	G
1	chr1:248361635:ATGGGACTCTTCAGACAATCCAAACATCCAATGGCCAATATCACCTGGATGGCCAACCACACTGGATGGTCGGATTTCATCCTGT:A	0	248361635	A	ATGGGACTCTTCAGACAATCCAAACATCCAATGGCCAATATCACCTGGATGGCCAACCACACTGGATGGTCGGATTTCATCCTGT
1	chr1:248361751:A:T	0	248361751	T	A
1	chr1:248361758:T:A	0	248361758	A	T
1	chr1:248361769:T:C	0	248361769	C	T
1	chr1:248361844:C:T	0	248361844	T	C
1	chr1:248361891:C:T	0	248361891	T	C
1	chr1:248361983:T:C	0	248361983	C	T
1	chr1:248362355:G:A	0	248362355	A	G
1	chr1:248362478:C:T	0	248362478	T	C
1	chr1:248362879:T:G	0	248362879	G	T
1	chr1:248363026:A:G	0	248363026	G	A
1	chr1:248363391:A:C	0	248363391	C	A
1	chr1:248363649:A:G	0	248363649	G	A
1	chr1:248363742:G:A	0	248363742	A	G
1	chr1:248363757:T:G	0	248363757	G	T
1	chr1:248363769:T:A	0	248363769	A	T
1	chr1:248364009:A:C	0	248364009	C	A
1	chr1:248364012:C:T	0	248364012	T	C
1	chr1:248364017:A:T	0	248364017	T	A
1	chr1:248364187:G:A	0	248364187	A	G
1	chr1:248364347:T:A	0	248364347	A	T
1	chr1:248364508:G:A	0	248364508	A	G
1	chr1:248364577:T:C	0	248364577	C	T
1	chr1:248365136:A:G	0	248365136	G	A
1	chr1:248365151:G:A	0	248365151	A	G
1	chr1:248365535:C:A	0	248365535	A	C
1	chr1:248365679:C:T	0	248365679	T	C
1	chr1:248365901:T:C	0	248365901	C	T
1	chr1:248366557:G:A	0	248366557	A	G
1	chr1:248366746:C:T	0	248366746	T	C
1	chr1:248366956:A:G	0	248366956	G	A
1	chr1:248367012:G:T	0	248367012	T	G
1	chr1:248367089:G:A	0	248367089	A	G
1	chr1:248367228:AAAAT:A	0	248367228	A	AAAAT
1	chr1:248367296:T:C	0	248367296	C	T
1	chr1:248367330:AT:A	0	248367330	A	AT
1	chr1:248367360:C:T	0	248367360	T	C
1	chr1:248368231:CTT:C	0	248368231	C	CTT
1	chr1:248368246:C:T	0	248368246	T	C
1	chr1:248368603:T:A	0	248368603	A	T
1	chr1:248368989:T:A	0	248368989	A	T
1	chr1:248369219:T:C	0	248369219	C	T
1	chr1:248369370:C:T	0	248369370	T	C
1	chr1:248369466:G:C	0	248369466	C	G
1	chr1:248369709:A:G	0	248369709	G	A
1	chr1:248369849:A:G	0	248369849	G	A
1	chr1:248369952:T:C	0	248369952	C	T
1	chr1:248369983:G:A	0	248369983	A	G
1	chr1:248369984:A:G	0	248369984	G	A
1	chr1:248370035:T:TA	0	248370035	TA	T
1	chr1:248370060:TC:T	0	248370060	T	TC
1	chr1:248370115:C:T	0	248370115	T	C
1	chr1:248370936:T:G	0	248370936	G	T
1	chr1:248371174:A:G	0	248371174	G	A
1	chr1:248371217:G:T	0	248371217	T	G
1	chr1:248371303:T:C	0	248371303	C	T
1	chr1:248371877:C:T	0	248371877	T	C
1	chr1:248371925:G:A	0	248371925	A	G
1	chr1:248371962:T:C	0	248371962	C	T
1	chr1:248372091:C:G	0	248372091	G	C
1	chr1:248372458:T:C	0	248372458	C	T
1	chr1:248372598:A:G	0	248372598	G	A
1	chr1:248372620:T:C	0	248372620	C	T
1	chr1:248373841:C:A	0	248373841	A	C
1	chr1:248373853:T:C	0	248373853	C	T
1	chr1:248373976:A:C	0	248373976	C	A
1	chr1:248374320:C:G	0	248374320	G	C
1	chr1:248374418:C:T	0	248374418	T	C
1	chr1:248374673:CTTGGAACTAACATTGACACAAACTA:C	0	248374673	C	CTTGGAACTAACATTGACACAAACTA
1	chr1:248374962:T:C	0	248374962	C	T
1	chr1:248375042:T:G	0	248375042	G	T
1	chr1:248375086:G:A	0	248375086	A	G
1	chr1:248375261:A:T	0	248375261	T	A
1	chr1:248375793:A:G	0	248375793	G	A
1	chr1:248376419:T:C	0	248376419	C	T
1	chr1:248376621:C:A	0	248376621	A	C
1	chr1:248376668:CTTTTA:C	0	248376668	C	CTTTTA
1	chr1:248376788:A:C	0	248376788	C	A
1	chr1:248377112:T:A	0	248377112	A	T
1	chr1:248377751:A:T	0	248377751	T	A
1	chr1:248378104:T:C	0	248378104	C	T
1	chr1:248378443:TTACCTC:T	0	248378443	T	TTACCTC
1	chr1:248378485:T:C	0	248378485	C	T
1	chr1:248378504:C:T	0	248378504	T	C
1	chr1:248378564:C:T	0	248378564	T	C
1	chr1:248379149:C:T	0	248379149	T	C
1	chr1:248379401:G:A	0	248379401	A	G
1	chr1:248379585:A:G	0	248379585	G	A
1	chr1:248379598:C:T	0	248379598	T	C
1	chr1:248379932:T:G	0	248379932	G	T
1	chr1:248379964:G:A	0	248379964	A	G
1	chr1:248380501:T:G	0	248380501	G	T
1	chr1:248380532:A:G	0	248380532	G	A
1	chr1:248380901:A:G	0	248380901	G	A
1	chr1:248380905:C:T	0	248380905	T	C
1	chr1:248381041:T:C	0	248381041	C	T
1	chr1:248381092:C:T	0	248381092	T	C
1	chr1:248381151:G:C	0	248381151	C	G
1	chr1:248381216:A:G	0	248381216	G	A
1	chr1:248381617:G:GTCTA	0	248381617	GTCTA	G
1	chr1:248381792:C:T	0	248381792	T	C
1	chr1:248382063:A:C	0	248382063	C	A
1	chr1:248382354:C:A	0	248382354	A	C
1	chr1:248382471:A:G	0	248382471	G	A
1	chr1:248382700:C:T	0	248382700	T	C
1	chr1:248382767:A:G	0	248382767	G	A
1	chr1:248382814:G:A	0	248382814	A	G
1	chr1:248384695:T:C	0	248384695	C	T
1	chr1:248384705:G:A	0	248384705	A	G
1	chr1:248384719:G:A	0	248384719	A	G
1	chr1:248385024:T:C	0	248385024	C	T
1	chr1:248385029:C:G	0	248385029	G	C
1	chr1:248385449:C:T	0	248385449	T	C
1	chr1:248385615:C:T	0	248385615	T	C
1	chr1:248385672:C:T	0	248385672	T	C
1	chr1:248385673:A:G	0	248385673	G	A
1	chr1:248385793:C:A	0	248385793	A	C
1	chr1:248385918:A:G	0	248385918	G	A
1	chr1:248385972:T:A	0	248385972	A	T
1	chr1:248386013:G:A	0	248386013	A	G
1	chr1:248386018:A:G	0	248386018	G	A
1	chr1:248386345:C:A	0	248386345	A	C
1	chr1:248387902:T:C	0	248387902	C	T
1	chr1:248388259:C:T	0	248388259	T	C
1	chr1:248388335:T:G	0	248388335	G	T
1	chr1:248388582:C:T	0	248388582	T	C
1	chr1:248388887:A:C	0	248388887	C	A
1	chr1:248389177:T:C	0	248389177	C	T
1	chr1:248389261:CA:C	0	248389261	C	CA
1	chr1:248389395:G:A	0	248389395	A	G
1	chr1:248389684:T:C	0	248389684	C	T
1	chr1:248389808:T:C	0	248389808	C	T
1	chr1:248389905:C:T	0	248389905	T	C
1	chr1:248390360:G:A	0	248390360	A	G
1	chr1:248390564:A:T	0	248390564	T	A
1	chr1:248390753:G:A	0	248390753	A	G
1	chr1:248390991:T:C	0	248390991	C	T
1	chr1:248391153:G:A	0	248391153	A	G
1	chr1:248391797:A:C	0	248391797	C	A
1	chr1:248391852:C:T	0	248391852	T	C
1	chr1:248391877:C:G	0	248391877	G	C
1	chr1:248391993:C:T	0	248391993	T	C
1	chr1:248392057:T:C	0	248392057	C	T
1	chr1:248392170:G:A	0	248392170	A	G
1	chr1:248392171:G:A	0	248392171	A	G
1	chr1:248392334:A:G	0	248392334	G	A
1	chr1:248392428:A:G	0	248392428	G	A
1	chr1:248392791:C:T	0	248392791	T	C
1	chr1:248392930:C:T	0	248392930	T	C
1	chr1:248393251:C:A	0	248393251	A	C
1	chr1:248393374:C:T	0	248393374	T	C
1	chr1:248393956:T:G	0	248393956	G	T
1	chr1:248394124:T:C	0	248394124	C	T
1	chr1:248394372:T:G	0	248394372	G	T
1	chr1:248394448:T:C	0	248394448	C	T
1	chr1:248395026:G:A	0	248395026	A	G
1	chr1:248395299:G:A	0	248395299	A	G
1	chr1:248395652:A:T	0	248395652	T	A
1	chr1:248395661:A:T	0	248395661	T	A
1	chr1:248395943:T:C	0	248395943	C	T
1	chr1:248395979:G:C	0	248395979	C	G
1	chr1:248396121:G:A	0	248396121	A	G
1	chr1:248396309:A:G	0	248396309	G	A
1	chr1:248396324:G:A	0	248396324	A	G
1	chr1:248397260:A:G	0	248397260	G	A
1	chr1:248397268:T:A	0	248397268	A	T
1	chr1:248397836:G:T	0	248397836	T	G
1	chr1:248398295:C:T	0	248398295	T	C
1	chr1:248398312:C:T	0	248398312	T	C
1	chr1:248398511:A:C	0	248398511	C	A
1	chr1:248398598:C:T	0	248398598	T	C
1	chr1:248398978:C:T	0	248398978	T	C
1	chr1:248399390:G:A	0	248399390	A	G
1	chr1:248399401:C:G	0	248399401	G	C
1	chr1:248399726:T:C	0	248399726	C	T
1	chr1:248399770:C:CTG	0	248399770	CTG	C
1	chr1:248400148:C:G	0	248400148	G	C
1	chr1:248400956:T:A	0	248400956	A	T
1	chr1:248401150:G:T	0	248401150	T	G
1	chr1:248401484:T:C	0	248401484	C	T
1	chr1:248401494:T:C	0	248401494	C	T
1	chr1:248402276:T:C	0	248402276	C	T
1	chr1:248402391:A:G	0	248402391	G	A
1	chr1:248402670:A:G	0	248402670	G	A
1	chr1:248403022:A:T	0	248403022	T	A
1	chr1:248403099:T:C	0	248403099	C	T
1	chr1:248403602:G:T	0	248403602	T	G
1	chr1:248403664:A:G	0	248403664	G	A
1	chr1:248403666:A:G	0	248403666	G	A
1	chr1:248404082:A:G	0	248404082	G	A
1	chr1:248404779:C:G	0	248404779	G	C
1	chr1:248404794:A:T	0	248404794	T	A
1	chr1:248404901:G:A	0	248404901	A	G
1	chr1:248405333:A:G	0	248405333	G	A
1	chr1:248405660:G:A	0	248405660	A	G
1	chr1:248405749:A:G	0	248405749	G	A
1	chr1:248405981:A:G	0	248405981	G	A
1	chr1:248407139:G:A	0	248407139	A	G
1	chr1:248407363:T:A	0	248407363	A	T
1	chr1:248407845:C:T	0	248407845	T	C
1	chr1:248407870:TCCTTGAATTCTGTGAG:T	0	248407870	T	TCCTTGAATTCTGTGAG
1	chr1:248407926:G:A	0	248407926	A	G
1	chr1:248409211:T:C	0	248409211	C	T
1	chr1:248409298:G:A	0	248409298	A	G
1	chr1:248409427:G:C	0	248409427	C	G
1	chr1:248409719:G:T	0	248409719	T	G
1	chr1:248409872:A:G	0	248409872	G	A
1	chr1:248411639:T:C	0	248411639	C	T
1	chr1:248411678:G:C	0	248411678	C	G
1	chr1:248411706:T:C	0	248411706	C	T
1	chr1:248411707:G:A	0	248411707	A	G
1	chr1:248411727:T:C	0	248411727	C	T
1	chr1:248411816:A:AG	0	248411816	AG	A
1	chr1:248411846:A:G	0	248411846	G	A
1	chr1:248412135:T:C	0	248412135	C	T
1	chr1:248412370:T:A	0	248412370	A	T
1	chr1:248412587:G:T	0	248412587	T	G
1	chr1:248412645:T:G	0	248412645	G	T
1	chr1:248413087:C:T	0	248413087	T	C
1	chr1:248413153:A:G	0	248413153	G	A
1	chr1:248413154:T:C	0	248413154	C	T
1	chr1:248413490:G:T	0	248413490	T	G
1	chr1:248413509:A:AG	0	248413509	AG	A
1	chr1:248413964:C:T	0	248413964	T	C
1	chr1:248414073:A:G	0	248414073	G	A
1	chr1:248414151:G:A	0	248414151	A	G
1	chr1:248414154:G:T	0	248414154	T	G
1	chr1:248414627:A:G	0	248414627	G	A
1	chr1:248414679:A:G	0	248414679	G	A
1	chr1:248415321:C:T	0	248415321	T	C
1	chr1:248415350:A:G	0	248415350	G	A
1	chr1:248415359:C:G	0	248415359	G	C
1	chr1:248415402:T:C	0	248415402	C	T
1	chr1:248415894:A:G	0	248415894	G	A
1	chr1:248419230:C:T	0	248419230	T	C
1	chr1:248420046:G:A	0	248420046	A	G
1	chr1:248421770:A:T	0	248421770	T	A
1	chr1:248421958:T:A	0	248421958	A	T
1	chr1:248422473:G:A	0	248422473	A	G
1	chr1:248423006:C:T	0	248423006	T	C
1	chr1:248423280:G:A	0	248423280	A	G
1	chr1:248423853:T:C	0	248423853	C	T
1	chr1:248424199:C:G	0	248424199	G	C
1	chr1:248424542:T:A	0	248424542	A	T
1	chr1:248424608:CA:C	0	248424608	C	CA
1	chr1:248425080:A:G	0	248425080	G	A
1	chr1:248427680:A:G	0	248427680	G	A
1	chr1:248429342:T:C	0	248429342	C	T
1	chr1:248430187:C:T	0	248430187	T	C
1	chr1:248430797:A:G	0	248430797	G	A
1	chr1:248431461:A:T	0	248431461	T	A
1	chr1:248431821:G:A	0	248431821	A	G
1	chr1:248432141:TG:T	0	248432141	T	TG
1	chr1:248432166:G:A	0	248432166	A	G
1	chr1:248432380:A:G	0	248432380	G	A
1	chr1:248432909:T:C	0	248432909	C	T
1	chr1:248433076:G:T	0	248433076	T	G
1	chr1:248438197:A:G	0	248438197	G	A
1	chr1:248457862:G:T	0	248457862	T	G
1	chr1:248460758:G:A	0	248460758	A	G
1	chr1:248462685:CAT:C	0	248462685	C	CAT
1	chr1:248462828:G:A	0	248462828	A	G
1	chr1:248463296:G:T	0	248463296	T	G
1	chr1:248463441:T:A	0	248463441	A	T
1	chr1:248463969:A:G	0	248463969	G	A
1	chr1:248464089:G:A	0	248464089	A	G
1	chr1:248465180:A:G	0	248465180	G	A
1	chr1:248465182:G:A	0	248465182	A	G
1	chr1:248465825:G:A	0	248465825	A	G
1	chr1:248465943:A:C	0	248465943	C	A
1	chr1:248466257:G:A	0	248466257	A	G
1	chr1:248476344:AT:A	0	248476344	A	AT
1	chr1:248476965:CTGA:C	0	248476965	C	CTGA
1	chr1:248478068:T:C	0	248478068	C	T
1	chr1:248481306:T:A	0	248481306	A	T
1	chr1:248492018:A:C	0	248492018	C	A
1	chr1:248520678:C:A	0	248520678	A	C
1	chr1:248521095:C:T	0	248521095	T	C
1	chr1:248522418:A:T	0	248522418	T	A
1	chr1:248523358:A:G	0	248523358	G	A
1	chr1:248523534:A:G	0	248523534	G	A
1	chr1:248524135:G:A	0	248524135	A	G
1	chr1:248524431:T:C	0	248524431	C	T
1	chr1:248524651:T:C	0	248524651	C	T
1	chr1:248525016:T:C	0	248525016	C	T
1	chr1:248525459:G:GA	0	248525459	GA	G
1	chr1:248526486:A:C	0	248526486	C	A
1	chr1:248526713:TC:T	0	248526713	T	TC
1	chr1:248526853:G:A	0	248526853	A	G
1	chr1:248527138:G:A	0	248527138	A	G
1	chr1:248527445:T:C	0	248527445	C	T
1	chr1:248527466:C:T	0	248527466	T	C
1	chr1:248527879:T:C	0	248527879	C	T
1	chr1:248528131:G:A	0	248528131	A	G
1	chr1:248528599:C:T	0	248528599	T	C
1	chr1:248645080:G:A	0	248645080	A	G
1	chr1:248645578:A:G	0	248645578	G	A
1	chr1:248645586:T:C	0	248645586	C	T
1	chr1:248645587:A:G	0	248645587	G	A
1	chr1:248645623:T:C	0	248645623	C	T
1	chr1:248646065:CAATT:C	0	248646065	C	CAATT
1	chr1:248646115:C:CT	0	248646115	CT	C
1	chr1:248647967:T:C	0	248647967	C	T
1	chr1:248652436:T:C	0	248652436	C	T
1	chr1:248652887:A:G	0	248652887	G	A
1	chr1:248659061:A:AT	0	248659061	AT	A
1	chr1:248659189:T:C	0	248659189	C	T
1	chr1:248659248:C:A	0	248659248	A	C
1	chr1:248659535:C:T	0	248659535	T	C
1	chr1:248659884:A:C	0	248659884	C	A
1	chr1:248659918:A:G	0	248659918	G	A
1	chr1:248660004:T:TA	0	248660004	TA	T
1	chr1:248660466:G:A	0	248660466	A	G
1	chr1:248660943:A:G	0	248660943	G	A
1	chr1:248661007:G:A	0	248661007	A	G
1	chr1:248661392:A:C	0	248661392	C	A
1	chr1:248661398:T:C	0	248661398	C	T
1	chr1:248661652:G:A	0	248661652	A	G
1	chr1:248661760:T:C	0	248661760	C	T
1	chr1:248661835:A:G	0	248661835	G	A
1	chr1:248661964:A:G	0	248661964	G	A
1	chr1:248662239:C:T	0	248662239	T	C
1	chr1:248662290:A:G	0	248662290	G	A
1	chr1:248662323:A:G	0	248662323	G	A
1	chr1:248662439:T:C	0	248662439	C	T
1	chr1:248662467:G:A	0	248662467	A	G
1	chr1:248662728:G:T	0	248662728	T	G
1	chr1:248662951:C:T	0	248662951	T	C
1	chr1:248663029:G:A	0	248663029	A	G
1	chr1:248663082:G:A	0	248663082	A	G
1	chr1:248663115:C:G	0	248663115	G	C
1	chr1:248663348:C:T	0	248663348	T	C
1	chr1:248666151:A:G	0	248666151	G	A
1	chr1:248666561:G:A	0	248666561	A	G
1	chr1:248666979:T:A	0	248666979	A	T
1	chr1:248667123:G:A	0	248667123	A	G
1	chr1:248667697:G:A	0	248667697	A	G
1	chr1:248667890:C:T	0	248667890	T	C
1	chr1:248668047:A:G	0	248668047	G	A
1	chr1:248668215:G:C	0	248668215	C	G
1	chr1:248668908:A:G	0	248668908	G	A
1	chr1:248668961:T:A	0	248668961	A	T
1	chr1:248670088:A:T	0	248670088	T	A
1	chr1:248670329:G:A	0	248670329	A	G
1	chr1:248670735:T:A	0	248670735	A	T
1	chr1:248670927:C:T	0	248670927	T	C
1	chr1:248671198:T:C	0	248671198	C	T
1	chr1:248672784:T:C	0	248672784	C	T
1	chr1:248673023:C:A	0	248673023	A	C
1	chr1:248673028:G:T	0	248673028	T	G
1	chr1:248673127:T:A	0	248673127	A	T
1	chr1:248673129:T:A	0	248673129	A	T
1	chr1:248673161:G:A	0	248673161	A	G
1	chr1:248673829:T:C	0	248673829	C	T
1	chr1:248674133:A:G	0	248674133	G	A
1	chr1:248674406:C:T	0	248674406	T	C
1	chr1:248674583:C:T	0	248674583	T	C
1	chr1:248675878:G:T	0	248675878	T	G
1	chr1:248677653:C:T	0	248677653	T	C
1	chr1:248677655:T:C	0	248677655	C	T
1	chr1:248677818:G:A	0	248677818	A	G
1	chr1:248677873:T:C	0	248677873	C	T
1	chr1:248678203:A:T	0	248678203	T	A
1	chr1:248678345:G:A	0	248678345	A	G
1	chr1:248678363:T:A	0	248678363	A	T
1	chr1:248678460:C:T	0	248678460	T	C
1	chr1:248678597:C:T	0	248678597	T	C
1	chr1:248678914:C:A	0	248678914	A	C
1	chr1:248679070:A:G	0	248679070	G	A
1	chr1:248679207:T:C	0	248679207	C	T
1	chr1:248679245:A:T	0	248679245	T	A
1	chr1:248679353:C:T	0	248679353	T	C
1	chr1:248679358:T:A	0	248679358	A	T
1	chr1:248679685:G:C	0	248679685	C	G
1	chr1:248679768:T:A	0	248679768	A	T
1	chr1:248680013:C:T	0	248680013	T	C
1	chr1:248680428:C:A	0	248680428	A	C
1	chr1:248680577:T:C	0	248680577	C	T
1	chr1:248681658:T:C	0	248681658	C	T
1	chr1:248681796:C:T	0	248681796	T	C
1	chr1:248682055:G:T	0	248682055	T	G
1	chr1:248682110:G:A	0	248682110	A	G
1	chr1:248682157:C:T	0	248682157	T	C
1	chr1:248682170:T:C	0	248682170	C	T
1	chr1:248682198:A:G	0	248682198	G	A
1	chr1:248682696:T:C	0	248682696	C	T
1	chr1:248683747:C:T	0	248683747	T	C
1	chr1:248684045:C:A	0	248684045	A	C
1	chr1:248684133:C:T	0	248684133	T	C
1	chr1:248684386:A:G	0	248684386	G	A
1	chr1:248684527:C:T	0	248684527	T	C
1	chr1:248684598:C:G	0	248684598	G	C
1	chr1:248684845:T:G	0	248684845	G	T
1	chr1:248684859:AATAAGTTGAAAAC:A	0	248684859	A	AATAAGTTGAAAAC
1	chr1:248684884:A:G	0	248684884	G	A
1	chr1:248684936:G:T	0	248684936	T	G
1	chr1:248685183:T:C	0	248685183	C	T
1	chr1:248685554:T:C	0	248685554	C	T
1	chr1:248685688:C:T	0	248685688	T	C
1	chr1:248685906:A:G	0	248685906	G	A
1	chr1:248685908:C:T	0	248685908	T	C
1	chr1:248686511:A:G	0	248686511	G	A
1	chr1:248688485:T:C	0	248688485	C	T
1	chr1:248689313:G:T	0	248689313	T	G
1	chr1:248689390:A:G	0	248689390	G	A
1	chr1:248689663:T:C	0	248689663	C	T
1	chr1:248690256:A:G	0	248690256	G	A
1	chr1:248691348:A:G	0	248691348	G	A
1	chr1:248691919:GTC:G	0	248691919	G	GTC
1	chr1:248692004:T:C	0	248692004	C	T
1	chr1:248692457:G:C	0	248692457	C	G
1	chr1:248692708:T:C	0	248692708	C	T
1	chr1:248692722:TA:T	0	248692722	T	TA
1	chr1:248692865:G:T	0	248692865	T	G
1	chr1:248693371:G:C	0	248693371	C	G
1	chr1:248693891:G:A	0	248693891	A	G
1	chr1:248693923:A:G	0	248693923	G	A
1	chr1:248694314:A:T	0	248694314	T	A
1	chr1:248694378:G:A	0	248694378	A	G
1	chr1:248694380:A:G	0	248694380	G	A
1	chr1:248694728:A:G	0	248694728	G	A
1	chr1:248695233:T:TG	0	248695233	TG	T
1	chr1:248695241:T:G	0	248695241	G	T
1	chr1:248696754:C:T	0	248696754	T	C
1	chr1:248696963:C:T	0	248696963	T	C
1	chr1:248697340:A:C	0	248697340	C	A
1	chr1:248697506:C:T	0	248697506	T	C
1	chr1:248697868:C:T	0	248697868	T	C
1	chr1:248698222:G:T	0	248698222	T	G
1	chr1:248698296:G:A	0	248698296	A	G
1	chr1:248698515:C:G	0	248698515	G	C
1	chr1:248698685:A:G	0	248698685	G	A
1	chr1:248699012:C:T	0	248699012	T	C
1	chr1:248699216:T:C	0	248699216	C	T
1	chr1:248699295:T:C	0	248699295	C	T
1	chr1:248700475:T:A	0	248700475	A	T
1	chr1:248700963:A:G	0	248700963	G	A
1	chr1:248701090:A:T	0	248701090	T	A
1	chr1:248701186:C:G	0	248701186	G	C
1	chr1:248701564:G:A	0	248701564	A	G
1	chr1:248702134:A:G	0	248702134	G	A
1	chr1:248702256:G:A	0	248702256	A	G
1	chr1:248702314:A:G	0	248702314	G	A
1	chr1:248702424:T:C	0	248702424	C	T
1	chr1:248702620:C:A	0	248702620	A	C
1	chr1:248703228:CCTT:C	0	248703228	C	CCTT
1	chr1:248703563:T:C	0	248703563	C	T
1	chr1:248703602:A:G	0	248703602	G	A
1	chr1:248713400:C:T	0	248713400	T	C
1	chr1:248713968:C:A	0	248713968	A	C
1	chr1:248714019:T:A	0	248714019	A	T
1	chr1:248714130:A:G	0	248714130	G	A
1	chr1:248714272:G:A	0	248714272	A	G
1	chr1:248714626:G:A	0	248714626	A	G
1	chr1:248714695:G:C	0	248714695	C	G
1	chr1:248714850:A:G	0	248714850	G	A
1	chr1:248715801:A:T	0	248715801	T	A
1	chr1:248716506:C:T	0	248716506	T	C
1	chr1:248716926:A:AATT	0	248716926	AATT	A
1	chr1:248717261:C:G	0	248717261	G	C
1	chr1:248717816:G:C	0	248717816	C	G
1	chr1:248717974:A:G	0	248717974	G	A
1	chr1:248718790:G:A	0	248718790	A	G
1	chr1:248719221:T:C	0	248719221	C	T
1	chr1:248719604:T:C	0	248719604	C	T
1	chr1:248719748:C:T	0	248719748	T	C
1	chr1:248720222:G:A	0	248720222	A	G
1	chr1:248720513:A:G	0	248720513	G	A
1	chr1:248720714:T:C	0	248720714	C	T
1	chr1:248721831:C:G	0	248721831	G	C
1	chr1:248721916:G:T	0	248721916	T	G
1	chr1:248721934:T:TAGAG	0	248721934	TAGAG	T
1	chr1:248722455:T:G	0	248722455	G	T
1	chr1:248723764:T:C	0	248723764	C	T
1	chr1:248723831:G:A	0	248723831	A	G
1	chr1:248724593:C:A	0	248724593	A	C
1	chr1:248724971:T:C	0	248724971	C	T
1	chr1:248725059:G:A	0	248725059	A	G
1	chr1:248726818:G:C	0	248726818	C	G
1	chr1:248727148:C:T	0	248727148	T	C
1	chr1:248727372:G:T	0	248727372	T	G
1	chr1:248727676:A:T	0	248727676	T	A
1	chr1:248728150:A:G	0	248728150	G	A
1	chr1:248728549:A:G	0	248728549	G	A
1	chr1:248728893:A:C	0	248728893	C	A
1	chr1:248729104:A:G	0	248729104	G	A
1	chr1:248729634:T:C	0	248729634	C	T
1	chr1:248729930:A:G	0	248729930	G	A
1	chr1:248729983:T:C	0	248729983	C	T
1	chr1:248730076:G:A	0	248730076	A	G
1	chr1:248730478:TAAATA:T	0	248730478	T	TAAATA
1	chr1:248731223:T:G	0	248731223	G	T
1	chr1:248731246:G:A	0	248731246	A	G
1	chr1:248731279:T:C	0	248731279	C	T
1	chr1:248731356:G:C	0	248731356	C	G
1	chr1:248731622:C:T	0	248731622	T	C
1	chr1:248731638:G:T	0	248731638	T	G
1	chr1:248731698:G:A	0	248731698	A	G
1	chr1:248731882:A:T	0	248731882	T	A
1	chr1:248731996:G:A	0	248731996	A	G
1	chr1:248732006:C:T	0	248732006	T	C
1	chr1:248732087:A:G	0	248732087	G	A
1	chr1:248732287:G:A	0	248732287	A	G
1	chr1:248732511:C:G	0	248732511	G	C
1	chr1:248732715:T:C	0	248732715	C	T
1	chr1:248732892:C:T	0	248732892	T	C
1	chr1:248732927:C:T	0	248732927	T	C
1	chr1:248733005:G:A	0	248733005	A	G
1	chr1:248733262:A:G	0	248733262	G	A
1	chr1:248733289:G:T	0	248733289	T	G
1	chr1:248733454:T:C	0	248733454	C	T
1	chr1:248733794:C:G	0	248733794	G	C
1	chr1:248733921:A:G	0	248733921	G	A
1	chr1:248734051:T:C	0	248734051	C	T
1	chr1:248734052:G:T	0	248734052	T	G
1	chr1:248734382:T:G	0	248734382	G	T
1	chr1:248734461:A:G	0	248734461	G	A
1	chr1:248735084:A:G	0	248735084	G	A
1	chr1:248735096:T:C	0	248735096	C	T
1	chr1:248736799:A:G	0	248736799	G	A
1	chr1:248737036:T:TC	0	248737036	TC	T
1	chr1:248737332:A:G	0	248737332	G	A
1	chr1:248737338:T:C	0	248737338	C	T
1	chr1:248737772:T:A	0	248737772	A	T
1	chr1:248738289:G:A	0	248738289	A	G
1	chr1:248738496:C:T	0	248738496	T	C
1	chr1:248738632:T:C	0	248738632	C	T
1	chr1:248738753:G:A	0	248738753	A	G
1	chr1:248739879:C:T	0	248739879	T	C
1	chr1:248740446:A:G	0	248740446	G	A
1	chr1:248740454:G:A	0	248740454	A	G
1	chr1:248740468:A:G	0	248740468	G	A
1	chr1:248743161:A:C	0	248743161	C	A
1	chr1:248744351:A:G	0	248744351	G	A
1	chr1:248744377:C:T	0	248744377	T	C
1	chr1:248744871:C:T	0	248744871	T	C
1	chr1:248745105:C:T	0	248745105	T	C
1	chr1:248745207:T:C	0	248745207	C	T
1	chr1:248745850:T:C	0	248745850	C	T
1	chr1:248746498:T:C	0	248746498	C	T
1	chr1:248750448:C:A	0	248750448	A	C
1	chr1:248750625:T:G	0	248750625	G	T
1	chr1:248750933:G:A	0	248750933	A	G
1	chr1:248751703:G:A	0	248751703	A	G
1	chr1:248751770:C:T	0	248751770	T	C
1	chr1:248751944:A:C	0	248751944	C	A
1	chr1:248752378:T:G	0	248752378	G	T
1	chr1:248753780:ACACAT:CCACAT	0	248753780	CCACAT	ACACAT
1	chr1:248753865:A:C	0	248753865	C	A
1	chr1:248754237:A:C	0	248754237	C	A
1	chr1:248754262:A:C	0	248754262	C	A
1	chr1:248754405:A:G	0	248754405	G	A
1	chr1:248755719:C:T	0	248755719	T	C
1	chr1:248755930:G:A	0	248755930	A	G
1	chr1:248756183:A:G	0	248756183	G	A
1	chr1:248756252:G:A	0	248756252	A	G
1	chr1:248756601:C:G	0	248756601	G	C
1	chr1:248756680:C:A	0	248756680	A	C
1	chr1:248757084:C:T	0	248757084	T	C
1	chr1:248757446:T:C	0	248757446	C	T
1	chr1:248757917:C:T	0	248757917	T	C
1	chr1:248758283:C:T	0	248758283	T	C
1	chr1:248758361:A:G	0	248758361	G	A
1	chr1:248758424:T:C	0	248758424	C	T
1	chr1:248758486:C:T	0	248758486	T	C
1	chr1:248758672:T:C	0	248758672	C	T
1	chr1:248758901:A:C	0	248758901	C	A
1	chr1:248759013:A:G	0	248759013	G	A
1	chr1:248759364:C:T	0	248759364	T	C
1	chr1:248759433:C:T	0	248759433	T	C
1	chr1:248759445:C:T	0	248759445	T	C
1	chr1:248759524:C:A	0	248759524	A	C
1	chr1:248759539:C:T	0	248759539	T	C
1	chr1:248759540:A:G	0	248759540	G	A
1	chr1:248759759:T:C	0	248759759	C	T
1	chr1:248759760:T:C	0	248759760	C	T
1	chr1:248759923:A:G	0	248759923	G	A
1	chr1:248760617:A:G	0	248760617	G	A
1	chr1:248760766:C:A	0	248760766	A	C
1	chr1:248761306:C:A	0	248761306	A	C
1	chr1:248761474:G:A	0	248761474	A	G
1	chr1:248761741:T:A	0	248761741	A	T
1	chr1:248761883:A:G	0	248761883	G	A
1	chr1:248761931:G:A	0	248761931	A	G
1	chr1:248761942:A:G	0	248761942	G	A
1	chr1:248761989:A:G	0	248761989	G	A
1	chr1:248762079:G:A	0	248762079	A	G
1	chr1:248762124:G:T	0	248762124	T	G
1	chr1:248762134:T:G	0	248762134	G	T
1	chr1:248762455:C:T	0	248762455	T	C
1	chr1:248762461:C:T	0	248762461	T	C
1	chr1:248762462:G:A	0	248762462	A	G
1	chr1:248762926:C:G	0	248762926	G	C
1	chr1:248763057:T:C	0	248763057	C	T
1	chr1:248763058:G:A	0	248763058	A	G
1	chr1:248763095:T:C	0	248763095	C	T
1	chr1:248763170:C:T	0	248763170	T	C
1	chr1:248763734:T:C	0	248763734	C	T
1	chr1:248765445:T:C	0	248765445	C	T
1	chr1:248766000:G:A	0	248766000	A	G
1	chr1:248766065:C:T	0	248766065	T	C
1	chr1:248766851:A:G	0	248766851	G	A
1	chr1:248766967:A:C	0	248766967	C	A
1	chr1:248767363:C:CAA	0	248767363	CAA	C
1	chr1:248767789:A:T	0	248767789	T	A
1	chr1:248768121:T:A	0	248768121	A	T
1	chr1:248768394:T:A	0	248768394	A	T
1	chr1:248768700:A:G	0	248768700	G	A
1	chr1:248768834:C:T	0	248768834	T	C
1	chr1:248769385:A:G	0	248769385	G	A
1	chr1:248769488:T:G	0	248769488	G	T
1	chr1:248769641:G:A	0	248769641	A	G
1	chr1:248772173:T:C	0	248772173	C	T
1	chr1:248774370:A:G	0	248774370	G	A
1	chr1:248774730:T:C	0	248774730	C	T
1	chr1:248774901:T:A	0	248774901	A	T
1	chr1:248774903:C:G	0	248774903	G	C
1	chr1:248774904:T:C	0	248774904	C	T
1	chr1:248774991:G:A	0	248774991	A	G
1	chr1:248775007:C:T	0	248775007	T	C
1	chr1:248775221:G:T	0	248775221	T	G
1	chr1:248775350:C:T	0	248775350	T	C
1	chr1:248776152:A:G	0	248776152	G	A
1	chr1:248776521:A:G	0	248776521	G	A
1	chr1:248778948:AT:A	0	248778948	A	AT
1	chr1:248779233:T:C	0	248779233	C	T
1	chr1:248779281:C:G	0	248779281	G	C
1	chr1:248779463:A:G	0	248779463	G	A
1	chr1:248780329:A:G	0	248780329	G	A
1	chr1:248780626:C:G	0	248780626	G	C
1	chr1:248781336:C:T	0	248781336	T	C
1	chr1:248781824:G:A	0	248781824	A	G
1	chr1:248781834:A:C	0	248781834	C	A
1	chr1:248782197:C:T	0	248782197	T	C
1	chr1:248782204:T:C	0	248782204	C	T
1	chr1:248782364:AGG:A	0	248782364	A	AGG
1	chr1:248782374:T:C	0	248782374	C	T
1	chr1:248782422:C:T	0	248782422	T	C
1	chr1:248782475:C:G	0	248782475	G	C
1	chr1:248782873:T:C	0	248782873	C	T
1	chr1:248782925:A:T	0	248782925	T	A
1	chr1:248782940:C:T	0	248782940	T	C
1	chr1:248783122:T:C	0	248783122	C	T
1	chr1:248783275:C:T	0	248783275	T	C
1	chr1:248783460:G:A	0	248783460	A	G
1	chr1:248783502:A:G	0	248783502	G	A
1	chr1:248783608:A:G	0	248783608	G	A
1	chr1:248785103:G:A	0	248785103	A	G
1	chr1:248786844:G:A	0	248786844	A	G
1	chr1:248787116:T:C	0	248787116	C	T
1	chr1:248787131:G:A	0	248787131	A	G
1	chr1:248787298:C:G	0	248787298	G	C
1	chr1:248788256:T:C	0	248788256	C	T
1	chr1:248789024:T:C	0	248789024	C	T
1	chr1:248789037:G:A	0	248789037	A	G
1	chr1:248789815:G:C	0	248789815	C	G
1	chr1:248790174:A:T	0	248790174	T	A
1	chr1:248793151:G:A	0	248793151	A	G
1	chr1:248793282:G:A	0	248793282	A	G
1	chr1:248794260:G:A	0	248794260	A	G
1	chr1:248795772:G:T	0	248795772	T	G
1	chr1:248797956:A:G	0	248797956	G	A
1	chr1:248799625:G:A	0	248799625	A	G
1	chr1:248799929:T:C	0	248799929	C	T
1	chr1:248801433:G:A	0	248801433	A	G
1	chr1:248804338:G:A	0	248804338	A	G
1	chr1:248805944:A:T	0	248805944	T	A
1	chr1:248807253:A:C	0	248807253	C	A
1	chr1:248807514:T:C	0	248807514	C	T
1	chr1:248809352:A:G	0	248809352	G	A
1	chr1:248810964:T:C	0	248810964	C	T
1	chr1:248812866:C:T	0	248812866	T	C
1	chr1:248813215:T:C	0	248813215	C	T
1	chr1:248814441:C:T	0	248814441	T	C
1	chr1:248816275:A:G	0	248816275	G	A
1	chr1:248816707:G:C	0	248816707	C	G
1	chr1:248817485:T:C	0	248817485	C	T
1	chr1:248818688:A:C	0	248818688	C	A
1	chr1:248819052:T:C	0	248819052	C	T
1	chr1:248820444:A:G	0	248820444	G	A
1	chr1:248820647:C:T	0	248820647	T	C
1	chr1:248820810:G:T	0	248820810	T	G
1	chr1:248820972:T:C	0	248820972	C	T
1	chr1:248822510:T:C	0	248822510	C	T
1	chr1:248825816:GC:G	0	248825816	G	GC
1	chr1:248826839:A:C	0	248826839	C	A
1	chr1:248827033:T:C	0	248827033	C	T
1	chr1:248827186:G:T	0	248827186	T	G
1	chr1:248827387:C:T	0	248827387	T	C
1	chr1:248827413:G:C	0	248827413	C	G
1	chr1:248827693:T:TCAGG	0	248827693	TCAGG	T
1	chr1:248827761:T:C	0	248827761	C	T
1	chr1:248829103:G:T	0	248829103	T	G
1	chr1:248829580:C:T	0	248829580	T	C
1	chr1:248830278:G:A	0	248830278	A	G
1	chr1:248830708:A:C	0	248830708	C	A
1	chr1:248830772:G:T	0	248830772	T	G
1	chr1:248831905:C:T	0	248831905	T	C
1	chr1:248832344:G:A	0	248832344	A	G
1	chr1:248832617:C:T	0	248832617	T	C
1	chr1:248832626:T:C	0	248832626	C	T
1	chr1:248833202:C:G	0	248833202	G	C
1	chr1:248833251:T:C	0	248833251	C	T
1	chr1:248833349:C:T	0	248833349	T	C
1	chr1:248833554:G:C	0	248833554	C	G
1	chr1:248834118:A:T	0	248834118	T	A
1	chr1:248834481:T:C	0	248834481	C	T
1	chr1:248834509:A:G	0	248834509	G	A
1	chr1:248838882:T:C	0	248838882	C	T
1	chr1:248843207:T:C	0	248843207	C	T
1	chr1:248844034:G:A	0	248844034	A	G
1	chr1:248845034:G:A	0	248845034	A	G
1	chr1:248845229:T:C	0	248845229	C	T
1	chr1:248847970:C:T	0	248847970	T	C
1	chr1:248849447:G:T	0	248849447	T	G
1	chr1:248850187:C:CA	0	248850187	CA	C
1	chr1:248855287:T:C	0	248855287	C	T
1	chr1:248855548:T:C	0	248855548	C	T
1	chr1:248856006:C:T	0	248856006	T	C
1	chr1:248856131:C:T	0	248856131	T	C
1	chr1:248859244:G:T	0	248859244	T	G
1	chr1:248860368:T:C	0	248860368	C	T
1	chr1:248860580:C:G	0	248860580	G	C
1	chr1:248861389:T:C	0	248861389	C	T
1	chr1:248861710:G:C	0	248861710	C	G
1	chr1:248863561:G:C	0	248863561	C	G
1	chr1:248864040:A:C	0	248864040	C	A
1	chr1:248866854:G:A	0	248866854	A	G
1	chr1:248869484:G:A	0	248869484	A	G
1	chr1:248869663:G:A	0	248869663	A	G
1	chr1:248870141:A:G	0	248870141	G	A
1	chr1:248870676:T:C	0	248870676	C	T
1	chr1:248870861:A:G	0	248870861	G	A
1	chr1:248872042:C:T	0	248872042	T	C
1	chr1:248872330:G:A	0	248872330	A	G
1	chr1:248875152:T:C	0	248875152	C	T
1	chr1:248876121:G:A	0	248876121	A	G
1	chr1:248877680:C:T	0	248877680	T	C
1	chr1:248877988:G:T	0	248877988	T	G
1	chr1:248880451:A:C	0	248880451	C	A
1	chr1:248880841:T:C	0	248880841	C	T
1	chr1:248881038:A:G	0	248881038	G	A
1	chr1:248882289:T:G	0	248882289	G	T
1	chr1:248882418:C:T	0	248882418	T	C
1	chr1:248883670:T:C	0	248883670	C	T
1	chr1:248885078:T:C	0	248885078	C	T
1	chr1:248887859:A:G	0	248887859	G	A
1	chr1:248889007:A:G	0	248889007	G	A
1	chr1:248890076:C:T	0	248890076	T	C
1	chr1:248890188:C:A	0	248890188	A	C
1	chr1:248891466:A:G	0	248891466	G	A
1	chr1:248891681:T:C	0	248891681	C	T
1	chr1:248891777:T:C	0	248891777	C	T
1	chr1:248894986:T:G	0	248894986	G	T
1	chr1:248896246:C:G	0	248896246	G	C
1	chr1:248897507:G:A	0	248897507	A	G
1	chr1:248897533:T:C	0	248897533	C	T
1	chr1:248897833:C:T	0	248897833	T	C
1	chr1:248897924:C:T	0	248897924	T	C
1	chr1:248898118:T:C	0	248898118	C	T
1	chr1:248898149:C:T	0	248898149	T	C
1	chr1:248899685:C:T	0	248899685	T	C
1	chr1:248900706:A:G	0	248900706	G	A
1	chr1:248902217:T:C	0	248902217	C	T
1	chr1:248902957:G:GCA	0	248902957	GCA	G
1	chr1:248906719:A:G	0	248906719	G	A
1	chr1:248907868:T:C	0	248907868	C	T
1	chr1:248908473:T:TA	0	248908473	TA	T
1	chr1:248910813:C:G	0	248910813	G	C
1	chr1:248911223:T:C	0	248911223	C	T
1	chr1:248911920:G:A	0	248911920	A	G
1	chr1:248912708:C:T	0	248912708	T	C
1	chr1:248912864:T:C	0	248912864	C	T
1	chr1:248913708:G:A	0	248913708	A	G
1	chr1:248914190:G:C	0	248914190	C	G
1	chr1:248914573:C:T	0	248914573	T	C
1	chr1:248914885:G:A	0	248914885	A	G
1	chr1:248916508:G:A	0	248916508	A	G
1	chr1:248916897:G:A	0	248916897	A	G
1	chr1:248917151:T:C	0	248917151	C	T
1	chr1:248922216:T:C	0	248922216	C	T
1	chr1:248923621:T:C	0	248923621	C	T
1	chr1:248924082:G:A	0	248924082	A	G
1	chr1:248926326:A:G	0	248926326	G	A
1	chr1:248928126:C:A	0	248928126	A	C
1	chr1:248934257:A:C	0	248934257	C	A
```
