## Supplementary material for "Characterization of shared and ancestry-specific signals driving complex traits using multi-ancestry fine-mapping": mesusieoutput

```
                 eur          afr      eur_afr
   [1,] 0.0001820623 0.0002155989 5.986274e-05
   [2,] 0.0001819206 0.0002155103 5.995762e-05
   [3,] 0.0002178269 0.0002156540 7.386268e-05
   [4,] 0.0001748320 0.0002154404 5.831850e-05
   [5,] 0.0001779515 0.0002155188 5.877632e-05
   [6,] 0.0002066085 0.0002156539 6.899938e-05
   [7,] 0.0002028479 0.0002156579 6.781260e-05
   [8,] 0.0001775490 0.0002155817 5.860302e-05
   [9,] 0.0001773813 0.0002155771 5.856050e-05
  [10,] 0.0002005155 0.0002156769 6.677906e-05
  [11,] 0.0001757924 0.0002154962 5.866361e-05
  [12,] 0.0001761661 0.0002154830 5.880313e-05
  [13,] 0.0001784455 0.0002150558 5.939647e-05
  [14,] 0.0001729918 0.0002152511 5.756761e-05
  [15,] 0.0001982536 0.0002160977 6.632786e-05
  [16,] 0.0001982074 0.0002161013 6.627634e-05
  [17,] 0.0001814732 0.0002155493 6.031741e-05
  [18,] 0.0001996863 0.0002155719 6.629744e-05
  [19,] 0.0001988200 0.0002157216 6.623481e-05
  [20,] 0.0001988549 0.0002159911 6.661056e-05
  [21,] 0.0001987790 0.0002157188 6.622581e-05
  [22,] 0.0001757286 0.0002153898 5.819396e-05
  [23,] 0.0001821085 0.0002155464 6.056148e-05
  [24,] 0.0001982718 0.0002155676 6.626344e-05
  [25,] 0.0002376817 0.0002156920 7.913259e-05
  [26,] 0.0001802502 0.0002155215 6.000668e-05
  [27,] 0.0002090383 0.0002157008 6.987457e-05
  [28,] 0.0001797384 0.0002152036 6.006744e-05
  [29,] 0.0001795385 0.0002160344 6.043706e-05
  [30,] 0.0002377845 0.0002156334 7.583995e-05
  [31,] 0.0002308603 0.0002152492 7.919154e-05
  [32,] 0.0002004192 0.0002158409 6.848085e-05
  [33,] 0.0001975156 0.0002158582 6.738279e-05
  [34,] 0.0001716681 0.0002169047 5.764925e-05
  [35,] 0.0002372679 0.0002151979 7.734346e-05
  [36,] 0.0001728121 0.0002162123 5.733059e-05
  [37,] 0.0001788907 0.0002153286 5.947101e-05
  [38,] 0.0001848642 0.0002153143 6.136574e-05
  [39,] 0.0001864984 0.0002155447 6.123692e-05
  [40,] 0.0001938870 0.0002154624 6.580106e-05
  [41,] 0.0001868707 0.0002151672 6.263597e-05
  [42,] 0.0001783168 0.0002164947 5.812327e-05
  [43,] 0.0001976405 0.0002157119 6.537176e-05
  [44,] 0.0001752489 0.0002175225 5.743276e-05
  [45,] 0.0001717850 0.0002154801 5.725802e-05
  [46,] 0.0001921493 0.0002151095 6.392190e-05
  [47,] 0.0002006692 0.0002157103 6.623531e-05
  [48,] 0.0001764852 0.0002172737 5.747185e-05
  [49,] 0.0001738324 0.0002158337 5.729222e-05
  [50,] 0.0001973613 0.0002156502 6.578584e-05
  [51,] 0.0001942672 0.0002157760 6.453593e-05
  [52,] 0.0001812686 0.0002169437 5.849810e-05
  [53,] 0.0001941500 0.0002154937 6.455854e-05
  [54,] 0.0001725298 0.0002160539 5.741521e-05
  [55,] 0.0002106370 0.0002159706 6.957112e-05
  [56,] 0.0002095226 0.0002155553 6.963198e-05
  [57,] 0.0002135082 0.0002153024 7.254652e-05
  [58,] 0.0001972016 0.0002163257 6.864907e-05
  [59,] 0.0002105709 0.0002155961 7.053278e-05
  [60,] 0.0002015042 0.0002164819 7.047430e-05
  [61,] 0.0002082139 0.0002157140 6.921258e-05
  [62,] 0.0002030353 0.0002151894 6.742672e-05
  [63,] 0.0002017267 0.0002151913 6.699431e-05
  [64,] 0.0002027042 0.0002163404 7.091963e-05
  [65,] 0.0002316592 0.0002159818 8.198200e-05
  [66,] 0.0002024343 0.0002154136 6.807060e-05
  [67,] 0.0002236674 0.0002150428 7.491504e-05
  [68,] 0.0001999476 0.0002150952 6.662508e-05
  [69,] 0.0001972812 0.0002155824 6.583437e-05
  [70,] 0.0002082323 0.0002157105 6.918811e-05
  [71,] 0.0002089358 0.0002154940 6.938505e-05
  [72,] 0.0001931386 0.0002150677 6.413448e-05
  [73,] 0.0002107933 0.0002165496 7.000907e-05
  [74,] 0.0001926899 0.0002157654 6.276365e-05
  [75,] 0.0001922415 0.0002154392 6.418973e-05
  [76,] 0.0001916164 0.0002151788 6.366300e-05
  [77,] 0.0002036623 0.0002156013 6.814699e-05
  [78,] 0.0002029798 0.0002156055 6.795353e-05
  [79,] 0.0001953181 0.0002155956 6.524790e-05
  [80,] 0.0001846752 0.0002150965 6.180507e-05
  [81,] 0.0002088319 0.0002153695 6.910731e-05
  [82,] 0.0002088946 0.0002153354 6.912376e-05
  [83,] 0.0001920038 0.0002154685 6.524347e-05
  [84,] 0.0002084819 0.0002151884 6.922026e-05
  [85,] 0.0002074132 0.0002155386 6.901012e-05
  [86,] 0.0002085407 0.0002152134 6.919707e-05
  [87,] 0.0002034252 0.0002156010 6.806290e-05
  [88,] 0.0002084521 0.0002155683 6.943679e-05
  [89,] 0.0001968383 0.0002156029 6.584823e-05
  [90,] 0.0002080959 0.0002163904 6.955870e-05
  [91,] 0.0003104831 0.0002155755 1.038949e-04
  [92,] 0.0002157710 0.0002156475 7.218136e-05
  [93,] 0.0001985452 0.0002157828 6.434695e-05
  [94,] 0.0002119967 0.0002156807 6.836700e-05
  [95,] 0.0002076380 0.0002156351 6.719030e-05
  [96,] 0.0002053195 0.0002155356 6.808367e-05
  [97,] 0.0002055506 0.0002155981 6.876046e-05
  [98,] 0.0002087123 0.0002153849 6.810281e-05
  [99,] 0.0002080862 0.0002159127 6.925380e-05
 [100,] 0.0002081708 0.0002159144 6.924283e-05
 [101,] 0.0002084016 0.0002155859 6.939681e-05
 [102,] 0.0002074471 0.0002157277 6.903304e-05
 [103,] 0.0002067210 0.0002157057 6.894318e-05
 [104,] 0.0002085678 0.0002151704 6.950146e-05
 [105,] 0.0002098620 0.0002155982 7.022182e-05
 [106,] 0.0002099802 0.0002155985 7.026473e-05
 [107,] 0.0002145320 0.0002154101 7.112739e-05
 [108,] 0.0002091197 0.0002157012 7.190974e-05
 [109,] 0.0002676184 0.0002162762 9.552161e-05
 [110,] 0.0002139739 0.0002154027 7.085928e-05
 [111,] 0.0002030429 0.0002153351 6.762505e-05
 [112,] 0.0002076773 0.0002153519 6.904839e-05
 [113,] 0.0003419295 0.0002156149 1.148689e-04
 [114,] 0.0002071761 0.0002161346 6.802122e-05
 [115,] 0.0002313864 0.0002155023 7.658394e-05
 [116,] 0.0002133728 0.0002151630 7.081553e-05
 [117,] 0.0002126761 0.0002157011 7.073040e-05
 [118,] 0.0002133932 0.0002151802 7.082178e-05
 [119,] 0.0002133444 0.0002153990 7.073404e-05
 [120,] 0.0002083822 0.0002154591 6.962187e-05
 [121,] 0.0002119550 0.0002156030 7.057826e-05
 [122,] 0.0001910398 0.0002154868 6.330950e-05
 [123,] 0.0002130193 0.0002157058 7.081998e-05
 [124,] 0.0002112640 0.0002163954 6.930146e-05
 [125,] 0.0002087658 0.0002156696 6.972220e-05
 [126,] 0.0002129062 0.0002151087 7.076383e-05
 [127,] 0.0002164097 0.0002163247 7.034175e-05
 [128,] 0.0002196757 0.0002155640 7.235072e-05
 [129,] 0.0002083676 0.0002157149 6.957310e-05
 [130,] 0.0002108659 0.0002157076 7.014017e-05
 [131,] 0.0002103872 0.0002151571 6.977668e-05
 [132,] 0.0001856916 0.0002155219 6.146502e-05
 [133,] 0.0002086571 0.0002155585 6.901210e-05
 [134,] 0.0002130888 0.0002159244 7.007276e-05
 [135,] 0.0002130919 0.0002158974 7.009773e-05
 [136,] 0.0002134012 0.0002158537 7.021746e-05
 [137,] 0.0002089417 0.0002152281 6.910846e-05
 [138,] 0.0002109782 0.0002152107 6.969853e-05
 [139,] 0.0002086776 0.0002155370 6.902277e-05
 [140,] 0.0002164308 0.0002157769 7.113251e-05
 [141,] 0.0002148590 0.0002156802 7.089294e-05
 [142,] 0.0002327974 0.0002157307 7.609724e-05
 [143,] 0.0003270762 0.0002152049 1.054873e-04
 [144,] 0.0002147326 0.0002152343 7.091610e-05
 [145,] 0.0002287936 0.0002156240 7.392954e-05
 [146,] 0.0002136512 0.0002159820 7.099367e-05
 [147,] 0.0002053665 0.0002157118 6.852042e-05
 [148,] 0.0002145523 0.0002155555 7.035381e-05
 [149,] 0.0002203065 0.0002165426 7.059015e-05
 [150,] 0.0001895799 0.0002155131 6.401746e-05
 [151,] 0.0002200806 0.0002157710 7.265061e-05
 [152,] 0.0002002838 0.0002156374 6.656772e-05
 [153,] 0.0001924459 0.0002156711 6.423664e-05
 [154,] 0.0002770186 0.0002156639 9.387487e-05
 [155,] 0.0002109508 0.0002157012 7.030204e-05
 [156,] 0.0002033262 0.0002156971 6.778445e-05
 [157,] 0.0002205385 0.0002153418 7.199836e-05
 [158,] 0.0002046516 0.0002156390 6.799452e-05
 [159,] 0.0002038234 0.0002156053 6.785640e-05
 [160,] 0.0002016761 0.0002154489 6.717597e-05
 [161,] 0.0001864774 0.0002157722 6.240106e-05
 [162,] 0.0002139945 0.0002154886 7.190123e-05
 [163,] 0.0001930582 0.0002150394 6.417280e-05
 [164,] 0.0002018060 0.0002154687 6.720881e-05
 [165,] 0.0002351293 0.0002156922 7.853166e-05
 [166,] 0.0002037628 0.0002157786 6.826929e-05
 [167,] 0.0002018666 0.0002153034 6.717418e-05
 [168,] 0.0002019208 0.0002152930 6.690027e-05
 [169,] 0.0002020003 0.0002154569 6.726921e-05
 [170,] 0.0002933879 0.0002161087 8.990383e-05
 [171,] 0.0002958172 0.0002158223 9.162761e-05
 [172,] 0.0002378915 0.0002156976 7.933030e-05
 [173,] 0.0002104881 0.0002155451 7.005554e-05
 [174,] 0.0002162553 0.0002158859 7.133281e-05
 [175,] 0.0002420176 0.0002157890 7.654952e-05
 [176,] 0.0001857472 0.0002159484 6.124767e-05
 [177,] 0.0002291199 0.0002163897 8.004696e-05
 [178,] 0.0002128577 0.0002154730 7.127651e-05
 [179,] 0.0002092434 0.0002157012 6.974486e-05
 [180,] 0.0002305144 0.0002155198 7.614626e-05
 [181,] 0.0002282639 0.0002155560 7.538805e-05
 [182,] 0.0003108228 0.0002161666 1.110703e-04
 [183,] 0.0002111047 0.0002153922 7.113445e-05
 [184,] 0.0002264650 0.0002151875 7.524840e-05
 [185,] 0.0002051184 0.0002155139 6.791150e-05
 [186,] 0.0002147149 0.0002154835 7.182290e-05
 [187,] 0.0004268844 0.0002156048 1.484052e-04
 [188,] 0.0001833290 0.0002151199 6.109689e-05
 [189,] 0.0002329139 0.0002157137 7.723542e-05
 [190,] 0.0001823507 0.0002150876 6.071191e-05
 [191,] 0.0002313564 0.0002157102 7.679039e-05
 [192,] 0.0001938401 0.0002156694 6.585884e-05
 [193,] 0.0003467774 0.0002155419 1.086381e-04
 [194,] 0.0001820651 0.0002150674 6.055742e-05
 [195,] 0.0002114002 0.0002154515 6.911597e-05
 [196,] 0.0005480396 0.0002154813 1.828682e-04
 [197,] 0.0002060837 0.0002155770 6.868649e-05
 [198,] 0.0001877852 0.0002155025 6.315078e-05
 [199,] 0.0001879875 0.0002155516 6.328270e-05
 [200,] 0.0001884611 0.0002156146 6.354903e-05
 [201,] 0.0001862193 0.0002156642 6.264110e-05
 [202,] 0.0001907847 0.0002154195 6.331256e-05
 [203,] 0.0004848750 0.0002155024 1.663736e-04
 [204,] 0.0002347632 0.0002157092 7.783579e-05
 [205,] 0.0002918694 0.0002157433 1.011784e-04
 [206,] 0.0005832475 0.0002158375 2.079886e-04
 [207,] 0.0002162649 0.0002156967 7.287402e-05
 [208,] 0.0002049204 0.0002157058 6.831835e-05
 [209,] 0.0003057999 0.0002153142 9.772823e-05
 [210,] 0.0001841943 0.0002153424 6.094062e-05
 [211,] 0.0001863837 0.0002155994 6.224729e-05
 [212,] 0.0004732555 0.0002185819 4.370722e-04
 [213,] 0.0004294772 0.0002166939 1.625207e-04
 [214,] 0.0002264734 0.0002155608 7.591533e-05
 [215,] 0.0002626717 0.0002162731 9.421497e-05
 [216,] 0.0001861425 0.0002162270 6.425183e-05
 [217,] 0.0001893640 0.0002173200 6.671796e-05
 [218,] 0.0002473919 0.0002163696 8.850692e-05
 [219,] 0.0001981279 0.0002171221 7.033526e-05
 [220,] 0.0001818689 0.0002170403 6.310757e-05
 [221,] 0.0001897763 0.0002165852 6.617576e-05
 [222,] 0.0001882628 0.0002167290 6.567942e-05
 [223,] 0.0001887367 0.0002167959 6.593476e-05
 [224,] 0.0003030290 0.0002152754 1.043215e-04
 [225,] 0.0001952227 0.0002164716 6.819052e-05
 [226,] 0.0001911718 0.0002157031 6.357324e-05
 [227,] 0.0002233186 0.0002165547 7.986136e-05
 [228,] 0.0002601959 0.0002165895 9.427353e-05
 [229,] 0.0001942013 0.0002157044 6.480056e-05
 [230,] 0.0001929687 0.0002164718 6.733958e-05
 [231,] 0.0001948510 0.0002168303 6.842999e-05
 [232,] 0.0001938499 0.0002156941 6.435546e-05
 [233,] 0.0002550681 0.0002159352 8.939470e-05
 [234,] 0.0001726078 0.0002169208 5.789470e-05
 [235,] 0.0002533544 0.0002173776 9.370307e-05
 [236,] 0.0001811615 0.0002162396 6.192064e-05
 [237,] 0.0002320275 0.0002155980 7.924533e-05
 [238,] 0.0001969584 0.0002162133 6.866438e-05
 [239,] 0.0001970318 0.0002156856 6.480803e-05
 [240,] 0.0001977634 0.0002158721 6.844809e-05
 [241,] 0.0002027284 0.0002157921 6.618642e-05
 [242,] 0.0002481922 0.0003158745 9.706628e-05
 [243,] 0.0002454374 0.0002169349 8.926733e-05
 [244,] 0.0001906866 0.0002154696 6.345501e-05
 [245,] 0.0002253876 0.0002155317 7.611033e-05
 [246,] 0.0002239728 0.0002156350 7.647988e-05
 [247,] 0.0001955665 0.0002155215 6.687073e-05
 [248,] 0.0001990392 0.0002156867 6.632013e-05
 [249,] 0.0001878244 0.0002160810 6.315420e-05
 [250,] 0.0002753173 0.0002150425 9.271350e-05
 [251,] 0.0002002128 0.0002150485 6.717427e-05
 [252,] 0.0002129296 0.0002157528 7.095857e-05
 [253,] 0.0002033331 0.0002164415 6.472406e-05
 [254,] 0.0003010659 0.0002177533 8.776197e-05
 [255,] 0.0002129885 0.0002157748 7.093955e-05
 [256,] 0.0001875695 0.0002180288 6.158886e-05
 [257,] 0.0001879805 0.0002181590 6.163739e-05
 [258,] 0.0001914626 0.0002173896 6.212214e-05
 [259,] 0.0001914413 0.0002173140 6.215237e-05
 [260,] 0.0001894823 0.0002174745 6.176893e-05
 [261,] 0.0001949701 0.0002151512 6.581647e-05
 [262,] 0.0001882893 0.0002174506 6.159459e-05
 [263,] 0.0001878901 0.0002173843 6.155188e-05
 [264,] 0.0001885956 0.0002174346 6.163926e-05
 [265,] 0.0001933027 0.0002155727 6.436999e-05
 [266,] 0.0001888772 0.0002173473 6.169492e-05
 [267,] 0.0001883577 0.0002174037 6.160962e-05
 [268,] 0.0001888523 0.0002170945 6.173972e-05
 [269,] 0.0001878019 0.0002173846 6.153948e-05
 [270,] 0.0001946129 0.0002151491 6.568096e-05
 [271,] 0.0001966872 0.0002151376 6.638869e-05
 [272,] 0.0001880807 0.0002173167 6.158500e-05
 [273,] 0.0001873919 0.0002173087 6.149893e-05
 [274,] 0.0001889242 0.0002170606 6.175865e-05
 [275,] 0.0001860591 0.0002157419 6.173937e-05
 [276,] 0.0001989393 0.0002152238 6.540525e-05
 [277,] 0.0002038710 0.0002165492 6.487505e-05
 [278,] 0.0001883446 0.0002172863 6.162752e-05
 [279,] 0.0003088352 0.0002166386 9.230484e-05
 [280,] 0.0001946580 0.0002156585 6.429412e-05
 [281,] 0.0002059434 0.0002167205 6.525661e-05
 [282,] 0.0002129221 0.0002156534 6.916028e-05
 [283,] 0.0002761278 0.0002152583 9.506474e-05
 [284,] 0.0001844938 0.0002152002 6.210987e-05
 [285,] 0.0002282267 0.0002157093 7.659121e-05
 [286,] 0.0001869471 0.0002155950 6.365524e-05
 [287,] 0.0001878872 0.0002174465 6.153157e-05
 [288,] 0.0001931176 0.0002155454 6.435476e-05
 [289,] 0.0002507474 0.0002156895 8.518685e-05
 [290,] 0.0002094211 0.0002164765 6.645484e-05
 [291,] 0.0002018235 0.0002161552 6.469795e-05
 [292,] 0.0002822935 0.0002151442 9.599283e-05
 [293,] 0.0001920266 0.0002172133 6.228840e-05
 [294,] 0.0002023013 0.0002157327 6.735452e-05
 [295,] 0.0002627110 0.0002162777 9.395900e-05
 [296,] 0.0002025527 0.0002153187 6.616442e-05
 [297,] 0.0002924338 0.0002150786 9.882209e-05
 [298,] 0.0001868702 0.0002165573 6.151729e-05
 [299,] 0.0003140245 0.0002154902 9.808783e-05
 [300,] 0.0002002972 0.0002166524 6.383796e-05
 [301,] 0.0002032987 0.0002165654 6.470207e-05
 [302,] 0.0002838599 0.0002153170 9.818845e-05
 [303,] 0.0001815096 0.0002150460 6.065102e-05
 [304,] 0.0001799230 0.0002174777 6.253400e-05
 [305,] 0.0002127034 0.0002178215 6.647086e-05
 [306,] 0.0003035063 0.0002151293 1.003401e-04
 [307,] 0.0002969284 0.0002151290 1.001556e-04
 [308,] 0.0001756717 0.0002154622 5.803598e-05
 [309,] 0.0002779205 0.0002155174 8.742215e-05
 [310,] 0.0002700978 0.0002155192 8.512977e-05
 [311,] 0.0002625839 0.0002151131 8.505202e-05
 [312,] 0.0002315463 0.0002151454 7.534192e-05
 [313,] 0.0002275904 0.0002150291 7.519287e-05
 [314,] 0.0001729508 0.0002153871 5.739449e-05
 [315,] 0.0002384898 0.0002151096 7.775371e-05
 [316,] 0.0002377822 0.0002151991 7.698591e-05
 [317,] 0.0002261482 0.0002150227 7.493253e-05
 [318,] 0.0002459123 0.0002150202 8.107683e-05
 [319,] 0.0002397658 0.0002151703 7.775579e-05
 [320,] 0.0002672595 0.0002151825 8.615282e-05
 [321,] 0.0002866950 0.0002150110 9.464200e-05
 [322,] 0.0002075382 0.0002154029 6.817473e-05
 [323,] 0.0001787528 0.0002151625 5.950416e-05
 [324,] 0.0001740090 0.0002151637 5.792066e-05
 [325,] 0.0001982106 0.0002153473 6.615434e-05
 [326,] 0.0002440418 0.0002150216 8.122348e-05
 [327,] 0.0002793815 0.0002150095 9.238216e-05
 [328,] 0.0001910045 0.0002151369 6.374724e-05
 [329,] 0.0001990068 0.0002152480 6.615259e-05
 [330,] 0.0001929547 0.0002155360 6.255813e-05
 [331,] 0.0001985611 0.0002154943 6.434527e-05
 [332,] 0.0001752747 0.0002150202 5.847646e-05
 [333,] 0.0001896386 0.0002154479 6.308461e-05
 [334,] 0.0002124783 0.0002157470 6.792046e-05
 [335,] 0.0001725522 0.0002150714 5.748358e-05
 [336,] 0.0002153756 0.0002156923 7.154384e-05
 [337,] 0.0001996574 0.0002159033 6.862446e-05
 [338,] 0.0001915390 0.0002154078 6.346322e-05
 [339,] 0.0001740892 0.0002151077 5.774851e-05
 [340,] 0.0001724350 0.0002153552 5.732158e-05
 [341,] 0.0001975795 0.0002156888 6.594243e-05
 [342,] 0.0002170316 0.0002157917 7.115348e-05
 [343,] 0.0002038776 0.0002157280 6.789816e-05
 [344,] 0.0001903993 0.0002151107 6.338046e-05
 [345,] 0.0002138010 0.0002157935 7.009429e-05
 [346,] 0.0001970984 0.0002154597 6.423446e-05
 [347,] 0.0001960328 0.0002155993 6.544766e-05
 [348,] 0.0002654494 0.0002158175 9.169945e-05
 [349,] 0.0002664040 0.0002157934 9.187122e-05
 [350,] 0.0001946778 0.0002153020 6.449760e-05
 [351,] 0.0001945530 0.0002152096 6.452640e-05
 [352,] 0.0002218627 0.0002158080 7.247558e-05
 [353,] 0.0002292856 0.0002154704 7.510557e-05
 [354,] 0.0002135934 0.0002157133 7.108335e-05
 [355,] 0.0002036658 0.0002150238 6.748321e-05
 [356,] 0.0002988452 0.0002151758 1.003704e-04
 [357,] 0.0002678709 0.0002152228 8.665717e-05
 [358,] 0.0001882618 0.0002153257 6.382575e-05
 [359,] 0.0002133520 0.0002156817 7.110102e-05
 [360,] 0.0001764377 0.0002149968 5.871644e-05
 [361,] 0.0001918315 0.0002150529 6.351451e-05
 [362,] 0.0001934165 0.0002164956 6.213126e-05
 [363,] 0.0001764744 0.0002153594 5.849769e-05
 [364,] 0.0002192497 0.0002151555 7.273808e-05
 [365,] 0.0002504640 0.0002152691 8.232824e-05
 [366,] 0.0001895519 0.0002155571 6.291219e-05
 [367,] 0.0001916036 0.0002152397 6.391148e-05
 [368,] 0.0002753387 0.0002153968 9.273671e-05
 [369,] 0.0001917222 0.0002152553 6.403486e-05
 [370,] 0.0002537140 0.0002156802 8.453391e-05
 [371,] 0.0002685599 0.0002158302 9.243017e-05
 [372,] 0.0002110700 0.0002153250 7.016756e-05
 [373,] 0.0002100694 0.0002152692 7.004675e-05
 [374,] 0.0002332273 0.0002158180 7.973398e-05
 [375,] 0.0002366826 0.0002157659 8.068133e-05
 [376,] 0.0002322237 0.0002153792 7.657211e-05
 [377,] 0.0002289221 0.0002152970 7.742408e-05
 [378,] 0.0002288777 0.0002155850 7.457640e-05
 [379,] 0.0002325726 0.0002157791 7.925185e-05
 [380,] 0.0001883985 0.0002152467 6.270971e-05
 [381,] 0.0002220372 0.0002158576 7.570951e-05
 [382,] 0.0001885962 0.0002152506 6.279827e-05
 [383,] 0.0002116492 0.0002155421 7.181008e-05
 [384,] 0.0002274391 0.0002157799 7.739645e-05
 [385,] 0.0002345082 0.0002156239 7.923142e-05
 [386,] 0.0002328489 0.0002152984 7.875897e-05
 [387,] 0.0002289940 0.0002153571 7.577036e-05
 [388,] 0.0002252711 0.0002153685 7.574296e-05
 [389,] 0.0002514251 0.0002153004 8.315970e-05
 [390,] 0.0002155345 0.0002152714 7.203554e-05
 [391,] 0.0002024255 0.0002157006 6.747111e-05
 [392,] 0.0002078481 0.0002151038 6.878206e-05
 [393,] 0.0002234263 0.0002156581 7.448172e-05
 [394,] 0.0002421397 0.0002150154 8.094416e-05
 [395,] 0.0002292134 0.0002153732 7.561879e-05
 [396,] 0.0002356329 0.0002153916 7.753577e-05
 [397,] 0.0001894965 0.0002150221 6.310085e-05
 [398,] 0.0002402249 0.0002150233 8.071187e-05
 [399,] 0.0002071277 0.0002151124 6.862819e-05
 [400,] 0.0002390588 0.0002152118 7.953228e-05
 [401,] 0.0002059714 0.0002157772 6.984074e-05
 [402,] 0.0002223419 0.0002156621 7.390073e-05
 [403,] 0.0002438978 0.0002150332 8.092656e-05
 [404,] 0.0002305260 0.0002153516 7.608569e-05
 [405,] 0.0002655283 0.0002149795 8.815317e-05
 [406,] 0.0002239837 0.0002153347 7.418941e-05
 [407,] 0.0002272319 0.0002156883 7.692262e-05
 [408,] 0.0002126296 0.0002155238 7.124689e-05
 [409,] 0.0001881713 0.0002152240 6.256887e-05
 [410,] 0.0002379234 0.0002157796 7.775056e-05
 [411,] 0.0002907798 0.0002157579 1.020277e-04
 [412,] 0.0003104155 0.0002154233 1.090835e-04
 [413,] 0.0002071033 0.0002152860 6.808855e-05
 [414,] 0.0002124579 0.0002156828 7.092408e-05
 [415,] 0.0001974862 0.0002152876 6.507448e-05
 [416,] 0.0002139897 0.0002157029 7.122225e-05
 [417,] 0.0002579262 0.0002157077 9.114553e-05
 [418,] 0.0002003836 0.0002151981 6.648624e-05
 [419,] 0.0002616501 0.0002150496 8.528811e-05
 [420,] 0.0002992544 0.0002158241 1.073387e-04
 [421,] 0.0002010596 0.0002156640 6.677476e-05
 [422,] 0.0002089267 0.0002152059 6.995633e-05
 [423,] 0.0002079469 0.0002150204 6.855703e-05
 [424,] 0.0002005140 0.0002153636 6.643789e-05
 [425,] 0.0001987930 0.0002156260 6.533129e-05
 [426,] 0.0002594262 0.0002158041 8.102523e-05
 [427,] 0.0001817294 0.0002153556 6.036958e-05
 [428,] 0.0002863329 0.0002156995 1.017888e-04
 [429,] 0.0001995013 0.0002156654 6.547774e-05
 [430,] 0.0002025442 0.0002150082 6.697456e-05
 [431,] 0.0002001951 0.0002158891 6.543533e-05
 [432,] 0.0002203688 0.0002154898 7.591058e-05
 [433,] 0.0002247737 0.0002152625 7.397825e-05
 [434,] 0.0001963457 0.0002151846 6.530187e-05
 [435,] 0.0001954327 0.0002151870 6.499264e-05
 [436,] 0.0001955033 0.0002152539 6.479320e-05
 [437,] 0.0002704446 0.0002154122 9.435803e-05
 [438,] 0.0002106442 0.0002156979 7.013168e-05
 [439,] 0.0002706016 0.0002154439 9.458985e-05
 [440,] 0.0001783656 0.0002163055 6.085519e-05
 [441,] 0.0001905794 0.0002159058 6.561030e-05
 [442,] 0.0002002326 0.0002162561 6.539093e-05
 [443,] 0.0002041360 0.0002151619 6.762844e-05
 [444,] 0.0002129672 0.0002157058 7.098634e-05
 [445,] 0.0002028799 0.0002158511 6.682335e-05
 [446,] 0.0002863835 0.0002153288 9.961859e-05
 [447,] 0.0001995533 0.0002154534 6.604168e-05
 [448,] 0.0002050322 0.0002160351 6.716165e-05
 [449,] 0.0001976775 0.0002164585 6.442732e-05
 [450,] 0.0002383080 0.0002149824 7.910035e-05
 [451,] 0.0002000193 0.0002151559 6.700999e-05
 [452,] 0.0001968544 0.0002155323 6.444038e-05
 [453,] 0.0001946277 0.0002166070 6.412712e-05
 [454,] 0.0002360469 0.0002150708 7.697540e-05
 [455,] 0.0002156754 0.0002157657 7.234607e-05
 [456,] 0.0001830862 0.0002151992 6.112789e-05
 [457,] 0.0001976422 0.0002163227 6.803372e-05
 [458,] 0.0001901019 0.0002154469 6.318785e-05
 [459,] 0.0001740870 0.0002151575 5.786077e-05
 [460,] 0.0001733112 0.0002151857 5.776046e-05
 [461,] 0.0001826256 0.0002169078 6.083027e-05
 [462,] 0.0001745278 0.0002152543 5.788313e-05
 [463,] 0.0002090962 0.0002157252 7.157913e-05
 [464,] 0.0001924173 0.0002155999 6.440577e-05
 [465,] 0.0001747350 0.0002154558 5.820925e-05
 [466,] 0.0001749120 0.0002156667 5.804495e-05
 [467,] 0.0001765972 0.0002153052 5.910850e-05
 [468,] 0.0002157736 0.0002169734 7.444408e-05
 [469,] 0.0002081844 0.0002157036 6.938070e-05
 [470,] 0.0002123070 0.0002152898 7.107236e-05
 [471,] 0.0002419275 0.0002155282 7.964983e-05
 [472,] 0.0002435897 0.0002156000 7.938664e-05
 [473,] 0.0002150485 0.0002157742 7.137481e-05
 [474,] 0.0003145306 0.0002160345 9.766713e-05
 [475,] 0.0002105077 0.0002151479 7.009532e-05
 [476,] 0.0003598254 0.0002160012 1.107379e-04
 [477,] 0.0002927907 0.0002171339 8.707314e-05
 [478,] 0.0002107657 0.0002153680 7.036772e-05
 [479,] 0.0003524508 0.0002160018 1.089891e-04
 [480,] 0.0002104550 0.0002153300 7.015746e-05
 [481,] 0.0001755717 0.0002168189 5.763998e-05
 [482,] 0.0002103418 0.0002153222 7.006413e-05
 [483,] 0.0002103842 0.0002153157 7.009161e-05
 [484,] 0.0002195843 0.0002154228 7.269941e-05
 [485,] 0.0001983276 0.0002156850 6.610218e-05
 [486,] 0.0002279714 0.0002154895 7.646442e-05
 [487,] 0.0002171850 0.0002152745 7.280631e-05
 [488,] 0.0001902913 0.0002156668 6.290085e-05
 [489,] 0.0001851420 0.0002153769 6.108849e-05
 [490,] 0.0001836819 0.0002158965 5.960840e-05
 [491,] 0.0001940875 0.0002151867 6.453381e-05
 [492,] 0.0001969235 0.0002151107 6.504339e-05
 [493,] 0.0002673694 0.0002153322 8.598492e-05
 [494,] 0.0001985953 0.0002151116 6.558520e-05
 [495,] 0.0002050497 0.0002156674 6.842383e-05
 [496,] 0.0001780742 0.0002155788 5.931479e-05
 [497,] 0.0002612107 0.0002152968 8.431108e-05
 [498,] 0.0001874077 0.0002154101 6.140909e-05
 [499,] 0.0002760956 0.0002155490 8.742001e-05
 [500,] 0.0001935733 0.0002154271 6.318059e-05
 [501,] 0.0002664127 0.0002152920 8.717879e-05
 [502,] 0.0001915305 0.0002151556 6.311593e-05
 [503,] 0.0001937535 0.0002154032 6.549793e-05
 [504,] 0.0001826910 0.0002154792 6.081200e-05
 [505,] 0.0001918595 0.0002151162 6.345494e-05
 [506,] 0.0002022129 0.0002156654 6.744589e-05
 [507,] 0.0002000812 0.0002157013 6.667670e-05
 [508,] 0.0001986999 0.0002153632 6.776894e-05
 [509,] 0.0002614211 0.0002152343 8.692515e-05
 [510,] 0.0001739208 0.0002151302 5.777465e-05
 [511,] 0.0001840303 0.0002151631 6.116523e-05
 [512,] 0.0001863402 0.0002153007 6.158937e-05
 [513,] 0.0001832222 0.0002153601 6.070647e-05
 [514,] 0.0001749664 0.0002152538 5.851352e-05
 [515,] 0.0001834759 0.0002151618 6.099748e-05
 [516,] 0.0001741449 0.0002152888 5.812675e-05
 [517,] 0.0001744784 0.0002152111 5.829154e-05
 [518,] 0.0001854770 0.0002159124 6.108554e-05
 [519,] 0.0001739623 0.0002150833 5.797286e-05
 [520,] 0.0001864337 0.0002154664 6.146610e-05
 [521,] 0.0001780971 0.0002154871 5.916127e-05
 [522,] 0.0001753054 0.0002154879 5.839487e-05
 [523,] 0.0001837110 0.0002153217 6.116837e-05
 [524,] 0.0001754514 0.0002150838 5.855446e-05
 [525,] 0.0001996639 0.0002156695 6.664215e-05
 [526,] 0.0001851112 0.0002161194 6.276096e-05
 [527,] 0.0002124104 0.0002156084 7.058648e-05
 [528,] 0.0001748867 0.0002150810 5.803984e-05
 [529,] 0.0001778099 0.0002152252 5.912641e-05
 [530,] 0.0001909825 0.0002156314 6.197993e-05
 [531,] 0.0002053578 0.0002157834 6.826405e-05
 [532,] 0.0001941806 0.0002152788 6.479458e-05
 [533,] 0.0001972401 0.0002156491 6.602066e-05
 [534,] 0.0002027381 0.0002157810 6.753825e-05
 [535,] 0.0002016143 0.0002157357 6.678999e-05
 [536,] 0.0002061930 0.0002157865 6.786491e-05
 [537,] 0.0002011125 0.0002150111 6.665448e-05
 [538,] 0.0002035440 0.0002157833 6.754830e-05
 [539,] 0.0001822916 0.0002158152 6.053908e-05
 [540,] 0.0001722614 0.0002156535 5.746705e-05
 [541,] 0.0002028552 0.0002157692 6.697023e-05
 [542,] 0.0001749068 0.0002157090 5.792598e-05
 [543,] 0.0002041203 0.0002155246 6.759201e-05
 [544,] 0.0002022599 0.0002155103 6.703785e-05
 [545,] 0.0002013401 0.0002155102 6.678866e-05
 [546,] 0.0001860549 0.0002152519 6.148623e-05
 [547,] 0.0001868309 0.0002153057 6.169274e-05
 [548,] 0.0001862673 0.0002153932 6.148891e-05
 [549,] 0.0001883212 0.0002155018 6.191154e-05
 [550,] 0.0002149482 0.0002156725 7.170116e-05
 [551,] 0.0001931316 0.0002160076 6.289163e-05
 [552,] 0.0002157569 0.0002156747 7.200760e-05
 [553,] 0.0002125320 0.0002166446 6.706812e-05
 [554,] 0.0002028356 0.0002165086 6.459091e-05
 [555,] 0.0002086148 0.0002168169 6.580838e-05
 [556,] 0.0002012581 0.0002160971 6.510890e-05
 [557,] 0.0002138225 0.0002157078 7.099097e-05
 [558,] 0.0002029133 0.0002159061 6.822229e-05
 [559,] 0.0001926590 0.0002150519 6.429293e-05
 [560,] 0.0002041180 0.0002166943 6.479879e-05
 [561,] 0.0002054821 0.0002166241 6.575647e-05
 [562,] 0.0002085792 0.0002157828 6.893265e-05
 [563,] 0.0002081536 0.0002156476 6.877528e-05
 [564,] 0.0001952950 0.0002151406 6.454183e-05
 [565,] 0.0002026904 0.0002158296 6.826622e-05
 [566,] 0.0002060247 0.0002156441 6.821595e-05
 [567,] 0.0001971028 0.0002164404 6.405837e-05
 [568,] 0.0001987791 0.0002162533 6.492368e-05
 [569,] 0.0002048646 0.0002157453 6.793436e-05
 [570,] 0.0002077830 0.0002153613 6.768664e-05
 [571,] 0.0002061312 0.0002162492 7.015949e-05
 [572,] 0.0002158675 0.0002156921 7.216119e-05
 [573,] 0.0002042913 0.0002157421 6.777326e-05
 [574,] 0.0001990265 0.0002155249 6.650253e-05
 [575,] 0.0002045697 0.0002155813 7.000520e-05
 [576,] 0.0002053816 0.0002156261 6.768848e-05
 [577,] 0.0002160410 0.0002156509 7.178323e-05
 [578,] 0.0001941554 0.0002150462 6.417563e-05
 [579,] 0.0001916744 0.0002151872 6.304473e-05
 [580,] 0.0002117471 0.0002158585 7.325683e-05
 [581,] 0.0001993167 0.0002157021 6.634123e-05
 [582,] 0.0002057900 0.0002154291 6.998396e-05
 [583,] 0.0001902247 0.0002150744 6.287155e-05
 [584,] 0.0001852445 0.0002154744 6.164541e-05
 [585,] 0.0001899488 0.0002153439 6.290706e-05
 [586,] 0.0001913428 0.0002150082 6.360499e-05
 [587,] 0.0001900723 0.0002150100 6.325128e-05
 [588,] 0.0001873118 0.0002154931 6.239056e-05
 [589,] 0.0002088387 0.0002160654 7.240292e-05
 [590,] 0.0001858938 0.0002154767 6.182871e-05
 [591,] 0.0001917766 0.0002167057 6.468522e-05
 [592,] 0.0001930590 0.0002150338 6.416153e-05
 [593,] 0.0002159416 0.0002155296 7.093621e-05
 [594,] 0.0001887473 0.0002153450 6.292897e-05
 [595,] 0.0002171675 0.0002154357 7.176723e-05
 [596,] 0.0002307524 0.0002152622 7.627771e-05
 [597,] 0.0002399987 0.0002156231 7.920451e-05
 [598,] 0.0001859992 0.0002155592 6.178422e-05
 [599,] 0.0001862315 0.0002155528 6.183552e-05
 [600,] 0.0002320586 0.0002151579 7.873277e-05
 [601,] 0.0002280580 0.0002151502 7.727347e-05
 [602,] 0.0001864490 0.0002156334 6.184978e-05
 [603,] 0.0001855065 0.0002156432 6.169438e-05
 [604,] 0.0002161054 0.0002156849 7.203761e-05
 [605,] 0.0001855980 0.0002156414 6.170064e-05
 [606,] 0.0002334197 0.0002153024 7.663159e-05
 [607,] 0.0002192817 0.0002150083 7.228214e-05
 [608,] 0.0002330529 0.0002152869 7.666955e-05
 [609,] 0.0001857239 0.0002156193 6.171074e-05
 [610,] 0.0002202826 0.0002150179 7.249542e-05
 [611,] 0.0001855284 0.0002156494 6.165541e-05
 [612,] 0.0002222617 0.0002150150 7.316142e-05
 [613,] 0.0002165609 0.0002154732 7.133247e-05
 [614,] 0.0002135892 0.0002157119 7.107883e-05
 [615,] 0.0002134460 0.0002157128 7.102978e-05
 [616,] 0.0002232553 0.0002152408 7.313972e-05
 [617,] 0.0001883958 0.0002158072 6.165147e-05
 [618,] 0.0002681312 0.0002152341 8.729871e-05
 [619,] 0.0002106684 0.0002156621 7.018455e-05
 [620,] 0.0002103713 0.0002156457 7.009611e-05
 [621,] 0.0001927605 0.0002160019 6.614003e-05
 [622,] 0.0001952390 0.0002164793 6.692464e-05
 [623,] 0.0001987859 0.0002154234 6.618693e-05
 [624,] 0.0001953029 0.0002165736 6.703591e-05
 [625,] 0.0002380881 0.0002154116 7.939311e-05
 [626,] 0.0002104610 0.0002156671 7.014670e-05
 [627,] 0.0002031737 0.0002155288 6.850280e-05
 [628,] 0.0002325821 0.0002154105 7.733617e-05
 [629,] 0.0002049870 0.0002156970 6.829915e-05
 [630,] 0.0002163534 0.0002154330 7.252885e-05
 [631,] 0.0001722770 0.0002151507 5.726170e-05
 [632,] 0.0002101468 0.0002155747 6.995686e-05
 [633,] 0.0002286852 0.0002161371 7.983266e-05
 [634,] 0.0002173683 0.0002154437 7.296951e-05
 [635,] 0.0002153393 0.0002154622 7.250730e-05
 [636,] 0.0002114054 0.0002149931 7.061565e-05
 [637,] 0.0001869659 0.0002149964 6.240359e-05
 [638,] 0.0002157409 0.0002154456 7.238536e-05
 [639,] 0.0001726273 0.0002151349 5.738189e-05
 [640,] 0.0002101841 0.0002155732 6.995472e-05
 [641,] 0.0002295686 0.0002150513 7.676166e-05
 [642,] 0.0002005282 0.0002155846 6.710634e-05
 [643,] 0.0002082529 0.0002152709 6.874114e-05
 [644,] 0.0001717977 0.0002154093 5.715503e-05
 [645,] 0.0001915743 0.0002151446 6.285376e-05
 [646,] 0.0002428407 0.0002150575 7.936125e-05
 [647,] 0.0002415852 0.0002150025 7.977752e-05
 [648,] 0.0002097487 0.0002156092 7.039950e-05
 [649,] 0.0002384791 0.0002149894 7.966492e-05
 [650,] 0.0002102293 0.0002155738 6.996623e-05
 [651,] 0.0002441056 0.0002149977 8.082336e-05
 [652,] 0.0002359411 0.0002150692 7.920912e-05
 [653,] 0.0002069300 0.0002156479 6.917308e-05
 [654,] 0.0002103296 0.0002155805 6.999867e-05
 [655,] 0.0002048701 0.0002157085 6.852658e-05
 [656,] 0.0002018980 0.0002157836 6.764586e-05
 [657,] 0.0002104060 0.0002155852 7.001360e-05
 [658,] 0.0002297660 0.0002157427 7.732966e-05
 [659,] 0.0002412498 0.0002149967 7.996539e-05
 [660,] 0.0001717829 0.0002151180 5.715049e-05
 [661,] 0.0002164155 0.0002154323 7.253035e-05
 [662,] 0.0002041890 0.0002157093 6.828849e-05
 [663,] 0.0002042452 0.0002157084 6.830465e-05
 [664,] 0.0001731022 0.0002151648 5.743160e-05
 [665,] 0.0002187671 0.0002157371 7.342323e-05
 [666,] 0.0002024917 0.0002157805 6.760893e-05
 [667,] 0.0002002477 0.0002156914 6.657181e-05
 [668,] 0.0002107571 0.0002155774 7.016807e-05
 [669,] 0.0002046227 0.0002157084 6.843856e-05
 [670,] 0.0001936939 0.0002151245 6.495451e-05
 [671,] 0.0002106730 0.0002155715 7.015964e-05
 [672,] 0.0002044151 0.0002157156 6.843976e-05
 [673,] 0.0001960595 0.0002151377 6.584172e-05
 [674,] 0.0002035370 0.0002157117 6.810767e-05
 [675,] 0.0002278923 0.0002151728 7.649613e-05
 [676,] 0.0002028866 0.0002150590 6.786536e-05
 [677,] 0.0001911063 0.0002150963 6.336555e-05
 [678,] 0.0001809697 0.0002151377 5.993068e-05
 [679,] 0.0001856589 0.0002152827 6.154458e-05
 [680,] 0.0002356028 0.0002154294 7.937953e-05
 [681,] 0.0001865047 0.0002155214 6.267988e-05
 [682,] 0.0001844562 0.0002163207 6.310550e-05
 [683,] 0.0002625047 0.0002151808 8.875787e-05
 [684,] 0.0002553347 0.0002150835 8.435538e-05
 [685,] 0.0001867744 0.0002155427 6.281837e-05
 [686,] 0.0002076829 0.0002157027 6.929206e-05
 [687,] 0.0002468731 0.0002150589 8.289741e-05
 [688,] 0.0002105261 0.0002156023 7.002474e-05
 [689,] 0.0002257963 0.0002154572 7.523471e-05
 [690,] 0.0002561997 0.0002151673 8.640156e-05
 [691,] 0.0002595900 0.0002150379 8.669264e-05
 [692,] 0.0002993095 0.0002150893 9.877920e-05
 [693,] 0.0002147362 0.0002153218 7.041736e-05
 [694,] 0.0002101497 0.0002155986 6.993940e-05
 [695,] 0.0002102105 0.0002156040 6.994967e-05
 [696,] 0.0002512146 0.0002150435 8.405570e-05
 [697,] 0.0002105091 0.0002155837 7.009823e-05
 [698,] 0.0002652634 0.0002150235 8.873940e-05
 [699,] 0.0001919460 0.0002151862 6.454543e-05
 [700,] 0.0001893641 0.0002182226 5.988136e-05
 [701,] 0.0002098388 0.0002156725 7.176181e-05
 [702,] 0.0002705732 0.0002150347 8.833997e-05
 [703,] 0.0002765930 0.0002150477 9.012293e-05
 [704,] 0.0002766366 0.0002150481 9.013772e-05
 [705,] 0.0002748176 0.0002150275 8.982181e-05
 [706,] 0.0002087103 0.0002153231 6.935356e-05
 [707,] 0.0002370094 0.0002157061 7.975533e-05
 [708,] 0.0002379750 0.0002155487 7.757474e-05
 [709,] 0.0002385936 0.0002155446 7.778539e-05
 [710,] 0.0002401270 0.0002155447 7.825798e-05
 [711,] 0.0002269651 0.0002153540 7.291784e-05
 [712,] 0.0002263851 0.0002158391 7.156510e-05
 [713,] 0.0003643597 0.0002153090 1.147890e-04
 [714,] 0.0002750979 0.0002160911 8.462835e-05
 [715,] 0.0002190401 0.0002160040 7.511927e-05
 [716,] 0.0003472553 0.0002160331 1.072168e-04
 [717,] 0.0004659232 0.0002150780 1.501696e-04
 [718,] 0.0003007801 0.0002153267 9.531120e-05
 [719,] 0.0002148607 0.0002153825 7.247209e-05
 [720,] 0.0005282567 0.0002155254 1.623181e-04
 [721,] 0.0002642415 0.0002157383 8.252137e-05
 [722,] 0.0002190873 0.0002159315 7.492640e-05
 [723,] 0.0002720034 0.0002161239 8.361724e-05
 [724,] 0.0002819512 0.0002162080 8.621602e-05
 [725,] 0.0004759039 0.0002150800 1.532993e-04
 [726,] 0.0005454090 0.0002154424 1.685883e-04
 [727,] 0.0002865703 0.0002160820 8.788009e-05
 [728,] 0.0002658650 0.0002159903 8.225480e-05
 [729,] 0.0004610904 0.0002150780 1.486420e-04
 [730,] 0.0002682155 0.0002160330 8.287155e-05
 [731,] 0.0001828747 0.0002152852 6.059428e-05
 [732,] 0.0001828676 0.0002152967 6.058497e-05
 [733,] 0.0002219454 0.0002158415 7.550359e-05
 [734,] 0.0002202048 0.0002159421 7.536312e-05
 [735,] 0.0002715454 0.0002159290 1.393024e-04
 [736,] 0.0002841510 0.0002161303 8.705399e-05
 [737,] 0.0007358784 0.0002156536 2.208672e-04
 [738,] 0.0003041784 0.0002155899 9.806924e-05
 [739,] 0.0002634482 0.0002156866 9.077562e-05
 [740,] 0.0002839336 0.0002153280 9.767115e-05
 [741,] 0.0002733921 0.0002160885 2.085165e-04
 [742,] 0.0003029518 0.0002157718 1.073671e-04
 [743,] 0.0003239040 0.0002158849 3.020839e-04
 [744,] 0.0002986796 0.0002156352 1.046354e-04
 [745,] 0.0004066331 0.0002159519 4.216455e-04
 [746,] 0.0002870865 0.0002156539 8.325797e-05
 [747,] 0.0002618895 0.0002161351 8.309349e-05
 [748,] 0.0002071243 0.0002165126 6.639296e-05
 [749,] 0.0002061882 0.0002166044 6.599740e-05
 [750,] 0.0002079707 0.0002165000 6.663438e-05
 [751,] 0.0006177802 0.0002153492 1.103743e-04
 [752,] 0.0002139192 0.0002157932 6.906974e-05
 [753,] 0.0002165265 0.0002157676 6.991879e-05
 [754,] 0.0002147705 0.0002157504 6.943896e-05
 [755,] 0.0005132724 0.0002158664 1.034309e-04
 [756,] 0.0001749576 0.0002151605 5.826938e-05
 [757,] 0.0001779443 0.0002151455 5.926826e-05
 [758,] 0.0002117114 0.0002156681 6.874698e-05
 [759,] 0.0001744613 0.0002152994 5.812274e-05
 [760,] 0.0002493408 0.0002155167 7.906775e-05
 [761,] 0.0002520761 0.0002152970 8.074862e-05
 [762,] 0.0005945147 0.0002152913 1.083975e-04
 [763,] 0.0002702825 0.0002152636 8.639375e-05
 [764,] 0.0002547497 0.0002155254 8.061037e-05
 [765,] 0.0002062191 0.0002157332 6.890414e-05
 [766,] 0.0002589042 0.0002153312 8.259473e-05
 [767,] 0.0001772906 0.0002151704 5.876075e-05
 [768,] 0.0002417129 0.0002152129 8.254536e-05
 [769,] 0.0001817705 0.0002166731 5.909751e-05
 [770,] 0.0001778131 0.0002169464 3.236461e-04
 [771,] 0.0001804234 0.0002164903 5.891340e-05
 [772,] 0.0001740776 0.0002152060 5.795635e-05
 [773,] 0.0002198602 0.0002157645 7.554709e-05
 [774,] 0.0001801009 0.0002161630 5.898949e-05
 [775,] 0.0002376762 0.0002162792 1.484138e-04
 [776,] 0.0001806284 0.0002163698 5.901712e-05
 [777,] 0.0001799689 0.0002161730 5.895085e-05
 [778,] 0.0001805771 0.0002161665 5.910656e-05
 [779,] 0.0001787611 0.0003050850 8.578837e-04
 [780,] 0.0001753012 0.0003327589 6.331952e-04
 [781,] 0.0001798231 0.0002162695 5.886738e-05
 [782,] 0.0002145914 0.0002156916 7.147129e-05
 [783,] 0.0002494517 0.0002156789 8.234864e-05
 [784,] 0.0001741604 0.0013570990 1.364380e-03
 [785,] 0.0001726503 0.0006310187 5.811957e-04
 [786,] 0.0001722991 0.0002153445 6.699908e-05
 [787,] 0.0002298775 0.0002159578 8.120611e-05
 [788,] 0.0002344818 0.0002159629 9.564662e-05
 [789,] 0.0002314621 0.0002158172 7.971494e-05
 [790,] 0.0002257310 0.0002157006 7.449911e-05
 [791,] 0.0002386852 0.0002158400 8.957047e-05
 [792,] 0.0001858164 0.0002163720 6.028450e-05
 [793,] 0.0001722009 0.0002154636 7.668843e-05
 [794,] 0.0002042478 0.0002165767 6.858082e-05
 [795,] 0.0002336069 0.0002160339 1.028895e-04
 [796,] 0.0002381224 0.0002160217 1.180001e-04
 [797,] 0.0002416068 0.0002159456 1.148776e-04
 [798,] 0.0002404019 0.0002159935 1.214300e-04
 [799,] 0.0001942903 0.0002164526 6.575283e-05
 [800,] 0.0001742329 0.0002151174 5.802844e-05
 [801,] 0.0002061818 0.0002155839 6.871775e-05
 [802,] 0.0001864920 0.0002165079 6.041641e-05
 [803,] 0.0002403899 0.0002158907 1.025177e-04
 [804,] 0.0002080393 0.0002155820 7.182341e-05
 [805,] 0.0002042623 0.0002153782 6.808433e-05
 [806,] 0.0001900181 0.0002160347 6.402550e-05
 [807,] 0.0001957385 0.0002161018 6.553162e-05
 [808,] 0.0001979489 0.0002161518 6.692837e-05
 [809,] 0.0001759428 0.0003074629 5.795893e-05
 [810,] 0.0001752278 0.0004247978 5.790503e-05
 [811,] 0.0001975929 0.0002161221 6.669055e-05
 [812,] 0.0001769248 0.0002174750 5.786177e-05
 [813,] 0.0002106765 0.0002155034 7.062233e-05
 [814,] 0.0001974192 0.0002161235 6.664262e-05
 [815,] 0.0001752389 0.0003198360 5.790944e-05
 [816,] 0.0002299040 0.0002155989 7.497196e-05
 [817,] 0.0001942551 0.0002166372 6.293964e-05
 [818,] 0.0001723096 0.0002151633 5.725186e-05
 [819,] 0.0002150805 0.0002156733 7.100893e-05
 [820,] 0.0001756687 0.0004041115 5.792575e-05
 [821,] 0.0001871172 0.0002191305 6.096058e-05
 [822,] 0.0001747031 0.0004493436 5.791248e-05
 [823,] 0.0001786128 0.0002160075 5.855558e-05
 [824,] 0.0002134745 0.0002150930 7.014917e-05
 [825,] 0.0002299447 0.0002151740 7.695226e-05
 [826,] 0.0002288253 0.0002151964 7.681739e-05
 [827,] 0.0001978243 0.0002160242 6.673171e-05
 [828,] 0.0002050476 0.0002154675 6.827793e-05
 [829,] 0.0001750427 0.0002151738 5.999205e-05
 [830,] 0.0001969414 0.0002159857 6.629159e-05
 [831,] 0.0002250413 0.0002156803 7.279118e-05
 [832,] 0.0001966160 0.0002159856 6.614611e-05
 [833,] 0.0001971909 0.0002159890 6.640864e-05
 [834,] 0.0002191035 0.0002151887 7.147237e-05
 [835,] 0.0001969477 0.0002159860 6.629636e-05
 [836,] 0.0001969743 0.0002159717 6.629365e-05
 [837,] 0.0001934685 0.0002160498 6.488997e-05
 [838,] 0.0006826303 0.0002160198 2.079518e-03
 [839,] 0.0006865459 0.0002158808 1.789818e-03
 [840,] 0.0002061224 0.0002154827 6.851529e-05
 [841,] 0.0017397422 0.0002153121 1.093525e-04
 [842,] 0.0002063017 0.0002154795 6.857409e-05
 [843,] 0.0002059126 0.0002154978 6.842733e-05
 [844,] 0.0021760585 0.0002159391 6.692618e-03
 [845,] 0.0006248496 0.0002155093 9.544157e-05
 [846,] 0.0024877710 0.0002156968 5.401992e-03
 [847,] 0.0001733412 0.0002780922 7.240384e-05
 [848,] 0.0023940534 0.0002157513 5.613945e-03
 [849,] 0.0025767625 0.0002157600 6.118573e-03
 [850,] 0.0001769972 0.0002152528 1.054367e-04
 [851,] 0.0003430741 0.0002157312 8.634162e-05
 [852,] 0.0022374617 0.0002157164 4.882072e-03
 [853,] 0.0001995596 0.0002157937 6.668516e-05
 [854,] 0.0004524686 0.0002155024 9.124356e-05
 [855,] 0.0005788722 0.0002158673 9.229137e-05
 [856,] 0.0002164811 0.0002156717 7.206965e-05
 [857,] 0.0019990618 0.0002160017 6.624967e-03
 [858,] 0.0028811788 0.0002160183 9.926845e-03
 [859,] 0.0027814470 0.0002159891 9.234048e-03
 [860,] 0.0029028473 0.0002159904 9.668049e-03
 [861,] 0.0030592810 0.0002160059 1.040621e-02
 [862,] 0.0031204010 0.0002159932 1.046014e-02
 [863,] 0.0019202010 0.0002156552 3.956822e-03
 [864,] 0.0002054158 0.0002154656 6.832601e-05
 [865,] 0.0001777970 0.0002156967 1.133340e-04
 [866,] 0.0002050870 0.0002155188 6.820109e-05
 [867,] 0.0017045177 0.0002159681 5.433056e-03
 [868,] 0.0014679648 0.0002159819 4.629566e-03
 [869,] 0.0004177555 0.0002151557 8.896632e-05
 [870,] 0.0006409913 0.0002156701 9.405074e-05
 [871,] 0.0002049870 0.0002154818 6.818169e-05
 [872,] 0.0001825361 0.0002166958 6.211296e-05
 [873,] 0.0002053582 0.0002154796 6.827477e-05
 [874,] 0.0001970252 0.0002158097 6.570369e-05
 [875,] 0.0001799847 0.0002153414 1.684221e-04
 [876,] 0.0001737238 0.0002171903 5.780198e-05
 [877,] 0.0002102654 0.0002158078 7.120992e-05
 [878,] 0.0001928617 0.0002153418 1.941550e-04
 [879,] 0.0001918270 0.0002153630 6.298359e-05
 [880,] 0.0003728485 0.0002150294 8.886715e-05
 [881,] 0.0027274439 0.0002160191 9.471710e-03
 [882,] 0.0002270163 0.0002156813 7.555817e-05
 [883,] 0.0035976972 0.0002158716 9.822022e-03
 [884,] 0.0009127499 0.0002155427 1.280416e-04
 [885,] 0.0001738618 0.0002302755 5.770057e-05
 [886,] 0.0002086821 0.0002158405 7.069973e-05
 [887,] 0.0029617716 0.0002160127 1.024321e-02
 [888,] 0.0005190948 0.0002155439 9.425884e-05
 [889,] 0.0030538780 0.0002159200 9.413891e-03
 [890,] 0.0003476143 0.0002157852 8.725638e-05
 [891,] 0.0031085427 0.0002159107 9.479073e-03
 [892,] 0.0030719147 0.0002159296 9.593942e-03
 [893,] 0.0030656580 0.0002159128 9.369470e-03
 [894,] 0.0030361888 0.0002159540 9.777439e-03
 [895,] 0.0001741396 0.0002168916 5.770287e-05
 [896,] 0.0031087614 0.0002159677 1.019273e-02
 [897,] 0.0002548200 0.0002151427 8.295472e-05
 [898,] 0.0027054264 0.0002159505 8.638781e-03
 [899,] 0.0001740886 0.0002312053 5.770468e-05
 [900,] 0.0027996404 0.0002159476 8.918555e-03
 [901,] 0.0002068448 0.0002158267 6.996746e-05
 [902,] 0.0028385036 0.0002159826 9.450388e-03
 [903,] 0.0026607215 0.0002159230 8.029922e-03
 [904,] 0.0029593667 0.0002159807 9.843769e-03
 [905,] 0.0029891130 0.0002159760 9.890504e-03
 [906,] 0.0006775200 0.0002157871 9.537697e-05
 [907,] 0.0030729884 0.0002159732 1.014126e-02
 [908,] 0.0029865538 0.0002159784 9.910015e-03
 [909,] 0.0002600467 0.0002153122 8.242965e-05
 [910,] 0.0027097124 0.0002159796 8.971321e-03
 [911,] 0.0002049285 0.0002154786 6.817514e-05
 [912,] 0.0027876697 0.0002159934 9.398908e-03
 [913,] 0.0004378098 0.0002154008 8.792674e-05
 [914,] 0.0004367790 0.0002152964 8.845558e-05
 [915,] 0.0029528233 0.0002159767 9.773795e-03
 [916,] 0.0038351612 0.0002158999 1.159951e-02
 [917,] 0.0002049456 0.0002157630 6.849374e-05
 [918,] 0.0032678189 0.0002161591 1.347697e-02
 [919,] 0.0030245973 0.0002155040 4.829002e-03
 [920,] 0.0028916709 0.0002159825 9.633438e-03
 [921,] 0.0029864228 0.0002159880 1.002788e-02
 [922,] 0.0027198829 0.0002159857 9.075611e-03
 [923,] 0.0002048088 0.0002154623 6.816150e-05
 [924,] 0.0028278070 0.0002159881 9.472795e-03
 [925,] 0.0025849818 0.0002159975 8.711468e-03
 [926,] 0.0023452132 0.0002159054 6.758966e-03
 [927,] 0.0026742544 0.0002160291 9.092779e-03
 [928,] 0.0026718978 0.0002160748 9.584873e-03
 [929,] 0.0002047498 0.0002154692 6.813583e-05
 [930,] 0.0002447469 0.0002150450 8.093942e-05
 [931,] 0.0002848844 0.0002150510 8.592509e-05
 [932,] 0.0001770492 0.0002163903 1.986612e-04
 [933,] 0.0001716321 0.0002153955 1.143527e-04
 [934,] 0.0005677709 0.0002154283 7.010338e-04
 [935,] 0.0001809091 0.0002160243 6.104274e-05
 [936,] 0.0006469002 0.0002154107 7.780623e-04
 [937,] 0.0007054374 0.0002153418 7.173640e-04
 [938,] 0.0002167433 0.0002156597 7.175615e-05
 [939,] 0.0007170550 0.0002158201 1.553703e-03
 [940,] 0.0007745561 0.0002155135 1.094900e-03
 [941,] 0.0002179198 0.0002154844 7.214454e-05
 [942,] 0.0002240225 0.0002155081 7.364843e-05
 [943,] 0.0002283437 0.0002156862 7.658108e-05
 [944,] 0.0007627333 0.0002155037 1.062635e-03
 [945,] 0.0002330270 0.0002157520 7.901098e-05
 [946,] 0.0002424123 0.0002150919 8.039106e-05
 [947,] 0.0006009430 0.0002155576 8.991428e-04
 [948,] 0.0001732061 0.0002156304 5.724629e-05
 [949,] 0.0002170364 0.0002154970 7.183689e-05
 [950,] 0.0001734331 0.0002171323 5.761211e-05
 [951,] 0.0002176297 0.0002155219 7.191113e-05
 [952,] 0.0002509993 0.0002151208 8.314253e-05
 [953,] 0.0001734050 0.0002172064 5.761964e-05
 [954,] 0.0002481535 0.0002150946 8.254624e-05
 [955,] 0.0008235934 0.0002155528 1.244519e-03
 [956,] 0.0002074220 0.0002157597 6.942705e-05
 [957,] 0.0001729205 0.0002169599 5.778328e-05
 [958,] 0.0010565217 0.0002156811 1.934029e-03
 [959,] 0.0001965521 0.0002172716 6.227608e-05
 [960,] 0.0002221023 0.0002156549 7.353093e-05
 [961,] 0.0001863669 0.0002154255 6.218723e-05
 [962,] 0.0007153496 0.0002157576 9.717249e-05
 [963,] 0.0006846401 0.0002157759 9.503427e-05
 [964,] 0.0003688152 0.0002152069 8.821015e-05
 [965,] 0.0002024712 0.0002160570 2.004255e-04
 [966,] 0.0001901627 0.0002171653 6.076210e-05
 [967,] 0.0010748835 0.0002155046 1.508424e-03
 [968,] 0.0010627633 0.0002154501 1.347495e-03
 [969,] 0.0002139565 0.0002155423 7.078236e-05
 [970,] 0.0007113609 0.0002152416 9.631918e-05
 [971,] 0.0016936022 0.0002154877 1.093802e-04
 [972,] 0.0009159934 0.0002155717 1.413756e-03
 [973,] 0.0010648537 0.0002155689 1.644678e-03
 [974,] 0.0010119538 0.0002154036 1.179308e-03
 [975,] 0.0009543782 0.0002154139 1.129135e-03
 [976,] 0.0013467347 0.0002155643 1.047758e-04
 [977,] 0.0002116763 0.0002157226 7.047985e-05
 [978,] 0.0029241682 0.0002157813 2.511174e-04
 [979,] 0.0002119580 0.0002157549 7.017886e-05
 [980,] 0.0057595497 0.0002150132 5.834594e-04
 [981,] 0.0002157203 0.0002155115 7.119744e-05
 [982,] 0.0051725686 0.0002157941 1.047377e-02
 [983,] 0.0059839593 0.0002158823 1.479716e-02
 [984,] 0.0037607486 0.0002155833 5.914313e-04
 [985,] 0.0049539237 0.0002161488 1.715736e-02
 [986,] 0.0001915792 0.0002159043 6.516916e-05
 [987,] 0.0049327792 0.0002160787 1.482683e-02
 [988,] 0.0001748895 0.0002159063 5.840223e-05
 [989,] 0.0055384884 0.0002158854 1.265890e-02
 [990,] 0.0001753396 0.0002159252 5.795303e-05
 [991,] 0.0041779755 0.0002157029 2.234947e-03
 [992,] 0.0042618347 0.0002150104 4.485951e-04
 [993,] 0.0035900782 0.0002155736 6.724702e-04
 [994,] 0.0034173595 0.0002157119 4.826883e-04
 [995,] 0.0059978678 0.0002158976 1.510486e-02
 [996,] 0.0002083084 0.0002150550 6.931894e-05
 [997,] 0.0001750616 0.0002158763 5.859145e-05
 [998,] 0.0002186650 0.0002157939 7.226629e-05
 [999,] 0.0002085492 0.0002150506 6.938938e-05
[1000,] 0.0032900214 0.0002155729 6.067435e-04
[1001,] 0.0002086151 0.0002150586 6.946839e-05
[1002,] 0.0046887793 0.0002160585 1.371989e-02
[1003,] 0.0001975427 0.0002155264 6.572296e-05
[1004,] 0.0002150296 0.0002155353 7.095143e-05
[1005,] 0.0001765810 0.0002158602 5.931878e-05
[1006,] 0.0002146028 0.0002156756 7.166237e-05
[1007,] 0.0001756840 0.0002159672 5.895305e-05
[1008,] 0.0002131419 0.0002156810 7.063457e-05
[1009,] 0.0055186758 0.0002158520 1.304492e-02
[1010,] 0.0001862590 0.0002156281 6.237983e-05
[1011,] 0.0001843246 0.0002162089 6.235435e-05
[1012,] 0.0002144784 0.0002155045 7.085820e-05
[1013,] 0.0001751512 0.0002156519 5.855997e-05
[1014,] 0.0015333630 0.0002157178 8.977665e-04
[1015,] 0.0049742976 0.0002155936 7.771444e-03
[1016,] 0.0001792980 0.0002156681 6.027304e-05
[1017,] 0.0001818422 0.0002159489 5.957343e-05
[1018,] 0.0021154122 0.0002155455 3.598954e-04
[1019,] 0.0001781822 0.0002158785 5.856243e-05
[1020,] 0.0001777711 0.0002156433 5.855975e-05
[1021,] 0.0001784623 0.0002158128 5.869075e-05
[1022,] 0.0016805959 0.0002153789 1.774389e-03
[1023,] 0.0016391529 0.0002152739 1.468068e-03
[1024,] 0.0013382348 0.0002150168 1.989593e-04
[1025,] 0.0010988545 0.0002152563 9.340927e-04
[1026,] 0.0017347294 0.0002152860 1.500276e-03
[1027,] 0.0008290784 0.0002157972 6.510247e-04
[1028,] 0.0009805931 0.0002157812 7.288245e-04
[1029,] 0.0003874814 0.0002151371 9.150259e-05
[1030,] 0.0005119096 0.0002153566 1.743484e-04
[1031,] 0.0022424794 0.0002152744 1.871185e-03
[1032,] 0.0013645004 0.0002150153 1.988453e-04
[1033,] 0.0002104765 0.0002155709 6.961522e-05
[1034,] 0.0002113340 0.0002154629 7.012419e-05
[1035,] 0.0032440940 0.0002154255 2.702494e-03
[1036,] 0.0003677608 0.0002151311 9.369332e-05
[1037,] 0.0002115223 0.0002155600 6.993567e-05
[1038,] 0.0002116048 0.0002154994 7.020089e-05
[1039,] 0.0002116174 0.0002155051 7.019183e-05
[1040,] 0.0002123721 0.0002155300 7.019107e-05
[1041,] 0.0002119238 0.0002155321 7.006678e-05
[1042,] 0.0021895869 0.0002158030 2.760186e-03
[1043,] 0.0001729147 0.0002157103 5.743783e-05
[1044,] 0.0002112331 0.0002155117 6.991669e-05
[1045,] 0.0002031777 0.0002155882 6.754074e-05
[1046,] 0.0003905733 0.0002154521 1.098120e-04
[1047,] 0.0001729736 0.0002156701 5.744955e-05
[1048,] 0.0002109412 0.0002154953 7.001562e-05
[1049,] 0.0001728055 0.0002156678 5.743048e-05
[1050,] 0.0002109106 0.0002155298 6.980987e-05
[1051,] 0.0002135416 0.0002156189 7.029984e-05
[1052,] 0.0001726480 0.0002156357 5.741896e-05
[1053,] 0.0002110620 0.0002154972 7.004724e-05
[1054,] 0.0011312571 0.0002150265 1.542738e-04
[1055,] 0.0001912489 0.0002158461 6.448121e-05
[1056,] 0.0004581025 0.0002150849 9.691445e-05
[1057,] 0.0001727728 0.0002159243 5.740322e-05
[1058,] 0.0005563723 0.0002150050 9.871578e-05
[1059,] 0.0002111141 0.0002155045 7.004716e-05
[1060,] 0.0006591486 0.0002149967 1.017332e-04
[1061,] 0.0003257038 0.0002151245 9.189692e-05
[1062,] 0.0002123953 0.0002158288 6.958986e-05
[1063,] 0.0007545812 0.0002157454 4.971828e-04
[1064,] 0.0002535087 0.0002157217 8.373311e-05
[1065,] 0.0001726680 0.0002153813 5.743572e-05
[1066,] 0.0002623735 0.0002151332 8.880742e-05
[1067,] 0.0002574269 0.0002151364 8.711892e-05
[1068,] 0.0025621039 0.0002154567 2.284022e-03
[1069,] 0.0002610080 0.0002151436 8.844314e-05
[1070,] 0.0002621589 0.0002151457 8.886629e-05
[1071,] 0.0002184232 0.0002154377 7.201335e-05
[1072,] 0.0002603047 0.0002151442 8.820221e-05
[1073,] 0.0001748615 0.0002150862 5.813310e-05
[1074,] 0.0001727284 0.0002154721 5.743540e-05
[1075,] 0.0002994013 0.0002151517 9.094473e-05
[1076,] 0.0025650456 0.0002154515 2.263249e-03
[1077,] 0.0002619166 0.0002151382 8.870128e-05
[1078,] 0.0002628749 0.0002151462 8.903679e-05
[1079,] 0.0001725162 0.0002154753 5.741151e-05
[1080,] 0.0002738696 0.0002151482 8.962837e-05
[1081,] 0.0002600095 0.0002151309 8.796365e-05
[1082,] 0.0002598909 0.0002151420 8.803563e-05
[1083,] 0.0032538969 0.0002154419 2.786953e-03
[1084,] 0.0033676441 0.0002154559 2.964568e-03
[1085,] 0.0002748103 0.0002151504 8.972886e-05
[1086,] 0.0002634033 0.0002151563 8.916571e-05
[1087,] 0.0002447865 0.0002152046 8.285822e-05
[1088,] 0.0001732080 0.0002153747 5.760620e-05
[1089,] 0.0002176809 0.0002153558 7.403303e-05
[1090,] 0.0001725353 0.0002153994 5.746618e-05
[1091,] 0.0001726653 0.0002153693 5.746389e-05
[1092,] 0.0001782962 0.0002154667 5.940251e-05
[1093,] 0.0001752479 0.0002154522 5.838278e-05
[1094,] 0.0001980684 0.0002156910 6.576299e-05
[1095,] 0.0005896164 0.0002156528 6.702619e-04
[1096,] 0.0001997878 0.0002157798 6.531387e-05
[1097,] 0.0001857334 0.0002150792 6.203761e-05
[1098,] 0.0002136427 0.0002156062 7.057671e-05
[1099,] 0.0001759436 0.0002150583 5.865633e-05
[1100,] 0.0002136069 0.0002156151 7.125290e-05
[1101,] 0.0001731693 0.0002151108 5.756550e-05
[1102,] 0.0002215428 0.0002156114 7.624657e-05
[1103,] 0.0001724218 0.0002152367 5.723979e-05
[1104,] 0.0002243106 0.0002156447 7.741183e-05
[1105,] 0.0002125735 0.0002155849 7.030474e-05
[1106,] 0.0001974399 0.0002156883 6.558574e-05
[1107,] 0.0002036769 0.0002156693 6.787362e-05
[1108,] 0.0001724319 0.0002151530 5.727957e-05
[1109,] 0.0001772300 0.0002150887 5.920653e-05
[1110,] 0.0002154217 0.0002152984 7.297949e-05
[1111,] 0.0001763130 0.0002151342 5.897746e-05
[1112,] 0.0005241264 0.0002157437 6.587892e-04
[1113,] 0.0002237755 0.0002157504 7.381609e-05
[1114,] 0.0006182655 0.0002157441 7.788992e-04
[1115,] 0.0001728639 0.0002153032 5.745716e-05
[1116,] 0.0001738887 0.0002152289 5.779002e-05
[1117,] 0.0001735916 0.0002153352 5.762322e-05
[1118,] 0.0001726705 0.0002151134 5.738237e-05
[1119,] 0.0001719855 0.0002150621 5.723611e-05
[1120,] 0.0001768854 0.0002153081 5.944768e-05
[1121,] 0.0002050251 0.0002151291 6.845591e-05
[1122,] 0.0002183961 0.0002171784 6.795859e-05
[1123,] 0.0004368374 0.0002169779 1.691516e-04
[1124,] 0.0001866899 0.0003297704 6.631264e-05
[1125,] 0.0002239103 0.0002164546 7.108701e-05
[1126,] 0.0002720682 0.0002159902 9.671541e-05
[1127,] 0.0002153157 0.0002178888 7.869192e-05
[1128,] 0.0002979534 0.0002163165 1.081682e-04
[1129,] 0.0001985449 0.0002154040 6.567892e-05
[1130,] 0.0001986639 0.0002154045 6.571241e-05
[1131,] 0.0002047405 0.0002156099 6.834249e-05
[1132,] 0.0002403068 0.0002156400 7.723770e-05
[1133,] 0.0001802629 0.0002154065 6.021807e-05
[1134,] 0.0002509965 0.0002155022 8.122527e-05
[1135,] 0.0004322216 0.0002157925 1.553932e-04
[1136,] 0.0002124953 0.0002168678 6.791855e-05
[1137,] 0.0001803162 0.0002154646 6.036567e-05
[1138,] 0.0001873367 0.0002157495 6.115373e-05
[1139,] 0.0001808028 0.0002154753 5.975634e-05
[1140,] 0.0002509563 0.0002155960 8.352979e-05
[1141,] 0.0002483536 0.0002155723 8.003975e-05
[1142,] 0.0001998916 0.0002162966 6.909054e-05
[1143,] 0.0002001879 0.0002163599 6.930168e-05
[1144,] 0.0002368138 0.0002150733 8.023364e-05
[1145,] 0.0002451656 0.0002156516 7.950618e-05
[1146,] 0.0002659345 0.0002159006 8.399966e-05
[1147,] 0.0002055253 0.0002157032 6.832507e-05
[1148,] 0.0001827185 0.0002154846 6.129970e-05
[1149,] 0.0001834361 0.0002154969 6.159122e-05
[1150,] 0.0002223475 0.0002154269 7.670459e-05
[1151,] 0.0001840888 0.0002155042 6.184717e-05
[1152,] 0.0002180963 0.0002167467 6.936580e-05
[1153,] 0.0001821436 0.0002154589 6.103611e-05
[1154,] 0.0001812021 0.0002154522 6.067445e-05
[1155,] 0.0001795836 0.0002154949 6.013349e-05
[1156,] 0.0002005687 0.0002153857 6.856104e-05
[1157,] 0.0001799852 0.0002155131 6.031421e-05
[1158,] 0.0001792739 0.0002155031 6.002391e-05
[1159,] 0.0001802936 0.0002154989 6.041402e-05
[1160,] 0.0001929913 0.0002167893 6.686171e-05
[1161,] 0.0002020502 0.0002164721 7.040359e-05
[1162,] 0.0001793866 0.0002640638 6.287056e-05
[1163,] 0.0001876688 0.0002172238 6.495074e-05
[1164,] 0.0001792281 0.0002774356 6.280872e-05
[1165,] 0.0002157643 0.0002171330 6.848641e-05
[1166,] 0.0001794867 0.0002154573 6.004404e-05
[1167,] 0.0002036638 0.0002157063 6.785769e-05
[1168,] 0.0002419044 0.0002150442 7.986896e-05
[1169,] 0.0002119370 0.0002169413 6.772142e-05
[1170,] 0.0002184411 0.0002149910 7.310725e-05
[1171,] 0.0002667611 0.0002155704 8.547343e-05
[1172,] 0.0002134629 0.0002168092 6.817462e-05
[1173,] 0.0002790490 0.0002156710 8.890642e-05
[1174,] 0.0001999428 0.0002157859 6.640265e-05
[1175,] 0.0001912184 0.0002159266 6.449189e-05
[1176,] 0.0001906358 0.0002150961 6.339480e-05
[1177,] 0.0002018937 0.0002157269 6.618389e-05
[1178,] 0.0001963245 0.0002166822 6.433456e-05
[1179,] 0.0001934202 0.0002158115 6.591727e-05
[1180,] 0.0001849534 0.0002155294 6.221762e-05
[1181,] 0.0002200474 0.0002167662 6.983947e-05
[1182,] 0.0002184504 0.0002167799 6.943983e-05
[1183,] 0.0001947414 0.0002151015 6.492260e-05
[1184,] 0.0001856351 0.0002155003 6.240914e-05
[1185,] 0.0002196104 0.0002161065 7.032001e-05
[1186,] 0.0002196610 0.0002151464 7.249993e-05
[1187,] 0.0001840838 0.0002165897 6.181403e-05
[1188,] 0.0002699423 0.0002155636 8.650621e-05
[1189,] 0.0001764334 0.0002161375 5.836028e-05
[1190,] 0.0002052066 0.0002157950 6.872507e-05
[1191,] 0.0001765547 0.0002164906 5.835243e-05
[1192,] 0.0001858214 0.0002162560 6.268038e-05
[1193,] 0.0002197211 0.0002151342 7.267486e-05
[1194,] 0.0002132483 0.0002151176 7.061887e-05
[1195,] 0.0001728062 0.0002151065 5.750376e-05
[1196,] 0.0001894730 0.0002154042 6.438150e-05
[1197,] 0.0002157751 0.0002154559 7.052545e-05
[1198,] 0.0001725736 0.0002158851 5.721106e-05
[1199,] 0.0001785701 0.0002150107 5.952451e-05
[1200,] 0.0001730689 0.0002156185 5.729243e-05
[1201,] 0.0002025768 0.0002155307 6.823780e-05
[1202,] 0.0002505025 0.0002156056 8.626949e-05
[1203,] 0.0001873004 0.0002181516 6.510102e-05
[1204,] 0.0001973023 0.0002156745 6.577540e-05
[1205,] 0.0002138511 0.0002160396 7.060796e-05
[1206,] 0.0002329487 0.0002153595 7.766541e-05
[1207,] 0.0001889581 0.0002175502 6.540257e-05
[1208,] 0.0002448215 0.0002153639 8.193213e-05
[1209,] 0.0002073257 0.0002160212 7.081688e-05
[1210,] 0.0001987352 0.0002156752 6.627545e-05
[1211,] 0.0002443204 0.0002153052 8.196019e-05
[1212,] 0.0002164824 0.0002161351 7.594803e-05
[1213,] 0.0002405861 0.0002153719 8.067670e-05
[1214,] 0.0002133441 0.0002156282 7.087358e-05
[1215,] 0.0002193487 0.0002162456 7.731250e-05
[1216,] 0.0002318784 0.0002155032 7.788988e-05
[1217,] 0.0002133953 0.0002156148 7.087616e-05
[1218,] 0.0002547082 0.0002154918 8.751363e-05
[1219,] 0.0001978068 0.0002165421 6.930803e-05
[1220,] 0.0002135449 0.0002154948 7.070010e-05
[1221,] 0.0001968476 0.0002156799 6.546655e-05
[1222,] 0.0001922633 0.0002159326 6.350361e-05
[1223,] 0.0001760368 0.0002158664 5.840660e-05
[1224,] 0.0001759870 0.0002158518 5.840427e-05
[1225,] 0.0001760704 0.0002158439 5.840430e-05
[1226,] 0.0002064678 0.0002156981 6.887376e-05
[1227,] 0.0001762968 0.0002155499 5.935247e-05
[1228,] 0.0001759460 0.0002151804 5.842142e-05
[1229,] 0.0001901480 0.0002168884 6.480428e-05
[1230,] 0.0002174098 0.0002154323 7.314528e-05
[1231,] 0.0001845177 0.0002158949 6.214768e-05
[1232,] 0.0001768206 0.0002150795 5.865232e-05
[1233,] 0.0001911781 0.0002151436 6.360623e-05
[1234,] 0.0002146461 0.0002160556 6.945078e-05
[1235,] 0.0001988230 0.0002154629 6.725029e-05
[1236,] 0.0001785665 0.0002151289 5.908366e-05
[1237,] 0.0001940414 0.0002153577 6.324191e-05
[1238,] 0.0001853887 0.0002155994 6.147511e-05
[1239,] 0.0001852657 0.0002155994 6.144420e-05
[1240,] 0.0002420638 0.0002151448 8.029588e-05
[1241,] 0.0002451930 0.0002150707 8.035171e-05
[1242,] 0.0002142030 0.0002152022 7.189211e-05
[1243,] 0.0002198961 0.0002152309 7.139234e-05
[1244,] 0.0001803572 0.0002163797 6.060703e-05
[1245,] 0.0002418435 0.0002155030 8.197198e-05
[1246,] 0.0001739590 0.0002151365 5.792591e-05
[1247,] 0.0001739708 0.0002151703 5.799949e-05
[1248,] 0.0001743513 0.0002151902 5.817301e-05
[1249,] 0.0001747124 0.0002153512 5.820184e-05
[1250,] 0.0001838473 0.0002156759 6.001319e-05
[1251,] 0.0001806104 0.0002152189 6.049162e-05
[1252,] 0.0001741150 0.0002154869 5.836089e-05
[1253,] 0.0001819280 0.0002156552 6.167623e-05
[1254,] 0.0001880427 0.0002156396 6.325589e-05
[1255,] 0.0001873221 0.0002158810 6.325721e-05
[1256,] 0.0001735863 0.0002152399 5.793379e-05
[1257,] 0.0001879704 0.0002156535 6.324538e-05
[1258,] 0.0001873353 0.0002158642 6.324664e-05
[1259,] 0.0002182748 0.0002157051 7.234104e-05
[1260,] 0.0002098335 0.0002155426 6.986613e-05
[1261,] 0.0001833554 0.0002150596 6.087992e-05
[1262,] 0.0002145099 0.0002156788 7.188184e-05
[1263,] 0.0002374140 0.0002151054 7.718609e-05
[1264,] 0.0001987509 0.0002176265 6.283273e-05
[1265,] 0.0002107864 0.0002156308 7.030672e-05
[1266,] 0.0002585000 0.0002159323 8.071125e-05
[1267,] 0.0002108700 0.0002154498 7.017494e-05
[1268,] 0.0002190917 0.0002156976 7.489946e-05
[1269,] 0.0013249783 0.0002155464 1.821916e-04
[1270,] 0.0012874388 0.0002160321 1.693010e-04
[1271,] 0.0002305143 0.0002162753 7.223926e-05
[1272,] 0.0002000240 0.0002157065 6.681813e-05
[1273,] 0.0002532952 0.0002169187 7.708904e-05
[1274,] 0.0002629105 0.0002165867 8.032433e-05
[1275,] 0.0002647571 0.0002168306 8.032760e-05
[1276,] 0.0002521968 0.0002168410 7.693025e-05
[1277,] 0.0002484962 0.0002152428 7.973665e-05
[1278,] 0.0002543928 0.0002167738 7.764114e-05
[1279,] 0.0012289975 0.0002161573 1.657247e-04
[1280,] 0.0003515655 0.0002158192 1.124209e-04
[1281,] 0.0001981508 0.0002158834 6.714135e-05
[1282,] 0.0012785391 0.0002155301 2.242320e-04
[1283,] 0.0002136259 0.0002155188 7.181262e-05
[1284,] 0.0002024493 0.0002152412 6.819918e-05
[1285,] 0.0001976422 0.0002152817 6.543619e-05
[1286,] 0.0002134162 0.0002156858 7.191906e-05
[1287,] 0.0002073282 0.0002157565 6.966979e-05
[1288,] 0.0002062470 0.0002160198 7.092974e-05
[1289,] 0.0002170754 0.0002158284 7.347584e-05
[1290,] 0.0002119372 0.0002155652 7.104731e-05
[1291,] 0.0002150529 0.0002156427 7.245893e-05
[1292,] 0.0001967471 0.0002152118 6.525408e-05
[1293,] 0.0002272359 0.0002156744 7.564192e-05
[1294,] 0.0002114770 0.0002153363 7.039774e-05
[1295,] 0.0002140871 0.0002157788 7.222179e-05
[1296,] 0.0002660971 0.0002157770 8.698332e-05
[1297,] 0.0002506813 0.0002153817 8.261819e-05
[1298,] 0.0011566724 0.0002154329 3.146635e-04
[1299,] 0.0006497183 0.0002158447 1.520268e-04
[1300,] 0.0004543639 0.0002152527 1.594622e-04
[1301,] 0.0002139174 0.0002156027 7.143650e-05
[1302,] 0.0002139122 0.0002157788 7.215907e-05
[1303,] 0.0002117617 0.0002156043 7.057902e-05
[1304,] 0.0005807521 0.0002153376 2.056214e-04
[1305,] 0.0002407536 0.0002157699 8.397451e-05
[1306,] 0.0002111786 0.0002157160 7.020437e-05
[1307,] 0.0007201343 0.0002154375 2.594856e-04
[1308,] 0.0003897994 0.0002151752 1.281016e-04
[1309,] 0.0002142448 0.0002157914 7.232297e-05
[1310,] 0.0002140225 0.0002156026 7.147712e-05
[1311,] 0.0002114199 0.0002155551 7.025493e-05
[1312,] 0.0002458751 0.0002153689 8.183247e-05
[1313,] 0.0002492291 0.0002153697 8.277792e-05
[1314,] 0.0002507062 0.0002153882 8.278945e-05
[1315,] 0.0002934358 0.0002153780 9.831507e-05
[1316,] 0.0002572906 0.0002154170 8.599116e-05
[1317,] 0.0002114050 0.0002157787 7.124178e-05
[1318,] 0.0002585860 0.0002153579 8.576991e-05
[1319,] 0.0002371657 0.0002161639 8.391659e-05
[1320,] 0.0002109307 0.0002157762 7.108020e-05
[1321,] 0.0007341273 0.0002156146 2.694869e-04
[1322,] 0.0002618566 0.0002153577 8.685926e-05
[1323,] 0.0004649347 0.0002150716 1.583754e-04
[1324,] 0.0002382563 0.0002156392 7.907771e-05
[1325,] 0.0002237130 0.0002157703 7.760720e-05
[1326,] 0.0002730824 0.0002153733 9.065569e-05
[1327,] 0.0002790709 0.0002153733 9.263532e-05
[1328,] 0.0002116621 0.0002154745 7.035800e-05
[1329,] 0.0002118533 0.0002157492 7.040019e-05
[1330,] 0.0004274835 0.0002155647 1.355281e-04
[1331,] 0.0004184221 0.0002155622 1.325640e-04
[1332,] 0.0002553944 0.0002153537 8.572080e-05
[1333,] 0.0002567555 0.0002153559 8.623379e-05
[1334,] 0.0003922764 0.0002156652 1.232171e-04
[1335,] 0.0002504085 0.0002153318 8.508395e-05
[1336,] 0.0002124738 0.0002154620 7.042657e-05
[1337,] 0.0002135539 0.0002170710 7.637578e-05
[1338,] 0.0001937746 0.0002160270 6.442597e-05
[1339,] 0.0001938436 0.0002160326 6.441076e-05
[1340,] 0.0001931430 0.0002156677 6.435808e-05
[1341,] 0.0001936977 0.0002158811 6.446725e-05
[1342,] 0.0001973741 0.0002158844 6.610125e-05
[1343,] 0.0001985426 0.0002182207 6.430761e-05
[1344,] 0.0001938164 0.0002160243 6.442206e-05
[1345,] 0.0001972115 0.0002181673 6.417773e-05
[1346,] 0.0002085620 0.0002158023 6.886941e-05
[1347,] 0.0002081044 0.0002171010 7.398921e-05
[1348,] 0.0001936920 0.0002160154 6.448175e-05
[1349,] 0.0001970781 0.0002181156 6.417082e-05
[1350,] 0.0002116075 0.0002157363 7.048936e-05
[1351,] 0.0001937444 0.0002159063 6.445683e-05
[1352,] 0.0002534476 0.0002153726 8.426102e-05
[1353,] 0.0001938269 0.0002160691 6.442332e-05
[1354,] 0.0001937618 0.0002160344 6.443141e-05
[1355,] 0.0001986042 0.0002181597 6.432992e-05
[1356,] 0.0002115827 0.0002157380 7.047523e-05
[1357,] 0.0001939736 0.0002159032 6.443777e-05
[1358,] 0.0002072732 0.0002188376 7.549871e-05
[1359,] 0.0002059912 0.0002186937 7.474425e-05
[1360,] 0.0001938570 0.0002158991 6.442980e-05
[1361,] 0.0001942055 0.0002158855 6.443266e-05
[1362,] 0.0002060407 0.0002185447 7.462125e-05
[1363,] 0.0002014339 0.0002182838 7.218555e-05
[1364,] 0.0001967658 0.0002158520 6.579501e-05
[1365,] 0.0001967860 0.0002158364 6.579295e-05
[1366,] 0.0001975245 0.0002184692 7.045465e-05
[1367,] 0.0002102420 0.0002169584 7.472343e-05
[1368,] 0.0002041333 0.0002166972 7.174613e-05
[1369,] 0.0002563719 0.0002153721 8.600396e-05
[1370,] 0.0002567493 0.0002156637 8.949887e-05
[1371,] 0.0002541302 0.0002156838 8.862129e-05
[1372,] 0.0001969150 0.0002158409 6.585959e-05
[1373,] 0.0001969459 0.0002158385 6.587269e-05
[1374,] 0.0001967674 0.0002158421 6.578463e-05
[1375,] 0.0002501637 0.0002157484 8.744262e-05
[1376,] 0.0002628190 0.0002153386 8.904262e-05
[1377,] 0.0002491863 0.0002153991 8.400764e-05
[1378,] 0.0002351719 0.0002167438 8.495189e-05
[1379,] 0.0002508118 0.0002155405 8.665296e-05
[1380,] 0.0002561511 0.0002157325 8.961355e-05
[1381,] 0.0002501793 0.0002157184 8.731915e-05
[1382,] 0.0002552405 0.0002156804 8.903293e-05
[1383,] 0.0001978938 0.0002158391 6.629096e-05
[1384,] 0.0001973363 0.0002158102 6.603599e-05
[1385,] 0.0002078333 0.0002168237 7.348835e-05
[1386,] 0.0002509085 0.0002153949 8.454700e-05
[1387,] 0.0001976267 0.0002158321 6.618783e-05
[1388,] 0.0001919935 0.0002154952 6.377782e-05
[1389,] 0.0002539290 0.0002153798 8.536327e-05
[1390,] 0.0001973393 0.0002158417 6.606615e-05
[1391,] 0.0001978679 0.0002158327 6.629509e-05
[1392,] 0.0001976414 0.0002158116 6.617226e-05
[1393,] 0.0002592846 0.0002157795 9.098840e-05
[1394,] 0.0002520731 0.0002152380 8.406318e-05
[1395,] 0.0001975891 0.0002158106 6.614906e-05
[1396,] 0.0002135040 0.0002154455 7.087191e-05
[1397,] 0.0001984325 0.0002158471 6.653261e-05
[1398,] 0.0002280530 0.0002161411 8.070358e-05
[1399,] 0.0002455363 0.0002152563 8.233315e-05
[1400,] 0.0002480811 0.0002152584 8.323342e-05
[1401,] 0.0001967482 0.0002158384 6.576374e-05
[1402,] 0.0002345173 0.0002155114 8.071132e-05
[1403,] 0.0002119138 0.0002156154 7.297827e-05
[1404,] 0.0002356308 0.0002155258 8.118298e-05
[1405,] 0.0002505681 0.0002152530 8.397679e-05
[1406,] 0.0001968567 0.0002158410 6.582464e-05
[1407,] 0.0002357501 0.0002155144 8.117557e-05
[1408,] 0.0002134605 0.0002154402 7.086492e-05
[1409,] 0.0002521608 0.0002152509 8.447541e-05
[1410,] 0.0002132408 0.0002154331 7.081767e-05
[1411,] 0.0002453383 0.0002154165 8.315819e-05
[1412,] 0.0001968145 0.0002158372 6.580111e-05
[1413,] 0.0002386782 0.0002154074 8.074207e-05
[1414,] 0.0001965890 0.0002158392 6.567453e-05
[1415,] 0.0002412163 0.0002155243 8.322128e-05
[1416,] 0.0002221080 0.0002156166 7.481471e-05
[1417,] 0.0001966505 0.0002158384 6.570935e-05
[1418,] 0.0001966322 0.0002158388 6.570019e-05
[1419,] 0.0002145043 0.0002154246 7.121167e-05
[1420,] 0.0002120155 0.0002157627 7.055217e-05
[1421,] 0.0001969388 0.0002158807 6.587471e-05
[1422,] 0.0002077864 0.0002157629 6.874482e-05
[1423,] 0.0002455207 0.0002152424 8.145469e-05
[1424,] 0.0002467629 0.0002152418 8.195975e-05
[1425,] 0.0002327803 0.0002153680 7.934069e-05
[1426,] 0.0002432556 0.0002152426 8.071590e-05
[1427,] 0.0002329619 0.0002153531 7.931668e-05
[1428,] 0.0001995728 0.0002177379 7.079006e-05
[1429,] 0.0002438052 0.0002152499 8.099014e-05
[1430,] 0.0001967676 0.0002158376 6.577273e-05
[1431,] 0.0002205316 0.0002156006 7.414883e-05
[1432,] 0.0002440187 0.0002152435 8.091946e-05
[1433,] 0.0001968217 0.0002158375 6.580237e-05
[1434,] 0.0002165112 0.0002155995 7.273504e-05
[1435,] 0.0002421945 0.0002152430 8.035099e-05
[1436,] 0.0001967861 0.0002158397 6.578402e-05
[1437,] 0.0002075268 0.0002154025 6.905527e-05
[1438,] 0.0002353110 0.0002153460 8.010528e-05
[1439,] 0.0001969246 0.0002158507 6.586462e-05
[1440,] 0.0002280891 0.0002153406 7.751012e-05
[1441,] 0.0002450886 0.0002152445 8.122805e-05
[1442,] 0.0002435633 0.0002152430 8.080306e-05
[1443,] 0.0002398829 0.0002152435 7.955637e-05
[1444,] 0.0002185644 0.0002156040 7.348247e-05
[1445,] 0.0002440056 0.0002152422 8.101624e-05
[1446,] 0.0002433080 0.0002152416 8.078685e-05
[1447,] 0.0001971616 0.0002158448 6.597509e-05
[1448,] 0.0002077050 0.0002154015 6.911345e-05
[1449,] 0.0002444660 0.0002152413 8.130341e-05
[1450,] 0.0002421243 0.0002152412 8.046093e-05
[1451,] 0.0002075545 0.0002154042 6.905913e-05
[1452,] 0.0002444152 0.0002152412 8.120356e-05
[1453,] 0.0002414066 0.0002152415 8.017241e-05
[1454,] 0.0002422491 0.0002152415 8.045502e-05
[1455,] 0.0002429692 0.0002152414 8.070033e-05
[1456,] 0.0002409414 0.0002152422 7.999054e-05
[1457,] 0.0002433243 0.0002152419 8.080936e-05
[1458,] 0.0002429141 0.0002152417 8.068643e-05
[1459,] 0.0002076020 0.0002154013 6.907722e-05
[1460,] 0.0002447242 0.0002152426 8.150736e-05
[1461,] 0.0002435666 0.0002152415 8.088210e-05
[1462,] 0.0002461553 0.0002152420 8.170437e-05
[1463,] 0.0001969010 0.0002158470 6.584674e-05
[1464,] 0.0001970531 0.0002158476 6.592508e-05
[1465,] 0.0002354481 0.0002153466 7.892660e-05
[1466,] 0.0002598908 0.0002156427 8.661089e-05
[1467,] 0.0002348760 0.0002153216 7.760148e-05
[1468,] 0.0002368087 0.0002153221 7.821658e-05
[1469,] 0.0002372650 0.0002153191 7.842082e-05
[1470,] 0.0002349949 0.0002153203 7.766255e-05
[1471,] 0.0002000223 0.0002163239 6.953817e-05
[1472,] 0.0002264812 0.0002153652 7.675397e-05
[1473,] 0.0002375504 0.0002153596 7.942599e-05
[1474,] 0.0001968966 0.0002158453 6.584301e-05
[1475,] 0.0002364028 0.0002153573 7.898032e-05
[1476,] 0.0002257355 0.0002156525 7.765499e-05
[1477,] 0.0001976768 0.0002158968 6.624104e-05
[1478,] 0.0002399605 0.0002153772 8.049315e-05
[1479,] 0.0001970248 0.0002158462 6.590760e-05
[1480,] 0.0001968192 0.0002158453 6.580089e-05
[1481,] 0.0001966648 0.0002158386 6.571245e-05
[1482,] 0.0001969544 0.0002157368 6.581291e-05
[1483,] 0.0002394457 0.0002153639 8.003431e-05
[1484,] 0.0002198761 0.0002156007 7.392073e-05
[1485,] 0.0002396248 0.0002153741 8.035784e-05
[1486,] 0.0001969561 0.0002158317 6.586386e-05
[1487,] 0.0002253370 0.0002155829 7.723258e-05
[1488,] 0.0002075120 0.0002154019 6.906002e-05
[1489,] 0.0002203721 0.0002156008 7.409323e-05
[1490,] 0.0002022738 0.0002163302 7.035120e-05
[1491,] 0.0001973000 0.0002158585 6.603601e-05
[1492,] 0.0002011011 0.0002165328 7.022749e-05
[1493,] 0.0002246786 0.0002155741 7.699154e-05
[1494,] 0.0001971210 0.0002158465 6.593712e-05
[1495,] 0.0001968574 0.0002158453 6.582411e-05
[1496,] 0.0002397320 0.0002153717 8.032146e-05
[1497,] 0.0002117412 0.0002157201 7.041797e-05
[1498,] 0.0002293147 0.0002155755 7.859812e-05
[1499,] 0.0002069298 0.0002153096 6.884147e-05
[1500,] 0.0002177874 0.0002156007 7.319001e-05
[1501,] 0.0002292944 0.0002155694 7.856305e-05
[1502,] 0.0002051809 0.0002165569 7.197379e-05
[1503,] 0.0001972492 0.0002158672 6.601928e-05
[1504,] 0.0002037371 0.0002161045 7.063962e-05
[1505,] 0.0001975721 0.0002158864 6.618394e-05
[1506,] 0.0002364226 0.0002153626 7.900115e-05
[1507,] 0.0001973707 0.0002158676 6.607730e-05
[1508,] 0.0002261621 0.0002152048 7.682024e-05
[1509,] 0.0002342233 0.0002155893 8.044766e-05
[1510,] 0.0001974282 0.0002158676 6.610427e-05
[1511,] 0.0001974540 0.0002158706 6.611887e-05
[1512,] 0.0001974063 0.0002158677 6.609410e-05
[1513,] 0.0001974716 0.0002158676 6.612430e-05
[1514,] 0.0002046764 0.0002161948 7.116023e-05
[1515,] 0.0002291420 0.0002155956 7.862498e-05
[1516,] 0.0001973253 0.0002158733 6.606111e-05
[1517,] 0.0001971793 0.0002158604 6.597979e-05
[1518,] 0.0002415730 0.0002153606 8.068177e-05
[1519,] 0.0001969758 0.0002158676 6.588792e-05
[1520,] 0.0002242241 0.0002158162 7.759716e-05
[1521,] 0.0001964909 0.0002158739 6.581137e-05
[1522,] 0.0002216283 0.0002158439 7.663498e-05
[1523,] 0.0002334370 0.0002154543 7.864357e-05
[1524,] 0.0001963577 0.0002158496 6.573852e-05
[1525,] 0.0001818381 0.0002164321 6.164143e-05
[1526,] 0.0002030670 0.0002158313 6.914148e-05
[1527,] 0.0002209359 0.0002157999 7.623752e-05
[1528,] 0.0002233464 0.0002158106 7.717613e-05
[1529,] 0.0001970134 0.0002158613 6.604833e-05
[1530,] 0.0002318082 0.0002153976 7.780880e-05
[1531,] 0.0002286384 0.0002153987 7.673237e-05
[1532,] 0.0002239843 0.0002154064 7.520485e-05
[1533,] 0.0002276451 0.0002153968 7.637090e-05
[1534,] 0.0001832588 0.0002164001 6.236893e-05
[1535,] 0.0001974480 0.0002158718 6.624691e-05
[1536,] 0.0002257988 0.0002157200 7.787562e-05
[1537,] 0.0002277466 0.0002154049 7.650471e-05
[1538,] 0.0002073666 0.0002154046 6.902852e-05
[1539,] 0.0002266402 0.0002154073 7.614565e-05
[1540,] 0.0002235136 0.0002157348 7.707788e-05
[1541,] 0.0002302551 0.0002154124 7.744217e-05
[1542,] 0.0002417706 0.0002154381 8.048294e-05
[1543,] 0.0002085229 0.0002157082 6.917283e-05
[1544,] 0.0002131812 0.0002155697 7.131656e-05
[1545,] 0.0002288453 0.0002157567 7.549973e-05
[1546,] 0.0002119775 0.0002155736 7.093999e-05
[1547,] 0.0002276076 0.0002157768 7.875162e-05
[1548,] 0.0002258774 0.0002154126 7.593136e-05
[1549,] 0.0002233091 0.0002154831 7.555574e-05
[1550,] 0.0001892847 0.0002155980 6.332822e-05
[1551,] 0.0002263280 0.0002157164 7.806348e-05
[1552,] 0.0002069937 0.0002154581 6.891543e-05
[1553,] 0.0002976580 0.0002157590 9.729869e-05
[1554,] 0.0001817504 0.0002160428 6.139083e-05
[1555,] 0.0002070172 0.0002154656 6.888865e-05
[1556,] 0.0002082560 0.0002155151 6.940439e-05
[1557,] 0.0002110399 0.0002155163 7.037393e-05
[1558,] 0.0002066081 0.0002155152 6.886419e-05
[1559,] 0.0002069949 0.0002154600 6.892513e-05
[1560,] 0.0002072881 0.0002153709 6.897544e-05
[1561,] 0.0002071312 0.0002151207 6.879877e-05
[1562,] 0.0002058469 0.0002151561 6.885460e-05
[1563,] 0.0002082615 0.0002151418 6.958219e-05
[1564,] 0.0002067591 0.0002152195 6.876958e-05
[1565,] 0.0002078562 0.0002151498 6.950244e-05
[1566,] 0.0002081464 0.0002151423 6.954797e-05
[1567,] 0.0002290558 0.0002155649 7.650172e-05
[1568,] 0.0001907452 0.0002165898 6.585335e-05
[1569,] 0.0002072752 0.0002153922 6.895622e-05
[1570,] 0.0002016559 0.0002159054 6.800024e-05
[1571,] 0.0002089985 0.0002157571 6.907781e-05
[1572,] 0.0002101340 0.0002152751 6.990579e-05
[1573,] 0.0002073098 0.0002153925 6.896118e-05
[1574,] 0.0002353893 0.0002157010 8.017510e-05
[1575,] 0.0002072603 0.0002153943 6.895088e-05
[1576,] 0.0002264604 0.0002155519 7.563231e-05
[1577,] 0.0001936350 0.0002154662 6.532232e-05
[1578,] 0.0002016824 0.0002159096 6.801853e-05
[1579,] 0.0002002402 0.0002159352 6.748924e-05
[1580,] 0.0002029416 0.0002162609 7.068907e-05
[1581,] 0.0002009281 0.0002165211 7.027320e-05
[1582,] 0.0001985373 0.0002165179 6.925961e-05
[1583,] 0.0002313339 0.0002155651 7.685438e-05
[1584,] 0.0001905238 0.0002153312 6.325210e-05
[1585,] 0.0002212181 0.0002157041 7.328113e-05
[1586,] 0.0002074102 0.0002154449 6.899756e-05
[1587,] 0.0002072715 0.0002157890 6.923798e-05
[1588,] 0.0002009375 0.0002159059 6.771634e-05
[1589,] 0.0002004832 0.0002158880 6.750196e-05
[1590,] 0.0002205224 0.0002154372 7.360744e-05
[1591,] 0.0002016370 0.0002163878 7.039089e-05
[1592,] 0.0002073493 0.0002154364 6.898868e-05
[1593,] 0.0001956456 0.0002160960 6.755402e-05
[1594,] 0.0002001188 0.0002159067 6.738904e-05
[1595,] 0.0002311968 0.0002155661 7.678720e-05
[1596,] 0.0001909976 0.0002154188 6.329336e-05
[1597,] 0.0002072312 0.0002154332 6.896736e-05
[1598,] 0.0001910917 0.0002155313 6.344898e-05
[1599,] 0.0001921324 0.0002161203 6.610980e-05
[1600,] 0.0002207074 0.0002154378 7.367886e-05
[1601,] 0.0002072807 0.0002154277 6.898162e-05
[1602,] 0.0001913343 0.0002155267 6.348814e-05
[1603,] 0.0001915056 0.0002155679 6.354523e-05
[1604,] 0.0002103429 0.0002156828 7.055316e-05
[1605,] 0.0002006240 0.0002159113 6.759169e-05
[1606,] 0.0001897286 0.0002156086 6.415358e-05
[1607,] 0.0002072225 0.0002156973 6.914804e-05
[1608,] 0.0002143549 0.0002156443 7.121820e-05
[1609,] 0.0001932571 0.0002159118 6.352565e-05
[1610,] 0.0002498316 0.0002151798 8.471388e-05
[1611,] 0.0001936355 0.0002159014 6.360173e-05
[1612,] 0.0001934553 0.0002159014 6.356541e-05
[1613,] 0.0001930232 0.0002158714 6.348982e-05
[1614,] 0.0001935312 0.0002158735 6.359049e-05
[1615,] 0.0001909211 0.0002160339 6.550428e-05
[1616,] 0.0001933788 0.0002158512 6.356642e-05
[1617,] 0.0001927578 0.0002158617 6.344154e-05
[1618,] 0.0002231467 0.0002154378 7.448800e-05
[1619,] 0.0002233739 0.0002154366 7.453995e-05
[1620,] 0.0002293875 0.0002155650 7.622657e-05
[1621,] 0.0001928121 0.0002158553 6.345284e-05
[1622,] 0.0001935554 0.0002158584 6.359929e-05
[1623,] 0.0001938140 0.0002158625 6.365176e-05
[1624,] 0.0002071844 0.0002156228 6.905465e-05
[1625,] 0.0002357917 0.0002155644 7.834941e-05
[1626,] 0.0001932975 0.0002158401 6.355547e-05
[1627,] 0.0001917961 0.0002154456 6.347571e-05
[1628,] 0.0001942736 0.0002157490 6.396230e-05
[1629,] 0.0001938698 0.0002156973 6.389940e-05
[1630,] 0.0002002142 0.0002159097 6.742492e-05
[1631,] 0.0002074217 0.0002155980 6.909304e-05
[1632,] 0.0001998763 0.0002159075 6.729067e-05
[1633,] 0.0002035589 0.0002160503 7.060578e-05
[1634,] 0.0002374399 0.0002155638 7.893522e-05
[1635,] 0.0001915514 0.0002154904 6.355057e-05
[1636,] 0.0001939711 0.0002157513 6.389151e-05
[1637,] 0.0001978160 0.0002155291 6.753999e-05
[1638,] 0.0001997257 0.0002158701 6.717835e-05
[1639,] 0.0002030741 0.0002159980 7.032467e-05
[1640,] 0.0002382108 0.0002155644 7.915622e-05
[1641,] 0.0001927036 0.0002154915 6.388364e-05
[1642,] 0.0001902120 0.0002154676 6.324002e-05
[1643,] 0.0001901835 0.0002154508 6.324140e-05
[1644,] 0.0001922620 0.0002154815 6.377569e-05
[1645,] 0.0001994528 0.0002158685 6.706565e-05
[1646,] 0.0001904801 0.0002154615 6.325688e-05
[1647,] 0.0002378959 0.0002155637 7.909358e-05
[1648,] 0.0002245577 0.0002154478 7.509956e-05
[1649,] 0.0001902163 0.0002154842 6.324453e-05
[1650,] 0.0001902107 0.0002154915 6.330418e-05
[1651,] 0.0002228903 0.0002154373 7.438994e-05
[1652,] 0.0002046501 0.0002153466 6.962814e-05
[1653,] 0.0002373979 0.0002155646 7.887948e-05
[1654,] 0.0001901764 0.0002154776 6.324214e-05
[1655,] 0.0001901873 0.0002154754 6.324211e-05
[1656,] 0.0001923406 0.0002155132 6.376872e-05
[1657,] 0.0001922453 0.0002155207 6.373897e-05
[1658,] 0.0001905180 0.0002154911 6.325738e-05
[1659,] 0.0001903283 0.0002154940 6.323731e-05
[1660,] 0.0001902045 0.0002154044 6.324385e-05
[1661,] 0.0002006160 0.0002159097 6.758623e-05
[1662,] 0.0002074934 0.0002156033 6.909723e-05
[1663,] 0.0002033529 0.0002153419 6.913443e-05
[1664,] 0.0001928942 0.0002155134 6.388062e-05
[1665,] 0.0001903427 0.0002155268 6.323762e-05
[1666,] 0.0001907475 0.0002155648 6.328098e-05
[1667,] 0.0001903565 0.0002155046 6.323981e-05
[1668,] 0.0002367546 0.0002155638 7.869211e-05
[1669,] 0.0001920652 0.0002160322 6.333743e-05
[1670,] 0.0001906637 0.0002156241 6.329783e-05
[1671,] 0.0001904630 0.0002155007 6.325364e-05
[1672,] 0.0001905477 0.0002154895 6.326244e-05
[1673,] 0.0001904620 0.0002154841 6.325140e-05
[1674,] 0.0001900484 0.0002151603 6.323829e-05
[1675,] 0.0002400462 0.0002155661 7.968470e-05
[1676,] 0.0001931146 0.0002155460 6.394065e-05
[1677,] 0.0001899870 0.0002151949 6.317714e-05
[1678,] 0.0002391700 0.0002155618 7.964503e-05
[1679,] 0.0001900128 0.0002151896 6.324436e-05
[1680,] 0.0001899910 0.0002151876 6.318266e-05
[1681,] 0.0002313958 0.0002155264 7.833238e-05
[1682,] 0.0002108024 0.0002153319 7.203058e-05
[1683,] 0.0001899302 0.0002151661 6.320599e-05
[1684,] 0.0002154870 0.0002150873 7.217948e-05
[1685,] 0.0001904581 0.0002154718 6.326272e-05
[1686,] 0.0001898891 0.0002151573 6.315807e-05
[1687,] 0.0002103789 0.0002150835 7.039651e-05
[1688,] 0.0001898486 0.0002151595 6.315514e-05
[1689,] 0.0002061141 0.0002153306 7.029025e-05
[1690,] 0.0002117748 0.0002153415 7.241805e-05
[1691,] 0.0002156378 0.0002150811 7.216743e-05
[1692,] 0.0002162715 0.0002150851 7.242880e-05
[1693,] 0.0002132377 0.0002150871 7.141152e-05
[1694,] 0.0002149658 0.0002150862 7.199255e-05
[1695,] 0.0002153794 0.0002150712 7.192517e-05
[1696,] 0.0002148616 0.0002150844 7.194146e-05
[1697,] 0.0002168250 0.0002150899 7.266896e-05
[1698,] 0.0002164084 0.0002150832 7.245300e-05
[1699,] 0.0002176982 0.0002150891 7.295611e-05
[1700,] 0.0002152046 0.0002150865 7.208100e-05
[1701,] 0.0001926314 0.0002155469 6.381395e-05
[1702,] 0.0002166888 0.0002150904 7.262595e-05
[1703,] 0.0002255759 0.0002154365 7.527985e-05
[1704,] 0.0002158929 0.0002150845 7.228739e-05
[1705,] 0.0002196439 0.0002150647 7.330432e-05
[1706,] 0.0002163314 0.0002150865 7.246506e-05
[1707,] 0.0002152961 0.0002150924 7.217078e-05
[1708,] 0.0002152877 0.0002150795 7.202555e-05
[1709,] 0.0002165001 0.0002150766 7.239974e-05
[1710,] 0.0002159080 0.0002150877 7.233262e-05
[1711,] 0.0002075373 0.0002156167 6.918709e-05
[1712,] 0.0002151125 0.0002157211 7.118252e-05
[1713,] 0.0001898989 0.0002151627 6.319767e-05
[1714,] 0.0002175975 0.0002150943 7.297580e-05
[1715,] 0.0002089137 0.0002152848 7.101288e-05
[1716,] 0.0002106780 0.0002151026 7.067242e-05
[1717,] 0.0002151894 0.0002150823 7.202956e-05
[1718,] 0.0002169911 0.0002150831 7.265021e-05
[1719,] 0.0002161766 0.0002150941 7.248665e-05
[1720,] 0.0002171914 0.0002150740 7.261967e-05
[1721,] 0.0002183118 0.0002150716 7.296880e-05
[1722,] 0.0002178107 0.0002150730 7.282937e-05
[1723,] 0.0002028436 0.0002158726 6.841372e-05
[1724,] 0.0002076790 0.0002155837 6.923169e-05
[1725,] 0.0002332351 0.0002156915 7.720819e-05
[1726,] 0.0002203964 0.0002150740 7.372559e-05
[1727,] 0.0001910328 0.0002155071 6.345789e-05
[1728,] 0.0002192482 0.0002150694 7.326392e-05
[1729,] 0.0002182826 0.0002150734 7.299650e-05
[1730,] 0.0002093586 0.0002152785 7.134280e-05
[1731,] 0.0002172607 0.0002150750 7.266686e-05
[1732,] 0.0002172886 0.0002150792 7.272671e-05
[1733,] 0.0002185317 0.0002150756 7.311915e-05
[1734,] 0.0002122781 0.0002151654 7.180199e-05
[1735,] 0.0002200140 0.0002150749 7.361252e-05
[1736,] 0.0002174416 0.0002150782 7.277052e-05
[1737,] 0.0002388403 0.0002155623 7.933116e-05
[1738,] 0.0002180915 0.0002150772 7.298425e-05
[1739,] 0.0002077391 0.0002155983 6.927572e-05
[1740,] 0.0002189202 0.0002150733 7.321801e-05
[1741,] 0.0002188592 0.0002150748 7.321980e-05
[1742,] 0.0002178456 0.0002150686 7.277069e-05
[1743,] 0.0002183736 0.0002150773 7.308812e-05
[1744,] 0.0002697303 0.0002153189 8.800539e-05
[1745,] 0.0002183877 0.0002150773 7.309326e-05
[1746,] 0.0002370371 0.0002155658 7.866933e-05
[1747,] 0.0001911049 0.0002154869 6.347310e-05
[1748,] 0.0002162493 0.0002150765 7.234380e-05
[1749,] 0.0001911468 0.0002155306 6.346472e-05
[1750,] 0.0002679680 0.0002153204 8.743313e-05
[1751,] 0.0001909506 0.0002155244 6.342759e-05
[1752,] 0.0002179856 0.0002150717 7.286348e-05
[1753,] 0.0002175109 0.0002150732 7.272785e-05
[1754,] 0.0002177642 0.0002150764 7.285773e-05
[1755,] 0.0002031671 0.0002158887 6.857161e-05
[1756,] 0.0002174140 0.0002150750 7.271767e-05
[1757,] 0.0002186288 0.0002150742 7.313474e-05
[1758,] 0.0002017603 0.0002151441 6.816362e-05
[1759,] 0.0002159482 0.0002156628 7.155902e-05
[1760,] 0.0002187867 0.0002150789 7.325451e-05
[1761,] 0.0001910096 0.0002155344 6.343474e-05
[1762,] 0.0002371240 0.0002155656 7.870335e-05
[1763,] 0.0002198847 0.0002150709 7.350411e-05
[1764,] 0.0002198104 0.0002150730 7.351499e-05
[1765,] 0.0002207952 0.0002150688 7.377506e-05
[1766,] 0.0002221514 0.0002150711 7.427786e-05
[1767,] 0.0002176959 0.0002150793 7.287065e-05
[1768,] 0.0002185972 0.0002150715 7.308314e-05
[1769,] 0.0002183992 0.0002150650 7.289766e-05
[1770,] 0.0002171285 0.0002150794 7.267639e-05
[1771,] 0.0002186554 0.0002150735 7.313470e-05
[1772,] 0.0002175250 0.0002150816 7.284204e-05
[1773,] 0.0002189884 0.0002150746 7.326447e-05
[1774,] 0.0002200957 0.0002150767 7.366869e-05
[1775,] 0.0002198229 0.0002150752 7.355562e-05
[1776,] 0.0002195333 0.0002150714 7.340046e-05
[1777,] 0.0002183610 0.0002150729 7.301846e-05
[1778,] 0.0002097491 0.0002151741 7.113436e-05
[1779,] 0.0002045030 0.0002151785 6.926733e-05
[1780,] 0.0002194955 0.0002150739 7.342304e-05
[1781,] 0.0002184149 0.0002150694 7.298097e-05
[1782,] 0.0002076721 0.0002155675 6.922420e-05
[1783,] 0.0002211811 0.0002150548 7.358878e-05
[1784,] 0.0002192394 0.0002150770 7.338388e-05
[1785,] 0.0002026692 0.0002158952 6.839068e-05
[1786,] 0.0002026498 0.0002158550 6.991279e-05
[1787,] 0.0002182415 0.0002150742 7.299934e-05
[1788,] 0.0002213797 0.0002150827 7.418409e-05
[1789,] 0.0002175868 0.0002150769 7.280487e-05
[1790,] 0.0002192278 0.0002150751 7.335081e-05
[1791,] 0.0002203840 0.0002150735 7.371610e-05
[1792,] 0.0002204817 0.0002150741 7.376002e-05
[1793,] 0.0002081358 0.0002150430 6.854732e-05
[1794,] 0.0002225277 0.0002157534 7.554938e-05
[1795,] 0.0002183046 0.0002150766 7.305103e-05
[1796,] 0.0002191753 0.0002150760 7.334858e-05
[1797,] 0.0002192243 0.0002150801 7.341646e-05
[1798,] 0.0002077527 0.0002156614 6.935098e-05
[1799,] 0.0001908245 0.0002155508 6.339651e-05
[1800,] 0.0002087087 0.0002150454 6.871285e-05
[1801,] 0.0002190074 0.0002150921 7.347328e-05
[1802,] 0.0001910829 0.0002155210 6.345535e-05
[1803,] 0.0002078214 0.0002155905 6.931320e-05
[1804,] 0.0002184043 0.0002150748 7.306615e-05
[1805,] 0.0002209219 0.0002150742 7.390902e-05
[1806,] 0.0002196041 0.0002150759 7.348736e-05
[1807,] 0.0002174427 0.0002150648 7.256620e-05
[1808,] 0.0002084257 0.0002155956 6.957662e-05
[1809,] 0.0002586637 0.0002153896 8.663298e-05
[1810,] 0.0002191758 0.0002150805 7.340716e-05
[1811,] 0.0002576200 0.0002154304 8.690472e-05
[1812,] 0.0002205135 0.0002157017 7.375519e-05
[1813,] 0.0002120045 0.0002156802 7.063897e-05
[1814,] 0.0001912225 0.0002154738 6.351012e-05
[1815,] 0.0002076524 0.0002156337 6.918352e-05
[1816,] 0.0001921962 0.0002151852 6.376656e-05
[1817,] 0.0002153132 0.0002161311 7.380252e-05
[1818,] 0.0002095115 0.0002850176 7.639482e-05
[1819,] 0.0001921497 0.0002156229 6.414336e-05
[1820,] 0.0002130211 0.0002156979 7.099993e-05
[1821,] 0.0001943958 0.0002153369 6.459497e-05
[1822,] 0.0001937900 0.0002157341 6.410966e-05
[1823,] 0.0001927583 0.0002152999 6.416709e-05
[1824,] 0.0001928028 0.0002153322 6.411554e-05
[1825,] 0.0001927445 0.0002153295 6.413392e-05
[1826,] 0.0001948262 0.0002157300 6.423772e-05
[1827,] 0.0001927565 0.0002153205 6.412585e-05
[1828,] 0.0001927401 0.0002153203 6.413599e-05
[1829,] 0.0001927461 0.0002153187 6.416643e-05
[1830,] 0.0002044701 0.0002157363 6.804657e-05
[1831,] 0.0001927817 0.0002153231 6.411692e-05
[1832,] 0.0001927646 0.0002153220 6.420146e-05
[1833,] 0.0001928676 0.0002153122 6.410790e-05
[1834,] 0.0001927434 0.0002153098 6.412740e-05
[1835,] 0.0001927638 0.0002153197 6.413335e-05
[1836,] 0.0001928566 0.0002152942 6.412005e-05
[1837,] 0.0001927622 0.0002153228 6.412547e-05
[1838,] 0.0001834247 0.0002151460 6.154098e-05
[1839,] 0.0001927677 0.0002154082 6.423168e-05
[1840,] 0.0001928637 0.0002153582 6.427356e-05
[1841,] 0.0001927892 0.0002154868 6.425342e-05
[1842,] 0.0002121297 0.0002155054 7.063883e-05
[1843,] 0.0001928258 0.0002154565 6.428440e-05
[1844,] 0.0001928117 0.0002154116 6.425770e-05
[1845,] 0.0001936266 0.0002157928 6.382704e-05
[1846,] 0.0001927669 0.0002154707 6.421571e-05
[1847,] 0.0001928070 0.0002154691 6.427125e-05
[1848,] 0.0001927872 0.0002154546 6.423757e-05
[1849,] 0.0001999454 0.0002157036 6.681899e-05
[1850,] 0.0001927705 0.0002154574 6.418620e-05
[1851,] 0.0001928021 0.0002154512 6.425911e-05
[1852,] 0.0001927636 0.0002154345 6.417988e-05
[1853,] 0.0001929501 0.0002152979 6.409347e-05
[1854,] 0.0001928542 0.0002154658 6.431120e-05
[1855,] 0.0001927898 0.0002154769 6.425567e-05
[1856,] 0.0001927887 0.0002154496 6.423443e-05
[1857,] 0.0001927668 0.0002154478 6.417882e-05
[1858,] 0.0002053785 0.0002157685 6.808341e-05
[1859,] 0.0001928066 0.0002154607 6.427333e-05
[1860,] 0.0001927861 0.0002154130 6.421669e-05
[1861,] 0.0002090437 0.0002154795 6.911334e-05
[1862,] 0.0001757864 0.0002156138 5.799505e-05
[1863,] 0.0001935438 0.0002155087 6.474528e-05
[1864,] 0.0001935972 0.0002162918 6.415397e-05
[1865,] 0.0001821831 0.0002149756 6.055869e-05
[1866,] 0.0001928867 0.0002155147 6.435719e-05
[1867,] 0.0001829047 0.0002150976 6.095668e-05
[1868,] 0.0001935031 0.0002161822 6.415496e-05
[1869,] 0.0001928077 0.0002154551 6.426395e-05
[1870,] 0.0001928219 0.0002154511 6.428017e-05
[1871,] 0.0001928711 0.0002154741 6.432801e-05
[1872,] 0.0001927878 0.0002154504 6.424383e-05
[1873,] 0.0001928278 0.0002154585 6.428803e-05
[1874,] 0.0001928447 0.0002154815 6.431256e-05
[1875,] 0.0001928364 0.0002154381 6.428518e-05
[1876,] 0.0001928160 0.0002154481 6.427519e-05
[1877,] 0.0001927983 0.0002154513 6.425493e-05
[1878,] 0.0001928537 0.0002154612 6.431206e-05
[1879,] 0.0001928760 0.0002154515 6.432572e-05
[1880,] 0.0001927851 0.0002154512 6.423737e-05
[1881,] 0.0001827117 0.0002149778 6.069282e-05
[1882,] 0.0001928772 0.0002154654 6.433230e-05
[1883,] 0.0001928650 0.0002154494 6.431590e-05
[1884,] 0.0001928142 0.0002154718 6.428553e-05
[1885,] 0.0001946580 0.0002155153 6.463453e-05
[1886,] 0.0001928988 0.0002154444 6.433823e-05
[1887,] 0.0001929158 0.0002154479 6.435271e-05
[1888,] 0.0001928097 0.0002154548 6.426921e-05
[1889,] 0.0001928213 0.0002154686 6.428830e-05
[1890,] 0.0001927898 0.0002154650 6.425124e-05
[1891,] 0.0001928589 0.0002154545 6.431462e-05
[1892,] 0.0001952356 0.0002160327 6.406272e-05
[1893,] 0.0001928067 0.0002154409 6.426339e-05
[1894,] 0.0001928420 0.0002154164 6.428092e-05
[1895,] 0.0001928981 0.0002154378 6.433514e-05
[1896,] 0.0001928554 0.0002154607 6.431273e-05
[1897,] 0.0001928379 0.0002154697 6.430234e-05
[1898,] 0.0001927751 0.0002154811 6.423425e-05
[1899,] 0.0001928734 0.0002154499 6.432032e-05
[1900,] 0.0001928553 0.0002154627 6.431372e-05
[1901,] 0.0001928055 0.0002154900 6.427729e-05
[1902,] 0.0001933040 0.0002154613 6.458114e-05
[1903,] 0.0001928314 0.0002154510 6.428903e-05
[1904,] 0.0001934581 0.0002155748 6.439742e-05
[1905,] 0.0001947278 0.0002156885 6.496439e-05
[1906,] 0.0001929368 0.0002154449 6.436459e-05
[1907,] 0.0001927873 0.0002154267 6.423823e-05
[1908,] 0.0001927916 0.0002154274 6.424311e-05
[1909,] 0.0001928275 0.0002154264 6.427704e-05
[1910,] 0.0001928287 0.0002154310 6.427857e-05
[1911,] 0.0002135992 0.0002156388 7.143377e-05
[1912,] 0.0001928690 0.0002154290 6.431524e-05
[1913,] 0.0001927357 0.0002153950 6.421179e-05
[1914,] 0.0001927458 0.0002154105 6.421557e-05
[1915,] 0.0001929091 0.0002154383 6.434453e-05
[1916,] 0.0002094365 0.0002157385 6.997231e-05
[1917,] 0.0001938924 0.0002158768 6.383912e-05
[1918,] 0.0001928056 0.0002153995 6.427027e-05
[1919,] 0.0001930676 0.0002154247 6.443555e-05
[1920,] 0.0001927455 0.0002154434 6.422489e-05
[1921,] 0.0001928532 0.0002154285 6.429672e-05
[1922,] 0.0001929796 0.0002154297 6.438712e-05
[1923,] 0.0001947538 0.0002158845 6.400974e-05
[1924,] 0.0001944223 0.0002158997 6.390702e-05
[1925,] 0.0002121297 0.0002155053 7.064314e-05
[1926,] 0.0001929051 0.0002154405 6.434030e-05
[1927,] 0.0001944735 0.0002155757 6.458250e-05
[1928,] 0.0001862613 0.0002160453 6.062540e-05
[1929,] 0.0001951230 0.0002158777 6.412568e-05
[1930,] 0.0001929583 0.0002154182 6.416704e-05
[1931,] 0.0001929464 0.0002154067 6.416810e-05
[1932,] 0.0001938294 0.0002153314 6.416910e-05
[1933,] 0.0001930340 0.0002153997 6.414443e-05
[1934,] 0.0001929575 0.0002155996 6.415116e-05
[1935,] 0.0001929688 0.0002154178 6.416597e-05
[1936,] 0.0001929324 0.0002154060 6.417160e-05
[1937,] 0.0001753393 0.0002159522 5.778215e-05
[1938,] 0.0001796660 0.0002155493 5.997566e-05
[1939,] 0.0001762219 0.0002160217 5.795255e-05
[1940,] 0.0001953626 0.0002157730 6.433445e-05
[1941,] 0.0001765787 0.0002160240 5.803191e-05
[1942,] 0.0001764431 0.0002160015 5.801012e-05
[1943,] 0.0001757723 0.0002159638 5.787369e-05
[1944,] 0.0001963410 0.0002156881 6.559255e-05
[1945,] 0.0001761269 0.0002159784 5.794676e-05
[1946,] 0.0002125976 0.0002154994 7.077591e-05
[1947,] 0.0001939537 0.0002158133 6.389669e-05
[1948,] 0.0001941843 0.0002161797 6.412448e-05
[1949,] 0.0001749534 0.0002160834 5.766542e-05
[1950,] 0.0001833205 0.0002156154 6.108490e-05
[1951,] 0.0001933838 0.0002150296 6.419782e-05
[1952,] 0.0001758951 0.0002160676 5.786466e-05
[1953,] 0.0001951449 0.0002157979 6.424179e-05
[1954,] 0.0002069726 0.0002155445 6.887111e-05
[1955,] 0.0001764435 0.0002161151 5.796888e-05
[1956,] 0.0001798621 0.0002151016 5.952328e-05
[1957,] 0.0001760600 0.0002163814 5.781504e-05
[1958,] 0.0001935611 0.0002158100 6.379377e-05
[1959,] 0.0002137227 0.0002156458 7.151034e-05
[1960,] 0.0002126232 0.0002154985 7.077834e-05
[1961,] 0.0001930058 0.0002154099 6.417202e-05
[1962,] 0.0001926154 0.0002158054 6.356506e-05
[1963,] 0.0001932706 0.0002152741 6.408975e-05
[1964,] 0.0001927493 0.0002158040 6.360421e-05
[1965,] 0.0001929851 0.0002153156 6.405566e-05
[1966,] 0.0001918146 0.0002157931 6.336502e-05
[1967,] 0.0002127290 0.0002155050 7.080078e-05
[1968,] 0.0001940195 0.0002160866 6.411772e-05
[1969,] 0.0002138538 0.0002156482 7.156328e-05
[1970,] 0.0001808105 0.0002151021 6.014329e-05
[1971,] 0.0001806103 0.0002153128 6.014938e-05
[1972,] 0.0001932985 0.0002151665 6.410865e-05
[1973,] 0.0001806323 0.0002153186 6.017154e-05
[1974,] 0.0001933349 0.0002151999 6.410607e-05
[1975,] 0.0001799660 0.0002156350 6.027597e-05
[1976,] 0.0001809244 0.0002152853 6.033067e-05
[1977,] 0.0001934762 0.0002152520 6.411634e-05
[1978,] 0.0002070442 0.0002155437 6.889140e-05
[1979,] 0.0001808157 0.0002151008 6.016437e-05
[1980,] 0.0001752625 0.0002160843 5.772615e-05
[1981,] 0.0001932213 0.0002152023 6.408525e-05
[1982,] 0.0001806154 0.0002151061 6.008716e-05
```
