## Supplementary material for "Characterization of shared and ancestry-specific signals driving complex traits using multi-ancestry fine-mapping": s1_data.bim

```
2	chr2:12238461:A:G	0	12238461	G	A
2	chr2:12239345:A:G	0	12239345	G	A
2	chr2:12239463:C:A	0	12239463	A	C
2	chr2:12240577:A:G	0	12240577	G	A
2	chr2:12241143:C:A	0	12241143	A	C
2	chr2:12245739:A:G	0	12245739	G	A
2	chr2:12245881:C:G	0	12245881	G	C
2	chr2:12245992:A:T	0	12245992	T	A
2	chr2:12247331:C:T	0	12247331	T	C
2	chr2:12248323:G:A	0	12248323	A	G
2	chr2:12248683:G:A	0	12248683	A	G
2	chr2:12248894:C:T	0	12248894	T	C
2	chr2:12252158:T:C	0	12252158	C	T
2	chr2:12252316:A:G	0	12252316	G	A
2	chr2:12252545:C:T	0	12252545	T	C
2	chr2:12252546:T:C	0	12252546	C	T
2	chr2:12253192:T:C	0	12253192	C	T
2	chr2:12256596:A:G	0	12256596	G	A
2	chr2:12256706:A:C	0	12256706	C	A
2	chr2:12257007:G:A	0	12257007	A	G
2	chr2:12257447:C:G	0	12257447	G	C
2	chr2:12258427:A:G	0	12258427	G	A
2	chr2:12259180:A:T	0	12259180	T	A
2	chr2:12259686:T:C	0	12259686	C	T
2	chr2:12260366:C:T	0	12260366	T	C
2	chr2:12260373:T:C	0	12260373	C	T
2	chr2:12261849:T:C	0	12261849	C	T
2	chr2:12261859:T:C	0	12261859	C	T
2	chr2:12262341:G:T	0	12262341	T	G
2	chr2:12264352:G:A	0	12264352	A	G
2	chr2:12264481:A:G	0	12264481	G	A
2	chr2:12264571:A:C	0	12264571	C	A
2	chr2:12264582:A:G	0	12264582	G	A
2	chr2:12264723:C:T	0	12264723	T	C
2	chr2:12264848:T:C	0	12264848	C	T
2	chr2:12265987:C:T	0	12265987	T	C
2	chr2:12266153:C:A	0	12266153	A	C
2	chr2:12266680:T:C	0	12266680	C	T
2	chr2:12267121:T:G	0	12267121	G	T
2	chr2:12269027:T:C	0	12269027	C	T
2	chr2:12269965:G:A	0	12269965	A	G
2	chr2:12270328:G:A	0	12270328	A	G
2	chr2:12270510:A:G	0	12270510	G	A
2	chr2:12270564:T:A	0	12270564	A	T
2	chr2:12270718:G:T	0	12270718	T	G
2	chr2:12270970:C:A	0	12270970	A	C
2	chr2:12273874:G:A	0	12273874	A	G
2	chr2:12273962:T:C	0	12273962	C	T
2	chr2:12274469:C:G	0	12274469	G	C
2	chr2:12276036:T:C	0	12276036	C	T
2	chr2:12276732:G:A	0	12276732	A	G
2	chr2:12278004:A:G	0	12278004	G	A
2	chr2:12278406:C:T	0	12278406	T	C
2	chr2:12278626:C:T	0	12278626	T	C
2	chr2:12280094:A:T	0	12280094	T	A
2	chr2:12280210:C:T	0	12280210	T	C
2	chr2:12280864:G:A	0	12280864	A	G
2	chr2:12281476:G:A	0	12281476	A	G
2	chr2:12281582:T:G	0	12281582	G	T
2	chr2:12281997:G:A	0	12281997	A	G
2	chr2:12282092:G:T	0	12282092	T	G
2	chr2:12282212:G:A	0	12282212	A	G
2	chr2:12283132:G:A	0	12283132	A	G
2	chr2:12283379:TA:T	0	12283379	T	TA
2	chr2:12283511:A:G	0	12283511	G	A
2	chr2:12284702:A:G	0	12284702	G	A
2	chr2:12285187:T:G	0	12285187	G	T
2	chr2:12286272:A:T	0	12286272	T	A
2	chr2:12287565:A:G	0	12287565	G	A
2	chr2:12287636:C:T	0	12287636	T	C
2	chr2:12287641:G:A	0	12287641	A	G
2	chr2:12287747:A:T	0	12287747	T	A
2	chr2:12289376:G:T	0	12289376	T	G
2	chr2:12290058:C:T	0	12290058	T	C
2	chr2:12290502:A:G	0	12290502	G	A
2	chr2:12291314:T:C	0	12291314	C	T
2	chr2:12291610:A:T	0	12291610	T	A
2	chr2:12292440:G:T	0	12292440	T	G
2	chr2:12292784:T:C	0	12292784	C	T
2	chr2:12292940:G:A	0	12292940	A	G
2	chr2:12293365:A:G	0	12293365	G	A
2	chr2:12293408:T:C	0	12293408	C	T
2	chr2:12294124:A:C	0	12294124	C	A
2	chr2:12294151:A:G	0	12294151	G	A
2	chr2:12296493:T:G	0	12296493	G	T
2	chr2:12297444:G:C	0	12297444	C	G
2	chr2:12297563:A:T	0	12297563	T	A
2	chr2:12297702:G:A	0	12297702	A	G
2	chr2:12298067:T:C	0	12298067	C	T
2	chr2:12299826:TTC:T	0	12299826	T	TTC
2	chr2:12300075:G:A	0	12300075	A	G
2	chr2:12302063:G:A	0	12302063	A	G
2	chr2:12305379:T:C	0	12305379	C	T
2	chr2:12306052:C:T	0	12306052	T	C
2	chr2:12306523:C:T	0	12306523	T	C
2	chr2:12306905:T:C	0	12306905	C	T
2	chr2:12307067:A:T	0	12307067	T	A
2	chr2:12307374:G:A	0	12307374	A	G
2	chr2:12307936:A:C	0	12307936	C	A
2	chr2:12307969:A:G	0	12307969	G	A
2	chr2:12308526:C:G	0	12308526	G	C
2	chr2:12310089:G:T	0	12310089	T	G
2	chr2:12310347:G:A	0	12310347	A	G
2	chr2:12311417:C:T	0	12311417	T	C
2	chr2:12312038:G:A	0	12312038	A	G
2	chr2:12312301:G:A	0	12312301	A	G
2	chr2:12312339:A:G	0	12312339	G	A
2	chr2:12312434:A:G	0	12312434	G	A
2	chr2:12312942:T:C	0	12312942	C	T
2	chr2:12313404:G:T	0	12313404	T	G
2	chr2:12316758:G:C	0	12316758	C	G
2	chr2:12317233:T:G	0	12317233	G	T
2	chr2:12317257:G:A	0	12317257	A	G
2	chr2:12317658:C:T	0	12317658	T	C
2	chr2:12320419:G:T	0	12320419	T	G
2	chr2:12324010:T:C	0	12324010	C	T
2	chr2:12325138:C:T	0	12325138	T	C
2	chr2:12326860:G:A	0	12326860	A	G
2	chr2:12327365:G:A	0	12327365	A	G
2	chr2:12328458:G:A	0	12328458	A	G
2	chr2:12328658:T:C	0	12328658	C	T
2	chr2:12330786:G:A	0	12330786	A	G
2	chr2:12331508:G:T	0	12331508	T	G
2	chr2:12332600:C:T	0	12332600	T	C
2	chr2:12332630:C:T	0	12332630	T	C
2	chr2:12334296:T:C	0	12334296	C	T
2	chr2:12335027:G:A	0	12335027	A	G
2	chr2:12335386:C:T	0	12335386	T	C
2	chr2:12337653:G:A	0	12337653	A	G
2	chr2:12337660:C:T	0	12337660	T	C
2	chr2:12338892:A:G	0	12338892	G	A
2	chr2:12340084:C:A	0	12340084	A	C
2	chr2:12340234:T:C	0	12340234	C	T
2	chr2:12340273:C:A	0	12340273	A	C
2	chr2:12340493:C:T	0	12340493	T	C
2	chr2:12340510:T:C	0	12340510	C	T
2	chr2:12340886:T:C	0	12340886	C	T
2	chr2:12341028:C:A	0	12341028	A	C
2	chr2:12341058:T:A	0	12341058	A	T
2	chr2:12344721:G:T	0	12344721	T	G
2	chr2:12345866:C:T	0	12345866	T	C
2	chr2:12346085:T:C	0	12346085	C	T
2	chr2:12346131:T:G	0	12346131	G	T
2	chr2:12347763:T:C	0	12347763	C	T
2	chr2:12348687:T:C	0	12348687	C	T
2	chr2:12349200:A:G	0	12349200	G	A
2	chr2:12350631:A:G	0	12350631	G	A
2	chr2:12352924:A:G	0	12352924	G	A
2	chr2:12353556:C:G	0	12353556	G	C
2	chr2:12355698:C:T	0	12355698	T	C
2	chr2:12356186:C:T	0	12356186	T	C
2	chr2:12358445:C:G	0	12358445	G	C
2	chr2:12359550:T:A	0	12359550	A	T
2	chr2:12360084:C:T	0	12360084	T	C
2	chr2:12362157:A:G	0	12362157	G	A
2	chr2:12363317:A:G	0	12363317	G	A
2	chr2:12364224:A:G	0	12364224	G	A
2	chr2:12367244:A:G	0	12367244	G	A
2	chr2:12367861:T:G	0	12367861	G	T
2	chr2:12368894:C:T	0	12368894	T	C
2	chr2:12369480:A:C	0	12369480	C	A
2	chr2:12369865:A:T	0	12369865	T	A
2	chr2:12370183:C:T	0	12370183	T	C
2	chr2:12370410:G:A	0	12370410	A	G
2	chr2:12371005:G:T	0	12371005	T	G
2	chr2:12371120:A:G	0	12371120	G	A
2	chr2:12371495:C:T	0	12371495	T	C
2	chr2:12371892:A:G	0	12371892	G	A
2	chr2:12372908:C:T	0	12372908	T	C
2	chr2:12374005:C:A	0	12374005	A	C
2	chr2:12374286:T:C	0	12374286	C	T
2	chr2:12374507:G:A	0	12374507	A	G
2	chr2:12374698:A:G	0	12374698	G	A
2	chr2:12374703:G:C	0	12374703	C	G
2	chr2:12375441:C:T	0	12375441	T	C
2	chr2:12376050:C:T	0	12376050	T	C
2	chr2:12376860:G:A	0	12376860	A	G
2	chr2:12377545:C:G	0	12377545	G	C
2	chr2:12377878:C:T	0	12377878	T	C
2	chr2:12380055:A:G	0	12380055	G	A
2	chr2:12380061:CT:C	0	12380061	C	CT
2	chr2:12380728:C:T	0	12380728	T	C
2	chr2:12381443:T:A	0	12381443	A	T
2	chr2:12381568:C:T	0	12381568	T	C
2	chr2:12382472:G:A	0	12382472	A	G
2	chr2:12383065:G:A	0	12383065	A	G
2	chr2:12383290:A:C	0	12383290	C	A
2	chr2:12383507:A:G	0	12383507	G	A
2	chr2:12383535:C:T	0	12383535	T	C
2	chr2:12383595:A:C	0	12383595	C	A
2	chr2:12383780:CCT:C	0	12383780	C	CCT
2	chr2:12384557:C:T	0	12384557	T	C
2	chr2:12384781:G:A	0	12384781	A	G
2	chr2:12385287:T:G	0	12385287	G	T
2	chr2:12385958:T:C	0	12385958	C	T
2	chr2:12386062:C:T	0	12386062	T	C
2	chr2:12386863:GCA:G	0	12386863	G	GCA
2	chr2:12386871:T:C	0	12386871	C	T
2	chr2:12386872:G:C	0	12386872	C	G
2	chr2:12387019:C:T	0	12387019	T	C
2	chr2:12388814:C:T	0	12388814	T	C
2	chr2:12388985:C:T	0	12388985	T	C
2	chr2:12389490:T:C	0	12389490	C	T
2	chr2:12389886:A:C	0	12389886	C	A
2	chr2:12390686:C:T	0	12390686	T	C
2	chr2:12391129:A:G	0	12391129	G	A
2	chr2:12392407:G:A	0	12392407	A	G
2	chr2:12393306:G:C	0	12393306	C	G
2	chr2:12393520:A:G	0	12393520	G	A
2	chr2:12396574:A:G	0	12396574	G	A
2	chr2:12396943:C:G	0	12396943	G	C
2	chr2:12399162:A:G	0	12399162	G	A
2	chr2:12400521:C:T	0	12400521	T	C
2	chr2:12404217:C:A	0	12404217	A	C
2	chr2:12404312:G:C	0	12404312	C	G
2	chr2:12405686:G:A	0	12405686	A	G
2	chr2:12406130:G:A	0	12406130	A	G
2	chr2:12406136:C:T	0	12406136	T	C
2	chr2:12406768:A:C	0	12406768	C	A
2	chr2:12407545:G:A	0	12407545	A	G
2	chr2:12408157:T:C	0	12408157	C	T
2	chr2:12408568:A:G	0	12408568	G	A
2	chr2:12408976:A:G	0	12408976	G	A
2	chr2:12409050:C:T	0	12409050	T	C
2	chr2:12409883:G:A	0	12409883	A	G
2	chr2:12410326:T:C	0	12410326	C	T
2	chr2:12412534:G:T	0	12412534	T	G
2	chr2:12413712:C:T	0	12413712	T	C
2	chr2:12413837:CTG:C	0	12413837	C	CTG
2	chr2:12415114:G:A	0	12415114	A	G
2	chr2:12417933:C:T	0	12417933	T	C
2	chr2:12419152:A:G	0	12419152	G	A
2	chr2:12420933:T:A	0	12420933	A	T
2	chr2:12421056:A:G	0	12421056	G	A
2	chr2:12422282:T:C	0	12422282	C	T
2	chr2:12425446:G:C	0	12425446	C	G
2	chr2:12425841:T:A	0	12425841	A	T
2	chr2:12425910:CT:C	0	12425910	C	CT
2	chr2:12426292:A:G	0	12426292	G	A
2	chr2:12426630:G:T	0	12426630	T	G
2	chr2:12427000:T:A	0	12427000	A	T
2	chr2:12427152:G:A	0	12427152	A	G
2	chr2:12427811:A:G	0	12427811	G	A
2	chr2:12428191:G:A	0	12428191	A	G
2	chr2:12428870:G:A	0	12428870	A	G
2	chr2:12428885:G:C	0	12428885	C	G
2	chr2:12430311:C:T	0	12430311	T	C
2	chr2:12431043:G:A	0	12431043	A	G
2	chr2:12431537:G:A	0	12431537	A	G
2	chr2:12431962:C:T	0	12431962	T	C
2	chr2:12432821:A:G	0	12432821	G	A
2	chr2:12435366:G:T	0	12435366	T	G
2	chr2:12436546:T:G	0	12436546	G	T
2	chr2:12436678:A:C	0	12436678	C	A
2	chr2:12436718:G:A	0	12436718	A	G
2	chr2:12436852:A:C	0	12436852	C	A
2	chr2:12437768:A:G	0	12437768	G	A
2	chr2:12437792:C:T	0	12437792	T	C
2	chr2:12437808:C:A	0	12437808	A	C
2	chr2:12437823:T:A	0	12437823	A	T
2	chr2:12438165:A:G	0	12438165	G	A
2	chr2:12438252:A:G	0	12438252	G	A
2	chr2:12438298:T:C	0	12438298	C	T
2	chr2:12438317:G:A	0	12438317	A	G
2	chr2:12438396:G:A	0	12438396	A	G
2	chr2:12438557:T:C	0	12438557	C	T
2	chr2:12438726:TA:T	0	12438726	T	TA
2	chr2:12438940:C:T	0	12438940	T	C
2	chr2:12438967:T:C	0	12438967	C	T
2	chr2:12439053:G:A	0	12439053	A	G
2	chr2:12439340:T:C	0	12439340	C	T
2	chr2:12439573:T:C	0	12439573	C	T
2	chr2:12439962:T:A	0	12439962	A	T
2	chr2:12440006:T:C	0	12440006	C	T
2	chr2:12440120:C:T	0	12440120	T	C
2	chr2:12440389:C:T	0	12440389	T	C
2	chr2:12440635:C:T	0	12440635	T	C
2	chr2:12441101:G:A	0	12441101	A	G
2	chr2:12441141:T:G	0	12441141	G	T
2	chr2:12441170:G:A	0	12441170	A	G
2	chr2:12442663:G:A	0	12442663	A	G
2	chr2:12443831:A:G	0	12443831	G	A
2	chr2:12444954:T:C	0	12444954	C	T
2	chr2:12445601:T:G	0	12445601	G	T
2	chr2:12446114:T:G	0	12446114	G	T
2	chr2:12446725:T:C	0	12446725	C	T
2	chr2:12447751:G:T	0	12447751	T	G
2	chr2:12448203:C:T	0	12448203	T	C
2	chr2:12449014:A:G	0	12449014	G	A
2	chr2:12449082:T:C	0	12449082	C	T
2	chr2:12449498:T:A	0	12449498	A	T
2	chr2:12450116:A:G	0	12450116	G	A
2	chr2:12450534:T:C	0	12450534	C	T
2	chr2:12450618:T:C	0	12450618	C	T
2	chr2:12450943:C:A	0	12450943	A	C
2	chr2:12451569:T:C	0	12451569	C	T
2	chr2:12452853:G:A	0	12452853	A	G
2	chr2:12453347:T:G	0	12453347	G	T
2	chr2:12453370:T:C	0	12453370	C	T
2	chr2:12453407:A:G	0	12453407	G	A
2	chr2:12453416:A:G	0	12453416	G	A
2	chr2:12453455:C:T	0	12453455	T	C
2	chr2:12453519:T:A	0	12453519	A	T
2	chr2:12453892:G:A	0	12453892	A	G
2	chr2:12454125:A:T	0	12454125	T	A
2	chr2:12454817:C:T	0	12454817	T	C
2	chr2:12455289:A:G	0	12455289	G	A
2	chr2:12456426:C:T	0	12456426	T	C
2	chr2:12457937:C:CAG	0	12457937	CAG	C
2	chr2:12458051:A:G	0	12458051	G	A
2	chr2:12458897:T:C	0	12458897	C	T
2	chr2:12459514:G:A	0	12459514	A	G
2	chr2:12459518:C:T	0	12459518	T	C
2	chr2:12459661:G:A	0	12459661	A	G
2	chr2:12459881:G:A	0	12459881	A	G
2	chr2:12459889:T:C	0	12459889	C	T
2	chr2:12459908:C:CT	0	12459908	CT	C
2	chr2:12460274:C:G	0	12460274	G	C
2	chr2:12460321:G:A	0	12460321	A	G
2	chr2:12460887:T:C	0	12460887	C	T
2	chr2:12461861:T:C	0	12461861	C	T
2	chr2:12461873:G:A	0	12461873	A	G
2	chr2:12461972:T:C	0	12461972	C	T
2	chr2:12461973:G:A	0	12461973	A	G
2	chr2:12462310:G:C	0	12462310	C	G
2	chr2:12462336:C:T	0	12462336	T	C
2	chr2:12462391:C:T	0	12462391	T	C
2	chr2:12463188:C:T	0	12463188	T	C
2	chr2:12463435:T:A	0	12463435	A	T
2	chr2:12463556:G:A	0	12463556	A	G
2	chr2:12464183:T:C	0	12464183	C	T
2	chr2:12464484:C:T	0	12464484	T	C
2	chr2:12466055:A:T	0	12466055	T	A
2	chr2:12466183:T:G	0	12466183	G	T
2	chr2:12466519:T:C	0	12466519	C	T
2	chr2:12466537:C:T	0	12466537	T	C
2	chr2:12466562:C:T	0	12466562	T	C
2	chr2:12466599:A:C	0	12466599	C	A
2	chr2:12466725:C:T	0	12466725	T	C
2	chr2:12467767:T:C	0	12467767	C	T
2	chr2:12468425:C:T	0	12468425	T	C
2	chr2:12468857:G:A	0	12468857	A	G
2	chr2:12468916:A:G	0	12468916	G	A
2	chr2:12469567:A:G	0	12469567	G	A
2	chr2:12469921:TTAGA:T	0	12469921	T	TTAGA
2	chr2:12470279:C:T	0	12470279	T	C
2	chr2:12470306:A:T	0	12470306	T	A
2	chr2:12470425:C:T	0	12470425	T	C
2	chr2:12470429:G:T	0	12470429	T	G
2	chr2:12470477:T:C	0	12470477	C	T
2	chr2:12470974:G:A	0	12470974	A	G
2	chr2:12471423:T:C	0	12471423	C	T
2	chr2:12472365:AG:A	0	12472365	A	AG
2	chr2:12474098:T:C	0	12474098	C	T
2	chr2:12474116:G:A	0	12474116	A	G
2	chr2:12479514:CAT:C	0	12479514	C	CAT
2	chr2:12481214:C:T	0	12481214	T	C
2	chr2:12481631:A:G	0	12481631	G	A
2	chr2:12482206:G:C	0	12482206	C	G
2	chr2:12484492:C:T	0	12484492	T	C
2	chr2:12485365:A:G	0	12485365	G	A
2	chr2:12485580:A:G	0	12485580	G	A
2	chr2:12485611:G:A	0	12485611	A	G
2	chr2:12485871:T:C	0	12485871	C	T
2	chr2:12486250:T:C	0	12486250	C	T
2	chr2:12486454:G:A	0	12486454	A	G
2	chr2:12487021:T:A	0	12487021	A	T
2	chr2:12487037:CTCTT:C	0	12487037	C	CTCTT
2	chr2:12487294:A:G	0	12487294	G	A
2	chr2:12487444:C:G	0	12487444	G	C
2	chr2:12488500:A:G	0	12488500	G	A
2	chr2:12489947:C:T	0	12489947	T	C
2	chr2:12490306:G:A	0	12490306	A	G
2	chr2:12490826:C:T	0	12490826	T	C
2	chr2:12491202:T:C	0	12491202	C	T
2	chr2:12491532:T:C	0	12491532	C	T
2	chr2:12491790:T:C	0	12491790	C	T
2	chr2:12491796:C:A	0	12491796	A	C
2	chr2:12491827:C:T	0	12491827	T	C
2	chr2:12492215:C:T	0	12492215	T	C
2	chr2:12492372:GTTGT:G	0	12492372	G	GTTGT
2	chr2:12492589:C:T	0	12492589	T	C
2	chr2:12492863:C:A	0	12492863	A	C
2	chr2:12493124:C:T	0	12493124	T	C
2	chr2:12493638:G:A	0	12493638	A	G
2	chr2:12494152:A:T	0	12494152	T	A
2	chr2:12494309:G:A	0	12494309	A	G
2	chr2:12494563:T:C	0	12494563	C	T
2	chr2:12494668:A:T	0	12494668	T	A
2	chr2:12494961:ACTAT:A	0	12494961	A	ACTAT
2	chr2:12495751:A:G	0	12495751	G	A
2	chr2:12496685:G:A	0	12496685	A	G
2	chr2:12497020:T:C	0	12497020	C	T
2	chr2:12497311:A:G	0	12497311	G	A
2	chr2:12497975:T:C	0	12497975	C	T
2	chr2:12499950:G:A	0	12499950	A	G
2	chr2:12500221:C:T	0	12500221	T	C
2	chr2:12500615:G:A	0	12500615	A	G
2	chr2:12500712:G:A	0	12500712	A	G
2	chr2:12500771:A:C	0	12500771	C	A
2	chr2:12500794:G:A	0	12500794	A	G
2	chr2:12502345:A:T	0	12502345	T	A
2	chr2:12502620:G:A	0	12502620	A	G
2	chr2:12503132:T:C	0	12503132	C	T
2	chr2:12503317:C:T	0	12503317	T	C
2	chr2:12505317:G:A	0	12505317	A	G
2	chr2:12505489:C:T	0	12505489	T	C
2	chr2:12505688:TC:T	0	12505688	T	TC
2	chr2:12506283:G:A	0	12506283	A	G
2	chr2:12508485:C:T	0	12508485	T	C
2	chr2:12508536:C:A	0	12508536	A	C
2	chr2:12509316:C:T	0	12509316	T	C
2	chr2:12509457:C:T	0	12509457	T	C
2	chr2:12511170:C:T	0	12511170	T	C
2	chr2:12511696:C:T	0	12511696	T	C
2	chr2:12511823:A:G	0	12511823	G	A
2	chr2:12512526:A:T	0	12512526	T	A
2	chr2:12512716:T:A	0	12512716	A	T
2	chr2:12512805:C:T	0	12512805	T	C
2	chr2:12515019:G:A	0	12515019	A	G
2	chr2:12515034:C:T	0	12515034	T	C
2	chr2:12515428:T:C	0	12515428	C	T
2	chr2:12516054:A:C	0	12516054	C	A
2	chr2:12516809:A:G	0	12516809	G	A
2	chr2:12517628:T:C	0	12517628	C	T
2	chr2:12517770:A:G	0	12517770	G	A
2	chr2:12518100:A:T	0	12518100	T	A
2	chr2:12518179:T:A	0	12518179	A	T
2	chr2:12518225:T:C	0	12518225	C	T
2	chr2:12518686:T:C	0	12518686	C	T
2	chr2:12519394:T:C	0	12519394	C	T
2	chr2:12520022:C:G	0	12520022	G	C
2	chr2:12520646:T:C	0	12520646	C	T
2	chr2:12520900:A:G	0	12520900	G	A
2	chr2:12524140:C:T	0	12524140	T	C
2	chr2:12524579:G:T	0	12524579	T	G
2	chr2:12525520:C:T	0	12525520	T	C
2	chr2:12525904:G:A	0	12525904	A	G
2	chr2:12526148:G:A	0	12526148	A	G
2	chr2:12526999:A:G	0	12526999	G	A
2	chr2:12527491:A:G	0	12527491	G	A
2	chr2:12527620:C:T	0	12527620	T	C
2	chr2:12527623:G:A	0	12527623	A	G
2	chr2:12527703:C:T	0	12527703	T	C
2	chr2:12528024:C:A	0	12528024	A	C
2	chr2:12528730:C:A	0	12528730	A	C
2	chr2:12529803:C:A	0	12529803	A	C
2	chr2:12530080:C:T	0	12530080	T	C
2	chr2:12530211:T:A	0	12530211	A	T
2	chr2:12530742:G:A	0	12530742	A	G
2	chr2:12531088:A:G	0	12531088	G	A
2	chr2:12531091:G:A	0	12531091	A	G
2	chr2:12531504:T:G	0	12531504	G	T
2	chr2:12531631:C:T	0	12531631	T	C
2	chr2:12532707:A:G	0	12532707	G	A
2	chr2:12533235:G:A	0	12533235	A	G
2	chr2:12533999:G:A	0	12533999	A	G
2	chr2:12534440:T:C	0	12534440	C	T
2	chr2:12534966:C:T	0	12534966	T	C
2	chr2:12535759:T:C	0	12535759	C	T
2	chr2:12536011:C:T	0	12536011	T	C
2	chr2:12536482:C:T	0	12536482	T	C
2	chr2:12536909:C:T	0	12536909	T	C
2	chr2:12537624:C:T	0	12537624	T	C
2	chr2:12539034:G:C	0	12539034	C	G
2	chr2:12539307:G:T	0	12539307	T	G
2	chr2:12540583:C:A	0	12540583	A	C
2	chr2:12541264:G:A	0	12541264	A	G
2	chr2:12541552:G:C	0	12541552	C	G
2	chr2:12541709:C:T	0	12541709	T	C
2	chr2:12542768:CA:C	0	12542768	C	CA
2	chr2:12542939:G:A	0	12542939	A	G
2	chr2:12543283:T:C	0	12543283	C	T
2	chr2:12543871:T:C	0	12543871	C	T
2	chr2:12544406:T:C	0	12544406	C	T
2	chr2:12544583:C:T	0	12544583	T	C
2	chr2:12545243:C:G	0	12545243	G	C
2	chr2:12545771:G:A	0	12545771	A	G
2	chr2:12545795:A:G	0	12545795	G	A
2	chr2:12546260:A:G	0	12546260	G	A
2	chr2:12546279:G:T	0	12546279	T	G
2	chr2:12546574:C:T	0	12546574	T	C
2	chr2:12546852:C:A	0	12546852	A	C
2	chr2:12547970:C:CAGCCAAT	0	12547970	CAGCCAAT	C
2	chr2:12548761:T:C	0	12548761	C	T
2	chr2:12551560:T:A	0	12551560	A	T
2	chr2:12553559:C:T	0	12553559	T	C
2	chr2:12553770:C:T	0	12553770	T	C
2	chr2:12555804:C:T	0	12555804	T	C
2	chr2:12556735:A:T	0	12556735	T	A
2	chr2:12559399:G:A	0	12559399	A	G
2	chr2:12559448:G:A	0	12559448	A	G
2	chr2:12560326:T:G	0	12560326	G	T
2	chr2:12560412:C:T	0	12560412	T	C
2	chr2:12560515:C:T	0	12560515	T	C
2	chr2:12560614:A:C	0	12560614	C	A
2	chr2:12560731:C:T	0	12560731	T	C
2	chr2:12561201:A:C	0	12561201	C	A
2	chr2:12561380:A:T	0	12561380	T	A
2	chr2:12562100:G:T	0	12562100	T	G
2	chr2:12564037:C:T	0	12564037	T	C
2	chr2:12564988:G:A	0	12564988	A	G
2	chr2:12565020:C:T	0	12565020	T	C
2	chr2:12566701:TA:T	0	12566701	T	TA
2	chr2:12567679:A:G	0	12567679	G	A
2	chr2:12570083:G:A	0	12570083	A	G
2	chr2:12570762:T:C	0	12570762	C	T
2	chr2:12571045:C:T	0	12571045	T	C
2	chr2:12572093:C:G	0	12572093	G	C
2	chr2:12572817:G:A	0	12572817	A	G
2	chr2:12572921:A:G	0	12572921	G	A
2	chr2:12573087:C:T	0	12573087	T	C
2	chr2:12573089:A:G	0	12573089	G	A
2	chr2:12573188:T:C	0	12573188	C	T
2	chr2:12573198:C:A	0	12573198	A	C
2	chr2:12573214:T:A	0	12573214	A	T
2	chr2:12573517:A:G	0	12573517	G	A
2	chr2:12573554:T:TCA	0	12573554	TCA	T
2	chr2:12573651:T:C	0	12573651	C	T
2	chr2:12574189:C:T	0	12574189	T	C
2	chr2:12574811:T:A	0	12574811	A	T
2	chr2:12575246:C:T	0	12575246	T	C
2	chr2:12576166:C:T	0	12576166	T	C
2	chr2:12580185:T:C	0	12580185	C	T
2	chr2:12580326:C:T	0	12580326	T	C
2	chr2:12580547:T:C	0	12580547	C	T
2	chr2:12580851:C:T	0	12580851	T	C
2	chr2:12583623:C:G	0	12583623	G	C
2	chr2:12585125:T:C	0	12585125	C	T
2	chr2:12585431:T:C	0	12585431	C	T
2	chr2:12585787:T:C	0	12585787	C	T
2	chr2:12586417:T:C	0	12586417	C	T
2	chr2:12586443:T:G	0	12586443	G	T
2	chr2:12586763:G:A	0	12586763	A	G
2	chr2:12586889:G:A	0	12586889	A	G
2	chr2:12586965:G:C	0	12586965	C	G
2	chr2:12587467:A:G	0	12587467	G	A
2	chr2:12588694:G:C	0	12588694	C	G
2	chr2:12589643:T:C	0	12589643	C	T
2	chr2:12592375:T:C	0	12592375	C	T
2	chr2:12592695:C:T	0	12592695	T	C
2	chr2:12593050:G:A	0	12593050	A	G
2	chr2:12595488:A:G	0	12595488	G	A
2	chr2:12595601:G:A	0	12595601	A	G
2	chr2:12597486:C:T	0	12597486	T	C
2	chr2:12600829:T:C	0	12600829	C	T
2	chr2:12601243:T:G	0	12601243	G	T
2	chr2:12602003:T:TA	0	12602003	TA	T
2	chr2:12603029:G:A	0	12603029	A	G
2	chr2:12603806:C:T	0	12603806	T	C
2	chr2:12604393:A:G	0	12604393	G	A
2	chr2:12605244:T:G	0	12605244	G	T
2	chr2:12605294:A:G	0	12605294	G	A
2	chr2:12605865:G:A	0	12605865	A	G
2	chr2:12605951:T:A	0	12605951	A	T
2	chr2:12606170:G:A	0	12606170	A	G
2	chr2:12608010:TTC:T	0	12608010	T	TTC
2	chr2:12608330:A:G	0	12608330	G	A
2	chr2:12608692:C:T	0	12608692	T	C
2	chr2:12608877:C:G	0	12608877	G	C
2	chr2:12609690:C:T	0	12609690	T	C
2	chr2:12609947:G:A	0	12609947	A	G
2	chr2:12610775:T:G	0	12610775	G	T
2	chr2:12611870:AAAAAT:A	0	12611870	A	AAAAAT
2	chr2:12612346:C:T	0	12612346	T	C
2	chr2:12612365:G:A	0	12612365	A	G
2	chr2:12612628:TCAATAGA:T	0	12612628	T	TCAATAGA
2	chr2:12614171:C:T	0	12614171	T	C
2	chr2:12614417:C:A	0	12614417	A	C
2	chr2:12614531:G:A	0	12614531	A	G
2	chr2:12614668:C:A	0	12614668	A	C
2	chr2:12615051:G:A	0	12615051	A	G
2	chr2:12615182:C:A	0	12615182	A	C
2	chr2:12615782:T:C	0	12615782	C	T
2	chr2:12617690:A:G	0	12617690	G	A
2	chr2:12619406:C:T	0	12619406	T	C
2	chr2:12621197:G:A	0	12621197	A	G
2	chr2:12623117:A:G	0	12623117	G	A
2	chr2:12623515:C:A	0	12623515	A	C
2	chr2:12624038:T:G	0	12624038	G	T
2	chr2:12624401:T:A	0	12624401	A	T
2	chr2:12624424:G:A	0	12624424	A	G
2	chr2:12624433:GTCAAAC:G	0	12624433	G	GTCAAAC
2	chr2:12625294:A:T	0	12625294	T	A
2	chr2:12625904:C:T	0	12625904	T	C
2	chr2:12626669:T:C	0	12626669	C	T
2	chr2:12627905:A:G	0	12627905	G	A
2	chr2:12628839:T:C	0	12628839	C	T
2	chr2:12629017:G:A	0	12629017	A	G
2	chr2:12629158:C:A	0	12629158	A	C
2	chr2:12629450:T:A	0	12629450	A	T
2	chr2:12629786:C:A	0	12629786	A	C
2	chr2:12630223:T:G	0	12630223	G	T
2	chr2:12631404:G:A	0	12631404	A	G
2	chr2:12632587:C:T	0	12632587	T	C
2	chr2:12632886:A:T	0	12632886	T	A
2	chr2:12633165:C:T	0	12633165	T	C
2	chr2:12634107:A:C	0	12634107	C	A
2	chr2:12634994:G:A	0	12634994	A	G
2	chr2:12635664:A:G	0	12635664	G	A
2	chr2:12636209:G:A	0	12636209	A	G
2	chr2:12636733:G:A	0	12636733	A	G
2	chr2:12637828:T:G	0	12637828	G	T
2	chr2:12638125:A:AAG	0	12638125	AAG	A
2	chr2:12638219:T:C	0	12638219	C	T
2	chr2:12639687:C:A	0	12639687	A	C
2	chr2:12640038:C:T	0	12640038	T	C
2	chr2:12640362:C:T	0	12640362	T	C
2	chr2:12640370:T:C	0	12640370	C	T
2	chr2:12640841:A:G	0	12640841	G	A
2	chr2:12641142:C:A	0	12641142	A	C
2	chr2:12641327:C:A	0	12641327	A	C
2	chr2:12641495:T:C	0	12641495	C	T
2	chr2:12641668:A:G	0	12641668	G	A
2	chr2:12641865:T:A	0	12641865	A	T
2	chr2:12642448:T:A	0	12642448	A	T
2	chr2:12643510:AT:A	0	12643510	A	AT
2	chr2:12643784:T:G	0	12643784	G	T
2	chr2:12644388:C:T	0	12644388	T	C
2	chr2:12644970:T:C	0	12644970	C	T
2	chr2:12646158:A:G	0	12646158	G	A
2	chr2:12646431:T:C	0	12646431	C	T
2	chr2:12647004:C:A	0	12647004	A	C
2	chr2:12647111:A:G	0	12647111	G	A
2	chr2:12648241:C:T	0	12648241	T	C
2	chr2:12648401:A:G	0	12648401	G	A
2	chr2:12649758:G:A	0	12649758	A	G
2	chr2:12650202:C:T	0	12650202	T	C
2	chr2:12652094:C:T	0	12652094	T	C
2	chr2:12654204:T:A	0	12654204	A	T
2	chr2:12654714:T:C	0	12654714	C	T
2	chr2:12655143:C:T	0	12655143	T	C
2	chr2:12655204:G:A	0	12655204	A	G
2	chr2:12655398:C:A	0	12655398	A	C
2	chr2:12655474:T:C	0	12655474	C	T
2	chr2:12655784:T:TA	0	12655784	TA	T
2	chr2:12655977:T:C	0	12655977	C	T
2	chr2:12655998:T:C	0	12655998	C	T
2	chr2:12656499:A:G	0	12656499	G	A
2	chr2:12656777:C:A	0	12656777	A	C
2	chr2:12656950:T:C	0	12656950	C	T
2	chr2:12657727:C:T	0	12657727	T	C
2	chr2:12657812:C:T	0	12657812	T	C
2	chr2:12658598:C:G	0	12658598	G	C
2	chr2:12660174:G:A	0	12660174	A	G
2	chr2:12660376:A:G	0	12660376	G	A
2	chr2:12661662:G:T	0	12661662	T	G
2	chr2:12661903:C:G	0	12661903	G	C
2	chr2:12662028:C:T	0	12662028	T	C
2	chr2:12662074:A:G	0	12662074	G	A
2	chr2:12662237:C:T	0	12662237	T	C
2	chr2:12663419:T:A	0	12663419	A	T
2	chr2:12663644:T:C	0	12663644	C	T
2	chr2:12663754:G:A	0	12663754	A	G
2	chr2:12663840:T:A	0	12663840	A	T
2	chr2:12664310:C:T	0	12664310	T	C
2	chr2:12664424:G:T	0	12664424	T	G
2	chr2:12665037:C:T	0	12665037	T	C
2	chr2:12665087:G:A	0	12665087	A	G
2	chr2:12665101:T:C	0	12665101	C	T
2	chr2:12665329:A:G	0	12665329	G	A
2	chr2:12665445:C:T	0	12665445	T	C
2	chr2:12665802:G:C	0	12665802	C	G
2	chr2:12665854:T:C	0	12665854	C	T
2	chr2:12666283:CA:C	0	12666283	C	CA
2	chr2:12666534:T:G	0	12666534	G	T
2	chr2:12667059:A:G	0	12667059	G	A
2	chr2:12667081:ACT:A	0	12667081	A	ACT
2	chr2:12667937:C:T	0	12667937	T	C
2	chr2:12668184:A:G	0	12668184	G	A
2	chr2:12668491:C:T	0	12668491	T	C
2	chr2:12669217:A:C	0	12669217	C	A
2	chr2:12669318:T:C	0	12669318	C	T
2	chr2:12669584:C:T	0	12669584	T	C
2	chr2:12669901:C:A	0	12669901	A	C
2	chr2:12670460:C:T	0	12670460	T	C
2	chr2:12671185:G:A	0	12671185	A	G
2	chr2:12671596:C:T	0	12671596	T	C
2	chr2:12671710:G:A	0	12671710	A	G
2	chr2:12671895:G:C	0	12671895	C	G
2	chr2:12671899:T:C	0	12671899	C	T
2	chr2:12671971:A:G	0	12671971	G	A
2	chr2:12673285:T:C	0	12673285	C	T
2	chr2:12673430:A:G	0	12673430	G	A
2	chr2:12673514:T:C	0	12673514	C	T
2	chr2:12673871:C:T	0	12673871	T	C
2	chr2:12674383:G:A	0	12674383	A	G
2	chr2:12675672:C:T	0	12675672	T	C
2	chr2:12675679:C:T	0	12675679	T	C
2	chr2:12676069:G:A	0	12676069	A	G
2	chr2:12676454:T:C	0	12676454	C	T
2	chr2:12676538:AG:A	0	12676538	A	AG
2	chr2:12676836:T:C	0	12676836	C	T
2	chr2:12677132:C:T	0	12677132	T	C
2	chr2:12677156:A:G	0	12677156	G	A
2	chr2:12677503:A:G	0	12677503	G	A
2	chr2:12677825:T:C	0	12677825	C	T
2	chr2:12678152:T:C	0	12678152	C	T
2	chr2:12678384:T:A	0	12678384	A	T
2	chr2:12679497:G:A	0	12679497	A	G
2	chr2:12680134:G:A	0	12680134	A	G
2	chr2:12680256:A:G	0	12680256	G	A
2	chr2:12681223:T:G	0	12681223	G	T
2	chr2:12681224:T:A	0	12681224	A	T
2	chr2:12681749:T:A	0	12681749	A	T
2	chr2:12682827:T:G	0	12682827	G	T
2	chr2:12682869:A:G	0	12682869	G	A
2	chr2:12683113:T:A	0	12683113	A	T
2	chr2:12683199:AAAG:A	0	12683199	A	AAAG
2	chr2:12683215:T:C	0	12683215	C	T
2	chr2:12685186:A:C	0	12685186	C	A
2	chr2:12686105:A:C	0	12686105	C	A
2	chr2:12686226:A:C	0	12686226	C	A
2	chr2:12686838:T:C	0	12686838	C	T
2	chr2:12687624:G:A	0	12687624	A	G
2	chr2:12687654:C:T	0	12687654	T	C
2	chr2:12688847:A:C	0	12688847	C	A
2	chr2:12692440:T:C	0	12692440	C	T
2	chr2:12692442:T:C	0	12692442	C	T
2	chr2:12692542:C:T	0	12692542	T	C
2	chr2:12692878:G:A	0	12692878	A	G
2	chr2:12693758:C:T	0	12693758	T	C
2	chr2:12693802:A:G	0	12693802	G	A
2	chr2:12694044:G:A	0	12694044	A	G
2	chr2:12695656:A:G	0	12695656	G	A
2	chr2:12696305:T:C	0	12696305	C	T
2	chr2:12697215:T:C	0	12697215	C	T
2	chr2:12697369:G:A	0	12697369	A	G
2	chr2:12697414:T:G	0	12697414	G	T
2	chr2:12697697:GTT:G	0	12697697	G	GTT
2	chr2:12698400:C:T	0	12698400	T	C
2	chr2:12698488:C:T	0	12698488	T	C
2	chr2:12698525:T:C	0	12698525	C	T
2	chr2:12698546:T:C	0	12698546	C	T
2	chr2:12699124:A:G	0	12699124	G	A
2	chr2:12699292:G:C	0	12699292	C	G
2	chr2:12700449:A:G	0	12700449	G	A
2	chr2:12702871:T:A	0	12702871	A	T
2	chr2:12704741:A:T	0	12704741	T	A
2	chr2:12704764:G:C	0	12704764	C	G
2	chr2:12707043:C:T	0	12707043	T	C
2	chr2:12708392:T:C	0	12708392	C	T
2	chr2:12710905:A:G	0	12710905	G	A
2	chr2:12710994:G:A	0	12710994	A	G
2	chr2:12713880:G:A	0	12713880	A	G
2	chr2:12717952:G:A	0	12717952	A	G
2	chr2:12719333:T:C	0	12719333	C	T
2	chr2:12722662:CAT:C	0	12722662	C	CAT
2	chr2:12722779:T:C	0	12722779	C	T
2	chr2:12723644:G:A	0	12723644	A	G
2	chr2:12725816:A:G	0	12725816	G	A
2	chr2:12726963:C:T	0	12726963	T	C
2	chr2:12727654:G:A	0	12727654	A	G
2	chr2:12727681:A:G	0	12727681	G	A
2	chr2:12727826:TCAGA:T	0	12727826	T	TCAGA
2	chr2:12727866:T:C	0	12727866	C	T
2	chr2:12730267:A:G	0	12730267	G	A
2	chr2:12730343:C:A	0	12730343	A	C
2	chr2:12731537:A:G	0	12731537	G	A
2	chr2:12732109:C:T	0	12732109	T	C
2	chr2:12732899:T:C	0	12732899	C	T
2	chr2:12733430:G:A	0	12733430	A	G
2	chr2:12734311:T:C	0	12734311	C	T
2	chr2:12734595:T:G	0	12734595	G	T
2	chr2:12735110:G:A	0	12735110	A	G
2	chr2:12735674:G:A	0	12735674	A	G
2	chr2:12735862:T:A	0	12735862	A	T
2	chr2:12736342:G:A	0	12736342	A	G
2	chr2:12736792:T:A	0	12736792	A	T
2	chr2:12736934:G:A	0	12736934	A	G
2	chr2:12737078:C:T	0	12737078	T	C
2	chr2:12737375:G:GA	0	12737375	GA	G
2	chr2:12737483:C:T	0	12737483	T	C
2	chr2:12738103:G:C	0	12738103	C	G
2	chr2:12738203:G:A	0	12738203	A	G
2	chr2:12738516:T:C	0	12738516	C	T
2	chr2:12738542:C:T	0	12738542	T	C
2	chr2:12738724:A:AG	0	12738724	AG	A
2	chr2:12738890:T:C	0	12738890	C	T
2	chr2:12739061:A:G	0	12739061	G	A
2	chr2:12739529:C:T	0	12739529	T	C
2	chr2:12741359:C:T	0	12741359	T	C
2	chr2:12741400:T:G	0	12741400	G	T
2	chr2:12741652:T:A	0	12741652	A	T
2	chr2:12742696:ATC:A	0	12742696	A	ATC
2	chr2:12743940:A:G	0	12743940	G	A
2	chr2:12744009:C:T	0	12744009	T	C
2	chr2:12744401:G:A	0	12744401	A	G
2	chr2:12745215:G:A	0	12745215	A	G
2	chr2:12745376:C:G	0	12745376	G	C
2	chr2:12745458:G:A	0	12745458	A	G
2	chr2:12746194:G:T	0	12746194	T	G
2	chr2:12747576:T:C	0	12747576	C	T
2	chr2:12748535:G:A	0	12748535	A	G
2	chr2:12748836:T:C	0	12748836	C	T
2	chr2:12749624:A:G	0	12749624	G	A
2	chr2:12750409:T:C	0	12750409	C	T
2	chr2:12750524:T:C	0	12750524	C	T
2	chr2:12751981:C:G	0	12751981	G	C
2	chr2:12752803:C:T	0	12752803	T	C
2	chr2:12753038:G:A	0	12753038	A	G
2	chr2:12753439:G:A	0	12753439	A	G
2	chr2:12753834:TA:T	0	12753834	T	TA
2	chr2:12754001:T:A	0	12754001	A	T
2	chr2:12755145:GC:G	0	12755145	G	GC
2	chr2:12755253:A:G	0	12755253	G	A
2	chr2:12755466:G:A	0	12755466	A	G
2	chr2:12756455:G:A	0	12756455	A	G
2	chr2:12756587:G:A	0	12756587	A	G
2	chr2:12757165:C:G	0	12757165	G	C
2	chr2:12757347:C:T	0	12757347	T	C
2	chr2:12757422:C:G	0	12757422	G	C
2	chr2:12757537:TC:T	0	12757537	T	TC
2	chr2:12758135:G:A	0	12758135	A	G
2	chr2:12758256:G:A	0	12758256	A	G
2	chr2:12758761:C:T	0	12758761	T	C
2	chr2:12759209:G:A	0	12759209	A	G
2	chr2:12760188:C:A	0	12760188	A	C
2	chr2:12760653:G:A	0	12760653	A	G
2	chr2:12760926:C:A	0	12760926	A	C
2	chr2:12761057:T:A	0	12761057	A	T
2	chr2:12761190:G:C	0	12761190	C	G
2	chr2:12761405:G:A	0	12761405	A	G
2	chr2:12761593:G:A	0	12761593	A	G
2	chr2:12761755:A:T	0	12761755	T	A
2	chr2:12761816:C:A	0	12761816	A	C
2	chr2:12764849:C:T	0	12764849	T	C
2	chr2:12765054:T:A	0	12765054	A	T
2	chr2:12765364:C:T	0	12765364	T	C
2	chr2:12766505:G:T	0	12766505	T	G
2	chr2:12767025:T:C	0	12767025	C	T
2	chr2:12767043:G:C	0	12767043	C	G
2	chr2:12767099:T:A	0	12767099	A	T
2	chr2:12767112:C:T	0	12767112	T	C
2	chr2:12767285:T:A	0	12767285	A	T
2	chr2:12767321:C:T	0	12767321	T	C
2	chr2:12768601:A:G	0	12768601	G	A
2	chr2:12769918:T:C	0	12769918	C	T
2	chr2:12769958:G:A	0	12769958	A	G
2	chr2:12772421:G:A	0	12772421	A	G
2	chr2:12772627:C:T	0	12772627	T	C
2	chr2:12772759:G:A	0	12772759	A	G
2	chr2:12773316:A:G	0	12773316	G	A
2	chr2:12774994:T:C	0	12774994	C	T
2	chr2:12776120:T:G	0	12776120	G	T
2	chr2:12776793:T:C	0	12776793	C	T
2	chr2:12777046:G:A	0	12777046	A	G
2	chr2:12777288:C:T	0	12777288	T	C
2	chr2:12777417:A:T	0	12777417	T	A
2	chr2:12778174:C:T	0	12778174	T	C
2	chr2:12778267:A:G	0	12778267	G	A
2	chr2:12779089:C:T	0	12779089	T	C
2	chr2:12779910:A:G	0	12779910	G	A
2	chr2:12780138:A:G	0	12780138	G	A
2	chr2:12780215:T:C	0	12780215	C	T
2	chr2:12781485:G:C	0	12781485	C	G
2	chr2:12781648:C:G	0	12781648	G	C
2	chr2:12783804:G:C	0	12783804	C	G
2	chr2:12783977:G:A	0	12783977	A	G
2	chr2:12783985:A:G	0	12783985	G	A
2	chr2:12784220:A:G	0	12784220	G	A
2	chr2:12784710:A:G	0	12784710	G	A
2	chr2:12785783:G:A	0	12785783	A	G
2	chr2:12785797:G:T	0	12785797	T	G
2	chr2:12786497:T:C	0	12786497	C	T
2	chr2:12786635:ACAAGTCTCTAGGAAGTTCTAAACTTCCCAACATTTTCCTGTCTTCCTCTGAGCCCTC:A	0	12786635	A	ACAAGTCTCTAGGAAGTTCTAAACTTCCCAACATTTTCCTGTCTTCCTCTGAGCCCTC
2	chr2:12786856:T:C	0	12786856	C	T
2	chr2:12786953:G:A	0	12786953	A	G
2	chr2:12788416:G:A	0	12788416	A	G
2	chr2:12789567:C:T	0	12789567	T	C
2	chr2:12789870:T:G	0	12789870	G	T
2	chr2:12790204:G:T	0	12790204	T	G
2	chr2:12790279:A:G	0	12790279	G	A
2	chr2:12790649:T:A	0	12790649	A	T
2	chr2:12792181:G:T	0	12792181	T	G
2	chr2:12794765:A:G	0	12794765	G	A
2	chr2:12794996:C:T	0	12794996	T	C
2	chr2:12796064:G:A	0	12796064	A	G
2	chr2:12796160:A:G	0	12796160	G	A
2	chr2:12797824:C:T	0	12797824	T	C
2	chr2:12798159:G:A	0	12798159	A	G
2	chr2:12798232:G:T	0	12798232	T	G
2	chr2:12798693:G:A	0	12798693	A	G
2	chr2:12801835:G:A	0	12801835	A	G
2	chr2:12801916:T:C	0	12801916	C	T
2	chr2:12802248:C:T	0	12802248	T	C
2	chr2:12802545:A:G	0	12802545	G	A
2	chr2:12804710:T:C	0	12804710	C	T
2	chr2:12808020:T:C	0	12808020	C	T
2	chr2:12808352:A:G	0	12808352	G	A
2	chr2:12808775:G:A	0	12808775	A	G
2	chr2:12809445:G:T	0	12809445	T	G
2	chr2:12809647:G:C	0	12809647	C	G
2	chr2:12809966:C:G	0	12809966	G	C
2	chr2:12810486:A:G	0	12810486	G	A
2	chr2:12810536:G:A	0	12810536	A	G
2	chr2:12810890:G:A	0	12810890	A	G
2	chr2:12811070:C:T	0	12811070	T	C
2	chr2:12811195:C:T	0	12811195	T	C
2	chr2:12811288:T:G	0	12811288	G	T
2	chr2:12811302:G:A	0	12811302	A	G
2	chr2:12811579:G:A	0	12811579	A	G
2	chr2:12811626:C:T	0	12811626	T	C
2	chr2:12811641:C:T	0	12811641	T	C
2	chr2:12811653:A:G	0	12811653	G	A
2	chr2:12811779:G:T	0	12811779	T	G
2	chr2:12811824:G:A	0	12811824	A	G
2	chr2:12812067:A:G	0	12812067	G	A
2	chr2:12812361:A:G	0	12812361	G	A
2	chr2:12812368:A:G	0	12812368	G	A
2	chr2:12812798:C:G	0	12812798	G	C
2	chr2:12813559:A:T	0	12813559	T	A
2	chr2:12814104:C:T	0	12814104	T	C
2	chr2:12814154:A:G	0	12814154	G	A
2	chr2:12814278:G:A	0	12814278	A	G
2	chr2:12814359:C:T	0	12814359	T	C
2	chr2:12814397:A:G	0	12814397	G	A
2	chr2:12814667:AATT:A	0	12814667	A	AATT
2	chr2:12814674:A:C	0	12814674	C	A
2	chr2:12815644:A:C	0	12815644	C	A
2	chr2:12815723:T:C	0	12815723	C	T
2	chr2:12816203:T:C	0	12816203	C	T
2	chr2:12816336:AAAGGCCATC:A	0	12816336	A	AAAGGCCATC
2	chr2:12816549:C:T	0	12816549	T	C
2	chr2:12816994:T:C	0	12816994	C	T
2	chr2:12817235:A:G	0	12817235	G	A
2	chr2:12817494:C:G	0	12817494	G	C
2	chr2:12817628:C:T	0	12817628	T	C
2	chr2:12817711:T:C	0	12817711	C	T
2	chr2:12821094:T:C	0	12821094	C	T
2	chr2:12821159:G:A	0	12821159	A	G
2	chr2:12822189:A:G	0	12822189	G	A
2	chr2:12822459:C:A	0	12822459	A	C
2	chr2:12822552:A:G	0	12822552	G	A
2	chr2:12822692:C:T	0	12822692	T	C
2	chr2:12822991:T:C	0	12822991	C	T
2	chr2:12824371:A:G	0	12824371	G	A
2	chr2:12824384:C:T	0	12824384	T	C
2	chr2:12825033:G:A	0	12825033	A	G
2	chr2:12825287:T:C	0	12825287	C	T
2	chr2:12825304:T:C	0	12825304	C	T
2	chr2:12825647:A:G	0	12825647	G	A
2	chr2:12825917:G:A	0	12825917	A	G
2	chr2:12826380:G:A	0	12826380	A	G
2	chr2:12827163:T:C	0	12827163	C	T
2	chr2:12827227:T:C	0	12827227	C	T
2	chr2:12827899:C:A	0	12827899	A	C
2	chr2:12828087:G:A	0	12828087	A	G
2	chr2:12828213:C:T	0	12828213	T	C
2	chr2:12828454:C:T	0	12828454	T	C
2	chr2:12828506:C:T	0	12828506	T	C
2	chr2:12828549:T:A	0	12828549	A	T
2	chr2:12828759:C:T	0	12828759	T	C
2	chr2:12828774:A:G	0	12828774	G	A
2	chr2:12829846:C:T	0	12829846	T	C
2	chr2:12830696:C:T	0	12830696	T	C
2	chr2:12831145:A:G	0	12831145	G	A
2	chr2:12833414:A:G	0	12833414	G	A
2	chr2:12834118:A:G	0	12834118	G	A
2	chr2:12834530:C:A	0	12834530	A	C
2	chr2:12836053:T:G	0	12836053	G	T
2	chr2:12836386:A:G	0	12836386	G	A
2	chr2:12837733:T:C	0	12837733	C	T
2	chr2:12838277:C:T	0	12838277	T	C
2	chr2:12838337:G:A	0	12838337	A	G
2	chr2:12838833:G:A	0	12838833	A	G
2	chr2:12840388:A:G	0	12840388	G	A
2	chr2:12840465:T:C	0	12840465	C	T
2	chr2:12840517:T:C	0	12840517	C	T
2	chr2:12841527:G:A	0	12841527	A	G
2	chr2:12844121:G:A	0	12844121	A	G
2	chr2:12844312:G:A	0	12844312	A	G
2	chr2:12844836:G:A	0	12844836	A	G
2	chr2:12844873:T:C	0	12844873	C	T
2	chr2:12845003:G:T	0	12845003	T	G
2	chr2:12845534:G:A	0	12845534	A	G
2	chr2:12846698:A:C	0	12846698	C	A
2	chr2:12846974:G:C	0	12846974	C	G
2	chr2:12850137:G:A	0	12850137	A	G
2	chr2:12850554:T:C	0	12850554	C	T
2	chr2:12851072:A:T	0	12851072	T	A
2	chr2:12851148:G:A	0	12851148	A	G
2	chr2:12851626:C:T	0	12851626	T	C
2	chr2:12852003:C:T	0	12852003	T	C
2	chr2:12853681:C:T	0	12853681	T	C
2	chr2:12854104:T:C	0	12854104	C	T
2	chr2:12854115:A:G	0	12854115	G	A
2	chr2:12854268:C:T	0	12854268	T	C
2	chr2:12854343:C:T	0	12854343	T	C
2	chr2:12854495:G:A	0	12854495	A	G
2	chr2:12854768:A:T	0	12854768	T	A
2	chr2:12854990:A:T	0	12854990	T	A
2	chr2:12855290:A:C	0	12855290	C	A
2	chr2:12855366:G:A	0	12855366	A	G
2	chr2:12855656:T:G	0	12855656	G	T
2	chr2:12855744:A:G	0	12855744	G	A
2	chr2:12856149:T:C	0	12856149	C	T
2	chr2:12857402:T:C	0	12857402	C	T
2	chr2:12857554:CAG:C	0	12857554	C	CAG
2	chr2:12857877:A:T	0	12857877	T	A
2	chr2:12857956:T:C	0	12857956	C	T
2	chr2:12858225:G:C	0	12858225	C	G
2	chr2:12858278:G:A	0	12858278	A	G
2	chr2:12858981:T:G	0	12858981	G	T
2	chr2:12859406:C:A	0	12859406	A	C
2	chr2:12862028:C:T	0	12862028	T	C
2	chr2:12862372:C:G	0	12862372	G	C
2	chr2:12862691:A:G	0	12862691	G	A
2	chr2:12862872:T:C	0	12862872	C	T
2	chr2:12863476:G:A	0	12863476	A	G
2	chr2:12863577:A:T	0	12863577	T	A
2	chr2:12864226:G:A	0	12864226	A	G
2	chr2:12864541:C:T	0	12864541	T	C
2	chr2:12866302:T:C	0	12866302	C	T
2	chr2:12868628:T:C	0	12868628	C	T
2	chr2:12869151:C:T	0	12869151	T	C
2	chr2:12870683:T:C	0	12870683	C	T
2	chr2:12871579:A:G	0	12871579	G	A
2	chr2:12871816:T:C	0	12871816	C	T
2	chr2:12872494:C:T	0	12872494	T	C
2	chr2:12873273:C:CA	0	12873273	CA	C
2	chr2:12875302:C:T	0	12875302	T	C
2	chr2:12876310:G:T	0	12876310	T	G
2	chr2:12876929:G:A	0	12876929	A	G
2	chr2:12878207:G:T	0	12878207	T	G
2	chr2:12878707:C:T	0	12878707	T	C
2	chr2:12880975:C:T	0	12880975	T	C
2	chr2:12881214:T:C	0	12881214	C	T
2	chr2:12881557:G:A	0	12881557	A	G
2	chr2:12881924:T:A	0	12881924	A	T
2	chr2:12882134:A:G	0	12882134	G	A
2	chr2:12882207:G:A	0	12882207	A	G
2	chr2:12883167:A:G	0	12883167	G	A
2	chr2:12883714:T:C	0	12883714	C	T
2	chr2:12884705:C:T	0	12884705	T	C
2	chr2:12884916:G:A	0	12884916	A	G
2	chr2:12885140:C:T	0	12885140	T	C
2	chr2:12885572:G:A	0	12885572	A	G
2	chr2:12885573:A:T	0	12885573	T	A
2	chr2:12885880:C:CCAAGG	0	12885880	CCAAGG	C
2	chr2:12887006:A:G	0	12887006	G	A
2	chr2:12888160:G:A	0	12888160	A	G
2	chr2:12888421:C:T	0	12888421	T	C
2	chr2:12888585:T:C	0	12888585	C	T
2	chr2:12888930:C:T	0	12888930	T	C
2	chr2:12888931:G:A	0	12888931	A	G
2	chr2:12889488:G:C	0	12889488	C	G
2	chr2:12889905:A:C	0	12889905	C	A
2	chr2:12891881:C:T	0	12891881	T	C
2	chr2:12892408:A:G	0	12892408	G	A
2	chr2:12892697:G:GT	0	12892697	GT	G
2	chr2:12892817:G:A	0	12892817	A	G
2	chr2:12893004:T:C	0	12893004	C	T
2	chr2:12893266:T:A	0	12893266	A	T
2	chr2:12894058:TTATC:T	0	12894058	T	TTATC
2	chr2:12894350:A:C	0	12894350	C	A
2	chr2:12894526:T:G	0	12894526	G	T
2	chr2:12895183:G:A	0	12895183	A	G
2	chr2:12895777:T:G	0	12895777	G	T
2	chr2:12896241:T:C	0	12896241	C	T
2	chr2:12896247:C:T	0	12896247	T	C
2	chr2:12896253:T:C	0	12896253	C	T
2	chr2:12896374:T:C	0	12896374	C	T
2	chr2:12897107:CT:C	0	12897107	C	CT
2	chr2:12897633:CT:C	0	12897633	C	CT
2	chr2:12899195:A:G	0	12899195	G	A
2	chr2:12899445:A:G	0	12899445	G	A
2	chr2:12899820:A:G	0	12899820	G	A
2	chr2:12899930:C:T	0	12899930	T	C
2	chr2:12900123:T:C	0	12900123	C	T
2	chr2:12900260:T:C	0	12900260	C	T
2	chr2:12900377:G:T	0	12900377	T	G
2	chr2:12900413:CA:C	0	12900413	C	CA
2	chr2:12900559:C:A	0	12900559	A	C
2	chr2:12900964:T:C	0	12900964	C	T
2	chr2:12901286:C:G	0	12901286	G	C
2	chr2:12901930:C:T	0	12901930	T	C
2	chr2:12902054:C:T	0	12902054	T	C
2	chr2:12902263:A:G	0	12902263	G	A
2	chr2:12902583:T:C	0	12902583	C	T
2	chr2:12902744:G:A	0	12902744	A	G
2	chr2:12902814:T:C	0	12902814	C	T
2	chr2:12902832:T:G	0	12902832	G	T
2	chr2:12903758:A:G	0	12903758	G	A
2	chr2:12904525:G:A	0	12904525	A	G
2	chr2:12904532:C:T	0	12904532	T	C
2	chr2:12905437:T:C	0	12905437	C	T
2	chr2:12905579:TA:T	0	12905579	T	TA
2	chr2:12906215:AATAAT:A	0	12906215	A	AATAAT
2	chr2:12907109:A:G	0	12907109	G	A
2	chr2:12907579:A:C	0	12907579	C	A
2	chr2:12908224:G:A	0	12908224	A	G
2	chr2:12909330:C:T	0	12909330	T	C
2	chr2:12909695:AT:A	0	12909695	A	AT
2	chr2:12909901:G:A	0	12909901	A	G
2	chr2:12910261:T:C	0	12910261	C	T
2	chr2:12910568:G:A	0	12910568	A	G
2	chr2:12911267:T:C	0	12911267	C	T
2	chr2:12912099:A:G	0	12912099	G	A
2	chr2:12912920:T:C	0	12912920	C	T
2	chr2:12913399:T:C	0	12913399	C	T
2	chr2:12914438:A:G	0	12914438	G	A
2	chr2:12914491:G:C	0	12914491	C	G
2	chr2:12915232:G:A	0	12915232	A	G
2	chr2:12916228:G:T	0	12916228	T	G
2	chr2:12916863:C:T	0	12916863	T	C
2	chr2:12917271:T:C	0	12917271	C	T
2	chr2:12917896:T:C	0	12917896	C	T
2	chr2:12917992:T:G	0	12917992	G	T
2	chr2:12920083:T:TG	0	12920083	TG	T
2	chr2:12920343:G:A	0	12920343	A	G
2	chr2:12920436:G:A	0	12920436	A	G
2	chr2:12922074:A:G	0	12922074	G	A
2	chr2:12924669:T:A	0	12924669	A	T
2	chr2:12925651:T:C	0	12925651	C	T
2	chr2:12925752:T:C	0	12925752	C	T
2	chr2:12927159:G:C	0	12927159	C	G
2	chr2:12927819:AT:A	0	12927819	A	AT
2	chr2:12927949:GC:G	0	12927949	G	GC
2	chr2:12928953:C:T	0	12928953	T	C
2	chr2:12929014:G:A	0	12929014	A	G
2	chr2:12929017:A:G	0	12929017	G	A
2	chr2:12930024:C:T	0	12930024	T	C
2	chr2:12930150:C:T	0	12930150	T	C
2	chr2:12930791:G:A	0	12930791	A	G
2	chr2:12933436:G:A	0	12933436	A	G
2	chr2:12933841:G:A	0	12933841	A	G
2	chr2:12934500:G:C	0	12934500	C	G
2	chr2:12935318:G:T	0	12935318	T	G
2	chr2:12935364:T:A	0	12935364	A	T
2	chr2:12935373:C:T	0	12935373	T	C
2	chr2:12936376:T:C	0	12936376	C	T
2	chr2:12936918:T:G	0	12936918	G	T
2	chr2:12937669:C:A	0	12937669	A	C
2	chr2:12938605:T:C	0	12938605	C	T
2	chr2:12938868:G:T	0	12938868	T	G
2	chr2:12939203:A:G	0	12939203	G	A
2	chr2:12939377:A:G	0	12939377	G	A
2	chr2:12940094:A:C	0	12940094	C	A
2	chr2:12940740:T:C	0	12940740	C	T
2	chr2:12941568:G:A	0	12941568	A	G
2	chr2:12941929:A:G	0	12941929	G	A
2	chr2:12942121:AC:A	0	12942121	A	AC
2	chr2:12943275:A:C	0	12943275	C	A
2	chr2:12943670:T:C	0	12943670	C	T
2	chr2:12944115:C:T	0	12944115	T	C
2	chr2:12944204:A:C	0	12944204	C	A
2	chr2:12944757:G:T	0	12944757	T	G
2	chr2:12944764:T:C	0	12944764	C	T
2	chr2:12945040:C:T	0	12945040	T	C
2	chr2:12945473:C:T	0	12945473	T	C
2	chr2:12946034:G:T	0	12946034	T	G
2	chr2:12946324:A:G	0	12946324	G	A
2	chr2:12947106:A:G	0	12947106	G	A
2	chr2:12947299:G:A	0	12947299	A	G
2	chr2:12947937:T:C	0	12947937	C	T
2	chr2:12948254:A:G	0	12948254	G	A
2	chr2:12948448:T:C	0	12948448	C	T
2	chr2:12948946:A:G	0	12948946	G	A
2	chr2:12949100:C:A	0	12949100	A	C
2	chr2:12949588:C:T	0	12949588	T	C
2	chr2:12949606:G:A	0	12949606	A	G
2	chr2:12949917:T:C	0	12949917	C	T
2	chr2:12950055:G:A	0	12950055	A	G
2	chr2:12950082:A:G	0	12950082	G	A
2	chr2:12950284:C:A	0	12950284	A	C
2	chr2:12950804:T:C	0	12950804	C	T
2	chr2:12951318:C:T	0	12951318	T	C
2	chr2:12951732:C:A	0	12951732	A	C
2	chr2:12951890:A:G	0	12951890	G	A
2	chr2:12952634:A:G	0	12952634	G	A
2	chr2:12952664:A:C	0	12952664	C	A
2	chr2:12953412:G:T	0	12953412	T	G
2	chr2:12954574:G:T	0	12954574	T	G
2	chr2:12955127:A:T	0	12955127	T	A
2	chr2:12955905:G:A	0	12955905	A	G
2	chr2:12956545:TG:T	0	12956545	T	TG
2	chr2:12957584:A:G	0	12957584	G	A
2	chr2:12957615:C:G	0	12957615	G	C
2	chr2:12958153:C:T	0	12958153	T	C
2	chr2:12958293:G:A	0	12958293	A	G
2	chr2:12958730:G:A	0	12958730	A	G
2	chr2:12959323:G:A	0	12959323	A	G
2	chr2:12961156:G:T	0	12961156	T	G
2	chr2:12961958:C:T	0	12961958	T	C
2	chr2:12962298:T:C	0	12962298	C	T
2	chr2:12962487:A:G	0	12962487	G	A
2	chr2:12962865:A:G	0	12962865	G	A
2	chr2:12963430:C:A	0	12963430	A	C
2	chr2:12963479:A:G	0	12963479	G	A
2	chr2:12964462:A:G	0	12964462	G	A
2	chr2:12965143:T:C	0	12965143	C	T
2	chr2:12966461:A:T	0	12966461	T	A
2	chr2:12968078:C:T	0	12968078	T	C
2	chr2:12968125:A:G	0	12968125	G	A
2	chr2:12968896:T:C	0	12968896	C	T
2	chr2:12970212:A:G	0	12970212	G	A
2	chr2:12970369:C:A	0	12970369	A	C
2	chr2:12971262:T:C	0	12971262	C	T
2	chr2:12971362:G:A	0	12971362	A	G
2	chr2:12972702:C:T	0	12972702	T	C
2	chr2:12973063:A:G	0	12973063	G	A
2	chr2:12974347:A:G	0	12974347	G	A
2	chr2:12974854:A:G	0	12974854	G	A
2	chr2:12975246:T:C	0	12975246	C	T
2	chr2:12975269:G:T	0	12975269	T	G
2	chr2:12975562:A:G	0	12975562	G	A
2	chr2:12977042:C:T	0	12977042	T	C
2	chr2:12977273:A:C	0	12977273	C	A
2	chr2:12978352:G:C	0	12978352	C	G
2	chr2:12978525:C:T	0	12978525	T	C
2	chr2:12978836:A:G	0	12978836	G	A
2	chr2:12979885:C:T	0	12979885	T	C
2	chr2:12980152:T:G	0	12980152	G	T
2	chr2:12980960:A:G	0	12980960	G	A
2	chr2:12981020:T:C	0	12981020	C	T
2	chr2:12982791:C:T	0	12982791	T	C
2	chr2:12982861:T:C	0	12982861	C	T
2	chr2:12983204:G:T	0	12983204	T	G
2	chr2:12983297:G:C	0	12983297	C	G
2	chr2:12984321:T:G	0	12984321	G	T
2	chr2:12984373:T:G	0	12984373	G	T
2	chr2:12985292:A:G	0	12985292	G	A
2	chr2:12986153:A:G	0	12986153	G	A
2	chr2:12987092:T:A	0	12987092	A	T
2	chr2:12987437:C:T	0	12987437	T	C
2	chr2:12987596:A:G	0	12987596	G	A
2	chr2:12989580:A:T	0	12989580	T	A
2	chr2:12989678:T:C	0	12989678	C	T
2	chr2:12989952:T:C	0	12989952	C	T
2	chr2:12989982:A:AAACT	0	12989982	AAACT	A
2	chr2:12990306:C:T	0	12990306	T	C
2	chr2:12990504:T:C	0	12990504	C	T
2	chr2:12990634:TCTC:T	0	12990634	T	TCTC
2	chr2:12990738:G:C	0	12990738	C	G
2	chr2:12991679:A:G	0	12991679	G	A
2	chr2:12992027:T:C	0	12992027	C	T
2	chr2:12992661:G:A	0	12992661	A	G
2	chr2:12992663:G:A	0	12992663	A	G
2	chr2:12992666:T:C	0	12992666	C	T
2	chr2:12992852:A:C	0	12992852	C	A
2	chr2:12992916:A:T	0	12992916	T	A
2	chr2:12992961:C:T	0	12992961	T	C
2	chr2:12993030:G:A	0	12993030	A	G
2	chr2:12993342:C:T	0	12993342	T	C
2	chr2:12993431:C:T	0	12993431	T	C
2	chr2:12993752:T:C	0	12993752	C	T
2	chr2:12993803:A:G	0	12993803	G	A
2	chr2:12993986:A:G	0	12993986	G	A
2	chr2:12994156:T:C	0	12994156	C	T
2	chr2:12994678:A:G	0	12994678	G	A
2	chr2:12995093:G:A	0	12995093	A	G
2	chr2:12995916:C:A	0	12995916	A	C
2	chr2:12996102:A:G	0	12996102	G	A
2	chr2:12996888:T:C	0	12996888	C	T
2	chr2:12997228:T:C	0	12997228	C	T
2	chr2:12997311:G:A	0	12997311	A	G
2	chr2:12997639:T:C	0	12997639	C	T
2	chr2:12997753:A:C	0	12997753	C	A
2	chr2:12998981:C:T	0	12998981	T	C
2	chr2:13000135:A:G	0	13000135	G	A
2	chr2:13000261:G:A	0	13000261	A	G
2	chr2:13000487:A:G	0	13000487	G	A
2	chr2:13000632:GT:G	0	13000632	G	GT
2	chr2:13002290:T:C	0	13002290	C	T
2	chr2:13002593:T:A	0	13002593	A	T
2	chr2:13003347:T:C	0	13003347	C	T
2	chr2:13005201:G:A	0	13005201	A	G
2	chr2:13005935:C:T	0	13005935	T	C
2	chr2:13006520:T:C	0	13006520	C	T
2	chr2:13007029:T:C	0	13007029	C	T
2	chr2:13007595:AC:A	0	13007595	A	AC
2	chr2:13007682:A:G	0	13007682	G	A
2	chr2:13007939:T:C	0	13007939	C	T
2	chr2:13008140:T:C	0	13008140	C	T
2	chr2:13008221:AAAT:A	0	13008221	A	AAAT
2	chr2:13008491:C:T	0	13008491	T	C
2	chr2:13008963:T:C	0	13008963	C	T
2	chr2:13009665:T:C	0	13009665	C	T
2	chr2:13011178:G:A	0	13011178	A	G
2	chr2:13012643:T:C	0	13012643	C	T
2	chr2:13012690:C:T	0	13012690	T	C
2	chr2:13013440:C:T	0	13013440	T	C
2	chr2:13013888:C:T	0	13013888	T	C
2	chr2:13014471:A:G	0	13014471	G	A
2	chr2:13014831:G:A	0	13014831	A	G
2	chr2:13015192:T:C	0	13015192	C	T
2	chr2:13015392:A:G	0	13015392	G	A
2	chr2:13015895:A:G	0	13015895	G	A
2	chr2:13016091:T:C	0	13016091	C	T
2	chr2:13016150:G:A	0	13016150	A	G
2	chr2:13016260:T:G	0	13016260	G	T
2	chr2:13016417:C:T	0	13016417	T	C
2	chr2:13016850:T:A	0	13016850	A	T
2	chr2:13018756:C:G	0	13018756	G	C
2	chr2:13019433:C:T	0	13019433	T	C
2	chr2:13019612:C:G	0	13019612	G	C
2	chr2:13019844:A:G	0	13019844	G	A
2	chr2:13020760:G:A	0	13020760	A	G
2	chr2:13022184:T:C	0	13022184	C	T
2	chr2:13023223:G:A	0	13023223	A	G
2	chr2:13023747:T:C	0	13023747	C	T
2	chr2:13023774:C:T	0	13023774	T	C
2	chr2:13024136:A:G	0	13024136	G	A
2	chr2:13024470:T:C	0	13024470	C	T
2	chr2:13024827:G:T	0	13024827	T	G
2	chr2:13025001:C:G	0	13025001	G	C
2	chr2:13025721:A:T	0	13025721	T	A
2	chr2:13026000:C:T	0	13026000	T	C
2	chr2:13026244:G:A	0	13026244	A	G
2	chr2:13027985:C:G	0	13027985	G	C
2	chr2:13028107:A:G	0	13028107	G	A
2	chr2:13028906:T:C	0	13028906	C	T
2	chr2:13028980:A:C	0	13028980	C	A
2	chr2:13029448:A:G	0	13029448	G	A
2	chr2:13029552:C:T	0	13029552	T	C
2	chr2:13029570:AAGAAAAGG:A	0	13029570	A	AAGAAAAGG
2	chr2:13029669:G:A	0	13029669	A	G
2	chr2:13031066:C:G	0	13031066	G	C
2	chr2:13031257:C:G	0	13031257	G	C
2	chr2:13031603:A:G	0	13031603	G	A
2	chr2:13032052:G:A	0	13032052	A	G
2	chr2:13032114:C:T	0	13032114	T	C
2	chr2:13033216:GA:G	0	13033216	G	GA
2	chr2:13033397:A:T	0	13033397	T	A
2	chr2:13034508:A:G	0	13034508	G	A
2	chr2:13034509:A:C	0	13034509	C	A
2	chr2:13035011:G:A	0	13035011	A	G
2	chr2:13035091:A:G	0	13035091	G	A
2	chr2:13037261:G:A	0	13037261	A	G
2	chr2:13037542:A:G	0	13037542	G	A
2	chr2:13037841:G:C	0	13037841	C	G
2	chr2:13037883:T:TA	0	13037883	TA	T
2	chr2:13038212:A:G	0	13038212	G	A
2	chr2:13038338:T:C	0	13038338	C	T
2	chr2:13038368:G:A	0	13038368	A	G
2	chr2:13039664:A:G	0	13039664	G	A
2	chr2:13040998:A:G	0	13040998	G	A
2	chr2:13041137:C:T	0	13041137	T	C
2	chr2:13041233:G:A	0	13041233	A	G
2	chr2:13041336:C:T	0	13041336	T	C
2	chr2:13041564:T:C	0	13041564	C	T
2	chr2:13041724:G:A	0	13041724	A	G
2	chr2:13042238:G:A	0	13042238	A	G
2	chr2:13042252:T:C	0	13042252	C	T
2	chr2:13042478:A:G	0	13042478	G	A
2	chr2:13042937:A:G	0	13042937	G	A
2	chr2:13042981:T:C	0	13042981	C	T
2	chr2:13043386:T:G	0	13043386	G	T
2	chr2:13043817:A:G	0	13043817	G	A
2	chr2:13044852:A:T	0	13044852	T	A
2	chr2:13045210:C:T	0	13045210	T	C
2	chr2:13046125:AG:A	0	13046125	A	AG
2	chr2:13046281:C:T	0	13046281	T	C
2	chr2:13046286:T:G	0	13046286	G	T
2	chr2:13047149:C:T	0	13047149	T	C
2	chr2:13048074:A:G	0	13048074	G	A
2	chr2:13048309:A:G	0	13048309	G	A
2	chr2:13048623:G:A	0	13048623	A	G
2	chr2:13050261:C:A	0	13050261	A	C
2	chr2:13050588:A:C	0	13050588	C	A
2	chr2:13050703:G:C	0	13050703	C	G
2	chr2:13051151:T:C	0	13051151	C	T
2	chr2:13051440:T:A	0	13051440	A	T
2	chr2:13051489:C:T	0	13051489	T	C
2	chr2:13052046:G:A	0	13052046	A	G
2	chr2:13052382:G:A	0	13052382	A	G
2	chr2:13052723:G:A	0	13052723	A	G
2	chr2:13053518:C:T	0	13053518	T	C
2	chr2:13053644:ATGT:A	0	13053644	A	ATGT
2	chr2:13053669:T:G	0	13053669	G	T
2	chr2:13053929:A:G	0	13053929	G	A
2	chr2:13053931:T:G	0	13053931	G	T
2	chr2:13053940:A:AAC	0	13053940	AAC	A
2	chr2:13054123:C:T	0	13054123	T	C
2	chr2:13054134:T:C	0	13054134	C	T
2	chr2:13054520:A:C	0	13054520	C	A
2	chr2:13054539:A:G	0	13054539	G	A
2	chr2:13055019:A:T	0	13055019	T	A
2	chr2:13055414:A:G	0	13055414	G	A
2	chr2:13055632:T:C	0	13055632	C	T
2	chr2:13055848:A:G	0	13055848	G	A
2	chr2:13055950:A:G	0	13055950	G	A
2	chr2:13056784:C:G	0	13056784	G	C
2	chr2:13056801:C:T	0	13056801	T	C
2	chr2:13057600:A:G	0	13057600	G	A
2	chr2:13058030:A:T	0	13058030	T	A
2	chr2:13059196:T:C	0	13059196	C	T
2	chr2:13059231:A:G	0	13059231	G	A
2	chr2:13059270:A:G	0	13059270	G	A
2	chr2:13059625:G:C	0	13059625	C	G
2	chr2:13059995:A:G	0	13059995	G	A
2	chr2:13060017:C:A	0	13060017	A	C
2	chr2:13060284:G:A	0	13060284	A	G
2	chr2:13060366:G:T	0	13060366	T	G
2	chr2:13060543:A:G	0	13060543	G	A
2	chr2:13061415:G:A	0	13061415	A	G
2	chr2:13061765:T:A	0	13061765	A	T
2	chr2:13062091:T:G	0	13062091	G	T
2	chr2:13062181:G:T	0	13062181	T	G
2	chr2:13062464:C:A	0	13062464	A	C
2	chr2:13062806:C:G	0	13062806	G	C
2	chr2:13062979:A:C	0	13062979	C	A
2	chr2:13063149:G:A	0	13063149	A	G
2	chr2:13063190:A:G	0	13063190	G	A
2	chr2:13063338:T:C	0	13063338	C	T
2	chr2:13063809:G:A	0	13063809	A	G
2	chr2:13063893:G:A	0	13063893	A	G
2	chr2:13063920:A:T	0	13063920	T	A
2	chr2:13064488:T:G	0	13064488	G	T
2	chr2:13065281:A:G	0	13065281	G	A
2	chr2:13065382:G:A	0	13065382	A	G
2	chr2:13066110:C:T	0	13066110	T	C
2	chr2:13066190:T:G	0	13066190	G	T
2	chr2:13066387:C:T	0	13066387	T	C
2	chr2:13066654:A:G	0	13066654	G	A
2	chr2:13066681:A:C	0	13066681	C	A
2	chr2:13066820:T:C	0	13066820	C	T
2	chr2:13067242:T:G	0	13067242	G	T
2	chr2:13067757:G:A	0	13067757	A	G
2	chr2:13068684:T:G	0	13068684	G	T
2	chr2:13069120:C:A	0	13069120	A	C
2	chr2:13069175:C:T	0	13069175	T	C
2	chr2:13069238:A:G	0	13069238	G	A
2	chr2:13069249:C:T	0	13069249	T	C
2	chr2:13069326:T:G	0	13069326	G	T
2	chr2:13069555:G:A	0	13069555	A	G
2	chr2:13071499:T:C	0	13071499	C	T
2	chr2:13071627:A:G	0	13071627	G	A
2	chr2:13072679:G:A	0	13072679	A	G
2	chr2:13072896:T:C	0	13072896	C	T
2	chr2:13073088:C:T	0	13073088	T	C
2	chr2:13073166:T:G	0	13073166	G	T
2	chr2:13073205:C:T	0	13073205	T	C
2	chr2:13073436:T:A	0	13073436	A	T
2	chr2:13073483:A:C	0	13073483	C	A
2	chr2:13073650:G:A	0	13073650	A	G
2	chr2:13073853:TA:T	0	13073853	T	TA
2	chr2:13074242:G:A	0	13074242	A	G
2	chr2:13074300:A:G	0	13074300	G	A
2	chr2:13074564:T:G	0	13074564	G	T
2	chr2:13074775:G:C	0	13074775	C	G
2	chr2:13074959:G:A	0	13074959	A	G
2	chr2:13075040:C:T	0	13075040	T	C
2	chr2:13075351:A:G	0	13075351	G	A
2	chr2:13075944:C:A	0	13075944	A	C
2	chr2:13075972:A:G	0	13075972	G	A
2	chr2:13075996:A:G	0	13075996	G	A
2	chr2:13076230:C:T	0	13076230	T	C
2	chr2:13076255:T:TA	0	13076255	TA	T
2	chr2:13076279:C:T	0	13076279	T	C
2	chr2:13076402:A:G	0	13076402	G	A
2	chr2:13076466:A:T	0	13076466	T	A
2	chr2:13076939:A:G	0	13076939	G	A
2	chr2:13076979:T:C	0	13076979	C	T
2	chr2:13077537:A:G	0	13077537	G	A
2	chr2:13077597:G:A	0	13077597	A	G
2	chr2:13077621:A:G	0	13077621	G	A
2	chr2:13077819:T:C	0	13077819	C	T
2	chr2:13077824:T:A	0	13077824	A	T
2	chr2:13078299:A:G	0	13078299	G	A
2	chr2:13078393:G:T	0	13078393	T	G
2	chr2:13078639:G:C	0	13078639	C	G
2	chr2:13078763:T:C	0	13078763	C	T
2	chr2:13079398:G:A	0	13079398	A	G
2	chr2:13079471:T:C	0	13079471	C	T
2	chr2:13079557:A:G	0	13079557	G	A
2	chr2:13079608:A:G	0	13079608	G	A
2	chr2:13079651:T:C	0	13079651	C	T
2	chr2:13079778:A:G	0	13079778	G	A
2	chr2:13079812:G:T	0	13079812	T	G
2	chr2:13079836:C:T	0	13079836	T	C
2	chr2:13080026:A:T	0	13080026	T	A
2	chr2:13080087:G:A	0	13080087	A	G
2	chr2:13080136:G:C	0	13080136	C	G
2	chr2:13081404:A:G	0	13081404	G	A
2	chr2:13081492:C:T	0	13081492	T	C
2	chr2:13081517:T:C	0	13081517	C	T
2	chr2:13081739:C:T	0	13081739	T	C
2	chr2:13081803:T:C	0	13081803	C	T
2	chr2:13082320:A:G	0	13082320	G	A
2	chr2:13082373:C:T	0	13082373	T	C
2	chr2:13083562:G:A	0	13083562	A	G
2	chr2:13084896:A:T	0	13084896	T	A
2	chr2:13085204:G:A	0	13085204	A	G
2	chr2:13086397:G:A	0	13086397	A	G
2	chr2:13087242:C:A	0	13087242	A	C
2	chr2:13087510:G:A	0	13087510	A	G
2	chr2:13087672:T:C	0	13087672	C	T
2	chr2:13087740:C:A	0	13087740	A	C
2	chr2:13087746:C:T	0	13087746	T	C
2	chr2:13087956:T:C	0	13087956	C	T
2	chr2:13088013:A:G	0	13088013	G	A
2	chr2:13088493:A:T	0	13088493	T	A
2	chr2:13088824:G:C	0	13088824	C	G
2	chr2:13088966:T:C	0	13088966	C	T
2	chr2:13091117:A:G	0	13091117	G	A
2	chr2:13091974:A:G	0	13091974	G	A
2	chr2:13092507:C:T	0	13092507	T	C
2	chr2:13094352:C:T	0	13094352	T	C
2	chr2:13094895:G:A	0	13094895	A	G
2	chr2:13095098:A:G	0	13095098	G	A
2	chr2:13096311:T:A	0	13096311	A	T
2	chr2:13098101:A:G	0	13098101	G	A
2	chr2:13098581:A:G	0	13098581	G	A
2	chr2:13099140:T:C	0	13099140	C	T
2	chr2:13099425:T:A	0	13099425	A	T
2	chr2:13099559:C:T	0	13099559	T	C
2	chr2:13099618:C:T	0	13099618	T	C
2	chr2:13099756:G:A	0	13099756	A	G
2	chr2:13099764:T:G	0	13099764	G	T
2	chr2:13099973:G:A	0	13099973	A	G
2	chr2:13099984:C:T	0	13099984	T	C
2	chr2:13100360:AT:A	0	13100360	A	AT
2	chr2:13100918:G:A	0	13100918	A	G
2	chr2:13100969:C:T	0	13100969	T	C
2	chr2:13101271:A:G	0	13101271	G	A
2	chr2:13101741:G:A	0	13101741	A	G
2	chr2:13103118:A:G	0	13103118	G	A
2	chr2:13103306:G:A	0	13103306	A	G
2	chr2:13103591:T:C	0	13103591	C	T
2	chr2:13103807:C:T	0	13103807	T	C
2	chr2:13103921:A:T	0	13103921	T	A
2	chr2:13103990:C:T	0	13103990	T	C
2	chr2:13103992:T:C	0	13103992	C	T
2	chr2:13104042:A:C	0	13104042	C	A
2	chr2:13104158:A:G	0	13104158	G	A
2	chr2:13104185:G:A	0	13104185	A	G
2	chr2:13105220:A:G	0	13105220	G	A
2	chr2:13105681:A:T	0	13105681	T	A
2	chr2:13105730:G:A	0	13105730	A	G
2	chr2:13105849:C:T	0	13105849	T	C
2	chr2:13106000:C:T	0	13106000	T	C
2	chr2:13106353:T:G	0	13106353	G	T
2	chr2:13106578:A:G	0	13106578	G	A
2	chr2:13106598:C:T	0	13106598	T	C
2	chr2:13106636:C:A	0	13106636	A	C
2	chr2:13106666:G:A	0	13106666	A	G
2	chr2:13106695:C:T	0	13106695	T	C
2	chr2:13106832:T:C	0	13106832	C	T
2	chr2:13106923:G:A	0	13106923	A	G
2	chr2:13106933:T:C	0	13106933	C	T
2	chr2:13107420:ATACT:A	0	13107420	A	ATACT
2	chr2:13107951:C:A	0	13107951	A	C
2	chr2:13108063:G:A	0	13108063	A	G
2	chr2:13108280:G:A	0	13108280	A	G
2	chr2:13108322:A:G	0	13108322	G	A
2	chr2:13108384:A:G	0	13108384	G	A
2	chr2:13108497:C:T	0	13108497	T	C
2	chr2:13108627:A:G	0	13108627	G	A
2	chr2:13109158:T:G	0	13109158	G	T
2	chr2:13109628:G:C	0	13109628	C	G
2	chr2:13109674:TG:T	0	13109674	T	TG
2	chr2:13110104:T:C	0	13110104	C	T
2	chr2:13110615:G:T	0	13110615	T	G
2	chr2:13112858:A:G	0	13112858	G	A
2	chr2:13113410:T:C	0	13113410	C	T
2	chr2:13113846:G:A	0	13113846	A	G
2	chr2:13114502:A:G	0	13114502	G	A
2	chr2:13114803:A:G	0	13114803	G	A
2	chr2:13115462:G:A	0	13115462	A	G
2	chr2:13115701:T:C	0	13115701	C	T
2	chr2:13115931:T:C	0	13115931	C	T
2	chr2:13116091:T:TA	0	13116091	TA	T
2	chr2:13116197:C:T	0	13116197	T	C
2	chr2:13116415:T:C	0	13116415	C	T
2	chr2:13116839:G:A	0	13116839	A	G
2	chr2:13117292:G:A	0	13117292	A	G
2	chr2:13117693:T:G	0	13117693	G	T
2	chr2:13118645:G:A	0	13118645	A	G
2	chr2:13118649:G:T	0	13118649	T	G
2	chr2:13118656:C:T	0	13118656	T	C
2	chr2:13118785:A:T	0	13118785	T	A
2	chr2:13118972:A:G	0	13118972	G	A
2	chr2:13119309:G:C	0	13119309	C	G
2	chr2:13119752:T:C	0	13119752	C	T
2	chr2:13119825:T:C	0	13119825	C	T
2	chr2:13120802:A:G	0	13120802	G	A
2	chr2:13121291:G:A	0	13121291	A	G
2	chr2:13121378:A:G	0	13121378	G	A
2	chr2:13121861:C:T	0	13121861	T	C
2	chr2:13122170:G:A	0	13122170	A	G
2	chr2:13123066:G:A	0	13123066	A	G
2	chr2:13124606:A:G	0	13124606	G	A
2	chr2:13124821:G:A	0	13124821	A	G
2	chr2:13125308:G:A	0	13125308	A	G
2	chr2:13125347:A:T	0	13125347	T	A
2	chr2:13125949:C:G	0	13125949	G	C
2	chr2:13126111:G:C	0	13126111	C	G
2	chr2:13126998:G:C	0	13126998	C	G
2	chr2:13127927:A:C	0	13127927	C	A
2	chr2:13128687:T:C	0	13128687	C	T
2	chr2:13129045:A:G	0	13129045	G	A
2	chr2:13130222:G:A	0	13130222	A	G
2	chr2:13130580:G:T	0	13130580	T	G
2	chr2:13131770:T:G	0	13131770	G	T
2	chr2:13133643:G:A	0	13133643	A	G
2	chr2:13133779:G:T	0	13133779	T	G
2	chr2:13134573:T:G	0	13134573	G	T
2	chr2:13135326:C:T	0	13135326	T	C
2	chr2:13135633:AG:A	0	13135633	A	AG
2	chr2:13135672:C:T	0	13135672	T	C
2	chr2:13135982:G:A	0	13135982	A	G
2	chr2:13138533:G:A	0	13138533	A	G
2	chr2:13138668:T:C	0	13138668	C	T
2	chr2:13139624:C:T	0	13139624	T	C
2	chr2:13139820:C:A	0	13139820	A	C
2	chr2:13140475:TA:T	0	13140475	T	TA
2	chr2:13140893:G:A	0	13140893	A	G
2	chr2:13141088:T:C	0	13141088	C	T
2	chr2:13141234:G:GC	0	13141234	GC	G
2	chr2:13141239:G:A	0	13141239	A	G
2	chr2:13141655:T:C	0	13141655	C	T
2	chr2:13141821:G:A	0	13141821	A	G
2	chr2:13142111:A:G	0	13142111	G	A
2	chr2:13142285:T:C	0	13142285	C	T
2	chr2:13142667:A:G	0	13142667	G	A
2	chr2:13143412:G:A	0	13143412	A	G
2	chr2:13143909:C:T	0	13143909	T	C
2	chr2:13144065:A:T	0	13144065	T	A
2	chr2:13144785:A:T	0	13144785	T	A
2	chr2:13145476:A:G	0	13145476	G	A
2	chr2:13146153:T:G	0	13146153	G	T
2	chr2:13146528:A:T	0	13146528	T	A
2	chr2:13147022:C:A	0	13147022	A	C
2	chr2:13147561:A:T	0	13147561	T	A
2	chr2:13147569:G:A	0	13147569	A	G
2	chr2:13147692:A:T	0	13147692	T	A
2	chr2:13148167:G:A	0	13148167	A	G
2	chr2:13148801:C:T	0	13148801	T	C
2	chr2:13148893:C:T	0	13148893	T	C
2	chr2:13151101:A:G	0	13151101	G	A
2	chr2:13152627:C:A	0	13152627	A	C
2	chr2:13154113:C:T	0	13154113	T	C
2	chr2:13154891:A:G	0	13154891	G	A
2	chr2:13155708:T:C	0	13155708	C	T
2	chr2:13155839:T:G	0	13155839	G	T
2	chr2:13157152:GC:G	0	13157152	G	GC
2	chr2:13157926:T:C	0	13157926	C	T
2	chr2:13158023:T:C	0	13158023	C	T
2	chr2:13158269:C:T	0	13158269	T	C
2	chr2:13158509:T:C	0	13158509	C	T
2	chr2:13159073:T:C	0	13159073	C	T
2	chr2:13159440:C:T	0	13159440	T	C
2	chr2:13159752:C:G	0	13159752	G	C
2	chr2:13159793:G:A	0	13159793	A	G
2	chr2:13160293:A:G	0	13160293	G	A
2	chr2:13160534:G:T	0	13160534	T	G
2	chr2:13161258:G:A	0	13161258	A	G
2	chr2:13161346:A:C	0	13161346	C	A
2	chr2:13161784:G:C	0	13161784	C	G
2	chr2:13162109:T:A	0	13162109	A	T
2	chr2:13162609:G:A	0	13162609	A	G
2	chr2:13162764:T:C	0	13162764	C	T
2	chr2:13162767:A:C	0	13162767	C	A
2	chr2:13163071:G:C	0	13163071	C	G
2	chr2:13163146:C:T	0	13163146	T	C
2	chr2:13163389:T:TAAAG	0	13163389	TAAAG	T
2	chr2:13163519:C:T	0	13163519	T	C
2	chr2:13163710:C:G	0	13163710	G	C
2	chr2:13163804:G:A	0	13163804	A	G
2	chr2:13163808:C:T	0	13163808	T	C
2	chr2:13164224:A:G	0	13164224	G	A
2	chr2:13164341:C:T	0	13164341	T	C
2	chr2:13164467:C:T	0	13164467	T	C
2	chr2:13164624:C:T	0	13164624	T	C
2	chr2:13164745:A:G	0	13164745	G	A
2	chr2:13164829:G:A	0	13164829	A	G
2	chr2:13164976:T:G	0	13164976	G	T
2	chr2:13165021:T:C	0	13165021	C	T
2	chr2:13165153:G:T	0	13165153	T	G
2	chr2:13165169:T:C	0	13165169	C	T
2	chr2:13165171:T:C	0	13165171	C	T
2	chr2:13165274:G:A	0	13165274	A	G
2	chr2:13165299:A:G	0	13165299	G	A
2	chr2:13165501:C:T	0	13165501	T	C
2	chr2:13165718:G:A	0	13165718	A	G
2	chr2:13165727:T:C	0	13165727	C	T
2	chr2:13165745:T:C	0	13165745	C	T
2	chr2:13165812:G:A	0	13165812	A	G
2	chr2:13165896:A:G	0	13165896	G	A
2	chr2:13165902:G:A	0	13165902	A	G
2	chr2:13166410:AGTCC:A	0	13166410	A	AGTCC
2	chr2:13166434:A:C	0	13166434	C	A
2	chr2:13166440:T:G	0	13166440	G	T
2	chr2:13166441:T:G	0	13166441	G	T
2	chr2:13166447:C:T	0	13166447	T	C
2	chr2:13166470:A:G	0	13166470	G	A
2	chr2:13166651:A:G	0	13166651	G	A
2	chr2:13166660:A:G	0	13166660	G	A
2	chr2:13167409:G:A	0	13167409	A	G
2	chr2:13167426:G:A	0	13167426	A	G
2	chr2:13167440:G:A	0	13167440	A	G
2	chr2:13167474:TGGAGGAATGCCTGGCCACTGCGGTTCAGGCGTTTGGAAGTTCTTGTG:T	0	13167474	T	TGGAGGAATGCCTGGCCACTGCGGTTCAGGCGTTTGGAAGTTCTTGTG
2	chr2:13167543:T:C	0	13167543	C	T
2	chr2:13167665:C:A	0	13167665	A	C
2	chr2:13167781:G:A	0	13167781	A	G
2	chr2:13167822:A:C	0	13167822	C	A
2	chr2:13168032:C:T	0	13168032	T	C
2	chr2:13168196:C:T	0	13168196	T	C
2	chr2:13168314:G:T	0	13168314	T	G
2	chr2:13168385:A:G	0	13168385	G	A
2	chr2:13168524:C:A	0	13168524	A	C
2	chr2:13168635:A:G	0	13168635	G	A
2	chr2:13168686:G:A	0	13168686	A	G
2	chr2:13168741:C:G	0	13168741	G	C
2	chr2:13168884:C:T	0	13168884	T	C
2	chr2:13168924:C:T	0	13168924	T	C
2	chr2:13168944:T:C	0	13168944	C	T
2	chr2:13169022:A:G	0	13169022	G	A
2	chr2:13169042:C:T	0	13169042	T	C
2	chr2:13169080:G:A	0	13169080	A	G
2	chr2:13169271:T:C	0	13169271	C	T
2	chr2:13169305:G:C	0	13169305	C	G
2	chr2:13169482:A:G	0	13169482	G	A
2	chr2:13169611:G:A	0	13169611	A	G
2	chr2:13169867:C:T	0	13169867	T	C
2	chr2:13170008:G:A	0	13170008	A	G
2	chr2:13170376:A:G	0	13170376	G	A
2	chr2:13170846:G:A	0	13170846	A	G
2	chr2:13170852:C:T	0	13170852	T	C
2	chr2:13171118:C:T	0	13171118	T	C
2	chr2:13171320:T:C	0	13171320	C	T
2	chr2:13171685:G:A	0	13171685	A	G
2	chr2:13171836:GT:G	0	13171836	G	GT
2	chr2:13172116:G:A	0	13172116	A	G
2	chr2:13172201:G:A	0	13172201	A	G
2	chr2:13172280:C:G	0	13172280	G	C
2	chr2:13172373:C:T	0	13172373	T	C
2	chr2:13172411:G:A	0	13172411	A	G
2	chr2:13172826:C:T	0	13172826	T	C
2	chr2:13172869:A:C	0	13172869	C	A
2	chr2:13174190:C:A	0	13174190	A	C
2	chr2:13174509:G:A	0	13174509	A	G
2	chr2:13174694:C:G	0	13174694	G	C
2	chr2:13175066:T:A	0	13175066	A	T
2	chr2:13175106:A:G	0	13175106	G	A
2	chr2:13175595:T:C	0	13175595	C	T
2	chr2:13175610:C:T	0	13175610	T	C
2	chr2:13175649:T:A	0	13175649	A	T
2	chr2:13175909:C:T	0	13175909	T	C
2	chr2:13175932:T:C	0	13175932	C	T
2	chr2:13176052:C:T	0	13176052	T	C
2	chr2:13176058:A:G	0	13176058	G	A
2	chr2:13176103:T:C	0	13176103	C	T
2	chr2:13176350:C:T	0	13176350	T	C
2	chr2:13176381:G:A	0	13176381	A	G
2	chr2:13176462:C:T	0	13176462	T	C
2	chr2:13176672:T:G	0	13176672	G	T
2	chr2:13176901:T:A	0	13176901	A	T
2	chr2:13176969:A:G	0	13176969	G	A
2	chr2:13176982:A:G	0	13176982	G	A
2	chr2:13177054:C:A	0	13177054	A	C
2	chr2:13177184:C:T	0	13177184	T	C
2	chr2:13177648:G:T	0	13177648	T	G
2	chr2:13177901:T:A	0	13177901	A	T
2	chr2:13177961:G:A	0	13177961	A	G
2	chr2:13178019:A:C	0	13178019	C	A
2	chr2:13178544:C:T	0	13178544	T	C
2	chr2:13178953:A:G	0	13178953	G	A
2	chr2:13179038:A:T	0	13179038	T	A
2	chr2:13179130:C:T	0	13179130	T	C
2	chr2:13179359:C:T	0	13179359	T	C
2	chr2:13179388:G:A	0	13179388	A	G
2	chr2:13179396:G:T	0	13179396	T	G
2	chr2:13179407:C:T	0	13179407	T	C
2	chr2:13179554:C:G	0	13179554	G	C
2	chr2:13179631:T:A	0	13179631	A	T
2	chr2:13179674:T:C	0	13179674	C	T
2	chr2:13179697:G:A	0	13179697	A	G
2	chr2:13179741:A:C	0	13179741	C	A
2	chr2:13179961:C:T	0	13179961	T	C
2	chr2:13180380:G:T	0	13180380	T	G
2	chr2:13180656:A:G	0	13180656	G	A
2	chr2:13180750:C:T	0	13180750	T	C
2	chr2:13180856:T:C	0	13180856	C	T
2	chr2:13180937:T:C	0	13180937	C	T
2	chr2:13180995:A:C	0	13180995	C	A
2	chr2:13181181:T:A	0	13181181	A	T
2	chr2:13181239:G:A	0	13181239	A	G
2	chr2:13181296:T:C	0	13181296	C	T
2	chr2:13181381:G:A	0	13181381	A	G
2	chr2:13181572:C:G	0	13181572	G	C
2	chr2:13181580:A:C	0	13181580	C	A
2	chr2:13181891:G:A	0	13181891	A	G
2	chr2:13182044:C:A	0	13182044	A	C
2	chr2:13182384:T:C	0	13182384	C	T
2	chr2:13182647:G:A	0	13182647	A	G
2	chr2:13182796:A:G	0	13182796	G	A
2	chr2:13182806:A:G	0	13182806	G	A
2	chr2:13182886:AC:A	0	13182886	A	AC
2	chr2:13182888:T:G	0	13182888	G	T
2	chr2:13183096:A:G	0	13183096	G	A
2	chr2:13183181:A:G	0	13183181	G	A
2	chr2:13183218:A:G	0	13183218	G	A
2	chr2:13183284:A:G	0	13183284	G	A
2	chr2:13183314:A:G	0	13183314	G	A
2	chr2:13183824:T:C	0	13183824	C	T
2	chr2:13183936:A:C	0	13183936	C	A
2	chr2:13184135:T:C	0	13184135	C	T
2	chr2:13184360:G:A	0	13184360	A	G
2	chr2:13185777:A:G	0	13185777	G	A
2	chr2:13185952:C:T	0	13185952	T	C
2	chr2:13185971:A:T	0	13185971	T	A
2	chr2:13186461:T:C	0	13186461	C	T
2	chr2:13186588:T:C	0	13186588	C	T
2	chr2:13187218:G:C	0	13187218	C	G
2	chr2:13187280:T:A	0	13187280	A	T
2	chr2:13187967:T:C	0	13187967	C	T
2	chr2:13188184:C:T	0	13188184	T	C
2	chr2:13188588:A:T	0	13188588	T	A
2	chr2:13188974:TAGAC:T	0	13188974	T	TAGAC
2	chr2:13189194:A:T	0	13189194	T	A
2	chr2:13189445:C:T	0	13189445	T	C
2	chr2:13189755:C:T	0	13189755	T	C
2	chr2:13190015:G:A	0	13190015	A	G
2	chr2:13190088:A:G	0	13190088	G	A
2	chr2:13190407:C:G	0	13190407	G	C
2	chr2:13190723:G:A	0	13190723	A	G
2	chr2:13190805:AATT:A	0	13190805	A	AATT
2	chr2:13191250:T:C	0	13191250	C	T
2	chr2:13191901:C:T	0	13191901	T	C
2	chr2:13191922:A:G	0	13191922	G	A
2	chr2:13192740:G:A	0	13192740	A	G
2	chr2:13192992:T:A	0	13192992	A	T
2	chr2:13193182:A:C	0	13193182	C	A
2	chr2:13193332:A:T	0	13193332	T	A
2	chr2:13194628:G:A	0	13194628	A	G
2	chr2:13194655:A:G	0	13194655	G	A
2	chr2:13194830:C:A	0	13194830	A	C
2	chr2:13194897:T:C	0	13194897	C	T
2	chr2:13194919:G:A	0	13194919	A	G
2	chr2:13194996:T:C	0	13194996	C	T
2	chr2:13195111:T:C	0	13195111	C	T
2	chr2:13196345:T:C	0	13196345	C	T
2	chr2:13196436:C:T	0	13196436	T	C
2	chr2:13196538:G:A	0	13196538	A	G
2	chr2:13197063:A:G	0	13197063	G	A
2	chr2:13197129:T:G	0	13197129	G	T
2	chr2:13197308:A:G	0	13197308	G	A
2	chr2:13197418:C:T	0	13197418	T	C
2	chr2:13197453:C:A	0	13197453	A	C
2	chr2:13197885:A:T	0	13197885	T	A
2	chr2:13198065:T:G	0	13198065	G	T
2	chr2:13198385:C:G	0	13198385	G	C
2	chr2:13198744:T:C	0	13198744	C	T
2	chr2:13198814:G:A	0	13198814	A	G
2	chr2:13199120:G:A	0	13199120	A	G
2	chr2:13199130:G:A	0	13199130	A	G
2	chr2:13199172:T:C	0	13199172	C	T
2	chr2:13199489:T:C	0	13199489	C	T
2	chr2:13199672:T:TA	0	13199672	TA	T
2	chr2:13199901:C:T	0	13199901	T	C
2	chr2:13200289:A:G	0	13200289	G	A
2	chr2:13200300:A:G	0	13200300	G	A
2	chr2:13200340:T:C	0	13200340	C	T
2	chr2:13200441:G:C	0	13200441	C	G
2	chr2:13200528:T:C	0	13200528	C	T
2	chr2:13200546:C:T	0	13200546	T	C
2	chr2:13200779:A:G	0	13200779	G	A
2	chr2:13200810:C:T	0	13200810	T	C
2	chr2:13200881:C:T	0	13200881	T	C
2	chr2:13200990:C:A	0	13200990	A	C
2	chr2:13201168:A:G	0	13201168	G	A
2	chr2:13201340:T:A	0	13201340	A	T
2	chr2:13201438:T:G	0	13201438	G	T
2	chr2:13201472:A:AC	0	13201472	AC	A
2	chr2:13201970:G:A	0	13201970	A	G
2	chr2:13202309:A:T	0	13202309	T	A
2	chr2:13202909:T:C	0	13202909	C	T
2	chr2:13203150:A:G	0	13203150	G	A
2	chr2:13203269:C:A	0	13203269	A	C
2	chr2:13203531:G:T	0	13203531	T	G
2	chr2:13203586:T:A	0	13203586	A	T
2	chr2:13203939:C:A	0	13203939	A	C
2	chr2:13204276:A:G	0	13204276	G	A
2	chr2:13204287:C:G	0	13204287	G	C
2	chr2:13204343:T:G	0	13204343	G	T
2	chr2:13204413:G:A	0	13204413	A	G
2	chr2:13204950:T:C	0	13204950	C	T
2	chr2:13205230:T:C	0	13205230	C	T
2	chr2:13205281:G:C	0	13205281	C	G
2	chr2:13205549:C:T	0	13205549	T	C
2	chr2:13205597:T:C	0	13205597	C	T
2	chr2:13205829:A:G	0	13205829	G	A
2	chr2:13205927:G:A	0	13205927	A	G
2	chr2:13205938:A:C	0	13205938	C	A
2	chr2:13206176:T:C	0	13206176	C	T
2	chr2:13206266:T:C	0	13206266	C	T
2	chr2:13206299:T:G	0	13206299	G	T
2	chr2:13206495:A:T	0	13206495	T	A
2	chr2:13206618:T:A	0	13206618	A	T
2	chr2:13206621:T:C	0	13206621	C	T
2	chr2:13206773:T:C	0	13206773	C	T
2	chr2:13206816:C:T	0	13206816	T	C
2	chr2:13206909:T:G	0	13206909	G	T
2	chr2:13207111:A:G	0	13207111	G	A
2	chr2:13207243:T:C	0	13207243	C	T
2	chr2:13207312:T:A	0	13207312	A	T
2	chr2:13207515:G:T	0	13207515	T	G
2	chr2:13208063:A:G	0	13208063	G	A
2	chr2:13208492:C:T	0	13208492	T	C
2	chr2:13208713:T:C	0	13208713	C	T
2	chr2:13209028:GA:G	0	13209028	G	GA
2	chr2:13209073:T:C	0	13209073	C	T
2	chr2:13209733:G:A	0	13209733	A	G
2	chr2:13210537:A:G	0	13210537	G	A
2	chr2:13210561:T:C	0	13210561	C	T
2	chr2:13211045:C:T	0	13211045	T	C
2	chr2:13211633:T:C	0	13211633	C	T
2	chr2:13211678:G:A	0	13211678	A	G
2	chr2:13212789:T:C	0	13212789	C	T
2	chr2:13213373:G:A	0	13213373	A	G
2	chr2:13213897:T:C	0	13213897	C	T
2	chr2:13214037:G:C	0	13214037	C	G
2	chr2:13214585:T:C	0	13214585	C	T
2	chr2:13214591:A:T	0	13214591	T	A
2	chr2:13214776:C:T	0	13214776	T	C
2	chr2:13214785:A:C	0	13214785	C	A
2	chr2:13214876:A:G	0	13214876	G	A
2	chr2:13215159:C:T	0	13215159	T	C
2	chr2:13215816:C:T	0	13215816	T	C
2	chr2:13215992:G:GTA	0	13215992	GTA	G
2	chr2:13215993:C:A	0	13215993	A	C
2	chr2:13216159:A:G	0	13216159	G	A
2	chr2:13216613:G:T	0	13216613	T	G
2	chr2:13216930:A:G	0	13216930	G	A
2	chr2:13217372:T:C	0	13217372	C	T
2	chr2:13217410:C:A	0	13217410	A	C
2	chr2:13217582:A:T	0	13217582	T	A
2	chr2:13217783:A:T	0	13217783	T	A
2	chr2:13218119:C:G	0	13218119	G	C
2	chr2:13218129:T:G	0	13218129	G	T
2	chr2:13218149:A:G	0	13218149	G	A
2	chr2:13218232:C:T	0	13218232	T	C
2	chr2:13218295:C:T	0	13218295	T	C
2	chr2:13219220:A:C	0	13219220	C	A
2	chr2:13220013:C:T	0	13220013	T	C
2	chr2:13220412:T:A	0	13220412	A	T
2	chr2:13220894:T:C	0	13220894	C	T
2	chr2:13220945:G:C	0	13220945	C	G
2	chr2:13221323:C:T	0	13221323	T	C
2	chr2:13221351:C:A	0	13221351	A	C
2	chr2:13221908:T:C	0	13221908	C	T
2	chr2:13221942:G:C	0	13221942	C	G
2	chr2:13223256:G:T	0	13223256	T	G
2	chr2:13224133:G:A	0	13224133	A	G
2	chr2:13224390:G:A	0	13224390	A	G
2	chr2:13224464:T:G	0	13224464	G	T
2	chr2:13224979:A:G	0	13224979	G	A
2	chr2:13226110:T:C	0	13226110	C	T
2	chr2:13226749:C:A	0	13226749	A	C
2	chr2:13227212:T:C	0	13227212	C	T
2	chr2:13227482:A:G	0	13227482	G	A
2	chr2:13227660:A:C	0	13227660	C	A
2	chr2:13228100:C:T	0	13228100	T	C
2	chr2:13228198:A:G	0	13228198	G	A
2	chr2:13228308:G:A	0	13228308	A	G
2	chr2:13229104:A:T	0	13229104	T	A
2	chr2:13229828:C:T	0	13229828	T	C
2	chr2:13229904:C:A	0	13229904	A	C
2	chr2:13229968:G:A	0	13229968	A	G
2	chr2:13230244:G:A	0	13230244	A	G
2	chr2:13230595:G:A	0	13230595	A	G
2	chr2:13230949:G:A	0	13230949	A	G
2	chr2:13231131:C:G	0	13231131	G	C
2	chr2:13231288:C:T	0	13231288	T	C
2	chr2:13231920:C:T	0	13231920	T	C
2	chr2:13232547:A:G	0	13232547	G	A
2	chr2:13232566:A:G	0	13232566	G	A
2	chr2:13232810:C:G	0	13232810	G	C
2	chr2:13232881:C:T	0	13232881	T	C
2	chr2:13233118:G:T	0	13233118	T	G
2	chr2:13233127:T:C	0	13233127	C	T
2	chr2:13233680:A:G	0	13233680	G	A
2	chr2:13233733:C:T	0	13233733	T	C
2	chr2:13235278:A:T	0	13235278	T	A
2	chr2:13235437:T:G	0	13235437	G	T
2	chr2:13235495:C:T	0	13235495	T	C
2	chr2:13235496:A:G	0	13235496	G	A
2	chr2:13235928:T:C	0	13235928	C	T
2	chr2:13236644:T:C	0	13236644	C	T
```
