## Supplementary material for "Characterization of shared and ancestry-specific signals driving complex traits using multi-ancestry fine-mapping": mesusieoutput

```
                 eur          afr      eur_afr
   [1,] 3.224404e-05 6.669728e-05 4.322311e-06
   [2,] 3.388992e-05 6.324489e-05 4.237528e-06
   [3,] 2.931908e-05 9.003787e-06 2.580488e-06
   [4,] 1.199932e-05 1.540995e-05 2.944500e-06
   [5,] 3.912473e-05 1.096343e-04 4.343509e-06
   [6,] 1.295347e-05 1.851759e-05 3.134570e-06
   [7,] 1.706259e-05 3.258413e-05 1.180940e-05
   [8,] 3.456233e-05 6.311086e-05 4.182128e-06
   [9,] 1.117290e-05 1.263761e-05 3.364729e-06
  [10,] 2.954644e-05 7.707621e-05 6.434932e-06
  [11,] 3.823090e-05 9.393699e-06 2.074009e-06
  [12,] 2.953428e-05 8.156952e-05 6.629161e-06
  [13,] 4.012195e-05 7.016526e-06 3.920848e-06
  [14,] 1.950806e-05 1.478218e-05 6.179525e-06
  [15,] 1.427254e-05 1.199071e-05 2.831995e-06
  [16,] 1.827095e-05 1.991208e-05 1.003405e-05
  [17,] 1.782106e-05 8.038548e-06 3.546525e-06
  [18,] 1.810727e-05 1.993086e-05 9.969684e-06
  [19,] 1.140480e-05 1.971893e-05 6.174308e-06
  [20,] 1.135018e-05 9.100101e-06 3.024951e-06
  [21,] 2.838617e-05 5.661422e-05 5.640930e-06
  [22,] 1.141092e-05 1.967442e-05 6.164205e-06
  [23,] 2.815359e-05 2.473336e-05 4.081477e-06
  [24,] 1.679765e-05 9.557717e-06 3.482980e-06
  [25,] 1.170818e-05 2.014444e-05 6.576276e-06
  [26,] 1.665338e-05 8.316842e-06 2.975297e-06
  [27,] 1.620170e-05 9.313546e-06 3.292234e-06
  [28,] 1.146441e-05 1.848881e-05 5.870637e-06
  [29,] 1.306829e-05 6.710091e-06 2.430427e-06
  [30,] 5.472230e-05 1.477592e-04 4.320550e-06
  [31,] 5.742687e-05 6.789808e-06 2.413851e-06
  [32,] 1.971411e-05 1.409880e-05 3.785449e-06
  [33,] 3.552939e-05 6.648237e-06 1.897472e-06
  [34,] 1.886935e-05 1.474595e-05 3.652724e-06
  [35,] 2.157274e-05 1.857014e-05 5.268051e-06
  [36,] 1.216524e-05 8.578474e-06 2.598102e-06
  [37,] 1.211512e-05 2.589896e-05 5.943584e-06
  [38,] 1.263784e-05 6.288095e-06 2.068154e-06
  [39,] 1.227940e-05 7.967306e-06 2.474056e-06
  [40,] 3.201684e-05 1.698871e-04 1.146110e-05
  [41,] 1.200558e-05 5.861149e-06 1.990114e-06
  [42,] 5.273130e-05 6.870799e-06 2.303265e-06
  [43,] 5.264142e-05 6.956758e-06 2.258221e-06
  [44,] 4.095764e-05 1.687426e-04 4.798748e-06
  [45,] 2.178448e-05 9.532988e-06 4.915426e-06
  [46,] 6.203334e-05 7.104325e-06 2.223507e-06
  [47,] 2.473811e-05 7.693386e-05 8.002000e-06
  [48,] 1.231619e-05 8.261174e-06 2.995171e-06
  [49,] 1.890016e-05 1.508233e-05 3.601453e-06
  [50,] 1.197479e-05 7.526242e-06 2.618224e-06
  [51,] 4.909225e-05 7.993700e-06 3.616806e-06
  [52,] 1.287737e-05 9.345851e-06 3.537582e-06
  [53,] 1.110811e-05 5.382861e-06 1.620599e-06
  [54,] 1.480534e-05 8.287967e-06 2.762039e-06
  [55,] 1.885536e-05 4.479185e-04 1.161759e-05
  [56,] 2.081331e-05 1.777473e-05 5.008431e-06
  [57,] 1.422870e-05 8.080836e-06 2.605053e-06
  [58,] 1.425007e-05 7.990124e-06 2.571396e-06
  [59,] 1.550210e-05 8.256679e-06 1.886491e-06
  [60,] 1.763417e-05 3.019763e-04 1.154303e-05
  [61,] 1.328634e-05 8.388543e-06 2.212613e-06
  [62,] 2.766350e-05 8.403115e-06 3.142458e-06
  [63,] 3.126589e-05 2.287726e-05 1.102297e-05
  [64,] 1.050021e-05 5.378480e-06 1.635287e-06
  [65,] 1.953588e-05 3.021037e-04 9.285526e-06
  [66,] 1.913107e-05 3.027564e-04 9.627532e-06
  [67,] 2.827761e-05 8.313404e-06 3.110204e-06
  [68,] 1.512992e-05 5.885103e-06 1.599510e-06
  [69,] 1.096582e-05 5.103878e-06 1.577185e-06
  [70,] 1.683202e-05 7.114533e-06 2.768903e-06
  [71,] 1.520874e-05 7.894621e-06 2.501834e-06
  [72,] 2.839997e-05 8.313404e-06 3.112655e-06
  [73,] 1.054689e-05 5.042301e-06 1.531387e-06
  [74,] 2.851371e-05 8.250195e-06 3.076935e-06
  [75,] 1.032803e-05 4.988141e-06 1.500675e-06
  [76,] 1.028513e-05 4.976172e-06 1.500527e-06
  [77,] 1.718279e-05 7.409185e-06 2.954120e-06
  [78,] 1.051655e-05 7.184034e-06 1.889195e-06
  [79,] 1.064882e-05 7.564889e-06 2.347670e-06
  [80,] 1.657306e-05 4.120933e-04 2.128842e-05
  [81,] 1.376251e-05 8.284529e-06 2.650563e-06
  [82,] 1.776500e-05 7.025825e-06 2.445439e-06
  [83,] 1.677375e-05 7.084070e-06 2.428954e-06
  [84,] 1.378365e-05 8.119063e-06 2.591605e-06
  [85,] 1.329516e-05 5.682122e-06 1.731604e-06
  [86,] 1.702949e-05 2.183141e-04 1.493208e-05
  [87,] 1.491590e-05 5.064000e-06 1.585665e-06
  [88,] 1.452787e-05 5.134043e-06 1.559606e-06
  [89,] 2.688039e-05 7.733714e-06 2.672104e-06
  [90,] 2.579515e-05 5.780774e-06 2.242651e-06
  [91,] 1.601966e-05 5.128480e-06 1.648016e-06
  [92,] 1.607151e-05 5.714746e-06 2.020851e-06
  [93,] 1.302420e-05 7.776243e-06 1.978693e-06
  [94,] 2.831276e-05 2.513141e-05 1.113138e-05
  [95,] 2.641621e-05 7.829303e-06 2.737227e-06
  [96,] 1.196626e-05 5.282320e-06 1.598962e-06
  [97,] 1.236683e-05 6.139834e-06 1.923061e-06
  [98,] 1.249910e-05 6.074851e-06 1.912050e-06
  [99,] 1.244763e-05 6.095363e-06 1.915035e-06
 [100,] 1.254641e-05 6.095363e-06 1.924305e-06
 [101,] 1.242372e-05 6.044287e-06 1.893498e-06
 [102,] 1.217441e-05 5.187307e-06 1.586259e-06
 [103,] 1.028423e-05 7.226577e-06 2.005911e-06
 [104,] 1.241188e-05 5.984648e-06 1.868815e-06
 [105,] 1.253213e-05 5.892391e-06 1.838245e-06
 [106,] 1.236515e-05 6.053437e-06 1.890607e-06
 [107,] 1.259730e-05 5.926886e-06 1.859296e-06
 [108,] 1.211230e-05 9.303362e-06 2.434095e-06
 [109,] 1.231473e-05 5.977138e-06 1.857624e-06
 [110,] 1.262088e-05 6.409969e-06 2.051849e-06
 [111,] 1.257206e-05 6.006488e-06 1.890526e-06
 [112,] 1.319584e-05 9.595231e-06 2.613514e-06
 [113,] 1.034231e-05 5.696306e-06 1.684848e-06
 [114,] 1.226757e-05 5.959884e-06 1.847347e-06
 [115,] 2.745942e-05 7.785756e-06 2.727625e-06
 [116,] 1.229930e-05 5.985323e-06 1.860184e-06
 [117,] 1.243045e-05 5.985988e-06 1.871617e-06
 [118,] 1.223000e-05 7.064026e-06 1.946928e-06
 [119,] 1.222820e-05 6.632225e-06 1.848554e-06
 [120,] 1.202138e-05 7.490780e-06 2.074133e-06
 [121,] 1.663476e-05 1.190215e-04 1.274289e-05
 [122,] 1.136522e-05 1.374724e-05 2.701271e-06
 [123,] 1.125859e-05 6.012316e-06 1.611653e-06
 [124,] 1.354905e-05 6.637677e-06 2.010488e-06
 [125,] 1.805047e-05 1.082067e-05 4.028169e-06
 [126,] 1.907995e-05 7.717417e-06 2.766135e-06
 [127,] 1.045822e-05 6.831091e-06 2.043039e-06
 [128,] 2.307945e-05 1.198357e-05 2.745610e-06
 [129,] 2.563380e-05 5.658758e-06 2.369008e-06
 [130,] 2.503282e-05 5.597718e-06 2.304455e-06
 [131,] 2.595913e-05 5.615979e-06 2.343413e-06
 [132,] 2.583150e-05 5.629682e-06 2.351198e-06
 [133,] 1.225161e-05 5.015914e-06 1.622011e-06
 [134,] 2.089333e-05 9.927265e-06 2.793782e-06
 [135,] 1.067089e-05 6.571804e-06 2.036145e-06
 [136,] 2.628897e-05 5.624215e-06 2.358613e-06
 [137,] 2.588507e-05 5.616748e-06 2.342216e-06
 [138,] 1.081057e-05 6.485015e-06 2.037870e-06
 [139,] 1.578516e-05 8.092921e-06 2.757879e-06
 [140,] 1.089102e-05 6.910357e-06 2.191135e-06
 [141,] 1.083139e-05 6.912697e-06 2.178018e-06
 [142,] 2.525047e-05 1.155289e-05 2.801739e-06
 [143,] 1.986850e-05 9.545784e-06 2.814456e-06
 [144,] 1.200100e-05 5.006140e-06 1.603865e-06
 [145,] 2.509172e-05 1.192422e-05 2.765864e-06
 [146,] 1.202391e-05 5.097377e-06 1.660073e-06
 [147,] 1.717688e-05 6.877745e-06 2.155182e-06
 [148,] 1.976109e-05 9.635100e-06 2.852362e-06
 [149,] 1.516600e-05 1.257728e-05 4.038500e-06
 [150,] 1.195818e-05 5.135708e-06 1.677328e-06
 [151,] 2.759560e-05 1.852586e-05 5.078323e-06
 [152,] 1.215534e-05 7.248351e-06 2.555142e-06
 [153,] 1.745601e-05 8.799606e-06 2.656161e-06
 [154,] 1.752980e-05 8.768024e-06 2.619036e-06
 [155,] 1.192525e-05 7.554642e-06 2.630592e-06
 [156,] 1.177541e-05 7.305378e-06 2.510984e-06
 [157,] 1.208792e-05 8.008028e-06 2.824403e-06
 [158,] 1.204517e-05 7.931766e-06 2.787091e-06
 [159,] 1.220289e-05 7.855616e-06 2.789574e-06
 [160,] 1.217455e-05 8.152787e-06 2.894175e-06
 [161,] 1.174862e-05 9.004464e-06 3.096637e-06
 [162,] 1.224356e-05 7.992199e-06 2.849231e-06
 [163,] 1.191083e-05 7.870007e-06 2.736915e-06
 [164,] 1.181525e-05 8.012194e-06 2.768619e-06
 [165,] 1.183913e-05 8.005129e-06 2.770565e-06
 [166,] 2.033930e-05 1.286196e-05 3.502292e-06
 [167,] 1.149420e-05 6.431216e-06 2.135501e-06
 [168,] 1.296060e-05 9.013056e-06 2.469432e-06
 [169,] 3.734555e-05 1.781017e-05 7.506664e-06
 [170,] 1.344157e-05 7.630738e-06 2.848865e-06
 [171,] 1.549448e-05 5.407684e-06 1.868440e-06
 [172,] 1.399015e-05 5.428643e-06 1.949884e-06
 [173,] 1.343036e-05 7.742679e-06 2.897326e-06
 [174,] 1.544576e-05 6.340085e-06 2.178570e-06
 [175,] 1.165715e-05 5.500703e-06 1.689704e-06
 [176,] 1.553532e-05 6.267764e-06 2.132042e-06
 [177,] 2.099216e-05 5.844922e-06 1.774693e-06
 [178,] 1.281383e-05 5.885742e-06 1.718569e-06
 [179,] 1.211366e-05 1.076245e-05 2.190928e-06
 [180,] 2.041836e-05 1.451250e-05 2.206237e-06
 [181,] 1.270178e-05 6.040451e-06 1.752212e-06
 [182,] 2.025039e-05 9.351966e-06 1.788749e-06
 [183,] 1.324035e-05 8.310032e-06 2.138456e-06
 [184,] 2.370469e-05 7.671458e-06 2.359478e-06
 [185,] 1.254032e-05 6.035228e-06 1.750512e-06
 [186,] 1.171107e-05 1.589372e-05 3.227471e-06
 [187,] 1.374970e-05 9.025801e-06 2.515012e-06
 [188,] 1.270895e-05 6.072668e-06 1.744683e-06
 [189,] 1.878905e-05 1.242501e-05 2.105481e-06
 [190,] 2.098173e-05 5.276581e-06 1.619170e-06
 [191,] 1.338182e-05 1.123250e-05 2.636978e-06
 [192,] 1.273533e-05 6.363466e-06 1.876804e-06
 [193,] 1.380510e-05 8.662183e-06 2.402372e-06
 [194,] 1.193464e-05 1.075877e-05 2.204441e-06
 [195,] 2.288318e-05 1.109432e-05 4.211800e-06
 [196,] 1.489562e-05 8.654925e-06 2.046968e-06
 [197,] 1.283277e-05 1.091425e-05 2.153233e-06
 [198,] 1.328070e-05 1.051783e-05 2.538108e-06
 [199,] 2.229080e-05 2.153701e-05 2.684027e-06
 [200,] 1.336605e-05 6.198853e-06 1.797481e-06
 [201,] 1.258539e-05 1.106421e-05 2.178276e-06
 [202,] 2.387426e-05 1.315807e-05 4.370608e-06
 [203,] 1.346720e-05 1.066023e-05 2.109433e-06
 [204,] 1.284855e-05 1.092125e-05 2.154161e-06
 [205,] 1.247304e-05 1.075779e-05 2.164187e-06
 [206,] 1.664508e-05 1.023169e-05 3.109963e-06
 [207,] 1.193620e-05 5.229751e-06 1.619922e-06
 [208,] 2.511725e-05 1.772260e-05 6.405271e-06
 [209,] 1.304540e-05 7.123290e-06 1.989366e-06
 [210,] 1.403313e-05 1.339333e-05 3.197630e-06
 [211,] 1.791353e-05 9.041706e-06 2.650315e-06
 [212,] 1.237923e-05 8.442526e-06 1.903890e-06
 [213,] 1.390882e-05 1.389794e-05 3.391441e-06
 [214,] 2.890844e-05 6.098237e-06 1.905032e-06
 [215,] 1.690448e-05 1.302867e-05 5.378903e-06
 [216,] 3.480096e-05 5.619013e-06 1.890941e-06
 [217,] 3.064716e-05 5.334377e-06 1.596263e-06
 [218,] 1.668941e-05 1.392690e-05 5.538618e-06
 [219,] 1.371534e-05 1.433853e-05 3.457186e-06
 [220,] 2.373502e-05 5.170585e-06 2.110247e-06
 [221,] 1.680686e-05 7.251733e-06 2.752757e-06
 [222,] 2.643316e-05 5.308689e-06 2.277312e-06
 [223,] 1.388242e-05 1.431595e-05 3.430885e-06
 [224,] 1.641539e-05 8.108855e-06 3.199066e-06
 [225,] 1.848662e-05 6.696517e-06 2.706781e-06
 [226,] 1.475220e-05 9.995687e-06 2.459651e-06
 [227,] 1.474465e-05 1.043627e-05 2.501906e-06
 [228,] 1.403924e-05 1.418892e-05 3.320064e-06
 [229,] 1.387138e-05 1.579345e-05 3.578717e-06
 [230,] 1.796711e-05 8.508025e-06 2.507730e-06
 [231,] 1.691857e-05 6.803751e-06 2.191916e-06
 [232,] 1.685383e-05 7.259142e-06 2.351511e-06
 [233,] 1.636277e-05 6.938990e-06 2.193309e-06
 [234,] 1.636225e-05 6.911794e-06 2.184607e-06
 [235,] 1.371887e-05 1.218094e-05 3.040186e-06
 [236,] 1.630733e-05 6.915940e-06 2.176023e-06
 [237,] 1.642335e-05 6.880351e-06 2.181860e-06
 [238,] 1.634064e-05 6.973020e-06 2.200462e-06
 [239,] 1.471240e-05 2.691208e-05 7.507987e-06
 [240,] 1.631009e-05 6.946070e-06 2.185634e-06
 [241,] 1.623897e-05 6.912303e-06 2.149986e-06
 [242,] 1.625849e-05 6.954086e-06 2.176250e-06
 [243,] 1.628166e-05 6.851132e-06 2.151368e-06
 [244,] 1.629210e-05 6.955063e-06 2.185009e-06
 [245,] 2.113181e-05 1.508931e-05 4.329724e-06
 [246,] 1.630406e-05 6.851382e-06 2.155956e-06
 [247,] 1.885427e-05 7.113208e-06 2.550068e-06
 [248,] 1.364135e-05 1.232728e-05 3.021995e-06
 [249,] 1.630342e-05 6.778496e-06 2.133127e-06
 [250,] 1.627179e-05 6.793135e-06 2.132092e-06
 [251,] 1.629211e-05 6.945854e-06 2.182016e-06
 [252,] 1.648356e-05 7.867889e-06 2.667491e-06
 [253,] 1.625312e-05 6.855722e-06 2.146675e-06
 [254,] 1.460228e-05 3.696435e-05 9.930364e-06
 [255,] 1.653989e-05 7.995318e-06 2.756171e-06
 [256,] 1.626787e-05 6.943486e-06 2.175132e-06
 [257,] 1.671088e-05 1.021270e-05 3.375091e-06
 [258,] 1.353917e-05 1.153029e-05 2.795271e-06
 [259,] 1.645141e-05 9.789294e-06 3.160972e-06
 [260,] 1.559468e-05 7.578494e-06 3.196523e-06
 [261,] 1.627004e-05 7.370646e-06 2.186513e-06
 [262,] 1.271850e-05 5.438338e-06 1.756511e-06
 [263,] 1.442107e-05 5.894746e-06 2.155102e-06
 [264,] 1.645893e-05 9.522732e-06 2.813371e-06
 [265,] 1.263628e-05 1.314660e-05 4.859045e-06
 [266,] 1.329773e-05 8.557441e-06 2.862285e-06
 [267,] 1.662967e-05 1.022494e-05 2.858023e-06
 [268,] 1.622117e-05 1.108847e-05 4.102486e-06
 [269,] 1.705478e-05 1.204831e-05 3.003484e-06
 [270,] 1.566014e-05 1.766613e-04 5.112392e-05
 [271,] 1.656611e-05 1.047741e-05 2.933389e-06
 [272,] 2.662824e-05 1.085655e-05 6.552450e-06
 [273,] 1.757396e-05 1.398011e-04 7.192873e-05
 [274,] 1.297535e-05 1.375081e-05 3.275173e-06
 [275,] 2.472782e-05 1.040619e-04 7.740004e-05
 [276,] 1.299316e-05 1.269239e-05 3.092473e-06
 [277,] 2.521144e-05 1.549729e-05 9.867313e-06
 [278,] 1.720462e-05 9.792022e-06 2.700900e-06
 [279,] 1.365814e-05 5.423121e-05 2.103367e-05
 [280,] 1.641925e-05 9.976470e-06 2.821098e-06
 [281,] 1.297557e-05 1.238456e-05 3.051668e-06
 [282,] 1.522569e-05 2.596997e-05 9.265829e-06
 [283,] 1.615424e-05 9.116840e-06 2.698129e-06
 [284,] 1.650550e-05 9.864030e-06 2.756405e-06
 [285,] 1.172243e-05 7.765312e-06 2.327597e-06
 [286,] 1.380035e-05 2.180762e-05 6.327419e-06
 [287,] 1.114578e-05 8.096701e-06 2.418195e-06
 [288,] 1.628855e-05 6.575780e-06 1.979698e-06
 [289,] 1.390290e-05 1.054099e-05 4.272184e-06
 [290,] 2.427476e-05 8.215078e-06 3.603635e-06
 [291,] 1.176831e-05 7.424613e-06 2.100261e-06
 [292,] 1.698171e-05 1.133309e-05 3.083503e-06
 [293,] 1.528312e-05 1.103535e-05 3.851075e-06
 [294,] 1.647243e-05 5.986827e-06 1.823433e-06
 [295,] 1.762774e-05 2.533499e-05 1.233124e-05
 [296,] 1.811231e-05 9.962159e-06 4.294571e-06
 [297,] 1.625032e-05 1.103695e-05 3.138738e-06
 [298,] 1.536955e-05 7.740725e-06 2.683459e-06
 [299,] 3.584994e-05 7.251452e-06 2.712293e-06
 [300,] 1.911025e-05 1.084427e-05 4.997229e-06
 [301,] 2.279745e-05 1.690210e-05 4.874645e-06
 [302,] 1.630799e-05 9.707545e-06 2.773487e-06
 [303,] 1.319658e-05 1.421376e-05 3.521476e-06
 [304,] 1.133022e-05 8.758618e-06 2.559826e-06
 [305,] 1.612017e-05 5.882564e-06 1.879071e-06
 [306,] 1.703610e-05 9.953230e-06 3.096635e-06
 [307,] 1.912673e-05 9.537424e-06 4.122490e-06
 [308,] 3.380576e-05 9.506870e-06 5.534336e-06
 [309,] 2.358215e-05 6.665307e-06 2.279927e-06
 [310,] 1.401529e-05 7.731787e-06 2.181361e-06
 [311,] 1.579590e-05 7.704167e-06 2.395433e-06
 [312,] 2.066200e-05 5.853376e-05 1.253663e-05
 [313,] 1.472850e-05 6.824106e-06 1.969017e-06
 [314,] 1.458089e-05 6.698966e-06 1.984927e-06
 [315,] 3.106848e-05 5.547368e-06 1.841113e-06
 [316,] 1.501237e-05 1.443337e-05 3.715865e-06
 [317,] 3.549495e-05 6.979924e-06 2.197801e-06
 [318,] 3.132679e-05 7.578865e-06 2.487869e-06
 [319,] 2.391838e-05 2.782291e-05 5.302222e-06
 [320,] 2.963592e-05 6.477343e-06 2.121177e-06
 [321,] 2.632689e-05 1.891866e-05 3.786389e-06
 [322,] 2.058775e-05 1.904029e-05 4.333531e-06
 [323,] 2.060674e-05 3.166155e-05 6.702465e-06
 [324,] 2.039235e-05 7.612502e-06 2.161533e-06
 [325,] 2.049606e-05 7.767091e-06 2.153523e-06
 [326,] 2.398617e-05 2.589441e-05 4.429937e-06
 [327,] 1.170405e-05 6.107441e-06 1.798852e-06
 [328,] 1.390322e-05 5.132870e-06 1.661155e-06
 [329,] 1.919144e-05 6.825933e-06 2.180776e-06
 [330,] 1.470434e-05 1.267552e-05 2.874261e-06
 [331,] 1.168033e-05 6.201270e-06 1.822850e-06
 [332,] 1.171546e-05 6.009330e-06 1.795298e-06
 [333,] 1.347715e-05 5.172421e-06 1.659761e-06
 [334,] 3.106256e-05 1.268514e-05 4.064946e-06
 [335,] 3.373880e-05 7.797355e-06 2.759982e-06
 [336,] 1.503014e-05 1.438324e-05 3.232665e-06
 [337,] 2.181569e-05 8.134072e-06 2.791391e-06
 [338,] 1.484740e-05 8.272511e-06 2.757723e-06
 [339,] 1.781834e-05 7.836594e-06 2.127291e-06
 [340,] 1.618831e-05 1.677465e-05 4.209523e-06
 [341,] 1.552302e-05 6.282730e-06 1.978907e-06
 [342,] 3.898283e-05 5.844785e-06 1.690707e-06
 [343,] 1.889406e-05 8.501692e-06 2.608327e-06
 [344,] 1.551403e-05 9.799579e-06 2.119751e-06
 [345,] 1.508014e-05 1.481586e-05 3.675487e-06
 [346,] 1.675475e-05 3.792017e-05 8.115486e-06
 [347,] 2.067476e-05 5.884941e-06 1.619905e-06
 [348,] 4.218292e-05 7.517435e-06 2.414061e-06
 [349,] 1.462589e-05 5.333645e-06 1.628811e-06
 [350,] 1.553041e-05 8.622030e-06 2.513220e-06
 [351,] 1.481328e-05 1.378557e-05 3.286067e-06
 [352,] 1.446466e-05 6.917320e-06 1.918446e-06
 [353,] 1.379675e-05 1.542175e-05 3.510965e-06
 [354,] 1.071763e-05 5.054505e-06 1.561117e-06
 [355,] 1.334235e-05 5.762954e-06 1.785551e-06
 [356,] 4.488819e-05 1.310365e-05 3.109631e-06
 [357,] 3.432594e-05 1.772955e-05 7.394449e-06
 [358,] 3.071234e-05 3.062914e-05 1.191264e-05
 [359,] 5.014271e-05 1.159041e-05 5.313517e-06
 [360,] 7.335373e-05 6.187781e-06 3.427080e-06
 [361,] 2.018715e-05 9.648765e-06 2.834237e-06
 [362,] 3.579585e-05 1.797639e-05 7.689374e-06
 [363,] 5.316062e-05 1.211913e-05 5.773952e-06
 [364,] 2.067641e-05 8.704541e-06 2.535612e-06
 [365,] 1.854994e-05 1.218719e-05 4.298604e-06
 [366,] 9.055262e-05 6.628518e-06 4.470574e-06
 [367,] 2.177163e-05 1.414046e-05 3.654017e-06
 [368,] 5.247157e-05 1.198261e-05 5.657987e-06
 [369,] 2.684599e-05 1.138276e-05 3.876515e-06
 [370,] 5.593304e-05 9.613429e-06 4.377598e-06
 [371,] 5.901440e-05 1.045465e-05 4.949127e-06
 [372,] 6.416821e-05 9.162084e-06 4.230747e-06
 [373,] 7.866193e-05 5.963836e-06 2.145285e-06
 [374,] 4.414232e-05 1.105336e-05 1.665986e-06
 [375,] 2.469495e-05 2.798509e-05 5.860627e-06
 [376,] 1.668611e-05 1.736714e-05 3.799909e-06
 [377,] 5.460225e-05 8.506019e-06 3.657267e-06
 [378,] 3.167512e-05 3.303739e-05 1.365592e-05
 [379,] 5.597565e-05 1.000444e-05 4.349300e-06
 [380,] 6.857974e-05 1.035172e-05 5.231923e-06
 [381,] 2.306387e-05 2.670434e-05 5.901485e-06
 [382,] 7.729427e-05 8.930035e-06 4.508334e-06
 [383,] 7.663458e-05 8.597792e-06 4.240787e-06
 [384,] 3.639320e-04 5.287992e-06 4.416433e-06
 [385,] 3.726827e-05 1.637757e-05 7.078152e-06
 [386,] 2.365698e-04 7.084981e-06 1.686960e-06
 [387,] 8.035205e-05 8.750800e-06 4.440964e-06
 [388,] 9.291398e-05 9.615321e-06 5.278850e-06
 [389,] 9.748129e-05 8.928909e-06 4.752727e-06
 [390,] 7.257385e-05 1.066970e-05 5.610778e-06
 [391,] 5.837496e-05 6.093467e-06 1.971616e-06
 [392,] 6.511495e-05 6.765602e-06 1.761069e-06
 [393,] 7.914385e-05 9.384460e-06 4.905007e-06
 [394,] 8.053377e-05 9.163232e-06 4.734323e-06
 [395,] 7.811678e-05 9.350399e-06 4.864110e-06
 [396,] 7.287502e-05 9.343025e-06 4.778204e-06
 [397,] 6.727658e-05 1.461951e-05 8.753410e-06
 [398,] 5.533283e-05 6.607373e-06 1.628842e-06
 [399,] 1.294708e-04 7.478962e-06 7.234230e-06
 [400,] 7.725106e-05 7.046494e-06 2.913620e-06
 [401,] 1.212212e-04 8.457913e-06 9.612331e-06
 [402,] 2.502291e-05 6.805015e-06 2.024888e-06
 [403,] 3.460214e-05 9.664289e-06 1.645677e-06
 [404,] 2.303014e-05 4.898382e-05 1.117067e-05
 [405,] 2.155112e-05 1.599613e-05 4.053934e-06
 [406,] 1.655164e-04 6.382346e-06 1.676520e-06
 [407,] 3.598360e-05 1.970392e-05 8.571416e-06
 [408,] 1.001859e-04 7.031125e-06 5.358715e-06
 [409,] 3.643354e-05 2.007697e-05 8.798816e-06
 [410,] 6.368511e-05 5.798297e-06 2.257397e-06
 [411,] 2.088730e-04 6.354635e-06 1.683028e-06
 [412,] 2.074036e-05 1.592318e-05 4.217728e-06
 [413,] 7.570040e-05 5.975764e-06 2.117158e-06
 [414,] 1.472125e-04 5.802818e-06 1.713538e-06
 [415,] 4.283994e-05 1.542364e-05 7.028485e-06
 [416,] 6.201978e-05 1.328550e-05 7.443002e-06
 [417,] 4.214185e-04 5.123007e-06 3.823042e-06
 [418,] 6.842200e-05 1.535512e-05 9.447431e-06
 [419,] 1.033628e-04 7.044848e-06 5.463799e-06
 [420,] 7.018565e-05 1.523927e-05 9.439517e-06
 [421,] 1.061776e-04 2.677125e-05 5.463986e-05
 [422,] 3.838458e-04 6.004474e-06 6.432047e-06
 [423,] 9.963762e-05 7.010834e-06 5.284713e-06
 [424,] 1.995827e-05 1.575849e-05 4.371095e-06
 [425,] 2.288202e-05 1.228653e-05 3.191531e-06
 [426,] 5.436180e-04 5.250220e-06 4.666770e-06
 [427,] 6.840935e-04 5.005338e-06 3.678019e-06
 [428,] 1.204532e-04 6.403696e-06 3.164739e-06
 [429,] 4.788753e-05 1.182674e-05 4.801611e-06
 [430,] 1.258193e-04 6.386064e-06 3.256040e-06
 [431,] 3.967140e-05 1.243032e-05 5.262639e-06
 [432,] 2.691659e-05 6.820573e-06 2.003813e-06
 [433,] 5.238915e-05 9.108609e-06 3.558652e-06
 [434,] 2.275171e-05 1.369711e-05 3.459687e-06
 [435,] 1.385401e-04 5.683265e-06 2.677113e-06
 [436,] 1.127859e-04 5.706815e-06 2.519824e-06
 [437,] 1.233871e-04 6.437653e-06 3.173664e-06
 [438,] 1.796673e-04 6.861485e-06 7.224653e-06
 [439,] 3.371312e-05 1.162128e-05 4.603674e-06
 [440,] 6.242848e-05 6.673722e-06 1.537208e-06
 [441,] 1.730172e-04 5.913173e-06 4.509588e-06
 [442,] 1.605855e-04 5.661024e-06 2.796750e-06
 [443,] 2.688048e-04 7.865431e-06 1.108980e-05
 [444,] 1.510214e-04 5.610161e-06 3.545545e-06
 [445,] 2.170249e-04 5.381093e-06 2.887556e-06
 [446,] 3.378672e-04 5.929425e-06 3.109809e-06
 [447,] 2.621228e-04 5.692490e-06 4.186500e-06
 [448,] 2.650248e-05 1.579511e-05 6.090674e-06
 [449,] 1.539670e-05 5.192262e-06 1.653486e-06
 [450,] 1.527010e-05 5.230922e-06 1.663170e-06
 [451,] 2.823376e-05 2.227438e-05 7.545713e-06
 [452,] 1.068120e-03 2.268295e-05 2.119099e-04
 [453,] 1.819742e-05 6.924823e-06 2.323641e-06
 [454,] 1.620636e-05 1.071297e-05 3.679477e-06
 [455,] 2.935640e-05 1.086419e-05 3.641725e-06
 [456,] 2.832975e-05 1.767192e-05 5.991722e-06
 [457,] 1.622988e-05 9.459284e-06 2.578565e-06
 [458,] 1.581564e-05 6.585352e-06 2.130567e-06
 [459,] 2.150770e-05 1.045842e-05 3.794924e-06
 [460,] 4.240937e-05 1.124175e-05 4.589998e-06
 [461,] 6.006988e-05 5.773175e-06 2.978851e-06
 [462,] 1.142454e-05 7.337983e-06 2.219848e-06
 [463,] 4.654076e-05 1.846484e-05 9.228074e-06
 [464,] 1.232045e-05 5.154199e-06 1.543857e-06
 [465,] 1.356110e-05 5.848088e-06 2.130075e-06
 [466,] 3.498665e-05 1.341097e-05 3.330362e-06
 [467,] 4.075369e-05 1.417690e-05 6.120647e-06
 [468,] 3.213317e-05 1.157219e-05 2.955328e-06
 [469,] 4.048007e-05 1.453526e-05 6.310157e-06
 [470,] 1.646650e-05 1.402507e-05 2.878029e-06
 [471,] 2.386722e-05 6.243204e-06 1.684377e-06
 [472,] 2.379040e-05 9.683190e-06 3.129461e-06
 [473,] 1.072295e-05 9.450937e-06 2.885166e-06
 [474,] 2.494734e-05 8.921221e-06 4.129292e-06
 [475,] 1.028234e-05 7.053973e-06 2.034428e-06
 [476,] 1.850068e-05 7.999257e-06 1.837944e-06
 [477,] 1.113081e-05 1.027294e-05 2.439054e-06
 [478,] 1.292043e-05 7.076484e-06 2.038666e-06
 [479,] 1.049417e-05 5.116565e-06 1.546293e-06
 [480,] 1.053144e-05 5.019261e-06 1.525039e-06
 [481,] 1.050305e-05 4.998945e-06 1.513696e-06
 [482,] 1.512952e-05 7.016099e-06 1.772327e-06
 [483,] 1.049906e-05 5.015152e-06 1.517201e-06
 [484,] 1.050384e-05 5.001583e-06 1.516141e-06
 [485,] 1.058005e-05 5.468730e-06 1.597591e-06
 [486,] 1.124081e-05 1.052440e-05 2.437766e-06
 [487,] 1.565162e-05 6.220535e-06 1.668357e-06
 [488,] 1.248544e-05 7.237052e-06 1.993949e-06
 [489,] 1.049182e-05 5.055637e-06 1.526550e-06
 [490,] 1.050109e-05 5.184148e-06 1.553089e-06
 [491,] 1.127550e-05 1.207810e-05 2.606154e-06
 [492,] 1.049827e-05 5.069524e-06 1.534038e-06
 [493,] 1.050672e-05 5.107052e-06 1.547236e-06
 [494,] 1.131394e-05 1.268140e-05 2.660388e-06
 [495,] 1.052395e-05 5.097926e-06 1.542847e-06
 [496,] 1.052117e-05 5.101955e-06 1.541963e-06
 [497,] 3.947339e-05 1.462543e-05 7.404796e-06
 [498,] 1.439006e-05 1.014587e-05 2.017771e-06
 [499,] 1.681588e-05 6.294055e-06 1.664518e-06
 [500,] 1.626014e-05 6.260713e-06 1.666605e-06
 [501,] 1.701331e-05 7.854754e-06 2.224776e-06
 [502,] 1.547819e-05 6.693224e-06 1.717711e-06
 [503,] 1.497998e-05 1.409346e-05 3.400609e-06
 [504,] 1.313599e-05 7.117116e-06 2.021313e-06
 [505,] 1.612854e-05 6.135564e-06 1.659686e-06
 [506,] 1.500924e-05 6.702422e-06 1.787841e-06
 [507,] 1.433695e-05 6.989483e-06 2.219612e-06
 [508,] 1.503395e-05 5.654363e-06 1.638614e-06
 [509,] 2.426120e-05 5.749924e-06 1.776253e-06
 [510,] 2.112497e-05 5.060801e-06 1.641928e-06
 [511,] 3.086565e-05 1.137563e-05 3.410439e-06
 [512,] 1.651283e-05 6.856968e-06 2.006236e-06
 [513,] 3.323485e-05 1.136460e-05 3.435262e-06
 [514,] 4.437979e-05 6.223498e-06 1.547526e-06
 [515,] 1.412917e-05 9.694285e-06 3.575346e-06
 [516,] 2.121827e-05 7.978213e-04 1.239221e-05
 [517,] 2.348619e-05 7.135417e-06 2.033989e-06
 [518,] 1.722186e-05 2.917000e-05 4.895454e-06
 [519,] 2.163968e-05 5.405177e-05 2.060699e-05
 [520,] 2.287548e-05 9.400866e-05 4.142281e-05
 [521,] 1.127484e-05 1.303760e-05 2.628338e-06
 [522,] 1.378827e-05 8.546840e-06 2.991741e-06
 [523,] 1.811320e-05 7.871651e-06 2.500771e-06
 [524,] 1.285810e-05 6.002829e-06 1.948998e-06
 [525,] 1.372929e-05 2.078367e-04 4.364366e-05
 [526,] 1.450153e-05 6.751186e-06 2.410486e-06
 [527,] 1.982221e-05 6.880626e-06 2.071856e-06
 [528,] 1.355702e-05 1.977991e-04 4.047492e-05
 [529,] 1.753123e-05 1.314405e-05 3.296112e-06
 [530,] 1.368249e-05 9.600923e-06 3.344213e-06
 [531,] 1.123055e-05 7.348131e-06 1.843882e-06
 [532,] 1.157103e-05 7.187638e-06 1.901548e-06
 [533,] 1.119165e-05 8.353546e-06 1.985011e-06
 [534,] 4.370751e-05 7.328255e-05 4.782224e-05
 [535,] 1.341533e-05 1.832467e-04 3.691538e-05
 [536,] 1.743974e-05 1.348479e-05 3.364314e-06
 [537,] 2.240043e-05 4.801769e-05 1.903699e-05
 [538,] 1.374209e-05 5.905175e-06 2.001248e-06
 [539,] 1.100851e-05 8.713570e-06 2.434665e-06
 [540,] 1.051192e-05 8.217105e-06 2.114742e-06
 [541,] 1.615148e-05 2.957851e-05 6.455792e-06
 [542,] 1.644684e-05 2.927426e-05 4.931271e-06
 [543,] 1.127437e-05 6.837319e-06 2.019022e-06
 [544,] 1.106256e-05 6.926877e-06 2.043743e-06
 [545,] 1.162674e-05 7.524543e-06 2.327649e-06
 [546,] 3.045787e-05 1.112850e-05 2.885322e-06
 [547,] 1.615834e-05 1.419609e-05 3.658040e-06
 [548,] 3.274685e-05 1.096400e-05 2.905093e-06
 [549,] 1.268936e-05 1.911832e-04 4.865393e-05
 [550,] 1.632781e-05 1.920623e-05 4.489414e-06
 [551,] 1.770068e-05 1.308634e-05 4.328815e-06
 [552,] 1.627463e-05 1.684799e-05 4.094329e-06
 [553,] 1.055335e-05 7.113304e-06 1.886598e-06
 [554,] 1.606524e-05 1.519112e-05 5.922503e-06
 [555,] 1.667092e-05 1.463169e-05 3.582681e-06
 [556,] 2.964146e-05 1.115021e-05 2.886450e-06
 [557,] 1.898093e-05 8.401493e-06 2.858046e-06
 [558,] 1.076024e-05 7.649150e-06 2.203546e-06
 [559,] 1.861514e-05 8.310701e-06 2.766548e-06
 [560,] 1.076662e-05 6.960324e-06 2.016013e-06
 [561,] 1.769892e-05 1.305751e-05 3.719135e-06
 [562,] 1.543456e-05 1.278450e-05 4.740564e-06
 [563,] 1.651775e-05 1.458667e-05 3.583222e-06
 [564,] 3.434650e-05 2.094377e-05 8.387776e-06
 [565,] 1.034431e-05 5.231699e-06 1.583506e-06
 [566,] 1.237961e-05 1.348030e-04 2.668955e-05
 [567,] 1.371580e-05 1.098665e-05 3.592756e-06
 [568,] 1.227805e-05 1.392182e-04 2.655703e-05
 [569,] 1.056860e-05 5.987891e-06 1.730401e-06
 [570,] 2.268585e-05 1.145637e-04 2.827144e-05
 [571,] 1.602379e-05 1.596360e-05 3.999424e-06
 [572,] 2.183552e-05 1.087162e-04 1.842169e-05
 [573,] 1.969828e-05 6.438262e-06 2.118761e-06
 [574,] 1.329119e-05 1.459389e-04 4.314175e-05
 [575,] 1.351966e-05 1.744787e-04 5.265318e-05
 [576,] 1.927681e-05 6.490136e-06 2.127428e-06
 [577,] 1.693646e-05 1.222731e-05 3.067700e-06
 [578,] 3.410411e-05 2.494638e-04 1.591256e-05
 [579,] 1.492221e-05 1.631996e-05 5.862568e-06
 [580,] 1.303006e-05 1.201563e-05 3.573194e-06
 [581,] 1.899721e-05 2.375030e-05 5.201061e-06
 [582,] 1.896890e-05 3.049240e-05 6.050004e-06
 [583,] 2.267583e-05 1.747005e-04 4.073796e-05
 [584,] 1.222153e-05 2.381777e-04 3.969590e-05
 [585,] 2.448347e-05 1.212457e-05 2.915825e-06
 [586,] 1.600600e-05 1.572938e-05 3.950459e-06
 [587,] 2.256351e-05 1.214391e-05 2.948016e-06
 [588,] 3.384508e-05 2.361059e-05 9.604236e-06
 [589,] 1.041756e-05 9.185192e-06 2.657093e-06
 [590,] 1.600300e-05 1.571503e-05 3.935174e-06
 [591,] 1.210691e-05 1.086154e-04 2.062206e-05
 [592,] 1.351236e-05 1.079572e-05 3.455750e-06
 [593,] 3.218648e-05 1.683763e-04 1.432290e-05
 [594,] 3.680920e-05 1.977703e-05 8.169501e-06
 [595,] 1.073632e-05 7.146292e-06 2.067253e-06
 [596,] 1.364617e-05 1.134811e-05 3.680582e-06
 [597,] 1.359337e-05 1.103510e-05 3.561435e-06
 [598,] 1.217441e-05 1.105432e-04 2.138735e-05
 [599,] 1.884301e-05 1.219440e-05 3.500230e-06
 [600,] 1.056128e-05 9.142925e-06 2.361669e-06
 [601,] 2.387038e-05 1.196292e-05 2.913153e-06
 [602,] 1.042614e-05 9.055726e-06 2.633412e-06
 [603,] 1.352955e-05 1.074969e-05 3.438202e-06
 [604,] 1.037310e-05 1.459619e-05 3.886542e-06
 [605,] 1.599718e-05 1.571503e-05 3.943005e-06
 [606,] 1.358976e-05 1.078682e-05 3.480873e-06
 [607,] 1.604049e-05 1.571503e-05 3.967455e-06
 [608,] 1.705381e-05 1.569069e-05 3.623507e-06
 [609,] 1.072875e-05 7.850597e-06 2.246411e-06
 [610,] 1.665972e-05 1.288559e-05 3.239599e-06
 [611,] 1.293367e-05 1.654777e-04 4.535291e-05
 [612,] 1.897227e-05 1.209251e-05 3.492274e-06
 [613,] 2.424541e-05 1.167899e-05 2.896251e-06
 [614,] 1.399680e-05 1.591456e-04 5.167190e-05
 [615,] 2.366037e-05 1.110605e-05 2.881680e-06
 [616,] 1.310910e-05 2.245878e-04 6.158827e-05
 [617,] 1.336867e-05 1.170993e-05 3.538959e-06
 [618,] 2.002543e-05 3.718378e-05 7.136656e-06
 [619,] 1.701992e-05 1.216742e-05 3.045407e-06
 [620,] 1.706931e-05 1.234150e-05 3.065414e-06
 [621,] 1.098752e-05 7.568059e-06 2.245506e-06
 [622,] 1.598232e-05 1.605389e-05 3.991597e-06
 [623,] 1.279244e-05 2.704638e-04 6.813776e-05
 [624,] 1.680315e-05 1.291979e-05 3.211440e-06
 [625,] 2.479911e-05 1.223902e-05 2.921912e-06
 [626,] 1.747095e-05 3.146816e-05 4.658093e-06
 [627,] 1.716389e-05 1.334026e-05 3.195031e-06
 [628,] 2.618054e-05 3.847079e-05 1.449412e-05
 [629,] 1.881709e-05 9.708502e-06 3.276533e-06
 [630,] 1.349481e-05 1.138715e-05 3.626372e-06
 [631,] 1.285809e-05 1.697088e-04 4.573489e-05
 [632,] 1.270762e-05 1.666878e-04 4.365972e-05
 [633,] 1.075665e-05 7.734053e-06 2.223059e-06
 [634,] 1.213085e-05 5.959193e-05 1.294387e-05
 [635,] 1.203127e-05 3.494838e-05 8.304591e-06
 [636,] 1.128487e-05 4.875257e-05 7.959706e-06
 [637,] 2.597745e-05 1.118255e-05 2.870872e-06
 [638,] 1.249466e-05 3.074491e-05 9.026378e-06
 [639,] 1.769244e-05 3.149531e-05 4.602917e-06
 [640,] 1.749890e-05 3.149531e-05 4.651998e-06
 [641,] 1.824174e-05 1.316873e-05 3.100196e-06
 [642,] 1.355202e-05 1.148748e-05 3.680217e-06
 [643,] 1.872029e-05 9.851770e-06 3.304045e-06
 [644,] 1.679719e-05 1.303302e-05 3.231246e-06
 [645,] 1.357604e-05 1.022363e-05 3.290072e-06
 [646,] 1.051173e-05 5.889995e-06 1.723476e-06
 [647,] 1.723286e-05 1.293841e-05 3.139322e-06
 [648,] 1.900381e-05 2.318103e-05 5.139722e-06
 [649,] 1.753977e-05 3.632863e-05 5.621616e-06
 [650,] 2.654378e-05 1.184897e-05 2.889525e-06
 [651,] 1.037666e-05 9.607879e-06 2.721915e-06
 [652,] 1.315110e-05 1.448985e-04 4.188035e-05
 [653,] 1.240098e-05 6.601471e-05 1.516728e-05
 [654,] 1.697088e-05 1.152033e-05 2.943391e-06
 [655,] 1.291325e-05 1.405172e-04 3.902623e-05
 [656,] 1.034098e-05 8.390426e-06 2.385376e-06
 [657,] 2.443251e-05 1.202515e-05 2.914383e-06
 [658,] 1.750051e-05 3.160144e-05 4.663637e-06
 [659,] 1.034624e-05 1.122654e-05 3.063458e-06
 [660,] 1.697330e-05 1.312663e-05 3.212593e-06
 [661,] 1.037188e-05 9.460586e-06 2.683006e-06
 [662,] 1.830244e-05 1.280135e-05 3.457980e-06
 [663,] 1.038813e-05 8.374703e-06 2.427943e-06
 [664,] 1.024892e-05 5.674890e-06 1.670388e-06
 [665,] 1.262304e-05 1.264759e-05 3.455614e-06
 [666,] 1.036363e-05 1.008284e-05 2.823601e-06
 [667,] 1.264660e-05 1.164905e-05 3.244898e-06
 [668,] 1.357231e-05 9.646815e-05 2.864639e-05
 [669,] 1.726322e-05 1.463202e-05 3.404763e-06
 [670,] 1.038238e-05 1.015542e-05 2.878315e-06
 [671,] 2.535131e-05 1.211212e-05 2.910118e-06
 [672,] 3.251909e-05 2.681263e-05 1.080371e-05
 [673,] 1.070489e-05 6.214490e-06 1.748531e-06
 [674,] 1.669698e-05 1.820270e-05 4.039856e-06
 [675,] 1.835892e-05 1.279887e-05 3.457557e-06
 [676,] 2.255247e-05 9.924163e-05 2.391852e-05
 [677,] 1.050686e-05 7.970046e-06 2.381672e-06
 [678,] 1.037131e-05 4.126619e-05 9.281221e-06
 [679,] 2.252660e-05 2.550216e-05 6.876083e-06
 [680,] 1.341283e-05 1.070687e-05 3.278188e-06
 [681,] 1.768209e-05 3.245083e-05 4.658138e-06
 [682,] 1.387670e-05 1.114721e-05 3.680390e-06
 [683,] 2.265729e-05 1.146481e-04 2.813794e-05
 [684,] 1.209160e-05 7.533288e-05 1.521213e-05
 [685,] 2.452761e-05 1.204307e-05 2.912405e-06
 [686,] 1.037501e-05 1.127237e-05 3.121673e-06
 [687,] 1.040816e-05 1.940197e-05 4.592304e-06
 [688,] 1.909672e-05 1.202424e-05 3.492246e-06
 [689,] 1.385055e-05 1.069428e-05 3.539231e-06
 [690,] 1.768596e-05 1.311094e-05 3.731895e-06
 [691,] 2.452862e-05 1.205245e-05 2.912096e-06
 [692,] 2.465640e-05 1.189938e-05 2.903590e-06
 [693,] 1.033091e-05 1.108772e-05 2.995857e-06
 [694,] 1.301091e-05 1.859763e-04 5.022160e-05
 [695,] 1.678470e-05 3.168128e-05 4.909510e-06
 [696,] 1.025939e-05 5.640144e-06 1.656749e-06
 [697,] 2.334535e-05 1.176771e-05 2.911577e-06
 [698,] 2.329729e-05 1.149952e-05 2.898153e-06
 [699,] 2.497001e-05 1.180265e-05 2.895396e-06
 [700,] 1.267821e-05 1.341554e-05 3.652538e-06
 [701,] 1.646987e-05 1.675764e-05 3.945782e-06
 [702,] 2.561806e-05 1.081936e-05 2.850160e-06
 [703,] 1.036119e-05 1.031995e-05 2.868428e-06
 [704,] 1.316008e-05 1.273797e-04 3.724801e-05
 [705,] 4.194484e-05 9.509482e-06 3.216990e-06
 [706,] 1.038392e-05 1.051877e-05 2.948398e-06
 [707,] 1.034497e-05 1.043228e-05 2.867657e-06
 [708,] 2.459956e-05 1.125178e-05 2.847954e-06
 [709,] 1.622979e-05 2.309056e-05 4.614497e-06
 [710,] 1.037826e-05 5.596993e-06 1.653104e-06
 [711,] 1.342224e-05 5.891921e-06 1.959691e-06
 [712,] 2.521477e-05 9.974869e-06 2.840943e-06
 [713,] 1.420533e-05 1.576356e-05 3.527037e-06
 [714,] 1.033136e-05 5.620973e-06 1.659243e-06
 [715,] 1.910411e-05 2.004007e-05 4.726951e-06
 [716,] 1.298639e-05 5.670800e-06 1.747713e-06
 [717,] 1.312320e-05 4.217380e-05 1.056848e-05
 [718,] 1.033084e-05 6.520675e-06 1.858181e-06
 [719,] 1.034921e-05 5.818963e-06 1.683840e-06
 [720,] 1.052893e-05 5.201876e-06 1.596905e-06
 [721,] 2.666852e-05 6.853951e-06 2.164791e-06
 [722,] 1.646508e-05 1.957135e-05 5.726021e-06
 [723,] 1.203317e-05 1.001582e-05 2.842492e-06
 [724,] 2.704574e-05 8.145598e-06 2.671991e-06
 [725,] 1.596192e-05 5.919166e-06 1.938189e-06
 [726,] 1.094995e-05 7.182842e-06 2.170820e-06
 [727,] 1.230437e-05 5.108216e-06 1.589085e-06
 [728,] 2.236449e-05 1.597734e-05 5.807577e-06
 [729,] 1.305153e-05 5.288807e-06 1.626034e-06
 [730,] 2.381554e-05 1.254594e-05 4.344896e-06
 [731,] 1.065102e-05 5.091830e-06 1.551210e-06
 [732,] 1.256387e-05 7.903605e-06 2.144242e-06
 [733,] 1.258658e-05 8.041724e-06 2.167508e-06
 [734,] 1.310957e-05 1.503009e-05 4.084390e-06
 [735,] 1.248437e-05 5.150787e-06 1.634643e-06
 [736,] 1.361485e-05 1.410053e-05 3.488321e-06
 [737,] 1.164878e-05 8.110849e-06 1.915045e-06
 [738,] 1.272161e-05 1.195193e-05 3.069427e-06
 [739,] 1.355228e-05 1.135238e-05 3.064825e-06
 [740,] 1.285417e-05 1.317404e-05 2.885347e-06
 [741,] 2.844751e-05 8.349007e-06 3.069803e-06
 [742,] 1.310494e-05 5.752672e-05 1.093100e-05
 [743,] 1.530211e-05 2.097383e-05 3.298107e-06
 [744,] 1.925155e-05 5.102563e-06 1.782951e-06
 [745,] 1.580843e-05 4.307981e-05 1.781662e-05
 [746,] 1.313007e-05 1.533994e-04 2.040615e-05
 [747,] 2.578297e-05 8.701096e-06 3.090828e-06
 [748,] 1.312954e-05 1.434143e-04 1.947131e-05
 [749,] 1.662771e-05 1.091214e-05 2.309881e-06
 [750,] 2.603945e-05 8.813304e-06 3.151745e-06
 [751,] 1.914331e-05 5.082284e-06 1.759818e-06
 [752,] 2.843297e-05 2.225649e-05 8.762457e-06
 [753,] 1.283254e-05 5.351500e-06 1.619658e-06
 [754,] 2.056021e-05 2.254141e-05 5.054799e-06
 [755,] 2.669081e-05 9.322138e-06 3.385284e-06
 [756,] 1.512912e-05 5.301388e-06 1.558423e-06
 [757,] 1.653469e-05 1.088401e-05 2.311825e-06
 [758,] 1.472801e-05 5.350083e-06 1.558768e-06
 [759,] 1.908812e-05 1.938900e-05 5.422900e-06
 [760,] 1.530947e-05 2.289723e-05 3.385926e-06
 [761,] 1.521892e-05 2.289723e-05 3.397394e-06
 [762,] 1.078862e-05 5.071986e-05 1.222542e-05
 [763,] 1.526310e-05 5.436967e-06 1.577588e-06
 [764,] 3.481972e-05 2.361797e-05 9.695996e-06
 [765,] 1.441199e-05 5.625613e-06 1.581354e-06
 [766,] 3.000529e-05 2.680649e-05 1.110477e-05
 [767,] 1.251838e-05 1.245063e-05 4.490359e-06
 [768,] 1.411063e-05 5.657391e-06 1.588857e-06
 [769,] 1.321850e-05 1.950658e-05 3.946683e-06
 [770,] 1.476862e-05 6.458792e-06 1.861992e-06
 [771,] 2.878389e-05 2.191133e-05 8.892005e-06
 [772,] 1.378703e-05 6.490753e-06 1.866016e-06
 [773,] 3.342262e-05 1.292249e-05 3.798173e-06
 [774,] 2.581624e-05 8.654635e-06 3.074203e-06
 [775,] 1.924804e-05 5.150264e-06 1.828296e-06
 [776,] 1.218038e-05 1.212142e-05 4.242792e-06
 [777,] 1.893411e-05 1.858559e-05 5.102725e-06
 [778,] 1.530378e-05 4.626420e-05 1.822458e-05
 [779,] 2.557216e-05 9.214040e-06 3.280474e-06
 [780,] 1.623873e-05 1.066178e-05 2.301848e-06
 [781,] 2.574343e-05 9.116588e-06 3.254460e-06
 [782,] 2.597076e-05 8.794956e-06 3.140212e-06
 [783,] 1.219750e-05 1.274013e-05 4.463036e-06
 [784,] 1.537047e-05 2.344625e-05 3.399174e-06
 [785,] 1.279972e-05 1.354147e-05 5.009790e-06
 [786,] 1.182582e-05 1.208378e-05 4.073412e-06
 [787,] 1.239959e-05 1.401485e-05 4.993509e-06
 [788,] 1.237232e-05 1.194400e-05 4.257491e-06
 [789,] 1.237841e-05 1.285490e-05 4.578344e-06
 [790,] 1.142122e-05 1.056593e-05 3.433381e-06
 [791,] 1.272609e-05 7.629922e-06 2.352876e-06
 [792,] 1.141211e-05 1.136755e-05 3.674886e-06
 [793,] 1.904855e-05 2.518357e-05 5.414878e-06
 [794,] 1.320242e-05 8.199643e-06 2.123125e-06
 [795,] 2.858285e-05 1.745371e-05 6.815758e-06
 [796,] 1.689200e-05 9.565577e-06 2.131430e-06
 [797,] 1.888713e-05 1.813015e-05 4.912080e-06
 [798,] 1.324008e-05 3.208531e-04 5.359333e-05
 [799,] 1.321627e-05 2.308468e-04 3.277695e-05
 [800,] 1.197880e-05 1.040141e-05 2.829890e-06
 [801,] 2.716193e-05 7.794608e-06 2.649058e-06
 [802,] 2.843441e-05 2.548078e-05 9.119811e-06
 [803,] 2.660584e-05 4.680486e-05 3.640640e-05
 [804,] 1.369014e-05 9.721612e-05 3.367394e-05
 [805,] 1.354929e-05 1.069295e-04 3.607303e-05
 [806,] 2.756655e-05 8.204591e-06 2.823825e-06
 [807,] 1.356098e-05 7.778234e-06 2.216130e-06
 [808,] 2.055837e-05 5.266504e-06 1.849112e-06
 [809,] 2.079894e-05 5.265366e-06 1.820415e-06
 [810,] 1.467972e-05 2.283152e-05 3.041257e-06
 [811,] 1.838409e-05 2.353779e-05 9.496222e-06
 [812,] 1.464751e-05 5.441844e-05 5.211164e-06
 [813,] 1.370531e-05 8.564823e-06 2.331565e-06
 [814,] 1.377575e-05 7.882179e-06 2.213957e-06
 [815,] 1.505366e-05 9.042191e-06 2.341979e-06
 [816,] 2.936896e-05 3.573691e-05 1.062856e-05
 [817,] 2.101701e-05 2.677882e-05 1.453864e-05
 [818,] 1.734915e-05 8.148431e-06 2.830612e-06
 [819,] 2.399924e-05 4.360572e-05 2.815370e-05
 [820,] 3.036526e-05 4.415199e-04 1.855914e-04
 [821,] 2.163798e-05 4.246284e-05 2.445161e-05
 [822,] 1.499374e-05 7.868024e-06 2.658975e-06
 [823,] 3.004667e-05 3.532502e-05 1.355922e-05
 [824,] 2.967106e-05 3.828181e-05 1.453655e-05
 [825,] 1.710310e-05 8.130573e-06 2.795290e-06
 [826,] 1.429046e-05 1.560946e-05 3.959905e-06
 [827,] 1.890509e-05 6.250226e-06 1.902710e-06
 [828,] 1.129638e-05 1.513046e-05 3.582213e-06
 [829,] 1.429806e-05 2.081949e-05 3.407831e-06
 [830,] 2.017141e-05 1.523806e-05 6.979786e-06
 [831,] 1.624598e-05 1.217260e-05 5.499481e-06
 [832,] 1.868011e-05 6.458916e-06 2.774717e-06
 [833,] 1.930026e-05 2.541628e-05 5.433680e-06
 [834,] 2.112710e-05 6.417507e-06 2.875997e-06
 [835,] 2.042659e-05 6.651799e-06 2.987842e-06
 [836,] 1.420621e-05 1.089222e-05 3.034169e-06
 [837,] 1.383482e-05 8.176487e-06 3.101065e-06
 [838,] 1.563931e-05 2.391557e-05 3.363619e-06
 [839,] 1.348913e-05 8.664391e-06 3.238902e-06
 [840,] 2.077605e-05 9.924067e-06 4.620819e-06
 [841,] 2.798087e-05 8.310565e-06 2.698427e-06
 [842,] 1.303450e-05 6.263862e-06 2.199026e-06
 [843,] 1.206793e-05 9.524411e-06 2.221440e-06
 [844,] 1.219776e-05 9.677707e-06 2.226073e-06
 [845,] 2.797182e-05 8.290754e-06 2.693660e-06
 [846,] 1.219280e-05 9.742686e-06 2.236120e-06
 [847,] 1.527604e-05 2.718067e-05 3.547475e-06
 [848,] 1.565043e-05 2.586868e-05 3.439826e-06
 [849,] 1.506553e-05 4.307266e-05 4.521751e-06
 [850,] 1.555339e-05 4.486926e-05 4.887568e-06
 [851,] 1.212663e-05 8.883372e-06 2.111527e-06
 [852,] 1.199600e-05 9.219077e-06 2.183468e-06
 [853,] 1.665979e-05 5.080392e-06 1.610934e-06
 [854,] 1.731158e-05 6.840726e-06 1.587940e-06
 [855,] 2.810698e-05 8.265086e-06 2.697459e-06
 [856,] 1.427315e-05 1.089528e-05 3.113830e-06
 [857,] 1.675145e-05 5.101854e-06 1.596921e-06
 [858,] 1.688948e-05 6.835851e-06 2.365745e-06
 [859,] 1.225003e-05 9.051348e-06 2.121575e-06
 [860,] 1.363994e-05 1.065369e-05 2.971017e-06
 [861,] 1.754080e-05 6.566657e-06 2.193019e-06
 [862,] 1.183892e-05 8.657512e-06 2.108672e-06
 [863,] 1.185323e-05 8.635003e-06 2.102750e-06
 [864,] 1.760473e-05 6.517045e-06 2.106000e-06
 [865,] 1.423094e-05 1.159355e-05 3.254078e-06
 [866,] 1.367293e-05 8.543424e-06 2.551648e-06
 [867,] 1.391353e-05 7.195168e-06 2.081545e-06
 [868,] 1.431774e-05 1.183353e-05 3.372142e-06
 [869,] 1.331306e-05 9.744012e-06 2.367446e-06
 [870,] 1.080796e-05 5.630816e-06 1.576509e-06
 [871,] 1.441907e-05 8.922489e-06 2.712235e-06
 [872,] 1.098253e-05 5.632381e-06 1.570131e-06
 [873,] 1.106366e-05 5.497371e-06 1.545973e-06
 [874,] 2.052318e-05 6.187472e-06 1.975001e-06
 [875,] 1.217715e-05 7.103240e-06 1.768498e-06
 [876,] 1.999424e-05 5.765820e-06 1.956647e-06
 [877,] 1.955118e-05 7.965780e-06 3.251052e-06
 [878,] 4.313314e-05 9.317126e-06 5.033632e-06
 [879,] 1.851263e-05 8.310994e-06 2.645357e-06
 [880,] 1.357865e-05 2.220356e-05 3.427361e-06
 [881,] 1.854396e-05 9.078757e-06 2.917702e-06
 [882,] 1.813682e-05 7.532783e-06 2.831073e-06
 [883,] 1.853639e-05 9.170195e-06 2.936005e-06
 [884,] 3.093254e-05 1.948175e-05 4.125512e-06
 [885,] 1.856636e-05 1.053346e-05 3.373053e-06
 [886,] 1.858670e-05 1.120284e-05 3.593813e-06
 [887,] 1.850815e-05 1.063086e-05 3.331165e-06
 [888,] 2.260512e-05 2.763810e-05 7.373970e-06
 [889,] 1.857434e-05 1.064368e-05 3.412344e-06
 [890,] 1.331223e-05 6.115365e-06 2.216936e-06
 [891,] 1.280826e-05 7.443637e-06 1.775365e-06
 [892,] 1.318689e-05 2.950072e-05 3.986101e-06
 [893,] 1.908313e-05 7.060996e-06 2.343838e-06
 [894,] 1.844184e-05 1.264110e-05 3.822478e-06
 [895,] 2.653620e-05 8.354177e-06 2.771650e-06
 [896,] 1.235736e-05 6.276231e-06 1.880526e-06
 [897,] 1.248766e-05 2.861012e-05 4.792161e-06
 [898,] 2.172732e-05 9.747427e-06 2.997168e-06
 [899,] 1.138533e-05 1.421191e-05 3.503368e-06
 [900,] 2.258703e-05 1.942127e-05 5.378730e-06
 [901,] 2.504789e-05 6.793363e-06 2.250297e-06
 [902,] 2.268106e-05 1.902605e-05 5.246567e-06
 [903,] 2.144623e-05 2.238892e-05 5.556116e-06
 [904,] 2.659659e-05 8.295117e-06 2.748769e-06
 [905,] 1.203395e-05 2.799189e-05 3.395613e-06
 [906,] 1.135499e-05 1.521485e-05 3.848249e-06
 [907,] 1.257351e-05 6.679598e-06 2.064592e-06
 [908,] 2.241722e-05 2.256733e-05 6.253176e-06
 [909,] 1.190578e-05 1.146988e-05 2.845682e-06
 [910,] 2.645259e-05 8.188508e-06 2.687735e-06
 [911,] 1.166979e-05 1.569844e-05 3.929999e-06
 [912,] 2.159027e-05 1.840851e-05 5.971300e-06
 [913,] 1.339487e-05 2.786461e-05 8.336106e-06
 [914,] 1.167645e-05 1.074392e-05 2.912344e-06
 [915,] 2.661585e-05 8.191313e-06 2.693960e-06
 [916,] 2.675612e-05 8.188277e-06 2.695688e-06
 [917,] 1.171034e-05 1.121814e-05 2.953512e-06
 [918,] 2.660792e-05 8.181093e-06 2.688166e-06
 [919,] 2.607814e-05 1.072155e-05 3.429657e-06
 [920,] 1.137403e-05 2.509198e-05 5.697212e-06
 [921,] 1.168309e-05 7.698305e-06 2.194743e-06
 [922,] 2.197743e-05 4.630491e-05 1.293821e-05
 [923,] 1.174431e-05 2.062330e-05 4.792939e-06
 [924,] 1.249615e-05 5.919511e-06 1.815540e-06
 [925,] 1.169511e-05 8.323891e-06 2.332473e-06
 [926,] 1.168376e-05 7.804225e-06 2.225330e-06
 [927,] 1.138184e-05 2.763221e-05 6.115254e-06
 [928,] 1.172482e-05 8.323464e-06 2.309294e-06
 [929,] 1.170189e-05 1.581035e-05 3.916897e-06
 [930,] 1.169008e-05 8.302387e-06 2.359809e-06
 [931,] 2.231114e-05 4.456415e-05 1.142776e-05
 [932,] 2.761092e-05 8.051791e-06 2.618043e-06
 [933,] 2.743428e-05 8.075449e-06 2.690962e-06
 [934,] 2.608342e-05 1.668133e-05 5.010420e-06
 [935,] 1.153619e-05 1.209131e-05 3.600375e-06
 [936,] 1.866073e-05 5.253871e-04 1.452244e-05
 [937,] 2.624012e-05 8.248060e-06 2.772720e-06
 [938,] 2.680658e-05 8.048338e-06 2.643450e-06
 [939,] 1.150180e-05 2.915412e-05 7.647067e-06
 [940,] 1.146700e-05 1.358779e-05 3.878071e-06
 [941,] 1.633585e-05 9.421164e-06 4.174781e-06
 [942,] 2.172279e-05 8.424497e-05 2.487474e-05
 [943,] 1.729219e-05 9.525410e-06 4.392680e-06
 [944,] 1.159594e-05 3.288550e-04 6.441275e-05
 [945,] 1.236362e-05 1.476641e-03 2.958679e-04
 [946,] 2.772614e-05 1.127464e-05 3.784607e-06
 [947,] 2.859190e-05 8.049916e-06 2.611074e-06
 [948,] 2.733661e-05 8.080784e-06 2.592521e-06
 [949,] 1.325179e-05 2.873975e-05 4.064472e-06
 [950,] 1.955402e-05 5.017444e-06 1.659970e-06
 [951,] 2.175762e-05 6.427369e-05 1.944030e-05
 [952,] 1.300214e-05 1.762934e-05 6.193285e-06
 [953,] 2.194751e-05 5.276237e-06 1.551463e-06
 [954,] 2.226891e-05 1.031692e-04 3.207985e-05
 [955,] 1.322698e-05 1.372001e-05 4.998530e-06
 [956,] 2.219523e-05 7.522140e-05 2.321473e-05
 [957,] 2.247542e-05 3.793199e-05 1.192411e-05
 [958,] 1.282883e-05 4.078732e-05 5.311963e-06
 [959,] 1.198507e-05 2.206300e-05 5.759845e-06
 [960,] 1.202909e-05 1.192711e-05 3.385230e-06
 [961,] 1.195192e-05 7.095848e-06 2.044519e-06
 [962,] 2.621784e-05 1.690383e-05 5.083043e-06
 [963,] 2.157118e-05 5.887731e-06 1.909180e-06
 [964,] 2.163512e-05 6.027934e-06 1.961217e-06
 [965,] 2.162801e-05 5.996690e-06 1.952322e-06
 [966,] 1.126216e-05 1.245465e-05 2.634435e-06
 [967,] 1.115916e-05 1.553737e-05 3.092284e-06
 [968,] 2.213672e-05 7.058256e-06 2.248092e-06
 [969,] 2.161649e-05 6.024312e-06 1.961988e-06
 [970,] 1.792183e-05 6.380372e-06 1.863249e-06
 [971,] 1.106630e-05 1.631552e-05 3.246901e-06
 [972,] 2.165395e-05 6.044147e-06 1.964356e-06
 [973,] 1.129913e-05 1.322725e-05 2.737634e-06
 [974,] 3.243002e-05 6.209156e-06 2.079938e-06
 [975,] 2.194462e-05 7.038545e-06 2.255174e-06
 [976,] 1.663137e-05 9.539157e-06 2.258597e-06
 [977,] 2.189285e-05 6.844811e-06 2.207554e-06
 [978,] 3.616757e-05 6.186647e-06 2.132137e-06
 [979,] 1.439984e-05 2.980650e-05 3.716931e-06
 [980,] 2.273883e-05 1.312008e-05 3.891542e-06
 [981,] 4.695923e-05 1.696417e-05 8.910409e-06
 [982,] 1.457450e-05 1.170726e-05 2.095208e-06
 [983,] 1.382471e-05 1.199712e-05 2.170886e-06
 [984,] 3.512966e-05 5.637788e-06 2.636299e-06
 [985,] 1.524150e-05 5.827059e-06 1.990631e-06
 [986,] 3.716858e-05 7.132258e-06 2.712669e-06
 [987,] 1.271963e-05 5.880839e-06 1.753937e-06
 [988,] 1.608762e-05 6.274381e-06 2.381342e-06
 [989,] 1.125718e-05 5.043540e-06 1.515873e-06
 [990,] 3.544997e-05 8.487221e-06 3.355349e-06
 [991,] 1.342757e-05 9.853563e-06 2.833958e-06
 [992,] 3.852364e-05 8.623891e-06 3.506968e-06
 [993,] 1.252490e-05 5.376914e-06 1.562153e-06
 [994,] 1.168208e-05 5.488518e-06 1.535494e-06
 [995,] 1.258545e-05 9.745903e-06 2.581348e-06
 [996,] 1.097145e-05 5.373735e-06 1.563822e-06
 [997,] 1.173875e-05 6.908479e-06 1.741021e-06
 [998,] 1.880454e-05 2.848725e-05 8.137931e-06
 [999,] 4.017415e-05 9.103109e-06 3.791888e-06
[1000,] 1.752697e-05 5.995167e-06 2.399110e-06
[1001,] 1.753457e-05 6.072329e-06 2.446007e-06
[1002,] 4.475076e-05 1.383087e-05 6.518151e-06
[1003,] 1.699271e-05 5.941333e-06 2.337308e-06
[1004,] 1.592537e-05 7.824042e-06 3.141494e-06
[1005,] 1.834400e-05 7.669875e-06 3.313995e-06
[1006,] 1.783966e-05 5.963283e-06 2.395668e-06
[1007,] 1.832636e-05 6.069594e-06 2.488038e-06
[1008,] 1.096978e-05 6.589982e-06 1.909334e-06
[1009,] 1.864048e-05 1.364639e-05 3.535100e-06
[1010,] 1.095782e-05 6.582719e-06 1.905890e-06
[1011,] 1.098834e-05 6.602628e-06 1.918440e-06
[1012,] 1.134280e-05 6.677991e-06 1.992250e-06
[1013,] 1.781253e-05 3.282806e-05 6.088068e-06
[1014,] 1.925337e-05 1.680425e-05 5.486141e-06
[1015,] 1.137841e-05 6.656041e-06 1.987818e-06
[1016,] 2.034077e-05 9.191071e-06 2.728851e-06
[1017,] 5.395511e-05 2.150801e-05 1.175622e-05
[1018,] 1.594578e-05 5.662014e-05 5.094707e-06
[1019,] 2.334431e-05 7.629553e-06 2.935543e-06
[1020,] 1.760075e-05 2.051444e-05 6.177874e-06
[1021,] 2.165913e-05 5.012499e-06 1.816161e-06
[1022,] 1.972512e-05 5.841799e-06 1.512087e-06
[1023,] 1.474015e-05 7.054984e-06 2.064977e-06
[1024,] 4.104244e-05 1.046207e-05 4.785136e-06
[1025,] 4.030693e-05 1.020124e-05 4.576094e-06
[1026,] 1.759843e-05 1.550418e-05 4.425621e-06
[1027,] 4.145821e-05 1.112046e-05 5.218323e-06
[1028,] 1.493110e-05 6.854185e-06 2.002402e-06
[1029,] 1.460311e-05 8.181943e-06 2.364639e-06
[1030,] 1.750945e-05 7.974006e-06 2.579456e-06
[1031,] 1.742509e-05 1.136307e-05 3.370098e-06
[1032,] 2.061446e-05 1.276955e-05 2.899452e-06
[1033,] 1.276623e-05 7.001291e-06 2.191728e-06
[1034,] 1.779018e-05 6.361185e-06 1.700002e-06
[1035,] 1.444992e-05 7.093080e-06 2.132690e-06
[1036,] 1.475667e-05 3.664694e-05 4.603127e-06
[1037,] 3.683426e-05 9.305792e-06 6.355939e-06
[1038,] 1.542370e-05 5.375063e-06 2.001913e-06
[1039,] 3.090699e-05 8.527718e-06 5.370188e-06
[1040,] 2.256802e-05 9.521394e-06 3.072588e-06
[1041,] 5.116899e-05 1.076148e-05 5.367267e-06
[1042,] 4.295188e-05 1.068668e-05 5.012579e-06
[1043,] 3.458752e-05 5.481455e-06 2.381265e-06
[1044,] 1.980356e-05 1.523467e-05 5.131440e-06
[1045,] 1.747049e-05 1.236337e-05 3.483142e-06
[1046,] 1.470672e-05 4.476702e-05 7.201004e-06
[1047,] 1.763725e-05 2.945181e-05 5.852936e-06
[1048,] 1.763978e-05 2.913935e-05 5.765568e-06
[1049,] 2.382226e-05 6.005027e-06 2.838966e-06
[1050,] 2.563662e-05 6.767822e-06 3.362693e-06
[1051,] 2.769617e-05 8.671742e-06 5.003696e-06
[1052,] 1.768399e-05 1.311285e-05 4.085963e-06
[1053,] 2.086835e-05 7.256788e-06 3.550033e-06
[1054,] 1.960168e-05 2.070516e-05 6.209537e-06
[1055,] 2.452572e-05 8.472382e-06 4.555024e-06
[1056,] 2.307464e-05 1.942649e-05 6.323980e-06
[1057,] 1.741074e-05 9.623588e-06 2.928608e-06
[1058,] 2.013129e-05 1.646826e-05 5.304563e-06
[1059,] 1.966938e-05 5.736069e-06 2.450483e-06
[1060,] 3.872138e-05 1.392648e-05 6.844952e-06
[1061,] 1.742972e-05 9.662338e-06 2.959893e-06
[1062,] 3.024446e-05 1.733970e-05 5.133566e-06
[1063,] 2.002369e-05 5.329826e-06 2.160194e-06
[1064,] 3.029574e-05 1.734886e-05 5.133094e-06
[1065,] 2.211368e-05 5.359553e-06 2.257792e-06
[1066,] 1.969136e-05 5.468740e-06 2.256409e-06
[1067,] 3.471165e-05 1.741938e-05 7.521262e-06
[1068,] 2.498318e-05 9.766696e-06 5.774323e-06
[1069,] 2.156786e-05 6.648153e-06 2.198211e-06
[1070,] 7.359918e-05 6.515725e-06 2.622276e-06
[1071,] 1.983182e-05 1.098280e-05 3.251542e-06
[1072,] 1.618358e-05 8.613023e-06 2.638988e-06
[1073,] 2.035859e-05 4.343533e-05 1.796829e-05
[1074,] 2.008218e-05 4.815447e-05 1.937143e-05
[1075,] 1.634284e-05 1.377465e-05 4.134625e-06
[1076,] 9.697834e-05 7.463896e-06 6.065435e-06
[1077,] 4.778479e-05 5.532750e-06 2.531454e-06
[1078,] 9.850960e-05 6.164383e-06 4.863479e-06
[1079,] 2.186745e-05 3.921098e-05 1.789668e-05
[1080,] 8.414438e-05 8.424314e-06 8.078899e-06
[1081,] 1.919359e-05 4.998477e-05 1.880060e-05
[1082,] 8.538149e-05 8.913767e-06 8.894175e-06
[1083,] 8.759643e-05 7.676193e-06 7.081164e-06
[1084,] 2.465602e-05 1.370356e-05 5.142230e-06
[1085,] 8.457107e-05 7.435240e-06 6.599386e-06
[1086,] 6.222333e-05 5.884590e-06 3.813569e-06
[1087,] 1.023959e-04 9.418416e-06 1.040017e-05
[1088,] 1.430437e-05 1.840542e-05 7.393142e-06
[1089,] 9.241137e-05 8.169433e-06 7.957957e-06
[1090,] 7.293284e-05 1.068909e-05 1.105149e-05
[1091,] 1.462307e-05 8.894027e-06 2.969345e-06
[1092,] 1.559740e-05 6.299517e-05 1.561093e-05
[1093,] 2.819480e-05 1.152026e-05 4.600245e-06
[1094,] 4.919036e-05 6.743846e-06 4.336388e-06
[1095,] 1.781220e-04 2.150011e-05 4.826298e-05
[1096,] 6.194762e-05 2.800347e-05 3.621995e-05
[1097,] 5.453317e-05 1.790349e-05 1.909196e-05
[1098,] 3.346590e-05 6.083792e-06 2.939812e-06
[1099,] 3.736006e-05 5.424532e-06 2.439818e-06
[1100,] 2.090600e-05 1.054142e-05 5.540486e-06
[1101,] 4.140049e-05 3.400807e-05 2.902871e-05
[1102,] 3.667026e-05 5.489230e-06 2.464137e-06
[1103,] 1.874840e-05 1.024612e-05 4.959345e-06
[1104,] 1.929881e-05 9.202163e-06 4.439683e-06
[1105,] 1.161875e-04 1.928064e-04 5.236962e-04
[1106,] 1.808516e-05 1.524801e-05 7.633413e-06
[1107,] 1.746972e-05 8.570484e-06 3.845318e-06
[1108,] 1.908433e-05 1.133814e-05 5.672266e-06
[1109,] 4.833330e-05 8.054993e-05 8.556420e-05
[1110,] 1.705896e-05 7.653292e-06 3.314134e-06
[1111,] 1.935602e-05 8.485959e-06 4.030853e-06
[1112,] 1.592797e-05 8.165655e-06 3.413696e-06
[1113,] 7.593744e-05 2.029132e-05 1.155374e-05
[1114,] 1.702549e-05 1.077061e-05 4.941742e-06
[1115,] 2.188815e-05 1.049442e-05 5.050252e-06
[1116,] 1.710093e-05 7.949611e-06 3.274852e-06
[1117,] 1.613959e-05 1.664052e-05 4.214562e-06
[1118,] 1.118336e-05 5.641211e-06 1.819347e-06
[1119,] 1.094829e-05 5.678046e-06 1.804769e-06
[1120,] 1.080813e-05 5.799948e-06 1.830504e-06
[1121,] 1.634812e-05 1.030320e-05 3.192540e-06
[1122,] 1.057996e-05 5.926579e-06 1.787779e-06
[1123,] 1.050129e-05 5.361825e-06 1.604199e-06
[1124,] 3.083232e-05 4.040196e-05 3.246263e-05
[1125,] 1.052816e-05 5.366617e-06 1.607728e-06
[1126,] 3.499844e-05 2.618165e-05 1.816152e-05
[1127,] 1.069003e-05 5.903944e-06 1.854306e-06
[1128,] 2.812735e-05 1.515855e-05 9.107664e-06
[1129,] 1.486737e-05 8.381459e-06 2.494056e-06
[1130,] 1.052657e-05 5.458798e-06 1.642714e-06
[1131,] 1.051447e-05 6.132575e-06 1.799390e-06
[1132,] 1.051597e-05 6.093645e-06 1.797295e-06
[1133,] 1.056784e-05 5.726745e-06 1.718449e-06
[1134,] 1.056529e-05 5.819721e-06 1.743273e-06
[1135,] 1.056427e-05 5.713433e-06 1.667292e-06
[1136,] 2.281853e-05 9.376393e-06 3.458996e-06
[1137,] 2.821033e-05 7.902453e-06 3.182742e-06
[1138,] 2.621691e-05 9.187753e-06 3.446840e-06
[1139,] 2.302944e-05 1.091737e-05 6.191582e-06
[1140,] 1.104483e-05 6.401519e-06 2.061190e-06
[1141,] 1.831149e-05 1.183784e-05 3.403865e-06
[1142,] 3.563581e-05 1.190916e-05 4.883876e-06
[1143,] 3.008853e-05 5.231548e-05 3.325721e-05
[1144,] 3.241008e-05 4.872791e-05 3.384230e-05
[1145,] 3.289180e-05 4.695223e-05 3.304311e-05
[1146,] 3.258595e-05 4.834642e-05 3.373881e-05
[1147,] 3.240303e-05 4.677031e-05 3.240173e-05
[1148,] 3.759426e-05 7.187604e-06 4.478026e-06
[1149,] 1.558225e-05 3.882309e-05 5.441726e-06
[1150,] 1.688017e-05 7.258557e-06 2.077616e-06
[1151,] 4.131850e-05 1.612714e-05 1.163246e-05
[1152,] 1.589546e-05 8.533671e-06 2.538734e-06
[1153,] 2.776247e-05 1.741217e-05 5.104646e-06
[1154,] 1.699204e-05 1.314537e-05 6.410603e-06
[1155,] 1.832927e-05 1.246271e-05 6.376836e-06
[1156,] 1.635133e-05 1.227388e-05 5.773614e-06
[1157,] 1.830826e-05 1.234724e-05 4.643321e-06
[1158,] 1.825717e-05 1.252171e-05 4.956936e-06
[1159,] 1.821664e-05 1.576044e-05 8.266549e-06
[1160,] 2.450661e-05 2.854002e-05 6.035304e-06
[1161,] 1.525280e-05 1.378739e-05 6.209784e-06
[1162,] 1.549914e-05 1.480523e-05 6.791798e-06
[1163,] 1.524438e-05 1.457717e-05 6.586568e-06
[1164,] 1.509112e-05 3.067898e-05 1.405389e-05
[1165,] 1.922515e-05 1.170850e-05 4.791840e-06
[1166,] 1.756529e-05 2.488877e-05 1.302582e-05
[1167,] 1.550538e-05 2.233364e-04 9.903003e-05
[1168,] 1.290172e-05 1.500833e-05 3.888264e-06
[1169,] 1.372963e-05 2.898364e-05 9.780343e-06
[1170,] 3.398960e-05 1.071588e-04 2.420637e-05
[1171,] 1.165778e-05 6.549189e-06 1.929122e-06
[1172,] 1.035846e-05 5.738768e-06 1.686089e-06
[1173,] 1.095936e-05 5.148441e-06 1.560275e-06
[1174,] 1.102925e-05 5.155607e-06 1.560718e-06
[1175,] 1.714837e-05 8.337246e-06 2.654061e-06
[1176,] 1.733614e-05 6.957220e-06 2.219494e-06
[1177,] 1.315394e-05 1.265947e-05 4.284774e-06
[1178,] 1.710469e-05 1.659393e-05 3.957534e-06
[1179,] 2.305993e-05 7.744601e-06 2.637039e-06
[1180,] 4.497072e-05 9.645180e-06 2.732941e-06
[1181,] 2.077802e-05 6.062594e-06 1.987285e-06
[1182,] 2.520023e-05 1.647058e-05 3.902470e-06
[1183,] 3.213445e-05 1.273067e-05 3.282562e-06
[1184,] 4.487296e-04 2.025693e-05 8.499099e-06
[1185,] 2.014765e-05 3.772004e-05 1.052006e-05
[1186,] 1.676919e-05 2.316247e-05 7.143869e-06
[1187,] 3.007682e-05 5.558747e-06 1.979316e-06
[1188,] 3.230597e-05 7.983323e-06 1.835436e-06
[1189,] 3.379878e-05 6.213720e-06 2.122296e-06
[1190,] 3.144430e-05 6.496464e-05 5.881865e-06
[1191,] 4.632555e-05 6.515291e-06 2.001315e-06
[1192,] 4.989205e-05 6.708766e-06 4.405301e-06
[1193,] 3.677023e-05 6.369716e-06 2.780532e-06
[1194,] 3.937034e-05 1.797108e-05 3.335922e-06
[1195,] 3.784486e-05 6.072294e-06 3.336446e-06
[1196,] 4.248346e-05 6.628161e-06 1.924980e-06
[1197,] 3.268486e-05 5.959474e-06 3.062149e-06
[1198,] 4.455183e-05 9.839112e-06 1.692590e-06
[1199,] 4.078617e-05 1.031343e-05 1.713463e-06
[1200,] 2.481040e-05 1.212445e-05 3.880110e-06
[1201,] 4.394571e-05 7.996796e-06 1.657563e-06
[1202,] 4.913464e-05 2.029666e-05 8.925157e-06
[1203,] 3.456621e-05 1.091169e-05 1.772974e-06
[1204,] 2.816552e-05 7.874287e-06 1.712721e-06
[1205,] 2.759445e-05 5.052422e-06 1.970499e-06
[1206,] 2.963636e-05 6.323558e-06 1.813571e-06
[1207,] 2.856860e-05 6.430898e-06 1.788505e-06
[1208,] 2.730862e-05 6.581123e-06 1.815856e-06
[1209,] 1.714123e-04 7.208032e-06 3.401037e-06
[1210,] 2.818443e-05 6.589758e-06 2.756714e-06
[1211,] 2.631427e-05 1.230958e-05 3.527653e-06
[1212,] 4.477262e-05 9.477796e-06 1.746761e-06
[1213,] 2.635063e-05 1.612708e-05 5.401598e-06
[1214,] 2.522053e-05 1.283039e-05 3.608451e-06
[1215,] 3.917967e-04 3.031594e-05 3.588820e-06
[1216,] 2.435200e-05 8.517607e-06 2.847220e-06
[1217,] 2.978568e-05 5.041861e-06 1.942409e-06
[1218,] 2.991877e-05 5.041861e-06 1.944200e-06
[1219,] 2.282743e-05 5.689028e-06 1.856691e-06
[1220,] 2.657869e-05 1.366103e-05 3.819477e-06
[1221,] 4.233302e-05 7.625713e-06 1.753404e-06
[1222,] 3.806939e-05 5.077406e-06 1.800652e-06
[1223,] 1.407167e-04 1.718466e-05 2.577275e-05
[1224,] 4.285698e-05 5.821077e-06 1.599588e-06
[1225,] 3.605520e-05 6.091520e-06 1.560756e-06
[1226,] 2.707106e-05 1.251198e-05 3.664026e-06
[1227,] 4.039649e-05 6.040748e-06 1.572420e-06
[1228,] 5.172461e-05 5.875919e-06 1.613230e-06
[1229,] 1.220788e-03 3.275513e-05 5.485714e-06
[1230,] 2.773512e-05 1.355737e-05 4.151161e-06
[1231,] 3.110494e-05 1.007280e-04 5.007762e-06
[1232,] 1.676513e-03 3.204963e-05 6.077918e-06
[1233,] 5.537196e-04 1.075385e-05 4.477962e-06
[1234,] 7.163160e-05 8.462427e-06 1.592084e-06
[1235,] 4.962447e-05 5.201828e-06 1.803382e-06
[1236,] 2.899737e-05 1.424223e-05 3.821822e-06
[1237,] 4.473504e-05 5.569722e-06 2.273957e-06
[1238,] 7.138082e-05 5.528264e-06 1.757887e-06
[1239,] 2.916216e-05 1.422451e-05 3.826512e-06
[1240,] 3.063695e-05 1.451249e-05 3.817321e-06
[1241,] 3.062230e-05 1.518834e-05 3.912794e-06
[1242,] 3.121165e-05 1.357476e-05 2.989749e-06
[1243,] 2.366690e-05 1.057044e-05 3.816477e-06
[1244,] 4.707095e-05 7.016317e-06 4.334512e-06
[1245,] 4.164101e-05 7.411271e-06 2.376544e-06
[1246,] 2.584797e-05 1.218970e-05 4.612562e-06
[1247,] 4.594659e-05 7.651588e-06 2.325388e-06
[1248,] 3.310323e-05 1.196628e-05 3.447928e-06
[1249,] 1.470127e-05 1.493503e-05 3.956769e-06
[1250,] 2.642312e-05 1.196326e-05 4.581827e-06
[1251,] 4.811481e-05 6.246363e-06 3.403729e-06
[1252,] 3.504934e-05 1.196001e-05 3.456449e-06
[1253,] 3.244582e-05 1.183079e-05 3.453197e-06
[1254,] 3.435964e-05 5.285802e-06 1.662871e-06
[1255,] 4.781629e-05 6.576567e-06 2.607748e-06
[1256,] 5.235445e-05 8.460364e-06 2.444059e-06
[1257,] 3.878865e-05 5.163917e-06 1.731121e-06
[1258,] 7.298784e-05 1.305123e-05 3.271210e-06
[1259,] 2.555488e-05 1.413469e-04 5.965281e-06
[1260,] 3.151415e-04 2.377932e-05 6.061247e-06
[1261,] 5.601912e-05 6.047086e-06 2.899208e-06
[1262,] 3.409936e-05 1.299067e-05 4.647640e-06
[1263,] 2.558921e-05 1.576740e-05 5.200729e-06
[1264,] 2.389387e-05 2.038744e-05 5.780067e-06
[1265,] 1.469756e-05 1.168290e-05 3.276785e-06
[1266,] 5.328417e-05 7.738956e-06 1.779818e-06
[1267,] 3.132452e-05 1.148935e-05 3.705727e-06
[1268,] 3.462386e-05 1.316781e-05 4.860752e-06
[1269,] 2.266462e-05 1.049303e-05 3.280710e-06
[1270,] 3.639816e-05 1.300893e-05 4.729878e-06
[1271,] 4.331533e-05 7.935420e-06 2.540216e-06
[1272,] 3.463400e-05 1.111416e-05 3.874426e-06
[1273,] 3.609239e-05 1.288145e-05 4.236832e-06
[1274,] 3.333252e-05 1.287784e-05 4.166129e-06
[1275,] 4.713357e-05 7.501952e-06 2.392145e-06
[1276,] 6.274817e-05 6.382657e-06 2.054322e-06
[1277,] 3.267185e-05 6.817357e-06 1.561651e-06
[1278,] 3.173957e-05 7.028930e-06 1.561587e-06
[1279,] 3.628315e-05 1.183176e-05 4.281948e-06
[1280,] 3.424218e-05 1.280428e-05 3.960900e-06
[1281,] 3.639892e-05 1.336379e-05 5.168774e-06
[1282,] 6.096363e-05 6.585153e-06 2.688930e-06
[1283,] 2.895879e-05 1.602143e-05 3.129007e-06
[1284,] 4.776386e-05 6.115738e-06 2.949764e-06
[1285,] 3.723483e-05 1.284403e-05 4.386820e-06
[1286,] 4.688077e-05 6.091125e-06 2.875124e-06
[1287,] 1.752351e-05 1.869133e-05 4.535647e-06
[1288,] 5.527999e-05 7.370906e-06 1.811442e-06
[1289,] 3.008367e-05 6.490874e-06 1.570567e-06
[1290,] 3.634380e-05 1.286198e-05 4.410727e-06
[1291,] 4.255037e-05 7.312474e-06 2.442048e-06
[1292,] 3.725899e-05 1.303212e-05 4.825870e-06
[1293,] 3.910652e-05 6.734840e-06 2.269186e-06
[1294,] 4.228120e-05 1.967309e-05 2.656569e-06
[1295,] 1.410539e-05 1.488467e-05 3.767250e-06
[1296,] 3.657586e-05 1.330811e-05 5.114328e-06
[1297,] 4.404275e-05 6.144576e-06 2.939747e-06
[1298,] 3.712771e-05 1.333430e-05 5.177955e-06
[1299,] 7.961186e-04 1.229963e-05 4.784538e-06
[1300,] 3.488654e-05 1.320408e-05 4.746318e-06
[1301,] 5.600933e-04 1.049657e-05 1.694418e-05
[1302,] 8.091110e-04 1.167252e-05 5.151915e-06
[1303,] 4.237959e-05 6.035108e-06 2.660174e-06
[1304,] 4.920045e-04 1.361591e-05 1.879945e-05
[1305,] 3.346230e-05 1.133119e-05 3.542163e-06
[1306,] 3.385722e-05 6.101727e-06 1.588411e-06
[1307,] 1.418832e-05 1.489304e-05 3.800172e-06
[1308,] 3.601012e-05 1.284968e-05 4.396946e-06
[1309,] 3.847256e-05 1.328821e-05 5.175612e-06
[1310,] 3.795554e-05 1.361269e-05 5.493481e-06
[1311,] 3.816913e-05 1.916715e-05 4.358104e-06
[1312,] 3.790731e-05 1.284934e-05 4.461615e-06
[1313,] 4.521212e-05 6.590455e-06 2.499964e-06
[1314,] 2.625903e-05 1.361742e-04 5.861694e-06
[1315,] 4.615352e-05 6.312791e-06 2.776843e-06
[1316,] 2.515953e-05 1.712018e-05 3.292871e-06
[1317,] 3.738202e-05 1.324262e-05 4.935709e-06
[1318,] 7.010858e-04 7.718794e-06 2.421843e-06
[1319,] 1.985127e-05 1.091235e-04 7.224479e-06
[1320,] 5.908297e-05 7.842845e-06 1.788558e-06
[1321,] 4.621289e-05 6.365809e-06 2.807024e-06
[1322,] 4.351018e-05 7.412411e-06 2.388834e-06
[1323,] 2.910170e-05 1.296252e-05 2.985652e-06
[1324,] 1.414135e-05 1.475045e-05 3.746490e-06
[1325,] 3.911607e-05 1.314177e-05 4.276717e-06
[1326,] 9.051669e-04 1.013425e-05 7.523690e-06
[1327,] 3.883034e-04 7.579484e-06 3.551631e-06
[1328,] 6.282495e-04 1.816227e-05 3.511714e-06
[1329,] 4.907528e-05 6.308969e-06 2.772247e-06
[1330,] 2.425915e-05 2.904516e-05 4.450190e-06
[1331,] 4.122215e-03 1.373681e-05 1.714533e-06
[1332,] 4.683265e-05 6.195614e-06 2.273487e-06
[1333,] 3.346212e-05 1.351345e-05 5.748138e-06
[1334,] 3.753182e-05 1.304851e-05 4.525094e-06
[1335,] 3.933816e-05 1.323945e-05 5.016095e-06
[1336,] 2.650213e-05 1.859404e-05 3.337572e-06
[1337,] 4.390973e-05 6.234311e-06 2.205982e-06
[1338,] 5.980469e-05 2.735668e-05 5.443644e-06
[1339,] 7.115875e-04 1.211594e-05 4.744231e-06
[1340,] 3.681931e-05 1.304341e-05 4.484048e-06
[1341,] 4.007893e-05 1.324262e-05 5.054700e-06
[1342,] 5.007292e-05 7.255272e-06 2.564574e-06
[1343,] 4.101725e-05 6.668613e-06 2.334504e-06
[1344,] 2.566789e-05 2.005366e-05 3.516206e-06
[1345,] 2.847448e-05 6.731499e-06 1.561175e-06
[1346,] 7.196794e-04 1.103820e-05 5.440067e-06
[1347,] 2.461784e-05 5.886241e-06 1.593908e-06
[1348,] 7.206640e-04 1.175392e-05 4.937545e-06
[1349,] 2.614895e-05 1.533119e-05 5.074944e-06
[1350,] 4.027663e-05 1.307361e-05 4.368755e-06
[1351,] 9.459373e-04 6.655493e-06 6.180893e-06
[1352,] 3.812275e-05 1.308277e-05 4.305380e-06
[1353,] 4.104760e-05 1.307681e-05 4.373064e-06
[1354,] 3.805532e-05 1.299913e-05 4.417708e-06
[1355,] 3.672581e-05 1.308105e-05 4.246098e-06
[1356,] 5.117332e-05 6.012657e-06 2.694082e-06
[1357,] 3.165236e-05 6.566513e-06 1.560925e-06
[1358,] 2.713261e-05 2.808573e-05 1.037755e-05
[1359,] 4.354042e-05 6.079438e-06 2.804810e-06
[1360,] 3.396180e-05 1.320933e-05 4.100050e-06
[1361,] 3.443285e-05 1.319212e-05 4.112396e-06
[1362,] 4.790157e-05 6.068998e-06 2.857710e-06
[1363,] 9.217133e-04 6.594150e-06 5.580963e-06
[1364,] 8.129342e-04 1.887637e-05 4.347608e-06
[1365,] 2.353560e-05 1.224505e-05 4.353553e-06
[1366,] 6.874664e-05 3.174452e-05 5.870530e-06
[1367,] 3.339791e-05 1.308793e-05 4.181107e-06
[1368,] 2.756722e-05 1.657220e-05 3.192622e-06
[1369,] 3.064071e-05 1.928222e-05 6.183614e-06
[1370,] 3.298356e-05 1.306171e-05 4.414348e-06
[1371,] 3.480486e-05 1.307140e-05 4.508706e-06
[1372,] 2.614186e-04 2.494374e-05 5.527368e-06
[1373,] 4.634196e-05 6.070152e-06 2.830733e-06
[1374,] 3.858699e-05 7.189315e-06 2.509358e-06
[1375,] 3.474776e-05 6.994574e-06 1.563449e-06
[1376,] 3.382058e-05 1.312329e-05 4.152447e-06
[1377,] 3.408175e-05 1.330860e-05 4.036465e-06
[1378,] 3.565952e-05 1.313643e-05 4.155719e-06
[1379,] 8.105153e-04 1.230360e-05 4.790256e-06
[1380,] 4.845358e-05 6.024443e-06 2.717837e-06
[1381,] 3.725236e-05 1.315702e-05 4.165723e-06
[1382,] 3.045096e-05 6.206311e-06 1.577409e-06
[1383,] 3.438574e-05 1.329114e-05 4.051092e-06
[1384,] 3.599383e-05 1.312971e-05 4.172767e-06
[1385,] 5.041594e-05 7.110595e-06 2.726768e-06
[1386,] 5.322670e-05 8.301937e-06 2.495385e-06
[1387,] 5.116170e-05 7.561932e-06 1.785533e-06
[1388,] 4.695361e-05 7.435881e-06 2.413872e-06
[1389,] 4.803805e-05 8.656979e-06 2.715994e-06
[1390,] 4.491211e-05 6.670037e-06 2.369225e-06
[1391,] 4.751365e-05 7.426028e-06 1.785082e-06
[1392,] 3.682584e-05 1.328566e-05 4.958347e-06
[1393,] 4.978682e-05 6.044464e-06 2.819807e-06
[1394,] 4.732703e-05 6.038299e-06 2.761240e-06
[1395,] 3.538964e-05 1.322093e-05 4.119325e-06
[1396,] 3.071032e-05 6.137917e-06 1.579752e-06
[1397,] 3.700183e-05 1.314411e-05 4.724082e-06
[1398,] 3.077663e-05 1.932662e-05 6.247251e-06
[1399,] 2.706340e-05 1.553245e-05 3.134117e-06
[1400,] 4.885506e-05 6.787072e-06 2.323411e-06
[1401,] 5.452169e-05 8.527347e-06 2.447612e-06
[1402,] 3.464677e-05 1.310990e-05 4.615760e-06
[1403,] 2.688095e-05 1.589607e-05 4.931683e-06
[1404,] 2.688324e-05 1.588733e-05 4.929738e-06
[1405,] 2.688161e-05 1.588733e-05 4.929357e-06
[1406,] 1.565561e-05 1.533301e-05 4.382860e-06
[1407,] 3.323922e-05 1.333028e-05 4.032100e-06
[1408,] 4.298998e-04 1.370181e-05 1.651523e-05
[1409,] 2.316140e-05 1.124984e-05 3.533303e-06
[1410,] 2.330440e-05 7.804559e-06 2.524038e-06
[1411,] 7.992362e-05 7.177145e-06 2.943349e-06
[1412,] 7.868174e-05 7.134874e-06 2.989428e-06
[1413,] 2.621806e-04 6.540524e-06 2.601055e-06
[1414,] 2.333051e-05 2.202128e-05 2.596097e-06
[1415,] 1.047005e-04 6.099849e-06 4.327082e-06
[1416,] 2.311653e-05 6.256213e-06 2.044213e-06
[1417,] 2.453068e-05 3.095363e-05 4.103561e-06
[1418,] 1.196618e-04 6.606090e-06 4.929180e-06
[1419,] 2.779959e-05 8.621930e-06 2.825786e-06
[1420,] 1.904736e-05 1.024357e-05 3.108442e-06
[1421,] 1.453881e-04 1.410216e-05 8.362804e-06
[1422,] 2.210133e-05 5.191413e-06 1.695086e-06
[1423,] 2.199028e-05 1.075609e-04 6.015792e-06
[1424,] 2.353361e-05 6.975886e-06 2.335861e-06
[1425,] 2.265908e-05 1.003285e-05 3.202722e-06
[1426,] 2.306460e-05 6.250239e-06 2.038838e-06
[1427,] 4.497708e-05 1.192597e-05 3.472031e-06
[1428,] 5.143919e-05 3.375052e-05 5.408213e-06
[1429,] 2.645700e-05 1.029359e-05 1.799917e-06
[1430,] 2.655717e-05 8.624228e-06 2.804784e-06
[1431,] 1.043326e-04 6.313832e-06 3.110906e-06
[1432,] 2.404580e-05 1.154292e-05 1.913341e-06
[1433,] 1.571241e-05 1.149200e-05 3.243070e-06
[1434,] 2.297616e-05 2.325759e-05 2.730180e-06
[1435,] 2.429685e-03 1.512947e-05 2.607453e-06
[1436,] 2.719142e-05 9.834887e-06 3.330934e-06
[1437,] 1.561315e-03 1.192296e-05 2.352898e-06
[1438,] 2.556851e-05 5.651303e-06 1.547366e-06
[1439,] 2.179602e-03 1.240689e-05 2.386808e-06
[1440,] 2.746018e-05 9.861470e-06 3.358720e-06
[1441,] 2.130110e-03 1.286582e-05 2.336058e-06
[1442,] 2.148061e-03 1.292585e-05 2.333438e-06
[1443,] 2.499842e-05 1.744949e-05 2.274541e-06
[1444,] 2.124534e-05 7.405690e-06 1.645358e-06
[1445,] 2.508379e-05 1.123955e-05 1.880221e-06
[1446,] 2.202525e-04 1.524197e-05 5.322087e-06
[1447,] 2.118859e-05 1.667134e-05 2.337642e-06
[1448,] 3.320742e-05 1.152665e-05 3.780352e-06
[1449,] 8.440686e-04 8.899529e-06 2.223535e-06
[1450,] 1.280592e-05 5.966415e-06 1.598398e-06
[1451,] 1.988385e-05 9.222978e-06 2.486369e-06
[1452,] 2.384722e-05 1.386335e-05 4.225107e-06
[1453,] 2.335324e-05 1.491984e-05 3.528218e-06
[1454,] 1.790786e-05 8.836692e-06 2.491824e-06
[1455,] 2.731275e-05 1.396987e-05 3.654977e-06
[1456,] 8.529157e-05 7.255336e-05 4.867464e-06
[1457,] 2.032353e-05 1.820112e-05 3.560123e-06
[1458,] 2.801183e-05 9.047584e-06 2.740973e-06
[1459,] 2.729601e-05 5.882506e-06 2.099341e-06
[1460,] 1.699970e-05 1.191175e-05 3.611523e-06
[1461,] 1.293184e-04 3.809925e-05 3.960847e-06
[1462,] 7.767265e-05 4.011440e-05 4.272100e-06
[1463,] 2.182548e-05 6.105098e-06 2.216088e-06
[1464,] 9.137159e-05 3.647523e-05 4.119428e-06
[1465,] 2.263907e-05 6.154984e-06 2.438742e-06
[1466,] 2.305445e-05 1.288513e-05 3.368311e-06
[1467,] 4.123618e-05 1.057704e-05 1.704228e-06
[1468,] 2.385310e-05 8.454693e-06 2.744584e-06
[1469,] 2.786145e-05 8.342314e-06 1.741259e-06
[1470,] 8.740553e-05 7.388911e-05 4.938935e-06
[1471,] 2.152640e-05 8.455455e-06 2.693542e-06
[1472,] 2.030379e-05 8.411670e-06 2.698780e-06
[1473,] 2.186198e-05 5.993126e-06 2.226140e-06
[1474,] 3.024268e-04 1.084918e-05 1.526084e-06
[1475,] 2.415490e-05 1.218007e-05 3.489894e-06
[1476,] 1.971923e-05 6.979898e-06 2.423595e-06
[1477,] 2.367602e-05 8.367583e-06 2.557149e-06
[1478,] 1.690361e-05 1.365568e-05 5.912939e-06
[1479,] 1.118583e-05 8.661063e-06 2.430674e-06
[1480,] 5.929251e-05 1.744074e-05 1.305051e-05
[1481,] 3.740994e-05 9.802502e-06 1.883487e-06
[1482,] 3.838414e-05 9.925466e-06 4.013040e-06
[1483,] 3.576372e-05 1.249923e-05 5.405481e-06
[1484,] 2.708908e-05 2.036752e-05 5.660645e-06
[1485,] 2.059032e-05 8.601553e-06 4.066273e-06
[1486,] 1.876512e-05 6.726246e-06 2.725132e-06
[1487,] 3.253158e-05 9.946842e-06 3.636392e-06
[1488,] 2.334890e-05 1.746390e-05 2.394977e-06
[1489,] 1.033064e-05 5.563685e-06 1.683759e-06
[1490,] 1.041233e-05 5.546507e-06 1.698032e-06
[1491,] 2.108697e-05 9.636691e-06 2.541125e-06
[1492,] 4.666255e-05 1.078316e-05 4.824693e-06
[1493,] 2.838627e-05 9.470248e-06 2.209139e-06
[1494,] 2.683058e-05 9.455353e-06 2.195926e-06
[1495,] 2.989231e-05 7.792626e-06 4.006507e-06
[1496,] 7.405205e-05 5.026321e-06 1.850422e-06
[1497,] 7.680843e-05 5.025294e-06 1.856363e-06
[1498,] 2.850543e-05 6.823780e-06 3.433486e-06
[1499,] 7.675639e-05 5.024409e-06 1.859169e-06
[1500,] 7.580552e-05 5.032144e-06 1.837595e-06
[1501,] 3.628033e-05 9.876388e-06 4.138415e-06
[1502,] 2.599382e-05 2.036676e-05 5.664141e-06
[1503,] 1.086321e-04 6.347985e-06 1.614839e-06
[1504,] 3.731661e-05 9.874138e-06 4.168260e-06
[1505,] 9.649641e-05 5.975282e-06 1.620251e-06
[1506,] 9.897352e-05 6.828353e-06 1.678247e-06
[1507,] 2.781266e-05 6.783966e-06 3.368402e-06
[1508,] 1.119499e-04 5.583503e-06 1.740580e-06
[1509,] 1.005047e-04 6.008194e-06 1.620245e-06
[1510,] 9.824005e-05 6.292271e-06 1.614110e-06
[1511,] 1.167393e-04 5.819736e-06 1.630299e-06
[1512,] 3.729748e-05 1.370745e-05 6.255509e-06
[1513,] 2.867351e-05 6.908362e-06 3.515776e-06
[1514,] 9.983311e-05 6.420192e-06 1.613233e-06
[1515,] 2.392822e-05 9.138905e-06 2.182863e-06
[1516,] 9.269684e-05 5.712078e-06 1.629167e-06
[1517,] 5.651315e-05 5.128376e-06 1.687863e-06
[1518,] 1.907897e-05 6.396347e-06 2.304065e-06
[1519,] 7.600591e-05 6.390067e-06 1.609488e-06
[1520,] 5.368174e-05 6.465858e-06 1.639918e-06
[1521,] 2.295246e-04 2.165618e-05 3.229410e-06
[1522,] 3.805997e-05 7.770281e-06 2.527006e-06
[1523,] 2.135352e-05 9.065715e-06 2.053472e-06
[1524,] 5.859594e-05 1.027932e-05 4.425033e-06
[1525,] 4.099938e-05 6.112569e-06 1.627753e-06
[1526,] 2.105548e-05 6.407659e-06 1.826861e-06
[1527,] 1.189772e-05 6.719382e-06 2.231430e-06
[1528,] 7.387643e-05 1.597395e-05 4.954524e-06
[1529,] 2.231137e-05 6.478041e-06 1.828194e-06
[1530,] 1.921548e-05 9.160402e-06 2.048981e-06
[1531,] 2.008324e-05 9.249450e-06 2.142361e-06
[1532,] 1.908113e-05 1.014425e-05 2.057263e-06
[1533,] 2.822558e-05 7.926504e-06 1.886637e-06
[1534,] 2.745631e-05 8.488676e-06 1.973343e-06
[1535,] 3.788393e-05 1.673325e-05 4.314268e-06
[1536,] 3.743167e-05 1.034254e-05 2.779021e-06
[1537,] 3.244679e-05 9.079276e-06 2.602521e-06
[1538,] 3.241739e-05 9.119135e-06 2.610132e-06
[1539,] 3.851450e-05 1.172348e-05 2.940834e-06
[1540,] 1.405698e-05 5.454087e-06 1.907754e-06
[1541,] 1.456069e-05 5.472503e-06 1.944421e-06
[1542,] 1.469329e-05 5.443346e-06 1.930426e-06
[1543,] 1.992636e-05 1.203996e-05 2.481116e-06
[1544,] 1.932588e-05 9.236941e-06 2.136000e-06
[1545,] 1.098383e-05 6.469850e-06 2.096963e-06
[1546,] 3.741021e-05 1.611447e-05 4.286060e-06
[1547,] 3.992720e-05 1.173252e-05 3.263799e-06
[1548,] 2.297968e-05 6.419908e-06 1.966072e-06
[1549,] 2.295430e-05 8.730373e-06 1.799440e-06
[1550,] 3.457792e-05 8.580459e-06 2.521682e-06
[1551,] 2.283430e-05 8.702940e-06 1.798863e-06
[1552,] 2.427551e-05 9.033924e-06 1.806178e-06
[1553,] 2.462285e-05 8.624697e-06 1.781181e-06
[1554,] 1.239404e-04 1.003276e-05 6.003145e-06
[1555,] 2.138100e-05 7.644127e-06 1.760524e-06
[1556,] 2.104916e-05 8.175784e-06 1.811516e-06
[1557,] 2.312838e-05 1.103553e-05 1.947572e-06
[1558,] 2.341155e-05 1.755084e-05 2.398488e-06
[1559,] 3.893854e-05 1.600360e-05 4.277581e-06
[1560,] 2.187896e-05 8.421278e-06 1.805700e-06
[1561,] 4.011120e-05 9.681613e-06 2.908757e-06
[1562,] 1.412191e-05 6.191346e-06 2.346180e-06
[1563,] 4.249489e-05 1.161277e-05 3.241778e-06
[1564,] 1.521340e-05 7.796185e-06 3.228218e-06
[1565,] 2.356836e-05 1.024548e-05 1.893861e-06
[1566,] 1.926651e-05 9.574677e-06 2.528573e-06
[1567,] 1.400088e-05 7.905745e-06 1.951537e-06
[1568,] 2.006878e-05 9.435576e-06 2.451477e-06
[1569,] 1.319984e-05 9.091535e-06 1.915786e-06
[1570,] 1.163588e-05 7.590360e-06 2.305728e-06
[1571,] 8.050939e-05 2.495561e-05 3.871335e-06
[1572,] 1.493378e-05 9.655376e-06 2.127526e-06
[1573,] 1.225692e-05 6.333235e-06 1.921271e-06
[1574,] 1.218220e-05 6.384637e-06 1.926075e-06
[1575,] 1.503076e-05 1.067003e-05 2.959300e-06
[1576,] 1.916416e-05 5.164759e-06 1.708166e-06
[1577,] 1.669071e-05 8.171351e-06 2.718373e-06
[1578,] 1.665332e-05 8.171351e-06 2.713754e-06
[1579,] 2.522804e-05 5.016554e-06 1.658237e-06
[1580,] 2.546235e-05 5.855416e-06 2.547836e-06
[1581,] 2.553048e-05 5.274727e-06 1.716723e-06
[1582,] 2.377250e-05 5.930866e-06 2.542518e-06
[1583,] 3.466768e-05 5.775112e-06 2.752924e-06
[1584,] 2.484196e-05 5.733590e-06 2.439397e-06
[1585,] 2.453236e-05 5.876243e-06 2.531288e-06
[1586,] 2.570607e-05 5.600531e-06 2.364358e-06
[1587,] 2.592068e-05 5.287282e-06 1.717326e-06
[1588,] 3.082752e-05 6.194461e-06 2.997032e-06
[1589,] 1.418775e-05 1.028456e-05 2.710543e-06
[1590,] 1.404614e-05 2.468976e-05 5.167901e-06
[1591,] 3.075585e-05 5.635862e-06 2.546419e-06
[1592,] 2.428487e-05 5.336189e-06 1.731326e-06
[1593,] 1.238361e-04 2.137563e-05 5.265515e-06
[1594,] 1.512929e-05 1.321870e-04 2.498315e-05
[1595,] 1.037561e-05 6.769563e-06 1.846935e-06
[1596,] 1.424542e-05 1.337337e-05 3.680365e-06
[1597,] 1.505152e-05 3.400707e-05 8.401982e-06
[1598,] 1.505102e-05 3.425014e-05 8.526242e-06
[1599,] 1.040304e-05 6.778712e-06 1.841855e-06
[1600,] 1.407396e-05 6.317220e-06 1.806802e-06
[1601,] 1.457053e-05 6.300357e-06 1.800658e-06
[1602,] 1.506034e-05 3.090989e-05 7.970683e-06
[1603,] 1.441240e-05 1.262072e-05 3.381045e-06
[1604,] 1.428302e-05 6.301155e-06 1.732917e-06
[1605,] 2.177623e-05 5.456168e-06 1.543077e-06
[1606,] 1.422323e-05 1.450169e-05 3.938671e-06
[1607,] 3.242368e-05 1.216313e-05 3.708317e-06
[1608,] 1.421910e-05 7.153718e-06 2.152143e-06
[1609,] 2.298043e-05 1.192958e-05 2.600426e-06
[1610,] 1.577384e-05 1.134636e-04 1.936881e-05
[1611,] 2.713583e-05 1.722689e-05 6.942210e-06
[1612,] 3.776744e-05 5.356289e-04 9.553192e-05
[1613,] 1.632422e-05 1.297896e-05 3.497906e-06
[1614,] 1.017172e-04 1.255357e-05 1.669573e-06
[1615,] 7.726248e-05 1.177703e-05 1.667793e-06
[1616,] 4.920084e-05 9.804544e-06 2.371856e-06
[1617,] 1.426397e-05 7.345760e-06 2.182660e-06
[1618,] 3.405983e-05 1.164032e-05 5.469031e-06
[1619,] 1.794748e-05 8.623305e-06 2.694806e-06
[1620,] 2.344995e-05 1.223005e-05 4.246365e-06
[1621,] 6.375618e-05 5.685346e-06 2.842099e-06
[1622,] 8.536828e-05 1.033300e-05 1.088535e-05
[1623,] 2.680437e-05 1.187600e-05 4.863049e-06
[1624,] 2.270028e-05 7.682699e-06 2.291708e-06
[1625,] 5.111684e-05 5.630525e-06 2.420884e-06
[1626,] 2.586155e-05 1.134863e-05 2.510932e-06
[1627,] 4.080131e-05 6.612028e-06 2.195001e-06
[1628,] 2.314666e-04 5.260968e-06 2.655557e-06
[1629,] 2.264748e-05 9.298674e-06 3.187118e-06
[1630,] 2.205455e-04 6.021356e-06 4.896672e-06
[1631,] 8.174483e-05 6.432717e-06 2.355952e-06
[1632,] 2.328372e-05 2.278577e-05 4.170893e-06
[1633,] 1.821381e-05 1.577040e-05 2.919248e-06
[1634,] 3.175731e-05 6.203077e-06 1.941028e-06
[1635,] 2.892210e-05 5.444915e-04 1.132058e-04
[1636,] 2.633977e-05 6.423138e-06 2.207435e-06
[1637,] 2.870197e-05 3.354812e-04 1.018529e-04
[1638,] 7.341290e-05 6.884416e-06 3.959358e-06
[1639,] 3.347555e-05 2.028048e-05 9.475375e-06
[1640,] 3.347555e-05 2.028157e-05 9.476238e-06
[1641,] 2.321592e-05 7.860016e-06 1.585685e-06
[1642,] 2.458212e-05 5.819937e-06 2.118147e-06
[1643,] 2.380357e-05 8.982740e-06 1.652331e-06
[1644,] 2.523125e-05 9.689476e-06 1.685655e-06
[1645,] 2.614152e-05 7.171721e-06 1.749207e-06
[1646,] 3.744687e-05 2.028048e-05 1.037160e-05
[1647,] 3.585450e-05 2.028048e-05 1.001841e-05
[1648,] 3.556819e-05 6.427610e-06 2.436277e-06
[1649,] 2.517668e-05 8.683060e-06 1.621044e-06
[1650,] 3.572356e-05 2.028048e-05 9.989794e-06
[1651,] 3.477605e-05 6.493782e-06 2.296778e-06
[1652,] 7.740808e-05 8.294781e-06 2.497921e-06
[1653,] 5.977655e-05 9.043366e-06 6.364076e-06
[1654,] 3.755301e-05 2.312752e-05 1.146447e-05
[1655,] 3.575979e-05 2.027001e-05 9.992885e-06
[1656,] 3.412238e-05 6.251107e-06 3.221098e-06
[1657,] 3.550899e-05 2.050197e-05 1.014611e-05
[1658,] 2.615059e-05 6.989777e-06 1.940210e-06
[1659,] 2.725375e-05 1.104750e-05 1.908244e-06
[1660,] 3.829455e-05 2.175109e-05 1.289507e-05
[1661,] 2.455877e-05 9.449625e-06 2.749098e-06
[1662,] 2.419393e-05 1.602280e-05 2.124457e-06
[1663,] 3.262799e-05 7.243005e-06 2.108631e-06
[1664,] 2.630064e-05 1.102607e-05 3.652959e-06
[1665,] 2.794372e-05 6.593934e-06 1.684494e-06
[1666,] 9.287079e-05 8.946588e-06 2.278135e-06
[1667,] 3.548954e-05 2.028048e-05 9.940649e-06
[1668,] 8.675254e-05 8.472461e-06 2.342266e-06
[1669,] 2.336033e-05 9.630294e-06 2.790629e-06
[1670,] 1.789099e-04 6.644527e-06 3.785675e-06
[1671,] 3.096956e-05 1.467824e-05 5.762011e-06
[1672,] 2.668624e-05 2.464423e-05 6.394872e-06
[1673,] 3.043242e-05 1.346847e-05 4.931275e-06
[1674,] 6.063607e-05 5.743063e-06 2.147599e-06
[1675,] 1.505298e-04 9.186092e-06 1.870692e-06
[1676,] 2.046622e-04 9.979559e-06 1.642716e-06
[1677,] 2.119694e-04 6.151207e-06 1.804591e-06
[1678,] 1.587959e-04 1.074036e-05 1.628468e-06
[1679,] 1.782816e-04 6.697784e-06 3.565200e-06
[1680,] 2.112429e-05 2.208782e-05 5.532294e-06
[1681,] 1.524897e-04 1.300240e-05 1.570850e-06
[1682,] 2.938876e-04 6.071086e-06 1.762122e-06
[1683,] 1.471995e-04 5.753927e-06 1.851265e-06
[1684,] 1.573919e-04 9.556663e-06 1.536068e-06
[1685,] 5.179807e-05 5.669864e-06 2.141737e-06
[1686,] 1.597871e-04 5.660074e-06 1.904228e-06
[1687,] 2.191568e-05 9.813205e-06 3.007113e-06
[1688,] 2.888575e-05 4.729970e-03 5.702613e-04
[1689,] 1.472160e-04 5.691028e-06 1.856239e-06
[1690,] 1.536550e-04 5.943059e-06 1.800409e-06
[1691,] 4.108457e-05 5.624725e-06 2.152612e-06
[1692,] 1.511194e-04 7.781687e-06 1.553447e-06
[1693,] 2.743120e-05 7.400983e-06 2.430168e-06
[1694,] 2.541611e-05 6.987741e-06 2.119467e-06
[1695,] 4.066985e-05 6.069553e-06 1.568662e-06
[1696,] 3.287811e-05 6.192316e-06 1.510152e-06
[1697,] 2.997686e-05 5.736536e-06 2.485036e-06
[1698,] 3.204181e-05 5.962780e-06 1.665775e-06
[1699,] 2.823361e-05 5.656851e-06 1.726714e-06
[1700,] 2.737874e-05 5.660123e-06 1.711933e-06
[1701,] 2.048269e-05 6.239482e-06 1.742625e-06
[1702,] 1.711811e-05 5.641272e-06 1.924454e-06
[1703,] 2.477326e-05 1.432560e-05 1.984284e-06
[1704,] 2.694585e-05 5.319383e-06 1.728931e-06
[1705,] 7.216522e-05 5.285269e-06 2.791334e-06
[1706,] 4.271710e-05 5.486225e-06 1.843662e-06
[1707,] 7.061337e-05 5.742384e-06 2.732885e-06
[1708,] 7.272423e-05 5.754288e-06 2.778977e-06
[1709,] 1.185928e-05 5.788868e-06 1.860060e-06
[1710,] 8.417815e-05 7.388889e-06 4.588757e-06
[1711,] 1.977217e-05 9.383175e-06 2.956785e-06
[1712,] 1.494457e-05 5.857022e-06 1.692877e-06
[1713,] 1.586079e-05 3.276698e-05 4.621690e-06
[1714,] 1.079204e-04 7.360400e-06 3.931428e-06
[1715,] 1.285592e-05 2.916801e-05 7.301505e-06
[1716,] 1.067399e-04 7.093643e-06 3.624967e-06
[1717,] 1.523795e-05 2.317880e-05 3.735752e-06
[1718,] 1.152429e-04 7.281574e-06 4.640913e-06
[1719,] 1.267369e-05 2.117631e-05 5.366951e-06
[1720,] 1.621487e-05 2.139756e-05 3.404733e-06
[1721,] 1.930743e-05 9.601594e-06 2.905761e-06
[1722,] 1.688432e-05 2.821214e-05 4.007600e-06
[1723,] 1.692718e-05 2.684426e-05 3.867314e-06
[1724,] 1.962155e-05 1.026066e-05 3.284620e-06
[1725,] 2.253904e-05 7.879512e-06 2.012611e-06
[1726,] 1.580875e-05 3.012492e-05 4.374842e-06
[1727,] 1.835149e-05 8.347045e-06 3.617378e-06
[1728,] 2.005582e-05 1.162031e-05 3.244785e-06
[1729,] 1.938506e-05 1.001864e-05 3.023303e-06
[1730,] 1.972800e-05 1.102858e-05 3.167693e-06
[1731,] 1.805814e-05 9.058872e-06 3.968580e-06
[1732,] 1.769604e-05 5.345323e-06 1.747425e-06
[1733,] 1.937600e-05 5.533070e-06 1.502099e-06
[1734,] 1.636068e-05 1.568151e-05 4.102698e-06
[1735,] 1.114755e-04 7.090143e-06 4.170255e-06
[1736,] 1.719723e-05 9.202122e-06 3.932705e-06
[1737,] 2.129655e-05 9.618035e-06 3.240456e-06
[1738,] 2.012679e-05 2.631673e-05 1.561046e-05
[1739,] 3.206181e-05 1.339950e-05 2.724088e-06
[1740,] 1.649770e-04 7.345866e-06 4.295364e-06
[1741,] 1.363635e-04 7.906129e-06 2.963379e-06
[1742,] 1.810736e-04 7.334628e-06 4.563110e-06
[1743,] 2.944256e-05 2.036779e-05 6.116851e-06
[1744,] 3.831662e-05 5.770106e-06 2.971276e-06
[1745,] 3.130006e-05 6.950710e-06 2.594847e-06
[1746,] 1.823036e-05 9.136636e-06 3.391500e-06
[1747,] 2.309545e-05 7.969870e-06 2.472412e-06
[1748,] 2.230465e-05 1.272724e-05 3.619316e-06
[1749,] 1.452568e-05 1.540694e-05 2.859838e-06
[1750,] 1.624817e-05 1.255672e-05 4.038212e-06
[1751,] 1.276824e-04 7.808616e-06 2.190266e-06
[1752,] 1.332313e-04 8.255101e-06 1.758156e-06
[1753,] 3.714507e-05 6.973138e-06 1.597308e-06
[1754,] 4.168361e-05 2.683915e-05 2.572228e-06
[1755,] 2.990851e-05 2.364342e-05 7.443487e-06
[1756,] 3.003558e-05 2.361786e-05 7.324508e-06
[1757,] 3.276511e-05 1.416461e-05 2.044242e-06
[1758,] 4.162066e-05 8.634050e-06 4.117196e-06
[1759,] 3.709662e-05 8.670519e-06 3.304240e-06
[1760,] 1.563047e-05 1.111602e-05 2.982835e-06
[1761,] 7.470932e-05 3.835232e-05 2.881685e-06
[1762,] 1.615440e-05 6.147496e-06 2.428166e-06
[1763,] 5.893635e-05 3.577070e-05 2.809645e-06
[1764,] 1.578185e-05 2.878506e-05 3.555528e-06
[1765,] 2.739825e-05 7.584405e-06 2.746009e-06
[1766,] 1.708034e-05 7.592577e-06 3.345754e-06
[1767,] 1.888048e-05 1.100607e-05 2.118072e-06
[1768,] 1.841076e-05 6.419404e-06 1.882769e-06
[1769,] 2.141814e-05 6.397668e-06 1.911896e-06
[1770,] 1.605160e-05 5.856494e-06 1.572966e-06
[1771,] 1.755122e-05 7.023042e-06 2.768221e-06
[1772,] 4.121578e-05 6.142281e-06 1.943486e-06
[1773,] 9.650525e-05 5.590946e-06 3.712891e-06
[1774,] 6.212584e-05 1.269032e-05 1.865571e-06
[1775,] 4.353462e-05 6.186836e-06 2.004972e-06
[1776,] 3.934930e-05 7.815405e-06 1.930614e-06
[1777,] 1.218105e-05 7.602606e-06 2.386347e-06
[1778,] 1.605124e-05 7.056740e-06 2.452365e-06
[1779,] 1.582470e-05 1.290424e-05 2.824352e-06
[1780,] 2.748775e-05 6.819247e-06 3.140469e-06
[1781,] 1.807829e-05 1.221017e-05 3.313832e-06
[1782,] 1.118443e-05 5.159183e-06 1.527062e-06
[1783,] 2.360204e-05 3.004955e-05 6.947232e-06
[1784,] 1.076193e-05 6.256207e-06 1.782334e-06
[1785,] 2.001389e-05 1.815573e-05 5.942407e-06
[1786,] 3.034566e-05 6.565009e-06 2.455842e-06
[1787,] 1.851657e-05 6.571542e-05 6.236919e-06
[1788,] 3.227836e-05 7.198002e-06 2.787147e-06
[1789,] 1.693722e-05 7.174425e-06 1.908828e-06
[1790,] 1.114697e-05 6.526086e-06 1.912064e-06
[1791,] 5.212501e-05 6.641844e-06 3.480751e-06
[1792,] 2.494831e-05 1.060021e-05 3.717685e-06
[1793,] 1.212503e-05 5.350775e-06 1.636113e-06
[1794,] 1.151266e-05 7.758174e-06 2.167048e-06
[1795,] 7.216180e-05 7.067099e-05 8.078468e-06
[1796,] 1.052764e-05 5.785201e-06 1.668270e-06
[1797,] 9.874085e-05 6.843038e-06 2.137418e-06
[1798,] 1.287465e-05 9.454814e-06 2.243705e-06
[1799,] 1.175439e-05 1.378196e-05 3.465991e-06
[1800,] 1.150914e-05 7.179173e-06 2.056823e-06
[1801,] 1.625738e-05 5.572139e-06 1.508006e-06
[1802,] 1.377060e-05 6.021246e-06 2.164594e-06
[1803,] 2.687597e-05 1.663643e-05 3.318582e-06
[1804,] 1.225460e-05 1.261275e-05 2.767874e-06
[1805,] 1.199087e-05 1.625052e-05 3.385623e-06
[1806,] 1.608684e-05 5.992296e-06 1.555892e-06
[1807,] 1.159625e-05 1.087310e-05 2.984744e-06
[1808,] 5.164220e-05 7.095741e-06 2.402125e-06
[1809,] 1.209271e-05 1.020170e-05 2.437775e-06
[1810,] 1.122347e-05 8.925927e-06 2.548607e-06
[1811,] 5.762703e-05 8.984569e-06 1.815613e-06
[1812,] 3.706692e-05 6.381877e-06 2.062905e-06
[1813,] 3.070794e-05 1.362020e-05 2.844875e-06
[1814,] 3.171169e-05 1.527700e-05 3.020050e-06
[1815,] 1.131150e-05 5.390254e-06 1.740892e-06
[1816,] 3.240767e-05 1.535867e-05 3.016154e-06
[1817,] 2.055189e-05 6.403381e-06 2.008045e-06
[1818,] 2.073721e-05 6.334989e-06 1.996509e-06
[1819,] 2.215252e-05 6.187070e-06 1.984281e-06
[1820,] 2.184128e-05 6.380106e-06 1.999491e-06
[1821,] 1.561474e-05 5.838094e-06 1.865132e-06
[1822,] 2.651686e-05 2.908368e-05 5.678929e-06
[1823,] 1.617505e-05 5.666139e-06 1.840774e-06
[1824,] 2.031196e-05 7.559049e-06 2.258964e-06
[1825,] 2.029097e-05 9.091941e-06 2.623502e-06
[1826,] 2.151942e-05 6.511318e-06 2.013135e-06
[1827,] 1.120133e-05 2.745538e-05 4.575826e-06
[1828,] 4.301157e-05 3.623799e-05 3.883520e-06
[1829,] 1.236542e-05 1.457726e-05 3.648156e-06
[1830,] 2.591372e-05 5.727834e-06 1.912697e-06
[1831,] 1.104956e-05 2.676980e-05 5.423282e-06
[1832,] 2.282441e-05 7.735131e-06 2.724250e-06
[1833,] 2.277649e-05 7.715949e-06 2.716724e-06
[1834,] 1.114324e-05 1.664074e-05 4.146081e-06
[1835,] 1.375879e-05 9.911635e-06 2.631660e-06
[1836,] 2.260874e-05 8.906075e-06 2.875308e-06
[1837,] 1.123568e-05 5.974683e-05 1.607118e-05
[1838,] 1.255521e-05 3.366364e-05 9.540991e-06
[1839,] 1.213233e-05 6.982938e-06 2.438577e-06
[1840,] 2.806550e-05 9.930512e-06 2.764120e-06
[1841,] 1.807895e-05 7.709463e-05 1.511464e-05
[1842,] 2.705181e-05 9.601110e-06 2.737443e-06
[1843,] 2.326364e-05 6.142058e-06 1.831421e-06
[1844,] 2.829682e-05 2.159660e-05 3.710481e-06
[1845,] 2.412133e-05 7.602297e-06 2.758440e-06
[1846,] 3.811460e-05 2.387631e-05 1.206427e-05
[1847,] 1.374627e-05 9.891167e-06 2.524042e-06
[1848,] 2.178346e-05 7.317596e-06 2.050672e-06
[1849,] 2.767094e-05 5.144206e-06 1.591367e-06
[1850,] 1.110776e-05 3.235993e-05 8.794069e-06
[1851,] 2.210637e-05 7.785271e-06 2.699977e-06
[1852,] 2.457024e-05 6.058240e-06 1.814930e-06
[1853,] 2.394236e-05 7.603818e-06 2.069080e-06
[1854,] 1.251094e-05 1.028446e-05 3.748080e-06
[1855,] 1.110743e-05 3.868664e-05 7.286467e-06
[1856,] 1.290768e-05 1.260460e-05 4.752565e-06
[1857,] 1.266019e-05 2.555278e-05 9.418448e-06
[1858,] 1.109440e-05 3.395704e-05 6.853494e-06
[1859,] 2.162429e-05 1.081957e-05 3.312740e-06
[1860,] 2.829517e-05 6.995510e-06 2.386834e-06
[1861,] 1.146512e-05 9.967396e-06 3.352997e-06
[1862,] 1.515332e-05 1.782885e-05 7.910749e-06
[1863,] 1.152686e-05 1.099840e-05 3.715694e-06
[1864,] 2.357168e-05 7.211417e-06 2.550559e-06
[1865,] 1.786961e-05 9.453911e-06 3.201902e-06
[1866,] 1.143472e-05 1.173277e-05 3.912822e-06
[1867,] 3.413262e-05 1.671800e-05 3.021033e-06
[1868,] 2.164936e-05 8.412334e-06 2.884354e-06
[1869,] 2.333963e-05 2.903690e-05 3.081359e-06
[1870,] 3.010510e-05 6.373787e-06 2.033733e-06
[1871,] 2.153941e-05 1.080561e-05 3.204204e-06
[1872,] 2.627707e-05 6.940907e-06 2.241391e-06
[1873,] 1.114762e-05 3.926294e-05 7.351952e-06
[1874,] 2.686347e-05 8.465044e-06 2.167736e-06
[1875,] 2.487390e-05 6.955661e-06 2.250322e-06
[1876,] 2.087917e-05 7.479780e-06 2.315973e-06
[1877,] 1.147967e-05 1.391691e-05 3.444663e-06
[1878,] 1.754320e-05 8.020744e-06 2.210933e-06
[1879,] 1.335444e-05 7.237433e-06 2.039415e-06
[1880,] 2.293071e-05 1.206973e-05 6.557550e-06
[1881,] 1.255739e-05 1.322581e-05 4.317334e-06
[1882,] 1.565326e-05 6.217056e-06 1.587603e-06
[1883,] 1.331767e-05 1.598814e-05 5.017788e-06
[1884,] 1.317633e-05 1.559879e-05 4.845916e-06
[1885,] 1.563016e-05 6.753394e-06 2.050458e-06
[1886,] 1.593792e-05 6.709411e-06 2.065042e-06
[1887,] 1.189186e-05 8.509635e-06 2.045699e-06
[1888,] 1.219698e-05 1.016613e-05 3.044554e-06
[1889,] 2.486454e-05 8.914345e-06 1.638579e-06
[1890,] 1.550582e-05 5.199607e-06 1.628850e-06
[1891,] 3.420047e-05 6.771913e-06 1.539576e-06
[1892,] 1.959204e-05 8.642696e-06 1.813219e-06
[1893,] 1.545220e-05 5.756784e-06 1.882264e-06
[1894,] 7.159189e-05 8.339443e-06 1.539219e-06
[1895,] 3.196744e-05 5.919973e-06 2.383179e-06
[1896,] 1.136975e-05 5.589956e-06 1.828168e-06
[1897,] 1.878952e-05 9.325389e-06 2.876955e-06
[1898,] 2.085414e-05 1.885577e-05 4.760870e-06
[1899,] 1.665912e-05 6.578719e-06 1.792420e-06
[1900,] 1.844850e-05 5.551863e-06 1.619178e-06
[1901,] 1.564187e-05 6.409939e-06 1.781016e-06
[1902,] 1.574563e-05 6.444321e-06 1.783532e-06
[1903,] 1.613282e-05 6.436163e-06 1.968954e-06
[1904,] 3.320597e-05 1.623692e-05 4.794138e-06
[1905,] 1.744718e-05 6.631927e-06 1.768774e-06
[1906,] 1.801407e-05 6.505049e-06 1.967196e-06
[1907,] 1.594723e-05 4.996482e-06 1.583971e-06
[1908,] 2.906704e-05 8.551884e-06 2.766581e-06
[1909,] 2.951763e-05 1.729302e-05 4.988952e-06
[1910,] 2.759452e-05 8.103791e-06 2.622735e-06
[1911,] 1.865045e-05 5.844261e-06 1.671338e-06
[1912,] 4.313554e-05 1.472254e-05 3.690856e-06
[1913,] 2.125343e-05 6.480316e-06 1.697880e-06
[1914,] 2.759362e-05 8.060863e-06 2.609427e-06
[1915,] 3.440221e-05 1.672232e-05 4.931194e-06
[1916,] 1.939200e-05 5.978483e-06 1.757897e-06
[1917,] 3.427065e-05 5.754495e-06 1.802494e-06
[1918,] 1.879605e-05 5.952355e-06 1.686056e-06
[1919,] 2.150731e-05 5.556707e-06 1.715798e-06
[1920,] 3.754891e-05 1.524546e-05 5.769292e-06
[1921,] 2.798439e-05 9.377664e-06 2.975008e-06
[1922,] 1.560640e-05 6.349446e-06 1.933819e-06
[1923,] 2.177710e-05 1.602975e-05 3.375104e-06
[1924,] 1.866753e-05 7.032119e-06 1.825825e-06
[1925,] 2.787113e-05 1.225279e-05 4.346784e-06
[1926,] 3.379940e-05 1.903730e-05 9.935142e-06
[1927,] 2.200181e-05 1.374030e-05 4.231559e-06
[1928,] 2.136382e-05 8.319793e-06 2.962088e-06
[1929,] 2.118517e-05 8.505368e-06 3.024134e-06
[1930,] 2.343292e-05 7.636539e-06 2.443483e-06
[1931,] 2.186100e-05 2.238679e-05 8.604021e-06
[1932,] 2.100672e-05 8.726070e-06 3.097187e-06
[1933,] 2.181171e-05 8.607277e-06 3.103379e-06
[1934,] 2.330152e-05 7.633674e-06 2.445074e-06
[1935,] 2.173202e-05 8.883875e-06 3.210343e-06
[1936,] 2.272776e-05 1.874840e-05 7.355015e-06
[1937,] 2.188591e-05 8.097798e-06 2.895615e-06
[1938,] 2.677964e-05 2.302835e-05 8.186368e-06
[1939,] 2.225956e-05 2.099104e-05 8.167004e-06
[1940,] 1.373700e-05 6.201779e-06 1.960112e-06
[1941,] 2.374045e-05 8.236422e-06 2.568767e-06
[1942,] 2.408990e-05 1.314035e-05 4.043761e-06
[1943,] 2.380798e-05 2.028996e-05 8.301405e-06
[1944,] 1.366584e-05 9.894884e-06 2.792324e-06
[1945,] 2.446691e-05 7.360303e-06 2.690923e-06
[1946,] 2.707127e-05 2.332224e-05 8.405182e-06
[1947,] 2.311440e-05 7.263964e-06 2.366792e-06
[1948,] 2.397544e-05 1.933470e-05 7.932265e-06
[1949,] 2.772802e-05 1.288100e-05 4.613885e-06
[1950,] 1.316834e-05 8.174392e-06 2.340424e-06
[1951,] 2.537835e-05 3.251947e-04 7.469859e-05
[1952,] 2.233767e-05 5.250892e-06 1.826726e-06
[1953,] 2.811416e-05 4.483602e-05 1.731731e-05
[1954,] 2.032093e-05 5.129354e-06 1.653099e-06
[1955,] 2.982382e-05 1.246946e-05 4.361964e-06
[1956,] 1.779637e-05 6.195445e-06 1.823309e-06
[1957,] 2.255589e-05 2.906459e-05 5.307530e-06
[1958,] 2.110870e-05 5.764995e-06 1.948133e-06
[1959,] 1.289467e-05 9.626633e-06 2.751689e-06
[1960,] 2.826255e-05 4.389171e-05 1.719182e-05
[1961,] 2.841696e-05 3.948736e-05 1.549666e-05
[1962,] 1.298178e-05 9.403269e-06 2.572836e-06
[1963,] 2.418528e-05 1.462714e-04 3.581503e-05
[1964,] 3.025230e-05 1.264865e-05 4.606394e-06
[1965,] 2.599229e-05 2.229051e-05 9.571071e-06
[1966,] 2.794603e-05 1.265648e-05 4.429589e-06
[1967,] 2.325183e-05 8.001654e-06 2.547394e-06
[1968,] 2.779639e-05 1.459192e-05 5.768362e-06
[1969,] 2.472584e-05 2.994887e-05 1.246040e-05
[1970,] 1.352414e-05 6.248127e-06 1.858190e-06
[1971,] 2.828938e-05 3.848092e-05 1.496412e-05
[1972,] 1.350254e-05 2.246945e-05 6.998993e-06
[1973,] 3.070065e-05 1.323400e-05 3.598105e-06
[1974,] 2.775064e-05 1.130046e-05 4.184833e-06
[1975,] 3.219777e-05 1.003066e-05 2.485346e-06
[1976,] 3.259149e-05 9.643363e-06 2.426912e-06
[1977,] 3.415651e-05 9.864241e-06 2.438746e-06
[1978,] 1.239684e-05 1.145322e-05 2.864772e-06
[1979,] 3.366408e-05 9.220989e-06 2.359637e-06
[1980,] 3.174580e-05 9.770927e-06 2.455734e-06
[1981,] 3.267865e-05 9.532854e-06 2.411025e-06
[1982,] 3.315283e-05 9.577170e-06 2.411638e-06
[1983,] 3.290477e-05 9.583914e-06 2.415240e-06
[1984,] 1.470413e-05 7.468091e-06 2.050672e-06
[1985,] 3.441141e-05 9.677527e-06 2.412507e-06
[1986,] 3.242838e-05 9.685098e-06 2.434418e-06
[1987,] 3.245696e-05 9.938350e-06 2.469135e-06
[1988,] 3.199140e-05 9.885275e-06 2.467804e-06
[1989,] 3.238653e-05 9.583914e-06 2.420929e-06
[1990,] 2.727650e-05 1.239787e-05 5.028132e-06
[1991,] 3.185018e-05 9.316856e-06 2.390784e-06
[1992,] 3.344464e-05 9.566545e-06 2.406863e-06
[1993,] 3.373232e-05 8.617084e-06 2.288612e-06
[1994,] 3.527469e-05 8.699116e-06 2.629875e-06
[1995,] 1.082317e-04 9.258580e-06 1.706103e-06
[1996,] 3.527519e-05 5.712882e-06 1.850072e-06
[1997,] 2.842179e-05 1.320660e-05 3.595340e-06
[1998,] 3.864825e-05 8.040474e-06 3.468199e-06
[1999,] 3.355893e-05 1.131270e-05 2.997004e-06
[2000,] 3.303770e-05 8.559571e-06 2.701354e-06
[2001,] 3.216374e-05 5.374006e-06 1.846841e-06
[2002,] 2.106825e-05 6.205295e-06 1.584812e-06
[2003,] 2.273621e-05 2.889886e-05 8.553948e-06
[2004,] 2.356235e-05 5.629542e-06 1.669838e-06
[2005,] 2.680885e-05 8.966470e-06 2.272368e-06
[2006,] 2.411677e-05 5.597929e-06 1.679362e-06
[2007,] 3.449612e-05 7.406173e-06 2.480859e-06
[2008,] 3.174639e-05 1.286607e-05 3.736209e-06
[2009,] 3.081682e-05 7.659685e-06 2.213122e-06
[2010,] 2.192245e-05 3.617551e-05 1.270834e-05
[2011,] 2.438325e-05 5.296165e-06 1.782914e-06
[2012,] 2.471313e-05 5.302615e-06 1.943230e-06
[2013,] 1.598500e-05 1.824997e-05 4.381584e-06
[2014,] 2.982278e-05 2.624773e-05 1.044892e-05
[2015,] 2.216989e-05 5.057844e-06 1.730146e-06
[2016,] 2.354496e-05 1.269717e-05 3.513510e-06
[2017,] 4.293237e-05 1.431978e-05 5.992594e-06
[2018,] 2.954978e-05 2.516249e-05 9.847151e-06
[2019,] 2.596053e-05 1.020073e-05 3.774399e-06
[2020,] 1.184721e-05 6.171756e-06 1.888177e-06
[2021,] 2.287827e-05 8.815252e-06 2.805910e-06
[2022,] 1.960954e-05 8.477514e-06 2.698916e-06
[2023,] 1.723120e-05 8.157306e-06 2.211749e-06
[2024,] 1.709897e-05 8.130097e-06 2.211690e-06
[2025,] 1.977378e-05 8.253366e-06 2.602959e-06
[2026,] 2.067469e-05 9.309225e-06 2.819769e-06
[2027,] 1.494363e-05 7.768598e-06 2.302233e-06
[2028,] 1.917876e-05 8.662764e-06 2.684762e-06
[2029,] 2.153959e-05 8.370906e-06 2.666065e-06
[2030,] 1.382266e-05 7.528826e-06 1.815220e-06
[2031,] 7.502642e-05 5.894076e-05 5.181534e-05
[2032,] 1.372371e-05 8.361777e-06 1.911216e-06
[2033,] 1.153470e-05 1.070851e-05 2.695982e-06
[2034,] 2.313029e-05 1.584847e-05 5.149704e-06
[2035,] 2.066034e-05 9.049854e-06 2.843982e-06
[2036,] 1.506371e-05 7.737395e-06 2.320805e-06
[2037,] 2.224538e-05 9.113536e-06 2.933533e-06
[2038,] 2.220576e-05 5.411759e-05 2.287772e-05
[2039,] 1.615524e-05 7.150965e-06 2.608488e-06
[2040,] 3.254150e-05 1.299627e-05 2.984620e-06
[2041,] 3.268554e-05 1.433180e-05 3.133345e-06
[2042,] 1.296741e-05 7.231374e-06 1.791790e-06
[2043,] 1.041784e-05 5.514009e-06 1.615160e-06
[2044,] 1.726025e-05 9.893875e-06 1.963157e-06
[2045,] 1.270619e-05 6.530292e-06 1.930389e-06
[2046,] 3.786258e-05 2.296504e-05 1.152379e-05
[2047,] 1.704903e-05 3.654779e-05 6.161943e-06
[2048,] 1.435055e-05 9.234288e-06 1.990045e-06
[2049,] 1.759617e-05 2.370056e-05 4.577657e-06
[2050,] 1.263022e-05 7.199978e-06 2.078794e-06
[2051,] 1.126532e-05 7.885250e-06 2.230324e-06
[2052,] 1.443396e-05 7.828667e-06 2.402667e-06
[2053,] 1.160967e-05 1.835295e-05 4.627311e-06
[2054,] 1.162950e-05 1.686640e-05 4.349262e-06
[2055,] 2.039914e-05 1.054426e-05 3.327219e-06
[2056,] 1.157619e-05 1.676851e-05 4.270362e-06
[2057,] 1.156982e-05 1.718896e-05 4.347878e-06
[2058,] 1.164451e-05 1.672177e-05 4.333121e-06
[2059,] 1.171619e-05 1.650661e-05 4.359235e-06
[2060,] 1.158690e-05 1.632343e-05 4.190546e-06
[2061,] 1.640347e-05 1.234624e-05 2.593673e-06
[2062,] 1.190693e-05 1.465102e-05 4.098189e-06
[2063,] 2.461836e-05 1.118184e-05 2.894232e-06
[2064,] 2.395431e-05 1.922396e-05 4.150269e-06
[2065,] 1.203720e-05 1.617544e-05 4.557484e-06
[2066,] 1.169169e-05 1.614992e-05 4.262000e-06
[2067,] 2.371667e-05 1.037069e-05 2.798823e-06
[2068,] 1.160191e-05 1.603564e-05 4.147332e-06
[2069,] 1.150662e-05 1.556217e-05 3.948172e-06
[2070,] 1.193977e-05 1.664755e-05 4.564998e-06
[2071,] 1.182030e-05 1.664755e-05 4.460483e-06
[2072,] 1.179509e-05 1.734664e-05 4.588546e-06
[2073,] 1.187007e-05 1.634037e-05 4.438176e-06
[2074,] 1.181845e-05 1.664755e-05 4.459497e-06
[2075,] 1.501476e-05 8.110442e-06 2.611665e-06
[2076,] 1.334181e-05 9.561447e-06 2.073448e-06
[2077,] 2.059600e-05 3.080914e-05 9.938977e-06
[2078,] 1.278401e-05 7.836786e-06 2.459616e-06
[2079,] 1.079425e-05 3.100713e-05 6.249849e-06
[2080,] 1.350201e-05 5.220309e-06 1.675169e-06
[2081,] 2.543933e-05 1.647989e-05 3.692053e-06
[2082,] 1.530691e-05 5.319254e-06 1.660927e-06
[2083,] 2.054883e-05 4.540172e-05 1.451025e-05
[2084,] 1.091367e-05 3.538514e-05 6.772629e-06
[2085,] 1.621980e-05 8.850034e-06 3.130574e-06
[2086,] 2.068690e-05 3.117376e-05 1.036957e-05
[2087,] 1.588888e-05 8.841934e-06 3.085619e-06
[2088,] 2.187949e-05 9.237167e-06 1.821805e-06
[2089,] 1.138863e-05 2.220260e-05 3.943850e-06
[2090,] 1.780460e-05 5.882523e-06 2.130872e-06
[2091,] 1.577978e-05 8.658391e-06 2.985444e-06
[2092,] 1.979355e-05 1.441528e-05 4.208139e-06
[2093,] 1.410615e-05 5.298439e-06 1.662512e-06
[2094,] 1.128003e-05 2.212242e-05 4.011459e-06
[2095,] 1.993495e-05 1.112953e-05 2.721009e-06
[2096,] 2.307404e-05 6.334493e-06 1.589732e-06
[2097,] 1.140911e-05 1.181974e-05 2.827325e-06
[2098,] 1.729292e-05 2.745465e-05 3.320222e-06
[2099,] 1.486399e-05 9.602960e-06 1.886977e-06
[2100,] 2.362502e-05 1.007630e-05 1.851158e-06
[2101,] 1.610941e-05 8.842088e-06 3.112001e-06
[2102,] 1.707714e-05 1.584255e-05 2.400601e-06
[2103,] 1.937793e-05 5.567912e-05 5.928957e-06
[2104,] 2.950137e-05 7.768976e-06 1.585666e-06
[2105,] 1.410860e-05 5.523108e-06 1.675172e-06
[2106,] 1.930941e-05 6.301419e-06 2.110366e-06
[2107,] 1.611336e-05 8.861122e-06 3.123919e-06
[2108,] 3.321095e-05 7.035963e-06 1.662505e-06
[2109,] 3.040648e-05 5.182910e-06 2.059669e-06
[2110,] 2.437659e-05 5.796151e-06 2.661266e-06
[2111,] 1.557685e-05 9.008923e-06 3.122732e-06
[2112,] 2.654559e-05 5.265323e-06 1.671666e-06
[2113,] 2.807485e-05 5.834761e-06 1.636386e-06
[2114,] 2.869544e-05 5.805219e-06 1.642541e-06
[2115,] 2.797786e-05 5.923192e-06 1.627334e-06
[2116,] 2.919132e-05 5.941458e-06 1.629662e-06
[2117,] 2.737078e-05 5.902535e-06 1.627119e-06
[2118,] 1.996797e-05 8.335901e-06 3.040953e-06
[2119,] 2.966424e-05 6.023414e-06 1.624857e-06
[2120,] 1.940871e-05 8.174185e-06 2.919531e-06
[2121,] 1.949944e-05 8.174185e-06 2.925793e-06
[2122,] 1.916879e-05 5.368605e-06 1.598013e-06
[2123,] 1.881537e-05 8.581398e-06 2.503073e-06
[2124,] 1.147080e-05 2.024973e-05 3.826866e-06
[2125,] 2.152387e-05 6.268549e-06 1.591323e-06
[2126,] 1.538464e-05 6.482145e-06 1.570604e-06
[2127,] 2.263823e-05 8.842759e-06 1.802807e-06
[2128,] 1.167921e-05 9.916699e-06 2.348711e-06
[2129,] 2.866855e-05 5.823307e-06 1.724187e-06
[2130,] 1.964167e-05 1.987381e-05 5.513215e-06
[2131,] 1.723463e-05 1.821216e-05 4.693401e-06
[2132,] 1.396356e-05 8.943324e-06 2.825854e-06
[2133,] 1.430511e-05 8.202078e-06 2.633567e-06
[2134,] 1.777782e-05 6.964711e-05 1.628732e-05
[2135,] 1.384098e-05 7.586666e-06 2.317769e-06
[2136,] 1.787419e-05 5.744891e-05 1.101033e-05
[2137,] 1.774221e-05 5.838261e-05 1.164702e-05
[2138,] 1.265860e-05 7.378948e-06 1.875080e-06
[2139,] 1.193202e-05 5.601703e-06 1.708523e-06
[2140,] 1.350619e-05 9.615677e-06 2.942111e-06
[2141,] 1.215035e-05 7.688878e-06 1.962329e-06
[2142,] 1.780283e-05 6.627941e-05 1.316162e-05
[2143,] 1.154556e-05 5.062156e-06 1.598803e-06
[2144,] 1.808410e-05 6.523310e-06 1.977633e-06
[2145,] 1.779075e-05 5.753355e-05 9.249605e-06
[2146,] 1.200772e-05 6.662398e-06 1.691296e-06
[2147,] 1.743044e-05 6.529727e-06 2.034672e-06
[2148,] 1.472739e-05 7.666474e-06 1.696071e-06
[2149,] 1.811199e-05 9.345638e-06 2.787076e-06
[2150,] 1.187572e-05 6.115429e-06 1.832306e-06
[2151,] 1.277833e-05 8.808678e-06 2.154272e-06
[2152,] 1.333056e-05 8.545632e-06 2.970528e-06
[2153,] 1.105106e-05 6.625918e-06 2.053342e-06
[2154,] 2.727747e-05 7.059734e-05 2.702872e-05
[2155,] 1.943381e-05 1.059232e-05 4.331035e-06
[2156,] 1.946599e-05 1.862219e-05 4.830804e-06
[2157,] 1.814662e-05 6.349807e-06 1.910932e-06
[2158,] 4.239185e-05 1.033467e-05 4.461166e-06
[2159,] 3.840334e-05 9.557053e-06 3.868448e-06
[2160,] 2.150404e-05 7.578242e-06 2.163636e-06
[2161,] 1.901491e-05 7.759799e-06 2.538738e-06
[2162,] 1.044481e-05 4.964955e-06 1.511039e-06
[2163,] 4.419726e-05 1.323736e-05 4.971333e-06
[2164,] 1.670383e-05 4.948806e-06 1.601047e-06
[2165,] 2.763671e-05 2.038044e-05 7.231787e-06
[2166,] 3.528098e-05 8.996872e-06 2.516471e-06
[2167,] 3.468084e-05 7.757108e-06 2.469891e-06
[2168,] 4.539689e-05 7.951419e-06 2.425428e-06
[2169,] 1.937646e-05 8.915479e-06 4.376897e-06
[2170,] 7.753301e-05 1.057431e-05 3.434313e-06
[2171,] 2.080670e-05 1.823935e-05 4.558305e-06
[2172,] 1.465975e-05 7.239631e-05 1.364321e-05
[2173,] 5.559022e-05 1.570408e-05 7.325078e-06
[2174,] 3.745813e-05 2.288585e-05 1.598985e-05
[2175,] 2.307639e-05 9.259819e-06 5.089912e-06
[2176,] 2.524297e-05 2.030896e-05 6.150468e-06
[2177,] 1.126302e-05 5.095843e-06 1.513805e-06
[2178,] 1.040824e-05 6.598487e-06 1.978171e-06
[2179,] 1.087189e-05 5.858090e-06 1.868902e-06
[2180,] 1.832833e-05 9.635646e-06 4.637461e-06
[2181,] 1.446362e-05 5.434369e-06 1.515667e-06
[2182,] 5.081900e-05 1.385092e-05 6.695347e-06
[2183,] 3.201101e-05 6.245145e-05 4.865941e-06
[2184,] 2.450564e-05 8.661283e-06 2.785679e-06
[2185,] 2.474812e-05 1.192018e-05 3.845807e-06
[2186,] 1.715151e-05 1.302096e-05 2.255148e-06
[2187,] 2.126578e-05 1.334938e-05 2.132129e-06
[2188,] 1.870209e-05 9.426864e-06 1.927720e-06
[2189,] 5.558643e-05 1.942617e-05 1.166673e-05
[2190,] 1.911650e-05 1.233104e-05 2.115554e-06
[2191,] 1.728495e-05 7.849354e-06 1.840723e-06
[2192,] 2.530262e-05 1.357246e-05 4.342637e-06
[2193,] 1.810129e-05 1.494035e-05 2.330352e-06
[2194,] 2.238833e-05 1.019425e-05 1.921994e-06
[2195,] 5.836556e-05 1.931191e-05 1.141673e-05
[2196,] 1.871156e-05 1.185778e-05 2.126357e-06
[2197,] 2.626280e-05 6.854836e-06 2.257032e-06
[2198,] 1.031004e-05 4.953636e-06 1.494498e-06
[2199,] 1.029563e-05 4.968426e-06 1.499747e-06
[2200,] 2.024152e-05 1.918061e-05 5.043489e-06
[2201,] 1.137765e-05 8.921571e-06 2.457168e-06
[2202,] 1.139083e-05 8.665429e-06 2.348623e-06
[2203,] 1.335148e-05 5.359442e-06 1.746480e-06
[2204,] 1.299638e-05 5.381414e-06 1.753868e-06
[2205,] 1.325743e-05 5.357545e-06 1.747915e-06
[2206,] 1.141174e-05 9.517762e-06 2.633711e-06
[2207,] 1.170651e-05 8.021160e-06 2.405661e-06
[2208,] 3.294990e-05 6.100517e-06 2.821068e-06
[2209,] 1.058796e-05 5.569299e-06 1.639970e-06
[2210,] 1.332210e-05 6.336657e-06 2.283823e-06
[2211,] 3.459188e-05 5.816793e-06 1.639519e-06
[2212,] 1.215434e-05 9.767219e-06 3.544341e-06
[2213,] 1.749672e-05 2.753613e-05 3.013513e-06
[2214,] 2.421381e-05 7.245473e-05 1.770893e-05
[2215,] 1.252036e-05 1.237271e-05 2.339031e-06
[2216,] 1.310457e-05 1.278229e-05 2.323352e-06
[2217,] 1.209348e-05 1.471478e-05 2.549071e-06
[2218,] 1.666846e-05 1.129593e-05 2.832179e-06
[2219,] 1.072453e-05 5.556092e-06 1.750035e-06
[2220,] 1.648205e-05 9.873244e-06 2.569980e-06
[2221,] 1.092863e-05 5.297848e-06 1.601252e-06
[2222,] 1.102910e-05 5.405442e-06 1.650741e-06
[2223,] 1.203002e-05 5.958720e-06 1.622689e-06
[2224,] 1.212068e-05 1.036620e-05 2.244403e-06
[2225,] 1.121613e-05 5.684272e-06 1.765480e-06
[2226,] 1.865342e-05 4.709437e-05 5.025267e-06
[2227,] 1.457825e-05 5.050266e-06 1.688977e-06
[2228,] 1.571793e-05 7.402224e-06 2.177329e-06
[2229,] 1.872314e-05 5.047870e-06 1.788384e-06
[2230,] 1.315335e-05 1.399667e-05 4.792718e-06
[2231,] 1.044564e-05 6.017182e-06 1.713883e-06
[2232,] 1.043003e-05 6.011136e-06 1.716942e-06
[2233,] 1.048431e-05 6.055680e-06 1.711806e-06
[2234,] 2.455622e-05 1.547991e-05 2.761257e-06
[2235,] 2.730272e-05 1.649618e-05 2.761832e-06
[2236,] 1.050150e-05 6.019346e-06 1.700506e-06
[2237,] 1.397509e-05 9.347113e-06 2.897759e-06
[2238,] 2.341043e-05 1.629535e-05 2.724008e-06
[2239,] 3.415067e-05 8.339211e-06 1.654233e-06
[2240,] 1.408574e-05 7.039984e-06 2.239494e-06
[2241,] 1.399389e-05 9.252622e-06 2.841584e-06
[2242,] 1.381545e-05 7.151744e-06 2.304161e-06
[2243,] 2.343821e-05 1.628451e-05 2.723629e-06
[2244,] 3.065093e-05 7.422994e-06 1.630186e-06
[2245,] 1.526610e-05 1.147752e-05 2.877263e-06
[2246,] 1.511314e-05 1.138256e-05 2.788974e-06
[2247,] 1.277837e-05 1.132549e-05 2.397208e-06
[2248,] 2.623283e-05 1.460341e-05 2.833956e-06
[2249,] 2.532337e-05 9.839327e-06 1.812752e-06
[2250,] 2.211771e-05 2.070046e-05 5.081735e-06
[2251,] 1.626080e-05 8.663110e-06 2.283282e-06
[2252,] 1.645754e-05 5.904086e-06 1.554377e-06
[2253,] 2.118062e-05 7.311480e-06 2.307095e-06
[2254,] 1.569235e-05 1.044168e-05 2.770022e-06
[2255,] 1.069290e-05 5.578138e-06 1.583575e-06
[2256,] 1.060535e-05 5.456739e-06 1.569576e-06
[2257,] 2.959434e-05 5.420129e-06 1.958033e-06
[2258,] 1.029515e-05 5.728211e-06 1.682160e-06
[2259,] 2.200449e-05 1.009025e-05 3.253792e-06
[2260,] 2.172621e-05 9.405216e-06 2.968117e-06
[2261,] 2.304396e-05 1.484724e-05 4.615898e-06
[2262,] 1.918996e-05 7.617610e-06 2.709515e-06
[2263,] 2.339715e-05 1.758790e-05 5.881125e-06
[2264,] 2.318978e-05 1.758790e-05 5.835837e-06
[2265,] 1.607221e-05 5.158288e-06 1.839500e-06
[2266,] 1.995638e-05 7.366108e-06 2.638578e-06
[2267,] 2.256273e-05 1.496136e-05 4.635863e-06
[2268,] 2.223816e-05 1.255745e-05 3.865206e-06
[2269,] 2.431552e-05 1.470554e-05 4.604413e-06
[2270,] 2.427153e-05 1.498525e-05 4.958034e-06
[2271,] 2.196326e-05 1.002351e-05 3.235267e-06
[2272,] 2.246210e-05 1.264180e-05 3.929966e-06
[2273,] 2.395738e-05 1.658510e-05 5.497729e-06
[2274,] 2.175119e-05 1.362454e-05 4.215870e-06
[2275,] 1.499182e-05 6.119208e-06 2.341795e-06
[2276,] 2.194827e-05 8.089328e-06 2.598507e-06
[2277,] 1.166183e-05 5.446946e-06 1.592035e-06
[2278,] 2.215658e-05 8.194496e-06 2.658427e-06
[2279,] 2.212636e-05 1.123599e-05 3.657910e-06
[2280,] 2.196682e-05 1.127181e-05 3.619974e-06
[2281,] 2.198013e-05 1.131584e-05 3.637178e-06
[2282,] 1.032566e-05 9.134605e-06 2.442241e-06
[2283,] 1.210703e-05 7.850734e-06 2.350320e-06
[2284,] 1.168766e-05 7.258533e-06 2.047686e-06
[2285,] 1.175982e-05 7.200714e-06 2.030619e-06
[2286,] 1.685252e-05 5.551739e-06 1.821956e-06
[2287,] 1.232678e-05 8.905989e-06 2.427399e-06
[2288,] 1.141983e-05 5.763508e-06 1.850381e-06
[2289,] 1.179766e-05 7.309090e-06 2.042035e-06
[2290,] 1.240030e-05 8.905716e-06 2.453648e-06
[2291,] 1.235523e-05 8.951874e-06 2.414103e-06
[2292,] 1.221446e-05 8.895912e-06 2.429447e-06
[2293,] 1.036062e-05 8.971481e-06 2.433694e-06
[2294,] 1.142352e-05 6.361141e-06 2.049904e-06
[2295,] 1.175911e-05 7.311968e-06 2.046789e-06
[2296,] 1.027617e-05 9.295623e-06 2.357796e-06
[2297,] 1.501783e-05 5.602965e-06 1.822790e-06
[2298,] 1.493425e-05 5.647114e-06 1.843067e-06
[2299,] 1.278086e-05 7.358752e-06 2.011825e-06
[2300,] 2.503818e-05 1.658778e-05 5.613565e-06
[2301,] 1.215482e-05 8.891927e-06 2.428332e-06
[2302,] 1.172284e-05 7.308347e-06 2.050260e-06
[2303,] 1.207482e-05 7.737307e-06 2.311041e-06
[2304,] 1.202292e-05 7.779404e-06 2.314683e-06
[2305,] 1.206500e-05 7.516028e-06 2.227103e-06
[2306,] 1.204651e-05 7.753923e-06 2.311416e-06
[2307,] 1.216348e-05 7.789908e-06 2.341576e-06
[2308,] 1.026698e-05 9.019033e-06 2.327826e-06
[2309,] 2.700866e-05 5.437406e-06 1.715284e-06
[2310,] 2.031516e-05 1.008673e-05 2.482073e-06
[2311,] 2.462948e-05 2.214946e-05 5.372632e-06
[2312,] 1.208272e-05 7.898064e-06 2.363528e-06
[2313,] 1.167855e-05 7.205178e-06 2.039101e-06
[2314,] 2.155412e-05 1.610912e-05 3.886696e-06
[2315,] 2.816097e-05 5.749911e-06 1.727170e-06
[2316,] 1.225041e-05 7.938222e-06 2.405628e-06
[2317,] 1.217025e-05 7.943027e-06 2.392343e-06
[2318,] 1.231230e-05 8.897768e-06 2.459555e-06
[2319,] 1.219014e-05 8.020409e-06 2.420955e-06
[2320,] 1.165780e-05 7.137921e-06 2.031995e-06
[2321,] 2.900651e-05 5.523212e-06 1.713987e-06
[2322,] 1.159744e-05 1.717894e-05 3.963069e-06
[2323,] 2.799490e-05 5.462743e-06 1.710236e-06
[2324,] 1.191600e-05 6.596213e-06 2.213027e-06
[2325,] 1.187934e-05 2.027614e-05 3.803668e-06
[2326,] 1.161816e-05 3.638608e-05 6.648877e-06
[2327,] 3.663842e-05 1.270961e-05 2.769232e-06
[2328,] 1.170804e-05 1.637537e-05 3.629457e-06
[2329,] 1.452120e-04 1.583208e-05 9.914047e-06
[2330,] 1.044653e-05 8.710711e-06 2.389420e-06
[2331,] 1.046279e-05 1.286906e-05 3.275586e-06
[2332,] 2.919140e-05 1.901534e-05 5.165693e-06
[2333,] 1.050332e-05 1.706437e-05 4.083976e-06
[2334,] 1.259751e-05 9.676136e-06 2.447893e-06
[2335,] 2.366505e-05 1.343536e-05 4.030023e-06
[2336,] 1.247520e-05 1.060287e-05 2.743090e-06
[2337,] 1.130786e-05 1.178307e-05 3.565646e-06
[2338,] 1.033266e-05 1.826821e-05 3.906618e-06
[2339,] 1.034572e-05 1.544249e-05 3.551330e-06
[2340,] 2.264206e-05 2.421072e-05 8.247483e-06
[2341,] 1.259193e-05 1.014509e-05 2.683165e-06
[2342,] 4.002944e-05 1.084642e-05 3.204556e-06
[2343,] 1.032709e-05 6.332937e-06 1.816179e-06
[2344,] 1.032530e-05 6.269986e-06 1.806895e-06
[2345,] 1.107125e-05 5.968167e-06 1.872598e-06
[2346,] 1.120916e-05 5.416465e-06 1.700939e-06
[2347,] 1.052978e-05 2.592903e-05 5.660083e-06
[2348,] 1.052150e-05 3.923280e-05 7.737558e-06
[2349,] 3.383157e-05 2.088151e-05 6.590589e-06
[2350,] 1.917508e-05 8.890532e-06 2.089935e-06
[2351,] 1.048244e-05 1.797139e-05 4.284179e-06
[2352,] 2.004983e-05 6.403662e-06 2.449032e-06
[2353,] 1.112166e-05 6.756999e-06 2.102099e-06
[2354,] 1.284131e-05 7.808157e-06 2.263641e-06
[2355,] 1.471724e-05 7.549319e-06 1.961184e-06
[2356,] 1.096040e-05 8.020113e-06 2.386480e-06
[2357,] 1.042542e-05 6.541606e-06 1.811263e-06
[2358,] 1.110116e-05 6.634017e-06 1.921103e-06
[2359,] 1.109703e-05 6.332984e-06 1.854936e-06
[2360,] 1.276840e-05 7.806938e-06 2.315081e-06
[2361,] 1.109847e-05 6.606403e-06 1.925549e-06
[2362,] 1.262006e-05 1.050333e-05 2.774637e-06
[2363,] 1.109670e-05 6.708285e-06 1.957627e-06
[2364,] 1.109145e-05 6.754324e-06 1.953211e-06
[2365,] 2.352238e-05 1.365727e-05 4.087174e-06
[2366,] 1.300276e-05 6.200531e-06 1.952069e-06
[2367,] 1.094863e-05 6.161719e-06 1.885731e-06
[2368,] 1.089791e-05 8.344370e-06 2.465349e-06
[2369,] 1.035599e-05 2.498037e-05 5.432979e-06
[2370,] 1.114350e-05 9.144204e-06 2.653673e-06
[2371,] 1.295689e-05 1.013989e-05 2.773547e-06
[2372,] 3.227788e-05 1.961983e-05 9.190988e-06
[2373,] 1.302970e-05 7.757783e-06 2.276827e-06
[2374,] 8.241910e-05 1.889316e-05 1.159686e-05
[2375,] 1.300976e-05 6.161313e-06 1.920997e-06
[2376,] 1.368314e-04 1.614483e-05 2.814822e-06
[2377,] 3.895280e-05 2.928062e-05 1.800300e-05
[2378,] 2.336606e-05 1.298758e-05 4.009785e-06
[2379,] 2.722553e-05 1.079568e-05 1.808580e-06
[2380,] 3.154529e-05 1.749989e-05 7.299450e-06
[2381,] 3.185992e-05 1.766517e-05 7.494594e-06
[2382,] 2.685469e-05 1.536264e-05 2.128799e-06
[2383,] 3.668500e-05 5.437365e-06 1.790752e-06
[2384,] 3.124734e-05 5.907199e-06 1.917191e-06
[2385,] 2.524384e-05 5.698281e-05 3.400277e-06
[2386,] 1.626659e-05 1.635289e-05 3.776308e-06
[2387,] 1.887911e-05 7.045316e-06 1.609839e-06
[2388,] 2.848482e-05 1.658951e-05 6.015918e-06
[2389,] 2.511984e-05 1.598302e-05 4.462776e-06
[2390,] 2.440898e-05 2.698832e-05 2.545716e-06
[2391,] 2.089527e-05 1.047485e-05 1.875881e-06
[2392,] 2.583993e-05 2.325584e-05 5.227235e-06
[2393,] 2.361237e-05 6.196402e-05 1.340591e-05
[2394,] 2.186373e-05 7.256441e-06 2.227962e-06
[2395,] 2.184126e-05 7.356530e-06 2.256756e-06
[2396,] 2.184478e-05 7.356530e-06 2.256618e-06
[2397,] 2.183771e-05 7.356530e-06 2.257139e-06
[2398,] 2.204641e-05 7.052324e-06 2.160892e-06
[2399,] 2.739498e-05 3.720409e-05 7.015584e-06
[2400,] 2.928853e-05 2.972726e-05 1.350244e-05
[2401,] 2.178430e-05 5.521809e-06 1.761085e-06
[2402,] 2.635814e-05 3.652406e-05 7.184692e-06
[2403,] 2.498872e-05 1.762400e-05 4.374407e-06
[2404,] 2.648874e-05 3.171551e-05 6.443460e-06
[2405,] 2.177585e-05 5.468839e-06 1.744222e-06
[2406,] 2.197419e-05 5.424828e-06 1.727890e-06
[2407,] 2.964029e-05 1.340532e-05 2.925460e-06
[2408,] 2.158649e-05 6.765851e-06 2.103265e-06
[2409,] 2.674885e-05 3.346485e-05 6.658169e-06
[2410,] 2.721101e-05 5.607815e-06 1.878803e-06
[2411,] 2.295665e-05 2.038721e-05 5.501606e-06
[2412,] 2.146285e-05 6.236404e-06 1.963057e-06
[2413,] 2.124472e-05 6.464086e-06 2.045164e-06
[2414,] 2.152404e-05 6.108388e-06 1.926334e-06
[2415,] 2.141395e-05 6.371141e-06 2.005398e-06
[2416,] 1.652535e-05 1.959307e-05 4.727305e-06
[2417,] 2.581233e-05 2.383675e-05 5.326629e-06
[2418,] 2.579981e-05 2.383675e-05 5.328852e-06
[2419,] 1.580964e-05 1.786940e-05 3.974432e-06
[2420,] 2.147679e-05 6.477644e-06 2.029675e-06
[2421,] 2.110671e-05 5.317004e-06 1.717784e-06
[2422,] 2.116916e-05 5.256856e-06 1.698718e-06
[2423,] 2.106853e-05 5.348886e-06 1.728108e-06
[2424,] 2.146404e-05 5.305774e-06 1.707082e-06
[2425,] 2.108505e-05 5.331816e-06 1.723013e-06
[2426,] 2.643073e-05 4.041945e-05 7.745324e-06
[2427,] 2.602287e-05 2.415339e-05 5.339072e-06
[2428,] 2.117602e-05 5.300405e-06 1.710278e-06
[2429,] 2.699832e-05 3.098074e-05 1.286045e-05
[2430,] 2.752510e-05 4.090865e-05 7.506006e-06
[2431,] 2.158811e-05 5.336900e-06 1.712005e-06
[2432,] 2.589763e-05 4.015522e-05 7.798097e-06
[2433,] 2.074217e-05 5.469527e-06 1.784173e-06
[2434,] 2.492091e-05 2.232210e-05 5.306114e-06
[2435,] 2.066911e-05 7.208616e-06 2.314549e-06
[2436,] 2.050375e-05 5.251235e-06 1.710888e-06
[2437,] 4.078327e-05 4.934967e-05 3.417653e-05
[2438,] 2.529141e-05 2.244309e-05 5.261166e-06
[2439,] 2.518188e-05 2.082204e-05 5.005156e-06
[2440,] 2.083264e-05 5.083804e-06 1.652865e-06
[2441,] 2.544970e-05 6.732125e-05 1.264704e-05
[2442,] 2.489131e-05 3.962528e-05 7.796655e-06
[2443,] 2.719132e-05 1.893007e-05 2.768998e-06
[2444,] 1.291797e-05 1.233969e-05 3.131963e-06
[2445,] 2.444179e-05 5.229857e-06 1.654428e-06
[2446,] 2.757865e-05 5.349530e-05 9.370488e-06
[2447,] 2.531785e-05 5.437290e-05 1.078557e-05
[2448,] 2.117746e-05 1.078269e-05 3.316675e-06
[2449,] 2.669302e-05 2.089935e-05 4.793866e-06
[2450,] 2.455384e-05 4.182302e-05 8.290000e-06
[2451,] 5.415133e-05 1.863057e-05 1.915781e-06
[2452,] 2.680658e-05 2.445224e-05 8.656878e-06
[2453,] 1.840456e-05 6.188208e-06 1.934251e-06
[2454,] 1.029907e-05 6.531541e-06 1.900655e-06
[2455,] 1.739009e-05 6.818952e-06 2.349865e-06
[2456,] 1.795357e-05 6.397709e-06 2.013261e-06
[2457,] 2.711420e-05 4.409321e-05 1.138820e-05
[2458,] 1.043963e-05 6.756155e-06 1.838840e-06
[2459,] 1.743165e-05 6.987125e-06 2.448997e-06
[2460,] 2.726951e-05 1.443400e-05 4.269311e-06
[2461,] 2.293693e-05 3.834250e-05 3.772507e-06
[2462,] 1.284231e-05 6.286017e-06 2.031457e-06
[2463,] 1.902034e-05 5.886952e-06 2.303619e-06
[2464,] 1.880918e-05 5.703025e-06 2.109319e-06
[2465,] 1.600980e-05 9.262703e-06 2.608876e-06
[2466,] 1.964568e-05 5.871925e-06 2.314329e-06
[2467,] 1.562842e-05 9.176111e-06 2.632576e-06
[2468,] 1.864679e-05 5.897995e-06 2.296261e-06
[2469,] 1.713580e-05 4.975747e-06 1.618860e-06
[2470,] 1.583051e-05 9.238904e-06 2.609408e-06
[2471,] 1.411803e-05 5.037907e-06 1.619616e-06
[2472,] 1.810259e-05 9.647482e-06 3.070380e-06
[2473,] 1.770608e-05 1.085837e-05 3.180897e-06
[2474,] 1.606042e-05 6.421955e-06 2.157728e-06
[2475,] 1.596226e-05 6.768427e-06 1.870214e-06
[2476,] 1.757826e-05 1.052591e-05 3.156960e-06
[2477,] 1.754669e-05 1.019257e-05 3.088501e-06
[2478,] 1.836924e-05 6.771186e-06 2.896079e-06
[2479,] 1.757129e-05 1.080617e-05 3.237794e-06
[2480,] 1.820737e-05 9.199856e-06 2.969533e-06
[2481,] 1.787678e-05 1.904254e-05 5.261433e-06
[2482,] 1.812724e-05 6.371567e-06 2.043872e-06
[2483,] 1.763531e-05 1.092142e-05 3.228350e-06
[2484,] 2.696753e-05 1.483631e-05 4.507186e-06
[2485,] 1.485950e-05 9.046962e-06 2.813335e-06
[2486,] 1.712924e-05 1.076867e-05 3.455204e-06
[2487,] 1.694065e-04 1.539645e-05 1.887117e-05
[2488,] 1.506324e-05 9.141128e-06 2.542699e-06
[2489,] 1.268821e-05 7.184499e-06 2.381973e-06
[2490,] 1.755057e-05 1.095046e-05 3.291514e-06
[2491,] 1.804514e-05 8.838453e-06 2.801607e-06
[2492,] 1.816110e-05 6.355624e-06 2.038820e-06
[2493,] 1.709231e-05 9.245302e-06 2.575700e-06
[2494,] 2.399533e-05 2.821720e-05 6.574609e-06
[2495,] 1.423146e-05 5.534993e-06 1.821625e-06
[2496,] 1.383391e-05 6.665611e-06 2.449543e-06
[2497,] 1.085194e-05 6.175226e-06 1.711766e-06
[2498,] 1.616967e-05 8.196448e-06 2.416602e-06
[2499,] 1.558305e-05 9.030153e-06 2.597658e-06
[2500,] 1.794597e-05 6.267767e-06 1.998995e-06
[2501,] 3.760459e-05 2.374410e-05 1.024158e-05
[2502,] 3.089160e-05 5.820954e-06 2.133214e-06
[2503,] 1.876156e-05 9.093684e-06 2.712237e-06
[2504,] 2.784751e-05 5.844214e-06 2.206446e-06
[2505,] 1.798795e-05 6.280479e-06 2.007751e-06
[2506,] 1.247821e-05 6.328492e-06 1.745228e-06
[2507,] 1.377568e-05 5.439452e-06 1.675261e-06
[2508,] 1.837196e-05 8.237552e-06 2.716852e-06
[2509,] 1.700074e-05 8.075700e-06 2.644659e-06
[2510,] 1.061138e-05 6.289134e-06 1.949305e-06
[2511,] 8.282314e-05 1.089189e-05 6.319478e-06
[2512,] 1.808339e-05 7.539337e-06 2.300875e-06
[2513,] 1.043706e-05 5.255277e-06 1.547730e-06
[2514,] 4.926953e-05 1.106835e-05 3.771318e-06
[2515,] 4.308046e-05 1.121833e-05 5.678052e-06
[2516,] 2.319141e-05 1.464678e-05 6.469377e-06
[2517,] 2.036116e-05 1.523156e-05 3.030324e-06
[2518,] 1.468317e-05 1.053673e-04 1.829953e-05
[2519,] 1.460541e-05 1.489695e-04 2.473129e-05
[2520,] 1.461669e-05 1.556981e-04 2.563151e-05
[2521,] 1.456638e-05 1.757635e-04 2.867367e-05
[2522,] 2.058078e-05 1.521573e-05 3.047963e-06
[2523,] 1.452207e-05 1.483540e-04 2.497641e-05
[2524,] 1.467864e-05 1.461195e-04 2.405248e-05
[2525,] 1.726462e-05 8.021412e-05 1.631042e-05
[2526,] 1.241826e-05 9.695507e-06 2.142531e-06
[2527,] 1.968337e-05 1.588334e-05 3.188323e-06
[2528,] 1.915044e-05 1.588334e-05 3.234865e-06
[2529,] 1.484450e-05 1.422749e-04 2.287368e-05
[2530,] 1.211414e-05 9.714638e-06 2.178768e-06
[2531,] 1.215995e-05 1.755763e-05 3.214594e-06
[2532,] 2.127219e-05 3.272235e-05 4.485006e-06
[2533,] 2.204946e-05 3.630119e-05 4.733156e-06
[2534,] 1.599270e-05 3.495067e-05 5.265365e-06
[2535,] 2.149711e-05 3.340851e-05 4.526931e-06
[2536,] 2.025992e-05 2.921120e-05 5.329992e-06
[2537,] 1.536755e-05 1.049005e-04 1.664131e-05
[2538,] 1.544149e-05 1.416276e-04 2.119579e-05
[2539,] 2.211186e-05 4.679418e-05 5.654445e-06
[2540,] 1.738677e-05 2.203593e-05 5.455709e-06
[2541,] 1.762051e-05 6.897379e-05 1.305865e-05
[2542,] 1.736489e-05 7.498254e-05 1.484501e-05
[2543,] 1.531812e-05 1.020255e-04 1.636937e-05
[2544,] 1.038051e-04 2.214121e-05 3.887972e-06
[2545,] 2.242195e-05 4.609161e-05 5.550129e-06
[2546,] 1.750343e-05 7.117737e-06 2.355125e-06
[2547,] 3.978012e-05 1.652431e-05 7.970518e-06
[2548,] 2.891677e-05 4.158051e-05 1.240868e-05
[2549,] 2.514484e-05 4.752099e-05 5.342638e-06
[2550,] 2.452560e-05 4.564439e-05 5.260577e-06
[2551,] 2.257294e-05 4.602474e-05 5.524552e-06
[2552,] 1.046055e-04 1.004705e-05 2.662410e-06
[2553,] 4.086025e-05 1.849487e-05 9.462019e-06
[2554,] 4.204059e-05 3.097051e-05 1.885377e-05
[2555,] 9.727313e-05 1.954097e-05 3.651398e-06
[2556,] 1.835183e-05 1.253486e-05 2.846000e-06
[2557,] 2.309172e-05 4.214026e-05 5.130520e-06
[2558,] 2.287515e-05 4.800414e-05 5.653376e-06
[2559,] 1.901071e-05 1.436250e-05 3.002939e-06
[2560,] 1.674549e-05 5.448487e-06 1.768477e-06
[2561,] 1.339775e-05 6.695416e-06 1.719214e-06
[2562,] 2.414607e-05 2.831428e-05 5.315679e-06
[2563,] 1.921393e-05 8.014677e-06 2.164764e-06
[2564,] 3.413651e-05 6.975267e-05 5.862780e-06
[2565,] 3.933019e-05 6.269171e-05 5.200515e-06
[2566,] 1.936215e-05 2.950589e-05 5.718859e-06
[2567,] 1.560972e-05 7.741085e-06 1.768764e-06
[2568,] 1.630363e-05 6.740691e-06 2.312239e-06
[2569,] 1.874099e-05 7.170886e-05 1.154727e-05
[2570,] 1.444957e-05 1.971972e-05 4.328326e-06
[2571,] 2.150395e-05 1.006971e-05 2.638673e-06
[2572,] 1.954980e-05 2.901711e-05 5.579925e-06
[2573,] 4.062716e-05 1.457863e-05 2.580313e-06
[2574,] 3.413548e-05 1.512919e-05 2.728219e-06
[2575,] 1.830084e-05 7.438657e-06 3.130564e-06
[2576,] 1.632773e-05 1.276840e-04 3.871989e-05
[2577,] 1.051073e-05 6.853518e-06 1.958453e-06
[2578,] 1.654836e-05 5.140451e-05 1.339243e-05
[2579,] 3.809788e-05 7.920898e-06 2.146098e-06
[2580,] 1.714372e-05 1.697008e-05 4.626816e-06
[2581,] 2.041992e-05 9.818975e-06 3.442023e-06
[2582,] 1.823971e-05 9.837825e-06 3.297296e-06
[2583,] 1.849189e-05 9.834193e-06 3.315136e-06
[2584,] 1.056106e-05 8.488013e-06 2.370975e-06
[2585,] 4.652639e-05 7.065306e-06 2.102325e-06
[2586,] 1.809847e-05 9.806203e-06 3.190486e-06
[2587,] 1.048122e-05 7.137490e-06 2.013999e-06
[2588,] 3.270121e-05 6.643677e-06 2.124214e-06
[2589,] 5.234998e-05 8.196454e-06 2.888025e-06
[2590,] 1.775901e-05 7.847360e-06 3.082108e-06
[2591,] 1.858818e-05 8.232021e-06 2.411607e-06
[2592,] 1.485842e-05 9.339565e-04 1.134213e-04
[2593,] 1.120846e-05 5.589596e-06 1.681288e-06
[2594,] 1.543665e-05 1.683803e-03 1.559739e-04
[2595,] 4.868838e-05 3.883172e-04 2.927834e-05
[2596,] 2.001091e-05 1.698467e-05 4.066220e-06
[2597,] 6.033786e-05 1.884369e-04 1.658924e-05
[2598,] 3.430691e-05 1.003434e-05 3.687632e-06
[2599,] 1.158601e-05 6.510362e-06 2.001096e-06
[2600,] 6.374825e-05 1.764449e-04 1.539584e-05
[2601,] 1.541905e-05 1.347063e-05 3.926720e-06
[2602,] 7.688077e-05 7.494859e-05 9.161342e-06
[2603,] 2.353223e-05 1.063412e-04 3.747699e-05
[2604,] 3.950161e-05 1.901046e-05 1.590746e-05
[2605,] 4.334212e-05 3.245662e-05 6.249309e-06
[2606,] 1.627143e-05 1.068073e-05 3.164027e-06
[2607,] 6.168952e-05 1.753880e-04 1.562241e-05
[2608,] 4.787236e-05 2.620086e-05 2.799112e-05
[2609,] 1.500555e-05 7.245152e-06 2.509744e-06
[2610,] 6.347905e-05 1.926334e-04 1.639609e-05
[2611,] 1.132236e-05 6.430655e-06 1.925772e-06
[2612,] 2.427038e-05 6.413455e-05 2.336923e-05
[2613,] 1.121445e-05 6.691715e-06 1.925544e-06
[2614,] 2.378886e-05 8.216710e-05 2.941780e-05
[2615,] 1.918508e-05 7.881769e-06 2.132690e-06
[2616,] 1.840371e-05 7.727755e-06 2.119915e-06
[2617,] 2.009697e-05 1.610634e-05 4.602331e-06
[2618,] 1.120677e-05 6.701111e-06 1.939810e-06
[2619,] 4.837117e-05 1.821795e-05 4.036297e-06
[2620,] 1.451406e-05 2.769394e-05 6.711967e-06
[2621,] 1.501483e-05 2.026025e-05 4.829727e-06
[2622,] 2.505187e-05 1.576478e-04 5.861099e-05
[2623,] 2.000550e-05 3.327353e-05 7.739732e-06
[2624,] 1.806291e-05 7.600823e-06 2.109285e-06
[2625,] 1.393924e-05 8.331753e-06 2.732959e-06
[2626,] 1.783581e-05 8.394915e-06 3.055924e-06
[2627,] 1.425667e-05 8.677893e-06 2.920416e-06
[2628,] 2.029810e-05 7.887434e-06 2.101463e-06
[2629,] 2.385417e-05 8.360269e-05 3.010786e-05
[2630,] 3.404978e-05 4.412600e-05 4.325983e-06
[2631,] 6.560792e-05 8.308297e-06 6.024833e-06
[2632,] 8.574494e-05 6.786227e-06 3.854313e-06
[2633,] 1.110306e-04 6.868733e-06 4.454947e-06
[2634,] 2.436260e-05 6.120664e-06 2.506659e-06
[2635,] 2.054231e-05 1.673919e-05 3.202376e-06
[2636,] 3.518552e-05 1.195912e-05 4.866996e-06
[2637,] 2.298974e-05 3.912095e-05 3.489869e-06
[2638,] 1.393384e-04 6.888343e-06 4.824037e-06
[2639,] 3.055616e-05 8.382593e-06 1.899867e-06
[2640,] 2.473308e-05 5.206694e-05 4.161171e-06
[2641,] 1.019118e-04 4.266319e-04 1.629442e-05
[2642,] 1.954925e-05 4.944063e-05 3.922165e-06
[2643,] 2.041793e-05 1.048587e-05 3.318280e-06
[2644,] 1.198834e-05 1.551489e-04 1.466793e-05
[2645,] 2.728090e-05 1.900711e-04 7.845056e-05
[2646,] 2.076209e-05 5.288434e-05 3.963138e-06
[2647,] 6.516546e-05 2.902154e-05 4.487071e-06
[2648,] 2.777526e-05 9.363471e-06 3.505396e-06
[2649,] 1.978237e-05 4.923067e-05 3.743884e-06
[2650,] 1.939481e-05 3.952546e-05 3.611232e-06
[2651,] 2.004645e-05 1.329100e-05 3.673475e-06
[2652,] 1.172891e-05 6.282549e-06 1.765876e-06
[2653,] 7.618996e-05 2.818255e-05 4.295412e-06
[2654,] 1.211067e-05 9.143546e-06 2.014497e-06
[2655,] 1.192722e-05 9.143931e-06 2.032830e-06
[2656,] 1.055048e-05 6.120020e-06 1.763731e-06
[2657,] 1.592239e-05 2.753343e-05 3.562562e-06
[2658,] 1.185601e-05 9.264192e-06 2.056934e-06
[2659,] 2.769878e-05 7.202224e-05 2.961111e-05
[2660,] 1.045088e-05 6.078540e-06 1.766658e-06
[2661,] 1.048903e-05 6.110173e-06 1.766805e-06
[2662,] 3.236230e-04 6.740692e-06 7.401857e-06
[2663,] 2.375874e-05 1.277506e-05 5.138203e-06
[2664,] 1.115799e-05 5.031213e-06 1.523840e-06
[2665,] 1.863666e-05 9.415643e-05 5.288032e-05
[2666,] 6.449550e-05 9.386758e-05 9.043002e-06
[2667,] 2.039900e-05 9.146020e-05 5.642156e-05
[2668,] 1.410441e-05 6.453466e-06 1.860616e-06
[2669,] 2.123076e-05 9.533834e-05 6.124803e-05
[2670,] 2.180381e-05 1.188654e-05 4.441827e-06
[2671,] 2.151676e-05 9.122457e-05 5.932665e-05
[2672,] 2.167898e-05 1.012018e-04 6.646379e-05
[2673,] 1.992780e-05 1.469284e-05 5.505612e-06
[2674,] 1.506008e-05 3.421234e-05 4.062907e-06
[2675,] 2.191642e-05 1.527163e-05 2.950009e-06
[2676,] 2.055911e-05 1.398625e-05 3.501341e-06
[2677,] 6.809346e-05 1.477460e-05 3.018612e-06
[2678,] 1.452093e-05 6.549910e-06 1.958443e-06
[2679,] 1.299205e-05 1.544600e-05 3.065165e-06
[2680,] 7.911618e-05 6.911241e-06 4.556353e-06
[2681,] 1.495695e-05 2.000988e-05 3.466868e-06
[2682,] 8.548864e-05 3.711590e-04 1.976699e-05
[2683,] 3.503934e-05 1.815675e-05 3.125117e-06
[2684,] 2.830413e-05 9.405584e-06 2.981897e-06
[2685,] 1.044644e-05 3.727359e-05 7.200334e-06
[2686,] 1.212808e-05 2.122174e-05 5.974939e-06
[2687,] 1.525375e-05 2.130122e-05 3.491757e-06
[2688,] 6.033881e-05 4.063144e-05 4.768265e-06
[2689,] 3.641363e-05 1.769480e-05 3.095531e-06
[2690,] 3.067580e-05 1.075274e-05 1.967985e-06
[2691,] 2.744234e-05 6.499698e-06 2.137081e-06
[2692,] 1.196499e-05 5.921910e-05 1.247191e-05
[2693,] 2.840392e-05 9.158497e-06 2.920870e-06
[2694,] 2.953810e-05 2.779767e-05 5.471684e-06
[2695,] 1.066364e-05 3.481924e-05 6.561844e-06
[2696,] 1.197061e-05 8.888431e-05 1.717126e-05
[2697,] 1.191847e-05 1.025680e-04 1.873703e-05
[2698,] 1.107231e-05 2.193504e-05 4.092260e-06
[2699,] 1.194740e-05 1.253432e-04 2.131924e-05
[2700,] 1.069202e-05 2.407384e-05 4.824968e-06
[2701,] 2.917917e-05 9.095333e-06 3.000473e-06
[2702,] 2.921946e-05 9.095333e-06 3.001184e-06
[2703,] 1.190414e-05 1.247437e-04 2.062739e-05
[2704,] 1.112464e-05 2.005853e-05 3.780452e-06
[2705,] 1.124338e-05 2.020947e-05 3.739131e-06
[2706,] 1.537683e-05 1.789351e-05 3.375726e-06
[2707,] 1.188260e-05 8.281396e-05 1.506791e-05
[2708,] 1.181789e-05 1.720863e-05 4.467886e-06
[2709,] 1.123487e-05 2.078837e-05 3.838413e-06
[2710,] 3.468701e-05 1.204167e-05 4.249247e-06
[2711,] 1.203438e-05 2.477504e-05 4.013082e-06
[2712,] 1.269153e-05 2.160567e-05 3.427285e-06
[2713,] 1.262320e-05 2.210886e-05 3.489056e-06
[2714,] 1.240839e-05 2.159577e-05 3.488582e-06
[2715,] 4.020291e-05 4.383004e-05 4.569154e-06
[2716,] 2.916116e-05 9.508078e-06 3.187110e-06
[2717,] 1.237422e-05 2.656897e-05 4.049719e-06
[2718,] 3.737728e-05 4.370571e-05 4.689653e-06
[2719,] 1.206895e-05 2.370001e-05 4.536734e-06
[2720,] 1.215220e-05 1.846791e-05 3.152030e-06
[2721,] 1.194455e-05 4.218183e-05 7.127828e-06
[2722,] 4.083791e-05 1.545502e-05 2.919523e-06
[2723,] 1.305637e-05 2.316586e-05 3.505738e-06
[2724,] 4.734049e-05 6.276846e-06 2.840599e-06
[2725,] 2.976270e-05 9.564066e-06 3.223274e-06
[2726,] 3.100602e-05 9.132794e-06 3.032746e-06
[2727,] 5.953257e-05 2.752414e-05 2.185469e-05
[2728,] 1.256227e-05 2.906440e-05 4.246587e-06
[2729,] 2.934755e-05 9.572580e-06 3.214620e-06
[2730,] 2.769205e-05 6.998091e-06 2.352709e-06
[2731,] 6.294565e-05 1.181918e-05 2.044332e-06
[2732,] 5.466854e-05 1.330553e-05 2.041862e-06
[2733,] 1.246548e-05 3.152408e-05 4.498070e-06
[2734,] 3.012826e-05 9.572749e-06 3.238940e-06
[2735,] 1.200040e-04 3.529864e-05 2.187825e-06
[2736,] 4.996476e-05 6.410837e-06 3.147562e-06
[2737,] 1.155595e-04 4.016346e-05 2.298348e-06
[2738,] 1.258256e-05 5.529943e-05 5.635284e-06
[2739,] 1.206441e-05 1.061386e-04 1.280292e-05
[2740,] 3.982884e-05 5.682244e-06 2.389990e-06
[2741,] 3.866383e-05 1.353620e-05 2.836792e-06
[2742,] 1.359669e-05 1.939446e-05 2.985458e-06
[2743,] 5.008398e-05 1.300190e-05 2.044796e-06
[2744,] 1.394449e-05 1.708768e-05 2.981296e-06
[2745,] 1.187541e-05 1.225638e-04 9.930767e-06
[2746,] 1.362174e-05 2.034543e-05 3.113677e-06
[2747,] 1.782744e-05 1.728400e-05 3.251692e-06
[2748,] 3.442863e-05 1.121295e-05 1.986150e-06
[2749,] 1.482563e-05 1.607167e-05 2.838307e-06
[2750,] 1.507564e-05 8.680279e-06 1.795411e-06
[2751,] 1.586839e-05 8.625583e-06 1.761120e-06
[2752,] 3.698087e-05 2.073958e-05 3.458126e-06
[2753,] 2.899017e-05 6.713074e-05 5.696059e-06
[2754,] 3.082403e-05 6.482602e-05 5.409065e-06
[2755,] 2.659042e-05 2.708782e-05 3.335005e-06
[2756,] 2.684078e-05 2.708782e-05 3.323549e-06
[2757,] 6.287573e-05 1.748494e-05 1.852268e-06
[2758,] 4.254954e-05 3.271140e-03 2.939342e-05
[2759,] 4.337600e-05 3.850770e-03 3.183532e-05
[2760,] 3.924976e-05 3.786106e-03 3.367535e-05
[2761,] 3.671402e-05 6.339966e-06 2.918751e-06
[2762,] 4.099548e-05 3.476802e-03 3.102273e-05
[2763,] 1.284598e-04 4.018578e-05 5.250103e-06
[2764,] 2.815737e-04 2.434625e-03 5.485660e-05
[2765,] 1.411124e-05 1.091716e-05 2.660821e-06
[2766,] 4.459587e-05 1.368023e-05 2.081306e-06
[2767,] 3.210064e-04 1.988743e-03 4.592221e-05
[2768,] 2.832063e-04 2.247671e-03 5.240890e-05
[2769,] 4.338566e-05 6.797510e-06 3.599821e-06
[2770,] 1.397088e-05 7.061512e-06 2.125599e-06
[2771,] 2.951186e-05 1.672375e-05 4.605553e-06
[2772,] 4.375174e-05 1.404836e-05 2.094527e-06
[2773,] 1.006563e-04 8.445494e-05 7.252209e-06
[2774,] 7.141404e-05 1.104694e-05 1.739017e-06
[2775,] 6.583159e-05 1.110157e-05 1.738928e-06
[2776,] 1.469003e-05 2.089251e-05 3.498708e-06
[2777,] 2.642440e-05 1.505192e-05 3.508031e-06
[2778,] 1.559685e-05 4.667428e-05 9.455126e-06
[2779,] 1.929864e-05 1.100769e-05 2.644654e-06
[2780,] 1.343760e-05 7.127993e-06 1.940631e-06
[2781,] 1.211504e-05 7.705974e-06 2.009456e-06
[2782,] 1.520149e-05 4.563391e-05 9.531301e-06
[2783,] 1.925801e-05 1.687512e-05 3.282979e-06
[2784,] 1.894058e-05 1.090354e-05 1.899580e-06
[2785,] 1.210937e-05 6.715427e-06 2.181395e-06
[2786,] 1.485563e-05 1.343097e-04 3.346555e-05
[2787,] 1.495345e-05 1.285226e-04 3.370697e-05
[2788,] 2.641491e-05 2.968784e-05 1.754896e-05
[2789,] 1.149840e-05 9.849390e-06 2.241563e-06
[2790,] 1.432012e-05 1.124055e-04 3.952264e-05
[2791,] 1.545037e-05 2.625117e-02 2.180302e-03
[2792,] 3.588581e-05 1.771633e-05 4.827811e-06
[2793,] 1.399263e-05 6.506086e-05 2.352836e-05
[2794,] 1.582412e-05 1.238275e-02 1.045596e-03
[2795,] 1.589749e-05 9.612720e-03 7.958314e-04
[2796,] 2.769879e-05 2.818360e-05 3.550727e-06
[2797,] 2.023762e-02 7.822133e-06 1.760352e-01
[2798,] 3.166885e-05 1.059555e-03 2.353738e-04
[2799,] 1.582920e-05 5.431302e-05 5.079028e-06
[2800,] 3.261942e-05 8.711398e-04 1.813205e-04
[2801,] 4.753687e-05 1.632677e-05 7.277541e-06
[2802,] 3.277635e-05 1.012599e-03 2.066613e-04
[2803,] 3.497696e-05 1.851588e-04 1.169768e-05
[2804,] 6.338790e-02 7.567617e-06 7.402934e-01
[2805,] 1.327736e-05 7.637737e-05 6.475829e-06
[2806,] 2.147113e-05 1.350715e-05 3.270533e-06
[2807,] 6.697993e-05 2.813820e-05 5.858819e-06
[2808,] 1.509635e-05 9.958715e-05 6.480148e-06
[2809,] 1.203217e-05 2.540965e-03 1.002066e-04
[2810,] 3.172505e-05 8.888096e-05 7.372366e-06
[2811,] 3.298194e-05 3.536544e-04 7.702240e-05
[2812,] 3.583779e-05 1.152927e-04 8.180269e-06
[2813,] 1.617382e-05 2.356967e-05 3.703703e-06
[2814,] 1.108234e-05 6.999788e-06 5.736232e-06
[2815,] 2.275409e-05 6.788176e-06 2.216158e-06
[2816,] 3.352071e-05 1.368613e-05 5.152821e-06
[2817,] 1.486530e-05 6.301621e-06 1.801575e-06
[2818,] 3.379683e-05 1.574236e-05 6.055987e-06
[2819,] 3.351882e-05 1.581673e-05 6.051889e-06
[2820,] 1.132758e-05 8.561126e-06 2.067160e-06
[2821,] 2.243500e-05 6.736970e-06 2.189594e-06
[2822,] 1.108978e-05 8.444738e-06 2.070105e-06
[2823,] 1.112676e-05 8.620058e-06 2.257955e-06
[2824,] 1.108630e-05 7.190879e-06 3.534364e-06
[2825,] 2.428494e-05 4.882686e-05 9.611409e-06
[2826,] 3.936027e-05 9.893220e-06 3.146255e-06
[2827,] 3.886473e-05 1.025913e-05 3.170976e-06
[2828,] 1.109366e-05 7.272419e-06 3.294469e-06
[2829,] 1.084878e-05 8.440182e-06 2.051602e-06
[2830,] 1.107330e-05 7.200643e-06 4.330491e-06
[2831,] 1.688843e-05 1.508529e-05 3.129434e-06
[2832,] 8.046603e-05 2.867596e-05 3.850932e-05
[2833,] 1.055902e-05 9.084978e-06 2.219199e-06
[2834,] 1.108729e-05 7.192413e-06 5.144441e-06
[2835,] 3.079130e-05 5.542615e-05 1.435112e-05
[2836,] 3.259687e-05 2.579748e-05 6.795050e-06
[2837,] 3.277906e-05 2.577676e-05 6.768460e-06
[2838,] 1.108563e-05 7.262333e-06 4.385659e-06
[2839,] 3.178772e-05 2.979936e-05 7.882043e-06
[2840,] 1.265085e-05 1.156966e-05 3.443736e-06
[2841,] 4.070781e-05 1.406450e-05 3.757391e-06
[2842,] 1.300438e-05 5.375086e-06 2.028463e-01
[2843,] 1.269769e-05 5.157727e-06 1.793546e-03
[2844,] 2.932187e-05 5.861623e-04 5.795833e-05
[2845,] 4.039075e-05 1.503755e-05 3.938003e-06
[2846,] 2.021377e-05 3.016922e-05 7.925458e-06
[2847,] 3.975001e-05 1.509462e-05 3.964302e-06
[2848,] 3.977201e-05 1.513124e-05 3.970578e-06
[2849,] 3.191829e-05 5.306699e-06 7.995661e-02
[2850,] 1.731954e-05 5.039304e-06 2.847519e-01
[2851,] 2.435088e-05 2.345485e-05 5.702730e-06
[2852,] 2.466139e-05 3.832840e-05 7.801618e-06
[2853,] 1.116312e-05 9.972043e-06 2.197639e-06
[2854,] 1.111479e-05 7.198713e-06 2.220148e-06
[2855,] 1.599998e-05 5.069588e-06 4.170488e-01
[2856,] 1.171384e-05 6.740152e-06 1.828951e-06
[2857,] 2.868152e-05 4.790146e-05 5.120571e-06
[2858,] 1.119394e-05 7.202818e-06 2.043776e-06
[2859,] 3.876175e-05 1.422762e-05 3.827721e-06
[2860,] 1.374376e-05 5.192995e-06 6.221985e-03
[2861,] 1.088855e-05 8.754428e-06 2.180355e-06
[2862,] 3.876332e-05 1.415375e-05 3.813509e-06
[2863,] 1.118056e-05 5.985022e-06 1.737967e-06
[2864,] 1.122956e-05 7.095154e-06 2.018271e-06
[2865,] 1.122792e-05 5.940505e-06 1.727728e-06
[2866,] 1.121648e-05 7.196579e-06 2.046387e-06
[2867,] 1.368963e-05 5.210935e-06 5.798075e-03
[2868,] 2.112419e-05 5.550987e-05 1.150695e-05
[2869,] 3.906217e-05 1.298820e-05 3.586331e-06
[2870,] 3.891998e-05 1.344095e-05 3.674180e-06
[2871,] 1.096975e-05 8.349017e-06 2.074841e-06
[2872,] 1.150973e-05 6.981369e-06 1.888352e-06
[2873,] 1.806274e-05 5.184611e-06 1.710202e-06
[2874,] 1.327631e-05 5.072677e-06 1.448806e-03
[2875,] 1.099721e-05 8.315450e-06 2.071320e-06
[2876,] 1.155393e-05 6.090743e-06 1.711418e-06
[2877,] 3.874713e-05 1.382068e-05 3.749729e-06
[2878,] 3.859873e-05 1.424566e-05 3.835613e-06
[2879,] 1.145160e-05 6.037254e-06 1.709850e-06
[2880,] 1.120020e-05 7.385954e-06 2.092769e-06
[2881,] 3.822669e-05 1.436708e-05 3.868401e-06
[2882,] 1.166472e-05 5.311401e-06 1.638085e-06
[2883,] 1.168390e-05 5.069513e-06 1.550783e-06
[2884,] 1.701535e-05 6.757928e-06 1.877302e-06
[2885,] 1.069062e-05 5.417043e-06 1.694251e-06
[2886,] 1.234288e-05 3.286542e-05 6.633401e-06
[2887,] 1.133106e-05 7.634538e-06 2.015553e-06
[2888,] 1.132017e-05 6.179695e-06 1.750664e-06
[2889,] 1.272945e-05 5.172006e-06 5.631261e-05
[2890,] 1.047786e-05 7.721049e-06 2.056088e-06
[2891,] 1.301207e-05 2.059957e-05 5.566712e-06
[2892,] 2.421989e-05 8.717174e-06 2.468216e-06
[2893,] 1.166493e-05 6.640377e-06 1.828562e-06
[2894,] 3.875165e-05 4.263562e-05 8.766312e-06
[2895,] 1.242978e-05 5.186241e-06 1.621603e-06
[2896,] 4.200744e-05 3.387873e-05 7.027424e-06
[2897,] 4.241336e-05 1.273375e-05 3.466026e-06
[2898,] 1.137435e-05 7.248971e-06 2.049406e-06
[2899,] 1.727052e-05 5.489835e-06 1.656007e-06
[2900,] 1.214787e-05 9.285111e-06 2.880438e-06
[2901,] 1.273648e-05 5.956161e-06 1.658620e-06
[2902,] 1.237599e-05 1.068471e-05 3.240763e-06
[2903,] 1.158634e-05 9.623070e-06 2.861433e-06
[2904,] 1.295064e-05 7.019151e-06 1.825476e-06
[2905,] 1.191670e-05 9.726486e-06 2.978067e-06
[2906,] 1.138854e-05 7.585883e-06 2.135321e-06
[2907,] 1.144333e-05 7.247318e-06 2.051155e-06
[2908,] 1.141827e-05 7.113453e-06 2.043036e-06
[2909,] 4.315777e-05 1.231901e-05 3.388083e-06
[2910,] 1.562615e-05 1.774045e-05 3.572695e-06
[2911,] 1.145923e-05 7.486468e-06 2.057171e-06
[2912,] 1.728575e-05 6.132295e-06 1.563408e-06
[2913,] 4.297665e-05 1.633946e-05 8.161040e-06
[2914,] 4.322217e-05 2.667337e-05 5.839251e-06
[2915,] 1.574385e-05 6.166003e-06 1.580183e-06
[2916,] 3.868757e-05 1.655838e-05 7.993931e-06
[2917,] 1.158795e-05 9.723036e-06 2.896938e-06
[2918,] 4.110190e-05 1.705453e-05 9.146545e-06
[2919,] 3.033619e-05 7.841427e-06 2.380738e-06
[2920,] 1.164932e-05 1.120301e-05 3.213261e-06
[2921,] 1.165438e-05 9.462986e-06 2.834042e-06
[2922,] 1.162457e-05 8.667802e-06 2.166592e-06
[2923,] 1.171158e-05 8.665028e-06 2.153973e-06
[2924,] 1.143292e-05 9.934130e-06 2.911069e-06
[2925,] 1.136747e-05 9.747845e-06 2.841366e-06
[2926,] 4.280402e-05 1.599006e-05 3.508775e-06
[2927,] 4.142400e-05 1.020675e-05 3.366104e-06
[2928,] 1.195010e-05 7.511976e-06 1.886741e-06
[2929,] 4.149622e-05 1.021533e-05 3.371711e-06
[2930,] 4.537716e-05 1.019428e-05 3.354321e-06
[2931,] 1.151238e-05 1.028448e-05 2.891968e-06
[2932,] 1.249028e-05 1.083592e-05 3.479261e-06
[2933,] 1.261147e-05 1.096928e-05 3.559568e-06
[2934,] 4.087176e-05 1.752582e-05 4.747872e-06
[2935,] 1.550959e-05 1.834376e-05 3.596880e-06
[2936,] 1.188024e-05 1.167649e-05 3.418693e-06
[2937,] 4.137977e-05 1.020830e-05 3.362318e-06
[2938,] 1.226387e-05 5.077768e-06 1.569751e-06
[2939,] 1.145216e-05 1.165969e-05 3.261770e-06
[2940,] 1.107597e-05 9.602391e-06 2.712457e-06
[2941,] 3.929002e-05 1.761259e-05 4.799435e-06
[2942,] 3.850604e-05 1.757001e-05 4.813355e-06
[2943,] 4.086359e-05 1.021009e-05 3.358603e-06
[2944,] 1.136199e-05 7.481138e-06 2.060230e-06
[2945,] 1.146035e-05 7.451579e-06 2.052376e-06
[2946,] 1.184491e-05 9.677743e-06 2.945005e-06
[2947,] 2.457842e-05 3.024733e-05 5.737822e-06
[2948,] 1.476084e-02 2.157179e-05 1.747875e-04
[2949,] 1.132324e-05 8.084338e-06 2.133418e-06
[2950,] 1.129972e-05 7.954564e-06 2.117987e-06
[2951,] 3.221716e-05 6.497163e-06 2.020403e-06
[2952,] 1.179750e-05 1.004482e-05 3.054796e-06
[2953,] 1.147132e-05 1.079991e-05 3.161143e-06
[2954,] 4.724054e-05 1.693129e-05 3.667734e-06
[2955,] 1.139270e-05 8.889599e-06 2.245141e-06
[2956,] 1.766165e-05 6.416200e-06 1.828232e-06
[2957,] 4.637850e-05 1.036239e-05 3.343263e-06
[2958,] 4.650198e-05 1.032670e-05 3.353012e-06
[2959,] 4.649689e-05 1.037166e-05 3.341903e-06
[2960,] 4.115990e-05 1.755373e-05 9.771503e-06
[2961,] 1.153614e-05 1.016709e-05 3.008803e-06
[2962,] 4.667582e-05 1.035025e-05 3.351693e-06
[2963,] 4.404680e-05 1.717934e-05 9.801443e-06
[2964,] 2.226736e-05 3.165637e-05 6.803411e-06
[2965,] 1.283214e-05 5.069451e-06 1.578454e-06
[2966,] 3.477081e-05 1.724434e-05 8.301421e-06
[2967,] 1.312609e-05 1.154368e-05 3.776551e-06
[2968,] 1.580982e-05 1.860553e-05 3.584636e-06
[2969,] 1.377200e-05 9.785204e-06 3.417484e-06
[2970,] 1.273143e-05 1.251734e-05 3.976792e-06
[2971,] 4.698527e-05 1.039698e-05 3.325032e-06
[2972,] 1.152043e-05 7.418798e-06 2.150774e-06
[2973,] 1.345472e-05 5.963428e-06 1.975332e-06
[2974,] 1.254819e-05 9.812536e-06 3.170919e-06
[2975,] 1.913032e-05 2.404748e-05 5.324240e-06
[2976,] 3.498991e-05 2.964186e-05 1.572599e-05
[2977,] 1.296609e-05 9.529605e-06 3.153301e-06
[2978,] 1.260835e-05 9.426767e-06 3.040061e-06
[2979,] 3.115954e-05 1.707690e-05 7.503173e-06
[2980,] 1.146950e-05 7.351359e-06 2.119803e-06
[2981,] 1.496317e-05 7.118437e-06 1.687839e-06
[2982,] 4.692797e-05 2.714336e-05 5.803353e-06
[2983,] 1.458608e-05 6.737292e-06 1.652367e-06
[2984,] 4.702658e-05 1.035960e-05 3.319152e-06
[2985,] 3.864018e-05 1.691164e-05 3.668764e-06
[2986,] 1.262617e-05 9.737136e-06 3.161739e-06
[2987,] 3.698642e-05 1.717393e-05 3.520629e-06
[2988,] 1.345728e-05 5.406577e-06 1.755649e-06
[2989,] 1.333581e-05 5.659220e-06 1.851580e-06
[2990,] 3.985998e-05 1.573480e-05 2.909752e-06
[2991,] 1.322636e-05 5.697359e-06 1.856222e-06
[2992,] 1.126817e-05 7.851243e-06 2.140468e-06
[2993,] 1.314370e-05 6.708398e-06 2.335097e-06
[2994,] 3.427651e-05 1.743349e-05 8.430761e-06
[2995,] 1.345830e-05 5.371635e-06 1.744839e-06
[2996,] 1.336146e-05 5.507462e-06 1.794532e-06
[2997,] 1.336898e-05 5.606651e-06 1.833618e-06
[2998,] 1.347684e-05 5.591712e-06 1.835978e-06
[2999,] 1.332223e-05 5.577603e-06 1.819205e-06
[3000,] 1.332471e-05 5.574731e-06 1.818165e-06
[3001,] 1.339320e-05 7.657072e-06 2.817399e-06
[3002,] 1.321524e-05 5.582793e-06 1.812521e-06
[3003,] 1.320899e-05 5.615504e-06 1.824131e-06
[3004,] 1.325985e-05 5.535598e-06 1.798134e-06
[3005,] 1.587256e-05 1.800010e-05 3.568258e-06
[3006,] 1.325456e-05 5.536262e-06 1.797873e-06
[3007,] 1.323577e-05 5.575602e-06 1.811510e-06
[3008,] 1.331629e-05 5.491853e-06 1.785353e-06
[3009,] 1.335299e-05 5.494726e-06 1.789029e-06
[3010,] 1.329535e-05 5.432703e-06 1.760484e-06
[3011,] 1.328521e-05 5.487769e-06 1.781615e-06
[3012,] 1.278965e-05 5.544620e-06 1.762304e-06
[3013,] 1.342199e-05 6.653217e-06 2.172959e-06
[3014,] 1.333554e-05 5.573996e-06 1.818763e-06
[3015,] 4.460415e-05 1.681896e-05 4.614992e-06
[3016,] 1.345199e-05 5.554090e-06 1.819302e-06
[3017,] 1.075191e-05 8.433017e-06 2.382358e-06
[3018,] 1.330771e-05 5.494332e-06 1.783892e-06
[3019,] 1.344459e-05 5.606298e-06 1.840384e-06
[3020,] 1.311562e-05 5.696714e-06 1.683199e-06
[3021,] 1.282412e-05 6.155211e-06 1.797007e-06
[3022,] 1.385638e-05 1.011300e-05 2.732363e-06
[3023,] 1.305067e-05 5.251176e-06 1.620197e-06
[3024,] 4.435409e-05 2.245189e-05 1.558360e-05
[3025,] 1.295210e-05 5.750792e-06 1.702505e-06
[3026,] 2.219771e-05 1.997581e-05 1.242546e-05
[3027,] 1.175069e-05 1.614531e-05 4.339660e-06
[3028,] 4.216014e-05 2.247859e-05 1.494164e-05
[3029,] 1.297793e-05 5.716716e-06 1.694313e-06
[3030,] 2.335260e-05 2.044902e-05 1.283751e-05
[3031,] 1.297830e-05 5.615061e-06 1.675802e-06
[3032,] 1.301370e-05 5.677648e-06 1.685172e-06
[3033,] 2.660325e-05 2.074905e-05 5.647932e-06
[3034,] 1.290623e-05 5.573727e-06 1.672110e-06
[3035,] 1.356366e-05 1.055757e-05 2.763201e-06
[3036,] 3.905158e-05 1.882812e-05 1.078899e-05
[3037,] 1.293463e-05 5.847402e-06 1.724329e-06
[3038,] 1.300972e-05 5.746635e-06 1.698209e-06
[3039,] 1.306695e-05 6.131824e-06 1.770888e-06
[3040,] 1.295748e-05 5.821363e-06 1.715855e-06
[3041,] 1.292910e-05 5.802229e-06 1.714036e-06
[3042,] 4.299179e-05 2.254442e-05 1.526980e-05
[3043,] 1.289172e-05 5.916560e-06 1.741685e-06
[3044,] 1.302022e-05 5.839925e-06 1.715535e-06
[3045,] 2.473286e-05 2.308242e-05 5.475052e-06
[3046,] 1.300028e-05 5.856009e-06 1.719786e-06
[3047,] 1.303607e-05 5.772740e-06 1.701569e-06
[3048,] 1.298641e-05 5.790356e-06 1.708069e-06
[3049,] 1.316213e-05 5.791620e-06 1.698683e-06
[3050,] 1.298021e-05 5.829173e-06 1.715846e-06
[3051,] 1.306400e-05 5.832916e-06 1.711392e-06
[3052,] 1.307158e-05 5.840047e-06 1.712489e-06
[3053,] 1.290815e-05 5.834593e-06 1.722128e-06
[3054,] 1.297645e-05 5.813287e-06 1.713099e-06
[3055,] 1.297539e-05 5.760986e-06 1.702978e-06
[3056,] 1.655855e-05 5.785287e-06 1.902956e-06
[3057,] 2.668759e-05 2.533069e-05 1.841621e-05
[3058,] 1.297949e-05 5.887043e-06 1.727344e-06
[3059,] 1.298414e-05 5.861559e-06 1.722011e-06
[3060,] 1.304625e-05 6.259679e-06 1.797835e-06
[3061,] 1.300113e-05 5.850605e-06 1.718612e-06
[3062,] 1.297443e-05 6.306093e-06 1.807006e-06
[3063,] 1.307259e-05 5.758248e-06 1.697186e-06
[3064,] 1.302392e-05 5.840178e-06 1.715204e-06
[3065,] 1.293384e-05 5.838483e-06 1.720852e-06
[3066,] 1.298257e-05 5.785169e-06 1.707264e-06
[3067,] 3.366614e-05 1.971338e-05 1.036893e-05
[3068,] 1.297091e-05 5.833924e-06 1.717340e-06
[3069,] 1.282642e-05 5.817839e-06 1.722064e-06
[3070,] 1.286110e-05 5.834647e-06 1.725607e-06
[3071,] 1.299766e-05 5.637322e-06 1.678362e-06
[3072,] 1.351866e-05 1.042435e-05 2.756916e-06
[3073,] 2.250661e-05 2.129420e-05 1.349900e-05
[3074,] 2.196526e-05 1.965243e-05 1.209418e-05
[3075,] 1.296836e-05 5.836686e-06 1.718162e-06
[3076,] 1.298229e-05 5.841149e-06 1.718117e-06
[3077,] 2.488521e-05 2.550770e-05 1.033049e-05
[3078,] 1.309155e-05 6.301439e-06 1.802412e-06
[3079,] 1.290772e-05 5.915704e-06 1.738441e-06
[3080,] 1.296607e-05 5.863267e-06 1.723752e-06
[3081,] 2.276600e-05 2.026160e-05 1.241163e-05
[3082,] 1.320216e-05 6.010195e-06 1.737517e-06
[3083,] 1.315837e-05 5.940579e-06 1.727186e-06
[3084,] 1.330130e-05 6.060921e-06 1.741344e-06
[3085,] 1.320038e-05 5.981234e-06 1.732522e-06
[3086,] 1.326269e-05 5.913025e-06 1.716386e-06
[3087,] 1.327509e-05 5.918737e-06 1.716794e-06
[3088,] 3.386235e-05 6.060848e-06 3.176024e-06
[3089,] 1.340917e-05 5.914939e-06 1.710399e-06
[3090,] 3.730017e-05 1.900468e-05 1.059345e-05
[3091,] 1.173888e-05 1.849444e-05 4.810896e-06
[3092,] 1.174404e-05 1.681997e-05 4.460614e-06
[3093,] 1.173938e-05 1.673458e-05 4.393496e-06
[3094,] 1.325941e-05 6.440891e-06 1.817253e-06
[3095,] 1.352865e-05 1.068355e-05 2.779629e-06
[3096,] 1.174306e-05 1.698820e-05 4.401829e-06
[3097,] 1.350384e-05 1.039363e-05 2.779403e-06
[3098,] 1.192589e-05 1.664022e-05 4.631825e-06
[3099,] 4.563411e-05 2.137457e-05 1.474935e-05
[3100,] 1.332512e-05 6.322421e-06 1.790191e-06
[3101,] 1.379776e-05 1.684451e-05 3.557950e-06
[3102,] 1.335673e-05 6.519847e-06 1.826005e-06
[3103,] 1.173824e-05 1.867873e-05 4.736360e-06
[3104,] 1.174691e-05 1.767308e-05 4.458258e-06
[3105,] 1.173815e-05 1.763522e-05 4.521305e-06
[3106,] 1.174768e-05 1.753562e-05 4.422578e-06
[3107,] 1.173747e-05 1.807412e-05 4.647185e-06
[3108,] 1.174451e-05 1.719568e-05 4.549260e-06
[3109,] 2.122978e-05 2.055823e-05 1.234112e-05
[3110,] 1.176356e-05 1.790763e-05 4.795032e-06
[3111,] 2.242793e-05 1.823877e-05 1.086032e-05
[3112,] 2.581971e-05 2.554123e-05 1.073482e-05
[3113,] 1.173980e-05 1.681804e-05 4.430654e-06
[3114,] 1.173800e-05 1.748046e-05 4.561005e-06
[3115,] 1.315419e-05 6.027364e-06 1.743568e-06
[3116,] 3.652154e-05 1.843267e-05 9.890049e-06
[3117,] 1.176690e-05 1.514128e-05 4.142539e-06
[3118,] 2.284423e-05 1.983290e-05 1.216422e-05
[3119,] 3.672814e-05 1.929286e-05 1.074065e-05
[3120,] 1.316461e-05 5.993554e-06 1.740391e-06
[3121,] 1.180736e-05 1.420294e-05 4.001588e-06
[3122,] 1.175827e-05 1.357757e-05 3.729491e-06
[3123,] 1.175081e-05 8.901291e-06 2.558844e-06
[3124,] 1.197284e-05 1.776984e-05 5.028002e-06
[3125,] 1.277010e-05 1.762810e-05 4.913838e-06
[3126,] 1.240569e-05 1.072344e-05 3.444385e-06
[3127,] 2.482400e-05 1.896830e-05 1.246831e-05
[3128,] 2.373813e-05 3.047228e-05 1.185133e-05
[3129,] 2.304817e-05 2.640808e-05 9.860041e-06
[3130,] 1.175558e-05 8.227131e-06 2.413716e-06
[3131,] 2.373630e-05 1.868044e-05 7.072110e-06
[3132,] 2.450023e-05 5.936551e-06 1.591215e-06
[3133,] 1.269046e-05 5.497402e-06 1.731280e-06
[3134,] 1.765329e-05 5.069271e-06 1.798711e-06
[3135,] 2.321329e-05 2.085680e-05 1.355119e-05
[3136,] 2.293585e-05 2.081368e-05 1.338280e-05
[3137,] 2.245877e-05 2.069233e-05 1.306024e-05
[3138,] 1.167876e-05 1.753514e-05 4.408228e-06
[3139,] 1.167767e-05 2.754563e-05 6.477940e-06
[3140,] 2.071276e-05 1.915602e-05 1.096047e-05
[3141,] 5.244976e-05 2.128506e-05 1.644274e-05
[3142,] 4.608797e-05 1.820749e-05 1.137782e-05
[3143,] 1.351164e-05 9.860704e-06 2.724088e-06
[3144,] 5.655648e-05 2.106296e-05 1.716738e-05
[3145,] 1.335713e-05 5.609911e-06 1.640463e-06
[3146,] 5.707154e-05 2.172154e-05 1.828199e-05
[3147,] 1.076806e-05 1.460942e-05 4.033322e-06
[3148,] 1.360999e-05 5.923461e-06 1.687298e-06
[3149,] 1.335283e-05 6.514673e-06 1.809664e-06
[3150,] 5.005968e-05 2.003990e-05 1.474494e-05
[3151,] 1.574792e-05 1.410223e-05 3.472454e-06
[3152,] 1.319608e-05 6.684149e-06 1.883878e-06
[3153,] 1.326504e-05 6.759121e-06 1.865515e-06
[3154,] 1.319635e-05 6.772358e-06 1.874630e-06
[3155,] 3.377059e-05 1.554024e-05 7.327229e-06
[3156,] 1.326342e-05 6.562540e-06 1.826535e-06
[3157,] 4.986885e-05 1.941110e-05 1.387446e-05
[3158,] 1.311511e-05 6.387211e-06 1.803824e-06
[3159,] 1.321148e-05 5.775175e-06 1.674262e-06
[3160,] 3.072505e-05 8.761520e-06 5.408731e-06
[3161,] 1.306271e-05 5.841792e-06 1.696639e-06
[3162,] 5.040160e-05 1.908663e-05 1.351265e-05
[3163,] 3.352175e-05 1.649879e-05 7.888226e-06
[3164,] 2.438737e-05 2.174081e-05 7.080474e-06
[3165,] 5.471079e-05 1.611457e-04 2.000833e-04
[3166,] 1.585716e-05 1.551418e-05 3.598971e-06
[3167,] 5.420780e-05 2.199392e-04 2.714987e-04
[3168,] 1.265757e-05 6.382634e-06 1.944445e-06
[3169,] 2.989344e-05 1.700394e-05 7.568241e-06
[3170,] 3.116955e-05 1.809360e-05 8.420879e-06
[3171,] 3.083708e-05 1.662041e-05 7.522806e-06
[3172,] 1.317673e-05 8.057853e-06 2.811821e-06
[3173,] 1.265374e-05 6.454424e-06 1.956888e-06
[3174,] 1.211728e-05 7.056374e-06 2.335296e-06
[3175,] 1.343973e-05 8.898578e-06 2.486187e-06
[3176,] 1.317694e-05 8.986206e-06 3.147078e-06
[3177,] 1.328912e-05 8.691632e-06 3.065794e-06
[3178,] 1.553513e-05 1.545380e-05 3.582585e-06
[3179,] 2.207979e-05 1.161680e-05 3.891397e-06
[3180,] 1.316009e-05 1.027096e-05 2.847507e-06
[3181,] 2.554013e-05 1.310051e-05 4.986888e-06
[3182,] 2.267064e-05 1.297530e-05 4.527184e-06
[3183,] 2.293277e-05 1.515790e-05 5.411476e-06
[3184,] 1.205110e-05 6.652991e-06 2.065638e-06
[3185,] 4.321772e-05 1.192750e-05 1.017489e-05
[3186,] 3.129947e-04 5.833592e-05 3.722941e-04
[3187,] 1.212730e-05 7.137177e-06 2.088941e-06
[3188,] 1.043825e-05 1.820622e-05 3.941625e-06
[3189,] 3.380543e-04 5.586398e-05 3.771719e-04
[3190,] 1.427971e-05 6.505525e-06 1.839655e-06
[3191,] 7.743517e-05 3.055010e-05 3.424486e-05
[3192,] 3.390627e-04 5.240145e-05 3.457089e-04
[3193,] 1.352961e-05 6.073275e-06 1.803140e-06
[3194,] 1.197059e-05 5.692904e-06 1.760854e-06
[3195,] 1.042585e-05 1.762036e-05 3.920121e-06
[3196,] 1.434146e-05 1.669556e-05 3.362508e-06
[3197,] 1.044952e-05 1.877259e-05 3.998772e-06
[3198,] 3.447220e-04 6.287460e-05 4.522114e-04
[3199,] 1.391592e-05 5.959449e-06 1.760512e-06
[3200,] 2.173011e-05 1.242988e-05 4.155100e-06
[3201,] 1.049854e-05 1.885237e-05 3.904234e-06
[3202,] 2.626271e-03 2.207233e-05 4.909523e-05
[3203,] 2.182511e-05 1.242988e-05 4.171383e-06
[3204,] 1.041640e-05 9.101443e-06 2.360472e-06
[3205,] 1.048398e-05 1.728434e-05 3.684478e-06
[3206,] 1.047722e-05 1.835888e-05 3.868917e-06
[3207,] 1.421278e-05 1.383195e-05 3.454831e-06
[3208,] 1.045440e-05 1.827400e-05 3.904601e-06
[3209,] 1.045874e-05 1.841887e-05 3.919161e-06
[3210,] 2.218661e-05 1.314827e-05 4.503848e-06
[3211,] 1.399301e-05 6.151445e-06 1.787410e-06
[3212,] 4.114949e-05 2.466158e-05 2.630394e-05
[3213,] 3.853559e-05 2.493543e-05 2.521447e-05
[3214,] 1.042496e-05 1.850243e-05 4.243550e-06
[3215,] 1.045224e-05 1.574859e-05 3.531397e-06
[3216,] 1.043148e-05 1.728666e-05 3.816681e-06
[3217,] 1.049412e-05 1.308693e-05 2.980483e-06
[3218,] 1.047526e-05 1.362685e-05 3.093308e-06
[3219,] 1.046164e-05 1.675598e-05 3.645821e-06
[3220,] 1.047151e-05 2.237221e-05 4.531988e-06
[3221,] 5.358830e-04 8.428273e-06 4.955428e-06
[3222,] 1.048720e-05 1.769429e-05 3.741945e-06
[3223,] 1.049036e-05 1.734548e-05 3.681060e-06
[3224,] 1.050652e-05 1.707403e-05 3.614246e-06
[3225,] 1.052220e-05 1.713666e-05 3.602663e-06
[3226,] 1.047646e-05 1.782727e-05 3.785010e-06
[3227,] 3.682206e-05 2.715865e-05 2.677717e-05
[3228,] 1.405480e-05 8.720855e-06 2.276179e-06
[3229,] 1.049980e-05 1.624302e-05 3.494993e-06
[3230,] 1.302402e-05 6.036906e-06 1.874011e-06
[3231,] 1.321599e-05 9.996898e-06 2.730530e-06
[3232,] 2.169936e-05 1.383824e-05 4.648476e-06
[3233,] 1.055451e-05 1.677358e-05 3.503863e-06
[3234,] 2.191830e-05 1.503446e-05 5.122160e-06
[3235,] 1.053996e-05 1.665990e-05 3.506926e-06
[3236,] 1.047730e-05 1.852894e-05 3.894949e-06
[3237,] 1.421073e-05 7.001455e-06 1.930428e-06
[3238,] 1.318014e-05 1.694995e-05 4.193491e-06
[3239,] 1.280192e-05 5.698088e-06 1.637903e-06
[3240,] 3.461323e-05 2.206699e-05 2.001615e-05
[3241,] 1.311077e-05 6.503681e-06 1.969722e-06
[3242,] 1.398845e-05 8.106990e-06 2.164708e-06
[3243,] 1.042701e-05 1.012545e-05 2.629457e-06
[3244,] 1.042708e-05 1.016456e-05 2.636466e-06
[3245,] 1.041712e-05 6.816123e-06 1.935284e-06
[3246,] 1.231221e-05 5.364855e-06 1.661582e-06
[3247,] 1.410615e-05 6.992015e-06 1.935670e-06
[3248,] 2.998399e-04 6.204600e-05 3.887083e-04
[3249,] 1.045840e-05 5.102200e-06 1.539053e-06
[3250,] 1.392556e-05 7.310630e-06 1.937876e-06
[3251,] 1.390372e-05 7.286686e-06 2.195766e-06
[3252,] 4.353813e-05 8.194294e-06 1.725810e-06
[3253,] 3.617715e-04 2.377168e-05 8.785633e-05
[3254,] 2.871135e-05 5.897195e-06 2.039925e-06
[3255,] 1.399661e-05 5.890968e-06 1.849908e-06
[3256,] 2.813806e-05 1.153289e-04 1.286314e-05
[3257,] 1.047420e-05 9.575008e-06 2.529625e-06
[3258,] 1.028594e-05 2.284669e-05 5.173076e-06
[3259,] 1.030193e-05 4.249566e-05 7.413679e-06
[3260,] 1.028356e-05 2.231642e-05 4.970790e-06
[3261,] 1.031030e-05 4.090436e-05 7.097535e-06
[3262,] 1.028473e-05 1.400635e-05 3.482247e-06
[3263,] 1.214637e-05 1.465963e-05 4.415456e-06
[3264,] 3.518556e-05 2.611189e-05 4.591395e-06
[3265,] 1.030717e-05 5.288399e-05 8.794131e-06
[3266,] 2.913393e-05 1.576290e-05 3.619954e-06
[3267,] 1.029559e-05 2.357287e-05 4.848946e-06
[3268,] 1.028310e-05 2.502865e-05 5.373776e-06
[3269,] 1.032317e-05 5.164961e-05 8.873470e-06
[3270,] 5.460340e-05 3.872370e-05 4.898237e-05
[3271,] 1.051025e-05 7.777360e-06 2.089405e-06
[3272,] 1.156212e-04 5.190527e-04 1.111717e-03
[3273,] 1.279940e-05 8.639782e-06 2.900836e-06
[3274,] 1.303330e-03 2.320275e-05 2.718967e-05
[3275,] 4.879043e-05 8.328629e-06 3.555191e-06
[3276,] 1.496059e-05 1.250277e-05 4.511502e-06
[3277,] 4.274237e-05 1.137333e-05 5.239720e-06
[3278,] 5.329479e-05 1.312878e-05 1.213780e-05
[3279,] 5.177935e-05 1.344460e-05 1.236155e-05
[3280,] 3.990494e-05 1.188806e-05 4.610628e-06
[3281,] 3.143465e-04 1.598790e-02 1.669133e-01
[3282,] 3.468987e-05 2.505723e-05 5.446752e-06
[3283,] 1.160318e-05 6.053160e-06 1.816316e-06
[3284,] 3.382933e-05 2.469075e-05 5.456007e-06
[3285,] 4.283616e-05 1.124026e-05 5.126655e-06
[3286,] 4.228781e-05 1.127398e-05 5.128617e-06
[3287,] 4.044760e-05 1.138724e-05 5.133214e-06
[3288,] 4.246712e-05 1.117431e-05 5.047621e-06
[3289,] 1.397962e-05 7.734204e-06 2.262718e-06
[3290,] 4.331238e-05 1.125572e-05 5.158801e-06
[3291,] 4.695622e-05 7.375795e-06 2.973871e-06
[3292,] 1.406975e-05 7.750808e-06 2.236238e-06
[3293,] 3.562032e-04 9.184780e-03 1.080063e-01
[3294,] 9.367738e-05 6.616189e-06 5.223952e-06
[3295,] 4.082073e-05 1.094713e-05 4.773445e-06
[3296,] 1.405329e-05 1.012119e-05 2.803100e-06
[3297,] 3.789881e-04 8.676340e-03 1.088839e-01
[3298,] 5.324240e-05 6.422635e-06 3.613593e-06
[3299,] 4.671222e-05 1.373499e-05 1.197190e-05
[3300,] 4.136465e-05 9.895522e-06 3.019059e-06
[3301,] 1.168502e-05 9.724998e-06 3.070151e-06
[3302,] 1.160155e-05 9.663441e-06 3.024878e-06
[3303,] 1.160558e-05 9.759503e-06 3.055198e-06
[3304,] 1.158499e-05 9.908209e-06 3.092368e-06
[3305,] 1.183012e-05 9.709739e-06 3.109555e-06
[3306,] 1.162141e-05 9.629868e-06 3.021038e-06
[3307,] 4.477981e-05 1.223562e-05 3.321093e-06
[3308,] 1.169655e-05 9.556249e-06 3.021703e-06
[3309,] 4.413038e-05 1.157852e-05 3.407840e-06
[3310,] 4.389390e-05 1.342069e-05 1.107588e-05
[3311,] 1.110110e-05 7.635526e-06 1.948272e-06
[3312,] 4.435250e-05 9.909569e-06 2.925259e-06
[3313,] 4.456139e-05 1.045098e-05 2.885674e-06
[3314,] 3.304302e-05 6.390251e-06 2.074556e-06
[3315,] 5.849936e-05 7.937381e-06 4.785974e-06
[3316,] 4.837472e-05 1.127006e-05 9.062521e-06
[3317,] 3.298660e-05 7.300250e-06 3.369378e-06
[3318,] 3.452264e-05 1.472499e-05 3.745228e-06
[3319,] 3.068567e-05 9.756765e-06 3.167506e-06
[3320,] 3.819484e-05 1.239591e-05 3.368429e-06
[3321,] 2.273849e-05 9.528588e-06 2.584747e-06
[3322,] 4.435399e-05 1.389219e-05 3.886047e-06
[3323,] 5.011083e-05 7.165370e-06 4.303715e-06
[3324,] 1.302210e-04 5.419141e-06 3.015333e-06
[3325,] 3.098977e-05 6.342222e-06 2.101772e-06
[3326,] 1.374063e-04 2.142637e-02 8.663669e-02
[3327,] 2.019578e-05 6.173810e-06 2.013643e-06
[3328,] 1.170967e-04 6.431836e-06 2.528082e-06
[3329,] 1.832129e-05 6.952250e-06 2.462465e-06
[3330,] 2.650645e-05 1.513075e-05 4.944978e-06
[3331,] 3.585513e-05 6.706988e-06 2.060132e-06
[3332,] 8.079726e-05 5.091510e-05 7.198963e-05
[3333,] 2.744618e-05 7.412565e-06 3.156233e-06
[3334,] 4.817813e-05 1.441392e-05 1.910849e-06
[3335,] 5.655549e-05 1.582441e-02 2.245015e-02
[3336,] 2.073828e-05 1.610875e-05 5.932907e-06
[3337,] 3.637414e-05 7.270204e-06 1.608137e-06
[3338,] 3.084427e-05 1.952858e-05 5.067904e-06
[3339,] 2.954894e-05 9.682183e-06 2.864407e-06
[3340,] 4.346032e-05 1.013701e-04 9.303943e-05
[3341,] 3.897376e-05 1.628835e-04 2.228500e-05
[3342,] 2.784546e-05 5.893808e-06 2.186665e-06
[3343,] 1.623366e-05 1.262792e-04 3.645101e-05
[3344,] 3.469124e-05 1.248182e-04 1.996167e-05
[3345,] 5.593851e-05 3.850145e-04 5.228854e-04
[3346,] 2.963473e-05 5.923489e-06 2.289936e-06
[3347,] 5.544855e-05 1.899075e-05 9.215489e-06
[3348,] 6.944296e-05 1.507118e-05 4.165183e-06
[3349,] 4.352596e-05 3.166517e-04 3.533403e-04
[3350,] 2.335682e-05 1.774739e-04 6.665310e-05
[3351,] 2.652714e-05 9.518131e-06 1.846332e-06
[3352,] 2.384177e-05 9.301101e-06 2.513954e-06
[3353,] 6.788058e-05 2.346293e-05 2.431493e-05
[3354,] 1.845194e-05 2.344072e-05 7.022677e-06
[3355,] 8.037926e-05 7.189083e-06 4.268246e-06
[3356,] 4.379621e-05 5.977170e-05 1.038779e-05
[3357,] 2.736324e-05 8.739977e-06 2.811517e-06
[3358,] 2.861044e-05 6.680989e-06 1.958068e-06
[3359,] 4.071630e-05 4.904337e-04 6.169658e-05
[3360,] 2.341726e-04 1.413281e-05 2.550695e-05
[3361,] 1.931713e-05 4.595260e-05 6.209271e-06
[3362,] 1.900511e-05 4.149918e-05 5.837549e-06
[3363,] 1.086342e-05 6.320204e-06 1.839309e-06
[3364,] 1.275361e-05 5.011349e-05 1.822802e-05
[3365,] 8.993599e-05 1.504134e-05 4.285797e-06
[3366,] 7.664458e-05 2.651110e-05 4.606058e-06
[3367,] 3.670840e-05 6.214932e-05 3.067315e-05
[3368,] 8.578494e-05 5.354651e-04 1.060620e-03
[3369,] 1.594887e-05 2.605175e-05 3.585110e-06
[3370,] 1.378675e-05 6.285161e-06 1.952167e-06
[3371,] 1.434650e-05 7.788790e-06 2.602487e-06
[3372,] 1.599647e-04 6.743492e-06 3.945927e-06
[3373,] 1.662344e-05 9.547069e-06 1.979735e-06
[3374,] 1.195221e-05 9.740480e-06 2.647307e-06
[3375,] 1.188265e-05 2.609753e-05 4.812079e-06
[3376,] 1.196424e-05 9.080850e-06 2.521735e-06
[3377,] 1.175582e-05 3.278637e-05 5.897097e-06
[3378,] 3.997290e-05 7.478826e-05 9.763799e-06
[3379,] 1.167899e-05 3.227960e-05 5.934336e-06
[3380,] 1.171160e-05 3.658406e-05 6.483289e-06
[3381,] 3.820460e-05 6.103775e-05 4.090459e-05
[3382,] 1.195547e-05 8.957344e-06 2.487509e-06
[3383,] 1.174157e-05 3.909201e-05 6.772472e-06
[3384,] 1.372019e-04 2.501468e-05 6.203401e-06
[3385,] 1.221359e-05 1.232722e-03 3.006471e-04
[3386,] 2.318127e-05 8.599650e-05 2.039447e-05
[3387,] 1.171375e-05 4.005089e-05 6.939094e-06
[3388,] 1.217014e-05 1.238090e-03 2.991631e-04
[3389,] 2.324633e-05 8.164292e-05 1.933469e-05
[3390,] 3.930381e-05 6.983410e-05 4.852896e-05
[3391,] 1.174868e-05 3.911650e-05 6.755388e-06
[3392,] 4.100217e-05 1.134446e-05 3.345188e-06
[3393,] 2.332665e-05 6.920964e-05 1.651487e-05
[3394,] 3.993468e-05 5.980382e-05 8.422101e-06
[3395,] 5.794527e-05 1.801405e-05 9.521370e-06
[3396,] 1.174130e-05 3.737471e-05 6.536531e-06
[3397,] 2.963709e-05 1.256223e-05 2.653326e-06
[3398,] 2.631838e-05 2.228924e-05 7.849726e-06
[3399,] 1.193662e-05 8.879551e-06 2.460499e-06
[3400,] 1.188017e-05 2.614866e-05 4.840552e-06
[3401,] 2.308576e-05 9.378464e-05 2.232745e-05
[3402,] 3.746605e-05 5.798946e-05 3.785256e-05
[3403,] 3.588493e-05 1.759053e-05 3.383961e-06
[3404,] 1.191237e-05 8.974467e-06 2.472950e-06
[3405,] 5.137034e-05 1.665324e-05 5.314416e-06
[3406,] 3.838253e-05 1.166102e-05 3.412286e-06
[3407,] 1.162054e-05 3.777290e-05 6.773396e-06
[3408,] 1.154731e-05 1.047498e-05 2.573370e-06
[3409,] 1.157934e-05 1.069282e-05 2.595920e-06
[3410,] 1.191708e-05 9.649165e-06 2.604563e-06
[3411,] 1.157193e-05 1.065854e-05 2.593950e-06
[3412,] 4.025153e-05 1.116417e-05 3.800775e-06
[3413,] 6.279876e-05 1.893498e-05 1.546454e-05
[3414,] 3.861031e-05 2.638025e-05 1.743829e-05
[3415,] 1.336549e-04 5.312870e-05 5.000159e-06
[3416,] 1.245959e-05 1.316161e-03 3.276897e-04
[3417,] 2.294794e-05 2.255446e-05 6.199629e-06
[3418,] 1.152311e-05 9.921201e-06 2.485901e-06
[3419,] 2.281874e-05 1.764327e-04 4.127749e-05
[3420,] 2.593180e-05 3.280749e-05 1.178202e-05
[3421,] 1.161176e-05 5.412926e-05 8.933261e-06
[3422,] 3.996595e-05 1.112533e-05 3.774303e-06
[3423,] 1.189310e-05 9.642160e-06 2.581989e-06
[3424,] 4.794668e-05 2.456153e-05 4.517628e-06
[3425,] 1.154022e-05 4.843456e-05 8.386293e-06
[3426,] 3.556903e-05 9.570079e-06 2.274862e-06
[3427,] 1.190767e-05 9.551629e-06 2.575048e-06
[3428,] 1.188443e-05 9.654546e-06 2.567616e-06
[3429,] 1.158982e-05 3.789172e-05 6.805183e-06
[3430,] 1.160640e-05 4.943832e-05 8.339382e-06
[3431,] 1.053440e-05 1.273373e-05 2.759367e-06
[3432,] 1.191085e-05 9.674138e-06 2.604644e-06
[3433,] 2.271146e-05 1.467927e-04 3.556562e-05
[3434,] 2.271631e-05 1.526632e-04 3.685241e-05
[3435,] 1.156128e-05 3.642730e-05 6.666648e-06
[3436,] 1.161200e-05 3.529694e-05 6.400131e-06
[3437,] 1.191910e-05 9.791696e-06 2.635192e-06
[3438,] 5.650961e-05 2.207567e-05 5.772157e-06
[3439,] 3.870367e-05 6.120600e-05 8.695336e-06
[3440,] 2.281613e-05 1.046469e-04 2.550195e-05
[3441,] 1.083349e-05 1.396269e-05 3.937723e-06
[3442,] 3.524755e-05 5.984770e-05 4.131469e-05
[3443,] 2.313201e-05 9.369883e-05 2.214412e-05
[3444,] 3.810897e-05 1.800932e-05 3.406840e-06
[3445,] 1.266489e-05 4.325038e-04 1.236075e-04
[3446,] 2.270084e-05 7.473231e-04 1.634471e-04
[3447,] 1.262769e-05 5.090479e-04 1.442590e-04
[3448,] 1.198423e-05 8.700117e-06 2.393333e-06
[3449,] 2.253228e-05 1.686832e-03 8.638963e-04
[3450,] 2.273034e-05 2.218978e-05 6.272744e-06
[3451,] 3.866847e-05 6.758514e-05 4.702822e-05
[3452,] 2.276340e-05 3.926264e-05 1.048795e-05
[3453,] 1.816982e-05 2.202596e-05 3.008472e-06
[3454,] 3.530253e-05 1.856279e-04 1.245988e-04
[3455,] 4.899753e-05 1.158486e-05 7.247246e-06
[3456,] 3.476100e-05 3.641180e-05 6.843513e-06
[3457,] 5.847318e-05 6.084107e-06 1.862365e-06
[3458,] 3.062405e-05 9.327898e-06 3.201789e-06
[3459,] 2.235757e-05 3.428456e-04 7.288863e-05
[3460,] 3.347812e-05 1.066998e-03 1.100873e-03
[3461,] 6.420515e-05 1.757720e-05 1.038880e-05
[3462,] 3.072988e-05 9.171851e-06 3.139124e-06
[3463,] 1.065626e-04 8.336210e-06 8.201839e-06
[3464,] 3.187790e-05 9.880509e-06 3.571857e-06
[3465,] 3.098982e-05 8.618953e-06 2.980631e-06
[3466,] 2.452519e-05 9.030820e-06 2.736129e-06
[3467,] 3.093153e-05 8.009803e-06 2.729626e-06
[3468,] 3.032894e-05 7.887024e-06 2.659607e-06
[3469,] 1.745618e-05 3.862067e-05 1.890459e-05
[3470,] 3.091291e-05 1.996119e-05 7.557126e-06
[3471,] 2.298463e-05 2.584410e-05 1.509962e-05
[3472,] 2.020118e-05 2.120643e-05 9.458504e-06
[3473,] 2.436174e-05 2.464363e-05 1.512547e-05
[3474,] 4.775830e-05 2.514359e-05 5.826176e-06
[3475,] 3.258470e-05 9.678037e-06 3.519158e-06
[3476,] 2.987632e-05 5.261285e-05 3.023350e-05
[3477,] 1.272240e-05 1.012973e-05 3.458417e-06
[3478,] 3.258559e-05 1.056811e-05 3.882951e-06
[3479,] 2.906133e-05 8.365589e-06 2.819980e-06
[3480,] 2.127013e-05 3.536016e-05 2.079424e-05
[3481,] 3.194249e-05 9.103194e-06 3.214270e-06
[3482,] 1.632719e-05 2.377365e-05 1.069574e-05
[3483,] 1.293976e-05 4.074976e-03 6.784417e-04
[3484,] 2.285319e-05 1.669013e-04 7.629817e-05
[3485,] 1.296940e-05 6.015420e-04 1.262563e-04
[3486,] 1.484065e-05 2.438723e-03 1.406795e-04
[3487,] 1.359044e-05 3.806129e-05 1.202883e-05
[3488,] 1.119913e-05 5.953186e-04 4.670024e-05
[3489,] 1.079171e-05 1.150087e-03 1.011941e-04
[3490,] 5.816276e-05 1.126736e-05 1.706879e-06
[3491,] 1.540443e-05 1.299445e-05 5.264625e-06
[3492,] 4.056165e-05 4.677218e-05 2.715171e-05
[3493,] 1.809620e-05 1.618306e-05 4.027890e-06
[3494,] 3.149402e-05 2.044099e-05 6.272397e-06
[3495,] 1.275145e-05 7.116075e-06 1.926512e-06
[3496,] 1.341086e-05 1.393385e-05 2.585941e-06
[3497,] 3.148246e-05 1.467439e-05 4.285754e-06
[3498,] 4.418697e-05 8.496241e-05 6.048716e-05
[3499,] 1.366252e-05 1.930478e-05 4.680144e-06
[3500,] 6.339964e-05 5.153846e-06 1.789571e-06
[3501,] 3.036910e-05 6.601110e-06 2.198145e-06
[3502,] 1.908638e-05 1.799864e-05 5.046859e-06
[3503,] 3.141761e-05 8.403423e-06 2.608955e-06
[3504,] 3.285295e-05 1.481986e-05 4.200814e-06
[3505,] 1.765826e-05 9.175600e-06 3.975462e-06
[3506,] 6.841565e-05 9.804092e-06 4.520137e-06
[3507,] 3.242017e-05 1.371655e-05 3.936823e-06
[3508,] 6.320016e-05 9.436065e-06 4.211052e-06
[3509,] 1.428300e-05 1.361596e-05 2.919842e-06
[3510,] 1.084617e-05 5.049453e-06 1.526056e-06
[3511,] 1.113591e-05 9.776453e-06 2.255596e-06
[3512,] 1.190781e-05 9.063085e-06 2.081268e-06
[3513,] 1.503285e-05 7.233333e-06 1.827363e-06
[3514,] 1.322648e-05 1.008184e-05 2.085352e-06
[3515,] 8.568628e-05 2.231197e-05 1.748013e-05
[3516,] 1.039048e-04 1.074716e-05 4.925783e-06
[3517,] 2.254777e-05 1.199572e-05 6.541581e-06
[3518,] 1.319474e-05 7.218657e-06 1.824182e-06
[3519,] 8.578202e-05 2.277174e-05 1.805909e-05
[3520,] 1.347216e-05 8.233514e-06 1.947679e-06
[3521,] 8.648147e-05 2.918311e-05 2.975426e-05
[3522,] 8.118393e-05 3.129727e-05 3.180813e-05
[3523,] 3.027827e-05 2.008045e-05 7.191700e-06
[3524,] 1.330760e-05 8.219812e-06 1.952328e-06
[3525,] 1.388941e-05 7.827235e-06 1.903501e-06
[3526,] 1.198443e-05 6.961509e-06 1.833781e-06
[3527,] 1.164792e-05 6.439327e-06 1.844566e-06
[3528,] 1.118194e-05 6.486172e-06 1.847305e-06
[3529,] 1.128448e-05 6.485760e-06 1.845881e-06
[3530,] 1.284196e-05 6.666526e-06 1.989311e-06
[3531,] 1.224491e-05 6.606252e-06 2.003216e-06
[3532,] 1.116544e-05 6.353895e-06 1.867812e-06
[3533,] 3.285699e-05 7.787047e-06 2.753497e-06
[3534,] 1.216807e-05 7.136936e-06 2.427570e-06
[3535,] 1.082880e-05 7.343673e-06 2.171482e-06
[3536,] 1.350374e-05 8.136364e-06 2.440206e-06
[3537,] 1.100654e-05 1.351799e-05 3.049496e-06
[3538,] 1.099405e-05 1.037031e-05 2.514282e-06
[3539,] 1.171614e-05 1.307746e-05 2.712964e-06
[3540,] 1.132722e-05 1.306644e-05 2.831179e-06
[3541,] 1.138082e-05 9.938932e-06 2.329991e-06
[3542,] 1.162427e-05 1.051150e-05 2.367062e-06
[3543,] 1.132284e-05 9.491860e-06 2.270340e-06
[3544,] 1.222949e-05 8.402902e-06 1.973408e-06
[3545,] 1.195036e-05 7.102269e-06 1.966609e-06
[3546,] 1.129668e-05 9.818181e-06 2.331520e-06
[3547,] 1.201341e-05 7.980524e-06 1.962655e-06
[3548,] 1.099092e-05 9.582389e-06 2.790460e-06
[3549,] 1.097406e-05 9.609985e-06 2.782887e-06
[3550,] 1.144441e-05 9.623387e-06 2.264022e-06
[3551,] 1.099743e-05 1.123399e-05 3.077471e-06
[3552,] 1.094548e-05 1.131312e-05 3.036050e-06
[3553,] 1.098819e-05 1.012049e-05 2.941326e-06
[3554,] 1.163445e-05 9.060227e-06 2.134954e-06
[3555,] 3.253487e-05 6.346461e-06 2.223419e-06
[3556,] 2.759030e-05 4.638796e-05 1.803334e-05
[3557,] 2.648656e-05 3.515539e-05 1.283918e-05
[3558,] 1.150793e-05 8.562807e-06 2.084607e-06
[3559,] 1.094877e-05 5.947863e-06 1.697660e-06
[3560,] 1.144941e-05 3.560378e-05 9.558346e-06
[3561,] 1.151432e-05 2.914484e-05 8.059730e-06
[3562,] 1.143333e-05 4.057714e-05 1.070537e-05
[3563,] 1.275917e-05 8.911939e-06 2.043070e-06
[3564,] 1.127898e-05 2.972769e-05 7.734230e-06
[3565,] 1.194103e-05 5.561333e-06 1.720295e-06
[3566,] 6.984423e-05 1.570593e-05 5.415185e-06
[3567,] 1.212004e-05 9.011610e-06 2.086811e-06
[3568,] 1.240124e-05 1.213595e-05 3.333593e-06
[3569,] 1.172397e-05 3.380143e-05 9.708904e-06
[3570,] 2.132964e-05 1.500131e-05 4.708664e-06
[3571,] 1.150280e-05 1.856825e-05 5.507015e-06
[3572,] 3.431336e-05 7.373422e-06 2.215944e-06
[3573,] 1.328615e-05 8.029533e-06 1.969041e-06
[3574,] 1.161858e-05 2.297825e-05 6.749608e-06
[3575,] 1.299681e-05 7.864699e-06 1.968054e-06
[3576,] 1.148946e-05 2.048562e-05 5.985615e-06
[3577,] 1.122952e-05 1.958172e-05 5.439180e-06
[3578,] 1.713654e-04 1.902668e-05 8.433571e-06
[3579,] 1.151541e-05 2.042902e-05 5.992047e-06
[3580,] 3.131806e-05 1.135804e-05 3.402767e-06
[3581,] 3.553734e-05 3.348085e-05 8.150147e-06
[3582,] 3.339795e-05 1.129298e-04 2.998230e-05
[3583,] 1.182983e-05 1.186792e-05 2.532339e-06
[3584,] 1.205374e-05 5.012057e-06 1.582844e-06
[3585,] 1.150510e-05 1.952153e-05 5.718865e-06
[3586,] 1.122236e-05 1.175624e-05 3.430926e-06
[3587,] 2.395500e-05 1.997735e-05 5.896246e-06
[3588,] 3.499349e-05 1.062958e-05 3.010201e-06
[3589,] 3.053855e-05 9.744037e-04 2.346947e-04
[3590,] 1.154544e-05 2.164476e-05 6.306711e-06
[3591,] 3.465174e-05 1.379030e-04 3.303095e-05
[3592,] 3.857345e-05 1.528396e-05 4.025632e-06
[3593,] 2.268355e-05 1.925823e-05 5.507591e-06
[3594,] 1.295012e-05 2.454289e-05 8.718657e-06
[3595,] 1.979388e-05 9.260052e-06 1.951290e-06
[3596,] 2.051915e-05 1.127850e-05 1.957726e-06
[3597,] 1.379041e-05 2.363165e-05 9.109654e-06
[3598,] 1.384821e-05 2.363446e-05 9.163461e-06
[3599,] 2.154031e-05 7.239447e-06 2.112087e-06
[3600,] 1.552428e-05 2.937584e-05 1.294812e-05
[3601,] 4.028949e-05 5.521840e-05 1.224240e-05
[3602,] 1.521897e-05 3.163329e-05 1.362041e-05
[3603,] 2.892713e-05 1.093218e-05 3.541911e-06
[3604,] 1.396580e-05 1.149251e-05 3.231304e-06
[3605,] 1.358928e-05 2.683457e-05 1.012909e-05
[3606,] 1.316491e-05 4.509584e-05 1.367004e-05
[3607,] 4.861259e-05 2.018752e-05 4.810443e-06
[3608,] 1.227133e-05 2.480102e-05 8.118306e-06
[3609,] 1.258545e-05 2.717519e-05 9.186677e-06
[3610,] 1.733964e-05 1.172989e-05 2.045257e-06
[3611,] 1.553497e-05 5.047595e-06 1.653143e-06
[3612,] 1.659858e-05 2.220894e-05 4.360475e-06
[3613,] 1.653756e-05 1.310708e-05 2.160708e-06
[3614,] 4.067708e-05 6.209173e-06 2.245100e-06
[3615,] 4.234698e-05 7.322145e-06 2.554350e-06
[3616,] 3.092523e-05 7.050080e-06 2.310626e-06
[3617,] 2.640206e-05 7.322454e-06 2.537681e-06
[3618,] 2.071672e-05 2.771148e-05 7.366632e-06
[3619,] 3.093885e-05 6.200218e-06 2.032334e-06
[3620,] 1.954561e-05 7.164246e-06 2.420155e-06
[3621,] 2.021015e-05 2.634154e-05 7.499768e-06
[3622,] 3.021180e-05 6.302399e-06 2.082808e-06
[3623,] 3.014685e-05 6.302668e-06 2.082818e-06
[3624,] 3.020543e-05 6.292178e-06 2.082330e-06
[3625,] 2.133635e-05 5.457308e-06 1.678235e-06
[3626,] 3.089039e-05 6.600457e-06 2.185843e-06
[3627,] 3.009629e-05 6.349823e-06 2.110358e-06
[3628,] 3.011725e-05 6.971082e-06 2.297177e-06
[3629,] 2.075205e-05 1.915147e-05 6.384367e-06
[3630,] 2.075134e-05 2.020381e-05 6.728982e-06
[3631,] 1.935860e-05 6.804723e-06 2.339395e-06
[3632,] 2.085175e-05 2.041209e-05 6.853218e-06
[3633,] 3.009758e-05 7.421462e-06 2.440747e-06
[3634,] 2.101343e-05 2.020381e-05 6.871857e-06
[3635,] 1.984948e-05 7.349730e-06 2.353091e-06
[3636,] 2.393086e-05 7.104498e-06 2.377229e-06
[3637,] 2.066686e-05 1.827897e-05 5.972655e-06
[3638,] 2.015341e-05 7.364398e-06 2.374182e-06
[3639,] 1.958092e-05 5.123139e-06 1.694254e-06
[3640,] 1.995093e-05 7.386757e-06 2.374108e-06
[3641,] 2.059780e-05 1.904462e-05 6.264089e-06
[3642,] 2.031298e-05 1.127292e-05 3.593899e-06
[3643,] 1.961363e-05 7.455036e-06 2.249679e-06
[3644,] 2.017842e-05 6.366815e-06 2.239822e-06
[3645,] 2.820715e-05 5.170087e-06 1.828273e-06
[3646,] 2.074545e-05 1.214537e-05 4.515258e-06
[3647,] 1.875732e-05 1.080819e-05 3.484671e-06
[3648,] 3.057931e-05 1.539486e-05 5.196577e-06
[3649,] 2.957726e-05 6.066369e-06 2.005271e-06
[3650,] 3.075839e-05 1.117242e-05 3.842852e-06
[3651,] 2.872737e-05 1.016556e-05 3.434752e-06
[3652,] 2.774745e-05 5.217930e-06 1.744339e-06
[3653,] 3.059292e-05 8.648754e-06 2.866135e-06
[3654,] 3.174667e-05 9.502736e-06 3.333329e-06
[3655,] 3.125599e-05 9.647592e-06 3.351785e-06
[3656,] 2.850692e-05 1.038766e-05 3.138190e-06
[3657,] 1.993220e-05 1.470126e-05 3.936792e-06
[3658,] 3.078433e-05 1.237971e-05 4.239354e-06
[3659,] 4.806968e-05 5.472681e-06 1.792759e-06
[3660,] 3.586953e-05 7.816461e-06 2.739387e-06
[3661,] 4.551909e-05 5.432414e-06 1.808008e-06
[3662,] 2.900348e-05 6.531192e-06 2.126417e-06
[3663,] 4.285266e-05 5.447091e-06 1.797903e-06
[3664,] 4.513452e-05 5.438883e-06 1.809974e-06
[3665,] 3.663153e-05 8.161821e-06 2.890106e-06
[3666,] 3.491560e-05 6.469086e-06 2.266577e-06
[3667,] 3.668973e-05 6.462520e-06 2.147486e-06
[3668,] 3.449037e-05 6.271469e-06 2.163185e-06
[3669,] 3.665238e-05 8.340554e-06 2.986485e-06
[3670,] 3.256754e-05 6.672568e-06 2.278761e-06
[3671,] 1.827759e-05 2.073170e-05 4.724286e-06
[3672,] 3.757640e-05 7.429041e-06 2.581448e-06
[3673,] 6.356981e-05 6.188841e-06 3.360379e-06
[3674,] 4.564522e-05 7.181223e-06 2.393112e-06
[3675,] 1.832657e-05 1.462872e-05 3.897816e-06
[3676,] 8.547809e-05 5.791398e-06 2.229533e-06
[3677,] 1.127129e-04 9.579804e-06 4.691130e-06
[3678,] 3.059460e-05 6.770216e-06 2.242494e-06
[3679,] 4.372751e-05 7.549250e-06 2.559673e-06
[3680,] 1.643265e-05 1.734573e-05 4.221466e-06
[3681,] 4.239159e-05 8.831456e-06 2.854680e-06
[3682,] 5.908688e-05 5.405417e-06 1.678766e-06
[3683,] 2.154395e-05 2.319858e-05 4.515859e-06
[3684,] 2.263983e-05 2.138275e-05 4.592974e-06
[3685,] 4.987425e-05 5.754745e-06 2.079261e-06
[3686,] 1.700335e-05 2.088188e-05 2.720709e-06
[3687,] 4.168483e-05 3.998732e-05 7.376518e-06
[3688,] 9.500126e-05 5.986015e-06 1.808208e-06
[3689,] 2.100373e-05 2.139996e-05 4.571166e-06
[3690,] 5.966627e-05 7.575157e-06 2.057856e-06
[3691,] 6.476981e-05 6.253800e-06 1.850736e-06
[3692,] 2.166411e-05 1.890382e-05 5.147052e-06
[3693,] 5.219777e-05 5.665640e-06 2.019018e-06
[3694,] 5.164860e-05 5.702778e-06 2.043202e-06
[3695,] 2.394053e-05 2.495217e-05 5.207402e-06
[3696,] 3.227516e-05 1.116772e-05 3.931326e-06
[3697,] 6.090916e-05 5.588943e-06 1.911496e-06
[3698,] 3.323921e-05 9.600941e-06 3.385875e-06
[3699,] 5.663660e-05 8.437846e-06 3.130710e-06
[3700,] 6.207793e-05 5.596432e-06 1.892517e-06
[3701,] 3.238926e-05 9.126727e-06 3.162959e-06
[3702,] 1.653928e-05 1.742800e-05 4.436959e-06
[3703,] 5.712559e-05 5.611249e-06 1.881219e-06
[3704,] 2.908660e-05 2.000114e-05 5.347595e-06
[3705,] 1.311641e-05 3.636138e-05 3.597958e-06
[3706,] 4.393355e-05 2.686457e-05 4.372531e-06
[3707,] 3.553749e-05 7.263952e-06 2.318966e-06
[3708,] 3.320613e-05 7.684741e-06 2.344909e-06
[3709,] 3.088659e-05 6.729278e-06 2.220852e-06
[3710,] 3.098418e-05 6.758187e-06 2.210567e-06
[3711,] 3.839260e-05 8.624186e-06 2.462534e-06
[3712,] 3.721308e-05 7.297201e-06 2.373026e-06
[3713,] 3.519147e-05 6.776562e-06 2.265252e-06
[3714,] 3.602928e-05 7.612480e-06 2.731331e-06
[3715,] 1.645577e-05 1.829896e-05 4.277284e-06
[3716,] 3.579903e-05 7.488265e-06 2.655007e-06
[3717,] 8.176773e-05 6.314125e-06 1.880471e-06
[3718,] 3.939757e-05 7.488265e-06 2.698161e-06
[3719,] 1.135406e-04 6.920455e-06 3.050416e-06
[3720,] 3.910496e-05 7.488265e-06 2.694820e-06
[3721,] 3.914106e-05 7.488265e-06 2.695330e-06
[3722,] 8.342365e-05 5.888072e-06 1.875876e-06
[3723,] 3.850051e-05 7.503437e-06 2.696586e-06
[3724,] 3.847128e-05 7.397177e-06 2.635628e-06
[3725,] 3.889746e-05 7.397177e-06 2.640090e-06
[3726,] 3.831703e-05 7.366124e-06 2.615491e-06
[3727,] 9.263457e-05 5.937498e-06 2.202625e-06
[3728,] 1.479188e-04 5.870833e-06 2.211476e-06
[3729,] 4.595976e-05 6.911898e-06 2.254289e-06
[3730,] 1.097703e-04 7.119248e-06 3.179345e-06
[3731,] 1.681124e-05 1.754715e-05 4.305096e-06
[3732,] 4.490753e-05 7.038418e-06 2.242824e-06
[3733,] 1.001142e-04 6.684981e-06 2.826741e-06
[3734,] 3.663735e-05 7.015705e-06 2.306330e-06
[3735,] 3.937073e-05 7.239621e-06 2.538306e-06
[3736,] 3.840619e-05 7.221994e-06 2.517952e-06
[3737,] 3.956920e-05 7.274875e-06 2.564193e-06
[3738,] 8.886830e-05 5.882473e-06 2.098336e-06
[3739,] 3.937073e-05 7.261683e-06 2.553608e-06
[3740,] 3.595671e-05 7.201276e-06 2.484079e-06
[3741,] 3.797793e-05 7.265183e-06 2.544214e-06
[3742,] 8.284154e-05 6.043230e-06 1.886437e-06
[3743,] 8.642863e-05 5.881447e-06 2.091988e-06
[3744,] 3.840619e-05 7.271664e-06 2.552104e-06
[3745,] 3.797664e-05 7.227585e-06 2.518416e-06
[3746,] 3.888190e-05 7.260677e-06 2.548856e-06
[3747,] 1.027739e-04 6.711440e-06 2.855054e-06
[3748,] 8.588046e-05 8.691890e-06 3.942703e-06
[3749,] 8.823830e-05 8.579251e-06 3.887812e-06
[3750,] 8.527494e-05 8.738383e-06 3.967304e-06
[3751,] 1.034142e-04 6.499637e-06 2.690157e-06
[3752,] 8.148602e-05 5.893537e-06 2.038600e-06
[3753,] 1.052233e-04 6.515469e-06 2.708729e-06
[3754,] 3.984648e-05 6.446179e-06 2.291380e-06
[3755,] 8.655079e-05 7.013736e-06 1.951374e-06
[3756,] 1.528885e-04 2.247352e-05 1.144127e-05
[3757,] 8.480800e-05 1.093434e-05 2.714992e-06
[3758,] 6.358706e-05 2.566244e-05 5.005576e-06
[3759,] 6.682693e-05 2.566244e-05 4.943357e-06
[3760,] 4.276429e-05 8.495887e-06 2.393573e-06
[3761,] 4.897058e-05 7.282408e-06 2.125987e-06
[3762,] 4.611268e-05 8.261833e-06 2.331837e-06
[3763,] 4.663530e-05 5.881591e-06 1.742558e-06
[3764,] 6.566539e-05 7.100289e-06 1.905221e-06
[3765,] 2.980018e-05 1.070800e-05 3.594334e-06
[3766,] 3.310471e-04 1.692692e-05 1.994333e-05
[3767,] 9.793511e-05 7.740738e-06 1.969045e-06
[3768,] 4.319261e-05 9.403669e-06 2.763965e-06
[3769,] 4.900692e-05 6.413023e-06 1.927895e-06
[3770,] 3.446856e-05 9.134128e-06 2.743264e-06
[3771,] 4.320751e-05 6.397835e-06 1.933632e-06
[3772,] 7.228787e-05 1.185892e-05 2.588610e-06
[3773,] 4.348705e-05 1.106496e-05 2.964638e-06
[3774,] 4.012729e-05 1.073157e-05 2.933395e-06
[3775,] 4.262452e-05 9.394221e-06 2.781725e-06
[3776,] 4.518971e-05 6.824810e-06 1.994724e-06
[3777,] 3.531649e-05 2.274779e-05 1.038874e-05
[3778,] 4.411158e-05 6.885538e-06 2.005915e-06
[3779,] 3.534491e-05 1.917391e-05 7.704389e-06
[3780,] 4.749566e-05 6.819583e-06 1.988216e-06
[3781,] 3.592043e-05 6.609536e-06 1.978159e-06
[3782,] 3.461032e-05 8.972841e-06 2.763228e-06
[3783,] 4.307638e-05 9.403132e-06 2.781354e-06
[3784,] 3.935233e-05 9.521851e-06 2.790472e-06
[3785,] 4.779256e-05 6.788954e-06 1.983691e-06
[3786,] 5.900785e-05 1.644473e-05 3.309648e-06
[3787,] 5.913172e-05 8.149965e-06 1.977085e-06
[3788,] 3.349541e-05 1.048047e-05 2.924261e-06
[3789,] 3.714969e-05 6.581897e-06 1.970421e-06
[3790,] 3.531131e-05 6.481874e-06 1.962147e-06
[3791,] 3.555548e-05 8.979404e-06 2.763532e-06
[3792,] 3.508285e-05 8.996299e-06 2.762758e-06
[3793,] 3.529286e-05 8.936690e-06 2.764194e-06
[3794,] 3.745718e-05 6.369531e-06 1.944684e-06
[3795,] 3.855874e-05 6.293419e-06 1.934726e-06
[3796,] 5.535086e-05 1.517306e-05 3.156669e-06
[3797,] 3.477228e-05 7.674358e-06 2.179720e-06
[3798,] 3.509988e-05 6.376859e-06 1.935257e-06
[3799,] 4.476602e-05 9.230263e-06 2.750236e-06
[3800,] 3.103420e-05 2.642249e-05 1.090796e-05
[3801,] 3.233217e-05 1.897366e-05 7.962213e-06
[3802,] 3.037593e-05 6.442718e-06 2.042564e-06
[3803,] 3.031235e-05 6.478990e-06 2.046224e-06
[3804,] 2.992136e-05 6.471274e-06 2.045801e-06
[3805,] 3.165746e-05 1.774024e-05 7.185198e-06
[3806,] 3.216029e-05 1.941246e-05 8.161448e-06
[3807,] 3.546040e-05 6.701055e-06 2.035440e-06
[3808,] 3.226912e-05 1.737993e-05 7.087956e-06
[3809,] 7.115419e-05 2.112346e-05 3.882551e-06
[3810,] 3.275965e-05 1.802880e-05 7.526164e-06
[3811,] 7.204111e-05 6.176508e-06 1.675292e-06
[3812,] 6.114388e-05 1.887456e-05 3.679621e-06
[3813,] 6.102097e-05 1.935496e-05 3.751198e-06
[3814,] 3.981370e-05 1.144346e-05 2.818572e-06
[3815,] 8.088941e-05 9.396823e-06 2.173371e-06
[3816,] 2.947056e-05 6.328466e-06 2.112561e-06
[3817,] 2.762056e-05 5.343702e-06 1.867569e-06
[3818,] 2.725361e-05 5.326154e-06 1.852807e-06
[3819,] 2.680709e-05 5.317426e-06 1.843464e-06
[3820,] 3.839843e-05 8.172865e-06 2.496163e-06
[3821,] 1.955551e-05 2.015847e-05 5.040478e-06
[3822,] 2.647752e-05 6.750585e-06 2.463600e-06
[3823,] 2.777454e-05 5.291775e-06 1.843429e-06
[3824,] 2.724706e-05 5.156692e-06 1.764970e-06
[3825,] 1.214068e-05 1.475399e-05 3.162256e-06
[3826,] 2.677929e-05 6.340164e-06 2.299018e-06
[3827,] 3.783359e-05 1.347880e-05 3.705638e-06
[3828,] 2.642434e-05 6.337698e-06 2.289103e-06
[3829,] 3.796097e-05 1.515853e-05 4.104133e-06
[3830,] 2.724673e-05 5.188751e-06 1.782852e-06
[3831,] 2.635433e-05 5.258801e-06 1.810052e-06
[3832,] 2.622410e-05 5.536943e-06 1.937834e-06
[3833,] 2.517801e-05 5.264724e-06 1.799443e-06
[3834,] 2.358828e-05 5.285931e-06 1.787101e-06
[3835,] 2.824607e-05 5.553766e-06 1.950086e-06
[3836,] 2.621501e-05 5.258725e-06 1.808513e-06
[3837,] 2.488039e-05 5.709163e-06 1.987559e-06
[3838,] 3.118599e-05 3.881191e-05 1.673543e-05
[3839,] 3.515107e-05 6.872133e-06 2.272487e-06
[3840,] 2.460727e-05 7.394714e-06 2.655593e-06
[3841,] 2.483648e-05 7.584031e-06 2.741850e-06
[3842,] 2.476164e-05 6.702872e-06 2.388473e-06
[3843,] 3.798658e-05 1.226202e-05 3.407777e-06
[3844,] 3.879520e-05 1.493627e-05 4.021411e-06
[3845,] 2.365067e-05 5.982414e-06 2.066849e-06
[3846,] 3.944685e-05 1.294402e-05 3.534123e-06
[3847,] 3.040411e-05 1.004743e-05 3.192101e-06
[3848,] 2.405910e-05 5.366545e-06 1.825799e-06
[3849,] 3.426540e-05 7.134751e-06 2.306379e-06
[3850,] 4.024049e-05 6.843506e-06 2.749555e-06
[3851,] 2.916019e-05 6.293624e-06 2.308610e-06
[3852,] 2.703262e-05 5.194904e-06 1.752618e-06
[3853,] 3.202638e-05 6.109620e-06 2.267595e-06
[3854,] 3.107506e-05 6.150473e-06 2.273110e-06
[3855,] 4.150183e-05 7.015004e-06 2.854780e-06
[3856,] 2.637744e-05 5.133655e-06 1.737645e-06
[3857,] 3.238812e-05 5.595486e-06 1.797747e-06
[3858,] 2.769926e-05 5.236255e-06 1.748380e-06
[3859,] 2.870846e-05 8.335954e-06 2.857838e-06
[3860,] 2.316486e-05 6.031919e-06 1.894548e-06
[3861,] 3.439686e-05 5.249536e-06 1.735727e-06
[3862,] 3.228124e-05 5.257745e-06 1.734471e-06
[3863,] 3.349059e-05 5.249529e-06 1.736066e-06
[3864,] 1.149180e-05 6.088647e-06 1.769202e-06
[3865,] 3.169382e-05 8.230159e-06 2.878713e-06
[3866,] 2.303364e-05 6.110639e-06 1.920608e-06
[3867,] 2.520485e-05 8.269609e-06 2.414562e-06
[3868,] 3.331751e-05 9.588230e-06 2.553866e-06
[3869,] 3.281731e-05 9.590529e-06 2.563024e-06
[3870,] 3.165778e-05 9.393519e-06 2.542802e-06
[3871,] 3.004022e-05 5.350018e-06 1.749456e-06
[3872,] 2.495508e-05 6.310332e-06 1.934505e-06
[3873,] 2.453155e-05 5.307737e-06 1.690638e-06
[3874,] 3.074179e-05 7.555713e-06 2.517279e-06
[3875,] 2.910124e-05 9.212225e-06 2.620870e-06
[3876,] 2.540025e-05 5.163201e-06 1.665448e-06
[3877,] 2.901181e-05 9.058162e-06 2.587446e-06
[3878,] 2.657622e-05 9.095285e-06 2.566366e-06
[3879,] 3.859641e-05 1.025034e-05 2.760387e-06
[3880,] 2.990927e-05 9.826207e-06 2.743419e-06
[3881,] 2.975268e-05 9.349170e-06 3.064400e-06
[3882,] 2.578300e-05 5.161108e-06 1.664672e-06
[3883,] 2.665879e-05 1.067644e-05 2.941012e-06
[3884,] 2.088176e-05 2.075067e-05 4.941581e-06
[3885,] 2.667676e-05 1.018617e-05 2.823588e-06
[3886,] 3.034889e-05 1.133176e-05 3.534222e-06
[3887,] 3.706765e-05 9.115616e-06 3.264738e-06
[3888,] 3.689311e-05 9.033047e-06 3.195165e-06
[3889,] 3.765776e-05 9.228865e-06 3.328691e-06
[3890,] 2.686482e-05 5.068563e-06 1.685327e-06
[3891,] 2.867181e-05 7.960222e-06 2.424084e-06
[3892,] 3.702617e-05 9.176290e-06 3.278133e-06
[3893,] 3.729334e-05 9.164851e-06 3.273770e-06
[3894,] 3.749241e-05 9.130940e-06 3.248718e-06
[3895,] 3.590230e-05 8.955461e-06 3.101330e-06
[3896,] 3.560108e-05 9.032682e-06 3.169214e-06
[3897,] 2.701071e-05 5.074772e-06 1.694318e-06
[3898,] 3.728684e-05 8.967528e-06 3.138937e-06
[3899,] 2.755838e-05 2.021870e-05 6.910975e-06
[3900,] 3.682776e-05 9.130940e-06 3.237869e-06
[3901,] 3.729317e-05 9.102543e-06 3.220963e-06
[3902,] 3.555184e-05 8.927764e-06 3.073719e-06
[3903,] 3.604961e-05 8.927764e-06 3.080208e-06
[3904,] 3.714256e-05 9.031796e-06 3.151821e-06
[3905,] 3.694225e-05 9.032996e-06 3.149307e-06
[3906,] 3.684214e-05 9.072382e-06 3.187878e-06
[3907,] 3.344966e-05 7.386572e-06 2.626184e-06
[3908,] 3.744499e-05 9.074739e-06 3.199041e-06
[3909,] 3.693075e-05 9.072382e-06 3.189218e-06
[3910,] 3.674884e-05 9.072382e-06 3.186463e-06
[3911,] 3.637218e-05 9.072162e-06 3.180355e-06
[3912,] 2.700389e-05 5.073739e-06 1.692331e-06
[3913,] 3.696973e-05 9.072382e-06 3.189715e-06
[3914,] 3.734870e-05 9.072382e-06 3.195494e-06
[3915,] 3.809912e-05 9.051312e-06 3.032271e-06
[3916,] 2.967199e-05 6.593447e-06 2.108948e-06
[3917,] 3.722325e-05 9.054220e-06 3.174793e-06
[3918,] 2.760545e-05 5.039595e-06 1.669295e-06
[3919,] 3.734025e-05 9.066501e-06 3.189754e-06
[3920,] 3.645667e-05 8.917171e-06 3.070727e-06
[3921,] 3.973455e-05 9.477988e-06 2.608729e-06
[3922,] 3.688426e-05 9.072270e-06 3.187054e-06
[3923,] 3.023580e-05 1.229469e-05 3.830191e-06
[3924,] 2.880786e-05 1.309911e-05 4.398108e-06
[3925,] 3.673261e-05 8.937128e-06 3.098893e-06
[3926,] 3.614264e-05 8.903858e-06 3.047635e-06
[3927,] 3.669113e-05 8.914308e-06 3.071256e-06
[3928,] 2.879298e-05 1.635553e-05 5.494211e-06
[3929,] 3.681672e-05 8.910666e-06 3.077763e-06
[3930,] 3.597486e-05 1.822452e-05 7.972184e-06
[3931,] 2.716115e-05 5.105576e-06 1.719107e-06
[3932,] 2.906600e-05 5.068889e-06 1.693387e-06
[3933,] 3.155788e-05 1.111069e-05 3.372183e-06
[3934,] 3.264996e-05 1.207642e-05 3.371089e-06
[3935,] 1.721739e-05 5.326697e-06 1.705548e-06
[3936,] 1.722405e-05 5.262470e-06 1.685863e-06
[3937,] 1.246967e-05 1.217581e-05 2.578552e-06
[3938,] 1.748885e-05 5.436466e-06 1.739944e-06
[3939,] 1.747881e-05 5.355294e-06 1.718976e-06
[3940,] 1.766372e-05 5.446858e-06 1.733885e-06
[3941,] 2.019279e-05 2.085835e-05 4.910463e-06
[3942,] 1.794922e-05 5.451864e-06 1.723493e-06
[3943,] 1.722276e-05 5.408644e-06 1.734413e-06
[3944,] 1.729140e-05 5.412359e-06 1.729675e-06
[3945,] 1.726909e-05 5.822179e-06 1.880553e-06
[3946,] 1.735311e-05 5.168539e-06 1.659457e-06
[3947,] 3.098862e-05 1.236718e-05 3.460158e-06
[3948,] 3.070224e-05 1.236718e-05 3.470919e-06
[3949,] 1.691670e-05 7.063748e-06 2.038086e-06
[3950,] 3.064327e-05 1.476356e-05 3.966960e-06
[3951,] 1.761043e-05 1.103723e-05 3.539951e-06
[3952,] 1.756324e-05 2.143332e-05 5.855681e-06
[3953,] 1.657171e-05 6.769578e-06 1.990770e-06
[3954,] 1.597557e-05 5.143279e-06 1.647142e-06
[3955,] 2.739471e-05 2.716446e-05 8.397777e-06
[3956,] 1.730356e-05 5.353955e-06 1.719721e-06
[3957,] 2.654203e-05 1.517100e-05 4.791922e-06
[3958,] 1.821718e-05 5.179159e-06 1.670076e-06
[3959,] 2.987900e-05 1.701564e-05 5.863035e-06
[3960,] 2.556548e-05 2.221513e-05 5.196249e-06
[3961,] 1.926698e-05 9.552961e-06 2.677975e-06
[3962,] 1.942003e-05 8.320863e-06 2.425284e-06
[3963,] 2.983917e-05 1.790021e-05 6.211849e-06
[3964,] 1.963644e-05 7.032065e-06 2.521448e-06
[3965,] 1.947728e-05 6.762106e-06 2.398980e-06
[3966,] 1.920654e-05 7.850206e-06 2.337805e-06
[3967,] 1.886228e-05 7.839419e-06 2.349948e-06
[3968,] 1.890219e-05 7.991580e-06 2.377651e-06
[3969,] 2.932895e-05 1.843589e-05 6.273717e-06
[3970,] 1.884088e-05 6.731350e-06 2.350033e-06
[3971,] 3.003311e-05 1.071955e-05 3.283572e-06
[3972,] 2.915833e-05 1.701222e-05 5.727414e-06
[3973,] 2.738553e-05 6.684904e-06 2.716576e-06
[3974,] 2.948035e-05 1.742513e-05 5.959811e-06
[3975,] 1.921851e-05 7.997467e-06 2.363938e-06
[3976,] 2.967737e-05 1.697116e-05 5.832073e-06
[3977,] 2.965584e-05 1.697116e-05 5.827898e-06
[3978,] 2.968698e-05 1.785216e-05 6.158313e-06
[3979,] 1.948022e-05 6.634310e-06 2.345256e-06
[3980,] 2.976090e-05 1.695595e-05 5.845777e-06
[3981,] 1.897974e-05 7.754728e-06 2.328178e-06
[3982,] 2.945488e-05 1.697116e-05 5.783729e-06
[3983,] 1.643947e-05 6.754844e-06 2.056204e-06
[3984,] 2.906883e-05 1.624733e-05 5.426233e-06
[3985,] 1.896457e-05 6.285234e-06 2.101970e-06
[3986,] 2.946044e-05 1.677600e-05 5.712421e-06
[3987,] 1.904965e-05 7.857008e-06 2.344972e-06
[3988,] 1.911175e-05 7.772249e-06 2.326778e-06
[3989,] 2.926432e-05 1.795592e-05 6.109105e-06
[3990,] 1.890114e-05 7.625158e-06 2.303643e-06
[3991,] 2.305820e-05 1.420989e-05 4.279555e-06
[3992,] 1.888727e-05 6.634154e-06 2.313698e-06
[3993,] 1.917064e-05 6.125646e-06 2.044379e-06
[3994,] 1.934759e-05 7.494177e-06 2.269868e-06
[3995,] 2.877034e-05 1.810105e-05 5.990685e-06
[3996,] 1.880582e-05 6.585354e-06 2.288886e-06
[3997,] 1.921274e-05 6.027086e-06 2.002988e-06
[3998,] 1.940343e-05 7.473567e-06 2.265411e-06
[3999,] 2.331075e-05 1.424003e-05 4.171385e-06
[4000,] 1.939682e-05 6.223383e-06 2.094663e-06
[4001,] 1.948416e-05 6.147058e-06 2.065524e-06
[4002,] 1.896759e-05 6.070629e-06 2.013169e-06
[4003,] 1.573865e-05 6.110874e-06 1.977004e-06
[4004,] 2.860837e-05 1.820844e-05 5.961350e-06
[4005,] 1.829091e-05 5.715663e-06 1.820899e-06
[4006,] 2.053568e-05 1.805626e-05 5.013087e-06
[4007,] 1.808351e-05 5.775777e-06 1.873797e-06
[4008,] 2.875848e-05 3.028293e-05 9.809550e-06
[4009,] 1.869934e-05 6.521490e-06 1.978643e-06
[4010,] 1.946277e-05 6.371367e-06 1.928147e-06
[4011,] 2.420881e-05 1.561657e-05 4.421547e-06
[4012,] 2.419039e-05 1.537879e-05 4.386678e-06
[4013,] 1.182340e-05 1.129496e-05 2.559256e-06
[4014,] 1.547965e-05 5.896231e-06 1.846977e-06
[4015,] 2.401697e-05 2.079710e-05 5.552969e-06
[4016,] 2.443851e-05 2.079864e-05 5.553332e-06
[4017,] 1.889241e-05 6.131820e-06 1.884693e-06
[4018,] 1.839025e-05 6.972287e-06 2.170930e-06
[4019,] 2.819583e-05 1.004148e-05 3.172730e-06
[4020,] 1.827894e-05 6.902939e-06 2.162175e-06
[4021,] 1.722012e-05 6.729041e-06 2.130653e-06
[4022,] 1.546380e-05 5.725189e-06 1.802972e-06
[4023,] 1.718994e-05 6.736449e-06 2.134338e-06
[4024,] 1.718651e-05 6.732888e-06 2.132101e-06
[4025,] 1.727672e-05 5.635841e-06 1.786447e-06
[4026,] 1.739557e-05 5.631285e-06 1.786232e-06
[4027,] 1.738395e-05 5.676193e-06 1.795026e-06
[4028,] 1.745697e-05 6.751732e-06 2.185574e-06
[4029,] 1.709513e-05 7.203523e-06 2.309687e-06
[4030,] 1.732214e-05 5.626820e-06 1.793429e-06
[4031,] 2.031371e-05 1.895310e-05 5.269998e-06
[4032,] 1.863395e-05 7.009215e-06 2.172957e-06
[4033,] 1.765321e-05 5.655458e-06 1.793266e-06
[4034,] 1.898084e-05 7.120532e-06 2.184844e-06
[4035,] 1.721309e-05 6.777210e-06 2.156399e-06
[4036,] 1.718106e-05 6.784633e-06 2.158270e-06
[4037,] 1.740577e-05 6.874366e-06 2.211832e-06
[4038,] 1.839744e-05 7.024911e-06 2.181040e-06
[4039,] 1.752285e-05 5.882506e-06 1.821641e-06
[4040,] 1.753730e-05 6.822482e-06 2.197014e-06
[4041,] 1.753868e-05 6.732187e-06 2.140895e-06
[4042,] 2.815159e-05 9.319876e-06 2.988444e-06
[4043,] 1.767503e-05 7.815424e-06 2.571359e-06
[4044,] 1.757842e-05 7.767482e-06 2.537622e-06
[4045,] 1.905861e-05 7.195724e-06 2.268917e-06
[4046,] 1.767010e-05 7.135968e-06 2.285005e-06
[4047,] 1.760339e-05 5.719950e-06 1.814475e-06
[4048,] 1.864623e-05 7.117403e-06 2.236571e-06
[4049,] 1.874006e-05 7.102750e-06 2.243764e-06
[4050,] 2.378345e-05 3.478449e-05 5.312167e-06
[4051,] 1.769167e-05 5.998606e-06 1.852242e-06
[4052,] 1.895262e-05 7.264355e-06 2.258556e-06
[4053,] 2.919862e-05 8.966297e-06 2.896013e-06
[4054,] 1.837956e-05 7.166010e-06 2.235391e-06
[4055,] 1.845422e-05 7.209158e-06 2.239087e-06
[4056,] 1.852828e-05 7.228113e-06 2.242891e-06
[4057,] 1.768917e-05 7.037525e-06 2.293530e-06
[4058,] 1.739597e-05 7.103829e-06 2.271305e-06
[4059,] 1.853011e-05 7.144682e-06 2.232611e-06
[4060,] 1.855336e-05 7.114019e-06 2.233201e-06
[4061,] 1.854020e-05 7.132727e-06 2.233962e-06
[4062,] 1.859317e-05 7.171269e-06 2.234451e-06
[4063,] 1.864261e-05 7.138432e-06 2.253982e-06
[4064,] 1.861075e-05 7.145357e-06 2.248723e-06
[4065,] 1.892565e-05 7.269531e-06 2.273530e-06
[4066,] 1.907637e-05 7.234225e-06 2.280838e-06
[4067,] 1.870750e-05 7.234410e-06 2.278720e-06
[4068,] 1.886353e-05 7.274626e-06 2.273939e-06
[4069,] 1.878309e-05 7.241521e-06 2.271994e-06
[4070,] 1.896217e-05 7.272283e-06 2.269595e-06
[4071,] 1.891974e-05 7.230600e-06 2.280859e-06
[4072,] 1.887706e-05 7.173697e-06 2.298179e-06
[4073,] 1.712930e-05 1.481863e-05 2.254241e-06
[4074,] 2.004863e-05 1.786146e-05 4.981932e-06
[4075,] 1.833655e-05 7.134683e-06 2.252585e-06
[4076,] 1.908946e-05 7.396075e-06 2.365543e-06
[4077,] 1.828293e-05 7.273238e-06 2.293027e-06
[4078,] 1.849411e-05 9.073999e-06 2.597413e-06
[4079,] 1.864319e-05 7.288152e-06 2.311132e-06
[4080,] 2.046018e-05 1.978585e-05 5.085951e-06
[4081,] 1.853279e-05 7.371896e-06 2.327409e-06
[4082,] 1.862600e-05 7.358171e-06 2.351080e-06
[4083,] 1.872686e-05 7.610740e-06 2.402996e-06
[4084,] 1.843599e-05 7.590446e-06 2.362310e-06
[4085,] 1.832417e-05 7.621358e-06 2.367459e-06
[4086,] 1.851145e-05 7.639063e-06 2.366985e-06
[4087,] 1.847430e-05 7.647808e-06 2.368021e-06
[4088,] 1.884298e-05 7.859736e-06 2.403242e-06
[4089,] 1.856310e-05 7.649964e-06 2.367545e-06
[4090,] 1.848357e-05 7.645315e-06 2.368109e-06
[4091,] 1.882706e-05 7.947794e-06 2.415947e-06
[4092,] 1.886285e-05 7.806254e-06 2.399254e-06
[4093,] 1.920062e-05 8.345480e-06 2.442175e-06
[4094,] 1.854058e-05 8.095956e-06 2.450435e-06
[4095,] 1.851729e-05 8.162312e-06 2.464126e-06
[4096,] 1.856188e-05 7.975264e-06 2.427793e-06
[4097,] 2.079784e-05 1.895870e-05 5.314951e-06
[4098,] 1.847452e-05 2.013783e-05 5.125306e-06
[4099,] 1.825686e-05 7.868319e-06 2.410636e-06
[4100,] 1.890879e-05 7.970338e-06 2.418484e-06
[4101,] 1.869351e-05 7.743784e-06 2.374806e-06
[4102,] 1.864684e-05 7.730057e-06 2.374948e-06
[4103,] 1.875155e-05 7.747269e-06 2.395006e-06
[4104,] 1.886052e-05 8.045429e-06 2.431479e-06
[4105,] 1.570047e-05 6.515945e-06 1.580105e-06
[4106,] 1.698781e-05 5.391755e-06 1.515998e-06
[4107,] 9.477759e-05 1.076067e-05 2.760995e-06
[4108,] 1.656016e-05 5.421183e-06 1.516847e-06
[4109,] 1.695180e-05 5.393225e-06 1.518996e-06
[4110,] 1.663889e-05 5.408178e-06 1.517467e-06
[4111,] 1.672088e-05 5.349366e-06 1.521058e-06
[4112,] 1.790253e-05 5.471687e-06 1.519010e-06
[4113,] 1.897692e-05 5.312564e-06 1.534179e-06
[4114,] 1.913329e-05 5.226649e-06 1.545929e-06
[4115,] 2.030916e-05 5.307481e-06 1.541188e-06
[4116,] 1.957427e-05 5.284738e-06 1.539961e-06
[4117,] 2.044398e-05 5.331776e-06 1.539008e-06
[4118,] 1.955515e-05 7.116495e-06 1.584062e-06
[4119,] 2.005627e-05 5.257754e-06 1.547085e-06
[4120,] 2.017638e-05 5.259565e-06 1.547506e-06
[4121,] 1.988763e-05 5.255988e-06 1.546374e-06
[4122,] 2.012614e-05 5.273178e-06 1.545284e-06
[4123,] 5.395674e-05 7.735172e-06 1.543334e-06
[4124,] 1.989934e-05 5.282924e-06 1.542190e-06
[4125,] 1.913075e-05 5.157526e-06 1.562198e-06
[4126,] 2.044883e-05 5.297576e-06 1.543485e-06
[4127,] 1.959150e-05 7.470807e-06 1.608610e-06
[4128,] 2.654612e-05 1.855609e-05 7.148599e-06
[4129,] 1.920748e-05 7.823184e-06 1.639376e-06
[4130,] 1.971039e-05 7.531457e-06 1.611607e-06
[4131,] 1.915304e-05 7.526381e-06 1.614659e-06
[4132,] 1.987140e-05 8.104080e-06 1.651985e-06
[4133,] 2.622851e-05 1.714476e-05 6.987841e-06
[4134,] 1.793231e-05 8.984967e-06 1.758339e-06
[4135,] 2.410752e-05 1.201600e-05 2.034957e-06
[4136,] 1.662286e-05 1.213602e-05 2.118190e-06
[4137,] 1.637994e-05 6.226591e-06 1.550679e-06
[4138,] 1.755590e-05 6.564854e-06 1.565549e-06
[4139,] 1.627024e-05 1.136878e-05 2.062528e-06
[4140,] 1.646686e-05 1.232060e-05 2.149172e-06
[4141,] 1.890766e-05 1.521417e-05 2.301350e-06
[4142,] 1.584770e-05 5.949787e-06 1.539387e-06
[4143,] 1.746694e-05 1.319663e-05 2.188360e-06
[4144,] 1.756043e-05 1.360202e-05 2.221025e-06
[4145,] 1.706809e-05 1.366318e-05 2.251038e-06
[4146,] 1.651256e-05 1.185499e-05 2.098834e-06
[4147,] 1.710824e-05 1.211190e-05 2.096776e-06
[4148,] 1.620733e-05 6.651418e-06 1.591540e-06
[4149,] 1.482382e-05 8.200571e-06 1.811977e-06
[4150,] 1.237006e-05 1.883695e-05 2.801771e-06
[4151,] 1.073527e-05 8.232687e-06 2.540606e-06
[4152,] 1.080867e-05 9.716569e-06 3.003390e-06
[4153,] 1.221436e-05 7.847331e-06 2.802285e-06
[4154,] 1.068511e-05 1.049294e-04 1.016807e-05
[4155,] 1.096513e-05 9.615887e-06 3.044187e-06
[4156,] 1.104112e-05 1.280900e-05 4.023041e-06
[4157,] 1.051839e-05 1.082625e-05 3.113690e-06
[4158,] 1.124596e-05 2.983547e-05 8.975014e-06
[4159,] 1.086641e-05 1.325967e-05 4.031098e-06
[4160,] 1.169283e-05 1.409526e-05 4.801287e-06
[4161,] 1.127770e-05 1.492114e-05 4.806570e-06
[4162,] 1.105305e-05 1.392662e-05 4.357670e-06
[4163,] 1.103339e-05 1.517555e-05 4.701141e-06
[4164,] 1.386172e-05 1.235234e-05 5.004865e-06
[4165,] 1.115705e-05 6.767250e-06 2.213363e-06
[4166,] 1.102152e-05 1.486478e-05 4.603391e-06
[4167,] 1.062918e-05 1.870629e-05 4.522331e-06
[4168,] 1.098972e-05 6.966653e-06 2.242512e-06
[4169,] 1.149774e-05 6.895395e-06 2.322691e-06
[4170,] 1.137181e-05 7.127918e-06 2.379301e-06
[4171,] 1.117689e-05 1.410307e-05 4.493891e-06
[4172,] 1.145356e-05 1.047374e-05 3.512271e-06
[4173,] 1.120829e-05 1.425719e-05 4.558701e-06
[4174,] 1.130645e-05 6.806426e-06 2.256470e-06
[4175,] 1.168983e-05 1.252707e-05 4.289512e-06
[4176,] 1.130244e-05 5.400280e-06 1.743866e-06
[4177,] 1.620905e-05 3.327288e-05 4.620295e-06
[4178,] 1.195818e-05 1.207841e-05 4.272070e-06
[4179,] 1.134318e-05 1.021900e-05 3.384472e-06
[4180,] 1.134980e-05 9.667433e-06 3.210521e-06
[4181,] 1.788584e-05 1.537121e-05 7.858510e-06
[4182,] 1.115721e-05 1.057201e-05 3.419538e-06
[4183,] 3.969744e-05 1.489306e-05 7.137754e-06
[4184,] 1.138554e-05 1.046350e-05 3.060627e-06
[4185,] 2.096570e-05 1.236685e-05 3.502485e-06
[4186,] 1.207807e-05 5.277311e-06 1.748883e-06
[4187,] 1.139929e-05 1.392892e-05 4.579048e-06
[4188,] 1.255678e-05 9.386464e-06 3.350464e-06
[4189,] 1.242826e-05 5.373103e-06 1.521370e-06
[4190,] 1.132597e-05 1.323214e-05 4.315955e-06
[4191,] 4.953992e-05 2.427436e-05 6.106095e-06
[4192,] 3.402859e-05 2.581873e-04 1.135832e-04
[4193,] 2.133674e-05 1.057283e-04 1.319036e-05
[4194,] 1.198568e-05 5.219133e-06 1.714040e-06
[4195,] 2.202094e-05 8.791904e-06 4.656636e-06
[4196,] 1.208756e-05 5.126233e-06 1.668094e-06
[4197,] 1.267845e-05 5.242287e-06 1.517286e-06
[4198,] 1.199029e-05 5.179674e-06 1.508956e-06
[4199,] 1.247756e-05 5.006958e-06 1.543692e-06
[4200,] 1.163426e-05 1.147458e-05 3.911562e-06
[4201,] 1.204809e-05 1.450447e-05 5.132853e-06
[4202,] 3.386730e-05 2.757784e-05 6.782674e-06
[4203,] 6.029330e-05 1.950227e-05 1.027355e-05
[4204,] 1.056918e-05 6.829530e-06 1.987765e-06
[4205,] 1.050369e-05 6.846573e-06 1.975331e-06
[4206,] 7.659272e-05 1.530430e-05 8.167554e-06
[4207,] 1.274296e-05 5.051760e-06 1.528735e-06
[4208,] 7.600511e-05 1.573247e-05 8.876514e-06
[4209,] 6.301498e-05 1.310660e-04 1.631421e-04
[4210,] 1.214419e-05 1.117099e-05 3.852944e-06
[4211,] 3.547246e-05 9.125179e-06 3.338560e-06
[4212,] 1.208232e-05 5.024971e-06 1.592155e-06
[4213,] 1.130689e-05 7.561534e-06 2.496459e-06
[4214,] 1.275595e-05 5.008206e-06 1.563542e-06
[4215,] 1.361211e-05 5.345944e-06 1.562191e-06
[4216,] 1.219597e-05 5.008705e-06 1.571977e-06
[4217,] 1.290869e-05 5.017661e-06 1.555307e-06
[4218,] 1.233182e-05 2.271039e-05 8.136413e-06
[4219,] 1.265695e-05 5.090982e-06 1.663743e-06
[4220,] 1.164407e-05 5.221422e-06 1.688542e-06
[4221,] 2.251505e-05 2.124316e-05 5.936155e-06
[4222,] 1.481015e-05 1.211871e-05 5.233468e-06
[4223,] 1.506619e-05 1.218758e-05 5.340843e-06
[4224,] 3.036439e-05 8.832448e-06 2.913352e-06
[4225,] 1.814369e-05 2.677364e-05 4.010200e-06
[4226,] 1.531129e-05 1.574982e-05 3.898441e-06
[4227,] 1.055567e-05 7.419245e-06 2.169245e-06
[4228,] 1.042304e-05 7.146180e-06 1.997791e-06
[4229,] 1.093411e-05 8.224898e-05 2.051940e-05
[4230,] 1.058198e-05 1.565427e-05 3.168360e-06
[4231,] 1.054222e-05 8.074020e-06 2.120697e-06
[4232,] 1.060899e-05 6.737127e-06 1.847083e-06
[4233,] 1.110706e-05 1.883237e-05 3.610491e-06
[4234,] 5.872290e-05 2.041856e-05 4.580754e-06
[4235,] 1.054309e-05 7.853154e-06 2.188599e-06
[4236,] 3.494012e-05 1.808894e-05 8.170656e-06
[4237,] 4.389536e-05 2.597936e-05 5.296475e-06
[4238,] 1.191871e-05 1.415529e-05 4.937024e-06
[4239,] 2.825193e-05 2.325356e-05 8.689661e-06
[4240,] 4.341595e-05 1.099121e-05 4.576036e-06
[4241,] 2.079687e-05 9.024225e-06 4.670781e-06
[4242,] 1.293657e-05 1.281922e-05 4.887487e-06
[4243,] 3.966321e-05 6.669304e-06 2.065939e-06
[4244,] 2.793527e-05 9.582823e-06 2.824813e-06
[4245,] 3.339961e-05 6.263138e-06 1.939687e-06
[4246,] 2.464189e-05 6.033157e-06 1.821062e-06
[4247,] 2.231495e-05 5.951391e-06 1.840389e-06
[4248,] 2.535986e-05 1.934201e-05 4.480751e-06
[4249,] 2.712766e-05 6.692423e-06 2.029472e-06
[4250,] 2.839945e-05 6.110267e-06 1.809000e-06
[4251,] 1.126517e-05 8.284079e-06 2.222408e-06
[4252,] 2.644438e-05 6.732705e-06 1.952308e-06
[4253,] 2.560625e-05 2.262702e-05 4.891909e-06
[4254,] 2.744544e-05 6.964652e-06 1.986542e-06
[4255,] 1.207271e-05 8.066816e-06 1.859316e-06
[4256,] 3.203264e-05 7.269456e-06 2.016968e-06
[4257,] 2.838556e-05 5.386506e-06 1.711695e-06
[4258,] 2.860604e-05 5.559335e-06 1.723784e-06
[4259,] 2.508721e-05 1.144536e-05 3.065843e-06
[4260,] 2.918449e-05 5.644092e-06 1.731057e-06
[4261,] 2.815901e-05 5.746686e-06 1.749495e-06
[4262,] 2.431926e-05 9.431637e-06 2.826434e-06
[4263,] 1.152448e-05 3.096817e-05 3.788583e-06
[4264,] 2.859077e-05 5.712987e-06 1.742767e-06
[4265,] 2.394171e-05 3.353887e-05 6.749735e-06
[4266,] 2.545151e-05 2.433709e-05 5.108945e-06
[4267,] 2.446372e-05 2.345213e-05 5.147062e-06
[4268,] 2.372481e-05 9.831864e-06 2.822333e-06
[4269,] 2.705551e-05 5.635898e-06 1.737363e-06
[4270,] 2.393994e-05 2.947596e-05 6.158219e-06
[4271,] 2.421095e-05 2.888043e-05 6.213608e-06
[4272,] 2.472282e-05 1.333007e-05 3.448365e-06
[4273,] 2.554311e-05 1.283381e-05 3.299972e-06
[4274,] 2.771808e-05 5.810909e-06 1.828001e-06
[4275,] 2.502157e-05 1.888283e-05 4.436951e-06
[4276,] 2.508518e-05 2.653888e-05 5.471672e-06
[4277,] 2.450601e-05 2.670544e-05 5.617002e-06
[4278,] 2.420125e-05 5.589542e-05 1.052327e-05
[4279,] 2.548842e-05 1.185768e-05 3.111305e-06
[4280,] 2.497503e-05 1.358882e-05 3.492516e-06
[4281,] 2.421770e-05 5.501271e-05 1.038919e-05
[4282,] 2.340348e-05 1.384292e-05 3.682157e-06
[4283,] 3.172116e-05 1.649042e-05 5.282397e-06
[4284,] 2.409467e-05 5.963984e-06 1.819158e-06
[4285,] 2.372226e-05 1.236085e-05 3.336094e-06
[4286,] 2.812398e-05 3.629226e-05 6.607654e-06
[4287,] 3.343246e-05 1.056601e-05 2.769533e-06
[4288,] 3.194373e-05 1.089296e-05 2.839617e-06
[4289,] 3.239805e-05 1.110209e-05 2.862555e-06
[4290,] 3.347364e-05 1.040710e-05 2.745794e-06
[4291,] 2.836291e-05 1.109066e-05 3.032761e-06
[4292,] 3.322481e-05 1.371442e-05 3.236430e-06
[4293,] 4.015826e-05 6.489534e-06 1.829155e-06
[4294,] 3.298736e-05 1.747635e-05 3.813537e-06
[4295,] 3.124168e-05 4.694850e-05 7.251746e-06
[4296,] 3.285247e-05 1.868155e-05 3.994876e-06
[4297,] 3.865406e-05 5.958218e-06 1.754785e-06
[4298,] 3.305156e-05 1.540682e-05 3.497628e-06
[4299,] 3.860529e-05 5.618206e-06 2.040378e-06
[4300,] 2.528098e-05 1.124190e-05 3.250593e-06
[4301,] 3.179138e-05 6.842476e-06 1.931388e-06
[4302,] 3.192479e-05 6.636901e-06 1.889551e-06
[4303,] 3.266716e-05 6.577147e-06 1.872929e-06
[4304,] 2.517997e-05 1.172210e-05 3.358646e-06
[4305,] 2.557779e-05 1.204461e-05 3.404348e-06
[4306,] 3.343727e-05 7.038548e-06 1.957920e-06
[4307,] 3.608517e-05 9.186732e-06 3.736211e-06
[4308,] 3.421471e-05 6.585305e-06 1.865262e-06
[4309,] 2.548548e-05 1.149823e-05 3.297899e-06
[4310,] 3.209657e-05 6.282143e-06 1.829475e-06
[4311,] 2.548356e-05 1.232788e-05 3.471287e-06
[4312,] 3.281407e-05 7.030224e-06 1.961609e-06
[4313,] 3.251458e-05 6.914196e-06 1.941800e-06
[4314,] 3.542651e-05 6.804482e-06 1.899029e-06
[4315,] 3.310371e-05 6.057482e-06 1.781241e-06
[4316,] 2.551795e-05 2.505784e-05 5.907447e-06
[4317,] 3.185807e-05 6.911349e-06 1.947166e-06
[4318,] 3.083121e-05 6.724399e-06 1.918653e-06
[4319,] 3.302251e-05 6.188192e-06 1.805684e-06
[4320,] 4.736968e-05 2.656521e-05 4.564659e-06
[4321,] 3.529070e-05 1.172607e-05 4.418877e-06
[4322,] 2.569739e-05 1.190349e-05 3.366724e-06
[4323,] 3.195685e-05 6.304213e-06 1.834813e-06
[4324,] 3.458167e-05 6.194952e-06 1.798564e-06
[4325,] 3.360727e-05 6.252262e-06 1.814596e-06
[4326,] 3.248256e-05 6.562091e-06 1.881964e-06
[4327,] 3.185524e-05 7.443523e-06 2.054627e-06
[4328,] 3.273979e-05 7.215531e-06 1.999807e-06
[4329,] 3.181030e-05 7.560070e-06 2.075197e-06
[4330,] 3.033972e-05 7.309509e-06 2.042160e-06
[4331,] 2.988009e-05 7.605479e-06 2.121919e-06
[4332,] 1.621257e-05 2.044256e-05 4.636849e-06
[4333,] 3.136923e-05 7.475622e-06 2.063786e-06
[4334,] 2.954206e-05 7.395071e-06 2.081802e-06
[4335,] 2.184092e-05 1.619368e-05 4.289818e-06
[4336,] 3.043516e-05 7.202147e-06 2.021144e-06
[4337,] 2.627484e-05 1.282956e-05 3.495261e-06
[4338,] 3.018120e-05 5.806418e-06 1.748783e-06
[4339,] 2.528997e-05 1.138869e-05 3.333727e-06
[4340,] 3.117158e-05 7.646996e-06 2.117245e-06
[4341,] 3.291790e-05 6.865491e-06 1.928746e-06
[4342,] 3.498894e-05 7.109037e-06 1.958803e-06
[4343,] 3.030343e-05 5.993954e-06 1.791848e-06
[4344,] 2.989720e-05 7.560906e-06 2.115610e-06
[4345,] 2.993675e-05 5.890950e-06 1.774431e-06
[4346,] 2.991934e-05 5.751279e-06 1.746961e-06
[4347,] 3.126333e-05 7.067002e-06 1.993978e-06
[4348,] 2.954142e-05 5.677441e-06 1.734533e-06
[4349,] 2.931633e-05 6.397756e-06 1.874787e-06
[4350,] 3.007039e-05 6.151838e-06 1.815008e-06
[4351,] 3.003791e-05 6.244034e-06 1.832929e-06
[4352,] 2.971554e-05 6.530317e-06 1.894917e-06
[4353,] 1.834982e-05 2.615494e-05 2.624246e-06
[4354,] 2.963618e-05 7.339123e-06 2.067354e-06
[4355,] 2.599391e-05 6.555703e-06 1.947736e-06
[4356,] 3.043120e-05 5.158217e-06 1.664252e-06
[4357,] 2.880802e-05 5.892394e-06 1.765901e-06
[4358,] 2.868588e-05 6.553390e-06 1.901342e-06
[4359,] 2.799433e-05 6.559272e-06 1.920460e-06
[4360,] 3.032334e-05 5.272711e-06 1.671719e-06
[4361,] 2.743604e-05 6.421873e-06 1.897161e-06
[4362,] 2.649813e-05 6.593437e-06 1.948148e-06
[4363,] 2.696369e-05 6.168714e-06 1.846246e-06
[4364,] 2.122485e-05 1.354067e-05 3.946446e-06
[4365,] 2.589107e-05 6.067343e-06 1.837125e-06
[4366,] 3.419410e-05 6.336104e-06 1.783716e-06
[4367,] 3.556131e-05 6.823865e-06 1.857823e-06
[4368,] 4.475605e-05 5.300243e-06 1.653888e-06
[4369,] 2.626914e-05 1.711634e-05 5.895180e-06
[4370,] 2.965401e-05 6.423111e-06 1.872642e-06
[4371,] 3.517154e-05 6.737072e-06 1.844934e-06
[4372,] 2.331557e-05 8.236533e-06 2.574773e-06
[4373,] 3.830852e-05 5.382546e-06 1.952129e-06
[4374,] 2.763091e-05 1.430520e-05 3.836373e-06
[4375,] 3.680316e-05 4.636504e-05 8.777537e-06
[4376,] 5.019517e-05 8.735239e-06 3.386100e-06
[4377,] 2.088488e-05 4.742033e-05 1.100488e-05
[4378,] 1.868646e-05 1.812409e-05 4.633156e-06
[4379,] 1.838571e-05 1.603952e-05 4.270322e-06
[4380,] 1.855291e-05 1.619554e-05 4.249528e-06
[4381,] 1.869190e-05 1.610205e-05 4.187727e-06
[4382,] 2.007102e-05 1.991942e-05 5.510580e-06
[4383,] 2.062168e-05 4.086354e-05 9.942113e-06
[4384,] 2.023542e-05 2.238956e-05 6.012176e-06
[4385,] 2.029236e-05 8.058538e-06 2.449998e-06
[4386,] 1.936182e-05 2.054785e-05 5.077438e-06
[4387,] 2.011957e-05 1.990797e-05 5.460978e-06
[4388,] 1.995718e-05 2.006124e-05 5.623076e-06
[4389,] 2.224601e-05 1.150411e-05 3.007760e-06
[4390,] 1.992989e-05 6.481622e-05 1.797739e-05
[4391,] 2.742980e-05 1.483190e-05 4.033279e-06
[4392,] 2.349370e-05 8.070290e-06 2.235869e-06
[4393,] 3.367150e-05 2.197834e-05 8.423331e-06
[4394,] 2.037452e-05 3.859739e-05 9.664518e-06
[4395,] 3.064012e-05 1.653881e-05 5.769827e-06
[4396,] 2.071943e-05 1.236173e-05 3.868217e-06
[4397,] 2.105463e-05 1.322375e-05 4.226633e-06
[4398,] 2.259389e-05 2.388438e-05 5.661716e-06
[4399,] 2.090635e-05 7.006265e-06 1.962181e-06
[4400,] 2.573082e-05 1.077490e-05 2.685362e-06
[4401,] 2.042735e-05 7.899303e-06 2.161419e-06
[4402,] 3.709720e-05 1.193740e-05 2.703144e-06
[4403,] 2.057728e-05 1.015537e-05 2.619531e-06
[4404,] 2.090325e-05 9.772293e-06 2.524143e-06
[4405,] 1.857978e-05 1.995002e-05 5.008092e-06
[4406,] 1.051655e-05 8.659460e-06 2.185931e-06
[4407,] 1.846542e-05 1.830559e-05 4.626978e-06
[4408,] 1.847720e-05 1.955324e-05 4.794804e-06
[4409,] 2.047924e-05 2.288167e-05 5.358660e-06
[4410,] 1.849085e-05 1.946022e-05 4.785470e-06
[4411,] 2.094720e-05 2.464348e-05 6.251206e-06
[4412,] 2.126587e-05 2.354930e-05 5.749005e-06
[4413,] 1.884884e-05 1.528182e-05 3.925742e-06
[4414,] 1.848281e-05 2.078628e-05 4.933309e-06
[4415,] 1.814115e-05 1.460274e-05 3.930910e-06
[4416,] 2.032576e-05 1.158393e-05 3.482301e-06
[4417,] 2.057150e-05 2.296474e-05 5.583999e-06
[4418,] 3.310647e-05 4.600871e-05 5.110403e-06
[4419,] 2.235963e-05 1.594444e-05 3.598791e-06
[4420,] 2.339389e-05 1.039143e-05 2.543038e-06
[4421,] 1.906499e-05 1.966118e-05 5.097024e-06
[4422,] 2.115214e-05 8.053180e-06 2.178673e-06
[4423,] 2.026768e-05 8.750130e-06 2.542047e-06
[4424,] 2.219206e-05 8.496519e-06 2.231478e-06
[4425,] 1.944667e-05 9.290611e-06 2.519948e-06
[4426,] 3.298017e-05 7.966789e-06 2.493068e-06
[4427,] 1.867913e-05 1.006639e-05 2.914342e-06
[4428,] 1.817578e-05 8.657419e-06 2.506058e-06
[4429,] 3.320596e-05 9.236266e-06 2.840649e-06
[4430,] 2.052882e-05 2.439816e-05 5.777366e-06
[4431,] 2.094630e-05 1.318610e-05 3.492907e-06
[4432,] 5.321980e-05 1.452074e-05 4.942284e-06
[4433,] 2.224346e-05 1.172342e-05 3.098066e-06
[4434,] 1.848114e-05 9.115429e-06 3.263955e-06
[4435,] 2.019553e-05 8.546908e-06 2.525131e-06
[4436,] 2.041244e-05 1.778901e-05 4.965356e-06
[4437,] 3.936020e-05 1.296156e-05 4.250904e-06
[4438,] 1.046125e-05 8.813078e-06 2.293544e-06
[4439,] 1.681942e-05 5.816660e-06 1.862196e-06
[4440,] 2.170019e-05 5.596112e-06 1.734473e-06
[4441,] 1.960289e-05 3.488362e-05 5.682073e-06
[4442,] 5.405374e-05 1.944666e-05 3.718167e-06
[4443,] 4.226104e-05 9.620023e-06 3.165423e-06
[4444,] 1.693290e-05 7.321844e-06 2.105722e-06
[4445,] 2.999131e-05 9.384882e-06 3.254510e-06
[4446,] 2.750947e-05 1.907426e-05 6.967535e-06
[4447,] 1.796836e-05 1.784202e-05 4.537873e-06
[4448,] 3.276406e-05 9.899323e-06 3.831984e-06
[4449,] 2.797523e-05 1.065939e-05 3.387199e-06
[4450,] 2.634259e-05 1.224724e-05 4.378835e-06
[4451,] 2.481294e-05 6.929779e-06 2.463542e-06
[4452,] 1.658488e-05 5.858335e-06 2.323294e-06
[4453,] 1.743028e-05 7.984422e-06 3.589710e-06
[4454,] 1.799753e-05 8.908569e-06 1.948075e-06
[4455,] 1.721267e-05 8.342557e-06 3.763898e-06
[4456,] 1.590478e-05 7.924183e-06 3.369337e-06
[4457,] 3.011971e-05 6.467307e-06 2.101833e-06
[4458,] 3.599526e-05 6.217775e-06 2.093298e-06
[4459,] 2.329200e-05 9.952786e-06 1.856235e-06
[4460,] 1.825618e-05 2.825434e-05 7.001377e-06
[4461,] 3.679198e-05 6.567373e-06 3.750157e-06
[4462,] 2.055161e-05 7.629710e-06 3.698360e-06
[4463,] 6.751241e-05 4.542535e-05 4.743824e-05
[4464,] 1.976826e-05 7.986026e-06 3.854114e-06
[4465,] 1.955649e-05 6.105372e-06 1.718506e-06
[4466,] 7.111080e-05 2.347484e-05 1.493734e-05
[4467,] 2.295721e-05 2.393963e-05 2.481532e-06
[4468,] 3.141598e-05 8.192671e-06 1.822440e-06
[4469,] 1.863285e-05 1.012257e-05 2.719562e-06
[4470,] 2.210667e-05 8.424874e-06 4.324973e-06
[4471,] 2.391096e-05 8.893832e-06 2.769449e-06
[4472,] 1.663156e-05 6.165448e-06 1.694350e-06
[4473,] 6.967237e-05 2.382754e-05 1.530812e-05
[4474,] 2.046358e-05 5.666320e-06 2.408794e-06
[4475,] 2.245905e-05 7.724934e-06 3.930417e-06
[4476,] 1.823722e-05 8.448377e-06 2.882078e-06
[4477,] 1.777444e-05 5.945776e-06 1.734717e-06
[4478,] 1.674015e-05 8.668550e-06 3.877153e-06
[4479,] 2.075275e-05 8.327355e-06 4.172719e-06
[4480,] 1.815264e-05 3.983418e-05 8.625782e-06
[4481,] 1.835260e-05 4.221866e-05 9.236500e-06
[4482,] 2.077554e-05 7.140398e-06 3.390440e-06
[4483,] 2.691185e-05 1.039330e-05 3.086733e-06
[4484,] 1.807873e-05 8.417564e-06 3.915892e-06
[4485,] 3.814095e-05 3.372338e-05 4.941729e-06
[4486,] 2.487077e-05 8.426239e-06 2.671675e-06
[4487,] 3.446399e-05 9.260889e-06 3.825335e-06
[4488,] 8.059417e-05 5.008513e-05 6.469379e-05
[4489,] 1.796412e-05 7.403572e-06 3.343048e-06
[4490,] 2.964106e-05 9.624659e-06 2.837760e-06
[4491,] 2.047461e-05 8.075482e-06 3.978862e-06
[4492,] 1.759608e-05 1.254743e-05 3.315972e-06
[4493,] 1.831932e-05 2.981530e-05 7.024259e-06
[4494,] 2.740755e-05 6.631728e-06 2.212478e-06
[4495,] 2.632624e-05 6.686786e-06 2.155760e-06
[4496,] 6.938151e-05 2.562453e-05 1.786156e-05
[4497,] 1.893207e-05 3.523161e-05 8.700636e-06
[4498,] 7.537360e-05 5.340116e-05 6.620854e-05
[4499,] 2.899931e-05 1.936780e-05 5.957044e-06
[4500,] 1.791868e-05 3.487277e-05 7.598187e-06
[4501,] 1.686377e-05 7.804304e-06 3.407951e-06
[4502,] 2.901505e-05 1.965367e-05 6.001724e-06
[4503,] 2.071041e-05 8.630564e-06 2.252742e-06
[4504,] 1.972448e-05 7.709054e-06 2.136210e-06
[4505,] 2.805630e-05 7.380093e-06 1.825116e-06
[4506,] 1.691340e-05 1.224568e-05 3.155840e-06
[4507,] 2.453565e-05 1.881196e-05 5.392369e-06
[4508,] 1.834505e-05 3.815485e-05 8.573546e-06
[4509,] 6.920721e-05 2.562453e-05 1.782972e-05
[4510,] 2.847049e-05 8.803572e-06 2.049050e-06
[4511,] 1.953894e-05 8.291413e-06 2.249860e-06
[4512,] 2.657305e-05 9.116441e-06 2.001794e-06
[4513,] 2.013972e-05 7.387642e-06 3.500788e-06
[4514,] 2.902424e-05 1.964669e-05 5.981179e-06
[4515,] 6.571777e-05 2.614549e-05 1.784689e-05
[4516,] 1.868055e-05 2.100625e-05 4.537996e-06
[4517,] 2.027266e-05 7.125592e-06 3.341704e-06
[4518,] 2.901330e-05 1.965139e-05 6.013354e-06
[4519,] 1.903674e-05 7.369631e-06 2.095944e-06
[4520,] 1.839732e-05 4.035350e-05 9.271847e-06
[4521,] 7.341330e-05 3.671335e-05 3.509397e-05
[4522,] 2.901550e-05 1.840534e-05 5.693449e-06
[4523,] 2.901704e-05 1.811778e-05 5.611339e-06
[4524,] 2.901112e-05 1.811778e-05 5.604288e-06
[4525,] 5.067498e-05 6.683188e-06 2.374158e-06
[4526,] 1.987769e-05 8.343234e-06 2.586253e-06
[4527,] 2.879063e-05 7.700591e-06 3.751435e-06
[4528,] 2.334036e-05 9.076496e-04 1.564338e-04
[4529,] 3.627791e-05 9.516433e-06 2.754761e-06
[4530,] 2.773150e-05 6.900591e-06 1.552131e-06
[4531,] 3.797750e-05 9.440495e-06 2.819408e-06
[4532,] 4.402281e-05 7.569228e-06 3.152656e-06
[4533,] 2.324638e-05 1.952833e-03 3.129451e-04
[4534,] 4.829486e-05 6.682434e-06 2.359549e-06
[4535,] 5.076059e-05 6.702162e-06 2.387315e-06
[4536,] 3.099279e-05 1.892273e-05 2.107717e-06
[4537,] 5.140925e-05 6.684663e-06 2.378133e-06
[4538,] 2.371477e-05 2.154354e-05 7.486520e-06
[4539,] 3.025476e-05 6.487304e-06 1.549099e-06
[4540,] 5.708665e-05 6.670608e-06 2.427115e-06
[4541,] 3.259856e-05 6.094082e-06 1.554313e-06
[4542,] 2.806467e-05 8.901820e-06 2.861997e-06
[4543,] 3.109869e-05 6.853024e-06 1.538716e-06
[4544,] 5.144492e-05 6.627938e-06 2.328717e-06
[4545,] 4.007067e-05 9.068425e-06 3.047238e-06
[4546,] 2.807518e-05 6.568910e-06 1.535023e-06
[4547,] 5.269162e-05 6.680726e-06 2.377026e-06
[4548,] 2.982949e-05 8.091526e-06 4.495019e-06
[4549,] 7.532314e-05 8.216751e-06 3.026136e-06
[4550,] 4.690772e-05 6.080143e-06 1.911305e-06
[4551,] 2.280164e-05 2.262783e-03 3.971272e-04
[4552,] 4.989851e-05 6.657383e-06 2.353722e-06
[4553,] 2.768765e-05 8.936919e-06 2.896861e-06
[4554,] 4.936291e-05 7.579435e-06 3.320222e-06
[4555,] 5.948734e-05 8.194460e-06 2.908792e-06
[4556,] 3.989055e-05 6.642354e-06 2.149889e-06
[4557,] 3.963122e-05 6.654738e-06 2.150112e-06
[4558,] 2.287084e-05 1.355227e-03 2.743046e-04
[4559,] 2.906915e-05 1.236089e-05 1.795334e-06
[4560,] 2.276851e-05 1.127766e-03 2.789899e-04
[4561,] 4.183448e-05 7.944713e-06 1.614896e-06
[4562,] 4.736681e-05 7.081802e-06 2.505758e-06
[4563,] 4.188417e-05 8.236509e-06 2.588628e-06
[4564,] 2.293318e-05 1.143069e-03 3.091655e-04
[4565,] 1.248883e-05 6.948376e-06 2.203921e-06
[4566,] 4.841812e-05 7.060886e-06 2.496974e-06
[4567,] 3.745649e-05 7.617133e-06 1.614124e-06
[4568,] 1.220879e-05 1.249407e-05 4.194072e-06
[4569,] 2.280397e-05 1.409774e-03 3.586375e-04
[4570,] 2.274637e-05 1.611983e-03 4.011509e-04
[4571,] 3.828911e-05 7.691773e-06 2.825896e-06
[4572,] 1.323879e-05 6.834770e-06 2.202232e-06
[4573,] 2.314000e-05 1.512516e-03 4.359264e-04
[4574,] 2.325990e-05 8.636712e-04 1.781683e-04
[4575,] 3.574868e-05 8.363130e-06 3.007157e-06
[4576,] 2.795337e-05 5.139593e-05 1.770720e-05
[4577,] 8.383959e-05 8.461482e-06 3.749559e-06
[4578,] 2.932870e-05 1.107014e-05 3.956392e-06
[4579,] 3.595109e-05 7.508516e-06 2.752363e-06
[4580,] 2.940843e-05 1.102837e-05 3.942935e-06
[4581,] 3.579487e-05 7.560786e-06 2.774181e-06
[4582,] 2.907593e-05 1.071061e-05 3.802959e-06
[4583,] 7.317598e-05 8.568391e-06 3.815909e-06
[4584,] 2.747246e-05 4.161175e-05 1.413035e-05
[4585,] 2.328495e-05 8.083272e-04 1.657010e-04
[4586,] 4.341453e-05 8.564875e-06 2.677545e-06
[4587,] 2.485765e-05 8.634033e-06 2.767022e-06
[4588,] 1.221890e-04 1.871206e-05 1.038154e-05
[4589,] 3.049068e-05 1.048734e-05 3.818755e-06
[4590,] 3.715871e-05 7.943857e-06 2.965903e-06
[4591,] 4.527092e-05 8.716909e-06 2.689457e-06
[4592,] 7.843422e-05 8.545377e-06 3.827852e-06
[4593,] 7.769995e-05 8.545814e-06 3.816599e-06
[4594,] 7.576590e-05 8.635668e-06 3.926567e-06
[4595,] 3.421239e-05 7.487351e-06 2.665761e-06
[4596,] 7.764559e-05 8.592005e-06 3.888899e-06
[4597,] 3.348868e-05 8.689835e-06 2.335319e-06
[4598,] 3.426054e-05 7.354941e-06 2.608652e-06
[4599,] 1.277463e-05 6.767244e-06 2.136351e-06
[4600,] 3.239339e-05 8.793619e-06 2.300736e-06
[4601,] 6.284908e-05 4.545797e-05 3.450129e-05
[4602,] 3.273411e-05 7.511567e-06 2.734923e-06
[4603,] 3.700394e-05 7.006415e-05 7.360919e-05
[4604,] 3.740068e-05 6.648787e-06 2.421301e-06
[4605,] 2.979728e-05 8.300405e-06 2.988346e-06
[4606,] 4.817194e-05 7.658392e-06 2.337632e-06
[4607,] 3.880212e-05 6.781875e-05 7.372889e-05
[4608,] 4.965694e-05 1.015701e-05 2.898907e-06
[4609,] 1.279636e-05 6.615013e-06 2.143427e-06
[4610,] 3.544888e-05 7.315471e-06 2.693675e-06
[4611,] 3.650866e-05 7.499950e-05 7.849050e-05
[4612,] 3.511757e-05 6.986470e-06 2.543754e-06
[4613,] 5.249297e-05 9.821511e-06 2.833381e-06
[4614,] 3.617381e-05 7.048510e-06 2.586705e-06
[4615,] 5.122731e-05 9.853036e-06 2.844138e-06
[4616,] 3.697246e-05 7.032895e-06 2.591459e-06
[4617,] 2.305290e-05 1.322321e-03 3.928988e-04
[4618,] 5.251033e-05 1.005204e-05 2.868640e-06
[4619,] 2.927821e-05 9.254950e-06 3.330066e-06
[4620,] 1.219513e-05 7.513910e-06 2.032792e-06
[4621,] 3.622607e-05 7.048282e-06 2.587486e-06
[4622,] 2.927704e-05 9.443484e-06 3.402021e-06
[4623,] 5.856139e-05 9.859048e-06 2.814992e-06
[4624,] 3.741483e-05 7.111246e-06 2.634197e-06
[4625,] 3.606347e-05 7.043129e-06 2.584069e-06
[4626,] 3.605908e-05 6.913394e-06 2.525305e-06
[4627,] 2.931180e-05 8.367466e-06 2.995359e-06
[4628,] 3.589563e-05 6.964673e-06 2.546019e-06
[4629,] 3.382482e-05 9.362886e-06 2.242041e-06
[4630,] 3.688179e-05 7.059596e-06 2.602290e-06
[4631,] 3.616620e-05 6.991911e-06 2.562629e-06
[4632,] 3.382302e-05 1.012125e-05 1.949841e-06
[4633,] 3.561947e-05 7.229920e-06 2.660077e-06
[4634,] 3.418542e-05 1.661526e-05 3.019515e-06
[4635,] 3.614557e-05 6.832340e-06 2.490991e-06
[4636,] 7.586080e-05 9.526651e-06 4.963467e-06
[4637,] 3.121202e-05 6.735658e-06 2.389902e-06
[4638,] 3.344228e-05 7.480944e-06 2.720629e-06
[4639,] 5.943024e-05 8.022374e-06 3.664610e-06
[4640,] 1.732730e-04 6.665054e-06 3.678282e-06
[4641,] 3.498360e-05 7.248029e-06 2.656528e-06
[4642,] 5.014084e-05 1.043655e-05 2.943681e-06
[4643,] 3.035546e-05 1.401470e-05 2.273014e-06
[4644,] 1.159436e-05 6.477186e-06 1.941892e-06
[4645,] 3.708900e-05 6.945639e-06 2.553431e-06
[4646,] 3.811578e-05 7.274496e-06 2.721022e-06
[4647,] 7.544877e-05 9.865097e-06 5.315774e-06
[4648,] 3.613246e-05 6.704586e-06 2.430832e-06
[4649,] 3.780424e-05 6.813161e-05 7.258336e-05
[4650,] 2.982460e-05 9.127417e-06 3.309128e-06
[4651,] 2.970629e-05 8.510839e-06 3.068198e-06
[4652,] 1.213494e-05 6.680421e-06 2.001885e-06
[4653,] 8.097985e-05 2.756242e-05 2.150089e-05
[4654,] 8.618034e-05 9.867045e-06 5.518018e-06
```
